## Supplementary material for "Characterization of shared and ancestry-specific signals driving complex traits using multi-ancestry fine-mapping": s1_data.bim

```
16	chr16:27996429:TA:T	0	27996429	T	TA
16	chr16:27996509:ACT:A	0	27996509	A	ACT
16	chr16:27996712:A:G	0	27996712	G	A
16	chr16:27997217:G:A	0	27997217	A	G
16	chr16:27997917:C:T	0	27997917	T	C
16	chr16:27997922:C:T	0	27997922	T	C
16	chr16:27998739:G:A	0	27998739	A	G
16	chr16:27998895:A:G	0	27998895	G	A
16	chr16:27999381:G:A	0	27999381	A	G
16	chr16:28000194:G:A	0	28000194	A	G
16	chr16:28001381:G:A	0	28001381	A	G
16	chr16:28001933:T:C	0	28001933	C	T
16	chr16:28001983:G:A	0	28001983	A	G
16	chr16:28002344:C:G	0	28002344	G	C
16	chr16:28003018:A:G	0	28003018	G	A
16	chr16:28003239:C:T	0	28003239	T	C
16	chr16:28004590:CAGAAT:C	0	28004590	C	CAGAAT
16	chr16:28004734:C:T	0	28004734	T	C
16	chr16:28004801:T:G	0	28004801	G	T
16	chr16:28005275:A:G	0	28005275	G	A
16	chr16:28005283:C:T	0	28005283	T	C
16	chr16:28005765:A:C	0	28005765	C	A
16	chr16:28006259:C:T	0	28006259	T	C
16	chr16:28007331:C:A	0	28007331	A	C
16	chr16:28007874:G:A	0	28007874	A	G
16	chr16:28009454:T:C	0	28009454	C	T
16	chr16:28010290:T:C	0	28010290	C	T
16	chr16:28010342:G:A	0	28010342	A	G
16	chr16:28010543:C:T	0	28010543	T	C
16	chr16:28011108:A:G	0	28011108	G	A
16	chr16:28011735:C:T	0	28011735	T	C
16	chr16:28012440:C:T	0	28012440	T	C
16	chr16:28013372:C:T	0	28013372	T	C
16	chr16:28013397:C:CAAAGG	0	28013397	CAAAGG	C
16	chr16:28013896:C:G	0	28013896	G	C
16	chr16:28014505:A:C	0	28014505	C	A
16	chr16:28014781:T:G	0	28014781	G	T
16	chr16:28015686:A:G	0	28015686	G	A
16	chr16:28016097:T:G	0	28016097	G	T
16	chr16:28018218:C:T	0	28018218	T	C
16	chr16:28021192:C:T	0	28021192	T	C
16	chr16:28021860:C:T	0	28021860	T	C
16	chr16:28023011:G:T	0	28023011	T	G
16	chr16:28023093:T:C	0	28023093	C	T
16	chr16:28027331:G:T	0	28027331	T	G
16	chr16:28028162:G:A	0	28028162	A	G
16	chr16:28028265:G:A	0	28028265	A	G
16	chr16:28029215:T:A	0	28029215	A	T
16	chr16:28030610:T:C	0	28030610	C	T
16	chr16:28030710:G:A	0	28030710	A	G
16	chr16:28032294:A:G	0	28032294	G	A
16	chr16:28032451:G:A	0	28032451	A	G
16	chr16:28033891:C:T	0	28033891	T	C
16	chr16:28037007:T:G	0	28037007	G	T
16	chr16:28037306:G:A	0	28037306	A	G
16	chr16:28038353:G:A	0	28038353	A	G
16	chr16:28040016:A:T	0	28040016	T	A
16	chr16:28041642:T:C	0	28041642	C	T
16	chr16:28041690:A:C	0	28041690	C	A
16	chr16:28042293:G:A	0	28042293	A	G
16	chr16:28043411:C:T	0	28043411	T	C
16	chr16:28043697:C:T	0	28043697	T	C
16	chr16:28043857:G:A	0	28043857	A	G
16	chr16:28044401:T:C	0	28044401	C	T
16	chr16:28044715:T:C	0	28044715	C	T
16	chr16:28044844:T:C	0	28044844	C	T
16	chr16:28045195:C:A	0	28045195	A	C
16	chr16:28046261:A:C	0	28046261	C	A
16	chr16:28047199:G:A	0	28047199	A	G
16	chr16:28048635:G:C	0	28048635	C	G
16	chr16:28048695:C:T	0	28048695	T	C
16	chr16:28048721:T:C	0	28048721	C	T
16	chr16:28048833:T:C	0	28048833	C	T
16	chr16:28049155:A:G	0	28049155	G	A
16	chr16:28049643:C:T	0	28049643	T	C
16	chr16:28050100:A:G	0	28050100	G	A
16	chr16:28051107:G:A	0	28051107	A	G
16	chr16:28051764:G:A	0	28051764	A	G
16	chr16:28051872:T:C	0	28051872	C	T
16	chr16:28052121:A:G	0	28052121	G	A
16	chr16:28052627:G:A	0	28052627	A	G
16	chr16:28052904:A:G	0	28052904	G	A
16	chr16:28052957:A:C	0	28052957	C	A
16	chr16:28053172:G:A	0	28053172	A	G
16	chr16:28054032:T:C	0	28054032	C	T
16	chr16:28054073:T:C	0	28054073	C	T
16	chr16:28054254:T:A	0	28054254	A	T
16	chr16:28054376:A:G	0	28054376	G	A
16	chr16:28055097:C:T	0	28055097	T	C
16	chr16:28055931:A:AC	0	28055931	AC	A
16	chr16:28056551:TG:T	0	28056551	T	TG
16	chr16:28058146:G:A	0	28058146	A	G
16	chr16:28058394:C:T	0	28058394	T	C
16	chr16:28058640:AC:A	0	28058640	A	AC
16	chr16:28059233:C:T	0	28059233	T	C
16	chr16:28060087:A:G	0	28060087	G	A
16	chr16:28060632:G:A	0	28060632	A	G
16	chr16:28060671:G:A	0	28060671	A	G
16	chr16:28061349:G:C	0	28061349	C	G
16	chr16:28062111:C:G	0	28062111	G	C
16	chr16:28062615:G:A	0	28062615	A	G
16	chr16:28063001:C:T	0	28063001	T	C
16	chr16:28064056:C:A	0	28064056	A	C
16	chr16:28064446:G:A	0	28064446	A	G
16	chr16:28064578:C:T	0	28064578	T	C
16	chr16:28064980:T:C	0	28064980	C	T
16	chr16:28065165:A:G	0	28065165	G	A
16	chr16:28065537:T:C	0	28065537	C	T
16	chr16:28065623:C:T	0	28065623	T	C
16	chr16:28066068:C:A	0	28066068	A	C
16	chr16:28066211:C:A	0	28066211	A	C
16	chr16:28067103:C:A	0	28067103	A	C
16	chr16:28067274:T:C	0	28067274	C	T
16	chr16:28067585:TC:T	0	28067585	T	TC
16	chr16:28068478:A:C	0	28068478	C	A
16	chr16:28069174:A:G	0	28069174	G	A
16	chr16:28069196:G:A	0	28069196	A	G
16	chr16:28069925:C:T	0	28069925	T	C
16	chr16:28070295:A:G	0	28070295	G	A
16	chr16:28070354:A:G	0	28070354	G	A
16	chr16:28071330:G:A	0	28071330	A	G
16	chr16:28071452:A:G	0	28071452	G	A
16	chr16:28071674:G:A	0	28071674	A	G
16	chr16:28071723:C:T	0	28071723	T	C
16	chr16:28071739:T:C	0	28071739	C	T
16	chr16:28071786:T:C	0	28071786	C	T
16	chr16:28072344:A:G	0	28072344	G	A
16	chr16:28072588:T:C	0	28072588	C	T
16	chr16:28073028:T:C	0	28073028	C	T
16	chr16:28073070:G:T	0	28073070	T	G
16	chr16:28073215:A:G	0	28073215	G	A
16	chr16:28073225:A:G	0	28073225	G	A
16	chr16:28073455:G:T	0	28073455	T	G
16	chr16:28073674:G:A	0	28073674	A	G
16	chr16:28074805:T:C	0	28074805	C	T
16	chr16:28075133:A:G	0	28075133	G	A
16	chr16:28075434:T:C	0	28075434	C	T
16	chr16:28075549:G:A	0	28075549	A	G
16	chr16:28078908:A:T	0	28078908	T	A
16	chr16:28082353:C:T	0	28082353	T	C
16	chr16:28082995:T:C	0	28082995	C	T
16	chr16:28084785:G:T	0	28084785	T	G
16	chr16:28086323:T:C	0	28086323	C	T
16	chr16:28087188:A:G	0	28087188	G	A
16	chr16:28090564:T:C	0	28090564	C	T
16	chr16:28092158:C:T	0	28092158	T	C
16	chr16:28093208:T:C	0	28093208	C	T
16	chr16:28095076:AAC:A	0	28095076	A	AAC
16	chr16:28095734:G:C	0	28095734	C	G
16	chr16:28097207:G:A	0	28097207	A	G
16	chr16:28097421:C:A	0	28097421	A	C
16	chr16:28103674:C:T	0	28103674	T	C
16	chr16:28104305:C:T	0	28104305	T	C
16	chr16:28105034:C:A	0	28105034	A	C
16	chr16:28105631:A:G	0	28105631	G	A
16	chr16:28105790:G:A	0	28105790	A	G
16	chr16:28108236:C:T	0	28108236	T	C
16	chr16:28108435:C:A	0	28108435	A	C
16	chr16:28108639:G:A	0	28108639	A	G
16	chr16:28108662:C:T	0	28108662	T	C
16	chr16:28109333:G:A	0	28109333	A	G
16	chr16:28110478:A:T	0	28110478	T	A
16	chr16:28111905:G:A	0	28111905	A	G
16	chr16:28112169:A:G	0	28112169	G	A
16	chr16:28112249:C:G	0	28112249	G	C
16	chr16:28112419:A:G	0	28112419	G	A
16	chr16:28112760:A:G	0	28112760	G	A
16	chr16:28119645:C:A	0	28119645	A	C
16	chr16:28120189:C:A	0	28120189	A	C
16	chr16:28121831:C:A	0	28121831	A	C
16	chr16:28124365:C:G	0	28124365	G	C
16	chr16:28125927:C:A	0	28125927	A	C
16	chr16:28127756:G:A	0	28127756	A	G
16	chr16:28130609:C:T	0	28130609	T	C
16	chr16:28132168:C:T	0	28132168	T	C
16	chr16:28132766:C:T	0	28132766	T	C
16	chr16:28132789:TC:T	0	28132789	T	TC
16	chr16:28134356:T:A	0	28134356	A	T
16	chr16:28136421:T:C	0	28136421	C	T
16	chr16:28136672:T:C	0	28136672	C	T
16	chr16:28136845:C:T	0	28136845	T	C
16	chr16:28138094:A:AG	0	28138094	AG	A
16	chr16:28138215:T:A	0	28138215	A	T
16	chr16:28138351:G:C	0	28138351	C	G
16	chr16:28143438:C:T	0	28143438	T	C
16	chr16:28145133:C:T	0	28145133	T	C
16	chr16:28145484:T:C	0	28145484	C	T
16	chr16:28148860:G:A	0	28148860	A	G
16	chr16:28151665:C:T	0	28151665	T	C
16	chr16:28153257:T:A	0	28153257	A	T
16	chr16:28159143:T:C	0	28159143	C	T
16	chr16:28160984:C:T	0	28160984	T	C
16	chr16:28161710:G:A	0	28161710	A	G
16	chr16:28162088:A:G	0	28162088	G	A
16	chr16:28162713:C:A	0	28162713	A	C
16	chr16:28162963:C:T	0	28162963	T	C
16	chr16:28164087:A:G	0	28164087	G	A
16	chr16:28165944:T:C	0	28165944	C	T
16	chr16:28168641:A:T	0	28168641	T	A
16	chr16:28169165:C:G	0	28169165	G	C
16	chr16:28170057:C:G	0	28170057	G	C
16	chr16:28170085:C:A	0	28170085	A	C
16	chr16:28170863:T:C	0	28170863	C	T
16	chr16:28172426:T:C	0	28172426	C	T
16	chr16:28172545:C:T	0	28172545	T	C
16	chr16:28179016:A:G	0	28179016	G	A
16	chr16:28182888:TGAAAAAAG:T	0	28182888	T	TGAAAAAAG
16	chr16:28184958:G:A	0	28184958	A	G
16	chr16:28185357:C:T	0	28185357	T	C
16	chr16:28187191:T:A	0	28187191	A	T
16	chr16:28188151:A:G	0	28188151	G	A
16	chr16:28189239:C:T	0	28189239	T	C
16	chr16:28189732:T:C	0	28189732	C	T
16	chr16:28189742:C:T	0	28189742	T	C
16	chr16:28191019:G:T	0	28191019	T	G
16	chr16:28195036:C:T	0	28195036	T	C
16	chr16:28198404:A:T	0	28198404	T	A
16	chr16:28198763:T:C	0	28198763	C	T
16	chr16:28200164:G:A	0	28200164	A	G
16	chr16:28203501:C:T	0	28203501	T	C
16	chr16:28203838:C:A	0	28203838	A	C
16	chr16:28205284:T:C	0	28205284	C	T
16	chr16:28205353:T:C	0	28205353	C	T
16	chr16:28206475:G:A	0	28206475	A	G
16	chr16:28206512:C:T	0	28206512	T	C
16	chr16:28207383:C:A	0	28207383	A	C
16	chr16:28207655:C:T	0	28207655	T	C
16	chr16:28208585:A:G	0	28208585	G	A
16	chr16:28210173:A:G	0	28210173	G	A
16	chr16:28211242:G:T	0	28211242	T	G
16	chr16:28213036:A:C	0	28213036	C	A
16	chr16:28214487:G:A	0	28214487	A	G
16	chr16:28216145:T:C	0	28216145	C	T
16	chr16:28218617:G:A	0	28218617	A	G
16	chr16:28218860:AG:A	0	28218860	A	AG
16	chr16:28221901:T:G	0	28221901	G	T
16	chr16:28222556:T:TG	0	28222556	TG	T
16	chr16:28223402:G:A	0	28223402	A	G
16	chr16:28223763:C:T	0	28223763	T	C
16	chr16:28223926:C:T	0	28223926	T	C
16	chr16:28227119:C:T	0	28227119	T	C
16	chr16:28230243:T:A	0	28230243	A	T
16	chr16:28230621:G:T	0	28230621	T	G
16	chr16:28231968:A:G	0	28231968	G	A
16	chr16:28232606:C:T	0	28232606	T	C
16	chr16:28233016:G:A	0	28233016	A	G
16	chr16:28233706:G:A	0	28233706	A	G
16	chr16:28235015:A:G	0	28235015	G	A
16	chr16:28235553:T:G	0	28235553	G	T
16	chr16:28236344:A:T	0	28236344	T	A
16	chr16:28236385:A:T	0	28236385	T	A
16	chr16:28236561:G:A	0	28236561	A	G
16	chr16:28236876:A:T	0	28236876	T	A
16	chr16:28236942:C:T	0	28236942	T	C
16	chr16:28237079:G:A	0	28237079	A	G
16	chr16:28238590:A:G	0	28238590	G	A
16	chr16:28239212:T:C	0	28239212	C	T
16	chr16:28239686:G:A	0	28239686	A	G
16	chr16:28239956:C:T	0	28239956	T	C
16	chr16:28240535:C:T	0	28240535	T	C
16	chr16:28242000:G:C	0	28242000	C	G
16	chr16:28242148:T:C	0	28242148	C	T
16	chr16:28243306:G:A	0	28243306	A	G
16	chr16:28244335:T:C	0	28244335	C	T
16	chr16:28244376:A:G	0	28244376	G	A
16	chr16:28244378:G:A	0	28244378	A	G
16	chr16:28246830:C:T	0	28246830	T	C
16	chr16:28247097:C:T	0	28247097	T	C
16	chr16:28247344:T:G	0	28247344	G	T
16	chr16:28247773:C:T	0	28247773	T	C
16	chr16:28248680:A:G	0	28248680	G	A
16	chr16:28248824:C:T	0	28248824	T	C
16	chr16:28248945:A:G	0	28248945	G	A
16	chr16:28249317:C:G	0	28249317	G	C
16	chr16:28250190:G:A	0	28250190	A	G
16	chr16:28251535:T:C	0	28251535	C	T
16	chr16:28252041:C:T	0	28252041	T	C
16	chr16:28252156:C:A	0	28252156	A	C
16	chr16:28252570:G:C	0	28252570	C	G
16	chr16:28252622:C:A	0	28252622	A	C
16	chr16:28252824:T:C	0	28252824	C	T
16	chr16:28252889:G:A	0	28252889	A	G
16	chr16:28253351:T:C	0	28253351	C	T
16	chr16:28253532:C:T	0	28253532	T	C
16	chr16:28254464:C:T	0	28254464	T	C
16	chr16:28254835:T:C	0	28254835	C	T
16	chr16:28256435:C:G	0	28256435	G	C
16	chr16:28261052:C:T	0	28261052	T	C
16	chr16:28261303:T:C	0	28261303	C	T
16	chr16:28263483:A:G	0	28263483	G	A
16	chr16:28263743:G:A	0	28263743	A	G
16	chr16:28264921:G:A	0	28264921	A	G
16	chr16:28266758:AC:A	0	28266758	A	AC
16	chr16:28267181:C:G	0	28267181	G	C
16	chr16:28267515:T:C	0	28267515	C	T
16	chr16:28268265:T:TA	0	28268265	TA	T
16	chr16:28268717:C:T	0	28268717	T	C
16	chr16:28269597:G:A	0	28269597	A	G
16	chr16:28270949:C:T	0	28270949	T	C
16	chr16:28272117:A:G	0	28272117	G	A
16	chr16:28273601:C:T	0	28273601	T	C
16	chr16:28274454:A:G	0	28274454	G	A
16	chr16:28275156:C:T	0	28275156	T	C
16	chr16:28276961:G:A	0	28276961	A	G
16	chr16:28277230:T:C	0	28277230	C	T
16	chr16:28278861:G:A	0	28278861	A	G
16	chr16:28279918:C:G	0	28279918	G	C
16	chr16:28280232:T:C	0	28280232	C	T
16	chr16:28282823:C:CTG	0	28282823	CTG	C
16	chr16:28283174:A:G	0	28283174	G	A
16	chr16:28286837:C:G	0	28286837	G	C
16	chr16:28287097:A:C	0	28287097	C	A
16	chr16:28287666:GTTTGC:G	0	28287666	G	GTTTGC
16	chr16:28287811:G:A	0	28287811	A	G
16	chr16:28289127:T:C	0	28289127	C	T
16	chr16:28289601:T:C	0	28289601	C	T
16	chr16:28289813:T:C	0	28289813	C	T
16	chr16:28290166:T:C	0	28290166	C	T
16	chr16:28293676:T:C	0	28293676	C	T
16	chr16:28295782:T:C	0	28295782	C	T
16	chr16:28296555:A:G	0	28296555	G	A
16	chr16:28298292:G:A	0	28298292	A	G
16	chr16:28300381:G:A	0	28300381	A	G
16	chr16:28307119:A:G	0	28307119	G	A
16	chr16:28308564:A:G	0	28308564	G	A
16	chr16:28312727:C:T	0	28312727	T	C
16	chr16:28315059:G:A	0	28315059	A	G
16	chr16:28315834:C:G	0	28315834	G	C
16	chr16:28315906:C:T	0	28315906	T	C
16	chr16:28316142:G:A	0	28316142	A	G
16	chr16:28316523:G:A	0	28316523	A	G
16	chr16:28316905:T:A	0	28316905	A	T
16	chr16:28318267:T:C	0	28318267	C	T
16	chr16:28319647:C:CACCT	0	28319647	CACCT	C
16	chr16:28320861:C:T	0	28320861	T	C
16	chr16:28321069:C:T	0	28321069	T	C
16	chr16:28322090:G:A	0	28322090	A	G
16	chr16:28322259:A:G	0	28322259	G	A
16	chr16:28324357:A:G	0	28324357	G	A
16	chr16:28325561:T:C	0	28325561	C	T
16	chr16:28326718:A:G	0	28326718	G	A
16	chr16:28328128:T:G	0	28328128	G	T
16	chr16:28329533:G:A	0	28329533	A	G
16	chr16:28335840:C:T	0	28335840	T	C
16	chr16:28337023:G:A	0	28337023	A	G
16	chr16:28338507:C:A	0	28338507	A	C
16	chr16:28338738:A:G	0	28338738	G	A
16	chr16:28368122:A:G	0	28368122	G	A
16	chr16:28477622:T:C	0	28477622	C	T
16	chr16:28478021:G:A	0	28478021	A	G
16	chr16:28478025:T:C	0	28478025	C	T
16	chr16:28478877:CT:C	0	28478877	C	CT
16	chr16:28479196:T:C	0	28479196	C	T
16	chr16:28480985:G:T	0	28480985	T	G
16	chr16:28483100:A:G	0	28483100	G	A
16	chr16:28483153:A:C	0	28483153	C	A
16	chr16:28483502:A:G	0	28483502	G	A
16	chr16:28484431:C:T	0	28484431	T	C
16	chr16:28487970:A:G	0	28487970	G	A
16	chr16:28490211:G:A	0	28490211	A	G
16	chr16:28492860:G:A	0	28492860	A	G
16	chr16:28495107:C:T	0	28495107	T	C
16	chr16:28495551:A:G	0	28495551	G	A
16	chr16:28496323:C:G	0	28496323	G	C
16	chr16:28496727:A:G	0	28496727	G	A
16	chr16:28496748:C:T	0	28496748	T	C
16	chr16:28499072:C:T	0	28499072	T	C
16	chr16:28499524:A:G	0	28499524	G	A
16	chr16:28501211:C:T	0	28501211	T	C
16	chr16:28501452:ACT:A	0	28501452	A	ACT
16	chr16:28501804:CACTT:C	0	28501804	C	CACTT
16	chr16:28502082:A:G	0	28502082	G	A
16	chr16:28502506:A:G	0	28502506	G	A
16	chr16:28505398:G:A	0	28505398	A	G
16	chr16:28505502:A:G	0	28505502	G	A
16	chr16:28507775:T:C	0	28507775	C	T
16	chr16:28508372:G:A	0	28508372	A	G
16	chr16:28508755:G:A	0	28508755	A	G
16	chr16:28509255:A:G	0	28509255	G	A
16	chr16:28510400:C:A	0	28510400	A	C
16	chr16:28511269:C:A	0	28511269	A	C
16	chr16:28511823:T:C	0	28511823	C	T
16	chr16:28511847:C:G	0	28511847	G	C
16	chr16:28511927:G:A	0	28511927	A	G
16	chr16:28513984:T:G	0	28513984	G	T
16	chr16:28515576:T:C	0	28515576	C	T
16	chr16:28515900:C:T	0	28515900	T	C
16	chr16:28516005:G:A	0	28516005	A	G
16	chr16:28516989:G:C	0	28516989	C	G
16	chr16:28517302:T:C	0	28517302	C	T
16	chr16:28517460:G:A	0	28517460	A	G
16	chr16:28518628:T:C	0	28518628	C	T
16	chr16:28519302:C:T	0	28519302	T	C
16	chr16:28519966:A:G	0	28519966	G	A
16	chr16:28520867:T:G	0	28520867	G	T
16	chr16:28522310:G:T	0	28522310	T	G
16	chr16:28522717:C:T	0	28522717	T	C
16	chr16:28523682:A:G	0	28523682	G	A
16	chr16:28523984:A:G	0	28523984	G	A
16	chr16:28524491:C:T	0	28524491	T	C
16	chr16:28524513:G:A	0	28524513	A	G
16	chr16:28525152:C:T	0	28525152	T	C
16	chr16:28525198:A:G	0	28525198	G	A
16	chr16:28526650:T:C	0	28526650	C	T
16	chr16:28527015:A:C	0	28527015	C	A
16	chr16:28527319:A:G	0	28527319	G	A
16	chr16:28527972:A:G	0	28527972	G	A
16	chr16:28528065:G:A	0	28528065	A	G
16	chr16:28528077:GTGTA:G	0	28528077	G	GTGTA
16	chr16:28529001:A:T	0	28529001	T	A
16	chr16:28530073:T:C	0	28530073	C	T
16	chr16:28530851:T:C	0	28530851	C	T
16	chr16:28532060:G:A	0	28532060	A	G
16	chr16:28534128:A:G	0	28534128	G	A
16	chr16:28535299:C:T	0	28535299	T	C
16	chr16:28535930:C:T	0	28535930	T	C
16	chr16:28538187:G:A	0	28538187	A	G
16	chr16:28538502:A:C	0	28538502	C	A
16	chr16:28538948:C:T	0	28538948	T	C
16	chr16:28542481:C:T	0	28542481	T	C
16	chr16:28542787:G:A	0	28542787	A	G
16	chr16:28543836:A:T	0	28543836	T	A
16	chr16:28544079:A:G	0	28544079	G	A
16	chr16:28544269:C:T	0	28544269	T	C
16	chr16:28544385:T:A	0	28544385	A	T
16	chr16:28544826:T:C	0	28544826	C	T
16	chr16:28546760:C:T	0	28546760	T	C
16	chr16:28546968:T:A	0	28546968	A	T
16	chr16:28547940:C:T	0	28547940	T	C
16	chr16:28548042:C:A	0	28548042	A	C
16	chr16:28548252:C:T	0	28548252	T	C
16	chr16:28548660:G:A	0	28548660	A	G
16	chr16:28549023:C:T	0	28549023	T	C
16	chr16:28550464:T:A	0	28550464	A	T
16	chr16:28550935:A:G	0	28550935	G	A
16	chr16:28551321:A:G	0	28551321	G	A
16	chr16:28551705:A:G	0	28551705	G	A
16	chr16:28552825:AG:A	0	28552825	A	AG
16	chr16:28554632:A:G	0	28554632	G	A
16	chr16:28554837:G:T	0	28554837	T	G
16	chr16:28555612:A:G	0	28555612	G	A
16	chr16:28555683:A:G	0	28555683	G	A
16	chr16:28556433:C:T	0	28556433	T	C
16	chr16:28556894:C:T	0	28556894	T	C
16	chr16:28558684:C:T	0	28558684	T	C
16	chr16:28558729:A:G	0	28558729	G	A
16	chr16:28560235:C:A	0	28560235	A	C
16	chr16:28560684:C:T	0	28560684	T	C
16	chr16:28562642:C:T	0	28562642	T	C
16	chr16:28563294:A:G	0	28563294	G	A
16	chr16:28565048:G:A	0	28565048	A	G
16	chr16:28565186:C:T	0	28565186	T	C
16	chr16:28568515:AT:A	0	28568515	A	AT
16	chr16:28568594:GT:G	0	28568594	G	GT
16	chr16:28569364:A:G	0	28569364	G	A
16	chr16:28569717:G:C	0	28569717	C	G
16	chr16:28571620:C:A	0	28571620	A	C
16	chr16:28571894:G:A	0	28571894	A	G
16	chr16:28572041:A:G	0	28572041	G	A
16	chr16:28572544:C:T	0	28572544	T	C
16	chr16:28573616:G:A	0	28573616	A	G
16	chr16:28574315:C:T	0	28574315	T	C
16	chr16:28576068:T:C	0	28576068	C	T
16	chr16:28576276:G:T	0	28576276	T	G
16	chr16:28577074:A:C	0	28577074	C	A
16	chr16:28577122:C:T	0	28577122	T	C
16	chr16:28578134:G:A	0	28578134	A	G
16	chr16:28579668:C:T	0	28579668	T	C
16	chr16:28580209:G:A	0	28580209	A	G
16	chr16:28582026:T:C	0	28582026	C	T
16	chr16:28582276:G:A	0	28582276	A	G
16	chr16:28583228:A:G	0	28583228	G	A
16	chr16:28584489:C:G	0	28584489	G	C
16	chr16:28584668:A:G	0	28584668	G	A
16	chr16:28585563:G:A	0	28585563	A	G
16	chr16:28588090:A:G	0	28588090	G	A
16	chr16:28588770:C:T	0	28588770	T	C
16	chr16:28588956:C:T	0	28588956	T	C
16	chr16:28590481:G:A	0	28590481	A	G
16	chr16:28591670:A:G	0	28591670	G	A
16	chr16:28591691:A:G	0	28591691	G	A
16	chr16:28591847:T:A	0	28591847	A	T
16	chr16:28592021:A:G	0	28592021	G	A
16	chr16:28592334:T:G	0	28592334	G	T
16	chr16:28593365:A:G	0	28593365	G	A
16	chr16:28595749:A:G	0	28595749	G	A
16	chr16:28595875:G:A	0	28595875	A	G
16	chr16:28595907:A:G	0	28595907	G	A
16	chr16:28595911:A:G	0	28595911	G	A
16	chr16:28596211:G:A	0	28596211	A	G
16	chr16:28596296:T:C	0	28596296	C	T
16	chr16:28596909:G:A	0	28596909	A	G
16	chr16:28597020:T:C	0	28597020	C	T
16	chr16:28597035:C:T	0	28597035	T	C
16	chr16:28597617:C:G	0	28597617	G	C
16	chr16:28602644:A:G	0	28602644	G	A
16	chr16:28603413:T:C	0	28603413	C	T
16	chr16:28604387:G:A	0	28604387	A	G
16	chr16:28605078:G:A	0	28605078	A	G
16	chr16:28605344:C:A	0	28605344	A	C
16	chr16:28605402:C:T	0	28605402	T	C
16	chr16:28605807:T:C	0	28605807	C	T
16	chr16:28606274:A:G	0	28606274	G	A
16	chr16:28606473:T:C	0	28606473	C	T
16	chr16:28606474:G:A	0	28606474	A	G
16	chr16:28606492:A:G	0	28606492	G	A
16	chr16:28606564:G:A	0	28606564	A	G
16	chr16:28606569:A:G	0	28606569	G	A
16	chr16:28606613:T:C	0	28606613	C	T
16	chr16:28606650:T:C	0	28606650	C	T
16	chr16:28606653:T:G	0	28606653	G	T
16	chr16:28606672:C:A	0	28606672	A	C
16	chr16:28606690:G:A	0	28606690	A	G
16	chr16:28606697:C:T	0	28606697	T	C
16	chr16:28606744:A:T	0	28606744	T	A
16	chr16:28606747:G:A	0	28606747	A	G
16	chr16:28606916:T:C	0	28606916	C	T
16	chr16:28607125:T:C	0	28607125	C	T
16	chr16:28607224:G:T	0	28607224	T	G
16	chr16:28607612:T:C	0	28607612	C	T
16	chr16:28607661:A:G	0	28607661	G	A
16	chr16:28607755:T:C	0	28607755	C	T
16	chr16:28607811:T:C	0	28607811	C	T
16	chr16:28607857:G:A	0	28607857	A	G
16	chr16:28607858:A:G	0	28607858	G	A
16	chr16:28608599:A:G	0	28608599	G	A
16	chr16:28608990:C:G	0	28608990	G	C
16	chr16:28609196:G:C	0	28609196	C	G
16	chr16:28609213:T:G	0	28609213	G	T
16	chr16:28615683:T:C	0	28615683	C	T
16	chr16:28615742:C:T	0	28615742	T	C
16	chr16:28615871:T:C	0	28615871	C	T
16	chr16:28616014:A:AC	0	28616014	AC	A
16	chr16:28616080:G:A	0	28616080	A	G
16	chr16:28617979:C:T	0	28617979	T	C
16	chr16:28618867:T:C	0	28618867	C	T
16	chr16:28618939:C:G	0	28618939	G	C
16	chr16:28620039:A:T	0	28620039	T	A
16	chr16:28620209:A:T	0	28620209	T	A
16	chr16:28620438:T:C	0	28620438	C	T
16	chr16:28620700:T:G	0	28620700	G	T
16	chr16:28621180:C:T	0	28621180	T	C
16	chr16:28622230:TG:T	0	28622230	T	TG
16	chr16:28623104:C:T	0	28623104	T	C
16	chr16:28626141:A:G	0	28626141	G	A
16	chr16:28627391:T:C	0	28627391	C	T
16	chr16:28627726:A:C	0	28627726	C	A
16	chr16:28629858:T:C	0	28629858	C	T
16	chr16:28633138:C:T	0	28633138	T	C
16	chr16:28633342:A:T	0	28633342	T	A
16	chr16:28633659:G:A	0	28633659	A	G
16	chr16:28633869:C:T	0	28633869	T	C
16	chr16:28633875:A:G	0	28633875	G	A
16	chr16:28637746:G:T	0	28637746	T	G
16	chr16:28638330:C:A	0	28638330	A	C
16	chr16:28639042:CTG:C	0	28639042	C	CTG
16	chr16:28639701:C:G	0	28639701	G	C
16	chr16:28639743:A:G	0	28639743	G	A
16	chr16:28640411:C:T	0	28640411	T	C
16	chr16:28640453:C:G	0	28640453	G	C
16	chr16:28640572:A:G	0	28640572	G	A
16	chr16:28640693:T:C	0	28640693	C	T
16	chr16:28642202:C:T	0	28642202	T	C
16	chr16:28643032:A:G	0	28643032	G	A
16	chr16:28813364:T:C	0	28813364	C	T
16	chr16:28813779:T:C	0	28813779	C	T
16	chr16:28813857:C:T	0	28813857	T	C
16	chr16:28814099:C:T	0	28814099	T	C
16	chr16:28814284:G:A	0	28814284	A	G
16	chr16:28814632:A:G	0	28814632	G	A
16	chr16:28814728:C:T	0	28814728	T	C
16	chr16:28817513:A:C	0	28817513	C	A
16	chr16:28817907:A:G	0	28817907	G	A
16	chr16:28820038:T:C	0	28820038	C	T
16	chr16:28821061:C:T	0	28821061	T	C
16	chr16:28821776:A:G	0	28821776	G	A
16	chr16:28824884:T:C	0	28824884	C	T
16	chr16:28826194:T:C	0	28826194	C	T
16	chr16:28826585:A:G	0	28826585	G	A
16	chr16:28828071:G:A	0	28828071	A	G
16	chr16:28828104:T:C	0	28828104	C	T
16	chr16:28828609:G:T	0	28828609	T	G
16	chr16:28829060:A:G	0	28829060	G	A
16	chr16:28831704:C:T	0	28831704	T	C
16	chr16:28831797:A:G	0	28831797	G	A
16	chr16:28833044:G:A	0	28833044	A	G
16	chr16:28833706:TGATCAGGG:T	0	28833706	T	TGATCAGGG
16	chr16:28833930:G:A	0	28833930	A	G
16	chr16:28835545:G:A	0	28835545	A	G
16	chr16:28835828:G:C	0	28835828	C	G
16	chr16:28837347:T:C	0	28837347	C	T
16	chr16:28837497:A:G	0	28837497	G	A
16	chr16:28840056:C:CCT	0	28840056	CCT	C
16	chr16:28842675:A:C	0	28842675	C	A
16	chr16:28844201:G:C	0	28844201	C	G
16	chr16:28844406:A:G	0	28844406	G	A
16	chr16:28845498:C:T	0	28845498	T	C
16	chr16:28848481:A:G	0	28848481	G	A
16	chr16:28848862:G:A	0	28848862	A	G
16	chr16:28850413:A:C	0	28850413	C	A
16	chr16:28850560:C:T	0	28850560	T	C
16	chr16:28851566:TCTC:T	0	28851566	T	TCTC
16	chr16:28853352:T:C	0	28853352	C	T
16	chr16:28853721:T:C	0	28853721	C	T
16	chr16:28854595:G:A	0	28854595	A	G
16	chr16:28854672:A:G	0	28854672	G	A
16	chr16:28855740:T:C	0	28855740	C	T
16	chr16:28856696:CCTTCACT:C	0	28856696	C	CCTTCACT
16	chr16:28857143:C:T	0	28857143	T	C
16	chr16:28857374:G:A	0	28857374	A	G
16	chr16:28857641:C:G	0	28857641	G	C
16	chr16:28859275:A:G	0	28859275	G	A
16	chr16:28859641:G:A	0	28859641	A	G
16	chr16:28860336:C:A	0	28860336	A	C
16	chr16:28860532:C:T	0	28860532	T	C
16	chr16:28860539:A:G	0	28860539	G	A
16	chr16:28860668:A:G	0	28860668	G	A
16	chr16:28861033:G:C	0	28861033	C	G
16	chr16:28861277:T:C	0	28861277	C	T
16	chr16:28861314:G:A	0	28861314	A	G
16	chr16:28861467:C:G	0	28861467	G	C
16	chr16:28862077:G:A	0	28862077	A	G
16	chr16:28863226:C:G	0	28863226	G	C
16	chr16:28863801:T:G	0	28863801	G	T
16	chr16:28864161:A:G	0	28864161	G	A
16	chr16:28868163:A:G	0	28868163	G	A
16	chr16:28869680:G:T	0	28869680	T	G
16	chr16:28869881:A:C	0	28869881	C	A
16	chr16:28871103:T:C	0	28871103	C	T
16	chr16:28872006:T:C	0	28872006	C	T
16	chr16:28872520:C:T	0	28872520	T	C
16	chr16:28874338:C:T	0	28874338	T	C
16	chr16:28874610:T:C	0	28874610	C	T
16	chr16:28878386:CA:C	0	28878386	C	CA
16	chr16:28880144:C:T	0	28880144	T	C
16	chr16:28881974:C:G	0	28881974	G	C
16	chr16:28882211:A:G	0	28882211	G	A
16	chr16:28882250:T:C	0	28882250	C	T
16	chr16:28882403:ACT:A	0	28882403	A	ACT
16	chr16:28886131:G:A	0	28886131	A	G
16	chr16:28887472:T:C	0	28887472	C	T
16	chr16:28891867:T:C	0	28891867	C	T
16	chr16:28891926:C:G	0	28891926	G	C
16	chr16:28892335:C:A	0	28892335	A	C
16	chr16:28892446:AAC:A	0	28892446	A	AAC
16	chr16:28893286:C:T	0	28893286	T	C
16	chr16:28897288:G:A	0	28897288	A	G
16	chr16:28898456:GC:G	0	28898456	G	GC
16	chr16:28899803:TA:T	0	28899803	T	TA
16	chr16:28902466:T:C	0	28902466	C	T
16	chr16:28902705:G:A	0	28902705	A	G
16	chr16:28903896:G:A	0	28903896	A	G
16	chr16:28904112:A:C	0	28904112	C	A
16	chr16:28904206:G:A	0	28904206	A	G
16	chr16:28906425:G:A	0	28906425	A	G
16	chr16:28908020:A:G	0	28908020	G	A
16	chr16:28908262:A:ATT	0	28908262	ATT	A
16	chr16:28910488:T:C	0	28910488	C	T
16	chr16:28910828:C:T	0	28910828	T	C
16	chr16:28912197:GA:G	0	28912197	G	GA
16	chr16:28912200:C:T	0	28912200	T	C
16	chr16:28913499:G:A	0	28913499	A	G
16	chr16:28914657:T:C	0	28914657	C	T
16	chr16:28915051:C:T	0	28915051	T	C
16	chr16:28916497:C:A	0	28916497	A	C
16	chr16:28918070:T:G	0	28918070	G	T
16	chr16:28920632:C:T	0	28920632	T	C
16	chr16:28921927:C:T	0	28921927	T	C
16	chr16:28922147:C:T	0	28922147	T	C
16	chr16:28925954:G:A	0	28925954	A	G
16	chr16:28928001:A:AATTC	0	28928001	AATTC	A
16	chr16:28929595:T:G	0	28929595	G	T
16	chr16:28930159:C:T	0	28930159	T	C
16	chr16:28933075:C:G	0	28933075	G	C
16	chr16:28939111:C:T	0	28939111	T	C
16	chr16:28940136:C:T	0	28940136	T	C
16	chr16:28941317:T:C	0	28941317	C	T
16	chr16:28943325:T:C	0	28943325	C	T
16	chr16:28944381:AGCCCAGCT:A	0	28944381	A	AGCCCAGCT
16	chr16:28945058:C:T	0	28945058	T	C
16	chr16:28945143:T:C	0	28945143	C	T
16	chr16:28949692:T:C	0	28949692	C	T
16	chr16:28951108:C:T	0	28951108	T	C
16	chr16:28951434:G:A	0	28951434	A	G
16	chr16:28951691:T:C	0	28951691	C	T
16	chr16:28953395:A:G	0	28953395	G	A
16	chr16:28953928:AAAG:A	0	28953928	A	AAAG
16	chr16:28959531:T:C	0	28959531	C	T
16	chr16:28961946:C:T	0	28961946	T	C
16	chr16:28966392:T:C	0	28966392	C	T
16	chr16:28967942:A:G	0	28967942	G	A
16	chr16:28969210:G:A	0	28969210	A	G
16	chr16:28969372:T:G	0	28969372	G	T
16	chr16:28971196:T:C	0	28971196	C	T
16	chr16:28971309:G:A	0	28971309	A	G
16	chr16:28976948:C:T	0	28976948	T	C
16	chr16:28978780:C:T	0	28978780	T	C
16	chr16:28980679:G:A	0	28980679	A	G
16	chr16:28982328:AC:A	0	28982328	A	AC
16	chr16:28983824:C:T	0	28983824	T	C
16	chr16:28984436:C:A	0	28984436	A	C
16	chr16:28986676:G:A	0	28986676	A	G
16	chr16:28986790:T:A	0	28986790	A	T
16	chr16:28988939:G:A	0	28988939	A	G
16	chr16:28991385:G:A	0	28991385	A	G
16	chr16:28992050:C:T	0	28992050	T	C
16	chr16:28992522:T:C	0	28992522	C	T
16	chr16:28996168:C:T	0	28996168	T	C
16	chr16:28996758:C:T	0	28996758	T	C
16	chr16:28996909:G:A	0	28996909	A	G
16	chr16:28999450:A:C	0	28999450	C	A
16	chr16:28999976:G:A	0	28999976	A	G
16	chr16:29000117:A:C	0	29000117	C	A
16	chr16:29000143:T:C	0	29000143	C	T
16	chr16:29001072:T:C	0	29001072	C	T
16	chr16:29001678:C:T	0	29001678	T	C
16	chr16:29002988:T:A	0	29002988	A	T
16	chr16:29003828:C:A	0	29003828	A	C
16	chr16:29004811:A:G	0	29004811	G	A
16	chr16:29006285:G:T	0	29006285	T	G
16	chr16:29007086:C:T	0	29007086	T	C
16	chr16:29007289:A:G	0	29007289	G	A
16	chr16:29008973:C:T	0	29008973	T	C
16	chr16:29010531:C:T	0	29010531	T	C
16	chr16:29011059:C:T	0	29011059	T	C
16	chr16:29011236:A:G	0	29011236	G	A
16	chr16:29011784:G:C	0	29011784	C	G
16	chr16:29012645:C:T	0	29012645	T	C
16	chr16:29012838:C:T	0	29012838	T	C
16	chr16:29014441:T:C	0	29014441	C	T
16	chr16:29014657:T:C	0	29014657	C	T
16	chr16:29016104:C:T	0	29016104	T	C
16	chr16:29017218:G:C	0	29017218	C	G
16	chr16:29017567:T:A	0	29017567	A	T
16	chr16:29017584:T:C	0	29017584	C	T
16	chr16:29017933:G:T	0	29017933	T	G
16	chr16:29020763:AC:A	0	29020763	A	AC
16	chr16:29025292:A:G	0	29025292	G	A
16	chr16:29025594:G:A	0	29025594	A	G
16	chr16:29026019:A:G	0	29026019	G	A
16	chr16:29027131:C:T	0	29027131	T	C
16	chr16:29027634:A:G	0	29027634	G	A
16	chr16:29030693:G:A	0	29030693	A	G
16	chr16:29033424:T:C	0	29033424	C	T
16	chr16:29036574:C:T	0	29036574	T	C
16	chr16:29048690:T:A	0	29048690	A	T
16	chr16:29049557:T:A	0	29049557	A	T
16	chr16:29054641:G:C	0	29054641	C	G
16	chr16:29065066:G:A	0	29065066	A	G
16	chr16:29072839:G:A	0	29072839	A	G
16	chr16:29073843:C:T	0	29073843	T	C
16	chr16:29074372:C:G	0	29074372	G	C
16	chr16:29075666:C:G	0	29075666	G	C
16	chr16:29076900:A:G	0	29076900	G	A
16	chr16:29079378:G:A	0	29079378	A	G
16	chr16:29079770:C:T	0	29079770	T	C
16	chr16:29082618:C:T	0	29082618	T	C
16	chr16:29082642:A:C	0	29082642	C	A
16	chr16:29082681:T:G	0	29082681	G	T
16	chr16:29083604:C:T	0	29083604	T	C
16	chr16:29084117:A:G	0	29084117	G	A
16	chr16:29086048:C:T	0	29086048	T	C
16	chr16:29086776:G:A	0	29086776	A	G
16	chr16:29087097:G:A	0	29087097	A	G
16	chr16:29087750:G:A	0	29087750	A	G
16	chr16:29090081:C:A	0	29090081	A	C
16	chr16:29090898:A:G	0	29090898	G	A
16	chr16:29092125:G:A	0	29092125	A	G
16	chr16:29092444:T:C	0	29092444	C	T
16	chr16:29093802:T:C	0	29093802	C	T
16	chr16:29094886:G:A	0	29094886	A	G
16	chr16:29095003:G:A	0	29095003	A	G
16	chr16:29095121:TTC:T	0	29095121	T	TTC
16	chr16:29096716:G:A	0	29096716	A	G
16	chr16:29098431:A:G	0	29098431	G	A
16	chr16:29098714:A:G	0	29098714	G	A
16	chr16:29098814:A:G	0	29098814	G	A
16	chr16:29099574:C:A	0	29099574	A	C
16	chr16:29101305:C:G	0	29101305	G	C
16	chr16:29102320:A:G	0	29102320	G	A
16	chr16:29102426:C:T	0	29102426	T	C
16	chr16:29102445:A:G	0	29102445	G	A
16	chr16:29102454:C:T	0	29102454	T	C
16	chr16:29103031:A:G	0	29103031	G	A
16	chr16:29103693:G:A	0	29103693	A	G
16	chr16:29106275:C:T	0	29106275	T	C
16	chr16:29106340:G:A	0	29106340	A	G
16	chr16:29107358:C:T	0	29107358	T	C
16	chr16:29107443:C:T	0	29107443	T	C
16	chr16:29107544:G:A	0	29107544	A	G
16	chr16:29107654:C:T	0	29107654	T	C
16	chr16:29108539:T:A	0	29108539	A	T
16	chr16:29109199:C:T	0	29109199	T	C
16	chr16:29109256:A:G	0	29109256	G	A
16	chr16:29110105:G:A	0	29110105	A	G
16	chr16:29110726:C:G	0	29110726	G	C
16	chr16:29111420:G:T	0	29111420	T	G
16	chr16:29112009:G:A	0	29112009	A	G
16	chr16:29113100:T:C	0	29113100	C	T
16	chr16:29113340:G:T	0	29113340	T	G
16	chr16:29115681:G:A	0	29115681	A	G
16	chr16:29115712:G:C	0	29115712	C	G
16	chr16:29116029:T:C	0	29116029	C	T
16	chr16:29116796:T:C	0	29116796	C	T
16	chr16:29116864:A:G	0	29116864	G	A
16	chr16:29117141:C:T	0	29117141	T	C
16	chr16:29117191:A:G	0	29117191	G	A
16	chr16:29117411:T:G	0	29117411	G	T
16	chr16:29117457:A:G	0	29117457	G	A
16	chr16:29117490:A:G	0	29117490	G	A
16	chr16:29117669:A:G	0	29117669	G	A
16	chr16:29119228:C:T	0	29119228	T	C
16	chr16:29119328:C:A	0	29119328	A	C
16	chr16:29119632:G:A	0	29119632	A	G
16	chr16:29119678:C:T	0	29119678	T	C
16	chr16:29119699:C:T	0	29119699	T	C
16	chr16:29119912:G:A	0	29119912	A	G
16	chr16:29120689:A:T	0	29120689	T	A
16	chr16:29121544:A:G	0	29121544	G	A
16	chr16:29122575:G:A	0	29122575	A	G
16	chr16:29122648:G:A	0	29122648	A	G
16	chr16:29122743:C:T	0	29122743	T	C
16	chr16:29123272:T:C	0	29123272	C	T
16	chr16:29123553:T:C	0	29123553	C	T
16	chr16:29124640:T:C	0	29124640	C	T
16	chr16:29125387:C:T	0	29125387	T	C
16	chr16:29125552:C:T	0	29125552	T	C
16	chr16:29125572:T:C	0	29125572	C	T
16	chr16:29126267:T:C	0	29126267	C	T
16	chr16:29126465:A:G	0	29126465	G	A
16	chr16:29126681:T:C	0	29126681	C	T
16	chr16:29126705:A:G	0	29126705	G	A
16	chr16:29126722:C:T	0	29126722	T	C
16	chr16:29126826:T:C	0	29126826	C	T
16	chr16:29127071:C:T	0	29127071	T	C
16	chr16:29127700:T:C	0	29127700	C	T
16	chr16:29128077:G:A	0	29128077	A	G
16	chr16:29128080:T:C	0	29128080	C	T
16	chr16:29128095:C:T	0	29128095	T	C
16	chr16:29128334:A:G	0	29128334	G	A
16	chr16:29128450:T:C	0	29128450	C	T
16	chr16:29128736:A:G	0	29128736	G	A
16	chr16:29128903:T:C	0	29128903	C	T
16	chr16:29129127:T:C	0	29129127	C	T
16	chr16:29129203:C:T	0	29129203	T	C
16	chr16:29129433:C:T	0	29129433	T	C
16	chr16:29130115:G:A	0	29130115	A	G
16	chr16:29130532:C:T	0	29130532	T	C
16	chr16:29130738:G:C	0	29130738	C	G
16	chr16:29130842:G:A	0	29130842	A	G
16	chr16:29130883:A:G	0	29130883	G	A
16	chr16:29131245:G:A	0	29131245	A	G
16	chr16:29131574:G:A	0	29131574	A	G
16	chr16:29131612:G:A	0	29131612	A	G
16	chr16:29132318:A:G	0	29132318	G	A
16	chr16:29132438:A:G	0	29132438	G	A
16	chr16:29132901:A:G	0	29132901	G	A
16	chr16:29134222:A:G	0	29134222	G	A
16	chr16:29136986:G:T	0	29136986	T	G
16	chr16:29136987:G:C	0	29136987	C	G
16	chr16:29137244:T:C	0	29137244	C	T
16	chr16:29138065:T:C	0	29138065	C	T
16	chr16:29138183:G:A	0	29138183	A	G
16	chr16:29138324:A:G	0	29138324	G	A
16	chr16:29138339:C:T	0	29138339	T	C
16	chr16:29138514:C:A	0	29138514	A	C
16	chr16:29138516:G:A	0	29138516	A	G
16	chr16:29138541:G:A	0	29138541	A	G
16	chr16:29138853:C:T	0	29138853	T	C
16	chr16:29139023:C:T	0	29139023	T	C
16	chr16:29139464:G:A	0	29139464	A	G
16	chr16:29139624:C:T	0	29139624	T	C
16	chr16:29139625:T:G	0	29139625	G	T
16	chr16:29139916:A:G	0	29139916	G	A
16	chr16:29139945:A:G	0	29139945	G	A
16	chr16:29139978:C:T	0	29139978	T	C
16	chr16:29140201:A:G	0	29140201	G	A
16	chr16:29141019:C:T	0	29141019	T	C
16	chr16:29141444:C:T	0	29141444	T	C
16	chr16:29141585:G:A	0	29141585	A	G
16	chr16:29142183:A:G	0	29142183	G	A
16	chr16:29142482:A:G	0	29142482	G	A
16	chr16:29142487:A:G	0	29142487	G	A
16	chr16:29142624:T:C	0	29142624	C	T
16	chr16:29142973:T:C	0	29142973	C	T
16	chr16:29143029:G:C	0	29143029	C	G
16	chr16:29143246:G:A	0	29143246	A	G
16	chr16:29143528:C:T	0	29143528	T	C
16	chr16:29143531:C:T	0	29143531	T	C
16	chr16:29143975:C:T	0	29143975	T	C
16	chr16:29144159:G:A	0	29144159	A	G
16	chr16:29144351:G:A	0	29144351	A	G
16	chr16:29144684:A:G	0	29144684	G	A
16	chr16:29144818:C:T	0	29144818	T	C
16	chr16:29144961:G:A	0	29144961	A	G
16	chr16:29145655:A:G	0	29145655	G	A
16	chr16:29145673:T:C	0	29145673	C	T
16	chr16:29145679:CT:C	0	29145679	C	CT
16	chr16:29145822:C:A	0	29145822	A	C
16	chr16:29145839:A:C	0	29145839	C	A
16	chr16:29146005:C:T	0	29146005	T	C
16	chr16:29146754:G:T	0	29146754	T	G
16	chr16:29147276:A:G	0	29147276	G	A
16	chr16:29147818:C:T	0	29147818	T	C
16	chr16:29148114:C:T	0	29148114	T	C
16	chr16:29148243:T:C	0	29148243	C	T
16	chr16:29148484:TAATA:T	0	29148484	T	TAATA
16	chr16:29148929:C:T	0	29148929	T	C
16	chr16:29149055:C:A	0	29149055	A	C
16	chr16:29149095:T:C	0	29149095	C	T
16	chr16:29149637:G:C	0	29149637	C	G
16	chr16:29149675:C:T	0	29149675	T	C
16	chr16:29150324:G:T	0	29150324	T	G
16	chr16:29150469:TTGTC:T	0	29150469	T	TTGTC
16	chr16:29151760:A:G	0	29151760	G	A
16	chr16:29152387:A:G	0	29152387	G	A
16	chr16:29152469:C:T	0	29152469	T	C
16	chr16:29152569:A:G	0	29152569	G	A
16	chr16:29152705:C:A	0	29152705	A	C
16	chr16:29153772:C:T	0	29153772	T	C
16	chr16:29154602:T:C	0	29154602	C	T
16	chr16:29155142:G:A	0	29155142	A	G
16	chr16:29156047:C:G	0	29156047	G	C
16	chr16:29156685:T:C	0	29156685	C	T
16	chr16:29156731:A:G	0	29156731	G	A
16	chr16:29158169:C:T	0	29158169	T	C
16	chr16:29159133:C:T	0	29159133	T	C
16	chr16:29161374:G:A	0	29161374	A	G
16	chr16:29161516:C:T	0	29161516	T	C
16	chr16:29162962:A:G	0	29162962	G	A
16	chr16:29166131:G:C	0	29166131	C	G
16	chr16:29166514:G:A	0	29166514	A	G
16	chr16:29166842:T:C	0	29166842	C	T
16	chr16:29169086:T:G	0	29169086	G	T
16	chr16:29170761:T:C	0	29170761	C	T
16	chr16:29170858:G:A	0	29170858	A	G
16	chr16:29170869:T:C	0	29170869	C	T
16	chr16:29171049:A:G	0	29171049	G	A
16	chr16:29171444:A:G	0	29171444	G	A
16	chr16:29171812:A:G	0	29171812	G	A
16	chr16:29171868:A:G	0	29171868	G	A
16	chr16:29171909:A:G	0	29171909	G	A
16	chr16:29173377:T:C	0	29173377	C	T
16	chr16:29174870:T:C	0	29174870	C	T
16	chr16:29175257:C:T	0	29175257	T	C
16	chr16:29175952:CAT:C	0	29175952	C	CAT
16	chr16:29176293:T:C	0	29176293	C	T
16	chr16:29176333:G:A	0	29176333	A	G
16	chr16:29176548:G:A	0	29176548	A	G
16	chr16:29176700:A:G	0	29176700	G	A
16	chr16:29176814:G:A	0	29176814	A	G
16	chr16:29176900:G:A	0	29176900	A	G
16	chr16:29177153:A:G	0	29177153	G	A
16	chr16:29177270:TAAG:T	0	29177270	T	TAAG
16	chr16:29177348:G:A	0	29177348	A	G
16	chr16:29177837:G:A	0	29177837	A	G
16	chr16:29178073:G:C	0	29178073	C	G
16	chr16:29178183:T:C	0	29178183	C	T
16	chr16:29178293:C:CTCTG	0	29178293	CTCTG	C
16	chr16:29178300:G:A	0	29178300	A	G
16	chr16:29178641:T:G	0	29178641	G	T
16	chr16:29178729:G:A	0	29178729	A	G
16	chr16:29178916:T:G	0	29178916	G	T
16	chr16:29179432:A:G	0	29179432	G	A
16	chr16:29179437:A:G	0	29179437	G	A
16	chr16:29179759:A:G	0	29179759	G	A
16	chr16:29180007:A:G	0	29180007	G	A
16	chr16:29180023:G:T	0	29180023	T	G
16	chr16:29180082:GGGCACAGTCCA:G	0	29180082	G	GGGCACAGTCCA
16	chr16:29180616:G:A	0	29180616	A	G
16	chr16:29181205:T:C	0	29181205	C	T
16	chr16:29181340:A:G	0	29181340	G	A
16	chr16:29181549:C:T	0	29181549	T	C
16	chr16:29181590:T:C	0	29181590	C	T
16	chr16:29181735:T:C	0	29181735	C	T
16	chr16:29182017:G:A	0	29182017	A	G
16	chr16:29182201:T:C	0	29182201	C	T
16	chr16:29182384:T:C	0	29182384	C	T
16	chr16:29182854:C:G	0	29182854	G	C
16	chr16:29182920:G:A	0	29182920	A	G
16	chr16:29183064:T:C	0	29183064	C	T
16	chr16:29183235:A:G	0	29183235	G	A
16	chr16:29184374:G:A	0	29184374	A	G
16	chr16:29186639:A:T	0	29186639	T	A
16	chr16:29188227:T:C	0	29188227	C	T
16	chr16:29189260:T:C	0	29189260	C	T
16	chr16:29189592:C:G	0	29189592	G	C
16	chr16:29190713:C:T	0	29190713	T	C
16	chr16:29191284:CTT:C	0	29191284	C	CTT
16	chr16:29191489:G:C	0	29191489	C	G
16	chr16:29192147:TG:T	0	29192147	T	TG
16	chr16:29192411:T:G	0	29192411	G	T
16	chr16:29193315:C:T	0	29193315	T	C
16	chr16:29193401:A:G	0	29193401	G	A
16	chr16:29193728:C:T	0	29193728	T	C
16	chr16:29194075:C:A	0	29194075	A	C
16	chr16:29194364:A:G	0	29194364	G	A
16	chr16:29194824:A:G	0	29194824	G	A
16	chr16:29196469:T:G	0	29196469	G	T
16	chr16:29196618:G:T	0	29196618	T	G
16	chr16:29198833:C:T	0	29198833	T	C
16	chr16:29198936:C:T	0	29198936	T	C
16	chr16:29199853:C:G	0	29199853	G	C
16	chr16:29200077:C:T	0	29200077	T	C
16	chr16:29200638:A:G	0	29200638	G	A
16	chr16:29201448:C:T	0	29201448	T	C
16	chr16:29201543:A:G	0	29201543	G	A
16	chr16:29202314:G:A	0	29202314	A	G
16	chr16:29202759:G:A	0	29202759	A	G
16	chr16:29202805:T:C	0	29202805	C	T
16	chr16:29203944:G:C	0	29203944	C	G
16	chr16:29203953:A:G	0	29203953	G	A
16	chr16:29204289:G:A	0	29204289	A	G
16	chr16:29204702:T:C	0	29204702	C	T
16	chr16:29204795:A:G	0	29204795	G	A
16	chr16:29204952:T:C	0	29204952	C	T
16	chr16:29205000:A:G	0	29205000	G	A
16	chr16:29205136:G:A	0	29205136	A	G
16	chr16:29205516:G:A	0	29205516	A	G
16	chr16:29205949:C:T	0	29205949	T	C
16	chr16:29206075:C:T	0	29206075	T	C
16	chr16:29206153:C:T	0	29206153	T	C
16	chr16:29206322:T:C	0	29206322	C	T
16	chr16:29206383:A:G	0	29206383	G	A
16	chr16:29206405:A:G	0	29206405	G	A
16	chr16:29206623:C:T	0	29206623	T	C
16	chr16:29206750:T:A	0	29206750	A	T
16	chr16:29207645:G:A	0	29207645	A	G
16	chr16:29207661:T:C	0	29207661	C	T
16	chr16:29208010:A:C	0	29208010	C	A
16	chr16:29208333:T:G	0	29208333	G	T
16	chr16:29210399:G:A	0	29210399	A	G
16	chr16:29210783:C:T	0	29210783	T	C
16	chr16:29210951:C:T	0	29210951	T	C
16	chr16:29211020:C:T	0	29211020	T	C
16	chr16:29211641:C:T	0	29211641	T	C
16	chr16:29212164:C:T	0	29212164	T	C
16	chr16:29213121:G:A	0	29213121	A	G
16	chr16:29213364:A:G	0	29213364	G	A
16	chr16:29213414:G:A	0	29213414	A	G
16	chr16:29213549:C:A	0	29213549	A	C
16	chr16:29213714:T:G	0	29213714	G	T
16	chr16:29214110:G:A	0	29214110	A	G
16	chr16:29214168:T:C	0	29214168	C	T
16	chr16:29215420:G:A	0	29215420	A	G
16	chr16:29216616:C:T	0	29216616	T	C
16	chr16:29216778:G:T	0	29216778	T	G
16	chr16:29216928:A:G	0	29216928	G	A
16	chr16:29217345:G:T	0	29217345	T	G
16	chr16:29218010:G:T	0	29218010	T	G
16	chr16:29218856:A:G	0	29218856	G	A
16	chr16:29218874:A:G	0	29218874	G	A
16	chr16:29219433:CACAA:C	0	29219433	C	CACAA
16	chr16:29219477:TCA:T	0	29219477	T	TCA
16	chr16:29219679:CAT:C	0	29219679	C	CAT
16	chr16:29220052:G:A	0	29220052	A	G
16	chr16:29220650:T:G	0	29220650	G	T
16	chr16:29220998:G:C	0	29220998	C	G
16	chr16:29221552:G:A	0	29221552	A	G
16	chr16:29221646:G:A	0	29221646	A	G
16	chr16:29222050:T:G	0	29222050	G	T
16	chr16:29222259:TC:T	0	29222259	T	TC
16	chr16:29222430:A:G	0	29222430	G	A
16	chr16:29222880:C:T	0	29222880	T	C
16	chr16:29223265:G:A	0	29223265	A	G
16	chr16:29223377:C:T	0	29223377	T	C
16	chr16:29223623:T:C	0	29223623	C	T
16	chr16:29223807:A:G	0	29223807	G	A
16	chr16:29224043:G:A	0	29224043	A	G
16	chr16:29225183:G:A	0	29225183	A	G
16	chr16:29225620:T:C	0	29225620	C	T
16	chr16:29225643:A:G	0	29225643	G	A
16	chr16:29225687:T:C	0	29225687	C	T
16	chr16:29225704:G:A	0	29225704	A	G
16	chr16:29225749:T:C	0	29225749	C	T
16	chr16:29225807:C:T	0	29225807	T	C
16	chr16:29227505:C:T	0	29227505	T	C
16	chr16:29227845:T:A	0	29227845	A	T
16	chr16:29227903:C:T	0	29227903	T	C
16	chr16:29228508:G:A	0	29228508	A	G
16	chr16:29228696:C:T	0	29228696	T	C
16	chr16:29228697:A:G	0	29228697	G	A
16	chr16:29230068:A:G	0	29230068	G	A
16	chr16:29230607:T:C	0	29230607	C	T
16	chr16:29230794:T:C	0	29230794	C	T
16	chr16:29231167:G:C	0	29231167	C	G
16	chr16:29231726:C:G	0	29231726	G	C
16	chr16:29231788:T:C	0	29231788	C	T
16	chr16:29232003:G:A	0	29232003	A	G
16	chr16:29232563:C:T	0	29232563	T	C
16	chr16:29233084:A:G	0	29233084	G	A
16	chr16:29233111:G:A	0	29233111	A	G
16	chr16:29233426:G:A	0	29233426	A	G
16	chr16:29233593:G:T	0	29233593	T	G
16	chr16:29233674:G:A	0	29233674	A	G
16	chr16:29233698:C:T	0	29233698	T	C
16	chr16:29233850:G:A	0	29233850	A	G
16	chr16:29234012:T:C	0	29234012	C	T
16	chr16:29234536:G:A	0	29234536	A	G
16	chr16:29234600:C:T	0	29234600	T	C
16	chr16:29234781:C:T	0	29234781	T	C
16	chr16:29236598:C:T	0	29236598	T	C
16	chr16:29236693:C:T	0	29236693	T	C
16	chr16:29236763:G:T	0	29236763	T	G
16	chr16:29238065:C:T	0	29238065	T	C
16	chr16:29238116:T:G	0	29238116	G	T
16	chr16:29238228:T:C	0	29238228	C	T
16	chr16:29238991:A:G	0	29238991	G	A
16	chr16:29239957:A:T	0	29239957	T	A
16	chr16:29240540:T:C	0	29240540	C	T
16	chr16:29241149:G:A	0	29241149	A	G
16	chr16:29241157:T:C	0	29241157	C	T
16	chr16:29241803:T:C	0	29241803	C	T
16	chr16:29242331:G:A	0	29242331	A	G
16	chr16:29242423:T:C	0	29242423	C	T
16	chr16:29242545:A:G	0	29242545	G	A
16	chr16:29242749:A:G	0	29242749	G	A
16	chr16:29242896:C:T	0	29242896	T	C
16	chr16:29243081:G:T	0	29243081	T	G
16	chr16:29244243:T:C	0	29244243	C	T
16	chr16:29244655:T:G	0	29244655	G	T
16	chr16:29245688:C:T	0	29245688	T	C
16	chr16:29245824:T:C	0	29245824	C	T
16	chr16:29245967:A:G	0	29245967	G	A
16	chr16:29246114:A:G	0	29246114	G	A
16	chr16:29246715:A:T	0	29246715	T	A
16	chr16:29246771:G:T	0	29246771	T	G
16	chr16:29247521:A:G	0	29247521	G	A
16	chr16:29247775:C:T	0	29247775	T	C
16	chr16:29247788:G:A	0	29247788	A	G
16	chr16:29248366:T:C	0	29248366	C	T
16	chr16:29248454:C:T	0	29248454	T	C
16	chr16:29248679:T:C	0	29248679	C	T
16	chr16:29249375:G:A	0	29249375	A	G
16	chr16:29249833:A:G	0	29249833	G	A
16	chr16:29249853:C:T	0	29249853	T	C
16	chr16:29250216:C:T	0	29250216	T	C
16	chr16:29250798:C:G	0	29250798	G	C
16	chr16:29251083:G:T	0	29251083	T	G
16	chr16:29251280:T:C	0	29251280	C	T
16	chr16:29251574:C:CA	0	29251574	CA	C
16	chr16:29251700:A:G	0	29251700	G	A
16	chr16:29251955:T:C	0	29251955	C	T
16	chr16:29252581:A:G	0	29252581	G	A
16	chr16:29252904:A:G	0	29252904	G	A
16	chr16:29253187:T:C	0	29253187	C	T
16	chr16:29253492:C:T	0	29253492	T	C
16	chr16:29253499:A:G	0	29253499	G	A
16	chr16:29253527:C:T	0	29253527	T	C
16	chr16:29253958:T:C	0	29253958	C	T
16	chr16:29254951:T:C	0	29254951	C	T
16	chr16:29255235:AG:A	0	29255235	A	AG
16	chr16:29255329:G:A	0	29255329	A	G
16	chr16:29255771:A:G	0	29255771	G	A
16	chr16:29255796:G:T	0	29255796	T	G
16	chr16:29256031:A:G	0	29256031	G	A
16	chr16:29256513:C:G	0	29256513	G	C
16	chr16:29256630:G:A	0	29256630	A	G
16	chr16:29257022:A:G	0	29257022	G	A
16	chr16:29257075:C:T	0	29257075	T	C
16	chr16:29257499:A:G	0	29257499	G	A
16	chr16:29257931:G:A	0	29257931	A	G
16	chr16:29257950:G:A	0	29257950	A	G
16	chr16:29258541:G:A	0	29258541	A	G
16	chr16:29258983:T:C	0	29258983	C	T
16	chr16:29259328:T:C	0	29259328	C	T
16	chr16:29260188:C:T	0	29260188	T	C
16	chr16:29260233:T:C	0	29260233	C	T
16	chr16:29260334:A:G	0	29260334	G	A
16	chr16:29260625:G:A	0	29260625	A	G
16	chr16:29260778:C:T	0	29260778	T	C
16	chr16:29260789:G:A	0	29260789	A	G
16	chr16:29260934:G:A	0	29260934	A	G
16	chr16:29261017:G:C	0	29261017	C	G
16	chr16:29261426:C:T	0	29261426	T	C
16	chr16:29261499:C:T	0	29261499	T	C
16	chr16:29261550:G:A	0	29261550	A	G
16	chr16:29261649:A:G	0	29261649	G	A
16	chr16:29261749:G:A	0	29261749	A	G
16	chr16:29262180:T:C	0	29262180	C	T
16	chr16:29262414:T:C	0	29262414	C	T
16	chr16:29262969:G:T	0	29262969	T	G
16	chr16:29263150:AG:A	0	29263150	A	AG
16	chr16:29264613:GT:G	0	29264613	G	GT
16	chr16:29265467:G:A	0	29265467	A	G
16	chr16:29266192:A:G	0	29266192	G	A
16	chr16:29266410:AT:A	0	29266410	A	AT
16	chr16:29266750:G:A	0	29266750	A	G
16	chr16:29266814:AAG:A	0	29266814	A	AAG
16	chr16:29266960:G:A	0	29266960	A	G
16	chr16:29267177:G:A	0	29267177	A	G
16	chr16:29267261:G:A	0	29267261	A	G
16	chr16:29267308:C:A	0	29267308	A	C
16	chr16:29267699:G:A	0	29267699	A	G
16	chr16:29267708:C:T	0	29267708	T	C
16	chr16:29267709:G:A	0	29267709	A	G
16	chr16:29267793:A:G	0	29267793	G	A
16	chr16:29267859:T:C	0	29267859	C	T
16	chr16:29267888:C:T	0	29267888	T	C
16	chr16:29268081:A:G	0	29268081	G	A
16	chr16:29268422:A:G	0	29268422	G	A
16	chr16:29268716:C:T	0	29268716	T	C
16	chr16:29269206:A:G	0	29269206	G	A
16	chr16:29269480:G:A	0	29269480	A	G
16	chr16:29269489:A:G	0	29269489	G	A
16	chr16:29269733:G:C	0	29269733	C	G
16	chr16:29269745:C:T	0	29269745	T	C
16	chr16:29270175:A:G	0	29270175	G	A
16	chr16:29270520:G:A	0	29270520	A	G
16	chr16:29271432:A:G	0	29271432	G	A
16	chr16:29272791:A:T	0	29272791	T	A
16	chr16:29273410:GTGAA:G	0	29273410	G	GTGAA
16	chr16:29274354:G:A	0	29274354	A	G
16	chr16:29274826:A:G	0	29274826	G	A
16	chr16:29275289:A:C	0	29275289	C	A
16	chr16:29275599:C:T	0	29275599	T	C
16	chr16:29275741:T:C	0	29275741	C	T
16	chr16:29275802:A:T	0	29275802	T	A
16	chr16:29275901:T:C	0	29275901	C	T
16	chr16:29276175:G:A	0	29276175	A	G
16	chr16:29276184:C:T	0	29276184	T	C
16	chr16:29276532:A:C	0	29276532	C	A
16	chr16:29276657:A:G	0	29276657	G	A
16	chr16:29276987:A:G	0	29276987	G	A
16	chr16:29277180:T:C	0	29277180	C	T
16	chr16:29277296:C:G	0	29277296	G	C
16	chr16:29277313:T:C	0	29277313	C	T
16	chr16:29277383:T:C	0	29277383	C	T
16	chr16:29277489:GTTC:G	0	29277489	G	GTTC
16	chr16:29278088:TTG:T	0	29278088	T	TTG
16	chr16:29279478:T:C	0	29279478	C	T
16	chr16:29279659:T:A	0	29279659	A	T
16	chr16:29279791:T:C	0	29279791	C	T
16	chr16:29279803:C:T	0	29279803	T	C
16	chr16:29279979:C:T	0	29279979	T	C
16	chr16:29280792:A:G	0	29280792	G	A
16	chr16:29280993:T:C	0	29280993	C	T
16	chr16:29281121:T:C	0	29281121	C	T
16	chr16:29281734:T:C	0	29281734	C	T
16	chr16:29282283:A:AC	0	29282283	AC	A
16	chr16:29282548:C:A	0	29282548	A	C
16	chr16:29282809:C:T	0	29282809	T	C
16	chr16:29283029:G:A	0	29283029	A	G
16	chr16:29285093:A:G	0	29285093	G	A
16	chr16:29285577:G:C	0	29285577	C	G
16	chr16:29285773:C:T	0	29285773	T	C
16	chr16:29286133:T:C	0	29286133	C	T
16	chr16:29286262:C:T	0	29286262	T	C
16	chr16:29286322:C:T	0	29286322	T	C
16	chr16:29286385:T:C	0	29286385	C	T
16	chr16:29286839:G:A	0	29286839	A	G
16	chr16:29286951:G:A	0	29286951	A	G
16	chr16:29286959:T:C	0	29286959	C	T
16	chr16:29287043:A:T	0	29287043	T	A
16	chr16:29287212:C:A	0	29287212	A	C
16	chr16:29287882:G:A	0	29287882	A	G
16	chr16:29288056:T:C	0	29288056	C	T
16	chr16:29288533:C:T	0	29288533	T	C
16	chr16:29288607:C:T	0	29288607	T	C
16	chr16:29289845:A:G	0	29289845	G	A
16	chr16:29289906:T:C	0	29289906	C	T
16	chr16:29289981:G:A	0	29289981	A	G
16	chr16:29290262:G:A	0	29290262	A	G
16	chr16:29290488:A:G	0	29290488	G	A
16	chr16:29290498:A:G	0	29290498	G	A
16	chr16:29290646:A:G	0	29290646	G	A
16	chr16:29290716:T:C	0	29290716	C	T
16	chr16:29290795:A:G	0	29290795	G	A
16	chr16:29290815:T:C	0	29290815	C	T
16	chr16:29291032:A:G	0	29291032	G	A
16	chr16:29291477:T:G	0	29291477	G	T
16	chr16:29291540:A:G	0	29291540	G	A
16	chr16:29291716:T:C	0	29291716	C	T
16	chr16:29291720:A:G	0	29291720	G	A
16	chr16:29291763:G:A	0	29291763	A	G
16	chr16:29292308:T:C	0	29292308	C	T
16	chr16:29293454:T:C	0	29293454	C	T
16	chr16:29293465:C:T	0	29293465	T	C
16	chr16:29293469:G:A	0	29293469	A	G
16	chr16:29293870:C:A	0	29293870	A	C
16	chr16:29294405:A:G	0	29294405	G	A
16	chr16:29294951:C:T	0	29294951	T	C
16	chr16:29295634:C:T	0	29295634	T	C
16	chr16:29296362:G:C	0	29296362	C	G
16	chr16:29296428:A:G	0	29296428	G	A
16	chr16:29296444:G:A	0	29296444	A	G
16	chr16:29299673:A:G	0	29299673	G	A
16	chr16:29299869:T:C	0	29299869	C	T
16	chr16:29300896:A:G	0	29300896	G	A
16	chr16:29301015:T:C	0	29301015	C	T
16	chr16:29301328:A:G	0	29301328	G	A
16	chr16:29301597:G:A	0	29301597	A	G
16	chr16:29302632:C:T	0	29302632	T	C
16	chr16:29303079:C:T	0	29303079	T	C
16	chr16:29303133:G:A	0	29303133	A	G
16	chr16:29303234:A:G	0	29303234	G	A
16	chr16:29304054:T:C	0	29304054	C	T
16	chr16:29304558:G:A	0	29304558	A	G
16	chr16:29304903:G:A	0	29304903	A	G
16	chr16:29304931:G:A	0	29304931	A	G
16	chr16:29305019:G:A	0	29305019	A	G
16	chr16:29305307:C:G	0	29305307	G	C
16	chr16:29305775:C:T	0	29305775	T	C
16	chr16:29305997:G:A	0	29305997	A	G
16	chr16:29306490:C:G	0	29306490	G	C
16	chr16:29307221:A:G	0	29307221	G	A
16	chr16:29307298:G:A	0	29307298	A	G
16	chr16:29307585:A:G	0	29307585	G	A
16	chr16:29307634:CAT:C	0	29307634	C	CAT
16	chr16:29308218:A:T	0	29308218	T	A
16	chr16:29308278:G:A	0	29308278	A	G
16	chr16:29308282:C:G	0	29308282	G	C
16	chr16:29308357:C:T	0	29308357	T	C
16	chr16:29308601:C:T	0	29308601	T	C
16	chr16:29308633:T:C	0	29308633	C	T
16	chr16:29309290:T:C	0	29309290	C	T
16	chr16:29309481:C:T	0	29309481	T	C
16	chr16:29309728:G:C	0	29309728	C	G
16	chr16:29309774:A:G	0	29309774	G	A
16	chr16:29310154:A:T	0	29310154	T	A
16	chr16:29310166:A:G	0	29310166	G	A
16	chr16:29310326:T:A	0	29310326	A	T
16	chr16:29310663:G:C	0	29310663	C	G
16	chr16:29310669:T:C	0	29310669	C	T
16	chr16:29310902:A:C	0	29310902	C	A
16	chr16:29311137:A:G	0	29311137	G	A
16	chr16:29311196:G:A	0	29311196	A	G
16	chr16:29311235:A:G	0	29311235	G	A
16	chr16:29311237:G:A	0	29311237	A	G
16	chr16:29311446:T:C	0	29311446	C	T
16	chr16:29311447:G:A	0	29311447	A	G
16	chr16:29311691:G:C	0	29311691	C	G
16	chr16:29311729:A:G	0	29311729	G	A
16	chr16:29312187:G:A	0	29312187	A	G
16	chr16:29312371:G:A	0	29312371	A	G
16	chr16:29312503:G:A	0	29312503	A	G
16	chr16:29313813:A:G	0	29313813	G	A
16	chr16:29314182:A:G	0	29314182	G	A
16	chr16:29315232:A:G	0	29315232	G	A
16	chr16:29315734:G:C	0	29315734	C	G
16	chr16:29316877:GC:G	0	29316877	G	GC
16	chr16:29317109:A:G	0	29317109	G	A
16	chr16:29317545:T:C	0	29317545	C	T
16	chr16:29318232:A:G	0	29318232	G	A
16	chr16:29319642:G:A	0	29319642	A	G
16	chr16:29320544:G:GGCAT	0	29320544	GGCAT	G
16	chr16:29322517:G:C	0	29322517	C	G
16	chr16:29323643:G:A	0	29323643	A	G
16	chr16:29323695:A:T	0	29323695	T	A
16	chr16:29323827:A:C	0	29323827	C	A
16	chr16:29323850:C:T	0	29323850	T	C
16	chr16:29324192:C:T	0	29324192	T	C
16	chr16:29325806:C:T	0	29325806	T	C
16	chr16:29326185:C:T	0	29326185	T	C
16	chr16:29326330:A:ACAGAG	0	29326330	ACAGAG	A
16	chr16:29326337:T:G	0	29326337	G	T
16	chr16:29327213:T:C	0	29327213	C	T
16	chr16:29327478:A:G	0	29327478	G	A
16	chr16:29328088:C:T	0	29328088	T	C
16	chr16:29331040:ATATTT:A	0	29331040	A	ATATTT
16	chr16:29331196:T:G	0	29331196	G	T
16	chr16:29331514:G:A	0	29331514	A	G
16	chr16:29331904:C:T	0	29331904	T	C
16	chr16:29333038:C:T	0	29333038	T	C
16	chr16:29333369:C:T	0	29333369	T	C
16	chr16:29333442:G:A	0	29333442	A	G
16	chr16:29333460:T:G	0	29333460	G	T
16	chr16:29333514:G:A	0	29333514	A	G
16	chr16:29335957:T:C	0	29335957	C	T
16	chr16:29336132:G:A	0	29336132	A	G
16	chr16:29336455:T:C	0	29336455	C	T
16	chr16:29336586:G:A	0	29336586	A	G
16	chr16:29337488:A:G	0	29337488	G	A
16	chr16:29337756:T:C	0	29337756	C	T
16	chr16:29339290:T:C	0	29339290	C	T
16	chr16:29341893:T:C	0	29341893	C	T
16	chr16:29343449:C:T	0	29343449	T	C
16	chr16:29343461:C:T	0	29343461	T	C
16	chr16:29343655:T:C	0	29343655	C	T
16	chr16:29344668:G:A	0	29344668	A	G
16	chr16:29344801:AGT:A	0	29344801	A	AGT
16	chr16:29345005:A:G	0	29345005	G	A
16	chr16:29346679:G:A	0	29346679	A	G
16	chr16:29347030:G:A	0	29347030	A	G
16	chr16:29348432:G:A	0	29348432	A	G
16	chr16:29358609:G:A	0	29358609	A	G
16	chr16:29389225:TGTG:T	0	29389225	T	TGTG
16	chr16:29389350:T:A	0	29389350	A	T
16	chr16:29389421:C:A	0	29389421	A	C
16	chr16:29392515:G:C	0	29392515	C	G
16	chr16:29393180:C:G	0	29393180	G	C
16	chr16:29397634:C:T	0	29397634	T	C
16	chr16:29399957:A:C	0	29399957	C	A
16	chr16:29400205:G:C	0	29400205	C	G
16	chr16:29400769:G:C	0	29400769	C	G
16	chr16:29400883:G:A	0	29400883	A	G
16	chr16:29402127:G:A	0	29402127	A	G
16	chr16:29402417:AT:A	0	29402417	A	AT
16	chr16:29405242:G:T	0	29405242	T	G
16	chr16:29407346:A:G	0	29407346	G	A
16	chr16:29408354:A:G	0	29408354	G	A
16	chr16:29410853:C:T	0	29410853	T	C
16	chr16:29415596:G:A	0	29415596	A	G
16	chr16:29416407:C:T	0	29416407	T	C
16	chr16:29416855:AAAG:A	0	29416855	A	AAAG
16	chr16:29418101:G:C	0	29418101	C	G
16	chr16:29418126:G:T	0	29418126	T	G
16	chr16:29418979:T:G	0	29418979	G	T
16	chr16:29423628:A:C	0	29423628	C	A
16	chr16:29425849:T:G	0	29425849	G	T
16	chr16:29427040:CAT:C	0	29427040	C	CAT
16	chr16:29427906:C:G	0	29427906	G	C
16	chr16:29428212:T:C	0	29428212	C	T
```
