## Supplementary material for "Characterization of shared and ancestry-specific signals driving complex traits using multi-ancestry fine-mapping": mesusiecsinfo

```
*************************************************************

  Multiple Ancestry Sum of Single Effect Model (MESuSiE)          

   Visit http://www.xzlab.org/software.html For Update            

            (C) 2022 Boran Gao, Xiang Zhou                        

              GNU General Public License                          

*************************************************************
# Start data processing for sufficient statistics 
# Create MESuSiE object 
# Start data analysis 

# Data analysis is done, and now generates result 

Potential causal SNPs with PIP > 0.5:  

Credible sets for effects: 
$cs
$cs$L1
 [1] 1052 1055 1056 1061 1070 1071 1073 1081 1083 1088 1090 1091 1097 1102 1104
[16] 1105 1107 1110 1115 1118 1120 1122 1123 1124 1130 1134 1138 1139 1144 1145
[31] 1151 1153 1156 1163 1164 1169 1170 1171 1173 1174 1176 1183 1184 1188 1195
[46] 1198 1211 1212 1215 1224 1227 1228 1232 1240 1243 1246 1255 1294 1301 1316
[61] 1318 1325 1326 1334 1348 1352 1354 1355 1357 1358 1367 1374 1399 1400 1401
[76] 1406 1411 1419 1423 1424 1425 1426 1427


$cs_category
       L1 
"eur_afr" 

$purity
   min.abs.corr mean.abs.corr median.abs.corr
L1     0.679784     0.9800526        0.987101

$cs_index
[1] 1

$coverage
[1] 0.951423

$requested_coverage
[1] 0.95


 Use MESuSiE_Plot() for visualization
# Total time used for the analysis: 0.08 mins
```
