## Supplementary material for "Characterization of shared and ancestry-specific signals driving complex traits using multi-ancestry fine-mapping": mesusieoutput

```
                 eur          afr      eur_afr
   [1,] 0.0002390419 0.0002356894 7.959825e-05
   [2,] 0.0002338852 0.0002358290 7.794656e-05
   [3,] 0.0002365541 0.0002355591 7.917125e-05
   [4,] 0.0002351239 0.0002358212 7.846569e-05
   [5,] 0.0002438895 0.0002357024 8.153974e-05
   [6,] 0.0002357313 0.0002358149 7.857835e-05
   [7,] 0.0002389663 0.0002356118 7.992533e-05
   [8,] 0.0002336257 0.0002358167 7.788361e-05
   [9,] 0.0002462232 0.0002357021 8.234677e-05
  [10,] 0.0002452320 0.0002356989 8.196349e-05
  [11,] 0.0002382847 0.0002357287 7.957311e-05
  [12,] 0.0002340398 0.0002357989 7.804616e-05
  [13,] 0.0002397782 0.0002357433 8.026378e-05
  [14,] 0.0002353402 0.0002358128 7.842065e-05
  [15,] 0.0002348035 0.0002358119 7.821676e-05
  [16,] 0.0002292258 0.0002357014 7.619739e-05
  [17,] 0.0002295732 0.0002357971 7.625825e-05
  [18,] 0.0002330061 0.0002356759 7.761280e-05
  [19,] 0.0002331969 0.0002356757 7.768723e-05
  [20,] 0.0002330251 0.0002358161 7.708163e-05
  [21,] 0.0002333071 0.0002357465 7.721211e-05
  [22,] 0.0002364356 0.0002358249 7.885359e-05
  [23,] 0.0002303932 0.0002355794 7.681601e-05
  [24,] 0.0002332109 0.0002357621 7.716363e-05
  [25,] 0.0002328525 0.0002357219 7.717331e-05
  [26,] 0.0002337484 0.0002356759 7.784909e-05
  [27,] 0.0002328689 0.0002357558 7.714884e-05
  [28,] 0.0002327681 0.0002357453 7.713314e-05
  [29,] 0.0002328014 0.0002357919 7.710822e-05
  [30,] 0.0002294439 0.0002357434 7.621221e-05
  [31,] 0.0002325245 0.0002357934 7.704584e-05
  [32,] 0.0002327064 0.0002358091 7.707593e-05
  [33,] 0.0002333310 0.0002357613 7.775276e-05
  [34,] 0.0002332382 0.0002356385 7.739782e-05
  [35,] 0.0002330232 0.0002356323 7.734851e-05
  [36,] 0.0002344573 0.0002357980 7.813463e-05
  [37,] 0.0002303971 0.0002356235 7.673259e-05
  [38,] 0.0002309539 0.0002358301 7.710766e-05
  [39,] 0.0002344843 0.0002356887 7.825734e-05
  [40,] 0.0002325919 0.0002356703 7.739452e-05
  [41,] 0.0002301213 0.0002356806 7.644988e-05
  [42,] 0.0002324554 0.0002356984 7.744404e-05
  [43,] 0.0002377634 0.0002358163 7.941603e-05
  [44,] 0.0002314714 0.0002356292 7.673698e-05
  [45,] 0.0002343274 0.0002358010 7.809622e-05
  [46,] 0.0002297208 0.0002357062 7.623513e-05
  [47,] 0.0002343143 0.0002357593 7.814958e-05
  [48,] 0.0002362078 0.0002357513 7.837303e-05
  [49,] 0.0002339542 0.0002357678 7.790588e-05
  [50,] 0.0002309879 0.0002355565 7.668417e-05
  [51,] 0.0002310323 0.0002355861 7.664814e-05
  [52,] 0.0002344209 0.0002357904 7.812621e-05
  [53,] 0.0002302849 0.0002355624 7.648041e-05
  [54,] 0.0002306417 0.0002355965 7.652945e-05
  [55,] 0.0002356991 0.0002357714 7.861215e-05
  [56,] 0.0002339567 0.0002357584 7.794711e-05
  [57,] 0.0002324457 0.0002357981 7.759350e-05
  [58,] 0.0002343272 0.0002357930 7.809465e-05
  [59,] 0.0002339533 0.0002355200 7.787961e-05
  [60,] 0.0002378303 0.0002356105 7.898241e-05
  [61,] 0.0002341992 0.0002357943 7.790103e-05
  [62,] 0.0002321384 0.0002360156 7.818562e-05
  [63,] 0.0002345763 0.0002356724 7.814061e-05
  [64,] 0.0002345771 0.0002356733 7.813930e-05
  [65,] 0.0002348181 0.0002358400 7.821226e-05
  [66,] 0.0002353023 0.0002357901 7.844593e-05
  [67,] 0.0002354295 0.0002358237 7.848213e-05
  [68,] 0.0002306886 0.0002363721 7.765886e-05
  [69,] 0.0002354189 0.0002357920 7.849813e-05
  [70,] 0.0002307141 0.0002364665 7.773626e-05
  [71,] 0.0002314357 0.0002357051 7.741773e-05
  [72,] 0.0002345820 0.0002356738 7.814096e-05
  [73,] 0.0002354314 0.0002357899 7.849604e-05
  [74,] 0.0002331440 0.0002359608 7.862512e-05
  [75,] 0.0002368133 0.0002358346 7.987435e-05
  [76,] 0.0002334153 0.0002358363 7.822375e-05
  [77,] 0.0002325883 0.0002357734 7.750789e-05
  [78,] 0.0002332377 0.0002357534 7.823220e-05
  [79,] 0.0002346593 0.0002358022 7.896101e-05
  [80,] 0.0002353203 0.0002357925 7.845727e-05
  [81,] 0.0002345494 0.0002358252 7.823400e-05
  [82,] 0.0002320189 0.0002358781 7.802439e-05
  [83,] 0.0002284493 0.0002357803 7.609097e-05
  [84,] 0.0002319539 0.0002357365 7.768839e-05
  [85,] 0.0002318788 0.0002357364 7.765458e-05
  [86,] 0.0002340840 0.0002358692 7.884740e-05
  [87,] 0.0002345996 0.0002358617 7.904707e-05
  [88,] 0.0002353500 0.0002357939 7.847725e-05
  [89,] 0.0002360024 0.0002362452 7.973314e-05
  [90,] 0.0002345782 0.0002356788 7.814018e-05
  [91,] 0.0002341258 0.0002358723 7.887044e-05
  [92,] 0.0002326231 0.0002357162 7.796719e-05
  [93,] 0.0002345959 0.0002358246 7.824812e-05
  [94,] 0.0002346533 0.0002358246 7.826900e-05
  [95,] 0.0002352980 0.0002357935 7.845227e-05
  [96,] 0.0002323870 0.0002357216 7.787333e-05
  [97,] 0.0002352981 0.0002358159 7.847427e-05
  [98,] 0.0002352744 0.0002358405 7.849770e-05
  [99,] 0.0002345703 0.0002356701 7.813572e-05
 [100,] 0.0002284927 0.0002357644 7.608611e-05
 [101,] 0.0002284630 0.0002358826 7.610316e-05
 [102,] 0.0002341986 0.0002357119 7.821384e-05
 [103,] 0.0002345732 0.0002356684 7.813665e-05
 [104,] 0.0002352557 0.0002358263 7.846947e-05
 [105,] 0.0002282052 0.0002359516 7.615874e-05
 [106,] 0.0002352449 0.0002358184 7.845471e-05
 [107,] 0.0002352255 0.0002358212 7.844926e-05
 [108,] 0.0002354949 0.0002358159 7.895633e-05
 [109,] 0.0002284222 0.0002358811 7.611258e-05
 [110,] 0.0002283326 0.0002357790 7.599953e-05
 [111,] 0.0002352098 0.0002358218 7.844248e-05
 [112,] 0.0002338466 0.0002360699 7.845029e-05
 [113,] 0.0002330410 0.0002355566 7.783643e-05
 [114,] 0.0002351747 0.0002358243 7.842803e-05
 [115,] 0.0002283620 0.0002358425 7.599950e-05
 [116,] 0.0002339670 0.0002359816 7.844280e-05
 [117,] 0.0002323069 0.0002357761 7.742196e-05
 [118,] 0.0002281881 0.0002359567 7.608298e-05
 [119,] 0.0002323130 0.0002357757 7.742193e-05
 [120,] 0.0002281872 0.0002359417 7.610548e-05
 [121,] 0.0002283094 0.0002358489 7.615922e-05
 [122,] 0.0002322651 0.0002357754 7.740329e-05
 [123,] 0.0002283030 0.0002358538 7.615461e-05
 [124,] 0.0002283368 0.0002359439 7.624241e-05
 [125,] 0.0002283850 0.0002357732 7.609868e-05
 [126,] 0.0002351988 0.0002358191 7.843388e-05
 [127,] 0.0002283099 0.0002358219 7.614846e-05
 [128,] 0.0002282504 0.0002355300 7.601911e-05
 [129,] 0.0002352163 0.0002358208 7.844631e-05
 [130,] 0.0002354890 0.0002358112 7.850336e-05
 [131,] 0.0002338268 0.0002355230 7.797638e-05
 [132,] 0.0002284182 0.0002357531 7.608365e-05
 [133,] 0.0002283885 0.0002357345 7.608465e-05
 [134,] 0.0002338578 0.0002356104 7.739871e-05
 [135,] 0.0002352438 0.0002357512 7.839817e-05
 [136,] 0.0002352642 0.0002357497 7.840750e-05
 [137,] 0.0002352585 0.0002357486 7.839977e-05
 [138,] 0.0002352566 0.0002357494 7.840366e-05
 [139,] 0.0002352635 0.0002357493 7.840548e-05
 [140,] 0.0002337030 0.0002358731 7.796450e-05
 [141,] 0.0002336992 0.0002358655 7.795391e-05
 [142,] 0.0002352094 0.0002358131 7.843177e-05
 [143,] 0.0002352429 0.0002357489 7.840709e-05
 [144,] 0.0002352757 0.0002357511 7.842186e-05
 [145,] 0.0002352826 0.0002357529 7.842874e-05
 [146,] 0.0002352107 0.0002357511 7.839698e-05
 [147,] 0.0002349254 0.0002356615 7.825234e-05
 [148,] 0.0002352381 0.0002357493 7.840212e-05
 [149,] 0.0002352243 0.0002357494 7.840138e-05
 [150,] 0.0002352560 0.0002357521 7.841705e-05
 [151,] 0.0002352362 0.0002357507 7.840582e-05
 [152,] 0.0002352445 0.0002357514 7.841086e-05
 [153,] 0.0002352788 0.0002357507 7.842187e-05
 [154,] 0.0002352339 0.0002355510 7.793413e-05
 [155,] 0.0002345859 0.0002357230 7.814516e-05
 [156,] 0.0002342180 0.0002359786 7.856894e-05
 [157,] 0.0002352675 0.0002357543 7.842667e-05
 [158,] 0.0002352149 0.0002357516 7.840009e-05
 [159,] 0.0002352308 0.0002357522 7.840757e-05
 [160,] 0.0002345901 0.0002357277 7.814393e-05
 [161,] 0.0002351768 0.0002358134 7.841725e-05
 [162,] 0.0002353684 0.0002358357 7.850938e-05
 [163,] 0.0002362558 0.0002355705 7.887990e-05
 [164,] 0.0002351723 0.0002358134 7.841738e-05
 [165,] 0.0002345844 0.0002357306 7.814893e-05
 [166,] 0.0002346072 0.0002357421 7.814605e-05
 [167,] 0.0002352405 0.0002357489 7.840228e-05
 [168,] 0.0002352163 0.0002357479 7.838885e-05
 [169,] 0.0002351624 0.0002357506 7.837897e-05
 [170,] 0.0002349349 0.0002356626 7.826048e-05
 [171,] 0.0002345844 0.0002357289 7.812995e-05
 [172,] 0.0002355482 0.0002358520 7.911464e-05
 [173,] 0.0002349331 0.0002356607 7.825822e-05
 [174,] 0.0002349345 0.0002356653 7.826278e-05
 [175,] 0.0002346003 0.0002357314 7.814606e-05
 [176,] 0.0002351314 0.0002357549 7.836948e-05
 [177,] 0.0002393407 0.0002358804 8.079069e-05
 [178,] 0.0002350231 0.0002359483 7.852160e-05
 [179,] 0.0002349906 0.0002359681 7.850449e-05
 [180,] 0.0002424291 0.0002356777 8.114628e-05
 [181,] 0.0002351275 0.0002358182 7.839934e-05
 [182,] 0.0002344579 0.0002356691 7.820152e-05
 [183,] 0.0002351367 0.0002358180 7.840395e-05
 [184,] 0.0002351487 0.0002358180 7.841022e-05
 [185,] 0.0002350225 0.0002356772 7.764442e-05
 [186,] 0.0002351542 0.0002358186 7.841340e-05
 [187,] 0.0002351648 0.0002358179 7.841818e-05
 [188,] 0.0002351564 0.0002358179 7.841399e-05
 [189,] 0.0002351619 0.0002358182 7.841703e-05
 [190,] 0.0002349294 0.0002359276 7.841091e-05
 [191,] 0.0002357537 0.0002357020 7.864428e-05
 [192,] 0.0002352153 0.0002358066 7.839850e-05
 [193,] 0.0002371389 0.0002357671 7.895144e-05
 [194,] 0.0002351536 0.0002358139 7.840532e-05
 [195,] 0.0002381446 0.0002356923 7.983907e-05
 [196,] 0.0002346341 0.0002356590 7.756520e-05
 [197,] 0.0002365301 0.0002357020 7.890913e-05
 [198,] 0.0002377649 0.0002357879 7.966954e-05
 [199,] 0.0002368220 0.0002357051 7.903969e-05
 [200,] 0.0002345845 0.0002355994 7.769532e-05
 [201,] 0.0002332897 0.0002356994 7.779902e-05
 [202,] 0.0002334804 0.0002355203 7.754005e-05
 [203,] 0.0002368276 0.0002358081 7.940127e-05
 [204,] 0.0002351287 0.0002358207 7.839912e-05
 [205,] 0.0002351047 0.0002358206 7.838453e-05
 [206,] 0.0002367227 0.0002358141 7.938027e-05
 [207,] 0.0002336952 0.0002355061 7.767647e-05
 [208,] 0.0002355087 0.0002357063 7.859078e-05
 [209,] 0.0002285503 0.0002356949 7.610430e-05
 [210,] 0.0002319350 0.0002355009 7.715443e-05
 [211,] 0.0002518867 0.0002356704 8.391029e-05
 [212,] 0.0002331739 0.0002359833 7.796484e-05
 [213,] 0.0002485122 0.0002357222 8.135444e-05
 [214,] 0.0002474596 0.0002356251 8.135451e-05
 [215,] 0.0002356610 0.0002357534 7.819281e-05
 [216,] 0.0002343429 0.0002358218 7.809409e-05
 [217,] 0.0002352243 0.0002358080 7.840612e-05
 [218,] 0.0002506822 0.0002357347 8.407817e-05
 [219,] 0.0002522073 0.0002355516 8.385926e-05
 [220,] 0.0002510822 0.0002355518 8.343795e-05
 [221,] 0.0002350183 0.0002357699 7.830272e-05
 [222,] 0.0002509001 0.0002357550 8.477690e-05
 [223,] 0.0002351953 0.0002358077 7.839461e-05
 [224,] 0.0002462354 0.0002357936 8.052172e-05
 [225,] 0.0002333158 0.0002356647 7.778985e-05
 [226,] 0.0002350009 0.0002358293 7.827985e-05
 [227,] 0.0002491313 0.0002358161 8.214587e-05
 [228,] 0.0002333904 0.0002358386 7.801684e-05
 [229,] 0.0002457271 0.0002357860 8.039398e-05
 [230,] 0.0002349903 0.0002358293 7.827647e-05
 [231,] 0.0002321473 0.0002357907 7.737754e-05
 [232,] 0.0002479767 0.0002356524 8.307914e-05
 [233,] 0.0002522798 0.0002356341 8.477158e-05
 [234,] 0.0002458329 0.0002358095 8.036944e-05
 [235,] 0.0002412272 0.0002358216 8.009701e-05
 [236,] 0.0002498687 0.0002356636 8.383651e-05
 [237,] 0.0002471059 0.0002358154 8.094344e-05
 [238,] 0.0002359525 0.0002357479 7.865904e-05
 [239,] 0.0002353578 0.0002357630 7.848952e-05
 [240,] 0.0002354045 0.0002357780 7.853880e-05
 [241,] 0.0002513891 0.0002357043 8.370391e-05
 [242,] 0.0002505671 0.0002357046 8.340873e-05
 [243,] 0.0002383260 0.0002356634 7.956111e-05
 [244,] 0.0002352168 0.0002358318 7.843330e-05
 [245,] 0.0002352768 0.0002357904 7.849479e-05
 [246,] 0.0002503092 0.0002355010 8.322683e-05
 [247,] 0.0002354234 0.0002357817 7.854369e-05
 [248,] 0.0002447967 0.0002357033 8.158168e-05
 [249,] 0.0002489982 0.0002357180 8.392907e-05
 [250,] 0.0002343150 0.0002359074 7.810199e-05
 [251,] 0.0002476862 0.0002355430 8.273110e-05
 [252,] 0.0002390765 0.0002356980 7.994583e-05
 [253,] 0.0002352469 0.0002358519 7.847346e-05
 [254,] 0.0002352267 0.0002356460 7.890269e-05
 [255,] 0.0002556166 0.0002355071 8.517902e-05
 [256,] 0.0002551368 0.0002358202 8.399631e-05
 [257,] 0.0002353030 0.0002358996 7.863705e-05
 [258,] 0.0002544027 0.0002358021 8.283114e-05
 [259,] 0.0002537853 0.0002357879 8.269180e-05
 [260,] 0.0002523984 0.0002354976 8.412687e-05
 [261,] 0.0002351072 0.0002358126 7.831635e-05
 [262,] 0.0002335896 0.0002356864 7.800581e-05
 [263,] 0.0002570631 0.0002355333 8.482158e-05
 [264,] 0.0002484408 0.0002358319 8.180961e-05
 [265,] 0.0002354488 0.0002357923 7.843549e-05
 [266,] 0.0002609866 0.0002357368 8.505336e-05
 [267,] 0.0002343541 0.0002355274 7.807199e-05
 [268,] 0.0002347577 0.0002359021 7.838922e-05
 [269,] 0.0002572564 0.0002356852 8.581940e-05
 [270,] 0.0002346975 0.0002357181 7.817571e-05
 [271,] 0.0002553157 0.0002357225 8.647871e-05
 [272,] 0.0002459745 0.0002355740 8.266791e-05
 [273,] 0.0002350377 0.0002357486 7.832127e-05
 [274,] 0.0002357396 0.0002358774 7.876391e-05
 [275,] 0.0002443191 0.0002355238 8.132315e-05
 [276,] 0.0002417901 0.0002357806 7.980541e-05
 [277,] 0.0002345301 0.0002362509 7.867843e-05
 [278,] 0.0002294840 0.0002358869 7.607972e-05
 [279,] 0.0002298742 0.0002358662 7.615118e-05
 [280,] 0.0002303661 0.0002358339 7.626161e-05
 [281,] 0.0002308179 0.0002358849 7.632828e-05
 [282,] 0.0002299462 0.0002358821 7.616009e-05
 [283,] 0.0002324336 0.0002356737 7.748025e-05
 [284,] 0.0002302020 0.0002358676 7.621324e-05
 [285,] 0.0002295289 0.0002357617 7.628358e-05
 [286,] 0.0002302139 0.0002359359 7.628477e-05
 [287,] 0.0002299580 0.0002358283 7.618242e-05
 [288,] 0.0002347008 0.0002357895 7.822680e-05
 [289,] 0.0002353781 0.0002355707 7.838899e-05
 [290,] 0.0002353750 0.0002355760 7.839377e-05
 [291,] 0.0002353653 0.0002355718 7.838458e-05
 [292,] 0.0002287436 0.0002360124 7.603192e-05
 [293,] 0.0002353768 0.0002355734 7.839174e-05
 [294,] 0.0002360647 0.0002357872 7.890611e-05
 [295,] 0.0002286579 0.0002360096 7.603334e-05
 [296,] 0.0002355905 0.0002358115 7.850310e-05
 [297,] 0.0002291115 0.0002359120 7.627490e-05
 [298,] 0.0002354041 0.0002355695 7.839865e-05
 [299,] 0.0002353859 0.0002355706 7.839235e-05
 [300,] 0.0002358061 0.0002358641 7.882696e-05
 [301,] 0.0002315119 0.0002356701 7.711916e-05
 [302,] 0.0002349763 0.0002358615 7.840540e-05
 [303,] 0.0002358359 0.0002358493 7.883653e-05
 [304,] 0.0002292703 0.0002360205 7.607393e-05
 [305,] 0.0002286731 0.0002359821 7.603261e-05
 [306,] 0.0002353734 0.0002355692 7.838508e-05
 [307,] 0.0002353577 0.0002355690 7.837779e-05
 [308,] 0.0002297781 0.0002358088 7.615368e-05
 [309,] 0.0002353786 0.0002355661 7.838206e-05
 [310,] 0.0002353566 0.0002355679 7.837595e-05
 [311,] 0.0002305652 0.0002355071 7.685372e-05
 [312,] 0.0002306336 0.0002357485 7.676559e-05
 [313,] 0.0002289744 0.0002357852 7.611401e-05
 [314,] 0.0002349716 0.0002358650 7.840723e-05
 [315,] 0.0002316347 0.0002358208 7.683133e-05
 [316,] 0.0002346067 0.0002358488 7.824618e-05
 [317,] 0.0002341275 0.0002358253 7.803374e-05
 [318,] 0.0002285997 0.0002355491 7.604673e-05
 [319,] 0.0002340726 0.0002356799 7.762218e-05
 [320,] 0.0002304363 0.0002358342 7.626825e-05
 [321,] 0.0002309690 0.0002361102 7.635209e-05
 [322,] 0.0002350277 0.0002356692 7.838329e-05
 [323,] 0.0002346917 0.0002356683 7.817503e-05
 [324,] 0.0002340678 0.0002356603 7.776704e-05
 [325,] 0.0002313737 0.0002354986 7.697137e-05
 [326,] 0.0002356201 0.0002355645 7.848442e-05
 [327,] 0.0002352278 0.0002356688 7.836041e-05
 [328,] 0.0002314569 0.0002356977 7.697997e-05
 [329,] 0.0002355573 0.0002358166 7.848787e-05
 [330,] 0.0002297461 0.0002359405 7.616602e-05
 [331,] 0.0002303796 0.0002357781 7.636496e-05
 [332,] 0.0002347711 0.0002358122 7.767898e-05
 [333,] 0.0002301050 0.0002357701 7.630709e-05
 [334,] 0.0002303783 0.0002356925 7.643101e-05
 [335,] 0.0002304239 0.0002357713 7.638020e-05
 [336,] 0.0002302252 0.0002357718 7.633337e-05
 [337,] 0.0002302853 0.0002356738 7.641745e-05
 [338,] 0.0002288825 0.0002358499 7.609360e-05
 [339,] 0.0002306001 0.0002357077 7.667311e-05
 [340,] 0.0002334657 0.0002358051 7.736917e-05
 [341,] 0.0002292388 0.0002356918 7.619657e-05
 [342,] 0.0002292694 0.0002356923 7.620352e-05
 [343,] 0.0002292083 0.0002356910 7.618993e-05
 [344,] 0.0002293311 0.0002356950 7.621621e-05
 [345,] 0.0002293253 0.0002357809 7.621296e-05
 [346,] 0.0002292243 0.0002356923 7.619279e-05
 [347,] 0.0002293786 0.0002356866 7.623513e-05
 [348,] 0.0002305117 0.0002357999 7.648480e-05
 [349,] 0.0002299776 0.0002357733 7.627681e-05
 [350,] 0.0002291805 0.0002357482 7.612356e-05
 [351,] 0.0002290771 0.0002357487 7.610334e-05
 [352,] 0.0002300709 0.0002359262 7.626402e-05
 [353,] 0.0002348236 0.0002356276 7.819983e-05
 [354,] 0.0002346515 0.0002358299 7.829357e-05
 [355,] 0.0002290732 0.0002357727 7.617481e-05
 [356,] 0.0002295236 0.0002357819 7.614974e-05
 [357,] 0.0002340918 0.0002358217 7.802616e-05
 [358,] 0.0002361893 0.0002358215 7.873314e-05
 [359,] 0.0002346366 0.0002358314 7.828789e-05
 [360,] 0.0002300694 0.0002356972 7.642393e-05
 [361,] 0.0002309803 0.0002357137 7.694217e-05
 [362,] 0.0002345052 0.0002358239 7.821344e-05
 [363,] 0.0002345791 0.0002358347 7.826252e-05
 [364,] 0.0002290590 0.0002357481 7.618332e-05
 [365,] 0.0002347695 0.0002358567 7.835668e-05
 [366,] 0.0002303331 0.0002359496 7.620525e-05
 [367,] 0.0002301531 0.0002359236 7.618244e-05
 [368,] 0.0002322209 0.0002357162 7.731496e-05
 [369,] 0.0002307257 0.0002357607 7.656467e-05
 [370,] 0.0002355481 0.0002355702 7.841863e-05
 [371,] 0.0002355439 0.0002355736 7.842106e-05
 [372,] 0.0002346425 0.0002357850 7.782803e-05
 [373,] 0.0002312252 0.0002357619 7.668737e-05
 [374,] 0.0002298469 0.0002357196 7.638562e-05
 [375,] 0.0002304758 0.0002356830 7.654954e-05
 [376,] 0.0002355047 0.0002355603 7.841549e-05
 [377,] 0.0002299024 0.0002357530 7.636255e-05
 [378,] 0.0002356115 0.0002356085 7.851152e-05
 [379,] 0.0002343956 0.0002356477 7.819946e-05
 [380,] 0.0002354943 0.0002355318 7.839638e-05
 [381,] 0.0002288829 0.0002359430 7.602008e-05
 [382,] 0.0002346256 0.0002358413 7.829154e-05
 [383,] 0.0002289729 0.0002359088 7.602765e-05
 [384,] 0.0002346169 0.0002358400 7.828598e-05
 [385,] 0.0002311870 0.0002358247 7.744680e-05
 [386,] 0.0002354996 0.0002355373 7.839621e-05
 [387,] 0.0002355092 0.0002355710 7.842587e-05
 [388,] 0.0002296960 0.0002357813 7.630188e-05
 [389,] 0.0002310420 0.0002358500 7.742983e-05
 [390,] 0.0002289436 0.0002359612 7.602224e-05
 [391,] 0.0002302228 0.0002357695 7.642639e-05
 [392,] 0.0002346808 0.0002357615 7.822580e-05
 [393,] 0.0002296173 0.0002356185 7.643254e-05
 [394,] 0.0002346437 0.0002358362 7.829565e-05
 [395,] 0.0002287706 0.0002358930 7.601345e-05
 [396,] 0.0002306338 0.0002357143 7.687156e-05
 [397,] 0.0002300331 0.0002357479 7.640435e-05
 [398,] 0.0002300556 0.0002356075 7.657853e-05
 [399,] 0.0002306662 0.0002358529 7.727838e-05
 [400,] 0.0002356795 0.0002359903 7.877073e-05
 [401,] 0.0002304964 0.0002358680 7.722837e-05
 [402,] 0.0002356649 0.0002358484 7.849752e-05
 [403,] 0.0002355391 0.0002357683 7.854282e-05
 [404,] 0.0002355269 0.0002357625 7.852380e-05
 [405,] 0.0002345234 0.0002358324 7.822910e-05
 [406,] 0.0002347114 0.0002358684 7.833796e-05
 [407,] 0.0002309712 0.0002358243 7.736225e-05
 [408,] 0.0002303993 0.0002358122 7.710751e-05
 [409,] 0.0002299680 0.0002356274 7.640225e-05
 [410,] 0.0002306233 0.0002358084 7.719313e-05
 [411,] 0.0002305628 0.0002357139 7.681475e-05
 [412,] 0.0002319336 0.0002360624 7.816244e-05
 [413,] 0.0002304099 0.0002356538 7.653690e-05
 [414,] 0.0002302945 0.0002356569 7.650069e-05
 [415,] 0.0002325495 0.0002360803 7.846162e-05
 [416,] 0.0002303612 0.0002356559 7.652038e-05
 [417,] 0.0002334687 0.0002360297 7.879623e-05
 [418,] 0.0002339218 0.0002358196 7.793989e-05
 [419,] 0.0002295517 0.0002358854 7.683491e-05
 [420,] 0.0002306870 0.0002367930 7.825888e-05
 [421,] 0.0002353938 0.0002356706 7.864236e-05
 [422,] 0.0002349458 0.0002355501 7.828845e-05
 [423,] 0.0002502996 0.0002358927 8.519123e-05
 [424,] 0.0002388514 0.0002357710 7.967831e-05
 [425,] 0.0002491420 0.0002359326 8.455100e-05
 [426,] 0.0002435040 0.0002355692 8.163119e-05
 [427,] 0.0002510605 0.0002359781 8.554711e-05
 [428,] 0.0002382490 0.0002355772 7.885908e-05
 [429,] 0.0002422755 0.0002356757 8.124561e-05
 [430,] 0.0002375923 0.0002355748 7.868127e-05
 [431,] 0.0002506555 0.0002357182 8.340676e-05
 [432,] 0.0002387597 0.0002355492 7.970802e-05
 [433,] 0.0002327413 0.0002357997 7.761865e-05
 [434,] 0.0002354548 0.0002356335 7.858600e-05
 [435,] 0.0002353820 0.0002356262 7.854327e-05
 [436,] 0.0002346296 0.0002357934 7.841581e-05
 [437,] 0.0002437144 0.0002355539 8.159792e-05
 [438,] 0.0002489871 0.0002359439 8.453151e-05
 [439,] 0.0002491780 0.0002359405 8.459078e-05
 [440,] 0.0002355250 0.0002358255 7.849865e-05
 [441,] 0.0002361517 0.0002359169 7.854839e-05
 [442,] 0.0002342116 0.0002358290 7.813199e-05
 [443,] 0.0002376258 0.0002355468 7.929175e-05
 [444,] 0.0002376970 0.0002355597 7.943937e-05
 [445,] 0.0002360819 0.0002358449 7.855346e-05
 [446,] 0.0002358125 0.0002358114 7.898332e-05
 [447,] 0.0002357040 0.0002358170 7.894316e-05
 [448,] 0.0002322029 0.0002356007 7.772443e-05
 [449,] 0.0002360251 0.0002355032 7.862282e-05
 [450,] 0.0002361463 0.0002358427 7.857676e-05
 [451,] 0.0002354309 0.0002355039 7.844612e-05
 [452,] 0.0002361461 0.0002358428 7.857633e-05
 [453,] 0.0002474106 0.0002360187 8.428731e-05
 [454,] 0.0002351011 0.0002355037 7.833351e-05
 [455,] 0.0002352788 0.0002355040 7.839891e-05
 [456,] 0.0002410241 0.0002356950 8.090358e-05
 [457,] 0.0002407345 0.0002357020 8.083251e-05
 [458,] 0.0002353158 0.0002355031 7.838838e-05
 [459,] 0.0002361843 0.0002356118 7.917630e-05
 [460,] 0.0002348818 0.0002355048 7.827809e-05
 [461,] 0.0002352764 0.0002355058 7.842606e-05
 [462,] 0.0002345267 0.0002356318 7.870096e-05
 [463,] 0.0002369326 0.0002355180 7.889049e-05
 [464,] 0.0002352813 0.0002355039 7.839883e-05
 [465,] 0.0002487766 0.0002359343 8.441780e-05
 [466,] 0.0002358094 0.0002358098 7.897961e-05
 [467,] 0.0002351059 0.0002356914 7.839441e-05
 [468,] 0.0002518026 0.0002365723 8.765256e-05
 [469,] 0.0002351699 0.0002359165 7.882764e-05
 [470,] 0.0002355945 0.0002358085 7.888298e-05
 [471,] 0.0002418032 0.0002361370 8.265257e-05
 [472,] 0.0002426826 0.0002357016 8.153234e-05
 [473,] 0.0002327645 0.0002357399 7.757425e-05
 [474,] 0.0002432491 0.0002360422 8.306513e-05
 [475,] 0.0002424416 0.0002357595 8.206673e-05
 [476,] 0.0002327654 0.0002357183 7.756436e-05
 [477,] 0.0002393205 0.0002357788 8.061716e-05
 [478,] 0.0002383276 0.0002363365 8.152327e-05
 [479,] 0.0002424480 0.0002364239 8.333995e-05
 [480,] 0.0002368135 0.0002355596 7.895983e-05
 [481,] 0.0002420693 0.0002364393 8.320502e-05
 [482,] 0.0002437842 0.0002357508 8.152204e-05
 [483,] 0.0002358216 0.0002358147 7.899177e-05
 [484,] 0.0002361439 0.0002358510 7.855747e-05
 [485,] 0.0002415104 0.0002356753 8.097130e-05
 [486,] 0.0002423855 0.0002364217 8.331006e-05
 [487,] 0.0002400742 0.0002357856 8.091931e-05
 [488,] 0.0002361316 0.0002357085 7.866016e-05
 [489,] 0.0002350520 0.0002359932 7.868513e-05
 [490,] 0.0002356368 0.0002358439 7.894902e-05
 [491,] 0.0002388044 0.0002363145 8.169678e-05
 [492,] 0.0002320817 0.0002357419 7.789391e-05
 [493,] 0.0002328654 0.0002356791 7.806625e-05
 [494,] 0.0002402809 0.0002357486 8.087321e-05
 [495,] 0.0002479260 0.0002358728 8.387272e-05
 [496,] 0.0002361787 0.0002357085 7.868184e-05
 [497,] 0.0002329185 0.0002356800 7.808850e-05
 [498,] 0.0002400017 0.0002357139 8.063258e-05
 [499,] 0.0002392411 0.0002363418 8.192765e-05
 [500,] 0.0002427003 0.0002363809 8.337155e-05
 [501,] 0.0002454257 0.0002357501 8.205984e-05
 [502,] 0.0002326313 0.0002356874 7.799242e-05
 [503,] 0.0002390884 0.0002363418 8.186133e-05
 [504,] 0.0002405333 0.0002357553 8.099020e-05
 [505,] 0.0002424497 0.0002363864 8.327569e-05
 [506,] 0.0002406031 0.0002357588 8.102835e-05
 [507,] 0.0002405099 0.0002357613 8.100215e-05
 [508,] 0.0002328064 0.0002356818 7.804895e-05
 [509,] 0.0002469086 0.0002359029 8.360981e-05
 [510,] 0.0002424763 0.0002363755 8.326783e-05
 [511,] 0.0002328004 0.0002356875 7.805907e-05
 [512,] 0.0002439892 0.0002361436 8.330149e-05
 [513,] 0.0002461716 0.0002358923 8.329718e-05
 [514,] 0.0002357456 0.0002358322 7.898262e-05
 [515,] 0.0002331035 0.0002356764 7.815205e-05
 [516,] 0.0002403478 0.0002357518 8.090948e-05
 [517,] 0.0002401458 0.0002357639 8.087565e-05
 [518,] 0.0002330253 0.0002356655 7.809468e-05
 [519,] 0.0002360355 0.0002358507 7.852355e-05
 [520,] 0.0002332689 0.0002356616 7.817958e-05
 [521,] 0.0002402586 0.0002357546 8.088600e-05
 [522,] 0.0002342692 0.0002358826 7.818569e-05
 [523,] 0.0002395547 0.0002357551 8.062607e-05
 [524,] 0.0002398425 0.0002357485 8.071034e-05
 [525,] 0.0002405970 0.0002357579 8.102284e-05
 [526,] 0.0002359960 0.0002357097 7.865197e-05
 [527,] 0.0002386781 0.0002358566 8.038822e-05
 [528,] 0.0002348373 0.0002360612 7.960300e-05
 [529,] 0.0002442201 0.0002355636 8.065649e-05
 [530,] 0.0002399540 0.0002356402 8.036403e-05
 [531,] 0.0002422198 0.0002355282 8.105360e-05
 [532,] 0.0002487591 0.0002359002 8.428637e-05
 [533,] 0.0002414955 0.0002355277 8.079620e-05
 [534,] 0.0002424733 0.0002355309 8.116065e-05
 [535,] 0.0002392901 0.0002356258 8.003884e-05
 [536,] 0.0002424035 0.0002355339 8.115783e-05
 [537,] 0.0002423139 0.0002355001 8.078943e-05
 [538,] 0.0002481312 0.0002357418 8.311337e-05
 [539,] 0.0002428338 0.0002355260 8.124876e-05
 [540,] 0.0002421133 0.0002355297 8.102596e-05
 [541,] 0.0002387226 0.0002357712 8.036763e-05
 [542,] 0.0002391895 0.0002356395 8.008921e-05
 [543,] 0.0002420173 0.0002355317 8.100723e-05
 [544,] 0.0002485478 0.0002357250 8.257265e-05
 [545,] 0.0002479756 0.0002358996 8.399358e-05
 [546,] 0.0002359652 0.0002358539 7.911084e-05
 [547,] 0.0002381938 0.0002356626 7.971806e-05
 [548,] 0.0002597093 0.0002358401 8.845989e-05
 [549,] 0.0002403967 0.0002356409 8.052406e-05
 [550,] 0.0002399207 0.0002356350 8.032017e-05
 [551,] 0.0002408987 0.0002356265 8.060717e-05
 [552,] 0.0002562749 0.0002359884 8.800848e-05
 [553,] 0.0002405872 0.0002356287 8.051479e-05
 [554,] 0.0002567048 0.0002358311 8.762335e-05
 [555,] 0.0002429383 0.0002355150 8.119663e-05
 [556,] 0.0002531433 0.0002355786 8.473712e-05
 [557,] 0.0002419994 0.0002359214 8.217357e-05
 [558,] 0.0002349689 0.0002358090 7.849126e-05
 [559,] 0.0002356783 0.0002356408 7.879587e-05
 [560,] 0.0002467752 0.0002358086 8.382437e-05
 [561,] 0.0002341251 0.0002358505 7.896904e-05
 [562,] 0.0002703708 0.0002358752 9.260237e-05
 [563,] 0.0002576247 0.0002362766 8.922526e-05
 [564,] 0.0002689948 0.0002359068 9.227806e-05
 [565,] 0.0002643965 0.0002358698 9.039685e-05
 [566,] 0.0002374896 0.0002358582 8.030133e-05
 [567,] 0.0002344099 0.0002357073 7.803876e-05
 [568,] 0.0002484213 0.0002358673 8.443448e-05
 [569,] 0.0002393803 0.0002358335 8.088501e-05
 [570,] 0.0002343558 0.0002357255 7.806032e-05
 [571,] 0.0002395972 0.0002358380 8.098038e-05
 [572,] 0.0002343550 0.0002357343 7.806433e-05
 [573,] 0.0002343570 0.0002357459 7.806772e-05
 [574,] 0.0002398802 0.0002358488 8.109837e-05
 [575,] 0.0002395696 0.0002356043 8.049900e-05
 [576,] 0.0002398939 0.0002358598 8.113130e-05
 [577,] 0.0002397905 0.0002358765 8.113120e-05
 [578,] 0.0002407116 0.0002358604 8.145001e-05
 [579,] 0.0002408314 0.0002358610 8.149766e-05
 [580,] 0.0002411793 0.0002355217 8.066761e-05
 [581,] 0.0002329007 0.0002357854 7.763876e-05
 [582,] 0.0002368539 0.0002359421 8.024354e-05
 [583,] 0.0002330111 0.0002357889 7.767018e-05
 [584,] 0.0002343598 0.0002357578 7.806184e-05
 [585,] 0.0002397135 0.0002358693 8.108499e-05
 [586,] 0.0002298657 0.0002357779 7.660434e-05
 [587,] 0.0002399161 0.0002358711 8.116836e-05
 [588,] 0.0002395532 0.0002359130 8.112525e-05
 [589,] 0.0002343728 0.0002357783 7.806036e-05
 [590,] 0.0002367274 0.0002359219 8.015542e-05
 [591,] 0.0002328947 0.0002357823 7.760906e-05
 [592,] 0.0002347963 0.0002358302 7.831504e-05
 [593,] 0.0002419600 0.0002359393 8.230251e-05
 [594,] 0.0002402436 0.0002359103 8.139102e-05
 [595,] 0.0002405020 0.0002359014 8.147136e-05
 [596,] 0.0002397322 0.0002354947 7.983208e-05
 [597,] 0.0002463140 0.0002359121 8.373920e-05
 [598,] 0.0002343485 0.0002357961 7.809683e-05
 [599,] 0.0002422581 0.0002358776 8.208867e-05
 [600,] 0.0002410690 0.0002358544 8.157081e-05
 [601,] 0.0002412234 0.0002358561 8.163446e-05
 [602,] 0.0002396425 0.0002358426 8.098959e-05
 [603,] 0.0002408091 0.0002358478 8.145365e-05
 [604,] 0.0002464134 0.0002359082 8.376801e-05
 [605,] 0.0002459501 0.0002358981 8.356096e-05
 [606,] 0.0002376610 0.0002356231 7.975122e-05
 [607,] 0.0002470873 0.0002359167 8.405227e-05
 [608,] 0.0002466955 0.0002359070 8.387257e-05
 [609,] 0.0002473437 0.0002356197 8.339246e-05
 [610,] 0.0002467165 0.0002366352 8.551700e-05
 [611,] 0.0002472179 0.0002359741 8.426831e-05
 [612,] 0.0002453882 0.0002356874 8.292774e-05
 [613,] 0.0002344331 0.0002359715 7.807842e-05
 [614,] 0.0002459555 0.0002358718 8.027375e-05
 [615,] 0.0002343701 0.0002359794 7.811022e-05
 [616,] 0.0002338457 0.0002361068 7.686277e-05
 [617,] 0.0002694879 0.0002356948 8.977368e-05
 [618,] 0.0002424360 0.0002359309 8.205501e-05
 [619,] 0.0002470909 0.0002359797 8.038165e-05
 [620,] 0.0002353972 0.0002358041 7.845402e-05
 [621,] 0.0002341241 0.0002357947 7.802283e-05
 [622,] 0.0002330656 0.0002357347 7.767802e-05
 [623,] 0.0002358321 0.0002355178 7.862005e-05
 [624,] 0.0002335234 0.0002357684 7.796785e-05
 [625,] 0.0002335320 0.0002357713 7.797508e-05
 [626,] 0.0002355624 0.0002357589 7.852463e-05
 [627,] 0.0002368496 0.0002360457 7.844940e-05
 [628,] 0.0002385173 0.0002357567 7.917497e-05
 [629,] 0.0002333971 0.0002358029 7.778696e-05
 [630,] 0.0002350585 0.0002355575 7.840966e-05
 [631,] 0.0002284154 0.0002355348 7.605003e-05
 [632,] 0.0002373923 0.0002359040 7.879031e-05
 [633,] 0.0002282851 0.0002356107 7.599243e-05
 [634,] 0.0002345188 0.0002358012 7.804099e-05
 [635,] 0.0002302379 0.0002358770 7.686172e-05
 [636,] 0.0002339385 0.0002358310 7.885595e-05
 [637,] 0.0002337078 0.0002357522 7.862441e-05
 [638,] 0.0002303060 0.0002358906 7.693483e-05
 [639,] 0.0002351007 0.0002357601 7.828599e-05
 [640,] 0.0002361975 0.0002358933 7.847877e-05
 [641,] 0.0002511613 0.0002356313 8.247741e-05
 [642,] 0.0002507677 0.0002355388 8.316126e-05
 [643,] 0.0002395049 0.0002356939 8.075204e-05
 [644,] 0.0002395206 0.0002356738 8.069913e-05
 [645,] 0.0002324841 0.0002357120 7.747658e-05
 [646,] 0.0002362661 0.0002359499 7.840902e-05
 [647,] 0.0002337925 0.0002356186 7.786325e-05
 [648,] 0.0002354840 0.0002362062 7.798899e-05
 [649,] 0.0002398280 0.0002357476 7.899403e-05
 [650,] 0.0002520994 0.0002357348 8.312761e-05
 [651,] 0.0002344979 0.0002359110 7.786550e-05
 [652,] 0.0002437985 0.0002356211 8.195476e-05
 [653,] 0.0002353909 0.0002358050 7.845411e-05
 [654,] 0.0002348857 0.0002362051 7.897017e-05
 [655,] 0.0002342129 0.0002358448 7.794279e-05
 [656,] 0.0002438735 0.0002356277 8.201168e-05
 [657,] 0.0002369053 0.0002358223 7.897820e-05
 [658,] 0.0002397342 0.0002357744 8.095036e-05
 [659,] 0.0002429448 0.0002356533 8.177165e-05
 [660,] 0.0002434500 0.0002356101 8.177718e-05
 [661,] 0.0002405675 0.0002359565 8.166931e-05
 [662,] 0.0002391860 0.0002358130 7.945926e-05
 [663,] 0.0002345614 0.0002360386 7.865464e-05
 [664,] 0.0002429268 0.0002356606 8.179381e-05
 [665,] 0.0002384015 0.0002359891 8.082935e-05
 [666,] 0.0002434955 0.0002356477 8.195375e-05
 [667,] 0.0002439927 0.0002356475 8.213545e-05
 [668,] 0.0002389576 0.0002358080 7.941576e-05
 [669,] 0.0002521686 0.0002356386 8.501050e-05
 [670,] 0.0002354507 0.0002358067 7.847140e-05
 [671,] 0.0002460639 0.0002357467 8.098479e-05
 [672,] 0.0002346069 0.0002365065 7.905858e-05
 [673,] 0.0002344078 0.0002358498 7.799835e-05
 [674,] 0.0002428061 0.0002362932 8.319863e-05
 [675,] 0.0002344714 0.0002358518 7.843257e-05
 [676,] 0.0002344040 0.0002358490 7.839379e-05
 [677,] 0.0002527852 0.0002356169 8.510331e-05
 [678,] 0.0002527371 0.0002356260 8.514393e-05
 [679,] 0.0002434712 0.0002363600 8.359466e-05
 [680,] 0.0002434899 0.0002363480 8.358237e-05
 [681,] 0.0002354970 0.0002358067 7.849188e-05
 [682,] 0.0002428874 0.0002362895 8.322698e-05
 [683,] 0.0002396375 0.0002358033 7.966828e-05
 [684,] 0.0002344096 0.0002358525 7.799473e-05
 [685,] 0.0002350261 0.0002358582 7.814462e-05
 [686,] 0.0002469806 0.0002358391 8.389384e-05
 [687,] 0.0002318408 0.0002357527 7.704919e-05
 [688,] 0.0002343725 0.0002358089 7.834131e-05
 [689,] 0.0002507113 0.0002356094 8.447965e-05
 [690,] 0.0002506508 0.0002356051 8.443534e-05
 [691,] 0.0002482267 0.0002358181 8.436690e-05
 [692,] 0.0002312296 0.0002357790 7.686312e-05
 [693,] 0.0002505857 0.0002355652 8.389874e-05
 [694,] 0.0002344003 0.0002358308 7.837752e-05
 [695,] 0.0002398532 0.0002358082 7.970484e-05
 [696,] 0.0002403081 0.0002357958 8.008808e-05
 [697,] 0.0002350538 0.0002358277 7.840061e-05
 [698,] 0.0002307606 0.0002357639 7.678930e-05
 [699,] 0.0002464250 0.0002356568 8.315663e-05
 [700,] 0.0002473846 0.0002357010 8.367214e-05
 [701,] 0.0002469182 0.0002356945 8.347532e-05
 [702,] 0.0002466151 0.0002356975 8.337237e-05
 [703,] 0.0002484869 0.0002356080 8.367073e-05
 [704,] 0.0002479068 0.0002355918 8.338017e-05
 [705,] 0.0002485427 0.0002355948 8.362182e-05
 [706,] 0.0002348753 0.0002356699 7.842829e-05
 [707,] 0.0002480534 0.0002356196 8.356866e-05
 [708,] 0.0002456256 0.0002355730 8.225614e-05
 [709,] 0.0002467197 0.0002356935 8.339748e-05
 [710,] 0.0002327581 0.0002358620 7.751664e-05
 [711,] 0.0002481276 0.0002355967 8.348533e-05
 [712,] 0.0002454430 0.0002355695 8.216305e-05
 [713,] 0.0002482055 0.0002355989 8.352426e-05
 [714,] 0.0002485992 0.0002355857 8.359485e-05
 [715,] 0.0002473618 0.0002356827 8.359747e-05
 [716,] 0.0002327643 0.0002358577 7.751916e-05
 [717,] 0.0002407912 0.0002357182 8.074962e-05
 [718,] 0.0002443389 0.0002360316 8.335225e-05
 [719,] 0.0002345676 0.0002358047 7.843946e-05
 [720,] 0.0002446616 0.0002359579 8.332161e-05
 [721,] 0.0002443302 0.0002360087 8.328901e-05
 [722,] 0.0002344356 0.0002358303 7.839312e-05
 [723,] 0.0002343742 0.0002357994 7.833351e-05
 [724,] 0.0002431761 0.0002357973 8.235018e-05
 [725,] 0.0002447129 0.0002355816 8.200354e-05
 [726,] 0.0002345655 0.0002357092 7.833583e-05
 [727,] 0.0002438318 0.0002360360 8.315467e-05
 [728,] 0.0002306557 0.0002357988 7.681404e-05
 [729,] 0.0002441334 0.0002360102 8.322314e-05
 [730,] 0.0002349879 0.0002358074 7.831650e-05
 [731,] 0.0002444144 0.0002359936 8.330080e-05
 [732,] 0.0002444365 0.0002359969 8.331686e-05
 [733,] 0.0002440866 0.0002359946 8.317094e-05
 [734,] 0.0002451499 0.0002360160 8.364615e-05
 [735,] 0.0002458186 0.0002358621 8.350828e-05
 [736,] 0.0002383503 0.0002358025 7.928469e-05
 [737,] 0.0002397033 0.0002357982 7.984502e-05
 [738,] 0.0002393894 0.0002356236 7.989164e-05
 [739,] 0.0002395244 0.0002356293 7.999162e-05
 [740,] 0.0002395163 0.0002356260 7.995873e-05
 [741,] 0.0002391628 0.0002357991 7.957595e-05
 [742,] 0.0002394003 0.0002356289 7.994365e-05
 [743,] 0.0002395742 0.0002356286 8.000172e-05
 [744,] 0.0002350709 0.0002361262 7.896360e-05
 [745,] 0.0002394752 0.0002356283 7.996422e-05
 [746,] 0.0002391267 0.0002356270 7.983314e-05
 [747,] 0.0002402344 0.0002356566 8.055805e-05
 [748,] 0.0002344632 0.0002357379 7.831836e-05
 [749,] 0.0002440712 0.0002359812 8.314079e-05
 [750,] 0.0002349403 0.0002357290 7.828281e-05
 [751,] 0.0002443236 0.0002360017 8.328612e-05
 [752,] 0.0002406902 0.0002357514 8.126767e-05
 [753,] 0.0002342658 0.0002357103 7.819433e-05
 [754,] 0.0002438812 0.0002359712 8.304023e-05
 [755,] 0.0002432093 0.0002359758 8.278196e-05
 [756,] 0.0002324425 0.0002358735 7.743755e-05
 [757,] 0.0002325818 0.0002356068 7.768679e-05
 [758,] 0.0002362017 0.0002355927 7.861304e-05
 [759,] 0.0002328925 0.0002355135 7.749018e-05
 [760,] 0.0002368584 0.0002356262 7.894107e-05
 [761,] 0.0002373641 0.0002358306 7.958154e-05
 [762,] 0.0002323453 0.0002357778 7.744061e-05
 [763,] 0.0002363293 0.0002356325 7.879194e-05
 [764,] 0.0002356386 0.0002355666 7.856937e-05
 [765,] 0.0002323638 0.0002358039 7.747254e-05
 [766,] 0.0002372190 0.0002358650 7.958524e-05
 [767,] 0.0002365447 0.0002356374 7.889533e-05
 [768,] 0.0002364205 0.0002355869 7.892392e-05
 [769,] 0.0002308730 0.0002355231 7.688119e-05
 [770,] 0.0002362692 0.0002355836 7.886281e-05
 [771,] 0.0002400682 0.0002359730 8.081771e-05
 [772,] 0.0002365384 0.0002355882 7.897788e-05
 [773,] 0.0002365000 0.0002355866 7.895872e-05
 [774,] 0.0002323625 0.0002358658 7.741710e-05
 [775,] 0.0002371051 0.0002357527 7.876829e-05
 [776,] 0.0002379285 0.0002355938 7.951071e-05
 [777,] 0.0002323419 0.0002358415 7.747773e-05
 [778,] 0.0002354112 0.0002357914 7.860071e-05
 [779,] 0.0002362302 0.0002358077 7.884300e-05
 [780,] 0.0002352829 0.0002363372 7.957483e-05
 [781,] 0.0002342092 0.0002357923 7.805582e-05
 [782,] 0.0002323343 0.0002359877 7.755227e-05
 [783,] 0.0002348355 0.0002362667 7.927349e-05
 [784,] 0.0002362402 0.0002358859 7.835832e-05
 [785,] 0.0002363920 0.0002358493 7.842299e-05
 [786,] 0.0002418772 0.0002358430 8.148748e-05
 [787,] 0.0002352045 0.0002362742 7.947444e-05
 [788,] 0.0002359792 0.0002358777 7.830885e-05
 [789,] 0.0002323477 0.0002358285 7.742083e-05
 [790,] 0.0002323348 0.0002359027 7.747605e-05
 [791,] 0.0002355833 0.0002363869 7.977961e-05
 [792,] 0.0002323460 0.0002358248 7.742145e-05
 [793,] 0.0002361528 0.0002358418 7.835704e-05
 [794,] 0.0002323360 0.0002358468 7.744142e-05
 [795,] 0.0002400295 0.0002359154 8.081670e-05
 [796,] 0.0002357410 0.0002358522 7.826515e-05
 [797,] 0.0002323372 0.0002359349 7.746370e-05
 [798,] 0.0002399414 0.0002359078 8.076455e-05
 [799,] 0.0002354006 0.0002358486 7.818439e-05
 [800,] 0.0002355877 0.0002360393 7.816908e-05
 [801,] 0.0002323383 0.0002359537 7.746024e-05
 [802,] 0.0002324003 0.0002360381 7.763742e-05
 [803,] 0.0002326361 0.0002363702 7.833252e-05
 [804,] 0.0002392837 0.0002361470 8.097681e-05
 [805,] 0.0002326454 0.0002360995 7.812384e-05
 [806,] 0.0002391953 0.0002360295 8.075082e-05
 [807,] 0.0002323220 0.0002362216 7.751589e-05
 [808,] 0.0002331802 0.0002357564 7.777866e-05
 [809,] 0.0002324762 0.0002361717 7.808746e-05
 [810,] 0.0002334931 0.0002362898 7.837341e-05
 [811,] 0.0002313256 0.0002356861 7.706973e-05
 [812,] 0.0002388408 0.0002360111 8.047731e-05
 [813,] 0.0002282742 0.0002358832 7.618495e-05
 [814,] 0.0002368428 0.0002362874 8.008517e-05
 [815,] 0.0002356348 0.0002357330 7.921427e-05
 [816,] 0.0002366544 0.0002363785 8.007463e-05
 [817,] 0.0002338467 0.0002360984 7.888708e-05
 [818,] 0.0002290990 0.0002355546 7.618704e-05
 [819,] 0.0002375323 0.0002358275 7.903420e-05
 [820,] 0.0002350445 0.0002357267 7.821234e-05
 [821,] 0.0002359627 0.0002357213 7.845799e-05
 [822,] 0.0002338889 0.0002357818 7.751782e-05
 [823,] 0.0002505881 0.0002355679 8.325295e-05
 [824,] 0.0002366730 0.0002357625 7.862011e-05
 [825,] 0.0002337815 0.0002357743 7.749834e-05
 [826,] 0.0002340235 0.0002357944 7.752948e-05
 [827,] 0.0002364817 0.0002358824 7.851269e-05
 [828,] 0.0002345920 0.0002356864 7.777194e-05
 [829,] 0.0002339045 0.0002357600 7.744897e-05
 [830,] 0.0002367848 0.0002358124 7.865065e-05
 [831,] 0.0002333406 0.0002360455 7.822018e-05
 [832,] 0.0002341221 0.0002357232 7.752885e-05
 [833,] 0.0002371376 0.0002358028 7.876554e-05
 [834,] 0.0002363787 0.0002358880 7.849202e-05
 [835,] 0.0002340355 0.0002357246 7.750627e-05
 [836,] 0.0002481368 0.0002355715 8.224050e-05
 [837,] 0.0002337832 0.0002357183 7.745109e-05
 [838,] 0.0002483738 0.0002355484 8.278657e-05
 [839,] 0.0002467735 0.0002355694 8.183681e-05
 [840,] 0.0002348113 0.0002355936 7.865321e-05
 [841,] 0.0002376625 0.0002355455 7.941760e-05
 [842,] 0.0002355798 0.0002358235 7.791437e-05
 [843,] 0.0002342836 0.0002356849 7.760505e-05
 [844,] 0.0002322622 0.0002357951 7.751458e-05
 [845,] 0.0002335090 0.0002360614 7.832071e-05
 [846,] 0.0002333613 0.0002360465 7.822797e-05
 [847,] 0.0002331877 0.0002363123 7.835065e-05
 [848,] 0.0002332452 0.0002362704 7.836018e-05
 [849,] 0.0002332966 0.0002363148 7.842297e-05
 [850,] 0.0002334082 0.0002362150 7.842583e-05
 [851,] 0.0002376709 0.0002355520 7.946075e-05
 [852,] 0.0002334283 0.0002362554 7.845651e-05
 [853,] 0.0002331318 0.0002364400 7.840840e-05
 [854,] 0.0002376122 0.0002355262 7.926197e-05
 [855,] 0.0002331722 0.0002359778 7.807458e-05
 [856,] 0.0002370205 0.0002355185 7.897032e-05
 [857,] 0.0002332521 0.0002360320 7.823003e-05
 [858,] 0.0002359863 0.0002358131 7.806301e-05
 [859,] 0.0002332020 0.0002360768 7.816483e-05
 [860,] 0.0002332782 0.0002361793 7.830698e-05
 [861,] 0.0002356742 0.0002363461 7.749610e-05
 [862,] 0.0002335112 0.0002360284 7.829530e-05
 [863,] 0.0002347244 0.0002358397 7.819802e-05
 [864,] 0.0002335030 0.0002360703 7.832616e-05
 [865,] 0.0002334922 0.0002360595 7.831125e-05
 [866,] 0.0002346960 0.0002356999 7.780228e-05
 [867,] 0.0002396615 0.0002355197 7.985591e-05
 [868,] 0.0002369898 0.0002356479 7.952697e-05
 [869,] 0.0002333421 0.0002359454 7.812748e-05
 [870,] 0.0002506593 0.0002356369 8.419068e-05
 [871,] 0.0002360564 0.0002358416 7.888521e-05
 [872,] 0.0002330430 0.0002359185 7.794425e-05
 [873,] 0.0002330486 0.0002359200 7.794861e-05
 [874,] 0.0002385892 0.0002355416 7.964124e-05
 [875,] 0.0002327324 0.0002358107 7.773860e-05
 [876,] 0.0002358646 0.0002356023 7.813623e-05
 [877,] 0.0002330985 0.0002359113 7.796952e-05
 [878,] 0.0002354045 0.0002358266 7.786596e-05
 [879,] 0.0002349957 0.0002355806 7.811400e-05
 [880,] 0.0002366587 0.0002356562 7.942813e-05
 [881,] 0.0002363668 0.0002356301 7.925428e-05
 [882,] 0.0002330429 0.0002359416 7.796173e-05
 [883,] 0.0002462346 0.0002355172 8.208839e-05
 [884,] 0.0002297867 0.0002358016 7.670609e-05
 [885,] 0.0002361422 0.0002359054 7.843369e-05
 [886,] 0.0002361040 0.0002357561 7.880866e-05
 [887,] 0.0002361400 0.0002359066 7.843344e-05
 [888,] 0.0002362037 0.0002359204 7.843867e-05
 [889,] 0.0002321090 0.0002357227 7.728135e-05
 [890,] 0.0002350758 0.0002356834 7.831865e-05
 [891,] 0.0002321061 0.0002358648 7.751028e-05
 [892,] 0.0002317971 0.0002356877 7.749136e-05
 [893,] 0.0002317187 0.0002359144 7.729136e-05
 [894,] 0.0002374978 0.0002357361 7.939502e-05
 [895,] 0.0002323558 0.0002358622 7.757265e-05
 [896,] 0.0002336418 0.0002357944 7.810290e-05
 [897,] 0.0002295055 0.0002355487 7.651760e-05
 [898,] 0.0002326757 0.0002365954 7.891374e-05
 [899,] 0.0002524745 0.0002363917 8.136642e-05
 [900,] 0.0002453692 0.0002368175 7.912292e-05
 [901,] 0.0002356863 0.0002356483 7.840168e-05
 [902,] 0.0002396936 0.0002357051 7.936141e-05
 [903,] 0.0002344373 0.0002355280 7.788691e-05
 [904,] 0.0002549132 0.0002359099 8.289548e-05
 [905,] 0.0002385695 0.0002358631 7.874549e-05
 [906,] 0.0002325254 0.0002356015 7.715942e-05
 [907,] 0.0002360303 0.0002357818 7.839332e-05
 [908,] 0.0002485844 0.0002358278 8.328248e-05
 [909,] 0.0002597159 0.0002362256 8.353638e-05
 [910,] 0.0002352534 0.0002359209 7.776053e-05
 [911,] 0.0002352540 0.0002359200 7.776116e-05
 [912,] 0.0002352098 0.0002359954 7.767162e-05
 [913,] 0.0002355836 0.0002358513 7.846403e-05
 [914,] 0.0002351360 0.0002358225 7.765576e-05
 [915,] 0.0002416908 0.0002357017 8.040717e-05
 [916,] 0.0002308017 0.0002361606 7.651597e-05
 [917,] 0.0002376542 0.0002355107 7.914531e-05
 [918,] 0.0002372301 0.0002362298 7.794745e-05
 [919,] 0.0002646885 0.0002366866 8.393846e-05
 [920,] 0.0002655788 0.0002361258 8.531594e-05
 [921,] 0.0002387115 0.0002356530 7.882662e-05
 [922,] 0.0002637680 0.0002357723 8.592926e-05
 [923,] 0.0002358799 0.0002355118 7.864418e-05
 [924,] 0.0002465959 0.0002361442 8.035986e-05
 [925,] 0.0002589954 0.0002362690 8.319049e-05
 [926,] 0.0002350214 0.0002357793 7.821886e-05
 [927,] 0.0002669987 0.0002358167 8.647800e-05
 [928,] 0.0002401728 0.0002359665 7.857767e-05
 [929,] 0.0002716359 0.0002355156 8.996818e-05
 [930,] 0.0002348244 0.0002358056 7.771128e-05
 [931,] 0.0002405364 0.0002358350 8.095650e-05
 [932,] 0.0002468860 0.0002355156 8.181685e-05
 [933,] 0.0002457832 0.0002355193 8.142448e-05
 [934,] 0.0002396198 0.0002357716 7.970770e-05
 [935,] 0.0002388091 0.0002357657 7.950227e-05
 [936,] 0.0002431181 0.0002358794 8.197273e-05
 [937,] 0.0002436457 0.0002360319 8.263558e-05
 [938,] 0.0002431131 0.0002359034 8.206052e-05
 [939,] 0.0002426290 0.0002358959 8.185432e-05
 [940,] 0.0002455350 0.0002355111 8.142491e-05
 [941,] 0.0002465860 0.0002355155 8.171567e-05
 [942,] 0.0002389849 0.0002357687 7.953012e-05
 [943,] 0.0002423583 0.0002359133 8.181165e-05
 [944,] 0.0002386490 0.0002357537 7.942636e-05
 [945,] 0.0002626715 0.0002358441 8.942170e-05
 [946,] 0.0002434131 0.0002360422 8.257609e-05
 [947,] 0.0002383399 0.0002357553 7.947586e-05
 [948,] 0.0002527184 0.0002357914 8.537063e-05
 [949,] 0.0002448403 0.0002359504 8.287322e-05
 [950,] 0.0002341881 0.0002358244 7.809825e-05
 [951,] 0.0002456362 0.0002358047 8.259744e-05
 [952,] 0.0002384974 0.0002357543 7.950124e-05
 [953,] 0.0002408745 0.0002358982 8.088831e-05
 [954,] 0.0002288492 0.0002356269 7.621701e-05
 [955,] 0.0002548933 0.0002379184 9.113938e-05
 [956,] 0.0002566173 0.0002365069 8.938736e-05
 [957,] 0.0002288843 0.0002356812 7.631519e-05
 [958,] 0.0002433489 0.0002359251 8.188093e-05
 [959,] 0.0002289080 0.0002357366 7.619772e-05
 [960,] 0.0002290074 0.0002358166 7.619058e-05
 [961,] 0.0002290119 0.0002355985 7.618641e-05
 [962,] 0.0002301923 0.0002358623 7.665829e-05
 [963,] 0.0002288726 0.0002355949 7.618255e-05
 [964,] 0.0002288339 0.0002356092 7.622436e-05
 [965,] 0.0002398179 0.0002358908 8.046238e-05
 [966,] 0.0002295048 0.0002357092 7.666629e-05
 [967,] 0.0002297418 0.0002356060 7.650270e-05
 [968,] 0.0002434592 0.0002358702 8.203426e-05
 [969,] 0.0002296798 0.0002356029 7.654739e-05
 [970,] 0.0002295533 0.0002356096 7.651263e-05
 [971,] 0.0002408655 0.0002359096 8.091862e-05
 [972,] 0.0002350263 0.0002357230 7.824654e-05
 [973,] 0.0002293167 0.0002356014 7.637402e-05
 [974,] 0.0002306053 0.0002355012 7.678478e-05
 [975,] 0.0002305262 0.0002354965 7.672585e-05
 [976,] 0.0002429749 0.0002358732 8.187028e-05
 [977,] 0.0002386925 0.0002358507 8.000916e-05
 [978,] 0.0002294662 0.0002355978 7.644598e-05
 [979,] 0.0002444565 0.0002358631 8.236923e-05
 [980,] 0.0002412733 0.0002358521 8.092287e-05
 [981,] 0.0002432083 0.0002358627 8.159981e-05
 [982,] 0.0002476325 0.0002365845 8.558755e-05
 [983,] 0.0002471389 0.0002363069 8.483382e-05
 [984,] 0.0002342381 0.0002357289 7.764180e-05
 [985,] 0.0002332883 0.0002356971 7.772227e-05
 [986,] 0.0002417091 0.0002357229 8.163373e-05
 [987,] 0.0002457340 0.0002359839 8.389133e-05
 [988,] 0.0002676263 0.0002361618 9.288265e-05
 [989,] 0.0002551752 0.0002366840 8.920560e-05
 [990,] 0.0002531623 0.0002361341 8.719508e-05
 [991,] 0.0002317590 0.0002358307 7.686434e-05
 [992,] 0.0002316808 0.0002358798 7.678533e-05
 [993,] 0.0002513345 0.0002364912 8.724615e-05
 [994,] 0.0002330522 0.0002357768 7.769801e-05
 [995,] 0.0002525611 0.0002358927 8.544727e-05
 [996,] 0.0002330337 0.0002357700 7.767212e-05
 [997,] 0.0002323791 0.0002358222 7.763027e-05
 [998,] 0.0002507827 0.0002366820 8.739203e-05
 [999,] 0.0002477906 0.0002362715 8.534584e-05
[1000,] 0.0002487327 0.0002363008 8.579367e-05
[1001,] 0.0002330341 0.0002357597 7.766664e-05
[1002,] 0.0002483671 0.0002361582 8.533496e-05
[1003,] 0.0002445659 0.0002358846 8.251057e-05
[1004,] 0.0002332696 0.0002356961 7.772631e-05
[1005,] 0.0002406239 0.0002359961 8.185641e-05
[1006,] 0.0002447830 0.0002358497 8.243959e-05
[1007,] 0.0002297186 0.0002357032 7.635636e-05
[1008,] 0.0002360612 0.0002360028 7.997721e-05
[1009,] 0.0002475479 0.0002358223 8.328650e-05
[1010,] 0.0002332988 0.0002357494 7.768894e-05
[1011,] 0.0002496669 0.0002358151 8.401371e-05
[1012,] 0.0002310459 0.0002358521 7.701359e-05
[1013,] 0.0002446650 0.0002358018 8.213033e-05
[1014,] 0.0002446035 0.0002357949 8.208264e-05
[1015,] 0.0002473348 0.0002357511 8.291247e-05
[1016,] 0.0002471818 0.0002357229 8.258617e-05
[1017,] 0.0002453088 0.0002358069 8.240719e-05
[1018,] 0.0002450688 0.0002358106 8.232852e-05
[1019,] 0.0002450478 0.0002358136 8.233849e-05
[1020,] 0.0002357640 0.0002356991 7.867135e-05
[1021,] 0.0002358895 0.0002357315 7.846850e-05
[1022,] 0.0002454999 0.0002358117 8.249719e-05
[1023,] 0.0002358983 0.0002357296 7.847063e-05
[1024,] 0.0002457487 0.0002357968 8.248774e-05
[1025,] 0.0002357976 0.0002356689 7.847257e-05
[1026,] 0.0002366684 0.0002356909 7.890876e-05
[1027,] 0.0002465524 0.0002357798 8.268773e-05
[1028,] 0.0002358569 0.0002356676 7.848669e-05
[1029,] 0.0002476206 0.0002358017 8.316185e-05
[1030,] 0.0002478499 0.0002358024 8.324711e-05
[1031,] 0.0002484282 0.0002357839 8.337601e-05
[1032,] 0.0002473619 0.0002358026 8.307646e-05
[1033,] 0.0002479004 0.0002357981 8.323315e-05
[1034,] 0.0002472511 0.0002358009 8.301531e-05
[1035,] 0.0002476442 0.0002357989 8.314208e-05
[1036,] 0.0002481743 0.0002357808 8.326026e-05
[1037,] 0.0002500629 0.0002357315 8.367414e-05
[1038,] 0.0002290095 0.0002357399 7.640242e-05
[1039,] 0.0002315715 0.0002360613 7.800427e-05
[1040,] 0.0002343425 0.0002357866 7.804921e-05
[1041,] 0.0002455084 0.0002361019 8.396896e-05
[1042,] 0.0002352820 0.0002357475 7.888499e-05
[1043,] 0.0002413174 0.0002357817 8.114260e-05
[1044,] 0.0002394828 0.0002355964 7.963803e-05
[1045,] 0.0002394803 0.0002354985 7.976514e-05
[1046,] 0.0002299929 0.0002356243 7.645606e-05
[1047,] 0.0002296623 0.0002356496 3.767792e-04
[1048,] 0.0002351983 0.0002358209 7.837175e-05
[1049,] 0.0002294963 0.0002355656 7.637426e-05
[1050,] 0.0002357436 0.0002357720 7.855635e-05
[1051,] 0.0002750666 0.0002355793 5.587686e-04
[1052,] 0.0004509713 0.0002357134 3.174066e-02
[1053,] 0.0002358548 0.0002357734 7.858102e-05
[1054,] 0.0002294390 0.0002355753 7.639000e-05
[1055,] 0.0002300211 0.0002357364 2.172448e-02
[1056,] 0.0004238255 0.0002356166 1.501383e-03
[1057,] 0.0002296127 0.0002355860 7.640827e-05
[1058,] 0.0002360257 0.0002357732 7.863874e-05
[1059,] 0.0003752809 0.0002356103 1.325982e-03
[1060,] 0.0002359527 0.0002357729 7.861967e-05
[1061,] 0.0006415119 0.0002357559 8.395363e-02
[1062,] 0.0002359482 0.0002357729 7.861739e-05
[1063,] 0.0002360200 0.0002357729 7.864175e-05
[1064,] 0.0002294560 0.0002355893 7.637536e-05
[1065,] 0.0002360016 0.0002357729 7.863521e-05
[1066,] 0.0002295332 0.0002356041 7.639825e-05
[1067,] 0.0002299904 0.0002357796 1.619388e-04
[1068,] 0.0003588414 0.0002356174 1.391405e-03
[1069,] 0.0002359744 0.0002357729 7.862697e-05
[1070,] 0.0009866146 0.0002355986 2.733910e-03
[1071,] 0.0006087101 0.0002357413 6.602623e-02
[1072,] 0.0002382940 0.0002355263 7.904080e-05
[1073,] 0.0006186580 0.0002357542 7.921155e-02
[1074,] 0.0002294552 0.0002355794 7.639694e-05
[1075,] 0.0002360554 0.0002357730 7.864860e-05
[1076,] 0.0002295282 0.0002355820 7.640276e-05
[1077,] 0.0002359745 0.0002357730 7.862385e-05
[1078,] 0.0003642087 0.0002356157 1.379122e-03
[1079,] 0.0002295502 0.0002355962 7.639560e-05
[1080,] 0.0002464264 0.0002357149 8.222762e-05
[1081,] 0.0005480633 0.0002355956 1.560168e-03
[1082,] 0.0002294647 0.0002355750 7.637946e-05
[1083,] 0.0003784253 0.0002357146 2.700194e-02
[1084,] 0.0002294496 0.0002355722 7.637998e-05
[1085,] 0.0002359914 0.0002357729 7.863098e-05
[1086,] 0.0002359957 0.0002357729 7.863239e-05
[1087,] 0.0002432097 0.0002357270 8.120931e-05
[1088,] 0.0003029700 0.0002357214 2.400917e-02
[1089,] 0.0002360622 0.0002357732 7.865041e-05
[1090,] 0.0004957203 0.0002355902 1.318059e-03
[1091,] 0.0003125224 0.0002357260 6.839136e-03
[1092,] 0.0002359494 0.0002357729 7.861696e-05
[1093,] 0.0002428793 0.0002355931 8.012035e-05
[1094,] 0.0002360470 0.0002357735 7.864074e-05
[1095,] 0.0002300205 0.0002355672 7.658426e-05
[1096,] 0.0002359857 0.0002357730 7.862598e-05
[1097,] 0.0006946884 0.0002355993 2.034230e-03
[1098,] 0.0002294672 0.0002355703 7.638024e-05
[1099,] 0.0002410785 0.0002355134 8.007293e-05
[1100,] 0.0002360096 0.0002357732 7.863234e-05
[1101,] 0.0002294761 0.0002355794 7.638017e-05
[1102,] 0.0003110653 0.0002357192 2.370090e-02
[1103,] 0.0002359660 0.0002357733 7.861644e-05
[1104,] 0.0003201734 0.0002357176 2.376278e-02
[1105,] 0.0003190469 0.0002357366 8.370996e-03
[1106,] 0.0002360452 0.0002357737 7.863912e-05
[1107,] 0.0007009123 0.0002355697 1.139852e-03
[1108,] 0.0002359152 0.0002357736 7.859731e-05
[1109,] 0.0002359227 0.0002357735 7.860027e-05
[1110,] 0.0005733411 0.0002355841 1.341275e-03
[1111,] 0.0002393491 0.0002355842 7.908412e-05
[1112,] 0.0002359981 0.0002357733 7.862733e-05
[1113,] 0.0002294404 0.0002355715 7.638147e-05
[1114,] 0.0002294452 0.0002355862 7.637730e-05
[1115,] 0.0004089973 0.0002357513 5.032418e-02
[1116,] 0.0002360102 0.0002357737 7.862612e-05
[1117,] 0.0002294363 0.0002355847 7.638539e-05
[1118,] 0.0006050833 0.0002355990 1.792775e-03
[1119,] 0.0002359341 0.0002357739 7.860182e-05
[1120,] 0.0005830246 0.0002355935 1.596641e-03
[1121,] 0.0002387383 0.0002355489 7.903906e-05
[1122,] 0.0003057532 0.0002357159 2.210143e-02
[1123,] 0.0006003410 0.0002355880 1.498596e-03
[1124,] 0.0002665537 0.0002357338 5.687942e-03
[1125,] 0.0002363139 0.0002357777 7.869713e-05
[1126,] 0.0002294425 0.0002355718 7.638286e-05
[1127,] 0.0002294920 0.0002355801 7.638095e-05
[1128,] 0.0002295116 0.0002355798 7.638222e-05
[1129,] 0.0002441046 0.0002357155 8.137961e-05
[1130,] 0.0005153553 0.0002355916 1.389721e-03
[1131,] 0.0002396624 0.0002355669 7.924503e-05
[1132,] 0.0002424483 0.0002357618 8.108829e-05
[1133,] 0.0002421580 0.0002357867 8.108456e-05
[1134,] 0.0005415169 0.0002355895 1.410236e-03
[1135,] 0.0002360476 0.0002357734 7.864152e-05
[1136,] 0.0002359926 0.0002357730 7.862855e-05
[1137,] 0.0002294478 0.0002355680 7.638008e-05
[1138,] 0.0003124737 0.0002357544 3.919515e-02
[1139,] 0.0005363936 0.0002355820 1.217960e-03
[1140,] 0.0002295001 0.0002355865 7.637597e-05
[1141,] 0.0002295019 0.0002355967 7.637549e-05
[1142,] 0.0002360529 0.0002357738 7.863989e-05
[1143,] 0.0002362746 0.0002357730 7.872058e-05
[1144,] 0.0004829060 0.0002355969 1.431996e-03
[1145,] 0.0006084186 0.0002355936 1.658367e-03
[1146,] 0.0002359999 0.0002357730 7.863092e-05
[1147,] 0.0002295126 0.0002355869 7.637680e-05
[1148,] 0.0002376763 0.0002355243 7.886640e-05
[1149,] 0.0002298589 0.0002355842 7.644068e-05
[1150,] 0.0002294766 0.0002355717 7.638009e-05
[1151,] 0.0005702888 0.0002355908 1.499241e-03
[1152,] 0.0002360135 0.0002357732 7.863264e-05
[1153,] 0.0003063585 0.0002357278 6.853766e-03
[1154,] 0.0002294882 0.0002355814 7.637726e-05
[1155,] 0.0002294837 0.0002355675 7.638119e-05
[1156,] 0.0003144866 0.0002357101 2.069720e-02
[1157,] 0.0002360108 0.0002357731 7.863400e-05
[1158,] 0.0002295223 0.0002355734 7.638461e-05
[1159,] 0.0002294860 0.0002355741 7.637648e-05
[1160,] 0.0002294841 0.0002355741 7.638089e-05
[1161,] 0.0003943435 0.0002355851 9.971327e-04
[1162,] 0.0002359921 0.0002357732 7.862620e-05
[1163,] 0.0005613979 0.0002355824 1.281430e-03
[1164,] 0.0006542373 0.0002355799 1.390161e-03
[1165,] 0.0002356549 0.0002357693 7.846981e-05
[1166,] 0.0002360273 0.0002357735 7.863377e-05
[1167,] 0.0002360093 0.0002357736 7.862739e-05
[1168,] 0.0002294488 0.0002355636 7.637906e-05
[1169,] 0.0003342857 0.0002357117 2.279675e-02
[1170,] 0.0005207737 0.0002355975 1.528660e-03
[1171,] 0.0006135193 0.0002355773 1.251239e-03
[1172,] 0.0002359964 0.0002357733 7.862189e-05
[1173,] 0.0005957871 0.0002355762 1.196603e-03
[1174,] 0.0003405314 0.0002357127 2.363687e-02
[1175,] 0.0002294365 0.0002355564 7.638041e-05
[1176,] 0.0007095109 0.0002355726 1.281226e-03
[1177,] 0.0002393049 0.0002355208 7.941206e-05
[1178,] 0.0005252750 0.0002355884 1.175674e-03
[1179,] 0.0002294765 0.0002355790 7.638030e-05
[1180,] 0.0002360065 0.0002357728 7.863672e-05
[1181,] 0.0002294477 0.0002355675 7.637516e-05
[1182,] 0.0002403787 0.0002356030 7.933139e-05
[1183,] 0.0006573440 0.0002355811 1.434668e-03
[1184,] 0.0008464493 0.0002355831 1.843180e-03
[1185,] 0.0002340435 0.0002357993 7.795952e-05
[1186,] 0.0002294737 0.0002355520 7.638115e-05
[1187,] 0.0002359877 0.0002357727 7.863126e-05
[1188,] 0.0003135696 0.0002357141 2.207028e-02
[1189,] 0.0004059392 0.0002355584 5.259998e-04
[1190,] 0.0002294431 0.0002355587 7.638016e-05
[1191,] 0.0004537969 0.0002355786 9.974194e-04
[1192,] 0.0002294446 0.0002355667 7.638256e-05
[1193,] 0.0002294562 0.0002355592 7.638110e-05
[1194,] 0.0002294886 0.0002355809 7.637693e-05
[1195,] 0.0005885990 0.0002355795 1.264044e-03
[1196,] 0.0002294451 0.0002355541 7.638180e-05
[1197,] 0.0002359958 0.0002357727 7.863302e-05
[1198,] 0.0005950530 0.0002355769 1.204472e-03
[1199,] 0.0002360480 0.0002357727 7.864986e-05
[1200,] 0.0002407465 0.0002355856 7.950147e-05
[1201,] 0.0002359971 0.0002357728 7.863418e-05
[1202,] 0.0002444578 0.0002357408 8.176891e-05
[1203,] 0.0002359716 0.0002357727 7.862526e-05
[1204,] 0.0002394398 0.0002355987 9.750435e-05
[1205,] 0.0002359640 0.0002357728 7.862228e-05
[1206,] 0.0002360386 0.0002357728 7.864551e-05
[1207,] 0.0002294676 0.0002355675 7.637575e-05
[1208,] 0.0002294493 0.0002355673 7.637580e-05
[1209,] 0.0002360470 0.0002357758 7.862151e-05
[1210,] 0.0002294681 0.0002355709 7.637471e-05
[1211,] 0.0003494845 0.0002357519 4.316576e-02
[1212,] 0.0002795363 0.0002357475 7.221902e-03
[1213,] 0.0002420901 0.0002357669 8.099001e-05
[1214,] 0.0002294350 0.0002355541 7.638066e-05
[1215,] 0.0006348356 0.0002355739 1.197623e-03
[1216,] 0.0002359818 0.0002357732 7.862330e-05
[1217,] 0.0002359874 0.0002357731 7.862518e-05
[1218,] 0.0002294856 0.0002355562 7.637906e-05
[1219,] 0.0002389948 0.0002356147 1.031265e-04
[1220,] 0.0002359632 0.0002357730 7.864118e-05
[1221,] 0.0002422964 0.0002357954 8.118656e-05
[1222,] 0.0006226736 0.0002355858 3.313988e-04
[1223,] 0.0002398252 0.0002355221 7.956720e-05
[1224,] 0.0006452033 0.0002355727 1.182720e-03
[1225,] 0.0002422756 0.0002358320 8.100674e-05
[1226,] 0.0002359748 0.0002357726 7.863198e-05
[1227,] 0.0003775562 0.0002357193 2.924929e-02
[1228,] 0.0006422578 0.0002355733 1.193143e-03
[1229,] 0.0002360136 0.0002357730 7.863595e-05
[1230,] 0.0002397777 0.0002355412 7.941455e-05
[1231,] 0.0002360095 0.0002357728 7.863856e-05
[1232,] 0.0003286789 0.0002357221 2.620758e-02
[1233,] 0.0002360271 0.0002357733 7.863628e-05
[1234,] 0.0002294360 0.0002355574 7.638041e-05
[1235,] 0.0002360520 0.0002357730 7.864755e-05
[1236,] 0.0002360079 0.0002357730 7.863351e-05
[1237,] 0.0002367039 0.0002358229 7.885588e-05
[1238,] 0.0002428130 0.0002357888 8.133340e-05
[1239,] 0.0002359890 0.0002357730 7.862736e-05
[1240,] 0.0002809782 0.0002357363 5.927897e-03
[1241,] 0.0002295028 0.0002355729 7.638443e-05
[1242,] 0.0002406361 0.0002355610 9.193709e-05
[1243,] 0.0009263538 0.0002355674 1.387607e-03
[1244,] 0.0002359964 0.0002357727 7.863587e-05
[1245,] 0.0002397396 0.0002355441 8.030761e-05
[1246,] 0.0008455138 0.0002355660 1.230920e-03
[1247,] 0.0002294240 0.0002355461 7.638231e-05
[1248,] 0.0002450501 0.0002357158 8.173645e-05
[1249,] 0.0002294389 0.0002355661 7.637570e-05
[1250,] 0.0002294245 0.0002355455 7.638269e-05
[1251,] 0.0002360136 0.0002357727 7.864104e-05
[1252,] 0.0002292707 0.0002356249 7.627107e-05
[1253,] 0.0002294219 0.0002355688 7.638620e-05
[1254,] 0.0002294577 0.0002355763 7.637546e-05
[1255,] 0.0006862022 0.0002355787 1.406963e-03
[1256,] 0.0002360065 0.0002357730 7.863257e-05
[1257,] 0.0002360413 0.0002357731 7.864323e-05
[1258,] 0.0002361749 0.0002357736 7.866926e-05
[1259,] 0.0002346733 0.0002358221 7.819483e-05
[1260,] 0.0002389343 0.0002355161 7.941878e-05
[1261,] 0.0002359082 0.0002357726 7.860698e-05
[1262,] 0.0002294965 0.0002355546 7.638416e-05
[1263,] 0.0005193366 0.0002355691 9.028187e-04
[1264,] 0.0002360750 0.0002357727 7.866146e-05
[1265,] 0.0004499316 0.0002355723 8.577406e-04
[1266,] 0.0002294771 0.0002355971 7.639167e-05
[1267,] 0.0005338421 0.0002355674 8.769438e-04
[1268,] 0.0002343626 0.0002358219 7.809778e-05
[1269,] 0.0002294351 0.0002355495 7.638160e-05
[1270,] 0.0005290839 0.0002355714 9.552053e-04
[1271,] 0.0002294411 0.0002355527 7.638197e-05
[1272,] 0.0006365805 0.0002355628 8.481978e-04
[1273,] 0.0002385950 0.0002356734 1.555988e-04
[1274,] 0.0002360295 0.0002357724 7.865223e-05
[1275,] 0.0002359983 0.0002357724 7.864077e-05
[1276,] 0.0002359902 0.0002357725 7.863601e-05
[1277,] 0.0002305957 0.0002355584 7.667309e-05
[1278,] 0.0002305371 0.0002355614 7.665309e-05
[1279,] 0.0002360026 0.0002357724 7.863992e-05
[1280,] 0.0002360403 0.0002357725 7.865263e-05
[1281,] 0.0002304767 0.0002355588 7.664011e-05
[1282,] 0.0002422345 0.0002358333 8.100259e-05
[1283,] 0.0002360530 0.0002357725 7.865679e-05
[1284,] 0.0002300179 0.0002355806 1.265757e-04
[1285,] 0.0002359967 0.0002357724 7.863828e-05
[1286,] 0.0002304232 0.0002355585 7.662614e-05
[1287,] 0.0002441981 0.0002357299 8.177923e-05
[1288,] 0.0002360157 0.0002357723 7.864274e-05
[1289,] 0.0002308411 0.0002355894 7.669791e-05
[1290,] 0.0002359079 0.0002357721 7.861344e-05
[1291,] 0.0002346263 0.0002355739 7.857207e-05
[1292,] 0.0002300276 0.0002355929 1.224606e-04
[1293,] 0.0002311066 0.0002355655 7.679146e-05
[1294,] 0.0002303723 0.0002357613 2.277212e-03
[1295,] 0.0002361170 0.0002357721 7.867947e-05
[1296,] 0.0002347644 0.0002355103 7.806023e-05
[1297,] 0.0002360268 0.0002357721 7.865012e-05
[1298,] 0.0002359888 0.0002357721 7.863696e-05
[1299,] 0.0002438457 0.0002357199 8.146765e-05
[1300,] 0.0002360042 0.0002357725 7.863972e-05
[1301,] 0.0008370828 0.0002355723 1.459065e-03
[1302,] 0.0002426159 0.0002357617 8.112771e-05
[1303,] 0.0002426412 0.0002357560 8.108629e-05
[1304,] 0.0002367716 0.0002358216 7.889130e-05
[1305,] 0.0006024637 0.0002355731 1.120009e-03
[1306,] 0.0004993722 0.0002355692 8.719526e-04
[1307,] 0.0005161056 0.0002355709 9.370500e-04
[1308,] 0.0005595309 0.0002355720 1.028463e-03
[1309,] 0.0002359600 0.0002357725 7.862408e-05
[1310,] 0.0002360826 0.0002357725 7.866670e-05
[1311,] 0.0002366520 0.0002356669 1.640379e-04
[1312,] 0.0002294887 0.0002355448 7.638594e-05
[1313,] 0.0005045202 0.0002355733 9.679317e-04
[1314,] 0.0002295273 0.0002355486 7.638625e-05
[1315,] 0.0002360570 0.0002357724 7.866279e-05
[1316,] 0.0002483827 0.0002357367 2.455018e-02
[1317,] 0.0002442392 0.0002357340 8.162631e-05
[1318,] 0.0003157669 0.0002357347 8.027076e-03
[1319,] 0.0002294289 0.0002355478 7.638147e-05
[1320,] 0.0002414047 0.0002355894 7.968683e-05
[1321,] 0.0002296107 0.0002355432 7.640760e-05
[1322,] 0.0002359819 0.0002357724 7.863863e-05
[1323,] 0.0004829631 0.0002355779 1.025216e-03
[1324,] 0.0002294413 0.0002355646 7.637813e-05
[1325,] 0.0006345377 0.0002355731 1.170009e-03
[1326,] 0.0002302367 0.0002357552 2.817920e-03
[1327,] 0.0002361353 0.0002357725 7.868199e-05
[1328,] 0.0002294756 0.0002355679 7.637588e-05
[1329,] 0.0002294566 0.0002355522 7.637959e-05
[1330,] 0.0002296661 0.0002355826 7.643327e-05
[1331,] 0.0002446092 0.0002357025 8.148132e-05
[1332,] 0.0004774867 0.0002355739 9.367546e-04
[1333,] 0.0002298517 0.0002355777 7.646123e-05
[1334,] 0.0006382126 0.0002355734 1.177997e-03
[1335,] 0.0002359793 0.0002357727 7.862816e-05
[1336,] 0.0005767080 0.0002355766 1.160839e-03
[1337,] 0.0002294398 0.0002355476 7.637906e-05
[1338,] 0.0002301594 0.0002355905 7.655628e-05
[1339,] 0.0002300373 0.0002355676 7.650772e-05
[1340,] 0.0002442486 0.0002357041 8.135028e-05
[1341,] 0.0002294651 0.0002355481 7.638123e-05
[1342,] 0.0002294586 0.0002355442 7.638068e-05
[1343,] 0.0002420060 0.0002357843 8.101768e-05
[1344,] 0.0002441962 0.0002357340 8.161204e-05
[1345,] 0.0002384851 0.0002355353 7.981584e-05
[1346,] 0.0002359396 0.0002357722 7.862737e-05
[1347,] 0.0002422187 0.0002357900 8.112486e-05
[1348,] 0.0006980980 0.0002355684 1.052997e-03
[1349,] 0.0002402545 0.0002356053 1.099336e-04
[1350,] 0.0002359816 0.0002357723 7.864522e-05
[1351,] 0.0002359485 0.0002357722 7.863029e-05
[1352,] 0.0003906431 0.0002357085 2.451930e-02
[1353,] 0.0002294514 0.0002355470 7.640562e-05
[1354,] 0.0004995418 0.0002357304 1.155685e-02
[1355,] 0.0008001058 0.0002355707 1.314767e-03
[1356,] 0.0002418831 0.0002355306 8.015552e-05
[1357,] 0.0009090388 0.0002355713 1.485277e-03
[1358,] 0.0006849058 0.0002355762 1.339315e-03
[1359,] 0.0002425735 0.0002357396 8.093347e-05
[1360,] 0.0002594764 0.0002358165 8.711122e-05
[1361,] 0.0002431369 0.0002357395 8.112193e-05
[1362,] 0.0002430031 0.0002357552 8.121347e-05
[1363,] 0.0002294554 0.0002355428 7.641051e-05
[1364,] 0.0002294603 0.0002355479 7.638053e-05
[1365,] 0.0004620862 0.0002355786 1.002775e-03
[1366,] 0.0002294291 0.0002355501 7.638031e-05
[1367,] 0.0006442246 0.0002355746 1.226228e-03
[1368,] 0.0002359081 0.0002357725 7.860794e-05
[1369,] 0.0002408843 0.0002355146 8.000666e-05
[1370,] 0.0002359142 0.0002357724 7.861137e-05
[1371,] 0.0002359122 0.0002357724 7.861608e-05
[1372,] 0.0002359495 0.0002357724 7.862432e-05
[1373,] 0.0002420523 0.0002357420 8.076679e-05
[1374,] 0.0005813790 0.0002355786 1.224330e-03
[1375,] 0.0002382325 0.0002355712 7.989142e-05
[1376,] 0.0002359444 0.0002357724 7.862137e-05
[1377,] 0.0002359315 0.0002357725 7.861555e-05
[1378,] 0.0002294228 0.0002355487 7.637858e-05
[1379,] 0.0002359487 0.0002357725 7.862214e-05
[1380,] 0.0002359527 0.0002357725 7.862299e-05
[1381,] 0.0002294933 0.0002355480 7.638549e-05
[1382,] 0.0002360329 0.0002357724 7.865631e-05
[1383,] 0.0002294674 0.0002355631 7.637896e-05
[1384,] 0.0002609324 0.0002357468 8.760220e-05
[1385,] 0.0002358002 0.0002357725 7.858736e-05
[1386,] 0.0002444131 0.0002357292 8.161750e-05
[1387,] 0.0002360995 0.0002357746 7.867921e-05
[1388,] 0.0002360040 0.0002357723 7.864076e-05
[1389,] 0.0002360389 0.0002357750 7.864195e-05
[1390,] 0.0002359768 0.0002357750 7.862184e-05
[1391,] 0.0002423356 0.0002358170 8.119457e-05
[1392,] 0.0002386774 0.0002355164 7.929137e-05
[1393,] 0.0002534689 0.0002358233 8.509724e-05
[1394,] 0.0002360971 0.0002357749 7.866022e-05
[1395,] 0.0003466638 0.0002355916 9.946455e-04
[1396,] 0.0002294510 0.0002355767 9.236367e-05
[1397,] 0.0002360683 0.0002357724 7.865830e-05
[1398,] 0.0002360567 0.0002357724 7.865577e-05
[1399,] 0.0007357574 0.0002355719 1.290287e-03
[1400,] 0.0006835924 0.0002355678 1.085268e-03
[1401,] 0.0006751537 0.0002355741 1.254566e-03
[1402,] 0.0002390438 0.0002355551 8.011389e-05
[1403,] 0.0002400704 0.0002355730 7.934498e-05
[1404,] 0.0002294734 0.0002355580 7.638096e-05
[1405,] 0.0004867321 0.0002355764 9.968637e-04
[1406,] 0.0002989234 0.0002357073 1.861242e-02
[1407,] 0.0002294540 0.0002355562 7.637860e-05
[1408,] 0.0002360871 0.0002357724 7.866513e-05
[1409,] 0.0002360176 0.0002357724 7.864200e-05
[1410,] 0.0005186523 0.0002355584 5.576254e-04
[1411,] 0.0008930004 0.0002355668 1.280983e-03
[1412,] 0.0002360822 0.0002357726 7.866031e-05
[1413,] 0.0002297747 0.0002357879 7.654329e-05
[1414,] 0.0002361386 0.0002357723 7.868639e-05
[1415,] 0.0002431347 0.0002357478 8.118146e-05
[1416,] 0.0002294961 0.0002355466 7.643439e-05
[1417,] 0.0002421315 0.0002358322 8.095777e-05
[1418,] 0.0002294943 0.0002355462 7.643299e-05
[1419,] 0.0008133763 0.0002358034 1.001201e-02
[1420,] 0.0002353955 0.0002357725 7.844916e-05
[1421,] 0.0002353816 0.0002357730 7.844829e-05
[1422,] 0.0002353512 0.0002357727 7.843761e-05
[1423,] 0.0003903437 0.0002357324 2.978841e-03
[1424,] 0.0002974910 0.0002358410 4.568845e-03
[1425,] 0.0006996783 0.0002359019 8.066468e-03
[1426,] 0.0027899297 0.0002355728 1.980747e-04
[1427,] 0.0003571529 0.0002359747 3.209778e-03
[1428,] 0.0002291022 0.0002362155 7.691111e-05
[1429,] 0.0002441695 0.0002358163 8.200412e-05
[1430,] 0.0002808363 0.0002355687 7.676633e-05
[1431,] 0.0002474391 0.0002358812 8.396309e-05
[1432,] 0.0002317143 0.0002357258 7.666274e-05
[1433,] 0.0002436167 0.0002355281 8.104209e-05
[1434,] 0.0002403882 0.0002358515 7.915310e-05
[1435,] 0.0002352921 0.0002357592 7.837346e-05
[1436,] 0.0002334477 0.0002358215 7.804687e-05
[1437,] 0.0002288014 0.0002356339 7.604014e-05
[1438,] 0.0002283652 0.0002355072 7.600494e-05
[1439,] 0.0002283666 0.0002355677 7.599571e-05
[1440,] 0.0002365923 0.0002355405 7.872393e-05
[1441,] 0.0002304858 0.0002356965 7.681798e-05
[1442,] 0.0002365849 0.0002355488 7.908298e-05
[1443,] 0.0002341614 0.0002359245 7.737219e-05
[1444,] 0.0002403043 0.0002355336 8.020230e-05
[1445,] 0.0002375161 0.0002358257 7.935192e-05
[1446,] 0.0002379438 0.0002355470 7.942095e-05
[1447,] 0.0002340268 0.0002357824 7.817866e-05
[1448,] 0.0002340033 0.0002355362 7.808968e-05
[1449,] 0.0002373901 0.0002356403 7.900113e-05
[1450,] 0.0002365796 0.0002357244 7.850628e-05
[1451,] 0.0002327228 0.0002357093 7.758192e-05
[1452,] 0.0002351207 0.0002356106 7.828835e-05
[1453,] 0.0002290745 0.0002357289 7.633490e-05
[1454,] 0.0002319472 0.0002357560 7.742665e-05
[1455,] 0.0002352345 0.0002356789 7.851952e-05
[1456,] 0.0002352335 0.0002356809 7.852156e-05
[1457,] 0.0002425097 0.0002355566 8.116430e-05
[1458,] 0.0002315274 0.0002357515 7.725470e-05
[1459,] 0.0002347426 0.0002357732 7.822511e-05
[1460,] 0.0002320652 0.0002355262 7.710950e-05
[1461,] 0.0002319505 0.0002356800 7.766868e-05
[1462,] 0.0002328015 0.0002355224 7.767442e-05
[1463,] 0.0002284290 0.0002355203 7.604669e-05
[1464,] 0.0002347514 0.0002358062 7.825618e-05
[1465,] 0.0002339601 0.0002355215 7.808709e-05
[1466,] 0.0002285357 0.0002355756 7.611544e-05
[1467,] 0.0002349721 0.0002358339 7.842608e-05
[1468,] 0.0002347857 0.0002357824 7.826529e-05
[1469,] 0.0002348664 0.0002358304 7.835825e-05
[1470,] 0.0002370807 0.0002355332 7.871264e-05
[1471,] 0.0002347689 0.0002357737 7.830049e-05
[1472,] 0.0002291993 0.0002355996 7.639275e-05
[1473,] 0.0002316643 0.0002357863 7.742793e-05
[1474,] 0.0002316528 0.0002362641 7.800097e-05
[1475,] 0.0002359949 0.0002355406 7.890339e-05
[1476,] 0.0002313382 0.0002358333 7.735271e-05
[1477,] 0.0002351665 0.0002357584 7.844602e-05
[1478,] 0.0002324615 0.0002359182 7.811791e-05
[1479,] 0.0002353958 0.0002357496 7.861837e-05
[1480,] 0.0002372758 0.0002355192 7.923771e-05
[1481,] 0.0002311910 0.0002357806 7.721156e-05
[1482,] 0.0002359114 0.0002357885 7.898165e-05
[1483,] 0.0002283620 0.0002355451 7.602525e-05
[1484,] 0.0002328503 0.0002357660 7.786831e-05
[1485,] 0.0002349096 0.0002355544 7.826583e-05
[1486,] 0.0002283713 0.0002355622 7.603680e-05
[1487,] 0.0002311799 0.0002360241 7.749846e-05
[1488,] 0.0002366041 0.0002357573 7.908435e-05
[1489,] 0.0002324494 0.0002357435 7.764850e-05
[1490,] 0.0002346095 0.0002357856 7.825385e-05
[1491,] 0.0002380513 0.0002356995 7.905313e-05
[1492,] 0.0002345115 0.0002357065 7.809658e-05
[1493,] 0.0002347656 0.0002357778 7.827370e-05
[1494,] 0.0002321093 0.0002355600 7.743934e-05
[1495,] 0.0002345873 0.0002357106 7.811136e-05
[1496,] 0.0002372069 0.0002357433 7.936327e-05
[1497,] 0.0002346339 0.0002357275 7.818700e-05
[1498,] 0.0002335636 0.0002356760 7.773559e-05
[1499,] 0.0002331561 0.0002356807 7.756976e-05
[1500,] 0.0002358994 0.0002357805 7.871641e-05
[1501,] 0.0002365137 0.0002357244 7.901815e-05
[1502,] 0.0002335324 0.0002359054 7.865985e-05
[1503,] 0.0002347169 0.0002357225 7.819538e-05
[1504,] 0.0002327847 0.0002356721 7.750592e-05
[1505,] 0.0002346553 0.0002357554 7.821870e-05
[1506,] 0.0002286443 0.0002355288 7.610335e-05
[1507,] 0.0002344273 0.0002356477 7.833073e-05
[1508,] 0.0002285400 0.0002354965 7.606191e-05
[1509,] 0.0002347461 0.0002358036 7.827529e-05
[1510,] 0.0002341293 0.0002356615 7.812773e-05
[1511,] 0.0002341170 0.0002356615 7.812290e-05
[1512,] 0.0002330891 0.0002357878 7.799009e-05
[1513,] 0.0002320286 0.0002355901 7.726494e-05
[1514,] 0.0002349055 0.0002356776 7.826313e-05
[1515,] 0.0002344179 0.0002356038 7.769613e-05
[1516,] 0.0002320354 0.0002355899 7.726622e-05
[1517,] 0.0002372780 0.0002356397 7.866418e-05
[1518,] 0.0002400792 0.0002357576 7.953163e-05
[1519,] 0.0002320419 0.0002356161 7.727532e-05
[1520,] 0.0002320178 0.0002356152 7.726943e-05
[1521,] 0.0002320412 0.0002356295 7.725911e-05
[1522,] 0.0002335301 0.0002355882 7.747460e-05
[1523,] 0.0002357157 0.0002356187 7.832536e-05
[1524,] 0.0002345925 0.0002358423 7.803802e-05
[1525,] 0.0002306781 0.0002356394 7.685417e-05
[1526,] 0.0002320542 0.0002356208 7.727489e-05
[1527,] 0.0002320273 0.0002356407 7.727193e-05
[1528,] 0.0002390934 0.0002356345 7.953219e-05
[1529,] 0.0002321841 0.0002356857 7.730333e-05
[1530,] 0.0002342452 0.0002356338 7.792529e-05
[1531,] 0.0002322451 0.0002355894 7.733773e-05
[1532,] 0.0002341673 0.0002355741 7.770902e-05
[1533,] 0.0002368962 0.0002355213 7.860239e-05
[1534,] 0.0002335360 0.0002356417 7.761777e-05
[1535,] 0.0002339957 0.0002358290 7.802897e-05
[1536,] 0.0002327629 0.0002356172 7.738171e-05
[1537,] 0.0002333209 0.0002356231 7.753491e-05
[1538,] 0.0002321560 0.0002356134 7.735159e-05
[1539,] 0.0002330923 0.0002356880 7.750958e-05
[1540,] 0.0002317713 0.0002356025 7.717376e-05
[1541,] 0.0002332862 0.0002356361 7.756853e-05
[1542,] 0.0002342476 0.0002357618 7.804068e-05
[1543,] 0.0002317630 0.0002356120 7.717013e-05
[1544,] 0.0002320160 0.0002355965 7.704329e-05
[1545,] 0.0002325505 0.0002355796 7.720047e-05
[1546,] 0.0002319426 0.0002355608 7.712027e-05
[1547,] 0.0002308984 0.0002355338 7.674135e-05
[1548,] 0.0002320565 0.0002356400 7.725231e-05
[1549,] 0.0002331430 0.0002358508 7.771842e-05
[1550,] 0.0002327616 0.0002356154 7.737258e-05
[1551,] 0.0002310354 0.0002356446 7.702052e-05
[1552,] 0.0002335126 0.0002356682 7.747027e-05
[1553,] 0.0002332423 0.0002356162 7.752544e-05
[1554,] 0.0002301598 0.0002355606 7.684143e-05
[1555,] 0.0002318075 0.0002356146 7.708368e-05
[1556,] 0.0002299255 0.0002355894 7.679902e-05
[1557,] 0.0002309791 0.0002355351 7.671125e-05
[1558,] 0.0002326233 0.0002356281 7.745338e-05
[1559,] 0.0002331691 0.0002355354 7.773113e-05
[1560,] 0.0002300369 0.0002355374 7.674122e-05
[1561,] 0.0002334038 0.0002356370 7.760476e-05
[1562,] 0.0002315930 0.0002357952 7.729909e-05
[1563,] 0.0002307676 0.0002355193 7.669233e-05
[1564,] 0.0002333362 0.0002355667 7.754905e-05
[1565,] 0.0002329097 0.0002356234 7.738519e-05
[1566,] 0.0002327970 0.0002355680 7.752589e-05
[1567,] 0.0002324536 0.0002356312 7.737951e-05
[1568,] 0.0002296903 0.0002355492 7.663392e-05
[1569,] 0.0002312773 0.0002357961 7.718643e-05
[1570,] 0.0002306566 0.0002355121 7.681083e-05
[1571,] 0.0002299460 0.0002355417 7.671694e-05
[1572,] 0.0002297812 0.0002355532 7.667751e-05
[1573,] 0.0002320955 0.0002355696 7.722451e-05
[1574,] 0.0002326451 0.0002356250 7.730791e-05
[1575,] 0.0002300768 0.0002355744 7.672435e-05
[1576,] 0.0002298316 0.0002355705 7.672908e-05
[1577,] 0.0002297704 0.0002355615 7.668865e-05
[1578,] 0.0002297723 0.0002355768 7.671567e-05
[1579,] 0.0002295366 0.0002355543 7.656850e-05
[1580,] 0.0002329379 0.0002355678 7.755459e-05
[1581,] 0.0002299660 0.0002355962 7.682337e-05
[1582,] 0.0002296991 0.0002355583 7.665390e-05
[1583,] 0.0002332292 0.0002356332 7.757907e-05
[1584,] 0.0002360263 0.0002358108 7.870070e-05
[1585,] 0.0002291858 0.0002355114 7.628912e-05
[1586,] 0.0002370522 0.0002356424 7.890019e-05
[1587,] 0.0002330744 0.0002356188 7.746957e-05
[1588,] 0.0002359034 0.0002355342 7.867268e-05
[1589,] 0.0002327851 0.0002356170 7.737749e-05
[1590,] 0.0002348685 0.0002357615 7.830851e-05
[1591,] 0.0002356908 0.0002359883 7.874176e-05
[1592,] 0.0002297469 0.0002355762 7.669750e-05
[1593,] 0.0002356879 0.0002359803 7.873437e-05
[1594,] 0.0002333298 0.0002355223 7.773702e-05
[1595,] 0.0002319235 0.0002356135 7.712790e-05
[1596,] 0.0002334221 0.0002358464 7.784850e-05
[1597,] 0.0002297863 0.0002355640 7.669941e-05
[1598,] 0.0002324044 0.0002356409 7.733666e-05
[1599,] 0.0002303577 0.0002355137 7.672832e-05
[1600,] 0.0002300514 0.0002355621 7.650266e-05
[1601,] 0.0002297734 0.0002355345 7.662495e-05
[1602,] 0.0002335399 0.0002356377 7.765059e-05
[1603,] 0.0002329385 0.0002355319 7.762342e-05
[1604,] 0.0002323948 0.0002356502 7.731816e-05
[1605,] 0.0002326234 0.0002355310 7.750728e-05
[1606,] 0.0002296405 0.0002355751 7.665857e-05
[1607,] 0.0002297980 0.0002355844 7.672592e-05
[1608,] 0.0002330106 0.0002355869 7.741680e-05
[1609,] 0.0002309115 0.0002355881 7.716353e-05
[1610,] 0.0002329403 0.0002355323 7.762714e-05
[1611,] 0.0002343576 0.0002356334 7.794812e-05
[1612,] 0.0002327338 0.0002356185 7.736396e-05
[1613,] 0.0002298512 0.0002355346 7.666088e-05
[1614,] 0.0002299025 0.0002355250 7.664826e-05
[1615,] 0.0002359091 0.0002355453 7.819221e-05
[1616,] 0.0002321050 0.0002355221 7.720902e-05
[1617,] 0.0002328114 0.0002356403 7.739581e-05
[1618,] 0.0002322946 0.0002356313 7.733155e-05
[1619,] 0.0002299658 0.0002355334 7.669341e-05
[1620,] 0.0002297824 0.0002355655 7.669274e-05
[1621,] 0.0002324435 0.0002356315 7.737604e-05
[1622,] 0.0002320137 0.0002356394 7.714342e-05
[1623,] 0.0002342692 0.0002356817 7.812857e-05
[1624,] 0.0002299384 0.0002355317 7.667558e-05
[1625,] 0.0002323307 0.0002356515 7.731516e-05
[1626,] 0.0002311246 0.0002355525 7.692384e-05
[1627,] 0.0002322508 0.0002355776 7.761304e-05
[1628,] 0.0002338476 0.0002358453 7.779029e-05
[1629,] 0.0002330069 0.0002356501 7.742894e-05
[1630,] 0.0002324241 0.0002355707 7.738811e-05
[1631,] 0.0002334589 0.0002359934 7.772937e-05
[1632,] 0.0002339081 0.0002357711 7.790965e-05
[1633,] 0.0002354647 0.0002358656 7.851128e-05
[1634,] 0.0002315959 0.0002360369 7.750442e-05
[1635,] 0.0002371400 0.0002358056 7.881296e-05
[1636,] 0.0002359281 0.0002358682 7.817848e-05
[1637,] 0.0002348704 0.0002357852 7.794185e-05
[1638,] 0.0002326205 0.0002358958 7.744335e-05
[1639,] 0.0002361284 0.0002358857 7.822987e-05
[1640,] 0.0002379040 0.0002355703 7.974286e-05
[1641,] 0.0002444312 0.0002358697 8.224125e-05
[1642,] 0.0002357137 0.0002356706 7.826865e-05
[1643,] 0.0002365997 0.0002356984 7.836738e-05
[1644,] 0.0002382248 0.0002358198 7.958944e-05
[1645,] 0.0002348298 0.0002360249 7.723212e-05
[1646,] 0.0002308593 0.0002356147 7.693467e-05
[1647,] 0.0002298142 0.0002356258 7.654826e-05
[1648,] 0.0002323369 0.0002356623 7.725032e-05
[1649,] 0.0002306496 0.0002356689 7.694656e-05
[1650,] 0.0002327187 0.0002357021 7.759557e-05
[1651,] 0.0002326908 0.0002356530 7.753675e-05
[1652,] 0.0002356902 0.0002357100 7.815899e-05
[1653,] 0.0002365593 0.0002358570 7.902962e-05
[1654,] 0.0002360058 0.0002356596 7.828677e-05
[1655,] 0.0002344929 0.0002360357 7.936405e-05
[1656,] 0.0002304248 0.0002356404 7.681043e-05
[1657,] 0.0002292907 0.0002359798 7.687465e-05
[1658,] 0.0002400650 0.0002357425 7.944673e-05
[1659,] 0.0002352401 0.0002365541 7.791509e-05
[1660,] 0.0002326825 0.0002364181 7.902087e-05
[1661,] 0.0002296816 0.0002381583 7.779054e-05
[1662,] 0.0002322384 0.0002358060 7.770525e-05
[1663,] 0.0002315074 0.0002355241 7.708568e-05
[1664,] 0.0002304079 0.0002357357 7.679964e-05
[1665,] 0.0002329843 0.0002355316 7.779992e-05
[1666,] 0.0002340245 0.0002362140 7.939140e-05
[1667,] 0.0002346870 0.0002364296 7.942810e-05
[1668,] 0.0002329686 0.0002358143 7.765127e-05
[1669,] 0.0002293551 0.0002373711 7.750271e-05
[1670,] 0.0002335560 0.0002378805 8.073674e-05
[1671,] 0.0002310831 0.0002357745 7.724394e-05
[1672,] 0.0002308346 0.0002367508 7.777275e-05
[1673,] 0.0002309571 0.0002357153 7.710820e-05
[1674,] 0.0002329410 0.0002357490 7.759669e-05
[1675,] 0.0002339245 0.0002367665 7.995722e-05
[1676,] 0.0002343329 0.0002367072 8.010040e-05
[1677,] 0.0002308000 0.0002358919 7.717167e-05
[1678,] 0.0002332503 0.0002358748 7.784560e-05
[1679,] 0.0002328968 0.0002357956 7.759841e-05
[1680,] 0.0002370406 0.0002358167 7.913904e-05
[1681,] 0.0002369537 0.0002358171 7.910934e-05
[1682,] 0.0002309730 0.0002366712 7.783409e-05
[1683,] 0.0002322038 0.0002358357 7.743982e-05
[1684,] 0.0002313306 0.0002357790 7.762307e-05
[1685,] 0.0002311310 0.0002357296 7.746716e-05
[1686,] 0.0002304119 0.0002357111 7.713215e-05
[1687,] 0.0002344883 0.0002356791 7.756409e-05
[1688,] 0.0002351592 0.0002358327 7.818726e-05
[1689,] 0.0002324691 0.0002358598 7.802209e-05
[1690,] 0.0002311925 0.0002356027 7.681726e-05
[1691,] 0.0002342877 0.0002357561 7.734378e-05
[1692,] 0.0002366291 0.0002358073 7.893125e-05
[1693,] 0.0002295955 0.0002356003 7.635968e-05
[1694,] 0.0002364095 0.0002359879 7.936262e-05
[1695,] 0.0002353323 0.0002357132 7.807414e-05
[1696,] 0.0002357030 0.0002358411 7.844684e-05
[1697,] 0.0002353605 0.0002357958 7.846479e-05
[1698,] 0.0002365106 0.0002358754 7.962998e-05
[1699,] 0.0002328610 0.0002360535 7.847060e-05
[1700,] 0.0002298980 0.0002357182 7.691328e-05
[1701,] 0.0002352955 0.0002358037 7.836084e-05
[1702,] 0.0002325827 0.0002357282 7.768779e-05
[1703,] 0.0002357146 0.0002358078 7.861450e-05
[1704,] 0.0002317088 0.0002357604 7.754513e-05
[1705,] 0.0002357149 0.0002361778 7.936074e-05
[1706,] 0.0002300345 0.0002357356 7.697327e-05
[1707,] 0.0002354361 0.0002362794 7.930041e-05
[1708,] 0.0002355310 0.0002358240 7.864300e-05
[1709,] 0.0002355522 0.0002362100 7.923465e-05
[1710,] 0.0002354908 0.0002358274 7.841019e-05
[1711,] 0.0002357105 0.0002357837 7.856213e-05
[1712,] 0.0002344920 0.0002359893 7.812695e-05
[1713,] 0.0002348762 0.0002366857 8.024489e-05
[1714,] 0.0002319628 0.0002364269 7.845699e-05
[1715,] 0.0002345062 0.0002359533 7.811136e-05
[1716,] 0.0002332921 0.0002357005 7.793123e-05
[1717,] 0.0002357540 0.0002358274 7.849032e-05
[1718,] 0.0002290911 0.0002356427 7.643862e-05
[1719,] 0.0002326048 0.0002362335 7.861340e-05
[1720,] 0.0002356701 0.0002358270 7.846630e-05
[1721,] 0.0002349912 0.0002357185 7.866138e-05
[1722,] 0.0002326842 0.0002356345 7.762211e-05
[1723,] 0.0002356647 0.0002358271 7.846444e-05
[1724,] 0.0002354884 0.0002360915 7.907891e-05
[1725,] 0.0002314558 0.0002358584 7.755110e-05
[1726,] 0.0002330781 0.0002357236 7.745230e-05
[1727,] 0.0002350903 0.0002358235 7.829826e-05
[1728,] 0.0002341099 0.0002358294 7.804659e-05
[1729,] 0.0002359390 0.0002357996 7.863985e-05
[1730,] 0.0002337167 0.0002356285 7.783698e-05
[1731,] 0.0002337924 0.0002356265 7.789074e-05
[1732,] 0.0002351336 0.0002358229 7.831378e-05
[1733,] 0.0002323657 0.0002357618 7.735403e-05
[1734,] 0.0002346823 0.0002357245 7.833874e-05
[1735,] 0.0002344829 0.0002359754 7.813240e-05
[1736,] 0.0002344645 0.0002359594 7.819940e-05
[1737,] 0.0002344997 0.0002360059 7.814132e-05
[1738,] 0.0002348964 0.0002358407 7.821093e-05
[1739,] 0.0002296909 0.0002366023 7.642024e-05
[1740,] 0.0002296074 0.0002365514 7.643738e-05
[1741,] 0.0002348089 0.0002357862 7.759299e-05
[1742,] 0.0002352336 0.0002357171 7.776681e-05
[1743,] 0.0002349498 0.0002358416 7.822437e-05
[1744,] 0.0002353929 0.0002359130 7.859544e-05
[1745,] 0.0002349543 0.0002358379 7.823341e-05
[1746,] 0.0002298169 0.0002359223 7.635586e-05
[1747,] 0.0002295563 0.0002363705 7.642619e-05
[1748,] 0.0002337211 0.0002358440 7.752910e-05
[1749,] 0.0002350245 0.0002358441 7.824085e-05
[1750,] 0.0002383327 0.0002360825 7.824347e-05
[1751,] 0.0002344105 0.0002358109 7.751536e-05
[1752,] 0.0002296863 0.0002359905 7.649415e-05
[1753,] 0.0002344581 0.0002359633 7.817052e-05
[1754,] 0.0002348588 0.0002358415 7.819896e-05
[1755,] 0.0002296198 0.0002369735 7.686024e-05
[1756,] 0.0002353487 0.0002357409 7.855267e-05
[1757,] 0.0002288768 0.0002359239 7.631337e-05
[1758,] 0.0002342605 0.0002357842 7.803297e-05
[1759,] 0.0002342194 0.0002355740 7.801589e-05
[1760,] 0.0002337245 0.0002365237 7.837155e-05
[1761,] 0.0002296591 0.0002358103 7.672377e-05
[1762,] 0.0002337532 0.0002355953 7.793273e-05
[1763,] 0.0002294031 0.0002355896 7.639016e-05
[1764,] 0.0002350504 0.0002358417 7.825363e-05
[1765,] 0.0002288835 0.0002359058 7.633061e-05
[1766,] 0.0002354663 0.0002358447 7.835529e-05
[1767,] 0.0002334474 0.0002356312 7.770723e-05
[1768,] 0.0002295146 0.0002356059 7.650096e-05
[1769,] 0.0002352942 0.0002358218 7.846070e-05
[1770,] 0.0002342986 0.0002357674 7.799057e-05
[1771,] 0.0002294999 0.0002359885 7.668709e-05
[1772,] 0.0002295899 0.0002360493 7.678132e-05
[1773,] 0.0002294730 0.0002360775 7.669604e-05
[1774,] 0.0002295021 0.0002360694 7.672641e-05
[1775,] 0.0002294379 0.0002359245 7.659468e-05
[1776,] 0.0002294802 0.0002361006 7.671500e-05
[1777,] 0.0002343437 0.0002357571 7.797984e-05
[1778,] 0.0002294452 0.0002360708 7.665491e-05
[1779,] 0.0002330170 0.0002356336 7.755931e-05
[1780,] 0.0002356467 0.0002358005 7.852202e-05
[1781,] 0.0002294591 0.0002360886 7.668505e-05
[1782,] 0.0002294330 0.0002360807 7.664764e-05
[1783,] 0.0002286693 0.0002357986 7.605848e-05
[1784,] 0.0002294709 0.0002360810 7.669855e-05
[1785,] 0.0002294330 0.0002360990 7.665155e-05
[1786,] 0.0002294494 0.0002360975 7.667557e-05
[1787,] 0.0002294292 0.0002360674 7.663357e-05
[1788,] 0.0002345866 0.0002361853 7.818535e-05
[1789,] 0.0002317106 0.0002359019 7.774780e-05
[1790,] 0.0002295343 0.0002361152 7.678119e-05
[1791,] 0.0002294564 0.0002361341 7.670114e-05
[1792,] 0.0002355570 0.0002358424 7.839848e-05
[1793,] 0.0002295099 0.0002361570 7.677262e-05
[1794,] 0.0002355908 0.0002358422 7.840882e-05
[1795,] 0.0002342447 0.0002358156 7.801665e-05
[1796,] 0.0002293848 0.0002360842 7.651039e-05
[1797,] 0.0002294061 0.0002360962 7.666058e-05
[1798,] 0.0002294912 0.0002360898 7.675530e-05
[1799,] 0.0002293805 0.0002360354 7.653479e-05
[1800,] 0.0002320716 0.0002358861 7.791092e-05
[1801,] 0.0002294084 0.0002361327 7.664082e-05
[1802,] 0.0002294053 0.0002360826 7.661921e-05
[1803,] 0.0002342049 0.0002358109 7.802649e-05
[1804,] 0.0002289828 0.0002358458 7.621554e-05
[1805,] 0.0002298773 0.0002363823 7.724358e-05
[1806,] 0.0002298687 0.0002363815 7.723678e-05
[1807,] 0.0002328665 0.0002356330 7.751141e-05
[1808,] 0.0002341440 0.0002358260 7.805588e-05
[1809,] 0.0002347384 0.0002359210 7.821495e-05
[1810,] 0.0002358562 0.0002358423 7.848727e-05
[1811,] 0.0002296181 0.0002363269 7.700733e-05
[1812,] 0.0002347837 0.0002356559 7.827917e-05
[1813,] 0.0002347820 0.0002357681 7.834763e-05
[1814,] 0.0002288506 0.0002358535 7.624873e-05
[1815,] 0.0002347267 0.0002358825 7.822793e-05
[1816,] 0.0002335401 0.0002355812 7.771941e-05
[1817,] 0.0002359329 0.0002358316 7.854135e-05
```
