## Supplementary material for "Characterization of shared and ancestry-specific signals driving complex traits using multi-ancestry fine-mapping": s1_data.bim

```
16	chr16:52620651:C:T	0	52620651	T	C
16	chr16:52620684:T:C	0	52620684	C	T
16	chr16:52620954:C:T	0	52620954	T	C
16	chr16:52621981:CTG:C	0	52621981	C	CTG
16	chr16:52622676:C:G	0	52622676	G	C
16	chr16:52623216:C:T	0	52623216	T	C
16	chr16:52623350:G:C	0	52623350	C	G
16	chr16:52623422:C:T	0	52623422	T	C
16	chr16:52623613:T:C	0	52623613	C	T
16	chr16:52623621:A:G	0	52623621	G	A
16	chr16:52625438:G:T	0	52625438	T	G
16	chr16:52625523:G:C	0	52625523	C	G
16	chr16:52626264:A:G	0	52626264	G	A
16	chr16:52626967:T:C	0	52626967	C	T
16	chr16:52627575:G:C	0	52627575	C	G
16	chr16:52628746:C:G	0	52628746	G	C
16	chr16:52629063:T:C	0	52629063	C	T
16	chr16:52629065:G:T	0	52629065	T	G
16	chr16:52629504:AGT:A	0	52629504	A	AGT
16	chr16:52629533:A:G	0	52629533	G	A
16	chr16:52629568:C:T	0	52629568	T	C
16	chr16:52629979:G:A	0	52629979	A	G
16	chr16:52630035:G:T	0	52630035	T	G
16	chr16:52630089:G:A	0	52630089	A	G
16	chr16:52630885:T:C	0	52630885	C	T
16	chr16:52631772:T:A	0	52631772	A	T
16	chr16:52632690:A:G	0	52632690	G	A
16	chr16:52632695:A:G	0	52632695	G	A
16	chr16:52633514:TA:T	0	52633514	T	TA
16	chr16:52634964:A:G	0	52634964	G	A
16	chr16:52635058:G:A	0	52635058	A	G
16	chr16:52635377:A:C	0	52635377	C	A
16	chr16:52635560:C:T	0	52635560	T	C
16	chr16:52636512:T:A	0	52636512	A	T
16	chr16:52636539:A:T	0	52636539	T	A
16	chr16:52637279:C:G	0	52637279	G	C
16	chr16:52637547:C:T	0	52637547	T	C
16	chr16:52637858:C:T	0	52637858	T	C
16	chr16:52638584:A:G	0	52638584	G	A
16	chr16:52639252:T:C	0	52639252	C	T
16	chr16:52639473:T:C	0	52639473	C	T
16	chr16:52641140:A:G	0	52641140	G	A
16	chr16:52641501:A:G	0	52641501	G	A
16	chr16:52641891:A:G	0	52641891	G	A
16	chr16:52642041:G:A	0	52642041	A	G
16	chr16:52642456:C:T	0	52642456	T	C
16	chr16:52642661:A:T	0	52642661	T	A
16	chr16:52642931:G:A	0	52642931	A	G
16	chr16:52645097:G:A	0	52645097	A	G
16	chr16:52645181:A:C	0	52645181	C	A
16	chr16:52645993:A:G	0	52645993	G	A
16	chr16:52646166:G:A	0	52646166	A	G
16	chr16:52646606:G:C	0	52646606	C	G
16	chr16:52647089:T:C	0	52647089	C	T
16	chr16:52647924:C:T	0	52647924	T	C
16	chr16:52648227:T:C	0	52648227	C	T
16	chr16:52648412:G:A	0	52648412	A	G
16	chr16:52649019:T:C	0	52649019	C	T
16	chr16:52650132:C:T	0	52650132	T	C
16	chr16:52650160:G:A	0	52650160	A	G
16	chr16:52651004:A:G	0	52651004	G	A
16	chr16:52651364:A:G	0	52651364	G	A
16	chr16:52651369:T:C	0	52651369	C	T
16	chr16:52651417:C:T	0	52651417	T	C
16	chr16:52652356:T:C	0	52652356	C	T
16	chr16:52653141:G:A	0	52653141	A	G
16	chr16:52653637:A:G	0	52653637	G	A
16	chr16:52653836:G:T	0	52653836	T	G
16	chr16:52653867:A:G	0	52653867	G	A
16	chr16:52653897:G:A	0	52653897	A	G
16	chr16:52654192:T:C	0	52654192	C	T
16	chr16:52654440:A:C	0	52654440	C	A
16	chr16:52655150:A:G	0	52655150	G	A
16	chr16:52655601:A:G	0	52655601	G	A
16	chr16:52656414:A:G	0	52656414	G	A
16	chr16:52656890:A:G	0	52656890	G	A
16	chr16:52656997:T:G	0	52656997	G	T
16	chr16:52657016:A:G	0	52657016	G	A
16	chr16:52657107:G:T	0	52657107	T	G
16	chr16:52657868:C:A	0	52657868	A	C
16	chr16:52657920:A:C	0	52657920	C	A
16	chr16:52657999:CTT:C	0	52657999	C	CTT
16	chr16:52658496:C:G	0	52658496	G	C
16	chr16:52658579:A:T	0	52658579	T	A
16	chr16:52658711:A:ATC	0	52658711	ATC	A
16	chr16:52660977:C:A	0	52660977	A	C
16	chr16:52662180:G:A	0	52662180	A	G
16	chr16:52662232:T:A	0	52662232	A	T
16	chr16:52662376:C:T	0	52662376	T	C
16	chr16:52663712:A:G	0	52663712	G	A
16	chr16:52663937:C:T	0	52663937	T	C
16	chr16:52664061:T:C	0	52664061	C	T
16	chr16:52664134:T:A	0	52664134	A	T
16	chr16:52664145:A:G	0	52664145	G	A
16	chr16:52664179:C:A	0	52664179	A	C
16	chr16:52664934:T:C	0	52664934	C	T
16	chr16:52664948:A:G	0	52664948	G	A
16	chr16:52666608:C:T	0	52666608	T	C
16	chr16:52667778:G:A	0	52667778	A	G
16	chr16:52667955:G:A	0	52667955	A	G
16	chr16:52668466:G:C	0	52668466	C	G
16	chr16:52668605:G:A	0	52668605	A	G
16	chr16:52668834:C:T	0	52668834	T	C
16	chr16:52668992:A:G	0	52668992	G	A
16	chr16:52670014:A:G	0	52670014	G	A
16	chr16:52670563:G:A	0	52670563	A	G
16	chr16:52670631:C:G	0	52670631	G	C
16	chr16:52670919:G:A	0	52670919	A	G
16	chr16:52672393:G:A	0	52672393	A	G
16	chr16:52672932:G:A	0	52672932	A	G
16	chr16:52673602:G:A	0	52673602	A	G
16	chr16:52673941:G:T	0	52673941	T	G
16	chr16:52674028:A:G	0	52674028	G	A
16	chr16:52674208:C:A	0	52674208	A	C
16	chr16:52674290:A:G	0	52674290	G	A
16	chr16:52674455:T:C	0	52674455	C	T
16	chr16:52675121:T:C	0	52675121	C	T
16	chr16:52675465:T:C	0	52675465	C	T
16	chr16:52675728:A:G	0	52675728	G	A
16	chr16:52676351:T:G	0	52676351	G	T
16	chr16:52676454:T:C	0	52676454	C	T
16	chr16:52676653:C:T	0	52676653	T	C
16	chr16:52676665:A:T	0	52676665	T	A
16	chr16:52678051:G:A	0	52678051	A	G
16	chr16:52678231:A:G	0	52678231	G	A
16	chr16:52678451:T:C	0	52678451	C	T
16	chr16:52678635:G:T	0	52678635	T	G
16	chr16:52678919:G:A	0	52678919	A	G
16	chr16:52679208:C:G	0	52679208	G	C
16	chr16:52679938:A:G	0	52679938	G	A
16	chr16:52680222:G:A	0	52680222	A	G
16	chr16:52681257:A:G	0	52681257	G	A
16	chr16:52681497:A:G	0	52681497	G	A
16	chr16:52681971:C:T	0	52681971	T	C
16	chr16:52683130:T:A	0	52683130	A	T
16	chr16:52683211:A:G	0	52683211	G	A
16	chr16:52683238:T:C	0	52683238	C	T
16	chr16:52683598:T:C	0	52683598	C	T
16	chr16:52684487:A:G	0	52684487	G	A
16	chr16:52685802:C:CT	0	52685802	CT	C
16	chr16:52685804:C:T	0	52685804	T	C
16	chr16:52686696:C:T	0	52686696	T	C
16	chr16:52687180:G:A	0	52687180	A	G
16	chr16:52687444:T:A	0	52687444	A	T
16	chr16:52687948:G:A	0	52687948	A	G
16	chr16:52688439:T:C	0	52688439	C	T
16	chr16:52689690:A:C	0	52689690	C	A
16	chr16:52689709:A:G	0	52689709	G	A
16	chr16:52689782:A:G	0	52689782	G	A
16	chr16:52690168:T:C	0	52690168	C	T
16	chr16:52690189:A:G	0	52690189	G	A
16	chr16:52690912:C:T	0	52690912	T	C
16	chr16:52691547:T:C	0	52691547	C	T
16	chr16:52691945:T:G	0	52691945	G	T
16	chr16:52693661:C:G	0	52693661	G	C
16	chr16:52693891:A:C	0	52693891	C	A
16	chr16:52694449:A:G	0	52694449	G	A
16	chr16:52694644:A:G	0	52694644	G	A
16	chr16:52695613:T:C	0	52695613	C	T
16	chr16:52696231:T:C	0	52696231	C	T
16	chr16:52696756:A:ATGTAGG	0	52696756	ATGTAGG	A
16	chr16:52696998:T:C	0	52696998	C	T
16	chr16:52697472:T:C	0	52697472	C	T
16	chr16:52697693:C:T	0	52697693	T	C
16	chr16:52698193:G:A	0	52698193	A	G
16	chr16:52698657:T:C	0	52698657	C	T
16	chr16:52698896:A:G	0	52698896	G	A
16	chr16:52698916:A:G	0	52698916	G	A
16	chr16:52699665:C:T	0	52699665	T	C
16	chr16:52699724:A:C	0	52699724	C	A
16	chr16:52699854:G:A	0	52699854	A	G
16	chr16:52700008:ATCT:A	0	52700008	A	ATCT
16	chr16:52700233:C:A	0	52700233	A	C
16	chr16:52700610:A:G	0	52700610	G	A
16	chr16:52701608:A:G	0	52701608	G	A
16	chr16:52701683:A:G	0	52701683	G	A
16	chr16:52703306:T:C	0	52703306	C	T
16	chr16:52703550:T:C	0	52703550	C	T
16	chr16:52703688:T:G	0	52703688	G	T
16	chr16:52703842:T:A	0	52703842	A	T
16	chr16:52704051:C:A	0	52704051	A	C
16	chr16:52704061:G:A	0	52704061	A	G
16	chr16:52704095:G:T	0	52704095	T	G
16	chr16:52704115:A:T	0	52704115	T	A
16	chr16:52704160:C:T	0	52704160	T	C
16	chr16:52704201:G:A	0	52704201	A	G
16	chr16:52704202:T:C	0	52704202	C	T
16	chr16:52704253:G:C	0	52704253	C	G
16	chr16:52704296:G:A	0	52704296	A	G
16	chr16:52704497:G:C	0	52704497	C	G
16	chr16:52704916:C:A	0	52704916	A	C
16	chr16:52705265:C:T	0	52705265	T	C
16	chr16:52706909:A:G	0	52706909	G	A
16	chr16:52707016:A:T	0	52707016	T	A
16	chr16:52707446:A:G	0	52707446	G	A
16	chr16:52707450:G:A	0	52707450	A	G
16	chr16:52708346:T:C	0	52708346	C	T
16	chr16:52708928:T:C	0	52708928	C	T
16	chr16:52709093:C:A	0	52709093	A	C
16	chr16:52709503:G:A	0	52709503	A	G
16	chr16:52711647:AAAG:A	0	52711647	A	AAAG
16	chr16:52711716:G:A	0	52711716	A	G
16	chr16:52712177:A:C	0	52712177	C	A
16	chr16:52712672:C:T	0	52712672	T	C
16	chr16:52712842:C:T	0	52712842	T	C
16	chr16:52714380:C:G	0	52714380	G	C
16	chr16:52714449:G:A	0	52714449	A	G
16	chr16:52715043:A:C	0	52715043	C	A
16	chr16:52715935:A:G	0	52715935	G	A
16	chr16:52717186:A:G	0	52717186	G	A
16	chr16:52717920:G:A	0	52717920	A	G
16	chr16:52718400:T:C	0	52718400	C	T
16	chr16:52718679:G:A	0	52718679	A	G
16	chr16:52720208:A:G	0	52720208	G	A
16	chr16:52720426:G:A	0	52720426	A	G
16	chr16:52722012:C:G	0	52722012	G	C
16	chr16:52722375:A:G	0	52722375	G	A
16	chr16:52722905:G:A	0	52722905	A	G
16	chr16:52723323:T:C	0	52723323	C	T
16	chr16:52723854:G:A	0	52723854	A	G
16	chr16:52724853:G:A	0	52724853	A	G
16	chr16:52727135:A:G	0	52727135	G	A
16	chr16:52729892:T:G	0	52729892	G	T
16	chr16:52730513:T:A	0	52730513	A	T
16	chr16:52731472:G:A	0	52731472	A	G
16	chr16:52731959:G:A	0	52731959	A	G
16	chr16:52732340:G:A	0	52732340	A	G
16	chr16:52732560:G:A	0	52732560	A	G
16	chr16:52732608:C:A	0	52732608	A	C
16	chr16:52732903:A:C	0	52732903	C	A
16	chr16:52733245:T:C	0	52733245	C	T
16	chr16:52733977:G:A	0	52733977	A	G
16	chr16:52734842:T:C	0	52734842	C	T
16	chr16:52735337:A:C	0	52735337	C	A
16	chr16:52736151:A:G	0	52736151	G	A
16	chr16:52738217:C:A	0	52738217	A	C
16	chr16:52739126:A:C	0	52739126	C	A
16	chr16:52739393:CTTAAAG:C	0	52739393	C	CTTAAAG
16	chr16:52740750:C:T	0	52740750	T	C
16	chr16:52741106:A:T	0	52741106	T	A
16	chr16:52741819:C:T	0	52741819	T	C
16	chr16:52741951:C:T	0	52741951	T	C
16	chr16:52742745:G:A	0	52742745	A	G
16	chr16:52742891:G:A	0	52742891	A	G
16	chr16:52743248:T:A	0	52743248	A	T
16	chr16:52743340:G:A	0	52743340	A	G
16	chr16:52743534:C:T	0	52743534	T	C
16	chr16:52744785:C:A	0	52744785	A	C
16	chr16:52745241:T:C	0	52745241	C	T
16	chr16:52749239:T:C	0	52749239	C	T
16	chr16:52749329:C:T	0	52749329	T	C
16	chr16:52750718:A:G	0	52750718	G	A
16	chr16:52751284:G:T	0	52751284	T	G
16	chr16:52751779:G:C	0	52751779	C	G
16	chr16:52753594:A:G	0	52753594	G	A
16	chr16:52755624:G:A	0	52755624	A	G
16	chr16:52755759:A:T	0	52755759	T	A
16	chr16:52756110:T:C	0	52756110	C	T
16	chr16:52756490:G:A	0	52756490	A	G
16	chr16:52756996:G:A	0	52756996	A	G
16	chr16:52757201:G:GA	0	52757201	GA	G
16	chr16:52759442:A:G	0	52759442	G	A
16	chr16:52759609:A:G	0	52759609	G	A
16	chr16:52760411:C:CA	0	52760411	CA	C
16	chr16:52760595:T:C	0	52760595	C	T
16	chr16:52761518:A:G	0	52761518	G	A
16	chr16:52762028:C:T	0	52762028	T	C
16	chr16:52763003:C:A	0	52763003	A	C
16	chr16:52763907:A:G	0	52763907	G	A
16	chr16:52765996:G:A	0	52765996	A	G
16	chr16:52766458:A:G	0	52766458	G	A
16	chr16:52767459:C:T	0	52767459	T	C
16	chr16:52768156:C:T	0	52768156	T	C
16	chr16:52768201:A:G	0	52768201	G	A
16	chr16:52768224:T:C	0	52768224	C	T
16	chr16:52768269:T:C	0	52768269	C	T
16	chr16:52768629:C:T	0	52768629	T	C
16	chr16:52768849:T:C	0	52768849	C	T
16	chr16:52769006:C:T	0	52769006	T	C
16	chr16:52769335:T:G	0	52769335	G	T
16	chr16:52770258:A:G	0	52770258	G	A
16	chr16:52771351:G:A	0	52771351	A	G
16	chr16:52771396:A:G	0	52771396	G	A
16	chr16:52771401:T:C	0	52771401	C	T
16	chr16:52771969:C:G	0	52771969	G	C
16	chr16:52771987:A:G	0	52771987	G	A
16	chr16:52772145:G:A	0	52772145	A	G
16	chr16:52773051:A:T	0	52773051	T	A
16	chr16:52773378:G:A	0	52773378	A	G
16	chr16:52773852:T:C	0	52773852	C	T
16	chr16:52773971:C:T	0	52773971	T	C
16	chr16:52774068:T:C	0	52774068	C	T
16	chr16:52774301:T:C	0	52774301	C	T
16	chr16:52775219:A:G	0	52775219	G	A
16	chr16:52775502:C:T	0	52775502	T	C
16	chr16:52775671:C:A	0	52775671	A	C
16	chr16:52775952:C:T	0	52775952	T	C
16	chr16:52776455:C:A	0	52776455	A	C
16	chr16:52776570:G:A	0	52776570	A	G
16	chr16:52776929:T:A	0	52776929	A	T
16	chr16:52777082:A:G	0	52777082	G	A
16	chr16:52777341:A:T	0	52777341	T	A
16	chr16:52777674:C:T	0	52777674	T	C
16	chr16:52777915:T:C	0	52777915	C	T
16	chr16:52777954:C:T	0	52777954	T	C
16	chr16:52778061:T:A	0	52778061	A	T
16	chr16:52778312:G:C	0	52778312	C	G
16	chr16:52778750:T:C	0	52778750	C	T
16	chr16:52779018:T:TC	0	52779018	TC	T
16	chr16:52779579:G:T	0	52779579	T	G
16	chr16:52779689:G:A	0	52779689	A	G
16	chr16:52780647:G:A	0	52780647	A	G
16	chr16:52781208:C:T	0	52781208	T	C
16	chr16:52781757:T:G	0	52781757	G	T
16	chr16:52782530:C:T	0	52782530	T	C
16	chr16:52782894:C:A	0	52782894	A	C
16	chr16:52783040:T:C	0	52783040	C	T
16	chr16:52783357:A:G	0	52783357	G	A
16	chr16:52783575:T:C	0	52783575	C	T
16	chr16:52783599:G:A	0	52783599	A	G
16	chr16:52784137:A:G	0	52784137	G	A
16	chr16:52784515:T:A	0	52784515	A	T
16	chr16:52784574:T:G	0	52784574	G	T
16	chr16:52784581:T:G	0	52784581	G	T
16	chr16:52784699:C:G	0	52784699	G	C
16	chr16:52785457:G:A	0	52785457	A	G
16	chr16:52785926:A:C	0	52785926	C	A
16	chr16:52787033:T:C	0	52787033	C	T
16	chr16:52787164:A:T	0	52787164	T	A
16	chr16:52787178:G:A	0	52787178	A	G
16	chr16:52790072:G:A	0	52790072	A	G
16	chr16:52790323:A:G	0	52790323	G	A
16	chr16:52790634:C:T	0	52790634	T	C
16	chr16:52791161:G:A	0	52791161	A	G
16	chr16:52791387:G:C	0	52791387	C	G
16	chr16:52792343:A:G	0	52792343	G	A
16	chr16:52792553:A:T	0	52792553	T	A
16	chr16:52793614:T:C	0	52793614	C	T
16	chr16:52794413:T:C	0	52794413	C	T
16	chr16:52794491:T:A	0	52794491	A	T
16	chr16:52794717:C:T	0	52794717	T	C
16	chr16:52794804:T:C	0	52794804	C	T
16	chr16:52795449:A:G	0	52795449	G	A
16	chr16:52795956:AG:A	0	52795956	A	AG
16	chr16:52796181:T:A	0	52796181	A	T
16	chr16:52796232:C:T	0	52796232	T	C
16	chr16:52796603:G:C	0	52796603	C	G
16	chr16:52797054:T:C	0	52797054	C	T
16	chr16:52797550:T:C	0	52797550	C	T
16	chr16:52798115:T:C	0	52798115	C	T
16	chr16:52798286:G:T	0	52798286	T	G
16	chr16:52799510:T:C	0	52799510	C	T
16	chr16:52800211:A:G	0	52800211	G	A
16	chr16:52801976:ATTGT:A	0	52801976	A	ATTGT
16	chr16:52802745:C:A	0	52802745	A	C
16	chr16:52803398:C:T	0	52803398	T	C
16	chr16:52804428:CAAACAATGAGGCATACAACAAAATGA:C	0	52804428	C	CAAACAATGAGGCATACAACAAAATGA
16	chr16:52804881:C:A	0	52804881	A	C
16	chr16:52806861:G:A	0	52806861	A	G
16	chr16:52806960:T:A	0	52806960	A	T
16	chr16:52807471:G:A	0	52807471	A	G
16	chr16:52808600:A:G	0	52808600	G	A
16	chr16:52809047:T:C	0	52809047	C	T
16	chr16:52809739:C:T	0	52809739	T	C
16	chr16:52810401:C:T	0	52810401	T	C
16	chr16:52812463:T:C	0	52812463	C	T
16	chr16:52813661:T:C	0	52813661	C	T
16	chr16:52813952:A:T	0	52813952	T	A
16	chr16:52813983:T:C	0	52813983	C	T
16	chr16:52814324:C:T	0	52814324	T	C
16	chr16:52815506:C:T	0	52815506	T	C
16	chr16:52816487:A:G	0	52816487	G	A
16	chr16:52817006:G:A	0	52817006	A	G
16	chr16:52817228:G:C	0	52817228	C	G
16	chr16:52817559:C:T	0	52817559	T	C
16	chr16:52818191:T:A	0	52818191	A	T
16	chr16:52818311:C:T	0	52818311	T	C
16	chr16:52818344:G:T	0	52818344	T	G
16	chr16:52818411:G:T	0	52818411	T	G
16	chr16:52819248:T:C	0	52819248	C	T
16	chr16:52819595:G:A	0	52819595	A	G
16	chr16:52820762:T:C	0	52820762	C	T
16	chr16:52821582:A:C	0	52821582	C	A
16	chr16:52821749:A:G	0	52821749	G	A
16	chr16:52822014:G:A	0	52822014	A	G
16	chr16:52822954:G:A	0	52822954	A	G
16	chr16:52823507:G:A	0	52823507	A	G
16	chr16:52823702:G:A	0	52823702	A	G
16	chr16:52823872:A:AC	0	52823872	AC	A
16	chr16:52823897:T:C	0	52823897	C	T
16	chr16:52824398:T:A	0	52824398	A	T
16	chr16:52824584:A:G	0	52824584	G	A
16	chr16:52825715:A:C	0	52825715	C	A
16	chr16:52826094:G:T	0	52826094	T	G
16	chr16:52827571:C:T	0	52827571	T	C
16	chr16:52827833:G:T	0	52827833	T	G
16	chr16:52828316:G:T	0	52828316	T	G
16	chr16:52828960:A:G	0	52828960	G	A
16	chr16:52829510:T:C	0	52829510	C	T
16	chr16:52830166:A:G	0	52830166	G	A
16	chr16:52830851:T:A	0	52830851	A	T
16	chr16:52831633:A:C	0	52831633	C	A
16	chr16:52831733:A:C	0	52831733	C	A
16	chr16:52831828:A:G	0	52831828	G	A
16	chr16:52833384:C:A	0	52833384	A	C
16	chr16:52833983:A:G	0	52833983	G	A
16	chr16:52834287:G:A	0	52834287	A	G
16	chr16:52836178:A:G	0	52836178	G	A
16	chr16:52836242:A:G	0	52836242	G	A
16	chr16:52836364:A:G	0	52836364	G	A
16	chr16:52836681:C:T	0	52836681	T	C
16	chr16:52836725:G:C	0	52836725	C	G
16	chr16:52837245:C:T	0	52837245	T	C
16	chr16:52837297:C:T	0	52837297	T	C
16	chr16:52837621:T:C	0	52837621	C	T
16	chr16:52837762:G:T	0	52837762	T	G
16	chr16:52839126:A:G	0	52839126	G	A
16	chr16:52839181:A:T	0	52839181	T	A
16	chr16:52839683:A:G	0	52839683	G	A
16	chr16:52840048:T:C	0	52840048	C	T
16	chr16:52840525:G:A	0	52840525	A	G
16	chr16:52841730:C:T	0	52841730	T	C
16	chr16:52841906:T:A	0	52841906	A	T
16	chr16:52842699:T:C	0	52842699	C	T
16	chr16:52843373:A:G	0	52843373	G	A
16	chr16:52843889:A:G	0	52843889	G	A
16	chr16:52843988:C:T	0	52843988	T	C
16	chr16:52844114:A:G	0	52844114	G	A
16	chr16:52844807:A:G	0	52844807	G	A
16	chr16:52845159:G:T	0	52845159	T	G
16	chr16:52846285:A:G	0	52846285	G	A
16	chr16:52846726:G:A	0	52846726	A	G
16	chr16:52846740:A:G	0	52846740	G	A
16	chr16:52846822:C:A	0	52846822	A	C
16	chr16:52847349:G:T	0	52847349	T	G
16	chr16:52847444:TC:T	0	52847444	T	TC
16	chr16:52847707:A:C	0	52847707	C	A
16	chr16:52847724:C:T	0	52847724	T	C
16	chr16:52847725:C:T	0	52847725	T	C
16	chr16:52848241:G:T	0	52848241	T	G
16	chr16:52848243:G:A	0	52848243	A	G
16	chr16:52848548:A:G	0	52848548	G	A
16	chr16:52849071:G:C	0	52849071	C	G
16	chr16:52849409:T:C	0	52849409	C	T
16	chr16:52849710:T:C	0	52849710	C	T
16	chr16:52850211:C:T	0	52850211	T	C
16	chr16:52850465:T:C	0	52850465	C	T
16	chr16:52851300:G:A	0	52851300	A	G
16	chr16:52851718:C:T	0	52851718	T	C
16	chr16:52851760:C:T	0	52851760	T	C
16	chr16:52852279:T:C	0	52852279	C	T
16	chr16:52852418:G:T	0	52852418	T	G
16	chr16:52852855:G:A	0	52852855	A	G
16	chr16:52852939:A:C	0	52852939	C	A
16	chr16:52852952:G:A	0	52852952	A	G
16	chr16:52853523:C:T	0	52853523	T	C
16	chr16:52853619:C:T	0	52853619	T	C
16	chr16:52854002:A:G	0	52854002	G	A
16	chr16:52854207:C:G	0	52854207	G	C
16	chr16:52854405:G:A	0	52854405	A	G
16	chr16:52854459:G:C	0	52854459	C	G
16	chr16:52854616:C:A	0	52854616	A	C
16	chr16:52854656:C:T	0	52854656	T	C
16	chr16:52854834:G:A	0	52854834	A	G
16	chr16:52855080:C:T	0	52855080	T	C
16	chr16:52855082:T:A	0	52855082	A	T
16	chr16:52855296:G:A	0	52855296	A	G
16	chr16:52855516:AC:A	0	52855516	A	AC
16	chr16:52856204:C:T	0	52856204	T	C
16	chr16:52856515:G:A	0	52856515	A	G
16	chr16:52856803:A:G	0	52856803	G	A
16	chr16:52857158:G:A	0	52857158	A	G
16	chr16:52857225:T:A	0	52857225	A	T
16	chr16:52857255:C:T	0	52857255	T	C
16	chr16:52857571:A:G	0	52857571	G	A
16	chr16:52857865:C:A	0	52857865	A	C
16	chr16:52858872:G:A	0	52858872	A	G
16	chr16:52859027:A:G	0	52859027	G	A
16	chr16:52859424:A:G	0	52859424	G	A
16	chr16:52859979:T:C	0	52859979	C	T
16	chr16:52859988:T:C	0	52859988	C	T
16	chr16:52860266:C:T	0	52860266	T	C
16	chr16:52860521:T:C	0	52860521	C	T
16	chr16:52860650:C:T	0	52860650	T	C
16	chr16:52861046:A:G	0	52861046	G	A
16	chr16:52862249:T:C	0	52862249	C	T
16	chr16:52862531:G:A	0	52862531	A	G
16	chr16:52863257:G:T	0	52863257	T	G
16	chr16:52863621:G:A	0	52863621	A	G
16	chr16:52863734:C:T	0	52863734	T	C
16	chr16:52863982:T:C	0	52863982	C	T
16	chr16:52864007:T:C	0	52864007	C	T
16	chr16:52864380:G:A	0	52864380	A	G
16	chr16:52865050:G:A	0	52865050	A	G
16	chr16:52865693:GTTC:G	0	52865693	G	GTTC
16	chr16:52865828:T:A	0	52865828	A	T
16	chr16:52865890:G:A	0	52865890	A	G
16	chr16:52865977:A:C	0	52865977	C	A
16	chr16:52866008:T:C	0	52866008	C	T
16	chr16:52866119:A:T	0	52866119	T	A
16	chr16:52866839:GTCA:G	0	52866839	G	GTCA
16	chr16:52867307:G:A	0	52867307	A	G
16	chr16:52867576:T:C	0	52867576	C	T
16	chr16:52867851:T:A	0	52867851	A	T
16	chr16:52867886:A:G	0	52867886	G	A
16	chr16:52868062:C:T	0	52868062	T	C
16	chr16:52868088:T:C	0	52868088	C	T
16	chr16:52868610:C:T	0	52868610	T	C
16	chr16:52868611:G:C	0	52868611	C	G
16	chr16:52868730:C:G	0	52868730	G	C
16	chr16:52868805:A:G	0	52868805	G	A
16	chr16:52868827:T:C	0	52868827	C	T
16	chr16:52868842:C:T	0	52868842	T	C
16	chr16:52868990:G:A	0	52868990	A	G
16	chr16:52870055:T:C	0	52870055	C	T
16	chr16:52870058:T:C	0	52870058	C	T
16	chr16:52870135:T:G	0	52870135	G	T
16	chr16:52870264:T:G	0	52870264	G	T
16	chr16:52870541:A:G	0	52870541	G	A
16	chr16:52870640:G:A	0	52870640	A	G
16	chr16:52870826:T:C	0	52870826	C	T
16	chr16:52871219:C:T	0	52871219	T	C
16	chr16:52871774:C:T	0	52871774	T	C
16	chr16:52871798:C:A	0	52871798	A	C
16	chr16:52871828:G:A	0	52871828	A	G
16	chr16:52872315:G:T	0	52872315	T	G
16	chr16:52872992:T:C	0	52872992	C	T
16	chr16:52873127:C:T	0	52873127	T	C
16	chr16:52873281:G:A	0	52873281	A	G
16	chr16:52873467:C:T	0	52873467	T	C
16	chr16:52874555:A:G	0	52874555	G	A
16	chr16:52875056:G:A	0	52875056	A	G
16	chr16:52875328:T:C	0	52875328	C	T
16	chr16:52875709:T:G	0	52875709	G	T
16	chr16:52875783:G:A	0	52875783	A	G
16	chr16:52876308:C:T	0	52876308	T	C
16	chr16:52876629:A:C	0	52876629	C	A
16	chr16:52876848:G:A	0	52876848	A	G
16	chr16:52877521:T:C	0	52877521	C	T
16	chr16:52878387:T:C	0	52878387	C	T
16	chr16:52878420:A:G	0	52878420	G	A
16	chr16:52878468:A:T	0	52878468	T	A
16	chr16:52878517:A:T	0	52878517	T	A
16	chr16:52879254:A:T	0	52879254	T	A
16	chr16:52879272:G:A	0	52879272	A	G
16	chr16:52879366:T:A	0	52879366	A	T
16	chr16:52879582:T:A	0	52879582	A	T
16	chr16:52880053:G:A	0	52880053	A	G
16	chr16:52880202:T:C	0	52880202	C	T
16	chr16:52880837:C:T	0	52880837	T	C
16	chr16:52881839:C:T	0	52881839	T	C
16	chr16:52881885:G:A	0	52881885	A	G
16	chr16:52882006:T:A	0	52882006	A	T
16	chr16:52882924:A:G	0	52882924	G	A
16	chr16:52883405:G:A	0	52883405	A	G
16	chr16:52883989:T:A	0	52883989	A	T
16	chr16:52884090:G:A	0	52884090	A	G
16	chr16:52884196:T:C	0	52884196	C	T
16	chr16:52884228:A:AC	0	52884228	AC	A
16	chr16:52884270:G:A	0	52884270	A	G
16	chr16:52884307:A:G	0	52884307	G	A
16	chr16:52884813:C:G	0	52884813	G	C
16	chr16:52884890:T:C	0	52884890	C	T
16	chr16:52885079:C:A	0	52885079	A	C
16	chr16:52885164:G:A	0	52885164	A	G
16	chr16:52885465:T:C	0	52885465	C	T
16	chr16:52885516:A:G	0	52885516	G	A
16	chr16:52885654:G:A	0	52885654	A	G
16	chr16:52885952:C:T	0	52885952	T	C
16	chr16:52886041:G:A	0	52886041	A	G
16	chr16:52886649:T:C	0	52886649	C	T
16	chr16:52886880:T:C	0	52886880	C	T
16	chr16:52887087:A:G	0	52887087	G	A
16	chr16:52887126:G:A	0	52887126	A	G
16	chr16:52887229:G:A	0	52887229	A	G
16	chr16:52887272:T:C	0	52887272	C	T
16	chr16:52887322:C:T	0	52887322	T	C
16	chr16:52887685:G:A	0	52887685	A	G
16	chr16:52887715:A:T	0	52887715	T	A
16	chr16:52887923:G:C	0	52887923	C	G
16	chr16:52889126:A:G	0	52889126	G	A
16	chr16:52889841:C:T	0	52889841	T	C
16	chr16:52890187:C:T	0	52890187	T	C
16	chr16:52890188:G:A	0	52890188	A	G
16	chr16:52891591:C:T	0	52891591	T	C
16	chr16:52891710:T:A	0	52891710	A	T
16	chr16:52891733:C:T	0	52891733	T	C
16	chr16:52891789:T:C	0	52891789	C	T
16	chr16:52892026:G:T	0	52892026	T	G
16	chr16:52892270:C:T	0	52892270	T	C
16	chr16:52892675:G:A	0	52892675	A	G
16	chr16:52892830:T:C	0	52892830	C	T
16	chr16:52894214:T:G	0	52894214	G	T
16	chr16:52894357:A:G	0	52894357	G	A
16	chr16:52896786:A:G	0	52896786	G	A
16	chr16:52898178:C:T	0	52898178	T	C
16	chr16:52899698:C:A	0	52899698	A	C
16	chr16:52900752:T:C	0	52900752	C	T
16	chr16:52900866:T:A	0	52900866	A	T
16	chr16:52902301:T:A	0	52902301	A	T
16	chr16:52902313:T:A	0	52902313	A	T
16	chr16:52902755:A:G	0	52902755	G	A
16	chr16:52902987:A:G	0	52902987	G	A
16	chr16:52903499:TA:T	0	52903499	T	TA
16	chr16:52903587:T:A	0	52903587	A	T
16	chr16:52903703:C:T	0	52903703	T	C
16	chr16:52903773:G:C	0	52903773	C	G
16	chr16:52904069:G:T	0	52904069	T	G
16	chr16:52904249:A:C	0	52904249	C	A
16	chr16:52904392:C:T	0	52904392	T	C
16	chr16:52905038:T:C	0	52905038	C	T
16	chr16:52905430:A:G	0	52905430	G	A
16	chr16:52909163:G:C	0	52909163	C	G
16	chr16:52909735:T:G	0	52909735	G	T
16	chr16:52909787:T:C	0	52909787	C	T
16	chr16:52909884:A:G	0	52909884	G	A
16	chr16:52909989:T:C	0	52909989	C	T
16	chr16:52910061:G:A	0	52910061	A	G
16	chr16:52910315:A:G	0	52910315	G	A
16	chr16:52910795:A:G	0	52910795	G	A
16	chr16:52911464:A:T	0	52911464	T	A
16	chr16:52911697:G:A	0	52911697	A	G
16	chr16:52911724:G:T	0	52911724	T	G
16	chr16:52911731:A:T	0	52911731	T	A
16	chr16:52911732:G:T	0	52911732	T	G
16	chr16:52911902:T:A	0	52911902	A	T
16	chr16:52911962:C:T	0	52911962	T	C
16	chr16:52912225:G:A	0	52912225	A	G
16	chr16:52912824:G:A	0	52912824	A	G
16	chr16:52912902:C:T	0	52912902	T	C
16	chr16:52913502:A:T	0	52913502	T	A
16	chr16:52913718:A:C	0	52913718	C	A
16	chr16:52914222:C:T	0	52914222	T	C
16	chr16:52915602:AACG:A	0	52915602	A	AACG
16	chr16:52916286:A:G	0	52916286	G	A
16	chr16:52916696:C:A	0	52916696	A	C
16	chr16:52917729:C:T	0	52917729	T	C
16	chr16:52918080:C:T	0	52918080	T	C
16	chr16:52918414:T:A	0	52918414	A	T
16	chr16:52919785:C:T	0	52919785	T	C
16	chr16:52920637:C:T	0	52920637	T	C
16	chr16:52920771:C:A	0	52920771	A	C
16	chr16:52920836:T:C	0	52920836	C	T
16	chr16:52920896:A:G	0	52920896	G	A
16	chr16:52920974:C:T	0	52920974	T	C
16	chr16:52921461:A:T	0	52921461	T	A
16	chr16:52922156:T:A	0	52922156	A	T
16	chr16:52922234:C:A	0	52922234	A	C
16	chr16:52922302:G:A	0	52922302	A	G
16	chr16:52922474:T:C	0	52922474	C	T
16	chr16:52922643:T:A	0	52922643	A	T
16	chr16:52922832:G:C	0	52922832	C	G
16	chr16:52923006:G:A	0	52923006	A	G
16	chr16:52923183:G:C	0	52923183	C	G
16	chr16:52923281:A:G	0	52923281	G	A
16	chr16:52923389:T:C	0	52923389	C	T
16	chr16:52923488:G:C	0	52923488	C	G
16	chr16:52923829:G:A	0	52923829	A	G
16	chr16:52924629:A:T	0	52924629	T	A
16	chr16:52924649:A:G	0	52924649	G	A
16	chr16:52926697:G:A	0	52926697	A	G
16	chr16:52927615:G:A	0	52927615	A	G
16	chr16:52927792:T:A	0	52927792	A	T
16	chr16:52927866:T:C	0	52927866	C	T
16	chr16:52927902:A:C	0	52927902	C	A
16	chr16:52928112:A:G	0	52928112	G	A
16	chr16:52928125:C:T	0	52928125	T	C
16	chr16:52928984:A:G	0	52928984	G	A
16	chr16:52929377:T:A	0	52929377	A	T
16	chr16:52929642:T:C	0	52929642	C	T
16	chr16:52930676:AG:A	0	52930676	A	AG
16	chr16:52931308:T:C	0	52931308	C	T
16	chr16:52931378:G:A	0	52931378	A	G
16	chr16:52932521:T:G	0	52932521	G	T
16	chr16:52932612:C:T	0	52932612	T	C
16	chr16:52932735:A:G	0	52932735	G	A
16	chr16:52933362:C:T	0	52933362	T	C
16	chr16:52934083:T:C	0	52934083	C	T
16	chr16:52934102:C:T	0	52934102	T	C
16	chr16:52934232:G:A	0	52934232	A	G
16	chr16:52934260:G:A	0	52934260	A	G
16	chr16:52935001:A:G	0	52935001	G	A
16	chr16:52935903:AGGCCT:A	0	52935903	A	AGGCCT
16	chr16:52935912:G:T	0	52935912	T	G
16	chr16:52936382:C:T	0	52936382	T	C
16	chr16:52936672:A:G	0	52936672	G	A
16	chr16:52937867:A:G	0	52937867	G	A
16	chr16:52938532:G:T	0	52938532	T	G
16	chr16:52938593:A:G	0	52938593	G	A
16	chr16:52938643:T:C	0	52938643	C	T
16	chr16:52938667:T:C	0	52938667	C	T
16	chr16:52939375:A:G	0	52939375	G	A
16	chr16:52939509:A:G	0	52939509	G	A
16	chr16:52940138:T:C	0	52940138	C	T
16	chr16:52940468:T:A	0	52940468	A	T
16	chr16:52940738:C:T	0	52940738	T	C
16	chr16:52941133:A:G	0	52941133	G	A
16	chr16:52941293:C:G	0	52941293	G	C
16	chr16:52941465:G:A	0	52941465	A	G
16	chr16:52941691:T:G	0	52941691	G	T
16	chr16:52941842:T:G	0	52941842	G	T
16	chr16:52942194:T:C	0	52942194	C	T
16	chr16:52942754:T:G	0	52942754	G	T
16	chr16:52943336:G:C	0	52943336	C	G
16	chr16:52943896:C:T	0	52943896	T	C
16	chr16:52943997:G:A	0	52943997	A	G
16	chr16:52945013:G:A	0	52945013	A	G
16	chr16:52945399:CAGA:C	0	52945399	C	CAGA
16	chr16:52945681:T:A	0	52945681	A	T
16	chr16:52945962:C:T	0	52945962	T	C
16	chr16:52945979:A:G	0	52945979	G	A
16	chr16:52946478:A:T	0	52946478	T	A
16	chr16:52946497:T:C	0	52946497	C	T
16	chr16:52946723:T:C	0	52946723	C	T
16	chr16:52946790:C:A	0	52946790	A	C
16	chr16:52947232:T:A	0	52947232	A	T
16	chr16:52947497:T:C	0	52947497	C	T
16	chr16:52948438:A:T	0	52948438	T	A
16	chr16:52948818:T:G	0	52948818	G	T
16	chr16:52948923:A:G	0	52948923	G	A
16	chr16:52949162:T:G	0	52949162	G	T
16	chr16:52949984:G:A	0	52949984	A	G
16	chr16:52950032:G:A	0	52950032	A	G
16	chr16:52950128:T:TC	0	52950128	TC	T
16	chr16:52950779:C:T	0	52950779	T	C
16	chr16:52950808:G:A	0	52950808	A	G
16	chr16:52951405:A:G	0	52951405	G	A
16	chr16:52951643:T:G	0	52951643	G	T
16	chr16:52951652:A:G	0	52951652	G	A
16	chr16:52951893:C:G	0	52951893	G	C
16	chr16:52952062:A:G	0	52952062	G	A
16	chr16:52952069:C:A	0	52952069	A	C
16	chr16:52952125:A:G	0	52952125	G	A
16	chr16:52952339:A:G	0	52952339	G	A
16	chr16:52952395:G:A	0	52952395	A	G
16	chr16:52952900:A:G	0	52952900	G	A
16	chr16:52953644:A:T	0	52953644	T	A
16	chr16:52953659:G:T	0	52953659	T	G
16	chr16:52953910:G:A	0	52953910	A	G
16	chr16:52953936:T:A	0	52953936	A	T
16	chr16:52954197:A:T	0	52954197	T	A
16	chr16:52954413:C:T	0	52954413	T	C
16	chr16:52954439:T:C	0	52954439	C	T
16	chr16:52954446:T:G	0	52954446	G	T
16	chr16:52954617:G:A	0	52954617	A	G
16	chr16:52954680:T:G	0	52954680	G	T
16	chr16:52954738:C:G	0	52954738	G	C
16	chr16:52955057:AAGGC:A	0	52955057	A	AAGGC
16	chr16:52955474:T:C	0	52955474	C	T
16	chr16:52955526:A:G	0	52955526	G	A
16	chr16:52955606:A:G	0	52955606	G	A
16	chr16:52955755:C:T	0	52955755	T	C
16	chr16:52955838:C:T	0	52955838	T	C
16	chr16:52955880:T:C	0	52955880	C	T
16	chr16:52955897:TTTTG:T	0	52955897	T	TTTTG
16	chr16:52956134:G:A	0	52956134	A	G
16	chr16:52956301:G:A	0	52956301	A	G
16	chr16:52956945:CA:C	0	52956945	C	CA
16	chr16:52957920:G:A	0	52957920	A	G
16	chr16:52958631:C:T	0	52958631	T	C
16	chr16:52958875:T:C	0	52958875	C	T
16	chr16:52959480:C:T	0	52959480	T	C
16	chr16:52960428:A:G	0	52960428	G	A
16	chr16:52960669:C:T	0	52960669	T	C
16	chr16:52960811:C:T	0	52960811	T	C
16	chr16:52962287:G:C	0	52962287	C	G
16	chr16:52962730:A:G	0	52962730	G	A
16	chr16:52963135:TATA:T	0	52963135	T	TATA
16	chr16:52963586:A:G	0	52963586	G	A
16	chr16:52963699:C:T	0	52963699	T	C
16	chr16:52963810:G:A	0	52963810	A	G
16	chr16:52963850:GC:G	0	52963850	G	GC
16	chr16:52963951:A:G	0	52963951	G	A
16	chr16:52964024:C:T	0	52964024	T	C
16	chr16:52964487:T:A	0	52964487	A	T
16	chr16:52964690:C:T	0	52964690	T	C
16	chr16:52965181:T:TA	0	52965181	TA	T
16	chr16:52966065:C:T	0	52966065	T	C
16	chr16:52966222:G:A	0	52966222	A	G
16	chr16:52969432:C:T	0	52969432	T	C
16	chr16:52969465:ATTTG:A	0	52969465	A	ATTTG
16	chr16:52969691:T:C	0	52969691	C	T
16	chr16:52970012:G:A	0	52970012	A	G
16	chr16:52970723:C:A	0	52970723	A	C
16	chr16:52970931:C:T	0	52970931	T	C
16	chr16:52971614:G:A	0	52971614	A	G
16	chr16:52972630:C:T	0	52972630	T	C
16	chr16:52972645:A:C	0	52972645	C	A
16	chr16:52972924:G:C	0	52972924	C	G
16	chr16:52973228:A:T	0	52973228	T	A
16	chr16:52974045:T:C	0	52974045	C	T
16	chr16:52974763:T:G	0	52974763	G	T
16	chr16:52974864:G:A	0	52974864	A	G
16	chr16:52975714:T:C	0	52975714	C	T
16	chr16:52976026:C:A	0	52976026	A	C
16	chr16:52976154:T:C	0	52976154	C	T
16	chr16:52976574:G:A	0	52976574	A	G
16	chr16:52977562:G:A	0	52977562	A	G
16	chr16:52978829:G:A	0	52978829	A	G
16	chr16:52979230:G:A	0	52979230	A	G
16	chr16:52979303:G:A	0	52979303	A	G
16	chr16:52979482:C:T	0	52979482	T	C
16	chr16:52980090:A:G	0	52980090	G	A
16	chr16:52980135:G:T	0	52980135	T	G
16	chr16:52980306:G:A	0	52980306	A	G
16	chr16:52980915:G:C	0	52980915	C	G
16	chr16:52981084:T:G	0	52981084	G	T
16	chr16:52981224:A:G	0	52981224	G	A
16	chr16:52981459:A:G	0	52981459	G	A
16	chr16:52982152:G:T	0	52982152	T	G
16	chr16:52982353:T:C	0	52982353	C	T
16	chr16:52982920:AT:A	0	52982920	A	AT
16	chr16:52983559:A:G	0	52983559	G	A
16	chr16:52983666:T:C	0	52983666	C	T
16	chr16:52984025:A:G	0	52984025	G	A
16	chr16:52984166:G:T	0	52984166	T	G
16	chr16:52984679:A:G	0	52984679	G	A
16	chr16:52984881:C:T	0	52984881	T	C
16	chr16:52984940:A:G	0	52984940	G	A
16	chr16:52985432:G:A	0	52985432	A	G
16	chr16:52985440:A:G	0	52985440	G	A
16	chr16:52986334:A:G	0	52986334	G	A
16	chr16:52986784:G:A	0	52986784	A	G
16	chr16:52986801:C:T	0	52986801	T	C
16	chr16:52987117:A:T	0	52987117	T	A
16	chr16:52987342:C:T	0	52987342	T	C
16	chr16:52988036:C:T	0	52988036	T	C
16	chr16:52988052:G:T	0	52988052	T	G
16	chr16:52988399:A:G	0	52988399	G	A
16	chr16:52988698:C:T	0	52988698	T	C
16	chr16:52990320:C:T	0	52990320	T	C
16	chr16:52990654:A:G	0	52990654	G	A
16	chr16:52990663:T:C	0	52990663	C	T
16	chr16:52991081:A:T	0	52991081	T	A
16	chr16:52991121:A:T	0	52991121	T	A
16	chr16:52991338:T:C	0	52991338	C	T
16	chr16:52991480:C:T	0	52991480	T	C
16	chr16:52991763:A:G	0	52991763	G	A
16	chr16:52991904:T:A	0	52991904	A	T
16	chr16:52992233:A:G	0	52992233	G	A
16	chr16:52992328:G:A	0	52992328	A	G
16	chr16:52993200:A:G	0	52993200	G	A
16	chr16:52994061:G:A	0	52994061	A	G
16	chr16:52996177:A:C	0	52996177	C	A
16	chr16:52996951:T:A	0	52996951	A	T
16	chr16:52997254:A:G	0	52997254	G	A
16	chr16:52997587:T:C	0	52997587	C	T
16	chr16:52997723:G:A	0	52997723	A	G
16	chr16:52997844:G:A	0	52997844	A	G
16	chr16:52998355:A:G	0	52998355	G	A
16	chr16:52998888:G:A	0	52998888	A	G
16	chr16:52999699:T:C	0	52999699	C	T
16	chr16:53000671:T:C	0	53000671	C	T
16	chr16:53000780:A:G	0	53000780	G	A
16	chr16:53000809:C:A	0	53000809	A	C
16	chr16:53000944:C:T	0	53000944	T	C
16	chr16:53001259:A:G	0	53001259	G	A
16	chr16:53001680:A:G	0	53001680	G	A
16	chr16:53002134:C:T	0	53002134	T	C
16	chr16:53002173:G:T	0	53002173	T	G
16	chr16:53002219:T:C	0	53002219	C	T
16	chr16:53002932:C:T	0	53002932	T	C
16	chr16:53003215:C:T	0	53003215	T	C
16	chr16:53003228:G:T	0	53003228	T	G
16	chr16:53003232:C:T	0	53003232	T	C
16	chr16:53003617:T:C	0	53003617	C	T
16	chr16:53003763:A:G	0	53003763	G	A
16	chr16:53005334:T:C	0	53005334	C	T
16	chr16:53005492:T:A	0	53005492	A	T
16	chr16:53006225:A:T	0	53006225	T	A
16	chr16:53006686:T:C	0	53006686	C	T
16	chr16:53006857:G:A	0	53006857	A	G
16	chr16:53006882:G:A	0	53006882	A	G
16	chr16:53007279:GA:G	0	53007279	G	GA
16	chr16:53008259:T:G	0	53008259	G	T
16	chr16:53010083:C:T	0	53010083	T	C
16	chr16:53010104:T:C	0	53010104	C	T
16	chr16:53010795:T:C	0	53010795	C	T
16	chr16:53011229:A:G	0	53011229	G	A
16	chr16:53011915:G:A	0	53011915	A	G
16	chr16:53012222:T:C	0	53012222	C	T
16	chr16:53012770:G:A	0	53012770	A	G
16	chr16:53013353:A:T	0	53013353	T	A
16	chr16:53014543:C:T	0	53014543	T	C
16	chr16:53015302:G:A	0	53015302	A	G
16	chr16:53015332:T:C	0	53015332	C	T
16	chr16:53015518:A:C	0	53015518	C	A
16	chr16:53015630:G:T	0	53015630	T	G
16	chr16:53016450:G:A	0	53016450	A	G
16	chr16:53017116:T:C	0	53017116	C	T
16	chr16:53017605:A:G	0	53017605	G	A
16	chr16:53017811:TA:T	0	53017811	T	TA
16	chr16:53018012:T:C	0	53018012	C	T
16	chr16:53018887:G:C	0	53018887	C	G
16	chr16:53019190:T:C	0	53019190	C	T
16	chr16:53019595:A:G	0	53019595	G	A
16	chr16:53020498:A:G	0	53020498	G	A
16	chr16:53020876:G:A	0	53020876	A	G
16	chr16:53021303:T:C	0	53021303	C	T
16	chr16:53021645:T:A	0	53021645	A	T
16	chr16:53021966:A:G	0	53021966	G	A
16	chr16:53022183:A:C	0	53022183	C	A
16	chr16:53023458:C:T	0	53023458	T	C
16	chr16:53023554:G:A	0	53023554	A	G
16	chr16:53023752:C:T	0	53023752	T	C
16	chr16:53024946:T:A	0	53024946	A	T
16	chr16:53025041:T:A	0	53025041	A	T
16	chr16:53025613:T:A	0	53025613	A	T
16	chr16:53026146:C:T	0	53026146	T	C
16	chr16:53026544:C:T	0	53026544	T	C
16	chr16:53026591:C:T	0	53026591	T	C
16	chr16:53028733:A:T	0	53028733	T	A
16	chr16:53029188:T:C	0	53029188	C	T
16	chr16:53029756:T:C	0	53029756	C	T
16	chr16:53029799:G:A	0	53029799	A	G
16	chr16:53030122:T:C	0	53030122	C	T
16	chr16:53032302:G:T	0	53032302	T	G
16	chr16:53032568:G:A	0	53032568	A	G
16	chr16:53032952:G:A	0	53032952	A	G
16	chr16:53033011:C:T	0	53033011	T	C
16	chr16:53033270:G:A	0	53033270	A	G
16	chr16:53033295:T:C	0	53033295	C	T
16	chr16:53033780:G:C	0	53033780	C	G
16	chr16:53034901:C:T	0	53034901	T	C
16	chr16:53035818:A:G	0	53035818	G	A
16	chr16:53037909:T:C	0	53037909	C	T
16	chr16:53038484:GGAATTAC:G	0	53038484	G	GGAATTAC
16	chr16:53038849:G:T	0	53038849	T	G
16	chr16:53039942:A:G	0	53039942	G	A
16	chr16:53042219:T:C	0	53042219	C	T
16	chr16:53044095:G:A	0	53044095	A	G
16	chr16:53044312:G:A	0	53044312	A	G
16	chr16:53044718:GTAC:G	0	53044718	G	GTAC
16	chr16:53045702:G:A	0	53045702	A	G
16	chr16:53047720:G:A	0	53047720	A	G
16	chr16:53048426:G:A	0	53048426	A	G
16	chr16:53049243:C:T	0	53049243	T	C
16	chr16:53050338:C:T	0	53050338	T	C
16	chr16:53050409:G:A	0	53050409	A	G
16	chr16:53051251:T:A	0	53051251	A	T
16	chr16:53051426:G:A	0	53051426	A	G
16	chr16:53053284:C:T	0	53053284	T	C
16	chr16:53053996:G:A	0	53053996	A	G
16	chr16:53055283:C:A	0	53055283	A	C
16	chr16:53057139:T:C	0	53057139	C	T
16	chr16:53057452:A:G	0	53057452	G	A
16	chr16:53057523:A:G	0	53057523	G	A
16	chr16:53058445:A:T	0	53058445	T	A
16	chr16:53058844:G:T	0	53058844	T	G
16	chr16:53058863:TG:T	0	53058863	T	TG
16	chr16:53059068:T:C	0	53059068	C	T
16	chr16:53059334:TG:T	0	53059334	T	TG
16	chr16:53062800:G:A	0	53062800	A	G
16	chr16:53065508:A:G	0	53065508	G	A
16	chr16:53066224:A:G	0	53066224	G	A
16	chr16:53066778:T:C	0	53066778	C	T
16	chr16:53067172:G:A	0	53067172	A	G
16	chr16:53069322:A:G	0	53069322	G	A
16	chr16:53069656:A:G	0	53069656	G	A
16	chr16:53070650:G:A	0	53070650	A	G
16	chr16:53071151:T:A	0	53071151	A	T
16	chr16:53072311:G:C	0	53072311	C	G
16	chr16:53072560:T:C	0	53072560	C	T
16	chr16:53072884:G:A	0	53072884	A	G
16	chr16:53072946:C:T	0	53072946	T	C
16	chr16:53074100:A:G	0	53074100	G	A
16	chr16:53074649:G:A	0	53074649	A	G
16	chr16:53074955:G:A	0	53074955	A	G
16	chr16:53075407:T:G	0	53075407	G	T
16	chr16:53075665:A:G	0	53075665	G	A
16	chr16:53076406:C:T	0	53076406	T	C
16	chr16:53076459:C:T	0	53076459	T	C
16	chr16:53076789:G:A	0	53076789	A	G
16	chr16:53076980:A:C	0	53076980	C	A
16	chr16:53077144:C:T	0	53077144	T	C
16	chr16:53078043:C:T	0	53078043	T	C
16	chr16:53078097:T:A	0	53078097	A	T
16	chr16:53080344:G:A	0	53080344	A	G
16	chr16:53081659:T:A	0	53081659	A	T
16	chr16:53083902:C:T	0	53083902	T	C
16	chr16:53085237:T:A	0	53085237	A	T
16	chr16:53085731:C:T	0	53085731	T	C
16	chr16:53085821:G:T	0	53085821	T	G
16	chr16:53086110:T:C	0	53086110	C	T
16	chr16:53086527:G:A	0	53086527	A	G
16	chr16:53090281:C:G	0	53090281	G	C
16	chr16:53091907:T:C	0	53091907	C	T
16	chr16:53093935:T:A	0	53093935	A	T
16	chr16:53094144:G:A	0	53094144	A	G
16	chr16:53094799:C:T	0	53094799	T	C
16	chr16:53094985:A:C	0	53094985	C	A
16	chr16:53095122:T:C	0	53095122	C	T
16	chr16:53095187:C:A	0	53095187	A	C
16	chr16:53095590:C:T	0	53095590	T	C
16	chr16:53096058:T:A	0	53096058	A	T
16	chr16:53096295:T:C	0	53096295	C	T
16	chr16:53096347:T:C	0	53096347	C	T
16	chr16:53097378:TC:T	0	53097378	T	TC
16	chr16:53097462:C:T	0	53097462	T	C
16	chr16:53097494:G:A	0	53097494	A	G
16	chr16:53097740:G:A	0	53097740	A	G
16	chr16:53098304:C:T	0	53098304	T	C
16	chr16:53098406:G:A	0	53098406	A	G
16	chr16:53098892:G:A	0	53098892	A	G
16	chr16:53101120:C:T	0	53101120	T	C
16	chr16:53102256:G:A	0	53102256	A	G
16	chr16:53103006:T:C	0	53103006	C	T
16	chr16:53103098:G:T	0	53103098	T	G
16	chr16:53104098:G:A	0	53104098	A	G
16	chr16:53104140:T:C	0	53104140	C	T
16	chr16:53105013:C:A	0	53105013	A	C
16	chr16:53106033:A:G	0	53106033	G	A
16	chr16:53106112:A:G	0	53106112	G	A
16	chr16:53107239:C:T	0	53107239	T	C
16	chr16:53108335:CTACAAAAAA:C	0	53108335	C	CTACAAAAAA
16	chr16:53108638:A:G	0	53108638	G	A
16	chr16:53108834:C:T	0	53108834	T	C
16	chr16:53109268:T:C	0	53109268	C	T
16	chr16:53109481:C:T	0	53109481	T	C
16	chr16:53110279:G:A	0	53110279	A	G
16	chr16:53111073:G:A	0	53111073	A	G
16	chr16:53111858:G:A	0	53111858	A	G
16	chr16:53112271:G:A	0	53112271	A	G
16	chr16:53113557:C:T	0	53113557	T	C
16	chr16:53114148:A:G	0	53114148	G	A
16	chr16:53114515:C:T	0	53114515	T	C
16	chr16:53115504:A:C	0	53115504	C	A
16	chr16:53115861:A:G	0	53115861	G	A
16	chr16:53116823:G:A	0	53116823	A	G
16	chr16:53117014:G:A	0	53117014	A	G
16	chr16:53117989:C:T	0	53117989	T	C
16	chr16:53118049:G:A	0	53118049	A	G
16	chr16:53118236:G:A	0	53118236	A	G
16	chr16:53118336:G:A	0	53118336	A	G
16	chr16:53118541:T:G	0	53118541	G	T
16	chr16:53118759:T:A	0	53118759	A	T
16	chr16:53118877:T:C	0	53118877	C	T
16	chr16:53119560:T:C	0	53119560	C	T
16	chr16:53119620:A:G	0	53119620	G	A
16	chr16:53119989:G:C	0	53119989	C	G
16	chr16:53120449:A:G	0	53120449	G	A
16	chr16:53120620:T:A	0	53120620	A	T
16	chr16:53120794:C:T	0	53120794	T	C
16	chr16:53120920:C:T	0	53120920	T	C
16	chr16:53122165:GT:G	0	53122165	G	GT
16	chr16:53123713:G:A	0	53123713	A	G
16	chr16:53124307:A:G	0	53124307	G	A
16	chr16:53125222:T:A	0	53125222	A	T
16	chr16:53125493:T:C	0	53125493	C	T
16	chr16:53125528:G:A	0	53125528	A	G
16	chr16:53125911:A:T	0	53125911	T	A
16	chr16:53129884:T:C	0	53129884	C	T
16	chr16:53130366:G:A	0	53130366	A	G
16	chr16:53130549:T:G	0	53130549	G	T
16	chr16:53130721:G:C	0	53130721	C	G
16	chr16:53131721:C:A	0	53131721	A	C
16	chr16:53132275:C:T	0	53132275	T	C
16	chr16:53132327:G:A	0	53132327	A	G
16	chr16:53132352:T:C	0	53132352	C	T
16	chr16:53133847:C:A	0	53133847	A	C
16	chr16:53136157:A:G	0	53136157	G	A
16	chr16:53136453:A:G	0	53136453	G	A
16	chr16:53136821:C:T	0	53136821	T	C
16	chr16:53136892:G:C	0	53136892	C	G
16	chr16:53136960:G:A	0	53136960	A	G
16	chr16:53137212:C:T	0	53137212	T	C
16	chr16:53137752:C:T	0	53137752	T	C
16	chr16:53138731:G:T	0	53138731	T	G
16	chr16:53138778:G:A	0	53138778	A	G
16	chr16:53139242:G:A	0	53139242	A	G
16	chr16:53139321:A:G	0	53139321	G	A
16	chr16:53139880:A:T	0	53139880	T	A
16	chr16:53140359:A:G	0	53140359	G	A
16	chr16:53140954:C:G	0	53140954	G	C
16	chr16:53141024:T:C	0	53141024	C	T
16	chr16:53144338:G:A	0	53144338	A	G
16	chr16:53144445:C:T	0	53144445	T	C
16	chr16:53145580:C:A	0	53145580	A	C
16	chr16:53146563:C:T	0	53146563	T	C
16	chr16:53146656:A:G	0	53146656	G	A
16	chr16:53147335:C:T	0	53147335	T	C
16	chr16:53148132:A:G	0	53148132	G	A
16	chr16:53149968:A:T	0	53149968	T	A
16	chr16:53150035:A:G	0	53150035	G	A
16	chr16:53150473:C:T	0	53150473	T	C
16	chr16:53150833:A:G	0	53150833	G	A
16	chr16:53150927:A:G	0	53150927	G	A
16	chr16:53151351:A:G	0	53151351	G	A
16	chr16:53152880:A:G	0	53152880	G	A
16	chr16:53154102:C:T	0	53154102	T	C
16	chr16:53154481:A:G	0	53154481	G	A
16	chr16:53154609:A:G	0	53154609	G	A
16	chr16:53154757:T:C	0	53154757	C	T
16	chr16:53155432:G:T	0	53155432	T	G
16	chr16:53155760:A:C	0	53155760	C	A
16	chr16:53156029:T:C	0	53156029	C	T
16	chr16:53157558:T:C	0	53157558	C	T
16	chr16:53158419:T:C	0	53158419	C	T
16	chr16:53158442:A:G	0	53158442	G	A
16	chr16:53160041:A:G	0	53160041	G	A
16	chr16:53160236:C:T	0	53160236	T	C
16	chr16:53161035:T:A	0	53161035	A	T
16	chr16:53161620:T:C	0	53161620	C	T
16	chr16:53162364:T:A	0	53162364	A	T
16	chr16:53162620:TATACTC:T	0	53162620	T	TATACTC
16	chr16:53162833:A:G	0	53162833	G	A
16	chr16:53163171:CTT:C	0	53163171	C	CTT
16	chr16:53163196:A:G	0	53163196	G	A
16	chr16:53163358:G:A	0	53163358	A	G
16	chr16:53163547:T:C	0	53163547	C	T
16	chr16:53164022:A:G	0	53164022	G	A
16	chr16:53164843:C:T	0	53164843	T	C
16	chr16:53164930:T:C	0	53164930	C	T
16	chr16:53166370:A:G	0	53166370	G	A
16	chr16:53167011:T:TA	0	53167011	TA	T
16	chr16:53167166:C:A	0	53167166	A	C
16	chr16:53167879:G:A	0	53167879	A	G
16	chr16:53168038:A:G	0	53168038	G	A
16	chr16:53168092:T:C	0	53168092	C	T
16	chr16:53168098:G:A	0	53168098	A	G
16	chr16:53168353:A:G	0	53168353	G	A
16	chr16:53168612:G:C	0	53168612	C	G
16	chr16:53169434:T:C	0	53169434	C	T
16	chr16:53169722:A:G	0	53169722	G	A
16	chr16:53170058:TG:T	0	53170058	T	TG
16	chr16:53171589:T:C	0	53171589	C	T
16	chr16:53172056:A:G	0	53172056	G	A
16	chr16:53172472:C:T	0	53172472	T	C
16	chr16:53172621:A:G	0	53172621	G	A
16	chr16:53173281:G:A	0	53173281	A	G
16	chr16:53173530:T:C	0	53173530	C	T
16	chr16:53173553:T:A	0	53173553	A	T
16	chr16:53173556:T:A	0	53173556	A	T
16	chr16:53173975:T:C	0	53173975	C	T
16	chr16:53174169:A:G	0	53174169	G	A
16	chr16:53174887:C:T	0	53174887	T	C
16	chr16:53175965:T:C	0	53175965	C	T
16	chr16:53176198:C:A	0	53176198	A	C
16	chr16:53176641:G:C	0	53176641	C	G
16	chr16:53176876:A:G	0	53176876	G	A
16	chr16:53177251:T:C	0	53177251	C	T
16	chr16:53177473:C:T	0	53177473	T	C
16	chr16:53177720:C:T	0	53177720	T	C
16	chr16:53177753:G:A	0	53177753	A	G
16	chr16:53177940:C:T	0	53177940	T	C
16	chr16:53178869:C:T	0	53178869	T	C
16	chr16:53179165:T:C	0	53179165	C	T
16	chr16:53179507:A:G	0	53179507	G	A
16	chr16:53180179:G:A	0	53180179	A	G
16	chr16:53180539:A:G	0	53180539	G	A
16	chr16:53180955:G:A	0	53180955	A	G
16	chr16:53181788:G:A	0	53181788	A	G
16	chr16:53182059:A:G	0	53182059	G	A
16	chr16:53182567:A:T	0	53182567	T	A
16	chr16:53183200:T:C	0	53183200	C	T
16	chr16:53183940:T:C	0	53183940	C	T
16	chr16:53183983:C:T	0	53183983	T	C
16	chr16:53184494:G:A	0	53184494	A	G
16	chr16:53184931:A:T	0	53184931	T	A
16	chr16:53185214:G:A	0	53185214	A	G
16	chr16:53186663:G:A	0	53186663	A	G
16	chr16:53186730:C:G	0	53186730	G	C
16	chr16:53188058:T:G	0	53188058	G	T
16	chr16:53189538:A:C	0	53189538	C	A
16	chr16:53189559:T:A	0	53189559	A	T
16	chr16:53190275:G:T	0	53190275	T	G
16	chr16:53191448:C:G	0	53191448	G	C
16	chr16:53192186:A:G	0	53192186	G	A
16	chr16:53193306:G:A	0	53193306	A	G
16	chr16:53193422:G:A	0	53193422	A	G
16	chr16:53193469:C:A	0	53193469	A	C
16	chr16:53194521:G:A	0	53194521	A	G
16	chr16:53195329:A:C	0	53195329	C	A
16	chr16:53195637:C:G	0	53195637	G	C
16	chr16:53196430:T:C	0	53196430	C	T
16	chr16:53196746:A:G	0	53196746	G	A
16	chr16:53198101:C:T	0	53198101	T	C
16	chr16:53198229:C:T	0	53198229	T	C
16	chr16:53199308:T:A	0	53199308	A	T
16	chr16:53199363:T:C	0	53199363	C	T
16	chr16:53199751:T:C	0	53199751	C	T
16	chr16:53200263:T:C	0	53200263	C	T
16	chr16:53201509:G:A	0	53201509	A	G
16	chr16:53202243:T:C	0	53202243	C	T
16	chr16:53202766:C:T	0	53202766	T	C
16	chr16:53204428:C:T	0	53204428	T	C
16	chr16:53205165:T:C	0	53205165	C	T
16	chr16:53205249:C:G	0	53205249	G	C
16	chr16:53206497:A:G	0	53206497	G	A
16	chr16:53206697:A:G	0	53206697	G	A
16	chr16:53207851:G:A	0	53207851	A	G
16	chr16:53209040:T:C	0	53209040	C	T
16	chr16:53211731:C:CTT	0	53211731	CTT	C
16	chr16:53212262:A:G	0	53212262	G	A
16	chr16:53212641:G:A	0	53212641	A	G
16	chr16:53213846:T:C	0	53213846	C	T
16	chr16:53214517:G:GTAAGT	0	53214517	GTAAGT	G
16	chr16:53214602:C:T	0	53214602	T	C
16	chr16:53214662:G:A	0	53214662	A	G
16	chr16:53215720:G:C	0	53215720	C	G
16	chr16:53215788:G:A	0	53215788	A	G
16	chr16:53215951:C:T	0	53215951	T	C
16	chr16:53215956:A:G	0	53215956	G	A
16	chr16:53217014:G:A	0	53217014	A	G
16	chr16:53217167:G:A	0	53217167	A	G
16	chr16:53217411:G:A	0	53217411	A	G
16	chr16:53217618:C:T	0	53217618	T	C
16	chr16:53218108:C:T	0	53218108	T	C
16	chr16:53218625:C:T	0	53218625	T	C
16	chr16:53219798:T:C	0	53219798	C	T
16	chr16:53219807:A:G	0	53219807	G	A
16	chr16:53220264:G:A	0	53220264	A	G
16	chr16:53220758:A:G	0	53220758	G	A
16	chr16:53222137:T:C	0	53222137	C	T
16	chr16:53222582:T:A	0	53222582	A	T
16	chr16:53224362:G:A	0	53224362	A	G
16	chr16:53225293:T:C	0	53225293	C	T
16	chr16:53226247:T:A	0	53226247	A	T
16	chr16:53226976:G:A	0	53226976	A	G
16	chr16:53228616:C:T	0	53228616	T	C
16	chr16:53229052:C:T	0	53229052	T	C
16	chr16:53230026:G:T	0	53230026	T	G
16	chr16:53231254:T:A	0	53231254	A	T
16	chr16:53233467:C:T	0	53233467	T	C
16	chr16:53233797:C:T	0	53233797	T	C
16	chr16:53234150:T:C	0	53234150	C	T
16	chr16:53234511:A:G	0	53234511	G	A
16	chr16:53234558:CT:C	0	53234558	C	CT
16	chr16:53235119:GC:G	0	53235119	G	GC
16	chr16:53235404:T:A	0	53235404	A	T
16	chr16:53236420:C:T	0	53236420	T	C
16	chr16:53236840:T:A	0	53236840	A	T
16	chr16:53237145:A:G	0	53237145	G	A
16	chr16:53237337:T:C	0	53237337	C	T
16	chr16:53237868:T:C	0	53237868	C	T
16	chr16:53238059:T:C	0	53238059	C	T
16	chr16:53238653:C:T	0	53238653	T	C
16	chr16:53240566:A:T	0	53240566	T	A
16	chr16:53243165:C:T	0	53243165	T	C
16	chr16:53243266:A:G	0	53243266	G	A
16	chr16:53243442:C:T	0	53243442	T	C
16	chr16:53244773:C:T	0	53244773	T	C
16	chr16:53245099:G:A	0	53245099	A	G
16	chr16:53246435:A:G	0	53246435	G	A
16	chr16:53247005:A:G	0	53247005	G	A
16	chr16:53248291:G:A	0	53248291	A	G
16	chr16:53249097:T:C	0	53249097	C	T
16	chr16:53249554:T:C	0	53249554	C	T
16	chr16:53250054:G:A	0	53250054	A	G
16	chr16:53251010:T:C	0	53251010	C	T
16	chr16:53251044:A:G	0	53251044	G	A
16	chr16:53251391:A:C	0	53251391	C	A
16	chr16:53251966:C:A	0	53251966	A	C
16	chr16:53253631:T:C	0	53253631	C	T
16	chr16:53254184:A:C	0	53254184	C	A
16	chr16:53255195:A:T	0	53255195	T	A
16	chr16:53255300:C:A	0	53255300	A	C
16	chr16:53256186:G:A	0	53256186	A	G
16	chr16:53256598:C:T	0	53256598	T	C
16	chr16:53256677:A:G	0	53256677	G	A
16	chr16:53256929:A:G	0	53256929	G	A
16	chr16:53257632:T:C	0	53257632	C	T
16	chr16:53257765:T:G	0	53257765	G	T
16	chr16:53257872:G:A	0	53257872	A	G
16	chr16:53259299:A:G	0	53259299	G	A
16	chr16:53263483:T:C	0	53263483	C	T
16	chr16:53263773:T:G	0	53263773	G	T
16	chr16:53263895:G:T	0	53263895	T	G
16	chr16:53264471:G:C	0	53264471	C	G
16	chr16:53265848:CAT:C	0	53265848	C	CAT
16	chr16:53266102:C:T	0	53266102	T	C
16	chr16:53266575:A:T	0	53266575	T	A
16	chr16:53268471:G:A	0	53268471	A	G
16	chr16:53269152:A:G	0	53269152	G	A
16	chr16:53269310:A:G	0	53269310	G	A
16	chr16:53269971:T:A	0	53269971	A	T
16	chr16:53270468:C:T	0	53270468	T	C
16	chr16:53270752:G:A	0	53270752	A	G
16	chr16:53271182:A:G	0	53271182	G	A
16	chr16:53272850:C:T	0	53272850	T	C
16	chr16:53274403:A:T	0	53274403	T	A
16	chr16:53274902:C:T	0	53274902	T	C
16	chr16:53275833:T:C	0	53275833	C	T
16	chr16:53276464:C:T	0	53276464	T	C
16	chr16:53276740:A:G	0	53276740	G	A
16	chr16:53276904:G:T	0	53276904	T	G
16	chr16:53277502:A:G	0	53277502	G	A
16	chr16:53278161:A:G	0	53278161	G	A
16	chr16:53278239:A:G	0	53278239	G	A
16	chr16:53278879:G:A	0	53278879	A	G
16	chr16:53279201:T:C	0	53279201	C	T
16	chr16:53279333:G:T	0	53279333	T	G
16	chr16:53279754:A:G	0	53279754	G	A
16	chr16:53280047:A:G	0	53280047	G	A
16	chr16:53280619:T:G	0	53280619	G	T
16	chr16:53280767:C:T	0	53280767	T	C
16	chr16:53280862:C:T	0	53280862	T	C
16	chr16:53281268:A:C	0	53281268	C	A
16	chr16:53281898:A:G	0	53281898	G	A
16	chr16:53282655:T:C	0	53282655	C	T
16	chr16:53282942:A:G	0	53282942	G	A
16	chr16:53283406:AATGTGCTT:A	0	53283406	A	AATGTGCTT
16	chr16:53283976:C:T	0	53283976	T	C
16	chr16:53284521:A:G	0	53284521	G	A
16	chr16:53285021:C:T	0	53285021	T	C
16	chr16:53285040:T:C	0	53285040	C	T
16	chr16:53285933:A:G	0	53285933	G	A
16	chr16:53286113:G:A	0	53286113	A	G
16	chr16:53287323:C:T	0	53287323	T	C
16	chr16:53287697:G:A	0	53287697	A	G
16	chr16:53287822:T:C	0	53287822	C	T
16	chr16:53288208:T:C	0	53288208	C	T
16	chr16:53288281:A:G	0	53288281	G	A
16	chr16:53289001:G:C	0	53289001	C	G
16	chr16:53289213:G:A	0	53289213	A	G
16	chr16:53289384:A:T	0	53289384	T	A
16	chr16:53289528:G:A	0	53289528	A	G
16	chr16:53289837:C:T	0	53289837	T	C
16	chr16:53289968:A:G	0	53289968	G	A
16	chr16:53290146:T:C	0	53290146	C	T
16	chr16:53290527:T:C	0	53290527	C	T
16	chr16:53291685:C:A	0	53291685	A	C
16	chr16:53291779:G:A	0	53291779	A	G
16	chr16:53292948:G:A	0	53292948	A	G
16	chr16:53293129:A:G	0	53293129	G	A
16	chr16:53293506:C:G	0	53293506	G	C
16	chr16:53293509:G:A	0	53293509	A	G
16	chr16:53294067:T:C	0	53294067	C	T
16	chr16:53294875:T:C	0	53294875	C	T
16	chr16:53295572:G:A	0	53295572	A	G
16	chr16:53296026:C:G	0	53296026	G	C
16	chr16:53296216:T:A	0	53296216	A	T
16	chr16:53296489:A:G	0	53296489	G	A
16	chr16:53297679:A:T	0	53297679	T	A
16	chr16:53298028:A:C	0	53298028	C	A
16	chr16:53298278:G:A	0	53298278	A	G
16	chr16:53298530:T:C	0	53298530	C	T
16	chr16:53299657:G:T	0	53299657	T	G
16	chr16:53300404:C:T	0	53300404	T	C
16	chr16:53300414:C:CA	0	53300414	CA	C
16	chr16:53300930:A:G	0	53300930	G	A
16	chr16:53301052:A:G	0	53301052	G	A
16	chr16:53302214:A:G	0	53302214	G	A
16	chr16:53302534:T:A	0	53302534	A	T
16	chr16:53302731:T:C	0	53302731	C	T
16	chr16:53304974:A:G	0	53304974	G	A
16	chr16:53304986:G:T	0	53304986	T	G
16	chr16:53305964:C:T	0	53305964	T	C
16	chr16:53306168:G:A	0	53306168	A	G
16	chr16:53306536:A:G	0	53306536	G	A
16	chr16:53306559:T:C	0	53306559	C	T
16	chr16:53307406:C:T	0	53307406	T	C
16	chr16:53308542:C:T	0	53308542	T	C
16	chr16:53308948:C:T	0	53308948	T	C
16	chr16:53309159:T:G	0	53309159	G	T
16	chr16:53309267:T:C	0	53309267	C	T
16	chr16:53309688:A:G	0	53309688	G	A
16	chr16:53309961:T:G	0	53309961	G	T
16	chr16:53310399:G:C	0	53310399	C	G
16	chr16:53310969:C:T	0	53310969	T	C
16	chr16:53311123:T:C	0	53311123	C	T
16	chr16:53311193:T:C	0	53311193	C	T
16	chr16:53311926:CA:C	0	53311926	C	CA
16	chr16:53314295:T:A	0	53314295	A	T
16	chr16:53314671:T:C	0	53314671	C	T
16	chr16:53315088:G:A	0	53315088	A	G
16	chr16:53315316:A:T	0	53315316	T	A
16	chr16:53315619:C:T	0	53315619	T	C
16	chr16:53315759:A:G	0	53315759	G	A
16	chr16:53315875:G:A	0	53315875	A	G
16	chr16:53316129:G:A	0	53316129	A	G
16	chr16:53316186:T:C	0	53316186	C	T
16	chr16:53316870:A:C	0	53316870	C	A
16	chr16:53316927:G:A	0	53316927	A	G
16	chr16:53317194:G:T	0	53317194	T	G
16	chr16:53317553:C:G	0	53317553	G	C
16	chr16:53317572:A:G	0	53317572	G	A
16	chr16:53318417:T:C	0	53318417	C	T
16	chr16:53318777:A:G	0	53318777	G	A
16	chr16:53319423:T:C	0	53319423	C	T
16	chr16:53319577:C:T	0	53319577	T	C
16	chr16:53320485:A:G	0	53320485	G	A
16	chr16:53320819:C:A	0	53320819	A	C
16	chr16:53321918:A:G	0	53321918	G	A
16	chr16:53325618:T:A	0	53325618	A	T
16	chr16:53326361:G:T	0	53326361	T	G
16	chr16:53326770:A:C	0	53326770	C	A
16	chr16:53327953:C:A	0	53327953	A	C
16	chr16:53328039:C:T	0	53328039	T	C
16	chr16:53328319:A:T	0	53328319	T	A
16	chr16:53328363:C:T	0	53328363	T	C
16	chr16:53329389:T:C	0	53329389	C	T
16	chr16:53329773:G:A	0	53329773	A	G
16	chr16:53330433:TAAC:T	0	53330433	T	TAAC
16	chr16:53330567:T:A	0	53330567	A	T
16	chr16:53331748:T:A	0	53331748	A	T
16	chr16:53331885:T:TA	0	53331885	TA	T
16	chr16:53332310:T:C	0	53332310	C	T
16	chr16:53332636:T:G	0	53332636	G	T
16	chr16:53332948:C:T	0	53332948	T	C
16	chr16:53333197:A:G	0	53333197	G	A
16	chr16:53333280:C:T	0	53333280	T	C
16	chr16:53334021:G:A	0	53334021	A	G
16	chr16:53334264:A:G	0	53334264	G	A
16	chr16:53334858:T:C	0	53334858	C	T
16	chr16:53334867:A:G	0	53334867	G	A
16	chr16:53335375:A:G	0	53335375	G	A
16	chr16:53335436:T:C	0	53335436	C	T
16	chr16:53335602:G:A	0	53335602	A	G
16	chr16:53336072:G:A	0	53336072	A	G
16	chr16:53336109:T:C	0	53336109	C	T
16	chr16:53336244:T:C	0	53336244	C	T
16	chr16:53336452:C:T	0	53336452	T	C
16	chr16:53336480:G:A	0	53336480	A	G
16	chr16:53337296:G:A	0	53337296	A	G
16	chr16:53337551:A:G	0	53337551	G	A
16	chr16:53337876:A:T	0	53337876	T	A
16	chr16:53338049:T:C	0	53338049	C	T
16	chr16:53338677:T:C	0	53338677	C	T
16	chr16:53339236:C:G	0	53339236	G	C
16	chr16:53339690:T:A	0	53339690	A	T
16	chr16:53339758:A:G	0	53339758	G	A
16	chr16:53341152:C:T	0	53341152	T	C
16	chr16:53341297:A:C	0	53341297	C	A
16	chr16:53341314:G:C	0	53341314	C	G
16	chr16:53341733:G:C	0	53341733	C	G
16	chr16:53341791:T:C	0	53341791	C	T
16	chr16:53341931:T:A	0	53341931	A	T
16	chr16:53342039:G:A	0	53342039	A	G
16	chr16:53342052:T:C	0	53342052	C	T
16	chr16:53342229:T:C	0	53342229	C	T
16	chr16:53342879:A:G	0	53342879	G	A
16	chr16:53343018:G:A	0	53343018	A	G
16	chr16:53343091:A:G	0	53343091	G	A
16	chr16:53343512:C:T	0	53343512	T	C
16	chr16:53344235:T:C	0	53344235	C	T
16	chr16:53344458:C:A	0	53344458	A	C
16	chr16:53344688:T:G	0	53344688	G	T
16	chr16:53345259:G:T	0	53345259	T	G
16	chr16:53346817:T:C	0	53346817	C	T
16	chr16:53349901:C:G	0	53349901	G	C
16	chr16:53350383:G:C	0	53350383	C	G
16	chr16:53352485:T:C	0	53352485	C	T
16	chr16:53353569:A:T	0	53353569	T	A
16	chr16:53354017:G:A	0	53354017	A	G
16	chr16:53354245:A:T	0	53354245	T	A
16	chr16:53354548:A:G	0	53354548	G	A
16	chr16:53354857:A:G	0	53354857	G	A
16	chr16:53356530:T:C	0	53356530	C	T
16	chr16:53357761:A:G	0	53357761	G	A
16	chr16:53358943:TA:T	0	53358943	T	TA
16	chr16:53359964:A:G	0	53359964	G	A
16	chr16:53360374:A:G	0	53360374	G	A
16	chr16:53360553:C:G	0	53360553	G	C
16	chr16:53361121:C:CAG	0	53361121	CAG	C
16	chr16:53361123:ACT:A	0	53361123	A	ACT
16	chr16:53361242:T:C	0	53361242	C	T
16	chr16:53361244:G:C	0	53361244	C	G
16	chr16:53361325:A:G	0	53361325	G	A
16	chr16:53361529:T:C	0	53361529	C	T
16	chr16:53362444:T:C	0	53362444	C	T
16	chr16:53362895:C:T	0	53362895	T	C
16	chr16:53362987:A:T	0	53362987	T	A
16	chr16:53363891:C:T	0	53363891	T	C
16	chr16:53365674:G:T	0	53365674	T	G
16	chr16:53367820:G:A	0	53367820	A	G
16	chr16:53368259:C:G	0	53368259	G	C
16	chr16:53368848:C:T	0	53368848	T	C
16	chr16:53370092:T:C	0	53370092	C	T
16	chr16:53370291:C:A	0	53370291	A	C
16	chr16:53370991:T:A	0	53370991	A	T
16	chr16:53371804:T:C	0	53371804	C	T
16	chr16:53372536:G:A	0	53372536	A	G
16	chr16:53373594:C:G	0	53373594	G	C
16	chr16:53373824:A:T	0	53373824	T	A
16	chr16:53373855:A:C	0	53373855	C	A
16	chr16:53373916:G:C	0	53373916	C	G
16	chr16:53373930:A:G	0	53373930	G	A
16	chr16:53374550:T:C	0	53374550	C	T
16	chr16:53375316:C:T	0	53375316	T	C
16	chr16:53375363:G:A	0	53375363	A	G
16	chr16:53376796:G:C	0	53376796	C	G
16	chr16:53378249:T:C	0	53378249	C	T
16	chr16:53378360:G:T	0	53378360	T	G
16	chr16:53378396:T:C	0	53378396	C	T
16	chr16:53378507:T:C	0	53378507	C	T
16	chr16:53378584:T:G	0	53378584	G	T
16	chr16:53379024:A:T	0	53379024	T	A
16	chr16:53379404:T:C	0	53379404	C	T
16	chr16:53380292:G:A	0	53380292	A	G
16	chr16:53380844:G:A	0	53380844	A	G
16	chr16:53380951:T:A	0	53380951	A	T
16	chr16:53381002:A:G	0	53381002	G	A
16	chr16:53381126:C:A	0	53381126	A	C
16	chr16:53381332:G:A	0	53381332	A	G
16	chr16:53381494:C:T	0	53381494	T	C
16	chr16:53381841:C:T	0	53381841	T	C
16	chr16:53382407:T:G	0	53382407	G	T
16	chr16:53382710:G:A	0	53382710	A	G
16	chr16:53383531:A:G	0	53383531	G	A
16	chr16:53383975:A:G	0	53383975	G	A
16	chr16:53384968:G:A	0	53384968	A	G
16	chr16:53385025:C:T	0	53385025	T	C
16	chr16:53385699:C:T	0	53385699	T	C
16	chr16:53386915:T:A	0	53386915	A	T
16	chr16:53387202:T:C	0	53387202	C	T
16	chr16:53387327:G:A	0	53387327	A	G
16	chr16:53388447:T:G	0	53388447	G	T
16	chr16:53389446:G:A	0	53389446	A	G
16	chr16:53389675:T:C	0	53389675	C	T
16	chr16:53389677:G:A	0	53389677	A	G
16	chr16:53389971:A:T	0	53389971	T	A
16	chr16:53394937:C:G	0	53394937	G	C
16	chr16:53395261:C:T	0	53395261	T	C
16	chr16:53395268:C:T	0	53395268	T	C
16	chr16:53395293:T:C	0	53395293	C	T
16	chr16:53395863:G:A	0	53395863	A	G
16	chr16:53396388:C:T	0	53396388	T	C
16	chr16:53397263:G:A	0	53397263	A	G
16	chr16:53397351:T:G	0	53397351	G	T
16	chr16:53397499:T:C	0	53397499	C	T
16	chr16:53398154:C:T	0	53398154	T	C
16	chr16:53398307:C:G	0	53398307	G	C
16	chr16:53399046:G:A	0	53399046	A	G
16	chr16:53399234:G:A	0	53399234	A	G
16	chr16:53400001:G:A	0	53400001	A	G
16	chr16:53404024:T:G	0	53404024	G	T
16	chr16:53404265:A:G	0	53404265	G	A
16	chr16:53404267:A:T	0	53404267	T	A
16	chr16:53405497:T:C	0	53405497	C	T
16	chr16:53408246:T:C	0	53408246	C	T
16	chr16:53408373:TAGAC:T	0	53408373	T	TAGAC
16	chr16:53408694:G:A	0	53408694	A	G
16	chr16:53409724:C:A	0	53409724	A	C
16	chr16:53411163:A:T	0	53411163	T	A
16	chr16:53411446:T:C	0	53411446	C	T
16	chr16:53412845:T:C	0	53412845	C	T
16	chr16:53414065:G:A	0	53414065	A	G
16	chr16:53415152:G:T	0	53415152	T	G
16	chr16:53417190:TCA:T	0	53417190	T	TCA
16	chr16:53418308:CACT:C	0	53418308	C	CACT
16	chr16:53420027:T:G	0	53420027	G	T
16	chr16:53420165:A:G	0	53420165	G	A
16	chr16:53421471:C:T	0	53421471	T	C
16	chr16:53422364:T:C	0	53422364	C	T
16	chr16:53422479:G:C	0	53422479	C	G
16	chr16:53422749:G:A	0	53422749	A	G
16	chr16:53423389:G:A	0	53423389	A	G
16	chr16:53424900:G:A	0	53424900	A	G
16	chr16:53425833:G:A	0	53425833	A	G
16	chr16:53426485:A:G	0	53426485	G	A
16	chr16:53433810:A:G	0	53433810	G	A
16	chr16:53434114:G:C	0	53434114	C	G
16	chr16:53435050:C:T	0	53435050	T	C
16	chr16:53437445:T:G	0	53437445	G	T
16	chr16:53438473:G:A	0	53438473	A	G
16	chr16:53440196:C:T	0	53440196	T	C
16	chr16:53440248:T:C	0	53440248	C	T
16	chr16:53440656:C:T	0	53440656	T	C
16	chr16:53440781:C:T	0	53440781	T	C
16	chr16:53441738:A:G	0	53441738	G	A
16	chr16:53442130:C:T	0	53442130	T	C
16	chr16:53442892:G:A	0	53442892	A	G
16	chr16:53443820:TGGG:T	0	53443820	T	TGGG
16	chr16:53444110:G:A	0	53444110	A	G
16	chr16:53445740:G:A	0	53445740	A	G
16	chr16:53446200:C:T	0	53446200	T	C
16	chr16:53446797:C:T	0	53446797	T	C
16	chr16:53447500:A:G	0	53447500	G	A
16	chr16:53447510:G:C	0	53447510	C	G
16	chr16:53448453:G:A	0	53448453	A	G
16	chr16:53448780:G:A	0	53448780	A	G
16	chr16:53449226:A:G	0	53449226	G	A
16	chr16:53449464:A:G	0	53449464	G	A
16	chr16:53450068:C:A	0	53450068	A	C
16	chr16:53453306:C:T	0	53453306	T	C
16	chr16:53455793:G:A	0	53455793	A	G
16	chr16:53462686:G:A	0	53462686	A	G
16	chr16:53463505:G:T	0	53463505	T	G
16	chr16:53463862:C:T	0	53463862	T	C
16	chr16:53464490:T:C	0	53464490	C	T
16	chr16:53465687:A:G	0	53465687	G	A
16	chr16:53465813:T:C	0	53465813	C	T
16	chr16:53467982:A:G	0	53467982	G	A
16	chr16:53468034:G:A	0	53468034	A	G
16	chr16:53468256:A:T	0	53468256	T	A
16	chr16:53470022:G:A	0	53470022	A	G
16	chr16:53470031:C:G	0	53470031	G	C
16	chr16:53470809:T:C	0	53470809	C	T
16	chr16:53471465:T:C	0	53471465	C	T
16	chr16:53474258:T:C	0	53474258	C	T
16	chr16:53474595:C:T	0	53474595	T	C
16	chr16:53474728:G:A	0	53474728	A	G
16	chr16:53475219:G:A	0	53475219	A	G
16	chr16:53476024:G:A	0	53476024	A	G
16	chr16:53476592:A:G	0	53476592	G	A
16	chr16:53476775:G:A	0	53476775	A	G
16	chr16:53476819:T:C	0	53476819	C	T
16	chr16:53478014:G:A	0	53478014	A	G
16	chr16:53478576:G:A	0	53478576	A	G
16	chr16:53479143:T:C	0	53479143	C	T
16	chr16:53479540:C:G	0	53479540	G	C
16	chr16:53480908:C:T	0	53480908	T	C
16	chr16:53480938:C:A	0	53480938	A	C
16	chr16:53481181:T:C	0	53481181	C	T
16	chr16:53482047:T:C	0	53482047	C	T
16	chr16:53482764:C:T	0	53482764	T	C
16	chr16:53482912:A:G	0	53482912	G	A
16	chr16:53483038:A:T	0	53483038	T	A
16	chr16:53483330:G:A	0	53483330	A	G
16	chr16:53483979:TAA:T	0	53483979	T	TAA
16	chr16:53484316:T:C	0	53484316	C	T
16	chr16:53484774:G:T	0	53484774	T	G
16	chr16:53485123:T:C	0	53485123	C	T
16	chr16:53486701:G:A	0	53486701	A	G
16	chr16:53486892:A:G	0	53486892	G	A
16	chr16:53487086:T:C	0	53487086	C	T
16	chr16:53488260:T:C	0	53488260	C	T
16	chr16:53488837:T:C	0	53488837	C	T
16	chr16:53490035:AG:A	0	53490035	A	AG
16	chr16:53491721:A:C	0	53491721	C	A
16	chr16:53492639:C:T	0	53492639	T	C
16	chr16:53499315:A:C	0	53499315	C	A
16	chr16:53499430:T:C	0	53499430	C	T
16	chr16:53499889:C:G	0	53499889	G	C
16	chr16:53501364:C:G	0	53501364	G	C
16	chr16:53502433:C:T	0	53502433	T	C
16	chr16:53503511:C:A	0	53503511	A	C
16	chr16:53503669:A:G	0	53503669	G	A
16	chr16:53503829:C:T	0	53503829	T	C
16	chr16:53505597:C:G	0	53505597	G	C
16	chr16:53506383:G:A	0	53506383	A	G
16	chr16:53506675:G:T	0	53506675	T	G
16	chr16:53507186:C:T	0	53507186	T	C
16	chr16:53507209:C:T	0	53507209	T	C
16	chr16:53507253:AAAGT:A	0	53507253	A	AAAGT
16	chr16:53507462:G:A	0	53507462	A	G
16	chr16:53507478:C:T	0	53507478	T	C
16	chr16:53507510:C:T	0	53507510	T	C
16	chr16:53507566:C:T	0	53507566	T	C
16	chr16:53507927:T:C	0	53507927	C	T
16	chr16:53508481:A:C	0	53508481	C	A
16	chr16:53509016:G:A	0	53509016	A	G
16	chr16:53509021:G:A	0	53509021	A	G
16	chr16:53510127:A:C	0	53510127	C	A
16	chr16:53510130:T:C	0	53510130	C	T
16	chr16:53510718:C:G	0	53510718	G	C
16	chr16:53511888:A:G	0	53511888	G	A
16	chr16:53513297:C:T	0	53513297	T	C
16	chr16:53513684:C:CTATA	0	53513684	CTATA	C
16	chr16:53513735:C:T	0	53513735	T	C
16	chr16:53514876:T:C	0	53514876	C	T
16	chr16:53515429:C:T	0	53515429	T	C
16	chr16:53515777:C:T	0	53515777	T	C
16	chr16:53515816:A:C	0	53515816	C	A
16	chr16:53516986:G:A	0	53516986	A	G
16	chr16:53518270:C:A	0	53518270	A	C
16	chr16:53518294:T:G	0	53518294	G	T
16	chr16:53518524:T:C	0	53518524	C	T
16	chr16:53519962:A:G	0	53519962	G	A
16	chr16:53521312:T:C	0	53521312	C	T
16	chr16:53521478:C:T	0	53521478	T	C
16	chr16:53521644:C:T	0	53521644	T	C
16	chr16:53521927:C:T	0	53521927	T	C
16	chr16:53523032:C:T	0	53523032	T	C
16	chr16:53523085:A:G	0	53523085	G	A
16	chr16:53523300:G:A	0	53523300	A	G
16	chr16:53523605:T:C	0	53523605	C	T
16	chr16:53523810:A:G	0	53523810	G	A
16	chr16:53524238:G:T	0	53524238	T	G
16	chr16:53525100:G:A	0	53525100	A	G
16	chr16:53525165:A:G	0	53525165	G	A
16	chr16:53525480:G:A	0	53525480	A	G
16	chr16:53525818:G:A	0	53525818	A	G
16	chr16:53526503:T:C	0	53526503	C	T
16	chr16:53527057:T:A	0	53527057	A	T
16	chr16:53527233:C:A	0	53527233	A	C
16	chr16:53527603:G:C	0	53527603	C	G
16	chr16:53528683:G:A	0	53528683	A	G
16	chr16:53528987:A:G	0	53528987	G	A
16	chr16:53529017:G:A	0	53529017	A	G
16	chr16:53529205:C:T	0	53529205	T	C
16	chr16:53529415:T:C	0	53529415	C	T
16	chr16:53530276:A:G	0	53530276	G	A
16	chr16:53531054:T:C	0	53531054	C	T
16	chr16:53531253:A:G	0	53531253	G	A
16	chr16:53532181:T:C	0	53532181	C	T
16	chr16:53534019:C:A	0	53534019	A	C
16	chr16:53534324:T:C	0	53534324	C	T
16	chr16:53535106:G:GA	0	53535106	GA	G
16	chr16:53536855:T:G	0	53536855	G	T
16	chr16:53537079:C:T	0	53537079	T	C
16	chr16:53537251:A:T	0	53537251	T	A
16	chr16:53537558:A:G	0	53537558	G	A
16	chr16:53538734:A:G	0	53538734	G	A
16	chr16:53539034:G:A	0	53539034	A	G
16	chr16:53539266:G:A	0	53539266	A	G
16	chr16:53539692:C:T	0	53539692	T	C
16	chr16:53539747:G:A	0	53539747	A	G
16	chr16:53539821:A:G	0	53539821	G	A
16	chr16:53540521:G:A	0	53540521	A	G
16	chr16:53541255:C:T	0	53541255	T	C
16	chr16:53543185:G:A	0	53543185	A	G
16	chr16:53543607:G:T	0	53543607	T	G
16	chr16:53544801:A:G	0	53544801	G	A
16	chr16:53545946:T:C	0	53545946	C	T
16	chr16:53546370:G:C	0	53546370	C	G
16	chr16:53547207:C:A	0	53547207	A	C
16	chr16:53550640:G:A	0	53550640	A	G
16	chr16:53550814:A:G	0	53550814	G	A
16	chr16:53550817:G:A	0	53550817	A	G
16	chr16:53550911:C:T	0	53550911	T	C
16	chr16:53551009:G:A	0	53551009	A	G
16	chr16:53551472:T:A	0	53551472	A	T
16	chr16:53552265:C:T	0	53552265	T	C
16	chr16:53552273:A:G	0	53552273	G	A
16	chr16:53553770:G:A	0	53553770	A	G
16	chr16:53554008:G:A	0	53554008	A	G
16	chr16:53554152:G:A	0	53554152	A	G
16	chr16:53554447:A:G	0	53554447	G	A
16	chr16:53554597:C:T	0	53554597	T	C
16	chr16:53557837:C:T	0	53557837	T	C
16	chr16:53558446:G:T	0	53558446	T	G
16	chr16:53559959:G:A	0	53559959	A	G
16	chr16:53560592:T:C	0	53560592	C	T
16	chr16:53562292:G:A	0	53562292	A	G
16	chr16:53562454:G:A	0	53562454	A	G
16	chr16:53563114:G:T	0	53563114	T	G
16	chr16:53563662:G:A	0	53563662	A	G
16	chr16:53563693:G:A	0	53563693	A	G
16	chr16:53563802:T:C	0	53563802	C	T
16	chr16:53564208:A:G	0	53564208	G	A
16	chr16:53564398:A:G	0	53564398	G	A
16	chr16:53565725:G:A	0	53565725	A	G
16	chr16:53566098:A:G	0	53566098	G	A
16	chr16:53567760:C:T	0	53567760	T	C
16	chr16:53567914:G:A	0	53567914	A	G
16	chr16:53569511:A:G	0	53569511	G	A
16	chr16:53570618:A:T	0	53570618	T	A
16	chr16:53571304:G:A	0	53571304	A	G
16	chr16:53572317:G:A	0	53572317	A	G
16	chr16:53572427:A:G	0	53572427	G	A
16	chr16:53572659:A:G	0	53572659	G	A
16	chr16:53573974:C:T	0	53573974	T	C
16	chr16:53575305:TA:T	0	53575305	T	TA
16	chr16:53576017:A:G	0	53576017	G	A
16	chr16:53576139:A:G	0	53576139	G	A
16	chr16:53576730:C:T	0	53576730	T	C
16	chr16:53577209:C:T	0	53577209	T	C
16	chr16:53577714:T:C	0	53577714	C	T
16	chr16:53577948:A:C	0	53577948	C	A
16	chr16:53580025:T:C	0	53580025	C	T
16	chr16:53580034:T:C	0	53580034	C	T
16	chr16:53580361:G:A	0	53580361	A	G
16	chr16:53580735:G:A	0	53580735	A	G
16	chr16:53580834:C:T	0	53580834	T	C
16	chr16:53584591:T:A	0	53584591	A	T
16	chr16:53584743:G:A	0	53584743	A	G
16	chr16:53586093:G:T	0	53586093	T	G
16	chr16:53586269:A:G	0	53586269	G	A
16	chr16:53586573:C:T	0	53586573	T	C
16	chr16:53587476:T:C	0	53587476	C	T
16	chr16:53587667:G:T	0	53587667	T	G
16	chr16:53588995:G:T	0	53588995	T	G
16	chr16:53589716:T:C	0	53589716	C	T
16	chr16:53590935:G:A	0	53590935	A	G
16	chr16:53591107:T:C	0	53591107	C	T
16	chr16:53591441:G:C	0	53591441	C	G
16	chr16:53592324:G:A	0	53592324	A	G
16	chr16:53593173:T:C	0	53593173	C	T
16	chr16:53593252:C:T	0	53593252	T	C
16	chr16:53593317:T:C	0	53593317	C	T
16	chr16:53594500:C:T	0	53594500	T	C
16	chr16:53594983:G:C	0	53594983	C	G
16	chr16:53595068:T:C	0	53595068	C	T
16	chr16:53595519:G:T	0	53595519	T	G
16	chr16:53596254:C:T	0	53596254	T	C
16	chr16:53596588:AT:A	0	53596588	A	AT
16	chr16:53597184:A:G	0	53597184	G	A
16	chr16:53597573:A:T	0	53597573	T	A
16	chr16:53598674:T:C	0	53598674	C	T
16	chr16:53599149:T:G	0	53599149	G	T
16	chr16:53599169:T:C	0	53599169	C	T
16	chr16:53599283:T:C	0	53599283	C	T
16	chr16:53600383:C:T	0	53600383	T	C
16	chr16:53601339:A:C	0	53601339	C	A
16	chr16:53602021:A:T	0	53602021	T	A
16	chr16:53602088:G:A	0	53602088	A	G
16	chr16:53602497:C:T	0	53602497	T	C
16	chr16:53603013:A:G	0	53603013	G	A
16	chr16:53603086:C:A	0	53603086	A	C
16	chr16:53603142:C:T	0	53603142	T	C
16	chr16:53604536:G:A	0	53604536	A	G
16	chr16:53605526:C:T	0	53605526	T	C
16	chr16:53606473:C:T	0	53606473	T	C
16	chr16:53606674:C:T	0	53606674	T	C
16	chr16:53607066:G:T	0	53607066	T	G
16	chr16:53607142:CT:C	0	53607142	C	CT
16	chr16:53608912:T:G	0	53608912	G	T
16	chr16:53609191:C:T	0	53609191	T	C
16	chr16:53609669:G:T	0	53609669	T	G
16	chr16:53609747:C:T	0	53609747	T	C
16	chr16:53610333:A:C	0	53610333	C	A
16	chr16:53611482:T:C	0	53611482	C	T
16	chr16:53611920:T:A	0	53611920	A	T
16	chr16:53611926:C:T	0	53611926	T	C
16	chr16:53612064:C:T	0	53612064	T	C
16	chr16:53612101:T:C	0	53612101	C	T
16	chr16:53612320:A:G	0	53612320	G	A
16	chr16:53612621:G:A	0	53612621	A	G
16	chr16:53612780:T:C	0	53612780	C	T
16	chr16:53613139:G:A	0	53613139	A	G
16	chr16:53614570:G:A	0	53614570	A	G
16	chr16:53615256:C:T	0	53615256	T	C
16	chr16:53615276:A:G	0	53615276	G	A
16	chr16:53616751:C:A	0	53616751	A	C
16	chr16:53618606:A:G	0	53618606	G	A
```
