## Supplementary material for "Characterization of shared and ancestry-specific signals driving complex traits using multi-ancestry fine-mapping": mesusieoutput

```
                 eur          afr      eur_afr
   [1,] 0.0001474140 2.459742e-04 5.477936e-05
   [2,] 0.0002225359 1.993336e-04 9.083041e-05
   [3,] 0.0001473123 2.109625e-04 5.280464e-05
   [4,] 0.0001672820 1.379280e-04 4.111752e-05
   [5,] 0.0001902346 1.672987e-04 4.893081e-05
   [6,] 0.0001653909 1.115110e-04 3.680765e-05
   [7,] 0.0001885376 1.901767e-04 6.100806e-05
   [8,] 0.0001643351 1.188609e-04 3.909467e-05
   [9,] 0.0001557723 2.604774e-04 4.831709e-05
  [10,] 0.0002159646 1.991504e-04 8.018220e-05
  [11,] 0.0001663437 1.351689e-04 4.294772e-05
  [12,] 0.0001550951 2.066114e-04 4.403047e-05
  [13,] 0.0001904343 1.630639e-04 4.787287e-05
  [14,] 0.0001879519 1.909407e-04 5.995815e-05
  [15,] 0.0001883445 1.912709e-04 6.026328e-05
  [16,] 0.0001878715 1.323901e-04 4.232624e-05
  [17,] 0.0001670489 1.408468e-04 4.345200e-05
  [18,] 0.0001902371 1.636718e-04 4.810775e-05
  [19,] 0.0001672002 3.018916e-04 8.862583e-05
  [20,] 0.0001883364 1.894154e-04 5.953980e-05
  [21,] 0.0001879624 1.906507e-04 5.985025e-05
  [22,] 0.0001883464 1.909813e-04 6.011513e-05
  [23,] 0.0001770968 1.437065e-04 4.564550e-05
  [24,] 0.0001888911 1.905088e-04 6.115758e-05
  [25,] 0.0001902457 1.603495e-04 4.734545e-05
  [26,] 0.0001692915 1.197840e-04 3.708914e-05
  [27,] 0.0001698665 1.443181e-04 5.071216e-05
  [28,] 0.0001898373 1.651493e-04 4.868326e-05
  [29,] 0.0001847885 1.956844e-04 5.657461e-05
  [30,] 0.0001887911 1.667409e-04 4.977734e-05
  [31,] 0.0002024477 1.747111e-04 6.085899e-05
  [32,] 0.0001535042 2.434596e-04 4.785761e-05
  [33,] 0.0001660372 1.620744e-04 5.474537e-05
  [34,] 0.0001684556 1.430940e-04 4.657525e-05
  [35,] 0.0001872600 1.897803e-04 5.892095e-05
  [36,] 0.0001540873 2.791741e-04 5.079952e-05
  [37,] 0.0001899192 1.609025e-04 4.763550e-05
  [38,] 0.0001684302 1.286733e-04 4.167613e-05
  [39,] 0.0001883512 2.043819e-04 6.358046e-05
  [40,] 0.0001684728 3.160881e-04 1.009558e-04
  [41,] 0.0001677658 1.304218e-04 4.442727e-05
  [42,] 0.0001901379 1.655007e-04 4.857463e-05
  [43,] 0.0001902161 1.650565e-04 4.843496e-05
  [44,] 0.0001884407 1.961885e-04 6.024662e-05
  [45,] 0.0001963691 1.755307e-04 5.823872e-05
  [46,] 0.0001966460 1.755534e-04 5.835666e-05
  [47,] 0.0001632339 1.479677e-04 4.710826e-05
  [48,] 0.0001524830 2.527789e-04 4.930904e-05
  [49,] 0.0001885451 1.924905e-04 6.178587e-05
  [50,] 0.0001925356 1.620238e-04 4.685733e-05
  [51,] 0.0001889056 1.903887e-04 6.114058e-05
  [52,] 0.0001886796 1.913955e-04 6.162861e-05
  [53,] 0.0001557863 2.625464e-04 4.849295e-05
  [54,] 0.0001554036 2.624029e-04 4.863117e-05
  [55,] 0.0001557873 2.624029e-04 4.845912e-05
  [56,] 0.0001886865 1.901378e-04 6.119998e-05
  [57,] 0.0001686733 1.286642e-04 4.473078e-05
  [58,] 0.0001676879 1.439449e-04 4.627614e-05
  [59,] 0.0001702636 1.350398e-04 4.733220e-05
  [60,] 0.0001670750 1.456458e-04 4.618785e-05
  [61,] 0.0001936461 1.665698e-04 4.715091e-05
  [62,] 0.0001694322 1.201824e-04 3.675543e-05
  [63,] 0.0001795019 4.113234e-04 1.450265e-04
  [64,] 0.0001547469 2.668311e-04 4.933605e-05
  [65,] 0.0001906279 1.692472e-04 4.935593e-05
  [66,] 0.0001883493 1.924905e-04 6.136099e-05
  [67,] 0.0001880274 1.919338e-04 6.051807e-05
  [68,] 0.0001885381 1.914027e-04 6.136199e-05
  [69,] 0.0001697222 2.636377e-04 8.502988e-05
  [70,] 0.0001560800 2.478097e-04 4.710488e-05
  [71,] 0.0001949181 2.241931e-04 1.041289e-04
  [72,] 0.0001934067 1.672038e-04 4.761846e-05
  [73,] 0.0001886600 1.924818e-04 6.196361e-05
  [74,] 0.0001928791 1.627400e-04 4.687295e-05
  [75,] 0.0001905531 1.673596e-04 4.880088e-05
  [76,] 0.0001658846 1.675076e-04 5.660554e-05
  [77,] 0.0001883811 1.907019e-04 6.011387e-05
  [78,] 0.0001866728 1.882513e-04 7.392886e-05
  [79,] 0.0001902464 1.637241e-04 4.812981e-05
  [80,] 0.0001900135 1.628700e-04 4.805523e-05
  [81,] 0.0001883950 1.932631e-04 6.057125e-05
  [82,] 0.0001895628 1.649771e-04 4.883573e-05
  [83,] 0.0001886583 1.790342e-04 7.169304e-05
  [84,] 0.0001855729 1.997585e-04 7.713200e-05
  [85,] 0.0001777633 1.627127e-04 4.860903e-05
  [86,] 0.0001695211 1.385396e-04 4.725431e-05
  [87,] 0.0001473075 1.688880e-04 4.450889e-05
  [88,] 0.0001943709 1.940218e-04 6.855649e-05
  [89,] 0.0001531736 1.872872e-04 4.299413e-05
  [90,] 0.0001912284 1.973698e-04 6.708469e-05
  [91,] 0.0002065614 1.338918e-04 4.042436e-05
  [92,] 0.0001718174 1.306041e-04 4.036043e-05
  [93,] 0.0001997916 1.845048e-04 6.531795e-05
  [94,] 0.0001738981 1.230116e-04 4.127806e-05
  [95,] 0.0001918308 1.997585e-04 6.907893e-05
  [96,] 0.0001792647 2.249974e-04 6.262660e-05
  [97,] 0.0001685430 1.096373e-04 3.671802e-05
  [98,] 0.0001681559 1.174510e-04 3.633266e-05
  [99,] 0.0002023159 1.911696e-04 6.608566e-05
 [100,] 0.0001952694 1.861704e-04 6.095927e-05
 [101,] 0.0001461559 1.183238e-04 3.422195e-05
 [102,] 0.0001984338 1.332234e-04 4.068008e-05
 [103,] 0.0001913936 2.016450e-04 6.905876e-05
 [104,] 0.0001984836 1.329110e-04 4.064968e-05
 [105,] 0.0001683971 1.141198e-04 3.558977e-05
 [106,] 0.0002056202 1.325238e-04 4.043340e-05
 [107,] 0.0001460911 1.193863e-04 3.470203e-05
 [108,] 0.0002052197 1.621883e-04 6.279027e-05
 [109,] 0.0001764598 1.827405e-04 5.484357e-05
 [110,] 0.0002009851 1.627566e-04 6.134306e-05
 [111,] 0.0002032206 1.326495e-04 4.043271e-05
 [112,] 0.0002021678 1.331563e-04 4.053528e-05
 [113,] 0.0001499515 9.953302e-05 3.075225e-05
 [114,] 0.0001994405 1.378064e-04 4.096461e-05
 [115,] 0.0002030432 1.635561e-04 6.276385e-05
 [116,] 0.0002026000 1.410697e-04 4.123035e-05
 [117,] 0.0001931315 1.967786e-04 6.893162e-05
 [118,] 0.0002020985 1.327168e-04 4.901182e-05
 [119,] 0.0001615606 1.897432e-04 4.901464e-05
 [120,] 0.0002047847 2.632406e-04 1.175300e-04
 [121,] 0.0001613587 1.905634e-04 4.933653e-05
 [122,] 0.0001988726 1.907093e-04 6.177167e-05
 [123,] 0.0001594910 1.042419e-04 3.187596e-05
 [124,] 0.0001960162 2.087657e-04 7.667788e-05
 [125,] 0.0001482640 1.155441e-04 3.308971e-05
 [126,] 0.0001577610 1.014078e-04 3.116526e-05
 [127,] 0.0001604788 1.202530e-04 3.853898e-05
 [128,] 0.0001564646 1.002087e-04 3.095898e-05
 [129,] 0.0001613258 2.098683e-04 5.303900e-05
 [130,] 0.0001563586 1.002822e-04 3.097687e-05
 [131,] 0.0001563769 1.000915e-04 3.094137e-05
 [132,] 0.0001756426 1.471066e-04 5.457163e-05
 [133,] 0.0001605020 1.039807e-04 3.337159e-05
 [134,] 0.0001668496 1.203737e-04 3.887436e-05
 [135,] 0.0001822155 1.499366e-04 4.887118e-05
 [136,] 0.0001822538 1.444999e-04 4.718548e-05
 [137,] 0.0001896337 4.254286e-04 1.285814e-04
 [138,] 0.0001722318 1.484158e-04 4.554490e-05
 [139,] 0.0001839594 1.146271e-04 4.020034e-05
 [140,] 0.0001790985 1.617621e-04 5.621694e-05
 [141,] 0.0001901188 1.354550e-04 4.427898e-05
 [142,] 0.0001557300 1.387820e-04 3.438314e-05
 [143,] 0.0001500038 1.133050e-04 3.221627e-05
 [144,] 0.0001641806 1.104773e-04 3.691236e-05
 [145,] 0.0001814598 1.307817e-04 4.820665e-05
 [146,] 0.0001734559 1.827154e-04 5.826584e-05
 [147,] 0.0001622446 1.963600e-04 4.126351e-05
 [148,] 0.0001549243 1.319056e-04 4.079155e-05
 [149,] 0.0001479153 1.239391e-04 3.401895e-05
 [150,] 0.0001613988 1.368525e-04 4.874400e-05
 [151,] 0.0001975975 1.286106e-04 4.834355e-05
 [152,] 0.0001509489 1.461063e-04 3.634454e-05
 [153,] 0.0001514807 1.444946e-04 3.592702e-05
 [154,] 0.0001729978 1.356300e-04 3.205526e-05
 [155,] 0.0001752691 2.482089e-04 4.349335e-05
 [156,] 0.0001565379 1.196245e-04 3.151892e-05
 [157,] 0.0002098289 1.431178e-04 4.436677e-05
 [158,] 0.0001867123 1.301501e-04 4.210465e-05
 [159,] 0.0001960601 1.979700e-04 5.637085e-05
 [160,] 0.0001937809 1.960026e-04 6.725307e-05
 [161,] 0.0001923388 1.915093e-04 6.080505e-05
 [162,] 0.0001541952 1.291336e-04 3.319902e-05
 [163,] 0.0001500491 1.497479e-04 3.782298e-05
 [164,] 0.0003623253 1.586246e-04 3.881185e-05
 [165,] 0.0003628896 1.876526e-04 5.682824e-05
 [166,] 0.0001657660 1.121318e-04 3.090321e-05
 [167,] 0.0001965172 1.870687e-04 5.063796e-05
 [168,] 0.0001650869 1.072982e-04 3.050840e-05
 [169,] 0.0001891893 1.258677e-04 4.176322e-05
 [170,] 0.0002159458 1.440769e-04 4.410443e-05
 [171,] 0.0001904018 1.526835e-04 5.031229e-05
 [172,] 0.0001714445 1.015047e-04 3.112387e-05
 [173,] 0.0001905419 1.535697e-04 5.289272e-05
 [174,] 0.0001898466 1.446860e-04 4.798908e-05
 [175,] 0.0002489570 1.827241e-04 6.983950e-05
 [176,] 0.0002215139 1.889019e-04 8.676789e-05
 [177,] 0.0002070804 2.770594e-04 1.325588e-04
 [178,] 0.0002161249 1.823910e-04 7.743239e-05
 [179,] 0.0002040361 1.978946e-04 5.694531e-05
 [180,] 0.0001505668 1.260049e-04 3.514605e-05
 [181,] 0.0001907855 1.601526e-04 5.079284e-05
 [182,] 0.0001955212 1.992479e-04 7.038527e-05
 [183,] 0.0001738747 1.414146e-04 3.800713e-05
 [184,] 0.0002003418 2.578360e-04 4.098350e-05
 [185,] 0.0001887326 1.366279e-04 4.458795e-05
 [186,] 0.0001898720 1.377271e-04 4.552546e-05
 [187,] 0.0001925610 1.094231e-04 3.432849e-05
 [188,] 0.0001970568 1.475247e-04 4.459274e-05
 [189,] 0.0002227229 2.020922e-04 3.417478e-05
 [190,] 0.0002651247 1.239314e-04 5.131711e-05
 [191,] 0.0001863450 2.172395e-04 5.558199e-05
 [192,] 0.0001865152 2.133403e-04 5.529333e-05
 [193,] 0.0001772272 3.056970e-04 8.597467e-05
 [194,] 0.0004745112 2.441214e-04 3.608418e-04
 [195,] 0.0001889699 1.267478e-04 4.102074e-05
 [196,] 0.0001975950 1.352564e-04 4.349817e-05
 [197,] 0.0002095636 1.550376e-04 5.134737e-05
 [198,] 0.0002148590 1.704935e-04 4.774419e-05
 [199,] 0.0003423961 1.498872e-04 4.124854e-05
 [200,] 0.0001839943 1.845610e-04 5.683429e-05
 [201,] 0.0001772965 1.469258e-04 4.579330e-05
 [202,] 0.0001781577 2.112682e-04 6.160930e-05
 [203,] 0.0001787197 1.743067e-04 5.085568e-05
 [204,] 0.0001782528 2.132074e-04 6.248985e-05
 [205,] 0.0001507820 1.009640e-04 3.025472e-05
 [206,] 0.0002407015 1.680065e-04 8.416010e-05
 [207,] 0.0002123901 2.189334e-04 9.658562e-05
 [208,] 0.0001517389 1.245218e-04 3.924165e-05
 [209,] 0.0001853926 1.782952e-04 6.182225e-05
 [210,] 0.0001987427 2.407833e-04 9.659953e-05
 [211,] 0.0001465690 2.071711e-04 5.288075e-05
 [212,] 0.0001834573 2.737785e-04 9.129476e-05
 [213,] 0.0001937293 1.917746e-04 6.355094e-05
 [214,] 0.0001679456 1.649763e-04 6.364713e-05
 [215,] 0.0002419756 1.592581e-04 6.581954e-05
 [216,] 0.0001714934 1.589803e-04 6.190907e-05
 [217,] 0.0001787330 2.740014e-04 5.205931e-05
 [218,] 0.0002525737 1.456760e-04 7.864530e-05
 [219,] 0.0001947130 1.467005e-04 4.880385e-05
 [220,] 0.0002619643 1.569895e-04 6.837706e-05
 [221,] 0.0002054596 1.215113e-04 4.362187e-05
 [222,] 0.0002065504 1.783100e-04 7.364170e-05
 [223,] 0.0002230063 1.350865e-04 4.072930e-05
 [224,] 0.0002232753 1.350865e-04 4.073661e-05
 [225,] 0.0002166804 1.323404e-04 3.322424e-05
 [226,] 0.0002167008 1.338291e-04 3.332558e-05
 [227,] 0.0006755711 3.263417e-04 9.479920e-04
 [228,] 0.0002257029 1.747004e-04 6.229095e-05
 [229,] 0.0001843320 2.848270e-04 9.947974e-05
 [230,] 0.0004149813 1.508733e-04 1.251508e-04
 [231,] 0.0002487120 1.558981e-04 6.311796e-05
 [232,] 0.0003555364 1.322314e-04 6.955470e-05
 [233,] 0.0001812717 1.183765e-04 3.747924e-05
 [234,] 0.0001807320 1.199284e-04 3.764216e-05
 [235,] 0.0001814642 1.222956e-04 3.795278e-05
 [236,] 0.0002198575 1.163154e-04 3.880305e-05
 [237,] 0.0002181929 1.173333e-04 3.807297e-05
 [238,] 0.0001936106 1.714875e-04 5.553216e-05
 [239,] 0.0007617278 5.026503e-04 1.961588e-03
 [240,] 0.0007040072 3.479123e-04 9.115063e-04
 [241,] 0.0001693852 2.392781e-04 9.663645e-05
 [242,] 0.0002004937 1.176451e-04 3.791834e-05
 [243,] 0.0003761918 1.315003e-04 6.956121e-05
 [244,] 0.0002450327 2.030142e-04 1.054935e-04
 [245,] 0.0001823047 4.719032e-04 1.528585e-04
 [246,] 0.0002462341 2.041068e-04 1.075279e-04
 [247,] 0.0001710367 1.457560e-04 5.690698e-05
 [248,] 0.0002657406 1.568125e-04 6.891650e-05
 [249,] 0.0006740445 3.571218e-04 9.054724e-04
 [250,] 0.0002343182 1.754057e-04 6.242208e-05
 [251,] 0.0002064369 1.932242e-04 7.137314e-05
 [252,] 0.0001979473 1.053016e-04 3.466949e-05
 [253,] 0.0001808286 1.339347e-04 4.120361e-05
 [254,] 0.0002053742 1.687444e-04 6.007410e-05
 [255,] 0.0002227363 1.309232e-04 4.702491e-05
 [256,] 0.0007701943 3.035735e-04 8.072355e-04
 [257,] 0.0001826781 1.411823e-04 4.696142e-05
 [258,] 0.0002090119 1.442536e-04 4.731839e-05
 [259,] 0.0001819727 4.794826e-04 1.530300e-04
 [260,] 0.0001839891 2.956908e-04 1.002642e-04
 [261,] 0.0004504009 1.563515e-04 1.481115e-04
 [262,] 0.0001823474 1.749909e-04 5.884608e-05
 [263,] 0.0001937634 2.595349e-04 9.624955e-05
 [264,] 0.0001473517 1.513140e-04 4.004062e-05
 [265,] 0.0001470802 1.184564e-04 3.326900e-05
 [266,] 0.0001978274 1.161150e-04 3.954502e-05
 [267,] 0.0004285901 1.440838e-04 1.221838e-04
 [268,] 0.0001966502 1.261967e-04 4.926150e-05
 [269,] 0.0002089979 1.157480e-04 4.057321e-05
 [270,] 0.0002031020 1.327456e-04 5.825204e-05
 [271,] 0.0001825214 1.183857e-04 3.606126e-05
 [272,] 0.0001965510 1.171945e-04 3.823407e-05
 [273,] 0.0001964320 1.184320e-04 3.802267e-05
 [274,] 0.0001851953 1.468847e-04 3.675812e-05
 [275,] 0.0002694942 9.878939e-05 3.989952e-05
 [276,] 0.0002036499 2.483003e-04 1.042698e-04
 [277,] 0.0002194331 1.461272e-04 4.238806e-05
 [278,] 0.0001992955 1.749978e-04 5.854465e-05
 [279,] 0.0001950861 1.945193e-04 6.754809e-05
 [280,] 0.0001707695 1.006204e-04 3.152250e-05
 [281,] 0.0002485904 2.044751e-04 1.129260e-04
 [282,] 0.0001505722 1.032046e-04 3.095526e-05
 [283,] 0.0001511096 1.011257e-04 3.081474e-05
 [284,] 0.0001827852 1.923599e-04 4.853934e-05
 [285,] 0.0002409677 2.381166e-04 4.914167e-05
 [286,] 0.0001620330 1.130168e-04 3.729650e-05
 [287,] 0.0001623630 1.126176e-04 3.722182e-05
 [288,] 0.0001524933 1.033196e-04 3.084089e-05
 [289,] 0.0002897085 1.573634e-04 4.103241e-05
 [290,] 0.0001927588 1.299914e-04 3.861745e-05
 [291,] 0.0001947762 1.301192e-04 3.864753e-05
 [292,] 0.0001971309 1.287935e-04 3.888475e-05
 [293,] 0.0001957636 2.582230e-04 5.155477e-05
 [294,] 0.0001583305 1.440748e-04 4.022892e-05
 [295,] 0.0001582548 1.445719e-04 4.038869e-05
 [296,] 0.0001584281 1.435850e-04 4.005959e-05
 [297,] 0.0001512592 1.059369e-04 3.127788e-05
 [298,] 0.0002619834 2.031734e-04 1.213610e-04
 [299,] 0.0001905758 1.255077e-04 3.927701e-05
 [300,] 0.0002019081 1.378608e-04 3.734050e-05
 [301,] 0.0001573122 1.330737e-04 4.219601e-05
 [302,] 0.0001836060 1.954475e-04 4.873913e-05
 [303,] 0.0001918742 1.249212e-04 3.944982e-05
 [304,] 0.0002034865 1.769087e-04 6.095456e-05
 [305,] 0.0001573229 1.355129e-04 3.840660e-05
 [306,] 0.0001579360 1.247394e-04 3.625011e-05
 [307,] 0.0001516323 1.066303e-04 3.129437e-05
 [308,] 0.0002170922 1.111894e-04 3.768927e-05
 [309,] 0.0001504681 1.210682e-04 3.433233e-05
 [310,] 0.0001547417 1.280971e-04 3.506791e-05
 [311,] 0.0002337863 1.504633e-04 6.954083e-05
 [312,] 0.0001951717 1.758841e-04 5.525210e-05
 [313,] 0.0001873821 2.555487e-04 5.681494e-05
 [314,] 0.0002053555 1.399893e-04 3.732266e-05
 [315,] 0.0001935411 1.786425e-04 6.075556e-05
 [316,] 0.0001990182 1.142782e-04 2.974956e-05
 [317,] 0.0001911009 1.784696e-04 5.973252e-05
 [318,] 0.0002335016 1.120997e-04 5.062290e-05
 [319,] 0.0001520496 9.909971e-05 3.003509e-05
 [320,] 0.0001964920 1.499672e-04 5.762199e-05
 [321,] 0.0002452927 2.759464e-04 5.238387e-05
 [322,] 0.0001599418 1.013260e-04 3.193930e-05
 [323,] 0.0002038265 1.310610e-04 4.171670e-05
 [324,] 0.0001961471 1.773141e-04 6.029660e-05
 [325,] 0.0002402342 1.305264e-04 6.180702e-05
 [326,] 0.0001957342 1.359496e-04 4.221573e-05
 [327,] 0.0002918895 9.987317e-05 3.649921e-05
 [328,] 0.0002233094 1.965540e-04 9.218984e-05
 [329,] 0.0002088677 1.460984e-04 5.840786e-05
 [330,] 0.0002304311 1.973561e-04 9.689938e-05
 [331,] 0.0002204735 1.486927e-04 3.685962e-05
 [332,] 0.0002643921 1.159905e-04 3.794341e-05
 [333,] 0.0002004541 1.270476e-04 5.265461e-05
 [334,] 0.0002536161 1.143551e-04 3.843620e-05
 [335,] 0.0001997570 1.238227e-04 3.765851e-05
 [336,] 0.0002431433 1.115622e-04 5.058717e-05
 [337,] 0.0001995449 2.171182e-04 8.158044e-05
 [338,] 0.0001722130 3.159936e-04 6.897646e-05
 [339,] 0.0002059346 1.829808e-04 5.221691e-05
 [340,] 0.0002243251 1.310446e-04 3.137693e-05
 [341,] 0.0001826014 1.245280e-04 4.118039e-05
 [342,] 0.0002341016 1.435884e-04 3.477766e-05
 [343,] 0.0002030318 2.177768e-04 9.107538e-05
 [344,] 0.0001911153 1.481760e-04 3.798956e-05
 [345,] 0.0001644476 2.684949e-04 4.930097e-05
 [346,] 0.0001641330 2.685201e-04 4.946079e-05
 [347,] 0.0001873121 1.382251e-04 3.670511e-05
 [348,] 0.0001464154 9.966903e-05 3.018596e-05
 [349,] 0.0001766529 1.536541e-04 4.847529e-05
 [350,] 0.0001769826 1.706637e-04 6.170327e-05
 [351,] 0.0001452556 1.011431e-04 3.045899e-05
 [352,] 0.0001875728 1.467570e-04 3.758456e-05
 [353,] 0.0001905608 1.373549e-04 3.668369e-05
 [354,] 0.0002064388 1.419110e-04 3.668621e-05
 [355,] 0.0001950092 5.870503e-04 1.631515e-04
 [356,] 0.0002894261 1.223358e-04 4.339153e-05
 [357,] 0.0001455957 1.370003e-04 3.791528e-05
 [358,] 0.0002782229 1.210605e-04 4.446671e-05
 [359,] 0.0001746757 1.740783e-04 5.219481e-05
 [360,] 0.0001925711 2.180899e-04 6.907721e-05
 [361,] 0.0002406915 1.481127e-04 7.097965e-05
 [362,] 0.0001925793 2.179792e-04 6.862091e-05
 [363,] 0.0001894084 4.786789e-04 2.111148e-04
 [364,] 0.0001822192 3.769881e-04 1.068916e-04
 [365,] 0.0002133472 2.324184e-04 5.942047e-05
 [366,] 0.0001509012 1.392010e-04 4.473114e-05
 [367,] 0.0002113049 2.104949e-04 5.749396e-05
 [368,] 0.0002110531 2.410474e-04 6.219501e-05
 [369,] 0.0002081530 1.745423e-04 5.923195e-05
 [370,] 0.0001654445 1.456318e-04 4.293155e-05
 [371,] 0.0001567982 1.197683e-04 3.178233e-05
 [372,] 0.0001821233 1.852561e-04 5.801929e-05
 [373,] 0.0001709975 1.181823e-04 3.782142e-05
 [374,] 0.0001895173 1.227482e-04 3.647244e-05
 [375,] 0.0002071254 3.791167e-04 1.660992e-04
 [376,] 0.0001651722 1.134945e-04 3.867705e-05
 [377,] 0.0002836156 1.677435e-04 1.037286e-04
 [378,] 0.0001883866 1.842251e-04 5.857632e-05
 [379,] 0.0001483645 1.157443e-04 3.621126e-05
 [380,] 0.0002072774 2.485753e-04 1.034812e-04
 [381,] 0.0001496773 1.427873e-04 3.991756e-05
 [382,] 0.0002008010 1.966727e-04 5.633392e-05
 [383,] 0.0002031020 3.685760e-04 1.491429e-04
 [384,] 0.0001522782 1.170452e-04 3.816270e-05
 [385,] 0.0002286422 1.831699e-04 6.371648e-05
 [386,] 0.0001849249 1.839755e-04 5.712927e-05
 [387,] 0.0002478855 2.767828e-04 1.839264e-04
 [388,] 0.0002467524 2.944748e-04 1.979989e-04
 [389,] 0.0002485735 2.689894e-04 1.610152e-04
 [390,] 0.0001586649 1.269947e-04 3.965872e-05
 [391,] 0.0001834668 1.025488e-04 3.242729e-05
 [392,] 0.0001947004 4.048157e-04 1.956755e-04
 [393,] 0.0001661893 1.724233e-04 4.863576e-05
 [394,] 0.0002275288 2.596652e-04 1.509397e-04
 [395,] 0.0002544738 6.144332e-04 4.433444e-04
 [396,] 0.0001705637 1.652008e-04 4.899204e-05
 [397,] 0.0001719559 1.679511e-04 5.239557e-05
 [398,] 0.0002774572 5.425782e-04 4.363917e-04
 [399,] 0.0002518509 4.416292e-04 3.166045e-04
 [400,] 0.0001689582 1.366145e-04 3.774910e-05
 [401,] 0.0001475291 2.601089e-04 6.903646e-05
 [402,] 0.0001666457 1.630724e-04 5.628273e-05
 [403,] 0.0001661579 1.630134e-04 5.593212e-05
 [404,] 0.0001800329 1.044265e-04 3.565172e-05
 [405,] 0.0001813098 1.842028e-04 5.587432e-05
 [406,] 0.0001820604 1.842028e-04 5.605188e-05
 [407,] 0.0001785801 1.792584e-04 5.513826e-05
 [408,] 0.0001476816 2.394228e-04 6.474030e-05
 [409,] 0.0002826040 2.314689e-04 1.734464e-04
 [410,] 0.0001776174 1.035723e-04 3.394355e-05
 [411,] 0.0002553940 4.510534e-04 3.330450e-04
 [412,] 0.0001726030 1.441179e-04 4.529516e-05
 [413,] 0.0001552004 1.731201e-04 4.745624e-05
 [414,] 0.0001731168 1.620879e-04 5.393716e-05
 [415,] 0.0002757294 2.200559e-04 1.560689e-04
 [416,] 0.0001833329 1.842743e-04 5.630153e-05
 [417,] 0.0001832992 1.842807e-04 5.628060e-05
 [418,] 0.0001530703 3.195445e-04 7.858637e-05
 [419,] 0.0001530427 3.194993e-04 7.879466e-05
 [420,] 0.0001479177 3.250006e-04 8.044526e-05
 [421,] 0.0002659539 2.609654e-04 1.907709e-04
 [422,] 0.0002788151 2.517345e-04 1.928644e-04
 [423,] 0.0003098950 6.763245e-04 7.839305e-04
 [424,] 0.0001736371 1.247917e-04 4.123871e-05
 [425,] 0.0001707365 1.452235e-04 5.507834e-05
 [426,] 0.0001803274 1.840738e-04 5.576044e-05
 [427,] 0.0001727127 1.355457e-04 4.198457e-05
 [428,] 0.0001817374 1.840738e-04 5.612957e-05
 [429,] 0.0002178860 5.231973e-04 3.094997e-04
 [430,] 0.0002345115 1.015409e-03 7.316381e-04
 [431,] 0.0001792022 1.830637e-04 5.548940e-05
 [432,] 0.0002456896 2.583955e-03 2.239499e-03
 [433,] 0.0001478954 2.074473e-04 5.538696e-05
 [434,] 0.0002575146 1.524314e-04 8.267844e-05
 [435,] 0.0001778374 3.658173e-04 1.339123e-04
 [436,] 0.0002436245 2.892071e-04 1.904610e-04
 [437,] 0.0001736486 1.448178e-04 4.277160e-05
 [438,] 0.0003581959 2.008500e-04 1.715816e-04
 [439,] 0.0001975445 1.572953e-04 5.441749e-05
 [440,] 0.0003507135 1.089817e-03 1.000980e-03
 [441,] 0.0002333575 3.828278e-04 2.624509e-04
 [442,] 0.0001562946 1.854323e-04 5.904932e-05
 [443,] 0.0001806997 1.870482e-04 5.519840e-05
 [444,] 0.0001628461 1.517892e-04 4.436304e-05
 [445,] 0.0001648792 1.518737e-04 4.463427e-05
 [446,] 0.0003302589 9.582537e-04 1.149518e-03
 [447,] 0.0002467304 2.355242e-04 1.484423e-04
 [448,] 0.0002337347 8.670170e-04 5.703691e-04
 [449,] 0.0002568720 1.342236e-04 4.838868e-05
 [450,] 0.0001784120 1.852343e-04 5.497275e-05
 [451,] 0.0002294321 1.238177e-04 4.506178e-05
 [452,] 0.0002020626 1.356623e-04 4.355894e-05
 [453,] 0.0001583373 1.762257e-04 6.339538e-05
 [454,] 0.0002367096 1.354425e-04 6.258056e-05
 [455,] 0.0001587004 2.204917e-04 7.982483e-05
 [456,] 0.0001585773 2.204917e-04 7.969822e-05
 [457,] 0.0001704044 7.116072e-04 2.904995e-04
 [458,] 0.0002011012 1.172805e-04 4.098979e-05
 [459,] 0.0002600659 1.175424e-04 3.946267e-05
 [460,] 0.0002581829 1.172750e-04 3.960571e-05
 [461,] 0.0002599946 1.178741e-04 3.926844e-05
 [462,] 0.0004170710 1.076223e-04 4.465341e-05
 [463,] 0.0002599220 1.189809e-04 3.874341e-05
 [464,] 0.0002599716 1.190057e-04 3.873229e-05
 [465,] 0.0001770681 1.859471e-04 5.623416e-05
 [466,] 0.0001476221 1.942838e-04 4.718058e-05
 [467,] 0.0002385431 1.111470e-04 4.062776e-05
 [468,] 0.0002675179 1.209719e-04 3.823263e-05
 [469,] 0.0001545189 1.506914e-04 3.731989e-05
 [470,] 0.0002661354 1.214972e-04 3.806988e-05
 [471,] 0.0002274093 1.513568e-04 6.595139e-05
 [472,] 0.0001770131 1.886870e-04 5.581481e-05
 [473,] 0.0001858156 1.649194e-04 6.472942e-05
 [474,] 0.0001529220 1.592634e-04 3.915212e-05
 [475,] 0.0001851271 1.156706e-04 4.506500e-05
 [476,] 0.0001812751 1.058373e-04 3.801920e-05
 [477,] 0.0001843990 1.056806e-04 3.829397e-05
 [478,] 0.0002055098 1.634065e-04 4.100545e-05
 [479,] 0.0002073847 1.644194e-04 4.098423e-05
 [480,] 0.0002359264 1.375932e-04 3.554501e-05
 [481,] 0.0002372839 1.401875e-04 3.597145e-05
 [482,] 0.0001615007 2.247433e-04 5.528044e-05
 [483,] 0.0002430311 1.219084e-04 3.514833e-05
 [484,] 0.0002426830 1.236274e-04 3.505095e-05
 [485,] 0.0001972786 1.880800e-04 4.786200e-05
 [486,] 0.0002418352 1.292847e-04 3.496383e-05
 [487,] 0.0002419085 1.302094e-04 3.497416e-05
 [488,] 0.0001771875 1.868245e-04 5.532504e-05
 [489,] 0.0001933912 1.036568e-04 3.794094e-05
 [490,] 0.0001454390 1.955527e-04 4.933583e-05
 [491,] 0.0001851835 1.034642e-04 3.733058e-05
 [492,] 0.0002063778 1.210722e-04 3.351210e-05
 [493,] 0.0002400970 1.294555e-04 3.498003e-05
 [494,] 0.0001610555 1.467100e-04 4.303792e-05
 [495,] 0.0002441929 1.286034e-04 3.496829e-05
 [496,] 0.0002405963 1.294555e-04 3.497866e-05
 [497,] 0.0002417982 1.303388e-04 3.500353e-05
 [498,] 0.0002387459 1.254568e-04 3.491097e-05
 [499,] 0.0001473512 1.644922e-04 4.282005e-05
 [500,] 0.0002096647 1.682604e-04 5.578864e-05
 [501,] 0.0002222213 1.285580e-04 3.549593e-05
 [502,] 0.0001968054 1.332240e-04 4.358735e-05
 [503,] 0.0001646856 1.666296e-04 5.503110e-05
 [504,] 0.0002009123 3.411198e-04 1.435141e-04
 [505,] 0.0001582332 1.542588e-04 3.706058e-05
 [506,] 0.0001593094 1.578518e-04 3.729910e-05
 [507,] 0.0002873251 1.404704e-04 5.561115e-05
 [508,] 0.0001984689 3.775845e-04 1.543912e-04
 [509,] 0.0001744113 1.286012e-04 4.984598e-05
 [510,] 0.0001986258 3.466004e-04 1.412722e-04
 [511,] 0.0001816727 1.501066e-04 5.441249e-05
 [512,] 0.0001669113 1.380208e-04 3.374386e-05
 [513,] 0.0001932172 2.679846e-04 9.768874e-05
 [514,] 0.0001924189 2.633941e-04 9.416488e-05
 [515,] 0.0001922456 2.785607e-04 9.928790e-05
 [516,] 0.0001631223 1.289508e-04 4.145040e-05
 [517,] 0.0001884295 1.070592e-04 3.330816e-05
 [518,] 0.0001708983 1.486061e-04 5.012028e-05
 [519,] 0.0002267934 1.477445e-04 3.081710e-05
 [520,] 0.0003269533 1.037390e-04 4.381988e-05
 [521,] 0.0003350625 1.037431e-04 4.430694e-05
 [522,] 0.0003247433 1.574893e-04 6.327823e-05
 [523,] 0.0003756630 1.243388e-04 4.241889e-05
 [524,] 0.0003320424 1.082763e-04 5.638441e-05
 [525,] 0.0001986545 2.357129e-04 6.775607e-05
 [526,] 0.0001811352 1.866968e-04 5.546660e-05
 [527,] 0.0002694972 1.139570e-04 5.035820e-05
 [528,] 0.0001522579 2.269353e-04 7.442471e-05
 [529,] 0.0003161789 1.912884e-04 1.413800e-04
 [530,] 0.0001983447 2.318324e-04 6.660617e-05
 [531,] 0.0001942991 2.180419e-04 6.866623e-05
 [532,] 0.0001984933 2.196171e-04 6.365076e-05
 [533,] 0.0001790508 1.823559e-04 5.815609e-05
 [534,] 0.0002571880 1.440771e-04 7.300787e-05
 [535,] 0.0003194591 1.790731e-04 1.191404e-04
 [536,] 0.0001861337 1.678854e-04 5.308891e-05
 [537,] 0.0001798350 1.863266e-04 5.555439e-05
 [538,] 0.0001794531 1.863474e-04 5.552063e-05
 [539,] 0.0002914465 1.900363e-04 6.833093e-05
 [540,] 0.0001522563 1.025531e-04 3.048608e-05
 [541,] 0.0001604318 1.020713e-04 2.995313e-05
 [542,] 0.0003014631 1.728013e-04 7.476973e-05
 [543,] 0.0001955089 1.917694e-04 8.687612e-05
 [544,] 0.0002016282 1.695388e-04 5.316089e-05
 [545,] 0.0001812298 1.438675e-04 4.620681e-05
 [546,] 0.0002020558 1.709480e-04 5.329465e-05
 [547,] 0.0002003075 2.077458e-04 6.047316e-05
 [548,] 0.0001998680 1.770170e-04 5.298044e-05
 [549,] 0.0001899844 1.290970e-04 4.034496e-05
 [550,] 0.0001832999 1.151295e-04 4.492444e-05
 [551,] 0.0002050523 1.947546e-04 5.650042e-05
 [552,] 0.0002992423 2.083311e-04 6.379041e-05
 [553,] 0.0002315282 1.213654e-04 5.883661e-05
 [554,] 0.0001998828 1.704606e-04 5.164644e-05
 [555,] 0.0001656816 1.563910e-04 5.342948e-05
 [556,] 0.0001971025 1.149794e-04 4.744064e-05
 [557,] 0.0001659984 1.393550e-04 4.613310e-05
 [558,] 0.0003050556 1.963118e-04 6.942770e-05
 [559,] 0.0002012546 1.617826e-04 4.919177e-05
 [560,] 0.0002018280 1.536749e-04 4.783119e-05
 [561,] 0.0001928272 1.049981e-04 4.010744e-05
 [562,] 0.0001954224 1.054999e-04 4.083401e-05
 [563,] 0.0001625925 1.182356e-04 3.183031e-05
 [564,] 0.0002011884 1.732995e-04 5.204987e-05
 [565,] 0.0003928774 1.989343e-04 6.932358e-05
 [566,] 0.0002350058 1.159087e-04 5.385195e-05
 [567,] 0.0001547551 1.186437e-04 3.956044e-05
 [568,] 0.0001758357 1.496931e-04 3.311151e-05
 [569,] 0.0001780960 1.499942e-04 3.296059e-05
 [570,] 0.0001826968 2.011240e-04 5.898230e-05
 [571,] 0.0001728025 1.322991e-04 3.184673e-05
 [572,] 0.0002123052 1.741929e-04 5.902383e-05
 [573,] 0.0002196452 1.741691e-04 6.057625e-05
 [574,] 0.0002143645 1.744513e-04 6.226386e-05
 [575,] 0.0002009110 2.291670e-04 6.713697e-05
 [576,] 0.0002165687 1.741885e-04 5.988671e-05
 [577,] 0.0002108734 1.819219e-04 6.673328e-05
 [578,] 0.0002276188 1.285221e-04 3.540785e-05
 [579,] 0.0001680252 1.198181e-04 4.201679e-05
 [580,] 0.0002080708 1.532469e-04 5.826549e-05
 [581,] 0.0001682385 1.221247e-04 4.317277e-05
 [582,] 0.0001462472 1.123189e-04 3.380352e-05
 [583,] 0.0001852720 2.596520e-04 8.050518e-05
 [584,] 0.0001477506 1.517039e-04 4.212672e-05
 [585,] 0.0002003765 2.114227e-04 6.311949e-05
 [586,] 0.0002017526 1.069802e-04 3.616977e-05
 [587,] 0.0002004100 2.148943e-04 6.391415e-05
 [588,] 0.0001507131 1.510854e-04 4.424915e-05
 [589,] 0.0002002760 2.170597e-04 6.455189e-05
 [590,] 0.0001522424 1.000939e-04 3.008947e-05
 [591,] 0.0001526616 1.212970e-04 3.990362e-05
 [592,] 0.0001590777 1.087451e-04 3.595262e-05
 [593,] 0.0001746525 1.700059e-04 4.888358e-05
 [594,] 0.0001745122 1.696670e-04 4.912919e-05
 [595,] 0.0001961899 1.998655e-04 6.027912e-05
 [596,] 0.0001879379 1.195574e-04 4.006849e-05
 [597,] 0.0001900927 1.193098e-04 3.790608e-05
 [598,] 0.0001871840 1.234017e-04 4.165037e-05
 [599,] 0.0002060360 1.781302e-04 6.347220e-05
 [600,] 0.0002060380 1.790923e-04 6.549489e-05
 [601,] 0.0001746916 1.341540e-04 4.175056e-05
 [602,] 0.0001747958 1.341574e-04 4.178683e-05
 [603,] 0.0001752227 1.336046e-04 4.166850e-05
 [604,] 0.0001748098 1.335979e-04 4.158582e-05
 [605,] 0.0001750229 1.337986e-04 4.187085e-05
 [606,] 0.0001869975 1.171628e-04 3.852417e-05
 [607,] 0.0002019206 1.767231e-04 5.140229e-05
 [608,] 0.0002087280 1.227042e-04 5.346522e-05
 [609,] 0.0001965982 1.671526e-04 5.653030e-05
 [610,] 0.0002034768 1.686721e-04 5.931004e-05
 [611,] 0.0001883331 1.350110e-04 4.157676e-05
 [612,] 0.0001551458 1.413001e-04 4.048604e-05
 [613,] 0.0001769558 1.933856e-04 5.748781e-05
 [614,] 0.0001769561 1.931372e-04 5.715808e-05
 [615,] 0.0001553581 1.652822e-04 4.472288e-05
 [616,] 0.0001549029 1.052669e-04 3.166763e-05
 [617,] 0.0001681520 1.347201e-04 4.784402e-05
 [618,] 0.0002041861 1.227751e-04 4.266488e-05
 [619,] 0.0001543939 1.159327e-04 3.504829e-05
 [620,] 0.0001556829 1.085929e-04 3.253884e-05
 [621,] 0.0001626166 1.219936e-04 3.702207e-05
 [622,] 0.0001741827 1.828046e-04 5.391488e-05
 [623,] 0.0001679773 1.344568e-04 4.073485e-05
 [624,] 0.0002960540 1.396828e-03 7.238695e-05
 [625,] 0.0001707208 3.089299e-03 2.309307e-04
 [626,] 0.0002812974 9.249433e-04 6.093725e-05
 [627,] 0.0001692110 1.779931e-04 5.147254e-05
 [628,] 0.0002031555 2.146249e-04 5.931825e-05
 [629,] 0.0002405499 1.715512e-04 8.715536e-05
 [630,] 0.0002393838 1.641676e-04 8.087300e-05
 [631,] 0.0002062069 2.041864e-04 6.014000e-05
 [632,] 0.0002381437 1.777532e-04 9.097335e-05
 [633,] 0.0002392015 1.713314e-04 8.643926e-05
 [634,] 0.0002810796 1.013682e-03 6.383547e-05
 [635,] 0.0001980959 1.718212e-04 5.503620e-05
 [636,] 0.0002692075 3.556747e-04 4.004502e-05
 [637,] 0.0002065273 2.041607e-04 6.015151e-05
 [638,] 0.0002002438 3.961842e-04 5.483801e-05
 [639,] 0.0002344273 1.871819e-04 6.775777e-05
 [640,] 0.0002243728 2.124272e-04 3.526459e-05
 [641,] 0.0002124927 1.777451e-04 8.063268e-05
 [642,] 0.0002080289 1.659797e-04 7.191314e-05
 [643,] 0.0002061320 1.574664e-04 6.650589e-05
 [644,] 0.0001917433 1.768007e-04 5.626317e-05
 [645,] 0.0002900809 1.834495e-04 5.873258e-05
 [646,] 0.0002001533 1.800777e-04 5.053366e-05
 [647,] 0.0001625499 3.930539e-04 7.176862e-05
 [648,] 0.0001920456 1.343570e-04 4.745108e-05
 [649,] 0.0002269181 1.667206e-04 6.457775e-05
 [650,] 0.0002275666 1.951267e-04 9.042444e-05
 [651,] 0.0002136518 1.663980e-04 6.112823e-05
 [652,] 0.0001708503 1.489667e-04 5.270196e-05
 [653,] 0.0001675359 1.466719e-04 3.533619e-05
 [654,] 0.0002200785 1.663419e-04 6.245651e-05
 [655,] 0.0002254039 1.924927e-04 5.157709e-05
 [656,] 0.0002404893 2.034570e-04 6.179514e-05
 [657,] 0.0001969955 1.634522e-04 5.022169e-05
 [658,] 0.0001702414 1.759939e-04 4.004487e-05
 [659,] 0.0002282286 2.957317e-04 6.292002e-05
 [660,] 0.0002260534 1.972487e-04 9.131839e-05
 [661,] 0.0002282209 1.966071e-04 9.211520e-05
 [662,] 0.0001902852 1.354796e-04 4.834106e-05
 [663,] 0.0001877454 1.355957e-04 4.783815e-05
 [664,] 0.0002251479 1.993470e-04 9.017788e-05
 [665,] 0.0001735353 1.336826e-04 3.448058e-05
 [666,] 0.0002320911 3.014167e-04 6.212721e-05
 [667,] 0.0001869734 1.874589e-04 5.575517e-05
 [668,] 0.0001889771 1.398335e-04 4.620666e-05
 [669,] 0.0002265896 2.822415e-04 6.187749e-05
 [670,] 0.0001706574 1.788030e-04 5.262292e-05
 [671,] 0.0002321087 1.702715e-04 5.970700e-05
 [672,] 0.0001631198 1.539526e-04 3.723778e-05
 [673,] 0.0001620721 1.704802e-04 4.787095e-05
 [674,] 0.0001936495 1.346975e-04 4.859551e-05
 [675,] 0.0001879833 2.386988e-04 1.137121e-04
 [676,] 0.0001715827 1.793766e-04 5.332759e-05
 [677,] 0.0001557530 1.151926e-04 3.259278e-05
 [678,] 0.0001677756 1.581655e-04 3.850215e-05
 [679,] 0.0001680531 1.593688e-04 3.859659e-05
 [680,] 0.0002127955 1.459098e-04 5.069565e-05
 [681,] 0.0001942088 1.361001e-04 4.973979e-05
 [682,] 0.0001663263 1.594155e-04 3.888057e-05
 [683,] 0.0001575145 1.098282e-04 3.146861e-05
 [684,] 0.0002084781 3.200025e-04 1.508404e-04
 [685,] 0.0002109356 1.455575e-04 5.034993e-05
 [686,] 0.0002173998 1.455575e-04 5.127410e-05
 [687,] 0.0001528075 2.274500e-04 5.721342e-05
 [688,] 0.0001553356 1.162680e-04 3.286599e-05
 [689,] 0.0002385792 1.687100e-04 7.190515e-05
 [690,] 0.0001543939 1.049817e-04 3.119893e-05
 [691,] 0.0002427939 1.666395e-04 6.845741e-05
 [692,] 0.0002427310 1.914446e-04 5.324352e-05
 [693,] 0.0001582218 1.415208e-04 3.656260e-05
 [694,] 0.0002164802 1.443563e-04 5.092728e-05
 [695,] 0.0001574131 1.073026e-04 3.111583e-05
 [696,] 0.0001514777 2.410224e-04 6.165993e-05
 [697,] 0.0001570794 1.168801e-04 3.267424e-05
 [698,] 0.0001975504 1.499750e-04 6.301987e-05
 [699,] 0.0001510434 1.043772e-04 3.212271e-05
 [700,] 0.0002389212 1.710298e-04 5.972356e-05
 [701,] 0.0002190778 1.441083e-04 5.062571e-05
 [702,] 0.0001572533 1.149344e-04 3.232566e-05
 [703,] 0.0001570544 1.062627e-04 3.101047e-05
 [704,] 0.0001571317 1.065949e-04 3.104732e-05
 [705,] 0.0001662396 1.462597e-04 5.449713e-05
 [706,] 0.0001951430 1.372226e-04 5.094478e-05
 [707,] 0.0002195155 1.445588e-04 5.191750e-05
 [708,] 0.0002432894 1.493785e-04 5.812973e-05
 [709,] 0.0002153177 1.456662e-04 5.122052e-05
 [710,] 0.0001742744 1.682288e-04 5.422074e-05
 [711,] 0.0001664837 1.646280e-04 3.947953e-05
 [712,] 0.0002173439 1.443771e-04 5.123044e-05
 [713,] 0.0001710880 1.804403e-04 5.361973e-05
 [714,] 0.0001970113 1.486368e-04 6.193527e-05
 [715,] 0.0001975364 1.565733e-04 5.959601e-05
 [716,] 0.0002341765 1.669431e-04 6.665326e-05
 [717,] 0.0002119475 1.981331e-04 5.940287e-05
 [718,] 0.0002326384 1.988353e-04 9.611299e-05
 [719,] 0.0001572478 1.091864e-04 3.141174e-05
 [720,] 0.0001513033 1.045487e-04 3.230545e-05
 [721,] 0.0002131768 2.680875e-04 1.285195e-04
 [722,] 0.0002299518 1.965857e-04 9.268673e-05
 [723,] 0.0001925214 1.736895e-04 7.605649e-05
 [724,] 0.0001568683 9.995020e-05 3.129757e-05
 [725,] 0.0001669107 1.389426e-04 3.648291e-05
 [726,] 0.0002110897 1.454151e-04 4.985566e-05
 [727,] 0.0001706510 1.794202e-04 5.293049e-05
 [728,] 0.0001900514 1.374011e-04 4.999177e-05
 [729,] 0.0002166325 1.454536e-04 5.106982e-05
 [730,] 0.0001541452 2.212903e-04 5.350888e-05
 [731,] 0.0002115772 2.737756e-04 1.294635e-04
 [732,] 0.0001844722 1.301673e-04 4.109171e-05
 [733,] 0.0001904351 1.491408e-04 5.829174e-05
 [734,] 0.0001710030 1.798911e-04 5.339744e-05
 [735,] 0.0002185391 1.454238e-04 5.145433e-05
 [736,] 0.0001525999 1.046661e-04 3.282706e-05
 [737,] 0.0001562320 1.074205e-04 3.126010e-05
 [738,] 0.0002250603 1.808714e-04 7.888898e-05
 [739,] 0.0001969057 2.745046e-04 6.011679e-05
 [740,] 0.0002448550 1.858923e-04 1.042552e-04
 [741,] 0.0001520511 1.128483e-04 3.524739e-05
 [742,] 0.0001522112 1.071589e-04 3.351830e-05
 [743,] 0.0002009252 1.526548e-04 5.916465e-05
 [744,] 0.0002151558 3.426789e-04 1.788766e-04
 [745,] 0.0001465543 1.006404e-04 3.057785e-05
 [746,] 0.0002255580 1.677244e-04 6.642931e-05
 [747,] 0.0001568564 1.142489e-04 3.228729e-05
 [748,] 0.0001956467 1.563645e-04 5.845986e-05
 [749,] 0.0001566503 1.205387e-04 3.336662e-05
 [750,] 0.0001662658 1.504232e-04 3.780481e-05
 [751,] 0.0001857201 1.501906e-04 5.178374e-05
 [752,] 0.0002188060 1.808714e-04 7.591240e-05
 [753,] 0.0001822676 1.821804e-04 6.056012e-05
 [754,] 0.0001813512 2.481370e-04 9.762121e-05
 [755,] 0.0001999892 1.531626e-04 5.892882e-05
 [756,] 0.0002163825 1.971622e-04 8.504796e-05
 [757,] 0.0001466816 1.150007e-04 3.489613e-05
 [758,] 0.0002412773 1.669291e-04 6.881418e-05
 [759,] 0.0001790041 1.821888e-04 5.910453e-05
 [760,] 0.0002181789 1.970195e-04 8.613419e-05
 [761,] 0.0002117139 3.248885e-04 1.606118e-04
 [762,] 0.0001524762 1.928909e-04 5.262337e-05
 [763,] 0.0001791222 1.826680e-04 5.947252e-05
 [764,] 0.0001583287 1.135156e-04 3.195180e-05
 [765,] 0.0002110829 3.206589e-04 1.567498e-04
 [766,] 0.0002378125 1.806406e-04 9.680711e-05
 [767,] 0.0001461628 1.377078e-04 4.014000e-05
 [768,] 0.0001856610 1.467220e-04 4.981938e-05
 [769,] 0.0001462469 1.106136e-04 3.258865e-05
 [770,] 0.0002192252 1.468695e-04 5.391799e-05
 [771,] 0.0001519957 3.053983e-04 8.060853e-05
 [772,] 0.0001728580 1.799637e-04 5.419599e-05
 [773,] 0.0001544930 1.108050e-04 3.661627e-05
 [774,] 0.0001979078 1.715362e-04 6.632487e-05
 [775,] 0.0002121094 3.214883e-04 1.593906e-04
 [776,] 0.0001797870 1.828515e-04 5.986692e-05
 [777,] 0.0001467342 1.234532e-04 3.725420e-05
 [778,] 0.0001529535 1.714892e-04 4.916661e-05
 [779,] 0.0001809560 1.864840e-04 5.753961e-05
 [780,] 0.0002187300 1.805821e-04 7.566245e-05
 [781,] 0.0002408070 1.669046e-04 6.863254e-05
 [782,] 0.0001918455 1.366880e-04 4.906856e-05
 [783,] 0.0002359632 1.669046e-04 6.745581e-05
 [784,] 0.0001867753 1.622700e-04 5.067610e-05
 [785,] 0.0001675677 1.498080e-04 3.755050e-05
 [786,] 0.0001649292 3.758635e-04 6.507530e-05
 [787,] 0.0002193124 1.447145e-04 5.258597e-05
 [788,] 0.0002462542 1.671815e-04 7.083557e-05
 [789,] 0.0001800529 1.817257e-04 5.928537e-05
 [790,] 0.0002149605 3.440587e-04 1.792955e-04
 [791,] 0.0001460510 1.127617e-04 3.364058e-05
 [792,] 0.0002425102 1.988315e-04 1.133755e-04
 [793,] 0.0002607787 2.477221e-04 5.355434e-05
 [794,] 0.0001751960 1.312321e-04 4.066038e-05
 [795,] 0.0001516053 2.519658e-04 6.289371e-05
 [796,] 0.0001516418 2.609383e-04 6.439973e-05
 [797,] 0.0001806349 1.457588e-04 4.720026e-05
 [798,] 0.0001763152 1.311361e-04 4.119818e-05
 [799,] 0.0001858853 1.459640e-04 5.135333e-05
 [800,] 0.0002485624 1.677750e-04 7.264289e-05
 [801,] 0.0001809373 4.327125e-04 1.790383e-04
 [802,] 0.0002148332 3.219993e-04 1.649889e-04
 [803,] 0.0001810643 1.459202e-04 4.739476e-05
 [804,] 0.0001530075 1.555028e-04 4.521799e-05
 [805,] 0.0002155443 3.208989e-04 1.656921e-04
 [806,] 0.0002199612 2.003060e-04 8.975449e-05
 [807,] 0.0001459735 2.027642e-04 5.457368e-05
 [808,] 0.0001471187 1.627010e-04 4.629262e-05
 [809,] 0.0001801907 1.828405e-04 6.005581e-05
 [810,] 0.0001978813 1.419274e-04 4.966456e-05
 [811,] 0.0001935243 2.449755e-04 1.221214e-04
 [812,] 0.0001541416 1.118839e-04 3.699332e-05
 [813,] 0.0001547862 1.149755e-04 3.840936e-05
 [814,] 0.0001977914 1.405009e-04 4.782080e-05
 [815,] 0.0002415579 1.670470e-04 6.888283e-05
 [816,] 0.0001542578 1.208989e-04 4.052212e-05
 [817,] 0.0001758574 1.496295e-03 5.629418e-04
 [818,] 0.0001705757 3.672070e-04 6.025189e-05
 [819,] 0.0002483814 2.016913e-04 1.189389e-04
 [820,] 0.0002461693 1.948613e-04 1.121483e-04
 [821,] 0.0001970746 1.453502e-04 5.475494e-05
 [822,] 0.0001846751 4.785843e-04 2.091643e-04
 [823,] 0.0001958886 1.449752e-04 5.055151e-05
 [824,] 0.0002057677 1.452183e-04 5.720471e-05
 [825,] 0.0001833253 4.995387e-04 2.146058e-04
 [826,] 0.0001837125 5.167539e-04 2.233648e-04
 [827,] 0.0001463824 1.239855e-04 3.698275e-05
 [828,] 0.0001994161 2.723724e-04 1.068640e-04
 [829,] 0.0001462438 1.222814e-04 3.635521e-05
 [830,] 0.0002493444 1.679613e-04 7.318286e-05
 [831,] 0.0001997714 2.943654e-04 1.170858e-04
 [832,] 0.0001999545 1.404120e-04 4.793590e-05
 [833,] 0.0002030958 1.423734e-04 4.746428e-05
 [834,] 0.0002036524 1.424216e-04 4.743185e-05
 [835,] 0.0002030695 1.424332e-04 4.734238e-05
 [836,] 0.0001620430 1.702995e-04 4.775475e-05
 [837,] 0.0001476762 1.435698e-04 3.729691e-05
 [838,] 0.0001677694 4.078725e-04 6.615134e-05
 [839,] 0.0001459818 2.168491e-04 5.568578e-05
 [840,] 0.0001699375 1.645284e-04 3.887199e-05
 [841,] 0.0002538356 1.680758e-04 7.456449e-05
 [842,] 0.0002041904 1.423681e-04 4.762549e-05
 [843,] 0.0001620666 1.812328e-04 5.004067e-05
 [844,] 0.0001949538 1.670820e-04 7.841211e-05
 [845,] 0.0002053789 1.924472e-04 6.957892e-05
 [846,] 0.0002491091 1.925707e-04 9.130531e-05
 [847,] 0.0001460309 1.262164e-04 3.695166e-05
 [848,] 0.0001461142 1.251953e-04 3.688930e-05
 [849,] 0.0002528848 1.858497e-04 5.563195e-05
 [850,] 0.0001535909 1.542130e-04 5.096296e-05
 [851,] 0.0001983864 1.404279e-04 4.782112e-05
 [852,] 0.0002581079 1.804338e-04 5.898098e-05
 [853,] 0.0002576830 1.700172e-04 6.553570e-05
 [854,] 0.0002053623 1.911729e-04 6.850814e-05
 [855,] 0.0002178901 1.212652e-04 5.535111e-05
 [856,] 0.0002133409 2.873443e-04 6.684509e-05
 [857,] 0.0002118238 2.839254e-04 6.699288e-05
 [858,] 0.0001939077 1.372024e-04 4.924576e-05
 [859,] 0.0002020911 1.268298e-04 4.214178e-05
 [860,] 0.0001597544 1.691394e-04 4.146460e-05
 [861,] 0.0001713434 1.722603e-04 3.947976e-05
 [862,] 0.0001458433 1.368749e-04 3.872468e-05
 [863,] 0.0001458084 1.272941e-04 3.655575e-05
 [864,] 0.0001704414 1.182834e-04 3.400619e-05
 [865,] 0.0002158144 1.965332e-04 8.365183e-05
 [866,] 0.0001470269 1.183855e-04 3.357200e-05
 [867,] 0.0002085759 3.003730e-04 7.515902e-05
 [868,] 0.0002243906 1.672917e-04 5.478488e-05
 [869,] 0.0002017546 1.538000e-04 4.958434e-05
 [870,] 0.0002394575 1.661311e-04 5.825547e-05
 [871,] 0.0001841080 1.091263e-04 3.330565e-05
 [872,] 0.0002160469 1.912989e-04 8.001051e-05
 [873,] 0.0001682142 1.347492e-04 3.571870e-05
 [874,] 0.0002614973 1.924186e-04 3.959237e-05
 [875,] 0.0002146198 2.161789e-04 5.493445e-05
 [876,] 0.0001679926 1.562134e-04 4.477633e-05
 [877,] 0.0001675768 1.966705e-04 5.315567e-05
 [878,] 0.0002415572 3.186929e-04 4.730479e-05
 [879,] 0.0001870133 2.220274e-04 7.592390e-05
 [880,] 0.0002220775 4.611974e-03 3.369537e-03
 [881,] 0.0002635017 2.903630e-04 2.038273e-04
 [882,] 0.0001994056 6.932345e-03 3.729869e-03
 [883,] 0.0001686332 2.357663e-04 6.389901e-05
 [884,] 0.0001931304 2.752246e-03 1.381944e-03
 [885,] 0.0002078717 3.389738e-03 2.074127e-03
 [886,] 0.0002004604 1.165365e-04 3.770272e-05
 [887,] 0.0002094661 1.828862e-04 6.059901e-05
 [888,] 0.0001724159 2.127694e-04 6.653351e-05
 [889,] 0.0001986988 5.019480e-04 2.053366e-04
 [890,] 0.0001887848 1.160583e-04 3.896752e-05
 [891,] 0.0001607296 1.304830e-04 3.906548e-05
 [892,] 0.0001529842 1.158609e-04 3.508908e-05
 [893,] 0.0001958263 1.867666e-04 6.767435e-05
 [894,] 0.0001869883 1.868155e-04 5.770813e-05
 [895,] 0.0001870109 1.870172e-04 5.765207e-05
 [896,] 0.0001642170 1.026490e-04 3.454201e-05
 [897,] 0.0001548014 2.239090e-04 6.160163e-05
 [898,] 0.0001497845 1.930972e-04 4.623394e-05
 [899,] 0.0001613004 1.499696e-04 4.208755e-05
 [900,] 0.0002059544 2.126657e-04 8.674527e-05
 [901,] 0.0002051663 1.987117e-04 7.894603e-05
 [902,] 0.0001871224 1.421979e-04 4.578073e-05
 [903,] 0.0002045861 2.509041e-04 1.037366e-04
 [904,] 0.0001755820 1.506080e-04 4.752166e-05
 [905,] 0.0001859520 1.279620e-04 4.139134e-05
 [906,] 0.0001775831 1.400457e-04 4.308983e-05
 [907,] 0.0001698024 1.614711e-04 4.778622e-05
 [908,] 0.0001478969 2.724511e-04 6.435137e-05
 [909,] 0.0001786248 1.066812e-04 3.394170e-05
 [910,] 0.0001716943 1.605037e-04 4.796065e-05
 [911,] 0.0002007597 1.679121e-04 7.526094e-05
 [912,] 0.0001473064 1.046597e-04 3.154812e-05
 [913,] 0.0002066369 2.756144e-04 1.193277e-04
 [914,] 0.0001667406 1.508088e-04 4.948489e-05
 [915,] 0.0001785186 1.814029e-04 5.823313e-05
 [916,] 0.0001794840 1.820765e-04 5.406359e-05
 [917,] 0.0001723228 1.612078e-04 4.877229e-05
 [918,] 0.0001798529 2.235333e-04 6.679568e-05
 [919,] 0.0001912341 1.489077e-04 5.070426e-05
 [920,] 0.0001773645 1.295866e-04 4.097592e-05
 [921,] 0.0002070586 2.290509e-04 9.602363e-05
 [922,] 0.0001709335 1.606760e-04 4.800714e-05
 [923,] 0.0001698829 1.610372e-04 4.756251e-05
 [924,] 0.0001766491 1.524847e-04 4.607460e-05
 [925,] 0.0001771990 1.459727e-04 4.527197e-05
 [926,] 0.0001475912 1.126811e-04 3.456894e-05
 [927,] 0.0001814881 1.581425e-04 5.271789e-05
 [928,] 0.0001711703 1.999274e-04 5.460771e-05
 [929,] 0.0002036727 2.112638e-04 8.435266e-05
 [930,] 0.0001644386 1.078396e-04 3.251923e-05
 [931,] 0.0001642633 1.091003e-04 3.274352e-05
 [932,] 0.0001663883 1.171215e-04 3.396385e-05
 [933,] 0.0001659196 1.143703e-04 3.356060e-05
 [934,] 0.0001644654 1.139138e-04 3.369438e-05
 [935,] 0.0001649081 1.134280e-04 3.353924e-05
 [936,] 0.0001746759 1.668196e-04 4.919640e-05
 [937,] 0.0001647110 1.160461e-04 3.403166e-05
 [938,] 0.0001744030 1.650104e-04 4.914934e-05
 [939,] 0.0001707822 1.994141e-04 5.500323e-05
 [940,] 0.0001492985 1.291562e-04 3.885260e-05
 [941,] 0.0001710636 1.897913e-04 5.318112e-05
 [942,] 0.0001704955 1.831335e-04 5.275551e-05
 [943,] 0.0001664812 1.788021e-04 4.524839e-05
 [944,] 0.0001705499 2.049487e-04 5.644258e-05
 [945,] 0.0001701235 1.679439e-04 4.953397e-05
 [946,] 0.0001701205 1.678136e-04 4.953141e-05
 [947,] 0.0001775805 1.018413e-04 3.509531e-05
 [948,] 0.0001671241 1.455465e-04 3.877628e-05
 [949,] 0.0001675182 1.611334e-04 4.154535e-05
 [950,] 0.0001668127 1.445048e-04 3.868472e-05
 [951,] 0.0001601165 1.228723e-04 3.418683e-05
 [952,] 0.0001696927 1.642641e-04 4.140095e-05
 [953,] 0.0001970773 1.361229e-04 4.466548e-05
 [954,] 0.0001673305 1.624141e-04 4.185125e-05
 [955,] 0.0001873239 1.127497e-04 3.137668e-05
 [956,] 0.0002057104 1.981342e-04 7.994758e-05
 [957,] 0.0001674860 1.642386e-04 4.212188e-05
 [958,] 0.0001674527 1.604753e-04 4.145168e-05
 [959,] 0.0001845677 1.078744e-04 3.081120e-05
 [960,] 0.0001849031 1.083624e-04 3.082901e-05
 [961,] 0.0001852749 1.079999e-04 3.080785e-05
 [962,] 0.0001836455 1.131675e-04 3.148892e-05
 [963,] 0.0001853909 1.132670e-04 3.145059e-05
 [964,] 0.0001637646 1.066995e-04 3.190291e-05
 [965,] 0.0002080961 1.750671e-04 6.955405e-05
 [966,] 0.0001627814 1.070997e-04 3.208576e-05
 [967,] 0.0002056041 1.857340e-04 7.369789e-05
 [968,] 0.0002062207 1.809485e-04 7.163009e-05
 [969,] 0.0001753970 1.610560e-04 4.893216e-05
 [970,] 0.0001583247 1.137271e-04 3.650784e-05
 [971,] 0.0001874042 1.363793e-04 4.391696e-05
 [972,] 0.0001748621 2.116591e-04 5.597446e-05
 [973,] 0.0001642563 1.056692e-04 3.495789e-05
 [974,] 0.0001911828 2.402196e-04 7.176730e-05
 [975,] 0.0001693589 1.310744e-04 4.140205e-05
 [976,] 0.0001873037 1.331696e-04 4.292841e-05
 [977,] 0.0001694578 1.257462e-04 3.989488e-05
 [978,] 0.0002029525 1.905045e-04 7.394115e-05
 [979,] 0.0001754059 1.810723e-04 6.656739e-05
 [980,] 0.0002044046 1.732488e-04 6.621590e-05
 [981,] 0.0002044298 1.736858e-04 6.645777e-05
 [982,] 0.0001717006 1.966884e-04 5.374651e-05
 [983,] 0.0001875975 1.358297e-04 4.363734e-05
 [984,] 0.0001764766 1.239614e-04 3.919472e-05
 [985,] 0.0001691321 1.017511e-04 3.413456e-05
 [986,] 0.0001926702 1.078185e-04 3.586745e-05
 [987,] 0.0002025054 1.861333e-04 7.145977e-05
 [988,] 0.0001658320 1.382534e-04 4.758198e-05
 [989,] 0.0001792161 1.820132e-04 6.563518e-05
 [990,] 0.0001685839 1.024475e-04 3.448907e-05
 [991,] 0.0001745219 1.440721e-04 4.744316e-05
 [992,] 0.0002003437 1.875748e-04 7.033044e-05
 [993,] 0.0001809853 1.798778e-04 6.623074e-05
 [994,] 0.0001703828 1.025921e-04 3.482394e-05
 [995,] 0.0001709187 1.966884e-04 5.447026e-05
 [996,] 0.0001708652 1.015269e-04 3.420137e-05
 [997,] 0.0001703476 1.016362e-04 3.270583e-05
 [998,] 0.0001788830 1.119296e-04 3.942167e-05
 [999,] 0.0001766113 1.621170e-04 4.833008e-05
[1000,] 0.0001792340 1.086133e-04 3.798328e-05
[1001,] 0.0001829630 1.309572e-04 4.584209e-05
[1002,] 0.0001785043 1.084666e-04 3.776895e-05
[1003,] 0.0001717838 1.985274e-04 5.404785e-05
[1004,] 0.0001986376 1.902926e-04 7.046688e-05
[1005,] 0.0001801788 1.486915e-04 5.301815e-05
[1006,] 0.0001809764 1.066275e-04 3.731383e-05
[1007,] 0.0001998713 1.908943e-04 7.139122e-05
[1008,] 0.0001994967 1.345886e-04 4.750356e-05
[1009,] 0.0001842954 1.067106e-04 3.773603e-05
[1010,] 0.0001650158 1.837112e-04 4.380569e-05
[1011,] 0.0001873326 1.861781e-04 5.269430e-05
[1012,] 0.0001749927 2.147273e-04 5.555766e-05
[1013,] 0.0001760912 1.684319e-04 4.845709e-05
[1014,] 0.0001777359 1.180088e-04 3.430273e-05
[1015,] 0.0001677116 1.571957e-04 5.054338e-05
[1016,] 0.0001711020 1.789343e-04 5.221250e-05
[1017,] 0.0002103667 1.493517e-04 6.394664e-05
[1018,] 0.0003832806 1.568846e-04 3.014305e-05
[1019,] 0.0004215682 1.076220e-04 3.540339e-05
[1020,] 0.0002683305 3.502684e-04 2.925473e-04
[1021,] 0.0001998882 9.965488e-05 3.317223e-05
[1022,] 0.0001488804 8.105930e-04 2.024277e-04
[1023,] 0.0001734049 1.738015e-04 7.120570e-05
[1024,] 0.0001730671 1.662329e-04 6.748212e-05
[1025,] 0.0001731108 1.710403e-04 6.974805e-05
[1026,] 0.0001731648 1.659326e-04 6.739718e-05
[1027,] 0.0001693697 2.471790e-04 1.010257e-04
[1028,] 0.0001920342 1.533737e-04 6.808965e-05
[1029,] 0.0001826797 3.580490e-04 1.658096e-04
[1030,] 0.0001635261 2.378343e-04 9.069623e-05
[1031,] 0.0001691317 2.925110e-04 1.185784e-04
[1032,] 0.0001713116 1.437968e-04 4.421615e-05
[1033,] 0.0001538666 4.430026e-04 9.814113e-05
[1034,] 0.0001625019 2.112949e-04 7.936632e-05
[1035,] 0.0001712229 1.769693e-04 5.137091e-05
[1036,] 0.0001658545 2.465559e-04 9.586189e-05
[1037,] 0.0001721269 2.527562e-04 1.052667e-04
[1038,] 0.0001693138 2.169483e-04 8.781627e-05
[1039,] 0.0001713443 1.447187e-04 4.411946e-05
[1040,] 0.0001591822 1.056349e-04 3.543017e-05
[1041,] 0.0001646988 1.773920e-04 6.732153e-05
[1042,] 0.0001550941 1.104516e-04 3.659720e-05
[1043,] 0.0001537379 2.864269e-04 8.001590e-05
[1044,] 0.0001532188 2.901393e-04 7.719102e-05
[1045,] 0.0001825060 1.209036e-04 3.204217e-05
[1046,] 0.0001872650 2.096255e-04 9.745449e-05
[1047,] 0.0001542476 4.650382e-04 1.285354e-04
[1048,] 0.0001771929 1.353751e-04 3.352879e-05
[1049,] 0.0001723055 1.457153e-04 4.685402e-05
[1050,] 0.0001540721 3.121744e-04 8.870454e-05
[1051,] 0.0001536134 3.841797e-04 1.029292e-04
[1052,] 0.0001542039 4.528430e-04 1.247780e-04
[1053,] 0.0001535805 3.449205e-04 9.435653e-05
[1054,] 0.0001866037 3.893407e-04 6.650899e-05
[1055,] 0.0001716754 1.494273e-04 4.509185e-05
[1056,] 0.0001833086 4.222568e-04 7.163290e-05
[1057,] 0.0001849541 2.073977e-03 8.661139e-04
[1058,] 0.0001857032 4.682745e-04 7.611281e-05
[1059,] 0.0001855820 3.966283e-04 6.742564e-05
[1060,] 0.0001536334 4.858947e-04 1.277518e-04
[1061,] 0.0001845447 5.126015e-04 8.186848e-05
[1062,] 0.0001798706 3.132078e-04 1.418437e-04
[1063,] 0.0001830599 2.017761e-03 8.184594e-04
[1064,] 0.0001720563 1.652023e-04 5.277537e-05
[1065,] 0.0002066429 4.186664e-04 2.425114e-04
[1066,] 0.0001530829 5.566447e-04 1.429004e-04
[1067,] 0.0002002669 1.268921e-04 3.481742e-05
[1068,] 0.0001534418 4.934096e-04 1.322213e-04
[1069,] 0.0001531734 1.100306e-03 2.406474e-04
[1070,] 0.0001532799 1.023956e-03 2.323737e-04
[1071,] 0.0001532383 1.057620e-03 2.368804e-04
[1072,] 0.0002141753 1.834289e-04 3.508764e-05
[1073,] 0.0002017593 3.950394e-04 2.184067e-04
[1074,] 0.0001534011 1.601068e-03 3.097037e-04
[1075,] 0.0001722583 2.364666e-04 5.968744e-05
[1076,] 0.0002385057 1.998349e-04 1.226137e-04
[1077,] 0.0002099472 1.203167e-04 3.575181e-05
[1078,] 0.0001940299 1.042562e-04 3.602841e-05
[1079,] 0.0002102846 1.962864e-04 3.646885e-05
[1080,] 0.0001966916 1.804802e-04 5.668803e-05
[1081,] 0.0002009128 3.811468e-04 5.952266e-05
[1082,] 0.0001758070 1.806815e-04 4.687308e-05
[1083,] 0.0002100806 1.588045e-04 3.337361e-05
[1084,] 0.0001936854 1.043264e-04 3.553309e-05
[1085,] 0.0002050278 3.804852e-04 5.824556e-05
[1086,] 0.0001720792 1.214268e-03 4.289047e-04
[1087,] 0.0001723170 1.205647e-03 4.281001e-04
[1088,] 0.0001724240 1.229931e-03 4.366937e-04
[1089,] 0.0001712491 1.760480e-04 3.903190e-05
[1090,] 0.0002043862 3.965632e-04 5.976774e-05
[1091,] 0.0001842669 1.774756e-04 5.314583e-05
[1092,] 0.0001933891 1.044807e-04 3.597445e-05
[1093,] 0.0001888469 1.044789e-04 3.553940e-05
[1094,] 0.0001566674 5.426618e-04 1.418148e-04
[1095,] 0.0001993803 2.255707e-04 6.743687e-05
[1096,] 0.0002038096 1.910440e-04 3.643408e-05
[1097,] 0.0002010604 2.175754e-04 6.334070e-05
[1098,] 0.0001934774 2.101477e-04 3.917639e-05
[1099,] 0.0001758037 1.041551e-04 3.354526e-05
[1100,] 0.0001717917 1.231945e-04 3.973816e-05
[1101,] 0.0002122872 1.056281e-04 3.962909e-05
[1102,] 0.0001872129 1.768108e-04 5.432076e-05
[1103,] 0.0002520521 4.127784e-04 4.728603e-05
[1104,] 0.0002213862 1.045881e-04 3.996134e-05
[1105,] 0.0001821979 1.127105e-03 4.786942e-04
[1106,] 0.0002544259 1.653970e-04 3.726475e-05
[1107,] 0.0002293286 1.029820e-04 3.826072e-05
[1108,] 0.0002296988 1.051593e-04 4.151514e-05
[1109,] 0.0001887420 1.766236e-04 5.453377e-05
[1110,] 0.0002199857 1.036544e-04 3.489763e-05
[1111,] 0.0001703824 2.954254e-04 8.634674e-05
[1112,] 0.0002177907 1.023719e-04 3.391410e-05
[1113,] 0.0003940797 2.905095e-04 3.626005e-05
[1114,] 0.0005868456 1.187973e-04 1.017124e-04
[1115,] 0.0001528862 1.486147e-04 4.024650e-05
[1116,] 0.0004193870 1.330257e-04 5.201731e-05
[1117,] 0.0001659862 1.047957e-04 3.324323e-05
[1118,] 0.0001978821 1.565831e-04 5.157388e-05
[1119,] 0.0001502662 1.592604e-04 4.388820e-05
[1120,] 0.0001493509 1.091470e-04 5.917118e-05
[1121,] 0.0001675402 1.100318e-04 3.420771e-05
[1122,] 0.0001503178 1.085741e-04 3.666632e-01
[1123,] 0.0002158487 1.887505e-04 7.448213e-05
[1124,] 0.0002516093 9.850000e-05 3.768754e-05
[1125,] 0.0001506918 1.085527e-04 6.329819e-01
[1126,] 0.0002913744 1.611782e-04 1.019191e-04
[1127,] 0.0001690084 1.169925e-04 3.483133e-05
[1128,] 0.0001973190 1.864067e-04 6.101156e-05
[1129,] 0.0001658360 1.083385e-04 3.339818e-05
[1130,] 0.0004630079 1.273578e-04 8.451623e-05
[1131,] 0.0001647075 1.246069e-04 3.752090e-05
[1132,] 0.0001514769 1.446020e-04 4.065722e-05
[1133,] 0.0002651680 1.241245e-04 3.423643e-05
[1134,] 0.0002392546 1.171235e-04 4.450877e-05
[1135,] 0.0001506425 1.613999e-04 4.335556e-05
[1136,] 0.0001504877 1.565484e-04 4.293219e-05
[1137,] 0.0001921790 1.515597e-04 4.668343e-05
[1138,] 0.0003002559 9.874202e-05 4.067135e-05
[1139,] 0.0002813353 1.609178e-04 9.835259e-05
[1140,] 0.0001819727 1.871672e-04 5.919924e-05
[1141,] 0.0001450808 2.103990e-04 5.555009e-05
[1142,] 0.0001475068 1.617101e-04 4.817600e-05
[1143,] 0.0001480480 1.593151e-04 4.814836e-05
[1144,] 0.0001475525 1.165719e-04 3.444419e-05
[1145,] 0.0002379070 1.355591e-04 3.237475e-05
[1146,] 0.0002284679 1.398146e-04 3.676741e-05
[1147,] 0.0003460862 1.138909e-04 4.250091e-05
[1148,] 0.0004067847 1.018494e-04 5.272043e-05
[1149,] 0.0002041356 2.180050e-04 8.560035e-05
[1150,] 0.0003262989 1.207862e-04 3.096331e-05
[1151,] 0.0001917214 2.025165e-04 8.040096e-05
[1152,] 0.0003228284 1.400989e-04 8.284601e-05
[1153,] 0.0001996127 1.714237e-04 3.353124e-05
[1154,] 0.0002994056 2.063474e-04 3.530050e-05
[1155,] 0.0002458846 1.662540e-04 6.807472e-05
[1156,] 0.0001536622 1.329987e-04 3.706653e-05
[1157,] 0.0002001462 2.623803e-04 7.678908e-05
[1158,] 0.0002299715 1.916157e-04 3.715728e-05
[1159,] 0.0001513558 1.358429e-04 3.700295e-05
[1160,] 0.0001977076 1.325034e-04 4.598158e-05
[1161,] 0.0002707744 1.389968e-04 7.103095e-05
[1162,] 0.0001873630 1.931922e-04 7.196333e-05
[1163,] 0.0001896156 1.295775e-04 4.600210e-05
[1164,] 0.0002710274 1.505799e-04 8.504639e-05
[1165,] 0.0002110813 1.330375e-04 5.032499e-05
[1166,] 0.0001547298 1.527000e-04 3.747530e-05
[1167,] 0.0001533809 1.512453e-04 3.754363e-05
[1168,] 0.0001741908 1.852927e-04 5.533031e-05
[1169,] 0.0002094144 1.318791e-04 4.658085e-05
[1170,] 0.0004394250 1.101700e-04 4.759567e-05
[1171,] 0.0004209206 3.873942e-04 4.947761e-04
[1172,] 0.0004244528 1.621357e-04 3.088771e-05
[1173,] 0.0047668394 1.354562e-04 3.373714e-02
[1174,] 0.0526087710 2.576193e-04 8.369480e-01
[1175,] 0.0001574096 1.108818e-04 3.735130e-05
[1176,] 0.0001977729 1.334883e-04 5.939862e-05
[1177,] 0.0001705956 1.010108e-04 3.168654e-05
[1178,] 0.0001682301 1.388293e-04 4.546706e-05
[1179,] 0.0001676719 1.763537e-04 6.767597e-05
[1180,] 0.0001596164 1.349070e-04 4.661382e-05
[1181,] 0.0001951176 1.740911e-04 5.931595e-05
[1182,] 0.0001839295 1.993300e-04 8.852705e-05
[1183,] 0.0002079162 2.244183e-04 1.198057e-04
[1184,] 0.0001828657 1.985644e-04 6.557193e-05
[1185,] 0.0002321201 1.982478e-04 8.954138e-05
[1186,] 0.0002170581 3.944959e-04 2.433145e-04
[1187,] 0.0001617295 2.050978e-04 7.759132e-05
[1188,] 0.0002089877 1.866082e-04 6.927728e-05
[1189,] 0.0001509239 1.453656e-04 4.377532e-05
[1190,] 0.0001577372 1.377306e-04 4.416808e-05
[1191,] 0.0002029848 1.908238e-04 6.590675e-05
[1192,] 0.0001924907 5.381774e-04 1.725128e-04
[1193,] 0.0002352310 2.641836e-04 1.699763e-04
[1194,] 0.0001856925 6.117740e-04 2.115091e-04
[1195,] 0.0002131178 1.897013e-04 7.163509e-05
[1196,] 0.0001994505 2.316370e-04 6.972499e-05
[1197,] 0.0001686725 1.045423e-04 3.258208e-05
[1198,] 0.0001754987 1.410429e-04 4.756925e-05
[1199,] 0.0002266451 1.922136e-04 8.035073e-05
[1200,] 0.0001820524 1.246026e-04 3.498063e-05
[1201,] 0.0001714159 1.067150e-04 3.751878e-05
[1202,] 0.0002052132 1.521755e-04 4.958100e-05
[1203,] 0.0002059626 1.613732e-04 5.003022e-05
[1204,] 0.0002056077 1.586216e-04 4.987527e-05
[1205,] 0.0001829530 1.529342e-04 3.880284e-05
[1206,] 0.0002015301 1.018607e-04 3.526902e-05
[1207,] 0.0001818019 5.346108e-04 9.882333e-05
[1208,] 0.0001982882 1.425482e-03 3.905949e-04
[1209,] 0.0001705587 2.050519e-04 6.252165e-05
[1210,] 0.0001567303 1.818281e-04 6.187560e-05
[1211,] 0.0001902133 2.032161e-04 8.222252e-05
[1212,] 0.0004969017 3.189221e-04 5.857863e-04
[1213,] 0.0004212996 6.001692e-04 1.081298e-03
[1214,] 0.0003156399 2.760561e-04 2.444851e-04
[1215,] 0.0002938204 1.788015e-04 1.286596e-04
[1216,] 0.0002263468 1.836177e-04 9.139457e-05
[1217,] 0.0004144377 1.325474e-04 9.895744e-05
[1218,] 0.0001684360 1.196251e-04 4.344198e-05
[1219,] 0.0002192208 1.853789e-04 8.894023e-05
[1220,] 0.0001518193 1.057416e-04 3.216632e-05
[1221,] 0.0001524472 1.908209e-04 5.641701e-05
[1222,] 0.0001984621 1.356303e-04 4.582130e-05
[1223,] 0.0001694751 1.197625e-04 3.076165e-05
[1224,] 0.0002270006 1.712916e-04 6.829648e-05
[1225,] 0.0001877608 1.591742e-04 5.018935e-05
[1226,] 0.0001886360 1.609136e-04 5.019038e-05
[1227,] 0.0001656598 1.181966e-04 3.825161e-05
[1228,] 0.0001503813 1.111735e-04 3.311355e-05
[1229,] 0.0001504346 1.108641e-04 3.317741e-05
[1230,] 0.0001984741 3.046392e-04 1.477050e-04
[1231,] 0.0001836254 2.023135e-04 5.755206e-05
[1232,] 0.0002150460 1.388790e-04 4.084128e-05
[1233,] 0.0002704750 1.682825e-04 7.770194e-05
[1234,] 0.0001763180 1.194996e-04 3.173793e-05
[1235,] 0.0001816839 1.310101e-04 4.318316e-05
[1236,] 0.0001788580 1.313760e-04 4.290802e-05
[1237,] 0.0002506917 1.103805e-04 3.707806e-05
[1238,] 0.0001622954 1.623422e-04 5.902243e-05
[1239,] 0.0002154257 1.959638e-04 7.824866e-05
[1240,] 0.0007131991 3.775172e-04 7.648185e-04
[1241,] 0.0006233428 2.107442e-04 2.975031e-04
[1242,] 0.0001867037 2.007624e-04 8.412816e-05
[1243,] 0.0005792526 3.236623e-04 5.169475e-04
[1244,] 0.0002791674 1.380321e-04 7.763476e-05
[1245,] 0.0002312295 1.911770e-04 7.654967e-05
[1246,] 0.0001602472 1.523723e-04 5.364520e-05
[1247,] 0.0001876665 1.756198e-04 5.755868e-05
[1248,] 0.0001968590 1.298729e-04 4.862056e-05
[1249,] 0.0002303546 1.980640e-04 8.797152e-05
[1250,] 0.0002866983 1.732777e-04 4.160060e-05
[1251,] 0.0001898797 1.765203e-04 5.982998e-05
[1252,] 0.0001911970 1.619026e-04 5.555035e-05
[1253,] 0.0002256030 1.439005e-04 6.336585e-05
[1254,] 0.0001503275 1.348251e-04 3.955903e-05
[1255,] 0.0001516604 1.358449e-04 3.663956e-05
[1256,] 0.0001862211 1.815105e-04 8.169999e-05
[1257,] 0.0001831570 2.066240e-04 7.524023e-05
[1258,] 0.0001605154 1.760929e-04 4.110735e-05
[1259,] 0.0001788517 1.672349e-04 6.076836e-05
[1260,] 0.0003021773 2.088316e-04 1.595680e-04
[1261,] 0.0001523578 1.357326e-04 4.357961e-05
[1262,] 0.0002964505 2.072852e-04 1.541642e-04
[1263,] 0.0001563122 1.255846e-04 4.123159e-05
[1264,] 0.0001858942 1.736362e-04 5.558467e-05
[1265,] 0.0001966778 1.009794e-04 3.336826e-05
[1266,] 0.0001574074 1.352165e-04 3.842949e-05
[1267,] 0.0001882871 1.577916e-04 5.329295e-05
[1268,] 0.0002713533 5.552934e-04 4.763057e-04
[1269,] 0.0002630133 1.420691e-04 7.772911e-05
[1270,] 0.0001488867 1.194605e-04 3.742956e-05
[1271,] 0.0002028631 1.362172e-04 5.241049e-05
[1272,] 0.0001462826 1.082957e-04 3.296731e-05
[1273,] 0.0002335530 3.651194e-04 2.274913e-04
[1274,] 0.0001569697 1.232416e-04 4.253381e-05
[1275,] 0.0001898992 3.155966e-04 1.170696e-04
[1276,] 0.0001888804 3.193379e-04 1.156269e-04
[1277,] 0.0001927924 1.871715e-04 5.509413e-05
[1278,] 0.0001571145 1.507822e-04 4.316154e-05
[1279,] 0.0001571953 1.547560e-04 4.469288e-05
[1280,] 0.0001621878 3.846437e-04 1.063801e-04
[1281,] 0.0002273625 1.852343e-04 9.025726e-05
[1282,] 0.0001606780 1.780283e-04 4.794281e-05
[1283,] 0.0002591685 1.415895e-04 4.624096e-05
[1284,] 0.0002380851 1.094023e-04 3.337491e-05
[1285,] 0.0001580885 9.895212e-05 3.112071e-05
[1286,] 0.0002723398 1.357973e-04 7.657741e-05
[1287,] 0.0001657704 1.396055e-04 3.989782e-05
[1288,] 0.0001539601 1.224005e-04 3.911922e-05
[1289,] 0.0002342899 1.444136e-04 4.454607e-05
[1290,] 0.0003154215 1.830606e-04 1.419567e-04
[1291,] 0.0001997749 1.041237e-03 4.879672e-04
[1292,] 0.0001927228 3.955012e-04 1.551967e-04
[1293,] 0.0002008085 1.038038e-03 4.984931e-04
[1294,] 0.0001956070 2.724519e-04 1.104766e-04
[1295,] 0.0002517751 1.520575e-04 8.735764e-05
[1296,] 0.0003286715 1.418503e-04 9.666600e-05
[1297,] 0.0001557920 9.958871e-05 3.029679e-05
[1298,] 0.0001982745 5.765438e-04 2.501172e-04
[1299,] 0.0001994691 1.492718e-04 5.843050e-05
[1300,] 0.0002145772 1.226230e-04 4.336450e-05
[1301,] 0.0002017202 1.377117e-04 3.781280e-05
[1302,] 0.0002026062 1.367287e-04 3.775291e-05
[1303,] 0.0002114972 1.369519e-04 5.581366e-05
[1304,] 0.0001677846 1.152215e-04 3.295517e-05
[1305,] 0.0002210921 1.224195e-04 2.968092e-05
[1306,] 0.0002209969 1.229534e-04 4.458060e-05
[1307,] 0.0002184371 1.223619e-04 4.566047e-05
[1308,] 0.0001915320 1.881525e-04 7.429003e-05
[1309,] 0.0002020533 1.511532e-04 5.795816e-05
[1310,] 0.0002142740 1.145076e-04 3.675493e-05
[1311,] 0.0001947110 1.117576e-04 3.868454e-05
[1312,] 0.0001828254 1.783415e-04 6.334066e-05
[1313,] 0.0001533602 1.910529e-04 5.305942e-05
[1314,] 0.0001874552 1.154870e-04 4.190776e-05
[1315,] 0.0002309075 1.299958e-04 4.396546e-05
[1316,] 0.0001981798 1.161087e-04 4.412357e-05
[1317,] 0.0002073782 1.227660e-04 4.895829e-05
[1318,] 0.0001884822 1.377198e-04 4.279500e-05
[1319,] 0.0004686534 9.981815e-05 5.227396e-05
[1320,] 0.0002053679 1.064765e-04 3.051561e-05
[1321,] 0.0001842896 1.815507e-04 5.350971e-05
[1322,] 0.0001825337 1.179583e-04 3.733029e-05
[1323,] 0.0001961049 1.025533e-04 3.765297e-05
[1324,] 0.0001667776 1.386727e-04 3.268426e-05
[1325,] 0.0001740516 1.225282e-04 3.839688e-05
[1326,] 0.0001980368 1.018674e-04 3.348616e-05
[1327,] 0.0001809740 1.159733e-04 3.831533e-05
[1328,] 0.0001800542 1.147960e-04 3.713127e-05
[1329,] 0.0001730942 1.012719e-04 3.289903e-05
[1330,] 0.0001787816 1.196306e-04 3.969344e-05
[1331,] 0.0001805486 1.419660e-04 3.547690e-05
[1332,] 0.0001556797 1.279506e-04 3.393658e-05
[1333,] 0.0001809113 1.195869e-04 4.060691e-05
[1334,] 0.0002076647 1.454661e-04 4.777032e-05
[1335,] 0.0001480375 1.011757e-04 3.071667e-05
[1336,] 0.0002314582 1.266390e-04 4.726169e-05
[1337,] 0.0001627149 1.049353e-04 3.280384e-05
[1338,] 0.0001522428 1.572190e-04 4.312531e-05
[1339,] 0.0001877447 1.482720e-04 4.607551e-05
[1340,] 0.0001517892 1.006122e-04 3.006502e-05
[1341,] 0.0001664352 1.932041e-04 4.517863e-05
[1342,] 0.0002130754 1.153072e-04 3.699950e-05
[1343,] 0.0002130399 1.156526e-04 3.695348e-05
[1344,] 0.0001529711 1.623567e-04 4.532831e-05
[1345,] 0.0001993783 1.394714e-04 5.007976e-05
[1346,] 0.0001520775 1.352498e-04 4.374241e-05
[1347,] 0.0002280890 1.505722e-04 6.583829e-05
[1348,] 0.0001879139 2.185543e-04 6.917099e-05
[1349,] 0.0002273256 1.494261e-04 5.769737e-05
[1350,] 0.0001834302 2.690946e-04 7.075846e-05
[1351,] 0.0001570140 1.519223e-04 4.334406e-05
[1352,] 0.0001773737 1.530912e-04 6.327000e-05
[1353,] 0.0001591577 1.115246e-04 3.534887e-05
[1354,] 0.0001497980 2.560569e-04 7.621548e-05
[1355,] 0.0001803454 1.482092e-04 4.399264e-05
[1356,] 0.0001803768 4.224634e-04 1.264590e-04
[1357,] 0.0002015283 1.310008e-04 4.671685e-05
[1358,] 0.0001841766 1.539760e-04 4.867519e-05
[1359,] 0.0001865288 2.320954e-04 6.592368e-05
[1360,] 0.0001529895 2.003983e-04 5.051362e-05
[1361,] 0.0001876591 1.349815e-04 4.250043e-05
[1362,] 0.0001988334 2.112510e-04 7.477811e-05
[1363,] 0.0001767682 2.429126e-04 7.891715e-05
[1364,] 0.0001770175 1.299997e-04 4.139492e-05
[1365,] 0.0001727712 1.195125e-04 4.142190e-05
[1366,] 0.0001866710 2.159818e-04 6.581304e-05
[1367,] 0.0001489736 1.679212e-04 4.810403e-05
[1368,] 0.0001846168 1.263851e-04 4.158501e-05
[1369,] 0.0001739010 2.064692e-04 4.764508e-05
[1370,] 0.0002120816 1.214906e-04 3.259638e-05
[1371,] 0.0001845683 1.253626e-04 4.111100e-05
[1372,] 0.0001889239 1.257824e-04 4.253393e-05
[1373,] 0.0001496158 2.212432e-04 6.068365e-05
[1374,] 0.0001888603 1.754250e-04 6.317877e-05
[1375,] 0.0001979238 2.613161e-04 1.134614e-04
[1376,] 0.0001898617 1.964826e-04 6.977931e-05
[1377,] 0.0001888263 1.978941e-04 6.920889e-05
[1378,] 0.0001757433 2.472815e-04 9.882896e-05
[1379,] 0.0002337392 1.124561e-04 4.753124e-05
[1380,] 0.0002361528 2.546605e-04 1.564181e-04
[1381,] 0.0001930121 2.278770e-04 8.806452e-05
[1382,] 0.0001807668 1.041217e-04 3.517177e-05
[1383,] 0.0001772491 1.639192e-04 5.646465e-05
[1384,] 0.0001905264 1.852157e-04 6.821843e-05
[1385,] 0.0001511759 1.471058e-04 3.796965e-05
[1386,] 0.0001913719 1.985702e-04 7.457053e-05
[1387,] 0.0001906943 1.877077e-04 6.948125e-05
[1388,] 0.0002240262 1.569313e-04 6.594761e-05
[1389,] 0.0001892998 1.711107e-04 6.146287e-05
[1390,] 0.0002139908 1.867347e-04 7.094546e-05
[1391,] 0.0001925838 1.715186e-04 6.325855e-05
[1392,] 0.0001914474 1.873475e-04 7.092211e-05
[1393,] 0.0001915762 1.975891e-04 7.543349e-05
[1394,] 0.0001937264 2.013326e-04 7.896854e-05
[1395,] 0.0001803429 1.729373e-04 5.170125e-05
[1396,] 0.0001773423 5.072781e-04 2.239928e-04
[1397,] 0.0002230311 1.719843e-04 7.859356e-05
[1398,] 0.0002123626 1.020300e-04 3.905390e-05
[1399,] 0.0001753130 1.334422e-04 5.286941e-05
[1400,] 0.0002194910 1.841893e-04 7.249422e-05
[1401,] 0.0001979747 1.228868e-04 3.758406e-05
[1402,] 0.0001512989 1.054169e-04 3.116475e-05
[1403,] 0.0001919843 1.590991e-04 5.270652e-05
[1404,] 0.0001507951 1.086647e-04 3.172109e-05
[1405,] 0.0001643999 4.010785e-04 1.372416e-04
[1406,] 0.0001472224 1.133266e-04 3.287385e-05
[1407,] 0.0001476813 1.141508e-04 3.275183e-05
[1408,] 0.0002415567 1.579347e-04 7.179691e-05
[1409,] 0.0001822835 6.444732e-04 2.761298e-04
[1410,] 0.0001721298 5.178573e-04 1.957668e-04
[1411,] 0.0001606149 3.030937e-04 1.082018e-04
[1412,] 0.0002170325 1.825531e-04 6.442396e-05
[1413,] 0.0002476470 1.186758e-04 5.347480e-05
[1414,] 0.0002554867 1.141617e-04 5.088286e-05
[1415,] 0.0001978073 4.039685e-04 2.183026e-04
[1416,] 0.0001590422 4.724502e-04 1.205015e-04
[1417,] 0.0002171538 1.978110e-04 1.027432e-04
[1418,] 0.0001708714 1.134094e-04 3.293482e-05
[1419,] 0.0001709766 1.175550e-04 3.552102e-05
[1420,] 0.0001895858 1.875761e-04 5.757698e-05
[1421,] 0.0002347107 5.055415e-04 3.748245e-04
[1422,] 0.0001611737 1.074617e-04 3.401626e-05
[1423,] 0.0001759733 2.118490e-04 5.646775e-05
[1424,] 0.0002174667 2.291576e-04 1.111909e-04
[1425,] 0.0001818076 1.119675e-04 4.198993e-05
[1426,] 0.0001586190 1.366237e-04 4.332731e-05
[1427,] 0.0001716639 1.090902e-04 3.499814e-05
[1428,] 0.0001954869 2.454827e-04 9.840484e-05
[1429,] 0.0001567334 1.757767e-04 6.017812e-05
[1430,] 0.0001526388 1.888768e-04 6.129571e-05
[1431,] 0.0001645100 1.429046e-04 4.932675e-05
[1432,] 0.0001728215 1.989667e-04 5.588100e-05
[1433,] 0.0001545934 2.083148e-04 6.910507e-05
[1434,] 0.0001602730 2.349307e-04 8.468468e-05
[1435,] 0.0001669284 1.514303e-04 5.248896e-05
[1436,] 0.0001532680 2.163256e-04 6.965376e-05
[1437,] 0.0001613683 1.366275e-04 4.478838e-05
[1438,] 0.0001906765 1.931008e-04 6.341017e-05
[1439,] 0.0001913085 2.896513e-04 1.067979e-04
[1440,] 0.0001894279 2.821443e-04 9.982908e-05
[1441,] 0.0001787939 3.541480e-04 1.014794e-04
[1442,] 0.0001555766 1.325754e-04 3.598739e-05
[1443,] 0.0001519866 1.098993e-04 3.320240e-05
[1444,] 0.0001467635 9.848771e-05 2.962551e-05
[1445,] 0.0001476296 1.131697e-04 3.172199e-05
[1446,] 0.0001455839 9.817543e-05 2.958832e-05
[1447,] 0.0001885179 1.932825e-04 6.338071e-05
[1448,] 0.0001530565 1.119429e-04 3.389839e-05
[1449,] 0.0001961802 1.396178e-04 4.629250e-05
[1450,] 0.0001519845 1.181162e-04 3.397540e-05
[1451,] 0.0001856252 1.848283e-04 5.726041e-05
[1452,] 0.0002119106 1.524680e-04 6.608950e-05
[1453,] 0.0001613153 2.455491e-04 7.551240e-05
[1454,] 0.0001987440 1.849690e-04 5.817056e-05
[1455,] 0.0001454079 1.329428e-04 3.686430e-05
[1456,] 0.0001452527 1.331183e-04 3.710306e-05
[1457,] 0.0001957677 2.021212e-04 6.580958e-05
[1458,] 0.0002240953 1.617151e-04 7.165331e-05
[1459,] 0.0001460740 1.010674e-04 2.996216e-05
[1460,] 0.0001501921 1.137526e-04 3.345883e-05
[1461,] 0.0002140755 1.949112e-04 9.030714e-05
[1462,] 0.0001967374 1.387102e-04 4.583170e-05
[1463,] 0.0001709024 1.202934e-04 3.747990e-05
[1464,] 0.0001772898 1.255946e-04 4.386940e-05
[1465,] 0.0001948198 1.199876e-04 4.187062e-05
[1466,] 0.0002008909 1.835995e-04 7.537231e-05
[1467,] 0.0001919109 2.091222e-04 5.430540e-05
[1468,] 0.0002581366 1.262392e-04 5.266905e-05
[1469,] 0.0001601610 2.251880e-04 8.193658e-05
[1470,] 0.0002221733 1.642160e-04 7.258092e-05
[1471,] 0.0002239996 1.587796e-04 6.968606e-05
[1472,] 0.0002268624 1.537340e-04 6.706409e-05
[1473,] 0.0003261418 1.404569e-04 8.811699e-05
[1474,] 0.0001902775 2.759432e-04 6.188315e-05
[1475,] 0.0001776067 1.155438e-04 3.721777e-05
[1476,] 0.0001681605 2.900346e-04 1.176603e-04
[1477,] 0.0001957106 2.073909e-04 6.693754e-05
[1478,] 0.0002280631 1.464693e-04 6.290014e-05
[1479,] 0.0002454508 1.602156e-04 8.657519e-05
[1480,] 0.0002443029 1.668379e-04 8.319161e-05
[1481,] 0.0002234155 1.480157e-04 6.268397e-05
[1482,] 0.0002216874 1.593488e-04 6.992792e-05
[1483,] 0.0002267529 1.484441e-04 6.433824e-05
[1484,] 0.0002269184 1.468931e-04 6.330853e-05
[1485,] 0.0002263810 1.473515e-04 6.347717e-05
[1486,] 0.0002252234 1.486259e-04 6.402115e-05
[1487,] 0.0002261591 1.474353e-04 6.346985e-05
[1488,] 0.0002267528 1.480358e-04 6.405763e-05
[1489,] 0.0002264557 1.481264e-04 6.403612e-05
[1490,] 0.0001627032 2.263839e-04 8.582665e-05
[1491,] 0.0002256670 1.469021e-04 6.296595e-05
[1492,] 0.0001841936 1.955377e-04 5.015795e-05
[1493,] 0.0002264795 1.521502e-04 6.679093e-05
[1494,] 0.0002194385 2.399967e-04 1.188265e-04
[1495,] 0.0001551369 2.148289e-04 7.296149e-05
[1496,] 0.0002104820 1.936219e-04 8.164846e-05
[1497,] 0.0001601440 1.185551e-04 3.457187e-05
[1498,] 0.0002143261 2.024443e-04 5.666225e-05
[1499,] 0.0001982870 2.036917e-04 8.558808e-05
[1500,] 0.0001952096 1.121652e-04 3.677174e-05
[1501,] 0.0001985247 2.117485e-04 8.999020e-05
[1502,] 0.0002375183 1.092562e-04 4.718652e-05
[1503,] 0.0001959263 2.102476e-04 6.652156e-05
[1504,] 0.0001452315 1.180244e-04 3.454528e-05
[1505,] 0.0001961822 1.823561e-04 5.949374e-05
[1506,] 0.0001839435 1.974099e-04 7.211953e-05
[1507,] 0.0001751012 1.009844e-04 3.287437e-05
[1508,] 0.0001805401 1.594612e-04 5.265992e-05
[1509,] 0.0001465825 1.175785e-04 3.436572e-05
[1510,] 0.0001563626 1.573754e-04 4.536645e-05
[1511,] 0.0001579999 1.393037e-04 4.031497e-05
[1512,] 0.0001983281 1.877585e-04 5.998909e-05
[1513,] 0.0001840518 1.557922e-04 5.241529e-05
[1514,] 0.0001558393 1.086398e-04 3.263112e-05
[1515,] 0.0001556096 1.035363e-04 3.164678e-05
[1516,] 0.0002446784 1.152537e-04 4.535337e-05
[1517,] 0.0001576239 1.035434e-04 3.168243e-05
[1518,] 0.0001566772 1.035514e-04 3.160453e-05
[1519,] 0.0001561323 1.035760e-04 3.157530e-05
[1520,] 0.0001564860 1.035699e-04 3.163871e-05
[1521,] 0.0001566429 1.035261e-04 3.161029e-05
[1522,] 0.0001560494 1.035273e-04 3.157049e-05
[1523,] 0.0001549938 1.081711e-04 3.294706e-05
[1524,] 0.0002012351 1.658631e-04 5.828495e-05
[1525,] 0.0002004745 1.902501e-04 5.884749e-05
[1526,] 0.0001682215 9.867394e-05 3.129830e-05
[1527,] 0.0001606919 1.421841e-04 4.875983e-05
[1528,] 0.0001549608 1.304215e-04 4.146398e-05
[1529,] 0.0001895776 1.930046e-04 6.391671e-05
[1530,] 0.0001939945 2.336333e-04 8.382340e-05
[1531,] 0.0001648438 1.305716e-04 4.372136e-05
[1532,] 0.0001457509 1.085981e-04 3.215959e-05
[1533,] 0.0001463775 1.185849e-04 3.464974e-05
[1534,] 0.0001452397 1.161540e-04 3.372111e-05
[1535,] 0.0001877323 1.336936e-04 4.403602e-05
[1536,] 0.0001888109 8.532406e-04 2.119293e-04
[1537,] 0.0001485792 1.533384e-04 4.202546e-05
[1538,] 0.0001835556 1.578725e-04 5.193780e-05
[1539,] 0.0001468650 3.731012e-04 9.399066e-05
[1540,] 0.0001484687 2.117616e-04 5.525908e-05
[1541,] 0.0001873220 6.814658e-04 1.914579e-04
[1542,] 0.0001492024 3.446996e-04 8.470002e-05
[1543,] 0.0001470559 2.756175e-04 6.902674e-05
[1544,] 0.0001873132 1.631429e-04 5.161523e-05
[1545,] 0.0002006314 1.475840e-04 5.146102e-05
[1546,] 0.0001595166 2.388918e-04 4.759832e-05
[1547,] 0.0001584454 3.232882e-04 5.757964e-05
[1548,] 0.0002006307 1.583165e-04 5.703161e-05
[1549,] 0.0001966944 1.904844e-04 7.435610e-05
[1550,] 0.0001952254 2.033320e-04 7.907173e-05
[1551,] 0.0001910536 1.573753e-04 5.113931e-05
[1552,] 0.0001881806 1.847952e-04 6.065918e-05
[1553,] 0.0002059462 1.486529e-04 4.897397e-05
[1554,] 0.0001452853 1.007215e-04 3.025896e-05
[1555,] 0.0002027881 2.853867e-04 6.752574e-05
[1556,] 0.0002209223 2.472906e-04 5.591759e-05
[1557,] 0.0001980236 1.532844e-04 4.726849e-05
[1558,] 0.0003047609 1.272851e-04 3.337392e-05
[1559,] 0.0002234998 1.138469e-04 3.761992e-05
[1560,] 0.0002236374 1.134404e-04 3.814205e-05
[1561,] 0.0002834532 1.358393e-04 3.337442e-05
[1562,] 0.0002057319 1.613247e-04 6.296324e-05
[1563,] 0.0002075697 1.673782e-04 6.206381e-05
[1564,] 0.0002067457 1.458354e-04 5.081488e-05
[1565,] 0.0003071315 1.738607e-04 3.658666e-05
[1566,] 0.0002082114 1.667745e-04 6.158934e-05
[1567,] 0.0002338578 2.504147e-04 5.465258e-05
[1568,] 0.0002006459 1.589435e-04 4.984914e-05
[1569,] 0.0002042296 1.644550e-04 6.796539e-05
[1570,] 0.0002038088 1.593387e-04 5.871441e-05
[1571,] 0.0002289767 4.176361e-04 7.250231e-05
[1572,] 0.0002151715 2.340043e-04 5.662481e-05
[1573,] 0.0002370137 1.771622e-04 5.885298e-05
[1574,] 0.0001795318 2.600405e-04 8.227889e-05
[1575,] 0.0002282540 1.748472e-04 5.892998e-05
[1576,] 0.0002288543 1.748609e-04 5.907850e-05
[1577,] 0.0001969356 2.129039e-04 5.405496e-05
[1578,] 0.0001783521 1.986575e-04 5.892318e-05
[1579,] 0.0001909088 2.438084e-04 7.593505e-05
[1580,] 0.0001991231 1.878578e-04 5.698523e-05
[1581,] 0.0001993507 2.248051e-04 9.755623e-05
[1582,] 0.0002144300 1.825571e-04 6.159691e-05
[1583,] 0.0002369490 1.758435e-04 5.950781e-05
[1584,] 0.0002324698 1.696878e-04 6.466698e-05
[1585,] 0.0002322380 1.696736e-04 6.455446e-05
[1586,] 0.0002323477 1.697274e-04 6.468676e-05
[1587,] 0.0002301566 1.695734e-04 6.289706e-05
[1588,] 0.0002315653 1.796340e-04 4.315836e-05
[1589,] 0.0002105514 1.829189e-04 6.050002e-05
[1590,] 0.0001913611 2.436080e-04 7.929727e-05
[1591,] 0.0002370370 1.762448e-04 5.915296e-05
[1592,] 0.0002371866 3.686224e-04 6.516445e-05
[1593,] 0.0002289703 1.425431e-04 3.711339e-05
[1594,] 0.0002354592 1.696878e-04 6.533243e-05
[1595,] 0.0002346457 1.751381e-04 6.442992e-05
[1596,] 0.0002135146 1.845347e-04 5.966184e-05
[1597,] 0.0002818190 1.065942e-04 3.902851e-05
[1598,] 0.0002012754 2.008988e-04 7.482646e-05
[1599,] 0.0002041610 1.912554e-04 7.795846e-05
[1600,] 0.0001809450 1.855893e-04 5.679447e-05
[1601,] 0.0003124831 1.499166e-04 3.491000e-05
[1602,] 0.0001466924 1.180861e-04 3.625997e-05
[1603,] 0.0002259377 1.847861e-04 4.386550e-05
[1604,] 0.0001459930 1.187001e-04 3.592320e-05
[1605,] 0.0002239894 1.503656e-04 3.814238e-05
[1606,] 0.0001899765 1.912695e-04 6.236943e-05
[1607,] 0.0002315521 1.700035e-04 6.523807e-05
[1608,] 0.0002275153 1.819756e-04 4.354678e-05
[1609,] 0.0001915697 2.560278e-04 8.424076e-05
[1610,] 0.0001452306 1.198456e-04 3.482345e-05
[1611,] 0.0002105168 1.868407e-04 5.844768e-05
[1612,] 0.0002526066 1.803285e-04 5.867101e-05
[1613,] 0.0002522306 1.691318e-04 6.503790e-05
[1614,] 0.0002525053 1.994074e-04 1.012689e-04
[1615,] 0.0001925204 2.450106e-04 8.330938e-05
[1616,] 0.0002567293 1.749097e-04 6.958219e-05
[1617,] 0.0002097206 1.880690e-04 5.799682e-05
[1618,] 0.0003541220 1.709702e-04 3.519644e-05
[1619,] 0.0002455309 1.459936e-04 6.005240e-05
[1620,] 0.0001455576 1.225488e-04 3.468409e-05
[1621,] 0.0002522096 1.568119e-04 4.256788e-05
[1622,] 0.0002426757 1.268166e-04 3.714653e-05
[1623,] 0.0002466434 1.450914e-04 5.874194e-05
[1624,] 0.0001454132 9.960656e-05 2.988781e-05
[1625,] 0.0001934555 2.505201e-04 8.759084e-05
[1626,] 0.0001934306 2.505043e-04 8.751342e-05
[1627,] 0.0002530557 1.749820e-04 6.788954e-05
[1628,] 0.0002511646 1.690540e-04 6.446746e-05
[1629,] 0.0002352062 1.251757e-04 4.469769e-05
[1630,] 0.0001929269 2.453727e-04 8.438346e-05
[1631,] 0.0002528510 1.171184e-04 5.303059e-05
[1632,] 0.0002552917 1.749967e-04 6.823384e-05
[1633,] 0.0001596842 1.198506e-04 4.033038e-05
[1634,] 0.0002455039 1.149444e-04 4.860296e-05
[1635,] 0.0002022162 2.055784e-04 8.360362e-05
[1636,] 0.0002474855 1.690527e-04 6.383008e-05
[1637,] 0.0002123728 1.880690e-04 5.829780e-05
[1638,] 0.0001915620 1.646023e-04 5.390020e-05
[1639,] 0.0002499399 1.166329e-04 5.201334e-05
[1640,] 0.0002451491 1.271358e-04 3.712599e-05
[1641,] 0.0001782795 1.972267e-04 5.769848e-05
[1642,] 0.0002090042 1.878797e-04 5.803467e-05
[1643,] 0.0001456607 1.208046e-04 3.418744e-05
[1644,] 0.0002105484 2.165631e-04 5.440683e-05
[1645,] 0.0002577948 1.749759e-04 6.910965e-05
[1646,] 0.0002511128 1.690540e-04 6.445837e-05
[1647,] 0.0002546322 1.558049e-04 4.265787e-05
[1648,] 0.0002506926 1.543992e-04 4.267051e-05
[1649,] 0.0003404883 1.155938e-04 3.937644e-05
[1650,] 0.0001958901 1.910027e-04 6.365507e-05
[1651,] 0.0002506828 1.689671e-04 6.451014e-05
[1652,] 0.0002535820 1.689371e-04 6.492070e-05
[1653,] 0.0001906224 1.905586e-04 5.890337e-05
[1654,] 0.0002538553 1.687705e-04 6.577479e-05
[1655,] 0.0002562044 1.716463e-04 4.267387e-05
[1656,] 0.0002239439 1.145254e-04 4.612148e-05
[1657,] 0.0002570313 1.749966e-04 6.857426e-05
[1658,] 0.0002556581 1.392800e-04 4.337491e-05
[1659,] 0.0002603256 1.400350e-04 4.331317e-05
[1660,] 0.0002506644 1.696783e-04 6.781383e-05
[1661,] 0.0001939786 2.027647e-04 7.083142e-05
[1662,] 0.0002607749 1.509499e-04 4.272426e-05
[1663,] 0.0002556407 1.502604e-04 7.213856e-05
[1664,] 0.0002712519 1.688754e-04 8.115175e-05
[1665,] 0.0002635382 1.793867e-04 6.882991e-05
[1666,] 0.0002727786 1.751326e-04 7.064835e-05
[1667,] 0.0002021894 1.056097e-04 4.036399e-05
[1668,] 0.0002720193 1.473864e-04 4.293873e-05
[1669,] 0.0002425179 1.662651e-04 8.219993e-05
[1670,] 0.0001887340 1.955752e-04 5.615407e-05
[1671,] 0.0002468501 1.711293e-04 9.124000e-05
[1672,] 0.0004700345 1.195449e-04 3.909881e-05
[1673,] 0.0003135651 2.415515e-04 2.088173e-04
[1674,] 0.0002665974 2.642855e-04 1.950002e-04
[1675,] 0.0002037717 1.567674e-04 5.787217e-05
[1676,] 0.0001974553 1.156185e-04 4.794621e-05
[1677,] 0.0002155885 1.860246e-04 5.213180e-05
[1678,] 0.0002144348 1.813007e-04 6.091269e-05
[1679,] 0.0001979959 1.695732e-04 5.518694e-05
[1680,] 0.0001798491 3.734197e-04 1.196221e-04
[1681,] 0.0001469447 1.081096e-04 3.333911e-05
[1682,] 0.0001879973 2.030256e-04 6.093284e-05
[1683,] 0.0001668748 1.032302e-04 3.403224e-05
[1684,] 0.0001860413 2.038679e-04 5.668991e-05
[1685,] 0.0001662769 1.033317e-04 3.402318e-05
[1686,] 0.0001462522 1.067459e-04 3.260575e-05
[1687,] 0.0001919940 1.539955e-04 4.670979e-05
[1688,] 0.0001467285 1.074180e-04 3.302797e-05
[1689,] 0.0001715337 1.091842e-04 3.881817e-05
[1690,] 0.0001707430 1.018268e-04 3.364354e-05
[1691,] 0.0001514236 1.094006e-04 3.539494e-05
[1692,] 0.0001894782 1.477670e-04 4.586138e-05
[1693,] 0.0001887555 1.619468e-04 4.992272e-05
[1694,] 0.0001886275 1.488229e-04 4.661708e-05
[1695,] 0.0001455673 1.268537e-04 3.555120e-05
[1696,] 0.0001541075 1.392997e-04 4.728118e-05
[1697,] 0.0001572971 1.022742e-04 3.327167e-05
[1698,] 0.0001531464 1.042871e-04 3.363105e-05
[1699,] 0.0001536338 1.012308e-04 3.228237e-05
[1700,] 0.0001512715 1.547385e-04 4.926604e-05
[1701,] 0.0001476794 1.024651e-04 3.170338e-05
[1702,] 0.0001534494 1.118862e-04 3.693854e-05
[1703,] 0.0001494675 1.026748e-04 3.221773e-05
[1704,] 0.0001503325 9.872498e-05 3.001485e-05
[1705,] 0.0001711956 1.399287e-04 4.271715e-05
[1706,] 0.0001476667 1.293213e-04 4.006756e-05
[1707,] 0.0001484278 1.061274e-04 3.321299e-05
[1708,] 0.0001522202 1.166863e-04 3.729140e-05
[1709,] 0.0001526020 1.153860e-04 3.700866e-05
[1710,] 0.0001498579 1.069943e-04 3.082134e-05
[1711,] 0.0001545396 1.018058e-04 3.092621e-05
[1712,] 0.0001603404 1.288484e-04 3.337364e-05
[1713,] 0.0001721431 1.679804e-04 4.880810e-05
[1714,] 0.0001904718 2.217042e-04 6.016606e-05
[1715,] 0.0001511303 1.030890e-04 3.242142e-05
[1716,] 0.0001580363 1.090708e-04 3.090092e-05
[1717,] 0.0001592840 1.095044e-04 3.086380e-05
[1718,] 0.0001585665 1.087836e-04 3.082491e-05
[1719,] 0.0001593397 1.097189e-04 3.087977e-05
[1720,] 0.0002832742 1.718589e-04 4.121148e-05
[1721,] 0.0002135180 1.155408e-04 5.065947e-05
[1722,] 0.0001485380 1.137094e-04 3.212115e-05
[1723,] 0.0001505275 9.943622e-05 3.007767e-05
[1724,] 0.0001468609 1.032645e-04 3.065239e-05
[1725,] 0.0001721433 1.930174e-04 6.684445e-05
[1726,] 0.0001518619 1.066076e-04 3.064942e-05
[1727,] 0.0001879472 3.698912e-04 5.647265e-05
[1728,] 0.0001623519 3.744676e-04 1.213485e-04
[1729,] 0.0001572415 3.633366e-04 1.018433e-04
[1730,] 0.0001850993 1.802237e-04 5.774451e-05
[1731,] 0.0001553060 4.041732e-04 1.008035e-04
[1732,] 0.0001553916 4.255499e-04 1.063773e-04
[1733,] 0.0001552757 4.272306e-04 1.051609e-04
[1734,] 0.0001548142 5.002072e-04 9.089299e-05
[1735,] 0.0001511563 2.520355e-04 6.169121e-05
[1736,] 0.0001510282 2.550193e-04 6.304616e-05
[1737,] 0.0001512578 2.536748e-04 6.188958e-05
[1738,] 0.0001575267 2.463661e-04 6.223321e-05
[1739,] 0.0001530616 4.020798e-04 1.167784e-04
[1740,] 0.0001526773 3.928404e-04 1.129035e-04
[1741,] 0.0001530972 4.055091e-04 1.170092e-04
[1742,] 0.0001525812 1.894636e-04 5.806360e-05
[1743,] 0.0001527581 1.880129e-04 5.791125e-05
[1744,] 0.0001523669 1.864237e-04 5.690549e-05
[1745,] 0.0001792736 5.520309e-04 5.834272e-05
[1746,] 0.0001521590 4.270706e-04 1.192656e-04
[1747,] 0.0001606608 7.757449e-04 7.968853e-05
[1748,] 0.0002009198 2.434365e-04 7.096926e-05
[1749,] 0.0001506781 2.410331e-04 6.030606e-05
[1750,] 0.0001521152 2.607553e-04 7.766906e-05
[1751,] 0.0001526617 1.797590e-04 5.540702e-05
[1752,] 0.0001547243 3.994811e-04 1.009940e-04
[1753,] 0.0001616221 7.729402e-04 8.359783e-05
[1754,] 0.0001874996 2.228380e-04 7.076144e-05
[1755,] 0.0001475477 5.812543e-04 9.258628e-05
[1756,] 0.0002383810 1.649675e-04 7.755213e-05
[1757,] 0.0001542307 2.202628e-04 5.089676e-05
[1758,] 0.0001549076 2.178754e-04 4.982515e-05
[1759,] 0.0001534093 2.394411e-04 5.507088e-05
[1760,] 0.0001531099 2.339724e-04 5.460265e-05
[1761,] 0.0001548831 2.474570e-04 5.607575e-05
[1762,] 0.0002040476 1.574727e-04 5.816081e-05
[1763,] 0.0001532907 2.310514e-04 5.378387e-05
[1764,] 0.0001528375 2.319355e-04 5.468418e-05
[1765,] 0.0001526899 2.315328e-04 5.527241e-05
[1766,] 0.0002133157 1.294056e-04 4.322190e-05
[1767,] 0.0001527748 2.041210e-04 5.254605e-05
[1768,] 0.0001519240 2.505902e-04 6.231668e-05
[1769,] 0.0001535373 2.228949e-04 5.209789e-05
[1770,] 0.0001827468 1.294772e-04 4.128578e-05
[1771,] 0.0001534921 2.306669e-04 5.337989e-05
[1772,] 0.0001531271 2.420450e-04 5.587139e-05
[1773,] 0.0001932765 2.434674e-04 9.069239e-05
[1774,] 0.0001924148 2.441259e-04 8.958795e-05
[1775,] 0.0001490467 1.459992e-04 3.925403e-05
[1776,] 0.0001539315 2.295693e-04 5.260946e-05
[1777,] 0.0001537580 2.199678e-04 5.131837e-05
[1778,] 0.0001540911 2.345157e-04 5.325839e-05
[1779,] 0.0001508371 1.481571e-04 3.842976e-05
[1780,] 0.0001547476 2.220494e-04 5.057108e-05
[1781,] 0.0001821561 3.605339e-04 4.752508e-05
[1782,] 0.0001548606 2.286253e-04 5.151880e-05
[1783,] 0.0001550338 2.275477e-04 5.120790e-05
[1784,] 0.0002040150 1.622622e-04 6.058285e-05
[1785,] 0.0002036358 1.044901e-04 3.165099e-05
[1786,] 0.0001918174 1.186911e-04 3.890732e-05
[1787,] 0.0002040007 1.697828e-04 6.394100e-05
[1788,] 0.0002155589 1.543815e-04 4.811615e-05
[1789,] 0.0001756407 4.030253e-04 5.873184e-05
[1790,] 0.0001509316 1.867889e-04 4.511829e-05
[1791,] 0.0001824305 1.188328e-04 3.814688e-05
[1792,] 0.0001507849 1.716927e-04 4.763890e-05
[1793,] 0.0001983602 1.973675e-04 6.280009e-05
[1794,] 0.0001623322 2.603242e-04 9.131500e-05
[1795,] 0.0001514661 3.835110e-04 1.104010e-04
[1796,] 0.0001650435 1.911992e-04 5.057103e-05
[1797,] 0.0001630165 1.938222e-04 5.350945e-05
[1798,] 0.0001680791 1.065235e-04 3.204688e-05
[1799,] 0.0001875678 1.692167e-04 5.400046e-05
[1800,] 0.0001470149 5.730772e-04 1.200091e-04
[1801,] 0.0001628131 1.571358e-04 4.554754e-05
[1802,] 0.0001557343 2.413709e-04 6.516038e-05
[1803,] 0.0001656548 2.413820e-04 7.855492e-05
[1804,] 0.0001634315 3.000004e-04 1.036010e-04
[1805,] 0.0001888412 1.665112e-04 5.311465e-05
[1806,] 0.0001613606 1.970547e-04 6.735295e-05
[1807,] 0.0001548383 2.509978e-04 6.528369e-05
[1808,] 0.0001978549 1.210310e-04 4.004905e-05
[1809,] 0.0002005615 2.470915e-04 6.521030e-05
[1810,] 0.0002008062 1.564941e-04 4.806576e-05
[1811,] 0.0001811711 1.254294e-04 4.070605e-05
[1812,] 0.0001837978 1.317876e-04 4.100679e-05
[1813,] 0.0001837913 1.197720e-04 3.880262e-05
[1814,] 0.0001887075 1.520101e-04 4.640728e-05
[1815,] 0.0001749352 1.039772e-04 3.442032e-05
[1816,] 0.0002186861 1.204946e-04 4.745722e-05
[1817,] 0.0002041653 1.174574e-04 4.370391e-05
[1818,] 0.0002194932 1.224467e-04 4.904426e-05
[1819,] 0.0001462165 2.470554e-04 6.206830e-05
[1820,] 0.0001714633 3.769300e-04 1.333855e-04
[1821,] 0.0001652903 1.865654e-04 6.491574e-05
[1822,] 0.0001676676 1.021658e-04 3.212118e-05
[1823,] 0.0002183363 1.793068e-04 8.073536e-05
[1824,] 0.0001749018 1.407188e-04 3.403188e-05
[1825,] 0.0001991641 2.534206e-04 7.356713e-05
[1826,] 0.0001644011 1.875985e-04 6.453281e-05
[1827,] 0.0001657853 1.921740e-04 6.735072e-05
[1828,] 0.0001630885 1.962776e-04 6.641409e-05
[1829,] 0.0001921523 2.218326e-04 8.314257e-05
[1830,] 0.0001991447 2.576130e-04 7.460041e-05
[1831,] 0.0001677074 1.976752e-04 7.103873e-05
[1832,] 0.0001646064 2.126016e-04 7.636699e-05
[1833,] 0.0001725037 2.009016e-04 7.676194e-05
[1834,] 0.0001972468 1.843940e-04 7.523899e-05
[1835,] 0.0001613706 9.898204e-05 3.103786e-05
[1836,] 0.0002009049 1.583538e-04 4.940937e-05
[1837,] 0.0001653233 1.547551e-04 5.278062e-05
[1838,] 0.0001979220 2.141149e-04 6.671652e-05
[1839,] 0.0001484301 2.269702e-04 5.085758e-05
[1840,] 0.0001677612 1.697389e-04 6.005296e-05
[1841,] 0.0001653095 1.009592e-04 3.038225e-05
[1842,] 0.0001588516 1.978552e-04 5.067088e-05
[1843,] 0.0001670576 1.010559e-04 3.040930e-05
[1844,] 0.0001511753 1.586520e-04 4.876954e-05
[1845,] 0.0001886900 1.861196e-04 6.787817e-05
[1846,] 0.0001881006 1.149985e-04 3.456035e-05
[1847,] 0.0001880698 1.132623e-04 3.431088e-05
[1848,] 0.0001946013 1.727508e-04 6.323280e-05
[1849,] 0.0001850656 1.073003e-04 3.840291e-05
[1850,] 0.0001688602 1.893363e-04 4.952820e-05
[1851,] 0.0001946989 1.682503e-04 6.139754e-05
[1852,] 0.0001903553 1.794359e-04 6.656292e-05
[1853,] 0.0001544190 1.777679e-04 5.740879e-05
[1854,] 0.0001953676 1.649798e-04 6.047093e-05
[1855,] 0.0001902452 1.784429e-04 6.606246e-05
[1856,] 0.0001543595 1.736351e-04 5.603323e-05
[1857,] 0.0002137538 1.863244e-04 8.552611e-05
[1858,] 0.0001948454 1.626253e-04 5.911453e-05
[1859,] 0.0001903169 1.803088e-04 6.690281e-05
[1860,] 0.0001946608 1.711001e-04 5.547951e-05
[1861,] 0.0001963499 1.080317e-04 3.826752e-05
[1862,] 0.0001896064 1.741233e-04 6.375944e-05
[1863,] 0.0002199323 2.025441e-04 9.799145e-05
[1864,] 0.0001749005 1.599977e-04 4.911035e-05
[1865,] 0.0001960068 1.639945e-04 5.485236e-05
[1866,] 0.0001945040 1.662491e-04 5.582057e-05
[1867,] 0.0001946116 1.642432e-04 5.461870e-05
[1868,] 0.0001961591 1.638896e-04 5.477471e-05
[1869,] 0.0001896306 1.646640e-04 5.271858e-05
[1870,] 0.0001969495 1.644104e-04 5.546646e-05
[1871,] 0.0001947733 1.651810e-04 5.523223e-05
[1872,] 0.0001963382 1.666268e-04 5.681415e-05
[1873,] 0.0001945706 1.605091e-04 5.114556e-05
[1874,] 0.0001982026 1.320718e-04 4.393860e-05
[1875,] 0.0001870624 2.194996e-04 5.106778e-05
[1876,] 0.0003070177 2.074875e-04 1.641092e-04
[1877,] 0.0001684224 3.046244e-04 6.384217e-05
[1878,] 0.0002011234 2.078137e-04 7.926008e-05
[1879,] 0.0001873598 2.047797e-04 5.048199e-05
[1880,] 0.0002298750 2.121655e-03 1.600559e-03
[1881,] 0.0001922122 2.195438e-04 5.072813e-05
[1882,] 0.0002477575 2.897513e-04 1.804115e-04
[1883,] 0.0002498822 1.843277e-04 1.125796e-04
[1884,] 0.0001672476 2.107124e-04 5.209992e-05
[1885,] 0.0001626144 1.263584e-04 4.190031e-05
[1886,] 0.0001870493 2.194902e-04 5.107537e-05
[1887,] 0.0001682208 2.154863e-04 5.215099e-05
[1888,] 0.0002025727 1.139865e-04 4.446850e-05
[1889,] 0.0001853954 2.196958e-04 5.125033e-05
[1890,] 0.0003424354 2.894121e-04 2.889193e-04
[1891,] 0.0001983908 2.509345e-04 4.866486e-05
[1892,] 0.0004032347 1.237695e-04 8.065291e-05
[1893,] 0.0001955701 1.078494e-04 3.493500e-05
[1894,] 0.0003963704 1.519247e-04 1.256113e-04
[1895,] 0.0001842099 1.688205e-04 5.149017e-05
[1896,] 0.0002954257 2.118819e-04 1.526186e-04
[1897,] 0.0002877919 1.490215e-04 8.948262e-05
[1898,] 0.0001929856 1.922573e-04 6.414710e-05
[1899,] 0.0001927459 1.922573e-04 6.403451e-05
[1900,] 0.0002883085 2.006445e-04 1.324242e-04
[1901,] 0.0003038664 1.603674e-04 1.007528e-04
[1902,] 0.0001798296 1.901628e-04 5.068531e-05
[1903,] 0.0003034139 1.590169e-04 9.936645e-05
[1904,] 0.0001587914 1.449892e-04 4.310006e-05
[1905,] 0.0001795819 1.859677e-04 5.079434e-05
[1906,] 0.0002547825 2.010505e-04 1.162466e-04
[1907,] 0.0001981205 1.615385e-04 5.081574e-05
[1908,] 0.0002430266 1.635280e-04 5.723119e-05
[1909,] 0.0004553460 1.656996e-04 1.427862e-04
[1910,] 0.0002282883 1.403442e-04 3.889787e-05
[1911,] 0.0001769474 1.492710e-04 4.756701e-05
[1912,] 0.0001983985 1.877575e-04 6.499673e-05
[1913,] 0.0003101631 1.758817e-04 4.442059e-05
[1914,] 0.0002195999 1.237614e-04 3.623920e-05
[1915,] 0.0005459168 1.068713e-04 7.047648e-05
[1916,] 0.0001964281 1.421503e-04 4.457113e-05
[1917,] 0.0008013521 3.309090e-04 3.802985e-05
[1918,] 0.0001640436 1.068347e-04 3.585151e-05
[1919,] 0.0002560126 1.325932e-04 3.871671e-05
[1920,] 0.0002007009 1.653080e-04 6.182082e-05
[1921,] 0.0002281712 1.218628e-04 4.723425e-05
[1922,] 0.0002086162 1.393171e-04 5.074052e-05
[1923,] 0.0001712458 7.780767e-04 2.844913e-04
[1924,] 0.0001859959 1.970786e-04 8.667714e-05
[1925,] 0.0001948866 3.041743e-04 7.072744e-05
[1926,] 0.0001731828 1.124829e-03 4.213564e-04
[1927,] 0.0002108543 1.223356e-04 4.596084e-05
[1928,] 0.0002665547 2.897001e-04 2.182851e-04
[1929,] 0.0001902947 2.800186e-04 7.024912e-05
[1930,] 0.0001789599 1.245407e-04 4.518969e-05
[1931,] 0.0001684535 1.844250e-04 5.223782e-05
[1932,] 0.0001731761 1.987131e-04 7.533495e-05
[1933,] 0.0002011731 1.449444e-04 5.198929e-05
[1934,] 0.0002256254 3.048026e-04 1.729726e-04
[1935,] 0.0001835058 1.757456e-04 7.470584e-05
[1936,] 0.0003055404 1.584709e-04 1.091184e-04
[1937,] 0.0003092136 1.554613e-04 4.148259e-05
[1938,] 0.0002010583 1.893496e-04 6.231310e-05
[1939,] 0.0001555579 1.890509e-04 5.418519e-05
[1940,] 0.0001861321 1.617623e-04 3.894911e-05
[1941,] 0.0002010758 1.848320e-04 5.800132e-05
[1942,] 0.0001969844 1.065629e-04 3.972822e-05
[1943,] 0.0001846306 1.207836e-04 3.692016e-05
[1944,] 0.0002361272 2.046703e-04 4.615082e-05
[1945,] 0.0002468810 1.283372e-04 6.078991e-05
[1946,] 0.0001945374 1.943116e-04 5.801458e-05
[1947,] 0.0001960824 2.083310e-04 6.861682e-05
[1948,] 0.0001689975 1.832121e-04 6.648276e-05
[1949,] 0.0002352461 1.887993e-04 6.460209e-05
[1950,] 0.0001944759 2.001923e-04 5.843825e-05
[1951,] 0.0001960092 2.047388e-04 6.695737e-05
[1952,] 0.0002098601 1.069630e-04 3.177781e-05
[1953,] 0.0002946542 1.403207e-04 8.870339e-05
[1954,] 0.0002312579 2.033821e-04 5.068001e-05
[1955,] 0.0002486385 1.352645e-04 6.872675e-05
[1956,] 0.0002086112 1.054154e-04 3.172819e-05
[1957,] 0.0001826766 1.276201e-04 3.978913e-05
[1958,] 0.0001713102 1.946568e-04 6.414355e-05
[1959,] 0.0001950479 2.002209e-04 5.839994e-05
[1960,] 0.0002110067 1.055117e-04 3.172261e-05
[1961,] 0.0001886560 1.292697e-04 4.186228e-05
[1962,] 0.0001676192 2.307161e-04 8.276697e-05
[1963,] 0.0001913961 2.222697e-04 7.664005e-05
[1964,] 0.0001962802 2.061077e-04 7.189171e-05
[1965,] 0.0002425558 2.083676e-04 4.618753e-05
[1966,] 0.0002098204 1.791444e-04 6.567734e-05
[1967,] 0.0002502811 1.320616e-04 6.567100e-05
[1968,] 0.0002397419 2.071289e-04 4.610750e-05
[1969,] 0.0002134766 1.801678e-04 6.605793e-05
[1970,] 0.0001758477 1.529552e-04 5.300142e-05
[1971,] 0.0001907451 1.944789e-04 6.568505e-05
[1972,] 0.0002004027 1.032123e-04 3.209849e-05
[1973,] 0.0001880966 2.289219e-04 6.842116e-05
[1974,] 0.0002137627 1.834080e-04 5.973874e-05
[1975,] 0.0001950949 2.002209e-04 5.837401e-05
[1976,] 0.0002131087 1.834410e-04 5.962907e-05
[1977,] 0.0001672194 1.990605e-04 5.093816e-05
[1978,] 0.0001885685 1.327233e-04 4.250113e-05
[1979,] 0.0001969199 3.133716e-04 1.306241e-04
[1980,] 0.0001948360 1.937008e-04 5.798269e-05
[1981,] 0.0005773280 1.157253e-04 9.040794e-05
[1982,] 0.0001996210 2.162287e-04 6.350623e-05
[1983,] 0.0001940008 2.018624e-04 5.830689e-05
[1984,] 0.0001766677 2.027289e-04 5.778323e-05
[1985,] 0.0001948488 1.932864e-04 5.798834e-05
[1986,] 0.0001949947 1.947437e-04 5.800421e-05
[1987,] 0.0001767330 1.813956e-04 5.231074e-05
[1988,] 0.0001887066 1.381908e-04 4.388038e-05
[1989,] 0.0001948308 2.019945e-04 5.822292e-05
[1990,] 0.0001767588 1.872059e-04 5.372999e-05
[1991,] 0.0004019696 2.235059e-04 4.298489e-05
[1992,] 0.0002169196 2.157654e-04 4.472539e-05
[1993,] 0.0001953413 1.928920e-04 5.800433e-05
[1994,] 0.0001910520 1.606605e-04 5.420792e-05
[1995,] 0.0004339538 2.701088e-04 3.427189e-04
[1996,] 0.0004014181 2.254118e-04 4.289671e-05
[1997,] 0.0004071757 1.133137e-04 7.199783e-05
[1998,] 0.0001918209 1.342304e-04 4.412505e-05
[1999,] 0.0001901359 1.334448e-04 4.369932e-05
[2000,] 0.0002526022 3.321980e-04 4.388054e-05
[2001,] 0.0003440320 9.928273e-05 4.223117e-05
[2002,] 0.0003183086 1.016597e-04 3.555019e-05
[2003,] 0.0001713342 1.233503e-04 3.939179e-05
[2004,] 0.0001718671 1.222524e-04 3.950363e-05
[2005,] 0.0001839146 1.197009e-04 3.772279e-05
[2006,] 0.0001964341 2.565682e-04 8.112901e-05
[2007,] 0.0002131056 1.082875e-04 3.817369e-05
[2008,] 0.0002228032 1.786344e-04 5.787914e-05
[2009,] 0.0002163341 1.767454e-04 5.844480e-05
[2010,] 0.0001856799 1.280006e-04 3.967789e-05
[2011,] 0.0002195577 1.943623e-04 5.449991e-05
[2012,] 0.0002194933 1.769170e-04 5.912536e-05
[2013,] 0.0001849599 1.232295e-04 3.877151e-05
[2014,] 0.0001744424 1.163888e-04 3.881399e-05
[2015,] 0.0002441240 1.315789e-04 3.671153e-05
[2016,] 0.0001749022 1.176231e-04 3.071878e-05
[2017,] 0.0001976553 1.889369e-04 5.977961e-05
[2018,] 0.0002217947 2.162233e-04 5.402634e-05
[2019,] 0.0001862694 1.132592e-04 3.035360e-05
[2020,] 0.0002021789 1.911828e-04 5.717439e-05
[2021,] 0.0002128803 1.756687e-04 5.722386e-05
[2022,] 0.0001775709 1.387240e-04 4.871332e-05
[2023,] 0.0001787781 1.212289e-04 4.213470e-05
[2024,] 0.0001677077 3.002605e-04 5.218032e-05
[2025,] 0.0001908727 1.258986e-04 4.037949e-05
[2026,] 0.0001956764 1.489776e-04 4.481041e-05
[2027,] 0.0001676355 3.110352e-04 5.302928e-05
[2028,] 0.0002168371 2.518731e-04 5.722690e-05
[2029,] 0.0002171474 1.768099e-04 5.927850e-05
[2030,] 0.0001979173 1.944344e-04 5.812862e-05
[2031,] 0.0001774371 1.462019e-04 5.157802e-05
[2032,] 0.0001980624 1.997089e-04 5.834569e-05
[2033,] 0.0001766518 1.364429e-04 4.740383e-05
[2034,] 0.0001904415 1.251558e-04 4.032581e-05
[2035,] 0.0001937750 1.927376e-04 5.625578e-05
[2036,] 0.0001977162 1.944212e-04 5.812051e-05
[2037,] 0.0001973959 1.932781e-04 5.814619e-05
[2038,] 0.0001978826 1.944212e-04 5.812940e-05
[2039,] 0.0002025227 1.013584e-04 3.678999e-05
[2040,] 0.0001905451 1.245919e-04 4.027894e-05
[2041,] 0.0002217843 2.514508e-04 5.599646e-05
[2042,] 0.0001988171 1.943822e-04 5.817082e-05
[2043,] 0.0002788501 1.939794e-04 6.856103e-05
[2044,] 0.0001797001 1.577530e-04 5.735157e-05
[2045,] 0.0001989401 1.935822e-04 5.825466e-05
[2046,] 0.0002170699 2.553339e-04 5.764260e-05
[2047,] 0.0001952883 1.951260e-04 5.628798e-05
[2048,] 0.0001944340 1.420452e-04 4.504880e-05
[2049,] 0.0002158720 1.946693e-04 5.651133e-05
[2050,] 0.0001671553 3.428459e-04 5.608328e-05
[2051,] 0.0001985449 1.997880e-04 5.834247e-05
[2052,] 0.0001944656 1.530417e-04 4.532200e-05
[2053,] 0.0001944194 1.543074e-04 4.547436e-05
[2054,] 0.0001958386 1.552207e-04 4.543926e-05
[2055,] 0.0002030669 1.012174e-04 3.649803e-05
[2056,] 0.0002191692 2.245169e-04 5.297415e-05
[2057,] 0.0002189685 1.928868e-04 5.320120e-05
[2058,] 0.0002163337 1.908206e-04 5.678425e-05
[2059,] 0.0001962502 2.017939e-04 6.596586e-05
[2060,] 0.0001884340 1.343873e-04 4.361353e-05
[2061,] 0.0001699000 3.694851e-04 5.681511e-05
[2062,] 0.0001672157 4.270502e-04 6.206763e-05
[2063,] 0.0002002154 1.943635e-04 5.824401e-05
[2064,] 0.0002017069 2.175063e-04 8.990578e-05
[2065,] 0.0001956680 1.451641e-04 4.402381e-05
[2066,] 0.0002292829 2.211733e-04 5.307467e-05
[2067,] 0.0002241338 1.755785e-04 6.257097e-05
[2068,] 0.0001958330 1.454108e-04 4.403940e-05
[2069,] 0.0001912551 1.259814e-04 4.035023e-05
[2070,] 0.0002054128 1.020116e-04 3.788187e-05
[2071,] 0.0002000471 1.921636e-04 5.837147e-05
[2072,] 0.0002049264 1.019779e-04 3.779842e-05
[2073,] 0.0002149558 1.343373e-04 4.852574e-05
[2074,] 0.0002108781 1.022089e-04 3.866027e-05
[2075,] 0.0001698563 3.626740e-04 5.597289e-05
[2076,] 0.0001663334 5.258397e-04 7.053347e-05
[2077,] 0.0002183639 1.906577e-04 5.681507e-05
```
