## Supplementary material for "Characterization of shared and ancestry-specific signals driving complex traits using multi-ancestry fine-mapping": s1_data.bim

```
16	chr16:56457345:A:G	0	56457345	G	A
16	chr16:56457396:A:G	0	56457396	G	A
16	chr16:56457750:A:G	0	56457750	G	A
16	chr16:56457881:C:T	0	56457881	T	C
16	chr16:56459233:A:G	0	56459233	G	A
16	chr16:56459264:A:G	0	56459264	G	A
16	chr16:56459287:C:G	0	56459287	G	C
16	chr16:56459661:C:T	0	56459661	T	C
16	chr16:56460159:C:T	0	56460159	T	C
16	chr16:56462115:G:T	0	56462115	T	G
16	chr16:56464581:T:C	0	56464581	C	T
16	chr16:56464599:G:T	0	56464599	T	G
16	chr16:56464800:G:A	0	56464800	A	G
16	chr16:56466220:C:T	0	56466220	T	C
16	chr16:56466264:T:A	0	56466264	A	T
16	chr16:56467647:A:G	0	56467647	G	A
16	chr16:56467894:C:T	0	56467894	T	C
16	chr16:56468619:A:G	0	56468619	G	A
16	chr16:56469504:T:G	0	56469504	G	T
16	chr16:56470241:A:G	0	56470241	G	A
16	chr16:56471032:C:G	0	56471032	G	C
16	chr16:56471595:C:A	0	56471595	A	C
16	chr16:56471861:A:C	0	56471861	C	A
16	chr16:56471918:G:C	0	56471918	C	G
16	chr16:56472071:T:C	0	56472071	C	T
16	chr16:56472214:C:A	0	56472214	A	C
16	chr16:56473131:C:T	0	56473131	T	C
16	chr16:56474070:C:T	0	56474070	T	C
16	chr16:56474396:C:T	0	56474396	T	C
16	chr16:56474417:C:T	0	56474417	T	C
16	chr16:56475255:C:G	0	56475255	G	C
16	chr16:56476689:C:T	0	56476689	T	C
16	chr16:56477033:G:A	0	56477033	A	G
16	chr16:56477114:A:G	0	56477114	G	A
16	chr16:56477154:A:G	0	56477154	G	A
16	chr16:56477824:T:C	0	56477824	C	T
16	chr16:56478024:T:G	0	56478024	G	T
16	chr16:56478857:A:G	0	56478857	G	A
16	chr16:56481747:G:A	0	56481747	A	G
16	chr16:56485185:A:G	0	56485185	G	A
16	chr16:56485511:T:C	0	56485511	C	T
16	chr16:56487609:A:G	0	56487609	G	A
16	chr16:56487995:C:G	0	56487995	G	C
16	chr16:56488531:T:C	0	56488531	C	T
16	chr16:56490005:T:TGG	0	56490005	TGG	T
16	chr16:56490007:C:G	0	56490007	G	C
16	chr16:56490150:A:AC	0	56490150	AC	A
16	chr16:56490976:C:T	0	56490976	T	C
16	chr16:56491154:G:A	0	56491154	A	G
16	chr16:56491675:T:C	0	56491675	C	T
16	chr16:56492569:G:A	0	56492569	A	G
16	chr16:56492779:G:A	0	56492779	A	G
16	chr16:56492956:A:G	0	56492956	G	A
16	chr16:56492957:A:C	0	56492957	C	A
16	chr16:56492962:A:G	0	56492962	G	A
16	chr16:56493317:T:C	0	56493317	C	T
16	chr16:56494257:C:T	0	56494257	T	C
16	chr16:56495428:T:C	0	56495428	C	T
16	chr16:56495802:A:G	0	56495802	G	A
16	chr16:56496465:A:G	0	56496465	G	A
16	chr16:56500300:T:G	0	56500300	G	T
16	chr16:56501147:A:G	0	56501147	G	A
16	chr16:56501598:A:G	0	56501598	G	A
16	chr16:56501701:A:C	0	56501701	C	A
16	chr16:56502168:C:T	0	56502168	T	C
16	chr16:56502582:G:A	0	56502582	A	G
16	chr16:56504656:A:C	0	56504656	C	A
16	chr16:56506070:C:T	0	56506070	T	C
16	chr16:56506278:G:C	0	56506278	C	G
16	chr16:56513342:C:T	0	56513342	T	C
16	chr16:56514865:C:T	0	56514865	T	C
16	chr16:56515109:A:AT	0	56515109	AT	A
16	chr16:56515980:T:A	0	56515980	A	T
16	chr16:56516499:G:C	0	56516499	C	G
16	chr16:56518261:A:G	0	56518261	G	A
16	chr16:56518768:A:G	0	56518768	G	A
16	chr16:56518907:G:A	0	56518907	A	G
16	chr16:56519377:G:A	0	56519377	A	G
16	chr16:56519902:A:G	0	56519902	G	A
16	chr16:56519904:A:C	0	56519904	C	A
16	chr16:56520180:G:C	0	56520180	C	G
16	chr16:56520206:T:C	0	56520206	C	T
16	chr16:56520797:G:A	0	56520797	A	G
16	chr16:56520875:G:C	0	56520875	C	G
16	chr16:56521097:C:T	0	56521097	T	C
16	chr16:56521876:T:A	0	56521876	A	T
16	chr16:56524269:G:T	0	56524269	T	G
16	chr16:56525552:G:A	0	56525552	A	G
16	chr16:56525553:G:A	0	56525553	A	G
16	chr16:56526069:C:T	0	56526069	T	C
16	chr16:56526794:G:A	0	56526794	A	G
16	chr16:56527945:T:C	0	56527945	C	T
16	chr16:56528072:A:C	0	56528072	C	A
16	chr16:56529149:T:G	0	56529149	G	T
16	chr16:56529855:G:T	0	56529855	T	G
16	chr16:56530055:G:A	0	56530055	A	G
16	chr16:56530474:G:A	0	56530474	A	G
16	chr16:56530496:A:G	0	56530496	G	A
16	chr16:56531032:C:A	0	56531032	A	C
16	chr16:56531965:C:T	0	56531965	T	C
16	chr16:56531975:T:C	0	56531975	C	T
16	chr16:56532517:C:T	0	56532517	T	C
16	chr16:56532708:G:A	0	56532708	A	G
16	chr16:56533192:A:C	0	56533192	C	A
16	chr16:56534172:G:C	0	56534172	C	G
16	chr16:56534600:C:G	0	56534600	G	C
16	chr16:56535016:T:C	0	56535016	C	T
16	chr16:56535068:G:A	0	56535068	A	G
16	chr16:56535076:C:T	0	56535076	T	C
16	chr16:56536685:A:C	0	56536685	C	A
16	chr16:56537359:A:G	0	56537359	G	A
16	chr16:56537502:C:T	0	56537502	T	C
16	chr16:56537794:C:T	0	56537794	T	C
16	chr16:56537881:A:G	0	56537881	G	A
16	chr16:56538062:C:T	0	56538062	T	C
16	chr16:56538128:C:T	0	56538128	T	C
16	chr16:56538174:G:A	0	56538174	A	G
16	chr16:56538789:A:G	0	56538789	G	A
16	chr16:56539385:G:T	0	56539385	T	G
16	chr16:56539783:C:T	0	56539783	T	C
16	chr16:56540306:G:A	0	56540306	A	G
16	chr16:56540516:C:A	0	56540516	A	C
16	chr16:56540665:T:C	0	56540665	C	T
16	chr16:56540916:G:A	0	56540916	A	G
16	chr16:56540947:A:G	0	56540947	G	A
16	chr16:56541059:C:T	0	56541059	T	C
16	chr16:56541084:C:T	0	56541084	T	C
16	chr16:56541150:G:T	0	56541150	T	G
16	chr16:56541326:A:G	0	56541326	G	A
16	chr16:56541378:C:T	0	56541378	T	C
16	chr16:56541410:C:G	0	56541410	G	C
16	chr16:56541508:G:C	0	56541508	C	G
16	chr16:56541536:C:T	0	56541536	T	C
16	chr16:56541789:T:C	0	56541789	C	T
16	chr16:56541799:T:G	0	56541799	G	T
16	chr16:56541805:A:G	0	56541805	G	A
16	chr16:56542079:T:C	0	56542079	C	T
16	chr16:56542116:T:G	0	56542116	G	T
16	chr16:56542147:T:C	0	56542147	C	T
16	chr16:56542157:T:C	0	56542157	C	T
16	chr16:56542367:C:A	0	56542367	A	C
16	chr16:56542478:C:T	0	56542478	T	C
16	chr16:56542533:G:A	0	56542533	A	G
16	chr16:56542626:A:G	0	56542626	G	A
16	chr16:56542643:T:C	0	56542643	C	T
16	chr16:56542648:C:A	0	56542648	A	C
16	chr16:56542656:C:T	0	56542656	T	C
16	chr16:56542738:G:A	0	56542738	A	G
16	chr16:56542851:T:C	0	56542851	C	T
16	chr16:56542985:A:T	0	56542985	T	A
16	chr16:56542987:C:G	0	56542987	G	C
16	chr16:56543026:C:T	0	56543026	T	C
16	chr16:56543031:G:A	0	56543031	A	G
16	chr16:56543052:T:C	0	56543052	C	T
16	chr16:56543064:A:G	0	56543064	G	A
16	chr16:56544206:G:A	0	56544206	A	G
16	chr16:56544380:T:C	0	56544380	C	T
16	chr16:56544474:T:C	0	56544474	C	T
16	chr16:56544775:G:A	0	56544775	A	G
16	chr16:56544837:T:A	0	56544837	A	T
16	chr16:56546049:G:T	0	56546049	T	G
16	chr16:56546518:A:T	0	56546518	T	A
16	chr16:56546663:C:G	0	56546663	G	C
16	chr16:56546870:G:A	0	56546870	A	G
16	chr16:56547310:C:T	0	56547310	T	C
16	chr16:56547844:A:G	0	56547844	G	A
16	chr16:56548308:G:A	0	56548308	A	G
16	chr16:56548312:G:T	0	56548312	T	G
16	chr16:56548375:C:T	0	56548375	T	C
16	chr16:56548501:C:T	0	56548501	T	C
16	chr16:56549130:A:G	0	56549130	G	A
16	chr16:56549143:C:T	0	56549143	T	C
16	chr16:56549669:T:A	0	56549669	A	T
16	chr16:56549814:C:T	0	56549814	T	C
16	chr16:56550621:G:A	0	56550621	A	G
16	chr16:56550785:G:A	0	56550785	A	G
16	chr16:56551293:G:A	0	56551293	A	G
16	chr16:56551581:C:A	0	56551581	A	C
16	chr16:56551818:G:A	0	56551818	A	G
16	chr16:56552010:A:G	0	56552010	G	A
16	chr16:56552364:G:A	0	56552364	A	G
16	chr16:56552776:T:A	0	56552776	A	T
16	chr16:56553150:T:C	0	56553150	C	T
16	chr16:56553813:A:T	0	56553813	T	A
16	chr16:56553924:G:A	0	56553924	A	G
16	chr16:56554140:T:C	0	56554140	C	T
16	chr16:56554339:A:G	0	56554339	G	A
16	chr16:56554425:CAGAT:C	0	56554425	C	CAGAT
16	chr16:56554558:T:A	0	56554558	A	T
16	chr16:56554569:A:G	0	56554569	G	A
16	chr16:56555875:T:G	0	56555875	G	T
16	chr16:56555916:G:A	0	56555916	A	G
16	chr16:56555947:G:A	0	56555947	A	G
16	chr16:56557027:A:T	0	56557027	T	A
16	chr16:56557824:T:C	0	56557824	C	T
16	chr16:56559072:A:G	0	56559072	G	A
16	chr16:56559834:C:T	0	56559834	T	C
16	chr16:56559839:G:A	0	56559839	A	G
16	chr16:56559846:C:T	0	56559846	T	C
16	chr16:56559879:C:T	0	56559879	T	C
16	chr16:56559998:AG:A	0	56559998	A	AG
16	chr16:56561068:C:A	0	56561068	A	C
16	chr16:56562243:G:T	0	56562243	T	G
16	chr16:56562481:C:T	0	56562481	T	C
16	chr16:56562495:T:C	0	56562495	C	T
16	chr16:56562815:T:C	0	56562815	C	T
16	chr16:56562900:C:T	0	56562900	T	C
16	chr16:56563303:T:A	0	56563303	A	T
16	chr16:56563362:A:G	0	56563362	G	A
16	chr16:56563438:G:A	0	56563438	A	G
16	chr16:56563515:G:A	0	56563515	A	G
16	chr16:56563571:C:T	0	56563571	T	C
16	chr16:56563694:C:A	0	56563694	A	C
16	chr16:56563724:G:T	0	56563724	T	G
16	chr16:56564342:G:A	0	56564342	A	G
16	chr16:56564992:G:A	0	56564992	A	G
16	chr16:56565309:C:G	0	56565309	G	C
16	chr16:56565885:G:A	0	56565885	A	G
16	chr16:56566568:G:A	0	56566568	A	G
16	chr16:56567186:G:T	0	56567186	T	G
16	chr16:56567808:A:G	0	56567808	G	A
16	chr16:56567810:T:C	0	56567810	C	T
16	chr16:56567921:G:A	0	56567921	A	G
16	chr16:56567922:G:C	0	56567922	C	G
16	chr16:56568440:T:C	0	56568440	C	T
16	chr16:56568704:T:C	0	56568704	C	T
16	chr16:56568759:C:T	0	56568759	T	C
16	chr16:56568886:G:A	0	56568886	A	G
16	chr16:56569326:C:T	0	56569326	T	C
16	chr16:56570096:G:A	0	56570096	A	G
16	chr16:56570418:G:A	0	56570418	A	G
16	chr16:56570691:C:T	0	56570691	T	C
16	chr16:56570869:C:T	0	56570869	T	C
16	chr16:56570913:T:C	0	56570913	C	T
16	chr16:56571028:G:T	0	56571028	T	G
16	chr16:56571191:A:T	0	56571191	T	A
16	chr16:56571638:C:T	0	56571638	T	C
16	chr16:56571824:T:C	0	56571824	C	T
16	chr16:56572226:T:C	0	56572226	C	T
16	chr16:56572801:G:A	0	56572801	A	G
16	chr16:56572868:G:A	0	56572868	A	G
16	chr16:56573091:A:G	0	56573091	G	A
16	chr16:56573582:G:C	0	56573582	C	G
16	chr16:56574138:C:T	0	56574138	T	C
16	chr16:56574431:G:A	0	56574431	A	G
16	chr16:56575957:C:T	0	56575957	T	C
16	chr16:56576463:T:A	0	56576463	A	T
16	chr16:56576556:C:T	0	56576556	T	C
16	chr16:56577891:G:A	0	56577891	A	G
16	chr16:56577940:G:A	0	56577940	A	G
16	chr16:56577991:ACT:A	0	56577991	A	ACT
16	chr16:56578100:C:T	0	56578100	T	C
16	chr16:56578188:A:G	0	56578188	G	A
16	chr16:56578472:T:C	0	56578472	C	T
16	chr16:56578685:G:A	0	56578685	A	G
16	chr16:56578790:C:T	0	56578790	T	C
16	chr16:56579204:T:A	0	56579204	A	T
16	chr16:56579578:A:G	0	56579578	G	A
16	chr16:56579659:C:A	0	56579659	A	C
16	chr16:56580608:T:C	0	56580608	C	T
16	chr16:56581323:C:T	0	56581323	T	C
16	chr16:56581997:G:A	0	56581997	A	G
16	chr16:56582359:A:G	0	56582359	G	A
16	chr16:56582786:T:C	0	56582786	C	T
16	chr16:56583505:A:G	0	56583505	G	A
16	chr16:56584487:A:G	0	56584487	G	A
16	chr16:56584576:C:T	0	56584576	T	C
16	chr16:56584651:TA:T	0	56584651	T	TA
16	chr16:56585156:T:G	0	56585156	G	T
16	chr16:56586060:C:T	0	56586060	T	C
16	chr16:56586136:T:A	0	56586136	A	T
16	chr16:56586516:C:T	0	56586516	T	C
16	chr16:56586651:T:C	0	56586651	C	T
16	chr16:56587028:A:T	0	56587028	T	A
16	chr16:56587455:C:T	0	56587455	T	C
16	chr16:56587694:T:C	0	56587694	C	T
16	chr16:56588193:C:T	0	56588193	T	C
16	chr16:56588409:G:A	0	56588409	A	G
16	chr16:56588777:T:C	0	56588777	C	T
16	chr16:56589279:C:T	0	56589279	T	C
16	chr16:56590312:G:C	0	56590312	C	G
16	chr16:56590531:A:C	0	56590531	C	A
16	chr16:56590564:G:C	0	56590564	C	G
16	chr16:56590622:T:A	0	56590622	A	T
16	chr16:56592857:A:G	0	56592857	G	A
16	chr16:56592974:T:A	0	56592974	A	T
16	chr16:56592984:A:G	0	56592984	G	A
16	chr16:56593459:T:C	0	56593459	C	T
16	chr16:56593554:C:T	0	56593554	T	C
16	chr16:56593620:C:T	0	56593620	T	C
16	chr16:56594254:C:T	0	56594254	T	C
16	chr16:56594552:A:C	0	56594552	C	A
16	chr16:56594615:G:A	0	56594615	A	G
16	chr16:56594862:T:C	0	56594862	C	T
16	chr16:56594990:T:C	0	56594990	C	T
16	chr16:56595126:T:C	0	56595126	C	T
16	chr16:56595570:A:G	0	56595570	G	A
16	chr16:56595599:C:T	0	56595599	T	C
16	chr16:56595716:G:T	0	56595716	T	G
16	chr16:56596126:T:C	0	56596126	C	T
16	chr16:56596224:T:C	0	56596224	C	T
16	chr16:56596313:A:G	0	56596313	G	A
16	chr16:56596902:G:A	0	56596902	A	G
16	chr16:56596978:T:C	0	56596978	C	T
16	chr16:56597022:C:T	0	56597022	T	C
16	chr16:56597338:A:G	0	56597338	G	A
16	chr16:56597810:T:C	0	56597810	C	T
16	chr16:56597893:T:TA	0	56597893	TA	T
16	chr16:56598094:T:C	0	56598094	C	T
16	chr16:56599034:C:T	0	56599034	T	C
16	chr16:56599210:G:A	0	56599210	A	G
16	chr16:56599313:A:ATT	0	56599313	ATT	A
16	chr16:56599409:C:T	0	56599409	T	C
16	chr16:56599635:T:C	0	56599635	C	T
16	chr16:56600187:T:C	0	56600187	C	T
16	chr16:56600411:T:C	0	56600411	C	T
16	chr16:56600668:A:T	0	56600668	T	A
16	chr16:56601066:A:G	0	56601066	G	A
16	chr16:56601189:A:G	0	56601189	G	A
16	chr16:56601840:G:T	0	56601840	T	G
16	chr16:56602146:G:T	0	56602146	T	G
16	chr16:56602288:T:C	0	56602288	C	T
16	chr16:56602381:A:G	0	56602381	G	A
16	chr16:56602566:C:T	0	56602566	T	C
16	chr16:56603141:T:C	0	56603141	C	T
16	chr16:56603418:A:G	0	56603418	G	A
16	chr16:56604320:G:A	0	56604320	A	G
16	chr16:56604495:T:A	0	56604495	A	T
16	chr16:56604499:T:TA	0	56604499	TA	T
16	chr16:56604999:T:C	0	56604999	C	T
16	chr16:56605322:A:G	0	56605322	G	A
16	chr16:56605676:T:C	0	56605676	C	T
16	chr16:56605909:T:A	0	56605909	A	T
16	chr16:56606827:C:T	0	56606827	T	C
16	chr16:56607691:A:C	0	56607691	C	A
16	chr16:56608372:A:G	0	56608372	G	A
16	chr16:56609225:G:C	0	56609225	C	G
16	chr16:56609605:A:G	0	56609605	G	A
16	chr16:56609682:A:G	0	56609682	G	A
16	chr16:56610738:C:A	0	56610738	A	C
16	chr16:56611086:A:C	0	56611086	C	A
16	chr16:56612369:A:G	0	56612369	G	A
16	chr16:56613037:T:C	0	56613037	C	T
16	chr16:56613224:A:G	0	56613224	G	A
16	chr16:56614714:G:A	0	56614714	A	G
16	chr16:56615034:T:C	0	56615034	C	T
16	chr16:56615072:C:A	0	56615072	A	C
16	chr16:56615111:T:G	0	56615111	G	T
16	chr16:56615420:A:C	0	56615420	C	A
16	chr16:56615551:T:C	0	56615551	C	T
16	chr16:56615680:C:T	0	56615680	T	C
16	chr16:56615725:C:T	0	56615725	T	C
16	chr16:56615874:G:A	0	56615874	A	G
16	chr16:56617248:A:T	0	56617248	T	A
16	chr16:56617462:T:C	0	56617462	C	T
16	chr16:56617689:C:A	0	56617689	A	C
16	chr16:56618139:C:A	0	56618139	A	C
16	chr16:56618303:C:A	0	56618303	A	C
16	chr16:56618519:G:A	0	56618519	A	G
16	chr16:56618723:C:A	0	56618723	A	C
16	chr16:56618759:A:G	0	56618759	G	A
16	chr16:56618902:T:A	0	56618902	A	T
16	chr16:56619435:T:C	0	56619435	C	T
16	chr16:56619833:G:T	0	56619833	T	G
16	chr16:56620112:C:G	0	56620112	G	C
16	chr16:56620492:T:A	0	56620492	A	T
16	chr16:56620729:A:G	0	56620729	G	A
16	chr16:56620803:A:G	0	56620803	G	A
16	chr16:56620807:G:C	0	56620807	C	G
16	chr16:56620910:C:T	0	56620910	T	C
16	chr16:56621259:C:G	0	56621259	G	C
16	chr16:56621573:G:C	0	56621573	C	G
16	chr16:56621884:GAC:G	0	56621884	G	GAC
16	chr16:56622236:C:T	0	56622236	T	C
16	chr16:56622254:A:G	0	56622254	G	A
16	chr16:56622596:G:C	0	56622596	C	G
16	chr16:56622697:A:G	0	56622697	G	A
16	chr16:56622827:T:C	0	56622827	C	T
16	chr16:56623715:A:T	0	56623715	T	A
16	chr16:56624259:T:C	0	56624259	C	T
16	chr16:56624575:C:T	0	56624575	T	C
16	chr16:56624833:G:C	0	56624833	C	G
16	chr16:56625263:C:T	0	56625263	T	C
16	chr16:56625613:C:G	0	56625613	G	C
16	chr16:56626773:A:G	0	56626773	G	A
16	chr16:56626904:G:A	0	56626904	A	G
16	chr16:56626994:G:T	0	56626994	T	G
16	chr16:56627265:C:A	0	56627265	A	C
16	chr16:56627404:A:G	0	56627404	G	A
16	chr16:56627761:G:A	0	56627761	A	G
16	chr16:56628445:G:A	0	56628445	A	G
16	chr16:56629116:G:A	0	56629116	A	G
16	chr16:56629388:C:G	0	56629388	G	C
16	chr16:56629445:C:T	0	56629445	T	C
16	chr16:56630778:C:T	0	56630778	T	C
16	chr16:56631604:T:C	0	56631604	C	T
16	chr16:56632936:G:A	0	56632936	A	G
16	chr16:56633253:A:G	0	56633253	G	A
16	chr16:56633873:T:C	0	56633873	C	T
16	chr16:56633942:A:G	0	56633942	G	A
16	chr16:56634344:C:T	0	56634344	T	C
16	chr16:56634456:A:T	0	56634456	T	A
16	chr16:56634491:T:C	0	56634491	C	T
16	chr16:56635010:G:T	0	56635010	T	G
16	chr16:56635220:C:T	0	56635220	T	C
16	chr16:56636053:G:A	0	56636053	A	G
16	chr16:56636140:G:C	0	56636140	C	G
16	chr16:56636314:C:A	0	56636314	A	C
16	chr16:56636549:T:A	0	56636549	A	T
16	chr16:56637108:C:A	0	56637108	A	C
16	chr16:56637228:T:C	0	56637228	C	T
16	chr16:56637720:A:T	0	56637720	T	A
16	chr16:56637784:T:C	0	56637784	C	T
16	chr16:56637805:C:A	0	56637805	A	C
16	chr16:56637955:A:G	0	56637955	G	A
16	chr16:56638103:T:G	0	56638103	G	T
16	chr16:56638104:A:C	0	56638104	C	A
16	chr16:56639231:A:G	0	56639231	G	A
16	chr16:56639236:A:G	0	56639236	G	A
16	chr16:56639315:C:A	0	56639315	A	C
16	chr16:56639378:G:T	0	56639378	T	G
16	chr16:56639584:T:C	0	56639584	C	T
16	chr16:56639916:A:G	0	56639916	G	A
16	chr16:56640239:C:T	0	56640239	T	C
16	chr16:56640570:C:T	0	56640570	T	C
16	chr16:56640574:T:TC	0	56640574	TC	T
16	chr16:56640762:C:A	0	56640762	A	C
16	chr16:56640774:G:A	0	56640774	A	G
16	chr16:56640856:TG:T	0	56640856	T	TG
16	chr16:56640946:T:C	0	56640946	C	T
16	chr16:56640987:C:T	0	56640987	T	C
16	chr16:56641052:G:A	0	56641052	A	G
16	chr16:56641587:G:T	0	56641587	T	G
16	chr16:56641976:T:A	0	56641976	A	T
16	chr16:56642124:C:T	0	56642124	T	C
16	chr16:56642347:G:A	0	56642347	A	G
16	chr16:56642419:T:C	0	56642419	C	T
16	chr16:56643105:TTGCTGTG:T	0	56643105	T	TTGCTGTG
16	chr16:56643264:C:T	0	56643264	T	C
16	chr16:56643283:C:G	0	56643283	G	C
16	chr16:56643298:C:T	0	56643298	T	C
16	chr16:56643722:C:T	0	56643722	T	C
16	chr16:56643751:T:C	0	56643751	C	T
16	chr16:56643842:G:A	0	56643842	A	G
16	chr16:56644113:G:A	0	56644113	A	G
16	chr16:56645639:CT:C	0	56645639	C	CT
16	chr16:56645887:A:G	0	56645887	G	A
16	chr16:56645960:C:T	0	56645960	T	C
16	chr16:56646445:T:C	0	56646445	C	T
16	chr16:56647631:C:T	0	56647631	T	C
16	chr16:56647785:T:C	0	56647785	C	T
16	chr16:56649222:T:C	0	56649222	C	T
16	chr16:56649714:G:A	0	56649714	A	G
16	chr16:56649741:G:A	0	56649741	A	G
16	chr16:56649838:A:G	0	56649838	G	A
16	chr16:56649864:AT:A	0	56649864	A	AT
16	chr16:56649999:G:T	0	56649999	T	G
16	chr16:56650081:T:C	0	56650081	C	T
16	chr16:56650358:C:T	0	56650358	T	C
16	chr16:56650365:A:T	0	56650365	T	A
16	chr16:56650375:T:C	0	56650375	C	T
16	chr16:56650494:A:C	0	56650494	C	A
16	chr16:56650505:GA:G	0	56650505	G	GA
16	chr16:56650507:GA:G	0	56650507	G	GA
16	chr16:56650682:G:A	0	56650682	A	G
16	chr16:56650735:A:C	0	56650735	C	A
16	chr16:56650913:A:G	0	56650913	G	A
16	chr16:56651040:C:T	0	56651040	T	C
16	chr16:56651135:C:G	0	56651135	G	C
16	chr16:56651168:C:T	0	56651168	T	C
16	chr16:56651689:G:A	0	56651689	A	G
16	chr16:56651699:T:C	0	56651699	C	T
16	chr16:56652118:C:G	0	56652118	G	C
16	chr16:56652330:C:T	0	56652330	T	C
16	chr16:56652468:T:C	0	56652468	C	T
16	chr16:56652792:G:A	0	56652792	A	G
16	chr16:56652906:T:C	0	56652906	C	T
16	chr16:56653540:C:T	0	56653540	T	C
16	chr16:56653726:C:A	0	56653726	A	C
16	chr16:56654088:C:T	0	56654088	T	C
16	chr16:56654196:C:T	0	56654196	T	C
16	chr16:56654757:C:T	0	56654757	T	C
16	chr16:56654856:T:C	0	56654856	C	T
16	chr16:56654977:A:G	0	56654977	G	A
16	chr16:56655253:C:T	0	56655253	T	C
16	chr16:56655441:G:A	0	56655441	A	G
16	chr16:56655486:T:C	0	56655486	C	T
16	chr16:56655493:C:A	0	56655493	A	C
16	chr16:56655663:C:T	0	56655663	T	C
16	chr16:56655773:G:A	0	56655773	A	G
16	chr16:56655994:C:T	0	56655994	T	C
16	chr16:56656126:C:T	0	56656126	T	C
16	chr16:56656188:A:T	0	56656188	T	A
16	chr16:56656270:C:T	0	56656270	T	C
16	chr16:56656315:G:GA	0	56656315	GA	G
16	chr16:56656452:A:G	0	56656452	G	A
16	chr16:56656538:C:T	0	56656538	T	C
16	chr16:56656946:T:C	0	56656946	C	T
16	chr16:56657000:G:A	0	56657000	A	G
16	chr16:56657981:G:T	0	56657981	T	G
16	chr16:56658306:C:T	0	56658306	T	C
16	chr16:56658946:C:T	0	56658946	T	C
16	chr16:56659349:G:T	0	56659349	T	G
16	chr16:56660411:C:G	0	56660411	G	C
16	chr16:56660463:G:A	0	56660463	A	G
16	chr16:56661339:C:A	0	56661339	A	C
16	chr16:56661752:G:C	0	56661752	C	G
16	chr16:56661903:G:A	0	56661903	A	G
16	chr16:56662300:G:C	0	56662300	C	G
16	chr16:56662415:T:G	0	56662415	G	T
16	chr16:56662606:C:T	0	56662606	T	C
16	chr16:56662639:A:G	0	56662639	G	A
16	chr16:56662848:A:C	0	56662848	C	A
16	chr16:56662874:T:C	0	56662874	C	T
16	chr16:56662884:G:A	0	56662884	A	G
16	chr16:56663012:T:C	0	56663012	C	T
16	chr16:56663669:A:G	0	56663669	G	A
16	chr16:56663777:C:T	0	56663777	T	C
16	chr16:56663826:T:C	0	56663826	C	T
16	chr16:56663936:C:T	0	56663936	T	C
16	chr16:56663954:A:AGT	0	56663954	AGT	A
16	chr16:56664082:G:C	0	56664082	C	G
16	chr16:56664309:C:T	0	56664309	T	C
16	chr16:56664356:C:T	0	56664356	T	C
16	chr16:56664619:C:T	0	56664619	T	C
16	chr16:56665567:G:A	0	56665567	A	G
16	chr16:56665589:C:A	0	56665589	A	C
16	chr16:56665844:T:G	0	56665844	G	T
16	chr16:56666015:A:G	0	56666015	G	A
16	chr16:56666226:A:T	0	56666226	T	A
16	chr16:56666442:G:A	0	56666442	A	G
16	chr16:56666510:C:T	0	56666510	T	C
16	chr16:56666810:G:T	0	56666810	T	G
16	chr16:56667382:T:A	0	56667382	A	T
16	chr16:56667403:A:G	0	56667403	G	A
16	chr16:56667915:T:C	0	56667915	C	T
16	chr16:56670771:A:G	0	56670771	G	A
16	chr16:56671082:C:CT	0	56671082	CT	C
16	chr16:56671819:A:G	0	56671819	G	A
16	chr16:56671957:T:C	0	56671957	C	T
16	chr16:56673466:A:G	0	56673466	G	A
16	chr16:56673870:C:T	0	56673870	T	C
16	chr16:56674031:G:A	0	56674031	A	G
16	chr16:56674548:A:G	0	56674548	G	A
16	chr16:56674599:G:A	0	56674599	A	G
16	chr16:56674667:A:G	0	56674667	G	A
16	chr16:56675896:C:G	0	56675896	G	C
16	chr16:56676988:A:G	0	56676988	G	A
16	chr16:56677463:T:A	0	56677463	A	T
16	chr16:56677646:C:T	0	56677646	T	C
16	chr16:56679210:G:A	0	56679210	A	G
16	chr16:56680589:C:T	0	56680589	T	C
16	chr16:56680608:T:C	0	56680608	C	T
16	chr16:56680835:G:A	0	56680835	A	G
16	chr16:56680877:C:T	0	56680877	T	C
16	chr16:56680896:G:A	0	56680896	A	G
16	chr16:56681405:T:C	0	56681405	C	T
16	chr16:56681409:G:T	0	56681409	T	G
16	chr16:56681885:A:G	0	56681885	G	A
16	chr16:56681931:G:GC	0	56681931	GC	G
16	chr16:56682885:C:T	0	56682885	T	C
16	chr16:56683070:T:G	0	56683070	G	T
16	chr16:56683597:T:C	0	56683597	C	T
16	chr16:56683632:T:C	0	56683632	C	T
16	chr16:56683658:G:T	0	56683658	T	G
16	chr16:56683684:G:A	0	56683684	A	G
16	chr16:56685245:T:C	0	56685245	C	T
16	chr16:56685446:ACT:A	0	56685446	A	ACT
16	chr16:56685492:C:T	0	56685492	T	C
16	chr16:56686349:G:A	0	56686349	A	G
16	chr16:56686366:G:A	0	56686366	A	G
16	chr16:56686534:GCC:G	0	56686534	G	GCC
16	chr16:56686753:T:C	0	56686753	C	T
16	chr16:56686833:A:T	0	56686833	T	A
16	chr16:56686950:G:T	0	56686950	T	G
16	chr16:56686969:C:T	0	56686969	T	C
16	chr16:56687350:A:T	0	56687350	T	A
16	chr16:56687861:A:T	0	56687861	T	A
16	chr16:56688556:C:T	0	56688556	T	C
16	chr16:56688660:C:T	0	56688660	T	C
16	chr16:56689391:G:A	0	56689391	A	G
16	chr16:56690898:G:A	0	56690898	A	G
16	chr16:56690963:C:T	0	56690963	T	C
16	chr16:56691261:A:G	0	56691261	G	A
16	chr16:56691389:T:C	0	56691389	C	T
16	chr16:56691454:A:G	0	56691454	G	A
16	chr16:56691679:CA:C	0	56691679	C	CA
16	chr16:56691813:C:T	0	56691813	T	C
16	chr16:56692214:A:G	0	56692214	G	A
16	chr16:56692644:A:G	0	56692644	G	A
16	chr16:56692855:G:A	0	56692855	A	G
16	chr16:56693118:A:G	0	56693118	G	A
16	chr16:56693860:C:A	0	56693860	A	C
16	chr16:56693874:A:C	0	56693874	C	A
16	chr16:56694079:C:T	0	56694079	T	C
16	chr16:56694915:C:T	0	56694915	T	C
16	chr16:56694982:G:T	0	56694982	T	G
16	chr16:56695296:G:C	0	56695296	C	G
16	chr16:56695383:C:G	0	56695383	G	C
16	chr16:56695412:G:A	0	56695412	A	G
16	chr16:56695583:T:C	0	56695583	C	T
16	chr16:56696070:T:C	0	56696070	C	T
16	chr16:56696129:G:A	0	56696129	A	G
16	chr16:56696698:G:A	0	56696698	A	G
16	chr16:56697054:C:T	0	56697054	T	C
16	chr16:56697881:G:A	0	56697881	A	G
16	chr16:56697958:C:T	0	56697958	T	C
16	chr16:56698213:G:A	0	56698213	A	G
16	chr16:56698292:G:A	0	56698292	A	G
16	chr16:56698410:T:A	0	56698410	A	T
16	chr16:56699204:T:C	0	56699204	C	T
16	chr16:56699367:C:A	0	56699367	A	C
16	chr16:56699962:C:T	0	56699962	T	C
16	chr16:56700029:C:T	0	56700029	T	C
16	chr16:56700199:C:T	0	56700199	T	C
16	chr16:56700410:G:A	0	56700410	A	G
16	chr16:56701405:C:T	0	56701405	T	C
16	chr16:56701503:C:A	0	56701503	A	C
16	chr16:56701531:T:G	0	56701531	G	T
16	chr16:56701870:G:A	0	56701870	A	G
16	chr16:56702293:A:T	0	56702293	T	A
16	chr16:56702309:AC:A	0	56702309	A	AC
16	chr16:56702578:G:A	0	56702578	A	G
16	chr16:56703000:A:T	0	56703000	T	A
16	chr16:56703299:T:C	0	56703299	C	T
16	chr16:56703367:T:C	0	56703367	C	T
16	chr16:56703477:A:G	0	56703477	G	A
16	chr16:56703590:T:G	0	56703590	G	T
16	chr16:56703708:G:T	0	56703708	T	G
16	chr16:56704069:C:T	0	56704069	T	C
16	chr16:56704452:G:A	0	56704452	A	G
16	chr16:56704502:G:C	0	56704502	C	G
16	chr16:56704536:C:T	0	56704536	T	C
16	chr16:56704654:G:A	0	56704654	A	G
16	chr16:56704696:C:T	0	56704696	T	C
16	chr16:56705214:C:T	0	56705214	T	C
16	chr16:56705737:C:T	0	56705737	T	C
16	chr16:56706321:C:T	0	56706321	T	C
16	chr16:56706418:C:T	0	56706418	T	C
16	chr16:56706865:C:T	0	56706865	T	C
16	chr16:56707291:A:G	0	56707291	G	A
16	chr16:56707448:C:T	0	56707448	T	C
16	chr16:56707475:G:A	0	56707475	A	G
16	chr16:56708298:G:A	0	56708298	A	G
16	chr16:56708754:T:C	0	56708754	C	T
16	chr16:56708834:T:C	0	56708834	C	T
16	chr16:56710851:G:A	0	56710851	A	G
16	chr16:56712448:T:C	0	56712448	C	T
16	chr16:56713450:A:G	0	56713450	G	A
16	chr16:56713764:C:T	0	56713764	T	C
16	chr16:56714131:G:A	0	56714131	A	G
16	chr16:56714695:C:T	0	56714695	T	C
16	chr16:56715244:C:T	0	56715244	T	C
16	chr16:56715997:C:T	0	56715997	T	C
16	chr16:56716082:C:T	0	56716082	T	C
16	chr16:56718300:T:A	0	56718300	A	T
16	chr16:56719609:A:T	0	56719609	T	A
16	chr16:56719719:C:T	0	56719719	T	C
16	chr16:56719830:C:T	0	56719830	T	C
16	chr16:56720161:T:A	0	56720161	A	T
16	chr16:56721508:C:A	0	56721508	A	C
16	chr16:56721569:G:C	0	56721569	C	G
16	chr16:56721905:C:A	0	56721905	A	C
16	chr16:56723803:T:C	0	56723803	C	T
16	chr16:56723904:A:G	0	56723904	G	A
16	chr16:56723922:G:T	0	56723922	T	G
16	chr16:56724219:T:C	0	56724219	C	T
16	chr16:56724684:G:A	0	56724684	A	G
16	chr16:56726505:C:G	0	56726505	G	C
16	chr16:56726527:C:T	0	56726527	T	C
16	chr16:56728068:A:AT	0	56728068	AT	A
16	chr16:56729100:A:T	0	56729100	T	A
16	chr16:56730563:A:G	0	56730563	G	A
16	chr16:56731168:C:T	0	56731168	T	C
16	chr16:56731191:T:C	0	56731191	C	T
16	chr16:56731650:C:T	0	56731650	T	C
16	chr16:56731774:A:T	0	56731774	T	A
16	chr16:56733179:G:A	0	56733179	A	G
16	chr16:56733213:T:A	0	56733213	A	T
16	chr16:56733424:AAGTAGAGC:A	0	56733424	A	AAGTAGAGC
16	chr16:56733687:G:T	0	56733687	T	G
16	chr16:56733890:C:T	0	56733890	T	C
16	chr16:56734635:CAT:C	0	56734635	C	CAT
16	chr16:56736258:G:A	0	56736258	A	G
16	chr16:56737531:A:G	0	56737531	G	A
16	chr16:56737720:CTG:C	0	56737720	C	CTG
16	chr16:56737879:T:C	0	56737879	C	T
16	chr16:56738245:T:C	0	56738245	C	T
16	chr16:56738541:T:C	0	56738541	C	T
16	chr16:56738893:G:T	0	56738893	T	G
16	chr16:56741605:C:T	0	56741605	T	C
16	chr16:56742275:G:T	0	56742275	T	G
16	chr16:56744155:G:A	0	56744155	A	G
16	chr16:56744734:G:A	0	56744734	A	G
16	chr16:56745356:G:A	0	56745356	A	G
16	chr16:56746479:T:C	0	56746479	C	T
16	chr16:56747123:C:T	0	56747123	T	C
16	chr16:56747384:A:G	0	56747384	G	A
16	chr16:56747820:A:G	0	56747820	G	A
16	chr16:56747918:C:T	0	56747918	T	C
16	chr16:56750489:A:G	0	56750489	G	A
16	chr16:56751196:A:G	0	56751196	G	A
16	chr16:56751408:G:A	0	56751408	A	G
16	chr16:56751478:A:G	0	56751478	G	A
16	chr16:56753195:T:C	0	56753195	C	T
16	chr16:56753249:A:G	0	56753249	G	A
16	chr16:56753434:T:C	0	56753434	C	T
16	chr16:56753970:T:C	0	56753970	C	T
16	chr16:56754209:CT:C	0	56754209	C	CT
16	chr16:56754279:G:T	0	56754279	T	G
16	chr16:56754842:G:A	0	56754842	A	G
16	chr16:56754922:C:T	0	56754922	T	C
16	chr16:56755164:C:G	0	56755164	G	C
16	chr16:56755427:A:G	0	56755427	G	A
16	chr16:56756431:A:G	0	56756431	G	A
16	chr16:56756440:A:G	0	56756440	G	A
16	chr16:56757767:A:G	0	56757767	G	A
16	chr16:56757963:C:T	0	56757963	T	C
16	chr16:56758071:AG:A	0	56758071	A	AG
16	chr16:56758104:A:G	0	56758104	G	A
16	chr16:56760678:C:G	0	56760678	G	C
16	chr16:56760967:C:A	0	56760967	A	C
16	chr16:56761025:A:G	0	56761025	G	A
16	chr16:56765379:A:T	0	56765379	T	A
16	chr16:56766421:T:A	0	56766421	A	T
16	chr16:56767135:C:T	0	56767135	T	C
16	chr16:56767695:G:A	0	56767695	A	G
16	chr16:56767784:G:A	0	56767784	A	G
16	chr16:56768180:A:G	0	56768180	G	A
16	chr16:56768301:C:T	0	56768301	T	C
16	chr16:56768450:C:T	0	56768450	T	C
16	chr16:56768683:G:A	0	56768683	A	G
16	chr16:56771598:A:T	0	56771598	T	A
16	chr16:56771670:A:G	0	56771670	G	A
16	chr16:56772167:G:A	0	56772167	A	G
16	chr16:56773667:G:C	0	56773667	C	G
16	chr16:56775541:AG:A	0	56775541	A	AG
16	chr16:56775834:G:T	0	56775834	T	G
16	chr16:56777275:A:G	0	56777275	G	A
16	chr16:56777549:A:C	0	56777549	C	A
16	chr16:56777780:T:C	0	56777780	C	T
16	chr16:56778388:C:T	0	56778388	T	C
16	chr16:56780413:A:T	0	56780413	T	A
16	chr16:56780583:A:C	0	56780583	C	A
16	chr16:56780935:G:A	0	56780935	A	G
16	chr16:56781288:A:G	0	56781288	G	A
16	chr16:56783250:C:T	0	56783250	T	C
16	chr16:56784347:A:C	0	56784347	C	A
16	chr16:56785075:A:G	0	56785075	G	A
16	chr16:56785259:T:G	0	56785259	G	T
16	chr16:56786007:C:T	0	56786007	T	C
16	chr16:56787204:GAAAGAATGTTTGAAT:G	0	56787204	G	GAAAGAATGTTTGAAT
16	chr16:56790633:T:A	0	56790633	A	T
16	chr16:56791754:G:A	0	56791754	A	G
16	chr16:56792450:A:C	0	56792450	C	A
16	chr16:56792521:G:A	0	56792521	A	G
16	chr16:56792854:T:C	0	56792854	C	T
16	chr16:56794409:A:ATATTT	0	56794409	ATATTT	A
16	chr16:56794563:G:A	0	56794563	A	G
16	chr16:56795266:G:A	0	56795266	A	G
16	chr16:56796437:C:A	0	56796437	A	C
16	chr16:56796867:G:C	0	56796867	C	G
16	chr16:56796987:A:G	0	56796987	G	A
16	chr16:56797234:C:T	0	56797234	T	C
16	chr16:56797924:C:T	0	56797924	T	C
16	chr16:56798390:C:T	0	56798390	T	C
16	chr16:56800184:A:G	0	56800184	G	A
16	chr16:56800322:G:A	0	56800322	A	G
16	chr16:56802196:T:C	0	56802196	C	T
16	chr16:56804189:T:A	0	56804189	A	T
16	chr16:56804675:G:A	0	56804675	A	G
16	chr16:56804691:C:T	0	56804691	T	C
16	chr16:56805066:T:G	0	56805066	G	T
16	chr16:56805527:C:T	0	56805527	T	C
16	chr16:56805908:C:T	0	56805908	T	C
16	chr16:56806115:T:C	0	56806115	C	T
16	chr16:56806259:A:G	0	56806259	G	A
16	chr16:56806416:G:A	0	56806416	A	G
16	chr16:56807356:T:G	0	56807356	G	T
16	chr16:56809086:G:A	0	56809086	A	G
16	chr16:56809414:T:TA	0	56809414	TA	T
16	chr16:56809531:G:A	0	56809531	A	G
16	chr16:56810252:C:T	0	56810252	T	C
16	chr16:56811388:A:T	0	56811388	T	A
16	chr16:56812624:T:C	0	56812624	C	T
16	chr16:56813358:G:A	0	56813358	A	G
16	chr16:56813472:G:A	0	56813472	A	G
16	chr16:56814017:C:A	0	56814017	A	C
16	chr16:56814157:G:A	0	56814157	A	G
16	chr16:56815202:A:G	0	56815202	G	A
16	chr16:56815584:G:A	0	56815584	A	G
16	chr16:56816611:A:G	0	56816611	G	A
16	chr16:56817893:T:A	0	56817893	A	T
16	chr16:56818399:A:C	0	56818399	C	A
16	chr16:56818477:T:C	0	56818477	C	T
16	chr16:56820372:C:T	0	56820372	T	C
16	chr16:56821280:C:T	0	56821280	T	C
16	chr16:56821584:C:G	0	56821584	G	C
16	chr16:56821637:TC:T	0	56821637	T	TC
16	chr16:56822446:C:A	0	56822446	A	C
16	chr16:56822660:A:G	0	56822660	G	A
16	chr16:56822936:G:T	0	56822936	T	G
16	chr16:56823043:G:A	0	56823043	A	G
16	chr16:56825304:C:T	0	56825304	T	C
16	chr16:56826311:A:G	0	56826311	G	A
16	chr16:56827881:A:C	0	56827881	C	A
16	chr16:56828083:C:G	0	56828083	G	C
16	chr16:56828231:GA:G	0	56828231	G	GA
16	chr16:56829303:C:T	0	56829303	T	C
16	chr16:56829317:T:C	0	56829317	C	T
16	chr16:56830486:C:T	0	56830486	T	C
16	chr16:56830706:C:T	0	56830706	T	C
16	chr16:56831337:C:A	0	56831337	A	C
16	chr16:56832284:T:C	0	56832284	C	T
16	chr16:56833892:C:T	0	56833892	T	C
16	chr16:56834788:A:G	0	56834788	G	A
16	chr16:56835803:T:A	0	56835803	A	T
16	chr16:56836171:G:GT	0	56836171	GT	G
16	chr16:56837557:TTTTATTGATTAC:T	0	56837557	T	TTTTATTGATTAC
16	chr16:56838810:C:T	0	56838810	T	C
16	chr16:56838912:G:A	0	56838912	A	G
16	chr16:56839583:C:T	0	56839583	T	C
16	chr16:56839701:T:TA	0	56839701	TA	T
16	chr16:56839877:T:C	0	56839877	C	T
16	chr16:56839928:G:A	0	56839928	A	G
16	chr16:56840272:G:A	0	56840272	A	G
16	chr16:56840285:G:A	0	56840285	A	G
16	chr16:56840564:A:G	0	56840564	G	A
16	chr16:56840945:C:T	0	56840945	T	C
16	chr16:56840991:T:C	0	56840991	C	T
16	chr16:56841383:G:A	0	56841383	A	G
16	chr16:56842933:T:G	0	56842933	G	T
16	chr16:56843173:C:T	0	56843173	T	C
16	chr16:56843565:C:T	0	56843565	T	C
16	chr16:56844466:C:T	0	56844466	T	C
16	chr16:56845290:T:C	0	56845290	C	T
16	chr16:56845659:G:C	0	56845659	C	G
16	chr16:56845726:G:C	0	56845726	C	G
16	chr16:56846246:A:G	0	56846246	G	A
16	chr16:56846493:T:C	0	56846493	C	T
16	chr16:56846930:T:C	0	56846930	C	T
16	chr16:56847479:A:G	0	56847479	G	A
16	chr16:56848952:AAG:A	0	56848952	A	AAG
16	chr16:56849526:G:A	0	56849526	A	G
16	chr16:56849649:GACACT:G	0	56849649	G	GACACT
16	chr16:56849792:C:T	0	56849792	T	C
16	chr16:56849797:G:C	0	56849797	C	G
16	chr16:56850012:A:G	0	56850012	G	A
16	chr16:56850753:G:T	0	56850753	T	G
16	chr16:56851226:T:G	0	56851226	G	T
16	chr16:56852003:C:T	0	56852003	T	C
16	chr16:56852724:C:G	0	56852724	G	C
16	chr16:56854094:T:C	0	56854094	C	T
16	chr16:56854724:A:T	0	56854724	T	A
16	chr16:56855150:C:A	0	56855150	A	C
16	chr16:56857754:C:T	0	56857754	T	C
16	chr16:56858681:G:A	0	56858681	A	G
16	chr16:56858857:G:A	0	56858857	A	G
16	chr16:56859485:A:G	0	56859485	G	A
16	chr16:56860192:T:C	0	56860192	C	T
16	chr16:56860593:G:T	0	56860593	T	G
16	chr16:56861122:G:T	0	56861122	T	G
16	chr16:56862124:T:C	0	56862124	C	T
16	chr16:56862277:A:G	0	56862277	G	A
16	chr16:56862726:C:T	0	56862726	T	C
16	chr16:56862818:G:A	0	56862818	A	G
16	chr16:56863245:C:A	0	56863245	A	C
16	chr16:56863843:T:A	0	56863843	A	T
16	chr16:56864078:T:G	0	56864078	G	T
16	chr16:56864157:T:C	0	56864157	C	T
16	chr16:56865094:C:T	0	56865094	T	C
16	chr16:56865596:T:G	0	56865596	G	T
16	chr16:56866607:C:T	0	56866607	T	C
16	chr16:56867019:C:T	0	56867019	T	C
16	chr16:56867153:A:G	0	56867153	G	A
16	chr16:56868995:A:G	0	56868995	G	A
16	chr16:56869413:C:T	0	56869413	T	C
16	chr16:56871546:T:G	0	56871546	G	T
16	chr16:56871774:G:T	0	56871774	T	G
16	chr16:56872094:C:T	0	56872094	T	C
16	chr16:56873040:CT:C	0	56873040	C	CT
16	chr16:56874133:C:T	0	56874133	T	C
16	chr16:56874617:A:G	0	56874617	G	A
16	chr16:56874791:C:T	0	56874791	T	C
16	chr16:56874972:G:A	0	56874972	A	G
16	chr16:56875410:A:G	0	56875410	G	A
16	chr16:56875686:C:T	0	56875686	T	C
16	chr16:56875884:C:G	0	56875884	G	C
16	chr16:56876374:G:A	0	56876374	A	G
16	chr16:56876651:C:T	0	56876651	T	C
16	chr16:56877074:G:A	0	56877074	A	G
16	chr16:56877126:T:C	0	56877126	C	T
16	chr16:56877157:T:C	0	56877157	C	T
16	chr16:56877351:A:G	0	56877351	G	A
16	chr16:56877352:T:C	0	56877352	C	T
16	chr16:56877728:A:G	0	56877728	G	A
16	chr16:56877744:C:A	0	56877744	A	C
16	chr16:56878696:A:G	0	56878696	G	A
16	chr16:56879507:C:T	0	56879507	T	C
16	chr16:56879963:G:A	0	56879963	A	G
16	chr16:56880113:G:A	0	56880113	A	G
16	chr16:56880443:C:T	0	56880443	T	C
16	chr16:56880646:A:G	0	56880646	G	A
16	chr16:56880816:C:T	0	56880816	T	C
16	chr16:56881104:TCCCCTGG:T	0	56881104	T	TCCCCTGG
16	chr16:56882024:G:A	0	56882024	A	G
16	chr16:56882035:C:T	0	56882035	T	C
16	chr16:56883033:C:T	0	56883033	T	C
16	chr16:56883333:A:T	0	56883333	T	A
16	chr16:56883470:C:T	0	56883470	T	C
16	chr16:56883546:C:G	0	56883546	G	C
16	chr16:56884041:T:C	0	56884041	C	T
16	chr16:56884247:G:A	0	56884247	A	G
16	chr16:56885161:G:A	0	56885161	A	G
16	chr16:56885323:G:A	0	56885323	A	G
16	chr16:56885829:C:A	0	56885829	A	C
16	chr16:56886192:G:A	0	56886192	A	G
16	chr16:56886234:G:A	0	56886234	A	G
16	chr16:56886656:G:A	0	56886656	A	G
16	chr16:56887057:C:T	0	56887057	T	C
16	chr16:56887128:C:T	0	56887128	T	C
16	chr16:56887917:C:T	0	56887917	T	C
16	chr16:56888856:C:A	0	56888856	A	C
16	chr16:56890248:C:T	0	56890248	T	C
16	chr16:56891982:C:T	0	56891982	T	C
16	chr16:56892264:G:A	0	56892264	A	G
16	chr16:56892283:G:A	0	56892283	A	G
16	chr16:56893384:C:T	0	56893384	T	C
16	chr16:56893411:A:T	0	56893411	T	A
16	chr16:56893416:A:C	0	56893416	C	A
16	chr16:56893808:T:C	0	56893808	C	T
16	chr16:56893935:A:G	0	56893935	G	A
16	chr16:56894165:A:G	0	56894165	G	A
16	chr16:56894270:G:A	0	56894270	A	G
16	chr16:56894368:G:C	0	56894368	C	G
16	chr16:56894607:C:T	0	56894607	T	C
16	chr16:56894793:A:C	0	56894793	C	A
16	chr16:56894851:C:T	0	56894851	T	C
16	chr16:56894964:A:C	0	56894964	C	A
16	chr16:56894999:G:A	0	56894999	A	G
16	chr16:56895108:G:C	0	56895108	C	G
16	chr16:56895252:C:T	0	56895252	T	C
16	chr16:56895532:T:A	0	56895532	A	T
16	chr16:56895597:A:T	0	56895597	T	A
16	chr16:56895644:T:C	0	56895644	C	T
16	chr16:56895645:T:A	0	56895645	A	T
16	chr16:56895929:T:C	0	56895929	C	T
16	chr16:56895989:A:G	0	56895989	G	A
16	chr16:56896007:C:T	0	56896007	T	C
16	chr16:56896008:T:G	0	56896008	G	T
16	chr16:56896032:A:G	0	56896032	G	A
16	chr16:56896339:T:C	0	56896339	C	T
16	chr16:56896436:T:C	0	56896436	C	T
16	chr16:56896519:A:G	0	56896519	G	A
16	chr16:56896638:G:A	0	56896638	A	G
16	chr16:56896696:A:G	0	56896696	G	A
16	chr16:56896723:G:A	0	56896723	A	G
16	chr16:56896753:T:A	0	56896753	A	T
16	chr16:56897008:T:C	0	56897008	C	T
16	chr16:56897136:G:C	0	56897136	C	G
16	chr16:56897409:A:G	0	56897409	G	A
16	chr16:56897553:T:A	0	56897553	A	T
16	chr16:56897653:C:T	0	56897653	T	C
16	chr16:56897792:G:A	0	56897792	A	G
16	chr16:56898020:C:G	0	56898020	G	C
16	chr16:56898410:T:C	0	56898410	C	T
16	chr16:56898521:G:A	0	56898521	A	G
16	chr16:56898877:A:G	0	56898877	G	A
16	chr16:56898946:G:A	0	56898946	A	G
16	chr16:56899285:C:CAGG	0	56899285	CAGG	C
16	chr16:56899497:G:A	0	56899497	A	G
16	chr16:56899607:G:A	0	56899607	A	G
16	chr16:56901208:C:T	0	56901208	T	C
16	chr16:56901251:C:T	0	56901251	T	C
16	chr16:56902360:T:C	0	56902360	C	T
16	chr16:56902546:A:G	0	56902546	G	A
16	chr16:56902651:A:G	0	56902651	G	A
16	chr16:56902656:T:C	0	56902656	C	T
16	chr16:56902746:A:G	0	56902746	G	A
16	chr16:56902776:TCC:T	0	56902776	T	TCC
16	chr16:56902779:TC:T	0	56902779	T	TC
16	chr16:56903054:C:G	0	56903054	G	C
16	chr16:56903147:T:C	0	56903147	C	T
16	chr16:56903294:G:A	0	56903294	A	G
16	chr16:56903371:A:G	0	56903371	G	A
16	chr16:56903551:A:G	0	56903551	G	A
16	chr16:56903604:TCCAGAATC:T	0	56903604	T	TCCAGAATC
16	chr16:56903943:G:A	0	56903943	A	G
16	chr16:56904044:A:G	0	56904044	G	A
16	chr16:56904086:T:C	0	56904086	C	T
16	chr16:56904104:A:G	0	56904104	G	A
16	chr16:56904332:G:A	0	56904332	A	G
16	chr16:56904378:G:A	0	56904378	A	G
16	chr16:56904475:C:T	0	56904475	T	C
16	chr16:56904868:C:G	0	56904868	G	C
16	chr16:56905232:G:A	0	56905232	A	G
16	chr16:56905313:T:TG	0	56905313	TG	T
16	chr16:56905568:T:G	0	56905568	G	T
16	chr16:56905634:G:T	0	56905634	T	G
16	chr16:56905882:A:C	0	56905882	C	A
16	chr16:56906057:A:G	0	56906057	G	A
16	chr16:56906216:T:C	0	56906216	C	T
16	chr16:56906601:T:C	0	56906601	C	T
16	chr16:56906740:A:T	0	56906740	T	A
16	chr16:56906962:C:T	0	56906962	T	C
16	chr16:56907319:T:A	0	56907319	A	T
16	chr16:56907363:CAGG:C	0	56907363	C	CAGG
16	chr16:56907692:C:T	0	56907692	T	C
16	chr16:56908291:T:C	0	56908291	C	T
16	chr16:56908990:C:T	0	56908990	T	C
16	chr16:56909009:A:T	0	56909009	T	A
16	chr16:56909629:A:G	0	56909629	G	A
16	chr16:56909760:G:A	0	56909760	A	G
16	chr16:56910210:G:A	0	56910210	A	G
16	chr16:56910875:T:C	0	56910875	C	T
16	chr16:56911035:A:G	0	56911035	G	A
16	chr16:56911137:C:A	0	56911137	A	C
16	chr16:56911627:A:G	0	56911627	G	A
16	chr16:56911683:TC:T	0	56911683	T	TC
16	chr16:56911707:T:G	0	56911707	G	T
16	chr16:56912160:C:T	0	56912160	T	C
16	chr16:56912285:A:G	0	56912285	G	A
16	chr16:56912472:C:T	0	56912472	T	C
16	chr16:56912509:T:C	0	56912509	C	T
16	chr16:56912669:G:A	0	56912669	A	G
16	chr16:56912682:C:G	0	56912682	G	C
16	chr16:56912735:C:G	0	56912735	G	C
16	chr16:56912892:T:C	0	56912892	C	T
16	chr16:56913610:A:G	0	56913610	G	A
16	chr16:56913809:C:T	0	56913809	T	C
16	chr16:56914336:C:T	0	56914336	T	C
16	chr16:56914380:A:G	0	56914380	G	A
16	chr16:56914706:A:C	0	56914706	C	A
16	chr16:56914929:C:T	0	56914929	T	C
16	chr16:56915079:C:T	0	56915079	T	C
16	chr16:56915256:A:G	0	56915256	G	A
16	chr16:56916222:T:C	0	56916222	C	T
16	chr16:56916298:G:A	0	56916298	A	G
16	chr16:56916731:C:T	0	56916731	T	C
16	chr16:56918186:A:G	0	56918186	G	A
16	chr16:56918676:T:C	0	56918676	C	T
16	chr16:56919349:A:G	0	56919349	G	A
16	chr16:56921159:A:G	0	56921159	G	A
16	chr16:56921279:A:G	0	56921279	G	A
16	chr16:56923544:G:A	0	56923544	A	G
16	chr16:56923886:A:G	0	56923886	G	A
16	chr16:56923952:T:C	0	56923952	C	T
16	chr16:56924889:A:C	0	56924889	C	A
16	chr16:56925107:C:T	0	56925107	T	C
16	chr16:56925373:G:A	0	56925373	A	G
16	chr16:56925494:A:G	0	56925494	G	A
16	chr16:56926363:T:A	0	56926363	A	T
16	chr16:56926869:C:T	0	56926869	T	C
16	chr16:56927292:G:A	0	56927292	A	G
16	chr16:56928020:C:T	0	56928020	T	C
16	chr16:56928257:A:G	0	56928257	G	A
16	chr16:56929230:A:G	0	56929230	G	A
16	chr16:56929410:G:A	0	56929410	A	G
16	chr16:56929556:C:T	0	56929556	T	C
16	chr16:56929682:T:C	0	56929682	C	T
16	chr16:56929731:T:A	0	56929731	A	T
16	chr16:56929735:A:G	0	56929735	G	A
16	chr16:56930495:T:C	0	56930495	C	T
16	chr16:56930533:G:T	0	56930533	T	G
16	chr16:56931795:A:G	0	56931795	G	A
16	chr16:56932504:C:G	0	56932504	G	C
16	chr16:56932642:T:C	0	56932642	C	T
16	chr16:56932874:A:G	0	56932874	G	A
16	chr16:56933620:A:G	0	56933620	G	A
16	chr16:56933846:G:A	0	56933846	A	G
16	chr16:56934127:G:A	0	56934127	A	G
16	chr16:56934977:G:A	0	56934977	A	G
16	chr16:56935771:C:T	0	56935771	T	C
16	chr16:56936291:A:G	0	56936291	G	A
16	chr16:56938338:C:T	0	56938338	T	C
16	chr16:56938433:T:G	0	56938433	G	T
16	chr16:56938801:G:A	0	56938801	A	G
16	chr16:56939423:A:G	0	56939423	G	A
16	chr16:56939549:G:A	0	56939549	A	G
16	chr16:56940647:AAGG:A	0	56940647	A	AAGG
16	chr16:56940879:A:G	0	56940879	G	A
16	chr16:56940947:G:GAC	0	56940947	GAC	G
16	chr16:56941153:CTG:C	0	56941153	C	CTG
16	chr16:56941193:A:G	0	56941193	G	A
16	chr16:56941365:A:C	0	56941365	C	A
16	chr16:56941862:G:A	0	56941862	A	G
16	chr16:56941863:T:TATA	0	56941863	TATA	T
16	chr16:56941864:C:A	0	56941864	A	C
16	chr16:56942608:G:A	0	56942608	A	G
16	chr16:56942832:G:A	0	56942832	A	G
16	chr16:56943986:G:A	0	56943986	A	G
16	chr16:56944040:C:T	0	56944040	T	C
16	chr16:56944204:T:C	0	56944204	C	T
16	chr16:56944236:C:T	0	56944236	T	C
16	chr16:56944270:A:G	0	56944270	G	A
16	chr16:56944521:C:T	0	56944521	T	C
16	chr16:56945470:G:A	0	56945470	A	G
16	chr16:56945668:C:T	0	56945668	T	C
16	chr16:56945669:A:G	0	56945669	G	A
16	chr16:56946223:G:A	0	56946223	A	G
16	chr16:56946996:T:C	0	56946996	C	T
16	chr16:56947214:G:T	0	56947214	T	G
16	chr16:56947328:G:A	0	56947328	A	G
16	chr16:56947969:C:T	0	56947969	T	C
16	chr16:56948387:T:C	0	56948387	C	T
16	chr16:56948637:C:T	0	56948637	T	C
16	chr16:56948907:A:G	0	56948907	G	A
16	chr16:56948927:C:T	0	56948927	T	C
16	chr16:56948966:A:G	0	56948966	G	A
16	chr16:56950075:G:A	0	56950075	A	G
16	chr16:56950570:C:T	0	56950570	T	C
16	chr16:56950678:T:C	0	56950678	C	T
16	chr16:56950851:A:G	0	56950851	G	A
16	chr16:56951227:A:G	0	56951227	G	A
16	chr16:56951602:G:A	0	56951602	A	G
16	chr16:56951643:A:G	0	56951643	G	A
16	chr16:56953002:A:G	0	56953002	G	A
16	chr16:56953064:C:T	0	56953064	T	C
16	chr16:56953457:T:C	0	56953457	C	T
16	chr16:56954132:C:T	0	56954132	T	C
16	chr16:56954590:G:A	0	56954590	A	G
16	chr16:56955678:C:T	0	56955678	T	C
16	chr16:56955723:C:T	0	56955723	T	C
16	chr16:56955918:G:A	0	56955918	A	G
16	chr16:56956804:C:A	0	56956804	A	C
16	chr16:56956891:G:A	0	56956891	A	G
16	chr16:56957583:C:G	0	56957583	G	C
16	chr16:56957601:G:A	0	56957601	A	G
16	chr16:56957612:G:A	0	56957612	A	G
16	chr16:56957829:C:T	0	56957829	T	C
16	chr16:56958105:G:A	0	56958105	A	G
16	chr16:56959249:G:A	0	56959249	A	G
16	chr16:56960280:C:T	0	56960280	T	C
16	chr16:56960300:T:C	0	56960300	C	T
16	chr16:56960332:T:TA	0	56960332	TA	T
16	chr16:56960616:C:T	0	56960616	T	C
16	chr16:56960907:T:C	0	56960907	C	T
16	chr16:56960982:G:A	0	56960982	A	G
16	chr16:56961126:T:C	0	56961126	C	T
16	chr16:56961322:C:A	0	56961322	A	C
16	chr16:56962246:T:C	0	56962246	C	T
16	chr16:56962299:G:A	0	56962299	A	G
16	chr16:56962376:G:A	0	56962376	A	G
16	chr16:56962737:C:A	0	56962737	A	C
16	chr16:56963321:G:A	0	56963321	A	G
16	chr16:56963457:A:T	0	56963457	T	A
16	chr16:56963639:C:T	0	56963639	T	C
16	chr16:56964660:G:C	0	56964660	C	G
16	chr16:56964849:T:G	0	56964849	G	T
16	chr16:56965346:A:C	0	56965346	C	A
16	chr16:56965440:TC:T	0	56965440	T	TC
16	chr16:56966037:A:G	0	56966037	G	A
16	chr16:56966372:G:A	0	56966372	A	G
16	chr16:56966973:G:A	0	56966973	A	G
16	chr16:56967026:G:A	0	56967026	A	G
16	chr16:56967304:C:T	0	56967304	T	C
16	chr16:56967338:T:C	0	56967338	C	T
16	chr16:56967342:T:TCACA	0	56967342	TCACA	T
16	chr16:56967526:G:A	0	56967526	A	G
16	chr16:56967604:G:A	0	56967604	A	G
16	chr16:56968073:A:C	0	56968073	C	A
16	chr16:56968240:T:C	0	56968240	C	T
16	chr16:56968330:C:T	0	56968330	T	C
16	chr16:56968492:C:A	0	56968492	A	C
16	chr16:56969234:T:C	0	56969234	C	T
16	chr16:56971389:C:T	0	56971389	T	C
16	chr16:56971567:C:A	0	56971567	A	C
16	chr16:56971638:C:T	0	56971638	T	C
16	chr16:56971708:T:C	0	56971708	C	T
16	chr16:56972466:A:G	0	56972466	G	A
16	chr16:56972678:C:T	0	56972678	T	C
16	chr16:56972917:T:A	0	56972917	A	T
16	chr16:56973280:T:C	0	56973280	C	T
16	chr16:56973441:C:T	0	56973441	T	C
16	chr16:56973698:G:A	0	56973698	A	G
16	chr16:56974136:G:A	0	56974136	A	G
16	chr16:56974315:G:A	0	56974315	A	G
16	chr16:56974375:A:G	0	56974375	G	A
16	chr16:56975464:T:A	0	56975464	A	T
16	chr16:56975739:TC:T	0	56975739	T	TC
16	chr16:56975857:T:A	0	56975857	A	T
16	chr16:56976029:T:C	0	56976029	C	T
16	chr16:56976073:T:C	0	56976073	C	T
16	chr16:56976470:T:G	0	56976470	G	T
16	chr16:56976574:C:T	0	56976574	T	C
16	chr16:56976916:A:G	0	56976916	G	A
16	chr16:56977036:T:G	0	56977036	G	T
16	chr16:56977082:T:G	0	56977082	G	T
16	chr16:56977273:G:A	0	56977273	A	G
16	chr16:56977540:G:A	0	56977540	A	G
16	chr16:56977914:C:T	0	56977914	T	C
16	chr16:56978024:C:T	0	56978024	T	C
16	chr16:56978467:T:G	0	56978467	G	T
16	chr16:56978651:A:T	0	56978651	T	A
16	chr16:56978975:G:A	0	56978975	A	G
16	chr16:56979659:C:T	0	56979659	T	C
16	chr16:56980407:A:G	0	56980407	G	A
16	chr16:56980698:T:C	0	56980698	C	T
16	chr16:56981179:G:C	0	56981179	C	G
16	chr16:56981423:GCTGCCAGGAAGA:G	0	56981423	G	GCTGCCAGGAAGA
16	chr16:56982180:G:A	0	56982180	A	G
16	chr16:56982390:T:C	0	56982390	C	T
16	chr16:56982607:T:C	0	56982607	C	T
16	chr16:56982736:G:A	0	56982736	A	G
16	chr16:56983850:C:G	0	56983850	G	C
16	chr16:56984190:G:T	0	56984190	T	G
16	chr16:56984944:T:A	0	56984944	A	T
16	chr16:56985119:T:C	0	56985119	C	T
16	chr16:56985480:T:C	0	56985480	C	T
16	chr16:56985620:C:A	0	56985620	A	C
16	chr16:56987521:A:G	0	56987521	G	A
16	chr16:56987612:C:T	0	56987612	T	C
16	chr16:56988440:C:T	0	56988440	T	C
16	chr16:56988836:T:C	0	56988836	C	T
16	chr16:56990026:C:T	0	56990026	T	C
16	chr16:56990405:G:C	0	56990405	C	G
16	chr16:56990750:T:C	0	56990750	C	T
16	chr16:56991151:A:G	0	56991151	G	A
16	chr16:56991259:T:C	0	56991259	C	T
16	chr16:56992382:G:A	0	56992382	A	G
16	chr16:56992852:T:C	0	56992852	C	T
16	chr16:56992863:G:A	0	56992863	A	G
16	chr16:56993024:A:G	0	56993024	G	A
16	chr16:56994044:G:A	0	56994044	A	G
16	chr16:56994539:C:T	0	56994539	T	C
16	chr16:56994603:G:A	0	56994603	A	G
16	chr16:56995443:A:G	0	56995443	G	A
16	chr16:56995607:A:ACCC	0	56995607	ACCC	A
16	chr16:56995650:C:T	0	56995650	T	C
16	chr16:56997298:T:C	0	56997298	C	T
16	chr16:56997804:C:T	0	56997804	T	C
16	chr16:56997865:G:A	0	56997865	A	G
16	chr16:56997899:G:A	0	56997899	A	G
16	chr16:56999695:A:G	0	56999695	G	A
16	chr16:56999784:G:A	0	56999784	A	G
16	chr16:57000203:T:C	0	57000203	C	T
16	chr16:57000733:C:T	0	57000733	T	C
16	chr16:57001463:T:C	0	57001463	C	T
16	chr16:57002370:A:G	0	57002370	G	A
16	chr16:57002446:C:G	0	57002446	G	C
16	chr16:57002727:T:C	0	57002727	C	T
16	chr16:57003952:G:A	0	57003952	A	G
16	chr16:57003991:T:C	0	57003991	C	T
16	chr16:57004250:A:G	0	57004250	G	A
16	chr16:57004391:G:A	0	57004391	A	G
16	chr16:57004855:T:C	0	57004855	C	T
16	chr16:57005104:C:T	0	57005104	T	C
16	chr16:57006181:T:C	0	57006181	C	T
16	chr16:57007223:G:A	0	57007223	A	G
16	chr16:57008197:G:A	0	57008197	A	G
16	chr16:57008246:T:A	0	57008246	A	T
16	chr16:57008690:T:A	0	57008690	A	T
16	chr16:57008729:AT:A	0	57008729	A	AT
16	chr16:57009000:A:G	0	57009000	G	A
16	chr16:57010410:T:C	0	57010410	C	T
16	chr16:57010666:C:T	0	57010666	T	C
16	chr16:57011247:T:C	0	57011247	C	T
16	chr16:57011708:A:G	0	57011708	G	A
16	chr16:57012052:C:G	0	57012052	G	C
16	chr16:57012511:C:T	0	57012511	T	C
16	chr16:57012775:C:T	0	57012775	T	C
16	chr16:57012911:T:C	0	57012911	C	T
16	chr16:57013252:C:T	0	57013252	T	C
16	chr16:57013387:T:C	0	57013387	C	T
16	chr16:57013501:A:T	0	57013501	T	A
16	chr16:57014206:C:T	0	57014206	T	C
16	chr16:57014795:A:G	0	57014795	G	A
16	chr16:57015601:A:AGT	0	57015601	AGT	A
16	chr16:57015606:A:G	0	57015606	G	A
16	chr16:57016401:C:T	0	57016401	T	C
16	chr16:57016436:G:T	0	57016436	T	G
16	chr16:57016897:A:G	0	57016897	G	A
16	chr16:57017459:C:T	0	57017459	T	C
16	chr16:57017589:T:C	0	57017589	C	T
16	chr16:57017631:G:A	0	57017631	A	G
16	chr16:57018072:C:A	0	57018072	A	C
16	chr16:57018121:C:T	0	57018121	T	C
16	chr16:57018597:C:A	0	57018597	A	C
16	chr16:57018989:G:T	0	57018989	T	G
16	chr16:57019127:G:A	0	57019127	A	G
16	chr16:57019984:G:A	0	57019984	A	G
16	chr16:57021502:G:A	0	57021502	A	G
16	chr16:57021533:G:T	0	57021533	T	G
16	chr16:57022383:AGGAGGCTGT:A	0	57022383	A	AGGAGGCTGT
16	chr16:57022551:A:C	0	57022551	C	A
16	chr16:57022596:C:T	0	57022596	T	C
16	chr16:57022662:C:T	0	57022662	T	C
16	chr16:57022697:A:G	0	57022697	G	A
16	chr16:57023633:T:A	0	57023633	A	T
16	chr16:57023742:A:G	0	57023742	G	A
16	chr16:57023929:T:A	0	57023929	A	T
16	chr16:57024039:G:A	0	57024039	A	G
16	chr16:57024204:G:A	0	57024204	A	G
16	chr16:57024492:C:T	0	57024492	T	C
16	chr16:57024670:A:G	0	57024670	G	A
16	chr16:57025062:C:T	0	57025062	T	C
16	chr16:57025075:A:C	0	57025075	C	A
16	chr16:57025142:G:C	0	57025142	C	G
16	chr16:57025329:G:C	0	57025329	C	G
16	chr16:57026301:C:T	0	57026301	T	C
16	chr16:57026428:T:C	0	57026428	C	T
16	chr16:57026441:T:C	0	57026441	C	T
16	chr16:57026812:G:A	0	57026812	A	G
16	chr16:57027277:T:C	0	57027277	C	T
16	chr16:57027646:TG:T	0	57027646	T	TG
16	chr16:57029043:C:T	0	57029043	T	C
16	chr16:57029065:T:C	0	57029065	C	T
16	chr16:57029582:C:T	0	57029582	T	C
16	chr16:57031024:G:A	0	57031024	A	G
16	chr16:57031140:C:T	0	57031140	T	C
16	chr16:57031209:C:A	0	57031209	A	C
16	chr16:57031287:G:A	0	57031287	A	G
16	chr16:57031644:C:T	0	57031644	T	C
16	chr16:57032264:G:A	0	57032264	A	G
16	chr16:57032682:C:T	0	57032682	T	C
16	chr16:57033683:A:T	0	57033683	T	A
16	chr16:57034136:C:T	0	57034136	T	C
16	chr16:57034448:G:A	0	57034448	A	G
16	chr16:57034774:A:T	0	57034774	T	A
16	chr16:57035241:T:C	0	57035241	C	T
16	chr16:57035537:G:A	0	57035537	A	G
16	chr16:57035595:A:G	0	57035595	G	A
16	chr16:57035738:G:T	0	57035738	T	G
16	chr16:57036705:T:G	0	57036705	G	T
16	chr16:57037003:A:G	0	57037003	G	A
16	chr16:57037201:T:C	0	57037201	C	T
16	chr16:57037297:T:C	0	57037297	C	T
16	chr16:57037527:C:T	0	57037527	T	C
16	chr16:57037536:T:C	0	57037536	C	T
16	chr16:57037668:G:A	0	57037668	A	G
16	chr16:57038051:C:T	0	57038051	T	C
16	chr16:57038092:G:A	0	57038092	A	G
16	chr16:57038803:C:T	0	57038803	T	C
16	chr16:57039771:G:C	0	57039771	C	G
16	chr16:57040539:T:C	0	57040539	C	T
16	chr16:57040759:C:T	0	57040759	T	C
16	chr16:57041268:A:G	0	57041268	G	A
16	chr16:57041467:G:GT	0	57041467	GT	G
16	chr16:57041494:T:C	0	57041494	C	T
16	chr16:57041869:C:T	0	57041869	T	C
16	chr16:57042492:G:A	0	57042492	A	G
16	chr16:57042554:A:G	0	57042554	G	A
16	chr16:57042608:A:G	0	57042608	G	A
16	chr16:57042785:C:T	0	57042785	T	C
16	chr16:57043064:T:C	0	57043064	C	T
16	chr16:57043182:C:T	0	57043182	T	C
16	chr16:57043219:G:C	0	57043219	C	G
16	chr16:57043267:A:G	0	57043267	G	A
16	chr16:57043621:G:A	0	57043621	A	G
16	chr16:57043669:C:T	0	57043669	T	C
16	chr16:57046616:C:A	0	57046616	A	C
16	chr16:57046954:T:A	0	57046954	A	T
16	chr16:57048721:G:A	0	57048721	A	G
16	chr16:57048854:C:T	0	57048854	T	C
16	chr16:57049062:T:C	0	57049062	C	T
16	chr16:57049441:A:G	0	57049441	G	A
16	chr16:57050341:G:A	0	57050341	A	G
16	chr16:57051128:C:T	0	57051128	T	C
16	chr16:57051635:T:G	0	57051635	G	T
16	chr16:57051850:G:A	0	57051850	A	G
16	chr16:57052555:G:A	0	57052555	A	G
16	chr16:57053213:C:A	0	57053213	A	C
16	chr16:57053826:T:G	0	57053826	G	T
16	chr16:57054232:C:T	0	57054232	T	C
16	chr16:57055218:C:A	0	57055218	A	C
16	chr16:57055874:C:T	0	57055874	T	C
16	chr16:57056047:G:C	0	57056047	C	G
16	chr16:57056670:T:C	0	57056670	C	T
16	chr16:57056754:G:A	0	57056754	A	G
16	chr16:57056946:A:G	0	57056946	G	A
16	chr16:57057287:A:G	0	57057287	G	A
16	chr16:57058065:T:C	0	57058065	C	T
16	chr16:57058494:C:T	0	57058494	T	C
16	chr16:57058550:T:C	0	57058550	C	T
16	chr16:57058608:T:C	0	57058608	C	T
16	chr16:57060374:G:A	0	57060374	A	G
16	chr16:57060376:C:T	0	57060376	T	C
16	chr16:57060401:G:T	0	57060401	T	G
16	chr16:57060436:C:T	0	57060436	T	C
16	chr16:57060732:G:A	0	57060732	A	G
16	chr16:57060863:G:A	0	57060863	A	G
16	chr16:57061273:G:A	0	57061273	A	G
16	chr16:57061863:C:T	0	57061863	T	C
16	chr16:57062198:T:C	0	57062198	C	T
16	chr16:57063368:G:A	0	57063368	A	G
16	chr16:57063370:C:T	0	57063370	T	C
16	chr16:57065070:T:C	0	57065070	C	T
16	chr16:57065383:G:A	0	57065383	A	G
16	chr16:57065409:T:C	0	57065409	C	T
16	chr16:57065503:G:A	0	57065503	A	G
16	chr16:57065778:C:T	0	57065778	T	C
16	chr16:57067428:T:C	0	57067428	C	T
16	chr16:57067461:A:G	0	57067461	G	A
16	chr16:57067640:G:A	0	57067640	A	G
16	chr16:57067991:G:A	0	57067991	A	G
16	chr16:57068201:A:G	0	57068201	G	A
16	chr16:57068477:C:T	0	57068477	T	C
16	chr16:57069667:G:A	0	57069667	A	G
16	chr16:57069942:T:C	0	57069942	C	T
16	chr16:57070607:A:G	0	57070607	G	A
16	chr16:57071814:A:G	0	57071814	G	A
16	chr16:57071927:A:G	0	57071927	G	A
16	chr16:57072046:A:G	0	57072046	G	A
16	chr16:57072128:A:G	0	57072128	G	A
16	chr16:57072646:A:T	0	57072646	T	A
16	chr16:57073648:C:T	0	57073648	T	C
16	chr16:57073658:G:A	0	57073658	A	G
16	chr16:57074909:G:A	0	57074909	A	G
16	chr16:57075300:A:ACCTC	0	57075300	ACCTC	A
16	chr16:57075592:T:C	0	57075592	C	T
16	chr16:57075774:C:T	0	57075774	T	C
16	chr16:57076040:A:G	0	57076040	G	A
16	chr16:57076125:G:A	0	57076125	A	G
16	chr16:57076723:C:T	0	57076723	T	C
16	chr16:57077090:T:C	0	57077090	C	T
16	chr16:57077320:C:T	0	57077320	T	C
16	chr16:57077452:G:C	0	57077452	C	G
16	chr16:57077532:C:T	0	57077532	T	C
16	chr16:57077913:T:C	0	57077913	C	T
16	chr16:57078377:C:T	0	57078377	T	C
16	chr16:57078953:G:A	0	57078953	A	G
16	chr16:57079317:A:G	0	57079317	G	A
16	chr16:57079429:A:G	0	57079429	G	A
16	chr16:57079952:C:T	0	57079952	T	C
16	chr16:57079977:C:A	0	57079977	A	C
16	chr16:57079992:A:T	0	57079992	T	A
16	chr16:57080103:A:G	0	57080103	G	A
16	chr16:57080759:G:A	0	57080759	A	G
16	chr16:57081012:A:G	0	57081012	G	A
16	chr16:57081070:C:T	0	57081070	T	C
16	chr16:57081362:T:C	0	57081362	C	T
16	chr16:57081692:C:T	0	57081692	T	C
16	chr16:57081891:G:A	0	57081891	A	G
16	chr16:57082124:A:C	0	57082124	C	A
16	chr16:57082375:A:G	0	57082375	G	A
16	chr16:57082907:A:G	0	57082907	G	A
16	chr16:57083493:C:T	0	57083493	T	C
16	chr16:57084469:T:C	0	57084469	C	T
16	chr16:57084503:G:A	0	57084503	A	G
16	chr16:57084555:A:G	0	57084555	G	A
16	chr16:57084824:T:C	0	57084824	C	T
16	chr16:57085960:T:G	0	57085960	G	T
16	chr16:57085995:G:A	0	57085995	A	G
16	chr16:57087010:T:C	0	57087010	C	T
16	chr16:57087471:A:G	0	57087471	G	A
16	chr16:57088417:T:C	0	57088417	C	T
16	chr16:57088455:C:T	0	57088455	T	C
16	chr16:57088668:G:A	0	57088668	A	G
16	chr16:57089236:C:T	0	57089236	T	C
16	chr16:57089511:T:C	0	57089511	C	T
16	chr16:57089941:TG:T	0	57089941	T	TG
16	chr16:57090168:G:T	0	57090168	T	G
16	chr16:57090469:A:G	0	57090469	G	A
16	chr16:57090530:C:T	0	57090530	T	C
16	chr16:57090725:T:C	0	57090725	C	T
16	chr16:57090912:A:G	0	57090912	G	A
16	chr16:57091085:C:G	0	57091085	G	C
16	chr16:57091160:C:T	0	57091160	T	C
16	chr16:57091454:A:G	0	57091454	G	A
16	chr16:57091484:G:A	0	57091484	A	G
16	chr16:57092542:C:T	0	57092542	T	C
16	chr16:57092572:C:T	0	57092572	T	C
16	chr16:57093841:G:A	0	57093841	A	G
16	chr16:57094187:T:C	0	57094187	C	T
16	chr16:57094476:G:A	0	57094476	A	G
16	chr16:57094833:G:A	0	57094833	A	G
16	chr16:57094959:G:A	0	57094959	A	G
16	chr16:57095712:A:T	0	57095712	T	A
16	chr16:57097388:A:G	0	57097388	G	A
16	chr16:57097490:G:T	0	57097490	T	G
16	chr16:57097865:C:T	0	57097865	T	C
16	chr16:57098342:G:A	0	57098342	A	G
16	chr16:57098351:A:G	0	57098351	G	A
16	chr16:57098873:G:C	0	57098873	C	G
16	chr16:57099092:C:A	0	57099092	A	C
16	chr16:57099157:A:G	0	57099157	G	A
16	chr16:57099261:C:T	0	57099261	T	C
16	chr16:57099660:C:T	0	57099660	T	C
16	chr16:57099748:T:C	0	57099748	C	T
16	chr16:57100024:C:T	0	57100024	T	C
16	chr16:57100426:A:G	0	57100426	G	A
16	chr16:57100822:G:C	0	57100822	C	G
16	chr16:57101009:G:A	0	57101009	A	G
16	chr16:57101065:G:A	0	57101065	A	G
16	chr16:57101140:G:A	0	57101140	A	G
16	chr16:57101680:C:T	0	57101680	T	C
16	chr16:57101722:G:C	0	57101722	C	G
16	chr16:57101889:A:G	0	57101889	G	A
16	chr16:57101892:A:G	0	57101892	G	A
16	chr16:57102171:T:C	0	57102171	C	T
16	chr16:57102196:T:C	0	57102196	C	T
16	chr16:57102274:G:A	0	57102274	A	G
16	chr16:57102295:A:G	0	57102295	G	A
16	chr16:57103543:C:G	0	57103543	G	C
16	chr16:57104162:G:C	0	57104162	C	G
16	chr16:57104295:G:C	0	57104295	C	G
16	chr16:57105722:A:G	0	57105722	G	A
16	chr16:57105735:A:G	0	57105735	G	A
16	chr16:57105851:C:A	0	57105851	A	C
16	chr16:57106526:G:T	0	57106526	T	G
16	chr16:57107341:G:A	0	57107341	A	G
16	chr16:57107399:A:G	0	57107399	G	A
16	chr16:57109310:T:TA	0	57109310	TA	T
16	chr16:57111008:T:A	0	57111008	A	T
16	chr16:57111439:A:G	0	57111439	G	A
16	chr16:57111590:G:A	0	57111590	A	G
16	chr16:57112490:C:T	0	57112490	T	C
16	chr16:57112692:A:G	0	57112692	G	A
16	chr16:57112744:T:C	0	57112744	C	T
16	chr16:57112768:G:A	0	57112768	A	G
16	chr16:57112789:G:A	0	57112789	A	G
16	chr16:57113362:C:T	0	57113362	T	C
16	chr16:57113610:C:T	0	57113610	T	C
16	chr16:57113714:A:G	0	57113714	G	A
16	chr16:57113776:C:T	0	57113776	T	C
16	chr16:57113940:T:G	0	57113940	G	T
16	chr16:57114033:T:C	0	57114033	C	T
16	chr16:57114041:A:G	0	57114041	G	A
16	chr16:57114143:G:A	0	57114143	A	G
16	chr16:57114538:C:T	0	57114538	T	C
16	chr16:57114775:A:G	0	57114775	G	A
16	chr16:57114789:T:C	0	57114789	C	T
16	chr16:57116066:C:T	0	57116066	T	C
16	chr16:57116337:G:A	0	57116337	A	G
16	chr16:57117031:T:G	0	57117031	G	T
16	chr16:57117884:C:T	0	57117884	T	C
16	chr16:57117942:C:T	0	57117942	T	C
16	chr16:57118311:G:A	0	57118311	A	G
16	chr16:57118524:A:C	0	57118524	C	A
16	chr16:57119107:G:A	0	57119107	A	G
16	chr16:57120195:T:C	0	57120195	C	T
16	chr16:57121484:G:A	0	57121484	A	G
16	chr16:57123123:G:T	0	57123123	T	G
16	chr16:57123294:C:T	0	57123294	T	C
16	chr16:57123917:TC:T	0	57123917	T	TC
16	chr16:57124440:C:A	0	57124440	A	C
16	chr16:57124767:G:A	0	57124767	A	G
16	chr16:57124960:C:T	0	57124960	T	C
16	chr16:57124995:C:T	0	57124995	T	C
16	chr16:57125490:A:G	0	57125490	G	A
16	chr16:57126205:A:G	0	57126205	G	A
16	chr16:57128520:A:C	0	57128520	C	A
16	chr16:57128744:G:A	0	57128744	A	G
16	chr16:57129789:A:G	0	57129789	G	A
16	chr16:57130269:C:T	0	57130269	T	C
16	chr16:57131051:A:G	0	57131051	G	A
16	chr16:57131148:T:A	0	57131148	A	T
16	chr16:57131633:C:T	0	57131633	T	C
16	chr16:57131836:G:A	0	57131836	A	G
16	chr16:57132066:G:A	0	57132066	A	G
16	chr16:57132334:T:A	0	57132334	A	T
16	chr16:57133073:T:C	0	57133073	C	T
16	chr16:57133318:G:A	0	57133318	A	G
16	chr16:57134320:A:G	0	57134320	G	A
16	chr16:57135978:G:A	0	57135978	A	G
16	chr16:57136277:T:C	0	57136277	C	T
16	chr16:57136842:G:A	0	57136842	A	G
16	chr16:57137485:C:T	0	57137485	T	C
16	chr16:57137728:G:A	0	57137728	A	G
16	chr16:57138107:G:A	0	57138107	A	G
16	chr16:57138421:G:A	0	57138421	A	G
16	chr16:57138717:T:C	0	57138717	C	T
16	chr16:57139059:G:C	0	57139059	C	G
16	chr16:57139096:T:A	0	57139096	A	T
16	chr16:57139099:C:G	0	57139099	G	C
16	chr16:57139717:T:C	0	57139717	C	T
16	chr16:57139855:C:T	0	57139855	T	C
16	chr16:57140785:G:A	0	57140785	A	G
16	chr16:57141193:G:A	0	57141193	A	G
16	chr16:57142737:A:G	0	57142737	G	A
16	chr16:57143055:C:G	0	57143055	G	C
16	chr16:57145701:A:G	0	57145701	G	A
16	chr16:57145764:C:T	0	57145764	T	C
16	chr16:57147360:CAG:C	0	57147360	C	CAG
16	chr16:57148356:A:G	0	57148356	G	A
16	chr16:57149837:A:T	0	57149837	T	A
16	chr16:57150321:C:CA	0	57150321	CA	C
16	chr16:57150831:A:G	0	57150831	G	A
16	chr16:57150960:C:T	0	57150960	T	C
16	chr16:57151219:A:G	0	57151219	G	A
16	chr16:57151849:C:T	0	57151849	T	C
16	chr16:57153807:C:T	0	57153807	T	C
16	chr16:57156247:C:T	0	57156247	T	C
16	chr16:57157624:T:C	0	57157624	C	T
16	chr16:57158398:G:A	0	57158398	A	G
16	chr16:57159536:C:T	0	57159536	T	C
16	chr16:57160288:C:T	0	57160288	T	C
16	chr16:57161666:G:C	0	57161666	C	G
16	chr16:57163833:G:T	0	57163833	T	G
16	chr16:57163937:A:G	0	57163937	G	A
16	chr16:57164946:G:A	0	57164946	A	G
16	chr16:57165648:A:G	0	57165648	G	A
16	chr16:57166707:G:A	0	57166707	A	G
16	chr16:57167517:C:T	0	57167517	T	C
16	chr16:57168629:C:G	0	57168629	G	C
16	chr16:57171173:A:G	0	57171173	G	A
16	chr16:57172725:G:A	0	57172725	A	G
16	chr16:57172750:T:C	0	57172750	C	T
16	chr16:57174857:G:A	0	57174857	A	G
16	chr16:57174934:G:A	0	57174934	A	G
16	chr16:57178738:A:G	0	57178738	G	A
16	chr16:57179738:C:G	0	57179738	G	C
16	chr16:57179854:C:T	0	57179854	T	C
16	chr16:57179936:C:A	0	57179936	A	C
16	chr16:57181027:AGACC:A	0	57181027	A	AGACC
16	chr16:57183023:T:C	0	57183023	C	T
16	chr16:57184414:A:C	0	57184414	C	A
16	chr16:57185135:G:A	0	57185135	A	G
16	chr16:57186463:A:C	0	57186463	C	A
16	chr16:57187953:G:T	0	57187953	T	G
16	chr16:57189155:T:C	0	57189155	C	T
16	chr16:57189509:A:G	0	57189509	G	A
16	chr16:57190357:C:T	0	57190357	T	C
16	chr16:57191119:A:G	0	57191119	G	A
16	chr16:57191193:G:A	0	57191193	A	G
16	chr16:57192718:T:TC	0	57192718	TC	T
16	chr16:57196675:A:T	0	57196675	T	A
16	chr16:57197894:C:T	0	57197894	T	C
16	chr16:57197923:GCTACATTACCCAAGCTGGTCTCAGCCTCCTGGGCTCAAGCAATC:G	0	57197923	G	GCTACATTACCCAAGCTGGTCTCAGCCTCCTGGGCTCAAGCAATC
16	chr16:57199125:A:G	0	57199125	G	A
16	chr16:57199173:A:G	0	57199173	G	A
16	chr16:57199448:T:C	0	57199448	C	T
16	chr16:57201690:A:C	0	57201690	C	A
16	chr16:57201732:G:A	0	57201732	A	G
16	chr16:57201824:C:T	0	57201824	T	C
16	chr16:57201864:C:T	0	57201864	T	C
16	chr16:57203008:TAAA:T	0	57203008	T	TAAA
16	chr16:57205068:G:A	0	57205068	A	G
16	chr16:57205804:T:C	0	57205804	C	T
16	chr16:57205924:G:T	0	57205924	T	G
16	chr16:57207258:A:G	0	57207258	G	A
16	chr16:57207890:A:AC	0	57207890	AC	A
16	chr16:57208438:C:T	0	57208438	T	C
16	chr16:57208460:C:T	0	57208460	T	C
16	chr16:57209880:G:A	0	57209880	A	G
16	chr16:57209935:C:T	0	57209935	T	C
16	chr16:57210667:T:C	0	57210667	C	T
16	chr16:57212550:A:T	0	57212550	T	A
16	chr16:57213664:G:C	0	57213664	C	G
16	chr16:57213742:A:G	0	57213742	G	A
16	chr16:57219433:A:G	0	57219433	G	A
16	chr16:57221761:A:G	0	57221761	G	A
16	chr16:57223037:T:C	0	57223037	C	T
16	chr16:57223049:C:T	0	57223049	T	C
16	chr16:57224070:A:C	0	57224070	C	A
16	chr16:57224196:C:T	0	57224196	T	C
16	chr16:57225083:C:CAG	0	57225083	CAG	C
16	chr16:57225257:C:T	0	57225257	T	C
16	chr16:57227234:A:C	0	57227234	C	A
16	chr16:57228147:C:A	0	57228147	A	C
16	chr16:57229963:C:T	0	57229963	T	C
16	chr16:57231806:A:G	0	57231806	G	A
16	chr16:57232542:G:A	0	57232542	A	G
16	chr16:57233152:T:C	0	57233152	C	T
16	chr16:57236870:AT:A	0	57236870	A	AT
16	chr16:57238262:A:G	0	57238262	G	A
16	chr16:57242759:G:A	0	57242759	A	G
16	chr16:57244172:T:A	0	57244172	A	T
16	chr16:57244656:C:T	0	57244656	T	C
16	chr16:57248079:G:A	0	57248079	A	G
16	chr16:57248408:A:T	0	57248408	T	A
16	chr16:57248866:A:G	0	57248866	G	A
16	chr16:57251609:A:G	0	57251609	G	A
16	chr16:57251723:G:A	0	57251723	A	G
16	chr16:57253077:G:A	0	57253077	A	G
16	chr16:57254041:G:A	0	57254041	A	G
16	chr16:57254982:G:A	0	57254982	A	G
16	chr16:57255340:T:C	0	57255340	C	T
16	chr16:57256876:C:T	0	57256876	T	C
16	chr16:57259697:G:A	0	57259697	A	G
16	chr16:57261247:C:T	0	57261247	T	C
16	chr16:57262548:G:A	0	57262548	A	G
16	chr16:57262922:C:T	0	57262922	T	C
16	chr16:57263118:C:T	0	57263118	T	C
16	chr16:57263970:C:T	0	57263970	T	C
16	chr16:57264614:G:A	0	57264614	A	G
16	chr16:57265684:T:C	0	57265684	C	T
16	chr16:57266429:G:C	0	57266429	C	G
16	chr16:57266675:A:T	0	57266675	T	A
16	chr16:57267045:G:A	0	57267045	A	G
16	chr16:57267200:A:G	0	57267200	G	A
16	chr16:57267693:C:T	0	57267693	T	C
16	chr16:57268037:T:C	0	57268037	C	T
16	chr16:57268250:A:G	0	57268250	G	A
16	chr16:57268415:C:T	0	57268415	T	C
16	chr16:57269244:T:C	0	57269244	C	T
16	chr16:57269282:G:A	0	57269282	A	G
16	chr16:57269573:C:T	0	57269573	T	C
16	chr16:57269754:T:C	0	57269754	C	T
16	chr16:57270899:T:C	0	57270899	C	T
16	chr16:57272444:A:G	0	57272444	G	A
16	chr16:57273284:A:G	0	57273284	G	A
16	chr16:57273451:T:C	0	57273451	C	T
16	chr16:57273527:A:G	0	57273527	G	A
16	chr16:57273661:T:C	0	57273661	C	T
16	chr16:57273696:A:G	0	57273696	G	A
16	chr16:57274213:G:C	0	57274213	C	G
16	chr16:57274511:T:G	0	57274511	G	T
16	chr16:57274938:T:C	0	57274938	C	T
16	chr16:57275120:CACACACACAT:C	0	57275120	C	CACACACACAT
16	chr16:57276270:G:A	0	57276270	A	G
16	chr16:57276514:C:T	0	57276514	T	C
16	chr16:57277299:G:T	0	57277299	T	G
16	chr16:57277900:T:C	0	57277900	C	T
16	chr16:57280289:G:A	0	57280289	A	G
16	chr16:57280400:A:T	0	57280400	T	A
16	chr16:57280560:A:C	0	57280560	C	A
16	chr16:57281301:C:CTG	0	57281301	CTG	C
16	chr16:57281455:C:T	0	57281455	T	C
16	chr16:57282328:A:G	0	57282328	G	A
16	chr16:57283187:G:A	0	57283187	A	G
16	chr16:57283318:G:A	0	57283318	A	G
16	chr16:57284223:G:A	0	57284223	A	G
16	chr16:57284827:G:A	0	57284827	A	G
16	chr16:57284962:A:G	0	57284962	G	A
16	chr16:57285230:G:A	0	57285230	A	G
16	chr16:57285567:G:A	0	57285567	A	G
16	chr16:57285595:T:C	0	57285595	C	T
16	chr16:57285873:G:A	0	57285873	A	G
16	chr16:57286010:T:G	0	57286010	G	T
16	chr16:57286053:A:G	0	57286053	G	A
16	chr16:57286079:T:C	0	57286079	C	T
16	chr16:57286114:T:C	0	57286114	C	T
16	chr16:57286174:A:T	0	57286174	T	A
16	chr16:57286724:C:A	0	57286724	A	C
16	chr16:57286772:C:T	0	57286772	T	C
16	chr16:57286990:C:T	0	57286990	T	C
16	chr16:57287156:G:T	0	57287156	T	G
16	chr16:57287200:G:A	0	57287200	A	G
16	chr16:57287450:G:A	0	57287450	A	G
16	chr16:57287569:T:A	0	57287569	A	T
16	chr16:57287631:A:G	0	57287631	G	A
16	chr16:57287650:A:G	0	57287650	G	A
16	chr16:57287820:T:C	0	57287820	C	T
16	chr16:57288398:T:C	0	57288398	C	T
16	chr16:57288402:C:T	0	57288402	T	C
16	chr16:57288525:C:T	0	57288525	T	C
16	chr16:57288579:G:A	0	57288579	A	G
16	chr16:57288816:C:T	0	57288816	T	C
16	chr16:57288861:G:T	0	57288861	T	G
16	chr16:57288907:T:G	0	57288907	G	T
16	chr16:57289099:A:C	0	57289099	C	A
16	chr16:57289210:G:A	0	57289210	A	G
16	chr16:57289215:G:A	0	57289215	A	G
16	chr16:57289241:C:T	0	57289241	T	C
16	chr16:57289318:G:C	0	57289318	C	G
16	chr16:57289344:T:G	0	57289344	G	T
16	chr16:57289356:G:A	0	57289356	A	G
16	chr16:57289582:C:A	0	57289582	A	C
16	chr16:57289619:G:A	0	57289619	A	G
16	chr16:57289732:G:A	0	57289732	A	G
16	chr16:57290017:C:T	0	57290017	T	C
16	chr16:57290158:C:T	0	57290158	T	C
16	chr16:57290200:C:T	0	57290200	T	C
16	chr16:57290260:G:T	0	57290260	T	G
16	chr16:57290908:T:C	0	57290908	C	T
16	chr16:57291124:C:T	0	57291124	T	C
16	chr16:57291149:C:T	0	57291149	T	C
16	chr16:57291208:T:C	0	57291208	C	T
16	chr16:57291209:G:T	0	57291209	T	G
16	chr16:57291444:T:C	0	57291444	C	T
16	chr16:57291570:G:GGT	0	57291570	GGT	G
16	chr16:57291954:T:C	0	57291954	C	T
16	chr16:57291987:A:G	0	57291987	G	A
16	chr16:57292124:A:T	0	57292124	T	A
16	chr16:57294320:G:A	0	57294320	A	G
16	chr16:57294650:C:T	0	57294650	T	C
16	chr16:57294739:G:A	0	57294739	A	G
16	chr16:57294870:G:A	0	57294870	A	G
16	chr16:57295050:C:T	0	57295050	T	C
16	chr16:57295144:A:G	0	57295144	G	A
16	chr16:57295349:T:A	0	57295349	A	T
16	chr16:57295971:T:TA	0	57295971	TA	T
16	chr16:57295985:T:TATTAAATAAAAA	0	57295985	TATTAAATAAAAA	T
16	chr16:57296032:T:C	0	57296032	C	T
16	chr16:57296116:T:C	0	57296116	C	T
16	chr16:57296235:C:A	0	57296235	A	C
16	chr16:57296666:T:A	0	57296666	A	T
16	chr16:57297235:T:C	0	57297235	C	T
16	chr16:57297334:T:C	0	57297334	C	T
16	chr16:57297539:T:C	0	57297539	C	T
16	chr16:57297835:G:A	0	57297835	A	G
16	chr16:57298044:TCA:T	0	57298044	T	TCA
16	chr16:57298578:G:A	0	57298578	A	G
16	chr16:57298610:A:G	0	57298610	G	A
16	chr16:57298654:A:C	0	57298654	C	A
16	chr16:57298985:T:G	0	57298985	G	T
16	chr16:57300396:A:G	0	57300396	G	A
16	chr16:57300448:T:C	0	57300448	C	T
16	chr16:57300609:A:G	0	57300609	G	A
16	chr16:57300912:C:T	0	57300912	T	C
16	chr16:57301778:T:C	0	57301778	C	T
16	chr16:57301934:T:C	0	57301934	C	T
16	chr16:57303039:C:G	0	57303039	G	C
16	chr16:57305075:G:A	0	57305075	A	G
16	chr16:57306703:G:C	0	57306703	C	G
16	chr16:57307236:A:G	0	57307236	G	A
16	chr16:57307687:A:G	0	57307687	G	A
16	chr16:57307691:A:G	0	57307691	G	A
16	chr16:57308282:G:A	0	57308282	A	G
16	chr16:57308469:T:A	0	57308469	A	T
16	chr16:57309460:A:G	0	57309460	G	A
16	chr16:57310245:G:C	0	57310245	C	G
16	chr16:57311729:C:T	0	57311729	T	C
16	chr16:57312913:G:A	0	57312913	A	G
16	chr16:57313281:A:G	0	57313281	G	A
16	chr16:57313473:G:A	0	57313473	A	G
16	chr16:57313607:T:A	0	57313607	A	T
16	chr16:57313754:GTA:G	0	57313754	G	GTA
16	chr16:57314825:A:G	0	57314825	G	A
16	chr16:57315882:A:G	0	57315882	G	A
16	chr16:57315942:A:G	0	57315942	G	A
16	chr16:57316119:G:C	0	57316119	C	G
16	chr16:57317062:T:C	0	57317062	C	T
16	chr16:57317181:G:A	0	57317181	A	G
16	chr16:57317491:T:A	0	57317491	A	T
16	chr16:57317673:G:C	0	57317673	C	G
16	chr16:57317860:C:T	0	57317860	T	C
16	chr16:57318212:A:G	0	57318212	G	A
16	chr16:57319144:C:T	0	57319144	T	C
16	chr16:57319853:T:C	0	57319853	C	T
16	chr16:57319976:T:C	0	57319976	C	T
16	chr16:57320022:G:A	0	57320022	A	G
16	chr16:57320578:T:C	0	57320578	C	T
16	chr16:57321210:A:G	0	57321210	G	A
16	chr16:57321518:C:T	0	57321518	T	C
16	chr16:57321648:G:A	0	57321648	A	G
16	chr16:57322142:A:AAT	0	57322142	AAT	A
16	chr16:57322515:A:G	0	57322515	G	A
16	chr16:57324643:G:A	0	57324643	A	G
16	chr16:57324648:G:A	0	57324648	A	G
16	chr16:57327434:C:A	0	57327434	A	C
16	chr16:57328198:C:T	0	57328198	T	C
16	chr16:57329154:G:A	0	57329154	A	G
16	chr16:57329544:T:C	0	57329544	C	T
16	chr16:57329981:C:T	0	57329981	T	C
16	chr16:57334912:T:C	0	57334912	C	T
16	chr16:57335149:G:A	0	57335149	A	G
16	chr16:57336414:C:T	0	57336414	T	C
16	chr16:57336639:C:T	0	57336639	T	C
16	chr16:57337213:A:G	0	57337213	G	A
16	chr16:57338616:T:C	0	57338616	C	T
16	chr16:57339078:C:T	0	57339078	T	C
16	chr16:57340506:C:T	0	57340506	T	C
16	chr16:57340798:C:T	0	57340798	T	C
16	chr16:57341020:T:C	0	57341020	C	T
16	chr16:57341052:T:C	0	57341052	C	T
16	chr16:57342459:C:T	0	57342459	T	C
16	chr16:57342669:C:A	0	57342669	A	C
16	chr16:57343649:C:G	0	57343649	G	C
16	chr16:57343808:G:A	0	57343808	A	G
16	chr16:57344416:G:A	0	57344416	A	G
16	chr16:57344892:G:A	0	57344892	A	G
16	chr16:57345465:A:G	0	57345465	G	A
16	chr16:57346502:G:A	0	57346502	A	G
16	chr16:57346805:AAATAAATG:A	0	57346805	A	AAATAAATG
16	chr16:57347044:A:G	0	57347044	G	A
16	chr16:57348031:T:C	0	57348031	C	T
16	chr16:57348257:T:C	0	57348257	C	T
16	chr16:57348336:G:A	0	57348336	A	G
16	chr16:57348513:C:T	0	57348513	T	C
16	chr16:57348684:A:G	0	57348684	G	A
16	chr16:57349494:T:C	0	57349494	C	T
16	chr16:57350214:A:G	0	57350214	G	A
16	chr16:57350344:T:G	0	57350344	G	T
16	chr16:57350853:T:C	0	57350853	C	T
16	chr16:57351096:C:T	0	57351096	T	C
16	chr16:57351114:A:G	0	57351114	G	A
16	chr16:57351257:C:T	0	57351257	T	C
16	chr16:57351423:G:A	0	57351423	A	G
16	chr16:57351513:T:C	0	57351513	C	T
16	chr16:57351933:T:A	0	57351933	A	T
16	chr16:57352274:A:G	0	57352274	G	A
16	chr16:57352447:AAAG:A	0	57352447	A	AAAG
16	chr16:57354106:A:G	0	57354106	G	A
16	chr16:57354203:G:A	0	57354203	A	G
16	chr16:57354552:C:CTG	0	57354552	CTG	C
16	chr16:57354620:T:A	0	57354620	A	T
16	chr16:57354678:T:A	0	57354678	A	T
16	chr16:57355742:A:G	0	57355742	G	A
16	chr16:57355878:C:T	0	57355878	T	C
16	chr16:57355879:A:G	0	57355879	G	A
16	chr16:57355914:T:A	0	57355914	A	T
16	chr16:57356149:G:T	0	57356149	T	G
16	chr16:57356566:C:G	0	57356566	G	C
16	chr16:57356779:C:T	0	57356779	T	C
16	chr16:57357022:G:A	0	57357022	A	G
16	chr16:57357302:G:T	0	57357302	T	G
16	chr16:57357358:T:A	0	57357358	A	T
16	chr16:57357479:G:A	0	57357479	A	G
16	chr16:57357836:T:C	0	57357836	C	T
16	chr16:57357856:A:G	0	57357856	G	A
16	chr16:57358077:A:G	0	57358077	G	A
16	chr16:57358329:T:C	0	57358329	C	T
16	chr16:57359309:T:C	0	57359309	C	T
16	chr16:57359375:G:A	0	57359375	A	G
16	chr16:57359718:C:T	0	57359718	T	C
16	chr16:57360379:GC:G	0	57360379	G	GC
16	chr16:57360383:AGGGTG:A	0	57360383	A	AGGGTG
16	chr16:57360846:C:G	0	57360846	G	C
16	chr16:57360950:C:T	0	57360950	T	C
16	chr16:57360980:C:CCAGGA	0	57360980	CCAGGA	C
16	chr16:57361014:C:T	0	57361014	T	C
16	chr16:57361130:G:A	0	57361130	A	G
16	chr16:57361576:T:C	0	57361576	C	T
16	chr16:57361752:G:A	0	57361752	A	G
16	chr16:57361878:A:G	0	57361878	G	A
16	chr16:57362786:A:G	0	57362786	G	A
16	chr16:57364038:C:T	0	57364038	T	C
16	chr16:57365437:G:A	0	57365437	A	G
16	chr16:57365590:T:A	0	57365590	A	T
16	chr16:57366963:T:C	0	57366963	C	T
16	chr16:57368569:A:G	0	57368569	G	A
16	chr16:57368795:GAATAA:G	0	57368795	G	GAATAA
16	chr16:57369588:G:A	0	57369588	A	G
16	chr16:57370742:C:T	0	57370742	T	C
16	chr16:57370858:C:T	0	57370858	T	C
16	chr16:57370938:C:T	0	57370938	T	C
16	chr16:57373899:A:G	0	57373899	G	A
16	chr16:57374749:G:A	0	57374749	A	G
16	chr16:57374866:C:T	0	57374866	T	C
16	chr16:57374992:T:C	0	57374992	C	T
16	chr16:57375358:A:C	0	57375358	C	A
16	chr16:57376022:T:G	0	57376022	G	T
16	chr16:57376170:C:T	0	57376170	T	C
16	chr16:57378288:A:G	0	57378288	G	A
16	chr16:57378890:C:G	0	57378890	G	C
16	chr16:57379053:A:C	0	57379053	C	A
16	chr16:57379218:C:T	0	57379218	T	C
16	chr16:57379229:G:A	0	57379229	A	G
16	chr16:57380375:C:T	0	57380375	T	C
16	chr16:57380711:A:G	0	57380711	G	A
16	chr16:57381313:C:T	0	57381313	T	C
16	chr16:57384211:C:T	0	57384211	T	C
16	chr16:57384770:C:T	0	57384770	T	C
16	chr16:57384813:C:T	0	57384813	T	C
16	chr16:57385075:G:A	0	57385075	A	G
16	chr16:57385624:G:A	0	57385624	A	G
16	chr16:57386934:A:G	0	57386934	G	A
16	chr16:57387107:G:A	0	57387107	A	G
16	chr16:57387187:C:T	0	57387187	T	C
16	chr16:57387691:T:C	0	57387691	C	T
16	chr16:57389547:C:T	0	57389547	T	C
16	chr16:57389946:C:T	0	57389946	T	C
16	chr16:57390521:AATTG:A	0	57390521	A	AATTG
16	chr16:57391944:G:A	0	57391944	A	G
16	chr16:57392342:T:C	0	57392342	C	T
16	chr16:57392482:G:A	0	57392482	A	G
16	chr16:57393024:C:T	0	57393024	T	C
16	chr16:57393157:C:T	0	57393157	T	C
16	chr16:57393318:G:C	0	57393318	C	G
16	chr16:57393572:C:T	0	57393572	T	C
16	chr16:57394953:A:G	0	57394953	G	A
16	chr16:57395387:G:A	0	57395387	A	G
16	chr16:57395472:C:T	0	57395472	T	C
16	chr16:57395867:T:C	0	57395867	C	T
16	chr16:57395905:G:A	0	57395905	A	G
16	chr16:57396645:A:G	0	57396645	G	A
16	chr16:57396782:ACT:A	0	57396782	A	ACT
16	chr16:57396808:G:A	0	57396808	A	G
16	chr16:57397022:T:G	0	57397022	G	T
16	chr16:57397580:A:G	0	57397580	G	A
16	chr16:57397945:T:G	0	57397945	G	T
16	chr16:57398245:C:T	0	57398245	T	C
16	chr16:57398765:T:G	0	57398765	G	T
16	chr16:57398841:A:C	0	57398841	C	A
16	chr16:57398911:A:C	0	57398911	C	A
16	chr16:57399429:T:C	0	57399429	C	T
16	chr16:57400174:G:A	0	57400174	A	G
16	chr16:57402241:T:C	0	57402241	C	T
16	chr16:57402675:T:C	0	57402675	C	T
16	chr16:57403923:C:T	0	57403923	T	C
16	chr16:57403978:A:T	0	57403978	T	A
16	chr16:57404435:G:A	0	57404435	A	G
16	chr16:57404821:C:T	0	57404821	T	C
16	chr16:57405128:A:G	0	57405128	G	A
16	chr16:57405676:G:A	0	57405676	A	G
16	chr16:57405846:A:T	0	57405846	T	A
16	chr16:57406683:G:A	0	57406683	A	G
16	chr16:57406909:A:G	0	57406909	G	A
16	chr16:57406984:T:C	0	57406984	C	T
16	chr16:57407652:C:T	0	57407652	T	C
16	chr16:57407688:C:A	0	57407688	A	C
16	chr16:57408279:T:C	0	57408279	C	T
16	chr16:57408921:G:A	0	57408921	A	G
16	chr16:57408942:T:G	0	57408942	G	T
16	chr16:57409056:G:A	0	57409056	A	G
16	chr16:57409259:G:A	0	57409259	A	G
16	chr16:57409285:C:T	0	57409285	T	C
16	chr16:57410006:G:A	0	57410006	A	G
16	chr16:57410484:T:C	0	57410484	C	T
16	chr16:57410664:T:G	0	57410664	G	T
16	chr16:57410797:C:T	0	57410797	T	C
16	chr16:57410859:A:G	0	57410859	G	A
16	chr16:57411342:C:T	0	57411342	T	C
16	chr16:57411464:T:C	0	57411464	C	T
16	chr16:57412095:C:T	0	57412095	T	C
16	chr16:57412897:C:T	0	57412897	T	C
16	chr16:57417422:G:A	0	57417422	A	G
16	chr16:57418059:C:T	0	57418059	T	C
16	chr16:57418528:T:G	0	57418528	G	T
16	chr16:57419495:C:T	0	57419495	T	C
16	chr16:57419985:G:A	0	57419985	A	G
16	chr16:57420444:T:C	0	57420444	C	T
16	chr16:57420531:C:G	0	57420531	G	C
16	chr16:57422060:C:T	0	57422060	T	C
16	chr16:57422786:A:G	0	57422786	G	A
16	chr16:57424698:C:T	0	57424698	T	C
16	chr16:57425114:C:T	0	57425114	T	C
16	chr16:57425547:C:T	0	57425547	T	C
16	chr16:57426012:T:A	0	57426012	A	T
16	chr16:57426021:C:T	0	57426021	T	C
16	chr16:57426441:G:C	0	57426441	C	G
16	chr16:57426581:T:C	0	57426581	C	T
16	chr16:57426887:G:A	0	57426887	A	G
16	chr16:57427105:G:A	0	57427105	A	G
16	chr16:57427157:G:A	0	57427157	A	G
16	chr16:57427313:T:A	0	57427313	A	T
16	chr16:57429549:T:C	0	57429549	C	T
16	chr16:57429694:A:G	0	57429694	G	A
16	chr16:57430324:G:A	0	57430324	A	G
16	chr16:57432627:A:G	0	57432627	G	A
16	chr16:57432637:C:T	0	57432637	T	C
16	chr16:57432690:C:A	0	57432690	A	C
16	chr16:57434496:T:C	0	57434496	C	T
16	chr16:57435164:T:C	0	57435164	C	T
16	chr16:57435597:G:A	0	57435597	A	G
16	chr16:57435865:G:GCTAT	0	57435865	GCTAT	G
16	chr16:57436347:C:T	0	57436347	T	C
16	chr16:57437194:T:C	0	57437194	C	T
16	chr16:57437230:A:G	0	57437230	G	A
16	chr16:57438197:T:C	0	57438197	C	T
16	chr16:57438801:T:C	0	57438801	C	T
16	chr16:57438948:G:T	0	57438948	T	G
16	chr16:57439935:G:A	0	57439935	A	G
16	chr16:57440565:G:A	0	57440565	A	G
16	chr16:57440756:G:A	0	57440756	A	G
16	chr16:57440775:G:C	0	57440775	C	G
16	chr16:57441059:C:T	0	57441059	T	C
16	chr16:57442241:G:A	0	57442241	A	G
16	chr16:57442365:A:T	0	57442365	T	A
16	chr16:57442824:G:C	0	57442824	C	G
16	chr16:57442842:G:A	0	57442842	A	G
16	chr16:57443117:C:G	0	57443117	G	C
16	chr16:57443200:T:A	0	57443200	A	T
16	chr16:57443428:G:A	0	57443428	A	G
16	chr16:57443494:G:A	0	57443494	A	G
16	chr16:57443740:C:T	0	57443740	T	C
16	chr16:57443905:A:G	0	57443905	G	A
16	chr16:57444022:C:T	0	57444022	T	C
16	chr16:57444598:T:C	0	57444598	C	T
16	chr16:57445103:G:A	0	57445103	A	G
16	chr16:57446036:C:T	0	57446036	T	C
16	chr16:57446150:T:A	0	57446150	A	T
16	chr16:57446162:A:C	0	57446162	C	A
16	chr16:57446742:C:A	0	57446742	A	C
16	chr16:57446980:C:T	0	57446980	T	C
16	chr16:57447089:G:A	0	57447089	A	G
16	chr16:57447288:G:C	0	57447288	C	G
16	chr16:57447326:C:A	0	57447326	A	C
16	chr16:57447393:T:C	0	57447393	C	T
16	chr16:57447758:T:C	0	57447758	C	T
16	chr16:57448745:A:C	0	57448745	C	A
16	chr16:57449278:T:C	0	57449278	C	T
16	chr16:57449763:A:G	0	57449763	G	A
16	chr16:57451005:G:A	0	57451005	A	G
16	chr16:57451068:G:A	0	57451068	A	G
16	chr16:57452099:G:A	0	57452099	A	G
16	chr16:57452671:T:C	0	57452671	C	T
16	chr16:57452701:C:T	0	57452701	T	C
16	chr16:57453079:A:G	0	57453079	G	A
16	chr16:57454622:C:A	0	57454622	A	C
16	chr16:57455044:A:G	0	57455044	G	A
16	chr16:57455626:G:A	0	57455626	A	G
16	chr16:57456809:G:A	0	57456809	A	G
16	chr16:57457613:A:G	0	57457613	G	A
16	chr16:57458084:C:T	0	57458084	T	C
```
