## Supplementary material for "Characterization of shared and ancestry-specific signals driving complex traits using multi-ancestry fine-mapping": mesusieoutput

```
                 eur          afr      eur_afr
   [1,] 0.0001382868 0.0002241494 4.786367e-05
   [2,] 0.0001400882 0.0001756196 4.788067e-05
   [3,] 0.0001543472 0.0001764855 6.165213e-05
   [4,] 0.0001377054 0.0001695215 4.916523e-05
   [5,] 0.0001367613 0.0001640449 4.640092e-05
   [6,] 0.0001525873 0.0001971260 4.886458e-05
   [7,] 0.0001322409 0.0001596702 4.221295e-05
   [8,] 0.0001319445 0.0001596062 4.211949e-05
   [9,] 0.0001328604 0.0001595884 4.246760e-05
  [10,] 0.0001332137 0.0001594341 4.246473e-05
  [11,] 0.0001619803 0.0001612461 5.132257e-05
  [12,] 0.0001406518 0.0001736864 4.704532e-05
  [13,] 0.0001328742 0.0001593465 4.226889e-05
  [14,] 0.0001555932 0.0002120278 4.912674e-05
  [15,] 0.0001315804 0.0001594250 4.185688e-05
  [16,] 0.0001427638 0.0002151753 6.375661e-05
  [17,] 0.0001325068 0.0001670934 4.180793e-05
  [18,] 0.0001330824 0.0001593414 4.231392e-05
  [19,] 0.0001308150 0.0002354072 5.366170e-05
  [20,] 0.0001391020 0.0001846905 4.743378e-05
  [21,] 0.0001317513 0.0001678591 4.198424e-05
  [22,] 0.0001318884 0.0002570681 6.179337e-05
  [23,] 0.0001314318 0.0001606981 4.151689e-05
  [24,] 0.0001312647 0.0001604884 4.151567e-05
  [25,] 0.0001313368 0.0001604975 4.151780e-05
  [26,] 0.0001634757 0.0001712235 5.353779e-05
  [27,] 0.0001797523 0.0002787645 1.288778e-04
  [28,] 0.0001315653 0.0001602732 4.156134e-05
  [29,] 0.0001325364 0.0003495150 7.120160e-05
  [30,] 0.0001329115 0.0003480607 7.225730e-05
  [31,] 0.0001501089 0.0001973093 4.955887e-05
  [32,] 0.0001313474 0.0001604859 4.152069e-05
  [33,] 0.0001315221 0.0001606311 4.152335e-05
  [34,] 0.0001318715 0.0001603444 4.159659e-05
  [35,] 0.0001318126 0.0001679470 4.196418e-05
  [36,] 0.0001350999 0.0001695874 4.337113e-05
  [37,] 0.0001625879 0.0001610302 5.153001e-05
  [38,] 0.0001405439 0.0001691189 4.605462e-05
  [39,] 0.0001408439 0.0001740772 4.644133e-05
  [40,] 0.0001864936 0.0002612383 1.344412e-04
  [41,] 0.0001318728 0.0001602742 4.173739e-05
  [42,] 0.0001408449 0.0001702800 4.671447e-05
  [43,] 0.0001323263 0.0001606866 4.168924e-05
  [44,] 0.0001386978 0.0001820272 4.854178e-05
  [45,] 0.0001317916 0.0001732785 4.243683e-05
  [46,] 0.0001783759 0.0002980955 1.301920e-04
  [47,] 0.0001315285 0.0001617013 4.162686e-05
  [48,] 0.0001317272 0.0001627185 4.289858e-05
  [49,] 0.0001311987 0.0001687460 4.377177e-05
  [50,] 0.0001310078 0.0001673295 4.318402e-05
  [51,] 0.0001762150 0.0002865821 1.214799e-04
  [52,] 0.0001311300 0.0001624279 4.242961e-05
  [53,] 0.0001777365 0.0002880644 1.257396e-04
  [54,] 0.0001878262 0.0002524187 1.309055e-04
  [55,] 0.0001319578 0.0001623542 4.162542e-05
  [56,] 0.0001406911 0.0001698730 4.622641e-05
  [57,] 0.0001854060 0.0002511705 1.254274e-04
  [58,] 0.0002158098 0.0001725685 7.720524e-05
  [59,] 0.0001324038 0.0001744508 4.593337e-05
  [60,] 0.0001437323 0.0001686296 4.776725e-05
  [61,] 0.0001549159 0.0002497272 6.928894e-05
  [62,] 0.0001430440 0.0001747048 4.730889e-05
  [63,] 0.0001836859 0.0004160124 1.688866e-04
  [64,] 0.0001380879 0.0001589406 4.342054e-05
  [65,] 0.0001431582 0.0001737836 4.822351e-05
  [66,] 0.0001776135 0.0003977948 1.490982e-04
  [67,] 0.0001420265 0.0001984904 5.685108e-05
  [68,] 0.0001311830 0.0001626020 4.234721e-05
  [69,] 0.0001399671 0.0001676423 4.895493e-05
  [70,] 0.0001474634 0.0001828055 4.635745e-05
  [71,] 0.0001651935 0.0001711749 5.408374e-05
  [72,] 0.0001369007 0.0001582004 4.297513e-05
  [73,] 0.0001319538 0.0001650395 4.369870e-05
  [74,] 0.0001650896 0.0001968522 7.039459e-05
  [75,] 0.0001330408 0.0001620536 4.293093e-05
  [76,] 0.0001588406 0.0001726544 5.333785e-05
  [77,] 0.0001689652 0.0001710358 5.456071e-05
  [78,] 0.0001579672 0.0001706717 5.224745e-05
  [79,] 0.0001456749 0.0001552392 4.366011e-05
  [80,] 0.0001788313 0.0001709842 5.664075e-05
  [81,] 0.0001709737 0.0001959023 6.518389e-05
  [82,] 0.0001650060 0.0001709251 5.322848e-05
  [83,] 0.0001831850 0.0001785614 5.277576e-05
  [84,] 0.0001840788 0.0001776616 5.303450e-05
  [85,] 0.0001857930 0.0001773165 5.398136e-05
  [86,] 0.0001865292 0.0001788031 5.719762e-05
  [87,] 0.0001849787 0.0001763200 5.341912e-05
  [88,] 0.0001973248 0.0001711107 6.336484e-05
  [89,] 0.0001989532 0.0001711222 6.544838e-05
  [90,] 0.0001840120 0.0001803116 5.531509e-05
  [91,] 0.0001977164 0.0001710778 6.379193e-05
  [92,] 0.0001834562 0.0001771212 5.306968e-05
  [93,] 0.0001835891 0.0001830062 5.792891e-05
  [94,] 0.0001828392 0.0001848344 5.871191e-05
  [95,] 0.0001584260 0.0002192872 5.676648e-05
  [96,] 0.0001836166 0.0001875746 6.315180e-05
  [97,] 0.0001840766 0.0001825342 5.797191e-05
  [98,] 0.0001435325 0.0001806043 5.071367e-05
  [99,] 0.0001453353 0.0002273690 6.588317e-05
 [100,] 0.0001727787 0.0001709825 5.508636e-05
 [101,] 0.0001970515 0.0001710818 6.376344e-05
 [102,] 0.0001439285 0.0001655567 4.677376e-05
 [103,] 0.0001935455 0.0001735287 7.258012e-05
 [104,] 0.0001434120 0.0001666904 4.681879e-05
 [105,] 0.0001725579 0.0001731337 6.055864e-05
 [106,] 0.0001714545 0.0001697180 5.649475e-05
 [107,] 0.0001622158 0.0001677761 5.187029e-05
 [108,] 0.0001498500 0.0001724833 5.090429e-05
 [109,] 0.0001936930 0.0001710196 6.318752e-05
 [110,] 0.0001663240 0.0001770487 5.877594e-05
 [111,] 0.0001669568 0.0001743671 5.781514e-05
 [112,] 0.0001941006 0.0001710166 6.341022e-05
 [113,] 0.0001972015 0.0001710427 6.404916e-05
 [114,] 0.0001953174 0.0001710305 6.381103e-05
 [115,] 0.0001958103 0.0001710422 6.362538e-05
 [116,] 0.0001707485 0.0001695246 5.570695e-05
 [117,] 0.0001720276 0.0001695397 5.587588e-05
 [118,] 0.0001501851 0.0001727916 4.764882e-05
 [119,] 0.0001496894 0.0001727786 4.756843e-05
 [120,] 0.0001705044 0.0001696009 5.520752e-05
 [121,] 0.0001965799 0.0001710381 6.383607e-05
 [122,] 0.0001618919 0.0001674382 5.217187e-05
 [123,] 0.0001952885 0.0001710219 6.348820e-05
 [124,] 0.0001941902 0.0001710386 6.309336e-05
 [125,] 0.0001650912 0.0001695960 5.305208e-05
 [126,] 0.0001664560 0.0001695373 5.350280e-05
 [127,] 0.0001698083 0.0001717284 5.661329e-05
 [128,] 0.0001581543 0.0001764842 4.789357e-05
 [129,] 0.0001943045 0.0001709982 6.344070e-05
 [130,] 0.0001953655 0.0001710723 6.316756e-05
 [131,] 0.0001924791 0.0001709990 6.285349e-05
 [132,] 0.0001937480 0.0001709995 6.316593e-05
 [133,] 0.0001535715 0.0001719228 5.213889e-05
 [134,] 0.0001508030 0.0001796486 5.535515e-05
 [135,] 0.0001507218 0.0001798958 5.531724e-05
 [136,] 0.0001647291 0.0001747136 5.138148e-05
 [137,] 0.0001936004 0.0001710017 6.311480e-05
 [138,] 0.0001968015 0.0001716485 6.706008e-05
 [139,] 0.0001904270 0.0001709983 6.215740e-05
 [140,] 0.0001937388 0.0001710397 6.296588e-05
 [141,] 0.0001544084 0.0001793334 5.173418e-05
 [142,] 0.0001935930 0.0001709981 6.315198e-05
 [143,] 0.0001451732 0.0001753686 5.048552e-05
 [144,] 0.0001514568 0.0001784085 5.574324e-05
 [145,] 0.0001931188 0.0001709988 6.298428e-05
 [146,] 0.0001918849 0.0001709996 6.255185e-05
 [147,] 0.0001582070 0.0001689513 5.112866e-05
 [148,] 0.0001508669 0.0001759781 5.428808e-05
 [149,] 0.0001944094 0.0001710499 6.305250e-05
 [150,] 0.0001547898 0.0001761374 5.041330e-05
 [151,] 0.0001935314 0.0001709979 6.328922e-05
 [152,] 0.0001675644 0.0001632465 5.617778e-05
 [153,] 0.0001918873 0.0001710731 6.227032e-05
 [154,] 0.0001687385 0.0001738045 5.728028e-05
 [155,] 0.0001686105 0.0001752928 5.690171e-05
 [156,] 0.0001882424 0.0001710610 6.126052e-05
 [157,] 0.0001646282 0.0001690120 5.772326e-05
 [158,] 0.0001898322 0.0001710592 6.177007e-05
 [159,] 0.0001652956 0.0001693763 5.398463e-05
 [160,] 0.0001647511 0.0001698736 5.822672e-05
 [161,] 0.0001541331 0.0001704566 5.153794e-05
 [162,] 0.0001890204 0.0001710128 6.173342e-05
 [163,] 0.0001895281 0.0001710514 6.169141e-05
 [164,] 0.0001649746 0.0001750621 5.497173e-05
 [165,] 0.0001825780 0.0001736603 7.268681e-05
 [166,] 0.0001649176 0.0001693998 5.386382e-05
 [167,] 0.0001908170 0.0001710133 6.228528e-05
 [168,] 0.0001905252 0.0001710190 6.282865e-05
 [169,] 0.0001541848 0.0001704767 5.167517e-05
 [170,] 0.0001649264 0.0001694023 5.387111e-05
 [171,] 0.0001869768 0.0001710428 6.094307e-05
 [172,] 0.0001883437 0.0001710641 6.121398e-05
 [173,] 0.0001545039 0.0001701497 5.231973e-05
 [174,] 0.0001686167 0.0001736808 5.648124e-05
 [175,] 0.0001891077 0.0001710951 6.118559e-05
 [176,] 0.0001686113 0.0001756705 5.697345e-05
 [177,] 0.0001877351 0.0001710264 6.157307e-05
 [178,] 0.0001686114 0.0001731744 5.603482e-05
 [179,] 0.0001731942 0.0001692584 5.121452e-05
 [180,] 0.0001539978 0.0001711966 5.166434e-05
 [181,] 0.0001686256 0.0001747811 5.642893e-05
 [182,] 0.0001685519 0.0001715574 5.625677e-05
 [183,] 0.0001376728 0.0001785544 5.045890e-05
 [184,] 0.0001583790 0.0001716075 5.672268e-05
 [185,] 0.0001742452 0.0001809550 5.243317e-05
 [186,] 0.0001686020 0.0001782450 5.746528e-05
 [187,] 0.0001588739 0.0001750932 5.863274e-05
 [188,] 0.0001531217 0.0001718224 5.082081e-05
 [189,] 0.0001682284 0.0001704175 5.539614e-05
 [190,] 0.0001686121 0.0001705103 5.513123e-05
 [191,] 0.0001741952 0.0001794583 5.222797e-05
 [192,] 0.0001900250 0.0001697292 5.890162e-05
 [193,] 0.0001726963 0.0001694009 5.124604e-05
 [194,] 0.0001686130 0.0001715787 5.542453e-05
 [195,] 0.0001685607 0.0001733256 5.624573e-05
 [196,] 0.0001592949 0.0001733086 5.320929e-05
 [197,] 0.0001786462 0.0001694829 4.599931e-05
 [198,] 0.0001728967 0.0001756949 5.204985e-05
 [199,] 0.0001319705 0.0001719092 4.482072e-05
 [200,] 0.0001802373 0.0001636996 4.742767e-05
 [201,] 0.0001686042 0.0001742427 5.666586e-05
 [202,] 0.0001691342 0.0001659525 5.207257e-05
 [203,] 0.0001838467 0.0001698490 5.722368e-05
 [204,] 0.0001658941 0.0001812208 5.711336e-05
 [205,] 0.0001373094 0.0001858630 5.386047e-05
 [206,] 0.0001671630 0.0001729372 5.496889e-05
 [207,] 0.0001558187 0.0001655132 5.743130e-05
 [208,] 0.0001624124 0.0001639658 5.937837e-05
 [209,] 0.0001370631 0.0001838248 5.306955e-05
 [210,] 0.0001838380 0.0001602895 4.929214e-05
 [211,] 0.0001445592 0.0001595407 4.282754e-05
 [212,] 0.0001804210 0.0001726344 5.919709e-05
 [213,] 0.0001731410 0.0001691985 5.529848e-05
 [214,] 0.0001838365 0.0001705430 6.337573e-05
 [215,] 0.0001852153 0.0001699949 5.725243e-05
 [216,] 0.0001847195 0.0001700845 5.701121e-05
 [217,] 0.0001832519 0.0001700658 5.669650e-05
 [218,] 0.0001815263 0.0001701289 5.620273e-05
 [219,] 0.0001686196 0.0001688142 5.454279e-05
 [220,] 0.0001873778 0.0001631072 4.857104e-05
 [221,] 0.0001450173 0.0001593891 4.300185e-05
 [222,] 0.0001823703 0.0001701439 5.637366e-05
 [223,] 0.0001528078 0.0001662252 4.899967e-05
 [224,] 0.0001627442 0.0001724174 5.667993e-05
 [225,] 0.0001697734 0.0001691247 5.448491e-05
 [226,] 0.0001525436 0.0001738410 5.130820e-05
 [227,] 0.0001396030 0.0001611181 4.273990e-05
 [228,] 0.0001387263 0.0001573103 4.418174e-05
 [229,] 0.0001399132 0.0001760477 4.383946e-05
 [230,] 0.0001397199 0.0001568923 4.248122e-05
 [231,] 0.0001690711 0.0001676696 5.405800e-05
 [232,] 0.0001770846 0.0001728177 6.340019e-05
 [233,] 0.0001736209 0.0001692586 5.528481e-05
 [234,] 0.0001730910 0.0001691461 5.533146e-05
 [235,] 0.0001396508 0.0001582933 4.264004e-05
 [236,] 0.0001741625 0.0001699674 5.461006e-05
 [237,] 0.0001686288 0.0001683362 5.455731e-05
 [238,] 0.0001826544 0.0001705557 6.298047e-05
 [239,] 0.0001762274 0.0001727982 6.299966e-05
 [240,] 0.0001871215 0.0001702171 5.741950e-05
 [241,] 0.0001882130 0.0001701754 5.770145e-05
 [242,] 0.0001747767 0.0001692661 5.559220e-05
 [243,] 0.0001429053 0.0001624387 4.264545e-05
 [244,] 0.0001487120 0.0001706670 4.884184e-05
 [245,] 0.0001431829 0.0001633548 4.264587e-05
 [246,] 0.0001778113 0.0001730326 6.404216e-05
 [247,] 0.0001956279 0.0001699935 6.131755e-05
 [248,] 0.0001732639 0.0001692896 5.513340e-05
 [249,] 0.0001621293 0.0001730112 5.707036e-05
 [250,] 0.0001752852 0.0001693437 5.557158e-05
 [251,] 0.0001625497 0.0001719631 5.297990e-05
 [252,] 0.0001734781 0.0001693057 5.516356e-05
 [253,] 0.0001744542 0.0001690755 5.612311e-05
 [254,] 0.0001860767 0.0001701177 5.729432e-05
 [255,] 0.0001740832 0.0001692865 5.535705e-05
 [256,] 0.0001812870 0.0001631402 4.770613e-05
 [257,] 0.0001863816 0.0001701292 5.735962e-05
 [258,] 0.0001694751 0.0001708464 5.647648e-05
 [259,] 0.0001477271 0.0001710968 4.795794e-05
 [260,] 0.0001774867 0.0001692965 5.624026e-05
 [261,] 0.0001365566 0.0001769370 4.914987e-05
 [262,] 0.0001945129 0.0001696051 5.891919e-05
 [263,] 0.0001746942 0.0001694312 5.526852e-05
 [264,] 0.0001736095 0.0001694006 5.503674e-05
 [265,] 0.0001769481 0.0001644170 4.681217e-05
 [266,] 0.0001863085 0.0001699158 5.764239e-05
 [267,] 0.0001745205 0.0001691964 5.566269e-05
 [268,] 0.0001740599 0.0001692725 5.538569e-05
 [269,] 0.0001921607 0.0001605182 5.050091e-05
 [270,] 0.0001820150 0.0001621565 4.816296e-05
 [271,] 0.0001867788 0.0001701718 5.739512e-05
 [272,] 0.0001384948 0.0001634823 4.453362e-05
 [273,] 0.0001328199 0.0001561572 4.203172e-05
 [274,] 0.0001428377 0.0001548370 4.354071e-05
 [275,] 0.0001695610 0.0001696623 5.480902e-05
 [276,] 0.0001828229 0.0001660531 4.714665e-05
 [277,] 0.0001382724 0.0001598239 4.629282e-05
 [278,] 0.0001734107 0.0001692790 5.519913e-05
 [279,] 0.0001737620 0.0001692713 5.530451e-05
 [280,] 0.0001686104 0.0001704002 5.526375e-05
 [281,] 0.0001755760 0.0001693268 5.568736e-05
 [282,] 0.0001754489 0.0001693286 5.565011e-05
 [283,] 0.0001687497 0.0001675996 5.485119e-05
 [284,] 0.0001740263 0.0001692778 5.535816e-05
 [285,] 0.0001730817 0.0001692882 5.508673e-05
 [286,] 0.0001743081 0.0001691863 5.565370e-05
 [287,] 0.0001882275 0.0001700593 5.789335e-05
 [288,] 0.0001891040 0.0001699416 5.829876e-05
 [289,] 0.0001858376 0.0001698662 5.760615e-05
 [290,] 0.0001462016 0.0001707673 4.795300e-05
 [291,] 0.0001569503 0.0001702323 5.508229e-05
 [292,] 0.0001336976 0.0001546753 4.171881e-05
 [293,] 0.0001579040 0.0001736303 5.728680e-05
 [294,] 0.0001564059 0.0001695925 5.431536e-05
 [295,] 0.0001356572 0.0001568642 4.354931e-05
 [296,] 0.0001588320 0.0001747030 5.296917e-05
 [297,] 0.0001350272 0.0001565077 4.312267e-05
 [298,] 0.0001688013 0.0001765110 5.841104e-05
 [299,] 0.0001873930 0.0001702079 5.749294e-05
 [300,] 0.0001754960 0.0001701876 5.471552e-05
 [301,] 0.0001574644 0.0001590625 5.077356e-05
 [302,] 0.0001688636 0.0001733439 5.655259e-05
 [303,] 0.0001613157 0.0001619579 5.431370e-05
 [304,] 0.0001684955 0.0001650316 5.363895e-05
 [305,] 0.0001736122 0.0001674654 5.083802e-05
 [306,] 0.0001649115 0.0001631651 5.686829e-05
 [307,] 0.0001362089 0.0001635562 4.384992e-05
 [308,] 0.0001596209 0.0001691871 5.012605e-05
 [309,] 0.0001542952 0.0001697006 5.157986e-05
 [310,] 0.0001444946 0.0001705338 5.020555e-05
 [311,] 0.0001423884 0.0001655390 4.701901e-05
 [312,] 0.0001623324 0.0001748515 4.922529e-05
 [313,] 0.0001716476 0.0001732318 5.619274e-05
 [314,] 0.0001538226 0.0001967620 6.097659e-05
 [315,] 0.0001330352 0.0001587743 4.167962e-05
 [316,] 0.0001511894 0.0001935997 5.285428e-05
 [317,] 0.0001445143 0.0001633593 4.986777e-05
 [318,] 0.0001472420 0.0001738248 4.808153e-05
 [319,] 0.0001565731 0.0001726413 5.259146e-05
 [320,] 0.0001447713 0.0001664491 4.688819e-05
 [321,] 0.0001456846 0.0001666562 4.714754e-05
 [322,] 0.0001457772 0.0001666590 4.716524e-05
 [323,] 0.0001441896 0.0001665441 4.657562e-05
 [324,] 0.0001359345 0.0001583171 4.344472e-05
 [325,] 0.0001532625 0.0001949929 5.891010e-05
 [326,] 0.0001460241 0.0001667166 4.715884e-05
 [327,] 0.0001386823 0.0001817754 5.203538e-05
 [328,] 0.0001441108 0.0001664699 4.660462e-05
 [329,] 0.0001456998 0.0001666809 4.709712e-05
 [330,] 0.0001454204 0.0001666809 4.702227e-05
 [331,] 0.0001393639 0.0001800254 5.225400e-05
 [332,] 0.0001440029 0.0001665517 4.654315e-05
 [333,] 0.0001441461 0.0001665695 4.656198e-05
 [334,] 0.0001389917 0.0001792594 5.167023e-05
 [335,] 0.0001439483 0.0001665346 4.653618e-05
 [336,] 0.0001460073 0.0001665833 4.714126e-05
 [337,] 0.0001465283 0.0001675943 4.724967e-05
 [338,] 0.0001450658 0.0001665460 4.716979e-05
 [339,] 0.0001410145 0.0001811124 5.390546e-05
 [340,] 0.0001456041 0.0001666505 4.697722e-05
 [341,] 0.0001466375 0.0001684162 4.718568e-05
 [342,] 0.0001440552 0.0001666049 4.654026e-05
 [343,] 0.0001441811 0.0001665677 4.657104e-05
 [344,] 0.0001405107 0.0001997041 5.894825e-05
 [345,] 0.0001453911 0.0001666106 4.696565e-05
 [346,] 0.0001458932 0.0001666330 4.706474e-05
 [347,] 0.0001440681 0.0001665917 4.654720e-05
 [348,] 0.0001958968 0.0001846884 9.030379e-05
 [349,] 0.0001480774 0.0001694898 4.795291e-05
 [350,] 0.0001602790 0.0001817257 6.842656e-05
 [351,] 0.0001444341 0.0001665263 4.664362e-05
 [352,] 0.0001428859 0.0001664420 4.629547e-05
 [353,] 0.0001469509 0.0001666369 4.729621e-05
 [354,] 0.0001453270 0.0001664947 4.687737e-05
 [355,] 0.0001543909 0.0002020092 6.494404e-05
 [356,] 0.0001448985 0.0001779042 5.601423e-05
 [357,] 0.0001434162 0.0001761901 5.427729e-05
 [358,] 0.0001534732 0.0001815377 6.348911e-05
 [359,] 0.0001467359 0.0001715697 4.807921e-05
 [360,] 0.0001472691 0.0001729450 4.812737e-05
 [361,] 0.0001464189 0.0001859004 5.064584e-05
 [362,] 0.0001334681 0.0001575066 4.199156e-05
 [363,] 0.0001454087 0.0001677862 4.663207e-05
 [364,] 0.0001439989 0.0001822992 5.773160e-05
 [365,] 0.0001467642 0.0001685766 4.665140e-05
 [366,] 0.0001335444 0.0001578105 4.224477e-05
 [367,] 0.0001457455 0.0001814149 5.879152e-05
 [368,] 0.0001479284 0.0001819987 6.078601e-05
 [369,] 0.0001670260 0.0001936716 7.328455e-05
 [370,] 0.0001482591 0.0001694305 4.784099e-05
 [371,] 0.0001478134 0.0001724155 4.701026e-05
 [372,] 0.0001480578 0.0001718511 4.703607e-05
 [373,] 0.0001475881 0.0001720058 4.701298e-05
 [374,] 0.0001488456 0.0001727544 4.795513e-05
 [375,] 0.0001482785 0.0001726525 4.795667e-05
 [376,] 0.0001554800 0.0001720525 5.157398e-05
 [377,] 0.0001577999 0.0001722121 4.835576e-05
 [378,] 0.0001561265 0.0001716660 4.938556e-05
 [379,] 0.0001573162 0.0001716329 4.831151e-05
 [380,] 0.0001579948 0.0001709519 4.871067e-05
 [381,] 0.0001593959 0.0001956401 7.538844e-05
 [382,] 0.0001593190 0.0001709788 4.893999e-05
 [383,] 0.0001577935 0.0001709767 4.866751e-05
 [384,] 0.0001586077 0.0001710888 4.877603e-05
 [385,] 0.0001915288 0.0001718479 6.451549e-05
 [386,] 0.0001554393 0.0001719525 4.904187e-05
 [387,] 0.0001570808 0.0001719794 4.929755e-05
 [388,] 0.0001557571 0.0001724085 4.897003e-05
 [389,] 0.0001570896 0.0001713441 4.950218e-05
 [390,] 0.0001556728 0.0001711454 4.928942e-05
 [391,] 0.0001558127 0.0001711683 4.932408e-05
 [392,] 0.0001558483 0.0001711653 4.933189e-05
 [393,] 0.0001593413 0.0001661153 5.380384e-05
 [394,] 0.0001621000 0.0001757188 6.678180e-05
 [395,] 0.0001553169 0.0001710750 4.926409e-05
 [396,] 0.0001561070 0.0001709309 4.947242e-05
 [397,] 0.0001380365 0.0001577928 4.295258e-05
 [398,] 0.0001569946 0.0001700250 5.010998e-05
 [399,] 0.0001573582 0.0001659276 5.268405e-05
 [400,] 0.0001596767 0.0001838428 6.824741e-05
 [401,] 0.0001632168 0.0001705954 5.094971e-05
 [402,] 0.0001630850 0.0001707545 5.082824e-05
 [403,] 0.0001419798 0.0001662277 4.466421e-05
 [404,] 0.0002047496 0.0001824769 8.895427e-05
 [405,] 0.0001668158 0.0001724276 5.525749e-05
 [406,] 0.0001902242 0.0001725404 5.772067e-05
 [407,] 0.0001957728 0.0001737172 7.056716e-05
 [408,] 0.0001983502 0.0001814456 7.454177e-05
 [409,] 0.0001708894 0.0001697115 5.558704e-05
 [410,] 0.0001566426 0.0001698493 5.232583e-05
 [411,] 0.0001668726 0.0001723911 5.525658e-05
 [412,] 0.0001995235 0.0001816610 7.699783e-05
 [413,] 0.0001688630 0.0001695837 5.636306e-05
 [414,] 0.0001682851 0.0001696476 5.633855e-05
 [415,] 0.0001686928 0.0001693021 5.606876e-05
 [416,] 0.0001426105 0.0001597195 4.262725e-05
 [417,] 0.0001920079 0.0001736280 6.878399e-05
 [418,] 0.0001772666 0.0001720608 5.735885e-05
 [419,] 0.0001594293 0.0001613760 4.516025e-05
 [420,] 0.0001774016 0.0001720608 5.739406e-05
 [421,] 0.0001653953 0.0001678211 5.444781e-05
 [422,] 0.0001520687 0.0001694684 5.036352e-05
 [423,] 0.0001512819 0.0001661819 4.955998e-05
 [424,] 0.0001505803 0.0001677844 5.025452e-05
 [425,] 0.0001663013 0.0001761980 6.179735e-05
 [426,] 0.0001389841 0.0001643944 4.499894e-05
 [427,] 0.0001555727 0.0001725878 5.372541e-05
 [428,] 0.0001668728 0.0001693022 5.561325e-05
 [429,] 0.0001657696 0.0001693346 5.532995e-05
 [430,] 0.0001330767 0.0001676249 4.553124e-05
 [431,] 0.0001596439 0.0001699845 5.118333e-05
 [432,] 0.0001628495 0.0001749124 5.899536e-05
 [433,] 0.0001843540 0.0001617053 5.931647e-05
 [434,] 0.0001665840 0.0001693108 5.557218e-05
 [435,] 0.0001599334 0.0001699045 5.139530e-05
 [436,] 0.0001585787 0.0001695823 5.166865e-05
 [437,] 0.0001926586 0.0001655149 6.695807e-05
 [438,] 0.0001599381 0.0001699583 5.130332e-05
 [439,] 0.0001609154 0.0001692924 5.214299e-05
 [440,] 0.0001639502 0.0001747787 5.906578e-05
 [441,] 0.0001663375 0.0001692236 5.511103e-05
 [442,] 0.0001602798 0.0001701321 5.115611e-05
 [443,] 0.0001588925 0.0001701214 5.078466e-05
 [444,] 0.0001522354 0.0001772860 5.455486e-05
 [445,] 0.0001361517 0.0001577981 4.426005e-05
 [446,] 0.0001398186 0.0001596151 4.188012e-05
 [447,] 0.0001691079 0.0001646792 5.286538e-05
 [448,] 0.0001331626 0.0001569289 4.100464e-05
 [449,] 0.0001356959 0.0001570069 4.130808e-05
 [450,] 0.0001356238 0.0001569917 4.129952e-05
 [451,] 0.0001354761 0.0001567472 4.133986e-05
 [452,] 0.0001354517 0.0001563659 4.149755e-05
 [453,] 0.0001351235 0.0001565525 4.137233e-05
 [454,] 0.0001746343 0.0001595580 5.545030e-05
 [455,] 0.0001362359 0.0001570799 4.137001e-05
 [456,] 0.0001361850 0.0001556314 4.211791e-05
 [457,] 0.0001720033 0.0001593365 5.385306e-05
 [458,] 0.0001533895 0.0001719098 5.075648e-05
 [459,] 0.0001360170 0.0001570737 4.133551e-05
 [460,] 0.0001377093 0.0001573301 4.154057e-05
 [461,] 0.0001389361 0.0001694955 4.114915e-05
 [462,] 0.0001452957 0.0001664601 4.204931e-05
 [463,] 0.0001454088 0.0001688819 4.188580e-05
 [464,] 0.0001466759 0.0001685850 4.202021e-05
 [465,] 0.0001936096 0.0001654625 6.204634e-05
 [466,] 0.0001460199 0.0001695226 4.188889e-05
 [467,] 0.0001450214 0.0001697116 4.178374e-05
 [468,] 0.0001466750 0.0001662746 4.241886e-05
 [469,] 0.0001476777 0.0001696758 4.199754e-05
 [470,] 0.0001485376 0.0001693380 4.211949e-05
 [471,] 0.0001467904 0.0001702603 4.188211e-05
 [472,] 0.0001446422 0.0001707370 4.166910e-05
 [473,] 0.0001443073 0.0001688907 4.176829e-05
 [474,] 0.0001468300 0.0001696384 4.194785e-05
 [475,] 0.0001624571 0.0001693800 5.207795e-05
 [476,] 0.0001446778 0.0001691918 4.177444e-05
 [477,] 0.0001524224 0.0001688533 4.266297e-05
 [478,] 0.0001445211 0.0001689231 4.178414e-05
 [479,] 0.0001764187 0.0001657933 5.888004e-05
 [480,] 0.0001452101 0.0001684549 4.186612e-05
 [481,] 0.0001698712 0.0001693487 6.014149e-05
 [482,] 0.0001634634 0.0001697363 5.495204e-05
 [483,] 0.0001538959 0.0001719298 5.114108e-05
 [484,] 0.0001555410 0.0001805094 5.943253e-05
 [485,] 0.0001564701 0.0001805364 6.020160e-05
 [486,] 0.0001559239 0.0001797942 5.943686e-05
 [487,] 0.0001559939 0.0001805096 5.980610e-05
 [488,] 0.0001558913 0.0001818288 6.028049e-05
 [489,] 0.0001554280 0.0001807394 5.943473e-05
 [490,] 0.0001561347 0.0001799306 5.967154e-05
 [491,] 0.0001533517 0.0001717790 5.069342e-05
 [492,] 0.0001555020 0.0001707187 4.939282e-05
 [493,] 0.0001912456 0.0001722819 7.025953e-05
 [494,] 0.0001555113 0.0001728143 4.913651e-05
 [495,] 0.0001557913 0.0001721544 4.911972e-05
 [496,] 0.0001558603 0.0001740983 4.918205e-05
 [497,] 0.0001565235 0.0001721011 4.251842e-05
 [498,] 0.0001557960 0.0001752608 4.923822e-05
 [499,] 0.0001826357 0.0001657508 6.077548e-05
 [500,] 0.0002054427 0.0001688550 6.566205e-05
 [501,] 0.0001937003 0.0001653128 6.258331e-05
 [502,] 0.0002077062 0.0001688303 6.569419e-05
 [503,] 0.0001532745 0.0001710192 5.052510e-05
 [504,] 0.0001533759 0.0001710971 4.230648e-05
 [505,] 0.0001554521 0.0001721440 4.912542e-05
 [506,] 0.0001554222 0.0001721440 4.912669e-05
 [507,] 0.0001982371 0.0001656504 6.476722e-05
 [508,] 0.0001841784 0.0001658553 6.163442e-05
 [509,] 0.0001917249 0.0001715905 6.960574e-05
 [510,] 0.0001423241 0.0001716189 4.150186e-05
 [511,] 0.0001593337 0.0001742191 5.296408e-05
 [512,] 0.0001551359 0.0001736729 4.935154e-05
 [513,] 0.0001549192 0.0001732162 4.935308e-05
 [514,] 0.0001547240 0.0001744550 4.943273e-05
 [515,] 0.0001546617 0.0001744680 4.943982e-05
 [516,] 0.0001550240 0.0001745991 4.940734e-05
 [517,] 0.0001541979 0.0001746661 4.952261e-05
 [518,] 0.0001545560 0.0001745809 4.946184e-05
 [519,] 0.0001546839 0.0001745591 4.944376e-05
 [520,] 0.0001557785 0.0001767303 4.988658e-05
 [521,] 0.0001550154 0.0001755804 4.947070e-05
 [522,] 0.0001546148 0.0001756499 4.953170e-05
 [523,] 0.0001545549 0.0001769069 4.964301e-05
 [524,] 0.0001944231 0.0001710373 7.017445e-05
 [525,] 0.0001564260 0.0001720320 4.260957e-05
 [526,] 0.0001547865 0.0001753870 4.947473e-05
 [527,] 0.0001943929 0.0001711545 7.033364e-05
 [528,] 0.0001542178 0.0001757150 4.961069e-05
 [529,] 0.0001540696 0.0001754124 4.961108e-05
 [530,] 0.0001924888 0.0001701604 6.809243e-05
 [531,] 0.0001535980 0.0001792598 5.018882e-05
 [532,] 0.0001537769 0.0001780344 4.997326e-05
 [533,] 0.0001539858 0.0001778478 4.988400e-05
 [534,] 0.0002068577 0.0001666393 5.413725e-05
 [535,] 0.0001912146 0.0001658103 6.398942e-05
 [536,] 0.0001532132 0.0001789775 5.034071e-05
 [537,] 0.0001543317 0.0001777315 4.979569e-05
 [538,] 0.0001544162 0.0001763281 4.967770e-05
 [539,] 0.0001538682 0.0001775786 4.989370e-05
 [540,] 0.0001932827 0.0001658390 6.479322e-05
 [541,] 0.0002127160 0.0001684766 6.530140e-05
 [542,] 0.0001534228 0.0001777728 5.007799e-05
 [543,] 0.0001537416 0.0001781145 4.999929e-05
 [544,] 0.0001534656 0.0001774989 5.003114e-05
 [545,] 0.0001539457 0.0001779979 4.991971e-05
 [546,] 0.0002057424 0.0001667980 5.384695e-05
 [547,] 0.0001535825 0.0001779334 5.003269e-05
 [548,] 0.0001774631 0.0001651234 4.957096e-05
 [549,] 0.0001539478 0.0001774474 4.985994e-05
 [550,] 0.0001537270 0.0001781256 4.999902e-05
 [551,] 0.0001537941 0.0001770211 4.986638e-05
 [552,] 0.0001535735 0.0001778470 5.002931e-05
 [553,] 0.0001540645 0.0001767886 4.976356e-05
 [554,] 0.0001750865 0.0001692857 5.610460e-05
 [555,] 0.0001781645 0.0001694655 5.190050e-05
 [556,] 0.0001537259 0.0001778562 4.997445e-05
 [557,] 0.0001539453 0.0001777809 4.990211e-05
 [558,] 0.0001535147 0.0001791792 5.023156e-05
 [559,] 0.0001533482 0.0001718985 5.074739e-05
 [560,] 0.0001558208 0.0001776970 4.955659e-05
 [561,] 0.0001533519 0.0001718927 5.076848e-05
 [562,] 0.0001531908 0.0001722180 5.075006e-05
 [563,] 0.0001536660 0.0001775921 4.995107e-05
 [564,] 0.0001532396 0.0001716939 5.051060e-05
 [565,] 0.0001456849 0.0001667832 4.643078e-05
 [566,] 0.0001537942 0.0001769444 4.983751e-05
 [567,] 0.0001532059 0.0001675397 4.774564e-05
 [568,] 0.0001457294 0.0001665773 4.666929e-05
 [569,] 0.0001399219 0.0001656420 4.456520e-05
 [570,] 0.0001494491 0.0001854540 4.093149e-05
 [571,] 0.0001335033 0.0001788678 4.720685e-05
 [572,] 0.0001570587 0.0001694314 4.675265e-05
 [573,] 0.0001541508 0.0001718390 5.082087e-05
 [574,] 0.0001925291 0.0001713404 7.014546e-05
 [575,] 0.0001911496 0.0001720515 7.027057e-05
 [576,] 0.0001333390 0.0001791985 4.348408e-05
 [577,] 0.0001909244 0.0001716819 6.968424e-05
 [578,] 0.0001513746 0.0001713962 4.937935e-05
 [579,] 0.0001513123 0.0001698659 4.919984e-05
 [580,] 0.0001531454 0.0001718805 5.068094e-05
 [581,] 0.0001608339 0.0001761528 6.148246e-05
 [582,] 0.0001613782 0.0001713164 5.886486e-05
 [583,] 0.0001542309 0.0001695244 4.688493e-05
 [584,] 0.0001585235 0.0001714255 5.736122e-05
 [585,] 0.0001748253 0.0001754932 6.538854e-05
 [586,] 0.0001812762 0.0001692488 5.860633e-05
 [587,] 0.0001612291 0.0001718223 5.910894e-05
 [588,] 0.0001603000 0.0001717298 5.851946e-05
 [589,] 0.0001613441 0.0001726331 5.967851e-05
 [590,] 0.0001603189 0.0001719956 5.868058e-05
 [591,] 0.0001608096 0.0001721417 5.905658e-05
 [592,] 0.0001531454 0.0001718752 5.050989e-05
 [593,] 0.0001534147 0.0001718772 5.057367e-05
 [594,] 0.0001531728 0.0001718720 5.070112e-05
 [595,] 0.0001701813 0.0001760662 6.704967e-05
 [596,] 0.0001601640 0.0001686134 5.664120e-05
 [597,] 0.0001884657 0.0001791844 7.707850e-05
 [598,] 0.0001531976 0.0001718584 5.069605e-05
 [599,] 0.0001711064 0.0001759147 6.748008e-05
 [600,] 0.0001698936 0.0001747694 6.590859e-05
 [601,] 0.0001716300 0.0001762007 6.801597e-05
 [602,] 0.0001714627 0.0001759599 6.773603e-05
 [603,] 0.0001837313 0.0001692606 5.885277e-05
 [604,] 0.0001582780 0.0001686721 5.582923e-05
 [605,] 0.0001878296 0.0001736670 6.735279e-05
 [606,] 0.0001712349 0.0001763737 6.790060e-05
 [607,] 0.0001716416 0.0001769995 6.859913e-05
 [608,] 0.0001887375 0.0001692672 6.034930e-05
 [609,] 0.0001707437 0.0001765568 6.772405e-05
 [610,] 0.0001535167 0.0001718802 5.059836e-05
 [611,] 0.0001716139 0.0001750058 6.710618e-05
 [612,] 0.0001549222 0.0001677074 4.797005e-05
 [613,] 0.0001348505 0.0001697998 4.455357e-05
 [614,] 0.0001711219 0.0001757946 6.740633e-05
 [615,] 0.0001722207 0.0001755405 6.788147e-05
 [616,] 0.0001531864 0.0001718555 5.069462e-05
 [617,] 0.0001599533 0.0001722024 5.857413e-05
 [618,] 0.0001603104 0.0001693232 5.717148e-05
 [619,] 0.0001612464 0.0001711139 5.864984e-05
 [620,] 0.0001531810 0.0001718701 5.070410e-05
 [621,] 0.0001539043 0.0001619447 4.276373e-05
 [622,] 0.0001616899 0.0001713065 5.901212e-05
 [623,] 0.0001601671 0.0001719502 5.854558e-05
 [624,] 0.0001615722 0.0001712337 5.890928e-05
 [625,] 0.0001622560 0.0001715948 5.952488e-05
 [626,] 0.0001567962 0.0001735676 5.737068e-05
 [627,] 0.0001609866 0.0001712544 5.859849e-05
 [628,] 0.0001601136 0.0001712771 5.812018e-05
 [629,] 0.0001532830 0.0001718505 5.072428e-05
 [630,] 0.0001532163 0.0001718622 5.053764e-05
 [631,] 0.0001600789 0.0001723172 5.894976e-05
 [632,] 0.0001615590 0.0001710565 5.879003e-05
 [633,] 0.0002430808 0.0001682407 6.541540e-05
 [634,] 0.0001731503 0.0001692446 5.593368e-05
 [635,] 0.0001594843 0.0001721060 5.829493e-05
 [636,] 0.0001824400 0.0001692389 5.908484e-05
 [637,] 0.0001530854 0.0001718861 5.066113e-05
 [638,] 0.0001554648 0.0001685282 4.775420e-05
 [639,] 0.0002209476 0.0001682198 6.410652e-05
 [640,] 0.0001622957 0.0001727417 5.234049e-05
 [641,] 0.0002184360 0.0001710651 7.114258e-05
 [642,] 0.0001610052 0.0001711478 5.824738e-05
 [643,] 0.0001681073 0.0001720470 5.442147e-05
 [644,] 0.0001324479 0.0002022472 4.574528e-05
 [645,] 0.0001567093 0.0001694589 4.964564e-05
 [646,] 0.0001538015 0.0001701205 4.872773e-05
 [647,] 0.0001338365 0.0001678910 4.248953e-05
 [648,] 0.0001338918 0.0001694695 4.255806e-05
 [649,] 0.0001335111 0.0001684501 4.267320e-05
 [650,] 0.0001415617 0.0002726232 4.641147e-05
 [651,] 0.0001644987 0.0001692923 5.174297e-05
 [652,] 0.0001443482 0.0002133857 4.237822e-05
 [653,] 0.0001340429 0.0001696488 4.426869e-05
 [654,] 0.0001340480 0.0001691125 4.431841e-05
 [655,] 0.0001340312 0.0001652291 4.354619e-05
 [656,] 0.0001341101 0.0001681786 4.440090e-05
 [657,] 0.0001488539 0.0001882394 4.795637e-05
 [658,] 0.0001412327 0.0002066831 4.261573e-05
 [659,] 0.0001636807 0.0001676072 5.274566e-05
 [660,] 0.0001764882 0.0001704248 5.949560e-05
 [661,] 0.0001404504 0.0002363866 4.450657e-05
 [662,] 0.0001613382 0.0001676404 5.230902e-05
 [663,] 0.0001418759 0.0002004830 4.215782e-05
 [664,] 0.0001340315 0.0001681444 4.401492e-05
 [665,] 0.0001340122 0.0001681113 4.379247e-05
 [666,] 0.0001340561 0.0001692314 4.438481e-05
 [667,] 0.0001422765 0.0002400634 4.416581e-05
 [668,] 0.0001443434 0.0002050070 4.199084e-05
 [669,] 0.0001381625 0.0002531575 4.636200e-05
 [670,] 0.0001760110 0.0001707343 5.974476e-05
 [671,] 0.0001415879 0.0002423771 4.451269e-05
 [672,] 0.0001342501 0.0001659461 4.290697e-05
 [673,] 0.0001421816 0.0002020002 4.218487e-05
 [674,] 0.0001425549 0.0001737738 4.343992e-05
 [675,] 0.0001348323 0.0001630781 4.279869e-05
 [676,] 0.0001529105 0.0001822437 4.102024e-05
 [677,] 0.0001865336 0.0001677709 4.584832e-05
 [678,] 0.0001805093 0.0001660828 5.533385e-05
 [679,] 0.0001589754 0.0001556291 5.118783e-05
 [680,] 0.0002356907 0.0001694505 7.690573e-05
 [681,] 0.0001926131 0.0002143447 1.179962e-04
 [682,] 0.0002037812 0.0001708580 7.173152e-05
 [683,] 0.0002748365 0.0001734177 9.000458e-05
 [684,] 0.0001913610 0.0001589535 5.857489e-05
 [685,] 0.0001534148 0.0001758841 4.262984e-05
 [686,] 0.0002105878 0.0001709919 7.472862e-05
 [687,] 0.0001753016 0.0001656913 5.649509e-05
 [688,] 0.0001356017 0.0001615521 4.269413e-05
 [689,] 0.0001505450 0.0001608752 4.795375e-05
 [690,] 0.0002246524 0.0001665317 7.789046e-05
 [691,] 0.0001778309 0.0001684483 5.758993e-05
 [692,] 0.0007317869 0.0001697961 2.827070e-04
 [693,] 0.0002296783 0.0001707350 7.851171e-05
 [694,] 0.0002010418 0.0001575873 5.530683e-05
 [695,] 0.0002467455 0.0001710343 8.877272e-05
 [696,] 0.0001689073 0.0001629505 5.405307e-05
 [697,] 0.0001965455 0.0001627083 6.406240e-05
 [698,] 0.0001888643 0.0001919093 4.458699e-05
 [699,] 0.0001695711 0.0001630552 5.444109e-05
 [700,] 0.0001901792 0.0001693741 6.420794e-05
 [701,] 0.0001815217 0.0001911265 4.409873e-05
 [702,] 0.0002034120 0.0001962067 5.235212e-05
 [703,] 0.0001383611 0.0002061015 4.360643e-05
 [704,] 0.0002114940 0.0001641014 6.901478e-05
 [705,] 0.0002046729 0.0001556685 6.141772e-05
 [706,] 0.0001872820 0.0001697943 6.431298e-05
 [707,] 0.0001954815 0.0001581305 6.366338e-05
 [708,] 0.0001796419 0.0001565041 5.094320e-05
 [709,] 0.0001831835 0.0001585266 6.159402e-05
 [710,] 0.0001974953 0.0001576183 5.272950e-05
 [711,] 0.0001802876 0.0001911019 4.400311e-05
 [712,] 0.0001851255 0.0001576962 5.219744e-05
 [713,] 0.0002259085 0.0001706403 7.665514e-05
 [714,] 0.0001869678 0.0001700286 6.456659e-05
 [715,] 0.0001867242 0.0001881523 4.479729e-05
 [716,] 0.0003456582 0.0001568977 9.100121e-05
 [717,] 0.0001724437 0.0001722863 5.770347e-05
 [718,] 0.0001735808 0.0001559967 5.099758e-05
 [719,] 0.0003493585 0.0001569106 9.162169e-05
 [720,] 0.0001683696 0.0001721949 5.567143e-05
 [721,] 0.0003609197 0.0001568185 9.537780e-05
 [722,] 0.0002080537 0.0001647901 6.997762e-05
 [723,] 0.0002093724 0.0001650973 7.120301e-05
 [724,] 0.0002026823 0.0001559407 6.189560e-05
 [725,] 0.0003009796 0.0001660450 7.276522e-05
 [726,] 0.0002994640 0.0001661010 7.282955e-05
 [727,] 0.0002048770 0.0001559304 6.247292e-05
 [728,] 0.0002501404 0.0001720141 9.316991e-05
 [729,] 0.0002094764 0.0001646213 7.002943e-05
 [730,] 0.0002098560 0.0001645463 6.994855e-05
 [731,] 0.0002051557 0.0001557113 6.171767e-05
 [732,] 0.0001539616 0.0001688343 4.996868e-05
 [733,] 0.0002080469 0.0001646593 6.963179e-05
 [734,] 0.0002921481 0.0001664312 7.330672e-05
 [735,] 0.0002081991 0.0001647751 6.994627e-05
 [736,] 0.0002123374 0.0001646189 7.102546e-05
 [737,] 0.0003854041 0.0001581482 9.307103e-05
 [738,] 0.0001706911 0.0001785270 5.443364e-05
 [739,] 0.0002045494 0.0001673013 6.298047e-05
 [740,] 0.0002331629 0.0001757803 9.192997e-05
 [741,] 0.0001690144 0.0001712439 5.538076e-05
 [742,] 0.0001919098 0.0001667614 5.729195e-05
 [743,] 0.0001976501 0.0001603793 6.144048e-05
 [744,] 0.0001918011 0.0001664123 5.767721e-05
 [745,] 0.0001674352 0.0001584302 5.211160e-05
 [746,] 0.0001790550 0.0001567901 5.336539e-05
 [747,] 0.0001714409 0.0001702257 5.462447e-05
 [748,] 0.0002328941 0.0001720413 8.636884e-05
 [749,] 0.0001826725 0.0001722600 6.111494e-05
 [750,] 0.0001680112 0.0001696352 5.489166e-05
 [751,] 0.0001329260 0.0001604009 4.236966e-05
 [752,] 0.0001836479 0.0001692951 6.019951e-05
 [753,] 0.0001756247 0.0001652410 5.673528e-05
 [754,] 0.0001596203 0.0001730594 5.241909e-05
 [755,] 0.0001751040 0.0001652783 5.657854e-05
 [756,] 0.0001541636 0.0001567978 4.696705e-05
 [757,] 0.0001679702 0.0001639699 5.186349e-05
 [758,] 0.0001633389 0.0001712596 5.505705e-05
 [759,] 0.0001399089 0.0001679706 4.443781e-05
 [760,] 0.0001665818 0.0001688608 5.531771e-05
 [761,] 0.0001742126 0.0001665051 5.218450e-05
 [762,] 0.0001647441 0.0001848203 6.012278e-05
 [763,] 0.0001647748 0.0001746971 5.933718e-05
 [764,] 0.0001397226 0.0001956815 4.671061e-05
 [765,] 0.0001741683 0.0001688283 5.583013e-05
 [766,] 0.0001645287 0.0001896159 6.111640e-05
 [767,] 0.0001687727 0.0001637361 5.846931e-05
 [768,] 0.0001806134 0.0001704330 4.705926e-05
 [769,] 0.0001739247 0.0001700392 5.232554e-05
 [770,] 0.0001794593 0.0001689086 5.567076e-05
 [771,] 0.0001642812 0.0001938123 6.202130e-05
 [772,] 0.0001796126 0.0001689503 5.566703e-05
 [773,] 0.0001738578 0.0001674262 5.393224e-05
 [774,] 0.0001562801 0.0001723018 5.179931e-05
 [775,] 0.0001845966 0.0001597824 4.975426e-05
 [776,] 0.0001681645 0.0001745859 5.585553e-05
 [777,] 0.0001760779 0.0001671061 5.003639e-05
 [778,] 0.0001683900 0.0001902358 5.039338e-05
 [779,] 0.0001644367 0.0001852177 5.944420e-05
 [780,] 0.0001690984 0.0001919268 7.532080e-05
 [781,] 0.0001998004 0.0001803471 7.907124e-05
 [782,] 0.0001680614 0.0001747447 5.627130e-05
 [783,] 0.0001381252 0.0001673248 4.465469e-05
 [784,] 0.0001784019 0.0001620399 4.803087e-05
 [785,] 0.0001747606 0.0001667333 5.438545e-05
 [786,] 0.0001681852 0.0001694876 5.481742e-05
 [787,] 0.0001695874 0.0001604787 5.075007e-05
 [788,] 0.0001372615 0.0001647721 4.552583e-05
 [789,] 0.0001681141 0.0001733829 5.654511e-05
 [790,] 0.0001954807 0.0001782739 8.199470e-05
 [791,] 0.0001713288 0.0001683735 5.294313e-05
 [792,] 0.0001506892 0.0001705020 5.160609e-05
 [793,] 0.0001608686 0.0001686044 5.485262e-05
 [794,] 0.0001656512 0.0002043685 5.862557e-05
 [795,] 0.0001757728 0.0001692386 5.621478e-05
 [796,] 0.0002021354 0.0001662791 5.935267e-05
 [797,] 0.0001989502 0.0001653391 5.007984e-05
 [798,] 0.0001720978 0.0001743234 5.504597e-05
 [799,] 0.0001718372 0.0001744354 5.510708e-05
 [800,] 0.0001613080 0.0001577821 4.892138e-05
 [801,] 0.0001716101 0.0001724469 5.513637e-05
 [802,] 0.0001418496 0.0001566311 4.400445e-05
 [803,] 0.0001477526 0.0001563462 4.463511e-05
 [804,] 0.0001469656 0.0001562453 4.455654e-05
 [805,] 0.0001622118 0.0001681993 5.629425e-05
 [806,] 0.0001624246 0.0001680855 5.637179e-05
 [807,] 0.0001493149 0.0001578783 4.413419e-05
 [808,] 0.0001644240 0.0001770957 6.173044e-05
 [809,] 0.0001805251 0.0001566187 5.384173e-05
 [810,] 0.0001376491 0.0001569302 4.293122e-05
 [811,] 0.0001392046 0.0001555184 4.295091e-05
 [812,] 0.0001646614 0.0001565930 4.939558e-05
 [813,] 0.0001653367 0.0001726394 5.911133e-05
 [814,] 0.0001663616 0.0001626732 4.805552e-05
 [815,] 0.0001375958 0.0001648961 4.528873e-05
 [816,] 0.0001318480 0.0001563650 4.103631e-05
 [817,] 0.0001392957 0.0001657684 4.530722e-05
 [818,] 0.0001741535 0.0001584230 5.076929e-05
 [819,] 0.0001498736 0.0001597237 4.849671e-05
 [820,] 0.0001494980 0.0001597367 4.827851e-05
 [821,] 0.0001416073 0.0001886614 5.820652e-05
 [822,] 0.0001317681 0.0001580174 4.105126e-05
 [823,] 0.0001376233 0.0001828596 4.900335e-05
 [824,] 0.0001642507 0.0001616889 5.916926e-05
 [825,] 0.0001789794 0.0001726001 5.991396e-05
 [826,] 0.0001856612 0.0001643413 6.075538e-05
 [827,] 0.0001314241 0.0001601106 4.137929e-05
 [828,] 0.0001857095 0.0001686894 6.496871e-05
 [829,] 0.0001492402 0.0001618685 5.124674e-05
 [830,] 0.0001494754 0.0001574731 4.852135e-05
 [831,] 0.0001496142 0.0001585808 4.985995e-05
 [832,] 0.0001403432 0.0001542264 4.315759e-05
 [833,] 0.0001734371 0.0001617490 5.751155e-05
 [834,] 0.0001402193 0.0001580669 4.265868e-05
 [835,] 0.0001749555 0.0001623191 5.688298e-05
 [836,] 0.0001614094 0.0001640537 5.899777e-05
 [837,] 0.0001584135 0.0001612127 5.554076e-05
 [838,] 0.0001538923 0.0001611671 5.350980e-05
 [839,] 0.0001501437 0.0001560163 4.801101e-05
 [840,] 0.0001914490 0.0001754922 7.178775e-05
 [841,] 0.0001536570 0.0001599270 4.490530e-05
 [842,] 0.0001340846 0.0001671074 4.159529e-05
 [843,] 0.0001340090 0.0001724246 4.213167e-05
 [844,] 0.0001332537 0.0001730052 4.258927e-05
 [845,] 0.0001486163 0.0001553478 4.538665e-05
 [846,] 0.0001982568 0.0001584471 6.092182e-05
 [847,] 0.0001770671 0.0001607712 5.290665e-05
 [848,] 0.0001906005 0.0001656602 5.379839e-05
 [849,] 0.0001911724 0.0001656675 5.390096e-05
 [850,] 0.0001933829 0.0001657567 5.422908e-05
 [851,] 0.0001817156 0.0001714918 6.220140e-05
 [852,] 0.0002065602 0.0001603037 5.954336e-05
 [853,] 0.0002059547 0.0001608235 5.800055e-05
 [854,] 0.0001580676 0.0001560739 4.586960e-05
 [855,] 0.0001809010 0.0001608892 5.347644e-05
 [856,] 0.0001590503 0.0001730790 5.513885e-05
 [857,] 0.0001733756 0.0001759810 4.412494e-05
 [858,] 0.0001905555 0.0001673987 6.414393e-05
 [859,] 0.0001473564 0.0001696504 5.154573e-05
 [860,] 0.0002003151 0.0001680032 6.948943e-05
 [861,] 0.0001440179 0.0001689180 4.894890e-05
 [862,] 0.0001561198 0.0001777443 6.205623e-05
 [863,] 0.0002040443 0.0001677712 5.577126e-05
 [864,] 0.0001911267 0.0001756131 5.235830e-05
 [865,] 0.0001706104 0.0001975309 6.098878e-05
 [866,] 0.0001371490 0.0001858521 4.554850e-05
 [867,] 0.0001550793 0.0001584424 4.361428e-05
 [868,] 0.0001737870 0.0001661122 5.726068e-05
 [869,] 0.0001693888 0.0001691293 5.531374e-05
 [870,] 0.0001376725 0.0001720075 4.408203e-05
 [871,] 0.0001693384 0.0001698567 5.557875e-05
 [872,] 0.0001688072 0.0001611851 5.311569e-05
 [873,] 0.0001710479 0.0001739823 5.575699e-05
 [874,] 0.0001603301 0.0001568050 4.866431e-05
 [875,] 0.0001573942 0.0001727365 5.141203e-05
 [876,] 0.0001329245 0.0001551732 4.125682e-05
 [877,] 0.0001688161 0.0001699601 5.559634e-05
 [878,] 0.0001745350 0.0001673979 5.410996e-05
 [879,] 0.0001345778 0.0001552202 4.188513e-05
 [880,] 0.0004430956 0.0001695149 1.570331e-04
 [881,] 0.0001645116 0.0001638818 5.140857e-05
 [882,] 0.0001354441 0.0001581706 4.320811e-05
 [883,] 0.0001360663 0.0001673366 4.458925e-05
 [884,] 0.0001363943 0.0001748028 4.528738e-05
 [885,] 0.0001670633 0.0001661623 5.386802e-05
 [886,] 0.0001384289 0.0001648359 4.626480e-05
 [887,] 0.0001377060 0.0001608004 4.480628e-05
 [888,] 0.0001641870 0.0001685500 5.329378e-05
 [889,] 0.0001381209 0.0001616351 4.499411e-05
 [890,] 0.0001637979 0.0001685914 5.440265e-05
 [891,] 0.0001350682 0.0001573664 4.304537e-05
 [892,] 0.0001330707 0.0001557624 4.161943e-05
 [893,] 0.0001343403 0.0001611166 4.271834e-05
 [894,] 0.0001365128 0.0001760238 4.659474e-05
 [895,] 0.0001341810 0.0001581794 4.215267e-05
 [896,] 0.0001374443 0.0001746297 4.689862e-05
 [897,] 0.0001362953 0.0001752890 4.601503e-05
 [898,] 0.0001661874 0.0001642317 5.324830e-05
 [899,] 0.0001667871 0.0001698509 5.440228e-05
 [900,] 0.0001641689 0.0001686344 5.339310e-05
 [901,] 0.0003005431 0.0001703385 8.302951e-05
 [902,] 0.0001587153 0.0001569448 4.860211e-05
 [903,] 0.0001705356 0.0001718761 5.444469e-05
 [904,] 0.0001712642 0.0001707162 5.676521e-05
 [905,] 0.0001409850 0.0001744669 4.572782e-05
 [906,] 0.0002286910 0.0001738427 5.442539e-05
 [907,] 0.0001615988 0.0001731036 5.338101e-05
 [908,] 0.0001901910 0.0001942598 9.693496e-05
 [909,] 0.0001755799 0.0001862884 7.348449e-05
 [910,] 0.0001736439 0.0001801672 6.715042e-05
 [911,] 0.0001819303 0.0001811848 7.935076e-05
 [912,] 0.0001913335 0.0002100823 1.098371e-04
 [913,] 0.0001730708 0.0001828340 6.655189e-05
 [914,] 0.0001871831 0.0001599503 6.333553e-05
 [915,] 0.0001695372 0.0001706760 5.088328e-05
 [916,] 0.0001910453 0.0001609786 6.612743e-05
 [917,] 0.0001727557 0.0001732370 6.053496e-05
 [918,] 0.0001459630 0.0001734812 4.838442e-05
 [919,] 0.0001707743 0.0001643080 5.101299e-05
 [920,] 0.0001657455 0.0002172440 4.281885e-05
 [921,] 0.0001429999 0.0002515767 4.848755e-05
 [922,] 0.0001620685 0.0001710733 5.431962e-05
 [923,] 0.0001599685 0.0001720668 5.347871e-05
 [924,] 0.0001906031 0.0001677009 5.659425e-05
 [925,] 0.0002013759 0.0001561752 6.139562e-05
 [926,] 0.0001704955 0.0001651758 5.330917e-05
 [927,] 0.0001853735 0.0001792212 5.503313e-05
 [928,] 0.0016188953 0.0001808831 5.945353e-04
 [929,] 0.0002766869 0.0001667528 1.164633e-04
 [930,] 0.0001589565 0.0001708169 5.109756e-05
 [931,] 0.0002002717 0.0001652043 4.776583e-05
 [932,] 0.0001615799 0.0001714541 4.251219e-05
 [933,] 0.0002839405 0.0001754155 1.221400e-04
 [934,] 0.0002811379 0.0001657963 9.481209e-05
 [935,] 0.0001922268 0.0001707953 7.251626e-05
 [936,] 0.0003369015 0.0001691494 1.303226e-04
 [937,] 0.0001965665 0.0001672078 6.936010e-05
 [938,] 0.0003522756 0.0001676883 8.796520e-05
 [939,] 0.0002296691 0.0001787543 1.305469e-04
 [940,] 0.0003896174 0.0001725501 1.286583e-04
 [941,] 0.0001428808 0.0001628556 4.583814e-05
 [942,] 0.0001338510 0.0001640167 4.339047e-05
 [943,] 0.0001658623 0.0001734277 5.383676e-05
 [944,] 0.0001557681 0.0001939696 4.801073e-05
 [945,] 0.0001636731 0.0001731431 5.349930e-05
 [946,] 0.0001683275 0.0001738463 5.739649e-05
 [947,] 0.0001478772 0.0001821115 5.846107e-05
 [948,] 0.0001476084 0.0001709495 4.783596e-05
 [949,] 0.0001625647 0.0001713521 5.135939e-05
 [950,] 0.0001878725 0.0001750204 6.984298e-05
 [951,] 0.0001595946 0.0001711422 5.080077e-05
 [952,] 0.0001612156 0.0001672060 4.883560e-05
 [953,] 0.0001649989 0.0001600293 5.733392e-05
 [954,] 0.0001645400 0.0001721473 5.468338e-05
 [955,] 0.0001677080 0.0001731169 5.447706e-05
 [956,] 0.0001326643 0.0001609427 4.261946e-05
 [957,] 0.0001657953 0.0001707112 5.441330e-05
 [958,] 0.0001698412 0.0001731941 5.491233e-05
 [959,] 0.0001737089 0.0001624054 5.525736e-05
 [960,] 0.0001708039 0.0001731970 5.514755e-05
 [961,] 0.0001323844 0.0001597696 4.197898e-05
 [962,] 0.0001544540 0.0001658760 4.971375e-05
 [963,] 0.0001713452 0.0001624348 5.468713e-05
 [964,] 0.0001618885 0.0001580607 5.425330e-05
 [965,] 0.0001325000 0.0001615490 4.200180e-05
 [966,] 0.0001698467 0.0001731132 5.501720e-05
 [967,] 0.0001325569 0.0001609164 4.192142e-05
 [968,] 0.0001734967 0.0001623751 5.414475e-05
 [969,] 0.0001622245 0.0001576481 5.393293e-05
 [970,] 0.0001526646 0.0001892706 6.441196e-05
 [971,] 0.0001612609 0.0001577277 5.367060e-05
 [972,] 0.0001659561 0.0001580837 5.577543e-05
 [973,] 0.0001680993 0.0001716905 5.702419e-05
 [974,] 0.0001680830 0.0001627482 5.411667e-05
 [975,] 0.0001686539 0.0001625306 5.427049e-05
 [976,] 0.0001682706 0.0001625128 5.408075e-05
 [977,] 0.0001548812 0.0001920472 6.762224e-05
 [978,] 0.0001720997 0.0001625451 5.541205e-05
 [979,] 0.0001437667 0.0001651045 4.971991e-05
 [980,] 0.0001327458 0.0001672403 4.301539e-05
 [981,] 0.0001690047 0.0001625366 5.304216e-05
 [982,] 0.0001672512 0.0001625130 5.354204e-05
 [983,] 0.0001645948 0.0001722464 5.475833e-05
 [984,] 0.0001647661 0.0001725289 5.463016e-05
 [985,] 0.0001681172 0.0001731113 5.457442e-05
 [986,] 0.0001565291 0.0001718862 5.210550e-05
 [987,] 0.0001324981 0.0001626577 4.265386e-05
 [988,] 0.0001666805 0.0001624526 5.317776e-05
 [989,] 0.0001667524 0.0001624336 5.308464e-05
 [990,] 0.0001667787 0.0001624513 5.319119e-05
 [991,] 0.0001665865 0.0001624606 5.319247e-05
 [992,] 0.0001648883 0.0001624223 5.196971e-05
 [993,] 0.0001631101 0.0001580752 5.471652e-05
 [994,] 0.0001480401 0.0001917549 6.252850e-05
 [995,] 0.0001704552 0.0001626035 5.485841e-05
 [996,] 0.0001672409 0.0001624118 5.321467e-05
 [997,] 0.0001327760 0.0001646547 4.347186e-05
 [998,] 0.0001328552 0.0001612592 4.186771e-05
 [999,] 0.0001679948 0.0001625395 5.408893e-05
[1000,] 0.0001667226 0.0001624728 5.340549e-05
[1001,] 0.0001572390 0.0001585456 5.294680e-05
[1002,] 0.0001641834 0.0001625137 5.278887e-05
[1003,] 0.0001326093 0.0001636016 4.271138e-05
[1004,] 0.0001533735 0.0001878781 6.449456e-05
[1005,] 0.0001670979 0.0001626076 5.403688e-05
[1006,] 0.0001607813 0.0001585733 5.434119e-05
[1007,] 0.0001675166 0.0001624874 5.373992e-05
[1008,] 0.0001676358 0.0001626420 5.430334e-05
[1009,] 0.0001696956 0.0001625267 5.457817e-05
[1010,] 0.0001672675 0.0001625237 5.380731e-05
[1011,] 0.0001627305 0.0001587235 5.523358e-05
[1012,] 0.0001673070 0.0001626167 5.411630e-05
[1013,] 0.0001632959 0.0001727296 5.410915e-05
[1014,] 0.0001644821 0.0001725160 5.491410e-05
[1015,] 0.0001553429 0.0001909561 6.757082e-05
[1016,] 0.0001676597 0.0001624925 5.376529e-05
[1017,] 0.0001715069 0.0001624706 5.486524e-05
[1018,] 0.0001327102 0.0001663736 4.306221e-05
[1019,] 0.0001421142 0.0001627939 4.663716e-05
[1020,] 0.0001685335 0.0001624349 5.374049e-05
[1021,] 0.0001685656 0.0001624692 5.388096e-05
[1022,] 0.0001640464 0.0001590085 5.602157e-05
[1023,] 0.0001679792 0.0001730715 5.457529e-05
[1024,] 0.0001610525 0.0001582898 5.416456e-05
[1025,] 0.0001595279 0.0001581597 5.346288e-05
[1026,] 0.0001697520 0.0001625161 5.452956e-05
[1027,] 0.0001650660 0.0001625424 5.316561e-05
[1028,] 0.0001327115 0.0001661196 4.305115e-05
[1029,] 0.0001324988 0.0001609062 4.193701e-05
[1030,] 0.0001588989 0.0001585041 5.354890e-05
[1031,] 0.0001324941 0.0001609910 4.198686e-05
[1032,] 0.0001481414 0.0001592131 4.977927e-05
[1033,] 0.0001613901 0.0001729168 5.313416e-05
[1034,] 0.0001516646 0.0001958972 6.594346e-05
[1035,] 0.0001325793 0.0001602686 4.187400e-05
[1036,] 0.0001538896 0.0001626243 4.986817e-05
[1037,] 0.0001540859 0.0001625850 4.984410e-05
[1038,] 0.0001529729 0.0001626513 4.961881e-05
[1039,] 0.0001326360 0.0001687495 4.389077e-05
[1040,] 0.0001324908 0.0001608640 4.193523e-05
[1041,] 0.0001648669 0.0001725574 5.514636e-05
[1042,] 0.0001326140 0.0001689276 4.390664e-05
[1043,] 0.0001323986 0.0001608434 4.203256e-05
[1044,] 0.0001533220 0.0001659261 4.940559e-05
[1045,] 0.0001447976 0.0001819331 5.607974e-05
[1046,] 0.0001462533 0.0001629411 4.687624e-05
[1047,] 0.0001582692 0.0001652014 5.408099e-05
[1048,] 0.0001327760 0.0001661845 4.304894e-05
[1049,] 0.0001407823 0.0001620218 4.859418e-05
[1050,] 0.0001492782 0.0001593755 5.036871e-05
[1051,] 0.0001327720 0.0001655966 4.240441e-05
[1052,] 0.0001528437 0.0001626215 4.951590e-05
[1053,] 0.0001611839 0.0001707972 5.176700e-05
[1054,] 0.0001519982 0.0001931755 6.505666e-05
[1055,] 0.0001540942 0.0001626241 4.991668e-05
[1056,] 0.0001561450 0.0001626489 5.064858e-05
[1057,] 0.0001572235 0.0001721142 5.258063e-05
[1058,] 0.0001663943 0.0001625436 5.360496e-05
[1059,] 0.0001324566 0.0001602733 4.206406e-05
[1060,] 0.0001561849 0.0001722157 5.227169e-05
[1061,] 0.0001589181 0.0001718754 5.295378e-05
[1062,] 0.0001570514 0.0001913913 6.930666e-05
[1063,] 0.0001744952 0.0001709863 5.543562e-05
[1064,] 0.0001551848 0.0001876123 6.579812e-05
[1065,] 0.0001444487 0.0001651044 5.016860e-05
[1066,] 0.0001327821 0.0001686273 4.412594e-05
[1067,] 0.0001757541 0.0001713063 5.514597e-05
[1068,] 0.0001677703 0.0001624655 5.349050e-05
[1069,] 0.0001323605 0.0001611657 4.214737e-05
[1070,] 0.0001542591 0.0001626003 4.993423e-05
[1071,] 0.0001537513 0.0001856058 6.388339e-05
[1072,] 0.0001643485 0.0001722745 5.466986e-05
[1073,] 0.0001662847 0.0001628111 5.431053e-05
[1074,] 0.0001508779 0.0001674173 5.422928e-05
[1075,] 0.0001324390 0.0001610680 4.198823e-05
[1076,] 0.0001644415 0.0001722701 5.471287e-05
[1077,] 0.0001325514 0.0001687707 4.366290e-05
[1078,] 0.0001326101 0.0001686420 4.383638e-05
[1079,] 0.0001638335 0.0001628817 5.355864e-05
[1080,] 0.0001686941 0.0001625707 5.409593e-05
[1081,] 0.0001512097 0.0001912379 6.375525e-05
[1082,] 0.0001696094 0.0001728662 5.525959e-05
[1083,] 0.0001686265 0.0001624921 5.410291e-05
[1084,] 0.0001679851 0.0001713749 5.448369e-05
[1085,] 0.0001929254 0.0001760718 7.438017e-05
[1086,] 0.0001585876 0.0001724620 5.273109e-05
[1087,] 0.0001560393 0.0001625861 5.045176e-05
[1088,] 0.0001563437 0.0001624506 5.014457e-05
[1089,] 0.0001616269 0.0001730741 5.311657e-05
[1090,] 0.0001619161 0.0001730652 5.317895e-05
[1091,] 0.0001326888 0.0001618942 4.195509e-05
[1092,] 0.0001327037 0.0001619337 4.195417e-05
[1093,] 0.0002183925 0.0001725380 7.797756e-05
[1094,] 0.0001479595 0.0001592143 4.970321e-05
[1095,] 0.0001511364 0.0001941429 6.477024e-05
[1096,] 0.0001329856 0.0001661628 4.305448e-05
[1097,] 0.0001577639 0.0001623830 5.029622e-05
[1098,] 0.0001572895 0.0001624461 5.044343e-05
[1099,] 0.0001644429 0.0001722741 5.471662e-05
[1100,] 0.0001546534 0.0001626489 5.017173e-05
[1101,] 0.0001543914 0.0001628318 5.037644e-05
[1102,] 0.0001541661 0.0001625614 4.981804e-05
[1103,] 0.0001617485 0.0001729606 5.320604e-05
[1104,] 0.0001547833 0.0001625524 4.997032e-05
[1105,] 0.0001545482 0.0001626100 5.005255e-05
[1106,] 0.0001324869 0.0001610525 4.195902e-05
[1107,] 0.0001700074 0.0001625337 5.468193e-05
[1108,] 0.0001444109 0.0001831472 5.614283e-05
[1109,] 0.0001432952 0.0001643148 4.910938e-05
[1110,] 0.0001646472 0.0001722547 5.479549e-05
[1111,] 0.0001559727 0.0001605366 5.396273e-05
[1112,] 0.0001674813 0.0001624787 5.362882e-05
[1113,] 0.0001642161 0.0001722731 5.460104e-05
[1114,] 0.0001605763 0.0001585033 5.419322e-05
[1115,] 0.0001612814 0.0001583847 5.434537e-05
[1116,] 0.0001543628 0.0001625853 4.993666e-05
[1117,] 0.0001669748 0.0001625396 5.331033e-05
[1118,] 0.0001686166 0.0001624746 5.402116e-05
[1119,] 0.0001692083 0.0001624142 5.386395e-05
[1120,] 0.0001534216 0.0001626556 4.978403e-05
[1121,] 0.0001531799 0.0001634118 5.004278e-05
[1122,] 0.0001546430 0.0001625243 4.986575e-05
[1123,] 0.0001785641 0.0001704200 5.805978e-05
[1124,] 0.0001552706 0.0001624338 4.979287e-05
[1125,] 0.0001549524 0.0001626592 5.027726e-05
[1126,] 0.0001552109 0.0001624934 4.996768e-05
[1127,] 0.0001545513 0.0001625152 4.979601e-05
[1128,] 0.0001571680 0.0001858060 6.498415e-05
[1129,] 0.0001664980 0.0001764248 6.708855e-05
[1130,] 0.0001542295 0.0001624945 4.963292e-05
[1131,] 0.0001643787 0.0001722822 5.469158e-05
[1132,] 0.0001327313 0.0001697022 4.427665e-05
[1133,] 0.0001327983 0.0001661463 4.304595e-05
[1134,] 0.0001518617 0.0001964133 6.636893e-05
[1135,] 0.0001479780 0.0001584266 4.917522e-05
[1136,] 0.0001577205 0.0001624372 5.055011e-05
[1137,] 0.0001483983 0.0001624252 4.760262e-05
[1138,] 0.0001495063 0.0001624185 4.793557e-05
[1139,] 0.0001509043 0.0001971406 6.560509e-05
[1140,] 0.0001507991 0.0001968301 6.538173e-05
[1141,] 0.0001481645 0.0001589661 4.962422e-05
[1142,] 0.0001549821 0.0001625278 4.999460e-05
[1143,] 0.0001562717 0.0001624152 4.999468e-05
[1144,] 0.0001532515 0.0001969487 6.802097e-05
[1145,] 0.0001452336 0.0001662310 5.109169e-05
[1146,] 0.0001494209 0.0001589628 5.014779e-05
[1147,] 0.0002395582 0.0001744151 9.156773e-05
[1148,] 0.0001324346 0.0001612254 4.200662e-05
[1149,] 0.0001490727 0.0001593978 5.029493e-05
[1150,] 0.0001485000 0.0001589074 4.972610e-05
[1151,] 0.0001451816 0.0001589005 4.829032e-05
[1152,] 0.0001323505 0.0001614529 4.211283e-05
[1153,] 0.0001323687 0.0001613100 4.206940e-05
[1154,] 0.0001323946 0.0001607440 4.201934e-05
[1155,] 0.0001327684 0.0001681384 4.403319e-05
[1156,] 0.0001547268 0.0001625496 4.993127e-05
[1157,] 0.0001524780 0.0001906052 6.438585e-05
[1158,] 0.0001438176 0.0001642972 4.718278e-05
[1159,] 0.0001531638 0.0001598150 5.180030e-05
[1160,] 0.0001387919 0.0001629257 4.447699e-05
[1161,] 0.0001534667 0.0001624379 4.923686e-05
[1162,] 0.0001645343 0.0001723660 5.481883e-05
[1163,] 0.0001503475 0.0001624843 4.826179e-05
[1164,] 0.0001527351 0.0001626772 4.959887e-05
[1165,] 0.0001456303 0.0001829731 5.720014e-05
[1166,] 0.0001327352 0.0001661392 4.305118e-05
[1167,] 0.0001613583 0.0001728760 5.316511e-05
[1168,] 0.0001502453 0.0001590138 5.051852e-05
[1169,] 0.0001611911 0.0001731227 5.301391e-05
[1170,] 0.0001325327 0.0001626166 4.269998e-05
[1171,] 0.0001631836 0.0001629189 5.351397e-05
[1172,] 0.0001340415 0.0001656734 4.448082e-05
[1173,] 0.0001327263 0.0001687090 4.404618e-05
[1174,] 0.0001326978 0.0001687573 4.404148e-05
[1175,] 0.0001331134 0.0001659182 4.314368e-05
[1176,] 0.0001556455 0.0001630841 5.125070e-05
[1177,] 0.0001645372 0.0001722717 5.476199e-05
[1178,] 0.0001915571 0.0001726647 6.514821e-05
[1179,] 0.0001543580 0.0001879371 6.539341e-05
[1180,] 0.0001628997 0.0001712355 5.337317e-05
[1181,] 0.0001643581 0.0001724228 5.481324e-05
[1182,] 0.0001620554 0.0001625622 5.204379e-05
[1183,] 0.0001646427 0.0001728758 5.420077e-05
[1184,] 0.0001551531 0.0001625719 4.964603e-05
[1185,] 0.0001543506 0.0001626501 4.966287e-05
[1186,] 0.0001544680 0.0001625803 4.909191e-05
[1187,] 0.0001396803 0.0001803603 5.408773e-05
[1188,] 0.0001631983 0.0001824113 5.426399e-05
[1189,] 0.0001440771 0.0001560845 4.349701e-05
[1190,] 0.0001433312 0.0001558278 4.343580e-05
[1191,] 0.0001534560 0.0001732997 4.437411e-05
[1192,] 0.0001628419 0.0001825461 5.453762e-05
[1193,] 0.0001485340 0.0001644900 4.763941e-05
[1194,] 0.0001438832 0.0001559886 4.349629e-05
[1195,] 0.0001534630 0.0001737731 4.436224e-05
[1196,] 0.0001545882 0.0001718053 4.436974e-05
[1197,] 0.0001637466 0.0001834114 5.423662e-05
[1198,] 0.0001420736 0.0001552957 4.374101e-05
[1199,] 0.0001859909 0.0001703361 6.129556e-05
[1200,] 0.0001441050 0.0001561110 4.349754e-05
[1201,] 0.0001441826 0.0001561684 4.349696e-05
[1202,] 0.0001482055 0.0001646505 4.789034e-05
[1203,] 0.0001428737 0.0001562523 4.329685e-05
[1204,] 0.0001453742 0.0001568920 4.354065e-05
[1205,] 0.0001336478 0.0001662389 4.391502e-05
[1206,] 0.0001634391 0.0001851033 7.130335e-05
[1207,] 0.0001333557 0.0001638859 4.295869e-05
[1208,] 0.0001412063 0.0001651208 4.651603e-05
[1209,] 0.0001335109 0.0001615751 4.264004e-05
[1210,] 0.0001638745 0.0001730023 5.364006e-05
[1211,] 0.0001534759 0.0001655867 4.904110e-05
[1212,] 0.0001550732 0.0001656520 4.941601e-05
[1213,] 0.0001624517 0.0001786382 6.714609e-05
[1214,] 0.0001495270 0.0001826147 6.138068e-05
[1215,] 0.0001459109 0.0001645927 4.690625e-05
[1216,] 0.0001590152 0.0001639767 5.708096e-05
[1217,] 0.0001462230 0.0001646038 4.703281e-05
[1218,] 0.0001452212 0.0001640438 4.712027e-05
[1219,] 0.0001575555 0.0001628249 5.562141e-05
[1220,] 0.0001334935 0.0001639672 4.316046e-05
[1221,] 0.0001470862 0.0001829634 5.946068e-05
[1222,] 0.0001460929 0.0001646396 4.706325e-05
[1223,] 0.0001626899 0.0001760482 5.344016e-05
[1224,] 0.0001641404 0.0001728669 6.470662e-05
[1225,] 0.0001588407 0.0001609787 5.508657e-05
[1226,] 0.0001345565 0.0001676509 4.448695e-05
[1227,] 0.0001630154 0.0001822073 5.432858e-05
[1228,] 0.0001572656 0.0001674998 5.828409e-05
[1229,] 0.0001591716 0.0001723506 6.165566e-05
[1230,] 0.0001354347 0.0001588739 4.264777e-05
[1231,] 0.0001592380 0.0001713557 5.791501e-05
[1232,] 0.0001909106 0.0001710146 7.165775e-05
[1233,] 0.0001570420 0.0001720368 5.191598e-05
[1234,] 0.0001753997 0.0001561059 5.693586e-05
[1235,] 0.0001403864 0.0001702534 4.546155e-05
[1236,] 0.0001393410 0.0001921610 4.208513e-05
[1237,] 0.0001910719 0.0001677203 5.673006e-05
[1238,] 0.0001667903 0.0001720093 5.471442e-05
[1239,] 0.0001657451 0.0001720915 5.427283e-05
[1240,] 0.0001778681 0.0001698394 5.832626e-05
[1241,] 0.0001651298 0.0001815880 7.136846e-05
[1242,] 0.0001371101 0.0001641150 4.105386e-05
[1243,] 0.0001430075 0.0001789690 5.572716e-05
[1244,] 0.0001328793 0.0001809658 4.509150e-05
[1245,] 0.0001655180 0.0001721815 5.496826e-05
[1246,] 0.0001777095 0.0001692024 5.269402e-05
[1247,] 0.0001800497 0.0001866710 4.878257e-05
[1248,] 0.0001583969 0.0001650595 5.876895e-05
[1249,] 0.0001913699 0.0002231592 1.219313e-04
[1250,] 0.0001657850 0.0001589402 5.160128e-05
[1251,] 0.0001306043 0.0001900367 4.569249e-05
[1252,] 0.0001374644 0.0001692776 4.544253e-05
[1253,] 0.0001571185 0.0001703886 5.724772e-05
[1254,] 0.0001707843 0.0001719044 5.632596e-05
[1255,] 0.0001598527 0.0001548533 4.910450e-05
[1256,] 0.0001649333 0.0001682255 5.248742e-05
[1257,] 0.0001377645 0.0001944887 5.359471e-05
[1258,] 0.0001651940 0.0001722339 5.516119e-05
[1259,] 0.0001574999 0.0001548212 4.829653e-05
[1260,] 0.0001306986 0.0001883355 4.651146e-05
[1261,] 0.0001312907 0.0001818290 4.670110e-05
[1262,] 0.0001483418 0.0001858306 6.324787e-05
[1263,] 0.0002122517 0.0001990316 1.188563e-04
[1264,] 0.0001948165 0.0001939034 1.022426e-04
[1265,] 0.0001960361 0.0001939034 1.032150e-04
[1266,] 0.0001540948 0.0001589480 5.076054e-05
[1267,] 0.0001544200 0.0001604495 5.175692e-05
[1268,] 0.0001349703 0.0001981821 5.483013e-05
[1269,] 0.0001523447 0.0001596044 5.023404e-05
[1270,] 0.0001640233 0.0001722719 5.468344e-05
[1271,] 0.0001700933 0.0001588256 5.166686e-05
[1272,] 0.0001925420 0.0001918228 9.477294e-05
[1273,] 0.0001700454 0.0001592905 5.187650e-05
[1274,] 0.0001700603 0.0001594617 5.189761e-05
[1275,] 0.0001628936 0.0001725865 5.437010e-05
[1276,] 0.0001699676 0.0001589845 5.217416e-05
[1277,] 0.0001700243 0.0001584392 5.167935e-05
[1278,] 0.0001700223 0.0001577823 5.150845e-05
[1279,] 0.0001709830 0.0001799829 4.834165e-05
[1280,] 0.0001760869 0.0001769285 4.907413e-05
[1281,] 0.0001700342 0.0001570607 5.129054e-05
[1282,] 0.0002234325 0.0002060878 1.358390e-04
[1283,] 0.0001701251 0.0001576752 5.142873e-05
[1284,] 0.0001707525 0.0001576103 5.181030e-05
[1285,] 0.0001708095 0.0001697609 5.651253e-05
[1286,] 0.0002193015 0.0002034437 1.289320e-04
[1287,] 0.0002218000 0.0002186693 1.515124e-04
[1288,] 0.0001641066 0.0001725559 5.516013e-05
[1289,] 0.0001559764 0.0001682281 5.065980e-05
[1290,] 0.0001518112 0.0001907821 5.806790e-05
[1291,] 0.0001799416 0.0001573977 6.013543e-05
[1292,] 0.0001814235 0.0001571809 6.031281e-05
[1293,] 0.0001513560 0.0001952211 5.837261e-05
[1294,] 0.0001799390 0.0001568827 5.933728e-05
[1295,] 0.0001349385 0.0002505650 6.779962e-05
[1296,] 0.0001387054 0.0001761923 5.177235e-05
[1297,] 0.0002407908 0.0002112420 1.592690e-04
[1298,] 0.0001349623 0.0002425708 6.609525e-05
[1299,] 0.0001555834 0.0001695071 5.250998e-05
[1300,] 0.0001353123 0.0002472895 6.775041e-05
[1301,] 0.0001396975 0.0001761890 5.320957e-05
[1302,] 0.0001320377 0.0001802592 4.719951e-05
[1303,] 0.0001461762 0.0002547987 8.462259e-05
[1304,] 0.0001330486 0.0001810022 4.869608e-05
[1305,] 0.0001623951 0.0001723394 5.404345e-05
[1306,] 0.0001626044 0.0001725745 5.435282e-05
[1307,] 0.0001376770 0.0001741101 5.034288e-05
[1308,] 0.0001331640 0.0001831307 4.932151e-05
[1309,] 0.0001621969 0.0001722741 5.393807e-05
[1310,] 0.0001550275 0.0001749909 5.554831e-05
[1311,] 0.0001383076 0.0002358460 6.956685e-05
[1312,] 0.0002387109 0.0002107387 1.565116e-04
[1313,] 0.0001373855 0.0002363918 6.837232e-05
[1314,] 0.0001371781 0.0002387273 6.865264e-05
[1315,] 0.0001626212 0.0001727345 5.443003e-05
[1316,] 0.0001372409 0.0002385567 6.870692e-05
[1317,] 0.0001403606 0.0001734175 5.176333e-05
[1318,] 0.0002338291 0.0002094144 1.499244e-04
[1319,] 0.0001409956 0.0001734187 5.214321e-05
[1320,] 0.0002352735 0.0001935420 1.305907e-04
[1321,] 0.0001537915 0.0001744555 5.437390e-05
[1322,] 0.0001591604 0.0001683922 5.244657e-05
[1323,] 0.0001383216 0.0002389670 7.041076e-05
[1324,] 0.0001369893 0.0002388449 6.839302e-05
[1325,] 0.0001374982 0.0002431202 7.023183e-05
[1326,] 0.0001374761 0.0002437703 7.035847e-05
[1327,] 0.0001385403 0.0002339194 6.923395e-05
[1328,] 0.0001369035 0.0002306105 6.620885e-05
[1329,] 0.0001376827 0.0002334179 6.805334e-05
[1330,] 0.0001385699 0.0001759166 5.158678e-05
[1331,] 0.0001732194 0.0001659649 5.473444e-05
[1332,] 0.0001434950 0.0001731515 4.132912e-05
[1333,] 0.0001731749 0.0001768905 4.867101e-05
[1334,] 0.0001506125 0.0001862952 4.707450e-05
[1335,] 0.0001439288 0.0001743380 4.133956e-05
[1336,] 0.0001729792 0.0001709004 5.954725e-05
[1337,] 0.0001453163 0.0001728619 4.132233e-05
[1338,] 0.0001462703 0.0001724998 4.133954e-05
[1339,] 0.0001413897 0.0001584599 4.449343e-05
[1340,] 0.0001536688 0.0001719408 5.285816e-05
[1341,] 0.0001443148 0.0001733168 4.131787e-05
[1342,] 0.0001407481 0.0001595776 4.393626e-05
[1343,] 0.0001649698 0.0001756193 4.828199e-05
[1344,] 0.0001650719 0.0002098934 8.417223e-05
[1345,] 0.0001509499 0.0001657650 5.198790e-05
[1346,] 0.0005111509 0.0001597736 1.872562e-04
[1347,] 0.0004769949 0.0001589772 1.680759e-04
[1348,] 0.0004953372 0.0001589224 1.738568e-04
[1349,] 0.0001503374 0.0001652584 4.738528e-05
[1350,] 0.0001680256 0.0001683858 5.547034e-05
[1351,] 0.0001680811 0.0001691089 5.584011e-05
[1352,] 0.0002636516 0.0001622247 6.108490e-05
[1353,] 0.0001677626 0.0001743212 5.366301e-05
[1354,] 0.0001682097 0.0001690055 5.598046e-05
[1355,] 0.0001682351 0.0001689575 5.598755e-05
[1356,] 0.0004590287 0.0001826336 2.938531e-04
[1357,] 0.0001534144 0.0001657454 4.683451e-05
[1358,] 0.0001568309 0.0001663923 5.034017e-05
[1359,] 0.0001547105 0.0001660061 4.654764e-05
[1360,] 0.0001583415 0.0001560550 4.955671e-05
[1361,] 0.0001680322 0.0001687754 5.563244e-05
[1362,] 0.0001594425 0.0001561765 5.017080e-05
[1363,] 0.0001595759 0.0001649019 4.926359e-05
[1364,] 0.0001673482 0.0001691802 5.497934e-05
[1365,] 0.0001681725 0.0001690539 5.594221e-05
[1366,] 0.0001538706 0.0001652774 4.726945e-05
[1367,] 0.0001680824 0.0001691257 5.584218e-05
[1368,] 0.0001682063 0.0001706792 5.512005e-05
[1369,] 0.0002060315 0.0001633401 6.582542e-05
[1370,] 0.0001685934 0.0001786860 6.045194e-05
[1371,] 0.0001652865 0.0001978732 7.032533e-05
[1372,] 0.0001656439 0.0001759702 5.887515e-05
[1373,] 0.0004792058 0.0001579068 9.986020e-05
[1374,] 0.0001871658 0.0001612549 6.157599e-05
[1375,] 0.0001798605 0.0001613305 5.961903e-05
[1376,] 0.0001956401 0.0001613282 6.468311e-05
[1377,] 0.0001881197 0.0001613708 6.246055e-05
[1378,] 0.0031722832 0.0001717659 3.257829e-04
[1379,] 0.0002533369 0.0001710508 1.161711e-04
[1380,] 0.0009969875 0.0001591661 1.733627e-04
[1381,] 0.0002384694 0.0001702849 1.068756e-04
[1382,] 0.0001770532 0.0001776122 6.885592e-05
[1383,] 0.0001718935 0.0001811583 6.558103e-05
[1384,] 0.0001881566 0.0001611155 6.114934e-05
[1385,] 0.0001822660 0.0001611218 5.932379e-05
[1386,] 0.0003999713 0.0001590429 1.137003e-04
[1387,] 0.0001898287 0.0001610433 6.125340e-05
[1388,] 0.0001847886 0.0001611339 6.019225e-05
[1389,] 0.0001797905 0.0001611303 5.859068e-05
[1390,] 0.0003744763 0.0001590315 1.060586e-04
[1391,] 0.0001756913 0.0001749445 6.623196e-05
[1392,] 0.0001824192 0.0001611980 5.976687e-05
[1393,] 0.0001902686 0.0001610507 6.136846e-05
[1394,] 0.0001557432 0.0001639860 4.973807e-05
[1395,] 0.0030738194 0.0001723893 3.130045e-04
[1396,] 0.0031550902 0.0001723227 3.203091e-04
[1397,] 0.0001643995 0.0001767062 5.860091e-05
[1398,] 0.0003350257 0.0001715320 1.586707e-04
[1399,] 0.0001670752 0.0001721916 5.501628e-05
[1400,] 0.0001663961 0.0001724855 5.439519e-05
[1401,] 0.0007819596 0.0001542221 1.987633e-04
[1402,] 0.0001674352 0.0001723347 5.496431e-05
[1403,] 0.0002772946 0.0001753278 1.403195e-04
[1404,] 0.0001725072 0.0001799165 6.598259e-05
[1405,] 0.0001617209 0.0001787775 5.190354e-05
[1406,] 0.0001606563 0.0001746808 5.156963e-05
[1407,] 0.0001670372 0.0001723240 5.501818e-05
[1408,] 0.0001676392 0.0001724695 5.494611e-05
[1409,] 0.0009557906 0.0001541939 2.343205e-04
[1410,] 0.0001600942 0.0001757447 5.191234e-05
[1411,] 0.0002979171 0.0001764366 1.553202e-04
[1412,] 0.0004280326 0.0001730477 2.132044e-04
[1413,] 0.0002720671 0.0001765670 1.412123e-04
[1414,] 0.0001682614 0.0001726858 5.498011e-05
[1415,] 0.0001688786 0.0001723604 5.529944e-05
[1416,] 0.0001720685 0.0001595445 5.506076e-05
[1417,] 0.0001656731 0.0001726150 5.471604e-05
[1418,] 0.0004398506 0.0001722573 2.149384e-04
[1419,] 0.0004283952 0.0001716368 2.056197e-04
[1420,] 0.0001538640 0.0001570787 4.652307e-05
[1421,] 0.0004335059 0.0001721998 2.113539e-04
[1422,] 0.0001575812 0.0001564746 4.815907e-05
[1423,] 0.0001679089 0.0001726218 5.493967e-05
[1424,] 0.0004015579 0.0001719010 1.935091e-04
[1425,] 0.0001685025 0.0001723958 5.519450e-05
[1426,] 0.0004063283 0.0001700406 1.860640e-04
[1427,] 0.0004247933 0.0001694187 1.911887e-04
[1428,] 0.0003971174 0.0001697539 1.800893e-04
[1429,] 0.0002981624 0.0001741356 1.475476e-04
[1430,] 0.0001682936 0.0001728438 5.651210e-05
[1431,] 0.0004116449 0.0001705326 1.913241e-04
[1432,] 0.0059452450 0.0001744461 3.577747e-03
[1433,] 0.0001659426 0.0001567197 4.892239e-05
[1434,] 0.0003310987 0.0001759141 1.741426e-04
[1435,] 0.0003287365 0.0001753049 1.705662e-04
[1436,] 0.0003027007 0.0001747625 1.543736e-04
[1437,] 0.0067044627 0.0001707693 3.561817e-03
[1438,] 0.0005380488 0.0001755605 2.897685e-04
[1439,] 0.0003303447 0.0001749875 1.702943e-04
[1440,] 0.0064685695 0.0001693521 3.247941e-03
[1441,] 0.0073023032 0.0001700578 3.779063e-03
[1442,] 0.0001652334 0.0001756707 5.870540e-05
[1443,] 0.0003308932 0.0001742514 1.677903e-04
[1444,] 0.0001783956 0.0001554889 5.216081e-05
[1445,] 0.0001577600 0.0001568414 4.835636e-05
[1446,] 0.0001676259 0.0001845956 5.499095e-05
[1447,] 0.0061805960 0.0001704539 3.240881e-03
[1448,] 0.0003499224 0.0001750712 1.814101e-04
[1449,] 0.0003639212 0.0001750712 1.891545e-04
[1450,] 0.0061363424 0.0001713042 3.321929e-03
[1451,] 0.0003595399 0.0001753772 1.880094e-04
[1452,] 0.0002169799 0.0001692727 9.197585e-05
[1453,] 0.0062025933 0.0001709319 3.313462e-03
[1454,] 0.0001675644 0.0001846055 5.504576e-05
[1455,] 0.0001694162 0.0001803605 5.387093e-05
[1456,] 0.0066004194 0.0001688847 3.249395e-03
[1457,] 0.0001713789 0.0001554733 5.186426e-05
[1458,] 0.0001750890 0.0001751578 6.875640e-05
[1459,] 0.0001668278 0.0001820094 5.500616e-05
[1460,] 0.0001642641 0.0001625314 5.212729e-05
[1461,] 0.0001670346 0.0001814494 5.478525e-05
[1462,] 0.0003668354 0.0001766590 1.975303e-04
[1463,] 0.0003602355 0.0001769418 1.948709e-04
[1464,] 0.0003944867 0.0001747028 2.044463e-04
[1465,] 0.0001663546 0.0001821347 5.534550e-05
[1466,] 0.0004027301 0.0001758513 2.144486e-04
[1467,] 0.0003541645 0.0001771925 1.923243e-04
[1468,] 0.0001736460 0.0001556222 5.072782e-05
[1469,] 0.0051288613 0.0001709827 2.735759e-03
[1470,] 0.0044090180 0.0001815211 3.187338e-03
[1471,] 0.0046105940 0.0001706798 2.426905e-03
[1472,] 0.0052575667 0.0001704218 2.747629e-03
[1473,] 0.0001672064 0.0001798319 5.447901e-05
[1474,] 0.0001699619 0.0001569632 5.413026e-05
[1475,] 0.0001697638 0.0001558160 5.226794e-05
[1476,] 0.0002482464 0.0001725324 1.159774e-04
[1477,] 0.0001717590 0.0001568861 5.437117e-05
[1478,] 0.0001642568 0.0001599293 5.116877e-05
[1479,] 0.0001644212 0.0001758911 5.834621e-05
[1480,] 0.0001630026 0.0001760860 5.731934e-05
[1481,] 0.0002254722 0.0001712136 1.011976e-04
[1482,] 0.0003640093 0.0001776018 1.997000e-04
[1483,] 0.0003560114 0.0001771201 1.930865e-04
[1484,] 0.0001590582 0.0001832880 5.873368e-05
[1485,] 0.0052352333 0.0001734693 3.040209e-03
[1486,] 0.0001672247 0.0001805687 5.455663e-05
[1487,] 0.0001706453 0.0001555332 5.155634e-05
[1488,] 0.0001671022 0.0001806693 5.462799e-05
[1489,] 0.0053162929 0.0001699522 2.728628e-03
[1490,] 0.0003579147 0.0001771112 1.941613e-04
[1491,] 0.0001718224 0.0001554332 5.086864e-05
[1492,] 0.0001888008 0.0001718433 6.182240e-05
[1493,] 0.0057116979 0.0001703063 2.976028e-03
[1494,] 0.0001655102 0.0001874879 5.724516e-05
[1495,] 0.0001658928 0.0001876742 5.669840e-05
[1496,] 0.0001725487 0.0001556331 5.262613e-05
[1497,] 0.0001711884 0.0001556100 5.212265e-05
[1498,] 0.0001709968 0.0001568764 5.410642e-05
[1499,] 0.0001640115 0.0001591741 5.055822e-05
[1500,] 0.0001744068 0.0001571489 5.569005e-05
[1501,] 0.0001577569 0.0001610796 4.973063e-05
[1502,] 0.0001667048 0.0001560204 4.835091e-05
[1503,] 0.0072739793 0.0001674985 3.331607e-03
[1504,] 0.0001576992 0.0001608809 4.952619e-05
[1505,] 0.0001673065 0.0001809116 5.456448e-05
[1506,] 0.0002318629 0.0001664481 8.768579e-05
[1507,] 0.0001655364 0.0001816462 5.582143e-05
[1508,] 0.0003671029 0.0001789391 2.069440e-04
[1509,] 0.0003651336 0.0001768344 1.971902e-04
[1510,] 0.0002616736 0.0001701784 1.148865e-04
[1511,] 0.0050551348 0.0001702407 2.620353e-03
[1512,] 0.0001658745 0.0001889372 5.688632e-05
[1513,] 0.0001578748 0.0001603590 4.951056e-05
[1514,] 0.0002493234 0.0001664086 9.421876e-05
[1515,] 0.0001663561 0.0001886814 5.629957e-05
[1516,] 0.0003760766 0.0001771933 2.050597e-04
[1517,] 0.0001692804 0.0001555592 5.049121e-05
[1518,] 0.0003120857 0.0001836532 1.897697e-04
[1519,] 0.0001666598 0.0001918285 5.671516e-05
[1520,] 0.0060319870 0.0001704423 3.161581e-03
[1521,] 0.0001668796 0.0001919625 5.655167e-05
[1522,] 0.0001667713 0.0001921185 5.667388e-05
[1523,] 0.0001582355 0.0001618723 5.062355e-05
[1524,] 0.0001668182 0.0001917988 5.653934e-05
[1525,] 0.0001667677 0.0001930839 5.686643e-05
[1526,] 0.0001667271 0.0001906706 5.643758e-05
[1527,] 0.0004087909 0.0001775836 2.261117e-04
[1528,] 0.0003635310 0.0001811739 2.135278e-04
[1529,] 0.0001663596 0.0001924669 5.710471e-05
[1530,] 0.0006125422 0.0002458739 8.173552e-04
[1531,] 0.0001670812 0.0001921663 5.643604e-05
[1532,] 0.0004186335 0.0001773986 2.310382e-04
[1533,] 0.0097067727 0.0001691010 4.883927e-03
[1534,] 0.0089697711 0.0001680231 4.302012e-03
[1535,] 0.0083879040 0.0001688765 4.176125e-03
[1536,] 0.0001691769 0.0001791682 5.375897e-05
[1537,] 0.0001693922 0.0001869197 5.460625e-05
[1538,] 0.0001665699 0.0001576448 5.399262e-05
[1539,] 0.0001641189 0.0001575282 5.299409e-05
[1540,] 0.0002861128 0.0001663503 1.080547e-04
[1541,] 0.0006149898 0.0001783879 3.555243e-04
[1542,] 0.0001688833 0.0001783411 5.373262e-05
[1543,] 0.0001694301 0.0001850573 5.434338e-05
[1544,] 0.0001694061 0.0001846330 5.429821e-05
[1545,] 0.0001652565 0.0001575321 5.338542e-05
[1546,] 0.0001634987 0.0001575356 5.277018e-05
[1547,] 0.0001620604 0.0001593827 5.407262e-05
[1548,] 0.0001653256 0.0001666519 4.523071e-05
[1549,] 0.0001688567 0.0001799895 5.391727e-05
[1550,] 0.0001666191 0.0001689413 4.900682e-05
[1551,] 0.0001619706 0.0001683378 4.473266e-05
[1552,] 0.0001601111 0.0001575357 5.158533e-05
[1553,] 0.0001686052 0.0001781489 5.376150e-05
[1554,] 0.0019708444 0.0001681820 9.365047e-04
[1555,] 0.0001621200 0.0001658996 4.486054e-05
[1556,] 0.0023329575 0.0001716911 1.250880e-03
[1557,] 0.0002767409 0.0001782825 1.483892e-04
[1558,] 0.0001634496 0.0001686486 5.300249e-05
[1559,] 0.0038982352 0.0001700461 1.998521e-03
[1560,] 0.0027028195 0.0002425786 4.410358e-03
[1561,] 0.0001591089 0.0001554304 4.733138e-05
[1562,] 0.0014309720 0.0001581210 3.424277e-04
[1563,] 0.0001579411 0.0001644894 5.117219e-05
[1564,] 0.0001580373 0.0001633940 5.093620e-05
[1565,] 0.0021400053 0.0001586415 4.568005e-04
[1566,] 0.0014146029 0.0001580661 3.407006e-04
[1567,] 0.0001539082 0.0001570134 4.535769e-05
[1568,] 0.0002638633 0.0001796469 1.446887e-04
[1569,] 0.0002772525 0.0001799198 1.535725e-04
[1570,] 0.0002687742 0.0001719312 1.230402e-04
[1571,] 0.0025088766 0.0001586124 5.303777e-04
[1572,] 0.0024300170 0.0001588384 5.024280e-04
[1573,] 0.0001678322 0.0001758555 5.921981e-05
[1574,] 0.0001572151 0.0001559118 4.629315e-05
[1575,] 0.0001577749 0.0001567753 4.599824e-05
[1576,] 0.0020830612 0.0001587189 4.423324e-04
[1577,] 0.0013602202 0.0001582526 3.188940e-04
[1578,] 0.0020523870 0.0001588325 4.310213e-04
[1579,] 0.0003875808 0.0001758914 2.026040e-04
[1580,] 0.0020462641 0.0001589103 4.256001e-04
[1581,] 0.0001548846 0.0001565261 4.563991e-05
[1582,] 0.0001563193 0.0001558499 4.619811e-05
[1583,] 0.0001557498 0.0001558460 4.609735e-05
[1584,] 0.0015471934 0.0001593741 3.181828e-04
[1585,] 0.0003771568 0.0001762435 1.984353e-04
[1586,] 0.0007679266 0.0001728343 4.311986e-04
[1587,] 0.0004017386 0.0001748581 2.051556e-04
[1588,] 0.0001549853 0.0001568763 4.553765e-05
[1589,] 0.0001678245 0.0001756463 5.902847e-05
[1590,] 0.0001697279 0.0001797836 5.366980e-05
[1591,] 0.0018450547 0.0001755383 1.133085e-03
[1592,] 0.0019009871 0.0001755282 1.168244e-03
[1593,] 0.0020077483 0.0001744756 1.206146e-03
[1594,] 0.0050090060 0.0001672508 2.314947e-03
[1595,] 0.0001694875 0.0001801227 5.374868e-05
[1596,] 0.0001580630 0.0001646756 5.139996e-05
[1597,] 0.0020059527 0.0001662265 9.657600e-04
[1598,] 0.0001558445 0.0001567880 4.569147e-05
[1599,] 0.0002856729 0.0001730679 1.364034e-04
[1600,] 0.0014978346 0.0001589109 3.209994e-04
[1601,] 0.0001688445 0.0001797836 5.385788e-05
[1602,] 0.0031985691 0.0001674705 1.471377e-03
[1603,] 0.0001550917 0.0001570781 4.549976e-05
[1604,] 0.0002939668 0.0001736343 1.426788e-04
[1605,] 0.0001553481 0.0001567209 4.565420e-05
[1606,] 0.0001688532 0.0001800886 5.388105e-05
[1607,] 0.0001684477 0.0001772701 5.369044e-05
[1608,] 0.0001560719 0.0001568594 4.570035e-05
[1609,] 0.0016132259 0.0001587068 3.495206e-04
[1610,] 0.0015486093 0.0001586633 3.382138e-04
[1611,] 0.0017927142 0.0002004366 1.708931e-03
[1612,] 0.0017544570 0.0002008763 1.680067e-03
[1613,] 0.0002984241 0.0001734680 1.443578e-04
[1614,] 0.0018710162 0.0002033035 1.863562e-03
[1615,] 0.0001676148 0.0001768671 5.940560e-05
[1616,] 0.0045503755 0.0001706595 2.395168e-03
[1617,] 0.0004227382 0.0001699119 1.853935e-04
[1618,] 0.0001703581 0.0001813167 5.362067e-05
[1619,] 0.0001582676 0.0001642929 5.149895e-05
[1620,] 0.0001663627 0.0001684508 5.398038e-05
[1621,] 0.0045304051 0.0001736092 2.635807e-03
[1622,] 0.0001707634 0.0001797455 5.341549e-05
[1623,] 0.0025948962 0.0001753451 1.601751e-03
[1624,] 0.0001719393 0.0001717119 5.633353e-05
[1625,] 0.0001698281 0.0001782367 5.350623e-05
[1626,] 0.0001667232 0.0001686180 5.449478e-05
[1627,] 0.0043516839 0.0001715283 2.360879e-03
[1628,] 0.0001664740 0.0001754086 5.753327e-05
[1629,] 0.0001687488 0.0001750932 5.342826e-05
[1630,] 0.0001708791 0.0001807833 5.349234e-05
[1631,] 0.0020225680 0.0001582433 4.567816e-04
[1632,] 0.0026067747 0.0001675210 1.306750e-03
[1633,] 0.0020033787 0.0001576921 5.278987e-04
[1634,] 0.0019987211 0.0001576127 4.981387e-04
[1635,] 0.0001575890 0.0001736597 5.211343e-05
[1636,] 0.0003896620 0.0001686761 1.627433e-04
[1637,] 0.0063898124 0.0001662089 2.812954e-03
[1638,] 0.0060264842 0.0001667581 2.725948e-03
[1639,] 0.0003943234 0.0001688773 1.660512e-04
[1640,] 0.0003967241 0.0001685825 1.651555e-04
[1641,] 0.0001707986 0.0001810304 5.346761e-05
[1642,] 0.0001710299 0.0001808768 5.341910e-05
[1643,] 0.0001711538 0.0001745559 5.288818e-05
[1644,] 0.0047533365 0.0001701218 2.453903e-03
[1645,] 0.0004057669 0.0001618407 1.429127e-04
[1646,] 0.0001686034 0.0001775089 5.363380e-05
[1647,] 0.0003649464 0.0001732489 1.776399e-04
[1648,] 0.0069080715 0.0001688046 3.403566e-03
[1649,] 0.0007085456 0.0001705741 2.880526e-04
[1650,] 0.0058338292 0.0001689622 2.887460e-03
[1651,] 0.0001675000 0.0001765252 5.920399e-05
[1652,] 0.0001705384 0.0001809590 5.350397e-05
[1653,] 0.0001704765 0.0001810634 5.352344e-05
[1654,] 0.0001705771 0.0001808791 5.349009e-05
[1655,] 0.0001706850 0.0001809565 5.347937e-05
[1656,] 0.0001702965 0.0001804821 5.349807e-05
[1657,] 0.0001710339 0.0001810241 5.343092e-05
[1658,] 0.0034360431 0.0001582043 7.711550e-04
[1659,] 0.0001696547 0.0001789531 5.354063e-05
[1660,] 0.0001643270 0.0001750753 5.780525e-05
[1661,] 0.0066882806 0.0001682094 3.208779e-03
[1662,] 0.0001660236 0.0001691691 5.425069e-05
[1663,] 0.0003555469 0.0001729568 1.714183e-04
[1664,] 0.0001711854 0.0001742809 5.288006e-05
[1665,] 0.0001610528 0.0001561291 4.704053e-05
[1666,] 0.0001709249 0.0001811602 5.346134e-05
[1667,] 0.0001628241 0.0001703035 5.043458e-05
[1668,] 0.0001707062 0.0001809548 5.347694e-05
[1669,] 0.0001703509 0.0001808566 5.352551e-05
[1670,] 0.0001707274 0.0001812638 5.350150e-05
[1671,] 0.0001715986 0.0001743890 5.286789e-05
[1672,] 0.0001707691 0.0001810082 5.347099e-05
[1673,] 0.0063672953 0.0001683497 3.072850e-03
[1674,] 0.0003493483 0.0001715263 1.623752e-04
[1675,] 0.0001580599 0.0001614057 5.027489e-05
[1676,] 0.0001698813 0.0001804647 5.357349e-05
[1677,] 0.0001701985 0.0001812726 5.358481e-05
[1678,] 0.0004278619 0.0001690307 1.816258e-04
[1679,] 0.0004376484 0.0001690786 1.862742e-04
[1680,] 0.0001706215 0.0001805697 5.345347e-05
[1681,] 0.0052759878 0.0001703467 2.750600e-03
[1682,] 0.0001704338 0.0001805689 5.348492e-05
[1683,] 0.0020953016 0.0001577670 5.611476e-04
[1684,] 0.0003743215 0.0001692522 1.596120e-04
[1685,] 0.0001672700 0.0001743485 5.789831e-05
[1686,] 0.0048808188 0.0001714982 2.650477e-03
[1687,] 0.0065098289 0.0001755168 4.074855e-03
[1688,] 0.0001577071 0.0001662297 5.105443e-05
[1689,] 0.0001683113 0.0001759433 5.352952e-05
[1690,] 0.0001657248 0.0001726114 5.419181e-05
[1691,] 0.0001702875 0.0001811471 5.356693e-05
[1692,] 0.0001585330 0.0001864385 5.877621e-05
[1693,] 0.0004140098 0.0001739654 1.895190e-04
[1694,] 0.0001588012 0.0001664438 4.754948e-05
[1695,] 0.0003991634 0.0001733792 1.783699e-04
[1696,] 0.0001705585 0.0001810465 5.351037e-05
[1697,] 0.0004380879 0.0001696442 1.904281e-04
[1698,] 0.0001555832 0.0001980860 5.097689e-05
[1699,] 0.0001699454 0.0001812143 5.364211e-05
[1700,] 0.0003853843 0.0001736058 1.734216e-04
[1701,] 0.0001577557 0.0001676320 4.699739e-05
[1702,] 0.0003228111 0.0001731083 1.412245e-04
[1703,] 0.0001447170 0.0001636241 4.606710e-05
[1704,] 0.0001474213 0.0001668039 4.599927e-05
[1705,] 0.0001470236 0.0001670947 4.592760e-05
[1706,] 0.0001479966 0.0001840540 4.602743e-05
[1707,] 0.0002202962 0.0001655462 8.020035e-05
[1708,] 0.0003481627 0.0001730581 1.525298e-04
[1709,] 0.0001622680 0.0001753870 5.647700e-05
[1710,] 0.0001464954 0.0001700858 5.232473e-05
[1711,] 0.0001557008 0.0001547161 4.692465e-05
[1712,] 0.0001464069 0.0001767788 5.466797e-05
[1713,] 0.0003027174 0.0001709771 1.306013e-04
[1714,] 0.0001481190 0.0001712344 5.395591e-05
[1715,] 0.0001634218 0.0001762060 5.794638e-05
[1716,] 0.0001659678 0.0001794213 5.811354e-05
[1717,] 0.0001468811 0.0001754219 5.458711e-05
[1718,] 0.0001469136 0.0001755228 5.465212e-05
[1719,] 0.0002926037 0.0001714569 1.281136e-04
[1720,] 0.0001660862 0.0001787414 5.463210e-05
[1721,] 0.0001519998 0.0001740732 5.793409e-05
[1722,] 0.0001479982 0.0001705010 5.357498e-05
[1723,] 0.0011162403 0.0001688934 1.407434e-04
[1724,] 0.0001512140 0.0001649884 4.939931e-05
[1725,] 0.0004496580 0.0001633893 1.356466e-04
[1726,] 0.0001473112 0.0001711937 5.336152e-05
[1727,] 0.0001637289 0.0001762627 5.799903e-05
[1728,] 0.0006548717 0.0001645212 2.845802e-04
[1729,] 0.0001624813 0.0001752988 5.656277e-05
[1730,] 0.0001473906 0.0001627117 4.984852e-05
[1731,] 0.0001659547 0.0001770307 5.727619e-05
[1732,] 0.0003412881 0.0001662652 1.165981e-04
[1733,] 0.0001541931 0.0001920877 5.870113e-05
[1734,] 0.0001524801 0.0001737314 4.813724e-05
[1735,] 0.0007058166 0.0001629463 2.909552e-04
[1736,] 0.0001446141 0.0001585378 4.730782e-05
[1737,] 0.0001545860 0.0001919936 5.937185e-05
[1738,] 0.0001641641 0.0001762732 5.828265e-05
[1739,] 0.0001661662 0.0001777368 5.790793e-05
[1740,] 0.0001660158 0.0001792945 5.815534e-05
[1741,] 0.0001662675 0.0001778991 5.811186e-05
[1742,] 0.0003251499 0.0001659763 1.434548e-04
[1743,] 0.0001664150 0.0001773274 5.812630e-05
[1744,] 0.0001661726 0.0001784519 5.816423e-05
[1745,] 0.0001679635 0.0001728955 5.815036e-05
[1746,] 0.0001387496 0.0001577172 4.476346e-05
[1747,] 0.0001704340 0.0001668197 5.928105e-05
[1748,] 0.0001606644 0.0001738247 5.250304e-05
[1749,] 0.0001639884 0.0001625270 5.730432e-05
[1750,] 0.0001604399 0.0001787490 5.453163e-05
[1751,] 0.0001864397 0.0001718010 6.148141e-05
[1752,] 0.0001933644 0.0001547603 5.723536e-05
[1753,] 0.0001969088 0.0001569889 6.468245e-05
[1754,] 0.0001484363 0.0001650071 5.002561e-05
[1755,] 0.0001769087 0.0001697006 5.847907e-05
[1756,] 0.0001475203 0.0001702168 4.572019e-05
[1757,] 0.0001615828 0.0001625492 5.006415e-05
[1758,] 0.0001482810 0.0001725428 4.562397e-05
[1759,] 0.0001617182 0.0001730031 5.352831e-05
[1760,] 0.0001322568 0.0001741574 4.601792e-05
[1761,] 0.0001685224 0.0001591150 5.616023e-05
[1762,] 0.0001501244 0.0001759223 4.426486e-05
[1763,] 0.0001355201 0.0001683264 4.679858e-05
[1764,] 0.0002174555 0.0001605511 6.097526e-05
[1765,] 0.0001335487 0.0001706499 4.661315e-05
[1766,] 0.0001472601 0.0001756537 4.416526e-05
[1767,] 0.0001534789 0.0001600453 4.879525e-05
[1768,] 0.0001387026 0.0001651763 4.863701e-05
[1769,] 0.0001796084 0.0001584577 5.852608e-05
[1770,] 0.0001876386 0.0001718200 6.191075e-05
[1771,] 0.0001630889 0.0001631144 5.039686e-05
[1772,] 0.0001886424 0.0001549566 5.726447e-05
[1773,] 0.0001821818 0.0001652684 5.920540e-05
[1774,] 0.0001618113 0.0001738508 5.366659e-05
[1775,] 0.0001942920 0.0001548104 5.713517e-05
[1776,] 0.0001644237 0.0001754055 5.505892e-05
[1777,] 0.0001440580 0.0001776127 4.471164e-05
[1778,] 0.0001391136 0.0001783482 4.758557e-05
[1779,] 0.0001803690 0.0001725017 6.090443e-05
[1780,] 0.0001622415 0.0001740898 5.352678e-05
[1781,] 0.0001997811 0.0001548544 5.941627e-05
[1782,] 0.0001925353 0.0001591656 5.681957e-05
[1783,] 0.0001608947 0.0001643378 4.951028e-05
[1784,] 0.0001330747 0.0001743719 4.729218e-05
[1785,] 0.0001606228 0.0001642562 4.949670e-05
[1786,] 0.0002481507 0.0001628600 7.872477e-05
[1787,] 0.0001604621 0.0001633671 4.938765e-05
[1788,] 0.0001318771 0.0001856624 4.558711e-05
[1789,] 0.0001320659 0.0001823023 4.445438e-05
[1790,] 0.0001463904 0.0001739820 4.388456e-05
[1791,] 0.0001733432 0.0001721270 5.841600e-05
[1792,] 0.0001427669 0.0001717135 4.402702e-05
[1793,] 0.0001904296 0.0001720355 5.873232e-05
[1794,] 0.0001809689 0.0001654625 5.918707e-05
[1795,] 0.0001672503 0.0001665324 4.925498e-05
[1796,] 0.0001802646 0.0001657218 5.932477e-05
[1797,] 0.0001655606 0.0001668696 4.895851e-05
[1798,] 0.0001651432 0.0001664940 4.898809e-05
[1799,] 0.0001611696 0.0001660538 5.171940e-05
[1800,] 0.0001640896 0.0001666976 4.880894e-05
[1801,] 0.0001645750 0.0001667810 4.885033e-05
[1802,] 0.0001934657 0.0001710295 6.061327e-05
[1803,] 0.0001924627 0.0001718040 5.950875e-05
[1804,] 0.0001624371 0.0001668351 4.830566e-05
[1805,] 0.0001879620 0.0001727150 6.354825e-05
[1806,] 0.0001410477 0.0001703677 4.493985e-05
[1807,] 0.0001615857 0.0001736128 5.382642e-05
[1808,] 0.0001463798 0.0001670159 5.170609e-05
[1809,] 0.0001323809 0.0001614736 4.290239e-05
[1810,] 0.0001718679 0.0001726194 5.761985e-05
[1811,] 0.0001811150 0.0001571234 5.424278e-05
[1812,] 0.0001406507 0.0001703061 4.492805e-05
[1813,] 0.0001642018 0.0001635579 5.176443e-05
[1814,] 0.0001601233 0.0001621650 5.032408e-05
[1815,] 0.0001548590 0.0001608884 4.803114e-05
[1816,] 0.0001940481 0.0001614092 5.444105e-05
[1817,] 0.0001772538 0.0001611904 6.254399e-05
[1818,] 0.0001538753 0.0001608296 4.786617e-05
[1819,] 0.0001826138 0.0001571138 5.420386e-05
[1820,] 0.0002433401 0.0001609601 6.504081e-05
[1821,] 0.0001843467 0.0001652491 5.996604e-05
[1822,] 0.0001713213 0.0001726202 5.742531e-05
[1823,] 0.0001596879 0.0001740454 5.444879e-05
[1824,] 0.0001431997 0.0001721756 4.401838e-05
[1825,] 0.0001447971 0.0001662732 4.400789e-05
[1826,] 0.0001440457 0.0001772533 5.678821e-05
[1827,] 0.0001847626 0.0001656298 6.087189e-05
[1828,] 0.0001410614 0.0001715083 4.489310e-05
[1829,] 0.0001702639 0.0001710762 5.459358e-05
[1830,] 0.0001733251 0.0001665927 5.484902e-05
[1831,] 0.0001615708 0.0001741298 5.383579e-05
[1832,] 0.0002200640 0.0001557915 6.687359e-05
[1833,] 0.0001389851 0.0001960977 4.720068e-05
[1834,] 0.0001402654 0.0001701486 4.496455e-05
[1835,] 0.0001383838 0.0001890602 5.629055e-05
[1836,] 0.0001378262 0.0001889349 5.572208e-05
[1837,] 0.0001656545 0.0001722013 5.448743e-05
[1838,] 0.0001318146 0.0001927396 4.874367e-05
[1839,] 0.0001344506 0.0001904113 5.255664e-05
[1840,] 0.0001630268 0.0001615444 5.090832e-05
[1841,] 0.0001732604 0.0001715748 5.795641e-05
[1842,] 0.0001402692 0.0002007392 6.151438e-05
[1843,] 0.0001494181 0.0002112311 7.448989e-05
[1844,] 0.0001415998 0.0001752184 4.916524e-05
[1845,] 0.0001479393 0.0001547860 4.543630e-05
[1846,] 0.0001483536 0.0001684424 5.204892e-05
[1847,] 0.0001597656 0.0001669742 5.152360e-05
[1848,] 0.0001510991 0.0001784293 5.364888e-05
[1849,] 0.0001462446 0.0001753744 5.300698e-05
[1850,] 0.0001322224 0.0001774369 4.702442e-05
[1851,] 0.0001368571 0.0001628035 4.641593e-05
[1852,] 0.0001633650 0.0001728830 5.471643e-05
[1853,] 0.0001364887 0.0001835950 4.643687e-05
[1854,] 0.0001744512 0.0001823484 7.981022e-05
[1855,] 0.0001800633 0.0001719608 5.666761e-05
[1856,] 0.0001775062 0.0001742091 6.454844e-05
[1857,] 0.0002160533 0.0001607358 7.902479e-05
[1858,] 0.0002022364 0.0001678391 8.020756e-05
[1859,] 0.0002164503 0.0001626237 7.901521e-05
[1860,] 0.0002396993 0.0001647572 9.234071e-05
[1861,] 0.0002181976 0.0001629083 8.020723e-05
[1862,] 0.0001782894 0.0001709127 5.684661e-05
[1863,] 0.0002130731 0.0001633345 7.928552e-05
[1864,] 0.0002441574 0.0001734781 1.119873e-04
[1865,] 0.0002176063 0.0001629630 8.006833e-05
[1866,] 0.0002407129 0.0001646339 9.253272e-05
[1867,] 0.0001800631 0.0001723587 5.643833e-05
[1868,] 0.0002136042 0.0001616879 7.676532e-05
[1869,] 0.0002206060 0.0001622655 8.052212e-05
[1870,] 0.0001764648 0.0001665374 5.533095e-05
[1871,] 0.0002179260 0.0001635001 8.111591e-05
[1872,] 0.0002424459 0.0001639826 9.197659e-05
[1873,] 0.0002107289 0.0001682920 7.671017e-05
[1874,] 0.0002411627 0.0001642026 9.186759e-05
[1875,] 0.0001651040 0.0001726462 5.462973e-05
[1876,] 0.0002363200 0.0001628157 8.709238e-05
[1877,] 0.0002087530 0.0001684150 7.615634e-05
[1878,] 0.0002410099 0.0001614713 8.621157e-05
[1879,] 0.0002143482 0.0001627881 7.845577e-05
[1880,] 0.0002200969 0.0001636695 8.228472e-05
[1881,] 0.0002157206 0.0001633033 7.987455e-05
[1882,] 0.0002197067 0.0001630304 8.101939e-05
[1883,] 0.0001995920 0.0001742443 7.906488e-05
[1884,] 0.0002115307 0.0001681078 7.664078e-05
[1885,] 0.0002179489 0.0001656176 8.452647e-05
[1886,] 0.0001692630 0.0001726833 5.681279e-05
[1887,] 0.0002447685 0.0001652941 9.554264e-05
[1888,] 0.0002116931 0.0001648386 8.061453e-05
[1889,] 0.0002493768 0.0001702389 9.818133e-05
[1890,] 0.0001693817 0.0001623904 5.288569e-05
[1891,] 0.0001775868 0.0001665393 5.557254e-05
[1892,] 0.0004965207 0.0001956990 3.451028e-04
[1893,] 0.0001754359 0.0001717606 5.807586e-05
[1894,] 0.0001666818 0.0001658424 5.582002e-05
[1895,] 0.0002419640 0.0001718036 9.857458e-05
[1896,] 0.0001991283 0.0001647933 7.589037e-05
[1897,] 0.0002722997 0.0001716860 1.121572e-04
[1898,] 0.0002057728 0.0001647580 7.876782e-05
[1899,] 0.0002185171 0.0001688563 8.108226e-05
[1900,] 0.0002076094 0.0001655232 8.062811e-05
[1901,] 0.0002184544 0.0001688660 8.107865e-05
[1902,] 0.0002087724 0.0001649006 8.027744e-05
[1903,] 0.0002073850 0.0001653812 8.033585e-05
[1904,] 0.0001622696 0.0001611566 5.049261e-05
[1905,] 0.0002072289 0.0001652197 8.003598e-05
[1906,] 0.0001451806 0.0001706687 4.788736e-05
[1907,] 0.0001801275 0.0001662805 5.687502e-05
[1908,] 0.0002107851 0.0001641643 8.008271e-05
[1909,] 0.0002095653 0.0001649727 8.072280e-05
[1910,] 0.0001758484 0.0001662541 5.893879e-05
[1911,] 0.0001757231 0.0001660991 5.872582e-05
[1912,] 0.0001793568 0.0001660974 6.036986e-05
[1913,] 0.0002689236 0.0001730187 1.248477e-04
[1914,] 0.0001752311 0.0001660903 5.849535e-05
[1915,] 0.0002893124 0.0001623386 1.114583e-04
[1916,] 0.0003676037 0.0001706923 1.698262e-04
[1917,] 0.0001806263 0.0001707414 5.761916e-05
[1918,] 0.0002164523 0.0001693240 8.117630e-05
[1919,] 0.0001791127 0.0001662657 5.667446e-05
[1920,] 0.0001649813 0.0001733305 5.474889e-05
[1921,] 0.0001575483 0.0001557356 4.896162e-05
[1922,] 0.0002141766 0.0001687463 7.906082e-05
[1923,] 0.0002570997 0.0001595500 9.278549e-05
[1924,] 0.0002571223 0.0001595497 9.279329e-05
[1925,] 0.0002109577 0.0001676712 7.913512e-05
[1926,] 0.0002924544 0.0001560082 9.362254e-05
[1927,] 0.0002120048 0.0001684239 8.081991e-05
[1928,] 0.0002907524 0.0001564832 9.508433e-05
[1929,] 0.0001634330 0.0001665447 5.386874e-05
[1930,] 0.0002932922 0.0001570644 9.807234e-05
[1931,] 0.0003085504 0.0001564324 1.003845e-04
[1932,] 0.0003104620 0.0001555320 9.657757e-05
[1933,] 0.0001788384 0.0001704562 5.636060e-05
[1934,] 0.0001653225 0.0001737774 5.467970e-05
[1935,] 0.0001653374 0.0001737826 5.467666e-05
[1936,] 0.0001653186 0.0001737780 5.467949e-05
[1937,] 0.0002923199 0.0001563084 9.485427e-05
[1938,] 0.0002410847 0.0001554234 7.524304e-05
[1939,] 0.0002438166 0.0001559791 7.810716e-05
[1940,] 0.0002354935 0.0001722080 1.054899e-04
[1941,] 0.0002355788 0.0001735132 1.073860e-04
[1942,] 0.0002185426 0.0001709751 8.507922e-05
[1943,] 0.0002280058 0.0001725948 1.019958e-04
[1944,] 0.0001842588 0.0001698445 5.865865e-05
[1945,] 0.0001840677 0.0001698399 5.861816e-05
[1946,] 0.0002339056 0.0001673212 9.621419e-05
[1947,] 0.0002471020 0.0001656712 1.008053e-04
[1948,] 0.0002480942 0.0001717946 1.039831e-04
[1949,] 0.0001890539 0.0001698253 6.114751e-05
[1950,] 0.0003948535 0.0001602996 1.464705e-04
[1951,] 0.0003999356 0.0001596863 1.456341e-04
[1952,] 0.0001558248 0.0001598764 4.760677e-05
[1953,] 0.0001558142 0.0001599196 4.760626e-05
[1954,] 0.0003970586 0.0001601274 1.465322e-04
[1955,] 0.0001710037 0.0001692993 6.013803e-05
[1956,] 0.0001529899 0.0001644871 4.896666e-05
[1957,] 0.0002733789 0.0002339525 2.316950e-04
[1958,] 0.0002747656 0.0002359747 2.369403e-04
[1959,] 0.0002533669 0.0002291942 1.995879e-04
[1960,] 0.0001632994 0.0001716929 5.429939e-05
[1961,] 0.0001872273 0.0001699501 5.914172e-05
[1962,] 0.0001686595 0.0001858094 6.760964e-05
[1963,] 0.0001874124 0.0001707915 6.188635e-05
[1964,] 0.0002646992 0.0002273129 2.100791e-04
[1965,] 0.0002818475 0.0001589283 9.939869e-05
[1966,] 0.0001882928 0.0001695712 5.899616e-05
[1967,] 0.0002809027 0.0001592293 9.993024e-05
[1968,] 0.0002608892 0.0002224596 1.980088e-04
[1969,] 0.0001877815 0.0001694046 5.885914e-05
[1970,] 0.0001874820 0.0001704983 6.032832e-05
[1971,] 0.0002595363 0.0002229357 1.972420e-04
[1972,] 0.0001454531 0.0001709276 4.807887e-05
[1973,] 0.0001818239 0.0001678033 6.126314e-05
[1974,] 0.0001863660 0.0001722749 6.623564e-05
[1975,] 0.0005330664 0.0001989684 3.746718e-04
[1976,] 0.0004838069 0.0001894029 3.103735e-04
[1977,] 0.0011028347 0.0001871918 4.290466e-04
[1978,] 0.0011066536 0.0001876768 4.329630e-04
[1979,] 0.0001880854 0.0001674811 6.828272e-05
[1980,] 0.0002171691 0.0001708322 8.231799e-05
[1981,] 0.0002395932 0.0001863828 1.201646e-04
[1982,] 0.0044201833 0.0001683742 6.025793e-04
[1983,] 0.0001508935 0.0001814916 5.377153e-05
[1984,] 0.0001630258 0.0001615885 5.226696e-05
[1985,] 0.0002213371 0.0001633850 6.240937e-05
[1986,] 0.0001690564 0.0001641869 5.731760e-05
[1987,] 0.0001746268 0.0001659246 6.252989e-05
[1988,] 0.0001695592 0.0001584567 5.530669e-05
[1989,] 0.0003135086 0.0001655284 7.916467e-05
[1990,] 0.0001586754 0.0001715970 5.219748e-05
[1991,] 0.0005527635 0.0001758398 3.213054e-04
[1992,] 0.0004054578 0.0001771058 2.457841e-04
[1993,] 0.0001487322 0.0001761919 4.949245e-05
[1994,] 0.0002334113 0.0001595561 6.662437e-05
[1995,] 0.0001443504 0.0001564605 4.486132e-05
[1996,] 0.0001371033 0.0001578471 4.179785e-05
[1997,] 0.0001655787 0.0001656832 5.324845e-05
[1998,] 0.0001515820 0.0001616483 5.242140e-05
[1999,] 0.0001769049 0.0001712911 6.080309e-05
[2000,] 0.0001810698 0.0001723013 5.732600e-05
[2001,] 0.0005354636 0.0001669550 1.419125e-04
[2002,] 0.0006394769 0.0001668109 1.582576e-04
[2003,] 0.0001547880 0.0001754272 5.433714e-05
[2004,] 0.0001546990 0.0001766255 5.470442e-05
[2005,] 0.0001617585 0.0001597694 5.261219e-05
[2006,] 0.0006581246 0.0001668871 1.674482e-04
[2007,] 0.0003517322 0.0001819613 1.391010e-04
[2008,] 0.0006105774 0.0001725927 2.639711e-04
[2009,] 0.0001494084 0.0001751201 5.061934e-05
[2010,] 0.0006117774 0.0001669349 1.587470e-04
[2011,] 0.0001637189 0.0001788596 6.619294e-05
[2012,] 0.0005695885 0.0001726586 2.474527e-04
[2013,] 0.0001439744 0.0001664855 4.650617e-05
[2014,] 0.0001769969 0.0001639658 5.243629e-05
[2015,] 0.0003531138 0.0001799297 1.346890e-04
[2016,] 0.0004693555 0.0001837966 1.614875e-04
[2017,] 0.0001498101 0.0001841784 6.350569e-05
[2018,] 0.0001476429 0.0001651172 5.296284e-05
[2019,] 0.0001469491 0.0001648386 5.245922e-05
[2020,] 0.0001732386 0.0001650743 5.460170e-05
[2021,] 0.0002593430 0.0001881186 1.382392e-04
[2022,] 0.0001499090 0.0001775260 5.188852e-05
[2023,] 0.0008220587 0.0001667393 1.899419e-04
[2024,] 0.0002012443 0.0001671604 7.281913e-05
[2025,] 0.0001731391 0.0001650905 5.455269e-05
[2026,] 0.0001860737 0.0001719289 6.226553e-05
[2027,] 0.0008679400 0.0001667441 1.986693e-04
[2028,] 0.0008392602 0.0001667361 1.918238e-04
[2029,] 0.0001547260 0.0001631958 5.462042e-05
[2030,] 0.0008492014 0.0001667481 1.959865e-04
[2031,] 0.0001401672 0.0001595410 4.612297e-05
[2032,] 0.0008119106 0.0001667129 1.779479e-04
[2033,] 0.0007572684 0.0001667121 1.707463e-04
[2034,] 0.0008264570 0.0001667625 1.934138e-04
[2035,] 0.0001554239 0.0001641839 5.556664e-05
[2036,] 0.0001524685 0.0001708065 5.726177e-05
[2037,] 0.0001637568 0.0001654785 5.225618e-05
[2038,] 0.0001560353 0.0001803291 6.430281e-05
[2039,] 0.0001496245 0.0001738672 5.076415e-05
[2040,] 0.0001749601 0.0001795912 7.742059e-05
[2041,] 0.0001502726 0.0001713806 4.867477e-05
[2042,] 0.0001529770 0.0001908312 6.734813e-05
[2043,] 0.0001594250 0.0002003529 7.748049e-05
[2044,] 0.0001416466 0.0002079319 6.127866e-05
[2045,] 0.0002488331 0.0001948061 1.417658e-04
[2046,] 0.0001434480 0.0002060766 6.315243e-05
[2047,] 0.0001727808 0.0001868194 6.713408e-05
[2048,] 0.0009172894 0.0001669405 1.455726e-04
[2049,] 0.0001504951 0.0002068991 7.161594e-05
[2050,] 0.0001505868 0.0002029504 7.008733e-05
[2051,] 0.0001518169 0.0002063974 7.282579e-05
[2052,] 0.0002561850 0.0001774252 1.158467e-04
[2053,] 0.0001592990 0.0001596802 4.943985e-05
[2054,] 0.0003233128 0.0001779733 1.961081e-04
[2055,] 0.0001690943 0.0002030092 8.674611e-05
[2056,] 0.0001543984 0.0001673606 4.854992e-05
[2057,] 0.0001412631 0.0001906902 5.861386e-05
[2058,] 0.0001327728 0.0001674301 4.485911e-05
[2059,] 0.0002587015 0.0001786011 1.195645e-04
[2060,] 0.0001672215 0.0001908929 7.814176e-05
[2061,] 0.0001546205 0.0001664502 4.827549e-05
[2062,] 0.0002584533 0.0001794465 1.210945e-04
[2063,] 0.0001710239 0.0001946217 8.357427e-05
[2064,] 0.0002571173 0.0001791184 1.196397e-04
[2065,] 0.0001703973 0.0001918094 8.132507e-05
[2066,] 0.0002374040 0.0001722246 8.261145e-05
[2067,] 0.0001870009 0.0002092073 1.076042e-04
[2068,] 0.0001715558 0.0001887416 8.033105e-05
[2069,] 0.0001433416 0.0002127413 6.768829e-05
[2070,] 0.0001503571 0.0001743647 5.129943e-05
[2071,] 0.0002209801 0.0001650315 6.503822e-05
[2072,] 0.0002057222 0.0001581614 6.444261e-05
[2073,] 0.0001701377 0.0001746381 5.766778e-05
[2074,] 0.0003007120 0.0002517870 2.853462e-04
[2075,] 0.0001701747 0.0001747223 5.778709e-05
[2076,] 0.0001701290 0.0001742952 5.752330e-05
[2077,] 0.0002931189 0.0002434600 2.726789e-04
[2078,] 0.0002736129 0.0002234430 2.145435e-04
[2079,] 0.0002730453 0.0001825880 1.362606e-04
[2080,] 0.0001691043 0.0001665828 5.764048e-05
[2081,] 0.0001422969 0.0001964455 6.143011e-05
[2082,] 0.0001649704 0.0001800733 6.313753e-05
[2083,] 0.0003033622 0.0002045828 1.931211e-04
[2084,] 0.0002844158 0.0002044849 1.867083e-04
[2085,] 0.0001978524 0.0001570812 5.371456e-05
[2086,] 0.0001649442 0.0001735697 5.384830e-05
[2087,] 0.0001336414 0.0001717634 4.679259e-05
[2088,] 0.0001697440 0.0001683569 5.485809e-05
[2089,] 0.0002701056 0.0002247909 2.128252e-04
[2090,] 0.0001326443 0.0001741228 4.623625e-05
[2091,] 0.0003029164 0.0002047346 1.932925e-04
[2092,] 0.0002862125 0.0002355681 2.521066e-04
[2093,] 0.0001701072 0.0001774882 5.851382e-05
[2094,] 0.0002219601 0.0001659036 6.673084e-05
[2095,] 0.0001680360 0.0001678329 5.783350e-05
[2096,] 0.0002698639 0.0001826536 1.343992e-04
[2097,] 0.0002893766 0.0002037524 1.868332e-04
[2098,] 0.0002233238 0.0001663540 6.750610e-05
[2099,] 0.0001700483 0.0001726024 5.669967e-05
[2100,] 0.0002798605 0.0002060157 1.880393e-04
[2101,] 0.0001697807 0.0001678044 5.452565e-05
[2102,] 0.0001400791 0.0001808528 4.752300e-05
[2103,] 0.0001698475 0.0001683536 5.461998e-05
[2104,] 0.0001697809 0.0001675592 5.446203e-05
[2105,] 0.0001690140 0.0001737724 5.435679e-05
[2106,] 0.0002213998 0.0001654166 6.591803e-05
[2107,] 0.0003491734 0.0002100360 2.217932e-04
[2108,] 0.0003449786 0.0002092916 2.187592e-04
[2109,] 0.0001352289 0.0001850249 5.170852e-05
[2110,] 0.0001674735 0.0001686348 5.797294e-05
[2111,] 0.0003370955 0.0002111704 2.201909e-04
[2112,] 0.0003707175 0.0002104576 2.295615e-04
[2113,] 0.0002182740 0.0001700058 9.163081e-05
[2114,] 0.0001698812 0.0001682821 5.452011e-05
[2115,] 0.0003503269 0.0002147788 2.325119e-04
[2116,] 0.0003661928 0.0002106477 2.285439e-04
[2117,] 0.0003379039 0.0001733587 1.418236e-04
[2118,] 0.0001382641 0.0001600885 4.464589e-05
[2119,] 0.0003953091 0.0001996995 2.119922e-04
[2120,] 0.0002692645 0.0001551485 7.579851e-05
[2121,] 0.0001365307 0.0001777733 5.101886e-05
[2122,] 0.0003156192 0.0002146086 2.200254e-04
[2123,] 0.0003438455 0.0001688469 1.297143e-04
[2124,] 0.0001531304 0.0002098446 7.677848e-05
[2125,] 0.0001645897 0.0001617415 5.347537e-05
[2126,] 0.0001916108 0.0001577384 5.857264e-05
[2127,] 0.0001368527 0.0001723775 4.957403e-05
[2128,] 0.0001701432 0.0001757476 5.812213e-05
[2129,] 0.0001372008 0.0001732836 5.011976e-05
[2130,] 0.0001563646 0.0001724277 4.947973e-05
[2131,] 0.0001693765 0.0001623848 5.268739e-05
[2132,] 0.0001701331 0.0001774954 5.871560e-05
[2133,] 0.0002760519 0.0001700951 1.076764e-04
[2134,] 0.0002691696 0.0001810890 1.306715e-04
[2135,] 0.0001697080 0.0001682381 5.480130e-05
[2136,] 0.0001376538 0.0001798060 5.253999e-05
[2137,] 0.0001692669 0.0001611674 5.301067e-05
[2138,] 0.0002023757 0.0001564021 6.484240e-05
[2139,] 0.0002012371 0.0001595159 7.104751e-05
[2140,] 0.0001378319 0.0001804503 5.287940e-05
[2141,] 0.0002685826 0.0001814191 1.310232e-04
[2142,] 0.0001691926 0.0001609795 5.288023e-05
[2143,] 0.0001455104 0.0001571392 4.567000e-05
[2144,] 0.0001476756 0.0001577656 4.533876e-05
[2145,] 0.0001472673 0.0001580523 4.588216e-05
[2146,] 0.0001715263 0.0001765471 6.009603e-05
[2147,] 0.0001483257 0.0001744073 5.003091e-05
[2148,] 0.0001647236 0.0001713151 5.392671e-05
[2149,] 0.0001511412 0.0001566321 4.828405e-05
[2150,] 0.0001492230 0.0001577409 4.806934e-05
[2151,] 0.0001325886 0.0001679083 4.280064e-05
[2152,] 0.0001371563 0.0001695234 4.674889e-05
[2153,] 0.0001753412 0.0001757124 5.419252e-05
[2154,] 0.0001461734 0.0001863916 5.180577e-05
[2155,] 0.0002494541 0.0001722572 1.123750e-04
[2156,] 0.0002461361 0.0001722204 1.106027e-04
[2157,] 0.0002456350 0.0001721751 1.101425e-04
[2158,] 0.0002515022 0.0001723039 1.135911e-04
[2159,] 0.0002571369 0.0001719765 1.146109e-04
[2160,] 0.0001755714 0.0001765697 5.403101e-05
[2161,] 0.0001330392 0.0001960271 4.330454e-05
[2162,] 0.0002210084 0.0001789253 1.320937e-04
[2163,] 0.0001720507 0.0001754164 5.379926e-05
[2164,] 0.0001434369 0.0001716111 4.524803e-05
[2165,] 0.0001685654 0.0001677890 5.180972e-05
[2166,] 0.0001577961 0.0001730037 4.477045e-05
[2167,] 0.0001596699 0.0001628614 4.918435e-05
[2168,] 0.0001304943 0.0001760417 4.393819e-05
[2169,] 0.0001701992 0.0001663572 5.352219e-05
[2170,] 0.0001485356 0.0001692798 4.678480e-05
[2171,] 0.0001445173 0.0001773208 4.969372e-05
[2172,] 0.0001729340 0.0001620208 5.365371e-05
[2173,] 0.0001308548 0.0001734001 4.297763e-05
[2174,] 0.0001683216 0.0001664925 5.292714e-05
[2175,] 0.0001316400 0.0002083672 4.572363e-05
[2176,] 0.0001444633 0.0001748206 4.889012e-05
[2177,] 0.0001454969 0.0001771708 5.163739e-05
[2178,] 0.0001688037 0.0001665742 5.298454e-05
[2179,] 0.0001647041 0.0001605392 5.402438e-05
[2180,] 0.0001314689 0.0002119198 4.620716e-05
[2181,] 0.0001690704 0.0001664128 5.320419e-05
[2182,] 0.0001694805 0.0001663418 5.340049e-05
[2183,] 0.0001316484 0.0002109659 4.586271e-05
[2184,] 0.0001480804 0.0001704633 4.615711e-05
[2185,] 0.0001439122 0.0001736058 4.870650e-05
[2186,] 0.0001445188 0.0001733282 4.938979e-05
[2187,] 0.0001446951 0.0001730702 4.951627e-05
[2188,] 0.0001598788 0.0001702607 5.030571e-05
[2189,] 0.0001466314 0.0001692872 4.620900e-05
[2190,] 0.0001305623 0.0001730566 4.314429e-05
[2191,] 0.0001305900 0.0001734965 4.310418e-05
[2192,] 0.0001308452 0.0001702171 4.235874e-05
[2193,] 0.0001305703 0.0001741274 4.414017e-05
[2194,] 0.0001305048 0.0001735905 4.353769e-05
[2195,] 0.0001313191 0.0002104977 4.628413e-05
[2196,] 0.0001599954 0.0001697876 5.009162e-05
[2197,] 0.0001312006 0.0002111849 4.653141e-05
[2198,] 0.0001306810 0.0001720820 4.348774e-05
[2199,] 0.0001599016 0.0001686512 4.993979e-05
[2200,] 0.0001597578 0.0001683989 4.999223e-05
[2201,] 0.0001601822 0.0001687149 4.980692e-05
[2202,] 0.0001437762 0.0001766138 4.912646e-05
[2203,] 0.0001599391 0.0001686317 4.991778e-05
[2204,] 0.0001601282 0.0001687577 4.983971e-05
[2205,] 0.0001603936 0.0001689463 4.974831e-05
[2206,] 0.0001701348 0.0001663659 5.348833e-05
[2207,] 0.0001599924 0.0001711001 5.032562e-05
[2208,] 0.0001485915 0.0001696638 4.678563e-05
[2209,] 0.0001307305 0.0001679875 4.250965e-05
[2210,] 0.0001357334 0.0001820699 5.213360e-05
[2211,] 0.0001598523 0.0001707038 5.034754e-05
[2212,] 0.0001599946 0.0001686772 4.989968e-05
[2213,] 0.0001601092 0.0001690349 4.990352e-05
[2214,] 0.0001462256 0.0001691438 4.618112e-05
[2215,] 0.0001599988 0.0001687084 4.990510e-05
[2216,] 0.0001599063 0.0001687084 4.995241e-05
[2217,] 0.0001600276 0.0001689286 4.992870e-05
[2218,] 0.0001600509 0.0001689696 4.992097e-05
[2219,] 0.0001601129 0.0001684454 4.979213e-05
[2220,] 0.0001307227 0.0001722666 4.310717e-05
[2221,] 0.0001458722 0.0001692765 4.605951e-05
[2222,] 0.0001692761 0.0001663762 5.327167e-05
[2223,] 0.0001409505 0.0001652556 4.878465e-05
[2224,] 0.0001309024 0.0001685985 4.236052e-05
[2225,] 0.0001597695 0.0001696256 5.020101e-05
[2226,] 0.0001598407 0.0001691250 5.006781e-05
[2227,] 0.0001468587 0.0001691066 4.631730e-05
[2228,] 0.0001741539 0.0001688822 6.006377e-05
[2229,] 0.0001686386 0.0001730344 5.553552e-05
[2230,] 0.0001599131 0.0001695181 5.009206e-05
[2231,] 0.0001307239 0.0001736150 4.335086e-05
[2232,] 0.0001305240 0.0001750643 4.359945e-05
[2233,] 0.0001444798 0.0001741277 4.954251e-05
[2234,] 0.0001305140 0.0001735973 4.343993e-05
[2235,] 0.0001437721 0.0001767262 4.909867e-05
[2236,] 0.0001333164 0.0001590147 4.197647e-05
[2237,] 0.0001305610 0.0001729046 4.309751e-05
[2238,] 0.0001589697 0.0001771494 5.266744e-05
[2239,] 0.0001590062 0.0001777815 5.273165e-05
[2240,] 0.0001590733 0.0001792038 5.301087e-05
[2241,] 0.0001591168 0.0001795047 5.299507e-05
[2242,] 0.0001590915 0.0001779932 5.270452e-05
[2243,] 0.0001590140 0.0001781670 5.290890e-05
[2244,] 0.0001591579 0.0001773443 5.246396e-05
[2245,] 0.0001460769 0.0001692604 4.610380e-05
[2246,] 0.0001751205 0.0001772866 6.543457e-05
[2247,] 0.0001311232 0.0002263124 4.844684e-05
[2248,] 0.0001590036 0.0001771737 5.271084e-05
[2249,] 0.0001591968 0.0001773276 5.241248e-05
[2250,] 0.0001469585 0.0001693611 4.625158e-05
[2251,] 0.0001591204 0.0001771063 5.249680e-05
[2252,] 0.0001690081 0.0001665163 5.304206e-05
[2253,] 0.0001588757 0.0001796617 5.295747e-05
[2254,] 0.0001590199 0.0001802824 5.340511e-05
[2255,] 0.0001588735 0.0001815303 5.407837e-05
[2256,] 0.0001457763 0.0001688294 4.619246e-05
[2257,] 0.0001589564 0.0001794680 5.335595e-05
[2258,] 0.0001590061 0.0001786653 5.304878e-05
[2259,] 0.0001588398 0.0001741863 5.229635e-05
[2260,] 0.0001589358 0.0001726930 5.175101e-05
[2261,] 0.0001589394 0.0001722075 5.163264e-05
[2262,] 0.0001597622 0.0002070903 5.770930e-05
[2263,] 0.0001341654 0.0001913563 4.900871e-05
[2264,] 0.0001694877 0.0001709249 5.517353e-05
[2265,] 0.0001516191 0.0001679494 4.636708e-05
[2266,] 0.0001709461 0.0001676748 5.266142e-05
[2267,] 0.0001660352 0.0002030306 6.837566e-05
[2268,] 0.0001403027 0.0001584779 4.137536e-05
[2269,] 0.0001762641 0.0001718379 6.385279e-05
[2270,] 0.0001333404 0.0001594697 4.220139e-05
[2271,] 0.0001620435 0.0001642095 5.439567e-05
[2272,] 0.0001354018 0.0001597186 4.319132e-05
[2273,] 0.0001711763 0.0001704073 6.198874e-05
[2274,] 0.0001649126 0.0001592387 5.117520e-05
[2275,] 0.0001317499 0.0001567302 4.181666e-05
[2276,] 0.0001427513 0.0001658378 4.558694e-05
[2277,] 0.0001397847 0.0001730581 4.713176e-05
[2278,] 0.0001850923 0.0001700245 6.808008e-05
[2279,] 0.0001443896 0.0001655580 4.523363e-05
[2280,] 0.0001452228 0.0001614921 4.483711e-05
[2281,] 0.0001840468 0.0001722225 6.816265e-05
[2282,] 0.0001391153 0.0001861467 4.772380e-05
[2283,] 0.0001861463 0.0001694454 6.809560e-05
[2284,] 0.0001444114 0.0001650341 4.480268e-05
[2285,] 0.0001457258 0.0001612231 4.484380e-05
[2286,] 0.0001426620 0.0001738727 4.700105e-05
[2287,] 0.0001461583 0.0001686417 4.750945e-05
[2288,] 0.0001349210 0.0001542903 4.185718e-05
[2289,] 0.0001859920 0.0001713702 6.981992e-05
[2290,] 0.0001414982 0.0001892027 4.987963e-05
[2291,] 0.0001848778 0.0001721428 6.986675e-05
[2292,] 0.0001867869 0.0001671060 6.584635e-05
[2293,] 0.0001872883 0.0001671538 6.614059e-05
[2294,] 0.0001428677 0.0001940656 4.911719e-05
[2295,] 0.0001444200 0.0001620855 4.466158e-05
[2296,] 0.0001450246 0.0001657006 4.513223e-05
[2297,] 0.0001463893 0.0001691092 4.722119e-05
[2298,] 0.0001413799 0.0002173974 5.546544e-05
[2299,] 0.0001836061 0.0001737064 7.043429e-05
[2300,] 0.0001398939 0.0001620836 4.184967e-05
[2301,] 0.0001602891 0.0001662333 5.089327e-05
[2302,] 0.0001715793 0.0001722259 5.679325e-05
[2303,] 0.0001569664 0.0001643656 4.252354e-05
[2304,] 0.0001821771 0.0001603273 4.714869e-05
[2305,] 0.0001382081 0.0002038328 5.684466e-05
[2306,] 0.0001492550 0.0001744871 5.853621e-05
[2307,] 0.0001534565 0.0001640150 4.220314e-05
[2308,] 0.0001626638 0.0001726457 6.017939e-05
[2309,] 0.0001607730 0.0001659032 5.097751e-05
[2310,] 0.0001451040 0.0001684560 4.714269e-05
[2311,] 0.0001397643 0.0001703643 4.147772e-05
[2312,] 0.0001542149 0.0001735635 4.405862e-05
[2313,] 0.0002103843 0.0001777895 9.737500e-05
[2314,] 0.0001465601 0.0001726818 4.925211e-05
[2315,] 0.0001394500 0.0001595006 4.489628e-05
[2316,] 0.0001379151 0.0002333979 5.255596e-05
[2317,] 0.0001380332 0.0002327801 5.223781e-05
[2318,] 0.0001314678 0.0001586607 4.154869e-05
[2319,] 0.0001492220 0.0001761155 4.422894e-05
[2320,] 0.0001485721 0.0001751064 4.429160e-05
[2321,] 0.0001490696 0.0001737863 4.413208e-05
[2322,] 0.0001877958 0.0001718257 7.105443e-05
[2323,] 0.0001911752 0.0001689079 7.049978e-05
[2324,] 0.0001396047 0.0002061875 5.413131e-05
[2325,] 0.0001660481 0.0001990350 6.205345e-05
[2326,] 0.0001824209 0.0001896375 9.008709e-05
[2327,] 0.0001594857 0.0001695234 5.277231e-05
[2328,] 0.0001370630 0.0001741292 4.878510e-05
[2329,] 0.0001829522 0.0001821461 7.717944e-05
[2330,] 0.0001339655 0.0001759330 4.743322e-05
[2331,] 0.0001822056 0.0002191074 9.798865e-05
[2332,] 0.0001317400 0.0001799927 4.625283e-05
[2333,] 0.0001565503 0.0001689805 5.121340e-05
[2334,] 0.0001821433 0.0002214855 9.936518e-05
[2335,] 0.0001354497 0.0001773536 4.885894e-05
[2336,] 0.0001452881 0.0001677946 4.733585e-05
[2337,] 0.0001670154 0.0001734509 5.743855e-05
[2338,] 0.0001499610 0.0001720758 4.801551e-05
[2339,] 0.0001479764 0.0001738167 4.894558e-05
[2340,] 0.0001370525 0.0001614511 4.170467e-05
[2341,] 0.0001699925 0.0001719956 5.615473e-05
[2342,] 0.0001544188 0.0001710047 4.811598e-05
[2343,] 0.0001708741 0.0001758963 5.696361e-05
[2344,] 0.0001709210 0.0001795356 5.790618e-05
[2345,] 0.0001756595 0.0001725358 4.682556e-05
[2346,] 0.0001708847 0.0001756232 5.693852e-05
[2347,] 0.0001851344 0.0002251605 1.064385e-04
[2348,] 0.0001492314 0.0001689916 4.864089e-05
[2349,] 0.0001451589 0.0001573836 4.363234e-05
[2350,] 0.0001655544 0.0001775432 6.044480e-05
[2351,] 0.0001886080 0.0001802197 9.449459e-05
[2352,] 0.0001372922 0.0001831265 5.208515e-05
[2353,] 0.0002203103 0.0001719873 6.599303e-05
[2354,] 0.0001514656 0.0001642745 4.816493e-05
[2355,] 0.0001426366 0.0001704917 4.519496e-05
[2356,] 0.0001828908 0.0001657045 4.777054e-05
[2357,] 0.0001525815 0.0001767693 4.937014e-05
[2358,] 0.0001878592 0.0002195061 1.065894e-04
[2359,] 0.0001709217 0.0001755866 5.683983e-05
[2360,] 0.0001520844 0.0001763671 4.950956e-05
[2361,] 0.0001528279 0.0001744205 4.896870e-05
[2362,] 0.0001867868 0.0002169872 1.032856e-04
[2363,] 0.0001718570 0.0002092511 4.623204e-05
[2364,] 0.0004341148 0.0001592234 8.277324e-05
[2365,] 0.0001707805 0.0001753748 5.701725e-05
[2366,] 0.0001686213 0.0001855863 4.524787e-05
[2367,] 0.0001708005 0.0001755434 5.701919e-05
[2368,] 0.0001732382 0.0002044585 4.614431e-05
[2369,] 0.0002448245 0.0001558375 6.264423e-05
[2370,] 0.0001479832 0.0001848653 6.026736e-05
[2371,] 0.0001758186 0.0001804168 4.629509e-05
[2372,] 0.0001530401 0.0001686126 4.883181e-05
[2373,] 0.0001749544 0.0002077796 4.655103e-05
[2374,] 0.0001609988 0.0001799578 5.500385e-05
[2375,] 0.0001492957 0.0001633613 4.632754e-05
[2376,] 0.0001709111 0.0001759247 5.693920e-05
[2377,] 0.0001458684 0.0001796536 4.559746e-05
[2378,] 0.0001694660 0.0001865554 6.163510e-05
[2379,] 0.0001709252 0.0001754158 5.681247e-05
[2380,] 0.0001464998 0.0001788101 4.545399e-05
[2381,] 0.0001824212 0.0001701005 5.489837e-05
[2382,] 0.0001382677 0.0001896084 5.636819e-05
[2383,] 0.0001824548 0.0001749697 6.218614e-05
[2384,] 0.0001424141 0.0001714615 5.273489e-05
[2385,] 0.0001388619 0.0001792010 5.185470e-05
[2386,] 0.0001396935 0.0001785286 5.215227e-05
[2387,] 0.0001844989 0.0001686102 5.561825e-05
[2388,] 0.0001867658 0.0001704225 6.252931e-05
[2389,] 0.0004153560 0.0002295418 1.784008e-04
[2390,] 0.0001825373 0.0001721917 4.648364e-05
[2391,] 0.0001424797 0.0001639383 4.242254e-05
[2392,] 0.0001521352 0.0001659703 4.918445e-05
[2393,] 0.0001518934 0.0001660773 4.872086e-05
[2394,] 0.0001545847 0.0001756044 4.674604e-05
[2395,] 0.0001518752 0.0001665969 4.958430e-05
[2396,] 0.0001710374 0.0001714168 5.601845e-05
[2397,] 0.0001440658 0.0008709146 1.156747e-04
[2398,] 0.0001429202 0.0001608735 4.257772e-05
[2399,] 0.0001539139 0.0001661262 5.033520e-05
[2400,] 0.0001535717 0.0001663196 5.032230e-05
[2401,] 0.0001828504 0.0002001022 8.717043e-05
[2402,] 0.0001419323 0.0002686299 6.865252e-05
[2403,] 0.0001410235 0.0002193598 6.732478e-05
[2404,] 0.0001710121 0.0001721973 5.624744e-05
[2405,] 0.0001481899 0.0001689032 4.850755e-05
[2406,] 0.0001403419 0.0001744957 5.143689e-05
[2407,] 0.0001404094 0.0002195585 6.666783e-05
[2408,] 0.0001479350 0.0001689345 4.828876e-05
[2409,] 0.0001482799 0.0001688988 4.849534e-05
[2410,] 0.0001508259 0.0001599852 4.720013e-05
[2411,] 0.0001709974 0.0001724826 5.631123e-05
[2412,] 0.0001524123 0.0001662603 4.971814e-05
[2413,] 0.0001520755 0.0001669385 4.987490e-05
[2414,] 0.0001787355 0.0001699694 6.204075e-05
[2415,] 0.0001315564 0.0001707968 4.283289e-05
[2416,] 0.0001323946 0.0001981163 4.505419e-05
[2417,] 0.0001827295 0.0002154937 5.860858e-05
[2418,] 0.0001881848 0.0001889626 5.120068e-05
[2419,] 0.0001316434 0.0002217004 4.940621e-05
[2420,] 0.0001709280 0.0001742283 5.667835e-05
[2421,] 0.0001833657 0.0001972906 5.027365e-05
[2422,] 0.0001837896 0.0001697026 6.297289e-05
[2423,] 0.0001409928 0.0001694390 4.686650e-05
[2424,] 0.0004035427 0.0001741882 1.849321e-04
[2425,] 0.0001451384 0.0001686758 4.785231e-05
[2426,] 0.0001961200 0.0002034687 9.658931e-05
[2427,] 0.0001741794 0.0001622799 5.429202e-05
[2428,] 0.0001444067 0.0001730708 4.624252e-05
[2429,] 0.0001750235 0.0001625763 5.542792e-05
[2430,] 0.0001609512 0.0001604380 5.096989e-05
[2431,] 0.0001748594 0.0001625267 5.522308e-05
[2432,] 0.0001949504 0.0002075305 9.937786e-05
[2433,] 0.0001747708 0.0001625536 5.528319e-05
[2434,] 0.0001489491 0.0001738303 4.636265e-05
[2435,] 0.0001484045 0.0001737768 4.631789e-05
[2436,] 0.0001743460 0.0001628343 5.591725e-05
[2437,] 0.0001750265 0.0001634301 5.685491e-05
[2438,] 0.0001753680 0.0001634181 5.697374e-05
[2439,] 0.0001707867 0.0001739753 5.680557e-05
[2440,] 0.0001894804 0.0001715176 6.488777e-05
[2441,] 0.0001757019 0.0001636786 5.739837e-05
[2442,] 0.0001791771 0.0001705416 6.285299e-05
[2443,] 0.0001864962 0.0001707288 6.550532e-05
[2444,] 0.0001752966 0.0001635754 5.713488e-05
[2445,] 0.0001365729 0.0001804076 5.066264e-05
[2446,] 0.0001880553 0.0002007099 9.325448e-05
[2447,] 0.0001519832 0.0001663770 4.954701e-05
[2448,] 0.0001309801 0.0001662751 4.327161e-05
[2449,] 0.0001789182 0.0001703220 6.250111e-05
[2450,] 0.0001897575 0.0001714170 6.481541e-05
[2451,] 0.0001518413 0.0001668365 4.966474e-05
[2452,] 0.0001740974 0.0002169587 4.854745e-05
[2453,] 0.0001449372 0.0001734032 4.624292e-05
[2454,] 0.0001451866 0.0001706620 4.621261e-05
[2455,] 0.0001876700 0.0001707484 6.600087e-05
[2456,] 0.0001812545 0.0001638576 5.882951e-05
[2457,] 0.0001707585 0.0001717860 5.624700e-05
[2458,] 0.0001877751 0.0001715250 6.427674e-05
[2459,] 0.0001324910 0.0001829284 4.782240e-05
[2460,] 0.0001708010 0.0001735261 5.668494e-05
```
