## Supplementary material for "Characterization of shared and ancestry-specific signals driving complex traits using multi-ancestry fine-mapping": s1_data.bim

```
16	chr16:58068419:T:C	0	58068419	C	T
16	chr16:58068646:C:A	0	58068646	A	C
16	chr16:58068722:T:C	0	58068722	C	T
16	chr16:58069076:T:G	0	58069076	G	T
16	chr16:58069173:G:A	0	58069173	A	G
16	chr16:58069924:A:G	0	58069924	G	A
16	chr16:58070302:T:C	0	58070302	C	T
16	chr16:58070402:G:T	0	58070402	T	G
16	chr16:58070760:C:T	0	58070760	T	C
16	chr16:58071115:C:T	0	58071115	T	C
16	chr16:58071773:T:C	0	58071773	C	T
16	chr16:58074287:G:A	0	58074287	A	G
16	chr16:58074413:A:G	0	58074413	G	A
16	chr16:58074708:AC:A	0	58074708	A	AC
16	chr16:58075121:C:T	0	58075121	T	C
16	chr16:58075409:C:T	0	58075409	T	C
16	chr16:58075420:A:G	0	58075420	G	A
16	chr16:58075805:G:A	0	58075805	A	G
16	chr16:58075992:T:C	0	58075992	C	T
16	chr16:58076110:G:A	0	58076110	A	G
16	chr16:58076899:G:T	0	58076899	T	G
16	chr16:58077169:G:T	0	58077169	T	G
16	chr16:58078092:A:G	0	58078092	G	A
16	chr16:58078199:G:A	0	58078199	A	G
16	chr16:58078276:T:C	0	58078276	C	T
16	chr16:58078587:G:A	0	58078587	A	G
16	chr16:58078699:C:A	0	58078699	A	C
16	chr16:58078707:T:C	0	58078707	C	T
16	chr16:58079026:T:G	0	58079026	G	T
16	chr16:58079028:T:C	0	58079028	C	T
16	chr16:58079329:A:G	0	58079329	G	A
16	chr16:58079379:T:C	0	58079379	C	T
16	chr16:58079587:G:A	0	58079587	A	G
16	chr16:58079763:A:G	0	58079763	G	A
16	chr16:58079837:G:C	0	58079837	C	G
16	chr16:58081130:A:G	0	58081130	G	A
16	chr16:58081530:G:A	0	58081530	A	G
16	chr16:58081587:C:T	0	58081587	T	C
16	chr16:58082037:C:T	0	58082037	T	C
16	chr16:58084089:G:A	0	58084089	A	G
16	chr16:58084154:A:G	0	58084154	G	A
16	chr16:58084322:T:C	0	58084322	C	T
16	chr16:58085295:A:G	0	58085295	G	A
16	chr16:58085305:A:G	0	58085305	G	A
16	chr16:58085444:A:G	0	58085444	G	A
16	chr16:58086237:C:T	0	58086237	T	C
16	chr16:58086557:C:G	0	58086557	G	C
16	chr16:58087129:G:A	0	58087129	A	G
16	chr16:58087781:G:A	0	58087781	A	G
16	chr16:58088046:A:T	0	58088046	T	A
16	chr16:58088325:C:A	0	58088325	A	C
16	chr16:58089212:G:T	0	58089212	T	G
16	chr16:58089350:G:A	0	58089350	A	G
16	chr16:58089511:A:G	0	58089511	G	A
16	chr16:58090111:A:G	0	58090111	G	A
16	chr16:58090662:G:A	0	58090662	A	G
16	chr16:58090803:C:A	0	58090803	A	C
16	chr16:58090876:C:T	0	58090876	T	C
16	chr16:58091746:G:C	0	58091746	C	G
16	chr16:58091935:G:A	0	58091935	A	G
16	chr16:58093597:A:G	0	58093597	G	A
16	chr16:58093992:T:C	0	58093992	C	T
16	chr16:58094014:C:T	0	58094014	T	C
16	chr16:58094723:G:A	0	58094723	A	G
16	chr16:58094987:G:A	0	58094987	A	G
16	chr16:58095596:G:A	0	58095596	A	G
16	chr16:58095715:G:A	0	58095715	A	G
16	chr16:58096441:G:A	0	58096441	A	G
16	chr16:58097694:G:A	0	58097694	A	G
16	chr16:58098591:G:A	0	58098591	A	G
16	chr16:58098631:G:A	0	58098631	A	G
16	chr16:58099660:C:A	0	58099660	A	C
16	chr16:58099707:A:T	0	58099707	T	A
16	chr16:58100384:G:A	0	58100384	A	G
16	chr16:58101711:G:A	0	58101711	A	G
16	chr16:58102314:C:T	0	58102314	T	C
16	chr16:58103522:G:A	0	58103522	A	G
16	chr16:58103984:T:C	0	58103984	C	T
16	chr16:58104939:G:A	0	58104939	A	G
16	chr16:58105180:AC:A	0	58105180	A	AC
16	chr16:58105522:G:A	0	58105522	A	G
16	chr16:58106589:T:C	0	58106589	C	T
16	chr16:58107281:T:G	0	58107281	G	T
16	chr16:58107537:A:G	0	58107537	G	A
16	chr16:58107923:T:C	0	58107923	C	T
16	chr16:58108029:G:A	0	58108029	A	G
16	chr16:58108222:T:C	0	58108222	C	T
16	chr16:58108521:G:A	0	58108521	A	G
16	chr16:58108930:C:A	0	58108930	A	C
16	chr16:58109349:A:G	0	58109349	G	A
16	chr16:58109794:C:T	0	58109794	T	C
16	chr16:58109985:T:G	0	58109985	G	T
16	chr16:58110213:A:G	0	58110213	G	A
16	chr16:58110275:G:C	0	58110275	C	G
16	chr16:58110283:A:G	0	58110283	G	A
16	chr16:58110857:A:G	0	58110857	G	A
16	chr16:58111034:T:C	0	58111034	C	T
16	chr16:58111206:G:C	0	58111206	C	G
16	chr16:58111268:A:G	0	58111268	G	A
16	chr16:58111387:A:G	0	58111387	G	A
16	chr16:58111944:C:T	0	58111944	T	C
16	chr16:58112364:G:A	0	58112364	A	G
16	chr16:58112599:G:A	0	58112599	A	G
16	chr16:58112638:T:C	0	58112638	C	T
16	chr16:58113783:G:A	0	58113783	A	G
16	chr16:58113995:AG:A	0	58113995	A	AG
16	chr16:58114342:G:A	0	58114342	A	G
16	chr16:58114680:G:A	0	58114680	A	G
16	chr16:58115193:T:C	0	58115193	C	T
16	chr16:58116693:A:G	0	58116693	G	A
16	chr16:58117328:T:C	0	58117328	C	T
16	chr16:58119740:T:C	0	58119740	C	T
16	chr16:58120338:T:G	0	58120338	G	T
16	chr16:58120751:T:C	0	58120751	C	T
16	chr16:58122402:A:G	0	58122402	G	A
16	chr16:58123088:G:A	0	58123088	A	G
16	chr16:58123490:G:A	0	58123490	A	G
16	chr16:58123958:A:C	0	58123958	C	A
16	chr16:58123959:C:T	0	58123959	T	C
16	chr16:58125105:G:A	0	58125105	A	G
16	chr16:58125553:G:A	0	58125553	A	G
16	chr16:58125984:A:G	0	58125984	G	A
16	chr16:58126320:G:C	0	58126320	C	G
16	chr16:58127026:T:C	0	58127026	C	T
16	chr16:58127070:A:G	0	58127070	G	A
16	chr16:58128306:T:A	0	58128306	A	T
16	chr16:58128499:A:G	0	58128499	G	A
16	chr16:58129575:A:G	0	58129575	G	A
16	chr16:58130043:T:C	0	58130043	C	T
16	chr16:58130489:G:A	0	58130489	A	G
16	chr16:58130802:A:G	0	58130802	G	A
16	chr16:58130991:A:C	0	58130991	C	A
16	chr16:58131478:C:T	0	58131478	T	C
16	chr16:58131843:A:G	0	58131843	G	A
16	chr16:58132164:G:T	0	58132164	T	G
16	chr16:58132826:A:G	0	58132826	G	A
16	chr16:58132961:A:G	0	58132961	G	A
16	chr16:58133090:CTT:C	0	58133090	C	CTT
16	chr16:58133120:T:C	0	58133120	C	T
16	chr16:58133143:C:T	0	58133143	T	C
16	chr16:58133606:G:A	0	58133606	A	G
16	chr16:58133807:T:C	0	58133807	C	T
16	chr16:58133913:G:C	0	58133913	C	G
16	chr16:58134469:G:A	0	58134469	A	G
16	chr16:58134616:T:C	0	58134616	C	T
16	chr16:58134949:A:G	0	58134949	G	A
16	chr16:58135174:G:A	0	58135174	A	G
16	chr16:58135820:C:T	0	58135820	T	C
16	chr16:58136457:A:G	0	58136457	G	A
16	chr16:58136519:T:C	0	58136519	C	T
16	chr16:58136589:A:G	0	58136589	G	A
16	chr16:58139547:C:A	0	58139547	A	C
16	chr16:58139610:C:A	0	58139610	A	C
16	chr16:58140040:C:T	0	58140040	T	C
16	chr16:58141130:TA:T	0	58141130	T	TA
16	chr16:58141430:C:A	0	58141430	A	C
16	chr16:58141695:T:C	0	58141695	C	T
16	chr16:58142976:G:T	0	58142976	T	G
16	chr16:58143066:T:A	0	58143066	A	T
16	chr16:58143640:A:T	0	58143640	T	A
16	chr16:58144692:G:A	0	58144692	A	G
16	chr16:58144865:T:C	0	58144865	C	T
16	chr16:58145127:C:T	0	58145127	T	C
16	chr16:58145533:T:A	0	58145533	A	T
16	chr16:58145568:T:C	0	58145568	C	T
16	chr16:58145658:C:T	0	58145658	T	C
16	chr16:58145876:T:C	0	58145876	C	T
16	chr16:58145917:T:C	0	58145917	C	T
16	chr16:58145939:CA:C	0	58145939	C	CA
16	chr16:58146500:G:A	0	58146500	A	G
16	chr16:58146957:G:A	0	58146957	A	G
16	chr16:58147115:C:T	0	58147115	T	C
16	chr16:58147151:G:A	0	58147151	A	G
16	chr16:58147939:C:T	0	58147939	T	C
16	chr16:58150092:A:C	0	58150092	C	A
16	chr16:58150594:C:A	0	58150594	A	C
16	chr16:58150602:C:T	0	58150602	T	C
16	chr16:58151110:C:T	0	58151110	T	C
16	chr16:58151847:T:C	0	58151847	C	T
16	chr16:58151890:G:A	0	58151890	A	G
16	chr16:58151929:G:A	0	58151929	A	G
16	chr16:58152617:T:C	0	58152617	C	T
16	chr16:58152684:T:C	0	58152684	C	T
16	chr16:58153048:C:T	0	58153048	T	C
16	chr16:58153156:AC:A	0	58153156	A	AC
16	chr16:58153182:G:A	0	58153182	A	G
16	chr16:58153922:A:G	0	58153922	G	A
16	chr16:58154888:C:A	0	58154888	A	C
16	chr16:58155258:G:A	0	58155258	A	G
16	chr16:58155853:T:A	0	58155853	A	T
16	chr16:58156820:T:C	0	58156820	C	T
16	chr16:58156866:G:T	0	58156866	T	G
16	chr16:58157287:T:C	0	58157287	C	T
16	chr16:58157401:C:T	0	58157401	T	C
16	chr16:58158062:C:T	0	58158062	T	C
16	chr16:58159613:A:G	0	58159613	G	A
16	chr16:58160422:A:G	0	58160422	G	A
16	chr16:58160748:A:T	0	58160748	T	A
16	chr16:58161022:C:T	0	58161022	T	C
16	chr16:58161728:G:A	0	58161728	A	G
16	chr16:58162257:A:G	0	58162257	G	A
16	chr16:58162832:C:T	0	58162832	T	C
16	chr16:58163508:T:TAC	0	58163508	TAC	T
16	chr16:58163695:A:G	0	58163695	G	A
16	chr16:58164904:C:T	0	58164904	T	C
16	chr16:58164911:C:A	0	58164911	A	C
16	chr16:58165005:G:A	0	58165005	A	G
16	chr16:58165013:A:T	0	58165013	T	A
16	chr16:58165052:G:A	0	58165052	A	G
16	chr16:58165766:C:T	0	58165766	T	C
16	chr16:58166131:A:C	0	58166131	C	A
16	chr16:58166149:T:C	0	58166149	C	T
16	chr16:58166713:A:C	0	58166713	C	A
16	chr16:58167069:C:T	0	58167069	T	C
16	chr16:58167945:C:T	0	58167945	T	C
16	chr16:58168027:T:C	0	58168027	C	T
16	chr16:58168180:A:T	0	58168180	T	A
16	chr16:58168203:C:T	0	58168203	T	C
16	chr16:58168246:C:A	0	58168246	A	C
16	chr16:58169102:A:AT	0	58169102	AT	A
16	chr16:58169252:T:G	0	58169252	G	T
16	chr16:58169376:A:G	0	58169376	G	A
16	chr16:58170033:G:A	0	58170033	A	G
16	chr16:58170226:T:A	0	58170226	A	T
16	chr16:58170526:A:G	0	58170526	G	A
16	chr16:58170543:T:A	0	58170543	A	T
16	chr16:58170741:T:A	0	58170741	A	T
16	chr16:58170996:C:G	0	58170996	G	C
16	chr16:58171101:T:C	0	58171101	C	T
16	chr16:58171111:T:G	0	58171111	G	T
16	chr16:58171716:G:A	0	58171716	A	G
16	chr16:58172539:T:G	0	58172539	G	T
16	chr16:58172717:T:C	0	58172717	C	T
16	chr16:58172746:G:A	0	58172746	A	G
16	chr16:58172922:T:C	0	58172922	C	T
16	chr16:58174632:T:C	0	58174632	C	T
16	chr16:58174873:C:T	0	58174873	T	C
16	chr16:58174878:G:GT	0	58174878	GT	G
16	chr16:58174928:C:T	0	58174928	T	C
16	chr16:58175370:G:A	0	58175370	A	G
16	chr16:58175412:T:C	0	58175412	C	T
16	chr16:58175492:C:G	0	58175492	G	C
16	chr16:58175841:C:T	0	58175841	T	C
16	chr16:58176608:C:T	0	58176608	T	C
16	chr16:58176624:G:A	0	58176624	A	G
16	chr16:58176983:G:A	0	58176983	A	G
16	chr16:58177462:T:G	0	58177462	G	T
16	chr16:58178489:T:C	0	58178489	C	T
16	chr16:58179663:T:C	0	58179663	C	T
16	chr16:58180442:T:C	0	58180442	C	T
16	chr16:58181831:C:T	0	58181831	T	C
16	chr16:58182171:G:GA	0	58182171	GA	G
16	chr16:58182524:C:T	0	58182524	T	C
16	chr16:58183660:T:C	0	58183660	C	T
16	chr16:58183797:T:C	0	58183797	C	T
16	chr16:58183836:T:C	0	58183836	C	T
16	chr16:58183855:T:A	0	58183855	A	T
16	chr16:58183880:C:T	0	58183880	T	C
16	chr16:58184072:T:C	0	58184072	C	T
16	chr16:58184585:G:A	0	58184585	A	G
16	chr16:58185379:A:G	0	58185379	G	A
16	chr16:58186035:T:C	0	58186035	C	T
16	chr16:58188198:A:G	0	58188198	G	A
16	chr16:58188627:G:C	0	58188627	C	G
16	chr16:58189175:T:C	0	58189175	C	T
16	chr16:58190131:A:C	0	58190131	C	A
16	chr16:58190138:G:A	0	58190138	A	G
16	chr16:58190158:A:C	0	58190158	C	A
16	chr16:58190228:T:A	0	58190228	A	T
16	chr16:58190386:T:C	0	58190386	C	T
16	chr16:58190762:G:A	0	58190762	A	G
16	chr16:58191601:G:C	0	58191601	C	G
16	chr16:58192220:C:T	0	58192220	T	C
16	chr16:58194079:C:T	0	58194079	T	C
16	chr16:58194160:T:C	0	58194160	C	T
16	chr16:58194179:G:A	0	58194179	A	G
16	chr16:58194797:C:T	0	58194797	T	C
16	chr16:58194831:G:C	0	58194831	C	G
16	chr16:58194952:A:G	0	58194952	G	A
16	chr16:58195444:T:C	0	58195444	C	T
16	chr16:58195492:AGCTT:A	0	58195492	A	AGCTT
16	chr16:58195499:C:CT	0	58195499	CT	C
16	chr16:58195710:AG:A	0	58195710	A	AG
16	chr16:58195724:G:A	0	58195724	A	G
16	chr16:58196420:A:G	0	58196420	G	A
16	chr16:58197362:C:T	0	58197362	T	C
16	chr16:58197773:G:A	0	58197773	A	G
16	chr16:58198333:C:A	0	58198333	A	C
16	chr16:58198357:C:A	0	58198357	A	C
16	chr16:58199063:A:G	0	58199063	G	A
16	chr16:58199805:T:C	0	58199805	C	T
16	chr16:58200052:A:G	0	58200052	G	A
16	chr16:58200231:G:A	0	58200231	A	G
16	chr16:58200356:G:GA	0	58200356	GA	G
16	chr16:58200552:T:G	0	58200552	G	T
16	chr16:58203637:C:A	0	58203637	A	C
16	chr16:58204422:C:T	0	58204422	T	C
16	chr16:58204697:T:C	0	58204697	C	T
16	chr16:58204699:GC:G	0	58204699	G	GC
16	chr16:58205364:A:AT	0	58205364	AT	A
16	chr16:58205654:T:G	0	58205654	G	T
16	chr16:58205663:C:G	0	58205663	G	C
16	chr16:58206369:CTTTAT:C	0	58206369	C	CTTTAT
16	chr16:58206831:G:T	0	58206831	T	G
16	chr16:58206832:T:C	0	58206832	C	T
16	chr16:58207068:C:T	0	58207068	T	C
16	chr16:58207267:C:T	0	58207267	T	C
16	chr16:58207495:A:G	0	58207495	G	A
16	chr16:58209184:A:G	0	58209184	G	A
16	chr16:58209680:TTG:T	0	58209680	T	TTG
16	chr16:58209688:G:A	0	58209688	A	G
16	chr16:58211340:A:G	0	58211340	G	A
16	chr16:58211967:TGCAAAATTGGTGTCTGTGC:T	0	58211967	T	TGCAAAATTGGTGTCTGTGC
16	chr16:58212092:A:T	0	58212092	T	A
16	chr16:58212153:G:A	0	58212153	A	G
16	chr16:58212442:T:C	0	58212442	C	T
16	chr16:58212702:G:A	0	58212702	A	G
16	chr16:58213619:G:A	0	58213619	A	G
16	chr16:58213683:C:T	0	58213683	T	C
16	chr16:58213989:A:G	0	58213989	G	A
16	chr16:58215224:A:C	0	58215224	C	A
16	chr16:58215225:G:T	0	58215225	T	G
16	chr16:58215365:G:A	0	58215365	A	G
16	chr16:58215750:T:G	0	58215750	G	T
16	chr16:58216225:A:G	0	58216225	G	A
16	chr16:58216285:A:G	0	58216285	G	A
16	chr16:58216601:G:C	0	58216601	C	G
16	chr16:58216876:C:T	0	58216876	T	C
16	chr16:58217156:A:C	0	58217156	C	A
16	chr16:58217730:T:C	0	58217730	C	T
16	chr16:58217883:G:A	0	58217883	A	G
16	chr16:58217922:T:C	0	58217922	C	T
16	chr16:58218065:C:T	0	58218065	T	C
16	chr16:58218069:A:G	0	58218069	G	A
16	chr16:58218107:C:T	0	58218107	T	C
16	chr16:58218251:T:A	0	58218251	A	T
16	chr16:58218305:A:G	0	58218305	G	A
16	chr16:58218526:A:G	0	58218526	G	A
16	chr16:58218939:C:T	0	58218939	T	C
16	chr16:58219407:G:A	0	58219407	A	G
16	chr16:58219556:A:G	0	58219556	G	A
16	chr16:58220346:G:A	0	58220346	A	G
16	chr16:58220444:T:C	0	58220444	C	T
16	chr16:58220544:G:T	0	58220544	T	G
16	chr16:58220691:C:G	0	58220691	G	C
16	chr16:58221520:A:G	0	58221520	G	A
16	chr16:58221523:A:G	0	58221523	G	A
16	chr16:58221531:T:G	0	58221531	G	T
16	chr16:58221560:G:A	0	58221560	A	G
16	chr16:58221660:C:T	0	58221660	T	C
16	chr16:58222005:C:A	0	58222005	A	C
16	chr16:58222168:G:A	0	58222168	A	G
16	chr16:58222432:A:T	0	58222432	T	A
16	chr16:58222489:G:A	0	58222489	A	G
16	chr16:58223274:T:C	0	58223274	C	T
16	chr16:58223322:C:T	0	58223322	T	C
16	chr16:58223533:G:A	0	58223533	A	G
16	chr16:58224078:A:G	0	58224078	G	A
16	chr16:58224333:C:A	0	58224333	A	C
16	chr16:58224959:C:T	0	58224959	T	C
16	chr16:58225065:G:A	0	58225065	A	G
16	chr16:58225118:G:A	0	58225118	A	G
16	chr16:58225317:T:C	0	58225317	C	T
16	chr16:58225563:C:T	0	58225563	T	C
16	chr16:58225597:T:C	0	58225597	C	T
16	chr16:58225608:A:G	0	58225608	G	A
16	chr16:58226053:G:A	0	58226053	A	G
16	chr16:58226247:C:T	0	58226247	T	C
16	chr16:58227131:C:T	0	58227131	T	C
16	chr16:58227152:T:A	0	58227152	A	T
16	chr16:58227551:G:C	0	58227551	C	G
16	chr16:58227812:G:A	0	58227812	A	G
16	chr16:58227828:T:C	0	58227828	C	T
16	chr16:58228059:G:C	0	58228059	C	G
16	chr16:58228436:C:T	0	58228436	T	C
16	chr16:58228719:A:G	0	58228719	G	A
16	chr16:58228781:T:C	0	58228781	C	T
16	chr16:58229577:G:A	0	58229577	A	G
16	chr16:58230020:A:G	0	58230020	G	A
16	chr16:58230408:A:G	0	58230408	G	A
16	chr16:58230508:G:A	0	58230508	A	G
16	chr16:58230803:TG:T	0	58230803	T	TG
16	chr16:58230816:C:T	0	58230816	T	C
16	chr16:58230828:C:T	0	58230828	T	C
16	chr16:58231013:T:C	0	58231013	C	T
16	chr16:58231430:T:C	0	58231430	C	T
16	chr16:58231529:G:T	0	58231529	T	G
16	chr16:58231583:T:C	0	58231583	C	T
16	chr16:58231723:T:C	0	58231723	C	T
16	chr16:58232308:G:A	0	58232308	A	G
16	chr16:58233350:AGTTTGGC:A	0	58233350	A	AGTTTGGC
16	chr16:58233369:T:C	0	58233369	C	T
16	chr16:58233568:G:T	0	58233568	T	G
16	chr16:58233770:C:T	0	58233770	T	C
16	chr16:58234426:ATTC:A	0	58234426	A	ATTC
16	chr16:58234448:T:C	0	58234448	C	T
16	chr16:58234532:C:T	0	58234532	T	C
16	chr16:58234657:T:G	0	58234657	G	T
16	chr16:58235077:G:A	0	58235077	A	G
16	chr16:58235226:C:T	0	58235226	T	C
16	chr16:58235296:T:C	0	58235296	C	T
16	chr16:58235637:A:G	0	58235637	G	A
16	chr16:58237418:C:T	0	58237418	T	C
16	chr16:58237640:G:A	0	58237640	A	G
16	chr16:58238048:G:A	0	58238048	A	G
16	chr16:58238138:C:T	0	58238138	T	C
16	chr16:58238400:A:C	0	58238400	C	A
16	chr16:58238640:T:C	0	58238640	C	T
16	chr16:58239661:G:A	0	58239661	A	G
16	chr16:58239804:G:A	0	58239804	A	G
16	chr16:58239860:G:C	0	58239860	C	G
16	chr16:58241007:T:C	0	58241007	C	T
16	chr16:58241153:G:A	0	58241153	A	G
16	chr16:58241208:AC:A	0	58241208	A	AC
16	chr16:58241881:T:C	0	58241881	C	T
16	chr16:58242687:A:C	0	58242687	C	A
16	chr16:58243283:A:G	0	58243283	G	A
16	chr16:58245184:G:A	0	58245184	A	G
16	chr16:58245340:G:A	0	58245340	A	G
16	chr16:58246097:G:A	0	58246097	A	G
16	chr16:58246174:G:A	0	58246174	A	G
16	chr16:58247401:T:G	0	58247401	G	T
16	chr16:58247816:G:A	0	58247816	A	G
16	chr16:58248290:C:T	0	58248290	T	C
16	chr16:58249232:C:T	0	58249232	T	C
16	chr16:58249237:C:G	0	58249237	G	C
16	chr16:58249377:G:T	0	58249377	T	G
16	chr16:58250649:C:T	0	58250649	T	C
16	chr16:58251221:G:A	0	58251221	A	G
16	chr16:58251284:G:A	0	58251284	A	G
16	chr16:58251299:C:T	0	58251299	T	C
16	chr16:58252023:C:CAT	0	58252023	CAT	C
16	chr16:58252229:G:A	0	58252229	A	G
16	chr16:58255055:G:A	0	58255055	A	G
16	chr16:58255081:T:G	0	58255081	G	T
16	chr16:58255273:C:T	0	58255273	T	C
16	chr16:58255590:G:A	0	58255590	A	G
16	chr16:58255854:C:T	0	58255854	T	C
16	chr16:58255903:T:C	0	58255903	C	T
16	chr16:58257313:A:G	0	58257313	G	A
16	chr16:58258310:A:G	0	58258310	G	A
16	chr16:58258643:G:A	0	58258643	A	G
16	chr16:58258914:A:G	0	58258914	G	A
16	chr16:58259345:T:A	0	58259345	A	T
16	chr16:58260234:G:T	0	58260234	T	G
16	chr16:58260796:C:G	0	58260796	G	C
16	chr16:58260820:C:G	0	58260820	G	C
16	chr16:58261831:A:G	0	58261831	G	A
16	chr16:58261861:C:T	0	58261861	T	C
16	chr16:58261988:T:C	0	58261988	C	T
16	chr16:58262143:C:G	0	58262143	G	C
16	chr16:58262268:C:T	0	58262268	T	C
16	chr16:58262638:T:C	0	58262638	C	T
16	chr16:58263051:C:T	0	58263051	T	C
16	chr16:58263375:T:A	0	58263375	A	T
16	chr16:58263517:G:A	0	58263517	A	G
16	chr16:58263544:A:G	0	58263544	G	A
16	chr16:58263615:G:C	0	58263615	C	G
16	chr16:58263910:G:T	0	58263910	T	G
16	chr16:58264015:C:T	0	58264015	T	C
16	chr16:58264567:G:T	0	58264567	T	G
16	chr16:58264839:C:A	0	58264839	A	C
16	chr16:58265596:TG:T	0	58265596	T	TG
16	chr16:58265666:C:T	0	58265666	T	C
16	chr16:58265807:A:G	0	58265807	G	A
16	chr16:58265909:G:A	0	58265909	A	G
16	chr16:58266160:C:T	0	58266160	T	C
16	chr16:58266283:T:G	0	58266283	G	T
16	chr16:58266793:A:G	0	58266793	G	A
16	chr16:58266795:T:C	0	58266795	C	T
16	chr16:58266838:T:C	0	58266838	C	T
16	chr16:58267283:C:A	0	58267283	A	C
16	chr16:58267925:C:T	0	58267925	T	C
16	chr16:58268076:C:T	0	58268076	T	C
16	chr16:58268136:G:A	0	58268136	A	G
16	chr16:58268369:A:G	0	58268369	G	A
16	chr16:58268678:C:A	0	58268678	A	C
16	chr16:58268754:A:G	0	58268754	G	A
16	chr16:58269695:A:G	0	58269695	G	A
16	chr16:58270554:G:T	0	58270554	T	G
16	chr16:58271270:A:G	0	58271270	G	A
16	chr16:58271676:T:C	0	58271676	C	T
16	chr16:58271864:C:T	0	58271864	T	C
16	chr16:58271902:T:C	0	58271902	C	T
16	chr16:58272258:T:C	0	58272258	C	T
16	chr16:58272278:AG:A	0	58272278	A	AG
16	chr16:58273338:A:G	0	58273338	G	A
16	chr16:58273391:C:T	0	58273391	T	C
16	chr16:58274210:T:C	0	58274210	C	T
16	chr16:58274392:G:A	0	58274392	A	G
16	chr16:58274744:G:T	0	58274744	T	G
16	chr16:58274857:T:C	0	58274857	C	T
16	chr16:58275004:T:C	0	58275004	C	T
16	chr16:58275100:G:C	0	58275100	C	G
16	chr16:58275134:T:C	0	58275134	C	T
16	chr16:58275422:CAAGG:C	0	58275422	C	CAAGG
16	chr16:58276512:G:A	0	58276512	A	G
16	chr16:58276891:T:C	0	58276891	C	T
16	chr16:58277100:G:A	0	58277100	A	G
16	chr16:58277128:T:G	0	58277128	G	T
16	chr16:58277136:A:T	0	58277136	T	A
16	chr16:58277140:T:G	0	58277140	G	T
16	chr16:58277204:C:T	0	58277204	T	C
16	chr16:58277627:A:AC	0	58277627	AC	A
16	chr16:58278453:CT:C	0	58278453	C	CT
16	chr16:58278795:A:ATTTT	0	58278795	ATTTT	A
16	chr16:58279286:T:G	0	58279286	G	T
16	chr16:58279338:G:C	0	58279338	C	G
16	chr16:58279398:C:T	0	58279398	T	C
16	chr16:58279662:T:G	0	58279662	G	T
16	chr16:58280044:G:A	0	58280044	A	G
16	chr16:58280529:T:C	0	58280529	C	T
16	chr16:58280694:C:T	0	58280694	T	C
16	chr16:58281147:G:T	0	58281147	T	G
16	chr16:58281221:T:C	0	58281221	C	T
16	chr16:58281677:A:G	0	58281677	G	A
16	chr16:58281727:C:T	0	58281727	T	C
16	chr16:58281841:G:GGTATTTC	0	58281841	GGTATTTC	G
16	chr16:58281844:A:G	0	58281844	G	A
16	chr16:58282159:C:A	0	58282159	A	C
16	chr16:58282195:TG:T	0	58282195	T	TG
16	chr16:58282325:G:A	0	58282325	A	G
16	chr16:58282611:G:A	0	58282611	A	G
16	chr16:58282724:A:G	0	58282724	G	A
16	chr16:58282963:T:C	0	58282963	C	T
16	chr16:58283054:C:T	0	58283054	T	C
16	chr16:58283079:T:C	0	58283079	C	T
16	chr16:58283298:G:A	0	58283298	A	G
16	chr16:58283857:T:C	0	58283857	C	T
16	chr16:58284428:G:A	0	58284428	A	G
16	chr16:58284872:T:C	0	58284872	C	T
16	chr16:58285035:G:A	0	58285035	A	G
16	chr16:58285101:C:T	0	58285101	T	C
16	chr16:58285188:C:T	0	58285188	T	C
16	chr16:58285279:G:A	0	58285279	A	G
16	chr16:58285629:G:C	0	58285629	C	G
16	chr16:58285644:G:T	0	58285644	T	G
16	chr16:58285650:A:G	0	58285650	G	A
16	chr16:58285879:A:G	0	58285879	G	A
16	chr16:58286307:T:C	0	58286307	C	T
16	chr16:58286599:G:A	0	58286599	A	G
16	chr16:58286656:G:A	0	58286656	A	G
16	chr16:58286712:A:G	0	58286712	G	A
16	chr16:58286866:C:T	0	58286866	T	C
16	chr16:58286916:G:C	0	58286916	C	G
16	chr16:58286940:A:G	0	58286940	G	A
16	chr16:58287070:G:A	0	58287070	A	G
16	chr16:58287316:G:A	0	58287316	A	G
16	chr16:58287377:G:A	0	58287377	A	G
16	chr16:58287655:A:G	0	58287655	G	A
16	chr16:58287889:T:C	0	58287889	C	T
16	chr16:58288027:G:A	0	58288027	A	G
16	chr16:58288887:G:GAATT	0	58288887	GAATT	G
16	chr16:58288947:A:G	0	58288947	G	A
16	chr16:58288956:C:T	0	58288956	T	C
16	chr16:58289166:AG:A	0	58289166	A	AG
16	chr16:58289264:T:C	0	58289264	C	T
16	chr16:58289594:T:C	0	58289594	C	T
16	chr16:58289818:C:T	0	58289818	T	C
16	chr16:58290056:G:A	0	58290056	A	G
16	chr16:58290575:TG:T	0	58290575	T	TG
16	chr16:58290899:A:G	0	58290899	G	A
16	chr16:58290903:T:C	0	58290903	C	T
16	chr16:58291719:G:A	0	58291719	A	G
16	chr16:58291959:C:T	0	58291959	T	C
16	chr16:58291960:T:C	0	58291960	C	T
16	chr16:58292566:A:AT	0	58292566	AT	A
16	chr16:58292706:G:T	0	58292706	T	G
16	chr16:58293224:C:T	0	58293224	T	C
16	chr16:58293293:C:T	0	58293293	T	C
16	chr16:58293327:T:C	0	58293327	C	T
16	chr16:58293742:A:G	0	58293742	G	A
16	chr16:58293838:C:T	0	58293838	T	C
16	chr16:58293870:A:G	0	58293870	G	A
16	chr16:58295129:T:C	0	58295129	C	T
16	chr16:58295253:G:A	0	58295253	A	G
16	chr16:58295262:G:A	0	58295262	A	G
16	chr16:58295304:A:G	0	58295304	G	A
16	chr16:58295318:G:C	0	58295318	C	G
16	chr16:58295465:C:T	0	58295465	T	C
16	chr16:58295669:A:C	0	58295669	C	A
16	chr16:58295848:C:T	0	58295848	T	C
16	chr16:58295924:T:C	0	58295924	C	T
16	chr16:58296226:A:G	0	58296226	G	A
16	chr16:58297019:A:C	0	58297019	C	A
16	chr16:58297726:A:G	0	58297726	G	A
16	chr16:58297782:G:A	0	58297782	A	G
16	chr16:58297869:T:C	0	58297869	C	T
16	chr16:58298016:T:C	0	58298016	C	T
16	chr16:58299273:T:G	0	58299273	G	T
16	chr16:58299471:A:T	0	58299471	T	A
16	chr16:58300079:T:A	0	58300079	A	T
16	chr16:58300135:G:T	0	58300135	T	G
16	chr16:58300237:T:C	0	58300237	C	T
16	chr16:58300292:G:A	0	58300292	A	G
16	chr16:58300576:A:G	0	58300576	G	A
16	chr16:58300830:A:T	0	58300830	T	A
16	chr16:58302084:A:G	0	58302084	G	A
16	chr16:58302089:A:AATTCCAATG	0	58302089	AATTCCAATG	A
16	chr16:58302196:A:G	0	58302196	G	A
16	chr16:58302352:A:G	0	58302352	G	A
16	chr16:58302361:C:T	0	58302361	T	C
16	chr16:58302387:A:G	0	58302387	G	A
16	chr16:58302481:G:A	0	58302481	A	G
16	chr16:58303295:GA:G	0	58303295	G	GA
16	chr16:58303302:G:A	0	58303302	A	G
16	chr16:58303674:C:A	0	58303674	A	C
16	chr16:58303804:T:C	0	58303804	C	T
16	chr16:58303847:A:C	0	58303847	C	A
16	chr16:58304323:G:A	0	58304323	A	G
16	chr16:58304487:A:AT	0	58304487	AT	A
16	chr16:58304578:T:A	0	58304578	A	T
16	chr16:58305189:G:A	0	58305189	A	G
16	chr16:58305341:A:G	0	58305341	G	A
16	chr16:58305351:TG:T	0	58305351	T	TG
16	chr16:58305472:G:A	0	58305472	A	G
16	chr16:58307125:T:C	0	58307125	C	T
16	chr16:58308227:G:T	0	58308227	T	G
16	chr16:58308295:A:C	0	58308295	C	A
16	chr16:58308383:G:A	0	58308383	A	G
16	chr16:58308632:A:G	0	58308632	G	A
16	chr16:58308820:GA:G	0	58308820	G	GA
16	chr16:58308841:GTA:G	0	58308841	G	GTA
16	chr16:58308990:T:TAAAG	0	58308990	TAAAG	T
16	chr16:58309045:T:C	0	58309045	C	T
16	chr16:58310046:G:A	0	58310046	A	G
16	chr16:58310329:C:T	0	58310329	T	C
16	chr16:58310417:A:G	0	58310417	G	A
16	chr16:58311168:G:A	0	58311168	A	G
16	chr16:58312663:A:T	0	58312663	T	A
16	chr16:58312780:T:G	0	58312780	G	T
16	chr16:58313539:G:T	0	58313539	T	G
16	chr16:58314086:ATTTATAG:A	0	58314086	A	ATTTATAG
16	chr16:58314424:A:G	0	58314424	G	A
16	chr16:58315124:G:A	0	58315124	A	G
16	chr16:58315227:T:A	0	58315227	A	T
16	chr16:58315902:C:T	0	58315902	T	C
16	chr16:58316321:A:G	0	58316321	G	A
16	chr16:58316630:A:C	0	58316630	C	A
16	chr16:58317792:G:A	0	58317792	A	G
16	chr16:58317977:C:T	0	58317977	T	C
16	chr16:58318479:G:A	0	58318479	A	G
16	chr16:58318859:C:A	0	58318859	A	C
16	chr16:58319939:A:G	0	58319939	G	A
16	chr16:58320320:A:G	0	58320320	G	A
16	chr16:58321190:G:A	0	58321190	A	G
16	chr16:58321328:G:A	0	58321328	A	G
16	chr16:58321625:G:A	0	58321625	A	G
16	chr16:58321915:A:G	0	58321915	G	A
16	chr16:58322431:A:G	0	58322431	G	A
16	chr16:58323238:G:T	0	58323238	T	G
16	chr16:58323538:A:G	0	58323538	G	A
16	chr16:58323672:A:G	0	58323672	G	A
16	chr16:58324040:G:T	0	58324040	T	G
16	chr16:58324310:T:G	0	58324310	G	T
16	chr16:58325026:C:T	0	58325026	T	C
16	chr16:58325926:T:C	0	58325926	C	T
16	chr16:58326432:C:T	0	58326432	T	C
16	chr16:58326820:C:T	0	58326820	T	C
16	chr16:58327025:C:T	0	58327025	T	C
16	chr16:58327380:A:G	0	58327380	G	A
16	chr16:58327738:G:A	0	58327738	A	G
16	chr16:58327769:TC:T	0	58327769	T	TC
16	chr16:58328169:C:T	0	58328169	T	C
16	chr16:58328441:C:T	0	58328441	T	C
16	chr16:58328768:T:A	0	58328768	A	T
16	chr16:58328821:T:A	0	58328821	A	T
16	chr16:58329127:G:A	0	58329127	A	G
16	chr16:58329399:G:C	0	58329399	C	G
16	chr16:58329658:T:C	0	58329658	C	T
16	chr16:58329672:G:C	0	58329672	C	G
16	chr16:58329774:C:T	0	58329774	T	C
16	chr16:58329775:G:A	0	58329775	A	G
16	chr16:58329990:C:T	0	58329990	T	C
16	chr16:58330729:G:A	0	58330729	A	G
16	chr16:58330749:G:A	0	58330749	A	G
16	chr16:58330964:T:C	0	58330964	C	T
16	chr16:58331002:T:A	0	58331002	A	T
16	chr16:58332095:G:A	0	58332095	A	G
16	chr16:58332402:C:T	0	58332402	T	C
16	chr16:58334196:G:T	0	58334196	T	G
16	chr16:58334449:G:A	0	58334449	A	G
16	chr16:58334720:A:G	0	58334720	G	A
16	chr16:58334827:G:C	0	58334827	C	G
16	chr16:58335163:G:T	0	58335163	T	G
16	chr16:58335768:A:G	0	58335768	G	A
16	chr16:58336093:G:A	0	58336093	A	G
16	chr16:58336933:G:A	0	58336933	A	G
16	chr16:58337435:C:T	0	58337435	T	C
16	chr16:58337479:C:T	0	58337479	T	C
16	chr16:58339037:A:G	0	58339037	G	A
16	chr16:58339080:T:A	0	58339080	A	T
16	chr16:58339503:G:A	0	58339503	A	G
16	chr16:58339884:T:C	0	58339884	C	T
16	chr16:58339945:G:C	0	58339945	C	G
16	chr16:58342622:A:C	0	58342622	C	A
16	chr16:58345457:C:A	0	58345457	A	C
16	chr16:58345538:T:A	0	58345538	A	T
16	chr16:58345708:G:A	0	58345708	A	G
16	chr16:58346478:G:A	0	58346478	A	G
16	chr16:58348654:G:A	0	58348654	A	G
16	chr16:58348724:G:A	0	58348724	A	G
16	chr16:58349324:C:A	0	58349324	A	C
16	chr16:58349958:A:G	0	58349958	G	A
16	chr16:58351479:G:A	0	58351479	A	G
16	chr16:58351694:A:C	0	58351694	C	A
16	chr16:58352448:A:G	0	58352448	G	A
16	chr16:58352851:G:A	0	58352851	A	G
16	chr16:58352901:G:T	0	58352901	T	G
16	chr16:58353334:A:G	0	58353334	G	A
16	chr16:58355397:G:A	0	58355397	A	G
16	chr16:58356042:G:A	0	58356042	A	G
16	chr16:58356709:C:T	0	58356709	T	C
16	chr16:58356867:C:T	0	58356867	T	C
16	chr16:58357472:C:T	0	58357472	T	C
16	chr16:58357505:T:C	0	58357505	C	T
16	chr16:58357557:C:T	0	58357557	T	C
16	chr16:58357609:T:G	0	58357609	G	T
16	chr16:58357993:G:A	0	58357993	A	G
16	chr16:58358041:C:T	0	58358041	T	C
16	chr16:58358442:T:C	0	58358442	C	T
16	chr16:58360998:G:A	0	58360998	A	G
16	chr16:58361254:T:G	0	58361254	G	T
16	chr16:58361378:G:A	0	58361378	A	G
16	chr16:58361418:G:A	0	58361418	A	G
16	chr16:58361470:T:C	0	58361470	C	T
16	chr16:58361716:G:A	0	58361716	A	G
16	chr16:58362616:A:G	0	58362616	G	A
16	chr16:58362724:C:T	0	58362724	T	C
16	chr16:58362826:T:G	0	58362826	G	T
16	chr16:58363535:C:T	0	58363535	T	C
16	chr16:58363786:G:A	0	58363786	A	G
16	chr16:58363835:G:C	0	58363835	C	G
16	chr16:58364191:G:A	0	58364191	A	G
16	chr16:58364500:G:A	0	58364500	A	G
16	chr16:58364628:C:G	0	58364628	G	C
16	chr16:58364939:G:A	0	58364939	A	G
16	chr16:58366531:A:G	0	58366531	G	A
16	chr16:58366844:C:T	0	58366844	T	C
16	chr16:58368691:C:T	0	58368691	T	C
16	chr16:58368718:G:A	0	58368718	A	G
16	chr16:58369400:G:A	0	58369400	A	G
16	chr16:58369586:T:C	0	58369586	C	T
16	chr16:58369939:T:G	0	58369939	G	T
16	chr16:58370600:C:T	0	58370600	T	C
16	chr16:58370679:G:C	0	58370679	C	G
16	chr16:58371038:TCTC:T	0	58371038	T	TCTC
16	chr16:58373900:C:G	0	58373900	G	C
16	chr16:58376084:A:G	0	58376084	G	A
16	chr16:58377577:G:A	0	58377577	A	G
16	chr16:58379350:G:A	0	58379350	A	G
16	chr16:58379483:A:T	0	58379483	T	A
16	chr16:58379586:C:T	0	58379586	T	C
16	chr16:58380260:C:T	0	58380260	T	C
16	chr16:58380906:G:A	0	58380906	A	G
16	chr16:58381993:T:C	0	58381993	C	T
16	chr16:58385210:C:A	0	58385210	A	C
16	chr16:58385760:G:T	0	58385760	T	G
16	chr16:58386382:T:C	0	58386382	C	T
16	chr16:58386516:C:T	0	58386516	T	C
16	chr16:58387412:C:T	0	58387412	T	C
16	chr16:58389041:C:T	0	58389041	T	C
16	chr16:58391064:G:A	0	58391064	A	G
16	chr16:58392278:A:G	0	58392278	G	A
16	chr16:58392320:G:A	0	58392320	A	G
16	chr16:58392799:G:A	0	58392799	A	G
16	chr16:58395747:A:G	0	58395747	G	A
16	chr16:58397135:A:G	0	58397135	G	A
16	chr16:58397330:C:T	0	58397330	T	C
16	chr16:58398302:T:G	0	58398302	G	T
16	chr16:58399818:C:T	0	58399818	T	C
16	chr16:58399858:C:T	0	58399858	T	C
16	chr16:58401154:C:T	0	58401154	T	C
16	chr16:58401262:G:A	0	58401262	A	G
16	chr16:58401931:C:CT	0	58401931	CT	C
16	chr16:58403941:T:G	0	58403941	G	T
16	chr16:58404239:T:C	0	58404239	C	T
16	chr16:58404748:A:G	0	58404748	G	A
16	chr16:58405286:G:A	0	58405286	A	G
16	chr16:58406127:C:CAAAT	0	58406127	CAAAT	C
16	chr16:58406666:C:A	0	58406666	A	C
16	chr16:58406939:C:T	0	58406939	T	C
16	chr16:58409421:T:G	0	58409421	G	T
16	chr16:58409571:T:C	0	58409571	C	T
16	chr16:58409587:G:A	0	58409587	A	G
16	chr16:58409741:T:C	0	58409741	C	T
16	chr16:58410750:A:G	0	58410750	G	A
16	chr16:58410945:A:C	0	58410945	C	A
16	chr16:58412301:AAAGAAAG:A	0	58412301	A	AAAGAAAG
16	chr16:58412805:T:C	0	58412805	C	T
16	chr16:58413486:C:T	0	58413486	T	C
16	chr16:58413706:C:T	0	58413706	T	C
16	chr16:58414328:C:T	0	58414328	T	C
16	chr16:58416005:A:G	0	58416005	G	A
16	chr16:58416408:G:A	0	58416408	A	G
16	chr16:58417274:G:A	0	58417274	A	G
16	chr16:58418578:T:C	0	58418578	C	T
16	chr16:58418706:T:C	0	58418706	C	T
16	chr16:58418837:G:A	0	58418837	A	G
16	chr16:58420940:A:G	0	58420940	G	A
16	chr16:58422739:C:G	0	58422739	G	C
16	chr16:58422870:T:C	0	58422870	C	T
16	chr16:58423031:T:C	0	58423031	C	T
16	chr16:58423032:T:C	0	58423032	C	T
16	chr16:58423603:A:G	0	58423603	G	A
16	chr16:58423616:T:G	0	58423616	G	T
16	chr16:58424541:T:C	0	58424541	C	T
16	chr16:58424737:T:TG	0	58424737	TG	T
16	chr16:58425134:G:A	0	58425134	A	G
16	chr16:58426022:A:G	0	58426022	G	A
16	chr16:58426438:A:G	0	58426438	G	A
16	chr16:58426628:T:G	0	58426628	G	T
16	chr16:58427072:A:G	0	58427072	G	A
16	chr16:58427212:A:G	0	58427212	G	A
16	chr16:58427461:G:A	0	58427461	A	G
16	chr16:58427563:T:A	0	58427563	A	T
16	chr16:58428723:G:A	0	58428723	A	G
16	chr16:58428735:G:C	0	58428735	C	G
16	chr16:58428931:G:GC	0	58428931	GC	G
16	chr16:58429093:C:G	0	58429093	G	C
16	chr16:58429963:C:T	0	58429963	T	C
16	chr16:58430011:G:A	0	58430011	A	G
16	chr16:58430171:T:C	0	58430171	C	T
16	chr16:58430436:T:C	0	58430436	C	T
16	chr16:58430616:C:A	0	58430616	A	C
16	chr16:58430670:A:G	0	58430670	G	A
16	chr16:58430900:A:G	0	58430900	G	A
16	chr16:58432377:G:A	0	58432377	A	G
16	chr16:58433333:C:T	0	58433333	T	C
16	chr16:58433835:C:T	0	58433835	T	C
16	chr16:58433981:TG:T	0	58433981	T	TG
16	chr16:58434186:G:A	0	58434186	A	G
16	chr16:58434307:T:C	0	58434307	C	T
16	chr16:58434798:ATCC:A	0	58434798	A	ATCC
16	chr16:58434992:C:T	0	58434992	T	C
16	chr16:58435506:T:C	0	58435506	C	T
16	chr16:58435775:G:A	0	58435775	A	G
16	chr16:58435933:A:G	0	58435933	G	A
16	chr16:58436142:C:G	0	58436142	G	C
16	chr16:58436372:G:A	0	58436372	A	G
16	chr16:58436470:CA:C	0	58436470	C	CA
16	chr16:58436523:G:A	0	58436523	A	G
16	chr16:58437093:G:A	0	58437093	A	G
16	chr16:58437182:A:G	0	58437182	G	A
16	chr16:58438917:G:T	0	58438917	T	G
16	chr16:58439291:C:T	0	58439291	T	C
16	chr16:58440764:A:G	0	58440764	G	A
16	chr16:58441301:C:T	0	58441301	T	C
16	chr16:58441525:G:A	0	58441525	A	G
16	chr16:58441763:C:T	0	58441763	T	C
16	chr16:58444167:A:C	0	58444167	C	A
16	chr16:58444427:C:T	0	58444427	T	C
16	chr16:58445095:T:TG	0	58445095	TG	T
16	chr16:58445160:C:A	0	58445160	A	C
16	chr16:58446096:C:T	0	58446096	T	C
16	chr16:58449212:G:C	0	58449212	C	G
16	chr16:58449419:A:G	0	58449419	G	A
16	chr16:58450273:G:A	0	58450273	A	G
16	chr16:58450359:C:G	0	58450359	G	C
16	chr16:58450720:A:C	0	58450720	C	A
16	chr16:58450830:G:A	0	58450830	A	G
16	chr16:58450878:A:C	0	58450878	C	A
16	chr16:58453389:G:A	0	58453389	A	G
16	chr16:58453591:A:T	0	58453591	T	A
16	chr16:58454698:G:T	0	58454698	T	G
16	chr16:58454730:C:T	0	58454730	T	C
16	chr16:58455460:C:A	0	58455460	A	C
16	chr16:58455693:G:A	0	58455693	A	G
16	chr16:58456191:A:G	0	58456191	G	A
16	chr16:58456538:C:T	0	58456538	T	C
16	chr16:58457178:A:G	0	58457178	G	A
16	chr16:58458132:A:C	0	58458132	C	A
16	chr16:58458337:TGTGTGTGTGTGTGTATATGTGTG:T	0	58458337	T	TGTGTGTGTGTGTGTATATGTGTG
16	chr16:58461459:T:C	0	58461459	C	T
16	chr16:58462719:C:T	0	58462719	T	C
16	chr16:58463066:A:C	0	58463066	C	A
16	chr16:58464080:G:T	0	58464080	T	G
16	chr16:58466880:G:A	0	58466880	A	G
16	chr16:58468306:G:A	0	58468306	A	G
16	chr16:58468375:T:C	0	58468375	C	T
16	chr16:58468549:C:T	0	58468549	T	C
16	chr16:58468578:G:A	0	58468578	A	G
16	chr16:58469767:C:T	0	58469767	T	C
16	chr16:58470368:C:G	0	58470368	G	C
16	chr16:58470829:C:A	0	58470829	A	C
16	chr16:58471387:C:T	0	58471387	T	C
16	chr16:58471471:T:C	0	58471471	C	T
16	chr16:58471937:G:C	0	58471937	C	G
16	chr16:58471967:C:T	0	58471967	T	C
16	chr16:58472103:A:G	0	58472103	G	A
16	chr16:58472293:T:C	0	58472293	C	T
16	chr16:58473494:C:T	0	58473494	T	C
16	chr16:58473497:G:A	0	58473497	A	G
16	chr16:58473664:C:G	0	58473664	G	C
16	chr16:58474004:T:C	0	58474004	C	T
16	chr16:58474153:C:T	0	58474153	T	C
16	chr16:58474374:T:C	0	58474374	C	T
16	chr16:58474774:A:G	0	58474774	G	A
16	chr16:58474995:T:C	0	58474995	C	T
16	chr16:58475247:A:C	0	58475247	C	A
16	chr16:58476130:A:T	0	58476130	T	A
16	chr16:58476415:A:C	0	58476415	C	A
16	chr16:58476482:T:A	0	58476482	A	T
16	chr16:58477261:T:C	0	58477261	C	T
16	chr16:58477503:AC:A	0	58477503	A	AC
16	chr16:58477992:T:C	0	58477992	C	T
16	chr16:58478641:A:C	0	58478641	C	A
16	chr16:58479909:C:T	0	58479909	T	C
16	chr16:58480055:G:A	0	58480055	A	G
16	chr16:58481077:G:A	0	58481077	A	G
16	chr16:58481521:C:A	0	58481521	A	C
16	chr16:58481990:G:A	0	58481990	A	G
16	chr16:58482102:C:T	0	58482102	T	C
16	chr16:58484386:A:G	0	58484386	G	A
16	chr16:58484730:A:G	0	58484730	G	A
16	chr16:58485217:G:A	0	58485217	A	G
16	chr16:58485250:T:C	0	58485250	C	T
16	chr16:58485293:T:C	0	58485293	C	T
16	chr16:58485669:T:C	0	58485669	C	T
16	chr16:58487186:C:T	0	58487186	T	C
16	chr16:58487397:G:T	0	58487397	T	G
16	chr16:58490906:G:T	0	58490906	T	G
16	chr16:58491408:C:T	0	58491408	T	C
16	chr16:58491586:A:G	0	58491586	G	A
16	chr16:58491943:G:T	0	58491943	T	G
16	chr16:58491985:T:G	0	58491985	G	T
16	chr16:58493145:G:C	0	58493145	C	G
16	chr16:58493345:T:G	0	58493345	G	T
16	chr16:58494071:C:T	0	58494071	T	C
16	chr16:58494908:G:A	0	58494908	A	G
16	chr16:58495711:C:T	0	58495711	T	C
16	chr16:58496686:C:T	0	58496686	T	C
16	chr16:58496805:T:C	0	58496805	C	T
16	chr16:58496929:A:G	0	58496929	G	A
16	chr16:58498791:A:G	0	58498791	G	A
16	chr16:58498799:A:G	0	58498799	G	A
16	chr16:58498851:C:G	0	58498851	G	C
16	chr16:58499171:C:T	0	58499171	T	C
16	chr16:58500028:A:C	0	58500028	C	A
16	chr16:58502764:C:T	0	58502764	T	C
16	chr16:58503993:G:A	0	58503993	A	G
16	chr16:58505281:G:A	0	58505281	A	G
16	chr16:58505865:G:A	0	58505865	A	G
16	chr16:58506154:GTGTC:G	0	58506154	G	GTGTC
16	chr16:58506971:G:A	0	58506971	A	G
16	chr16:58507085:G:A	0	58507085	A	G
16	chr16:58508997:G:A	0	58508997	A	G
16	chr16:58509427:T:G	0	58509427	G	T
16	chr16:58509842:C:T	0	58509842	T	C
16	chr16:58510847:G:A	0	58510847	A	G
16	chr16:58511164:G:A	0	58511164	A	G
16	chr16:58511522:A:G	0	58511522	G	A
16	chr16:58512393:C:T	0	58512393	T	C
16	chr16:58512530:C:G	0	58512530	G	C
16	chr16:58513618:C:T	0	58513618	T	C
16	chr16:58513954:C:T	0	58513954	T	C
16	chr16:58514090:C:T	0	58514090	T	C
16	chr16:58514511:G:A	0	58514511	A	G
16	chr16:58515300:G:C	0	58515300	C	G
16	chr16:58515358:T:C	0	58515358	C	T
16	chr16:58516028:T:C	0	58516028	C	T
16	chr16:58516580:G:A	0	58516580	A	G
16	chr16:58517456:C:G	0	58517456	G	C
16	chr16:58518324:G:A	0	58518324	A	G
16	chr16:58519017:G:A	0	58519017	A	G
16	chr16:58519055:A:G	0	58519055	G	A
16	chr16:58519260:A:C	0	58519260	C	A
16	chr16:58519444:T:C	0	58519444	C	T
16	chr16:58519873:G:A	0	58519873	A	G
16	chr16:58519916:G:C	0	58519916	C	G
16	chr16:58521649:T:A	0	58521649	A	T
16	chr16:58522732:C:T	0	58522732	T	C
16	chr16:58523064:G:A	0	58523064	A	G
16	chr16:58524198:C:T	0	58524198	T	C
16	chr16:58524803:T:C	0	58524803	C	T
16	chr16:58525085:C:T	0	58525085	T	C
16	chr16:58525510:C:T	0	58525510	T	C
16	chr16:58525562:C:CA	0	58525562	CA	C
16	chr16:58525725:T:C	0	58525725	C	T
16	chr16:58526418:C:G	0	58526418	G	C
16	chr16:58526871:C:T	0	58526871	T	C
16	chr16:58526973:G:A	0	58526973	A	G
16	chr16:58527165:T:C	0	58527165	C	T
16	chr16:58527481:T:G	0	58527481	G	T
16	chr16:58528062:G:A	0	58528062	A	G
16	chr16:58529295:T:A	0	58529295	A	T
16	chr16:58529934:T:C	0	58529934	C	T
16	chr16:58531505:TGA:T	0	58531505	T	TGA
16	chr16:58532400:G:A	0	58532400	A	G
16	chr16:58532767:A:G	0	58532767	G	A
16	chr16:58532838:CACTG:C	0	58532838	C	CACTG
16	chr16:58533334:A:G	0	58533334	G	A
16	chr16:58533682:G:A	0	58533682	A	G
16	chr16:58533687:T:C	0	58533687	C	T
16	chr16:58533857:T:A	0	58533857	A	T
16	chr16:58537285:T:C	0	58537285	C	T
16	chr16:58537405:A:G	0	58537405	G	A
16	chr16:58539243:T:C	0	58539243	C	T
16	chr16:58539997:G:A	0	58539997	A	G
16	chr16:58540349:T:C	0	58540349	C	T
16	chr16:58541585:G:A	0	58541585	A	G
16	chr16:58543234:A:C	0	58543234	C	A
16	chr16:58543517:C:T	0	58543517	T	C
16	chr16:58544130:T:G	0	58544130	G	T
16	chr16:58544187:C:T	0	58544187	T	C
16	chr16:58544279:T:C	0	58544279	C	T
16	chr16:58544358:T:C	0	58544358	C	T
16	chr16:58545254:A:C	0	58545254	C	A
16	chr16:58545370:C:T	0	58545370	T	C
16	chr16:58545982:T:C	0	58545982	C	T
16	chr16:58546309:T:C	0	58546309	C	T
16	chr16:58546626:T:C	0	58546626	C	T
16	chr16:58546830:A:G	0	58546830	G	A
16	chr16:58547324:C:T	0	58547324	T	C
16	chr16:58547817:C:T	0	58547817	T	C
16	chr16:58549045:C:T	0	58549045	T	C
16	chr16:58550071:A:G	0	58550071	G	A
16	chr16:58550842:C:CT	0	58550842	CT	C
16	chr16:58551465:C:A	0	58551465	A	C
16	chr16:58553260:T:C	0	58553260	C	T
16	chr16:58553524:A:AT	0	58553524	AT	A
16	chr16:58553833:C:T	0	58553833	T	C
16	chr16:58554287:A:G	0	58554287	G	A
16	chr16:58555208:G:A	0	58555208	A	G
16	chr16:58557402:C:T	0	58557402	T	C
16	chr16:58557804:T:C	0	58557804	C	T
16	chr16:58558083:G:A	0	58558083	A	G
16	chr16:58558374:C:T	0	58558374	T	C
16	chr16:58559260:C:A	0	58559260	A	C
16	chr16:58559336:G:A	0	58559336	A	G
16	chr16:58559618:C:T	0	58559618	T	C
16	chr16:58560676:G:A	0	58560676	A	G
16	chr16:58560751:G:A	0	58560751	A	G
16	chr16:58562599:G:A	0	58562599	A	G
16	chr16:58562715:C:T	0	58562715	T	C
16	chr16:58562849:C:T	0	58562849	T	C
16	chr16:58563385:C:G	0	58563385	G	C
16	chr16:58563387:A:T	0	58563387	T	A
16	chr16:58564359:CTG:C	0	58564359	C	CTG
16	chr16:58565623:G:A	0	58565623	A	G
16	chr16:58566255:A:G	0	58566255	G	A
16	chr16:58566321:C:T	0	58566321	T	C
16	chr16:58566371:T:C	0	58566371	C	T
16	chr16:58566689:G:A	0	58566689	A	G
16	chr16:58566839:G:C	0	58566839	C	G
16	chr16:58567461:G:A	0	58567461	A	G
16	chr16:58567506:A:G	0	58567506	G	A
16	chr16:58568161:G:A	0	58568161	A	G
16	chr16:58568321:T:C	0	58568321	C	T
16	chr16:58568642:T:C	0	58568642	C	T
16	chr16:58568852:A:G	0	58568852	G	A
16	chr16:58569444:A:G	0	58569444	G	A
16	chr16:58569560:T:C	0	58569560	C	T
16	chr16:58569846:C:T	0	58569846	T	C
16	chr16:58570257:A:G	0	58570257	G	A
16	chr16:58570483:T:A	0	58570483	A	T
16	chr16:58570884:TTAAC:T	0	58570884	T	TTAAC
16	chr16:58571933:C:T	0	58571933	T	C
16	chr16:58572603:A:C	0	58572603	C	A
16	chr16:58573278:C:G	0	58573278	G	C
16	chr16:58573407:A:G	0	58573407	G	A
16	chr16:58573630:G:A	0	58573630	A	G
16	chr16:58574041:G:A	0	58574041	A	G
16	chr16:58574167:C:A	0	58574167	A	C
16	chr16:58574532:A:G	0	58574532	G	A
16	chr16:58576353:C:T	0	58576353	T	C
16	chr16:58576733:G:A	0	58576733	A	G
16	chr16:58576846:A:C	0	58576846	C	A
16	chr16:58577981:T:C	0	58577981	C	T
16	chr16:58578031:C:A	0	58578031	A	C
16	chr16:58579339:G:A	0	58579339	A	G
16	chr16:58579477:G:C	0	58579477	C	G
16	chr16:58579527:C:T	0	58579527	T	C
16	chr16:58579980:C:T	0	58579980	T	C
16	chr16:58580829:C:T	0	58580829	T	C
16	chr16:58581319:T:C	0	58581319	C	T
16	chr16:58581678:T:C	0	58581678	C	T
16	chr16:58583080:T:C	0	58583080	C	T
16	chr16:58584016:G:A	0	58584016	A	G
16	chr16:58584396:T:A	0	58584396	A	T
16	chr16:58584471:T:C	0	58584471	C	T
16	chr16:58586159:G:A	0	58586159	A	G
16	chr16:58586981:C:T	0	58586981	T	C
16	chr16:58587106:T:C	0	58587106	C	T
16	chr16:58587138:A:G	0	58587138	G	A
16	chr16:58587699:C:T	0	58587699	T	C
16	chr16:58588274:G:A	0	58588274	A	G
16	chr16:58588692:TC:T	0	58588692	T	TC
16	chr16:58588700:G:A	0	58588700	A	G
16	chr16:58588938:G:C	0	58588938	C	G
16	chr16:58589374:A:G	0	58589374	G	A
16	chr16:58589616:C:T	0	58589616	T	C
16	chr16:58590190:C:A	0	58590190	A	C
16	chr16:58590398:C:A	0	58590398	A	C
16	chr16:58590527:G:A	0	58590527	A	G
16	chr16:58591475:C:T	0	58591475	T	C
16	chr16:58591481:C:T	0	58591481	T	C
16	chr16:58591852:A:T	0	58591852	T	A
16	chr16:58592058:T:C	0	58592058	C	T
16	chr16:58593207:C:T	0	58593207	T	C
16	chr16:58593483:T:C	0	58593483	C	T
16	chr16:58594541:C:T	0	58594541	T	C
16	chr16:58594941:C:T	0	58594941	T	C
16	chr16:58595063:G:A	0	58595063	A	G
16	chr16:58595231:C:T	0	58595231	T	C
16	chr16:58595564:A:G	0	58595564	G	A
16	chr16:58596263:T:C	0	58596263	C	T
16	chr16:58596596:G:A	0	58596596	A	G
16	chr16:58597428:T:C	0	58597428	C	T
16	chr16:58597429:C:T	0	58597429	T	C
16	chr16:58598506:T:C	0	58598506	C	T
16	chr16:58599977:C:T	0	58599977	T	C
16	chr16:58600326:G:A	0	58600326	A	G
16	chr16:58600571:A:T	0	58600571	T	A
16	chr16:58600642:G:A	0	58600642	A	G
16	chr16:58600847:C:A	0	58600847	A	C
16	chr16:58601258:T:C	0	58601258	C	T
16	chr16:58601329:G:C	0	58601329	C	G
16	chr16:58602967:G:A	0	58602967	A	G
16	chr16:58603624:C:G	0	58603624	G	C
16	chr16:58604864:T:C	0	58604864	C	T
16	chr16:58605229:G:A	0	58605229	A	G
16	chr16:58605604:T:C	0	58605604	C	T
16	chr16:58606534:G:A	0	58606534	A	G
16	chr16:58607004:T:C	0	58607004	C	T
16	chr16:58607471:C:T	0	58607471	T	C
16	chr16:58607641:A:G	0	58607641	G	A
16	chr16:58607744:AAAG:A	0	58607744	A	AAAG
16	chr16:58607752:AAAAGG:A	0	58607752	A	AAAAGG
16	chr16:58607993:A:G	0	58607993	G	A
16	chr16:58608332:A:G	0	58608332	G	A
16	chr16:58608480:G:A	0	58608480	A	G
16	chr16:58608734:T:A	0	58608734	A	T
16	chr16:58608862:G:T	0	58608862	T	G
16	chr16:58609156:G:A	0	58609156	A	G
16	chr16:58610155:T:C	0	58610155	C	T
16	chr16:58611154:T:C	0	58611154	C	T
16	chr16:58612050:CA:C	0	58612050	C	CA
16	chr16:58612119:C:T	0	58612119	T	C
16	chr16:58612465:G:A	0	58612465	A	G
16	chr16:58616453:T:C	0	58616453	C	T
16	chr16:58617046:G:A	0	58617046	A	G
16	chr16:58617100:G:C	0	58617100	C	G
16	chr16:58617104:T:C	0	58617104	C	T
16	chr16:58617166:T:C	0	58617166	C	T
16	chr16:58617987:C:T	0	58617987	T	C
16	chr16:58618159:T:C	0	58618159	C	T
16	chr16:58618231:G:C	0	58618231	C	G
16	chr16:58618568:G:A	0	58618568	A	G
16	chr16:58618984:G:A	0	58618984	A	G
16	chr16:58619155:C:T	0	58619155	T	C
16	chr16:58619306:CTTG:C	0	58619306	C	CTTG
16	chr16:58619313:A:AAC	0	58619313	AAC	A
16	chr16:58619336:G:A	0	58619336	A	G
16	chr16:58619615:G:A	0	58619615	A	G
16	chr16:58621452:C:T	0	58621452	T	C
16	chr16:58621681:G:A	0	58621681	A	G
16	chr16:58621961:T:A	0	58621961	A	T
16	chr16:58622108:C:T	0	58622108	T	C
16	chr16:58622242:T:A	0	58622242	A	T
16	chr16:58622518:C:T	0	58622518	T	C
16	chr16:58622897:C:T	0	58622897	T	C
16	chr16:58622941:A:T	0	58622941	T	A
16	chr16:58623436:A:G	0	58623436	G	A
16	chr16:58623915:G:C	0	58623915	C	G
16	chr16:58624210:C:T	0	58624210	T	C
16	chr16:58625319:CCTGA:C	0	58625319	C	CCTGA
16	chr16:58625329:G:A	0	58625329	A	G
16	chr16:58625377:C:T	0	58625377	T	C
16	chr16:58625904:G:A	0	58625904	A	G
16	chr16:58626368:T:C	0	58626368	C	T
16	chr16:58626486:G:A	0	58626486	A	G
16	chr16:58626589:G:A	0	58626589	A	G
16	chr16:58626787:T:C	0	58626787	C	T
16	chr16:58626788:G:A	0	58626788	A	G
16	chr16:58627552:C:T	0	58627552	T	C
16	chr16:58627842:T:C	0	58627842	C	T
16	chr16:58628904:T:G	0	58628904	G	T
16	chr16:58628913:G:A	0	58628913	A	G
16	chr16:58630079:T:C	0	58630079	C	T
16	chr16:58630870:G:A	0	58630870	A	G
16	chr16:58632485:G:A	0	58632485	A	G
16	chr16:58632727:G:A	0	58632727	A	G
16	chr16:58632808:T:G	0	58632808	G	T
16	chr16:58632960:A:G	0	58632960	G	A
16	chr16:58633117:T:C	0	58633117	C	T
16	chr16:58634748:G:A	0	58634748	A	G
16	chr16:58634940:C:T	0	58634940	T	C
16	chr16:58635369:A:G	0	58635369	G	A
16	chr16:58635728:A:G	0	58635728	G	A
16	chr16:58636004:A:G	0	58636004	G	A
16	chr16:58636177:C:T	0	58636177	T	C
16	chr16:58636188:T:C	0	58636188	C	T
16	chr16:58636442:G:A	0	58636442	A	G
16	chr16:58636447:A:G	0	58636447	G	A
16	chr16:58637103:T:G	0	58637103	G	T
16	chr16:58637627:C:T	0	58637627	T	C
16	chr16:58637648:T:G	0	58637648	G	T
16	chr16:58638024:C:T	0	58638024	T	C
16	chr16:58638203:C:G	0	58638203	G	C
16	chr16:58638859:T:G	0	58638859	G	T
16	chr16:58639292:G:A	0	58639292	A	G
16	chr16:58639467:A:G	0	58639467	G	A
16	chr16:58639521:A:T	0	58639521	T	A
16	chr16:58643665:C:G	0	58643665	G	C
16	chr16:58643680:G:A	0	58643680	A	G
16	chr16:58643907:G:A	0	58643907	A	G
16	chr16:58644431:A:G	0	58644431	G	A
16	chr16:58644487:G:A	0	58644487	A	G
16	chr16:58644504:G:A	0	58644504	A	G
16	chr16:58644829:G:T	0	58644829	T	G
16	chr16:58645479:G:A	0	58645479	A	G
16	chr16:58646377:C:T	0	58646377	T	C
16	chr16:58646686:A:G	0	58646686	G	A
16	chr16:58647032:C:G	0	58647032	G	C
16	chr16:58647564:G:A	0	58647564	A	G
16	chr16:58647800:C:A	0	58647800	A	C
16	chr16:58648147:C:A	0	58648147	A	C
16	chr16:58648194:C:T	0	58648194	T	C
16	chr16:58648712:T:C	0	58648712	C	T
16	chr16:58648834:G:A	0	58648834	A	G
16	chr16:58648929:C:T	0	58648929	T	C
16	chr16:58649955:C:T	0	58649955	T	C
16	chr16:58650075:T:C	0	58650075	C	T
16	chr16:58650321:G:A	0	58650321	A	G
16	chr16:58651041:G:C	0	58651041	C	G
16	chr16:58651291:C:T	0	58651291	T	C
16	chr16:58652018:C:G	0	58652018	G	C
16	chr16:58652698:A:G	0	58652698	G	A
16	chr16:58652992:A:C	0	58652992	C	A
16	chr16:58653164:T:C	0	58653164	C	T
16	chr16:58653839:A:G	0	58653839	G	A
16	chr16:58654290:T:C	0	58654290	C	T
16	chr16:58654972:G:T	0	58654972	T	G
16	chr16:58656081:T:G	0	58656081	G	T
16	chr16:58656772:G:C	0	58656772	C	G
16	chr16:58657060:T:A	0	58657060	A	T
16	chr16:58657341:G:T	0	58657341	T	G
16	chr16:58657713:C:T	0	58657713	T	C
16	chr16:58657955:C:T	0	58657955	T	C
16	chr16:58658487:C:T	0	58658487	T	C
16	chr16:58659360:G:A	0	58659360	A	G
16	chr16:58659958:T:C	0	58659958	C	T
16	chr16:58660620:G:A	0	58660620	A	G
16	chr16:58660811:G:A	0	58660811	A	G
16	chr16:58661235:C:T	0	58661235	T	C
16	chr16:58662802:A:G	0	58662802	G	A
16	chr16:58662906:A:G	0	58662906	G	A
16	chr16:58663889:A:T	0	58663889	T	A
16	chr16:58663930:G:A	0	58663930	A	G
16	chr16:58663987:A:G	0	58663987	G	A
16	chr16:58664003:A:C	0	58664003	C	A
16	chr16:58664913:T:C	0	58664913	C	T
16	chr16:58665158:C:T	0	58665158	T	C
16	chr16:58667892:G:A	0	58667892	A	G
16	chr16:58668242:A:C	0	58668242	C	A
16	chr16:58668643:T:C	0	58668643	C	T
16	chr16:58668911:AGGC:A	0	58668911	A	AGGC
16	chr16:58668956:G:T	0	58668956	T	G
16	chr16:58669455:A:G	0	58669455	G	A
16	chr16:58670062:A:G	0	58670062	G	A
16	chr16:58670957:A:G	0	58670957	G	A
16	chr16:58671874:T:C	0	58671874	C	T
16	chr16:58672030:CAAAGG:C	0	58672030	C	CAAAGG
16	chr16:58672041:G:C	0	58672041	C	G
16	chr16:58672902:A:G	0	58672902	G	A
16	chr16:58673424:T:C	0	58673424	C	T
16	chr16:58673472:C:G	0	58673472	G	C
16	chr16:58673860:T:C	0	58673860	C	T
16	chr16:58674330:G:A	0	58674330	A	G
16	chr16:58674486:C:T	0	58674486	T	C
16	chr16:58674516:A:C	0	58674516	C	A
16	chr16:58675580:T:C	0	58675580	C	T
16	chr16:58675846:G:A	0	58675846	A	G
16	chr16:58676519:C:T	0	58676519	T	C
16	chr16:58676745:A:G	0	58676745	G	A
16	chr16:58676876:A:G	0	58676876	G	A
16	chr16:58677566:C:T	0	58677566	T	C
16	chr16:58677628:G:T	0	58677628	T	G
16	chr16:58678226:C:T	0	58678226	T	C
16	chr16:58678593:G:A	0	58678593	A	G
16	chr16:58679894:G:A	0	58679894	A	G
16	chr16:58679990:A:G	0	58679990	G	A
16	chr16:58680094:G:A	0	58680094	A	G
16	chr16:58680133:G:A	0	58680133	A	G
16	chr16:58680318:C:T	0	58680318	T	C
16	chr16:58680599:C:T	0	58680599	T	C
16	chr16:58680791:G:A	0	58680791	A	G
16	chr16:58681039:A:T	0	58681039	T	A
16	chr16:58681178:A:G	0	58681178	G	A
16	chr16:58681490:T:C	0	58681490	C	T
16	chr16:58681589:C:T	0	58681589	T	C
16	chr16:58681712:T:C	0	58681712	C	T
16	chr16:58681844:G:A	0	58681844	A	G
16	chr16:58682737:C:T	0	58682737	T	C
16	chr16:58682756:T:C	0	58682756	C	T
16	chr16:58682872:C:T	0	58682872	T	C
16	chr16:58683329:T:C	0	58683329	C	T
16	chr16:58683970:G:A	0	58683970	A	G
16	chr16:58685026:G:A	0	58685026	A	G
16	chr16:58685243:T:C	0	58685243	C	T
16	chr16:58685356:T:C	0	58685356	C	T
16	chr16:58685540:T:A	0	58685540	A	T
16	chr16:58686413:C:G	0	58686413	G	C
16	chr16:58686962:G:T	0	58686962	T	G
16	chr16:58687326:G:C	0	58687326	C	G
16	chr16:58687564:C:T	0	58687564	T	C
16	chr16:58688254:A:C	0	58688254	C	A
16	chr16:58688266:G:A	0	58688266	A	G
16	chr16:58688553:C:CTG	0	58688553	CTG	C
16	chr16:58688710:T:C	0	58688710	C	T
16	chr16:58688711:G:A	0	58688711	A	G
16	chr16:58689252:A:G	0	58689252	G	A
16	chr16:58689266:C:T	0	58689266	T	C
16	chr16:58689824:G:A	0	58689824	A	G
16	chr16:58690589:C:T	0	58690589	T	C
16	chr16:58691159:T:A	0	58691159	A	T
16	chr16:58691281:C:T	0	58691281	T	C
16	chr16:58691697:A:G	0	58691697	G	A
16	chr16:58692393:T:C	0	58692393	C	T
16	chr16:58693776:T:C	0	58693776	C	T
16	chr16:58694011:C:T	0	58694011	T	C
16	chr16:58694519:T:C	0	58694519	C	T
16	chr16:58694749:C:T	0	58694749	T	C
16	chr16:58695403:C:T	0	58695403	T	C
16	chr16:58695551:C:T	0	58695551	T	C
16	chr16:58695810:G:A	0	58695810	A	G
16	chr16:58696489:C:T	0	58696489	T	C
16	chr16:58697651:G:A	0	58697651	A	G
16	chr16:58697777:T:C	0	58697777	C	T
16	chr16:58697980:A:G	0	58697980	G	A
16	chr16:58698197:C:T	0	58698197	T	C
16	chr16:58698951:G:C	0	58698951	C	G
16	chr16:58699258:A:G	0	58699258	G	A
16	chr16:58700022:T:G	0	58700022	G	T
16	chr16:58700153:C:G	0	58700153	G	C
16	chr16:58700303:T:C	0	58700303	C	T
16	chr16:58700333:A:G	0	58700333	G	A
16	chr16:58700770:G:A	0	58700770	A	G
16	chr16:58700809:C:T	0	58700809	T	C
16	chr16:58701331:C:T	0	58701331	T	C
16	chr16:58701564:T:C	0	58701564	C	T
16	chr16:58701769:G:A	0	58701769	A	G
16	chr16:58702038:A:G	0	58702038	G	A
16	chr16:58703504:CTT:C	0	58703504	C	CTT
16	chr16:58704014:T:A	0	58704014	A	T
16	chr16:58704146:A:G	0	58704146	G	A
16	chr16:58704294:C:T	0	58704294	T	C
16	chr16:58705076:C:T	0	58705076	T	C
16	chr16:58706961:T:C	0	58706961	C	T
16	chr16:58707311:A:T	0	58707311	T	A
16	chr16:58707463:A:G	0	58707463	G	A
16	chr16:58708045:T:C	0	58708045	C	T
16	chr16:58708467:C:T	0	58708467	T	C
16	chr16:58708558:G:A	0	58708558	A	G
16	chr16:58708576:G:A	0	58708576	A	G
16	chr16:58709819:C:T	0	58709819	T	C
16	chr16:58710165:C:T	0	58710165	T	C
16	chr16:58711942:T:C	0	58711942	C	T
16	chr16:58712114:T:C	0	58712114	C	T
16	chr16:58712317:G:C	0	58712317	C	G
16	chr16:58712354:A:G	0	58712354	G	A
16	chr16:58713002:A:G	0	58713002	G	A
16	chr16:58713702:T:C	0	58713702	C	T
16	chr16:58713922:C:T	0	58713922	T	C
16	chr16:58714439:G:C	0	58714439	C	G
16	chr16:58714712:A:C	0	58714712	C	A
16	chr16:58715011:T:C	0	58715011	C	T
16	chr16:58716700:G:A	0	58716700	A	G
16	chr16:58716939:G:A	0	58716939	A	G
16	chr16:58718562:C:T	0	58718562	T	C
16	chr16:58720091:C:T	0	58720091	T	C
16	chr16:58721272:C:T	0	58721272	T	C
16	chr16:58721944:C:T	0	58721944	T	C
16	chr16:58722023:A:G	0	58722023	G	A
16	chr16:58723415:A:C	0	58723415	C	A
16	chr16:58723427:G:A	0	58723427	A	G
16	chr16:58723494:G:A	0	58723494	A	G
16	chr16:58723764:A:C	0	58723764	C	A
16	chr16:58724442:G:A	0	58724442	A	G
16	chr16:58726035:T:A	0	58726035	A	T
16	chr16:58726288:C:T	0	58726288	T	C
16	chr16:58726754:C:T	0	58726754	T	C
16	chr16:58727546:A:C	0	58727546	C	A
16	chr16:58727676:G:C	0	58727676	C	G
16	chr16:58727985:AG:A	0	58727985	A	AG
16	chr16:58727997:T:C	0	58727997	C	T
16	chr16:58728407:A:G	0	58728407	G	A
16	chr16:58728581:T:C	0	58728581	C	T
16	chr16:58729258:CCTGT:C	0	58729258	C	CCTGT
16	chr16:58729925:T:A	0	58729925	A	T
16	chr16:58730020:T:C	0	58730020	C	T
16	chr16:58730683:T:C	0	58730683	C	T
16	chr16:58730951:C:A	0	58730951	A	C
16	chr16:58732283:A:T	0	58732283	T	A
16	chr16:58732383:A:C	0	58732383	C	A
16	chr16:58733944:G:A	0	58733944	A	G
16	chr16:58735300:A:C	0	58735300	C	A
16	chr16:58735432:A:T	0	58735432	T	A
16	chr16:58735608:T:G	0	58735608	G	T
16	chr16:58735680:C:T	0	58735680	T	C
16	chr16:58735871:A:G	0	58735871	G	A
16	chr16:58736568:T:C	0	58736568	C	T
16	chr16:58736782:C:T	0	58736782	T	C
16	chr16:58736977:C:A	0	58736977	A	C
16	chr16:58736993:T:G	0	58736993	G	T
16	chr16:58737095:T:C	0	58737095	C	T
16	chr16:58737332:A:G	0	58737332	G	A
16	chr16:58737529:G:A	0	58737529	A	G
16	chr16:58737835:C:A	0	58737835	A	C
16	chr16:58738275:T:G	0	58738275	G	T
16	chr16:58738439:T:TAAA	0	58738439	TAAA	T
16	chr16:58738559:A:G	0	58738559	G	A
16	chr16:58739815:A:AT	0	58739815	AT	A
16	chr16:58740387:C:T	0	58740387	T	C
16	chr16:58740422:A:G	0	58740422	G	A
16	chr16:58740655:C:T	0	58740655	T	C
16	chr16:58740740:T:G	0	58740740	G	T
16	chr16:58741296:G:A	0	58741296	A	G
16	chr16:58741398:G:A	0	58741398	A	G
16	chr16:58742120:T:G	0	58742120	G	T
16	chr16:58742925:C:A	0	58742925	A	C
16	chr16:58742937:G:A	0	58742937	A	G
16	chr16:58742953:A:G	0	58742953	G	A
16	chr16:58743040:T:C	0	58743040	C	T
16	chr16:58743234:C:T	0	58743234	T	C
16	chr16:58743292:T:C	0	58743292	C	T
16	chr16:58743412:T:C	0	58743412	C	T
16	chr16:58743673:A:AC	0	58743673	AC	A
16	chr16:58743783:A:G	0	58743783	G	A
16	chr16:58744506:A:C	0	58744506	C	A
16	chr16:58745823:T:C	0	58745823	C	T
16	chr16:58746027:T:G	0	58746027	G	T
16	chr16:58746508:G:A	0	58746508	A	G
16	chr16:58746688:A:G	0	58746688	G	A
16	chr16:58746990:C:T	0	58746990	T	C
16	chr16:58747148:C:T	0	58747148	T	C
16	chr16:58747494:G:A	0	58747494	A	G
16	chr16:58747949:C:T	0	58747949	T	C
16	chr16:58747980:G:A	0	58747980	A	G
16	chr16:58748318:G:A	0	58748318	A	G
16	chr16:58748369:C:T	0	58748369	T	C
16	chr16:58748642:C:T	0	58748642	T	C
16	chr16:58748936:C:T	0	58748936	T	C
16	chr16:58749248:G:A	0	58749248	A	G
16	chr16:58749710:T:C	0	58749710	C	T
16	chr16:58749804:C:T	0	58749804	T	C
16	chr16:58749860:A:G	0	58749860	G	A
16	chr16:58749899:T:C	0	58749899	C	T
16	chr16:58750037:C:T	0	58750037	T	C
16	chr16:58750176:TACTG:T	0	58750176	T	TACTG
16	chr16:58750512:G:T	0	58750512	T	G
16	chr16:58750821:C:T	0	58750821	T	C
16	chr16:58750848:T:C	0	58750848	C	T
16	chr16:58751106:C:T	0	58751106	T	C
16	chr16:58752082:C:T	0	58752082	T	C
16	chr16:58752257:A:G	0	58752257	G	A
16	chr16:58752438:C:G	0	58752438	G	C
16	chr16:58753032:C:T	0	58753032	T	C
16	chr16:58753160:C:T	0	58753160	T	C
16	chr16:58753313:A:G	0	58753313	G	A
16	chr16:58753491:T:C	0	58753491	C	T
16	chr16:58753774:T:C	0	58753774	C	T
16	chr16:58753927:T:C	0	58753927	C	T
16	chr16:58753940:G:T	0	58753940	T	G
16	chr16:58754124:C:T	0	58754124	T	C
16	chr16:58755139:T:C	0	58755139	C	T
16	chr16:58755140:G:A	0	58755140	A	G
16	chr16:58755527:G:A	0	58755527	A	G
16	chr16:58755689:G:A	0	58755689	A	G
16	chr16:58755807:A:G	0	58755807	G	A
16	chr16:58756420:C:T	0	58756420	T	C
16	chr16:58756790:TTG:T	0	58756790	T	TTG
16	chr16:58756902:C:T	0	58756902	T	C
16	chr16:58757121:T:C	0	58757121	C	T
16	chr16:58757654:T:C	0	58757654	C	T
16	chr16:58757935:C:A	0	58757935	A	C
16	chr16:58758314:A:C	0	58758314	C	A
16	chr16:58758580:A:G	0	58758580	G	A
16	chr16:58758616:T:C	0	58758616	C	T
16	chr16:58758779:AT:A	0	58758779	A	AT
16	chr16:58758924:T:C	0	58758924	C	T
16	chr16:58758956:G:A	0	58758956	A	G
16	chr16:58759114:ATGAG:A	0	58759114	A	ATGAG
16	chr16:58759574:T:C	0	58759574	C	T
16	chr16:58759598:CTT:C	0	58759598	C	CTT
16	chr16:58759666:G:T	0	58759666	T	G
16	chr16:58759759:A:G	0	58759759	G	A
16	chr16:58759978:G:A	0	58759978	A	G
16	chr16:58759994:C:A	0	58759994	A	C
16	chr16:58760350:CAG:C	0	58760350	C	CAG
16	chr16:58760883:T:C	0	58760883	C	T
16	chr16:58761247:T:C	0	58761247	C	T
16	chr16:58761348:T:C	0	58761348	C	T
16	chr16:58761821:A:C	0	58761821	C	A
16	chr16:58762002:C:T	0	58762002	T	C
16	chr16:58762045:T:A	0	58762045	A	T
16	chr16:58762316:G:C	0	58762316	C	G
16	chr16:58763169:C:T	0	58763169	T	C
16	chr16:58763346:A:G	0	58763346	G	A
16	chr16:58764408:T:C	0	58764408	C	T
16	chr16:58764604:C:T	0	58764604	T	C
16	chr16:58764698:C:T	0	58764698	T	C
16	chr16:58764813:T:C	0	58764813	C	T
16	chr16:58765078:T:G	0	58765078	G	T
16	chr16:58765113:A:T	0	58765113	T	A
16	chr16:58765348:A:G	0	58765348	G	A
16	chr16:58765581:A:C	0	58765581	C	A
16	chr16:58765620:T:C	0	58765620	C	T
16	chr16:58766200:C:T	0	58766200	T	C
16	chr16:58766320:C:T	0	58766320	T	C
16	chr16:58766359:T:C	0	58766359	C	T
16	chr16:58767006:CAGGCGTGAGCCACTGCACCCAGACAATTTTTTGTATTTTTAGTAGAGACGGGGTTT:C	0	58767006	C	CAGGCGTGAGCCACTGCACCCAGACAATTTTTTGTATTTTTAGTAGAGACGGGGTTT
16	chr16:58767334:T:C	0	58767334	C	T
16	chr16:58767371:G:A	0	58767371	A	G
16	chr16:58768143:G:A	0	58768143	A	G
16	chr16:58769607:A:G	0	58769607	G	A
16	chr16:58769642:T:C	0	58769642	C	T
16	chr16:58769651:T:G	0	58769651	G	T
16	chr16:58769821:T:G	0	58769821	G	T
16	chr16:58769875:A:G	0	58769875	G	A
16	chr16:58769890:A:G	0	58769890	G	A
16	chr16:58769961:G:A	0	58769961	A	G
16	chr16:58770000:C:T	0	58770000	T	C
16	chr16:58770003:G:A	0	58770003	A	G
16	chr16:58770077:C:T	0	58770077	T	C
16	chr16:58770330:A:G	0	58770330	G	A
16	chr16:58770364:G:A	0	58770364	A	G
16	chr16:58770440:TTTAA:T	0	58770440	T	TTTAA
16	chr16:58770461:T:C	0	58770461	C	T
16	chr16:58770477:T:C	0	58770477	C	T
16	chr16:58771277:C:G	0	58771277	G	C
16	chr16:58772987:T:C	0	58772987	C	T
16	chr16:58773132:C:T	0	58773132	T	C
16	chr16:58773169:C:T	0	58773169	T	C
16	chr16:58773323:T:A	0	58773323	A	T
16	chr16:58773599:A:G	0	58773599	G	A
16	chr16:58773638:G:A	0	58773638	A	G
16	chr16:58773862:C:T	0	58773862	T	C
16	chr16:58773978:A:G	0	58773978	G	A
16	chr16:58774200:T:G	0	58774200	G	T
16	chr16:58774659:A:G	0	58774659	G	A
16	chr16:58774692:C:T	0	58774692	T	C
16	chr16:58774792:A:C	0	58774792	C	A
16	chr16:58775013:G:C	0	58775013	C	G
16	chr16:58775174:C:T	0	58775174	T	C
16	chr16:58775533:T:C	0	58775533	C	T
16	chr16:58775590:C:T	0	58775590	T	C
16	chr16:58775728:C:T	0	58775728	T	C
16	chr16:58775879:C:T	0	58775879	T	C
16	chr16:58775961:C:T	0	58775961	T	C
16	chr16:58776340:A:AAAAAT	0	58776340	AAAAAT	A
16	chr16:58776599:G:A	0	58776599	A	G
16	chr16:58776758:G:A	0	58776758	A	G
16	chr16:58776805:C:T	0	58776805	T	C
16	chr16:58776842:A:G	0	58776842	G	A
16	chr16:58776910:T:C	0	58776910	C	T
16	chr16:58777755:T:G	0	58777755	G	T
16	chr16:58778131:T:C	0	58778131	C	T
16	chr16:58778261:C:T	0	58778261	T	C
16	chr16:58779452:A:G	0	58779452	G	A
16	chr16:58779468:G:A	0	58779468	A	G
16	chr16:58779850:G:A	0	58779850	A	G
16	chr16:58779858:T:C	0	58779858	C	T
16	chr16:58779961:G:A	0	58779961	A	G
16	chr16:58780019:A:C	0	58780019	C	A
16	chr16:58780339:T:C	0	58780339	C	T
16	chr16:58780430:T:C	0	58780430	C	T
16	chr16:58780766:C:T	0	58780766	T	C
16	chr16:58781192:C:T	0	58781192	T	C
16	chr16:58781380:A:G	0	58781380	G	A
16	chr16:58781401:T:C	0	58781401	C	T
16	chr16:58781454:A:G	0	58781454	G	A
16	chr16:58781594:T:C	0	58781594	C	T
16	chr16:58782024:G:A	0	58782024	A	G
16	chr16:58782138:G:A	0	58782138	A	G
16	chr16:58782281:C:T	0	58782281	T	C
16	chr16:58782328:G:A	0	58782328	A	G
16	chr16:58782331:C:T	0	58782331	T	C
16	chr16:58782488:C:T	0	58782488	T	C
16	chr16:58782771:TTTC:T	0	58782771	T	TTTC
16	chr16:58783035:C:T	0	58783035	T	C
16	chr16:58783036:T:G	0	58783036	G	T
16	chr16:58783171:T:G	0	58783171	G	T
16	chr16:58783217:C:T	0	58783217	T	C
16	chr16:58783436:C:G	0	58783436	G	C
16	chr16:58783478:A:G	0	58783478	G	A
16	chr16:58783621:C:T	0	58783621	T	C
16	chr16:58783851:A:T	0	58783851	T	A
16	chr16:58783887:ATTG:A	0	58783887	A	ATTG
16	chr16:58783950:C:A	0	58783950	A	C
16	chr16:58783953:C:T	0	58783953	T	C
16	chr16:58783968:A:C	0	58783968	C	A
16	chr16:58783983:A:G	0	58783983	G	A
16	chr16:58783984:T:A	0	58783984	A	T
16	chr16:58784257:C:T	0	58784257	T	C
16	chr16:58784420:A:C	0	58784420	C	A
16	chr16:58784472:A:G	0	58784472	G	A
16	chr16:58784904:A:T	0	58784904	T	A
16	chr16:58785256:G:A	0	58785256	A	G
16	chr16:58785368:G:A	0	58785368	A	G
16	chr16:58785654:AGCCAGGTGCAGGATATAATCTCCTGGTGTGCTGTTTGCTGAGACCCTTGGAAGAGCGCAGTATTACAGTGAGAGT:A	0	58785654	A	AGCCAGGTGCAGGATATAATCTCCTGGTGTGCTGTTTGCTGAGACCCTTGGAAGAGCGCAGTATTACAGTGAGAGT
16	chr16:58785816:G:A	0	58785816	A	G
16	chr16:58785850:C:G	0	58785850	G	C
16	chr16:58787165:A:G	0	58787165	G	A
16	chr16:58787631:A:G	0	58787631	G	A
16	chr16:58787724:C:T	0	58787724	T	C
16	chr16:58787994:A:G	0	58787994	G	A
16	chr16:58789218:A:G	0	58789218	G	A
16	chr16:58790226:C:T	0	58790226	T	C
16	chr16:58790935:T:C	0	58790935	C	T
16	chr16:58791109:T:C	0	58791109	C	T
16	chr16:58791315:A:G	0	58791315	G	A
16	chr16:58791349:CA:C	0	58791349	C	CA
16	chr16:58791522:C:T	0	58791522	T	C
16	chr16:58792309:G:C	0	58792309	C	G
16	chr16:58792325:C:A	0	58792325	A	C
16	chr16:58792825:T:G	0	58792825	G	T
16	chr16:58793205:G:A	0	58793205	A	G
16	chr16:58793887:C:T	0	58793887	T	C
16	chr16:58794889:A:G	0	58794889	G	A
16	chr16:58795177:A:C	0	58795177	C	A
16	chr16:58795886:T:C	0	58795886	C	T
16	chr16:58796211:A:C	0	58796211	C	A
16	chr16:58796259:C:T	0	58796259	T	C
16	chr16:58796433:C:T	0	58796433	T	C
16	chr16:58796560:C:T	0	58796560	T	C
16	chr16:58796729:A:G	0	58796729	G	A
16	chr16:58796817:A:G	0	58796817	G	A
16	chr16:58797076:T:G	0	58797076	G	T
16	chr16:58797825:G:A	0	58797825	A	G
16	chr16:58798143:G:A	0	58798143	A	G
16	chr16:58798176:T:C	0	58798176	C	T
16	chr16:58798855:A:G	0	58798855	G	A
16	chr16:58800315:G:A	0	58800315	A	G
16	chr16:58800968:A:G	0	58800968	G	A
16	chr16:58801474:C:G	0	58801474	G	C
16	chr16:58801651:A:G	0	58801651	G	A
16	chr16:58801840:G:A	0	58801840	A	G
16	chr16:58802094:T:C	0	58802094	C	T
16	chr16:58802131:T:G	0	58802131	G	T
16	chr16:58802133:T:C	0	58802133	C	T
16	chr16:58802424:A:G	0	58802424	G	A
16	chr16:58802676:G:A	0	58802676	A	G
16	chr16:58803007:T:C	0	58803007	C	T
16	chr16:58803106:G:C	0	58803106	C	G
16	chr16:58803167:A:T	0	58803167	T	A
16	chr16:58803176:C:T	0	58803176	T	C
16	chr16:58803232:A:C	0	58803232	C	A
16	chr16:58803275:G:A	0	58803275	A	G
16	chr16:58803419:G:A	0	58803419	A	G
16	chr16:58803451:A:G	0	58803451	G	A
16	chr16:58803702:T:C	0	58803702	C	T
16	chr16:58803775:G:A	0	58803775	A	G
16	chr16:58803863:G:A	0	58803863	A	G
16	chr16:58803880:A:G	0	58803880	G	A
16	chr16:58804009:G:C	0	58804009	C	G
16	chr16:58804358:T:C	0	58804358	C	T
16	chr16:58804607:C:T	0	58804607	T	C
16	chr16:58804727:G:A	0	58804727	A	G
16	chr16:58805307:A:G	0	58805307	G	A
16	chr16:58805392:A:AT	0	58805392	AT	A
16	chr16:58805583:G:A	0	58805583	A	G
16	chr16:58805631:A:G	0	58805631	G	A
16	chr16:58805641:C:T	0	58805641	T	C
16	chr16:58805845:TTCAG:T	0	58805845	T	TTCAG
16	chr16:58805876:C:T	0	58805876	T	C
16	chr16:58805963:G:A	0	58805963	A	G
16	chr16:58806839:A:AAAT	0	58806839	AAAT	A
16	chr16:58806951:G:T	0	58806951	T	G
16	chr16:58806980:G:A	0	58806980	A	G
16	chr16:58807007:T:G	0	58807007	G	T
16	chr16:58807216:A:C	0	58807216	C	A
16	chr16:58807313:C:T	0	58807313	T	C
16	chr16:58807642:C:T	0	58807642	T	C
16	chr16:58807872:AG:A	0	58807872	A	AG
16	chr16:58808452:CAT:C	0	58808452	C	CAT
16	chr16:58808765:A:G	0	58808765	G	A
16	chr16:58809026:A:T	0	58809026	T	A
16	chr16:58809350:A:AAC	0	58809350	AAC	A
16	chr16:58809672:A:C	0	58809672	C	A
16	chr16:58809673:A:AAAAG	0	58809673	AAAAG	A
16	chr16:58810005:A:G	0	58810005	G	A
16	chr16:58810209:C:T	0	58810209	T	C
16	chr16:58810219:C:T	0	58810219	T	C
16	chr16:58810530:A:G	0	58810530	G	A
16	chr16:58810562:T:G	0	58810562	G	T
16	chr16:58811036:C:T	0	58811036	T	C
16	chr16:58811061:G:A	0	58811061	A	G
16	chr16:58811098:GAC:G	0	58811098	G	GAC
16	chr16:58811318:A:G	0	58811318	G	A
16	chr16:58811408:A:G	0	58811408	G	A
16	chr16:58811553:G:A	0	58811553	A	G
16	chr16:58811776:A:G	0	58811776	G	A
16	chr16:58811805:C:A	0	58811805	A	C
16	chr16:58811974:C:T	0	58811974	T	C
16	chr16:58812060:T:G	0	58812060	G	T
16	chr16:58812155:TTG:T	0	58812155	T	TTG
16	chr16:58812209:A:T	0	58812209	T	A
16	chr16:58812281:T:A	0	58812281	A	T
16	chr16:58812494:G:T	0	58812494	T	G
16	chr16:58812764:TCA:T	0	58812764	T	TCA
16	chr16:58812947:A:G	0	58812947	G	A
16	chr16:58813216:C:T	0	58813216	T	C
16	chr16:58813313:A:C	0	58813313	C	A
16	chr16:58813867:TCTA:T	0	58813867	T	TCTA
16	chr16:58813928:A:G	0	58813928	G	A
16	chr16:58814203:G:A	0	58814203	A	G
16	chr16:58815075:A:C	0	58815075	C	A
16	chr16:58815541:G:C	0	58815541	C	G
16	chr16:58815667:G:A	0	58815667	A	G
16	chr16:58816225:G:A	0	58816225	A	G
16	chr16:58817103:C:T	0	58817103	T	C
16	chr16:58817146:C:CTGT	0	58817146	CTGT	C
16	chr16:58817380:A:G	0	58817380	G	A
16	chr16:58817521:A:T	0	58817521	T	A
16	chr16:58819014:A:G	0	58819014	G	A
16	chr16:58820132:A:G	0	58820132	G	A
16	chr16:58820677:CAG:C	0	58820677	C	CAG
16	chr16:58821160:G:A	0	58821160	A	G
16	chr16:58821768:C:T	0	58821768	T	C
16	chr16:58821912:C:T	0	58821912	T	C
16	chr16:58821934:T:C	0	58821934	C	T
16	chr16:58821985:G:C	0	58821985	C	G
16	chr16:58822716:A:G	0	58822716	G	A
16	chr16:58822937:A:G	0	58822937	G	A
16	chr16:58823755:G:C	0	58823755	C	G
16	chr16:58824135:T:C	0	58824135	C	T
16	chr16:58824579:CAG:C	0	58824579	C	CAG
16	chr16:58824593:C:T	0	58824593	T	C
16	chr16:58826064:C:T	0	58826064	T	C
16	chr16:58827562:C:T	0	58827562	T	C
16	chr16:58828304:T:A	0	58828304	A	T
16	chr16:58828685:C:T	0	58828685	T	C
16	chr16:58830410:C:T	0	58830410	T	C
16	chr16:58830687:T:G	0	58830687	G	T
16	chr16:58830824:C:T	0	58830824	T	C
16	chr16:58831118:C:T	0	58831118	T	C
16	chr16:58831187:T:TAATA	0	58831187	TAATA	T
16	chr16:58831715:T:G	0	58831715	G	T
16	chr16:58832400:T:G	0	58832400	G	T
16	chr16:58832483:G:A	0	58832483	A	G
16	chr16:58832881:C:T	0	58832881	T	C
16	chr16:58833040:C:T	0	58833040	T	C
16	chr16:58833426:G:C	0	58833426	C	G
16	chr16:58833695:C:A	0	58833695	A	C
16	chr16:58834087:A:G	0	58834087	G	A
16	chr16:58835124:T:C	0	58835124	C	T
16	chr16:58835343:G:C	0	58835343	C	G
16	chr16:58835519:G:A	0	58835519	A	G
16	chr16:58835802:A:G	0	58835802	G	A
16	chr16:58836134:C:T	0	58836134	T	C
16	chr16:58836864:G:A	0	58836864	A	G
16	chr16:58837375:C:T	0	58837375	T	C
16	chr16:58837531:TTC:T	0	58837531	T	TTC
16	chr16:58838623:A:G	0	58838623	G	A
16	chr16:58838657:T:C	0	58838657	C	T
16	chr16:58838669:A:C	0	58838669	C	A
16	chr16:58839910:C:T	0	58839910	T	C
16	chr16:58840308:T:C	0	58840308	C	T
16	chr16:58840380:T:C	0	58840380	C	T
16	chr16:58840707:C:T	0	58840707	T	C
16	chr16:58840776:T:C	0	58840776	C	T
16	chr16:58841177:T:C	0	58841177	C	T
16	chr16:58841472:C:T	0	58841472	T	C
16	chr16:58841564:C:A	0	58841564	A	C
16	chr16:58841591:A:C	0	58841591	C	A
16	chr16:58842641:G:A	0	58842641	A	G
16	chr16:58842826:A:G	0	58842826	G	A
16	chr16:58842981:C:T	0	58842981	T	C
16	chr16:58843171:C:G	0	58843171	G	C
16	chr16:58844128:G:T	0	58844128	T	G
16	chr16:58844219:T:C	0	58844219	C	T
16	chr16:58844688:C:T	0	58844688	T	C
16	chr16:58844717:G:A	0	58844717	A	G
16	chr16:58845756:CT:C	0	58845756	C	CT
16	chr16:58845934:A:G	0	58845934	G	A
16	chr16:58845956:T:C	0	58845956	C	T
16	chr16:58846261:C:T	0	58846261	T	C
16	chr16:58846419:G:A	0	58846419	A	G
16	chr16:58846505:G:A	0	58846505	A	G
16	chr16:58846719:G:A	0	58846719	A	G
16	chr16:58846865:C:T	0	58846865	T	C
16	chr16:58846899:T:C	0	58846899	C	T
16	chr16:58847335:C:T	0	58847335	T	C
16	chr16:58847773:A:G	0	58847773	G	A
16	chr16:58848450:A:G	0	58848450	G	A
16	chr16:58848476:A:T	0	58848476	T	A
16	chr16:58848549:T:C	0	58848549	C	T
16	chr16:58849043:TC:T	0	58849043	T	TC
16	chr16:58850144:C:G	0	58850144	G	C
16	chr16:58850271:A:G	0	58850271	G	A
16	chr16:58850699:G:T	0	58850699	T	G
16	chr16:58850777:C:T	0	58850777	T	C
16	chr16:58851338:T:A	0	58851338	A	T
16	chr16:58851376:G:T	0	58851376	T	G
16	chr16:58851486:ATC:A	0	58851486	A	ATC
16	chr16:58851847:A:G	0	58851847	G	A
16	chr16:58852499:C:G	0	58852499	G	C
16	chr16:58852627:G:A	0	58852627	A	G
16	chr16:58852723:G:A	0	58852723	A	G
16	chr16:58853805:CAG:C	0	58853805	C	CAG
16	chr16:58853986:C:T	0	58853986	T	C
16	chr16:58854119:C:T	0	58854119	T	C
16	chr16:58854198:GGAAA:G	0	58854198	G	GGAAA
16	chr16:58854264:A:G	0	58854264	G	A
16	chr16:58854365:A:G	0	58854365	G	A
16	chr16:58854567:T:C	0	58854567	C	T
16	chr16:58854767:G:A	0	58854767	A	G
16	chr16:58855638:G:GA	0	58855638	GA	G
16	chr16:58855642:T:A	0	58855642	A	T
16	chr16:58855909:G:A	0	58855909	A	G
16	chr16:58856006:T:C	0	58856006	C	T
16	chr16:58856258:A:G	0	58856258	G	A
16	chr16:58857565:C:T	0	58857565	T	C
16	chr16:58857850:C:A	0	58857850	A	C
16	chr16:58858261:T:TAAAC	0	58858261	TAAAC	T
16	chr16:58858324:CA:C	0	58858324	C	CA
16	chr16:58858751:A:G	0	58858751	G	A
16	chr16:58858803:T:C	0	58858803	C	T
16	chr16:58858874:G:C	0	58858874	C	G
16	chr16:58858981:A:G	0	58858981	G	A
16	chr16:58859446:CTG:C	0	58859446	C	CTG
16	chr16:58859929:A:G	0	58859929	G	A
16	chr16:58860658:T:TA	0	58860658	TA	T
16	chr16:58862217:CA:C	0	58862217	C	CA
16	chr16:58862370:C:T	0	58862370	T	C
16	chr16:58862490:A:G	0	58862490	G	A
16	chr16:58862557:C:T	0	58862557	T	C
16	chr16:58862948:A:G	0	58862948	G	A
16	chr16:58863588:T:G	0	58863588	G	T
16	chr16:58863746:T:C	0	58863746	C	T
16	chr16:58863847:A:G	0	58863847	G	A
16	chr16:58864281:G:T	0	58864281	T	G
16	chr16:58864310:A:G	0	58864310	G	A
16	chr16:58864748:A:G	0	58864748	G	A
16	chr16:58864995:G:A	0	58864995	A	G
16	chr16:58866166:G:A	0	58866166	A	G
16	chr16:58866310:A:G	0	58866310	G	A
16	chr16:58866485:G:A	0	58866485	A	G
16	chr16:58866738:A:G	0	58866738	G	A
16	chr16:58867017:A:AAGT	0	58867017	AAGT	A
16	chr16:58867087:T:C	0	58867087	C	T
16	chr16:58867125:T:C	0	58867125	C	T
16	chr16:58868060:ATT:A	0	58868060	A	ATT
16	chr16:58868114:C:G	0	58868114	G	C
16	chr16:58868374:A:G	0	58868374	G	A
16	chr16:58868382:C:T	0	58868382	T	C
16	chr16:58868463:C:T	0	58868463	T	C
16	chr16:58868617:C:T	0	58868617	T	C
16	chr16:58868859:A:G	0	58868859	G	A
16	chr16:58868899:G:A	0	58868899	A	G
16	chr16:58869136:G:C	0	58869136	C	G
16	chr16:58869384:G:A	0	58869384	A	G
16	chr16:58869724:C:T	0	58869724	T	C
16	chr16:58869969:C:G	0	58869969	G	C
16	chr16:58870179:T:A	0	58870179	A	T
16	chr16:58870443:G:T	0	58870443	T	G
16	chr16:58870778:T:C	0	58870778	C	T
16	chr16:58871500:C:T	0	58871500	T	C
16	chr16:58872033:T:C	0	58872033	C	T
16	chr16:58872222:G:A	0	58872222	A	G
16	chr16:58872690:C:G	0	58872690	G	C
16	chr16:58872984:T:C	0	58872984	C	T
16	chr16:58873266:C:T	0	58873266	T	C
16	chr16:58873488:C:T	0	58873488	T	C
16	chr16:58873666:T:G	0	58873666	G	T
16	chr16:58873668:C:G	0	58873668	G	C
16	chr16:58873963:T:C	0	58873963	C	T
16	chr16:58874012:T:A	0	58874012	A	T
16	chr16:58874684:A:G	0	58874684	G	A
16	chr16:58874725:A:G	0	58874725	G	A
16	chr16:58875051:A:G	0	58875051	G	A
16	chr16:58875132:G:T	0	58875132	T	G
16	chr16:58875304:C:T	0	58875304	T	C
16	chr16:58875420:A:G	0	58875420	G	A
16	chr16:58875435:C:T	0	58875435	T	C
16	chr16:58875773:A:G	0	58875773	G	A
16	chr16:58875992:A:G	0	58875992	G	A
16	chr16:58876437:A:G	0	58876437	G	A
16	chr16:58876441:A:G	0	58876441	G	A
16	chr16:58876442:T:A	0	58876442	A	T
16	chr16:58876860:T:C	0	58876860	C	T
16	chr16:58877519:G:A	0	58877519	A	G
16	chr16:58878661:A:G	0	58878661	G	A
16	chr16:58879100:C:T	0	58879100	T	C
16	chr16:58879946:A:G	0	58879946	G	A
16	chr16:58880694:A:G	0	58880694	G	A
16	chr16:58880891:G:A	0	58880891	A	G
16	chr16:58881004:C:T	0	58881004	T	C
16	chr16:58881184:C:T	0	58881184	T	C
16	chr16:58881271:C:T	0	58881271	T	C
16	chr16:58881363:A:G	0	58881363	G	A
16	chr16:58882412:G:A	0	58882412	A	G
16	chr16:58882790:T:C	0	58882790	C	T
16	chr16:58883831:A:T	0	58883831	T	A
16	chr16:58883923:A:G	0	58883923	G	A
16	chr16:58884103:GCATA:G	0	58884103	G	GCATA
16	chr16:58884182:G:A	0	58884182	A	G
16	chr16:58884402:G:A	0	58884402	A	G
16	chr16:58884477:T:C	0	58884477	C	T
16	chr16:58884879:C:T	0	58884879	T	C
16	chr16:58885209:T:C	0	58885209	C	T
16	chr16:58885580:C:G	0	58885580	G	C
16	chr16:58885743:T:A	0	58885743	A	T
16	chr16:58885943:T:C	0	58885943	C	T
16	chr16:58886247:T:C	0	58886247	C	T
16	chr16:58886522:A:C	0	58886522	C	A
16	chr16:58886694:C:G	0	58886694	G	C
16	chr16:58887000:G:C	0	58887000	C	G
16	chr16:58887034:G:A	0	58887034	A	G
16	chr16:58887126:A:G	0	58887126	G	A
16	chr16:58887369:T:C	0	58887369	C	T
16	chr16:58887390:G:C	0	58887390	C	G
16	chr16:58887584:A:G	0	58887584	G	A
16	chr16:58888288:C:T	0	58888288	T	C
16	chr16:58888401:C:T	0	58888401	T	C
16	chr16:58888511:G:A	0	58888511	A	G
16	chr16:58888629:G:A	0	58888629	A	G
16	chr16:58889035:A:C	0	58889035	C	A
16	chr16:58889163:G:A	0	58889163	A	G
16	chr16:58889291:A:G	0	58889291	G	A
16	chr16:58889447:T:A	0	58889447	A	T
16	chr16:58889448:T:G	0	58889448	G	T
16	chr16:58890542:G:C	0	58890542	C	G
16	chr16:58891434:C:G	0	58891434	G	C
16	chr16:58891515:C:T	0	58891515	T	C
16	chr16:58891522:C:A	0	58891522	A	C
16	chr16:58891637:A:T	0	58891637	T	A
16	chr16:58891737:T:C	0	58891737	C	T
16	chr16:58891824:T:C	0	58891824	C	T
16	chr16:58891837:G:T	0	58891837	T	G
16	chr16:58891988:G:C	0	58891988	C	G
16	chr16:58892229:T:A	0	58892229	A	T
16	chr16:58892231:T:A	0	58892231	A	T
16	chr16:58892239:CCT:C	0	58892239	C	CCT
16	chr16:58892295:C:T	0	58892295	T	C
16	chr16:58892431:A:AC	0	58892431	AC	A
16	chr16:58892446:A:G	0	58892446	G	A
16	chr16:58892933:CCCA:C	0	58892933	C	CCCA
16	chr16:58893036:CA:C	0	58893036	C	CA
16	chr16:58893325:C:T	0	58893325	T	C
16	chr16:58893492:C:T	0	58893492	T	C
16	chr16:58893821:CA:C	0	58893821	C	CA
16	chr16:58893931:C:T	0	58893931	T	C
16	chr16:58894179:C:T	0	58894179	T	C
16	chr16:58895136:T:C	0	58895136	C	T
16	chr16:58895362:T:A	0	58895362	A	T
16	chr16:58896114:G:A	0	58896114	A	G
16	chr16:58896678:G:A	0	58896678	A	G
16	chr16:58896715:C:T	0	58896715	T	C
16	chr16:58896873:GTAT:G	0	58896873	G	GTAT
16	chr16:58896877:C:G	0	58896877	G	C
16	chr16:58896956:G:C	0	58896956	C	G
16	chr16:58897869:T:C	0	58897869	C	T
16	chr16:58898025:T:A	0	58898025	A	T
16	chr16:58899066:C:T	0	58899066	T	C
16	chr16:58899078:C:T	0	58899078	T	C
16	chr16:58899927:A:G	0	58899927	G	A
16	chr16:58900518:T:G	0	58900518	G	T
16	chr16:58900877:A:G	0	58900877	G	A
16	chr16:58901192:A:G	0	58901192	G	A
16	chr16:58901266:C:T	0	58901266	T	C
16	chr16:58901517:G:A	0	58901517	A	G
16	chr16:58901655:A:G	0	58901655	G	A
16	chr16:58901671:C:G	0	58901671	G	C
16	chr16:58901846:A:C	0	58901846	C	A
16	chr16:58901986:T:C	0	58901986	C	T
16	chr16:58902657:A:G	0	58902657	G	A
16	chr16:58902805:G:A	0	58902805	A	G
16	chr16:58903172:A:G	0	58903172	G	A
16	chr16:58903305:C:A	0	58903305	A	C
16	chr16:58904058:T:C	0	58904058	C	T
16	chr16:58905332:T:C	0	58905332	C	T
16	chr16:58905640:C:T	0	58905640	T	C
16	chr16:58906123:T:G	0	58906123	G	T
16	chr16:58908162:A:G	0	58908162	G	A
16	chr16:58908172:A:G	0	58908172	G	A
16	chr16:58908665:GACC:G	0	58908665	G	GACC
16	chr16:58909519:A:G	0	58909519	G	A
16	chr16:58909607:G:A	0	58909607	A	G
16	chr16:58909621:G:T	0	58909621	T	G
16	chr16:58910604:T:C	0	58910604	C	T
16	chr16:58910894:G:T	0	58910894	T	G
16	chr16:58911007:A:G	0	58911007	G	A
16	chr16:58911076:C:T	0	58911076	T	C
16	chr16:58911197:C:G	0	58911197	G	C
16	chr16:58911780:A:G	0	58911780	G	A
16	chr16:58913265:C:A	0	58913265	A	C
16	chr16:58913489:C:T	0	58913489	T	C
16	chr16:58914217:C:T	0	58914217	T	C
16	chr16:58917532:C:T	0	58917532	T	C
16	chr16:58917898:G:A	0	58917898	A	G
16	chr16:58920764:T:C	0	58920764	C	T
16	chr16:58921133:G:A	0	58921133	A	G
16	chr16:58921831:T:A	0	58921831	A	T
16	chr16:58922230:A:G	0	58922230	G	A
16	chr16:58922576:A:G	0	58922576	G	A
16	chr16:58923390:C:T	0	58923390	T	C
16	chr16:58923448:A:G	0	58923448	G	A
16	chr16:58923460:G:A	0	58923460	A	G
16	chr16:58924194:T:C	0	58924194	C	T
16	chr16:58924940:G:T	0	58924940	T	G
16	chr16:58924943:G:A	0	58924943	A	G
16	chr16:58925260:C:A	0	58925260	A	C
16	chr16:58925871:T:C	0	58925871	C	T
16	chr16:58926296:A:T	0	58926296	T	A
16	chr16:58928617:T:C	0	58928617	C	T
16	chr16:58928726:T:C	0	58928726	C	T
16	chr16:58928800:C:T	0	58928800	T	C
16	chr16:58929241:C:T	0	58929241	T	C
16	chr16:58929660:C:T	0	58929660	T	C
16	chr16:58929716:C:T	0	58929716	T	C
16	chr16:58930031:T:TA	0	58930031	TA	T
16	chr16:58930302:A:T	0	58930302	T	A
16	chr16:58931044:G:A	0	58931044	A	G
16	chr16:58931484:A:G	0	58931484	G	A
16	chr16:58931795:G:T	0	58931795	T	G
16	chr16:58931796:G:C	0	58931796	C	G
16	chr16:58933121:G:C	0	58933121	C	G
16	chr16:58933208:G:A	0	58933208	A	G
16	chr16:58933413:C:T	0	58933413	T	C
16	chr16:58933533:A:G	0	58933533	G	A
16	chr16:58933615:C:T	0	58933615	T	C
16	chr16:58933789:A:G	0	58933789	G	A
16	chr16:58933825:A:C	0	58933825	C	A
16	chr16:58933850:A:G	0	58933850	G	A
16	chr16:58933897:G:A	0	58933897	A	G
16	chr16:58934725:G:T	0	58934725	T	G
16	chr16:58934764:C:T	0	58934764	T	C
16	chr16:58934916:G:A	0	58934916	A	G
16	chr16:58935182:T:G	0	58935182	G	T
16	chr16:58935187:T:A	0	58935187	A	T
16	chr16:58935419:A:G	0	58935419	G	A
16	chr16:58935559:C:T	0	58935559	T	C
16	chr16:58935690:C:T	0	58935690	T	C
16	chr16:58935700:A:G	0	58935700	G	A
16	chr16:58936127:C:A	0	58936127	A	C
16	chr16:58936251:A:C	0	58936251	C	A
16	chr16:58937282:T:C	0	58937282	C	T
16	chr16:58937361:T:A	0	58937361	A	T
16	chr16:58937375:T:C	0	58937375	C	T
16	chr16:58937692:C:G	0	58937692	G	C
16	chr16:58938585:T:C	0	58938585	C	T
16	chr16:58938864:C:T	0	58938864	T	C
16	chr16:58939185:C:T	0	58939185	T	C
16	chr16:58939211:G:T	0	58939211	T	G
16	chr16:58939276:C:T	0	58939276	T	C
16	chr16:58940063:T:G	0	58940063	G	T
16	chr16:58940121:C:G	0	58940121	G	C
16	chr16:58940315:C:T	0	58940315	T	C
16	chr16:58940451:G:A	0	58940451	A	G
16	chr16:58941492:C:T	0	58941492	T	C
16	chr16:58941838:T:A	0	58941838	A	T
16	chr16:58942077:C:T	0	58942077	T	C
16	chr16:58942143:G:A	0	58942143	A	G
16	chr16:58942618:G:A	0	58942618	A	G
16	chr16:58942687:A:G	0	58942687	G	A
16	chr16:58942785:T:C	0	58942785	C	T
16	chr16:58943347:C:T	0	58943347	T	C
16	chr16:58943390:C:T	0	58943390	T	C
16	chr16:58943453:T:G	0	58943453	G	T
16	chr16:58943482:T:G	0	58943482	G	T
16	chr16:58944589:T:C	0	58944589	C	T
16	chr16:58944817:G:A	0	58944817	A	G
16	chr16:58945392:C:T	0	58945392	T	C
16	chr16:58946087:T:A	0	58946087	A	T
16	chr16:58946619:A:G	0	58946619	G	A
16	chr16:58947362:C:T	0	58947362	T	C
16	chr16:58947565:A:T	0	58947565	T	A
16	chr16:58947945:C:T	0	58947945	T	C
16	chr16:58949274:T:C	0	58949274	C	T
16	chr16:58949532:A:G	0	58949532	G	A
16	chr16:58949729:T:C	0	58949729	C	T
16	chr16:58949739:C:T	0	58949739	T	C
16	chr16:58950152:T:A	0	58950152	A	T
16	chr16:58950424:G:T	0	58950424	T	G
16	chr16:58950740:G:T	0	58950740	T	G
16	chr16:58951374:T:C	0	58951374	C	T
16	chr16:58952191:C:T	0	58952191	T	C
16	chr16:58952300:G:T	0	58952300	T	G
16	chr16:58952451:G:T	0	58952451	T	G
16	chr16:58952921:A:G	0	58952921	G	A
16	chr16:58953227:T:A	0	58953227	A	T
16	chr16:58953258:A:C	0	58953258	C	A
16	chr16:58953710:C:T	0	58953710	T	C
16	chr16:58953725:G:C	0	58953725	C	G
16	chr16:58953804:G:T	0	58953804	T	G
16	chr16:58954153:C:T	0	58954153	T	C
16	chr16:58954422:T:C	0	58954422	C	T
16	chr16:58954751:G:A	0	58954751	A	G
16	chr16:58955256:T:G	0	58955256	G	T
16	chr16:58955374:C:T	0	58955374	T	C
16	chr16:58955823:C:T	0	58955823	T	C
16	chr16:58955974:G:A	0	58955974	A	G
16	chr16:58957055:T:C	0	58957055	C	T
16	chr16:58957135:C:T	0	58957135	T	C
16	chr16:58957616:C:T	0	58957616	T	C
16	chr16:58957645:TA:T	0	58957645	T	TA
16	chr16:58957809:A:G	0	58957809	G	A
16	chr16:58958091:T:C	0	58958091	C	T
16	chr16:58958137:CA:C	0	58958137	C	CA
16	chr16:58958213:G:A	0	58958213	A	G
16	chr16:58958230:T:C	0	58958230	C	T
16	chr16:58958288:C:T	0	58958288	T	C
16	chr16:58958588:T:C	0	58958588	C	T
16	chr16:58959030:C:T	0	58959030	T	C
16	chr16:58959036:C:T	0	58959036	T	C
16	chr16:58959169:G:T	0	58959169	T	G
16	chr16:58959322:G:A	0	58959322	A	G
16	chr16:58959358:A:T	0	58959358	T	A
16	chr16:58959412:A:T	0	58959412	T	A
16	chr16:58959704:A:G	0	58959704	G	A
16	chr16:58959710:A:G	0	58959710	G	A
16	chr16:58959864:T:C	0	58959864	C	T
16	chr16:58959953:C:T	0	58959953	T	C
16	chr16:58960105:CAACCTATTGATGAGG:C	0	58960105	C	CAACCTATTGATGAGG
16	chr16:58960627:C:CT	0	58960627	CT	C
16	chr16:58961514:T:C	0	58961514	C	T
16	chr16:58961527:G:A	0	58961527	A	G
16	chr16:58961561:A:G	0	58961561	G	A
16	chr16:58961862:A:G	0	58961862	G	A
16	chr16:58961870:T:C	0	58961870	C	T
16	chr16:58961919:A:G	0	58961919	G	A
16	chr16:58962341:C:G	0	58962341	G	C
16	chr16:58962550:A:G	0	58962550	G	A
16	chr16:58963566:G:A	0	58963566	A	G
16	chr16:58963607:G:A	0	58963607	A	G
16	chr16:58963990:C:T	0	58963990	T	C
16	chr16:58964067:T:G	0	58964067	G	T
16	chr16:58964384:G:A	0	58964384	A	G
16	chr16:58964835:C:G	0	58964835	G	C
16	chr16:58965448:C:G	0	58965448	G	C
16	chr16:58965931:G:A	0	58965931	A	G
16	chr16:58966183:A:G	0	58966183	G	A
16	chr16:58966387:G:A	0	58966387	A	G
16	chr16:58966556:C:A	0	58966556	A	C
16	chr16:58966784:A:G	0	58966784	G	A
16	chr16:58966830:T:C	0	58966830	C	T
16	chr16:58967103:G:A	0	58967103	A	G
16	chr16:58967462:G:A	0	58967462	A	G
16	chr16:58967991:A:G	0	58967991	G	A
16	chr16:58968014:A:G	0	58968014	G	A
16	chr16:58968150:G:T	0	58968150	T	G
16	chr16:58968223:T:C	0	58968223	C	T
16	chr16:58968734:G:T	0	58968734	T	G
16	chr16:58968922:T:G	0	58968922	G	T
16	chr16:58968979:C:A	0	58968979	A	C
16	chr16:58969107:G:A	0	58969107	A	G
16	chr16:58969350:C:A	0	58969350	A	C
16	chr16:58969411:G:A	0	58969411	A	G
16	chr16:58971123:C:T	0	58971123	T	C
16	chr16:58971135:AC:A	0	58971135	A	AC
16	chr16:58971837:A:G	0	58971837	G	A
16	chr16:58971933:C:G	0	58971933	G	C
16	chr16:58972082:A:C	0	58972082	C	A
16	chr16:58972083:G:A	0	58972083	A	G
16	chr16:58972225:G:T	0	58972225	T	G
16	chr16:58972244:T:A	0	58972244	A	T
16	chr16:58974173:T:C	0	58974173	C	T
16	chr16:58974213:C:T	0	58974213	T	C
16	chr16:58975255:C:T	0	58975255	T	C
16	chr16:58975399:G:A	0	58975399	A	G
16	chr16:58975463:C:T	0	58975463	T	C
16	chr16:58975474:T:C	0	58975474	C	T
16	chr16:58975551:C:T	0	58975551	T	C
16	chr16:58975664:C:T	0	58975664	T	C
16	chr16:58975665:A:G	0	58975665	G	A
16	chr16:58976515:A:G	0	58976515	G	A
16	chr16:58976597:C:T	0	58976597	T	C
16	chr16:58976874:T:C	0	58976874	C	T
16	chr16:58977451:A:G	0	58977451	G	A
16	chr16:58977813:A:G	0	58977813	G	A
16	chr16:58977973:C:G	0	58977973	G	C
16	chr16:58978231:T:C	0	58978231	C	T
16	chr16:58978449:C:T	0	58978449	T	C
16	chr16:58979185:A:C	0	58979185	C	A
16	chr16:58979547:G:A	0	58979547	A	G
16	chr16:58979713:A:G	0	58979713	G	A
16	chr16:58979979:G:A	0	58979979	A	G
16	chr16:58980019:C:T	0	58980019	T	C
16	chr16:58980164:G:A	0	58980164	A	G
16	chr16:58980352:T:C	0	58980352	C	T
16	chr16:58980487:G:T	0	58980487	T	G
16	chr16:58980611:T:A	0	58980611	A	T
16	chr16:58980733:A:G	0	58980733	G	A
16	chr16:58980968:A:G	0	58980968	G	A
16	chr16:58981196:C:T	0	58981196	T	C
16	chr16:58981328:T:C	0	58981328	C	T
16	chr16:58981812:C:T	0	58981812	T	C
16	chr16:58981866:C:T	0	58981866	T	C
16	chr16:58981968:G:T	0	58981968	T	G
16	chr16:58982340:G:C	0	58982340	C	G
16	chr16:58982411:A:G	0	58982411	G	A
16	chr16:58982575:G:A	0	58982575	A	G
16	chr16:58983039:G:C	0	58983039	C	G
16	chr16:58983089:C:T	0	58983089	T	C
16	chr16:58983247:A:G	0	58983247	G	A
16	chr16:58983277:A:G	0	58983277	G	A
16	chr16:58983508:C:A	0	58983508	A	C
16	chr16:58983581:G:A	0	58983581	A	G
16	chr16:58983607:A:G	0	58983607	G	A
16	chr16:58983730:C:T	0	58983730	T	C
16	chr16:58983851:C:T	0	58983851	T	C
16	chr16:58985279:C:A	0	58985279	A	C
16	chr16:58985497:A:G	0	58985497	G	A
16	chr16:58986207:C:T	0	58986207	T	C
16	chr16:58986402:T:C	0	58986402	C	T
16	chr16:58986412:A:G	0	58986412	G	A
16	chr16:58986478:T:C	0	58986478	C	T
16	chr16:58986538:C:T	0	58986538	T	C
16	chr16:58987090:A:G	0	58987090	G	A
16	chr16:58987115:G:A	0	58987115	A	G
16	chr16:58987270:T:C	0	58987270	C	T
16	chr16:58987305:C:T	0	58987305	T	C
16	chr16:58987308:T:A	0	58987308	A	T
16	chr16:58987327:G:A	0	58987327	A	G
16	chr16:58987492:A:G	0	58987492	G	A
16	chr16:58987524:G:A	0	58987524	A	G
16	chr16:58988485:A:G	0	58988485	G	A
16	chr16:58988770:A:AG	0	58988770	AG	A
16	chr16:58988856:C:T	0	58988856	T	C
16	chr16:58988966:A:G	0	58988966	G	A
16	chr16:58989215:T:C	0	58989215	C	T
16	chr16:58989346:T:C	0	58989346	C	T
16	chr16:58989460:G:A	0	58989460	A	G
16	chr16:58989734:T:C	0	58989734	C	T
16	chr16:58989739:A:G	0	58989739	G	A
16	chr16:58989822:A:G	0	58989822	G	A
16	chr16:58989921:A:G	0	58989921	G	A
16	chr16:58989993:G:C	0	58989993	C	G
16	chr16:58990021:G:A	0	58990021	A	G
16	chr16:58990180:TAG:T	0	58990180	T	TAG
16	chr16:58990189:T:G	0	58990189	G	T
16	chr16:58990297:A:G	0	58990297	G	A
16	chr16:58990322:G:A	0	58990322	A	G
16	chr16:58990534:A:G	0	58990534	G	A
16	chr16:58990930:A:G	0	58990930	G	A
16	chr16:58991011:T:C	0	58991011	C	T
16	chr16:58991463:G:A	0	58991463	A	G
16	chr16:58991483:G:T	0	58991483	T	G
16	chr16:58991739:T:C	0	58991739	C	T
16	chr16:58991753:T:C	0	58991753	C	T
16	chr16:58991902:A:ATTTC	0	58991902	ATTTC	A
16	chr16:58992037:A:G	0	58992037	G	A
16	chr16:58992232:G:A	0	58992232	A	G
16	chr16:58992366:C:T	0	58992366	T	C
16	chr16:58992460:G:T	0	58992460	T	G
16	chr16:58992731:C:T	0	58992731	T	C
16	chr16:58993329:T:C	0	58993329	C	T
16	chr16:58993335:A:G	0	58993335	G	A
16	chr16:58993337:TG:T	0	58993337	T	TG
16	chr16:58993367:T:A	0	58993367	A	T
16	chr16:58993391:T:A	0	58993391	A	T
16	chr16:58994321:G:A	0	58994321	A	G
16	chr16:58994333:G:A	0	58994333	A	G
16	chr16:58994335:T:G	0	58994335	G	T
16	chr16:58994600:G:A	0	58994600	A	G
16	chr16:58995033:T:C	0	58995033	C	T
16	chr16:58995041:C:T	0	58995041	T	C
16	chr16:58995043:G:A	0	58995043	A	G
16	chr16:58995197:G:A	0	58995197	A	G
16	chr16:58995373:A:G	0	58995373	G	A
16	chr16:58995477:C:T	0	58995477	T	C
16	chr16:58995528:T:C	0	58995528	C	T
16	chr16:58995615:G:A	0	58995615	A	G
16	chr16:58996232:G:A	0	58996232	A	G
16	chr16:58996287:G:A	0	58996287	A	G
16	chr16:58996326:GTC:G	0	58996326	G	GTC
16	chr16:58996596:A:G	0	58996596	G	A
16	chr16:58996859:TG:T	0	58996859	T	TG
16	chr16:58996906:C:A	0	58996906	A	C
16	chr16:58997001:G:A	0	58997001	A	G
16	chr16:58997748:T:C	0	58997748	C	T
16	chr16:58997812:G:A	0	58997812	A	G
16	chr16:58998051:A:G	0	58998051	G	A
16	chr16:58998615:G:A	0	58998615	A	G
16	chr16:58998687:G:T	0	58998687	T	G
16	chr16:58998989:TC:T	0	58998989	T	TC
16	chr16:58999269:T:C	0	58999269	C	T
16	chr16:58999607:A:G	0	58999607	G	A
16	chr16:58999612:A:G	0	58999612	G	A
16	chr16:59000140:A:T	0	59000140	T	A
16	chr16:59000203:C:T	0	59000203	T	C
16	chr16:59000872:C:T	0	59000872	T	C
16	chr16:59001168:G:A	0	59001168	A	G
16	chr16:59001221:C:T	0	59001221	T	C
16	chr16:59001240:T:C	0	59001240	C	T
16	chr16:59001692:G:A	0	59001692	A	G
16	chr16:59001996:A:G	0	59001996	G	A
16	chr16:59002192:G:T	0	59002192	T	G
16	chr16:59002480:C:T	0	59002480	T	C
16	chr16:59002527:A:C	0	59002527	C	A
16	chr16:59002549:G:T	0	59002549	T	G
16	chr16:59002665:A:G	0	59002665	G	A
16	chr16:59003198:A:G	0	59003198	G	A
16	chr16:59003562:A:T	0	59003562	T	A
16	chr16:59003589:T:C	0	59003589	C	T
16	chr16:59003630:A:G	0	59003630	G	A
16	chr16:59003911:A:G	0	59003911	G	A
16	chr16:59004747:T:A	0	59004747	A	T
16	chr16:59005089:A:G	0	59005089	G	A
16	chr16:59005959:T:A	0	59005959	A	T
16	chr16:59006506:G:T	0	59006506	T	G
16	chr16:59006745:A:T	0	59006745	T	A
16	chr16:59006979:C:G	0	59006979	G	C
16	chr16:59007150:G:A	0	59007150	A	G
16	chr16:59007329:G:A	0	59007329	A	G
16	chr16:59007396:G:A	0	59007396	A	G
16	chr16:59007399:T:C	0	59007399	C	T
16	chr16:59007457:C:T	0	59007457	T	C
16	chr16:59008202:C:T	0	59008202	T	C
16	chr16:59008287:T:A	0	59008287	A	T
16	chr16:59008708:G:A	0	59008708	A	G
16	chr16:59008724:A:G	0	59008724	G	A
16	chr16:59009152:A:G	0	59009152	G	A
16	chr16:59009310:C:T	0	59009310	T	C
16	chr16:59009364:CT:C	0	59009364	C	CT
16	chr16:59009883:C:T	0	59009883	T	C
16	chr16:59009967:A:G	0	59009967	G	A
16	chr16:59009977:C:G	0	59009977	G	C
16	chr16:59010072:C:A	0	59010072	A	C
16	chr16:59010233:T:C	0	59010233	C	T
16	chr16:59010245:T:A	0	59010245	A	T
16	chr16:59011156:C:T	0	59011156	T	C
16	chr16:59011294:G:A	0	59011294	A	G
16	chr16:59011868:G:A	0	59011868	A	G
16	chr16:59013232:G:A	0	59013232	A	G
16	chr16:59013658:A:G	0	59013658	G	A
16	chr16:59014275:T:C	0	59014275	C	T
16	chr16:59014881:T:TA	0	59014881	TA	T
16	chr16:59015377:A:G	0	59015377	G	A
16	chr16:59015393:G:T	0	59015393	T	G
16	chr16:59015686:C:T	0	59015686	T	C
16	chr16:59015954:G:A	0	59015954	A	G
16	chr16:59019086:A:G	0	59019086	G	A
16	chr16:59019100:A:G	0	59019100	G	A
16	chr16:59020554:A:T	0	59020554	T	A
16	chr16:59021934:T:C	0	59021934	C	T
16	chr16:59023133:G:A	0	59023133	A	G
16	chr16:59023498:A:G	0	59023498	G	A
16	chr16:59024247:A:G	0	59024247	G	A
16	chr16:59024356:A:G	0	59024356	G	A
16	chr16:59026083:C:A	0	59026083	A	C
16	chr16:59026499:C:T	0	59026499	T	C
16	chr16:59026671:C:T	0	59026671	T	C
16	chr16:59026807:C:CTTT	0	59026807	CTTT	C
16	chr16:59027461:A:G	0	59027461	G	A
16	chr16:59028546:A:C	0	59028546	C	A
16	chr16:59029364:A:G	0	59029364	G	A
16	chr16:59030320:A:G	0	59030320	G	A
16	chr16:59032900:A:G	0	59032900	G	A
16	chr16:59033123:C:T	0	59033123	T	C
16	chr16:59035430:G:A	0	59035430	A	G
16	chr16:59035999:C:T	0	59035999	T	C
16	chr16:59036712:G:A	0	59036712	A	G
16	chr16:59036765:C:T	0	59036765	T	C
16	chr16:59037245:A:T	0	59037245	T	A
16	chr16:59037376:T:C	0	59037376	C	T
16	chr16:59037506:CACAACGTGCAGGTTTGTT:C	0	59037506	C	CACAACGTGCAGGTTTGTT
16	chr16:59037618:C:T	0	59037618	T	C
16	chr16:59037714:T:G	0	59037714	G	T
16	chr16:59038170:A:G	0	59038170	G	A
16	chr16:59038287:T:C	0	59038287	C	T
16	chr16:59038306:T:A	0	59038306	A	T
16	chr16:59038473:T:C	0	59038473	C	T
16	chr16:59038685:T:C	0	59038685	C	T
16	chr16:59038821:C:G	0	59038821	G	C
16	chr16:59039020:A:G	0	59039020	G	A
16	chr16:59039393:T:C	0	59039393	C	T
16	chr16:59039872:C:G	0	59039872	G	C
16	chr16:59040047:T:G	0	59040047	G	T
16	chr16:59040652:G:C	0	59040652	C	G
16	chr16:59040862:G:C	0	59040862	C	G
16	chr16:59041348:A:G	0	59041348	G	A
16	chr16:59041967:C:T	0	59041967	T	C
16	chr16:59042256:A:G	0	59042256	G	A
16	chr16:59042442:T:C	0	59042442	C	T
16	chr16:59042509:T:G	0	59042509	G	T
16	chr16:59042572:A:T	0	59042572	T	A
16	chr16:59043576:T:C	0	59043576	C	T
16	chr16:59043791:AAAAC:A	0	59043791	A	AAAAC
16	chr16:59043945:G:A	0	59043945	A	G
16	chr16:59044433:G:A	0	59044433	A	G
16	chr16:59045001:C:T	0	59045001	T	C
16	chr16:59045564:TCTATGA:T	0	59045564	T	TCTATGA
16	chr16:59045791:A:G	0	59045791	G	A
16	chr16:59046407:G:A	0	59046407	A	G
16	chr16:59046482:A:G	0	59046482	G	A
16	chr16:59046483:G:A	0	59046483	A	G
16	chr16:59047325:T:C	0	59047325	C	T
16	chr16:59047349:G:A	0	59047349	A	G
16	chr16:59047363:T:C	0	59047363	C	T
16	chr16:59048021:A:G	0	59048021	G	A
16	chr16:59048212:C:T	0	59048212	T	C
16	chr16:59048625:G:T	0	59048625	T	G
16	chr16:59048866:T:C	0	59048866	C	T
16	chr16:59049250:T:C	0	59049250	C	T
16	chr16:59049591:G:A	0	59049591	A	G
16	chr16:59049600:T:C	0	59049600	C	T
16	chr16:59049885:ATATT:A	0	59049885	A	ATATT
16	chr16:59050478:G:A	0	59050478	A	G
16	chr16:59050883:G:T	0	59050883	T	G
16	chr16:59051108:C:T	0	59051108	T	C
16	chr16:59051128:A:G	0	59051128	G	A
16	chr16:59051192:T:A	0	59051192	A	T
16	chr16:59051213:A:G	0	59051213	G	A
16	chr16:59051369:A:G	0	59051369	G	A
16	chr16:59051510:A:G	0	59051510	G	A
16	chr16:59051753:G:A	0	59051753	A	G
16	chr16:59051900:TCA:T	0	59051900	T	TCA
16	chr16:59052328:TA:T	0	59052328	T	TA
16	chr16:59052743:T:G	0	59052743	G	T
16	chr16:59053073:T:C	0	59053073	C	T
16	chr16:59054083:C:T	0	59054083	T	C
16	chr16:59054206:C:T	0	59054206	T	C
16	chr16:59054267:A:G	0	59054267	G	A
16	chr16:59054778:G:A	0	59054778	A	G
16	chr16:59054884:A:G	0	59054884	G	A
16	chr16:59055209:T:C	0	59055209	C	T
16	chr16:59055331:T:C	0	59055331	C	T
16	chr16:59056133:T:C	0	59056133	C	T
16	chr16:59056191:C:T	0	59056191	T	C
16	chr16:59056560:TG:T	0	59056560	T	TG
16	chr16:59057006:A:G	0	59057006	G	A
16	chr16:59057138:G:A	0	59057138	A	G
16	chr16:59057921:G:A	0	59057921	A	G
16	chr16:59058087:T:G	0	59058087	G	T
16	chr16:59058330:G:A	0	59058330	A	G
16	chr16:59058549:A:G	0	59058549	G	A
16	chr16:59058707:C:A	0	59058707	A	C
16	chr16:59058877:C:T	0	59058877	T	C
16	chr16:59058983:A:C	0	59058983	C	A
16	chr16:59059365:G:A	0	59059365	A	G
16	chr16:59059825:A:G	0	59059825	G	A
16	chr16:59059840:T:C	0	59059840	C	T
16	chr16:59060353:A:C	0	59060353	C	A
16	chr16:59060391:C:T	0	59060391	T	C
16	chr16:59060821:C:T	0	59060821	T	C
16	chr16:59061038:C:T	0	59061038	T	C
16	chr16:59061288:C:T	0	59061288	T	C
16	chr16:59061452:A:T	0	59061452	T	A
16	chr16:59061708:C:T	0	59061708	T	C
16	chr16:59061802:T:C	0	59061802	C	T
16	chr16:59062498:C:T	0	59062498	T	C
16	chr16:59062528:T:G	0	59062528	G	T
16	chr16:59062893:T:C	0	59062893	C	T
16	chr16:59062997:T:C	0	59062997	C	T
16	chr16:59063286:C:T	0	59063286	T	C
16	chr16:59064025:T:C	0	59064025	C	T
16	chr16:59064036:CT:C	0	59064036	C	CT
16	chr16:59064072:G:A	0	59064072	A	G
16	chr16:59064256:G:A	0	59064256	A	G
16	chr16:59064381:C:T	0	59064381	T	C
16	chr16:59064608:G:A	0	59064608	A	G
16	chr16:59065861:G:A	0	59065861	A	G
16	chr16:59066458:A:G	0	59066458	G	A
16	chr16:59067303:CAGG:C	0	59067303	C	CAGG
16	chr16:59068054:T:C	0	59068054	C	T
16	chr16:59068205:G:A	0	59068205	A	G
```
