## Supplementary material for "Characterization of shared and ancestry-specific signals driving complex traits using multi-ancestry fine-mapping": mesusiecsinfo

```
*************************************************************

  Multiple Ancestry Sum of Single Effect Model (MESuSiE)          

   Visit http://www.xzlab.org/software.html For Update            

            (C) 2022 Boran Gao, Xiang Zhou                        

              GNU General Public License                          

*************************************************************
# Start data processing for sufficient statistics 
# Create MESuSiE object 
# Start data analysis 

# Data analysis is done, and now generates result 

Potential causal SNPs with PIP > 0.5:  

Credible sets for effects: 
$cs
$cs$L1
 [1]  963  968  969  974  984  989  996  997 1006 1008 1009 1012 1016 1037 1043
[16] 1044 1046 1052 1058 1060 1061 1067 1070 1078 1080 1087 1090 1097 1104 1106
[31] 1110 1114 1115 1120 1128 1132 1139 1142 1151 1154 1160 1170 1171 1195 1201
[46] 1202 1203 1211 1216 1218 1219 1221 1222 1223 1224 1230 1232


$cs_category
   L1 
"eur" 

$purity
   min.abs.corr mean.abs.corr median.abs.corr
L1     0.961729     0.9870722        0.989172

$cs_index
[1] 1

$coverage
[1] 0.9544715

$requested_coverage
[1] 0.95


 Use MESuSiE_Plot() for visualization
# Total time used for the analysis: 0.07 mins
```
