## Supplementary material for "Characterization of shared and ancestry-specific signals driving complex traits using multi-ancestry fine-mapping": mesusieoutput

```
                 eur          afr      eur_afr
   [1,] 1.482565e-04 0.0001572491 5.071818e-05
   [2,] 2.191552e-04 0.0001581518 8.335984e-05
   [3,] 1.482565e-04 0.0001572464 5.071514e-05
   [4,] 1.482565e-04 0.0001572539 5.072477e-05
   [5,] 2.032387e-04 0.0001571801 7.287258e-05
   [6,] 2.038766e-04 0.0001571660 7.305838e-05
   [7,] 1.482565e-04 0.0001572226 5.068968e-05
   [8,] 1.481906e-04 0.0001572022 5.063719e-05
   [9,] 1.481906e-04 0.0001572250 5.066297e-05
  [10,] 1.302702e-04 0.0001562170 4.357431e-05
  [11,] 1.479954e-04 0.0001572226 5.057265e-05
  [12,] 1.481906e-04 0.0001572199 5.065716e-05
  [13,] 1.170559e-04 0.0001564774 3.888537e-05
  [14,] 1.481906e-04 0.0001572199 5.065716e-05
  [15,] 1.481906e-04 0.0001572174 5.065440e-05
  [16,] 1.176907e-04 0.0001564681 3.907967e-05
  [17,] 1.481906e-04 0.0001572147 5.065136e-05
  [18,] 1.217634e-04 0.0001563111 4.070955e-05
  [19,] 1.481906e-04 0.0001572147 5.065136e-05
  [20,] 1.214935e-04 0.0001563110 4.057798e-05
  [21,] 3.114476e-04 0.0001567462 1.022319e-04
  [22,] 1.479954e-04 0.0001571766 5.052114e-05
  [23,] 1.479312e-04 0.0001571792 5.049548e-05
  [24,] 1.479312e-04 0.0001571816 5.049817e-05
  [25,] 1.298561e-04 0.0001561700 4.311153e-05
  [26,] 1.298561e-04 0.0001561700 4.311153e-05
  [27,] 1.479312e-04 0.0001571842 5.050113e-05
  [28,] 1.978386e-04 0.0001563116 6.872983e-05
  [29,] 1.216977e-04 0.0001563345 4.069297e-05
  [30,] 1.479312e-04 0.0001571892 5.050678e-05
  [31,] 1.479312e-04 0.0001571892 5.050678e-05
  [32,] 1.304061e-04 0.0001561506 4.328760e-05
  [33,] 1.481252e-04 0.0001572302 5.063940e-05
  [34,] 1.216977e-04 0.0001563667 4.070857e-05
  [35,] 1.481906e-04 0.0001572302 5.066877e-05
  [36,] 1.299243e-04 0.0001561549 4.312674e-05
  [37,] 1.482565e-04 0.0001572199 5.068663e-05
  [38,] 1.216164e-04 0.0001568798 4.076924e-05
  [39,] 1.303931e-04 0.0001561572 4.323379e-05
  [40,] 1.411256e-04 0.0001571089 4.732190e-05
  [41,] 1.489527e-04 0.0001572467 5.102608e-05
  [42,] 1.484635e-04 0.0001572281 5.077465e-05
  [43,] 1.484635e-04 0.0001572281 5.077465e-05
  [44,] 1.367783e-04 0.0001571526 4.610244e-05
  [45,] 1.484635e-04 0.0001572425 5.079233e-05
  [46,] 5.698322e-04 0.0001563424 1.943282e-04
  [47,] 1.484635e-04 0.0001572448 5.079497e-05
  [48,] 1.367783e-04 0.0001571657 4.611053e-05
  [49,] 1.484429e-04 0.0001572475 5.079847e-05
  [50,] 2.457583e-04 0.0001580386 9.411800e-05
  [51,] 1.484429e-04 0.0001572497 5.080093e-05
  [52,] 1.484429e-04 0.0001572497 5.080093e-05
  [53,] 1.484429e-04 0.0001572497 5.080093e-05
  [54,] 1.484429e-04 0.0001572497 5.080093e-05
  [55,] 1.453393e-04 0.0001571571 4.975983e-05
  [56,] 1.485115e-04 0.0001572474 5.082882e-05
  [57,] 1.485115e-04 0.0001572474 5.082882e-05
  [58,] 1.483295e-04 0.0001572062 5.069103e-05
  [59,] 1.483295e-04 0.0001572062 5.069103e-05
  [60,] 2.423886e-04 0.0001581049 9.300434e-05
  [61,] 2.354305e-04 0.0001562212 7.500532e-05
  [62,] 1.483963e-04 0.0001572015 5.071516e-05
  [63,] 1.155583e-04 0.0001564196 3.850463e-05
  [64,] 5.639784e-04 0.0001563752 1.938105e-04
  [65,] 2.229376e-04 0.0001571474 8.024138e-05
  [66,] 2.248013e-04 0.0001571822 8.113897e-05
  [67,] 1.211805e-04 0.0001568539 4.060285e-05
  [68,] 2.358857e-04 0.0001571474 8.520363e-05
  [69,] 1.150883e-04 0.0001564159 3.833584e-05
  [70,] 2.847097e-04 0.0001572096 1.046002e-04
  [71,] 1.153292e-04 0.0001564105 3.841563e-05
  [72,] 1.405965e-04 0.0001569146 4.606380e-05
  [73,] 1.131435e-04 0.0001564135 3.770621e-05
  [74,] 4.935447e-04 0.0001563794 1.700574e-04
  [75,] 1.131435e-04 0.0001564130 3.770507e-05
  [76,] 1.130455e-04 0.0001564143 3.767424e-05
  [77,] 1.188184e-04 0.0001564112 3.959644e-05
  [78,] 1.506479e-04 0.0001575569 5.218652e-05
  [79,] 1.966975e-04 0.0001567210 6.749946e-05
  [80,] 5.588809e-04 0.0001563927 1.929826e-04
  [81,] 1.488511e-04 0.0001568949 4.672044e-05
  [82,] 1.545918e-04 0.0001568784 4.842714e-05
  [83,] 5.850103e-04 0.0001563758 2.013229e-04
  [84,] 1.181650e-04 0.0001564167 3.929923e-05
  [85,] 1.140347e-04 0.0001564150 3.796379e-05
  [86,] 4.409464e-04 0.0001563554 1.511215e-04
  [87,] 1.570897e-04 0.0001574763 5.670685e-05
  [88,] 2.870636e-04 0.0001578145 1.105714e-04
  [89,] 1.189483e-04 0.0001564160 3.956511e-05
  [90,] 1.187460e-04 0.0001564160 3.949851e-05
  [91,] 2.714286e-04 0.0001570817 9.855582e-05
  [92,] 2.681662e-04 0.0001570897 9.736582e-05
  [93,] 2.681662e-04 0.0001570897 9.736582e-05
  [94,] 1.181386e-04 0.0001564179 3.937529e-05
  [95,] 2.681662e-04 0.0001570899 9.736705e-05
  [96,] 1.536618e-04 0.0001576050 5.558034e-05
  [97,] 2.671601e-04 0.0001570871 9.696004e-05
  [98,] 1.212023e-04 0.0001568878 4.063004e-05
  [99,] 1.161578e-04 0.0001564210 3.863797e-05
 [100,] 2.961732e-04 0.0001578072 1.143290e-04
 [101,] 1.209379e-04 0.0001568789 4.047267e-05
 [102,] 1.706073e-04 0.0001576374 6.239285e-05
 [103,] 1.706073e-04 0.0001576587 6.243651e-05
 [104,] 1.799934e-04 0.0001579484 6.683143e-05
 [105,] 1.772362e-04 0.0001576559 6.507181e-05
 [106,] 1.976117e-04 0.0001576805 7.276332e-05
 [107,] 2.779393e-04 0.0001571822 1.018588e-04
 [108,] 1.795648e-04 0.0001576261 6.595045e-05
 [109,] 2.735011e-04 0.0001570738 9.928764e-05
 [110,] 1.187460e-04 0.0001564162 3.949635e-05
 [111,] 2.961732e-04 0.0001578005 1.142880e-04
 [112,] 2.961732e-04 0.0001578005 1.142880e-04
 [113,] 1.520339e-04 0.0001567794 5.314196e-05
 [114,] 2.640810e-04 0.0001570710 9.565780e-05
 [115,] 2.900372e-04 0.0001578072 1.117608e-04
 [116,] 1.181650e-04 0.0001564184 3.931659e-05
 [117,] 2.681662e-04 0.0001570738 9.724362e-05
 [118,] 2.681662e-04 0.0001570764 9.726332e-05
 [119,] 2.887652e-04 0.0001578072 1.112286e-04
 [120,] 1.560683e-04 0.0001575622 5.646501e-05
 [121,] 2.503553e-04 0.0001561576 8.076051e-05
 [122,] 1.570897e-04 0.0001575622 5.687062e-05
 [123,] 1.181650e-04 0.0001564187 3.931033e-05
 [124,] 1.514979e-04 0.0001571111 5.194895e-05
 [125,] 2.503553e-04 0.0001561552 8.079772e-05
 [126,] 1.177991e-04 0.0001564184 3.919595e-05
 [127,] 2.835997e-04 0.0001578202 1.091369e-04
 [128,] 1.156082e-04 0.0001564205 3.846729e-05
 [129,] 1.177991e-04 0.0001564183 3.919795e-05
 [130,] 1.629257e-04 0.0001575692 5.918951e-05
 [131,] 2.835997e-04 0.0001578414 1.092583e-04
 [132,] 2.697169e-04 0.0001567342 8.887872e-05
 [133,] 2.671601e-04 0.0001570784 9.688126e-05
 [134,] 2.823867e-04 0.0001578555 1.088290e-04
 [135,] 2.823867e-04 0.0001578555 1.088290e-04
 [136,] 2.823867e-04 0.0001578622 1.088668e-04
 [137,] 2.671601e-04 0.0001570812 9.690264e-05
 [138,] 2.823867e-04 0.0001578622 1.088668e-04
 [139,] 1.130472e-04 0.0001564179 3.763937e-05
 [140,] 2.661603e-04 0.0001570837 9.653871e-05
 [141,] 2.802029e-04 0.0001578481 1.078716e-04
 [142,] 2.618104e-04 0.0001570759 9.481705e-05
 [143,] 2.561420e-04 0.0001561396 8.289675e-05
 [144,] 2.835997e-04 0.0001578763 1.094561e-04
 [145,] 2.823867e-04 0.0001578763 1.089461e-04
 [146,] 6.540852e-04 0.0001564352 2.277620e-04
 [147,] 2.608551e-04 0.0001570469 9.422309e-05
 [148,] 2.757004e-04 0.0001578819 1.061510e-04
 [149,] 2.768666e-04 0.0001578679 1.065650e-04
 [150,] 1.147068e-04 0.0001564208 3.818284e-05
 [151,] 2.265049e-04 0.0001570677 8.118336e-05
 [152,] 2.358887e-04 0.0001570806 8.485619e-05
 [153,] 2.708501e-04 0.0001578716 1.040927e-04
 [154,] 2.683819e-04 0.0001578401 1.028878e-04
 [155,] 1.128016e-04 0.0001565400 3.738131e-05
 [156,] 1.148630e-04 0.0001564207 3.823621e-05
 [157,] 2.598966e-04 0.0001570727 9.404953e-05
 [158,] 1.489163e-04 0.0001576510 5.374137e-05
 [159,] 2.801972e-04 0.0001578819 1.080408e-04
 [160,] 1.806891e-04 0.0001568543 5.594117e-05
 [161,] 4.841195e-04 0.0001563977 1.672495e-04
 [162,] 1.148630e-04 0.0001564207 3.824116e-05
 [163,] 1.489163e-04 0.0001577161 5.383978e-05
 [164,] 2.032986e-04 0.0001568988 7.098667e-05
 [165,] 1.144078e-04 0.0001564210 3.807783e-05
 [166,] 1.314169e-03 0.0001563048 4.511959e-04
 [167,] 2.801972e-04 0.0001578886 1.080778e-04
 [168,] 2.812855e-04 0.0001578886 1.085356e-04
 [169,] 1.557194e-04 0.0001578044 5.671153e-05
 [170,] 2.824906e-04 0.0001578886 1.090426e-04
 [171,] 2.824906e-04 0.0001578960 1.090838e-04
 [172,] 2.853805e-04 0.0001578940 1.102845e-04
 [173,] 2.853805e-04 0.0001579220 1.104437e-04
 [174,] 2.710752e-04 0.0001570715 9.829505e-05
 [175,] 2.700627e-04 0.0001570639 9.784740e-05
 [176,] 2.381912e-04 0.0001561545 7.707545e-05
 [177,] 2.520392e-04 0.0001578386 9.586463e-05
 [178,] 7.241837e-04 0.0001563943 2.507171e-04
 [179,] 2.544394e-04 0.0001578182 9.676458e-05
 [180,] 7.290662e-04 0.0001563988 2.524445e-04
 [181,] 2.532916e-04 0.0001578117 9.625925e-05
 [182,] 7.372798e-04 0.0001563969 2.552003e-04
 [183,] 1.577359e-04 0.0001567142 5.264058e-05
 [184,] 1.514017e-04 0.0001571173 4.860934e-05
 [185,] 2.617547e-04 0.0001576796 9.908550e-05
 [186,] 7.709793e-04 0.0001563696 2.648489e-04
 [187,] 1.652639e-04 0.0001569145 5.140559e-05
 [188,] 1.571872e-04 0.0001567143 5.271629e-05
 [189,] 2.667868e-04 0.0001575688 1.005359e-04
 [190,] 2.728337e-04 0.0001568433 9.687946e-05
 [191,] 1.639973e-04 0.0001569515 5.097436e-05
 [192,] 2.310130e-04 0.0001575283 8.589594e-05
 [193,] 2.560337e-04 0.0001568195 9.038706e-05
 [194,] 1.159362e-04 0.0001564495 3.858332e-05
 [195,] 1.433295e-04 0.0001566025 4.815012e-05
 [196,] 1.427650e-04 0.0001565734 4.743864e-05
 [197,] 1.934651e-04 0.0001561107 6.431810e-05
 [198,] 1.275362e-04 0.0001566517 4.288586e-05
 [199,] 7.090227e-04 0.0001573037 2.703380e-04
 [200,] 1.234022e-04 0.0001568565 4.166612e-05
 [201,] 2.226354e-04 0.0001563919 7.810777e-05
 [202,] 1.219230e-04 0.0001565835 4.073142e-05
 [203,] 1.255922e-04 0.0001566617 4.260796e-05
 [204,] 1.563704e-04 0.0001567912 5.147499e-05
 [205,] 1.980387e-04 0.0001561504 6.491290e-05
 [206,] 1.295803e-04 0.0001564641 4.342375e-05
 [207,] 1.893522e-04 0.0001561353 6.228899e-05
 [208,] 1.395207e-04 0.0001561277 4.597687e-05
 [209,] 6.177309e-04 0.0001570197 2.295457e-04
 [210,] 1.304236e-04 0.0001566101 4.387913e-05
 [211,] 1.559995e-04 0.0001561146 5.144198e-05
 [212,] 1.714101e-04 0.0001561556 5.859236e-05
 [213,] 1.552919e-04 0.0001561156 5.119788e-05
 [214,] 1.714101e-04 0.0001561596 5.861551e-05
 [215,] 1.386279e-04 0.0001561291 4.567761e-05
 [216,] 1.545927e-04 0.0001561166 5.095688e-05
 [217,] 1.539706e-04 0.0001561096 5.074942e-05
 [218,] 1.701763e-04 0.0001561718 5.825160e-05
 [219,] 1.375780e-04 0.0001561180 4.536659e-05
 [220,] 1.365559e-04 0.0001561195 4.502676e-05
 [221,] 1.701763e-04 0.0001561762 5.827527e-05
 [222,] 1.365559e-04 0.0001561209 4.501715e-05
 [223,] 1.526121e-04 0.0001561075 5.033736e-05
 [224,] 1.526121e-04 0.0001561075 5.033736e-05
 [225,] 1.539706e-04 0.0001561075 5.077803e-05
 [226,] 1.532873e-04 0.0001561085 5.054222e-05
 [227,] 1.541367e-04 0.0001561065 5.084627e-05
 [228,] 1.973424e-04 0.0001562445 6.827446e-05
 [229,] 1.512861e-04 0.0001561056 4.993455e-05
 [230,] 1.526121e-04 0.0001561065 5.035134e-05
 [231,] 1.526121e-04 0.0001561065 5.035134e-05
 [232,] 1.684199e-04 0.0001562395 5.796976e-05
 [233,] 1.336510e-04 0.0001561129 4.413994e-05
 [234,] 1.336510e-04 0.0001561129 4.413994e-05
 [235,] 1.331897e-04 0.0001561129 4.399113e-05
 [236,] 1.701763e-04 0.0001562463 5.866304e-05
 [237,] 1.487912e-04 0.0001561039 4.915019e-05
 [238,] 1.345929e-04 0.0001561106 4.446277e-05
 [239,] 1.495341e-04 0.0001561031 4.940513e-05
 [240,] 1.341660e-04 0.0001561118 4.431543e-05
 [241,] 1.654140e-04 0.0001561439 5.642188e-05
 [242,] 1.332360e-04 0.0001561223 4.394205e-05
 [243,] 1.434840e-04 0.0001561117 4.732607e-05
 [244,] 1.327806e-04 0.0001561223 4.379604e-05
 [245,] 1.453431e-04 0.0001561129 4.791925e-05
 [246,] 1.676994e-04 0.0001562020 5.753072e-05
 [247,] 1.318888e-04 0.0001561269 4.348413e-05
 [248,] 1.425327e-04 0.0001568087 4.914885e-05
 [249,] 2.144662e-04 0.0001563025 7.475170e-05
 [250,] 2.184048e-04 0.0001563025 7.616446e-05
 [251,] 1.428913e-04 0.0001568087 4.928553e-05
 [252,] 1.779364e-04 0.0001561721 6.097526e-05
 [253,] 1.765721e-04 0.0001561680 6.047119e-05
 [254,] 1.399098e-04 0.0001561875 4.581768e-05
 [255,] 1.399098e-04 0.0001561875 4.581768e-05
 [256,] 1.390417e-04 0.0001561875 4.554645e-05
 [257,] 7.273214e-04 0.0001569438 2.696667e-04
 [258,] 1.482825e-04 0.0001561318 4.870189e-05
 [259,] 1.476681e-04 0.0001561318 4.850545e-05
 [260,] 1.637538e-04 0.0001561736 5.534232e-05
 [261,] 1.476681e-04 0.0001561318 4.850545e-05
 [262,] 7.380552e-04 0.0001568703 2.718440e-04
 [263,] 1.637538e-04 0.0001561875 5.545375e-05
 [264,] 1.440311e-04 0.0001562015 4.874653e-05
 [265,] 1.494639e-04 0.0001566789 5.128381e-05
 [266,] 1.419209e-04 0.0001566386 4.793747e-05
 [267,] 1.353443e-04 0.0001562641 4.418142e-05
 [268,] 1.408344e-04 0.0001561978 4.604345e-05
 [269,] 1.338887e-04 0.0001560422 4.457387e-05
 [270,] 1.388357e-04 0.0001560914 4.598722e-05
 [271,] 1.392881e-04 0.0001560914 4.613519e-05
 [272,] 1.392881e-04 0.0001560914 4.613544e-05
 [273,] 1.357308e-04 0.0001561079 4.480895e-05
 [274,] 1.383392e-04 0.0001560839 4.582204e-05
 [275,] 1.357308e-04 0.0001561105 4.479055e-05
 [276,] 1.526341e-04 0.0001564766 5.169626e-05
 [277,] 1.374620e-04 0.0001560880 4.566142e-05
 [278,] 1.355929e-04 0.0001560971 4.486259e-05
 [279,] 1.342764e-04 0.0001560999 4.441063e-05
 [280,] 1.355587e-04 0.0001560817 4.496321e-05
 [281,] 1.813931e-04 0.0001565942 6.146136e-05
 [282,] 1.351359e-04 0.0001560881 4.493083e-05
 [283,] 1.852700e-04 0.0001561122 6.305672e-05
 [284,] 1.362043e-04 0.0001560817 4.517557e-05
 [285,] 1.320023e-04 0.0001561042 4.364579e-05
 [286,] 1.316983e-04 0.0001561042 4.354812e-05
 [287,] 1.316983e-04 0.0001561031 4.355574e-05
 [288,] 1.306647e-04 0.0001560947 4.322739e-05
 [289,] 1.309551e-04 0.0001560925 4.333600e-05
 [290,] 1.308137e-04 0.0001560925 4.329026e-05
 [291,] 1.321126e-04 0.0001560915 4.371702e-05
 [292,] 1.234341e-04 0.0001560339 4.108283e-05
 [293,] 1.297887e-04 0.0001560935 4.295318e-05
 [294,] 1.738101e-04 0.0001561030 5.902045e-05
 [295,] 1.295139e-04 0.0001560906 4.288570e-05
 [296,] 4.708568e-04 0.0001568977 1.717388e-04
 [297,] 1.297887e-04 0.0001560915 4.296730e-05
 [298,] 1.234341e-04 0.0001560507 4.121234e-05
 [299,] 1.079311e-04 0.0001564600 3.607351e-05
 [300,] 1.345406e-04 0.0001560326 4.473983e-05
 [301,] 1.332261e-04 0.0001560320 4.425692e-05
 [302,] 1.306221e-04 0.0001562155 4.415555e-05
 [303,] 1.486220e-04 0.0001565833 5.001871e-05
 [304,] 1.175279e-04 0.0001561690 3.959919e-05
 [305,] 1.499144e-04 0.0001562689 5.114719e-05
 [306,] 1.498468e-04 0.0001562152 5.095860e-05
 [307,] 1.512797e-04 0.0001562161 5.147292e-05
 [308,] 1.503042e-04 0.0001562075 5.109210e-05
 [309,] 1.512797e-04 0.0001561996 5.140755e-05
 [310,] 1.569175e-04 0.0001562514 5.372422e-05
 [311,] 1.566339e-04 0.0001562481 5.363975e-05
 [312,] 1.569175e-04 0.0001562493 5.374633e-05
 [313,] 1.777413e-04 0.0001567753 6.293582e-05
 [314,] 1.121648e-04 0.0001565752 3.729253e-05
 [315,] 1.557470e-04 0.0001563029 5.339524e-05
 [316,] 1.487920e-04 0.0001566356 4.954508e-05
 [317,] 1.334384e-04 0.0001566646 4.628649e-05
 [318,] 1.497170e-04 0.0001566499 4.973095e-05
 [319,] 1.537311e-04 0.0001561063 5.202768e-05
 [320,] 1.483399e-04 0.0001562074 5.041234e-05
 [321,] 1.404002e-04 0.0001562034 4.756991e-05
 [322,] 1.446451e-04 0.0001562190 4.913681e-05
 [323,] 2.133206e-04 0.0001562901 7.389056e-05
 [324,] 1.452035e-04 0.0001564262 4.981540e-05
 [325,] 1.180509e-04 0.0001560763 3.919174e-05
 [326,] 1.178431e-04 0.0001560758 3.912848e-05
 [327,] 1.158745e-04 0.0001560776 3.849235e-05
 [328,] 1.174411e-04 0.0001560744 3.900999e-05
 [329,] 1.028749e-04 0.0001562419 3.457691e-05
 [330,] 1.155582e-04 0.0001560769 3.838891e-05
 [331,] 1.560281e-04 0.0001566382 5.163526e-05
 [332,] 1.189198e-04 0.0001560740 3.949796e-05
 [333,] 1.169035e-04 0.0001560782 3.881907e-05
 [334,] 1.186937e-04 0.0001560732 3.943798e-05
 [335,] 1.163986e-04 0.0001560758 3.866504e-05
 [336,] 1.164867e-04 0.0001560763 3.869042e-05
 [337,] 1.164867e-04 0.0001560763 3.869042e-05
 [338,] 1.164867e-04 0.0001560775 3.868424e-05
 [339,] 1.164867e-04 0.0001560758 3.869353e-05
 [340,] 1.164867e-04 0.0001560763 3.869042e-05
 [341,] 1.143650e-04 0.0001560811 3.802690e-05
 [342,] 1.149656e-04 0.0001560728 3.823535e-05
 [343,] 1.142818e-04 0.0001560753 3.800555e-05
 [344,] 1.143949e-04 0.0001560726 3.804006e-05
 [345,] 1.144658e-04 0.0001560728 3.806545e-05
 [346,] 1.266404e-04 0.0001567618 4.210736e-05
 [347,] 1.289807e-04 0.0001566315 4.272331e-05
 [348,] 1.076146e-04 0.0001564707 3.516740e-05
 [349,] 1.253604e-04 0.0001564587 4.172116e-05
 [350,] 1.219940e-04 0.0001560693 4.005633e-05
 [351,] 1.052404e-04 0.0001560845 3.479196e-05
 [352,] 1.190308e-04 0.0001560408 3.953859e-05
 [353,] 1.197604e-04 0.0001560411 3.977064e-05
 [354,] 1.127464e-04 0.0001560459 3.738460e-05
 [355,] 1.121608e-04 0.0001560452 3.719984e-05
 [356,] 1.127464e-04 0.0001560452 3.739170e-05
 [357,] 1.133446e-04 0.0001560459 3.758048e-05
 [358,] 1.115879e-04 0.0001560452 3.701210e-05
 [359,] 1.135163e-04 0.0001560483 3.761486e-05
 [360,] 1.036502e-04 0.0001560870 3.434846e-05
 [361,] 1.360305e-04 0.0001563375 4.577272e-05
 [362,] 1.234446e-04 0.0001560452 4.089906e-05
 [363,] 1.227225e-04 0.0001560459 4.065272e-05
 [364,] 1.353643e-04 0.0001563392 4.554636e-05
 [365,] 1.232622e-04 0.0001564961 4.112049e-05
 [366,] 1.233608e-04 0.0001564961 4.116113e-05
 [367,] 1.268122e-04 0.0001560459 4.199290e-05
 [368,] 1.224892e-04 0.0001560452 4.058575e-05
 [369,] 1.196815e-04 0.0001564465 3.880149e-05
 [370,] 1.242583e-04 0.0001560410 4.111278e-05
 [371,] 1.250076e-04 0.0001560376 4.139836e-05
 [372,] 1.073842e-04 0.0001561034 3.546554e-05
 [373,] 1.258557e-04 0.0001560384 4.166584e-05
 [374,] 1.258557e-04 0.0001560384 4.166558e-05
 [375,] 1.267203e-04 0.0001560369 4.197007e-05
 [376,] 1.258557e-04 0.0001560384 4.166584e-05
 [377,] 1.258557e-04 0.0001560369 4.168658e-05
 [378,] 1.277071e-04 0.0001560467 4.227502e-05
 [379,] 1.277071e-04 0.0001560459 4.228569e-05
 [380,] 1.219470e-04 0.0001560466 4.038909e-05
 [381,] 1.212947e-04 0.0001560483 4.015715e-05
 [382,] 1.242583e-04 0.0001560419 4.110300e-05
 [383,] 1.234411e-04 0.0001560409 4.084598e-05
 [384,] 1.242583e-04 0.0001560409 4.111296e-05
 [385,] 1.251729e-04 0.0001560578 4.154868e-05
 [386,] 1.234411e-04 0.0001560392 4.086553e-05
 [387,] 1.236070e-04 0.0001560376 4.093948e-05
 [388,] 1.117317e-04 0.0001560060 3.714342e-05
 [389,] 1.234411e-04 0.0001560363 4.090475e-05
 [390,] 1.221322e-04 0.0001563340 4.087037e-05
 [391,] 1.105644e-04 0.0001561006 3.639759e-05
 [392,] 1.215046e-04 0.0001560341 4.030692e-05
 [393,] 1.220998e-04 0.0001563392 4.086032e-05
 [394,] 1.352570e-04 0.0001563736 4.561481e-05
 [395,] 1.224609e-04 0.0001565198 4.076380e-05
 [396,] 1.224257e-04 0.0001563409 4.098135e-05
 [397,] 1.218957e-04 0.0001563409 4.080053e-05
 [398,] 1.222611e-04 0.0001563392 4.092692e-05
 [399,] 1.229005e-04 0.0001563392 4.115783e-05
 [400,] 1.222611e-04 0.0001563444 4.092850e-05
 [401,] 1.222611e-04 0.0001563479 4.093511e-05
 [402,] 1.222611e-04 0.0001563518 4.094207e-05
 [403,] 1.231600e-04 0.0001565091 4.106422e-05
 [404,] 1.230707e-04 0.0001564894 4.088396e-05
 [405,] 1.629183e-04 0.0001565542 5.431744e-05
 [406,] 1.232825e-04 0.0001564930 4.094158e-05
 [407,] 1.018138e-04 0.0001559903 3.377690e-05
 [408,] 1.231752e-04 0.0001564962 4.090717e-05
 [409,] 1.102803e-04 0.0001560615 3.636959e-05
 [410,] 1.231752e-04 0.0001564962 4.090717e-05
 [411,] 1.206773e-04 0.0001560235 4.010602e-05
 [412,] 1.232825e-04 0.0001564982 4.093629e-05
 [413,] 1.097303e-04 0.0001560615 3.619615e-05
 [414,] 1.144409e-04 0.0001560642 3.767782e-05
 [415,] 1.632523e-04 0.0001565547 5.444507e-05
 [416,] 1.229225e-04 0.0001565182 4.096795e-05
 [417,] 1.236207e-04 0.0001564988 4.103884e-05
 [418,] 1.056939e-04 0.0001560662 3.499153e-05
 [419,] 1.229489e-04 0.0001565182 4.098004e-05
 [420,] 1.089114e-04 0.0001560539 3.595461e-05
 [421,] 1.627269e-04 0.0001565542 5.429119e-05
 [422,] 9.974586e-05 0.0001559892 3.311287e-05
 [423,] 1.183719e-04 0.0001560325 3.931825e-05
 [424,] 1.067453e-04 0.0001560148 3.549883e-05
 [425,] 1.234965e-04 0.0001565209 4.097515e-05
 [426,] 1.236019e-04 0.0001565209 4.100637e-05
 [427,] 1.238205e-04 0.0001565265 4.106359e-05
 [428,] 1.237465e-04 0.0001565275 4.104041e-05
 [429,] 1.473241e-04 0.0001568004 4.872054e-05
 [430,] 1.241014e-04 0.0001565284 4.114441e-05
 [431,] 1.238205e-04 0.0001565284 4.106103e-05
 [432,] 1.236019e-04 0.0001565284 4.099651e-05
 [433,] 1.231588e-04 0.0001560581 4.087882e-05
 [434,] 1.236462e-04 0.0001565180 4.108371e-05
 [435,] 1.238205e-04 0.0001565265 4.106359e-05
 [436,] 1.238205e-04 0.0001565256 4.106487e-05
 [437,] 1.626650e-04 0.0001565656 5.442116e-05
 [438,] 1.142270e-04 0.0001560487 3.812997e-05
 [439,] 1.239339e-04 0.0001565227 4.110264e-05
 [440,] 1.627269e-04 0.0001565659 5.444619e-05
 [441,] 1.239339e-04 0.0001565237 4.110132e-05
 [442,] 1.234965e-04 0.0001565219 4.097391e-05
 [443,] 1.238205e-04 0.0001565209 4.107143e-05
 [444,] 1.617763e-04 0.0001565673 5.413339e-05
 [445,] 1.142270e-04 0.0001560456 3.809885e-05
 [446,] 1.232939e-04 0.0001565160 4.091501e-05
 [447,] 1.232939e-04 0.0001565160 4.091501e-05
 [448,] 1.233939e-04 0.0001565151 4.094565e-05
 [449,] 9.897957e-05 0.0001559914 3.289201e-05
 [450,] 1.058129e-04 0.0001560716 3.494941e-05
 [451,] 1.227413e-04 0.0001565142 4.075592e-05
 [452,] 1.232349e-04 0.0001565142 4.089990e-05
 [453,] 1.256336e-04 0.0001565270 4.165315e-05
 [454,] 1.255092e-04 0.0001565270 4.161553e-05
 [455,] 1.255092e-04 0.0001565270 4.161553e-05
 [456,] 1.231966e-04 0.0001565124 4.089095e-05
 [457,] 1.058129e-04 0.0001560716 3.494941e-05
 [458,] 1.619609e-04 0.0001565720 5.422903e-05
 [459,] 1.231966e-04 0.0001565098 4.089429e-05
 [460,] 1.232939e-04 0.0001565090 4.092428e-05
 [461,] 1.722174e-04 0.0001567235 5.695946e-05
 [462,] 1.231019e-04 0.0001565090 4.086740e-05
 [463,] 1.232939e-04 0.0001565081 4.092543e-05
 [464,] 9.897957e-05 0.0001559934 3.288309e-05
 [465,] 1.232939e-04 0.0001565082 4.092538e-05
 [466,] 1.231966e-04 0.0001565081 4.089652e-05
 [467,] 1.018608e-04 0.0001559942 3.381586e-05
 [468,] 1.233939e-04 0.0001565081 4.095521e-05
 [469,] 1.232939e-04 0.0001565073 4.092658e-05
 [470,] 1.232939e-04 0.0001565065 4.092774e-05
 [471,] 1.232939e-04 0.0001565065 4.092774e-05
 [472,] 1.148798e-04 0.0001560449 3.830966e-05
 [473,] 1.206941e-04 0.0001560497 4.016839e-05
 [474,] 1.192106e-04 0.0001565684 3.989739e-05
 [475,] 1.236019e-04 0.0001565057 4.102118e-05
 [476,] 1.236019e-04 0.0001565057 4.102118e-05
 [477,] 1.232683e-04 0.0001565251 4.109055e-05
 [478,] 1.237098e-04 0.0001565032 4.105772e-05
 [479,] 1.247663e-04 0.0001565624 4.169174e-05
 [480,] 1.227891e-04 0.0001565389 4.079365e-05
 [481,] 1.233777e-04 0.0001565233 4.113903e-05
 [482,] 1.256489e-04 0.0001560272 4.155061e-05
 [483,] 1.256489e-04 0.0001560223 4.159669e-05
 [484,] 1.206331e-04 0.0001561568 4.082092e-05
 [485,] 1.152403e-04 0.0001560878 3.867757e-05
 [486,] 1.685894e-04 0.0001562264 5.777521e-05
 [487,] 1.199749e-04 0.0001560492 4.002601e-05
 [488,] 1.239724e-04 0.0001564434 4.147083e-05
 [489,] 1.635892e-04 0.0001566002 5.466777e-05
 [490,] 1.240787e-04 0.0001564434 4.151106e-05
 [491,] 1.636532e-04 0.0001566018 5.469832e-05
 [492,] 1.355952e-04 0.0001562388 4.622046e-05
 [493,] 1.635892e-04 0.0001566018 5.467653e-05
 [494,] 1.207297e-04 0.0001564205 4.011662e-05
 [495,] 1.206849e-04 0.0001564205 4.010594e-05
 [496,] 1.234006e-04 0.0001565005 4.113614e-05
 [497,] 1.233659e-04 0.0001564997 4.112093e-05
 [498,] 1.256655e-04 0.0001563486 4.226125e-05
 [499,] 1.454684e-04 0.0001565967 4.845150e-05
 [500,] 1.249597e-04 0.0001563491 4.199736e-05
 [501,] 1.258082e-04 0.0001560602 4.201456e-05
 [502,] 1.251912e-04 0.0001563541 4.209122e-05
 [503,] 1.454536e-04 0.0001565978 4.844705e-05
 [504,] 1.197566e-04 0.0001560760 4.000801e-05
 [505,] 1.247319e-04 0.0001563228 4.185838e-05
 [506,] 1.245078e-04 0.0001563228 4.177820e-05
 [507,] 1.247319e-04 0.0001563208 4.185369e-05
 [508,] 1.061975e-04 0.0001560365 3.526191e-05
 [509,] 1.453451e-04 0.0001565987 4.840865e-05
 [510,] 1.238364e-04 0.0001563188 4.152873e-05
 [511,] 1.238364e-04 0.0001563228 4.137413e-05
 [512,] 1.236272e-04 0.0001563247 4.130923e-05
 [513,] 1.240491e-04 0.0001563277 4.146680e-05
 [514,] 1.233777e-04 0.0001564246 4.119979e-05
 [515,] 1.236240e-04 0.0001564271 4.129320e-05
 [516,] 1.232262e-04 0.0001564794 4.104512e-05
 [517,] 1.609613e-04 0.0001566935 5.351517e-05
 [518,] 1.391645e-04 0.0001563428 4.674613e-05
 [519,] 1.238364e-04 0.0001563287 4.139686e-05
 [520,] 1.609049e-04 0.0001566946 5.350525e-05
 [521,] 1.384103e-04 0.0001563439 4.646862e-05
 [522,] 1.376732e-04 0.0001563427 4.620738e-05
 [523,] 1.232262e-04 0.0001564796 4.104375e-05
 [524,] 1.384103e-04 0.0001563439 4.646845e-05
 [525,] 1.384103e-04 0.0001563427 4.646143e-05
 [526,] 1.365638e-04 0.0001563427 4.582484e-05
 [527,] 1.202611e-04 0.0001561823 4.053458e-05
 [528,] 1.269528e-04 0.0001563201 4.241350e-05
 [529,] 1.600926e-04 0.0001566962 5.322511e-05
 [530,] 1.586873e-04 0.0001566933 5.283263e-05
 [531,] 1.384103e-04 0.0001563439 4.644452e-05
 [532,] 1.384103e-04 0.0001563428 4.643758e-05
 [533,] 1.209987e-04 0.0001561859 4.080566e-05
 [534,] 1.384103e-04 0.0001563428 4.643758e-05
 [535,] 1.618339e-04 0.0001566970 5.379315e-05
 [536,] 1.235395e-04 0.0001564268 4.125274e-05
 [537,] 1.250051e-04 0.0001561300 4.209998e-05
 [538,] 1.380396e-04 0.0001563406 4.629639e-05
 [539,] 1.167362e-04 0.0001568632 4.016322e-05
 [540,] 1.380396e-04 0.0001563443 4.629378e-05
 [541,] 1.232262e-04 0.0001564786 4.103926e-05
 [542,] 1.235578e-04 0.0001563259 4.123241e-05
 [543,] 1.231711e-04 0.0001563319 4.110935e-05
 [544,] 1.233627e-04 0.0001563292 4.116179e-05
 [545,] 1.235363e-04 0.0001564778 4.113813e-05
 [546,] 1.163349e-04 0.0001561054 3.898993e-05
 [547,] 1.233627e-04 0.0001563286 4.115844e-05
 [548,] 1.231711e-04 0.0001563273 4.108631e-05
 [549,] 1.233627e-04 0.0001563268 4.114841e-05
 [550,] 1.233627e-04 0.0001563301 4.114451e-05
 [551,] 1.232453e-04 0.0001563296 4.110122e-05
 [552,] 1.235363e-04 0.0001564800 4.113553e-05
 [553,] 1.335319e-04 0.0001564998 4.447383e-05
 [554,] 1.237100e-04 0.0001564217 4.128277e-05
 [555,] 1.454338e-04 0.0001567100 4.843981e-05
 [556,] 1.233627e-04 0.0001563301 4.114451e-05
 [557,] 1.237886e-04 0.0001564286 4.131792e-05
 [558,] 1.233260e-04 0.0001563320 4.111593e-05
 [559,] 1.213575e-04 0.0001562215 4.099064e-05
 [560,] 1.236996e-04 0.0001563395 4.126573e-05
 [561,] 1.227934e-04 0.0001562336 4.152045e-05
 [562,] 1.234668e-04 0.0001564875 4.111131e-05
 [563,] 1.231011e-04 0.0001562063 4.161102e-05
 [564,] 1.605814e-04 0.0001567050 5.333701e-05
 [565,] 1.612865e-04 0.0001567132 5.346984e-05
 [566,] 1.122580e-04 0.0001563683 3.771834e-05
 [567,] 1.350895e-04 0.0001566812 4.557433e-05
 [568,] 1.462564e-04 0.0001565851 4.866119e-05
 [569,] 9.743661e-05 0.0001569588 3.233013e-05
 [570,] 1.145021e-04 0.0001564964 3.870659e-05
 [571,] 1.001124e-04 0.0001570595 3.292065e-05
 [572,] 1.150317e-04 0.0001564964 3.891438e-05
 [573,] 1.003034e-04 0.0001570669 3.296303e-05
 [574,] 9.994394e-05 0.0001570595 3.288263e-05
 [575,] 1.013524e-04 0.0001570812 3.321004e-05
 [576,] 1.013524e-04 0.0001570888 3.320818e-05
 [577,] 1.136796e-04 0.0001565064 3.835281e-05
 [578,] 1.115126e-04 0.0001562781 3.684119e-05
 [579,] 1.282455e-04 0.0001565007 4.396586e-05
 [580,] 1.052549e-04 0.0001562825 3.484183e-05
 [581,] 9.990803e-05 0.0001570917 3.345263e-05
 [582,] 9.995645e-05 0.0001570128 3.347451e-05
 [583,] 1.000118e-04 0.0001570128 3.351110e-05
 [584,] 1.125483e-04 0.0001566836 3.744483e-05
 [585,] 1.036882e-04 0.0001562811 3.433497e-05
 [586,] 1.267396e-04 0.0001565224 4.342184e-05
 [587,] 1.100271e-04 0.0001562609 3.642265e-05
 [588,] 1.267396e-04 0.0001564927 4.336191e-05
 [589,] 1.000741e-04 0.0001569374 3.353343e-05
 [590,] 9.995645e-05 0.0001569439 3.346117e-05
 [591,] 9.997196e-05 0.0001568916 3.346144e-05
 [592,] 9.987799e-05 0.0001568860 3.339640e-05
 [593,] 1.095308e-04 0.0001562666 3.623989e-05
 [594,] 1.044887e-04 0.0001562961 3.456921e-05
 [595,] 1.092872e-04 0.0001562673 3.596531e-05
 [596,] 1.117581e-04 0.0001562694 3.699598e-05
 [597,] 9.999878e-05 0.0001569579 3.349008e-05
 [598,] 9.994499e-05 0.0001569579 3.345497e-05
 [599,] 1.226083e-04 0.0001563352 4.157885e-05
 [600,] 1.004187e-04 0.0001569935 3.353562e-05
 [601,] 1.120397e-04 0.0001563619 3.687095e-05
 [602,] 1.180042e-04 0.0001562005 3.954678e-05
 [603,] 1.495296e-04 0.0001565772 4.958372e-05
 [604,] 3.724868e-04 0.0001563072 1.203702e-04
 [605,] 3.735375e-04 0.0001563728 1.228986e-04
 [606,] 1.278746e-04 0.0001567604 4.310871e-05
 [607,] 2.006180e-04 0.0001567488 6.264418e-05
 [608,] 2.058151e-04 0.0001567374 6.422910e-05
 [609,] 1.212724e-04 0.0001567957 3.994090e-05
 [610,] 1.883039e-04 0.0001564369 6.015054e-05
 [611,] 1.426147e-04 0.0001567559 4.754170e-05
 [612,] 1.347961e-04 0.0001562762 4.374233e-05
 [613,] 2.677267e-04 0.0001568823 8.122663e-05
 [614,] 1.403793e-04 0.0001568337 4.787016e-05
 [615,] 1.413355e-04 0.0001567556 4.706253e-05
 [616,] 1.419542e-04 0.0001570618 4.719920e-05
 [617,] 2.014274e-04 0.0001567247 6.293052e-05
 [618,] 1.443872e-04 0.0001568051 4.919181e-05
 [619,] 1.029883e-04 0.0001564348 3.418559e-05
 [620,] 1.369601e-04 0.0001574809 4.354064e-05
 [621,] 1.388079e-04 0.0001568315 4.731030e-05
 [622,] 1.433664e-04 0.0001567675 4.778967e-05
 [623,] 1.449248e-04 0.0001567599 4.739152e-05
 [624,] 2.974841e-04 0.0001571279 8.705975e-05
 [625,] 1.524443e-04 0.0001564697 5.037140e-05
 [626,] 1.403762e-04 0.0001562327 4.719013e-05
 [627,] 1.109250e-04 0.0001567466 3.707399e-05
 [628,] 2.917912e-04 0.0001567108 8.987391e-05
 [629,] 1.447507e-04 0.0001568503 4.891641e-05
 [630,] 1.137029e-04 0.0001567268 3.805609e-05
 [631,] 1.454192e-04 0.0001568257 4.919359e-05
 [632,] 2.726636e-04 0.0001561921 8.812702e-05
 [633,] 2.620333e-04 0.0001561646 8.559429e-05
 [634,] 1.406732e-04 0.0001569408 4.804191e-05
 [635,] 3.059873e-04 0.0001565855 9.489029e-05
 [636,] 3.031735e-04 0.0001565906 9.400769e-05
 [637,] 1.448791e-04 0.0001568441 4.898383e-05
 [638,] 2.667150e-04 0.0001561830 8.630426e-05
 [639,] 2.685981e-04 0.0001561739 8.695484e-05
 [640,] 1.544015e-04 0.0001567690 4.881374e-05
 [641,] 2.961780e-04 0.0001565811 9.185535e-05
 [642,] 2.961780e-04 0.0001565865 9.181593e-05
 [643,] 1.402725e-04 0.0001562111 4.733534e-05
 [644,] 3.849664e-04 0.0001560003 1.282551e-04
 [645,] 2.744499e-04 0.0001561708 8.889218e-05
 [646,] 1.424273e-04 0.0001561966 4.793274e-05
 [647,] 1.400797e-04 0.0001568537 4.771060e-05
 [648,] 1.409472e-04 0.0001567887 4.799552e-05
 [649,] 1.235188e-04 0.0001562278 4.016739e-05
 [650,] 2.575335e-04 0.0001561723 8.349338e-05
 [651,] 3.080538e-04 0.0001565973 9.528847e-05
 [652,] 1.461808e-04 0.0001562054 4.923206e-05
 [653,] 1.476446e-04 0.0001562053 4.973085e-05
 [654,] 1.227730e-04 0.0001562325 3.992791e-05
 [655,] 2.661921e-04 0.0001561723 8.623459e-05
 [656,] 1.461808e-04 0.0001562070 4.924485e-05
 [657,] 1.404062e-04 0.0001568038 4.779734e-05
 [658,] 2.649322e-04 0.0001561678 8.595696e-05
 [659,] 1.391633e-04 0.0001568619 4.733988e-05
 [660,] 3.137902e-04 0.0001565770 9.724353e-05
 [661,] 1.552537e-04 0.0001562175 5.237669e-05
 [662,] 1.355482e-04 0.0001564423 4.494809e-05
 [663,] 1.507216e-04 0.0001567518 4.780133e-05
 [664,] 3.218798e-04 0.0001565674 9.974876e-05
 [665,] 1.262041e-04 0.0001562363 4.100474e-05
 [666,] 1.296939e-04 0.0001567789 4.319704e-05
 [667,] 1.546919e-04 0.0001562175 5.218355e-05
 [668,] 1.262041e-04 0.0001562409 4.099486e-05
 [669,] 1.269910e-04 0.0001562499 4.121864e-05
 [670,] 1.548215e-04 0.0001570230 5.116396e-05
 [671,] 2.667716e-04 0.0001561597 8.678708e-05
 [672,] 1.407404e-04 0.0001568916 4.803420e-05
 [673,] 1.407404e-04 0.0001568916 4.803420e-05
 [674,] 1.421064e-04 0.0001569477 4.868244e-05
 [675,] 1.429914e-04 0.0001569856 4.740355e-05
 [676,] 1.430312e-04 0.0001569856 4.740376e-05
 [677,] 1.424058e-04 0.0001568509 4.867168e-05
 [678,] 1.154143e-04 0.0001567472 3.867799e-05
 [679,] 1.410085e-04 0.0001569043 4.816085e-05
 [680,] 1.410085e-04 0.0001569043 4.816085e-05
 [681,] 1.410085e-04 0.0001569002 4.815565e-05
 [682,] 1.410085e-04 0.0001569084 4.816604e-05
 [683,] 1.419586e-04 0.0001568350 4.846850e-05
 [684,] 1.990966e-04 0.0001564595 6.351342e-05
 [685,] 1.410085e-04 0.0001569043 4.816085e-05
 [686,] 1.429721e-04 0.0001569858 4.737107e-05
 [687,] 1.411444e-04 0.0001568985 4.820964e-05
 [688,] 1.413338e-04 0.0001568957 4.827070e-05
 [689,] 3.702352e-04 0.0001564999 1.151575e-04
 [690,] 1.349788e-04 0.0001562059 4.385459e-05
 [691,] 1.454776e-04 0.0001568737 4.991194e-05
 [692,] 2.739844e-04 0.0001561660 8.911008e-05
 [693,] 1.484280e-04 0.0001566145 5.041611e-05
 [694,] 1.398303e-04 0.0001565909 4.713418e-05
 [695,] 1.463139e-04 0.0001568333 5.016226e-05
 [696,] 1.548339e-04 0.0001567444 5.296242e-05
 [697,] 1.552091e-04 0.0001566775 4.919057e-05
 [698,] 2.394241e-04 0.0001566956 7.302829e-05
 [699,] 1.561284e-04 0.0001566540 4.948889e-05
 [700,] 2.794388e-04 0.0001561648 9.089311e-05
 [701,] 2.468780e-04 0.0001570785 7.397270e-05
 [702,] 1.401711e-04 0.0001567928 4.672113e-05
 [703,] 2.376991e-04 0.0001567363 7.236952e-05
 [704,] 2.376991e-04 0.0001567275 7.240561e-05
 [705,] 1.256916e-04 0.0001567784 4.237629e-05
 [706,] 2.368915e-04 0.0001567292 7.221253e-05
 [707,] 2.131846e-04 0.0001562027 6.919887e-05
 [708,] 2.351151e-04 0.0001567293 7.171223e-05
 [709,] 1.297311e-04 0.0001567786 4.323044e-05
 [710,] 2.788275e-04 0.0001562140 8.970955e-05
 [711,] 2.342362e-04 0.0001568294 7.107524e-05
 [712,] 2.325831e-04 0.0001568379 7.058389e-05
 [713,] 2.748569e-04 0.0001562199 8.834254e-05
 [714,] 1.511289e-04 0.0001566894 4.806612e-05
 [715,] 2.867633e-04 0.0001562211 9.218393e-05
 [716,] 2.258268e-04 0.0001568028 6.886268e-05
 [717,] 2.761693e-04 0.0001562231 8.882625e-05
 [718,] 2.258268e-04 0.0001568112 6.883268e-05
 [719,] 2.250219e-04 0.0001567945 6.870214e-05
 [720,] 2.258268e-04 0.0001567945 6.892739e-05
 [721,] 1.292716e-04 0.0001563260 4.302559e-05
 [722,] 1.497358e-04 0.0001566985 4.767745e-05
 [723,] 2.312571e-04 0.0001567792 7.050425e-05
 [724,] 2.212353e-04 0.0001567241 6.793045e-05
 [725,] 2.258268e-04 0.0001567863 6.899167e-05
 [726,] 2.729243e-04 0.0001562390 8.775318e-05
 [727,] 3.077376e-04 0.0001563254 9.695719e-05
 [728,] 2.988637e-04 0.0001563296 9.419190e-05
 [729,] 1.879754e-04 0.0001563646 5.977702e-05
 [730,] 2.762029e-04 0.0001562180 8.959719e-05
 [731,] 1.205651e-04 0.0001566092 4.013821e-05
 [732,] 1.459851e-04 0.0001565629 4.905811e-05
 [733,] 1.459851e-04 0.0001565507 4.903808e-05
 [734,] 1.271631e-04 0.0001565355 4.265045e-05
 [735,] 1.604919e-04 0.0001564961 5.150740e-05
 [736,] 1.325127e-04 0.0001567652 4.413017e-05
 [737,] 1.423738e-04 0.0001567842 4.733258e-05
 [738,] 1.410374e-04 0.0001567868 4.690859e-05
 [739,] 1.517154e-04 0.0001566791 5.088874e-05
 [740,] 1.401610e-04 0.0001565114 4.511437e-05
 [741,] 1.416340e-04 0.0001567907 4.706989e-05
 [742,] 1.156107e-04 0.0001566603 3.860553e-05
 [743,] 1.433573e-04 0.0001563710 4.825380e-05
 [744,] 1.437928e-04 0.0001567969 4.771922e-05
 [745,] 1.750870e-04 0.0001566901 5.923766e-05
 [746,] 1.570697e-04 0.0001566674 5.269066e-05
 [747,] 1.538383e-04 0.0001566888 5.175443e-05
 [748,] 1.954240e-04 0.0001566734 6.604138e-05
 [749,] 1.830505e-04 0.0001566817 6.192279e-05
 [750,] 1.437617e-04 0.0001563918 4.646675e-05
 [751,] 2.162340e-04 0.0001566396 7.262406e-05
 [752,] 1.436416e-04 0.0001567914 4.768463e-05
 [753,] 1.939894e-04 0.0001567531 6.627685e-05
 [754,] 1.673615e-04 0.0001564040 5.364962e-05
 [755,] 1.846285e-04 0.0001567656 6.307305e-05
 [756,] 2.297195e-04 0.0001566513 7.752392e-05
 [757,] 2.183460e-04 0.0001566516 7.367547e-05
 [758,] 1.439622e-04 0.0001567901 4.778624e-05
 [759,] 1.192161e-04 0.0001565551 3.969131e-05
 [760,] 2.436070e-04 0.0001566579 8.238719e-05
 [761,] 1.450022e-04 0.0001567809 4.815729e-05
 [762,] 2.821411e-04 0.0001565371 9.126991e-05
 [763,] 1.449962e-04 0.0001568315 4.772488e-05
 [764,] 1.540558e-04 0.0001567792 5.095240e-05
 [765,] 1.506732e-04 0.0001565406 5.036213e-05
 [766,] 1.537754e-04 0.0001566499 5.147497e-05
 [767,] 1.481260e-04 0.0001568206 4.875655e-05
 [768,] 1.469672e-04 0.0001566899 4.973121e-05
 [769,] 1.040314e-04 0.0001566452 3.466641e-05
 [770,] 1.045712e-04 0.0001567609 3.465786e-05
 [771,] 1.046544e-04 0.0001567609 3.467081e-05
 [772,] 1.031356e-04 0.0001571464 3.479887e-05
 [773,] 1.368067e-04 0.0001568452 4.515163e-05
 [774,] 1.368067e-04 0.0001568456 4.515079e-05
 [775,] 1.035885e-04 0.0001568268 3.498428e-05
 [776,] 1.077696e-04 0.0001567246 3.663000e-05
 [777,] 1.101172e-04 0.0001564977 3.724341e-05
 [778,] 1.125144e-04 0.0001565138 3.814078e-05
 [779,] 1.124165e-04 0.0001565461 3.814462e-05
 [780,] 1.042378e-04 0.0001561265 3.472640e-05
 [781,] 1.488085e-04 0.0001568739 4.972705e-05
 [782,] 1.116326e-04 0.0001566305 3.794708e-05
 [783,] 1.530440e-04 0.0001570743 5.323623e-05
 [784,] 2.044729e-04 0.0001569217 7.203018e-05
 [785,] 2.044729e-04 0.0001569079 7.194679e-05
 [786,] 2.044729e-04 0.0001569079 7.194679e-05
 [787,] 9.827049e-05 0.0001566440 3.259894e-05
 [788,] 1.088337e-04 0.0001561107 3.617194e-05
 [789,] 1.098031e-04 0.0001565761 3.721412e-05
 [790,] 1.057877e-04 0.0001565659 3.463829e-05
 [791,] 1.093221e-04 0.0001561116 3.631651e-05
 [792,] 1.054045e-04 0.0001565789 3.451632e-05
 [793,] 1.073874e-04 0.0001566585 3.636076e-05
 [794,] 1.530474e-04 0.0001568622 5.172200e-05
 [795,] 1.004396e-04 0.0001565659 3.350318e-05
 [796,] 1.536069e-04 0.0001570780 5.220662e-05
 [797,] 1.006787e-04 0.0001565701 3.364912e-05
 [798,] 1.076734e-04 0.0001566834 3.649057e-05
 [799,] 1.013944e-04 0.0001561315 3.378917e-05
 [800,] 9.849367e-05 0.0001565996 3.278346e-05
 [801,] 9.852300e-05 0.0001565926 3.287309e-05
 [802,] 1.534011e-04 0.0001570659 5.210446e-05
 [803,] 1.023565e-04 0.0001565820 3.447093e-05
 [804,] 1.036155e-04 0.0001565820 3.496010e-05
 [805,] 1.036155e-04 0.0001565687 3.495060e-05
 [806,] 9.985791e-05 0.0001561469 3.324426e-05
 [807,] 1.521840e-04 0.0001570495 5.152901e-05
 [808,] 9.785062e-05 0.0001561432 3.257717e-05
 [809,] 9.788957e-05 0.0001561748 3.256809e-05
 [810,] 9.788957e-05 0.0001561793 3.256694e-05
 [811,] 9.783498e-05 0.0001561794 3.255474e-05
 [812,] 1.603075e-04 0.0001567321 5.462635e-05
 [813,] 1.402706e-04 0.0001566560 4.662041e-05
 [814,] 1.524675e-04 0.0001566274 5.105882e-05
 [815,] 1.426834e-04 0.0001566963 4.765415e-05
 [816,] 1.426834e-04 0.0001566962 4.765344e-05
 [817,] 1.428228e-04 0.0001566959 4.770062e-05
 [818,] 2.214873e-04 0.0001561295 7.444208e-05
 [819,] 1.479728e-04 0.0001566997 4.949117e-05
 [820,] 1.252995e-04 0.0001561148 4.144160e-05
 [821,] 1.401287e-04 0.0001566861 4.673454e-05
 [822,] 1.423060e-04 0.0001561004 4.708894e-05
 [823,] 2.844577e-04 0.0001560954 9.434759e-05
 [824,] 1.397568e-04 0.0001566834 4.659340e-05
 [825,] 2.718610e-04 0.0001561030 9.002130e-05
 [826,] 1.396251e-04 0.0001566855 4.655417e-05
 [827,] 1.497691e-04 0.0001566916 4.985546e-05
 [828,] 1.288075e-04 0.0001566425 4.283770e-05
 [829,] 3.161469e-04 0.0001562451 1.009611e-04
 [830,] 1.453041e-04 0.0001566961 4.850068e-05
 [831,] 3.078399e-04 0.0001565620 9.925759e-05
 [832,] 1.468339e-04 0.0001567064 4.911705e-05
 [833,] 1.005160e-04 0.0001562857 3.348579e-05
 [834,] 2.796392e-04 0.0001565233 9.123738e-05
 [835,] 3.421988e-04 0.0001565580 1.102241e-04
 [836,] 2.222198e-04 0.0001563217 7.105299e-05
 [837,] 2.790827e-04 0.0001564350 8.760695e-05
 [838,] 1.417647e-04 0.0001567021 4.729755e-05
 [839,] 1.434766e-04 0.0001567046 4.789635e-05
 [840,] 1.189966e-04 0.0001563873 3.931533e-05
 [841,] 1.132185e-04 0.0001565719 3.700567e-05
 [842,] 1.420242e-04 0.0001567910 4.714130e-05
 [843,] 1.416455e-04 0.0001567963 4.696914e-05
 [844,] 1.263107e-04 0.0001563626 4.167112e-05
 [845,] 1.410696e-04 0.0001567849 4.683315e-05
 [846,] 1.507634e-04 0.0001567683 5.025755e-05
 [847,] 1.405857e-04 0.0001567408 4.677016e-05
 [848,] 1.407516e-04 0.0001567448 4.681135e-05
 [849,] 1.422388e-04 0.0001567682 4.718562e-05
 [850,] 1.401958e-04 0.0001567437 4.671006e-05
 [851,] 1.209668e-04 0.0001564007 3.982130e-05
 [852,] 1.195051e-04 0.0001563812 3.942166e-05
 [853,] 1.416458e-04 0.0001567425 4.711500e-05
 [854,] 1.432137e-04 0.0001567404 4.759523e-05
 [855,] 1.408872e-04 0.0001567466 4.688414e-05
 [856,] 1.345794e-04 0.0001566677 4.479219e-05
 [857,] 1.490693e-04 0.0001567385 4.962175e-05
 [858,] 1.265466e-04 0.0001568055 4.216077e-05
 [859,] 1.046914e-04 0.0001562861 3.468943e-05
 [860,] 1.408073e-04 0.0001567408 4.686257e-05
 [861,] 1.489038e-04 0.0001567542 4.961909e-05
 [862,] 1.407779e-04 0.0001567374 4.685722e-05
 [863,] 1.114801e-04 0.0001564460 3.712778e-05
 [864,] 1.424026e-04 0.0001567284 4.737608e-05
 [865,] 1.407473e-04 0.0001567380 4.684073e-05
 [866,] 9.977428e-05 0.0001563225 3.314458e-05
 [867,] 1.095105e-04 0.0001563837 3.646615e-05
 [868,] 1.401197e-04 0.0001567262 4.664643e-05
 [869,] 9.997794e-05 0.0001563112 3.321378e-05
 [870,] 1.395501e-04 0.0001567356 4.653189e-05
 [871,] 1.036262e-04 0.0001563812 3.437806e-05
 [872,] 1.051557e-04 0.0001563947 3.483736e-05
 [873,] 1.398393e-04 0.0001567274 4.656173e-05
 [874,] 1.041576e-04 0.0001563783 3.454603e-05
 [875,] 9.993324e-05 0.0001562672 3.324939e-05
 [876,] 1.034700e-04 0.0001563416 3.437402e-05
 [877,] 1.384243e-04 0.0001567348 4.613296e-05
 [878,] 1.043424e-04 0.0001563600 3.462542e-05
 [879,] 1.383771e-04 0.0001567292 4.608510e-05
 [880,] 9.964363e-05 0.0001562787 3.314711e-05
 [881,] 1.493130e-04 0.0001567477 4.971389e-05
 [882,] 1.011941e-04 0.0001563079 3.358040e-05
 [883,] 1.037788e-04 0.0001562883 3.452583e-05
 [884,] 1.060787e-04 0.0001563754 3.518779e-05
 [885,] 1.076294e-04 0.0001563625 3.572657e-05
 [886,] 1.493949e-04 0.0001567744 4.995080e-05
 [887,] 1.484594e-04 0.0001567556 4.950271e-05
 [888,] 1.384233e-04 0.0001567350 4.613145e-05
 [889,] 1.063039e-04 0.0001565601 3.540012e-05
 [890,] 1.320246e-04 0.0001566370 4.398349e-05
 [891,] 1.488962e-04 0.0001567111 4.961305e-05
 [892,] 1.503316e-04 0.0001567534 5.008802e-05
 [893,] 1.114828e-04 0.0001567464 3.713221e-05
 [894,] 1.576432e-04 0.0001564277 5.109711e-05
 [895,] 1.501561e-04 0.0001567373 4.994509e-05
 [896,] 1.501051e-04 0.0001566989 4.995743e-05
 [897,] 1.525901e-04 0.0001566491 5.057375e-05
 [898,] 1.289584e-04 0.0001562837 4.254582e-05
 [899,] 1.514682e-04 0.0001566601 5.024421e-05
 [900,] 1.619335e-04 0.0001565232 5.206037e-05
 [901,] 1.638788e-04 0.0001562366 5.385204e-05
 [902,] 1.511197e-04 0.0001567633 5.042361e-05
 [903,] 1.565109e-04 0.0001563053 5.198473e-05
 [904,] 1.635431e-04 0.0001562303 5.446804e-05
 [905,] 1.523469e-04 0.0001564027 5.113503e-05
 [906,] 1.521224e-04 0.0001567779 5.077213e-05
 [907,] 1.638242e-04 0.0001562376 5.462326e-05
 [908,] 3.947841e-04 0.0001566619 1.365209e-04
 [909,] 1.370397e-04 0.0001569762 4.466083e-05
 [910,] 1.523110e-04 0.0001567795 5.084996e-05
 [911,] 1.521748e-04 0.0001567200 5.185548e-05
 [912,] 1.451256e-04 0.0001600467 4.310824e-05
 [913,] 1.564830e-04 0.0001597155 4.621941e-05
 [914,] 1.589787e-04 0.0001589242 4.739314e-05
 [915,] 1.357377e-04 0.0001582193 4.185986e-05
 [916,] 2.336365e-04 0.0001566543 7.561842e-05
 [917,] 2.076725e-04 0.0001564251 6.924945e-05
 [918,] 2.004015e-04 0.0001565081 6.908047e-05
 [919,] 1.528239e-04 0.0001568023 5.074136e-05
 [920,] 1.529030e-04 0.0001567769 5.083293e-05
 [921,] 2.020133e-04 0.0001564209 6.744658e-05
 [922,] 1.301018e-04 0.0001567072 4.277425e-05
 [923,] 1.292969e-04 0.0001567563 4.233308e-05
 [924,] 1.386755e-04 0.0001572317 4.907116e-05
 [925,] 1.182507e-04 0.0001563217 3.952158e-05
 [926,] 1.521361e-04 0.0001567598 5.064731e-05
 [927,] 1.254821e-04 0.0001565364 4.175678e-05
 [928,] 1.043336e-04 0.0001565400 3.431772e-05
 [929,] 1.091868e-04 0.0001564661 3.689338e-05
 [930,] 1.040269e-04 0.0001566712 3.460956e-05
 [931,] 1.034504e-04 0.0001566508 3.443142e-05
 [932,] 1.009566e-04 0.0001565228 3.390317e-05
 [933,] 1.131908e-04 0.0001564620 3.826381e-05
 [934,] 2.128604e-04 0.0001564976 7.278114e-05
 [935,] 1.078061e-04 0.0001566602 3.587560e-05
 [936,] 2.126319e-04 0.0001564852 7.259006e-05
 [937,] 1.049279e-04 0.0001566941 3.482527e-05
 [938,] 2.113611e-04 0.0001564956 7.223087e-05
 [939,] 1.032093e-04 0.0001564670 3.471472e-05
 [940,] 2.176625e-04 0.0001564820 7.420165e-05
 [941,] 1.801348e-04 0.0001564044 6.227383e-05
 [942,] 1.186946e-04 0.0001565457 3.896870e-05
 [943,] 1.313731e-04 0.0001565463 4.616679e-05
 [944,] 1.093915e-04 0.0001563207 3.661119e-05
 [945,] 1.037766e-04 0.0001565163 3.479115e-05
 [946,] 1.486198e-04 0.0001564215 4.982245e-05
 [947,] 1.042592e-04 0.0001567523 3.516966e-05
 [948,] 1.701885e-04 0.0001565381 5.954559e-05
 [949,] 1.229746e-04 0.0001568907 3.998947e-05
 [950,] 1.601133e-04 0.0001569249 5.681207e-05
 [951,] 1.304309e-04 0.0001568969 4.208158e-05
 [952,] 5.032241e-03 0.0001567657 2.585551e-03
 [953,] 1.610899e-04 0.0001567213 5.365464e-05
 [954,] 1.292597e-04 0.0001567740 4.183000e-05
 [955,] 6.927462e-03 0.0001566421 2.467243e-03
 [956,] 1.027391e-04 0.0001566444 3.459212e-05
 [957,] 1.022082e-04 0.0001567927 3.440139e-05
 [958,] 1.463382e-04 0.0001562767 4.871832e-05
 [959,] 7.221267e-03 0.0001568552 4.224135e-03
 [960,] 1.462603e-04 0.0001562993 4.886059e-05
 [961,] 1.029103e-04 0.0001567857 3.478650e-05
 [962,] 1.203414e-04 0.0001579175 4.252855e-05
 [963,] 1.021090e-02 0.0001566959 4.586404e-03
 [964,] 2.777281e-04 0.0001566508 9.797413e-05
 [965,] 1.222457e-04 0.0001577952 4.322755e-05
 [966,] 1.473908e-04 0.0001565880 5.097869e-05
 [967,] 1.037420e-04 0.0001570497 3.525681e-05
 [968,] 1.082366e-02 0.0001566858 4.743350e-03
 [969,] 1.081776e-02 0.0001566926 4.817749e-03
 [970,] 1.247863e-04 0.0001576745 4.419327e-05
 [971,] 1.494982e-04 0.0001565357 5.162375e-05
 [972,] 1.036917e-04 0.0001569902 3.521008e-05
 [973,] 1.494982e-04 0.0001565310 5.161046e-05
 [974,] 1.094181e-02 0.0001566457 3.187435e-03
 [975,] 1.480972e-04 0.0001562950 4.951116e-05
 [976,] 1.033832e-04 0.0001569037 3.509462e-05
 [977,] 1.225162e-04 0.0001575638 4.317202e-05
 [978,] 1.024361e-04 0.0001568679 3.467585e-05
 [979,] 1.028560e-04 0.0001568213 3.483418e-05
 [980,] 1.221763e-04 0.0001566180 4.026643e-05
 [981,] 1.272579e-04 0.0001566696 4.143426e-05
 [982,] 1.219444e-04 0.0001575281 4.290901e-05
 [983,] 1.473062e-04 0.0001564592 5.060883e-05
 [984,] 1.097739e-02 0.0001566447 3.235652e-03
 [985,] 1.219444e-04 0.0001575281 4.290901e-05
 [986,] 1.230398e-04 0.0001575159 4.334111e-05
 [987,] 1.460000e-04 0.0001564638 5.014516e-05
 [988,] 1.914684e-04 0.0001566222 6.785193e-05
 [989,] 1.174201e-02 0.0001566451 3.442689e-03
 [990,] 1.227117e-04 0.0001575180 4.321670e-05
 [991,] 1.231679e-04 0.0001574702 4.333481e-05
 [992,] 1.475940e-04 0.0001562818 4.929303e-05
 [993,] 1.479293e-04 0.0001562807 4.940411e-05
 [994,] 1.237444e-04 0.0001574222 4.352248e-05
 [995,] 1.214984e-04 0.0001567439 4.028724e-05
 [996,] 1.028696e-02 0.0001566972 4.634772e-03
 [997,] 1.087920e-02 0.0001566999 4.932289e-03
 [998,] 1.258222e-04 0.0001573089 4.426040e-05
 [999,] 1.252539e-04 0.0001573089 4.403482e-05
[1000,] 1.252539e-04 0.0001573089 4.403482e-05
[1001,] 1.252539e-04 0.0001573089 4.403482e-05
[1002,] 1.022987e-04 0.0001567087 3.455114e-05
[1003,] 1.834720e-04 0.0001564456 6.420665e-05
[1004,] 1.252539e-04 0.0001572975 4.402313e-05
[1005,] 1.276133e-04 0.0001572539 4.490970e-05
[1006,] 1.047154e-02 0.0001566451 3.073255e-03
[1007,] 1.213830e-04 0.0001572978 4.248306e-05
[1008,] 1.243733e-02 0.0001566471 3.539983e-03
[1009,] 1.024720e-02 0.0001567211 4.853137e-03
[1010,] 1.457025e-04 0.0001563902 4.983172e-05
[1011,] 1.230398e-04 0.0001572864 4.313259e-05
[1012,] 1.043123e-02 0.0001566449 3.068747e-03
[1013,] 1.219444e-04 0.0001572864 4.269646e-05
[1014,] 1.022987e-04 0.0001566271 3.451573e-05
[1015,] 1.208319e-04 0.0001572763 4.224341e-05
[1016,] 9.247781e-03 0.0001566431 2.811206e-03
[1017,] 1.442726e-04 0.0001563756 4.927245e-05
[1018,] 1.208319e-04 0.0001572763 4.224341e-05
[1019,] 1.026828e-04 0.0001566041 3.466539e-05
[1020,] 1.219444e-04 0.0001572763 4.268691e-05
[1021,] 1.225162e-04 0.0001572650 4.290371e-05
[1022,] 1.208319e-04 0.0001572763 4.224341e-05
[1023,] 1.225162e-04 0.0001572650 4.290371e-05
[1024,] 1.033470e-04 0.0001566442 3.495876e-05
[1025,] 1.239009e-04 0.0001565306 4.051157e-05
[1026,] 1.225162e-04 0.0001573657 4.299900e-05
[1027,] 1.474138e-04 0.0001562762 4.922740e-05
[1028,] 1.474920e-04 0.0001562652 4.914148e-05
[1029,] 1.429780e-04 0.0001563902 4.885743e-05
[1030,] 1.235988e-04 0.0001572975 4.336568e-05
[1031,] 1.208174e-04 0.0001573094 4.226758e-05
[1032,] 1.230456e-04 0.0001573203 4.316760e-05
[1033,] 1.315866e-03 0.0001569088 7.881133e-04
[1034,] 1.415944e-04 0.0001563719 4.830486e-05
[1035,] 1.235988e-04 0.0001573313 4.339873e-05
[1036,] 1.024973e-04 0.0001566349 3.460264e-05
[1037,] 1.174008e-02 0.0001566438 3.512059e-03
[1038,] 1.024973e-04 0.0001566349 3.460264e-05
[1039,] 1.021077e-04 0.0001566435 3.444208e-05
[1040,] 1.021077e-04 0.0001566435 3.444208e-05
[1041,] 1.225017e-04 0.0001573547 4.298290e-05
[1042,] 1.225017e-04 0.0001573656 4.299303e-05
[1043,] 1.174008e-02 0.0001566435 3.528711e-03
[1044,] 1.023767e-02 0.0001567371 5.003838e-03
[1045,] 1.021077e-04 0.0001566514 3.444543e-05
[1046,] 9.620577e-03 0.0001567426 4.738039e-03
[1047,] 1.010605e-04 0.0001566349 3.389431e-05
[1048,] 1.481342e-04 0.0001562752 4.947226e-05
[1049,] 1.010605e-04 0.0001566435 3.389662e-05
[1050,] 1.140872e-04 0.0001573883 3.960352e-05
[1051,] 1.428813e-04 0.0001563792 4.878776e-05
[1052,] 1.023767e-02 0.0001567412 5.041106e-03
[1053,] 1.148776e-04 0.0001573879 3.992790e-05
[1054,] 1.153256e-04 0.0001573882 4.011156e-05
[1055,] 1.153256e-04 0.0001573882 4.011156e-05
[1056,] 1.482295e-04 0.0001562772 4.951712e-05
[1057,] 1.477591e-04 0.0001562748 4.936587e-05
[1058,] 9.092979e-03 0.0001567436 4.492437e-03
[1059,] 1.482295e-04 0.0001562793 4.952892e-05
[1060,] 9.255564e-03 0.0001566450 2.722485e-03
[1061,] 8.547070e-03 0.0001567478 4.251543e-03
[1062,] 1.021077e-04 0.0001566593 3.444879e-05
[1063,] 2.597720e-04 0.0001565705 9.072161e-05
[1064,] 1.812932e-04 0.0001564076 6.325438e-05
[1065,] 1.148776e-04 0.0001573889 3.992372e-05
[1066,] 1.213889e-04 0.0001574343 4.260829e-05
[1067,] 1.174008e-02 0.0001566437 3.516215e-03
[1068,] 5.829766e-04 0.0001562721 1.955270e-04
[1069,] 1.009669e-04 0.0001566593 3.385301e-05
[1070,] 8.100551e-03 0.0001567414 3.977590e-03
[1071,] 1.136655e-04 0.0001574000 3.943300e-05
[1072,] 1.283773e-04 0.0001565432 4.233843e-05
[1073,] 1.136655e-04 0.0001574000 3.943300e-05
[1074,] 1.353110e-04 0.0001565912 4.379300e-05
[1075,] 1.433060e-04 0.0001563829 4.894573e-05
[1076,] 1.132901e-04 0.0001574000 3.927794e-05
[1077,] 1.135467e-04 0.0001574000 3.938397e-05
[1078,] 1.102917e-02 0.0001566448 3.283412e-03
[1079,] 1.230456e-04 0.0001574111 4.324690e-05
[1080,] 9.620577e-03 0.0001567438 4.752114e-03
[1081,] 1.036615e-04 0.0001566753 3.505841e-05
[1082,] 2.578688e-04 0.0001565752 8.998438e-05
[1083,] 1.426177e-04 0.0001563756 4.867652e-05
[1084,] 1.253969e-04 0.0001565965 4.085625e-05
[1085,] 1.413169e-04 0.0001563721 4.820074e-05
[1086,] 1.884392e-04 0.0001565194 6.632707e-05
[1087,] 9.255564e-03 0.0001566466 2.695639e-03
[1088,] 1.250635e-04 0.0001565919 4.076469e-05
[1089,] 1.203154e-04 0.0001574572 4.218859e-05
[1090,] 9.079699e-03 0.0001567463 4.502244e-03
[1091,] 1.144786e-04 0.0001574234 3.978389e-05
[1092,] 1.413005e-04 0.0001563792 4.821740e-05
[1093,] 1.483572e-04 0.0001562901 4.962759e-05
[1094,] 1.230456e-04 0.0001574459 4.327926e-05
[1095,] 2.671147e-04 0.0001565880 9.353228e-05
[1096,] 1.503786e-04 0.0001564421 5.168056e-05
[1097,] 1.083420e-02 0.0001567357 5.278724e-03
[1098,] 1.419546e-04 0.0001563829 4.846260e-05
[1099,] 1.238558e-04 0.0001574346 4.359398e-05
[1100,] 1.480707e-04 0.0001562851 4.950301e-05
[1101,] 1.230456e-04 0.0001574346 4.326882e-05
[1102,] 1.032769e-04 0.0001566860 3.489945e-05
[1103,] 1.237277e-04 0.0001574459 4.355324e-05
[1104,] 1.102030e-02 0.0001566488 3.134095e-03
[1105,] 1.231723e-04 0.0001574459 4.333018e-05
[1106,] 1.082636e-02 0.0001567389 5.306470e-03
[1107,] 1.226262e-04 0.0001574346 4.310031e-05
[1108,] 1.406552e-04 0.0001563792 4.798675e-05
[1109,] 1.225017e-04 0.0001574572 4.307080e-05
[1110,] 1.102917e-02 0.0001566511 3.098787e-03
[1111,] 1.294312e-04 0.0001567564 4.310696e-05
[1112,] 1.144786e-04 0.0001574459 3.979470e-05
[1113,] 1.404077e-04 0.0001563756 4.788719e-05
[1114,] 1.153208e-02 0.0001567384 5.643680e-03
[1115,] 1.083420e-02 0.0001567384 5.299278e-03
[1116,] 1.482611e-04 0.0001562901 4.959375e-05
[1117,] 1.008087e-04 0.0001566773 3.377173e-05
[1118,] 1.400187e-04 0.0001563743 4.772628e-05
[1119,] 1.008804e-04 0.0001566714 3.380794e-05
[1120,] 1.492059e-02 0.0001566476 4.348048e-03
[1121,] 1.144786e-04 0.0001574116 3.977112e-05
[1122,] 1.008804e-04 0.0001566714 3.380794e-05
[1123,] 1.148776e-04 0.0001574116 3.993498e-05
[1124,] 1.484539e-04 0.0001562888 4.965556e-05
[1125,] 1.144786e-04 0.0001574006 3.976353e-05
[1126,] 1.144786e-04 0.0001573886 3.975518e-05
[1127,] 1.148776e-04 0.0001573886 3.991875e-05
[1128,] 1.083420e-02 0.0001567448 5.361836e-03
[1129,] 1.148776e-04 0.0001573563 3.989091e-05
[1130,] 1.148776e-04 0.0001573563 3.989091e-05
[1131,] 1.148776e-04 0.0001573563 3.989091e-05
[1132,] 9.584316e-03 0.0001567384 4.682917e-03
[1133,] 1.485512e-04 0.0001562863 4.967756e-05
[1134,] 1.227900e-04 0.0001573669 4.306814e-05
[1135,] 1.227900e-04 0.0001573669 4.306814e-05
[1136,] 1.755901e-04 0.0001563462 6.086121e-05
[1137,] 1.825831e-04 0.0001564824 6.396910e-05
[1138,] 1.376358e-04 0.0001563503 4.680263e-05
[1139,] 1.492059e-02 0.0001566479 4.332719e-03
[1140,] 1.030374e-04 0.0001566251 3.476765e-05
[1141,] 1.288607e-04 0.0001567588 4.290950e-05
[1142,] 1.492059e-02 0.0001566486 4.291993e-03
[1143,] 1.034251e-04 0.0001566333 3.493303e-05
[1144,] 1.233220e-04 0.0001573563 4.327090e-05
[1145,] 1.475356e-04 0.0001562863 4.932087e-05
[1146,] 1.488471e-04 0.0001562839 4.976882e-05
[1147,] 1.489469e-04 0.0001562851 4.980998e-05
[1148,] 1.034458e-04 0.0001566205 3.493193e-05
[1149,] 1.034458e-04 0.0001566205 3.493193e-05
[1150,] 1.161644e-04 0.0001573457 4.040680e-05
[1151,] 1.083420e-02 0.0001567465 5.377777e-03
[1152,] 1.238628e-04 0.0001573563 4.348701e-05
[1153,] 1.238628e-04 0.0001573563 4.348701e-05
[1154,] 1.083420e-02 0.0001567473 5.385384e-03
[1155,] 1.496297e-04 0.0001562793 5.001623e-05
[1156,] 1.233220e-04 0.0001572618 4.317252e-05
[1157,] 1.220460e-04 0.0001565662 4.138405e-05
[1158,] 1.161644e-04 0.0001572417 4.032126e-05
[1159,] 1.161644e-04 0.0001572317 4.031339e-05
[1160,] 1.400993e-02 0.0001566485 4.041963e-03
[1161,] 1.161644e-04 0.0001572317 4.031339e-05
[1162,] 1.166393e-04 0.0001572208 4.049534e-05
[1163,] 1.166393e-04 0.0001572208 4.049534e-05
[1164,] 1.166393e-04 0.0001572208 4.049534e-05
[1165,] 1.166393e-04 0.0001572109 4.048732e-05
[1166,] 1.166393e-04 0.0001572208 4.049534e-05
[1167,] 1.382219e-04 0.0001563373 4.695018e-05
[1168,] 1.166393e-04 0.0001572109 4.048732e-05
[1169,] 1.495017e-04 0.0001562827 4.999292e-05
[1170,] 1.242749e-02 0.0001566517 3.490323e-03
[1171,] 1.400993e-02 0.0001566490 4.023006e-03
[1172,] 1.378790e-04 0.0001563373 4.682878e-05
[1173,] 1.011613e-04 0.0001565530 3.391356e-05
[1174,] 1.497837e-04 0.0001562839 5.009780e-05
[1175,] 1.161644e-04 0.0001571913 4.028115e-05
[1176,] 1.161644e-04 0.0001571709 4.026468e-05
[1177,] 1.166393e-04 0.0001571709 4.045452e-05
[1178,] 1.157410e-04 0.0001571516 4.007978e-05
[1179,] 1.439027e-04 0.0001563192 4.888942e-05
[1180,] 1.445924e-04 0.0001563192 4.913221e-05
[1181,] 1.051809e-04 0.0001565769 3.503475e-05
[1182,] 1.047860e-04 0.0001568556 3.480211e-05
[1183,] 1.046223e-04 0.0001568556 3.491739e-05
[1184,] 1.062404e-04 0.0001568315 3.501338e-05
[1185,] 1.056257e-04 0.0001568393 3.489432e-05
[1186,] 1.051575e-04 0.0001568003 3.482627e-05
[1187,] 1.046773e-04 0.0001568393 3.481621e-05
[1188,] 1.012582e-04 0.0001565128 3.394623e-05
[1189,] 1.180306e-04 0.0001571261 4.096389e-05
[1190,] 1.180306e-04 0.0001571158 4.095477e-05
[1191,] 1.387718e-04 0.0001562996 4.700861e-05
[1192,] 1.868157e-04 0.0001563690 6.497321e-05
[1193,] 1.012582e-04 0.0001565064 3.394414e-05
[1194,] 1.427766e-04 0.0001567371 4.754992e-05
[1195,] 1.083420e-02 0.0001567271 5.193804e-03
[1196,] 1.012582e-04 0.0001565000 3.394204e-05
[1197,] 1.013728e-04 0.0001565000 3.399417e-05
[1198,] 1.184964e-04 0.0001570973 4.112212e-05
[1199,] 1.013728e-04 0.0001564873 3.398979e-05
[1200,] 1.013728e-04 0.0001564873 3.398979e-05
[1201,] 1.220687e-02 0.0001567257 5.840651e-03
[1202,] 1.174008e-02 0.0001566524 3.265598e-03
[1203,] 1.865738e-02 0.0001567211 8.875788e-03
[1204,] 1.503264e-04 0.0001562956 5.034906e-05
[1205,] 1.182851e-04 0.0001570689 4.098947e-05
[1206,] 1.179237e-04 0.0001570689 4.084667e-05
[1207,] 1.195019e-04 0.0001570598 4.148275e-05
[1208,] 1.013728e-04 0.0001564681 3.398303e-05
[1209,] 1.184162e-04 0.0001570598 4.103298e-05
[1210,] 1.504370e-04 0.0001562970 5.039480e-05
[1211,] 1.242749e-02 0.0001566529 3.442520e-03
[1212,] 1.506771e-04 0.0001562914 5.045060e-05
[1213,] 1.195019e-04 0.0001570507 4.147405e-05
[1214,] 1.199940e-04 0.0001570408 4.165721e-05
[1215,] 1.806552e-04 0.0001562958 6.236064e-05
[1216,] 1.400993e-02 0.0001566511 3.948483e-03
[1217,] 1.006115e-04 0.0001564619 3.361083e-05
[1218,] 2.569620e-02 0.0001566523 7.129529e-03
[1219,] 1.865738e-02 0.0001567414 9.228785e-03
[1220,] 1.193366e-04 0.0001570881 4.142223e-05
[1221,] 1.174008e-02 0.0001566528 3.272242e-03
[1222,] 1.246841e-02 0.0001566526 3.477132e-03
[1223,] 1.683298e-02 0.0001566530 4.668591e-03
[1224,] 1.492059e-02 0.0001566501 4.237319e-03
[1225,] 1.228134e-04 0.0001569956 4.269029e-05
[1226,] 1.503637e-04 0.0001562901 5.033407e-05
[1227,] 1.454604e-04 0.0001563358 4.877740e-05
[1228,] 1.406552e-04 0.0001562156 4.723341e-05
[1229,] 1.192274e-04 0.0001565837 4.081811e-05
[1230,] 2.274577e-02 0.0001566467 7.010218e-03
[1231,] 1.506599e-04 0.0001562900 5.046160e-05
[1232,] 2.274577e-02 0.0001566468 6.969178e-03
[1233,] 1.205249e-04 0.0001569520 4.175421e-05
[1234,] 1.417789e-04 0.0001562857 4.736900e-05
[1235,] 1.177597e-04 0.0001569237 4.061994e-05
[1236,] 1.160822e-04 0.0001569073 3.994718e-05
[1237,] 1.186685e-04 0.0001568820 4.093409e-05
[1238,] 1.415117e-03 0.0001566500 4.572613e-04
[1239,] 1.032938e-03 0.0001562910 3.503267e-04
[1240,] 1.417614e-04 0.0001562506 4.731213e-05
[1241,] 2.731333e-04 0.0001560747 9.144354e-05
[1242,] 3.750676e-04 0.0001560758 1.249550e-04
[1243,] 4.556997e-04 0.0001563811 1.554272e-04
[1244,] 1.420528e-04 0.0001562427 4.737412e-05
[1245,] 4.223833e-04 0.0001567713 1.526970e-04
[1246,] 2.878335e-04 0.0001560737 9.632156e-05
[1247,] 4.590711e-04 0.0001563848 1.567744e-04
[1248,] 2.926665e-04 0.0001567387 9.927188e-05
[1249,] 7.104724e-04 0.0001566488 2.341380e-04
[1250,] 4.457755e-04 0.0001563887 1.523847e-04
[1251,] 1.413858e-04 0.0001562758 4.682581e-05
[1252,] 2.849473e-04 0.0001562125 9.822702e-05
[1253,] 4.385575e-04 0.0001563874 1.498372e-04
[1254,] 1.117032e-04 0.0001563074 3.722463e-05
[1255,] 2.849473e-04 0.0001560823 9.574830e-05
[1256,] 2.795836e-04 0.0001560834 9.398357e-05
[1257,] 3.904475e-04 0.0001567810 1.409615e-04
[1258,] 2.795836e-04 0.0001560834 9.398357e-05
[1259,] 2.722238e-04 0.0001560806 9.139489e-05
[1260,] 9.872890e-05 0.0001562079 3.289963e-05
[1261,] 1.401582e-04 0.0001564765 4.725382e-05
[1262,] 4.696570e-04 0.0001566506 1.588928e-04
[1263,] 1.370217e-04 0.0001562341 4.604950e-05
[1264,] 3.852343e-04 0.0001567637 1.387504e-04
[1265,] 4.944118e-04 0.0001566558 1.758919e-04
[1266,] 2.605048e-04 0.0001563670 9.138921e-05
[1267,] 5.798291e-04 0.0001566557 2.060354e-04
[1268,] 1.670382e-04 0.0001569043 5.841442e-05
[1269,] 1.635309e-04 0.0001567140 5.632438e-05
[1270,] 1.671849e-04 0.0001562146 5.612475e-05
[1271,] 5.841384e-04 0.0001566672 2.155195e-04
[1272,] 2.042094e-04 0.0001563405 7.093174e-05
[1273,] 5.778516e-04 0.0001566498 2.058669e-04
[1274,] 5.778516e-04 0.0001566470 2.057729e-04
[1275,] 1.475028e-04 0.0001562019 4.937561e-05
[1276,] 6.017328e-04 0.0001566381 2.141325e-04
[1277,] 3.651076e-04 0.0001566559 1.284715e-04
[1278,] 1.475028e-04 0.0001562019 4.937553e-05
[1279,] 1.703105e-04 0.0001563283 5.879445e-05
[1280,] 1.396802e-04 0.0001563584 4.683129e-05
[1281,] 1.674188e-03 0.0001566663 6.307373e-04
[1282,] 1.716142e-04 0.0001563236 5.923872e-05
[1283,] 6.141603e-04 0.0001566399 2.186099e-04
[1284,] 1.707816e-04 0.0001561369 5.786216e-05
[1285,] 1.398286e-04 0.0001562489 4.662612e-05
[1286,] 1.765018e-04 0.0001562051 5.909903e-05
[1287,] 1.843675e-04 0.0001562051 6.174471e-05
[1288,] 1.432162e-04 0.0001566542 4.662328e-05
[1289,] 1.713575e-04 0.0001566520 5.619523e-05
[1290,] 1.406261e-04 0.0001562491 4.688552e-05
[1291,] 1.479497e-04 0.0001561977 4.934722e-05
[1292,] 1.141882e-04 0.0001566577 3.852572e-05
[1293,] 1.461985e-04 0.0001561950 4.865909e-05
[1294,] 1.931746e-04 0.0001569159 5.953602e-05
[1295,] 1.085802e-04 0.0001571446 3.519106e-05
[1296,] 1.061938e-04 0.0001571536 3.464267e-05
[1297,] 1.046662e-04 0.0001570310 3.421869e-05
[1298,] 1.514919e-04 0.0001564964 4.952405e-05
[1299,] 1.729041e-04 0.0001567386 5.895815e-05
[1300,] 1.030931e-04 0.0001565646 3.427942e-05
[1301,] 9.609457e-05 0.0001562199 3.194335e-05
[1302,] 1.479415e-04 0.0001561241 4.964181e-05
[1303,] 9.621146e-05 0.0001565596 3.192194e-05
[1304,] 1.360547e-04 0.0001561844 4.533516e-05
[1305,] 1.756912e-04 0.0001567297 5.895309e-05
[1306,] 1.436089e-04 0.0001561826 4.773333e-05
[1307,] 1.455878e-04 0.0001563191 4.963800e-05
[1308,] 1.516722e-04 0.0001561475 4.957983e-05
[1309,] 1.216020e-04 0.0001563774 3.951808e-05
[1310,] 1.524086e-04 0.0001568659 5.068529e-05
[1311,] 1.453567e-04 0.0001561809 4.850580e-05
[1312,] 1.452906e-04 0.0001560731 4.819713e-05
[1313,] 1.471255e-04 0.0001560683 4.870171e-05
[1314,] 1.099296e-04 0.0001564028 3.730616e-05
[1315,] 1.463848e-04 0.0001561563 4.843393e-05
[1316,] 1.455653e-04 0.0001561575 4.814161e-05
[1317,] 1.973317e-04 0.0001567008 6.608138e-05
[1318,] 9.508520e-05 0.0001565310 3.166821e-05
[1319,] 1.041368e-04 0.0001565388 3.486247e-05
[1320,] 1.760692e-04 0.0001567020 5.891569e-05
[1321,] 1.693295e-04 0.0001568182 5.810272e-05
[1322,] 1.016458e-04 0.0001565120 3.385008e-05
[1323,] 1.755488e-04 0.0001568219 6.034385e-05
[1324,] 1.780412e-04 0.0001568100 6.115967e-05
[1325,] 1.739532e-04 0.0001568176 5.974688e-05
[1326,] 1.722929e-04 0.0001568058 5.908747e-05
[1327,] 9.508875e-05 0.0001565755 3.166571e-05
[1328,] 1.748633e-04 0.0001568176 6.007264e-05
[1329,] 9.508352e-05 0.0001566585 3.168339e-05
[1330,] 1.491642e-04 0.0001560866 4.899834e-05
[1331,] 1.891582e-04 0.0001567067 6.352923e-05
[1332,] 1.487386e-04 0.0001561173 4.868832e-05
[1333,] 9.508994e-05 0.0001565805 3.169922e-05
[1334,] 1.491642e-04 0.0001560862 4.900123e-05
[1335,] 1.222728e-04 0.0001561541 4.100396e-05
[1336,] 1.045541e-04 0.0001567668 3.570884e-05
[1337,] 2.138372e-04 0.0001567481 7.312915e-05
[1338,] 1.030857e-04 0.0001568262 3.518507e-05
[1339,] 1.479311e-04 0.0001562801 4.856094e-05
[1340,] 1.479311e-04 0.0001562638 4.863478e-05
[1341,] 1.053259e-04 0.0001567716 3.601395e-05
[1342,] 1.239985e-04 0.0001561493 4.098598e-05
[1343,] 1.462465e-04 0.0001562680 4.806621e-05
[1344,] 1.616696e-04 0.0001562898 5.415876e-05
[1345,] 1.071782e-04 0.0001567792 3.672895e-05
[1346,] 1.487663e-04 0.0001563100 5.113747e-05
[1347,] 1.258479e-04 0.0001561264 4.157497e-05
[1348,] 2.425544e-04 0.0001567505 8.314778e-05
[1349,] 1.554388e-04 0.0001572144 5.474948e-05
[1350,] 1.250315e-04 0.0001561241 4.133186e-05
[1351,] 1.247565e-04 0.0001561111 4.127276e-05
[1352,] 2.533033e-04 0.0001567339 8.662462e-05
[1353,] 2.510938e-04 0.0001567271 8.572909e-05
[1354,] 2.837547e-04 0.0001567387 9.729191e-05
[1355,] 1.053871e-04 0.0001572525 3.563433e-05
[1356,] 1.057431e-04 0.0001572597 3.578932e-05
[1357,] 2.083487e-04 0.0001567505 7.003068e-05
[1358,] 1.983670e-04 0.0001567402 6.645159e-05
[1359,] 1.993642e-04 0.0001567400 6.677850e-05
[1360,] 1.962009e-04 0.0001567400 6.571221e-05
[1361,] 1.582727e-04 0.0001571857 5.572735e-05
[1362,] 1.582727e-04 0.0001571641 5.567116e-05
[1363,] 2.131846e-04 0.0001567385 7.132780e-05
[1364,] 1.981438e-04 0.0001567399 6.636087e-05
[1365,] 1.596815e-04 0.0001571684 5.620433e-05
[1366,] 2.228274e-04 0.0001567389 7.458916e-05
[1367,] 1.641524e-04 0.0001563131 5.519500e-05
[1368,] 1.473011e-04 0.0001565559 5.138767e-05
[1369,] 1.907860e-04 0.0001567357 6.493393e-05
[1370,] 1.485830e-04 0.0001565267 5.178705e-05
[1371,] 1.628175e-04 0.0001563128 5.471530e-05
[1372,] 2.589144e-04 0.0001567396 8.677947e-05
[1373,] 1.485830e-04 0.0001565535 5.187129e-05
[1374,] 1.290149e-04 0.0001565880 4.473185e-05
[1375,] 1.098890e-04 0.0001567451 3.774117e-05
[1376,] 1.473011e-04 0.0001565611 5.141879e-05
[1377,] 1.473011e-04 0.0001565611 5.141879e-05
[1378,] 1.098890e-04 0.0001567292 3.772624e-05
[1379,] 1.492102e-04 0.0001565310 5.204692e-05
[1380,] 1.473011e-04 0.0001565310 5.134823e-05
[1381,] 1.314441e-04 0.0001571355 4.645761e-05
[1382,] 1.093481e-04 0.0001567845 3.757193e-05
[1383,] 1.449033e-04 0.0001565083 5.041786e-05
[1384,] 1.920370e-04 0.0001567372 6.537795e-05
[1385,] 1.641049e-04 0.0001562973 5.509098e-05
[1386,] 1.503942e-04 0.0001565156 5.244159e-05
[1387,] 1.503942e-04 0.0001565156 5.244159e-05
[1388,] 1.517325e-04 0.0001565156 5.293061e-05
[1389,] 1.348163e-04 0.0001571474 4.776942e-05
[1390,] 1.921452e-04 0.0001567312 6.534426e-05
[1391,] 1.337873e-04 0.0001570927 4.729891e-05
[1392,] 1.517325e-04 0.0001564939 5.287448e-05
[1393,] 1.907860e-04 0.0001567197 6.473841e-05
[1394,] 2.773067e-04 0.0001567320 9.223713e-05
[1395,] 2.602426e-04 0.0001567373 8.686523e-05
[1396,] 1.517325e-04 0.0001565058 5.288410e-05
[1397,] 1.530955e-04 0.0001565280 5.343970e-05
[1398,] 1.004202e-04 0.0001563084 3.345992e-05
[1399,] 1.530955e-04 0.0001565208 5.342084e-05
[1400,] 1.530955e-04 0.0001565208 5.342084e-05
[1401,] 1.501337e-04 0.0001565280 5.235699e-05
[1402,] 1.654879e-04 0.0001563258 5.568577e-05
[1403,] 1.530955e-04 0.0001565280 5.343970e-05
[1404,] 1.503942e-04 0.0001565280 5.245222e-05
[1405,] 1.517325e-04 0.0001565129 5.290259e-05
[1406,] 1.348163e-04 0.0001571408 4.774941e-05
[1407,] 1.246920e-04 0.0001561690 4.119891e-05
[1408,] 1.009860e-04 0.0001565694 3.404353e-05
[1409,] 1.011841e-04 0.0001565694 3.412549e-05
[1410,] 1.659834e-04 0.0001563455 5.596222e-05
[1411,] 1.264353e-04 0.0001561690 4.171583e-05
[1412,] 1.147156e-04 0.0001563756 3.815938e-05
[1413,] 1.009860e-04 0.0001565224 3.401866e-05
[1414,] 1.470474e-04 0.0001567667 4.942807e-05
[1415,] 1.011841e-04 0.0001565080 3.409271e-05
[1416,] 1.011841e-04 0.0001565080 3.409271e-05
[1417,] 9.885188e-05 0.0001571384 3.319899e-05
[1418,] 2.950187e-04 0.0001567344 9.793562e-05
[1419,] 1.011841e-04 0.0001564668 3.406843e-05
[1420,] 1.007957e-04 0.0001564041 3.387986e-05
[1421,] 1.159563e-04 0.0001568150 3.919405e-05
[1422,] 1.334173e-04 0.0001561110 4.438764e-05
[1423,] 1.134551e-04 0.0001561569 3.751977e-05
[1424,] 1.360309e-04 0.0001561243 4.484156e-05
[1425,] 1.758255e-04 0.0001562441 5.934659e-05
[1426,] 9.623729e-05 0.0001563328 3.210896e-05
[1427,] 9.623729e-05 0.0001563371 3.211083e-05
[1428,] 2.339231e-04 0.0001566954 7.771747e-05
[1429,] 9.615578e-05 0.0001563328 3.207583e-05
[1430,] 2.452908e-04 0.0001567044 8.093422e-05
[1431,] 1.757576e-04 0.0001562185 5.912334e-05
[1432,] 2.185743e-04 0.0001566953 7.264209e-05
[1433,] 2.325743e-04 0.0001566946 7.735728e-05
[1434,] 1.355193e-04 0.0001560967 4.495302e-05
[1435,] 1.160865e-04 0.0001560959 3.863987e-05
[1436,] 1.516229e-04 0.0001562752 5.146880e-05
[1437,] 9.583819e-05 0.0001563640 3.194298e-05
[1438,] 1.248506e-04 0.0001560734 4.145096e-05
[1439,] 1.241496e-04 0.0001560731 4.122892e-05
[1440,] 1.234611e-04 0.0001560734 4.099265e-05
[1441,] 1.728542e-04 0.0001561709 5.790059e-05
[1442,] 1.492309e-04 0.0001562072 5.023117e-05
[1443,] 1.234611e-04 0.0001560927 4.083289e-05
[1444,] 1.222487e-04 0.0001560619 4.036426e-05
[1445,] 1.229353e-04 0.0001560605 4.059575e-05
[1446,] 1.255642e-04 0.0001561204 4.147735e-05
[1447,] 1.729360e-04 0.0001561709 5.792868e-05
[1448,] 1.735416e-04 0.0001561709 5.813648e-05
[1449,] 1.483136e-04 0.0001562042 4.989277e-05
[1450,] 1.729360e-04 0.0001561623 5.782620e-05
[1451,] 1.159707e-04 0.0001560575 3.860517e-05
[1452,] 1.678549e-04 0.0001564580 5.728460e-05
[1453,] 1.710753e-04 0.0001561496 5.698800e-05
[1454,] 1.680250e-04 0.0001561480 5.592627e-05
[1455,] 1.714191e-04 0.0001561452 5.695199e-05
[1456,] 1.707259e-04 0.0001561446 5.666863e-05
[1457,] 1.362658e-04 0.0001562872 4.617873e-05
[1458,] 1.717354e-04 0.0001561454 5.687920e-05
[1459,] 1.703887e-04 0.0001561452 5.645195e-05
[1460,] 1.703887e-04 0.0001561454 5.643885e-05
[1461,] 1.703093e-04 0.0001561387 5.640938e-05
[1462,] 1.615359e-04 0.0001563411 5.501953e-05
[1463,] 1.549045e-04 0.0001560972 5.132070e-05
[1464,] 1.237551e-04 0.0001560210 4.129347e-05
[1465,] 1.237551e-04 0.0001560210 4.129347e-05
[1466,] 1.278807e-04 0.0001560277 4.275390e-05
[1467,] 1.252396e-04 0.0001560289 4.187501e-05
[1468,] 1.342996e-04 0.0001562778 4.548182e-05
[1469,] 1.693962e-04 0.0001561457 5.593232e-05
[1470,] 1.207134e-04 0.0001560616 3.986735e-05
[1471,] 1.252396e-04 0.0001560301 4.188556e-05
[1472,] 1.693962e-04 0.0001561464 5.591968e-05
[1473,] 1.479589e-04 0.0001563224 5.042683e-05
[1474,] 1.596038e-04 0.0001561144 5.343092e-05
[1475,] 1.228594e-04 0.0001560482 4.067176e-05
[1476,] 1.492703e-04 0.0001562954 5.075960e-05
[1477,] 1.267789e-04 0.0001560298 4.240213e-05
[1478,] 1.595368e-04 0.0001561107 5.338495e-05
[1479,] 1.702005e-04 0.0001561684 5.599336e-05
[1480,] 1.267789e-04 0.0001560324 4.242402e-05
[1481,] 1.283746e-04 0.0001560337 4.297421e-05
[1482,] 1.283746e-04 0.0001560465 4.306645e-05
[1483,] 1.699612e-04 0.0001561753 5.585576e-05
[1484,] 1.275696e-04 0.0001560602 4.287148e-05
[1485,] 1.275696e-04 0.0001560602 4.287148e-05
[1486,] 1.698761e-04 0.0001561798 5.579212e-05
[1487,] 1.698761e-04 0.0001561798 5.579212e-05
[1488,] 1.697998e-04 0.0001561847 5.573150e-05
[1489,] 1.384074e-04 0.0001562815 4.692259e-05
[1490,] 1.583533e-04 0.0001567624 5.235573e-05
[1491,] 1.298785e-04 0.0001560836 4.373827e-05
[1492,] 1.275696e-04 0.0001560911 4.297918e-05
[1493,] 1.345974e-04 0.0001562780 4.506370e-05
[1494,] 1.695549e-04 0.0001562010 5.554656e-05
[1495,] 1.697151e-04 0.0001562032 5.558282e-05
[1496,] 1.384074e-04 0.0001562803 4.691737e-05
[1497,] 1.384074e-04 0.0001562832 4.692999e-05
[1498,] 1.725909e-04 0.0001562399 5.626102e-05
[1499,] 1.688472e-04 0.0001562346 5.515272e-05
[1500,] 1.690631e-04 0.0001560955 5.612155e-05
[1501,] 9.645208e-05 0.0001565108 3.193756e-05
[1502,] 1.576948e-04 0.0001564268 5.481995e-05
[1503,] 1.509348e-04 0.0001567317 5.002516e-05
[1504,] 1.510454e-04 0.0001567313 5.006295e-05
[1505,] 1.510454e-04 0.0001567317 5.005853e-05
[1506,] 1.634954e-04 0.0001565021 5.716379e-05
[1507,] 1.789011e-04 0.0001561222 6.017052e-05
[1508,] 1.634954e-04 0.0001565099 5.718750e-05
[1509,] 1.713815e-04 0.0001566853 5.700356e-05
[1510,] 1.713815e-04 0.0001566850 5.703923e-05
[1511,] 1.511566e-04 0.0001567315 5.009565e-05
[1512,] 1.510454e-04 0.0001567305 5.006634e-05
[1513,] 9.602323e-05 0.0001566155 3.186871e-05
[1514,] 9.602323e-05 0.0001566238 3.186853e-05
[1515,] 1.713815e-04 0.0001566847 5.703121e-05
[1516,] 1.789011e-04 0.0001561300 6.027655e-05
[1517,] 1.805287e-04 0.0001561300 6.082969e-05
[1518,] 9.580524e-05 0.0001566154 3.188039e-05
[1519,] 1.469905e-04 0.0001567301 4.878027e-05
[1520,] 1.517486e-04 0.0001567177 5.034382e-05
[1521,] 1.471621e-04 0.0001567296 4.883724e-05
[1522,] 1.630455e-04 0.0001565391 5.710926e-05
[1523,] 1.517486e-04 0.0001567175 5.034601e-05
[1524,] 1.641409e-04 0.0001565387 5.751053e-05
[1525,] 1.280987e-04 0.0001563549 4.309292e-05
[1526,] 1.467375e-04 0.0001567293 4.870409e-05
[1527,] 1.669271e-04 0.0001565462 5.855650e-05
[1528,] 1.280987e-04 0.0001563550 4.309298e-05
[1529,] 1.678416e-04 0.0001564023 5.428590e-05
[1530,] 1.532511e-04 0.0001566820 5.099744e-05
[1531,] 1.465717e-04 0.0001567292 4.865231e-05
[1532,] 1.278410e-04 0.0001563641 4.299973e-05
[1533,] 1.683551e-04 0.0001565390 5.905878e-05
[1534,] 1.464898e-04 0.0001567289 4.862634e-05
[1535,] 1.712828e-04 0.0001565317 6.011025e-05
[1536,] 1.698068e-04 0.0001565244 5.954537e-05
[1537,] 1.698068e-04 0.0001565317 5.956863e-05
[1538,] 1.466543e-04 0.0001567289 4.867838e-05
[1539,] 1.024043e-04 0.0001562929 3.434368e-05
[1540,] 1.692611e-04 0.0001565406 5.939655e-05
[1541,] 1.704164e-04 0.0001563896 5.505647e-05
[1542,] 1.031050e-04 0.0001562761 3.456189e-05
[1543,] 1.477017e-04 0.0001562781 5.042120e-05
[1544,] 1.712828e-04 0.0001565445 6.015161e-05
[1545,] 1.712828e-04 0.0001565082 6.003301e-05
[1546,] 1.933340e-04 0.0001565224 6.816663e-05
[1547,] 1.017260e-04 0.0001562870 3.409507e-05
[1548,] 1.658286e-04 0.0001565226 5.808114e-05
[1549,] 1.644420e-04 0.0001565155 5.755095e-05
[1550,] 1.626642e-04 0.0001565155 5.689965e-05
[1551,] 1.024926e-04 0.0001562892 3.436892e-05
[1552,] 1.684571e-04 0.0001566822 5.629827e-05
[1553,] 1.659630e-04 0.0001566778 5.527054e-05
[1554,] 1.640212e-04 0.0001565083 5.737509e-05
[1555,] 1.626642e-04 0.0001565155 5.689965e-05
[1556,] 1.654007e-04 0.0001565083 5.788014e-05
[1557,] 1.687434e-04 0.0001563361 5.474829e-05
[1558,] 1.300495e-04 0.0001563641 4.402488e-05
[1559,] 1.028406e-04 0.0001562892 3.449155e-05
[1560,] 1.483933e-04 0.0001566767 4.947755e-05
[1561,] 1.659630e-04 0.0001566781 5.506740e-05
[1562,] 1.028406e-04 0.0001562995 3.450811e-05
[1563,] 1.032210e-04 0.0001563140 3.466491e-05
[1564,] 1.470039e-04 0.0001567207 4.881678e-05
[1565,] 1.620301e-04 0.0001565480 5.678555e-05
[1566,] 1.031983e-04 0.0001562995 3.463447e-05
[1567,] 1.470039e-04 0.0001567203 4.881883e-05
[1568,] 1.640212e-04 0.0001565183 5.742989e-05
[1569,] 1.626642e-04 0.0001565181 5.693173e-05
[1570,] 1.035658e-04 0.0001562928 3.475293e-05
[1571,] 1.298760e-04 0.0001563571 4.394858e-05
[1572,] 1.668033e-04 0.0001565183 5.845025e-05
[1573,] 1.301054e-04 0.0001563571 4.403479e-05
[1574,] 1.690549e-04 0.0001563270 5.486753e-05
[1575,] 1.664090e-04 0.0001565183 5.830565e-05
[1576,] 1.668033e-04 0.0001565183 5.845025e-05
[1577,] 1.845121e-04 0.0001561530 6.253026e-05
[1578,] 1.035658e-04 0.0001562907 3.474931e-05
[1579,] 1.466663e-04 0.0001567199 4.871375e-05
[1580,] 1.301054e-04 0.0001563571 4.403479e-05
[1581,] 1.695277e-04 0.0001563377 5.497215e-05
[1582,] 1.458187e-04 0.0001567196 4.844530e-05
[1583,] 1.453817e-04 0.0001567173 4.831375e-05
[1584,] 1.712981e-04 0.0001563586 5.540264e-05
[1585,] 1.042038e-04 0.0001562884 3.496948e-05
[1586,] 1.640212e-04 0.0001565155 5.739679e-05
[1587,] 1.301054e-04 0.0001563668 4.405025e-05
[1588,] 1.396117e-04 0.0001562438 4.743680e-05
[1589,] 1.682292e-04 0.0001566027 5.923028e-05
[1590,] 1.459019e-04 0.0001567185 4.848022e-05
[1591,] 1.454601e-04 0.0001567167 4.834259e-05
[1592,] 1.465288e-04 0.0001567215 4.862317e-05
[1593,] 1.696788e-04 0.0001565155 5.946952e-05
[1594,] 1.682292e-04 0.0001565155 5.893842e-05
[1595,] 1.682292e-04 0.0001565155 5.893842e-05
[1596,] 1.682292e-04 0.0001565155 5.893842e-05
[1597,] 1.464484e-04 0.0001567180 4.865624e-05
[1598,] 1.308041e-04 0.0001563714 4.432052e-05
[1599,] 1.682292e-04 0.0001565155 5.893842e-05
[1600,] 1.463686e-04 0.0001567177 4.863271e-05
[1601,] 1.303379e-04 0.0001563761 4.415267e-05
[1602,] 1.466098e-04 0.0001567172 4.871327e-05
[1603,] 1.711527e-04 0.0001565225 6.003257e-05
[1604,] 1.305735e-04 0.0001563855 4.425643e-05
[1605,] 1.054168e-04 0.0001562781 3.537367e-05
[1606,] 1.711527e-04 0.0001565155 6.000948e-05
[1607,] 1.048945e-04 0.0001562781 3.519139e-05
[1608,] 1.058417e-04 0.0001562761 3.551756e-05
[1609,] 1.845121e-04 0.0001561460 6.245878e-05
[1610,] 1.058417e-04 0.0001562739 3.551286e-05
[1611,] 1.696788e-04 0.0001565083 5.944633e-05
[1612,] 1.364560e-04 0.0001562683 4.638324e-05
[1613,] 1.294043e-04 0.0001563761 4.380010e-05
[1614,] 1.696788e-04 0.0001565083 5.944633e-05
[1615,] 1.864076e-04 0.0001561439 6.308480e-05
[1616,] 1.742385e-04 0.0001563915 5.614350e-05
[1617,] 1.696788e-04 0.0001565083 5.944633e-05
[1618,] 1.355134e-04 0.0001562772 4.606731e-05
[1619,] 1.671995e-04 0.0001561439 5.650912e-05
[1620,] 1.216796e-04 0.0001567050 4.050591e-05
[1621,] 1.448689e-04 0.0001567152 4.816314e-05
[1622,] 1.693264e-04 0.0001566805 5.635310e-05
[1623,] 1.612924e-04 0.0001566839 5.420313e-05
[1624,] 1.758795e-04 0.0001564319 6.143983e-05
[1625,] 1.728023e-04 0.0001564797 6.049192e-05
[1626,] 1.062770e-04 0.0001562701 3.565561e-05
[1627,] 1.296272e-04 0.0001563809 4.389162e-05
[1628,] 1.459783e-04 0.0001567170 4.851046e-05
[1629,] 1.067229e-04 0.0001562682 3.580602e-05
[1630,] 1.711527e-04 0.0001565005 5.995997e-05
[1631,] 1.067229e-04 0.0001562664 3.580169e-05
[1632,] 1.236873e-04 0.0001567144 4.121822e-05
[1633,] 1.711527e-04 0.0001565005 5.995997e-05
[1634,] 1.067229e-04 0.0001562701 3.581063e-05
[1635,] 1.748332e-04 0.0001563913 5.632244e-05
[1636,] 1.360040e-04 0.0001562728 4.623269e-05
[1637,] 1.464484e-04 0.0001567157 4.866838e-05
[1638,] 1.291845e-04 0.0001563746 4.372430e-05
[1639,] 1.291845e-04 0.0001563746 4.372430e-05
[1640,] 1.461327e-04 0.0001567154 4.856900e-05
[1641,] 1.486397e-04 0.0001564355 4.857247e-05
[1642,] 1.298760e-04 0.0001563746 4.398622e-05
[1643,] 1.360040e-04 0.0001562682 4.622046e-05
[1644,] 1.452267e-04 0.0001567126 4.827251e-05
[1645,] 1.355134e-04 0.0001562708 4.605076e-05
[1646,] 1.298760e-04 0.0001563746 4.398622e-05
[1647,] 1.058379e-04 0.0001562646 3.549035e-05
[1648,] 1.565178e-04 0.0001566796 5.207361e-05
[1649,] 1.303379e-04 0.0001563698 4.415312e-05
[1650,] 1.039615e-04 0.0001562646 3.484692e-05
[1651,] 1.373772e-04 0.0001562682 4.671401e-05
[1652,] 1.595606e-04 0.0001566796 5.308196e-05
[1653,] 1.462108e-04 0.0001567141 4.860201e-05
[1654,] 1.822037e-04 0.0001561577 6.178217e-05
[1655,] 1.467734e-04 0.0001567140 4.878396e-05
[1656,] 1.594038e-04 0.0001564935 5.564164e-05
[1657,] 1.579959e-04 0.0001565519 5.529003e-05
[1658,] 1.633761e-04 0.0001564935 5.709376e-05
[1659,] 1.822037e-04 0.0001561530 6.173737e-05
[1660,] 1.035610e-04 0.0001563502 3.487260e-05
[1661,] 1.472784e-04 0.0001567138 4.894830e-05
[1662,] 1.462779e-04 0.0001567123 4.863225e-05
[1663,] 1.471928e-04 0.0001567135 4.892088e-05
[1664,] 1.838864e-04 0.0001561530 6.231494e-05
[1665,] 1.471928e-04 0.0001567134 4.892161e-05
[1666,] 1.462894e-04 0.0001567134 4.863021e-05
[1667,] 1.679451e-04 0.0001564727 5.869588e-05
[1668,] 1.047939e-04 0.0001562559 3.511532e-05
[1669,] 1.461094e-04 0.0001567127 4.857367e-05
[1670,] 1.324320e-04 0.0001565654 4.595680e-05
[1671,] 1.065873e-04 0.0001562526 3.572576e-05
[1672,] 1.285224e-04 0.0001563892 4.349306e-05
[1673,] 1.691334e-04 0.0001564190 5.894431e-05
[1674,] 1.466913e-04 0.0001567138 4.875699e-05
[1675,] 1.065873e-04 0.0001562478 3.572779e-05
[1676,] 1.466098e-04 0.0001567139 4.873001e-05
[1677,] 1.465288e-04 0.0001567139 4.870394e-05
[1678,] 1.065873e-04 0.0001562478 3.572779e-05
[1679,] 1.551267e-04 0.0001566782 5.166985e-05
[1680,] 1.476601e-04 0.0001567137 4.906924e-05
[1681,] 1.463686e-04 0.0001567138 4.865303e-05
[1682,] 1.464484e-04 0.0001567138 4.867873e-05
[1683,] 1.515290e-04 0.0001564865 5.274399e-05
[1684,] 1.691334e-04 0.0001564935 5.919829e-05
[1685,] 1.339805e-04 0.0001565794 4.654591e-05
[1686,] 1.462894e-04 0.0001567139 4.862624e-05
[1687,] 1.691334e-04 0.0001564712 5.912413e-05
[1688,] 1.705978e-04 0.0001564780 5.968154e-05
[1689,] 1.665816e-04 0.0001564712 5.819351e-05
[1690,] 1.077154e-04 0.0001561583 3.580750e-05
[1691,] 1.072247e-04 0.0001561598 3.562068e-05
[1692,] 1.067452e-04 0.0001561594 3.546767e-05
[1693,] 1.072247e-04 0.0001561594 3.562555e-05
[1694,] 1.441164e-04 0.0001567143 4.792726e-05
[1695,] 1.049376e-04 0.0001562559 3.516499e-05
[1696,] 1.439948e-04 0.0001567137 4.789200e-05
[1697,] 1.301427e-04 0.0001562891 4.415157e-05
[1698,] 1.305173e-04 0.0001562847 4.427831e-05
[1699,] 1.792658e-04 0.0001561594 6.078857e-05
[1700,] 1.308970e-04 0.0001562803 4.440659e-05
[1701,] 1.636716e-04 0.0001562127 5.605603e-05
[1702,] 1.317088e-04 0.0001562803 4.469168e-05
[1703,] 1.439948e-04 0.0001567144 4.788799e-05
[1704,] 1.439348e-04 0.0001567142 4.786989e-05
[1705,] 1.312819e-04 0.0001562803 4.454608e-05
[1706,] 1.439348e-04 0.0001567150 4.786551e-05
[1707,] 1.325085e-04 0.0001562803 4.499014e-05
[1708,] 1.325085e-04 0.0001562795 4.498816e-05
[1709,] 1.317113e-04 0.0001562803 4.470163e-05
[1710,] 1.328808e-04 0.0001562847 4.512622e-05
[1711,] 1.443030e-04 0.0001567157 4.797995e-05
[1712,] 1.328808e-04 0.0001562847 4.512622e-05
[1713,] 1.317088e-04 0.0001562847 4.470138e-05
[1714,] 1.548067e-04 0.0001566398 5.131960e-05
[1715,] 1.439948e-04 0.0001567154 4.788393e-05
[1716,] 1.547789e-04 0.0001566385 5.131317e-05
[1717,] 1.009889e-04 0.0001562761 3.381831e-05
[1718,] 1.328808e-04 0.0001562847 4.512622e-05
[1719,] 1.538196e-04 0.0001566385 5.104151e-05
[1720,] 1.433695e-04 0.0001567197 4.765767e-05
[1721,] 1.009171e-04 0.0001562740 3.378968e-05
[1722,] 1.547403e-04 0.0001561577 5.218130e-05
[1723,] 1.353897e-04 0.0001560709 4.546622e-05
[1724,] 1.003674e-04 0.0001562610 3.357595e-05
[1725,] 9.968169e-05 0.0001562593 3.333203e-05
[1726,] 1.313171e-04 0.0001561293 4.416798e-05
[1727,] 1.107818e-04 0.0001561363 3.675425e-05
[1728,] 1.100163e-04 0.0001561443 3.644746e-05
[1729,] 1.557921e-04 0.0001566786 5.190143e-05
[1730,] 1.540362e-04 0.0001566786 5.131495e-05
[1731,] 1.110752e-04 0.0001561331 3.681895e-05
[1732,] 1.107163e-04 0.0001561376 3.672110e-05
[1733,] 1.107818e-04 0.0001561357 3.675992e-05
[1734,] 1.102478e-04 0.0001561367 3.652595e-05
[1735,] 1.118965e-04 0.0001561357 3.706868e-05
[1736,] 1.781936e-04 0.0001563944 5.728598e-05
[1737,] 1.307248e-04 0.0001561323 4.396638e-05
[1738,] 1.575104e-04 0.0001561420 5.298144e-05
[1739,] 1.313171e-04 0.0001561204 4.414178e-05
[1740,] 1.091424e-04 0.0001561383 3.620085e-05
[1741,] 1.562876e-04 0.0001561404 5.255008e-05
[1742,] 1.236056e-04 0.0001566414 4.109694e-05
[1743,] 1.312384e-04 0.0001561146 4.409661e-05
[1744,] 1.789945e-04 0.0001563917 5.755329e-05
[1745,] 1.567719e-04 0.0001566791 5.223797e-05
[1746,] 1.318316e-04 0.0001561204 4.432355e-05
[1747,] 1.321260e-04 0.0001561119 4.440047e-05
[1748,] 1.087619e-04 0.0001561896 3.636495e-05
[1749,] 1.398167e-04 0.0001561389 4.621852e-05
[1750,] 1.519979e-04 0.0001562407 5.190508e-05
[1751,] 1.083220e-04 0.0001561896 3.621548e-05
[1752,] 1.082995e-04 0.0001561896 3.620782e-05
[1753,] 1.443030e-04 0.0001567207 4.795672e-05
[1754,] 1.603521e-04 0.0001561320 5.382942e-05
[1755,] 1.791996e-04 0.0001563917 5.761299e-05
[1756,] 1.316048e-04 0.0001561233 4.425230e-05
[1757,] 1.519979e-04 0.0001562333 5.187251e-05
[1758,] 1.570712e-04 0.0001561197 5.160571e-05
[1759,] 1.485397e-04 0.0001564164 4.857478e-05
[1760,] 1.082686e-04 0.0001561874 3.618725e-05
[1761,] 1.318963e-04 0.0001561091 4.431073e-05
[1762,] 1.445596e-04 0.0001567212 4.803544e-05
[1763,] 1.444302e-04 0.0001567212 4.799469e-05
[1764,] 1.546812e-04 0.0001561293 5.187880e-05
[1765,] 1.318963e-04 0.0001561079 4.427970e-05
[1766,] 1.319369e-04 0.0001561010 4.430306e-05
[1767,] 1.068548e-04 0.0001561783 3.569348e-05
[1768,] 1.439792e-04 0.0001567185 4.787219e-05
[1769,] 1.064052e-04 0.0001561783 3.554106e-05
[1770,] 1.408308e-04 0.0001561339 4.650986e-05
[1771,] 1.062167e-04 0.0001561756 3.546342e-05
[1772,] 1.049446e-04 0.0001561793 3.504982e-05
[1773,] 1.458123e-04 0.0001561760 4.944854e-05
[1774,] 1.780821e-04 0.0001563673 5.737341e-05
[1775,] 9.824675e-05 0.0001562717 3.283767e-05
[1776,] 1.474659e-04 0.0001561154 4.923256e-05
[1777,] 1.049446e-04 0.0001561804 3.505450e-05
[1778,] 1.448252e-04 0.0001567190 4.812961e-05
[1779,] 1.556940e-04 0.0001566791 5.186486e-05
[1780,] 1.495459e-04 0.0001565865 4.968689e-05
[1781,] 9.799169e-05 0.0001562618 3.274104e-05
[1782,] 1.446252e-04 0.0001567189 4.806681e-05
[1783,] 1.563015e-04 0.0001566760 5.166355e-05
[1784,] 1.048149e-04 0.0001561377 3.475556e-05
[1785,] 1.276988e-04 0.0001567256 4.216558e-05
[1786,] 1.441164e-04 0.0001567190 4.790454e-05
[1787,] 1.499620e-04 0.0001565836 4.981585e-05
[1788,] 9.691077e-05 0.0001562637 3.237147e-05
[1789,] 1.784826e-04 0.0001563558 5.753283e-05
[1790,] 1.443030e-04 0.0001567195 4.796233e-05
[1791,] 1.448252e-04 0.0001567196 4.812525e-05
[1792,] 1.038050e-04 0.0001561340 3.444449e-05
[1793,] 1.048149e-04 0.0001561408 3.474270e-05
[1794,] 9.839037e-05 0.0001561576 3.274645e-05
[1795,] 1.045836e-04 0.0001561367 3.468491e-05
[1796,] 1.387138e-04 0.0001560829 4.596802e-05
[1797,] 1.041618e-04 0.0001561331 3.456467e-05
[1798,] 1.035231e-04 0.0001561387 3.433305e-05
[1799,] 1.436202e-04 0.0001567190 4.774177e-05
[1800,] 1.372515e-04 0.0001561070 4.579036e-05
[1801,] 1.503339e-04 0.0001566795 5.016043e-05
[1802,] 1.775004e-04 0.0001563635 5.721606e-05
[1803,] 1.441311e-04 0.0001567185 4.790546e-05
[1804,] 1.372515e-04 0.0001561055 4.575510e-05
[1805,] 1.540777e-04 0.0001567478 5.143030e-05
[1806,] 1.024516e-04 0.0001561420 3.397564e-05
[1807,] 9.845293e-05 0.0001561591 3.274560e-05
[1808,] 9.845293e-05 0.0001561591 3.274560e-05
[1809,] 1.381586e-04 0.0001561050 4.604591e-05
[1810,] 1.779877e-04 0.0001563673 5.734580e-05
[1811,] 1.381586e-04 0.0001561050 4.604591e-05
[1812,] 1.428097e-04 0.0001567166 4.749515e-05
[1813,] 1.428097e-04 0.0001567166 4.749515e-05
[1814,] 1.425415e-04 0.0001567169 4.740949e-05
[1815,] 1.388644e-04 0.0001560934 4.600939e-05
[1816,] 9.767932e-05 0.0001562525 3.261302e-05
[1817,] 1.429210e-04 0.0001567166 4.753026e-05
[1818,] 1.385503e-04 0.0001561034 4.611654e-05
[1819,] 9.786000e-05 0.0001562493 3.267385e-05
[1820,] 1.423424e-04 0.0001567166 4.734826e-05
[1821,] 1.375787e-04 0.0001561037 4.580437e-05
[1822,] 9.824675e-05 0.0001561606 3.266981e-05
[1823,] 1.044675e-04 0.0001564671 3.473816e-05
[1824,] 9.824675e-05 0.0001561606 3.266981e-05
[1825,] 1.423926e-04 0.0001567167 4.736360e-05
[1826,] 1.777931e-04 0.0001563796 5.724515e-05
[1827,] 1.428097e-04 0.0001567160 4.749897e-05
[1828,] 1.427549e-04 0.0001567171 4.747695e-05
[1829,] 1.427549e-04 0.0001567171 4.747695e-05
[1830,] 1.427549e-04 0.0001567171 4.747695e-05
[1831,] 1.427549e-04 0.0001567171 4.747695e-05
[1832,] 1.427549e-04 0.0001567172 4.747651e-05
[1833,] 1.780879e-04 0.0001563853 5.733701e-05
[1834,] 1.427549e-04 0.0001567173 4.747612e-05
[1835,] 1.027991e-04 0.0001561552 3.405081e-05
[1836,] 1.422438e-04 0.0001567174 4.731541e-05
[1837,] 1.427006e-04 0.0001567174 4.745864e-05
[1838,] 1.422928e-04 0.0001567176 4.733109e-05
[1839,] 1.422928e-04 0.0001567176 4.733109e-05
[1840,] 1.663580e-04 0.0001566812 5.540236e-05
[1841,] 1.514928e-04 0.0001566800 5.048301e-05
[1842,] 9.804913e-05 0.0001561722 3.258882e-05
[1843,] 1.384686e-04 0.0001561100 4.601856e-05
[1844,] 1.423424e-04 0.0001567181 4.734469e-05
[1845,] 1.331309e-04 0.0001560831 4.461055e-05
[1846,] 1.409229e-04 0.0001566999 4.644195e-05
[1847,] 1.424948e-04 0.0001567179 4.739318e-05
[1848,] 1.423151e-04 0.0001567182 4.733934e-05
[1849,] 1.421002e-04 0.0001567186 4.726836e-05
[1850,] 1.424117e-04 0.0001567179 4.737065e-05
[1851,] 9.734316e-05 0.0001561772 3.235286e-05
[1852,] 1.358423e-04 0.0001561108 4.508188e-05
[1853,] 1.521133e-04 0.0001566804 5.069528e-05
[1854,] 1.423631e-04 0.0001567186 4.735284e-05
[1855,] 1.355823e-04 0.0001561114 4.497396e-05
[1856,] 1.579104e-04 0.0001566837 5.210382e-05
[1857,] 1.358423e-04 0.0001561182 4.507278e-05
[1858,] 1.007020e-04 0.0001562205 3.358654e-05
[1859,] 1.008570e-04 0.0001561962 3.337647e-05
[1860,] 1.358423e-04 0.0001561205 4.500694e-05
[1861,] 1.795864e-04 0.0001564108 5.771152e-05
[1862,] 9.636745e-05 0.0001562262 3.210880e-05
[1863,] 1.002353e-04 0.0001561767 3.336827e-05
[1864,] 9.704032e-05 0.0001561927 3.224591e-05
[1865,] 1.526788e-04 0.0001566812 5.087650e-05
[1866,] 1.421159e-04 0.0001567203 4.727588e-05
[1867,] 1.424811e-04 0.0001567212 4.738688e-05
[1868,] 1.590239e-04 0.0001566816 5.298049e-05
[1869,] 1.050994e-04 0.0001564734 3.515874e-05
[1870,] 1.165738e-04 0.0001565720 3.922130e-05
[1871,] 1.050994e-04 0.0001564744 3.516061e-05
[1872,] 1.169313e-04 0.0001565746 3.935364e-05
[1873,] 1.424811e-04 0.0001567216 4.738542e-05
[1874,] 1.358423e-04 0.0001561326 4.492304e-05
[1875,] 1.423399e-04 0.0001567218 4.734099e-05
[1876,] 1.050994e-04 0.0001564783 3.516810e-05
[1877,] 1.192267e-04 0.0001565834 4.018686e-05
[1878,] 1.276197e-04 0.0001565525 4.303306e-05
[1879,] 1.265757e-04 0.0001565592 4.269291e-05
[1880,] 1.276197e-04 0.0001565637 4.307365e-05
[1881,] 1.592827e-04 0.0001567174 5.243074e-05
[1882,] 1.514186e-04 0.0001561499 4.986614e-05
[1883,] 1.052999e-04 0.0001564989 3.527471e-05
[1884,] 1.574311e-04 0.0001567320 5.189435e-05
[1885,] 1.698178e-04 0.0001567600 5.706127e-05
[1886,] 1.269684e-04 0.0001562579 4.245951e-05
[1887,] 2.807844e-04 0.0001562680 9.410860e-05
[1888,] 1.243453e-04 0.0001562697 4.164774e-05
[1889,] 1.570993e-04 0.0001567118 5.183966e-05
[1890,] 1.064354e-04 0.0001565418 3.572687e-05
[1891,] 1.571864e-04 0.0001567137 5.186062e-05
[1892,] 1.664346e-04 0.0001566832 5.556601e-05
[1893,] 1.797772e-04 0.0001564411 5.769439e-05
[1894,] 1.234057e-04 0.0001562749 4.137821e-05
[1895,] 1.234057e-04 0.0001562763 4.138443e-05
[1896,] 1.234057e-04 0.0001562762 4.140632e-05
[1897,] 1.422005e-04 0.0001567244 4.725482e-05
[1898,] 1.239255e-04 0.0001562806 4.158266e-05
[1899,] 1.565251e-04 0.0001567311 5.165606e-05
[1900,] 1.258136e-04 0.0001561888 4.181524e-05
[1901,] 1.248268e-04 0.0001562790 4.188559e-05
[1902,] 9.930839e-05 0.0001561009 3.298164e-05
[1903,] 1.703818e-04 0.0001562827 5.534667e-05
[1904,] 1.272519e-04 0.0001562835 4.271595e-05
[1905,] 1.246397e-04 0.0001564224 4.086725e-05
[1906,] 1.253162e-04 0.0001562835 4.205115e-05
[1907,] 1.657399e-04 0.0001566849 5.518960e-05
[1908,] 9.647036e-05 0.0001561951 3.211879e-05
[1909,] 1.252065e-04 0.0001562826 4.198487e-05
[1910,] 1.823596e-04 0.0001564803 5.838271e-05
[1911,] 1.057070e-04 0.0001565360 3.542866e-05
[1912,] 1.605916e-04 0.0001566433 5.273251e-05
[1913,] 1.574186e-04 0.0001567521 5.188346e-05
[1914,] 1.340406e-04 0.0001563085 4.416610e-05
[1915,] 9.712507e-05 0.0001561772 3.226233e-05
[1916,] 1.226598e-04 0.0001562701 4.101016e-05
[1917,] 1.075577e-04 0.0001566008 3.615112e-05
[1918,] 1.595322e-04 0.0001566553 5.231491e-05
[1919,] 1.670348e-04 0.0001566889 5.549333e-05
[1920,] 1.805077e-04 0.0001565743 5.761370e-05
[1921,] 1.841530e-04 0.0001565980 5.857723e-05
[1922,] 1.810968e-04 0.0001565631 5.783124e-05
[1923,] 1.293761e-04 0.0001567222 4.316628e-05
[1924,] 9.720606e-05 0.0001561838 3.235720e-05
[1925,] 1.801121e-04 0.0001565676 5.753917e-05
[1926,] 1.806848e-04 0.0001565146 5.785911e-05
[1927,] 1.848541e-04 0.0001562548 6.033606e-05
[1928,] 1.037435e-04 0.0001565328 3.453930e-05
[1929,] 1.047405e-04 0.0001567660 3.434825e-05
[1930,] 1.346445e-04 0.0001568165 4.329873e-05
[1931,] 1.599639e-04 0.0001567206 5.242845e-05
[1932,] 1.889634e-04 0.0001561065 6.367504e-05
[1933,] 1.370838e-04 0.0001567420 4.561552e-05
[1934,] 1.372977e-04 0.0001567428 4.565299e-05
[1935,] 1.144966e-04 0.0001564521 3.822255e-05
[1936,] 1.523604e-04 0.0001563987 5.257415e-05
[1937,] 1.368324e-04 0.0001567352 4.555150e-05
[1938,] 1.744799e-04 0.0001562011 5.847419e-05
[1939,] 1.252718e-04 0.0001566131 4.147576e-05
[1940,] 1.229307e-04 0.0001567073 4.085339e-05
[1941,] 1.305396e-04 0.0001566220 4.310103e-05
[1942,] 1.199446e-04 0.0001564588 3.975624e-05
[1943,] 2.109814e-04 0.0001561963 7.238315e-05
[1944,] 1.228075e-04 0.0001567115 4.081723e-05
[1945,] 1.368094e-04 0.0001567347 4.554897e-05
[1946,] 1.516284e-04 0.0001567726 5.054908e-05
[1947,] 2.072078e-04 0.0001561999 7.109396e-05
[1948,] 1.640777e-04 0.0001565719 5.412333e-05
[1949,] 1.371078e-04 0.0001567382 4.568365e-05
[1950,] 1.432208e-04 0.0001565037 4.960344e-05
[1951,] 1.246885e-04 0.0001566903 4.126258e-05
[1952,] 1.941980e-04 0.0001562060 6.664490e-05
[1953,] 1.797555e-04 0.0001561944 6.034953e-05
[1954,] 1.391628e-04 0.0001565649 4.829905e-05
[1955,] 1.242722e-04 0.0001567284 4.153287e-05
[1956,] 1.231624e-04 0.0001567241 4.107571e-05
[1957,] 1.248157e-04 0.0001566424 4.123619e-05
[1958,] 1.372298e-04 0.0001567318 4.573913e-05
[1959,] 1.269815e-04 0.0001566535 4.187864e-05
[1960,] 1.553686e-04 0.0001567411 5.109853e-05
[1961,] 1.233129e-04 0.0001567225 4.112184e-05
[1962,] 1.299471e-04 0.0001562261 4.422482e-05
[1963,] 1.230909e-04 0.0001567274 4.106248e-05
[1964,] 1.308452e-04 0.0001561364 4.427053e-05
[1965,] 1.290652e-04 0.0001561494 4.369969e-05
[1966,] 1.371647e-04 0.0001567324 4.571934e-05
[1967,] 3.396746e-04 0.0001562346 1.185601e-04
[1968,] 1.230220e-04 0.0001567264 4.103467e-05
[1969,] 1.230909e-04 0.0001567263 4.105859e-05
[1970,] 1.376638e-04 0.0001567323 4.589354e-05
[1971,] 1.232364e-04 0.0001567227 4.109649e-05
[1972,] 1.233920e-04 0.0001567230 4.115055e-05
[1973,] 1.235578e-04 0.0001567248 4.121674e-05
[1974,] 4.127636e-04 0.0001561915 1.436485e-04
[1975,] 1.375414e-04 0.0001567335 4.585213e-05
[1976,] 2.903614e-04 0.0001561742 9.784327e-05
[1977,] 2.875641e-04 0.0001561653 9.910299e-05
[1978,] 1.368833e-04 0.0001567349 4.557857e-05
[1979,] 3.981530e-04 0.0001561835 1.383244e-04
[1980,] 3.965953e-04 0.0001561482 1.371747e-04
[1981,] 1.390641e-04 0.0001567372 4.641134e-05
[1982,] 1.501045e-04 0.0001568207 4.919179e-05
[1983,] 4.181688e-04 0.0001561483 1.447305e-04
[1984,] 1.348480e-04 0.0001567362 4.497452e-05
[1985,] 1.627568e-04 0.0001567154 5.340095e-05
[1986,] 1.210910e-04 0.0001567267 4.036237e-05
[1987,] 2.389487e-04 0.0001563959 8.382193e-05
[1988,] 1.564402e-04 0.0001567839 5.151690e-05
[1989,] 1.628665e-04 0.0001567166 5.342941e-05
[1990,] 1.206566e-04 0.0001566667 4.003710e-05
[1991,] 3.393007e-04 0.0001561206 1.165853e-04
[1992,] 3.438156e-04 0.0001561480 1.187026e-04
[1993,] 1.562065e-04 0.0001567769 5.146838e-05
[1994,] 3.438156e-04 0.0001560793 1.171794e-04
[1995,] 3.482202e-04 0.0001561447 1.152786e-04
[1996,] 4.017157e-04 0.0001561073 1.379233e-04
[1997,] 1.619052e-04 0.0001565694 5.338428e-05
[1998,] 1.372531e-04 0.0001567361 4.576078e-05
[1999,] 1.230543e-04 0.0001567505 4.118145e-05
[2000,] 4.058268e-04 0.0001560673 1.351295e-04
[2001,] 3.970289e-04 0.0001560665 1.320542e-04
[2002,] 2.509784e-04 0.0001563191 8.761834e-05
[2003,] 2.430344e-04 0.0001563191 8.478236e-05
[2004,] 1.706823e-04 0.0001563345 5.905560e-05
[2005,] 2.428636e-04 0.0001563345 8.483988e-05
[2006,] 4.046882e-04 0.0001564266 1.301641e-04
[2007,] 1.578482e-04 0.0001563062 5.207956e-05
[2008,] 2.130960e-04 0.0001560859 6.966267e-05
[2009,] 3.745297e-04 0.0001564599 1.198593e-04
[2010,] 1.563468e-04 0.0001563092 5.161941e-05
[2011,] 1.212663e-04 0.0001562145 4.002456e-05
[2012,] 1.421072e-04 0.0001567403 4.749000e-05
[2013,] 1.306125e-04 0.0001567055 4.273966e-05
[2014,] 1.312985e-04 0.0001565554 4.246856e-05
[2015,] 2.191357e-04 0.0001561703 7.278903e-05
[2016,] 2.417554e-04 0.0001565218 8.516046e-05
[2017,] 1.981946e-04 0.0001561992 6.468234e-05
[2018,] 1.488298e-04 0.0001567411 4.961219e-05
[2019,] 4.678023e-04 0.0001563332 1.467680e-04
[2020,] 2.920696e-04 0.0001562876 9.704789e-05
[2021,] 1.556557e-04 0.0001566664 5.142115e-05
[2022,] 3.806994e-04 0.0001560645 1.246756e-04
[2023,] 3.287071e-04 0.0001561333 1.083270e-04
[2024,] 5.930278e-04 0.0001564157 1.889233e-04
[2025,] 5.488644e-04 0.0001561447 1.870425e-04
[2026,] 5.564810e-04 0.0001561251 1.832677e-04
[2027,] 5.488644e-04 0.0001561490 1.872876e-04
[2028,] 5.564810e-04 0.0001561243 1.836853e-04
[2029,] 5.650173e-04 0.0001561531 1.930648e-04
[2030,] 2.172444e-04 0.0001561760 7.436280e-05
[2031,] 1.468612e-04 0.0001566336 4.863397e-05
[2032,] 5.650173e-04 0.0001561617 1.935267e-04
[2033,] 5.564810e-04 0.0001561260 1.851106e-04
[2034,] 1.477995e-04 0.0001566300 4.893697e-05
[2035,] 1.596483e-04 0.0001565373 5.279659e-05
[2036,] 5.182219e-04 0.0001565009 1.625485e-04
[2037,] 5.424006e-04 0.0001564939 1.701819e-04
[2038,] 5.424006e-04 0.0001564895 1.703130e-04
[2039,] 2.463169e-04 0.0001562514 8.542292e-05
[2040,] 5.650173e-04 0.0001561419 1.902927e-04
[2041,] 5.729242e-04 0.0001562350 1.997158e-04
[2042,] 1.497750e-04 0.0001566164 4.959961e-05
[2043,] 5.729242e-04 0.0001562459 2.001061e-04
[2044,] 5.840909e-04 0.0001563676 1.879458e-04
[2045,] 5.891688e-04 0.0001561430 1.985597e-04
[2046,] 2.801011e-04 0.0001560374 9.211276e-05
[2047,] 5.424006e-04 0.0001564320 1.719468e-04
[2048,] 1.452911e-04 0.0001567726 4.722585e-05
[2049,] 6.356646e-04 0.0001562650 2.135925e-04
[2050,] 6.259046e-04 0.0001562650 2.103093e-04
[2051,] 1.450820e-04 0.0001566816 4.844615e-05
[2052,] 5.514003e-04 0.0001563643 1.774879e-04
[2053,] 5.439956e-04 0.0001563539 1.754787e-04
[2054,] 3.262043e-04 0.0001561918 1.132388e-04
[2055,] 5.514003e-04 0.0001563583 1.775799e-04
[2056,] 3.298959e-04 0.0001561876 1.144756e-04
[2057,] 5.065105e-04 0.0001564150 1.612027e-04
[2058,] 3.298959e-04 0.0001561876 1.144745e-04
[2059,] 1.449168e-04 0.0001566795 4.841342e-05
[2060,] 5.789695e-04 0.0001564090 1.839553e-04
[2061,] 1.858947e-04 0.0001560138 6.125634e-05
[2062,] 2.177847e-04 0.0001562101 7.501567e-05
[2063,] 3.258444e-04 0.0001562137 1.134376e-04
[2064,] 3.258444e-04 0.0001562182 1.135018e-04
[2065,] 1.496504e-04 0.0001564508 4.890534e-05
[2066,] 3.218630e-04 0.0001562182 1.120911e-04
[2067,] 1.154200e-04 0.0001567216 3.844828e-05
[2068,] 3.230460e-04 0.0001562413 1.128280e-04
[2069,] 3.230460e-04 0.0001562413 1.128280e-04
[2070,] 3.230460e-04 0.0001562413 1.128280e-04
[2071,] 1.498072e-04 0.0001564434 4.896749e-05
[2072,] 1.588217e-04 0.0001568157 5.231067e-05
[2073,] 1.974824e-04 0.0001562414 6.823934e-05
[2074,] 2.208527e-04 0.0001562006 7.620087e-05
[2075,] 2.710093e-04 0.0001563679 8.788229e-05
[2076,] 4.717635e-04 0.0001564014 1.507895e-04
[2077,] 1.528845e-04 0.0001566146 5.055233e-05
[2078,] 1.476093e-04 0.0001567167 4.721949e-05
[2079,] 4.717635e-04 0.0001563872 1.513306e-04
[2080,] 2.050645e-04 0.0001560908 6.937873e-05
[2081,] 4.831691e-04 0.0001563713 1.556553e-04
[2082,] 2.098639e-04 0.0001561046 7.120180e-05
[2083,] 2.098639e-04 0.0001561115 7.118785e-05
[2084,] 4.887290e-04 0.0001563832 1.570568e-04
[2085,] 2.091290e-04 0.0001561067 7.087500e-05
[2086,] 1.488976e-04 0.0001564599 4.866691e-05
[2087,] 2.030580e-04 0.0001561067 6.879623e-05
[2088,] 2.010535e-04 0.0001561067 6.810986e-05
[2089,] 2.077459e-04 0.0001560725 6.986518e-05
[2090,] 3.060249e-04 0.0001561020 1.039608e-04
[2091,] 3.820407e-04 0.0001566123 1.187943e-04
[2092,] 3.004082e-04 0.0001561547 1.029605e-04
[2093,] 5.104272e-04 0.0001563961 1.635314e-04
[2094,] 3.043188e-04 0.0001561902 1.049173e-04
[2095,] 2.012885e-04 0.0001561945 6.897110e-05
[2096,] 1.832303e-04 0.0001562710 6.322377e-05
[2097,] 2.839768e-04 0.0001562782 9.891422e-05
[2098,] 4.946577e-04 0.0001563300 1.619733e-04
[2099,] 1.972573e-04 0.0001562563 6.800669e-05
[2100,] 2.012885e-04 0.0001562563 6.942960e-05
[2101,] 1.991596e-04 0.0001562390 6.850667e-05
[2102,] 1.972573e-04 0.0001562351 6.781081e-05
[2103,] 4.507589e-04 0.0001563543 1.472859e-04
[2104,] 1.972573e-04 0.0001562351 6.781081e-05
[2105,] 4.720303e-04 0.0001563530 1.542996e-04
[2106,] 1.430492e-04 0.0001563733 4.714621e-05
[2107,] 1.268672e-04 0.0001564031 4.198770e-05
[2108,] 9.454630e-04 0.0001563760 3.243099e-04
[2109,] 9.315997e-04 0.0001563800 3.199829e-04
[2110,] 9.595790e-04 0.0001564107 3.344878e-04
[2111,] 1.869321e-04 0.0001565951 6.169489e-05
[2112,] 1.419188e-04 0.0001564776 4.669472e-05
[2113,] 9.454630e-04 0.0001564082 3.296554e-04
[2114,] 1.434251e-04 0.0001565052 4.707579e-05
[2115,] 3.591272e-04 0.0001566013 1.298848e-04
[2116,] 3.591272e-04 0.0001566184 1.299863e-04
[2117,] 9.454630e-04 0.0001563956 3.286032e-04
[2118,] 9.595790e-04 0.0001563819 3.319163e-04
[2119,] 1.374323e-04 0.0001568172 4.644178e-05
[2120,] 1.025303e-03 0.0001563559 3.489522e-04
[2121,] 2.225383e-04 0.0001562015 7.124999e-05
[2122,] 2.329356e-04 0.0001561352 7.505895e-05
[2123,] 1.775248e-04 0.0001560322 5.898445e-05
[2124,] 3.225981e-04 0.0001561993 1.024685e-04
[2125,] 3.307602e-04 0.0001561957 1.050589e-04
[2126,] 3.307602e-04 0.0001561957 1.050589e-04
[2127,] 3.188118e-04 0.0001562145 1.014376e-04
[2128,] 1.026205e-03 0.0001563787 3.565329e-04
[2129,] 2.051269e-04 0.0001562324 6.588294e-05
[2130,] 1.613035e-04 0.0001568732 5.577488e-05
[2131,] 1.642454e-04 0.0001566820 5.431820e-05
[2132,] 1.517089e-04 0.0001566423 4.953549e-05
[2133,] 1.239506e-04 0.0001566881 4.110736e-05
[2134,] 1.555696e-04 0.0001564901 5.100504e-05
[2135,] 1.484643e-04 0.0001566685 4.910809e-05
[2136,] 2.006951e-04 0.0001562690 6.847347e-05
[2137,] 1.243144e-04 0.0001566260 4.157803e-05
[2138,] 2.088571e-04 0.0001561873 7.014646e-05
[2139,] 1.701449e-04 0.0001566049 5.700388e-05
[2140,] 1.184789e-04 0.0001566511 3.976048e-05
[2141,] 1.161352e-04 0.0001566401 3.890248e-05
[2142,] 1.534645e-04 0.0001566136 5.151472e-05
[2143,] 1.159201e-04 0.0001566418 3.882989e-05
[2144,] 1.165801e-04 0.0001566367 3.905225e-05
[2145,] 1.163552e-04 0.0001566367 3.897279e-05
[2146,] 1.829174e-04 0.0001565646 6.400366e-05
[2147,] 1.813599e-04 0.0001564451 6.277578e-05
[2148,] 1.091313e-04 0.0001566140 3.633332e-05
[2149,] 1.519813e-04 0.0001566128 5.098722e-05
[2150,] 1.091726e-04 0.0001566144 3.634387e-05
[2151,] 1.155108e-04 0.0001566330 3.866552e-05
[2152,] 1.155108e-04 0.0001566330 3.866552e-05
[2153,] 1.155108e-04 0.0001566340 3.866782e-05
[2154,] 1.092187e-04 0.0001566187 3.635420e-05
[2155,] 1.157163e-04 0.0001566340 3.874281e-05
[2156,] 1.155108e-04 0.0001566313 3.866408e-05
[2157,] 1.155108e-04 0.0001566313 3.866408e-05
[2158,] 1.157163e-04 0.0001566318 3.873808e-05
[2159,] 1.157163e-04 0.0001566318 3.873808e-05
[2160,] 1.155108e-04 0.0001566324 3.866650e-05
[2161,] 1.152201e-04 0.0001566315 3.856159e-05
[2162,] 1.982713e-04 0.0001567839 7.064419e-05
[2163,] 1.152729e-04 0.0001565358 3.877077e-05
[2164,] 1.778445e-04 0.0001565705 6.087631e-05
[2165,] 1.451512e-04 0.0001562112 4.908791e-05
[2166,] 3.478400e-04 0.0001566742 1.248752e-04
[2167,] 3.501070e-04 0.0001566742 1.257164e-04
[2168,] 1.096674e-04 0.0001563454 3.659263e-05
[2169,] 1.715440e-04 0.0001565639 5.853693e-05
[2170,] 1.257813e-04 0.0001566067 4.185733e-05
[2171,] 1.445371e-04 0.0001566375 4.856035e-05
[2172,] 1.761703e-04 0.0001565891 6.036619e-05
[2173,] 1.439698e-04 0.0001566362 4.838616e-05
[2174,] 1.505678e-04 0.0001566010 5.012517e-05
[2175,] 1.126132e-04 0.0001563558 3.731318e-05
[2176,] 1.037185e-04 0.0001562607 3.486593e-05
[2177,] 1.276039e-04 0.0001566051 4.245166e-05
[2178,] 1.277911e-04 0.0001566389 4.242551e-05
[2179,] 1.060392e-04 0.0001562127 3.544911e-05
[2180,] 1.057165e-04 0.0001562338 3.541083e-05
[2181,] 1.057165e-04 0.0001562347 3.541253e-05
[2182,] 1.754829e-04 0.0001565916 6.012430e-05
[2183,] 1.471998e-04 0.0001567501 4.858336e-05
[2184,] 1.715562e-04 0.0001565503 5.849496e-05
[2185,] 1.158563e-04 0.0001566401 3.846468e-05
[2186,] 1.431402e-04 0.0001566436 4.811764e-05
[2187,] 1.175881e-04 0.0001566387 3.932505e-05
[2188,] 2.063914e-04 0.0001564937 7.025494e-05
[2189,] 1.470608e-04 0.0001567503 4.854466e-05
[2190,] 1.935276e-04 0.0001563691 6.625094e-05
[2191,] 1.536496e-04 0.0001561690 5.040116e-05
[2192,] 1.906621e-04 0.0001563318 6.478997e-05
[2193,] 2.076060e-04 0.0001563336 7.066279e-05
[2194,] 1.758827e-04 0.0001565224 5.994470e-05
[2195,] 1.964727e-04 0.0001563282 6.675711e-05
[2196,] 2.012004e-04 0.0001563318 6.842901e-05
[2197,] 1.994997e-04 0.0001563337 6.786249e-05
[2198,] 1.482010e-04 0.0001566269 4.971234e-05
[2199,] 1.560069e-04 0.0001568786 5.515154e-05
[2200,] 1.560069e-04 0.0001568393 5.507830e-05
[2201,] 1.806252e-04 0.0001567154 6.397483e-05
[2202,] 1.164737e-04 0.0001566293 3.884534e-05
[2203,] 1.760108e-04 0.0001567858 6.248540e-05
[2204,] 1.190149e-04 0.0001566455 4.033158e-05
[2205,] 1.797576e-04 0.0001568582 6.412226e-05
[2206,] 9.879865e-05 0.0001567770 3.329526e-05
[2207,] 1.771763e-04 0.0001568582 6.314245e-05
[2208,] 1.730500e-04 0.0001568421 6.153018e-05
[2209,] 1.896851e-04 0.0001568746 6.724211e-05
[2210,] 1.617515e-04 0.0001566632 5.400427e-05
[2211,] 1.823674e-04 0.0001569993 6.555359e-05
[2212,] 1.633503e-04 0.0001566633 5.454835e-05
[2213,] 1.810791e-04 0.0001570545 6.521502e-05
[2214,] 1.342234e-04 0.0001566092 4.462562e-05
[2215,] 1.784576e-04 0.0001570925 6.430649e-05
[2216,] 1.919802e-04 0.0001570785 6.950768e-05
[2217,] 1.919802e-04 0.0001567939 6.857571e-05
[2218,] 1.919802e-04 0.0001568100 6.863231e-05
[2219,] 1.919802e-04 0.0001568181 6.866063e-05
[2220,] 1.411343e-04 0.0001566075 4.687423e-05
[2221,] 1.998286e-04 0.0001568533 7.178333e-05
[2222,] 2.014349e-04 0.0001568704 7.245566e-05
[2223,] 1.544051e-04 0.0001570244 5.360089e-05
[2224,] 1.944064e-04 0.0001566701 6.515493e-05
[2225,] 1.006562e-04 0.0001562650 3.344748e-05
[2226,] 9.817891e-05 0.0001563830 3.289182e-05
[2227,] 1.460877e-04 0.0001566526 4.799586e-05
[2228,] 1.484991e-04 0.0001563571 4.993539e-05
[2229,] 1.955592e-04 0.0001566692 6.550848e-05
[2230,] 1.447701e-04 0.0001566528 4.756726e-05
[2231,] 1.477269e-04 0.0001563571 4.967191e-05
[2232,] 9.800424e-05 0.0001563951 3.288050e-05
[2233,] 1.901267e-04 0.0001565390 6.577492e-05
[2234,] 1.459935e-04 0.0001566524 4.795222e-05
[2235,] 1.466785e-04 0.0001566524 4.817108e-05
[2236,] 1.487934e-04 0.0001563515 5.002049e-05
[2237,] 1.477269e-04 0.0001563515 4.965722e-05
[2238,] 1.464065e-04 0.0001567254 4.895208e-05
[2239,] 1.657274e-04 0.0001566253 5.681999e-05
[2240,] 1.587400e-04 0.0001563465 5.335558e-05
[2241,] 1.477269e-04 0.0001563515 4.965722e-05
[2242,] 1.003504e-04 0.0001562617 3.334460e-05
[2243,] 1.484991e-04 0.0001563515 4.992050e-05
[2244,] 1.000053e-04 0.0001562625 3.323272e-05
[2245,] 1.881581e-04 0.0001566695 6.302706e-05
[2246,] 1.870885e-04 0.0001566659 6.255344e-05
[2247,] 1.731450e-04 0.0001566631 5.757925e-05
[2248,] 1.593004e-04 0.0001563485 5.356413e-05
[2249,] 1.521368e-04 0.0001563438 5.107478e-05
[2250,] 1.497810e-04 0.0001563429 5.026509e-05
[2251,] 1.084291e-04 0.0001562072 3.591381e-05
[2252,] 1.625250e-04 0.0001566410 5.330927e-05
[2253,] 1.746195e-04 0.0001566252 6.013884e-05
[2254,] 1.643632e-04 0.0001566478 5.633208e-05
[2255,] 9.942696e-05 0.0001562888 3.301064e-05
[2256,] 9.981038e-05 0.0001563071 3.311541e-05
[2257,] 1.625250e-04 0.0001566399 5.331843e-05
[2258,] 1.634918e-04 0.0001566405 5.363379e-05
[2259,] 1.896407e-04 0.0001566096 6.061957e-05
[2260,] 1.642506e-04 0.0001566593 5.631227e-05
[2261,] 9.840502e-05 0.0001566348 3.307482e-05
[2262,] 1.513666e-04 0.0001563558 5.093218e-05
[2263,] 9.826966e-05 0.0001566654 3.302317e-05
[2264,] 1.625250e-04 0.0001566410 5.331863e-05
[2265,] 1.634918e-04 0.0001566420 5.362040e-05
[2266,] 1.537073e-04 0.0001563547 5.172160e-05
[2267,] 1.741539e-04 0.0001566559 6.006562e-05
[2268,] 1.680546e-04 0.0001566431 5.508587e-05
[2269,] 1.680546e-04 0.0001566431 5.508587e-05
[2270,] 1.537073e-04 0.0001563615 5.174761e-05
[2271,] 1.745811e-04 0.0001566452 5.716954e-05
[2272,] 1.756116e-04 0.0001566685 5.730325e-05
[2273,] 1.621153e-04 0.0001567117 5.561624e-05
[2274,] 1.645432e-04 0.0001566635 5.379875e-05
[2275,] 1.635622e-04 0.0001566635 5.348591e-05
[2276,] 9.756985e-05 0.0001566824 3.268593e-05
[2277,] 1.741188e-04 0.0001566740 6.010422e-05
[2278,] 1.748473e-04 0.0001566706 6.036701e-05
[2279,] 1.666051e-04 0.0001566462 5.462158e-05
[2280,] 1.684747e-04 0.0001566472 5.521281e-05
[2281,] 1.684747e-04 0.0001566472 5.521281e-05
[2282,] 2.478775e-04 0.0001563233 8.487494e-05
[2283,] 1.649246e-04 0.0001566572 5.399139e-05
[2284,] 1.649246e-04 0.0001566564 5.399805e-05
[2285,] 1.658326e-04 0.0001566582 5.428268e-05
[2286,] 1.673357e-04 0.0001566624 5.474778e-05
[2287,] 1.809451e-04 0.0001566664 5.905834e-05
[2288,] 9.716081e-05 0.0001565830 3.240502e-05
[2289,] 1.664264e-04 0.0001566647 5.445492e-05
[2290,] 1.731352e-04 0.0001566682 5.656743e-05
[2291,] 1.655281e-04 0.0001566647 5.416783e-05
[2292,] 1.026550e-04 0.0001565328 3.433718e-05
[2293,] 1.643117e-04 0.0001565676 5.601174e-05
[2294,] 9.714700e-05 0.0001565793 3.238539e-05
[2295,] 1.686975e-04 0.0001569877 5.938174e-05
[2296,] 2.211446e-04 0.0001566699 7.295795e-05
[2297,] 9.714073e-05 0.0001565994 3.237066e-05
[2298,] 9.714073e-05 0.0001566068 3.237128e-05
[2299,] 1.266227e-04 0.0001569127 4.125643e-05
[2300,] 1.655536e-04 0.0001565729 5.648024e-05
[2301,] 9.717271e-05 0.0001565823 3.241695e-05
[2302,] 3.095027e-04 0.0001566695 1.020284e-04
[2303,] 1.631389e-04 0.0001563684 5.482970e-05
[2304,] 1.646993e-04 0.0001566721 5.392285e-05
[2305,] 1.655536e-04 0.0001565833 5.650525e-05
[2306,] 9.718317e-05 0.0001566230 3.243186e-05
[2307,] 1.132130e-04 0.0001563307 3.733068e-05
[2308,] 1.148014e-04 0.0001563358 3.782147e-05
[2309,] 9.714084e-05 0.0001566463 3.237516e-05
[2310,] 1.638382e-04 0.0001566694 5.369045e-05
[2311,] 3.019807e-04 0.0001566691 9.440470e-05
[2312,] 3.028302e-04 0.0001566957 9.876382e-05
[2313,] 2.951926e-04 0.0001566793 9.711254e-05
[2314,] 1.670997e-04 0.0001566046 5.714018e-05
[2315,] 3.005692e-04 0.0001567446 9.327226e-05
[2316,] 3.199266e-04 0.0001566868 9.968197e-05
[2317,] 1.005972e-04 0.0001562680 3.349672e-05
[2318,] 1.706926e-04 0.0001565188 5.809011e-05
[2319,] 1.166098e-04 0.0001568700 3.818119e-05
[2320,] 1.079111e-04 0.0001563886 3.568830e-05
[2321,] 1.235350e-04 0.0001574217 4.001830e-05
[2322,] 1.321315e-04 0.0001572184 4.460497e-05
[2323,] 1.320797e-04 0.0001572230 4.457737e-05
[2324,] 1.317982e-04 0.0001571317 4.436881e-05
[2325,] 1.317982e-04 0.0001571317 4.436881e-05
[2326,] 1.317560e-04 0.0001571599 4.435519e-05
[2327,] 1.317560e-04 0.0001571413 4.434721e-05
[2328,] 1.317982e-04 0.0001571413 4.437307e-05
[2329,] 1.320797e-04 0.0001571225 4.452998e-05
[2330,] 1.316724e-04 0.0001571220 4.435064e-05
[2331,] 9.989897e-05 0.0001563329 3.307764e-05
[2332,] 1.315393e-04 0.0001571178 4.426733e-05
[2333,] 1.314188e-04 0.0001570618 4.417031e-05
[2334,] 1.373942e-04 0.0001567141 4.559025e-05
[2335,] 9.833790e-05 0.0001562275 3.260464e-05
[2336,] 1.193676e-04 0.0001562568 4.040918e-05
[2337,] 1.205542e-04 0.0001571806 4.221490e-05
[2338,] 1.410076e-04 0.0001567325 4.660242e-05
[2339,] 1.011548e-04 0.0001568812 3.379407e-05
[2340,] 1.231760e-04 0.0001562388 4.097218e-05
[2341,] 1.414348e-04 0.0001567260 4.675331e-05
[2342,] 1.545401e-04 0.0001562416 5.154733e-05
[2343,] 1.478388e-04 0.0001563239 4.948786e-05
[2344,] 1.056953e-04 0.0001565471 3.589957e-05
[2345,] 1.160942e-04 0.0001565585 3.975744e-05
[2346,] 1.647785e-04 0.0001560803 5.473419e-05
[2347,] 1.481345e-04 0.0001567225 4.896342e-05
[2348,] 1.059338e-04 0.0001568516 3.570780e-05
[2349,] 1.481345e-04 0.0001567197 4.898276e-05
[2350,] 1.257963e-04 0.0001570265 4.087023e-05
[2351,] 1.485310e-04 0.0001567197 4.910194e-05
[2352,] 1.393944e-04 0.0001567515 4.877715e-05
[2353,] 1.284253e-04 0.0001568371 4.174258e-05
[2354,] 1.274933e-04 0.0001568468 4.145012e-05
[2355,] 1.475203e-04 0.0001562846 4.912731e-05
[2356,] 1.123916e-04 0.0001568016 3.862406e-05
[2357,] 1.499224e-04 0.0001562831 4.985971e-05
[2358,] 1.280173e-04 0.0001570384 4.153124e-05
[2359,] 1.475203e-04 0.0001562839 4.910570e-05
[2360,] 1.503009e-04 0.0001562841 5.004065e-05
[2361,] 1.503009e-04 0.0001562841 5.004065e-05
[2362,] 1.293864e-04 0.0001568014 4.210704e-05
[2363,] 1.475203e-04 0.0001562841 4.911290e-05
[2364,] 1.475203e-04 0.0001562841 4.911290e-05
[2365,] 1.475203e-04 0.0001562841 4.911290e-05
[2366,] 1.475203e-04 0.0001562839 4.910570e-05
[2367,] 1.475203e-04 0.0001562839 4.910570e-05
[2368,] 1.032524e-04 0.0001569436 3.464380e-05
[2369,] 1.470979e-04 0.0001562836 4.895069e-05
[2370,] 1.470979e-04 0.0001562836 4.895082e-05
[2371,] 1.467442e-04 0.0001567513 4.838935e-05
[2372,] 1.466824e-04 0.0001562834 4.880539e-05
[2373,] 1.033325e-04 0.0001569374 3.467675e-05
[2374,] 1.101842e-04 0.0001568945 3.788443e-05
[2375,] 1.439446e-04 0.0001561311 4.784477e-05
[2376,] 1.464772e-04 0.0001562836 4.874402e-05
[2377,] 1.462940e-04 0.0001562832 4.866250e-05
[2378,] 1.468209e-04 0.0001562833 4.884418e-05
[2379,] 1.468209e-04 0.0001562832 4.883724e-05
[2380,] 1.030409e-04 0.0001569480 3.455095e-05
[2381,] 1.460395e-04 0.0001562832 4.857769e-05
[2382,] 1.458432e-04 0.0001562832 4.851247e-05
[2383,] 1.464170e-04 0.0001562832 4.870309e-05
[2384,] 1.456485e-04 0.0001562832 4.844781e-05
[2385,] 1.452641e-04 0.0001562832 4.832010e-05
[2386,] 1.454555e-04 0.0001562877 4.837808e-05
[2387,] 1.067600e-04 0.0001569262 3.660653e-05
[2388,] 1.067600e-04 0.0001569262 3.660653e-05
[2389,] 1.450266e-04 0.0001567583 4.784488e-05
[2390,] 1.120065e-04 0.0001564679 3.725155e-05
[2391,] 1.058792e-04 0.0001568806 3.622379e-05
[2392,] 1.439727e-04 0.0001563036 4.796398e-05
[2393,] 1.441461e-04 0.0001563011 4.795155e-05
[2394,] 1.037476e-04 0.0001568822 3.469748e-05
[2395,] 1.575508e-04 0.0001569753 5.379127e-05
[2396,] 1.443107e-04 0.0001563097 4.800765e-05
[2397,] 1.090748e-04 0.0001567708 3.731423e-05
[2398,] 1.106754e-04 0.0001567636 3.794906e-05
[2399,] 1.121239e-04 0.0001567438 3.847478e-05
[2400,] 1.319083e-04 0.0001568590 4.281702e-05
[2401,] 1.377032e-04 0.0001567188 4.799766e-05
[2402,] 1.125195e-04 0.0001567703 3.863903e-05
[2403,] 1.427578e-04 0.0001563180 4.749314e-05
[2404,] 1.403579e-04 0.0001563179 4.669051e-05
[2405,] 1.434925e-04 0.0001563181 4.774246e-05
[2406,] 1.438191e-04 0.0001563222 4.785185e-05
[2407,] 1.441347e-04 0.0001563220 4.794051e-05
[2408,] 1.422582e-04 0.0001563260 4.730874e-05
[2409,] 1.045520e-04 0.0001567817 3.495977e-05
[2410,] 1.351641e-04 0.0001567629 4.708324e-05
[2411,] 1.427415e-04 0.0001563362 4.754984e-05
[2412,] 1.427415e-04 0.0001563410 4.756490e-05
[2413,] 1.051240e-04 0.0001568164 3.521667e-05
[2414,] 1.419989e-04 0.0001563616 4.740770e-05
[2415,] 1.418978e-04 0.0001563535 4.733462e-05
[2416,] 1.420395e-04 0.0001563657 4.742360e-05
[2417,] 1.043681e-04 0.0001568351 3.489335e-05
[2418,] 1.424725e-04 0.0001563740 4.760443e-05
[2419,] 1.409561e-04 0.0001563773 4.708010e-05
[2420,] 1.414550e-04 0.0001567738 4.675678e-05
[2421,] 1.447784e-04 0.0001563803 4.841595e-05
[2422,] 1.460863e-04 0.0001563805 4.884064e-05
[2423,] 1.447755e-04 0.0001563805 4.839056e-05
[2424,] 1.447495e-04 0.0001563827 4.839721e-05
[2425,] 1.427959e-04 0.0001564068 4.783230e-05
[2426,] 1.419560e-04 0.0001564171 4.757719e-05
[2427,] 1.124621e-04 0.0001566786 3.825224e-05
[2428,] 1.390490e-04 0.0001567720 4.615144e-05
[2429,] 1.155889e-04 0.0001566828 3.942227e-05
[2430,] 1.122528e-04 0.0001568221 3.696485e-05
[2431,] 2.492735e-04 0.0001566141 7.822327e-05
[2432,] 1.529106e-04 0.0001566978 5.093864e-05
[2433,] 1.472696e-04 0.0001567404 4.908759e-05
[2434,] 1.126226e-04 0.0001566981 3.678321e-05
[2435,] 1.006565e-04 0.0001567501 3.368797e-05
[2436,] 4.918842e-04 0.0001564156 1.571247e-04
[2437,] 2.863647e-04 0.0001565501 9.877530e-05
[2438,] 2.709404e-04 0.0001563969 8.876435e-05
[2439,] 3.475854e-04 0.0001562991 1.178658e-04
[2440,] 1.460270e-04 0.0001575045 4.668767e-05
[2441,] 3.689858e-04 0.0001570485 1.096569e-04
[2442,] 1.162016e-04 0.0001564349 3.871099e-05
[2443,] 3.492162e-04 0.0001563369 1.095374e-04
[2444,] 1.515840e-04 0.0001567593 4.999072e-05
[2445,] 1.129310e-04 0.0001570910 3.680731e-05
[2446,] 3.075971e-04 0.0001567024 9.856231e-05
[2447,] 1.512893e-04 0.0001567592 4.994896e-05
[2448,] 1.132162e-04 0.0001564110 3.777320e-05
[2449,] 3.455678e-04 0.0001566969 1.105019e-04
[2450,] 1.354538e-04 0.0001567444 4.500991e-05
[2451,] 3.403210e-04 0.0001567073 1.086619e-04
[2452,] 1.146601e-04 0.0001564245 3.820522e-05
[2453,] 1.514378e-04 0.0001568549 4.992181e-05
[2454,] 1.869072e-04 0.0001576953 5.738138e-05
[2455,] 1.125160e-04 0.0001563994 3.750297e-05
[2456,] 1.127556e-04 0.0001563988 3.760252e-05
[2457,] 5.969422e-04 0.0001571251 1.801196e-04
[2458,] 1.145084e-04 0.0001564220 3.819121e-05
[2459,] 6.769215e-04 0.0001585028 1.814247e-04
[2460,] 1.531720e-04 0.0001569480 5.011442e-05
[2461,] 4.745192e-04 0.0001582613 1.297818e-04
[2462,] 1.530200e-04 0.0001569736 5.008457e-05
[2463,] 1.527609e-04 0.0001569653 5.004308e-05
[2464,] 1.524199e-04 0.0001569653 4.999684e-05
[2465,] 5.641083e-04 0.0001569642 1.732219e-04
[2466,] 1.167155e-04 0.0001564010 3.897897e-05
[2467,] 1.150569e-04 0.0001564210 3.840907e-05
[2468,] 1.156588e-04 0.0001564211 3.857090e-05
[2469,] 4.826457e-04 0.0001569929 1.481057e-04
[2470,] 1.527571e-04 0.0001570086 5.002689e-05
[2471,] 4.451610e-04 0.0001587337 1.207248e-04
[2472,] 3.118552e-04 0.0001565325 9.816458e-05
[2473,] 1.342456e-04 0.0001567188 4.467688e-05
[2474,] 1.171826e-04 0.0001563919 3.909210e-05
[2475,] 1.984450e-04 0.0001563921 6.848925e-05
[2476,] 1.718170e-04 0.0001561407 5.641700e-05
[2477,] 1.341654e-04 0.0001567176 4.465407e-05
[2478,] 1.461022e-04 0.0001567844 4.819018e-05
[2479,] 3.126792e-04 0.0001581095 8.928807e-05
[2480,] 1.769102e-04 0.0001565040 6.140531e-05
[2481,] 9.781176e-05 0.0001563687 3.258122e-05
[2482,] 1.201012e-04 0.0001563945 4.010042e-05
[2483,] 1.689447e-04 0.0001561381 5.552213e-05
[2484,] 1.301501e-04 0.0001572787 4.301092e-05
[2485,] 1.339517e-04 0.0001567154 4.459513e-05
[2486,] 1.172754e-04 0.0001564107 3.899038e-05
[2487,] 1.790191e-04 0.0001564909 5.654877e-05
[2488,] 1.209002e-04 0.0001563964 4.035778e-05
[2489,] 9.936867e-05 0.0001565402 3.322022e-05
[2490,] 2.521843e-04 0.0001565405 7.977014e-05
[2491,] 1.915213e-04 0.0001563755 6.592869e-05
[2492,] 1.899527e-04 0.0001563601 6.527043e-05
[2493,] 1.226829e-04 0.0001563994 4.095800e-05
[2494,] 1.228455e-04 0.0001563999 4.097872e-05
[2495,] 1.242004e-04 0.0001564021 4.146415e-05
[2496,] 1.762036e-04 0.0001563753 6.048474e-05
[2497,] 1.519704e-04 0.0001570430 4.992675e-05
[2498,] 1.535225e-04 0.0001569126 5.014650e-05
[2499,] 1.216604e-04 0.0001569091 3.904516e-05
[2500,] 2.627739e-04 0.0001563506 9.250396e-05
[2501,] 1.539463e-04 0.0001567576 5.168121e-05
[2502,] 1.084407e-04 0.0001568678 3.530146e-05
[2503,] 1.148642e-04 0.0001567651 3.851456e-05
[2504,] 9.714696e-05 0.0001562049 3.234213e-05
[2505,] 9.761006e-05 0.0001563336 3.239970e-05
[2506,] 9.762701e-05 0.0001562507 3.241830e-05
[2507,] 9.875198e-05 0.0001562567 3.272110e-05
[2508,] 1.499589e-04 0.0001567699 5.033487e-05
[2509,] 9.697190e-05 0.0001563274 3.239199e-05
[2510,] 1.072085e-04 0.0001567266 3.570264e-05
[2511,] 1.063514e-04 0.0001563892 3.536564e-05
[2512,] 1.253085e-04 0.0001564574 4.172136e-05
[2513,] 1.495606e-04 0.0001567038 4.923934e-05
[2514,] 1.245441e-04 0.0001564574 4.146462e-05
[2515,] 1.066309e-04 0.0001564297 3.539733e-05
[2516,] 1.075847e-04 0.0001567268 3.581318e-05
[2517,] 9.652388e-05 0.0001561478 3.214564e-05
[2518,] 1.168574e-04 0.0001569624 3.891996e-05
[2519,] 1.068743e-04 0.0001567268 3.558498e-05
[2520,] 1.529747e-04 0.0001566504 5.110903e-05
[2521,] 1.074906e-04 0.0001566491 3.629449e-05
[2522,] 1.063423e-04 0.0001567293 3.544984e-05
[2523,] 1.471558e-04 0.0001567729 4.934233e-05
[2524,] 1.286816e-04 0.0001565019 4.262727e-05
[2525,] 9.665906e-05 0.0001560673 3.212241e-05
[2526,] 1.894920e-04 0.0001566946 6.577595e-05
[2527,] 1.275040e-04 0.0001565113 4.216896e-05
[2528,] 1.063339e-04 0.0001566602 3.543854e-05
[2529,] 9.776027e-05 0.0001567287 3.278526e-05
[2530,] 1.247468e-04 0.0001564809 4.137587e-05
[2531,] 1.247468e-04 0.0001564706 4.140001e-05
[2532,] 1.189762e-04 0.0001569011 3.913888e-05
[2533,] 9.714583e-05 0.0001565496 3.237955e-05
[2534,] 9.579421e-05 0.0001560432 3.187063e-05
[2535,] 9.578163e-05 0.0001560422 3.187266e-05
[2536,] 1.193517e-04 0.0001568063 3.924397e-05
[2537,] 1.254203e-04 0.0001564620 4.165041e-05
[2538,] 9.577894e-05 0.0001560478 3.187154e-05
[2539,] 1.189762e-04 0.0001568750 3.914503e-05
[2540,] 1.370954e-04 0.0001567245 4.573420e-05
[2541,] 1.112553e-04 0.0001560228 3.689226e-05
[2542,] 1.088567e-04 0.0001567213 3.625335e-05
[2543,] 1.071663e-04 0.0001567270 3.567481e-05
[2544,] 9.829470e-05 0.0001560197 3.274274e-05
[2545,] 1.071663e-04 0.0001567271 3.567413e-05
[2546,] 9.609303e-05 0.0001560465 3.200147e-05
[2547,] 9.594367e-05 0.0001560409 3.190716e-05
[2548,] 9.577819e-05 0.0001560481 3.187089e-05
[2549,] 1.210601e-04 0.0001563685 4.071709e-05
[2550,] 1.365238e-04 0.0001560931 4.475569e-05
[2551,] 1.903911e-04 0.0001564968 6.464734e-05
[2552,] 1.160428e-04 0.0001565028 3.858790e-05
[2553,] 1.251823e-04 0.0001565074 4.153288e-05
[2554,] 1.248723e-04 0.0001565068 4.143713e-05
[2555,] 1.082871e-04 0.0001567217 3.606229e-05
[2556,] 1.274426e-04 0.0001564837 4.230272e-05
[2557,] 1.257672e-04 0.0001564881 4.174207e-05
[2558,] 1.422542e-04 0.0001560829 4.661390e-05
[2559,] 1.121547e-04 0.0001564287 3.719949e-05
[2560,] 1.314216e-04 0.0001560983 4.313163e-05
[2561,] 9.516599e-05 0.0001560564 3.168408e-05
[2562,] 1.064079e-04 0.0001567227 3.544182e-05
[2563,] 9.516599e-05 0.0001560564 3.168408e-05
[2564,] 1.066547e-04 0.0001567226 3.552250e-05
[2565,] 1.066547e-04 0.0001567226 3.552232e-05
[2566,] 1.261852e-04 0.0001564746 4.194549e-05
[2567,] 9.511192e-05 0.0001560582 3.165976e-05
[2568,] 1.259452e-04 0.0001564557 4.186308e-05
[2569,] 1.077740e-04 0.0001567226 3.588773e-05
[2570,] 9.899566e-05 0.0001563231 3.272678e-05
[2571,] 1.001893e-04 0.0001563385 3.306158e-05
[2572,] 1.169354e-04 0.0001563326 3.874344e-05
[2573,] 1.169704e-04 0.0001563499 3.874573e-05
[2574,] 1.015404e-04 0.0001563306 3.346326e-05
[2575,] 1.174814e-04 0.0001563190 3.888595e-05
[2576,] 1.273408e-04 0.0001567721 4.139628e-05
[2577,] 1.250691e-04 0.0001564763 4.158607e-05
[2578,] 1.068445e-04 0.0001567209 3.559443e-05
[2579,] 1.169687e-04 0.0001560515 3.880399e-05
[2580,] 1.071528e-04 0.0001567209 3.569799e-05
[2581,] 1.064443e-04 0.0001567187 3.544685e-05
[2582,] 1.081650e-04 0.0001567211 3.602892e-05
[2583,] 1.079960e-04 0.0001567209 3.597320e-05
[2584,] 1.263104e-04 0.0001564777 4.197821e-05
[2585,] 1.192596e-04 0.0001563805 3.930376e-05
[2586,] 1.197255e-04 0.0001563517 3.945086e-05
[2587,] 9.512442e-05 0.0001560449 3.164189e-05
[2588,] 1.030831e-04 0.0001560217 3.436846e-05
[2589,] 1.200589e-04 0.0001563598 3.953706e-05
[2590,] 1.063972e-04 0.0001567188 3.545428e-05
[2591,] 1.065773e-04 0.0001567188 3.551394e-05
[2592,] 9.649487e-05 0.0001560512 3.204486e-05
[2593,] 9.605187e-05 0.0001560564 3.193106e-05
[2594,] 1.067796e-04 0.0001567193 3.558020e-05
[2595,] 1.070042e-04 0.0001567192 3.565504e-05
[2596,] 1.071249e-04 0.0001567192 3.569458e-05
[2597,] 1.171750e-04 0.0001560673 3.883496e-05
[2598,] 1.198903e-04 0.0001562826 3.956277e-05
[2599,] 1.084659e-04 0.0001567195 3.613695e-05
[2600,] 1.242921e-04 0.0001564891 4.130833e-05
[2601,] 1.171682e-04 0.0001560796 3.882104e-05
[2602,] 1.198903e-04 0.0001562701 3.957533e-05
[2603,] 1.086437e-04 0.0001567199 3.619052e-05
[2604,] 1.056615e-04 0.0001567615 3.527728e-05
[2605,] 1.044991e-04 0.0001567190 3.481448e-05
[2606,] 9.676787e-05 0.0001561476 3.221582e-05
[2607,] 9.605187e-05 0.0001560798 3.192663e-05
[2608,] 1.115817e-04 0.0001567201 3.715787e-05
[2609,] 9.582035e-05 0.0001560560 3.189478e-05
[2610,] 1.242336e-04 0.0001564911 4.129501e-05
[2611,] 1.219704e-04 0.0001564815 4.064453e-05
[2612,] 1.235500e-04 0.0001564926 4.106292e-05
[2613,] 1.121167e-04 0.0001567212 3.732335e-05
[2614,] 1.136609e-04 0.0001567204 3.784614e-05
[2615,] 9.587204e-05 0.0001560623 3.188517e-05
[2616,] 1.198903e-04 0.0001562960 3.956462e-05
[2617,] 1.093509e-04 0.0001564305 3.631476e-05
[2618,] 1.100925e-04 0.0001564305 3.655731e-05
[2619,] 1.105201e-04 0.0001564305 3.669719e-05
[2620,] 1.266801e-04 0.0001564830 4.211436e-05
[2621,] 1.264977e-04 0.0001564830 4.205476e-05
[2622,] 1.269759e-04 0.0001564834 4.220839e-05
[2623,] 9.617709e-05 0.0001561175 3.206673e-05
[2624,] 1.275771e-04 0.0001564895 4.235539e-05
[2625,] 1.006884e-04 0.0001564355 3.346979e-05
[2626,] 1.284031e-04 0.0001564938 4.261178e-05
[2627,] 1.284031e-04 0.0001564938 4.261178e-05
[2628,] 1.270547e-04 0.0001564951 4.217142e-05
[2629,] 1.280029e-04 0.0001564934 4.248529e-05
[2630,] 1.043012e-04 0.0001567187 3.475631e-05
[2631,] 1.272384e-04 0.0001564915 4.225016e-05
[2632,] 1.270547e-04 0.0001564919 4.218872e-05
[2633,] 1.018557e-04 0.0001564301 3.386444e-05
[2634,] 1.268739e-04 0.0001564934 4.212207e-05
[2635,] 1.266961e-04 0.0001564938 4.206282e-05
[2636,] 1.259974e-04 0.0001564951 4.183288e-05
[2637,] 9.578912e-05 0.0001561034 3.188690e-05
[2638,] 9.580647e-05 0.0001561060 3.189850e-05
[2639,] 1.394066e-04 0.0001562056 4.573371e-05
[2640,] 9.646351e-05 0.0001562063 3.211024e-05
[2641,] 1.216776e-04 0.0001562333 4.015030e-05
[2642,] 1.259974e-04 0.0001564956 4.183091e-05
[2643,] 1.084257e-04 0.0001567205 3.611540e-05
[2644,] 1.259974e-04 0.0001564960 4.182895e-05
[2645,] 1.045547e-04 0.0001567194 3.483702e-05
[2646,] 1.268739e-04 0.0001564951 4.211347e-05
[2647,] 1.270547e-04 0.0001564951 4.217142e-05
[2648,] 1.268739e-04 0.0001564951 4.211347e-05
[2649,] 1.259974e-04 0.0001564960 4.182895e-05
[2650,] 1.268739e-04 0.0001564951 4.211347e-05
[2651,] 1.265038e-04 0.0001564951 4.199491e-05
[2652,] 1.270547e-04 0.0001564956 4.216923e-05
[2653,] 1.263321e-04 0.0001564974 4.192978e-05
[2654,] 1.270547e-04 0.0001564960 4.216705e-05
[2655,] 1.268739e-04 0.0001564975 4.211262e-05
[2656,] 1.079165e-04 0.0001562503 3.644782e-05
[2657,] 1.088595e-04 0.0001561872 3.668363e-05
[2658,] 1.544108e-04 0.0001567598 5.126081e-05
[2659,] 1.285462e-04 0.0001564962 4.265680e-05
[2660,] 1.283830e-04 0.0001564958 4.260665e-05
[2661,] 1.281816e-04 0.0001564954 4.254419e-05
[2662,] 1.068813e-04 0.0001562018 3.600606e-05
[2663,] 1.361409e-04 0.0001567242 4.552202e-05
[2664,] 1.287530e-04 0.0001564958 4.272590e-05
[2665,] 1.189972e-04 0.0001561713 3.924523e-05
[2666,] 1.077196e-04 0.0001562332 3.635249e-05
[2667,] 1.281417e-04 0.0001564917 4.255498e-05
[2668,] 1.171616e-04 0.0001560420 3.912602e-05
[2669,] 1.298330e-04 0.0001564928 4.309555e-05
[2670,] 1.233941e-04 0.0001567672 4.112574e-05
[2671,] 1.283645e-04 0.0001564889 4.267568e-05
[2672,] 1.876390e-04 0.0001564292 6.248106e-05
[2673,] 1.187908e-04 0.0001561370 3.961205e-05
[2674,] 1.295891e-04 0.0001564897 4.306676e-05
[2675,] 1.510216e-04 0.0001567268 5.063130e-05
[2676,] 1.528144e-04 0.0001567271 5.124145e-05
[2677,] 1.930595e-04 0.0001564298 6.435776e-05
[2678,] 1.538221e-04 0.0001567296 5.162549e-05
[2679,] 1.304882e-04 0.0001564925 4.333072e-05
```
