## Supplementary material for "Characterization of shared and ancestry-specific signals driving complex traits using multi-ancestry fine-mapping": s1_remaining_snps.pvar

```
##FILTER=<ID=PASS,Description="All filters passed">
##reference=ftp://ftp.1000genomes.ebi.ac.uk//vol1/ftp/technical/reference/phase2_reference_assembly_sequence/hs37d5.fa.gz
##contig=<ID=16,assembly=b37,length=90354753>
##ALT=<ID=CNV,Description="Copy Number Polymorphism">
##ALT=<ID=DEL,Description="Deletion">
##ALT=<ID=DUP,Description="Duplication">
##ALT=<ID=INS:ME:ALU,Description="Insertion of ALU element">
##ALT=<ID=INS:ME:LINE1,Description="Insertion of LINE1 element">
##ALT=<ID=INS:ME:SVA,Description="Insertion of SVA element">
##ALT=<ID=INS:MT,Description="Nuclear Mitochondrial Insertion">
##ALT=<ID=INV,Description="Inversion">
##ALT=<ID=CN0,Description="Copy number allele: 0 copies">
##ALT=<ID=CN1,Description="Copy number allele: 1 copy">
##ALT=<ID=CN2,Description="Copy number allele: 2 copies">
##ALT=<ID=CN3,Description="Copy number allele: 3 copies">
##ALT=<ID=CN4,Description="Copy number allele: 4 copies">
##ALT=<ID=CN5,Description="Copy number allele: 5 copies">
##ALT=<ID=CN6,Description="Copy number allele: 6 copies">
##ALT=<ID=CN7,Description="Copy number allele: 7 copies">
##ALT=<ID=CN8,Description="Copy number allele: 8 copies">
##ALT=<ID=CN9,Description="Copy number allele: 9 copies">
##ALT=<ID=CN10,Description="Copy number allele: 10 copies">
##ALT=<ID=CN11,Description="Copy number allele: 11 copies">
##ALT=<ID=CN12,Description="Copy number allele: 12 copies">
##ALT=<ID=CN13,Description="Copy number allele: 13 copies">
##ALT=<ID=CN14,Description="Copy number allele: 14 copies">
##ALT=<ID=CN15,Description="Copy number allele: 15 copies">
##ALT=<ID=CN16,Description="Copy number allele: 16 copies">
##ALT=<ID=CN17,Description="Copy number allele: 17 copies">
##ALT=<ID=CN18,Description="Copy number allele: 18 copies">
##ALT=<ID=CN19,Description="Copy number allele: 19 copies">
##ALT=<ID=CN20,Description="Copy number allele: 20 copies">
##ALT=<ID=CN21,Description="Copy number allele: 21 copies">
##ALT=<ID=CN22,Description="Copy number allele: 22 copies">
##ALT=<ID=CN23,Description="Copy number allele: 23 copies">
##ALT=<ID=CN24,Description="Copy number allele: 24 copies">
##ALT=<ID=CN25,Description="Copy number allele: 25 copies">
##ALT=<ID=CN26,Description="Copy number allele: 26 copies">
##ALT=<ID=CN27,Description="Copy number allele: 27 copies">
##ALT=<ID=CN28,Description="Copy number allele: 28 copies">
##ALT=<ID=CN29,Description="Copy number allele: 29 copies">
##ALT=<ID=CN30,Description="Copy number allele: 30 copies">
##ALT=<ID=CN31,Description="Copy number allele: 31 copies">
##ALT=<ID=CN32,Description="Copy number allele: 32 copies">
##ALT=<ID=CN33,Description="Copy number allele: 33 copies">
##ALT=<ID=CN34,Description="Copy number allele: 34 copies">
##ALT=<ID=CN35,Description="Copy number allele: 35 copies">
##ALT=<ID=CN36,Description="Copy number allele: 36 copies">
##ALT=<ID=CN37,Description="Copy number allele: 37 copies">
##ALT=<ID=CN38,Description="Copy number allele: 38 copies">
##ALT=<ID=CN39,Description="Copy number allele: 39 copies">
##ALT=<ID=CN40,Description="Copy number allele: 40 copies">
##ALT=<ID=CN41,Description="Copy number allele: 41 copies">
##ALT=<ID=CN42,Description="Copy number allele: 42 copies">
##ALT=<ID=CN43,Description="Copy number allele: 43 copies">
##ALT=<ID=CN44,Description="Copy number allele: 44 copies">
##ALT=<ID=CN45,Description="Copy number allele: 45 copies">
##ALT=<ID=CN46,Description="Copy number allele: 46 copies">
##ALT=<ID=CN47,Description="Copy number allele: 47 copies">
##ALT=<ID=CN48,Description="Copy number allele: 48 copies">
##ALT=<ID=CN49,Description="Copy number allele: 49 copies">
##ALT=<ID=CN50,Description="Copy number allele: 50 copies">
##ALT=<ID=CN51,Description="Copy number allele: 51 copies">
##ALT=<ID=CN52,Description="Copy number allele: 52 copies">
##ALT=<ID=CN53,Description="Copy number allele: 53 copies">
##ALT=<ID=CN54,Description="Copy number allele: 54 copies">
##ALT=<ID=CN55,Description="Copy number allele: 55 copies">
##ALT=<ID=CN56,Description="Copy number allele: 56 copies">
##ALT=<ID=CN57,Description="Copy number allele: 57 copies">
##ALT=<ID=CN58,Description="Copy number allele: 58 copies">
##ALT=<ID=CN59,Description="Copy number allele: 59 copies">
##ALT=<ID=CN60,Description="Copy number allele: 60 copies">
##ALT=<ID=CN61,Description="Copy number allele: 61 copies">
##ALT=<ID=CN62,Description="Copy number allele: 62 copies">
##ALT=<ID=CN63,Description="Copy number allele: 63 copies">
##ALT=<ID=CN64,Description="Copy number allele: 64 copies">
##ALT=<ID=CN65,Description="Copy number allele: 65 copies">
##ALT=<ID=CN66,Description="Copy number allele: 66 copies">
##ALT=<ID=CN67,Description="Copy number allele: 67 copies">
##ALT=<ID=CN68,Description="Copy number allele: 68 copies">
##ALT=<ID=CN69,Description="Copy number allele: 69 copies">
##ALT=<ID=CN70,Description="Copy number allele: 70 copies">
##ALT=<ID=CN71,Description="Copy number allele: 71 copies">
##ALT=<ID=CN72,Description="Copy number allele: 72 copies">
##ALT=<ID=CN73,Description="Copy number allele: 73 copies">
##ALT=<ID=CN74,Description="Copy number allele: 74 copies">
##ALT=<ID=CN75,Description="Copy number allele: 75 copies">
##ALT=<ID=CN76,Description="Copy number allele: 76 copies">
##ALT=<ID=CN77,Description="Copy number allele: 77 copies">
##ALT=<ID=CN78,Description="Copy number allele: 78 copies">
##ALT=<ID=CN79,Description="Copy number allele: 79 copies">
##ALT=<ID=CN80,Description="Copy number allele: 80 copies">
##ALT=<ID=CN81,Description="Copy number allele: 81 copies">
##ALT=<ID=CN82,Description="Copy number allele: 82 copies">
##ALT=<ID=CN83,Description="Copy number allele: 83 copies">
##ALT=<ID=CN84,Description="Copy number allele: 84 copies">
##ALT=<ID=CN85,Description="Copy number allele: 85 copies">
##ALT=<ID=CN86,Description="Copy number allele: 86 copies">
##ALT=<ID=CN87,Description="Copy number allele: 87 copies">
##ALT=<ID=CN88,Description="Copy number allele: 88 copies">
##ALT=<ID=CN89,Description="Copy number allele: 89 copies">
##ALT=<ID=CN90,Description="Copy number allele: 90 copies">
##ALT=<ID=CN91,Description="Copy number allele: 91 copies">
##ALT=<ID=CN92,Description="Copy number allele: 92 copies">
##ALT=<ID=CN93,Description="Copy number allele: 93 copies">
##ALT=<ID=CN94,Description="Copy number allele: 94 copies">
##ALT=<ID=CN95,Description="Copy number allele: 95 copies">
##ALT=<ID=CN96,Description="Copy number allele: 96 copies">
##ALT=<ID=CN97,Description="Copy number allele: 97 copies">
##ALT=<ID=CN98,Description="Copy number allele: 98 copies">
##ALT=<ID=CN99,Description="Copy number allele: 99 copies">
##ALT=<ID=CN100,Description="Copy number allele: 100 copies">
##ALT=<ID=CN101,Description="Copy number allele: 101 copies">
##ALT=<ID=CN102,Description="Copy number allele: 102 copies">
##ALT=<ID=CN103,Description="Copy number allele: 103 copies">
##ALT=<ID=CN104,Description="Copy number allele: 104 copies">
##ALT=<ID=CN105,Description="Copy number allele: 105 copies">
##ALT=<ID=CN106,Description="Copy number allele: 106 copies">
##ALT=<ID=CN107,Description="Copy number allele: 107 copies">
##ALT=<ID=CN108,Description="Copy number allele: 108 copies">
##ALT=<ID=CN109,Description="Copy number allele: 109 copies">
##ALT=<ID=CN110,Description="Copy number allele: 110 copies">
##ALT=<ID=CN111,Description="Copy number allele: 111 copies">
##ALT=<ID=CN112,Description="Copy number allele: 112 copies">
##ALT=<ID=CN113,Description="Copy number allele: 113 copies">
##ALT=<ID=CN114,Description="Copy number allele: 114 copies">
##ALT=<ID=CN115,Description="Copy number allele: 115 copies">
##ALT=<ID=CN116,Description="Copy number allele: 116 copies">
##ALT=<ID=CN117,Description="Copy number allele: 117 copies">
##ALT=<ID=CN118,Description="Copy number allele: 118 copies">
##ALT=<ID=CN119,Description="Copy number allele: 119 copies">
##ALT=<ID=CN120,Description="Copy number allele: 120 copies">
##ALT=<ID=CN121,Description="Copy number allele: 121 copies">
##ALT=<ID=CN122,Description="Copy number allele: 122 copies">
##ALT=<ID=CN123,Description="Copy number allele: 123 copies">
##ALT=<ID=CN124,Description="Copy number allele: 124 copies">
##INFO=<ID=CIEND,Number=2,Type=Integer,Description="Confidence interval around END for imprecise variants">
##INFO=<ID=CIPOS,Number=2,Type=Integer,Description="Confidence interval around POS for imprecise variants">
##INFO=<ID=CS,Number=1,Type=String,Description="Source call set.">
##INFO=<ID=END,Number=1,Type=Integer,Description="End coordinate of this variant">
##INFO=<ID=IMPRECISE,Number=0,Type=Flag,Description="Imprecise structural variation">
##INFO=<ID=MC,Number=.,Type=String,Description="Merged calls.">
##INFO=<ID=MEINFO,Number=4,Type=String,Description="Mobile element info of the form NAME,START,END<POLARITY; If there is only 5' OR 3' support for this call, will be NULL NULL for START and END">
##INFO=<ID=MEND,Number=1,Type=Integer,Description="Mitochondrial end coordinate of inserted sequence">
##INFO=<ID=MLEN,Number=1,Type=Integer,Description="Estimated length of mitochondrial insert">
##INFO=<ID=MSTART,Number=1,Type=Integer,Description="Mitochondrial start coordinate of inserted sequence">
##INFO=<ID=SVLEN,Number=.,Type=Integer,Description="SV length. It is only calculated for structural variation MEIs. For other types of SVs; one may calculate the SV length by INFO:END-START+1, or by finding the difference between lengthes of REF and ALT alleles">
##INFO=<ID=SVTYPE,Number=1,Type=String,Description="Type of structural variant">
##INFO=<ID=TSD,Number=1,Type=String,Description="Precise Target Site Duplication for bases, if unknown, value will be NULL">
##INFO=<ID=AC,Number=A,Type=Integer,Description="Total number of alternate alleles in called genotypes">
##INFO=<ID=AF,Number=A,Type=Float,Description="Estimated allele frequency in the range (0,1)">
##INFO=<ID=NS,Number=1,Type=Integer,Description="Number of samples with data">
##INFO=<ID=AN,Number=1,Type=Integer,Description="Total number of alleles in called genotypes">
##INFO=<ID=EAS_AF,Number=A,Type=Float,Description="Allele frequency in the EAS populations calculated from AC and AN, in the range (0,1)">
##INFO=<ID=EUR_AF,Number=A,Type=Float,Description="Allele frequency in the EUR populations calculated from AC and AN, in the range (0,1)">
##INFO=<ID=AFR_AF,Number=A,Type=Float,Description="Allele frequency in the AFR populations calculated from AC and AN, in the range (0,1)">
##INFO=<ID=AMR_AF,Number=A,Type=Float,Description="Allele frequency in the AMR populations calculated from AC and AN, in the range (0,1)">
##INFO=<ID=SAS_AF,Number=A,Type=Float,Description="Allele frequency in the SAS populations calculated from AC and AN, in the range (0,1)">
##INFO=<ID=DP,Number=1,Type=Integer,Description="Total read depth; only low coverage data were counted towards the DP, exome data were not used">
##INFO=<ID=AA,Number=1,Type=String,Description="Ancestral Allele. Format: AA|REF|ALT|IndelType. AA: Ancestral allele, REF:Reference Allele, ALT:Alternate Allele, IndelType:Type of Indel (REF, ALT and IndelType are only defined for indels)">
##INFO=<ID=VT,Number=.,Type=String,Description="indicates what type of variant the line represents">
##INFO=<ID=EX_TARGET,Number=0,Type=Flag,Description="indicates whether a variant is within the exon pull down target boundaries">
##INFO=<ID=MULTI_ALLELIC,Number=0,Type=Flag,Description="indicates whether a site is multi-allelic">
#CHROM	POS	ID	REF	ALT	QUAL	FILTER	INFO
16	58159457	rs79240138	G	A	100	PASS	AC=224;AF=0.0447284;AN=5008;NS=2504;DP=17533;EAS_AF=0.1052;AMR_AF=0.0216;AFR_AF=0.0219;EUR_AF=0.0229;SAS_AF=0.0521;AA=G|||;VT=SNP
16	58159888	rs74019800	A	G	100	PASS	AC=567;AF=0.113219;AN=5008;NS=2504;DP=23234;EAS_AF=0.1677;AMR_AF=0.0461;AFR_AF=0.0605;EUR_AF=0.0666;SAS_AF=0.2239;AA=G|||;VT=SNP
16	58160224	rs74019801	G	C	100	PASS	AC=224;AF=0.0447284;AN=5008;NS=2504;DP=19921;EAS_AF=0.1052;AMR_AF=0.0216;AFR_AF=0.0219;EUR_AF=0.0229;SAS_AF=0.0521;AA=G|||;VT=SNP
16	58160930	rs10445028	T	C	100	PASS	AC=224;AF=0.0447284;AN=5008;NS=2504;DP=20634;EAS_AF=0.1052;AMR_AF=0.0216;AFR_AF=0.0219;EUR_AF=0.0229;SAS_AF=0.0521;AA=T|||;VT=SNP
16	58160974	rs10445014	A	G	100	PASS	AC=462;AF=0.0922524;AN=5008;NS=2504;DP=19784;EAS_AF=0.1062;AMR_AF=0.0418;AFR_AF=0.0348;EUR_AF=0.0666;SAS_AF=0.2178;AA=G|||;VT=SNP
16	58162210	rs74019802	T	A	100	PASS	AC=462;AF=0.0922524;AN=5008;NS=2504;DP=19276;EAS_AF=0.1062;AMR_AF=0.0418;AFR_AF=0.0348;EUR_AF=0.0666;SAS_AF=0.2178;AA=T|||;VT=SNP
16	58163096	rs3743574	G	A	100	PASS	AC=225;AF=0.0449281;AN=5008;NS=2504;DP=12527;EAS_AF=0.1052;AMR_AF=0.0216;AFR_AF=0.0227;EUR_AF=0.0229;SAS_AF=0.0521;AA=A|||;VT=SNP
16	58163189	rs3743575	C	G	100	PASS	AC=226;AF=0.0451278;AN=5008;NS=2504;DP=13476;EAS_AF=0.1062;AMR_AF=0.0216;AFR_AF=0.0227;EUR_AF=0.0229;SAS_AF=0.0521;AA=G|||;VT=SNP
16	58163256	rs3743576	T	C	100	PASS	AC=225;AF=0.0449281;AN=5008;NS=2504;DP=10120;EAS_AF=0.1052;AMR_AF=0.0216;AFR_AF=0.0227;EUR_AF=0.0229;SAS_AF=0.0521;AA=C|||;VT=SNP
16	58163479	rs988766	A	G	100	PASS	AC=1102;AF=0.220048;AN=5008;NS=2504;DP=18021;EAS_AF=0.3522;AMR_AF=0.1657;AFR_AF=0.357;EUR_AF=0.0696;SAS_AF=0.092;AA=A|||;VT=SNP
16	58163519	rs3809597	G	C	100	PASS	AC=225;AF=0.0449281;AN=5008;NS=2504;DP=17062;EAS_AF=0.1052;AMR_AF=0.0216;AFR_AF=0.0227;EUR_AF=0.0229;SAS_AF=0.0521;AA=G|||;VT=SNP
16	58163947	rs111876371	T	C	100	PASS	AC=225;AF=0.0449281;AN=5008;NS=2504;DP=12854;EAS_AF=0.1052;AMR_AF=0.0216;AFR_AF=0.0227;EUR_AF=0.0229;SAS_AF=0.0521;AA=T|||;VT=SNP
16	58163959	rs34627215	G	A	100	PASS	AC=709;AF=0.141573;AN=5008;NS=2504;DP=12583;EAS_AF=0.1389;AMR_AF=0.3415;AFR_AF=0.0703;EUR_AF=0.1282;SAS_AF=0.1125;AA=G|||;VT=SNP
16	58164393	rs55675932	G	A	100	PASS	AC=225;AF=0.0449281;AN=5008;NS=2504;DP=11082;EAS_AF=0.1052;AMR_AF=0.0216;AFR_AF=0.0227;EUR_AF=0.0229;SAS_AF=0.0521;AA=G|||;VT=SNP
16	58164895	rs80166234	A	C	100	PASS	AC=225;AF=0.0449281;AN=5008;NS=2504;DP=16679;EAS_AF=0.1052;AMR_AF=0.0216;AFR_AF=0.0227;EUR_AF=0.0229;SAS_AF=0.0521;AA=A|||;VT=SNP
16	58165382	rs34477501	C	T	100	PASS	AC=626;AF=0.125;AN=5008;NS=2504;DP=14772;EAS_AF=0.1389;AMR_AF=0.3357;AFR_AF=0.0113;EUR_AF=0.1272;SAS_AF=0.1125;AA=T|||;VT=SNP
16	58165546	rs75269946	G	A	100	PASS	AC=225;AF=0.0449281;AN=5008;NS=2504;DP=15824;EAS_AF=0.1052;AMR_AF=0.0216;AFR_AF=0.0227;EUR_AF=0.0229;SAS_AF=0.0521;AA=G|||;VT=SNP
16	58165747	rs1847031	A	G	100	PASS	AC=1316;AF=0.26278;AN=5008;NS=2504;DP=13539;EAS_AF=0.4573;AMR_AF=0.1859;AFR_AF=0.3797;EUR_AF=0.0895;SAS_AF=0.137;AA=G|||;VT=SNP
16	58165805	rs1847030	G	C	100	PASS	AC=225;AF=0.0449281;AN=5008;NS=2504;DP=15232;EAS_AF=0.1052;AMR_AF=0.0216;AFR_AF=0.0227;EUR_AF=0.0229;SAS_AF=0.0521;AA=A|||;VT=SNP
16	58166068	rs4784897	G	T	100	PASS	AC=1314;AF=0.26238;AN=5008;NS=2504;DP=17583;EAS_AF=0.4563;AMR_AF=0.1844;AFR_AF=0.3797;EUR_AF=0.0895;SAS_AF=0.137;AA=T|||;VT=SNP
16	58166730	rs249447	A	G	100	PASS	AC=4628;AF=0.924121;AN=5008;NS=2504;DP=16054;EAS_AF=0.9861;AMR_AF=0.9193;AFR_AF=0.9932;EUR_AF=0.8738;SAS_AF=0.8221;AA=G|||;VT=SNP
16	58166865	rs78520955	A	G	100	PASS	AC=225;AF=0.0449281;AN=5008;NS=2504;DP=18657;EAS_AF=0.1052;AMR_AF=0.0216;AFR_AF=0.0227;EUR_AF=0.0229;SAS_AF=0.0521;AA=G|||;VT=SNP
16	58167024	rs78036545	T	C	100	PASS	AC=226;AF=0.0451278;AN=5008;NS=2504;DP=18726;EAS_AF=0.1052;AMR_AF=0.0216;AFR_AF=0.0227;EUR_AF=0.0229;SAS_AF=0.0532;AA=C|||;VT=SNP
16	58167047	rs74617218	C	T	100	PASS	AC=225;AF=0.0449281;AN=5008;NS=2504;DP=18299;EAS_AF=0.1052;AMR_AF=0.0216;AFR_AF=0.0227;EUR_AF=0.0229;SAS_AF=0.0521;AA=C|||;VT=SNP
16	58167306	rs4784898	C	T	100	PASS	AC=1055;AF=0.210663;AN=5008;NS=2504;DP=19446;EAS_AF=0.3512;AMR_AF=0.1571;AFR_AF=0.3457;EUR_AF=0.0596;SAS_AF=0.0767;AA=C|||;VT=SNP
16	58167510	rs4784899	G	A	100	PASS	AC=1055;AF=0.210663;AN=5008;NS=2504;DP=21035;EAS_AF=0.3512;AMR_AF=0.1571;AFR_AF=0.3457;EUR_AF=0.0596;SAS_AF=0.0767;AA=G|||;VT=SNP
16	58167711	rs149750872	T	C	100	PASS	AC=225;AF=0.0449281;AN=5008;NS=2504;DP=18703;EAS_AF=0.1052;AMR_AF=0.0216;AFR_AF=0.0227;EUR_AF=0.0229;SAS_AF=0.0521;AA=t|||;VT=SNP
16	58167817	rs2897120	G	C	100	PASS	AC=1588;AF=0.317093;AN=5008;NS=2504;DP=17401;EAS_AF=0.4563;AMR_AF=0.2104;AFR_AF=0.4289;EUR_AF=0.1262;SAS_AF=0.2945;AA=C|||;VT=SNP
16	58168373	rs12051246	G	A	100	PASS	AC=1316;AF=0.26278;AN=5008;NS=2504;DP=17461;EAS_AF=0.4593;AMR_AF=0.1844;AFR_AF=0.3797;EUR_AF=0.0885;SAS_AF=0.137;AA=A|||;VT=SNP
16	58168520	rs59012233	T	C	100	PASS	AC=225;AF=0.0449281;AN=5008;NS=2504;DP=16696;EAS_AF=0.1052;AMR_AF=0.0216;AFR_AF=0.0227;EUR_AF=0.0229;SAS_AF=0.0521;AA=C|||;VT=SNP
16	58168853	rs59953963	A	G	100	PASS	AC=226;AF=0.0451278;AN=5008;NS=2504;DP=14694;EAS_AF=0.1052;AMR_AF=0.0216;AFR_AF=0.0234;EUR_AF=0.0229;SAS_AF=0.0521;AA=G|||;VT=SNP
16	58169078	rs75277773	G	A	100	PASS	AC=648;AF=0.129393;AN=5008;NS=2504;DP=16161;EAS_AF=0.3532;AMR_AF=0.1282;AFR_AF=0.0522;EUR_AF=0.0577;SAS_AF=0.0777;AA=G|||;VT=SNP
16	58169567	rs112903613	A	G	100	PASS	AC=226;AF=0.0451278;AN=5008;NS=2504;DP=14748;EAS_AF=0.1052;AMR_AF=0.0216;AFR_AF=0.0234;EUR_AF=0.0229;SAS_AF=0.0521;AA=a|||;VT=SNP
16	58169724	rs7203130	C	T	100	PASS	AC=1313;AF=0.262181;AN=5008;NS=2504;DP=14253;EAS_AF=0.4563;AMR_AF=0.1844;AFR_AF=0.3797;EUR_AF=0.0885;SAS_AF=0.137;AA=T|||;VT=SNP
16	58170361	rs74019806	A	G	100	PASS	AC=224;AF=0.0447284;AN=5008;NS=2504;DP=19221;EAS_AF=0.1052;AMR_AF=0.0216;AFR_AF=0.0219;EUR_AF=0.0229;SAS_AF=0.0521;AA=a|||;VT=SNP
16	58170423	rs4541067	T	C	100	PASS	AC=1063;AF=0.21226;AN=5008;NS=2504;DP=16999;EAS_AF=0.3552;AMR_AF=0.1571;AFR_AF=0.3457;EUR_AF=0.0586;SAS_AF=0.0818;AA=t|||;VT=SNP
16	58170493	rs74019807	A	G	100	PASS	AC=224;AF=0.0447284;AN=5008;NS=2504;DP=15177;EAS_AF=0.1052;AMR_AF=0.0216;AFR_AF=0.0219;EUR_AF=0.0229;SAS_AF=0.0521;AA=g|||;VT=SNP
16	58171739	rs12708993	G	A	100	PASS	AC=516;AF=0.103035;AN=5008;NS=2504;DP=18080;EAS_AF=0.13;AMR_AF=0.0764;AFR_AF=0.1135;EUR_AF=0.1083;SAS_AF=0.0746;AA=g|||;VT=SNP
16	58172603	rs1006438	T	C	100	PASS	AC=1062;AF=0.212061;AN=5008;NS=2504;DP=19985;EAS_AF=0.3562;AMR_AF=0.1571;AFR_AF=0.3442;EUR_AF=0.0586;SAS_AF=0.0818;AA=t|||;VT=SNP
16	58173451	rs59395985	C	A	100	PASS	AC=750;AF=0.14976;AN=5008;NS=2504;DP=16861;EAS_AF=0.1052;AMR_AF=0.062;AFR_AF=0.385;EUR_AF=0.0338;SAS_AF=0.0593;AA=C|||;VT=SNP
16	58173514	rs76253049	C	A	100	PASS	AC=228;AF=0.0455272;AN=5008;NS=2504;DP=14747;EAS_AF=0.1071;AMR_AF=0.0216;AFR_AF=0.0234;EUR_AF=0.0229;SAS_AF=0.0521;AA=c|||;VT=SNP
16	58175334	rs1344575	C	A	100	PASS	AC=212;AF=0.0423323;AN=5008;NS=2504;DP=17801;EAS_AF=0.0942;AMR_AF=0.0216;AFR_AF=0.0219;EUR_AF=0.0229;SAS_AF=0.0511;AA=c|||;VT=SNP
16	58175417	rs1344576	G	A	100	PASS	AC=212;AF=0.0423323;AN=5008;NS=2504;DP=15426;EAS_AF=0.0942;AMR_AF=0.0216;AFR_AF=0.0219;EUR_AF=0.0229;SAS_AF=0.0511;AA=-|||;VT=SNP
16	58175599	rs1344577	T	C	100	PASS	AC=743;AF=0.148363;AN=5008;NS=2504;DP=18020;EAS_AF=0.0942;AMR_AF=0.0677;AFR_AF=0.3759;EUR_AF=0.0437;SAS_AF=0.0613;AA=-|||;VT=SNP
16	58176880	rs766792	G	T	100	PASS	AC=212;AF=0.0423323;AN=5008;NS=2504;DP=20290;EAS_AF=0.0942;AMR_AF=0.0216;AFR_AF=0.0219;EUR_AF=0.0229;SAS_AF=0.0511;AA=-|||;VT=SNP
16	58177088	rs1808004	A	G	100	PASS	AC=3284;AF=0.655751;AN=5008;NS=2504;DP=17443;EAS_AF=0.7996;AMR_AF=0.7032;AFR_AF=0.6566;EUR_AF=0.4831;SAS_AF=0.6503;AA=a|||;VT=SNP
16	58177353	rs79678236	T	A	100	PASS	AC=212;AF=0.0423323;AN=5008;NS=2504;DP=17745;EAS_AF=0.0942;AMR_AF=0.0216;AFR_AF=0.0219;EUR_AF=0.0229;SAS_AF=0.0511;AA=t|||;VT=SNP
16	58177544	rs61484593	A	T	100	PASS	AC=743;AF=0.148363;AN=5008;NS=2504;DP=19572;EAS_AF=0.0942;AMR_AF=0.0677;AFR_AF=0.3759;EUR_AF=0.0437;SAS_AF=0.0613;AA=t|||;VT=SNP
16	58178203	rs78613075	G	T	100	PASS	AC=214;AF=0.0427316;AN=5008;NS=2504;DP=22924;EAS_AF=0.0952;AMR_AF=0.0216;AFR_AF=0.0219;EUR_AF=0.0229;SAS_AF=0.0521;AA=g|||;VT=SNP
16	58178596	rs11860708	G	A	100	PASS	AC=1094;AF=0.21845;AN=5008;NS=2504;DP=20694;EAS_AF=0.1577;AMR_AF=0.0951;AFR_AF=0.4259;EUR_AF=0.0815;SAS_AF=0.229;AA=a|||;VT=SNP
16	58178769	rs74019812	T	C	100	PASS	AC=212;AF=0.0423323;AN=5008;NS=2504;DP=17827;EAS_AF=0.0942;AMR_AF=0.0216;AFR_AF=0.0219;EUR_AF=0.0229;SAS_AF=0.0511;AA=c|||;VT=SNP
16	58178873	rs56271739	G	T	100	PASS	AC=212;AF=0.0423323;AN=5008;NS=2504;DP=20940;EAS_AF=0.0942;AMR_AF=0.0216;AFR_AF=0.0219;EUR_AF=0.0229;SAS_AF=0.0511;AA=g|||;VT=SNP
16	58179031	rs59516585	C	T	100	PASS	AC=212;AF=0.0423323;AN=5008;NS=2504;DP=18471;EAS_AF=0.0942;AMR_AF=0.0216;AFR_AF=0.0219;EUR_AF=0.0229;SAS_AF=0.0511;AA=c|||;VT=SNP
16	58179208	rs60800472	C	A	100	PASS	AC=212;AF=0.0423323;AN=5008;NS=2504;DP=19564;EAS_AF=0.0942;AMR_AF=0.0216;AFR_AF=0.0219;EUR_AF=0.0229;SAS_AF=0.0511;AA=c|||;VT=SNP
16	58179472	rs9746214	T	C	100	PASS	AC=709;AF=0.141573;AN=5008;NS=2504;DP=15198;EAS_AF=0.0942;AMR_AF=0.062;AFR_AF=0.3646;EUR_AF=0.0368;SAS_AF=0.0532;AA=t|||;VT=SNP
16	58179780	rs61388171	T	C	100	PASS	AC=212;AF=0.0423323;AN=5008;NS=2504;DP=16763;EAS_AF=0.0942;AMR_AF=0.0216;AFR_AF=0.0219;EUR_AF=0.0229;SAS_AF=0.0511;AA=t|||;VT=SNP
16	58179821	rs58285928	T	C	100	PASS	AC=213;AF=0.0425319;AN=5008;NS=2504;DP=18439;EAS_AF=0.0942;AMR_AF=0.0216;AFR_AF=0.0227;EUR_AF=0.0229;SAS_AF=0.0511;AA=t|||;VT=SNP
16	58180861	rs76461077	G	A	100	PASS	AC=212;AF=0.0423323;AN=5008;NS=2504;DP=16605;EAS_AF=0.0942;AMR_AF=0.0216;AFR_AF=0.0219;EUR_AF=0.0229;SAS_AF=0.0511;AA=g|||;VT=SNP
16	58181019	rs79709927	C	T	100	PASS	AC=212;AF=0.0423323;AN=5008;NS=2504;DP=18314;EAS_AF=0.0942;AMR_AF=0.0216;AFR_AF=0.0219;EUR_AF=0.0229;SAS_AF=0.0511;AA=-|||;VT=SNP
16	58181055	rs73549172	G	A	100	PASS	AC=1113;AF=0.222244;AN=5008;NS=2504;DP=19524;EAS_AF=0.1726;AMR_AF=0.0951;AFR_AF=0.4251;EUR_AF=0.0815;SAS_AF=0.2342;AA=-|||;VT=SNP
16	58181564	rs11641695	C	A	100	PASS	AC=1526;AF=0.304712;AN=5008;NS=2504;DP=12453;EAS_AF=0.5645;AMR_AF=0.2767;AFR_AF=0.1271;EUR_AF=0.2714;SAS_AF=0.3313;AA=-|||;VT=SNP
16	58183996	rs78956198	A	C	100	PASS	AC=212;AF=0.0423323;AN=5008;NS=2504;DP=20323;EAS_AF=0.0942;AMR_AF=0.0216;AFR_AF=0.0219;EUR_AF=0.0229;SAS_AF=0.0511;AA=A|||;VT=SNP
16	58185794	rs12927339	G	A	100	PASS	AC=606;AF=0.121006;AN=5008;NS=2504;DP=11078;EAS_AF=0.1359;AMR_AF=0.3343;AFR_AF=0.0121;EUR_AF=0.1342;SAS_AF=0.0879;AA=G|||;VT=SNP
16	58186588	rs193867	T	C	100	PASS	AC=1255;AF=0.250599;AN=5008;NS=2504;DP=14708;EAS_AF=0.1954;AMR_AF=0.2637;AFR_AF=0.025;EUR_AF=0.498;SAS_AF=0.3487;AA=T|||;VT=SNP
16	58186952	rs59165986	C	T	100	PASS	AC=985;AF=0.196685;AN=5008;NS=2504;DP=13824;EAS_AF=0.0942;AMR_AF=0.0879;AFR_AF=0.4002;EUR_AF=0.0815;SAS_AF=0.2229;AA=T|||;VT=SNP
16	58187826	rs7185651	A	G	100	PASS	AC=989;AF=0.197484;AN=5008;NS=2504;DP=17539;EAS_AF=0.0942;AMR_AF=0.0879;AFR_AF=0.4032;EUR_AF=0.0815;SAS_AF=0.2229;AA=G|||;VT=SNP
16	58188792	rs1469128	C	A	100	PASS	AC=380;AF=0.0758786;AN=5008;NS=2504;DP=18942;EAS_AF=0.1379;AMR_AF=0.0663;AFR_AF=0.0136;EUR_AF=0.1034;SAS_AF=0.0746;AA=C|||;VT=SNP
16	58189271	rs58588258	C	A	100	PASS	AC=990;AF=0.197684;AN=5008;NS=2504;DP=19192;EAS_AF=0.0942;AMR_AF=0.0879;AFR_AF=0.4032;EUR_AF=0.0815;SAS_AF=0.2239;AA=A|||;VT=SNP
16	58189977	rs34920106	C	A	100	PASS	AC=604;AF=0.120607;AN=5008;NS=2504;DP=18129;EAS_AF=0.1359;AMR_AF=0.3329;AFR_AF=0.0106;EUR_AF=0.1352;SAS_AF=0.0879;AA=C|||;VT=SNP
16	58190770	rs58770507	G	T	100	PASS	AC=459;AF=0.0916534;AN=5008;NS=2504;DP=18247;EAS_AF=0.0942;AMR_AF=0.0418;AFR_AF=0.0492;EUR_AF=0.0606;SAS_AF=0.2137;AA=G|||;VT=SNP
16	58192985	rs34170742	G	A	100	PASS	AC=604;AF=0.120607;AN=5008;NS=2504;DP=21037;EAS_AF=0.1359;AMR_AF=0.3329;AFR_AF=0.0106;EUR_AF=0.1352;SAS_AF=0.0879;AA=g|||;VT=SNP
16	58193517	rs35778485	A	G	100	PASS	AC=132;AF=0.0263578;AN=5008;NS=2504;DP=21349;EAS_AF=0.004;AMR_AF=0.0274;AFR_AF=0.0045;EUR_AF=0.0755;SAS_AF=0.0276;AA=A|||;VT=SNP
16	58194326	rs4784901	A	G	100	PASS	AC=1129;AF=0.225439;AN=5008;NS=2504;DP=18095;EAS_AF=0.1359;AMR_AF=0.379;AFR_AF=0.3601;EUR_AF=0.1561;SAS_AF=0.0982;AA=G|||;VT=SNP
16	58194926	rs37358	C	T	100	PASS	AC=1528;AF=0.305112;AN=5008;NS=2504;DP=21171;EAS_AF=0.1964;AMR_AF=0.2723;AFR_AF=0.2284;EUR_AF=0.495;SAS_AF=0.3487;AA=C|||;VT=SNP
16	58195632	rs3803585	G	A	100	PASS	AC=1131;AF=0.225839;AN=5008;NS=2504;DP=19158;EAS_AF=0.1359;AMR_AF=0.379;AFR_AF=0.3616;EUR_AF=0.1561;SAS_AF=0.0982;AA=A|||;VT=SNP
16	58195998	rs3803584	G	T	100	PASS	AC=1132;AF=0.226038;AN=5008;NS=2504;DP=7196;EAS_AF=0.1359;AMR_AF=0.3804;AFR_AF=0.3616;EUR_AF=0.1561;SAS_AF=0.0982;AA=G|||;VT=SNP
16	58196965	rs35580381	T	G	100	PASS	AC=657;AF=0.13119;AN=5008;NS=2504;DP=17481;EAS_AF=0.1359;AMR_AF=0.353;AFR_AF=0.0227;EUR_AF=0.1421;SAS_AF=0.1043;AA=t|||;VT=SNP
16	58197599	rs12596962	A	G	100	PASS	AC=273;AF=0.0545128;AN=5008;NS=2504;DP=21188;EAS_AF=0.1349;AMR_AF=0.0187;AFR_AF=0.059;EUR_AF=0.0268;SAS_AF=0.0194;AA=A|||;VT=SNP
16	58198139	rs2279803	G	C	100	PASS	AC=469;AF=0.0936502;AN=5008;NS=2504;DP=17800;EAS_AF=0.0724;AMR_AF=0.0403;AFR_AF=0.09;EUR_AF=0.0477;SAS_AF=0.2055;AA=G|||;VT=SNP
16	58198808	rs37359	C	T	100	PASS	AC=1506;AF=0.300719;AN=5008;NS=2504;DP=21058;EAS_AF=0.1954;AMR_AF=0.2709;AFR_AF=0.2224;EUR_AF=0.493;SAS_AF=0.3384;AA=C|||;VT=SNP
16	58198909	rs37361	G	A	100	PASS	AC=2063;AF=0.411941;AN=5008;NS=2504;DP=20991;EAS_AF=0.3571;AMR_AF=0.3141;AFR_AF=0.2814;EUR_AF=0.5557;SAS_AF=0.5665;AA=G|||;VT=SNP
16	58198917	rs37362	A	T	100	PASS	AC=2075;AF=0.414337;AN=5008;NS=2504;DP=20817;EAS_AF=0.3571;AMR_AF=0.3141;AFR_AF=0.2814;EUR_AF=0.5567;SAS_AF=0.5777;AA=T|||;VT=SNP
16	58198956	rs37363	G	A	100	PASS	AC=1517;AF=0.302915;AN=5008;NS=2504;DP=20738;EAS_AF=0.1954;AMR_AF=0.2709;AFR_AF=0.2224;EUR_AF=0.495;SAS_AF=0.3476;AA=G|||;VT=SNP
16	58199203	rs2242445	G	T	100	PASS	AC=621;AF=0.124002;AN=5008;NS=2504;DP=19940;EAS_AF=0.1319;AMR_AF=0.3429;AFR_AF=0.0106;EUR_AF=0.1412;SAS_AF=0.0961;AA=G|||;VT=SNP
16	58199670	rs2242444	C	T	100	PASS	AC=1129;AF=0.225439;AN=5008;NS=2504;DP=20592;EAS_AF=0.1319;AMR_AF=0.3847;AFR_AF=0.3608;EUR_AF=0.1551;SAS_AF=0.0982;AA=C|||;VT=SNP
16	58199752	rs2242443	G	T	100	PASS	AC=3273;AF=0.653554;AN=5008;NS=2504;DP=19360;EAS_AF=0.7937;AMR_AF=0.6988;AFR_AF=0.6619;EUR_AF=0.4801;SAS_AF=0.6442;AA=T|||;VT=SNP
16	58200035	rs6499938	A	C	100	PASS	AC=1664;AF=0.332268;AN=5008;NS=2504;DP=15805;EAS_AF=0.2937;AMR_AF=0.428;AFR_AF=0.4107;EUR_AF=0.2157;SAS_AF=0.318;AA=C|||;VT=SNP
16	58200617	rs58415199	A	C	100	PASS	AC=534;AF=0.106629;AN=5008;NS=2504;DP=19566;EAS_AF=0.1617;AMR_AF=0.0432;AFR_AF=0.0492;EUR_AF=0.0606;SAS_AF=0.2198;AA=A|||;VT=SNP
16	58200973	rs2292028	C	T	100	PASS	AC=639;AF=0.127596;AN=5008;NS=2504;DP=19515;EAS_AF=0.1319;AMR_AF=0.3458;AFR_AF=0.0227;EUR_AF=0.1412;SAS_AF=0.0961;AA=C|||;VT=SNP
16	58201759	rs12920269	A	G	100	PASS	AC=622;AF=0.124201;AN=5008;NS=2504;DP=19810;EAS_AF=0.1329;AMR_AF=0.3429;AFR_AF=0.0106;EUR_AF=0.1412;SAS_AF=0.0961;AA=A|||;VT=SNP
16	58201849	rs1875525	C	T	100	PASS	AC=466;AF=0.0930511;AN=5008;NS=2504;DP=20596;EAS_AF=0.0992;AMR_AF=0.0418;AFR_AF=0.0492;EUR_AF=0.0606;SAS_AF=0.2157;AA=C|||;VT=SNP
16	58201931	rs1875524	T	C	100	PASS	AC=466;AF=0.0930511;AN=5008;NS=2504;DP=20447;EAS_AF=0.0992;AMR_AF=0.0418;AFR_AF=0.0492;EUR_AF=0.0606;SAS_AF=0.2157;AA=T|||;VT=SNP
16	58202084	rs1875523	A	T	100	PASS	AC=466;AF=0.0930511;AN=5008;NS=2504;DP=18147;EAS_AF=0.0992;AMR_AF=0.0418;AFR_AF=0.0492;EUR_AF=0.0606;SAS_AF=0.2157;AA=A|||;VT=SNP
16	58202089	rs16959755	T	C	100	PASS	AC=624;AF=0.124601;AN=5008;NS=2504;DP=18090;EAS_AF=0.1339;AMR_AF=0.3429;AFR_AF=0.0106;EUR_AF=0.1421;SAS_AF=0.0961;AA=C|||;VT=SNP
16	58202107	rs1875522	C	T	100	PASS	AC=467;AF=0.0932508;AN=5008;NS=2504;DP=18108;EAS_AF=0.1002;AMR_AF=0.0418;AFR_AF=0.0492;EUR_AF=0.0606;SAS_AF=0.2157;AA=C|||;VT=SNP
16	58203156	rs12929897	T	G	100	PASS	AC=1664;AF=0.332268;AN=5008;NS=2504;DP=15548;EAS_AF=0.2937;AMR_AF=0.428;AFR_AF=0.41;EUR_AF=0.2167;SAS_AF=0.318;AA=G|||;VT=SNP
16	58203280	rs112724982	A	G	100	PASS	AC=466;AF=0.0930511;AN=5008;NS=2504;DP=17636;EAS_AF=0.0992;AMR_AF=0.0418;AFR_AF=0.0492;EUR_AF=0.0606;SAS_AF=0.2157;AA=A|||;VT=SNP
16	58203937	rs34589437	G	A	100	PASS	AC=529;AF=0.105631;AN=5008;NS=2504;DP=18253;EAS_AF=0.1409;AMR_AF=0.0821;AFR_AF=0.1135;EUR_AF=0.1054;SAS_AF=0.0757;AA=G|||;VT=SNP
16	58204130	rs2731749	T	A	100	PASS	AC=606;AF=0.121006;AN=5008;NS=2504;DP=17675;EAS_AF=0.1319;AMR_AF=0.3386;AFR_AF=0.0106;EUR_AF=0.1352;SAS_AF=0.09;AA=T|||;VT=SNP
16	58204430	rs76387456	A	G	100	PASS	AC=535;AF=0.106829;AN=5008;NS=2504;DP=19398;EAS_AF=0.1617;AMR_AF=0.0447;AFR_AF=0.0492;EUR_AF=0.0606;SAS_AF=0.2198;AA=G|||;VT=SNP
16	58204447	rs12920950	T	A	100	PASS	AC=436;AF=0.0870607;AN=5008;NS=2504;DP=18773;EAS_AF=0.1429;AMR_AF=0.0735;AFR_AF=0.0469;EUR_AF=0.1054;SAS_AF=0.0746;AA=T|||;VT=SNP
16	58204645	rs2731751	T	A	100	PASS	AC=1649;AF=0.329273;AN=5008;NS=2504;DP=19180;EAS_AF=0.2917;AMR_AF=0.4236;AFR_AF=0.4107;EUR_AF=0.2097;SAS_AF=0.3139;AA=A|||;VT=SNP
16	58204900	rs2550352	C	G	100	PASS	AC=1713;AF=0.342053;AN=5008;NS=2504;DP=16939;EAS_AF=0.2917;AMR_AF=0.4265;AFR_AF=0.4584;EUR_AF=0.2097;SAS_AF=0.3129;AA=G|||;VT=SNP
16	58205005	rs2731753	T	C	100	PASS	AC=1713;AF=0.342053;AN=5008;NS=2504;DP=19276;EAS_AF=0.2966;AMR_AF=0.4265;AFR_AF=0.4516;EUR_AF=0.2107;SAS_AF=0.316;AA=C|||;VT=SNP
16	58205015	rs2731754	T	G	100	PASS	AC=1727;AF=0.344848;AN=5008;NS=2504;DP=19571;EAS_AF=0.2946;AMR_AF=0.4265;AFR_AF=0.466;EUR_AF=0.2107;SAS_AF=0.3129;AA=G|||;VT=SNP
16	58205340	rs113333575	C	T	100	PASS	AC=485;AF=0.096845;AN=5008;NS=2504;DP=16072;EAS_AF=0.1617;AMR_AF=0.036;AFR_AF=0.056;EUR_AF=0.0318;SAS_AF=0.1953;AA=c|||;VT=SNP
16	58205405	rs77474474	C	T	100	PASS	AC=471;AF=0.0940495;AN=5008;NS=2504;DP=16279;EAS_AF=0.0982;AMR_AF=0.0432;AFR_AF=0.0514;EUR_AF=0.0606;SAS_AF=0.2178;AA=C|||;VT=SNP
16	58205845	rs2731746	A	G	100	PASS	AC=1651;AF=0.329673;AN=5008;NS=2504;DP=6091;EAS_AF=0.2937;AMR_AF=0.4251;AFR_AF=0.4107;EUR_AF=0.2097;SAS_AF=0.3129;AA=a|||;VT=SNP
16	58206406	rs74019824	T	G	100	PASS	AC=466;AF=0.0930511;AN=5008;NS=2504;DP=16352;EAS_AF=0.0992;AMR_AF=0.0418;AFR_AF=0.0492;EUR_AF=0.0606;SAS_AF=0.2157;AA=T|||;VT=SNP
16	58206443	rs2550353	T	G	100	PASS	AC=621;AF=0.124002;AN=5008;NS=2504;DP=18121;EAS_AF=0.1319;AMR_AF=0.3429;AFR_AF=0.0106;EUR_AF=0.1412;SAS_AF=0.0961;AA=T|||;VT=SNP
16	58206621	rs74019825	T	C	100	PASS	AC=534;AF=0.106629;AN=5008;NS=2504;DP=21124;EAS_AF=0.1617;AMR_AF=0.0432;AFR_AF=0.0492;EUR_AF=0.0606;SAS_AF=0.2198;AA=T|||;VT=SNP
16	58206650	rs60571175	G	A	100	PASS	AC=533;AF=0.10643;AN=5008;NS=2504;DP=21358;EAS_AF=0.1617;AMR_AF=0.0432;AFR_AF=0.0492;EUR_AF=0.0606;SAS_AF=0.2188;AA=G|||;VT=SNP
16	58206826	rs2550354	T	C	100	PASS	AC=1603;AF=0.320088;AN=5008;NS=2504;DP=22001;EAS_AF=0.2312;AMR_AF=0.4265;AFR_AF=0.4107;EUR_AF=0.2197;SAS_AF=0.317;AA=T|||;VT=SNP
16	58207203	rs1393203	A	C	100	PASS	AC=482;AF=0.096246;AN=5008;NS=2504;DP=20293;EAS_AF=0.0992;AMR_AF=0.0432;AFR_AF=0.0605;EUR_AF=0.0606;SAS_AF=0.2157;AA=A|||;VT=SNP
16	58208536	rs3736397	T	C	100	PASS	AC=534;AF=0.106629;AN=5008;NS=2504;DP=17579;EAS_AF=0.1617;AMR_AF=0.0432;AFR_AF=0.0492;EUR_AF=0.0606;SAS_AF=0.2198;AA=T|||;VT=SNP
16	58208832	rs2550355	C	T	100	PASS	AC=621;AF=0.124002;AN=5008;NS=2504;DP=17084;EAS_AF=0.1319;AMR_AF=0.3429;AFR_AF=0.0106;EUR_AF=0.1412;SAS_AF=0.0961;AA=C|||;VT=SNP
16	58209274	rs74019828	G	A	100	PASS	AC=465;AF=0.0928514;AN=5008;NS=2504;DP=16768;EAS_AF=0.0992;AMR_AF=0.0418;AFR_AF=0.0492;EUR_AF=0.0606;SAS_AF=0.2147;AA=G|||;VT=SNP
16	58209316	rs74019829	T	C	100	PASS	AC=465;AF=0.0928514;AN=5008;NS=2504;DP=16995;EAS_AF=0.0992;AMR_AF=0.0418;AFR_AF=0.0492;EUR_AF=0.0606;SAS_AF=0.2147;AA=T|||;VT=SNP
16	58209396	rs3784914	C	G	100	PASS	AC=534;AF=0.106629;AN=5008;NS=2504;DP=16391;EAS_AF=0.1617;AMR_AF=0.0432;AFR_AF=0.0492;EUR_AF=0.0606;SAS_AF=0.2198;AA=G|||;VT=SNP
16	58209745	rs1035549	C	T	100	PASS	AC=1657;AF=0.330871;AN=5008;NS=2504;DP=17128;EAS_AF=0.2937;AMR_AF=0.428;AFR_AF=0.4054;EUR_AF=0.2157;SAS_AF=0.318;AA=T|||;VT=SNP
16	58210512	rs10459797	C	T	100	PASS	AC=911;AF=0.181909;AN=5008;NS=2504;DP=18915;EAS_AF=0.3611;AMR_AF=0.183;AFR_AF=0.0068;EUR_AF=0.16;SAS_AF=0.2556;AA=C|||;VT=SNP
16	58210528	rs2550356	G	A	100	PASS	AC=1657;AF=0.330871;AN=5008;NS=2504;DP=18890;EAS_AF=0.2937;AMR_AF=0.4265;AFR_AF=0.4062;EUR_AF=0.2157;SAS_AF=0.318;AA=A|||;VT=SNP
16	58210887	rs2731747	G	A	100	PASS	AC=620;AF=0.123802;AN=5008;NS=2504;DP=18985;EAS_AF=0.1319;AMR_AF=0.3415;AFR_AF=0.0106;EUR_AF=0.1412;SAS_AF=0.0961;AA=G|||;VT=SNP
16	58211366	rs1820244	T	G	100	PASS	AC=255;AF=0.0509185;AN=5008;NS=2504;DP=20269;EAS_AF=0.0982;AMR_AF=0.0216;AFR_AF=0.0492;EUR_AF=0.0229;SAS_AF=0.0542;AA=T|||;VT=SNP
16	58212111	rs16959773	C	G	100	PASS	AC=910;AF=0.181709;AN=5008;NS=2504;DP=16579;EAS_AF=0.3611;AMR_AF=0.183;AFR_AF=0.0068;EUR_AF=0.16;SAS_AF=0.2546;AA=C|||;VT=SNP
16	58212143	rs2731748	T	C	100	PASS	AC=620;AF=0.123802;AN=5008;NS=2504;DP=16494;EAS_AF=0.1319;AMR_AF=0.3415;AFR_AF=0.0106;EUR_AF=0.1412;SAS_AF=0.0961;AA=T|||;VT=SNP
16	58212393	rs55998300	T	C	100	PASS	AC=534;AF=0.106629;AN=5008;NS=2504;DP=15729;EAS_AF=0.1617;AMR_AF=0.0432;AFR_AF=0.0492;EUR_AF=0.0606;SAS_AF=0.2198;AA=C|||;VT=SNP
16	58213567	rs2550357	T	C	100	PASS	AC=602;AF=0.120208;AN=5008;NS=2504;DP=19909;EAS_AF=0.1319;AMR_AF=0.3372;AFR_AF=0.0106;EUR_AF=0.1342;SAS_AF=0.0879;AA=T|||;VT=SNP
16	58213970	rs2731750	G	A	100	PASS	AC=620;AF=0.123802;AN=5008;NS=2504;DP=11499;EAS_AF=0.1319;AMR_AF=0.3415;AFR_AF=0.0106;EUR_AF=0.1412;SAS_AF=0.0961;AA=G|||;VT=SNP
16	58214198	rs2550358	C	A	100	PASS	AC=1669;AF=0.333267;AN=5008;NS=2504;DP=14772;EAS_AF=0.2937;AMR_AF=0.4265;AFR_AF=0.4107;EUR_AF=0.2187;SAS_AF=0.3211;AA=A|||;VT=SNP
16	58214346	rs61268955	T	C	100	PASS	AC=534;AF=0.106629;AN=5008;NS=2504;DP=13302;EAS_AF=0.1617;AMR_AF=0.0432;AFR_AF=0.0492;EUR_AF=0.0606;SAS_AF=0.2198;AA=T|||;VT=SNP
16	58215735	rs11647503	C	T	100	PASS	AC=351;AF=0.0700879;AN=5008;NS=2504;DP=17077;EAS_AF=0.0119;AMR_AF=0.0764;AFR_AF=0.0045;EUR_AF=0.1133;SAS_AF=0.1697;AA=c|||;VT=SNP
16	58215752	rs12149696	G	C	100	PASS	AC=466;AF=0.0930511;AN=5008;NS=2504;DP=16656;EAS_AF=0.0992;AMR_AF=0.0418;AFR_AF=0.0492;EUR_AF=0.0606;SAS_AF=0.2157;AA=G|||;VT=SNP
16	58216261	rs59804790	A	G	100	PASS	AC=534;AF=0.106629;AN=5008;NS=2504;DP=10006;EAS_AF=0.1617;AMR_AF=0.0432;AFR_AF=0.0492;EUR_AF=0.0606;SAS_AF=0.2198;AA=G|||;VT=SNP
16	58216428	rs76255078	C	T	100	PASS	AC=534;AF=0.106629;AN=5008;NS=2504;DP=10841;EAS_AF=0.1617;AMR_AF=0.0432;AFR_AF=0.0492;EUR_AF=0.0606;SAS_AF=0.2198;AA=C|||;VT=SNP
16	58217323	rs16942468	T	C	100	PASS	AC=534;AF=0.106629;AN=5008;NS=2504;DP=14671;EAS_AF=0.1617;AMR_AF=0.0432;AFR_AF=0.0492;EUR_AF=0.0606;SAS_AF=0.2198;AA=C|||;VT=SNP
16	58217564	rs61667621	T	C	100	PASS	AC=466;AF=0.0930511;AN=5008;NS=2504;DP=19613;EAS_AF=0.0992;AMR_AF=0.0418;AFR_AF=0.0492;EUR_AF=0.0606;SAS_AF=0.2157;AA=T|||;VT=SNP
16	58217701	rs16959778	T	C	100	PASS	AC=534;AF=0.106629;AN=5008;NS=2504;DP=18939;EAS_AF=0.1617;AMR_AF=0.0432;AFR_AF=0.0492;EUR_AF=0.0606;SAS_AF=0.2198;AA=T|||;VT=SNP
16	58217740	rs2731752	T	C	100	PASS	AC=1136;AF=0.226837;AN=5008;NS=2504;DP=19853;EAS_AF=0.1319;AMR_AF=0.3847;AFR_AF=0.3616;EUR_AF=0.1581;SAS_AF=0.1012;AA=T|||;VT=SNP
16	58217759	rs16959780	T	A	100	PASS	AC=466;AF=0.0930511;AN=5008;NS=2504;DP=20103;EAS_AF=0.0992;AMR_AF=0.0418;AFR_AF=0.0492;EUR_AF=0.0606;SAS_AF=0.2157;AA=T|||;VT=SNP
16	58217784	rs3826095	C	T	100	PASS	AC=492;AF=0.0982428;AN=5008;NS=2504;DP=19558;EAS_AF=0.1617;AMR_AF=0.0432;AFR_AF=0.0174;EUR_AF=0.0606;SAS_AF=0.2198;AA=C|||;VT=SNP
16	58217799	rs3743578	C	T	100	PASS	AC=466;AF=0.0930511;AN=5008;NS=2504;DP=19577;EAS_AF=0.0992;AMR_AF=0.0418;AFR_AF=0.0492;EUR_AF=0.0606;SAS_AF=0.2157;AA=C|||;VT=SNP
16	58217976	rs3743579	T	C	100	PASS	AC=921;AF=0.183906;AN=5008;NS=2504;DP=18610;EAS_AF=0.3661;AMR_AF=0.183;AFR_AF=0.0106;EUR_AF=0.161;SAS_AF=0.2546;AA=T|||;VT=SNP
16	58218489	rs74019831	G	A	100	PASS	AC=534;AF=0.106629;AN=5008;NS=2504;DP=17870;EAS_AF=0.1617;AMR_AF=0.0432;AFR_AF=0.0492;EUR_AF=0.0606;SAS_AF=0.2198;AA=A|||;VT=SNP
16	58219280	rs74019832	T	A	100	PASS	AC=534;AF=0.106629;AN=5008;NS=2504;DP=17888;EAS_AF=0.1617;AMR_AF=0.0432;AFR_AF=0.0492;EUR_AF=0.0606;SAS_AF=0.2198;AA=T|||;VT=SNP
16	58219283	rs41422944	A	G	100	PASS	AC=1251;AF=0.2498;AN=5008;NS=2504;DP=18003;EAS_AF=0.1974;AMR_AF=0.2651;AFR_AF=0.0257;EUR_AF=0.493;SAS_AF=0.3456;AA=A|||;VT=SNP
16	58219939	rs74019833	T	C	100	PASS	AC=481;AF=0.0960463;AN=5008;NS=2504;DP=21007;EAS_AF=0.0992;AMR_AF=0.0418;AFR_AF=0.0605;EUR_AF=0.0606;SAS_AF=0.2157;AA=T|||;VT=SNP
16	58222102	rs74019834	A	G	100	PASS	AC=535;AF=0.106829;AN=5008;NS=2504;DP=14726;EAS_AF=0.1617;AMR_AF=0.0432;AFR_AF=0.0492;EUR_AF=0.0616;SAS_AF=0.2198;AA=G|||;VT=SNP
16	58222531	rs74019835	G	C	100	PASS	AC=535;AF=0.106829;AN=5008;NS=2504;DP=19757;EAS_AF=0.1617;AMR_AF=0.0432;AFR_AF=0.0492;EUR_AF=0.0616;SAS_AF=0.2198;AA=C|||;VT=SNP
16	58223079	rs2550359	T	C	100	PASS	AC=1125;AF=0.224641;AN=5008;NS=2504;DP=14189;EAS_AF=0.1319;AMR_AF=0.3847;AFR_AF=0.357;EUR_AF=0.1561;SAS_AF=0.0982;AA=T|||;VT=SNP
16	58224034	rs117382243	A	T	100	PASS	AC=467;AF=0.0932508;AN=5008;NS=2504;DP=19346;EAS_AF=0.0992;AMR_AF=0.0418;AFR_AF=0.0492;EUR_AF=0.0616;SAS_AF=0.2157;AA=A|||;VT=SNP
16	58224035	rs117776647	A	C	100	PASS	AC=467;AF=0.0932508;AN=5008;NS=2504;DP=19393;EAS_AF=0.0992;AMR_AF=0.0418;AFR_AF=0.0492;EUR_AF=0.0616;SAS_AF=0.2157;AA=A|||;VT=SNP
16	58224042	rs74989935	G	A	100	PASS	AC=535;AF=0.106829;AN=5008;NS=2504;DP=19693;EAS_AF=0.1617;AMR_AF=0.0432;AFR_AF=0.0492;EUR_AF=0.0616;SAS_AF=0.2198;AA=A|||;VT=SNP
16	58224062	rs74019836	A	C	100	PASS	AC=535;AF=0.106829;AN=5008;NS=2504;DP=20028;EAS_AF=0.1617;AMR_AF=0.0432;AFR_AF=0.0492;EUR_AF=0.0616;SAS_AF=0.2198;AA=A|||;VT=SNP
16	58224132	rs2731755	T	A	100	PASS	AC=1203;AF=0.240216;AN=5008;NS=2504;DP=18171;EAS_AF=0.1935;AMR_AF=0.3833;AFR_AF=0.3616;EUR_AF=0.161;SAS_AF=0.1043;AA=T|||;VT=SNP
16	58224290	rs2550360	T	C	100	PASS	AC=1130;AF=0.225639;AN=5008;NS=2504;DP=17990;EAS_AF=0.1319;AMR_AF=0.3847;AFR_AF=0.3608;EUR_AF=0.1561;SAS_AF=0.0982;AA=T|||;VT=SNP
16	58224666	rs75241789	G	A	100	PASS	AC=468;AF=0.0934505;AN=5008;NS=2504;DP=20009;EAS_AF=0.1002;AMR_AF=0.0418;AFR_AF=0.0492;EUR_AF=0.0616;SAS_AF=0.2157;AA=G|||;VT=SNP
16	58225191	rs2731756	C	T	100	PASS	AC=1665;AF=0.332468;AN=5008;NS=2504;DP=20868;EAS_AF=0.2937;AMR_AF=0.4294;AFR_AF=0.4092;EUR_AF=0.2177;SAS_AF=0.318;AA=T|||;VT=SNP
16	58225498	rs113103741	G	C	100	PASS	AC=535;AF=0.106829;AN=5008;NS=2504;DP=17469;EAS_AF=0.1617;AMR_AF=0.0432;AFR_AF=0.0492;EUR_AF=0.0616;SAS_AF=0.2198;AA=C|||;VT=SNP
16	58225505	rs12932604	G	C	100	PASS	AC=1445;AF=0.288538;AN=5008;NS=2504;DP=17711;EAS_AF=0.504;AMR_AF=0.2622;AFR_AF=0.1248;EUR_AF=0.2654;SAS_AF=0.3303;AA=G|||;VT=SNP
16	58226124	rs2731757	C	T	100	PASS	AC=3273;AF=0.653554;AN=5008;NS=2504;DP=19702;EAS_AF=0.7956;AMR_AF=0.7032;AFR_AF=0.6513;EUR_AF=0.4851;SAS_AF=0.6483;AA=T|||;VT=SNP
16	58227044	rs2550362	G	A	100	PASS	AC=1123;AF=0.224241;AN=5008;NS=2504;DP=19507;EAS_AF=0.1319;AMR_AF=0.3833;AFR_AF=0.3563;EUR_AF=0.1561;SAS_AF=0.0982;AA=G|||;VT=SNP
16	58227983	rs2550363	C	T	100	PASS	AC=1708;AF=0.341054;AN=5008;NS=2504;DP=18706;EAS_AF=0.2937;AMR_AF=0.4294;AFR_AF=0.4402;EUR_AF=0.2177;SAS_AF=0.32;AA=c|||;VT=SNP
16	58228064	rs16959786	T	C	100	PASS	AC=405;AF=0.0808706;AN=5008;NS=2504;DP=18345;EAS_AF=0.0714;AMR_AF=0.0331;AFR_AF=0.0477;EUR_AF=0.0388;SAS_AF=0.2127;AA=T|||;VT=SNP
16	58228083	rs2731758	G	A	100	PASS	AC=1123;AF=0.224241;AN=5008;NS=2504;DP=17896;EAS_AF=0.1319;AMR_AF=0.3833;AFR_AF=0.3563;EUR_AF=0.1561;SAS_AF=0.0982;AA=G|||;VT=SNP
16	58228701	rs2550364	C	T	100	PASS	AC=3197;AF=0.638379;AN=5008;NS=2504;DP=18584;EAS_AF=0.7688;AMR_AF=0.6657;AFR_AF=0.6543;EUR_AF=0.4662;SAS_AF=0.6401;AA=T|||;VT=SNP
16	58228735	rs55691416	G	C	100	PASS	AC=537;AF=0.107228;AN=5008;NS=2504;DP=18277;EAS_AF=0.1617;AMR_AF=0.0432;AFR_AF=0.0492;EUR_AF=0.0616;SAS_AF=0.2219;AA=G|||;VT=SNP
16	58228856	rs57474112	A	G	100	PASS	AC=537;AF=0.107228;AN=5008;NS=2504;DP=17375;EAS_AF=0.1617;AMR_AF=0.0432;AFR_AF=0.0492;EUR_AF=0.0616;SAS_AF=0.2219;AA=G|||;VT=SNP
16	58229435	rs2550365	A	C	100	PASS	AC=1713;AF=0.342053;AN=5008;NS=2504;DP=19608;EAS_AF=0.2937;AMR_AF=0.428;AFR_AF=0.444;EUR_AF=0.2177;SAS_AF=0.3211;AA=C|||;VT=SNP
16	58229628	rs10712297	G	A	100	PASS	AC=540;AF=0.107827;AN=5008;NS=2504;DP=19836;EAS_AF=0.1617;AMR_AF=0.0447;AFR_AF=0.0499;EUR_AF=0.0616;SAS_AF=0.2229;AA=G|||;VT=SNP
16	58230324	rs77325010	A	G	100	PASS	AC=537;AF=0.107228;AN=5008;NS=2504;DP=17122;EAS_AF=0.1617;AMR_AF=0.0432;AFR_AF=0.0492;EUR_AF=0.0616;SAS_AF=0.2219;AA=A|||;VT=SNP
16	58231266	rs74019837	C	T	100	PASS	AC=533;AF=0.10643;AN=5008;NS=2504;DP=14381;EAS_AF=0.1617;AMR_AF=0.0432;AFR_AF=0.0499;EUR_AF=0.0616;SAS_AF=0.2168;AA=C|||;VT=SNP
16	58231487	rs149021498	G	A	100	PASS	AC=532;AF=0.10623;AN=5008;NS=2504;DP=6316;EAS_AF=0.1617;AMR_AF=0.0432;AFR_AF=0.0492;EUR_AF=0.0616;SAS_AF=0.2168;AA=g|||;VT=SNP
16	58232237	rs112480836	C	A	100	PASS	AC=464;AF=0.0926518;AN=5008;NS=2504;DP=7841;EAS_AF=0.0982;AMR_AF=0.0418;AFR_AF=0.0492;EUR_AF=0.0616;SAS_AF=0.2137;AA=C|||;VT=SNP
16	58232261	rs113577652	C	A	100	PASS	AC=463;AF=0.0924521;AN=5008;NS=2504;DP=8429;EAS_AF=0.0982;AMR_AF=0.0418;AFR_AF=0.0492;EUR_AF=0.0616;SAS_AF=0.2127;AA=C|||;VT=SNP
16	58232967	rs11641699	A	G	100	PASS	AC=916;AF=0.182907;AN=5008;NS=2504;DP=21713;EAS_AF=0.3641;AMR_AF=0.1859;AFR_AF=0.0068;EUR_AF=0.159;SAS_AF=0.2566;AA=A|||;VT=SNP
16	58233709	rs58553914	T	C	100	PASS	AC=1068;AF=0.213259;AN=5008;NS=2504;DP=20090;EAS_AF=0.1617;AMR_AF=0.0893;AFR_AF=0.4024;EUR_AF=0.0825;SAS_AF=0.2331;AA=C|||;VT=SNP
16	58233956	rs2731740	A	G	100	PASS	AC=3162;AF=0.63139;AN=5008;NS=2504;DP=20982;EAS_AF=0.7966;AMR_AF=0.696;AFR_AF=0.5764;EUR_AF=0.4781;SAS_AF=0.6472;AA=G|||;VT=SNP
16	58234135	rs7196068	G	A	100	PASS	AC=1063;AF=0.21226;AN=5008;NS=2504;DP=20693;EAS_AF=0.1607;AMR_AF=0.0893;AFR_AF=0.4009;EUR_AF=0.0825;SAS_AF=0.2311;AA=A|||;VT=SNP
16	58234456	rs2432552	T	G	100	PASS	AC=3265;AF=0.651957;AN=5008;NS=2504;DP=19799;EAS_AF=0.7966;AMR_AF=0.7032;AFR_AF=0.649;EUR_AF=0.4801;SAS_AF=0.6472;AA=G|||;VT=SNP
16	58234767	rs1834021	T	C	100	PASS	AC=1067;AF=0.213059;AN=5008;NS=2504;DP=16536;EAS_AF=0.1607;AMR_AF=0.0893;AFR_AF=0.4024;EUR_AF=0.0825;SAS_AF=0.2331;AA=C|||;VT=SNP
16	58236162	rs2731739	G	A	100	PASS	AC=3160;AF=0.63099;AN=5008;NS=2504;DP=18362;EAS_AF=0.7966;AMR_AF=0.696;AFR_AF=0.5756;EUR_AF=0.4781;SAS_AF=0.6462;AA=A|||;VT=SNP
16	58237173	rs111537029	C	A	100	PASS	AC=49;AF=0.00978435;AN=5008;NS=2504;DP=20260;EAS_AF=0.0109;AMR_AF=0.0086;AFR_AF=0.0015;EUR_AF=0.0229;SAS_AF=0.0072;AA=C|||;VT=SNP
16	58237541	rs35925424	C	A	100	PASS	AC=263;AF=0.052516;AN=5008;NS=2504;DP=21239;EAS_AF=0.1032;AMR_AF=0.0259;AFR_AF=0.0061;EUR_AF=0.0746;SAS_AF=0.0593;AA=C|||;VT=SNP
16	58238081	rs8058372	C	A	100	PASS	AC=1114;AF=0.222444;AN=5008;NS=2504;DP=20004;EAS_AF=0.1607;AMR_AF=0.0922;AFR_AF=0.4342;EUR_AF=0.0825;SAS_AF=0.2362;AA=A|||;VT=SNP
16	58238326	rs7205377	C	T	100	PASS	AC=3258;AF=0.650559;AN=5008;NS=2504;DP=17957;EAS_AF=0.7946;AMR_AF=0.7032;AFR_AF=0.6445;EUR_AF=0.4801;SAS_AF=0.6483;AA=T|||;VT=SNP
16	58238529	rs11639959	A	T	100	PASS	AC=1412;AF=0.281949;AN=5008;NS=2504;DP=19235;EAS_AF=0.503;AMR_AF=0.2651;AFR_AF=0.1036;EUR_AF=0.2624;SAS_AF=0.3272;AA=A|||;VT=SNP
16	58239498	rs11076222	C	T	100	PASS	AC=72;AF=0.014377;AN=5008;NS=2504;DP=19200;EAS_AF=0.0268;AMR_AF=0.0086;AFR_AF=0.0015;EUR_AF=0.0229;SAS_AF=0.0143;AA=C|||;VT=SNP
16	58239558	rs11076223	T	G	100	PASS	AC=1115;AF=0.222644;AN=5008;NS=2504;DP=20196;EAS_AF=0.1607;AMR_AF=0.0937;AFR_AF=0.4342;EUR_AF=0.0825;SAS_AF=0.2362;AA=G|||;VT=SNP
16	58239644	rs11076224	A	C	100	PASS	AC=472;AF=0.0942492;AN=5008;NS=2504;DP=19807;EAS_AF=0.0982;AMR_AF=0.0432;AFR_AF=0.0507;EUR_AF=0.0616;SAS_AF=0.2188;AA=A|||;VT=SNP
16	58241171	rs12921098	C	T	100	PASS	AC=1448;AF=0.289137;AN=5008;NS=2504;DP=17029;EAS_AF=0.501;AMR_AF=0.2608;AFR_AF=0.1362;EUR_AF=0.2624;SAS_AF=0.3252;AA=C|||;VT=SNP
16	58241399	rs16959811	A	G	100	PASS	AC=646;AF=0.128994;AN=5008;NS=2504;DP=19545;EAS_AF=0.1607;AMR_AF=0.0562;AFR_AF=0.1127;EUR_AF=0.0686;SAS_AF=0.2321;AA=G|||;VT=SNP
16	58242919	rs78004902	C	T	100	PASS	AC=495;AF=0.0988419;AN=5008;NS=2504;DP=10667;EAS_AF=0.1002;AMR_AF=0.0447;AFR_AF=0.0643;EUR_AF=0.0626;SAS_AF=0.2198;AA=C|||;VT=SNP
16	58243088	rs12931839	A	G	100	PASS	AC=644;AF=0.128594;AN=5008;NS=2504;DP=12529;EAS_AF=0.1349;AMR_AF=0.3401;AFR_AF=0.0348;EUR_AF=0.1372;SAS_AF=0.09;AA=A|||;VT=SNP
16	58243695	rs3096353	G	C	100	PASS	AC=323;AF=0.0644968;AN=5008;NS=2504;DP=16006;EAS_AF=0.1131;AMR_AF=0.121;AFR_AF=0.0045;EUR_AF=0.0706;SAS_AF=0.0491;AA=G|||;VT=SNP
16	58244753	rs4595791	C	A	100	PASS	AC=265;AF=0.0529153;AN=5008;NS=2504;DP=22449;EAS_AF=0.1181;AMR_AF=0.1095;AFR_AF=0.0015;EUR_AF=0.0378;SAS_AF=0.0307;AA=C|||;VT=SNP
16	58245244	rs16959812	A	G	100	PASS	AC=1073;AF=0.214257;AN=5008;NS=2504;DP=18532;EAS_AF=0.3502;AMR_AF=0.3285;AFR_AF=0.031;EUR_AF=0.1252;SAS_AF=0.3323;AA=A|||;VT=SNP
16	58245996	rs57801827	A	T	100	PASS	AC=625;AF=0.1248;AN=5008;NS=2504;DP=18738;EAS_AF=0.0952;AMR_AF=0.0951;AFR_AF=0.2179;EUR_AF=0.1024;SAS_AF=0.0736;AA=A|||;VT=SNP
16	58246057	rs35699483	G	A	100	PASS	AC=1520;AF=0.303514;AN=5008;NS=2504;DP=17787;EAS_AF=0.1994;AMR_AF=0.2594;AFR_AF=0.2458;EUR_AF=0.4314;SAS_AF=0.3885;AA=G|||;VT=SNP
16	58246346	rs16959814	T	C	100	PASS	AC=760;AF=0.151757;AN=5008;NS=2504;DP=17690;EAS_AF=0.1786;AMR_AF=0.1052;AFR_AF=0.2262;EUR_AF=0.1143;SAS_AF=0.0951;AA=T|||;VT=SNP
16	58246606	rs2432553	G	A	100	PASS	AC=3108;AF=0.620607;AN=5008;NS=2504;DP=16934;EAS_AF=0.5099;AMR_AF=0.5476;AFR_AF=0.677;EUR_AF=0.7485;SAS_AF=0.5787;AA=G|||;VT=SNP
16	58246889	rs4608323	A	G	100	PASS	AC=679;AF=0.135583;AN=5008;NS=2504;DP=15833;EAS_AF=0.0962;AMR_AF=0.1066;AFR_AF=0.2443;EUR_AF=0.1074;SAS_AF=0.0787;AA=A|||;VT=SNP
16	58247373	rs2731743	A	G	100	PASS	AC=4162;AF=0.83107;AN=5008;NS=2504;DP=20133;EAS_AF=0.8224;AMR_AF=0.8703;AFR_AF=0.7375;EUR_AF=0.8708;SAS_AF=0.8978;AA=A|||;VT=SNP
16	58247397	rs72784085	A	G	100	PASS	AC=95;AF=0.0189696;AN=5008;NS=2504;DP=20542;EAS_AF=0.0298;AMR_AF=0.0403;AFR_AF=0.0023;EUR_AF=0.0288;SAS_AF=0.0051;AA=A|||;VT=SNP
16	58247523	rs11076225	G	A	100	PASS	AC=1001;AF=0.19988;AN=5008;NS=2504;DP=19486;EAS_AF=0.3046;AMR_AF=0.3242;AFR_AF=0.0257;EUR_AF=0.1223;SAS_AF=0.319;AA=G|||;VT=SNP
16	58247587	rs2550366	C	T	100	PASS	AC=399;AF=0.0796725;AN=5008;NS=2504;DP=19285;EAS_AF=0.1637;AMR_AF=0.1297;AFR_AF=0.003;EUR_AF=0.0815;SAS_AF=0.0593;AA=C|||;VT=SNP
16	58247893	rs2731742	A	G	100	PASS	AC=3888;AF=0.776358;AN=5008;NS=2504;DP=18929;EAS_AF=0.6925;AMR_AF=0.6455;AFR_AF=0.9259;EUR_AF=0.8539;SAS_AF=0.6738;AA=a|||;VT=SNP
16	58249269	rs1035547	G	A	100	PASS	AC=3898;AF=0.778355;AN=5008;NS=2504;DP=19639;EAS_AF=0.6925;AMR_AF=0.6671;AFR_AF=0.9244;EUR_AF=0.8549;SAS_AF=0.6697;AA=A|||;VT=SNP
16	58249654	rs8050263	T	G	100	PASS	AC=1499;AF=0.299321;AN=5008;NS=2504;DP=19477;EAS_AF=0.2004;AMR_AF=0.2565;AFR_AF=0.2458;EUR_AF=0.4225;SAS_AF=0.3773;AA=T|||;VT=SNP
16	58250129	rs111884443	A	G	100	PASS	AC=619;AF=0.123602;AN=5008;NS=2504;DP=12941;EAS_AF=0.0962;AMR_AF=0.0965;AFR_AF=0.2103;EUR_AF=0.1034;SAS_AF=0.0746;AA=A|||;VT=SNP
16	58250189	rs7187628	A	G	100	PASS	AC=3919;AF=0.782548;AN=5008;NS=2504;DP=14397;EAS_AF=0.6925;AMR_AF=0.6744;AFR_AF=0.9281;EUR_AF=0.8598;SAS_AF=0.6759;AA=G|||;VT=SNP
16	58250347	rs6499941	G	C	100	PASS	AC=3105;AF=0.620008;AN=5008;NS=2504;DP=17358;EAS_AF=0.5159;AMR_AF=0.5634;AFR_AF=0.6664;EUR_AF=0.7495;SAS_AF=0.5716;AA=G|||;VT=SNP
16	58250459	rs6416773	C	T	100	PASS	AC=3919;AF=0.782548;AN=5008;NS=2504;DP=19786;EAS_AF=0.6925;AMR_AF=0.6744;AFR_AF=0.9281;EUR_AF=0.8598;SAS_AF=0.6759;AA=T|||;VT=SNP
16	58250505	rs6416774	G	C	100	PASS	AC=3105;AF=0.620008;AN=5008;NS=2504;DP=18739;EAS_AF=0.5159;AMR_AF=0.5634;AFR_AF=0.6664;EUR_AF=0.7495;SAS_AF=0.5716;AA=G|||;VT=SNP
16	58250780	rs7350830	C	T	100	PASS	AC=3898;AF=0.778355;AN=5008;NS=2504;DP=21309;EAS_AF=0.6925;AMR_AF=0.6671;AFR_AF=0.9244;EUR_AF=0.8549;SAS_AF=0.6697;AA=C|||;VT=SNP
16	58251060	rs1035548	A	C	100	PASS	AC=3919;AF=0.782548;AN=5008;NS=2504;DP=21750;EAS_AF=0.6925;AMR_AF=0.6744;AFR_AF=0.9281;EUR_AF=0.8598;SAS_AF=0.6759;AA=C|||;VT=SNP
16	58251634	rs2731785	T	C	100	PASS	AC=3919;AF=0.782548;AN=5008;NS=2504;DP=19435;EAS_AF=0.6925;AMR_AF=0.6744;AFR_AF=0.9281;EUR_AF=0.8598;SAS_AF=0.6759;AA=C|||;VT=SNP
16	58251787	rs2468495	G	A	100	PASS	AC=3107;AF=0.620407;AN=5008;NS=2504;DP=18675;EAS_AF=0.5169;AMR_AF=0.5634;AFR_AF=0.6672;EUR_AF=0.7495;SAS_AF=0.5716;AA=G|||;VT=SNP
16	58251826	rs9931318	T	C	100	PASS	AC=3897;AF=0.778155;AN=5008;NS=2504;DP=17648;EAS_AF=0.6925;AMR_AF=0.6671;AFR_AF=0.9236;EUR_AF=0.8549;SAS_AF=0.6697;AA=T|||;VT=SNP
16	58251969	rs9939143	C	T	100	PASS	AC=3898;AF=0.778355;AN=5008;NS=2504;DP=17470;EAS_AF=0.6925;AMR_AF=0.6671;AFR_AF=0.9244;EUR_AF=0.8549;SAS_AF=0.6697;AA=C|||;VT=SNP
16	58251973	rs9929261	A	G	100	PASS	AC=3104;AF=0.619808;AN=5008;NS=2504;DP=17476;EAS_AF=0.5149;AMR_AF=0.5634;AFR_AF=0.6664;EUR_AF=0.7495;SAS_AF=0.5716;AA=A|||;VT=SNP
16	58252011	rs9939217	C	T	100	PASS	AC=3898;AF=0.778355;AN=5008;NS=2504;DP=17545;EAS_AF=0.6915;AMR_AF=0.6671;AFR_AF=0.9244;EUR_AF=0.8549;SAS_AF=0.6708;AA=C|||;VT=SNP
16	58252044	rs7350855	G	C	100	PASS	AC=3915;AF=0.781749;AN=5008;NS=2504;DP=18982;EAS_AF=0.6925;AMR_AF=0.6744;AFR_AF=0.9251;EUR_AF=0.8598;SAS_AF=0.6759;AA=C|||;VT=SNP
16	58252155	rs2468494	T	A	100	PASS	AC=3915;AF=0.781749;AN=5008;NS=2504;DP=19280;EAS_AF=0.6925;AMR_AF=0.6744;AFR_AF=0.9251;EUR_AF=0.8598;SAS_AF=0.6759;AA=A|||;VT=SNP
16	58252209	rs2468493	A	G	100	PASS	AC=3929;AF=0.784545;AN=5008;NS=2504;DP=18938;EAS_AF=0.6925;AMR_AF=0.6758;AFR_AF=0.9349;EUR_AF=0.8598;SAS_AF=0.6759;AA=G|||;VT=SNP
16	58252245	rs2432554	T	C	100	PASS	AC=3929;AF=0.784545;AN=5008;NS=2504;DP=18808;EAS_AF=0.6925;AMR_AF=0.6758;AFR_AF=0.9349;EUR_AF=0.8598;SAS_AF=0.6759;AA=C|||;VT=SNP
16	58252430	rs2550369	A	G	100	PASS	AC=3903;AF=0.779353;AN=5008;NS=2504;DP=19369;EAS_AF=0.6925;AMR_AF=0.6729;AFR_AF=0.9191;EUR_AF=0.8588;SAS_AF=0.6738;AA=a|||;VT=SNP
16	58252843	rs2550370	C	T	100	PASS	AC=3123;AF=0.623602;AN=5008;NS=2504;DP=17986;EAS_AF=0.5149;AMR_AF=0.572;AFR_AF=0.6672;EUR_AF=0.7545;SAS_AF=0.5787;AA=T|||;VT=SNP
16	58253047	rs2731784	G	A	100	PASS	AC=3915;AF=0.781749;AN=5008;NS=2504;DP=18909;EAS_AF=0.6925;AMR_AF=0.6744;AFR_AF=0.9251;EUR_AF=0.8598;SAS_AF=0.6759;AA=A|||;VT=SNP
16	58253311	rs2259741	G	A	100	PASS	AC=3918;AF=0.782348;AN=5008;NS=2504;DP=21447;EAS_AF=0.6925;AMR_AF=0.6744;AFR_AF=0.9259;EUR_AF=0.8598;SAS_AF=0.6779;AA=G|||;VT=SNP
16	58253460	rs2731783	A	G	100	PASS	AC=3938;AF=0.786342;AN=5008;NS=2504;DP=19552;EAS_AF=0.6925;AMR_AF=0.6758;AFR_AF=0.9418;EUR_AF=0.8598;SAS_AF=0.6759;AA=G|||;VT=SNP
16	58253975	rs2550371	G	A	100	PASS	AC=3100;AF=0.61901;AN=5008;NS=2504;DP=15678;EAS_AF=0.5149;AMR_AF=0.5634;AFR_AF=0.6649;EUR_AF=0.7485;SAS_AF=0.5706;AA=G|||;VT=SNP
16	58254250	rs2550372	G	A	100	PASS	AC=3898;AF=0.778355;AN=5008;NS=2504;DP=18322;EAS_AF=0.6925;AMR_AF=0.6671;AFR_AF=0.9244;EUR_AF=0.8549;SAS_AF=0.6697;AA=G|||;VT=SNP
16	58254348	rs2550373	T	C	100	PASS	AC=3898;AF=0.778355;AN=5008;NS=2504;DP=18225;EAS_AF=0.6925;AMR_AF=0.6671;AFR_AF=0.9244;EUR_AF=0.8549;SAS_AF=0.6697;AA=T|||;VT=SNP
16	58254419	rs2731782	T	C	100	PASS	AC=3898;AF=0.778355;AN=5008;NS=2504;DP=19098;EAS_AF=0.6925;AMR_AF=0.6671;AFR_AF=0.9244;EUR_AF=0.8549;SAS_AF=0.6697;AA=T|||;VT=SNP
16	58254448	rs2550374	G	T	100	PASS	AC=3116;AF=0.622204;AN=5008;NS=2504;DP=18858;EAS_AF=0.5149;AMR_AF=0.5634;AFR_AF=0.6755;EUR_AF=0.7495;SAS_AF=0.5716;AA=G|||;VT=SNP
16	58254595	rs2731781	C	G	100	PASS	AC=3915;AF=0.781749;AN=5008;NS=2504;DP=17558;EAS_AF=0.6925;AMR_AF=0.6744;AFR_AF=0.9251;EUR_AF=0.8598;SAS_AF=0.6759;AA=G|||;VT=SNP
16	58254730	rs2731780	T	G	100	PASS	AC=3897;AF=0.778155;AN=5008;NS=2504;DP=19599;EAS_AF=0.6925;AMR_AF=0.6671;AFR_AF=0.9244;EUR_AF=0.8539;SAS_AF=0.6697;AA=T|||;VT=SNP
16	58255424	rs3110223	A	G	100	PASS	AC=3916;AF=0.781949;AN=5008;NS=2504;DP=14909;EAS_AF=0.6925;AMR_AF=0.6744;AFR_AF=0.9259;EUR_AF=0.8588;SAS_AF=0.6769;AA=G|||;VT=SNP
16	58255427	rs3110222	A	G	100	PASS	AC=3899;AF=0.778554;AN=5008;NS=2504;DP=14726;EAS_AF=0.6925;AMR_AF=0.6671;AFR_AF=0.9251;EUR_AF=0.8539;SAS_AF=0.6708;AA=A|||;VT=SNP
16	58255564	rs2550377	C	T	100	PASS	AC=3138;AF=0.626597;AN=5008;NS=2504;DP=15665;EAS_AF=0.5169;AMR_AF=0.5677;AFR_AF=0.6702;EUR_AF=0.7724;SAS_AF=0.5726;AA=C|||;VT=SNP
16	58255909	rs2432555	C	A	100	PASS	AC=3896;AF=0.777955;AN=5008;NS=2504;DP=18830;EAS_AF=0.6915;AMR_AF=0.6671;AFR_AF=0.9244;EUR_AF=0.8539;SAS_AF=0.6697;AA=A|||;VT=SNP
16	58256072	rs2550378	G	A	100	PASS	AC=3887;AF=0.776158;AN=5008;NS=2504;DP=16494;EAS_AF=0.6915;AMR_AF=0.6628;AFR_AF=0.9244;EUR_AF=0.8499;SAS_AF=0.6677;AA=G|||;VT=SNP
16	58256091	rs2731778	C	T	100	PASS	AC=3894;AF=0.777556;AN=5008;NS=2504;DP=16362;EAS_AF=0.6915;AMR_AF=0.6671;AFR_AF=0.9244;EUR_AF=0.8539;SAS_AF=0.6677;AA=T|||;VT=SNP
16	58256336	rs2550379	A	T	100	PASS	AC=3911;AF=0.78095;AN=5008;NS=2504;DP=17301;EAS_AF=0.6925;AMR_AF=0.6744;AFR_AF=0.9251;EUR_AF=0.8588;SAS_AF=0.6728;AA=T|||;VT=SNP
16	58256370	rs2550380	C	T	100	PASS	AC=3133;AF=0.625599;AN=5008;NS=2504;DP=16630;EAS_AF=0.5149;AMR_AF=0.5677;AFR_AF=0.6702;EUR_AF=0.7724;SAS_AF=0.5695;AA=C|||;VT=SNP
16	58256393	rs2731777	G	A	100	PASS	AC=3893;AF=0.777356;AN=5008;NS=2504;DP=16237;EAS_AF=0.6925;AMR_AF=0.6671;AFR_AF=0.9244;EUR_AF=0.8539;SAS_AF=0.6656;AA=G|||;VT=SNP
16	58257178	rs62040373	T	C	100	PASS	AC=782;AF=0.15615;AN=5008;NS=2504;DP=15118;EAS_AF=0.1786;AMR_AF=0.1023;AFR_AF=0.2489;EUR_AF=0.1054;SAS_AF=0.0982;AA=T|||;VT=SNP
16	58257226	rs2550381	C	T	100	PASS	AC=3113;AF=0.621605;AN=5008;NS=2504;DP=18452;EAS_AF=0.5129;AMR_AF=0.5692;AFR_AF=0.6672;EUR_AF=0.7535;SAS_AF=0.5736;AA=C|||;VT=SNP
16	58257437	rs2731776	G	A	100	PASS	AC=3113;AF=0.621605;AN=5008;NS=2504;DP=18965;EAS_AF=0.5129;AMR_AF=0.5692;AFR_AF=0.6672;EUR_AF=0.7535;SAS_AF=0.5736;AA=G|||;VT=SNP
16	58257486	rs8050291	C	G	100	PASS	AC=782;AF=0.15615;AN=5008;NS=2504;DP=19263;EAS_AF=0.1786;AMR_AF=0.1023;AFR_AF=0.2489;EUR_AF=0.1054;SAS_AF=0.0982;AA=C|||;VT=SNP
16	58257982	rs2731775	A	G	100	PASS	AC=3128;AF=0.624601;AN=5008;NS=2504;DP=15954;EAS_AF=0.5129;AMR_AF=0.5648;AFR_AF=0.6694;EUR_AF=0.7724;SAS_AF=0.5695;AA=A|||;VT=SNP
16	58258096	rs2259512	T	C	100	PASS	AC=3129;AF=0.6248;AN=5008;NS=2504;DP=19727;EAS_AF=0.5129;AMR_AF=0.5663;AFR_AF=0.6702;EUR_AF=0.7724;SAS_AF=0.5685;AA=T|||;VT=SNP
16	58258237	rs11647151	C	A	100	PASS	AC=1008;AF=0.201278;AN=5008;NS=2504;DP=20678;EAS_AF=0.3065;AMR_AF=0.3069;AFR_AF=0.0325;EUR_AF=0.1223;SAS_AF=0.3272;AA=C|||;VT=SNP
16	58258863	rs11648448	C	T	100	PASS	AC=1001;AF=0.19988;AN=5008;NS=2504;DP=16517;EAS_AF=0.3065;AMR_AF=0.3069;AFR_AF=0.0272;EUR_AF=0.1223;SAS_AF=0.3272;AA=C|||;VT=SNP
16	58258969	rs35748461	G	A	100	PASS	AC=1031;AF=0.205871;AN=5008;NS=2504;DP=18596;EAS_AF=0.3065;AMR_AF=0.3098;AFR_AF=0.0484;EUR_AF=0.1223;SAS_AF=0.3272;AA=G|||;VT=SNP
16	58259022	rs12599738	G	A	100	PASS	AC=1496;AF=0.298722;AN=5008;NS=2504;DP=17830;EAS_AF=0.1994;AMR_AF=0.2579;AFR_AF=0.2466;EUR_AF=0.4215;SAS_AF=0.3742;AA=G|||;VT=SNP
16	58259201	rs2731774	G	A	100	PASS	AC=3896;AF=0.777955;AN=5008;NS=2504;DP=15617;EAS_AF=0.6915;AMR_AF=0.6715;AFR_AF=0.9168;EUR_AF=0.8588;SAS_AF=0.6718;AA=G|||;VT=SNP
16	58259221	rs2550382	T	C	100	PASS	AC=3896;AF=0.777955;AN=5008;NS=2504;DP=15590;EAS_AF=0.6915;AMR_AF=0.6715;AFR_AF=0.9168;EUR_AF=0.8588;SAS_AF=0.6718;AA=C|||;VT=SNP
16	58259467	rs2731773	C	T	100	PASS	AC=1593;AF=0.318091;AN=5008;NS=2504;DP=22010;EAS_AF=0.3095;AMR_AF=0.304;AFR_AF=0.4206;EUR_AF=0.3241;SAS_AF=0.1922;AA=C|||;VT=SNP
16	58259501	rs2550383	T	C	100	PASS	AC=3896;AF=0.777955;AN=5008;NS=2504;DP=20903;EAS_AF=0.6915;AMR_AF=0.6715;AFR_AF=0.9168;EUR_AF=0.8588;SAS_AF=0.6718;AA=C|||;VT=SNP
16	58259512	rs55798918	A	G	100	PASS	AC=1506;AF=0.300719;AN=5008;NS=2504;DP=20553;EAS_AF=0.2034;AMR_AF=0.2594;AFR_AF=0.2474;EUR_AF=0.4245;SAS_AF=0.3753;AA=A|||;VT=SNP
16	58259957	rs2731772	G	A	100	PASS	AC=1590;AF=0.317492;AN=5008;NS=2504;DP=22081;EAS_AF=0.3085;AMR_AF=0.3026;AFR_AF=0.4198;EUR_AF=0.3241;SAS_AF=0.1922;AA=G|||;VT=SNP
16	58260151	rs2550384	C	T	100	PASS	AC=1612;AF=0.321885;AN=5008;NS=2504;DP=21882;EAS_AF=0.3135;AMR_AF=0.3098;AFR_AF=0.4206;EUR_AF=0.329;SAS_AF=0.1984;AA=C|||;VT=SNP
16	58260544	rs66650341	G	A	100	PASS	AC=749;AF=0.149561;AN=5008;NS=2504;DP=20902;EAS_AF=0.1786;AMR_AF=0.098;AFR_AF=0.2451;EUR_AF=0.0815;SAS_AF=0.0971;AA=G|||;VT=SNP
16	58261035	rs734893	C	T	100	PASS	AC=592;AF=0.118211;AN=5008;NS=2504;DP=15146;EAS_AF=0.0982;AMR_AF=0.0908;AFR_AF=0.2065;EUR_AF=0.0795;SAS_AF=0.0787;AA=C|||;VT=SNP
16	58261056	rs734892	T	A	100	PASS	AC=1009;AF=0.201478;AN=5008;NS=2504;DP=16836;EAS_AF=0.3115;AMR_AF=0.3098;AFR_AF=0.0439;EUR_AF=0.1223;SAS_AF=0.3057;AA=A|||;VT=SNP
16	58261455	rs2731771	G	C	100	PASS	AC=3959;AF=0.790535;AN=5008;NS=2504;DP=17994;EAS_AF=0.6885;AMR_AF=0.67;AFR_AF=0.9486;EUR_AF=0.8579;SAS_AF=0.6984;AA=C|||;VT=SNP
16	58261622	rs2550385	C	A	100	PASS	AC=3729;AF=0.744609;AN=5008;NS=2504;DP=16101;EAS_AF=0.5933;AMR_AF=0.6556;AFR_AF=0.8888;EUR_AF=0.8479;SAS_AF=0.6626;AA=C|||;VT=SNP
16	58261716	rs2550386	G	A	100	PASS	AC=3947;AF=0.788139;AN=5008;NS=2504;DP=18787;EAS_AF=0.6756;AMR_AF=0.67;AFR_AF=0.9493;EUR_AF=0.8579;SAS_AF=0.6984;AA=G|||;VT=SNP
16	58261732	rs2550387	T	C	100	PASS	AC=3947;AF=0.788139;AN=5008;NS=2504;DP=18520;EAS_AF=0.6756;AMR_AF=0.67;AFR_AF=0.9493;EUR_AF=0.8579;SAS_AF=0.6984;AA=C|||;VT=SNP
16	58261820	rs1862780	T	A	100	PASS	AC=3945;AF=0.78774;AN=5008;NS=2504;DP=18379;EAS_AF=0.6746;AMR_AF=0.67;AFR_AF=0.9486;EUR_AF=0.8579;SAS_AF=0.6984;AA=A|||;VT=SNP
16	58261963	rs4784027	G	C	100	PASS	AC=1002;AF=0.20008;AN=5008;NS=2504;DP=21122;EAS_AF=0.3234;AMR_AF=0.3112;AFR_AF=0.0325;EUR_AF=0.1223;SAS_AF=0.3006;AA=G|||;VT=SNP
16	58261992	rs2731770	G	T	100	PASS	AC=3945;AF=0.78774;AN=5008;NS=2504;DP=21229;EAS_AF=0.6746;AMR_AF=0.67;AFR_AF=0.9486;EUR_AF=0.8579;SAS_AF=0.6984;AA=T|||;VT=SNP
16	58262340	rs61311307	C	T	100	PASS	AC=1002;AF=0.20008;AN=5008;NS=2504;DP=19907;EAS_AF=0.3234;AMR_AF=0.3112;AFR_AF=0.0325;EUR_AF=0.1223;SAS_AF=0.3006;AA=C|||;VT=SNP
16	58262623	rs2550327	A	G	100	PASS	AC=409;AF=0.0816693;AN=5008;NS=2504;DP=13218;EAS_AF=0.1548;AMR_AF=0.147;AFR_AF=0.003;EUR_AF=0.0885;SAS_AF=0.0593;AA=A|||;VT=SNP
16	58262685	rs2731769	T	C	100	PASS	AC=3965;AF=0.791733;AN=5008;NS=2504;DP=12324;EAS_AF=0.6746;AMR_AF=0.6758;AFR_AF=0.9501;EUR_AF=0.8668;SAS_AF=0.7035;AA=t|||;VT=SNP
16	58262739	rs11646507	C	T	100	PASS	AC=978;AF=0.195288;AN=5008;NS=2504;DP=15122;EAS_AF=0.3234;AMR_AF=0.3055;AFR_AF=0.0272;EUR_AF=0.1133;SAS_AF=0.2965;AA=C|||;VT=SNP
16	58263481	rs12599414	G	A	100	PASS	AC=977;AF=0.195088;AN=5008;NS=2504;DP=18489;EAS_AF=0.3234;AMR_AF=0.3055;AFR_AF=0.0272;EUR_AF=0.1123;SAS_AF=0.2965;AA=G|||;VT=SNP
16	58263924	rs2550328	A	G	100	PASS	AC=3959;AF=0.790535;AN=5008;NS=2504;DP=19079;EAS_AF=0.6746;AMR_AF=0.6758;AFR_AF=0.9455;EUR_AF=0.8678;SAS_AF=0.7025;AA=G|||;VT=SNP
16	58264014	rs59309807	G	T	100	PASS	AC=595;AF=0.11881;AN=5008;NS=2504;DP=20045;EAS_AF=0.0903;AMR_AF=0.098;AFR_AF=0.1793;EUR_AF=0.1083;SAS_AF=0.092;AA=G|||;VT=SNP
16	58264312	rs1820234	A	G	100	PASS	AC=3966;AF=0.791933;AN=5008;NS=2504;DP=18762;EAS_AF=0.6756;AMR_AF=0.6772;AFR_AF=0.9493;EUR_AF=0.8678;SAS_AF=0.7025;AA=G|||;VT=SNP
16	58264412	rs1820235	G	A	100	PASS	AC=3089;AF=0.616813;AN=5008;NS=2504;DP=18169;EAS_AF=0.503;AMR_AF=0.5591;AFR_AF=0.6679;EUR_AF=0.7435;SAS_AF=0.5757;AA=G|||;VT=SNP
16	58264732	rs2550331	C	T	100	PASS	AC=3960;AF=0.790735;AN=5008;NS=2504;DP=16070;EAS_AF=0.6726;AMR_AF=0.6758;AFR_AF=0.9486;EUR_AF=0.8668;SAS_AF=0.7025;AA=C|||;VT=SNP
16	58265433	rs73552822	G	T	100	PASS	AC=984;AF=0.196486;AN=5008;NS=2504;DP=14825;EAS_AF=0.3234;AMR_AF=0.3055;AFR_AF=0.0325;EUR_AF=0.1123;SAS_AF=0.2965;AA=G|||;VT=SNP
16	58265487	rs112532273	T	C	100	PASS	AC=984;AF=0.196486;AN=5008;NS=2504;DP=16213;EAS_AF=0.3234;AMR_AF=0.3055;AFR_AF=0.0325;EUR_AF=0.1123;SAS_AF=0.2965;AA=C|||;VT=SNP
16	58265627	rs73552826	T	C	100	PASS	AC=984;AF=0.196486;AN=5008;NS=2504;DP=18124;EAS_AF=0.3234;AMR_AF=0.3055;AFR_AF=0.0325;EUR_AF=0.1123;SAS_AF=0.2965;AA=T|||;VT=SNP
16	58266212	rs11640553	G	A	100	PASS	AC=984;AF=0.196486;AN=5008;NS=2504;DP=21326;EAS_AF=0.3234;AMR_AF=0.3055;AFR_AF=0.0318;EUR_AF=0.1113;SAS_AF=0.2986;AA=A|||;VT=SNP
16	58266406	rs11647200	A	T	100	PASS	AC=984;AF=0.196486;AN=5008;NS=2504;DP=18990;EAS_AF=0.3254;AMR_AF=0.3055;AFR_AF=0.0318;EUR_AF=0.1113;SAS_AF=0.2965;AA=A|||;VT=SNP
16	58266705	rs11641769	G	A	100	PASS	AC=982;AF=0.196086;AN=5008;NS=2504;DP=17649;EAS_AF=0.3244;AMR_AF=0.304;AFR_AF=0.0325;EUR_AF=0.1123;SAS_AF=0.2945;AA=G|||;VT=SNP
16	58267273	rs4784028	T	C	100	PASS	AC=985;AF=0.196685;AN=5008;NS=2504;DP=15196;EAS_AF=0.3254;AMR_AF=0.3055;AFR_AF=0.0318;EUR_AF=0.1123;SAS_AF=0.2965;AA=C|||;VT=SNP
16	58267472	rs2550333	G	T	100	PASS	AC=3741;AF=0.747005;AN=5008;NS=2504;DP=19830;EAS_AF=0.5913;AMR_AF=0.6614;AFR_AF=0.882;EUR_AF=0.8618;SAS_AF=0.6677;AA=G|||;VT=SNP
16	58267622	rs4784029	G	C	100	PASS	AC=984;AF=0.196486;AN=5008;NS=2504;DP=18694;EAS_AF=0.3254;AMR_AF=0.3055;AFR_AF=0.0318;EUR_AF=0.1113;SAS_AF=0.2965;AA=G|||;VT=SNP
16	58267674	rs2731768	C	T	100	PASS	AC=3041;AF=0.607228;AN=5008;NS=2504;DP=16111;EAS_AF=0.503;AMR_AF=0.5591;AFR_AF=0.6309;EUR_AF=0.7445;SAS_AF=0.5757;AA=C|||;VT=SNP
16	58268352	rs12596458	T	C	100	PASS	AC=984;AF=0.196486;AN=5008;NS=2504;DP=20280;EAS_AF=0.3254;AMR_AF=0.3055;AFR_AF=0.0318;EUR_AF=0.1113;SAS_AF=0.2965;AA=C|||;VT=SNP
16	58268436	rs12918570	C	T	100	PASS	AC=1502;AF=0.29992;AN=5008;NS=2504;DP=20008;EAS_AF=0.2004;AMR_AF=0.2637;AFR_AF=0.236;EUR_AF=0.4264;SAS_AF=0.3845;AA=C|||;VT=SNP
16	58268561	rs73552837	T	G	100	PASS	AC=985;AF=0.196685;AN=5008;NS=2504;DP=20074;EAS_AF=0.3254;AMR_AF=0.3055;AFR_AF=0.0318;EUR_AF=0.1113;SAS_AF=0.2975;AA=G|||;VT=SNP
16	58268981	rs1019546	G	A	100	PASS	AC=3746;AF=0.748003;AN=5008;NS=2504;DP=19330;EAS_AF=0.5913;AMR_AF=0.6614;AFR_AF=0.8858;EUR_AF=0.8618;SAS_AF=0.6677;AA=G|||;VT=SNP
16	58269130	rs12446721	C	T	100	PASS	AC=1091;AF=0.217851;AN=5008;NS=2504;DP=19873;EAS_AF=0.1478;AMR_AF=0.1398;AFR_AF=0.3661;EUR_AF=0.2306;SAS_AF=0.1319;AA=C|||;VT=SNP
16	58269200	rs11641349	T	C	100	PASS	AC=1100;AF=0.219649;AN=5008;NS=2504;DP=18015;EAS_AF=0.4087;AMR_AF=0.3084;AFR_AF=0.0356;EUR_AF=0.1133;SAS_AF=0.32;AA=t|||;VT=SNP
16	58269541	rs16959933	A	G	100	PASS	AC=1096;AF=0.21885;AN=5008;NS=2504;DP=17145;EAS_AF=0.4067;AMR_AF=0.3069;AFR_AF=0.0356;EUR_AF=0.1123;SAS_AF=0.32;AA=A|||;VT=SNP
16	58270402	rs11640080	C	A	100	PASS	AC=1159;AF=0.23143;AN=5008;NS=2504;DP=19414;EAS_AF=0.4544;AMR_AF=0.304;AFR_AF=0.0348;EUR_AF=0.1123;SAS_AF=0.3384;AA=C|||;VT=SNP
16	58270935	rs8044504	C	G	100	PASS	AC=637;AF=0.127196;AN=5008;NS=2504;DP=17148;EAS_AF=0.0853;AMR_AF=0.1066;AFR_AF=0.2042;EUR_AF=0.1123;SAS_AF=0.0961;AA=C|||;VT=SNP
16	58271322	rs2731766	C	T	100	PASS	AC=3521;AF=0.703075;AN=5008;NS=2504;DP=13638;EAS_AF=0.5377;AMR_AF=0.6383;AFR_AF=0.848;EUR_AF=0.7863;SAS_AF=0.638;AA=C|||;VT=SNP
16	58271646	rs11641634	C	A	100	PASS	AC=1032;AF=0.20607;AN=5008;NS=2504;DP=18860;EAS_AF=0.369;AMR_AF=0.2939;AFR_AF=0.0348;EUR_AF=0.0974;SAS_AF=0.319;AA=C|||;VT=SNP
16	58272282	rs59857385	G	A	100	PASS	AC=1031;AF=0.205871;AN=5008;NS=2504;DP=15111;EAS_AF=0.3681;AMR_AF=0.2939;AFR_AF=0.0378;EUR_AF=0.0964;SAS_AF=0.316;AA=G|||;VT=SNP
16	58272823	rs11643125	C	T	100	PASS	AC=1020;AF=0.203674;AN=5008;NS=2504;DP=19347;EAS_AF=0.3671;AMR_AF=0.2939;AFR_AF=0.0303;EUR_AF=0.0964;SAS_AF=0.316;AA=C|||;VT=SNP
16	58273708	rs11644230	G	A	100	PASS	AC=1031;AF=0.205871;AN=5008;NS=2504;DP=19050;EAS_AF=0.3681;AMR_AF=0.2939;AFR_AF=0.0378;EUR_AF=0.0964;SAS_AF=0.316;AA=G|||;VT=SNP
16	58275007	rs11641183	A	G	100	PASS	AC=1031;AF=0.205871;AN=5008;NS=2504;DP=15787;EAS_AF=0.3681;AMR_AF=0.2939;AFR_AF=0.0378;EUR_AF=0.0964;SAS_AF=0.316;AA=A|||;VT=SNP
16	58275057	rs11645787	G	A	100	PASS	AC=1105;AF=0.220647;AN=5008;NS=2504;DP=15031;EAS_AF=0.4206;AMR_AF=0.2968;AFR_AF=0.0386;EUR_AF=0.0984;SAS_AF=0.3323;AA=G|||;VT=SNP
16	58275447	rs1834017	C	T	100	PASS	AC=1107;AF=0.221046;AN=5008;NS=2504;DP=18348;EAS_AF=0.4226;AMR_AF=0.2968;AFR_AF=0.0386;EUR_AF=0.0994;SAS_AF=0.3313;AA=T|||;VT=SNP
16	58275785	rs1834016	T	C	100	PASS	AC=1116;AF=0.222843;AN=5008;NS=2504;DP=19531;EAS_AF=0.4226;AMR_AF=0.2968;AFR_AF=0.0408;EUR_AF=0.0984;SAS_AF=0.3384;AA=T|||;VT=SNP
16	58276591	rs2731765	A	C	100	PASS	AC=1913;AF=0.381989;AN=5008;NS=2504;DP=16350;EAS_AF=0.3482;AMR_AF=0.4251;AFR_AF=0.2163;EUR_AF=0.5328;SAS_AF=0.455;AA=A|||;VT=SNP
16	58277247	rs28416532	A	C	100	PASS	AC=1078;AF=0.215256;AN=5008;NS=2504;DP=21166;EAS_AF=0.1498;AMR_AF=0.1167;AFR_AF=0.4516;EUR_AF=0.168;SAS_AF=0.0818;AA=A|||;VT=SNP
16	58277679	rs11076228	C	T	100	PASS	AC=1068;AF=0.213259;AN=5008;NS=2504;DP=22437;EAS_AF=0.369;AMR_AF=0.2709;AFR_AF=0.0734;EUR_AF=0.0964;SAS_AF=0.3211;AA=C|||;VT=SNP
16	58279088	rs1834015	G	A	100	PASS	AC=4846;AF=0.967652;AN=5008;NS=2504;DP=19986;EAS_AF=0.9415;AMR_AF=0.9568;AFR_AF=0.9796;EUR_AF=0.9761;SAS_AF=0.9775;AA=A|||;VT=SNP
16	58279244	rs2257931	G	A	100	PASS	AC=1845;AF=0.368411;AN=5008;NS=2504;DP=18545;EAS_AF=0.3472;AMR_AF=0.4092;AFR_AF=0.2133;EUR_AF=0.504;SAS_AF=0.4315;AA=G|||;VT=SNP
16	58280001	rs2731764	G	A	100	PASS	AC=4846;AF=0.967652;AN=5008;NS=2504;DP=14196;EAS_AF=0.9415;AMR_AF=0.9568;AFR_AF=0.9796;EUR_AF=0.9761;SAS_AF=0.9775;AA=A|||;VT=SNP
16	58280078	rs2731763	G	A	100	PASS	AC=3799;AF=0.758586;AN=5008;NS=2504;DP=13851;EAS_AF=0.5734;AMR_AF=0.6816;AFR_AF=0.9402;EUR_AF=0.8738;SAS_AF=0.6401;AA=G|||;VT=SNP
16	58281305	rs11647124	T	G	100	PASS	AC=1044;AF=0.208466;AN=5008;NS=2504;DP=16640;EAS_AF=0.3671;AMR_AF=0.2752;AFR_AF=0.0386;EUR_AF=0.1024;SAS_AF=0.3364;AA=T|||;VT=SNP
16	58281720	rs73552874	G	A	100	PASS	AC=1126;AF=0.22484;AN=5008;NS=2504;DP=15265;EAS_AF=0.3681;AMR_AF=0.2781;AFR_AF=0.0968;EUR_AF=0.1034;SAS_AF=0.3374;AA=G|||;VT=SNP
16	58282194	rs11860326	C	T	100	PASS	AC=1129;AF=0.225439;AN=5008;NS=2504;DP=21031;EAS_AF=0.3671;AMR_AF=0.2781;AFR_AF=0.1014;EUR_AF=0.1024;SAS_AF=0.3364;AA=C|||;VT=SNP
16	58283141	rs889591	C	G	100	PASS	AC=3643;AF=0.727436;AN=5008;NS=2504;DP=23534;EAS_AF=0.6528;AMR_AF=0.6225;AFR_AF=0.8964;EUR_AF=0.7435;SAS_AF=0.6339;AA=C|||;VT=SNP
16	58283281	rs3759959	G	T	100	PASS	AC=962;AF=0.192093;AN=5008;NS=2504;DP=20005;EAS_AF=0.3472;AMR_AF=0.2579;AFR_AF=0.0257;EUR_AF=0.1024;SAS_AF=0.3027;AA=G|||;VT=SNP
16	58284553	rs3784918	C	T	100	PASS	AC=1057;AF=0.211062;AN=5008;NS=2504;DP=14604;EAS_AF=0.3393;AMR_AF=0.2882;AFR_AF=0.0333;EUR_AF=0.1511;SAS_AF=0.3262;AA=C|||;VT=SNP
16	58284691	rs10852560	A	C	100	PASS	AC=1057;AF=0.211062;AN=5008;NS=2504;DP=13983;EAS_AF=0.3393;AMR_AF=0.2882;AFR_AF=0.0333;EUR_AF=0.1511;SAS_AF=0.3262;AA=C|||;VT=SNP
16	58285124	rs1974878	C	T	100	PASS	AC=1029;AF=0.205471;AN=5008;NS=2504;DP=20208;EAS_AF=0.3403;AMR_AF=0.2824;AFR_AF=0.0265;EUR_AF=0.1451;SAS_AF=0.316;AA=C|||;VT=SNP
16	58285125	rs1974877	G	A	100	PASS	AC=1058;AF=0.211262;AN=5008;NS=2504;DP=20222;EAS_AF=0.3393;AMR_AF=0.2882;AFR_AF=0.0333;EUR_AF=0.1511;SAS_AF=0.3272;AA=A|||;VT=SNP
16	58285188	rs2731761	G	A	100	PASS	AC=1853;AF=0.370008;AN=5008;NS=2504;DP=20592;EAS_AF=0.372;AMR_AF=0.3703;AFR_AF=0.2579;EUR_AF=0.4622;SAS_AF=0.4243;AA=G|||;VT=SNP
16	58285203	rs1974876	C	T	100	PASS	AC=1027;AF=0.205072;AN=5008;NS=2504;DP=21164;EAS_AF=0.3393;AMR_AF=0.2824;AFR_AF=0.0265;EUR_AF=0.1451;SAS_AF=0.3149;AA=C|||;VT=SNP
16	58286133	rs58552020	G	A	100	PASS	AC=481;AF=0.0960463;AN=5008;NS=2504;DP=12593;EAS_AF=0.0734;AMR_AF=0.0331;AFR_AF=0.236;EUR_AF=0.0199;SAS_AF=0.0532;AA=G|||;VT=SNP
16	58288648	rs11640515	G	A	100	PASS	AC=1057;AF=0.211062;AN=5008;NS=2504;DP=11855;EAS_AF=0.3393;AMR_AF=0.2896;AFR_AF=0.0333;EUR_AF=0.1501;SAS_AF=0.3262;AA=A|||;VT=SNP
16	58288653	rs11640840	C	T	100	PASS	AC=1027;AF=0.205072;AN=5008;NS=2504;DP=12130;EAS_AF=0.3393;AMR_AF=0.2824;AFR_AF=0.0272;EUR_AF=0.1441;SAS_AF=0.3149;AA=C|||;VT=SNP
16	58288959	rs11076229	G	A	100	PASS	AC=1056;AF=0.210863;AN=5008;NS=2504;DP=16110;EAS_AF=0.3393;AMR_AF=0.2882;AFR_AF=0.0333;EUR_AF=0.1501;SAS_AF=0.3262;AA=A|||;VT=SNP
16	58288985	rs11076230	T	G	100	PASS	AC=1027;AF=0.205072;AN=5008;NS=2504;DP=15865;EAS_AF=0.3393;AMR_AF=0.2824;AFR_AF=0.0265;EUR_AF=0.1451;SAS_AF=0.3149;AA=G|||;VT=SNP
16	58289177	rs12596498	C	T	100	PASS	AC=1028;AF=0.205272;AN=5008;NS=2504;DP=17840;EAS_AF=0.3393;AMR_AF=0.2824;AFR_AF=0.028;EUR_AF=0.1441;SAS_AF=0.3149;AA=C|||;VT=SNP
16	58289758	rs72786110	C	T	100	PASS	AC=1026;AF=0.204872;AN=5008;NS=2504;DP=17449;EAS_AF=0.3393;AMR_AF=0.2824;AFR_AF=0.0265;EUR_AF=0.1441;SAS_AF=0.3149;AA=C|||;VT=SNP
16	58289807	rs16959980	T	C	100	PASS	AC=1033;AF=0.20627;AN=5008;NS=2504;DP=18244;EAS_AF=0.3393;AMR_AF=0.2824;AFR_AF=0.0318;EUR_AF=0.1441;SAS_AF=0.3149;AA=C|||;VT=SNP
16	58290350	rs72786111	A	C	100	PASS	AC=1026;AF=0.204872;AN=5008;NS=2504;DP=21864;EAS_AF=0.3393;AMR_AF=0.2824;AFR_AF=0.0265;EUR_AF=0.1441;SAS_AF=0.3149;AA=A|||;VT=SNP
16	58290606	rs11641332	A	G	100	PASS	AC=1033;AF=0.20627;AN=5008;NS=2504;DP=18850;EAS_AF=0.3393;AMR_AF=0.2824;AFR_AF=0.0318;EUR_AF=0.1441;SAS_AF=0.3149;AA=A|||;VT=SNP
16	58291999	rs12599433	G	A	100	PASS	AC=1025;AF=0.204673;AN=5008;NS=2504;DP=11105;EAS_AF=0.3373;AMR_AF=0.2839;AFR_AF=0.028;EUR_AF=0.1431;SAS_AF=0.3139;AA=G|||;VT=SNP
16	58292214	rs1125849	A	G	100	PASS	AC=1054;AF=0.210463;AN=5008;NS=2504;DP=17100;EAS_AF=0.3393;AMR_AF=0.2882;AFR_AF=0.0333;EUR_AF=0.1491;SAS_AF=0.3252;AA=G|||;VT=SNP;EX_TARGET
16	58292547	rs16959998	G	A	100	PASS	AC=1023;AF=0.204273;AN=5008;NS=2504;DP=19369;EAS_AF=0.3383;AMR_AF=0.2824;AFR_AF=0.0265;EUR_AF=0.1431;SAS_AF=0.3139;AA=G|||;VT=SNP
16	58292660	rs11649203	C	T	100	PASS	AC=1029;AF=0.205471;AN=5008;NS=2504;DP=14545;EAS_AF=0.3383;AMR_AF=0.2824;AFR_AF=0.031;EUR_AF=0.1431;SAS_AF=0.3139;AA=C|||;VT=SNP
16	58292818	rs11644276	A	G	100	PASS	AC=1023;AF=0.204273;AN=5008;NS=2504;DP=12567;EAS_AF=0.3383;AMR_AF=0.2824;AFR_AF=0.0265;EUR_AF=0.1431;SAS_AF=0.3139;AA=G|||;VT=SNP
16	58293077	rs2731759	A	G	100	PASS	AC=4689;AF=0.936302;AN=5008;NS=2504;DP=12448;EAS_AF=0.998;AMR_AF=0.8804;AFR_AF=0.9849;EUR_AF=0.84;SAS_AF=0.9458;AA=G|||;VT=SNP
16	58293249	rs2550338	T	A	100	PASS	AC=4613;AF=0.921126;AN=5008;NS=2504;DP=13283;EAS_AF=0.9435;AMR_AF=0.8775;AFR_AF=0.9841;EUR_AF=0.838;SAS_AF=0.9294;AA=A|||;VT=SNP
16	58294138	rs11076231	G	T	100	PASS	AC=2636;AF=0.526358;AN=5008;NS=2504;DP=18870;EAS_AF=0.5942;AMR_AF=0.487;AFR_AF=0.6513;EUR_AF=0.3469;SAS_AF=0.5;AA=t|||;VT=SNP
16	58294512	rs2550339	C	T	100	PASS	AC=379;AF=0.0756789;AN=5008;NS=2504;DP=20778;EAS_AF=0.121;AMR_AF=0.1398;AFR_AF=0.0098;EUR_AF=0.0885;SAS_AF=0.0593;AA=C|||;VT=SNP
16	58294700	rs2550340	C	G	100	PASS	AC=2962;AF=0.591454;AN=5008;NS=2504;DP=20433;EAS_AF=0.5188;AMR_AF=0.5288;AFR_AF=0.6483;EUR_AF=0.6759;SAS_AF=0.547;AA=G|||;VT=SNP
16	58294724	rs2550341	C	G	100	PASS	AC=3515;AF=0.701877;AN=5008;NS=2504;DP=20761;EAS_AF=0.6062;AMR_AF=0.5908;AFR_AF=0.913;EUR_AF=0.6958;SAS_AF=0.6002;AA=G|||;VT=SNP
16	58295198	rs12708994	C	T	100	PASS	AC=2568;AF=0.51278;AN=5008;NS=2504;DP=19445;EAS_AF=0.3948;AMR_AF=0.3818;AFR_AF=0.6399;EUR_AF=0.5696;SAS_AF=0.4969;AA=T|||;VT=SNP
16	58295735	rs11076232	A	G	100	PASS	AC=2579;AF=0.514976;AN=5008;NS=2504;DP=18289;EAS_AF=0.3948;AMR_AF=0.3818;AFR_AF=0.6452;EUR_AF=0.5696;SAS_AF=0.501;AA=g|||;VT=SNP
16	58295765	rs11076233	C	T	100	PASS	AC=2541;AF=0.507388;AN=5008;NS=2504;DP=19758;EAS_AF=0.3948;AMR_AF=0.3761;AFR_AF=0.6384;EUR_AF=0.5636;SAS_AF=0.4816;AA=c|||;VT=SNP
16	58295892	rs11076234	T	C	100	PASS	AC=2541;AF=0.507388;AN=5008;NS=2504;DP=19302;EAS_AF=0.3948;AMR_AF=0.3761;AFR_AF=0.6384;EUR_AF=0.5636;SAS_AF=0.4816;AA=C|||;VT=SNP
16	58296040	rs11076235	G	C	100	PASS	AC=2541;AF=0.507388;AN=5008;NS=2504;DP=15990;EAS_AF=0.3948;AMR_AF=0.3761;AFR_AF=0.6384;EUR_AF=0.5636;SAS_AF=0.4816;AA=G|||;VT=SNP
16	58296047	rs11076236	C	G	100	PASS	AC=2541;AF=0.507388;AN=5008;NS=2504;DP=16010;EAS_AF=0.3948;AMR_AF=0.3761;AFR_AF=0.6384;EUR_AF=0.5636;SAS_AF=0.4816;AA=C|||;VT=SNP
16	58296172	rs11076237	C	T	100	PASS	AC=2545;AF=0.508187;AN=5008;NS=2504;DP=20067;EAS_AF=0.3948;AMR_AF=0.3761;AFR_AF=0.6415;EUR_AF=0.5636;SAS_AF=0.4816;AA=T|||;VT=SNP
16	58296542	rs9923694	T	C	100	PASS	AC=2546;AF=0.508387;AN=5008;NS=2504;DP=18265;EAS_AF=0.3948;AMR_AF=0.3761;AFR_AF=0.6415;EUR_AF=0.5646;SAS_AF=0.4816;AA=C|||;VT=SNP
16	58296545	rs3815802	G	A	100	PASS	AC=3652;AF=0.729233;AN=5008;NS=2504;DP=18296;EAS_AF=0.6577;AMR_AF=0.5965;AFR_AF=0.9599;EUR_AF=0.6978;SAS_AF=0.6176;AA=A|||;VT=SNP
16	58296955	rs2731738	C	T	100	PASS	AC=930;AF=0.185703;AN=5008;NS=2504;DP=17854;EAS_AF=0.2093;AMR_AF=0.2089;AFR_AF=0.2632;EUR_AF=0.1243;SAS_AF=0.1033;AA=C|||;VT=SNP
16	58297279	rs12596550	T	A	100	PASS	AC=2534;AF=0.50599;AN=5008;NS=2504;DP=17806;EAS_AF=0.3938;AMR_AF=0.3718;AFR_AF=0.6384;EUR_AF=0.5616;SAS_AF=0.4806;AA=A|||;VT=SNP
16	58297421	rs4784907	G	A	100	PASS	AC=2534;AF=0.50599;AN=5008;NS=2504;DP=16845;EAS_AF=0.3938;AMR_AF=0.3718;AFR_AF=0.6384;EUR_AF=0.5616;SAS_AF=0.4806;AA=G|||;VT=SNP
16	58297448	rs2550342	A	G	100	PASS	AC=929;AF=0.185503;AN=5008;NS=2504;DP=17280;EAS_AF=0.2093;AMR_AF=0.2089;AFR_AF=0.2625;EUR_AF=0.1243;SAS_AF=0.1033;AA=A|||;VT=SNP
16	58297519	rs2468492	G	C	100	PASS	AC=381;AF=0.0760783;AN=5008;NS=2504;DP=18250;EAS_AF=0.12;AMR_AF=0.1455;AFR_AF=0.0038;EUR_AF=0.1044;SAS_AF=0.0501;AA=G|||;VT=SNP
16	58297743	rs2550343	C	A	100	PASS	AC=381;AF=0.0760783;AN=5008;NS=2504;DP=19004;EAS_AF=0.12;AMR_AF=0.1455;AFR_AF=0.0038;EUR_AF=0.1044;SAS_AF=0.0501;AA=C|||;VT=SNP
16	58297814	rs4784908	G	T	100	PASS	AC=2535;AF=0.50619;AN=5008;NS=2504;DP=19602;EAS_AF=0.3938;AMR_AF=0.3718;AFR_AF=0.6384;EUR_AF=0.5616;SAS_AF=0.4816;AA=G|||;VT=SNP
16	58297919	rs4784909	C	T	100	PASS	AC=2532;AF=0.505591;AN=5008;NS=2504;DP=20846;EAS_AF=0.3938;AMR_AF=0.3718;AFR_AF=0.6384;EUR_AF=0.5606;SAS_AF=0.4796;AA=C|||;VT=SNP
16	58298471	rs4784910	G	T	100	PASS	AC=2469;AF=0.493011;AN=5008;NS=2504;DP=17226;EAS_AF=0.3194;AMR_AF=0.3573;AFR_AF=0.7307;EUR_AF=0.5179;SAS_AF=0.4213;AA=G|||;VT=SNP
16	58298743	rs9937285	C	A	100	PASS	AC=2687;AF=0.536542;AN=5008;NS=2504;DP=20739;EAS_AF=0.3958;AMR_AF=0.379;AFR_AF=0.7776;EUR_AF=0.5537;SAS_AF=0.4499;AA=C|||;VT=SNP
16	58299570	rs13331556	C	T	100	PASS	AC=2710;AF=0.541134;AN=5008;NS=2504;DP=20931;EAS_AF=0.3948;AMR_AF=0.3804;AFR_AF=0.7769;EUR_AF=0.5537;SAS_AF=0.4744;AA=C|||;VT=SNP
16	58299711	rs2550344	A	G	100	PASS	AC=3576;AF=0.714058;AN=5008;NS=2504;DP=18899;EAS_AF=0.6577;AMR_AF=0.5706;AFR_AF=0.9281;EUR_AF=0.6879;SAS_AF=0.6115;AA=G|||;VT=SNP
16	58299793	rs13331366	G	C	100	PASS	AC=2715;AF=0.542133;AN=5008;NS=2504;DP=13229;EAS_AF=0.3948;AMR_AF=0.3804;AFR_AF=0.7806;EUR_AF=0.5537;SAS_AF=0.4744;AA=C|||;VT=SNP
16	58299813	rs13331369	G	A	100	PASS	AC=2716;AF=0.542332;AN=5008;NS=2504;DP=17373;EAS_AF=0.3958;AMR_AF=0.3804;AFR_AF=0.7806;EUR_AF=0.5537;SAS_AF=0.4744;AA=G|||;VT=SNP
16	58299912	rs12596594	G	A	100	PASS	AC=2710;AF=0.541134;AN=5008;NS=2504;DP=17974;EAS_AF=0.3948;AMR_AF=0.3804;AFR_AF=0.7769;EUR_AF=0.5537;SAS_AF=0.4744;AA=g|||;VT=SNP
16	58300064	rs7190813	C	T	100	PASS	AC=2715;AF=0.542133;AN=5008;NS=2504;DP=11182;EAS_AF=0.3948;AMR_AF=0.3804;AFR_AF=0.7806;EUR_AF=0.5537;SAS_AF=0.4744;AA=C|||;VT=SNP
16	58300187	rs7196686	T	G	100	PASS	AC=2710;AF=0.541134;AN=5008;NS=2504;DP=10338;EAS_AF=0.3948;AMR_AF=0.3804;AFR_AF=0.7769;EUR_AF=0.5537;SAS_AF=0.4744;AA=T|||;VT=SNP
16	58300697	rs4784911	A	G	100	PASS	AC=2711;AF=0.541334;AN=5008;NS=2504;DP=15686;EAS_AF=0.3958;AMR_AF=0.3804;AFR_AF=0.7769;EUR_AF=0.5547;SAS_AF=0.4734;AA=G|||;VT=SNP
16	58300699	rs12708995	T	C	100	PASS	AC=2711;AF=0.541334;AN=5008;NS=2504;DP=15901;EAS_AF=0.3958;AMR_AF=0.3804;AFR_AF=0.7769;EUR_AF=0.5547;SAS_AF=0.4734;AA=T|||;VT=SNP
16	58300742	rs4784912	T	C	100	PASS	AC=2715;AF=0.542133;AN=5008;NS=2504;DP=17344;EAS_AF=0.3948;AMR_AF=0.3804;AFR_AF=0.7806;EUR_AF=0.5547;SAS_AF=0.4734;AA=C|||;VT=SNP
16	58300771	rs4784913	G	A	100	PASS	AC=2717;AF=0.542532;AN=5008;NS=2504;DP=18053;EAS_AF=0.3948;AMR_AF=0.3804;AFR_AF=0.7806;EUR_AF=0.5557;SAS_AF=0.4744;AA=G|||;VT=SNP
16	58301187	rs7197565	C	A	100	PASS	AC=2715;AF=0.542133;AN=5008;NS=2504;DP=19566;EAS_AF=0.3948;AMR_AF=0.3804;AFR_AF=0.7806;EUR_AF=0.5537;SAS_AF=0.4744;AA=A|||;VT=SNP
16	58301829	rs8061107	C	T	100	PASS	AC=2715;AF=0.542133;AN=5008;NS=2504;DP=22276;EAS_AF=0.3948;AMR_AF=0.3804;AFR_AF=0.7806;EUR_AF=0.5537;SAS_AF=0.4744;AA=T|||;VT=SNP
16	58301980	rs12708996	C	T	100	PASS	AC=2715;AF=0.542133;AN=5008;NS=2504;DP=18096;EAS_AF=0.3948;AMR_AF=0.3804;AFR_AF=0.7806;EUR_AF=0.5537;SAS_AF=0.4744;AA=T|||;VT=SNP
16	58302040	rs11644149	G	A	100	PASS	AC=1155;AF=0.230631;AN=5008;NS=2504;DP=19171;EAS_AF=0.3403;AMR_AF=0.3271;AFR_AF=0.0234;EUR_AF=0.1938;SAS_AF=0.3671;AA=g|||;VT=SNP
16	58302273	rs10500406	A	G	100	PASS	AC=2715;AF=0.542133;AN=5008;NS=2504;DP=22042;EAS_AF=0.3948;AMR_AF=0.3804;AFR_AF=0.7806;EUR_AF=0.5537;SAS_AF=0.4744;AA=G|||;VT=SNP
16	58302426	rs12708997	A	C	100	PASS	AC=2717;AF=0.542532;AN=5008;NS=2504;DP=19349;EAS_AF=0.3948;AMR_AF=0.3818;AFR_AF=0.7806;EUR_AF=0.5547;SAS_AF=0.4744;AA=C|||;VT=SNP
16	58302582	rs12708998	C	A	100	PASS	AC=2796;AF=0.558307;AN=5008;NS=2504;DP=18739;EAS_AF=0.4494;AMR_AF=0.3862;AFR_AF=0.7814;EUR_AF=0.5577;SAS_AF=0.4918;AA=c|||;VT=SNP
16	58302658	rs13330986	A	G	100	PASS	AC=2716;AF=0.542332;AN=5008;NS=2504;DP=18040;EAS_AF=0.3948;AMR_AF=0.3804;AFR_AF=0.7806;EUR_AF=0.5537;SAS_AF=0.4755;AA=G|||;VT=SNP
16	58303219	rs67050143	A	C	100	PASS	AC=783;AF=0.15635;AN=5008;NS=2504;DP=17164;EAS_AF=0.2083;AMR_AF=0.1859;AFR_AF=0.1475;EUR_AF=0.1312;SAS_AF=0.1196;AA=A|||;VT=SNP
16	58303599	rs4784030	A	G	100	PASS	AC=3493;AF=0.697484;AN=5008;NS=2504;DP=18149;EAS_AF=0.6032;AMR_AF=0.5663;AFR_AF=0.9244;EUR_AF=0.6849;SAS_AF=0.5941;AA=G|||;VT=SNP
16	58304458	rs6499944	G	T	100	PASS	AC=2708;AF=0.540735;AN=5008;NS=2504;DP=18497;EAS_AF=0.3948;AMR_AF=0.3804;AFR_AF=0.7769;EUR_AF=0.5517;SAS_AF=0.4744;AA=G|||;VT=SNP
16	58304748	rs16960001	T	C	100	PASS	AC=785;AF=0.156749;AN=5008;NS=2504;DP=16857;EAS_AF=0.2083;AMR_AF=0.1859;AFR_AF=0.149;EUR_AF=0.1312;SAS_AF=0.1196;AA=C|||;VT=SNP
16	58305174	rs56951299	A	G	100	PASS	AC=698;AF=0.139377;AN=5008;NS=2504;DP=15241;EAS_AF=0.2083;AMR_AF=0.1801;AFR_AF=0.1059;EUR_AF=0.1252;SAS_AF=0.0992;AA=a|||;VT=SNP
16	58305768	rs56305478	C	T	100	PASS	AC=386;AF=0.0770767;AN=5008;NS=2504;DP=18605;EAS_AF=0.12;AMR_AF=0.1441;AFR_AF=0.0038;EUR_AF=0.1103;SAS_AF=0.0501;AA=C|||;VT=SNP
16	58305806	rs55919837	T	C	100	PASS	AC=788;AF=0.157348;AN=5008;NS=2504;DP=19298;EAS_AF=0.2083;AMR_AF=0.1859;AFR_AF=0.1513;EUR_AF=0.1312;SAS_AF=0.1196;AA=T|||;VT=SNP
16	58306199	rs59193557	C	T	100	PASS	AC=788;AF=0.157348;AN=5008;NS=2504;DP=18161;EAS_AF=0.2083;AMR_AF=0.1873;AFR_AF=0.1505;EUR_AF=0.1312;SAS_AF=0.1196;AA=C|||;VT=SNP
16	58306974	rs67466204	T	A	100	PASS	AC=788;AF=0.157348;AN=5008;NS=2504;DP=18718;EAS_AF=0.2083;AMR_AF=0.1859;AFR_AF=0.1513;EUR_AF=0.1312;SAS_AF=0.1196;AA=T|||;VT=SNP
16	58307242	rs1834018	A	G	100	PASS	AC=789;AF=0.157548;AN=5008;NS=2504;DP=17912;EAS_AF=0.2083;AMR_AF=0.1859;AFR_AF=0.1513;EUR_AF=0.1322;SAS_AF=0.1196;AA=G|||;VT=SNP
16	58307295	rs1834019	C	T	100	PASS	AC=788;AF=0.157348;AN=5008;NS=2504;DP=17076;EAS_AF=0.2083;AMR_AF=0.1859;AFR_AF=0.1513;EUR_AF=0.1312;SAS_AF=0.1196;AA=T|||;VT=SNP
16	58308114	rs60910883	T	C	100	PASS	AC=788;AF=0.157348;AN=5008;NS=2504;DP=21181;EAS_AF=0.2083;AMR_AF=0.1859;AFR_AF=0.1513;EUR_AF=0.1312;SAS_AF=0.1196;AA=T|||;VT=SNP
16	58308296	rs59356903	G	A	100	PASS	AC=789;AF=0.157548;AN=5008;NS=2504;DP=18884;EAS_AF=0.2083;AMR_AF=0.1859;AFR_AF=0.1513;EUR_AF=0.1312;SAS_AF=0.1207;AA=G|||;VT=SNP
16	58308648	rs55771432	G	T	100	PASS	AC=370;AF=0.0738818;AN=5008;NS=2504;DP=20076;EAS_AF=0.1032;AMR_AF=0.1441;AFR_AF=0.0091;EUR_AF=0.1054;SAS_AF=0.0491;AA=G|||;VT=SNP
16	58308761	rs55665812	T	C	100	PASS	AC=471;AF=0.0940495;AN=5008;NS=2504;DP=17930;EAS_AF=0.1032;AMR_AF=0.1499;AFR_AF=0.0628;EUR_AF=0.1113;SAS_AF=0.0695;AA=C|||;VT=SNP
16	58308908	rs59369664	T	C	100	PASS	AC=301;AF=0.0601038;AN=5008;NS=2504;DP=19042;EAS_AF=0.0893;AMR_AF=0.036;AFR_AF=0.0893;EUR_AF=0.0199;SAS_AF=0.0491;AA=T|||;VT=SNP
16	58309004	rs55801824	G	C	100	PASS	AC=495;AF=0.0988419;AN=5008;NS=2504;DP=19077;EAS_AF=0.1032;AMR_AF=0.1513;AFR_AF=0.0802;EUR_AF=0.1113;SAS_AF=0.0695;AA=C|||;VT=SNP
16	58309007	rs4784914	T	G	100	PASS	AC=3018;AF=0.602636;AN=5008;NS=2504;DP=18841;EAS_AF=0.494;AMR_AF=0.4179;AFR_AF=0.8616;EUR_AF=0.5746;SAS_AF=0.5245;AA=T|||;VT=SNP
16	58309038	rs55893717	T	C	100	PASS	AC=495;AF=0.0988419;AN=5008;NS=2504;DP=17957;EAS_AF=0.1032;AMR_AF=0.1513;AFR_AF=0.0802;EUR_AF=0.1113;SAS_AF=0.0695;AA=T|||;VT=SNP
16	58309279	rs1966508	A	G	100	PASS	AC=3490;AF=0.696885;AN=5008;NS=2504;DP=16693;EAS_AF=0.5972;AMR_AF=0.5677;AFR_AF=0.9251;EUR_AF=0.6859;SAS_AF=0.5941;AA=G|||;VT=SNP
16	58310218	rs72786133	G	A	100	PASS	AC=495;AF=0.0988419;AN=5008;NS=2504;DP=18850;EAS_AF=0.1032;AMR_AF=0.1513;AFR_AF=0.0802;EUR_AF=0.1113;SAS_AF=0.0695;AA=G|||;VT=SNP
16	58310416	rs8060113	G	A	100	PASS	AC=2681;AF=0.535343;AN=5008;NS=2504;DP=18298;EAS_AF=0.4048;AMR_AF=0.3833;AFR_AF=0.7542;EUR_AF=0.5537;SAS_AF=0.4632;AA=G|||;VT=SNP
16	58310795	rs72786134	T	C	100	PASS	AC=495;AF=0.0988419;AN=5008;NS=2504;DP=18179;EAS_AF=0.1032;AMR_AF=0.1513;AFR_AF=0.0802;EUR_AF=0.1113;SAS_AF=0.0695;AA=T|||;VT=SNP
16	58311004	rs2405681	G	A	100	PASS	AC=3489;AF=0.696685;AN=5008;NS=2504;DP=17160;EAS_AF=0.5972;AMR_AF=0.5677;AFR_AF=0.9251;EUR_AF=0.6849;SAS_AF=0.5941;AA=A|||;VT=SNP
16	58311040	rs2405682	A	T	100	PASS	AC=3400;AF=0.678914;AN=5008;NS=2504;DP=15703;EAS_AF=0.5853;AMR_AF=0.5548;AFR_AF=0.8918;EUR_AF=0.6759;SAS_AF=0.5787;AA=a|||;VT=SNP
16	58311044	rs115161167	T	G	100	PASS	AC=277;AF=0.0553115;AN=5008;NS=2504;DP=15311;EAS_AF=0.0893;AMR_AF=0.036;AFR_AF=0.0711;EUR_AF=0.0199;SAS_AF=0.0491;AA=T|||;VT=SNP
16	58311108	rs55976433	C	T	100	PASS	AC=379;AF=0.0756789;AN=5008;NS=2504;DP=13715;EAS_AF=0.1032;AMR_AF=0.1441;AFR_AF=0.0159;EUR_AF=0.1054;SAS_AF=0.0491;AA=C|||;VT=SNP
16	58311752	rs72786135	C	T	100	PASS	AC=495;AF=0.0988419;AN=5008;NS=2504;DP=16575;EAS_AF=0.1032;AMR_AF=0.1513;AFR_AF=0.0802;EUR_AF=0.1113;SAS_AF=0.0695;AA=C|||;VT=SNP
16	58313190	rs7200791	T	G	100	PASS	AC=3573;AF=0.713458;AN=5008;NS=2504;DP=18716;EAS_AF=0.6518;AMR_AF=0.5706;AFR_AF=0.9297;EUR_AF=0.6879;SAS_AF=0.6125;AA=G|||;VT=SNP
16	58313225	rs56320959	A	C	100	PASS	AC=363;AF=0.072484;AN=5008;NS=2504;DP=18166;EAS_AF=0.1032;AMR_AF=0.1441;AFR_AF=0.0038;EUR_AF=0.1054;SAS_AF=0.0491;AA=A|||;VT=SNP
16	58313242	rs7193906	G	C	100	PASS	AC=3496;AF=0.698083;AN=5008;NS=2504;DP=18782;EAS_AF=0.5972;AMR_AF=0.5677;AFR_AF=0.9251;EUR_AF=0.6849;SAS_AF=0.6012;AA=C|||;VT=SNP
16	58313302	rs60492691	C	T	100	PASS	AC=301;AF=0.0601038;AN=5008;NS=2504;DP=19718;EAS_AF=0.0893;AMR_AF=0.036;AFR_AF=0.0893;EUR_AF=0.0199;SAS_AF=0.0491;AA=C|||;VT=SNP
16	58313413	rs7200123	C	G	100	PASS	AC=2995;AF=0.598043;AN=5008;NS=2504;DP=15738;EAS_AF=0.494;AMR_AF=0.4164;AFR_AF=0.8449;EUR_AF=0.5736;SAS_AF=0.5256;AA=C|||;VT=SNP
16	58313566	rs6499945	T	G	100	PASS	AC=2693;AF=0.53774;AN=5008;NS=2504;DP=18650;EAS_AF=0.4028;AMR_AF=0.3804;AFR_AF=0.7557;EUR_AF=0.5557;SAS_AF=0.4755;AA=T|||;VT=SNP
16	58313806	rs4784915	C	A	100	PASS	AC=3505;AF=0.69988;AN=5008;NS=2504;DP=17220;EAS_AF=0.5873;AMR_AF=0.5706;AFR_AF=0.9297;EUR_AF=0.6879;SAS_AF=0.6094;AA=A|||;VT=SNP
16	58314433	rs2241414	T	C	100	PASS	AC=474;AF=0.0946486;AN=5008;NS=2504;DP=21148;EAS_AF=0.1032;AMR_AF=0.1513;AFR_AF=0.0673;EUR_AF=0.1074;SAS_AF=0.0695;AA=C|||;VT=SNP;EX_TARGET
16	58314598	rs1052276	C	T	100	PASS	AC=473;AF=0.0944489;AN=5008;NS=2504;DP=18873;EAS_AF=0.1032;AMR_AF=0.1513;AFR_AF=0.0673;EUR_AF=0.1074;SAS_AF=0.0685;AA=C|||;VT=SNP;EX_TARGET
16	58315051	rs16960027	G	T	100	PASS	AC=475;AF=0.0948482;AN=5008;NS=2504;DP=20806;EAS_AF=0.1032;AMR_AF=0.1513;AFR_AF=0.0673;EUR_AF=0.1074;SAS_AF=0.0706;AA=T|||;VT=SNP
16	58315125	rs16960029	T	C	100	PASS	AC=475;AF=0.0948482;AN=5008;NS=2504;DP=21320;EAS_AF=0.1032;AMR_AF=0.1513;AFR_AF=0.0673;EUR_AF=0.1083;SAS_AF=0.0695;AA=C|||;VT=SNP
16	58315214	rs55693470	A	C	100	PASS	AC=122;AF=0.024361;AN=5008;NS=2504;DP=21568;EAS_AF=0.0357;AMR_AF=0.0533;AFR_AF=0.003;EUR_AF=0.0398;SAS_AF=0.0051;AA=A|||;VT=SNP
16	58315510	rs72786138	G	A	100	PASS	AC=475;AF=0.0948482;AN=5008;NS=2504;DP=17527;EAS_AF=0.1032;AMR_AF=0.1513;AFR_AF=0.0673;EUR_AF=0.1083;SAS_AF=0.0695;AA=G|||;VT=SNP
16	58315581	rs16960032	A	G	100	PASS	AC=474;AF=0.0946486;AN=5008;NS=2504;DP=20278;EAS_AF=0.1032;AMR_AF=0.1513;AFR_AF=0.0673;EUR_AF=0.1074;SAS_AF=0.0695;AA=a|||;VT=SNP
16	58315631	rs16960035	C	T	100	PASS	AC=473;AF=0.0944489;AN=5008;NS=2504;DP=19828;EAS_AF=0.1032;AMR_AF=0.1513;AFR_AF=0.0666;EUR_AF=0.1074;SAS_AF=0.0695;AA=T|||;VT=SNP
16	58315989	rs11642943	T	A	100	PASS	AC=1164;AF=0.232428;AN=5008;NS=2504;DP=13523;EAS_AF=0.3452;AMR_AF=0.3256;AFR_AF=0.025;EUR_AF=0.1988;SAS_AF=0.365;AA=T|||;VT=SNP
16	58316063	rs78302648	C	A	100	PASS	AC=457;AF=0.091254;AN=5008;NS=2504;DP=14314;EAS_AF=0.1032;AMR_AF=0.1455;AFR_AF=0.0658;EUR_AF=0.0974;SAS_AF=0.0685;AA=C|||;VT=SNP
16	58316229	rs72786139	G	A	100	PASS	AC=473;AF=0.0944489;AN=5008;NS=2504;DP=16529;EAS_AF=0.1032;AMR_AF=0.1513;AFR_AF=0.0666;EUR_AF=0.1074;SAS_AF=0.0695;AA=G|||;VT=SNP
16	58316515	rs3743580	G	A	100	PASS	AC=473;AF=0.0944489;AN=5008;NS=2504;DP=20200;EAS_AF=0.1032;AMR_AF=0.1513;AFR_AF=0.0666;EUR_AF=0.1074;SAS_AF=0.0695;AA=G|||;VT=SNP
16	58316628	rs3743581	A	G	100	PASS	AC=302;AF=0.0603035;AN=5008;NS=2504;DP=21113;EAS_AF=0.0883;AMR_AF=0.036;AFR_AF=0.0908;EUR_AF=0.0199;SAS_AF=0.0491;AA=A|||;VT=SNP
16	58316867	rs3826096	T	C	100	PASS	AC=2691;AF=0.53734;AN=5008;NS=2504;DP=19290;EAS_AF=0.3929;AMR_AF=0.3732;AFR_AF=0.767;EUR_AF=0.5537;SAS_AF=0.4755;AA=T|||;VT=SNP
16	58316958	rs11865985	C	T	100	PASS	AC=473;AF=0.0944489;AN=5008;NS=2504;DP=18903;EAS_AF=0.1032;AMR_AF=0.1513;AFR_AF=0.0666;EUR_AF=0.1074;SAS_AF=0.0695;AA=C|||;VT=SNP
16	58316983	rs67746089	T	C	100	PASS	AC=302;AF=0.0603035;AN=5008;NS=2504;DP=18763;EAS_AF=0.0883;AMR_AF=0.036;AFR_AF=0.0908;EUR_AF=0.0199;SAS_AF=0.0491;AA=T|||;VT=SNP
16	58317024	rs16960040	G	A	100	PASS	AC=473;AF=0.0944489;AN=5008;NS=2504;DP=19955;EAS_AF=0.1032;AMR_AF=0.1513;AFR_AF=0.0666;EUR_AF=0.1074;SAS_AF=0.0695;AA=A|||;VT=SNP
16	58317202	rs72786146	G	A	100	PASS	AC=474;AF=0.0946486;AN=5008;NS=2504;DP=20190;EAS_AF=0.1042;AMR_AF=0.1513;AFR_AF=0.0666;EUR_AF=0.1074;SAS_AF=0.0695;AA=A|||;VT=SNP
16	58317761	rs16960042	T	C	100	PASS	AC=473;AF=0.0944489;AN=5008;NS=2504;DP=17576;EAS_AF=0.1032;AMR_AF=0.1513;AFR_AF=0.0666;EUR_AF=0.1074;SAS_AF=0.0695;AA=T|||;VT=SNP
16	58318332	rs2303228	G	A	100	PASS	AC=303;AF=0.0605032;AN=5008;NS=2504;DP=21192;EAS_AF=0.0883;AMR_AF=0.036;AFR_AF=0.0915;EUR_AF=0.0199;SAS_AF=0.0491;AA=G|||;VT=SNP
16	58318604	rs3815803	T	C	100	PASS	AC=2689;AF=0.536941;AN=5008;NS=2504;DP=20351;EAS_AF=0.3929;AMR_AF=0.3718;AFR_AF=0.767;EUR_AF=0.5537;SAS_AF=0.4744;AA=T|||;VT=SNP;EX_TARGET
16	58318776	rs72786150	T	C	100	PASS	AC=474;AF=0.0946486;AN=5008;NS=2504;DP=16977;EAS_AF=0.1042;AMR_AF=0.1513;AFR_AF=0.0658;EUR_AF=0.1074;SAS_AF=0.0706;AA=T|||;VT=SNP
16	58318939	rs78763347	G	A	100	PASS	AC=474;AF=0.0946486;AN=5008;NS=2504;DP=18481;EAS_AF=0.1042;AMR_AF=0.1513;AFR_AF=0.0658;EUR_AF=0.1074;SAS_AF=0.0706;AA=g|||;VT=SNP
16	58319005	rs72786153	C	T	100	PASS	AC=476;AF=0.0950479;AN=5008;NS=2504;DP=19458;EAS_AF=0.1042;AMR_AF=0.1513;AFR_AF=0.0673;EUR_AF=0.1074;SAS_AF=0.0706;AA=C|||;VT=SNP
16	58319092	rs9923981	C	T	100	PASS	AC=2993;AF=0.597644;AN=5008;NS=2504;DP=21834;EAS_AF=0.4812;AMR_AF=0.4092;AFR_AF=0.8585;EUR_AF=0.5736;SAS_AF=0.5235;AA=C|||;VT=SNP
16	58319183	rs1820236	G	A	100	PASS	AC=3467;AF=0.692292;AN=5008;NS=2504;DP=21399;EAS_AF=0.5853;AMR_AF=0.5605;AFR_AF=0.9244;EUR_AF=0.6809;SAS_AF=0.5941;AA=A|||;VT=SNP
16	58319198	rs1820237	G	A	100	PASS	AC=474;AF=0.0946486;AN=5008;NS=2504;DP=21262;EAS_AF=0.1042;AMR_AF=0.1513;AFR_AF=0.0658;EUR_AF=0.1074;SAS_AF=0.0706;AA=G|||;VT=SNP
16	58319225	rs1820238	C	T	100	PASS	AC=475;AF=0.0948482;AN=5008;NS=2504;DP=20541;EAS_AF=0.1042;AMR_AF=0.1513;AFR_AF=0.0658;EUR_AF=0.1083;SAS_AF=0.0706;AA=C|||;VT=SNP
16	58319533	rs1820240	G	C	100	PASS	AC=474;AF=0.0946486;AN=5008;NS=2504;DP=19912;EAS_AF=0.1042;AMR_AF=0.1513;AFR_AF=0.0658;EUR_AF=0.1074;SAS_AF=0.0706;AA=C|||;VT=SNP
16	58319548	rs1820241	G	T	100	PASS	AC=474;AF=0.0946486;AN=5008;NS=2504;DP=19214;EAS_AF=0.1042;AMR_AF=0.1513;AFR_AF=0.0658;EUR_AF=0.1074;SAS_AF=0.0706;AA=G|||;VT=SNP
16	58319554	rs1820242	A	G	100	PASS	AC=474;AF=0.0946486;AN=5008;NS=2504;DP=18686;EAS_AF=0.1042;AMR_AF=0.1513;AFR_AF=0.0658;EUR_AF=0.1074;SAS_AF=0.0706;AA=G|||;VT=SNP
16	58319783	rs72786155	A	G	100	PASS	AC=474;AF=0.0946486;AN=5008;NS=2504;DP=17162;EAS_AF=0.1042;AMR_AF=0.1513;AFR_AF=0.0658;EUR_AF=0.1074;SAS_AF=0.0706;AA=A|||;VT=SNP
16	58320211	rs4784916	T	C	100	PASS	AC=3467;AF=0.692292;AN=5008;NS=2504;DP=18403;EAS_AF=0.5853;AMR_AF=0.5605;AFR_AF=0.9244;EUR_AF=0.6809;SAS_AF=0.5941;AA=C|||;VT=SNP
16	58320503	rs66776051	G	A	100	PASS	AC=279;AF=0.0557109;AN=5008;NS=2504;DP=17495;EAS_AF=0.0883;AMR_AF=0.036;AFR_AF=0.0734;EUR_AF=0.0199;SAS_AF=0.0491;AA=G|||;VT=SNP
16	58320560	rs72786158	G	A	100	PASS	AC=474;AF=0.0946486;AN=5008;NS=2504;DP=17406;EAS_AF=0.1042;AMR_AF=0.1513;AFR_AF=0.0658;EUR_AF=0.1074;SAS_AF=0.0706;AA=A|||;VT=SNP
16	58320616	rs72786160	A	G	100	PASS	AC=474;AF=0.0946486;AN=5008;NS=2504;DP=17945;EAS_AF=0.1042;AMR_AF=0.1513;AFR_AF=0.0658;EUR_AF=0.1074;SAS_AF=0.0706;AA=A|||;VT=SNP
16	58320749	rs72786162	C	T	100	PASS	AC=52;AF=0.0103834;AN=5008;NS=2504;DP=17241;EAS_AF=0.0248;AMR_AF=0.0029;AFR_AF=0;EUR_AF=0.0189;SAS_AF=0.0061;AA=C|||;VT=SNP
16	58320770	rs72786164	C	T	100	PASS	AC=475;AF=0.0948482;AN=5008;NS=2504;DP=17583;EAS_AF=0.1042;AMR_AF=0.1513;AFR_AF=0.0666;EUR_AF=0.1074;SAS_AF=0.0706;AA=T|||;VT=SNP
16	58320820	rs72786165	G	C	100	PASS	AC=474;AF=0.0946486;AN=5008;NS=2504;DP=18984;EAS_AF=0.1042;AMR_AF=0.1513;AFR_AF=0.0658;EUR_AF=0.1074;SAS_AF=0.0706;AA=C|||;VT=SNP
16	58320844	rs8048836	A	G	100	PASS	AC=2993;AF=0.597644;AN=5008;NS=2504;DP=19739;EAS_AF=0.4812;AMR_AF=0.4092;AFR_AF=0.8585;EUR_AF=0.5736;SAS_AF=0.5235;AA=A|||;VT=SNP
16	58320974	rs72786166	G	A	100	PASS	AC=475;AF=0.0948482;AN=5008;NS=2504;DP=20325;EAS_AF=0.1052;AMR_AF=0.1513;AFR_AF=0.0658;EUR_AF=0.1074;SAS_AF=0.0706;AA=G|||;VT=SNP
16	58321115	rs56131447	G	A	100	PASS	AC=478;AF=0.0954473;AN=5008;NS=2504;DP=20832;EAS_AF=0.1042;AMR_AF=0.1571;AFR_AF=0.0658;EUR_AF=0.1074;SAS_AF=0.0706;AA=G|||;VT=SNP
16	58321220	rs8047708	G	A	100	PASS	AC=3005;AF=0.60004;AN=5008;NS=2504;DP=20070;EAS_AF=0.4812;AMR_AF=0.415;AFR_AF=0.8585;EUR_AF=0.5805;SAS_AF=0.5245;AA=G|||;VT=SNP
16	58321281	rs55715369	G	A	100	PASS	AC=474;AF=0.0946486;AN=5008;NS=2504;DP=20905;EAS_AF=0.1042;AMR_AF=0.1513;AFR_AF=0.0658;EUR_AF=0.1074;SAS_AF=0.0706;AA=G|||;VT=SNP
16	58321559	rs55820457	A	G	100	PASS	AC=474;AF=0.0946486;AN=5008;NS=2504;DP=21080;EAS_AF=0.1042;AMR_AF=0.1513;AFR_AF=0.0658;EUR_AF=0.1074;SAS_AF=0.0706;AA=A|||;VT=SNP
16	58321793	rs55685520	T	C	100	PASS	AC=474;AF=0.0946486;AN=5008;NS=2504;DP=20193;EAS_AF=0.1042;AMR_AF=0.1513;AFR_AF=0.0658;EUR_AF=0.1074;SAS_AF=0.0706;AA=C|||;VT=SNP
16	58321931	rs56358295	G	A	100	PASS	AC=474;AF=0.0946486;AN=5008;NS=2504;DP=21231;EAS_AF=0.1042;AMR_AF=0.1513;AFR_AF=0.0658;EUR_AF=0.1074;SAS_AF=0.0706;AA=G|||;VT=SNP
16	58322289	rs4784031	T	A	100	PASS	AC=2690;AF=0.537141;AN=5008;NS=2504;DP=15454;EAS_AF=0.3929;AMR_AF=0.3732;AFR_AF=0.767;EUR_AF=0.5537;SAS_AF=0.4744;AA=T|||;VT=SNP
16	58322851	rs11644244	A	G	100	PASS	AC=1182;AF=0.236022;AN=5008;NS=2504;DP=19193;EAS_AF=0.3581;AMR_AF=0.3329;AFR_AF=0.0242;EUR_AF=0.1988;SAS_AF=0.3661;AA=A|||;VT=SNP
16	58322860	rs28463878	C	T	100	PASS	AC=509;AF=0.101637;AN=5008;NS=2504;DP=19410;EAS_AF=0.1379;AMR_AF=0.0893;AFR_AF=0.09;EUR_AF=0.1372;SAS_AF=0.0521;AA=C|||;VT=SNP
16	58323095	rs76912933	G	A	100	PASS	AC=474;AF=0.0946486;AN=5008;NS=2504;DP=16804;EAS_AF=0.1042;AMR_AF=0.1513;AFR_AF=0.0658;EUR_AF=0.1074;SAS_AF=0.0706;AA=A|||;VT=SNP
16	58323168	rs72786171	T	C	100	PASS	AC=474;AF=0.0946486;AN=5008;NS=2504;DP=17486;EAS_AF=0.1042;AMR_AF=0.1513;AFR_AF=0.0658;EUR_AF=0.1074;SAS_AF=0.0706;AA=C|||;VT=SNP
16	58323722	rs72786174	C	T	100	PASS	AC=361;AF=0.0720847;AN=5008;NS=2504;DP=13671;EAS_AF=0.1042;AMR_AF=0.1441;AFR_AF=0.0038;EUR_AF=0.1014;SAS_AF=0.0501;AA=C|||;VT=SNP
16	58323960	rs114410328	G	A	100	PASS	AC=475;AF=0.0948482;AN=5008;NS=2504;DP=11044;EAS_AF=0.1042;AMR_AF=0.1513;AFR_AF=0.0658;EUR_AF=0.1074;SAS_AF=0.0716;AA=A|||;VT=SNP
16	58324803	rs3803583	A	G	100	PASS	AC=397;AF=0.0792732;AN=5008;NS=2504;DP=17080;EAS_AF=0.1062;AMR_AF=0.147;AFR_AF=0.028;EUR_AF=0.1014;SAS_AF=0.0501;AA=A|||;VT=SNP
16	58324807	rs3803582	T	C	100	PASS	AC=477;AF=0.0952476;AN=5008;NS=2504;DP=16710;EAS_AF=0.1062;AMR_AF=0.1527;AFR_AF=0.0658;EUR_AF=0.1074;SAS_AF=0.0706;AA=C|||;VT=SNP
16	58325623	rs72786177	G	A	100	PASS	AC=398;AF=0.0794728;AN=5008;NS=2504;DP=14602;EAS_AF=0.1062;AMR_AF=0.147;AFR_AF=0.028;EUR_AF=0.1024;SAS_AF=0.0501;AA=G|||;VT=SNP
16	58325863	rs2897203	C	T	100	PASS	AC=3634;AF=0.725639;AN=5008;NS=2504;DP=14269;EAS_AF=0.5833;AMR_AF=0.6153;AFR_AF=0.9357;EUR_AF=0.7744;SAS_AF=0.6166;AA=T|||;VT=SNP
16	58326610	rs6499946	G	T	100	PASS	AC=3634;AF=0.725639;AN=5008;NS=2504;DP=22553;EAS_AF=0.5833;AMR_AF=0.6153;AFR_AF=0.9357;EUR_AF=0.7744;SAS_AF=0.6166;AA=T|||;VT=SNP
16	58327128	rs6499947	C	T	100	PASS	AC=3262;AF=0.651358;AN=5008;NS=2504;DP=14757;EAS_AF=0.4702;AMR_AF=0.4697;AFR_AF=0.9319;EUR_AF=0.672;SAS_AF=0.5665;AA=T|||;VT=SNP
16	58327197	rs7205814	C	T	100	PASS	AC=2539;AF=0.506989;AN=5008;NS=2504;DP=14068;EAS_AF=0.3938;AMR_AF=0.3617;AFR_AF=0.6596;EUR_AF=0.5527;SAS_AF=0.4734;AA=C|||;VT=SNP
16	58327231	rs7188579	T	C	100	PASS	AC=2900;AF=0.579073;AN=5008;NS=2504;DP=16812;EAS_AF=0.3938;AMR_AF=0.4352;AFR_AF=0.7852;EUR_AF=0.6531;SAS_AF=0.5174;AA=t|||;VT=SNP
16	58327646	rs2288012	A	G	100	PASS	AC=3673;AF=0.733427;AN=5008;NS=2504;DP=17036;EAS_AF=0.631;AMR_AF=0.6167;AFR_AF=0.9115;EUR_AF=0.7773;SAS_AF=0.636;AA=G|||;VT=SNP;EX_TARGET
16	58327742	rs2288013	C	T	100	PASS	AC=447;AF=0.0892572;AN=5008;NS=2504;DP=19596;EAS_AF=0.1637;AMR_AF=0.1484;AFR_AF=0.0045;EUR_AF=0.1064;SAS_AF=0.0675;AA=C|||;VT=SNP
16	58327774	rs2288014	A	G	100	PASS	AC=295;AF=0.0589058;AN=5008;NS=2504;DP=20556;EAS_AF=0.0734;AMR_AF=0.036;AFR_AF=0.0968;EUR_AF=0.0199;SAS_AF=0.0491;AA=G|||;VT=SNP
16	58327945	rs2288015	G	A	100	PASS	AC=447;AF=0.0892572;AN=5008;NS=2504;DP=16346;EAS_AF=0.1637;AMR_AF=0.1484;AFR_AF=0.0045;EUR_AF=0.1064;SAS_AF=0.0675;AA=G|||;VT=SNP
16	58329033	rs67360230	T	C	100	PASS	AC=294;AF=0.0587061;AN=5008;NS=2504;DP=22546;EAS_AF=0.0734;AMR_AF=0.036;AFR_AF=0.0961;EUR_AF=0.0199;SAS_AF=0.0491;AA=T|||;VT=SNP
16	58329157	rs7194328	G	A	100	PASS	AC=2851;AF=0.569289;AN=5008;NS=2504;DP=19223;EAS_AF=0.3938;AMR_AF=0.4265;AFR_AF=0.7723;EUR_AF=0.6451;SAS_AF=0.499;AA=g|||;VT=SNP
16	58329166	rs75893586	G	A	100	PASS	AC=292;AF=0.0583067;AN=5008;NS=2504;DP=19480;EAS_AF=0.0734;AMR_AF=0.036;AFR_AF=0.0946;EUR_AF=0.0199;SAS_AF=0.0491;AA=g|||;VT=SNP
16	58329208	rs56357795	A	G	100	PASS	AC=560;AF=0.111821;AN=5008;NS=2504;DP=19626;EAS_AF=0.1637;AMR_AF=0.1556;AFR_AF=0.0666;EUR_AF=0.1123;SAS_AF=0.0879;AA=a|||;VT=SNP
16	58329222	rs56311622	G	C	100	PASS	AC=560;AF=0.111821;AN=5008;NS=2504;DP=19423;EAS_AF=0.1637;AMR_AF=0.1556;AFR_AF=0.0666;EUR_AF=0.1123;SAS_AF=0.0879;AA=g|||;VT=SNP
16	58329259	rs72786183	G	C	100	PASS	AC=371;AF=0.0740815;AN=5008;NS=2504;DP=19433;EAS_AF=0.1111;AMR_AF=0.1455;AFR_AF=0.0038;EUR_AF=0.1034;SAS_AF=0.0501;AA=g|||;VT=SNP
16	58329369	rs72786184	C	T	100	PASS	AC=374;AF=0.0746805;AN=5008;NS=2504;DP=18978;EAS_AF=0.1111;AMR_AF=0.1455;AFR_AF=0.0038;EUR_AF=0.1034;SAS_AF=0.0532;AA=C|||;VT=SNP
16	58329573	rs11864723	A	C	100	PASS	AC=847;AF=0.169129;AN=5008;NS=2504;DP=17881;EAS_AF=0.2361;AMR_AF=0.1916;AFR_AF=0.1581;EUR_AF=0.1322;SAS_AF=0.137;AA=C|||;VT=SNP
16	58329586	rs11860200	G	C	100	PASS	AC=394;AF=0.0786741;AN=5008;NS=2504;DP=17547;EAS_AF=0.0724;AMR_AF=0.0432;AFR_AF=0.149;EUR_AF=0.0258;SAS_AF=0.0695;AA=G|||;VT=SNP
16	58329752	rs66994138	C	T	100	PASS	AC=842;AF=0.168131;AN=5008;NS=2504;DP=16876;EAS_AF=0.2361;AMR_AF=0.1916;AFR_AF=0.1543;EUR_AF=0.1322;SAS_AF=0.137;AA=c|||;VT=SNP
16	58329828	rs10852562	T	C	100	PASS	AC=3700;AF=0.738818;AN=5008;NS=2504;DP=13645;EAS_AF=0.631;AMR_AF=0.6225;AFR_AF=0.9297;EUR_AF=0.7783;SAS_AF=0.6339;AA=C|||;VT=SNP
16	58330130	rs61466143	A	G	100	PASS	AC=847;AF=0.169129;AN=5008;NS=2504;DP=14926;EAS_AF=0.2361;AMR_AF=0.1916;AFR_AF=0.1581;EUR_AF=0.1322;SAS_AF=0.137;AA=G|||;VT=SNP
16	58330923	rs61586145	A	C	100	PASS	AC=395;AF=0.0788738;AN=5008;NS=2504;DP=19352;EAS_AF=0.0724;AMR_AF=0.0432;AFR_AF=0.1498;EUR_AF=0.0258;SAS_AF=0.0695;AA=C|||;VT=SNP
16	58331630	rs12449194	A	G	100	PASS	AC=1190;AF=0.23762;AN=5008;NS=2504;DP=20074;EAS_AF=0.3661;AMR_AF=0.3329;AFR_AF=0.0242;EUR_AF=0.1988;SAS_AF=0.3661;AA=A|||;VT=SNP
16	58331686	rs11862618	G	A	100	PASS	AC=845;AF=0.16873;AN=5008;NS=2504;DP=20713;EAS_AF=0.2391;AMR_AF=0.1916;AFR_AF=0.1543;EUR_AF=0.1322;SAS_AF=0.137;AA=A|||;VT=SNP
16	58331773	rs11859733	T	C	100	PASS	AC=845;AF=0.16873;AN=5008;NS=2504;DP=20497;EAS_AF=0.2391;AMR_AF=0.1916;AFR_AF=0.1543;EUR_AF=0.1322;SAS_AF=0.137;AA=T|||;VT=SNP
16	58331920	rs60569893	T	C	100	PASS	AC=847;AF=0.169129;AN=5008;NS=2504;DP=20540;EAS_AF=0.2391;AMR_AF=0.1916;AFR_AF=0.1558;EUR_AF=0.1322;SAS_AF=0.137;AA=C|||;VT=SNP
16	58332076	rs10852563	C	G	100	PASS	AC=3482;AF=0.695288;AN=5008;NS=2504;DP=17348;EAS_AF=0.631;AMR_AF=0.5634;AFR_AF=0.8828;EUR_AF=0.6859;SAS_AF=0.6115;AA=C|||;VT=SNP
16	58332382	rs77375735	C	T	100	PASS	AC=396;AF=0.0790735;AN=5008;NS=2504;DP=19413;EAS_AF=0.0724;AMR_AF=0.0432;AFR_AF=0.1505;EUR_AF=0.0258;SAS_AF=0.0695;AA=C|||;VT=SNP
16	58332383	rs4293365	C	G	100	PASS	AC=847;AF=0.169129;AN=5008;NS=2504;DP=19392;EAS_AF=0.2391;AMR_AF=0.1931;AFR_AF=0.1551;EUR_AF=0.1322;SAS_AF=0.137;AA=c|||;VT=SNP
16	58333177	rs56681526	T	G	100	PASS	AC=811;AF=0.161941;AN=5008;NS=2504;DP=15697;EAS_AF=0.1994;AMR_AF=0.1916;AFR_AF=0.1589;EUR_AF=0.1322;SAS_AF=0.137;AA=G|||;VT=SNP
16	58333179	rs57965471	G	A	100	PASS	AC=827;AF=0.165136;AN=5008;NS=2504;DP=15670;EAS_AF=0.1994;AMR_AF=0.1916;AFR_AF=0.171;EUR_AF=0.1322;SAS_AF=0.137;AA=A|||;VT=SNP
16	58333375	rs56688470	A	T	100	PASS	AC=811;AF=0.161941;AN=5008;NS=2504;DP=15797;EAS_AF=0.1994;AMR_AF=0.1916;AFR_AF=0.1589;EUR_AF=0.1322;SAS_AF=0.137;AA=A|||;VT=SNP
16	58333983	rs56040127	T	A	100	PASS	AC=451;AF=0.0900559;AN=5008;NS=2504;DP=21389;EAS_AF=0.1677;AMR_AF=0.1484;AFR_AF=0.0045;EUR_AF=0.1064;SAS_AF=0.0675;AA=T|||;VT=SNP
16	58334039	rs56291660	G	T	100	PASS	AC=451;AF=0.0900559;AN=5008;NS=2504;DP=20969;EAS_AF=0.1677;AMR_AF=0.1484;AFR_AF=0.0045;EUR_AF=0.1064;SAS_AF=0.0675;AA=G|||;VT=SNP
16	58334141	rs55778638	T	C	100	PASS	AC=375;AF=0.0748802;AN=5008;NS=2504;DP=22254;EAS_AF=0.1151;AMR_AF=0.1455;AFR_AF=0.0038;EUR_AF=0.1034;SAS_AF=0.0501;AA=T|||;VT=SNP
16	58334153	rs66891860	C	T	100	PASS	AC=329;AF=0.0656949;AN=5008;NS=2504;DP=22273;EAS_AF=0.0327;AMR_AF=0.0389;AFR_AF=0.152;EUR_AF=0.0199;SAS_AF=0.0491;AA=C|||;VT=SNP
16	58334196	rs55787712	G	A	100	PASS	AC=779;AF=0.155551;AN=5008;NS=2504;DP=22040;EAS_AF=0.2004;AMR_AF=0.1859;AFR_AF=0.1566;EUR_AF=0.1262;SAS_AF=0.1166;AA=G|||;VT=SNP
16	58334480	rs66680952	A	G	100	PASS	AC=828;AF=0.165335;AN=5008;NS=2504;DP=19861;EAS_AF=0.2004;AMR_AF=0.1916;AFR_AF=0.171;EUR_AF=0.1322;SAS_AF=0.137;AA=G|||;VT=SNP
16	58334734	rs66468611	A	T	100	PASS	AC=322;AF=0.0642971;AN=5008;NS=2504;DP=21095;EAS_AF=0.0327;AMR_AF=0.0375;AFR_AF=0.1475;EUR_AF=0.0199;SAS_AF=0.0491;AA=A|||;VT=SNP
16	58335379	rs11859150	C	A	100	PASS	AC=780;AF=0.155751;AN=5008;NS=2504;DP=17311;EAS_AF=0.2014;AMR_AF=0.1859;AFR_AF=0.1566;EUR_AF=0.1262;SAS_AF=0.1166;AA=C|||;VT=SNP
16	58335464	rs11867107	G	A	100	PASS	AC=779;AF=0.155551;AN=5008;NS=2504;DP=15860;EAS_AF=0.2004;AMR_AF=0.1859;AFR_AF=0.1566;EUR_AF=0.1262;SAS_AF=0.1166;AA=G|||;VT=SNP
16	58335988	rs72786194	A	G	100	PASS	AC=375;AF=0.0748802;AN=5008;NS=2504;DP=15222;EAS_AF=0.1151;AMR_AF=0.1455;AFR_AF=0.0038;EUR_AF=0.1034;SAS_AF=0.0501;AA=A|||;VT=SNP
16	58336100	rs61688272	A	G	100	PASS	AC=781;AF=0.15595;AN=5008;NS=2504;DP=16112;EAS_AF=0.2004;AMR_AF=0.1873;AFR_AF=0.1566;EUR_AF=0.1262;SAS_AF=0.1176;AA=a|||;VT=SNP
16	58336256	rs56723249	A	G	100	PASS	AC=779;AF=0.155551;AN=5008;NS=2504;DP=17440;EAS_AF=0.2004;AMR_AF=0.1859;AFR_AF=0.1566;EUR_AF=0.1262;SAS_AF=0.1166;AA=A|||;VT=SNP
16	58336265	rs72786195	C	T	100	PASS	AC=779;AF=0.155551;AN=5008;NS=2504;DP=17449;EAS_AF=0.2004;AMR_AF=0.1859;AFR_AF=0.1566;EUR_AF=0.1262;SAS_AF=0.1166;AA=C|||;VT=SNP
16	58336291	rs11646384	A	G	100	PASS	AC=1229;AF=0.245407;AN=5008;NS=2504;DP=17331;EAS_AF=0.4058;AMR_AF=0.3329;AFR_AF=0.0242;EUR_AF=0.1978;SAS_AF=0.3661;AA=A|||;VT=SNP
16	58336385	rs56907746	G	A	100	PASS	AC=840;AF=0.167732;AN=5008;NS=2504;DP=17606;EAS_AF=0.2004;AMR_AF=0.1974;AFR_AF=0.171;EUR_AF=0.1392;SAS_AF=0.138;AA=A|||;VT=SNP
16	58336957	rs111824367	C	T	100	PASS	AC=322;AF=0.0642971;AN=5008;NS=2504;DP=12901;EAS_AF=0.0327;AMR_AF=0.0389;AFR_AF=0.1467;EUR_AF=0.0199;SAS_AF=0.0491;AA=C|||;VT=SNP
16	58337005	rs112771716	G	A	100	PASS	AC=231;AF=0.0461262;AN=5008;NS=2504;DP=10256;EAS_AF=0.0347;AMR_AF=0.0389;AFR_AF=0.0764;EUR_AF=0.0199;SAS_AF=0.0491;AA=g|||;VT=SNP
16	58337206	rs68055654	G	A	100	PASS	AC=779;AF=0.155551;AN=5008;NS=2504;DP=16608;EAS_AF=0.2004;AMR_AF=0.1859;AFR_AF=0.1566;EUR_AF=0.1262;SAS_AF=0.1166;AA=A|||;VT=SNP
16	58337578	rs113326331	C	A	100	PASS	AC=779;AF=0.155551;AN=5008;NS=2504;DP=18746;EAS_AF=0.2004;AMR_AF=0.1859;AFR_AF=0.1566;EUR_AF=0.1262;SAS_AF=0.1166;AA=C|||;VT=SNP
16	58337708	rs11649136	T	C	100	PASS	AC=1229;AF=0.245407;AN=5008;NS=2504;DP=13849;EAS_AF=0.4058;AMR_AF=0.3329;AFR_AF=0.0242;EUR_AF=0.1978;SAS_AF=0.3661;AA=T|||;VT=SNP
16	58337751	rs113945985	A	C	100	PASS	AC=779;AF=0.155551;AN=5008;NS=2504;DP=13243;EAS_AF=0.2004;AMR_AF=0.1859;AFR_AF=0.1566;EUR_AF=0.1262;SAS_AF=0.1166;AA=A|||;VT=SNP
16	58338180	rs68103036	A	G	100	PASS	AC=248;AF=0.0495208;AN=5008;NS=2504;DP=12136;EAS_AF=0.0327;AMR_AF=0.036;AFR_AF=0.0923;EUR_AF=0.0199;SAS_AF=0.0491;AA=A|||;VT=SNP
16	58338227	rs117936000	G	A	100	PASS	AC=451;AF=0.0900559;AN=5008;NS=2504;DP=12937;EAS_AF=0.1677;AMR_AF=0.1484;AFR_AF=0.0045;EUR_AF=0.1064;SAS_AF=0.0675;AA=G|||;VT=SNP
16	58338482	rs4635329	T	A	100	PASS	AC=3667;AF=0.732228;AN=5008;NS=2504;DP=18447;EAS_AF=0.5913;AMR_AF=0.6225;AFR_AF=0.9342;EUR_AF=0.7793;SAS_AF=0.6339;AA=A|||;VT=SNP
16	58338705	rs59342830	C	T	100	PASS	AC=779;AF=0.155551;AN=5008;NS=2504;DP=16109;EAS_AF=0.2004;AMR_AF=0.1859;AFR_AF=0.1566;EUR_AF=0.1262;SAS_AF=0.1166;AA=T|||;VT=SNP
16	58339093	rs12933888	G	A	100	PASS	AC=1133;AF=0.226238;AN=5008;NS=2504;DP=20953;EAS_AF=0.255;AMR_AF=0.1844;AFR_AF=0.031;EUR_AF=0.3519;SAS_AF=0.3609;AA=G|||;VT=SNP
16	58339245	rs56371652	A	G	100	PASS	AC=779;AF=0.155551;AN=5008;NS=2504;DP=19915;EAS_AF=0.2004;AMR_AF=0.1859;AFR_AF=0.1566;EUR_AF=0.1262;SAS_AF=0.1166;AA=G|||;VT=SNP
16	58339376	rs56076971	G	A	100	PASS	AC=375;AF=0.0748802;AN=5008;NS=2504;DP=19891;EAS_AF=0.1151;AMR_AF=0.1455;AFR_AF=0.0038;EUR_AF=0.1034;SAS_AF=0.0501;AA=G|||;VT=SNP
16	58341029	rs34199441	T	C	100	PASS	AC=812;AF=0.162141;AN=5008;NS=2504;DP=16568;EAS_AF=0.2004;AMR_AF=0.1916;AFR_AF=0.1589;EUR_AF=0.1322;SAS_AF=0.137;AA=T|||;VT=SNP
16	58342131	rs56134345	G	T	100	PASS	AC=828;AF=0.165335;AN=5008;NS=2504;DP=14186;EAS_AF=0.2004;AMR_AF=0.1916;AFR_AF=0.171;EUR_AF=0.1322;SAS_AF=0.137;AA=T|||;VT=SNP
16	58342199	rs55851148	A	C	100	PASS	AC=812;AF=0.162141;AN=5008;NS=2504;DP=16831;EAS_AF=0.2004;AMR_AF=0.1916;AFR_AF=0.1589;EUR_AF=0.1322;SAS_AF=0.137;AA=C|||;VT=SNP
16	58342287	rs145219126	G	A	100	PASS	AC=375;AF=0.0748802;AN=5008;NS=2504;DP=16196;EAS_AF=0.1151;AMR_AF=0.1455;AFR_AF=0.0038;EUR_AF=0.1034;SAS_AF=0.0501;AA=G|||;VT=SNP
16	58342536	rs8052933	A	G	100	PASS	AC=2062;AF=0.411741;AN=5008;NS=2504;DP=14838;EAS_AF=0.3909;AMR_AF=0.3285;AFR_AF=0.3207;EUR_AF=0.5487;SAS_AF=0.4744;AA=A|||;VT=SNP
16	58342949	rs66797721	T	C	100	PASS	AC=810;AF=0.161741;AN=5008;NS=2504;DP=14679;EAS_AF=0.2004;AMR_AF=0.1902;AFR_AF=0.1581;EUR_AF=0.1322;SAS_AF=0.137;AA=C|||;VT=SNP
16	58343712	rs73554593	A	G	100	PASS	AC=812;AF=0.162141;AN=5008;NS=2504;DP=15740;EAS_AF=0.2004;AMR_AF=0.1916;AFR_AF=0.1589;EUR_AF=0.1322;SAS_AF=0.137;AA=a|||;VT=SNP
16	58343950	rs73554595	G	A	100	PASS	AC=812;AF=0.162141;AN=5008;NS=2504;DP=11693;EAS_AF=0.2004;AMR_AF=0.1916;AFR_AF=0.1589;EUR_AF=0.1322;SAS_AF=0.137;AA=G|||;VT=SNP
16	58344233	rs11862641	C	T	100	PASS	AC=812;AF=0.162141;AN=5008;NS=2504;DP=14584;EAS_AF=0.2004;AMR_AF=0.1916;AFR_AF=0.1589;EUR_AF=0.1322;SAS_AF=0.137;AA=T|||;VT=SNP
16	58344321	rs11859466	A	G	100	PASS	AC=813;AF=0.16234;AN=5008;NS=2504;DP=14367;EAS_AF=0.2004;AMR_AF=0.1916;AFR_AF=0.1589;EUR_AF=0.1332;SAS_AF=0.137;AA=G|||;VT=SNP
16	58345072	rs56034555	G	A	100	PASS	AC=375;AF=0.0748802;AN=5008;NS=2504;DP=18237;EAS_AF=0.1151;AMR_AF=0.1455;AFR_AF=0.0038;EUR_AF=0.1034;SAS_AF=0.0501;AA=G|||;VT=SNP
16	58345415	rs56409821	G	T	100	PASS	AC=375;AF=0.0748802;AN=5008;NS=2504;DP=20939;EAS_AF=0.1677;AMR_AF=0.1282;AFR_AF=0.0038;EUR_AF=0.0696;SAS_AF=0.0429;AA=G|||;VT=SNP
16	58346567	rs72788115	A	T	100	PASS	AC=451;AF=0.0900559;AN=5008;NS=2504;DP=18918;EAS_AF=0.1677;AMR_AF=0.1484;AFR_AF=0.0045;EUR_AF=0.1064;SAS_AF=0.0675;AA=A|||;VT=SNP
16	58346629	rs11865612	G	A	100	PASS	AC=356;AF=0.0710863;AN=5008;NS=2504;DP=17864;EAS_AF=0.0327;AMR_AF=0.0432;AFR_AF=0.1505;EUR_AF=0.0258;SAS_AF=0.0695;AA=G|||;VT=SNP
16	58346684	rs11862811	T	G	100	PASS	AC=834;AF=0.166534;AN=5008;NS=2504;DP=18472;EAS_AF=0.2004;AMR_AF=0.1916;AFR_AF=0.1755;EUR_AF=0.1322;SAS_AF=0.137;AA=G|||;VT=SNP
16	58347346	rs72788118	T	A	100	PASS	AC=451;AF=0.0900559;AN=5008;NS=2504;DP=20684;EAS_AF=0.1677;AMR_AF=0.1484;AFR_AF=0.0045;EUR_AF=0.1064;SAS_AF=0.0675;AA=T|||;VT=SNP
16	58347443	rs66724303	G	T	100	PASS	AC=809;AF=0.161542;AN=5008;NS=2504;DP=20930;EAS_AF=0.2004;AMR_AF=0.1916;AFR_AF=0.1566;EUR_AF=0.1322;SAS_AF=0.137;AA=T|||;VT=SNP
16	58348328	rs4402556	A	G	100	PASS	AC=1227;AF=0.245008;AN=5008;NS=2504;DP=16732;EAS_AF=0.4058;AMR_AF=0.33;AFR_AF=0.0242;EUR_AF=0.1978;SAS_AF=0.3661;AA=A|||;VT=SNP
16	58349028	rs11859858	G	A	100	PASS	AC=817;AF=0.163139;AN=5008;NS=2504;DP=17354;EAS_AF=0.2004;AMR_AF=0.1931;AFR_AF=0.1619;EUR_AF=0.1322;SAS_AF=0.137;AA=A|||;VT=SNP
16	58349131	rs2405683	T	A	100	PASS	AC=1225;AF=0.244609;AN=5008;NS=2504;DP=17170;EAS_AF=0.4058;AMR_AF=0.3285;AFR_AF=0.0242;EUR_AF=0.1968;SAS_AF=0.3661;AA=T|||;VT=SNP
16	58349806	rs150121097	C	T	100	PASS	AC=378;AF=0.0754792;AN=5008;NS=2504;DP=13242;EAS_AF=0.1141;AMR_AF=0.147;AFR_AF=0.0038;EUR_AF=0.1054;SAS_AF=0.0511;AA=C|||;VT=SNP
16	58350225	rs12919718	A	G	100	PASS	AC=3670;AF=0.732827;AN=5008;NS=2504;DP=17320;EAS_AF=0.5903;AMR_AF=0.6239;AFR_AF=0.9387;EUR_AF=0.7793;SAS_AF=0.6309;AA=G|||;VT=SNP
16	58350534	rs61053101	A	C	100	PASS	AC=223;AF=0.0445288;AN=5008;NS=2504;DP=18350;EAS_AF=0.0317;AMR_AF=0.0375;AFR_AF=0.0734;EUR_AF=0.0199;SAS_AF=0.0491;AA=A|||;VT=SNP
16	58351881	rs59977599	C	T	100	PASS	AC=226;AF=0.0451278;AN=5008;NS=2504;DP=18051;EAS_AF=0.0377;AMR_AF=0.0375;AFR_AF=0.0711;EUR_AF=0.0199;SAS_AF=0.0491;AA=C|||;VT=SNP
16	58352383	rs11648691	G	A	100	PASS	AC=1288;AF=0.257188;AN=5008;NS=2504;DP=16298;EAS_AF=0.3889;AMR_AF=0.3458;AFR_AF=0.0688;EUR_AF=0.2038;SAS_AF=0.3681;AA=G|||;VT=SNP
16	58352763	rs62040406	C	A	100	PASS	AC=337;AF=0.0672923;AN=5008;NS=2504;DP=16917;EAS_AF=0.1359;AMR_AF=0.0648;AFR_AF=0.0091;EUR_AF=0.0974;SAS_AF=0.046;AA=C|||;VT=SNP
16	58353380	rs113565835	G	A	100	PASS	AC=359;AF=0.0716853;AN=5008;NS=2504;DP=17459;EAS_AF=0.0923;AMR_AF=0.062;AFR_AF=0.1225;EUR_AF=0.0328;SAS_AF=0.0286;AA=A|||;VT=SNP
16	58353843	rs12921475	A	G	100	PASS	AC=1981;AF=0.395567;AN=5008;NS=2504;DP=15532;EAS_AF=0.3621;AMR_AF=0.2983;AFR_AF=0.4198;EUR_AF=0.4155;SAS_AF=0.4458;AA=G|||;VT=SNP
16	58354224	rs11645798	A	G	100	PASS	AC=1240;AF=0.247604;AN=5008;NS=2504;DP=15813;EAS_AF=0.3948;AMR_AF=0.3444;AFR_AF=0.028;EUR_AF=0.2048;SAS_AF=0.3681;AA=G|||;VT=SNP
16	58355041	rs4784917	G	T	100	PASS	AC=1578;AF=0.315096;AN=5008;NS=2504;DP=18858;EAS_AF=0.2679;AMR_AF=0.2392;AFR_AF=0.264;EUR_AF=0.3827;SAS_AF=0.4172;AA=G|||;VT=SNP
16	58355094	rs8182147	G	A	100	PASS	AC=1232;AF=0.246006;AN=5008;NS=2504;DP=20197;EAS_AF=0.3948;AMR_AF=0.3401;AFR_AF=0.025;EUR_AF=0.2038;SAS_AF=0.3681;AA=G|||;VT=SNP
16	58355097	rs4784918	G	A	100	PASS	AC=1578;AF=0.315096;AN=5008;NS=2504;DP=20101;EAS_AF=0.2679;AMR_AF=0.2392;AFR_AF=0.264;EUR_AF=0.3827;SAS_AF=0.4172;AA=G|||;VT=SNP
16	58355232	rs4784919	G	A	100	PASS	AC=1583;AF=0.316094;AN=5008;NS=2504;DP=22307;EAS_AF=0.2679;AMR_AF=0.2406;AFR_AF=0.2738;EUR_AF=0.3827;SAS_AF=0.408;AA=G|||;VT=SNP
16	58355529	rs4784920	G	A	100	PASS	AC=1607;AF=0.320887;AN=5008;NS=2504;DP=17647;EAS_AF=0.2679;AMR_AF=0.2406;AFR_AF=0.2844;EUR_AF=0.3837;SAS_AF=0.4172;AA=G|||;VT=SNP
16	58355819	rs12931722	A	G	100	PASS	AC=1610;AF=0.321486;AN=5008;NS=2504;DP=16976;EAS_AF=0.2679;AMR_AF=0.2406;AFR_AF=0.2867;EUR_AF=0.3837;SAS_AF=0.4172;AA=G|||;VT=SNP
16	58356023	rs11643029	G	A	100	PASS	AC=1232;AF=0.246006;AN=5008;NS=2504;DP=15322;EAS_AF=0.3948;AMR_AF=0.3401;AFR_AF=0.025;EUR_AF=0.2038;SAS_AF=0.3681;AA=G|||;VT=SNP
16	58356335	rs7204580	A	G	100	PASS	AC=3226;AF=0.644169;AN=5008;NS=2504;DP=16208;EAS_AF=0.756;AMR_AF=0.6369;AFR_AF=0.4644;EUR_AF=0.6163;SAS_AF=0.8057;AA=G|||;VT=SNP
16	58357142	rs4784033	G	T	100	PASS	AC=1279;AF=0.255391;AN=5008;NS=2504;DP=12753;EAS_AF=0.3948;AMR_AF=0.3444;AFR_AF=0.0265;EUR_AF=0.2256;SAS_AF=0.3885;AA=G|||;VT=SNP
16	58357442	rs4784921	A	G	100	PASS	AC=3362;AF=0.671326;AN=5008;NS=2504;DP=18117;EAS_AF=0.756;AMR_AF=0.6484;AFR_AF=0.5514;EUR_AF=0.6203;SAS_AF=0.8149;AA=G|||;VT=SNP
16	58357576	rs12444403	A	G	100	PASS	AC=1536;AF=0.306709;AN=5008;NS=2504;DP=18196;EAS_AF=0.2679;AMR_AF=0.2363;AFR_AF=0.2716;EUR_AF=0.3618;SAS_AF=0.3875;AA=A|||;VT=SNP
16	58358930	rs12599463	C	T	100	PASS	AC=1563;AF=0.312101;AN=5008;NS=2504;DP=20397;EAS_AF=0.2669;AMR_AF=0.2363;AFR_AF=0.2859;EUR_AF=0.3618;SAS_AF=0.3967;AA=C|||;VT=SNP
16	58359197	rs729334	C	A	100	PASS	AC=1563;AF=0.312101;AN=5008;NS=2504;DP=18159;EAS_AF=0.2669;AMR_AF=0.2363;AFR_AF=0.2859;EUR_AF=0.3618;SAS_AF=0.3967;AA=C|||;VT=SNP
16	58359830	rs729318	T	C	100	PASS	AC=4361;AF=0.870807;AN=5008;NS=2504;DP=4345;EAS_AF=0.8502;AMR_AF=0.8934;AFR_AF=0.8767;EUR_AF=0.8439;SAS_AF=0.8957;AA=C|||;VT=SNP
16	58360336	rs12445292	C	T	100	PASS	AC=3386;AF=0.676118;AN=5008;NS=2504;DP=20095;EAS_AF=0.754;AMR_AF=0.6484;AFR_AF=0.5696;EUR_AF=0.6223;SAS_AF=0.8149;AA=c|||;VT=SNP
16	58360724	rs12445399	C	T	100	PASS	AC=1325;AF=0.264577;AN=5008;NS=2504;DP=18921;EAS_AF=0.3948;AMR_AF=0.3458;AFR_AF=0.059;EUR_AF=0.2276;SAS_AF=0.3885;AA=C|||;VT=SNP
16	58361284	rs4784922	A	G	100	PASS	AC=3244;AF=0.647764;AN=5008;NS=2504;DP=17396;EAS_AF=0.754;AMR_AF=0.6369;AFR_AF=0.4781;EUR_AF=0.6183;SAS_AF=0.8057;AA=G|||;VT=SNP
16	58361642	rs113232736	G	A	100	PASS	AC=1323;AF=0.264177;AN=5008;NS=2504;DP=15105;EAS_AF=0.3938;AMR_AF=0.3444;AFR_AF=0.059;EUR_AF=0.2276;SAS_AF=0.3885;AA=G|||;VT=SNP
16	58362073	rs35409759	C	T	100	PASS	AC=1564;AF=0.3123;AN=5008;NS=2504;DP=13201;EAS_AF=0.2679;AMR_AF=0.2363;AFR_AF=0.2859;EUR_AF=0.3618;SAS_AF=0.3967;AA=C|||;VT=SNP
16	58362345	rs35312446	C	T	100	PASS	AC=1566;AF=0.3127;AN=5008;NS=2504;DP=13862;EAS_AF=0.2679;AMR_AF=0.2363;AFR_AF=0.2867;EUR_AF=0.3618;SAS_AF=0.3978;AA=C|||;VT=SNP
16	58362672	rs35079509	T	A	100	PASS	AC=1565;AF=0.3125;AN=5008;NS=2504;DP=14892;EAS_AF=0.2679;AMR_AF=0.2363;AFR_AF=0.2859;EUR_AF=0.3628;SAS_AF=0.3967;AA=T|||;VT=SNP
16	58362674	rs34204454	C	A	100	PASS	AC=1565;AF=0.3125;AN=5008;NS=2504;DP=14736;EAS_AF=0.2679;AMR_AF=0.2363;AFR_AF=0.2859;EUR_AF=0.3628;SAS_AF=0.3967;AA=C|||;VT=SNP
16	58362725	rs10775339	T	A	100	PASS	AC=3245;AF=0.647963;AN=5008;NS=2504;DP=13746;EAS_AF=0.754;AMR_AF=0.6369;AFR_AF=0.4788;EUR_AF=0.6183;SAS_AF=0.8057;AA=A|||;VT=SNP
16	58363031	rs1966507	G	A	100	PASS	AC=3375;AF=0.673922;AN=5008;NS=2504;DP=15910;EAS_AF=0.754;AMR_AF=0.6484;AFR_AF=0.562;EUR_AF=0.6213;SAS_AF=0.8149;AA=A|||;VT=SNP
16	58363303	rs1974879	G	C	100	PASS	AC=3125;AF=0.624002;AN=5008;NS=2504;DP=18023;EAS_AF=0.6647;AMR_AF=0.6326;AFR_AF=0.4773;EUR_AF=0.6133;SAS_AF=0.7853;AA=C|||;VT=SNP
16	58363576	rs2550350	G	C	100	PASS	AC=3247;AF=0.648363;AN=5008;NS=2504;DP=16320;EAS_AF=0.754;AMR_AF=0.6369;AFR_AF=0.4803;EUR_AF=0.6183;SAS_AF=0.8057;AA=C|||;VT=SNP
16	58363647	rs35130291	A	C	100	PASS	AC=1551;AF=0.309704;AN=5008;NS=2504;DP=17459;EAS_AF=0.2679;AMR_AF=0.2363;AFR_AF=0.2814;EUR_AF=0.3608;SAS_AF=0.3906;AA=A|||;VT=SNP
16	58363678	rs2550349	C	T	100	PASS	AC=1578;AF=0.315096;AN=5008;NS=2504;DP=18581;EAS_AF=0.2679;AMR_AF=0.2363;AFR_AF=0.2958;EUR_AF=0.3608;SAS_AF=0.3988;AA=C|||;VT=SNP
16	58363894	rs4784923	C	T	100	PASS	AC=1560;AF=0.311502;AN=5008;NS=2504;DP=17004;EAS_AF=0.3958;AMR_AF=0.3934;AFR_AF=0.1959;EUR_AF=0.2515;SAS_AF=0.3845;AA=C|||;VT=SNP
16	58364633	rs12448422	G	A	100	PASS	AC=1515;AF=0.302516;AN=5008;NS=2504;DP=17798;EAS_AF=0.2569;AMR_AF=0.2104;AFR_AF=0.2784;EUR_AF=0.3588;SAS_AF=0.3896;AA=G|||;VT=SNP
16	58364653	rs2550347	G	A	100	PASS	AC=3248;AF=0.648562;AN=5008;NS=2504;DP=18246;EAS_AF=0.754;AMR_AF=0.6441;AFR_AF=0.5098;EUR_AF=0.6193;SAS_AF=0.7607;AA=g|||;VT=SNP
16	58364906	rs72788143	T	A	100	PASS	AC=1414;AF=0.282348;AN=5008;NS=2504;DP=18199;EAS_AF=0.4048;AMR_AF=0.3718;AFR_AF=0.0862;EUR_AF=0.2296;SAS_AF=0.4121;AA=T|||;VT=SNP
16	58365620	rs76649222	A	G	100	PASS	AC=419;AF=0.0836661;AN=5008;NS=2504;DP=13789;EAS_AF=0.1518;AMR_AF=0.1801;AFR_AF=0.0408;EUR_AF=0.0219;SAS_AF=0.0665;AA=A|||;VT=SNP
16	58365745	rs12917748	G	A	100	PASS	AC=2076;AF=0.414537;AN=5008;NS=2504;DP=12337;EAS_AF=0.3462;AMR_AF=0.3242;AFR_AF=0.5151;EUR_AF=0.3976;SAS_AF=0.4305;AA=A|||;VT=SNP
16	58365999	rs12918221	G	A	100	PASS	AC=1776;AF=0.354633;AN=5008;NS=2504;DP=14425;EAS_AF=0.1964;AMR_AF=0.2594;AFR_AF=0.5083;EUR_AF=0.3688;SAS_AF=0.363;AA=G|||;VT=SNP
16	58366306	rs55910718	C	T	100	PASS	AC=549;AF=0.109625;AN=5008;NS=2504;DP=19973;EAS_AF=0.0308;AMR_AF=0.0951;AFR_AF=0.0227;EUR_AF=0.2127;SAS_AF=0.2127;AA=C|||;VT=SNP
16	58366610	rs12923899	C	A	100	PASS	AC=1607;AF=0.320887;AN=5008;NS=2504;DP=19400;EAS_AF=0.2946;AMR_AF=0.4006;AFR_AF=0.2542;EUR_AF=0.338;SAS_AF=0.364;AA=C|||;VT=SNP
16	58366662	rs12923917	C	G	100	PASS	AC=1812;AF=0.361821;AN=5008;NS=2504;DP=18606;EAS_AF=0.2946;AMR_AF=0.4107;AFR_AF=0.3979;EUR_AF=0.337;SAS_AF=0.3732;AA=C|||;VT=SNP
16	58367397	rs9302698	G	T	100	PASS	AC=4409;AF=0.880391;AN=5008;NS=2504;DP=19086;EAS_AF=0.9851;AMR_AF=0.8818;AFR_AF=0.8828;EUR_AF=0.7853;SAS_AF=0.8661;AA=T|||;VT=SNP
16	58367595	rs10459798	G	A	100	PASS	AC=737;AF=0.147165;AN=5008;NS=2504;DP=16398;EAS_AF=0.3254;AMR_AF=0.2392;AFR_AF=0.0703;EUR_AF=0.0477;SAS_AF=0.1043;AA=G|||;VT=SNP
16	58367780	rs138010341	A	G	100	PASS	AC=207;AF=0.0413339;AN=5008;NS=2504;DP=13123;EAS_AF=0.0099;AMR_AF=0.0259;AFR_AF=0.0703;EUR_AF=0.0586;SAS_AF=0.0276;AA=A|||;VT=SNP
16	58368100	rs4784924	G	T	100	PASS	AC=3069;AF=0.612819;AN=5008;NS=2504;DP=18136;EAS_AF=0.5288;AMR_AF=0.5634;AFR_AF=0.6551;EUR_AF=0.6451;SAS_AF=0.6442;AA=G|||;VT=SNP
16	58368310	rs7200079	G	A	100	PASS	AC=1733;AF=0.346046;AN=5008;NS=2504;DP=18118;EAS_AF=0.5486;AMR_AF=0.3631;AFR_AF=0.2141;EUR_AF=0.2972;SAS_AF=0.3538;AA=G|||;VT=SNP
16	58368353	rs11643642	G	A	100	PASS	AC=575;AF=0.114816;AN=5008;NS=2504;DP=16618;EAS_AF=0.0327;AMR_AF=0.1037;AFR_AF=0.0151;EUR_AF=0.2346;SAS_AF=0.2188;AA=G|||;VT=SNP
16	58368624	rs111433303	A	G	100	PASS	AC=222;AF=0.0443291;AN=5008;NS=2504;DP=16877;EAS_AF=0.0099;AMR_AF=0.0259;AFR_AF=0.0817;EUR_AF=0.0586;SAS_AF=0.0276;AA=A|||;VT=SNP
16	58368731	rs11862529	G	C	100	PASS	AC=651;AF=0.129992;AN=5008;NS=2504;DP=13723;EAS_AF=0.1915;AMR_AF=0.036;AFR_AF=0.2731;EUR_AF=0.0318;SAS_AF=0.0409;AA=G|||;VT=SNP
16	58369067	rs7201521	G	T	100	PASS	AC=1569;AF=0.313299;AN=5008;NS=2504;DP=18610;EAS_AF=0.2946;AMR_AF=0.402;AFR_AF=0.2254;EUR_AF=0.337;SAS_AF=0.364;AA=G|||;VT=SNP
16	58369672	rs11643151	A	G	100	PASS	AC=578;AF=0.115415;AN=5008;NS=2504;DP=18503;EAS_AF=0.0327;AMR_AF=0.1052;AFR_AF=0.0151;EUR_AF=0.2356;SAS_AF=0.2198;AA=A|||;VT=SNP
16	58370837	rs4595792	G	A	100	PASS	AC=3842;AF=0.767173;AN=5008;NS=2504;DP=16115;EAS_AF=0.8284;AMR_AF=0.7853;AFR_AF=0.8026;EUR_AF=0.671;SAS_AF=0.7423;AA=A|||;VT=SNP
16	58371339	rs67814708	C	T	100	PASS	AC=1244;AF=0.248403;AN=5008;NS=2504;DP=16676;EAS_AF=0.5188;AMR_AF=0.2666;AFR_AF=0.2186;EUR_AF=0.0994;SAS_AF=0.1503;AA=T|||;VT=SNP
16	58371383	rs11640687	C	T	100	PASS	AC=675;AF=0.134784;AN=5008;NS=2504;DP=15397;EAS_AF=0.0337;AMR_AF=0.1167;AFR_AF=0.0847;EUR_AF=0.2356;SAS_AF=0.2157;AA=C|||;VT=SNP
16	58372013	rs4393563	T	G	100	PASS	AC=4938;AF=0.986022;AN=5008;NS=2504;DP=16076;EAS_AF=0.995;AMR_AF=0.9856;AFR_AF=0.9985;EUR_AF=0.9682;SAS_AF=0.9785;AA=G|||;VT=SNP
16	58372984	rs7199896	T	A	100	PASS	AC=4557;AF=0.909944;AN=5008;NS=2504;DP=14332;EAS_AF=0.8006;AMR_AF=0.9769;AFR_AF=0.9115;EUR_AF=0.9443;SAS_AF=0.9376;AA=T|||;VT=SNP
16	58373186	rs8052032	G	T	100	PASS	AC=1209;AF=0.241414;AN=5008;NS=2504;DP=16848;EAS_AF=0.4891;AMR_AF=0.2493;AFR_AF=0.2723;EUR_AF=0.0557;SAS_AF=0.1299;AA=G|||;VT=SNP
16	58373407	rs7198341	G	A	100	PASS	AC=640;AF=0.127796;AN=5008;NS=2504;DP=20160;EAS_AF=0.1815;AMR_AF=0.1383;AFR_AF=0.0098;EUR_AF=0.2107;SAS_AF=0.1391;AA=G|||;VT=SNP
16	58373788	rs7206152	T	C	100	PASS	AC=2992;AF=0.597444;AN=5008;NS=2504;DP=16465;EAS_AF=0.7183;AMR_AF=0.5836;AFR_AF=0.7065;EUR_AF=0.4105;SAS_AF=0.5276;AA=C|||;VT=SNP
16	58373849	rs4600453	G	C	100	PASS	AC=565;AF=0.112819;AN=5008;NS=2504;DP=18522;EAS_AF=0.0278;AMR_AF=0.1167;AFR_AF=0.0106;EUR_AF=0.2376;SAS_AF=0.2076;AA=G|||;VT=SNP
16	58374017	rs56142956	C	T	100	PASS	AC=1400;AF=0.279553;AN=5008;NS=2504;DP=16635;EAS_AF=0.2401;AMR_AF=0.3055;AFR_AF=0.1997;EUR_AF=0.3121;SAS_AF=0.3763;AA=C|||;VT=SNP
16	58375841	rs7190653	C	A	100	PASS	AC=542;AF=0.108227;AN=5008;NS=2504;DP=16410;EAS_AF=0.1796;AMR_AF=0.0245;AFR_AF=0.1982;EUR_AF=0.0348;SAS_AF=0.0481;AA=C|||;VT=SNP
16	58376291	rs28622510	C	T	100	PASS	AC=459;AF=0.0916534;AN=5008;NS=2504;DP=15256;EAS_AF=0.0258;AMR_AF=0.1167;AFR_AF=0.0106;EUR_AF=0.2376;SAS_AF=0.1012;AA=C|||;VT=SNP
16	58376526	rs8055498	A	C	100	PASS	AC=545;AF=0.108826;AN=5008;NS=2504;DP=14870;EAS_AF=0.1796;AMR_AF=0.0245;AFR_AF=0.2005;EUR_AF=0.0348;SAS_AF=0.0481;AA=C|||;VT=SNP
16	58377398	rs78609274	T	C	100	PASS	AC=816;AF=0.162939;AN=5008;NS=2504;DP=21171;EAS_AF=0.2956;AMR_AF=0.232;AFR_AF=0.0961;EUR_AF=0.0427;SAS_AF=0.1912;AA=T|||;VT=SNP
16	58378549	rs7192191	T	C	100	PASS	AC=1136;AF=0.226837;AN=5008;NS=2504;DP=19547;EAS_AF=0.2996;AMR_AF=0.2464;AFR_AF=0.3268;EUR_AF=0.0437;SAS_AF=0.1912;AA=T|||;VT=SNP
16	58379361	rs8053581	C	A	100	PASS	AC=579;AF=0.115615;AN=5008;NS=2504;DP=15619;EAS_AF=0.1796;AMR_AF=0.0317;AFR_AF=0.2012;EUR_AF=0.0547;SAS_AF=0.0562;AA=C|||;VT=SNP
16	58379442	rs35877666	T	A	100	PASS	AC=1397;AF=0.278954;AN=5008;NS=2504;DP=15453;EAS_AF=0.2401;AMR_AF=0.3069;AFR_AF=0.1967;EUR_AF=0.3121;SAS_AF=0.3763;AA=T|||;VT=SNP
16	58379453	rs35325824	A	T	100	PASS	AC=1396;AF=0.278754;AN=5008;NS=2504;DP=15376;EAS_AF=0.2401;AMR_AF=0.304;AFR_AF=0.1967;EUR_AF=0.3111;SAS_AF=0.3783;AA=A|||;VT=SNP
16	58379612	rs8052855	G	A	100	PASS	AC=545;AF=0.108826;AN=5008;NS=2504;DP=17155;EAS_AF=0.1796;AMR_AF=0.0245;AFR_AF=0.2005;EUR_AF=0.0348;SAS_AF=0.0481;AA=A|||;VT=SNP
16	58381021	rs16960117	A	T	100	PASS	AC=778;AF=0.155351;AN=5008;NS=2504;DP=15211;EAS_AF=0.2966;AMR_AF=0.2262;AFR_AF=0.0703;EUR_AF=0.0427;SAS_AF=0.1902;AA=A|||;VT=SNP
16	58381713	rs76511994	C	T	100	PASS	AC=777;AF=0.155152;AN=5008;NS=2504;DP=20673;EAS_AF=0.2966;AMR_AF=0.2262;AFR_AF=0.0703;EUR_AF=0.0427;SAS_AF=0.1892;AA=C|||;VT=SNP
16	58382140	rs11076238	G	A	100	PASS	AC=1723;AF=0.34405;AN=5008;NS=2504;DP=19527;EAS_AF=0.4772;AMR_AF=0.2767;AFR_AF=0.5318;EUR_AF=0.0984;SAS_AF=0.2536;AA=A|||;VT=SNP
16	58382558	rs8049643	G	A	100	PASS	AC=1406;AF=0.280751;AN=5008;NS=2504;DP=16857;EAS_AF=0.245;AMR_AF=0.3098;AFR_AF=0.1906;EUR_AF=0.3121;SAS_AF=0.3865;AA=A|||;VT=SNP
16	58382628	rs8049807	G	A	100	PASS	AC=1435;AF=0.286542;AN=5008;NS=2504;DP=17879;EAS_AF=0.244;AMR_AF=0.3098;AFR_AF=0.2194;EUR_AF=0.3121;SAS_AF=0.3783;AA=G|||;VT=SNP
16	58383111	rs8051896	C	A	100	PASS	AC=2783;AF=0.555711;AN=5008;NS=2504;DP=19789;EAS_AF=0.7202;AMR_AF=0.5735;AFR_AF=0.4818;EUR_AF=0.4095;SAS_AF=0.6237;AA=A|||;VT=SNP
16	58383228	rs8052069	C	A	100	PASS	AC=1965;AF=0.392372;AN=5008;NS=2504;DP=21388;EAS_AF=0.4236;AMR_AF=0.3415;AFR_AF=0.3835;EUR_AF=0.3668;SAS_AF=0.4346;AA=A|||;VT=SNP
16	58383236	rs74401493	C	T	100	PASS	AC=818;AF=0.163339;AN=5008;NS=2504;DP=21335;EAS_AF=0.2966;AMR_AF=0.232;AFR_AF=0.0983;EUR_AF=0.0427;SAS_AF=0.1892;AA=C|||;VT=SNP
16	58383277	rs6499948	A	T	100	PASS	AC=3137;AF=0.626398;AN=5008;NS=2504;DP=20675;EAS_AF=0.7212;AMR_AF=0.5893;AFR_AF=0.7337;EUR_AF=0.4105;SAS_AF=0.6319;AA=T|||;VT=SNP
16	58383862	rs62040446	A	G	100	PASS	AC=530;AF=0.105831;AN=5008;NS=2504;DP=16518;EAS_AF=0.1796;AMR_AF=0.0317;AFR_AF=0.1641;EUR_AF=0.0547;SAS_AF=0.0562;AA=A|||;VT=SNP
16	58385383	rs3924873	G	A	100	PASS	AC=907;AF=0.18111;AN=5008;NS=2504;DP=18454;EAS_AF=0.1806;AMR_AF=0.0447;AFR_AF=0.4349;EUR_AF=0.0557;SAS_AF=0.0644;AA=A|||;VT=SNP
16	58385455	rs3924874	C	T	100	PASS	AC=2214;AF=0.442093;AN=5008;NS=2504;DP=19889;EAS_AF=0.5407;AMR_AF=0.5418;AFR_AF=0.289;EUR_AF=0.3539;SAS_AF=0.5675;AA=c|||;VT=SNP
16	58385465	rs7188436	C	T	100	PASS	AC=787;AF=0.157149;AN=5008;NS=2504;DP=19967;EAS_AF=0.2966;AMR_AF=0.2277;AFR_AF=0.0779;EUR_AF=0.0417;SAS_AF=0.1892;AA=C|||;VT=SNP
16	58385811	rs17241119	G	A	100	PASS	AC=1397;AF=0.278954;AN=5008;NS=2504;DP=20598;EAS_AF=0.244;AMR_AF=0.3098;AFR_AF=0.1906;EUR_AF=0.3121;SAS_AF=0.3783;AA=G|||;VT=SNP
16	58386352	rs4625709	A	G	100	PASS	AC=3138;AF=0.626597;AN=5008;NS=2504;DP=15985;EAS_AF=0.7212;AMR_AF=0.5893;AFR_AF=0.7352;EUR_AF=0.4095;SAS_AF=0.6319;AA=G|||;VT=SNP
16	58386755	rs11865347	G	A	100	PASS	AC=3040;AF=0.607029;AN=5008;NS=2504;DP=15984;EAS_AF=0.7202;AMR_AF=0.585;AFR_AF=0.671;EUR_AF=0.4085;SAS_AF=0.6237;AA=G|||;VT=SNP
16	58386764	rs35038460	G	A	100	PASS	AC=2214;AF=0.442093;AN=5008;NS=2504;DP=16161;EAS_AF=0.5407;AMR_AF=0.5418;AFR_AF=0.289;EUR_AF=0.3539;SAS_AF=0.5675;AA=G|||;VT=SNP
16	58386790	rs78876225	C	T	100	PASS	AC=825;AF=0.164736;AN=5008;NS=2504;DP=17234;EAS_AF=0.2966;AMR_AF=0.232;AFR_AF=0.1044;EUR_AF=0.0417;SAS_AF=0.1892;AA=C|||;VT=SNP
16	58386805	rs11865378	G	T	100	PASS	AC=3098;AF=0.61861;AN=5008;NS=2504;DP=17675;EAS_AF=0.7212;AMR_AF=0.5893;AFR_AF=0.705;EUR_AF=0.4095;SAS_AF=0.6319;AA=T|||;VT=SNP
16	58387238	rs7197036	A	G	100	PASS	AC=944;AF=0.188498;AN=5008;NS=2504;DP=20298;EAS_AF=0.1806;AMR_AF=0.0476;AFR_AF=0.4614;EUR_AF=0.0557;SAS_AF=0.0644;AA=A|||;VT=SNP
16	58387639	rs112160220	G	T	100	PASS	AC=818;AF=0.163339;AN=5008;NS=2504;DP=20890;EAS_AF=0.2966;AMR_AF=0.232;AFR_AF=0.0991;EUR_AF=0.0417;SAS_AF=0.1892;AA=G|||;VT=SNP
16	58387739	rs72788159	C	T	100	PASS	AC=531;AF=0.10603;AN=5008;NS=2504;DP=18963;EAS_AF=0.1796;AMR_AF=0.0317;AFR_AF=0.1657;EUR_AF=0.0537;SAS_AF=0.0562;AA=C|||;VT=SNP
16	58389301	rs28836477	G	A	100	PASS	AC=1396;AF=0.278754;AN=5008;NS=2504;DP=17665;EAS_AF=0.244;AMR_AF=0.3098;AFR_AF=0.1899;EUR_AF=0.3121;SAS_AF=0.3783;AA=g|||;VT=SNP
16	58389946	rs8060314	G	A	100	PASS	AC=3118;AF=0.622604;AN=5008;NS=2504;DP=19960;EAS_AF=0.7212;AMR_AF=0.5865;AFR_AF=0.7216;EUR_AF=0.4095;SAS_AF=0.6319;AA=A|||;VT=SNP
16	58390613	rs62040449	C	T	100	PASS	AC=643;AF=0.128395;AN=5008;NS=2504;DP=19004;EAS_AF=0.1905;AMR_AF=0.1311;AFR_AF=0.0098;EUR_AF=0.2107;SAS_AF=0.138;AA=C|||;VT=SNP
16	58390831	rs8046528	C	T	100	PASS	AC=1724;AF=0.344249;AN=5008;NS=2504;DP=20952;EAS_AF=0.4772;AMR_AF=0.2767;AFR_AF=0.5325;EUR_AF=0.0974;SAS_AF=0.2546;AA=T|||;VT=SNP
16	58391376	rs28507114	C	T	100	PASS	AC=1396;AF=0.278754;AN=5008;NS=2504;DP=10684;EAS_AF=0.244;AMR_AF=0.3098;AFR_AF=0.1899;EUR_AF=0.3121;SAS_AF=0.3783;AA=C|||;VT=SNP
16	58391409	rs28861483	T	C	100	PASS	AC=2214;AF=0.442093;AN=5008;NS=2504;DP=10333;EAS_AF=0.5407;AMR_AF=0.5418;AFR_AF=0.2882;EUR_AF=0.3539;SAS_AF=0.5685;AA=C|||;VT=SNP
16	58391461	rs117600775	C	T	100	PASS	AC=181;AF=0.0361422;AN=5008;NS=2504;DP=10960;EAS_AF=0.0079;AMR_AF=0.0476;AFR_AF=0.0045;EUR_AF=0.0875;SAS_AF=0.047;AA=C|||;VT=SNP
16	58391513	rs4456494	T	G	100	PASS	AC=3062;AF=0.611422;AN=5008;NS=2504;DP=12653;EAS_AF=0.7212;AMR_AF=0.5865;AFR_AF=0.6793;EUR_AF=0.4095;SAS_AF=0.6319;AA=G|||;VT=SNP
16	58391897	rs35133695	G	A	100	PASS	AC=2214;AF=0.442093;AN=5008;NS=2504;DP=15379;EAS_AF=0.5407;AMR_AF=0.5418;AFR_AF=0.2882;EUR_AF=0.3539;SAS_AF=0.5685;AA=G|||;VT=SNP
16	58392346	rs56384047	T	C	100	PASS	AC=2213;AF=0.441893;AN=5008;NS=2504;DP=18713;EAS_AF=0.5407;AMR_AF=0.5418;AFR_AF=0.2882;EUR_AF=0.3539;SAS_AF=0.5675;AA=T|||;VT=SNP
16	58393721	rs371345094	A	G	100	PASS	AC=809;AF=0.161542;AN=5008;NS=2504;DP=18278;EAS_AF=0.2946;AMR_AF=0.2305;AFR_AF=0.0946;EUR_AF=0.0417;SAS_AF=0.1892;AA=A|||;VT=SNP
16	58394137	rs78283726	C	G	100	PASS	AC=896;AF=0.178914;AN=5008;NS=2504;DP=19552;EAS_AF=0.2966;AMR_AF=0.2334;AFR_AF=0.1505;EUR_AF=0.0427;SAS_AF=0.1973;AA=C|||;VT=SNP
16	58394902	rs11860344	G	A	100	PASS	AC=532;AF=0.10623;AN=5008;NS=2504;DP=20504;EAS_AF=0.1796;AMR_AF=0.0317;AFR_AF=0.1657;EUR_AF=0.0547;SAS_AF=0.0562;AA=A|||;VT=SNP
16	58395158	rs35228411	T	G	100	PASS	AC=533;AF=0.10643;AN=5008;NS=2504;DP=20206;EAS_AF=0.1796;AMR_AF=0.0317;AFR_AF=0.1664;EUR_AF=0.0547;SAS_AF=0.0562;AA=T|||;VT=SNP
16	58395282	rs9924643	G	A	100	PASS	AC=909;AF=0.18151;AN=5008;NS=2504;DP=20139;EAS_AF=0.1815;AMR_AF=0.0461;AFR_AF=0.4349;EUR_AF=0.0557;SAS_AF=0.0644;AA=A|||;VT=SNP
16	58395322	rs7194338	G	A	100	PASS	AC=465;AF=0.0928514;AN=5008;NS=2504;DP=20216;EAS_AF=0.1796;AMR_AF=0.0231;AFR_AF=0.1415;EUR_AF=0.0318;SAS_AF=0.0501;AA=G|||;VT=SNP
16	58395374	rs7201355	T	C	100	PASS	AC=465;AF=0.0928514;AN=5008;NS=2504;DP=20681;EAS_AF=0.1796;AMR_AF=0.0231;AFR_AF=0.1415;EUR_AF=0.0318;SAS_AF=0.0501;AA=T|||;VT=SNP
16	58395620	rs6499949	G	A	100	PASS	AC=907;AF=0.18111;AN=5008;NS=2504;DP=19569;EAS_AF=0.1806;AMR_AF=0.0447;AFR_AF=0.4349;EUR_AF=0.0557;SAS_AF=0.0644;AA=A|||;VT=SNP
16	58396520	rs9940930	A	G	100	PASS	AC=460;AF=0.091853;AN=5008;NS=2504;DP=21032;EAS_AF=0.0258;AMR_AF=0.1167;AFR_AF=0.0113;EUR_AF=0.2376;SAS_AF=0.1012;AA=A|||;VT=SNP
16	58396628	rs7500848	C	T	100	PASS	AC=531;AF=0.10603;AN=5008;NS=2504;DP=20624;EAS_AF=0.1796;AMR_AF=0.0317;AFR_AF=0.1649;EUR_AF=0.0547;SAS_AF=0.0562;AA=T|||;VT=SNP
16	58396730	rs1582590	T	G	100	PASS	AC=531;AF=0.10603;AN=5008;NS=2504;DP=17406;EAS_AF=0.1796;AMR_AF=0.0317;AFR_AF=0.1649;EUR_AF=0.0547;SAS_AF=0.0562;AA=T|||;VT=SNP
16	58397153	rs1582591	G	A	100	PASS	AC=531;AF=0.10603;AN=5008;NS=2504;DP=16381;EAS_AF=0.1796;AMR_AF=0.0317;AFR_AF=0.1649;EUR_AF=0.0547;SAS_AF=0.0562;AA=G|||;VT=SNP
16	58397309	rs62040455	A	T	100	PASS	AC=531;AF=0.10603;AN=5008;NS=2504;DP=15776;EAS_AF=0.1796;AMR_AF=0.0317;AFR_AF=0.1649;EUR_AF=0.0547;SAS_AF=0.0562;AA=T|||;VT=SNP
16	58397439	rs55855412	C	T	100	PASS	AC=904;AF=0.180511;AN=5008;NS=2504;DP=17499;EAS_AF=0.1806;AMR_AF=0.0447;AFR_AF=0.4327;EUR_AF=0.0557;SAS_AF=0.0644;AA=T|||;VT=SNP
16	58397690	rs34527079	G	A	100	PASS	AC=1114;AF=0.222444;AN=5008;NS=2504;DP=21352;EAS_AF=0.2431;AMR_AF=0.2723;AFR_AF=0.0234;EUR_AF=0.2823;SAS_AF=0.3732;AA=G|||;VT=SNP
16	58397739	rs7185233	G	C	100	PASS	AC=532;AF=0.10623;AN=5008;NS=2504;DP=21808;EAS_AF=0.1796;AMR_AF=0.0317;AFR_AF=0.1657;EUR_AF=0.0547;SAS_AF=0.0562;AA=G|||;VT=SNP
16	58398095	rs7186010	G	A	100	PASS	AC=466;AF=0.0930511;AN=5008;NS=2504;DP=18218;EAS_AF=0.1806;AMR_AF=0.0245;AFR_AF=0.1399;EUR_AF=0.0318;SAS_AF=0.0511;AA=G|||;VT=SNP
16	58398404	rs62040457	G	A	100	PASS	AC=533;AF=0.10643;AN=5008;NS=2504;DP=15264;EAS_AF=0.1806;AMR_AF=0.0317;AFR_AF=0.1657;EUR_AF=0.0547;SAS_AF=0.0562;AA=G|||;VT=SNP
16	58398532	rs62040458	C	G	100	PASS	AC=532;AF=0.10623;AN=5008;NS=2504;DP=15212;EAS_AF=0.1796;AMR_AF=0.0317;AFR_AF=0.1657;EUR_AF=0.0547;SAS_AF=0.0562;AA=C|||;VT=SNP
16	58398626	rs36047288	C	T	100	PASS	AC=1396;AF=0.278754;AN=5008;NS=2504;DP=18355;EAS_AF=0.244;AMR_AF=0.3098;AFR_AF=0.1891;EUR_AF=0.3121;SAS_AF=0.3793;AA=C|||;VT=SNP
16	58398843	rs1834029	G	A	100	PASS	AC=2214;AF=0.442093;AN=5008;NS=2504;DP=15130;EAS_AF=0.5407;AMR_AF=0.5418;AFR_AF=0.2882;EUR_AF=0.3539;SAS_AF=0.5685;AA=G|||;VT=SNP
16	58400748	rs62040459	C	T	100	PASS	AC=433;AF=0.0864617;AN=5008;NS=2504;DP=18704;EAS_AF=0.1796;AMR_AF=0.0245;AFR_AF=0.0953;EUR_AF=0.0537;SAS_AF=0.0562;AA=C|||;VT=SNP
16	58401561	rs77451922	T	C	100	PASS	AC=820;AF=0.163738;AN=5008;NS=2504;DP=14093;EAS_AF=0.2966;AMR_AF=0.232;AFR_AF=0.1006;EUR_AF=0.0417;SAS_AF=0.1892;AA=T|||;VT=SNP
16	58403304	rs1895523	G	A	100	PASS	AC=454;AF=0.090655;AN=5008;NS=2504;DP=17678;EAS_AF=0.1548;AMR_AF=0.0245;AFR_AF=0.1293;EUR_AF=0.0547;SAS_AF=0.0562;AA=G|||;VT=SNP
16	58403490	rs7196263	T	C	100	PASS	AC=620;AF=0.123802;AN=5008;NS=2504;DP=17065;EAS_AF=0.1548;AMR_AF=0.0346;AFR_AF=0.2489;EUR_AF=0.0557;SAS_AF=0.0562;AA=T|||;VT=SNP
16	58403843	rs8055228	T	G	100	PASS	AC=478;AF=0.0954473;AN=5008;NS=2504;DP=17512;EAS_AF=0.1796;AMR_AF=0.0245;AFR_AF=0.1293;EUR_AF=0.0537;SAS_AF=0.0562;AA=T|||;VT=SNP
16	58404504	rs7197148	C	T	100	PASS	AC=722;AF=0.144169;AN=5008;NS=2504;DP=17349;EAS_AF=0.1806;AMR_AF=0.0346;AFR_AF=0.32;EUR_AF=0.0378;SAS_AF=0.0562;AA=T|||;VT=SNP
16	58404712	rs7203177	T	C	100	PASS	AC=1699;AF=0.339257;AN=5008;NS=2504;DP=16454;EAS_AF=0.4782;AMR_AF=0.2767;AFR_AF=0.5136;EUR_AF=0.0974;SAS_AF=0.2536;AA=C|||;VT=SNP
16	58404877	rs16960143	G	A	100	PASS	AC=1387;AF=0.276957;AN=5008;NS=2504;DP=16688;EAS_AF=0.4782;AMR_AF=0.2565;AFR_AF=0.3101;EUR_AF=0.0746;SAS_AF=0.2474;AA=A|||;VT=SNP
16	58404923	rs62042562	T	C	100	PASS	AC=1674;AF=0.334265;AN=5008;NS=2504;DP=15081;EAS_AF=0.4782;AMR_AF=0.2752;AFR_AF=0.4955;EUR_AF=0.0974;SAS_AF=0.2536;AA=T|||;VT=SNP
16	58405138	rs75793057	A	G	100	PASS	AC=819;AF=0.163538;AN=5008;NS=2504;DP=17118;EAS_AF=0.2966;AMR_AF=0.232;AFR_AF=0.0998;EUR_AF=0.0417;SAS_AF=0.1892;AA=A|||;VT=SNP
16	58406113	rs7501159	C	T	100	PASS	AC=1279;AF=0.255391;AN=5008;NS=2504;DP=17995;EAS_AF=0.4772;AMR_AF=0.2478;AFR_AF=0.2617;EUR_AF=0.0537;SAS_AF=0.2311;AA=T|||;VT=SNP
16	58406358	rs113543656	G	A	100	PASS	AC=58;AF=0.0115815;AN=5008;NS=2504;DP=18789;EAS_AF=0.002;AMR_AF=0.0115;AFR_AF=0.003;EUR_AF=0.0368;SAS_AF=0.0072;AA=G|||;VT=SNP
16	58406387	rs7192669	T	G	100	PASS	AC=1313;AF=0.262181;AN=5008;NS=2504;DP=19151;EAS_AF=0.4772;AMR_AF=0.255;AFR_AF=0.2625;EUR_AF=0.0736;SAS_AF=0.2393;AA=T|||;VT=SNP
16	58406564	rs7185970	G	A	100	PASS	AC=1322;AF=0.263978;AN=5008;NS=2504;DP=19582;EAS_AF=0.4782;AMR_AF=0.255;AFR_AF=0.2625;EUR_AF=0.0736;SAS_AF=0.2474;AA=A|||;VT=SNP
16	58407804	rs9926700	C	G	100	PASS	AC=450;AF=0.0898562;AN=5008;NS=2504;DP=20918;EAS_AF=0.0248;AMR_AF=0.1124;AFR_AF=0.0113;EUR_AF=0.2296;SAS_AF=0.1033;AA=C|||;VT=SNP
16	58408307	rs7198366	G	A	100	PASS	AC=1312;AF=0.261981;AN=5008;NS=2504;DP=20398;EAS_AF=0.4782;AMR_AF=0.255;AFR_AF=0.261;EUR_AF=0.0736;SAS_AF=0.2393;AA=G|||;VT=SNP
16	58408513	rs60634232	A	G	100	PASS	AC=884;AF=0.176518;AN=5008;NS=2504;DP=17261;EAS_AF=0.2976;AMR_AF=0.2392;AFR_AF=0.1233;EUR_AF=0.0616;SAS_AF=0.1973;AA=G|||;VT=SNP
16	58408768	rs4500717	A	C	100	PASS	AC=1313;AF=0.262181;AN=5008;NS=2504;DP=16133;EAS_AF=0.4792;AMR_AF=0.255;AFR_AF=0.261;EUR_AF=0.0736;SAS_AF=0.2393;AA=C|||;VT=SNP
16	58409988	rs117166899	A	G	100	PASS	AC=179;AF=0.0357428;AN=5008;NS=2504;DP=18333;EAS_AF=0.0079;AMR_AF=0.0476;AFR_AF=0.0045;EUR_AF=0.0855;SAS_AF=0.047;AA=A|||;VT=SNP
16	58410022	rs75249291	G	A	100	PASS	AC=818;AF=0.163339;AN=5008;NS=2504;DP=16818;EAS_AF=0.2976;AMR_AF=0.232;AFR_AF=0.0991;EUR_AF=0.0417;SAS_AF=0.1881;AA=G|||;VT=SNP
16	58410039	rs7196251	C	A	100	PASS	AC=1311;AF=0.261781;AN=5008;NS=2504;DP=16803;EAS_AF=0.4782;AMR_AF=0.2536;AFR_AF=0.2617;EUR_AF=0.0736;SAS_AF=0.2382;AA=C|||;VT=SNP
16	58410695	rs62042565	T	C	100	PASS	AC=1312;AF=0.261981;AN=5008;NS=2504;DP=15100;EAS_AF=0.4782;AMR_AF=0.255;AFR_AF=0.2617;EUR_AF=0.0736;SAS_AF=0.2382;AA=T|||;VT=SNP
16	58410837	rs76340158	T	C	100	PASS	AC=757;AF=0.151158;AN=5008;NS=2504;DP=18293;EAS_AF=0.2976;AMR_AF=0.2262;AFR_AF=0.056;EUR_AF=0.0417;SAS_AF=0.1881;AA=T|||;VT=SNP
16	58411617	rs1424072	T	C	100	PASS	AC=1731;AF=0.345647;AN=5008;NS=2504;DP=19819;EAS_AF=0.4792;AMR_AF=0.2767;AFR_AF=0.5386;EUR_AF=0.0974;SAS_AF=0.2515;AA=C|||;VT=SNP
16	58411707	rs79444575	T	C	100	PASS	AC=818;AF=0.163339;AN=5008;NS=2504;DP=20918;EAS_AF=0.2976;AMR_AF=0.232;AFR_AF=0.0983;EUR_AF=0.0427;SAS_AF=0.1881;AA=T|||;VT=SNP
16	58412110	rs62042566	T	C	100	PASS	AC=1310;AF=0.261581;AN=5008;NS=2504;DP=20741;EAS_AF=0.4782;AMR_AF=0.255;AFR_AF=0.2602;EUR_AF=0.0736;SAS_AF=0.2382;AA=C|||;VT=SNP
16	58412439	rs76839835	T	G	100	PASS	AC=817;AF=0.163139;AN=5008;NS=2504;DP=20273;EAS_AF=0.2976;AMR_AF=0.232;AFR_AF=0.0976;EUR_AF=0.0417;SAS_AF=0.1892;AA=T|||;VT=SNP
16	58412692	rs62042587	T	G	100	PASS	AC=1311;AF=0.261781;AN=5008;NS=2504;DP=20256;EAS_AF=0.4792;AMR_AF=0.255;AFR_AF=0.2602;EUR_AF=0.0736;SAS_AF=0.2382;AA=G|||;VT=SNP
16	58412915	rs62042588	C	T	100	PASS	AC=1311;AF=0.261781;AN=5008;NS=2504;DP=19640;EAS_AF=0.4792;AMR_AF=0.255;AFR_AF=0.2602;EUR_AF=0.0736;SAS_AF=0.2382;AA=T|||;VT=SNP
16	58413044	rs62042589	G	A	100	PASS	AC=1312;AF=0.261981;AN=5008;NS=2504;DP=19211;EAS_AF=0.4792;AMR_AF=0.2565;AFR_AF=0.2595;EUR_AF=0.0736;SAS_AF=0.2393;AA=G|||;VT=SNP
16	58413254	rs7191867	G	A	100	PASS	AC=3586;AF=0.716054;AN=5008;NS=2504;DP=12187;EAS_AF=0.745;AMR_AF=0.6988;AFR_AF=0.7458;EUR_AF=0.6421;SAS_AF=0.7342;AA=A|||;VT=SNP
16	58413372	rs9941037	T	C	100	PASS	AC=1430;AF=0.285543;AN=5008;NS=2504;DP=13757;EAS_AF=0.4792;AMR_AF=0.2651;AFR_AF=0.323;EUR_AF=0.0964;SAS_AF=0.2444;AA=C|||;VT=SNP
16	58413388	rs72788178	A	T	100	PASS	AC=1263;AF=0.252196;AN=5008;NS=2504;DP=13770;EAS_AF=0.4534;AMR_AF=0.2478;AFR_AF=0.2534;EUR_AF=0.0736;SAS_AF=0.2301;AA=a|||;VT=SNP
16	58413798	rs62042590	T	C	100	PASS	AC=1311;AF=0.261781;AN=5008;NS=2504;DP=22555;EAS_AF=0.4792;AMR_AF=0.255;AFR_AF=0.2602;EUR_AF=0.0736;SAS_AF=0.2382;AA=T|||;VT=SNP
16	58414278	rs8058444	A	G	100	PASS	AC=1312;AF=0.261981;AN=5008;NS=2504;DP=20869;EAS_AF=0.4792;AMR_AF=0.255;AFR_AF=0.2602;EUR_AF=0.0736;SAS_AF=0.2393;AA=G|||;VT=SNP
16	58415359	rs77731636	G	A	100	PASS	AC=816;AF=0.162939;AN=5008;NS=2504;DP=17760;EAS_AF=0.2976;AMR_AF=0.232;AFR_AF=0.0976;EUR_AF=0.0417;SAS_AF=0.1881;AA=G|||;VT=SNP
16	58415897	rs9926887	T	C	100	PASS	AC=1824;AF=0.364217;AN=5008;NS=2504;DP=19334;EAS_AF=0.503;AMR_AF=0.3746;AFR_AF=0.3018;EUR_AF=0.2873;SAS_AF=0.3773;AA=T|||;VT=SNP
16	58416059	rs9924810	A	T	100	PASS	AC=1823;AF=0.364018;AN=5008;NS=2504;DP=20494;EAS_AF=0.503;AMR_AF=0.3746;AFR_AF=0.3011;EUR_AF=0.2873;SAS_AF=0.3773;AA=A|||;VT=SNP
16	58416479	rs113108104	G	A	100	PASS	AC=1358;AF=0.271166;AN=5008;NS=2504;DP=16168;EAS_AF=0.4732;AMR_AF=0.2579;AFR_AF=0.2965;EUR_AF=0.0765;SAS_AF=0.2382;AA=A|||;VT=SNP
16	58416530	rs79143633	C	T	100	PASS	AC=791;AF=0.157947;AN=5008;NS=2504;DP=16952;EAS_AF=0.3016;AMR_AF=0.2248;AFR_AF=0.0779;EUR_AF=0.0417;SAS_AF=0.1902;AA=T|||;VT=SNP
16	58417588	rs9302699	C	A	100	PASS	AC=662;AF=0.132188;AN=5008;NS=2504;DP=19693;EAS_AF=0.0734;AMR_AF=0.1801;AFR_AF=0.0968;EUR_AF=0.2296;SAS_AF=0.1063;AA=C|||;VT=SNP
16	58419114	rs72788182	C	A	100	PASS	AC=533;AF=0.10643;AN=5008;NS=2504;DP=17535;EAS_AF=0.1786;AMR_AF=0.0259;AFR_AF=0.1914;EUR_AF=0.0338;SAS_AF=0.0491;AA=A|||;VT=SNP
16	58419308	rs72788183	C	A	100	PASS	AC=535;AF=0.106829;AN=5008;NS=2504;DP=17972;EAS_AF=0.1806;AMR_AF=0.0259;AFR_AF=0.1914;EUR_AF=0.0338;SAS_AF=0.0491;AA=C|||;VT=SNP
16	58419664	rs62042594	G	T	100	PASS	AC=570;AF=0.113818;AN=5008;NS=2504;DP=20127;EAS_AF=0.1935;AMR_AF=0.1124;AFR_AF=0.0068;EUR_AF=0.167;SAS_AF=0.1227;AA=G|||;VT=SNP
16	58420286	rs6499952	T	C	100	PASS	AC=3890;AF=0.776757;AN=5008;NS=2504;DP=18826;EAS_AF=0.63;AMR_AF=0.8256;AFR_AF=0.9153;EUR_AF=0.6968;SAS_AF=0.7883;AA=C|||;VT=SNP
16	58420420	rs7186309	C	T	100	PASS	AC=226;AF=0.0451278;AN=5008;NS=2504;DP=14809;EAS_AF=0.0119;AMR_AF=0.0389;AFR_AF=0.0643;EUR_AF=0.0676;SAS_AF=0.0348;AA=C|||;VT=SNP
16	58421316	rs34696101	C	T	100	PASS	AC=293;AF=0.0585064;AN=5008;NS=2504;DP=15668;EAS_AF=0.0129;AMR_AF=0.0274;AFR_AF=0.1513;EUR_AF=0.0417;SAS_AF=0.0194;AA=C|||;VT=SNP
16	58422337	rs113893470	T	A	100	PASS	AC=296;AF=0.0591054;AN=5008;NS=2504;DP=16497;EAS_AF=0.0129;AMR_AF=0.0274;AFR_AF=0.1513;EUR_AF=0.0427;SAS_AF=0.0215;AA=T|||;VT=SNP
16	58422682	rs8056453	G	A	100	PASS	AC=631;AF=0.125998;AN=5008;NS=2504;DP=16795;EAS_AF=0.0724;AMR_AF=0.1037;AFR_AF=0.2307;EUR_AF=0.0517;SAS_AF=0.1319;AA=G|||;VT=SNP
16	58426182	rs3743565	A	G	100	PASS	AC=2934;AF=0.585863;AN=5008;NS=2504;DP=17281;EAS_AF=0.6617;AMR_AF=0.611;AFR_AF=0.2935;EUR_AF=0.7734;SAS_AF=0.6922;AA=A|||;VT=SNP
16	58432694	rs8063438	G	A	100	PASS	AC=295;AF=0.0589058;AN=5008;NS=2504;DP=15402;EAS_AF=0.0129;AMR_AF=0.0274;AFR_AF=0.1505;EUR_AF=0.0427;SAS_AF=0.0215;AA=G|||;VT=SNP
16	58433226	rs34136914	C	T	100	PASS	AC=642;AF=0.128195;AN=5008;NS=2504;DP=16128;EAS_AF=0.0476;AMR_AF=0.1398;AFR_AF=0.0658;EUR_AF=0.2634;SAS_AF=0.1483;AA=C|||;VT=SNP
16	58433536	rs79803294	T	G	100	PASS	AC=638;AF=0.127396;AN=5008;NS=2504;DP=14104;EAS_AF=0.2639;AMR_AF=0.1988;AFR_AF=0.0545;EUR_AF=0.0626;SAS_AF=0.1012;AA=T|||;VT=SNP
16	58435058	rs79506060	C	T	100	PASS	AC=228;AF=0.0455272;AN=5008;NS=2504;DP=19943;EAS_AF=0.0129;AMR_AF=0.0231;AFR_AF=0.1021;EUR_AF=0.0427;SAS_AF=0.0215;AA=c|||;VT=SNP
16	58437572	rs60068088	A	G	100	PASS	AC=788;AF=0.157348;AN=5008;NS=2504;DP=19300;EAS_AF=0.0714;AMR_AF=0.1095;AFR_AF=0.3253;EUR_AF=0.0676;SAS_AF=0.1452;AA=G|||;VT=SNP
16	58438143	rs11648876	T	C	100	PASS	AC=684;AF=0.136581;AN=5008;NS=2504;DP=20452;EAS_AF=0.0724;AMR_AF=0.1052;AFR_AF=0.261;EUR_AF=0.0527;SAS_AF=0.1431;AA=T|||;VT=SNP
16	58438652	rs11649008	A	G	100	PASS	AC=721;AF=0.14397;AN=5008;NS=2504;DP=20401;EAS_AF=0.0714;AMR_AF=0.1052;AFR_AF=0.295;EUR_AF=0.0527;SAS_AF=0.136;AA=A|||;VT=SNP
16	58440570	rs4784929	C	A	100	PASS	AC=652;AF=0.130192;AN=5008;NS=2504;DP=20663;EAS_AF=0.0694;AMR_AF=0.1052;AFR_AF=0.2216;EUR_AF=0.0656;SAS_AF=0.1534;AA=A|||;VT=SNP
16	58442548	rs62042610	A	G	100	PASS	AC=790;AF=0.157748;AN=5008;NS=2504;DP=13477;EAS_AF=0.0714;AMR_AF=0.1095;AFR_AF=0.3177;EUR_AF=0.0676;SAS_AF=0.1575;AA=a|||;VT=SNP
16	58443325	rs12935127	T	G	100	PASS	AC=2964;AF=0.591853;AN=5008;NS=2504;DP=18122;EAS_AF=0.6498;AMR_AF=0.6081;AFR_AF=0.3321;EUR_AF=0.7734;SAS_AF=0.6851;AA=T|||;VT=SNP
16	58443475	rs4784931	T	C	100	PASS	AC=1004;AF=0.200479;AN=5008;NS=2504;DP=17521;EAS_AF=0.0714;AMR_AF=0.1527;AFR_AF=0.4138;EUR_AF=0.1083;SAS_AF=0.1738;AA=C|||;VT=SNP
16	58443491	rs8055026	G	A	100	PASS	AC=240;AF=0.0479233;AN=5008;NS=2504;DP=17494;EAS_AF=0.0139;AMR_AF=0.0245;AFR_AF=0.1097;EUR_AF=0.0427;SAS_AF=0.0215;AA=G|||;VT=SNP
16	58444654	rs4784933	A	G	100	PASS	AC=686;AF=0.136981;AN=5008;NS=2504;DP=16000;EAS_AF=0.0585;AMR_AF=0.1239;AFR_AF=0.2519;EUR_AF=0.0656;SAS_AF=0.1452;AA=G|||;VT=SNP
16	58444849	rs12443709	A	C	100	PASS	AC=2941;AF=0.58726;AN=5008;NS=2504;DP=20109;EAS_AF=0.6488;AMR_AF=0.6009;AFR_AF=0.3321;EUR_AF=0.7594;SAS_AF=0.682;AA=A|||;VT=SNP
16	58445305	rs58879164	C	A	100	PASS	AC=672;AF=0.134185;AN=5008;NS=2504;DP=17668;EAS_AF=0.0605;AMR_AF=0.1282;AFR_AF=0.2398;EUR_AF=0.0656;SAS_AF=0.1421;AA=A|||;VT=SNP
16	58445377	rs12596516	A	G	100	PASS	AC=987;AF=0.197085;AN=5008;NS=2504;DP=17412;EAS_AF=0.0714;AMR_AF=0.1542;AFR_AF=0.407;EUR_AF=0.1093;SAS_AF=0.1636;AA=G|||;VT=SNP
16	58446532	rs11647234	G	T	100	PASS	AC=1008;AF=0.201278;AN=5008;NS=2504;DP=13608;EAS_AF=0.0724;AMR_AF=0.1585;AFR_AF=0.413;EUR_AF=0.1083;SAS_AF=0.1738;AA=T|||;VT=SNP
16	58446628	rs60671931	G	A	100	PASS	AC=255;AF=0.0509185;AN=5008;NS=2504;DP=9904;EAS_AF=0.0129;AMR_AF=0.0245;AFR_AF=0.1142;EUR_AF=0.0427;SAS_AF=0.0317;AA=G|||;VT=SNP
16	58446709	rs4784038	T	C	100	PASS	AC=4212;AF=0.841054;AN=5008;NS=2504;DP=10372;EAS_AF=0.7212;AMR_AF=0.7752;AFR_AF=0.9402;EUR_AF=0.8698;SAS_AF=0.8476;AA=C|||;VT=SNP
16	58447338	rs8058736	C	A	100	PASS	AC=889;AF=0.177516;AN=5008;NS=2504;DP=20186;EAS_AF=0.0675;AMR_AF=0.147;AFR_AF=0.3381;EUR_AF=0.1083;SAS_AF=0.1667;AA=A|||;VT=SNP
16	58447390	rs8058872	C	T	100	PASS	AC=246;AF=0.0491214;AN=5008;NS=2504;DP=19387;EAS_AF=0.0129;AMR_AF=0.0245;AFR_AF=0.1142;EUR_AF=0.0427;SAS_AF=0.0225;AA=C|||;VT=SNP
16	58447610	rs62042613	C	T	100	PASS	AC=728;AF=0.145367;AN=5008;NS=2504;DP=19917;EAS_AF=0.1796;AMR_AF=0.1513;AFR_AF=0.034;EUR_AF=0.2485;SAS_AF=0.1503;AA=C|||;VT=SNP
16	58448232	rs79034940	C	T	100	PASS	AC=380;AF=0.0758786;AN=5008;NS=2504;DP=16918;EAS_AF=0.0129;AMR_AF=0.0634;AFR_AF=0.1483;EUR_AF=0.0855;SAS_AF=0.0419;AA=C|||;VT=SNP
16	58451178	rs13335699	G	A	100	PASS	AC=402;AF=0.0802716;AN=5008;NS=2504;DP=18687;EAS_AF=0.0119;AMR_AF=0.0317;AFR_AF=0.205;EUR_AF=0.0586;SAS_AF=0.0389;AA=A|||;VT=SNP
16	58452271	rs72788190	C	T	100	PASS	AC=296;AF=0.0591054;AN=5008;NS=2504;DP=20035;EAS_AF=0.2302;AMR_AF=0.0086;AFR_AF=0.0008;EUR_AF=0.0219;SAS_AF=0.0358;AA=c|||;VT=SNP
16	58452965	rs117203217	G	A	100	PASS	AC=224;AF=0.0447284;AN=5008;NS=2504;DP=17167;EAS_AF=0.0933;AMR_AF=0.1455;AFR_AF=0.003;EUR_AF=0.0189;SAS_AF=0.0061;AA=G|||;VT=SNP
16	58453536	rs28639632	A	G	100	PASS	AC=375;AF=0.0748802;AN=5008;NS=2504;DP=19711;EAS_AF=0.0119;AMR_AF=0.0634;AFR_AF=0.152;EUR_AF=0.0845;SAS_AF=0.0337;AA=A|||;VT=SNP
16	58454844	rs9935201	A	G	100	PASS	AC=785;AF=0.156749;AN=5008;NS=2504;DP=19347;EAS_AF=0.0863;AMR_AF=0.1441;AFR_AF=0.3139;EUR_AF=0.0895;SAS_AF=0.0951;AA=A|||;VT=SNP
16	58456774	rs8044768	T	C	100	PASS	AC=3748;AF=0.748403;AN=5008;NS=2504;DP=18297;EAS_AF=0.756;AMR_AF=0.8285;AFR_AF=0.68;EUR_AF=0.7495;SAS_AF=0.7751;AA=C|||;VT=SNP
16	58456935	rs6499954	T	C	100	PASS	AC=3686;AF=0.736022;AN=5008;NS=2504;DP=17057;EAS_AF=0.7609;AMR_AF=0.8271;AFR_AF=0.6278;EUR_AF=0.7525;SAS_AF=0.7751;AA=C|||;VT=SNP
16	58456936	rs6499955	T	C	100	PASS	AC=3686;AF=0.736022;AN=5008;NS=2504;DP=17246;EAS_AF=0.7609;AMR_AF=0.8271;AFR_AF=0.6278;EUR_AF=0.7525;SAS_AF=0.7751;AA=C|||;VT=SNP
16	58457327	rs7186158	A	C	100	PASS	AC=3742;AF=0.747204;AN=5008;NS=2504;DP=15621;EAS_AF=0.8542;AMR_AF=0.8256;AFR_AF=0.6278;EUR_AF=0.7346;SAS_AF=0.7556;AA=C|||;VT=SNP
16	58457507	rs7186531	A	G	100	PASS	AC=467;AF=0.0932508;AN=5008;NS=2504;DP=20073;EAS_AF=0.0119;AMR_AF=0.072;AFR_AF=0.2163;EUR_AF=0.0845;SAS_AF=0.0348;AA=A|||;VT=SNP
16	58457520	rs7191391	T	G	100	PASS	AC=467;AF=0.0932508;AN=5008;NS=2504;DP=20484;EAS_AF=0.0119;AMR_AF=0.072;AFR_AF=0.2163;EUR_AF=0.0845;SAS_AF=0.0348;AA=T|||;VT=SNP
16	58458445	rs6499956	T	C	100	PASS	AC=3654;AF=0.729633;AN=5008;NS=2504;DP=19410;EAS_AF=0.7679;AMR_AF=0.8098;AFR_AF=0.6407;EUR_AF=0.7276;SAS_AF=0.7556;AA=T|||;VT=SNP
16	58459038	rs1895522	G	A	100	PASS	AC=3544;AF=0.707668;AN=5008;NS=2504;DP=18944;EAS_AF=0.7421;AMR_AF=0.6758;AFR_AF=0.6505;EUR_AF=0.7187;SAS_AF=0.7607;AA=A|||;VT=SNP
16	58459926	rs4784934	A	G	100	PASS	AC=3747;AF=0.748203;AN=5008;NS=2504;DP=22179;EAS_AF=0.7837;AMR_AF=0.8127;AFR_AF=0.6755;EUR_AF=0.7475;SAS_AF=0.7648;AA=G|||;VT=SNP
16	58460342	rs4784935	A	G	100	PASS	AC=3660;AF=0.730831;AN=5008;NS=2504;DP=19308;EAS_AF=0.7867;AMR_AF=0.8055;AFR_AF=0.6104;EUR_AF=0.7465;SAS_AF=0.7669;AA=G|||;VT=SNP
16	58461365	rs9928581	G	A	100	PASS	AC=3763;AF=0.751398;AN=5008;NS=2504;DP=20087;EAS_AF=0.7857;AMR_AF=0.8069;AFR_AF=0.6884;EUR_AF=0.7465;SAS_AF=0.7669;AA=A|||;VT=SNP
16	58461467	rs8063227	T	A	100	PASS	AC=2716;AF=0.542332;AN=5008;NS=2504;DP=18360;EAS_AF=0.6885;AMR_AF=0.5101;AFR_AF=0.2874;EUR_AF=0.6193;SAS_AF=0.68;AA=T|||;VT=SNP
16	58461874	rs4784936	G	A	100	PASS	AC=624;AF=0.124601;AN=5008;NS=2504;DP=18336;EAS_AF=0.0952;AMR_AF=0.2262;AFR_AF=0.2269;EUR_AF=0.0229;SAS_AF=0.0491;AA=G|||;VT=SNP
16	58462627	rs1424077	G	A	100	PASS	AC=4092;AF=0.817093;AN=5008;NS=2504;DP=22470;EAS_AF=0.7897;AMR_AF=0.8329;AFR_AF=0.9244;EUR_AF=0.7475;SAS_AF=0.7607;AA=g|||;VT=SNP
16	58462639	rs1424076	G	C	100	PASS	AC=898;AF=0.179313;AN=5008;NS=2504;DP=22655;EAS_AF=0.0893;AMR_AF=0.2896;AFR_AF=0.3086;EUR_AF=0.1133;SAS_AF=0.0869;AA=G|||;VT=SNP
16	58462910	rs1424074	A	G	100	PASS	AC=1041;AF=0.207867;AN=5008;NS=2504;DP=19281;EAS_AF=0.0952;AMR_AF=0.2968;AFR_AF=0.3873;EUR_AF=0.1272;SAS_AF=0.1012;AA=G|||;VT=SNP
16	58462997	rs7184938	C	G	100	PASS	AC=1037;AF=0.207069;AN=5008;NS=2504;DP=22321;EAS_AF=0.0913;AMR_AF=0.2968;AFR_AF=0.3873;EUR_AF=0.1272;SAS_AF=0.1012;AA=G|||;VT=SNP
16	58463010	rs7190478	T	C	100	PASS	AC=1037;AF=0.207069;AN=5008;NS=2504;DP=22241;EAS_AF=0.0913;AMR_AF=0.2968;AFR_AF=0.3873;EUR_AF=0.1272;SAS_AF=0.1012;AA=C|||;VT=SNP
16	58463867	rs2042403	C	T	100	PASS	AC=3481;AF=0.695088;AN=5008;NS=2504;DP=16709;EAS_AF=0.7847;AMR_AF=0.745;AFR_AF=0.5976;EUR_AF=0.6581;SAS_AF=0.7372;AA=C|||;VT=SNP
16	58463915	rs2042402	G	A	100	PASS	AC=2710;AF=0.541134;AN=5008;NS=2504;DP=17636;EAS_AF=0.6944;AMR_AF=0.5115;AFR_AF=0.2927;EUR_AF=0.6193;SAS_AF=0.6595;AA=G|||;VT=SNP
16	58464075	rs2042401	T	C	100	PASS	AC=3860;AF=0.770767;AN=5008;NS=2504;DP=17749;EAS_AF=0.7857;AMR_AF=0.8127;AFR_AF=0.7625;EUR_AF=0.7475;SAS_AF=0.7607;AA=C|||;VT=SNP
16	58464340	rs2042400	T	C	100	PASS	AC=3342;AF=0.667332;AN=5008;NS=2504;DP=16804;EAS_AF=0.7857;AMR_AF=0.7378;AFR_AF=0.5182;EUR_AF=0.6421;SAS_AF=0.7229;AA=T|||;VT=SNP
16	58464804	rs2042398	A	G	100	PASS	AC=2715;AF=0.542133;AN=5008;NS=2504;DP=17628;EAS_AF=0.6944;AMR_AF=0.5115;AFR_AF=0.292;EUR_AF=0.6193;SAS_AF=0.6656;AA=A|||;VT=SNP
16	58464990	rs8056043	C	A	100	PASS	AC=3344;AF=0.667732;AN=5008;NS=2504;DP=16905;EAS_AF=0.7857;AMR_AF=0.7378;AFR_AF=0.5197;EUR_AF=0.6421;SAS_AF=0.7229;AA=C|||;VT=SNP
16	58466107	rs9931547	A	G	100	PASS	AC=3811;AF=0.760982;AN=5008;NS=2504;DP=21801;EAS_AF=0.7857;AMR_AF=0.8127;AFR_AF=0.7216;EUR_AF=0.7465;SAS_AF=0.7669;AA=G|||;VT=SNP
16	58466784	rs4784937	C	T	100	PASS	AC=397;AF=0.0792732;AN=5008;NS=2504;DP=10699;EAS_AF=0.0913;AMR_AF=0.2161;AFR_AF=0.0537;EUR_AF=0.0219;SAS_AF=0.0634;AA=C|||;VT=SNP
16	58467237	rs28623612	C	T	100	PASS	AC=3710;AF=0.740815;AN=5008;NS=2504;DP=11254;EAS_AF=0.7857;AMR_AF=0.8055;AFR_AF=0.6755;EUR_AF=0.7316;SAS_AF=0.7464;AA=C|||;VT=SNP
16	58467366	rs72788200	T	C	100	PASS	AC=391;AF=0.0780751;AN=5008;NS=2504;DP=16170;EAS_AF=0.0853;AMR_AF=0.2161;AFR_AF=0.053;EUR_AF=0.0219;SAS_AF=0.0644;AA=T|||;VT=SNP
16	58467739	rs28627526	C	T	100	PASS	AC=3676;AF=0.734026;AN=5008;NS=2504;DP=21325;EAS_AF=0.7847;AMR_AF=0.8012;AFR_AF=0.6528;EUR_AF=0.7306;SAS_AF=0.7474;AA=C|||;VT=SNP
16	58467853	rs4784938	G	A	100	PASS	AC=3855;AF=0.769768;AN=5008;NS=2504;DP=18899;EAS_AF=0.7847;AMR_AF=0.8127;AFR_AF=0.7602;EUR_AF=0.7465;SAS_AF=0.7607;AA=a|||;VT=SNP
16	58468090	rs56139189	G	A	100	PASS	AC=3082;AF=0.615415;AN=5008;NS=2504;DP=16589;EAS_AF=0.6935;AMR_AF=0.5504;AFR_AF=0.5197;EUR_AF=0.665;SAS_AF=0.6595;AA=g|||;VT=SNP
16	58468211	rs4784939	T	C	100	PASS	AC=3833;AF=0.765375;AN=5008;NS=2504;DP=16042;EAS_AF=0.7857;AMR_AF=0.7824;AFR_AF=0.826;EUR_AF=0.6769;SAS_AF=0.7413;AA=t|||;VT=SNP
16	58468579	rs12932284	C	T	100	PASS	AC=3243;AF=0.647564;AN=5008;NS=2504;DP=13325;EAS_AF=0.7857;AMR_AF=0.7464;AFR_AF=0.4054;EUR_AF=0.675;SAS_AF=0.7342;AA=c|||;VT=SNP
16	58469356	rs4784940	G	A	100	PASS	AC=444;AF=0.0886581;AN=5008;NS=2504;DP=20676;EAS_AF=0.0843;AMR_AF=0.2147;AFR_AF=0.0953;EUR_AF=0.0219;SAS_AF=0.0634;AA=G|||;VT=SNP
16	58469410	rs12932631	T	C	100	PASS	AC=3548;AF=0.708466;AN=5008;NS=2504;DP=19661;EAS_AF=0.7847;AMR_AF=0.768;AFR_AF=0.6082;EUR_AF=0.6899;SAS_AF=0.7423;AA=C|||;VT=SNP
16	58469679	rs12927589	G	A	100	PASS	AC=3547;AF=0.708267;AN=5008;NS=2504;DP=19001;EAS_AF=0.7847;AMR_AF=0.768;AFR_AF=0.6082;EUR_AF=0.6889;SAS_AF=0.7423;AA=A|||;VT=SNP
16	58469837	rs4577076	A	G	100	PASS	AC=3553;AF=0.709465;AN=5008;NS=2504;DP=19565;EAS_AF=0.7847;AMR_AF=0.768;AFR_AF=0.6127;EUR_AF=0.6889;SAS_AF=0.7423;AA=G|||;VT=SNP
16	58470046	rs3890512	C	G	100	PASS	AC=3306;AF=0.660144;AN=5008;NS=2504;DP=18380;EAS_AF=0.6994;AMR_AF=0.5965;AFR_AF=0.6051;EUR_AF=0.7078;SAS_AF=0.6902;AA=G|||;VT=SNP
16	58470075	rs3890513	G	T	100	PASS	AC=447;AF=0.0892572;AN=5008;NS=2504;DP=18425;EAS_AF=0.0843;AMR_AF=0.2161;AFR_AF=0.0968;EUR_AF=0.0219;SAS_AF=0.0634;AA=G|||;VT=SNP
16	58470427	rs8057901	G	A	100	PASS	AC=2933;AF=0.585663;AN=5008;NS=2504;DP=17722;EAS_AF=0.7004;AMR_AF=0.5519;AFR_AF=0.3941;EUR_AF=0.662;SAS_AF=0.6718;AA=G|||;VT=SNP
16	58470997	rs11649027	G	A	100	PASS	AC=3016;AF=0.602236;AN=5008;NS=2504;DP=21860;EAS_AF=0.7431;AMR_AF=0.5778;AFR_AF=0.4077;EUR_AF=0.663;SAS_AF=0.6748;AA=A|||;VT=SNP
16	58471086	rs11644317	A	G	100	PASS	AC=3016;AF=0.602236;AN=5008;NS=2504;DP=18756;EAS_AF=0.7431;AMR_AF=0.5778;AFR_AF=0.4077;EUR_AF=0.663;SAS_AF=0.6748;AA=G|||;VT=SNP
16	58471219	rs9940062	G	T	100	PASS	AC=3017;AF=0.602436;AN=5008;NS=2504;DP=19213;EAS_AF=0.744;AMR_AF=0.5778;AFR_AF=0.4077;EUR_AF=0.663;SAS_AF=0.6748;AA=T|||;VT=SNP
16	58472821	rs1559388	G	T	100	PASS	AC=1023;AF=0.204273;AN=5008;NS=2504;DP=21037;EAS_AF=0.0655;AMR_AF=0.2738;AFR_AF=0.4198;EUR_AF=0.1173;SAS_AF=0.0961;AA=T|||;VT=SNP
16	58473195	rs4784941	C	T	100	PASS	AC=735;AF=0.146765;AN=5008;NS=2504;DP=20832;EAS_AF=0.0724;AMR_AF=0.219;AFR_AF=0.2943;EUR_AF=0.0437;SAS_AF=0.0787;AA=C|||;VT=SNP
16	58473770	rs72790204	G	A	100	PASS	AC=442;AF=0.0882588;AN=5008;NS=2504;DP=16087;EAS_AF=0.3393;AMR_AF=0.0331;AFR_AF=0.003;EUR_AF=0.0229;SAS_AF=0.0511;AA=G|||;VT=SNP
16	58475205	rs4784947	C	T	100	PASS	AC=568;AF=0.113419;AN=5008;NS=2504;DP=16938;EAS_AF=0.0486;AMR_AF=0.2291;AFR_AF=0.1762;EUR_AF=0.0537;SAS_AF=0.0746;AA=C|||;VT=SNP
16	58475429	rs4784948	G	A	100	PASS	AC=570;AF=0.113818;AN=5008;NS=2504;DP=15030;EAS_AF=0.0486;AMR_AF=0.2291;AFR_AF=0.177;EUR_AF=0.0537;SAS_AF=0.0757;AA=G|||;VT=SNP
16	58475667	rs72790208	C	T	100	PASS	AC=568;AF=0.113419;AN=5008;NS=2504;DP=21095;EAS_AF=0.0486;AMR_AF=0.2291;AFR_AF=0.1755;EUR_AF=0.0537;SAS_AF=0.0757;AA=C|||;VT=SNP
16	58477375	rs1862802	G	T	100	PASS	AC=3224;AF=0.64377;AN=5008;NS=2504;DP=12420;EAS_AF=0.6042;AMR_AF=0.6282;AFR_AF=0.885;EUR_AF=0.4364;SAS_AF=0.5828;AA=T|||;VT=SNP
16	58477915	rs72790209	T	C	100	PASS	AC=410;AF=0.081869;AN=5008;NS=2504;DP=21538;EAS_AF=0.0486;AMR_AF=0.2046;AFR_AF=0.0772;EUR_AF=0.0427;SAS_AF=0.0757;AA=T|||;VT=SNP
16	58479064	rs8044946	C	A	100	PASS	AC=2158;AF=0.430911;AN=5008;NS=2504;DP=19456;EAS_AF=0.5565;AMR_AF=0.3559;AFR_AF=0.41;EUR_AF=0.335;SAS_AF=0.4816;AA=C|||;VT=SNP
16	58481142	rs2897205	G	A	100	PASS	AC=923;AF=0.184305;AN=5008;NS=2504;DP=18582;EAS_AF=0.0476;AMR_AF=0.2493;AFR_AF=0.4259;EUR_AF=0.0547;SAS_AF=0.0859;AA=A|||;VT=SNP
16	58481173	rs11076239	G	A	100	PASS	AC=2078;AF=0.414936;AN=5008;NS=2504;DP=19767;EAS_AF=0.5556;AMR_AF=0.3444;AFR_AF=0.3812;EUR_AF=0.3171;SAS_AF=0.4663;AA=G|||;VT=SNP
16	58482038	rs4784039	A	G	100	PASS	AC=3130;AF=0.625;AN=5008;NS=2504;DP=19792;EAS_AF=0.6032;AMR_AF=0.6354;AFR_AF=0.789;EUR_AF=0.4563;SAS_AF=0.592;AA=G|||;VT=SNP
16	58482053	rs4784949	G	A	100	PASS	AC=926;AF=0.184904;AN=5008;NS=2504;DP=19786;EAS_AF=0.0466;AMR_AF=0.255;AFR_AF=0.4281;EUR_AF=0.0537;SAS_AF=0.0838;AA=G|||;VT=SNP
16	58482377	rs4784040	A	G	100	PASS	AC=3121;AF=0.623203;AN=5008;NS=2504;DP=13691;EAS_AF=0.6032;AMR_AF=0.634;AFR_AF=0.7837;EUR_AF=0.4553;SAS_AF=0.592;AA=G|||;VT=SNP
16	58482483	rs4784041	C	G	100	PASS	AC=934;AF=0.186502;AN=5008;NS=2504;DP=12385;EAS_AF=0.0476;AMR_AF=0.255;AFR_AF=0.4334;EUR_AF=0.0537;SAS_AF=0.0838;AA=C|||;VT=SNP
16	58482563	rs4784042	C	T	100	PASS	AC=903;AF=0.180312;AN=5008;NS=2504;DP=13216;EAS_AF=0.0476;AMR_AF=0.2406;AFR_AF=0.444;EUR_AF=0.0328;SAS_AF=0.0695;AA=T|||;VT=SNP
16	58483116	rs34738810	G	C	100	PASS	AC=659;AF=0.131589;AN=5008;NS=2504;DP=20941;EAS_AF=0.1607;AMR_AF=0.1902;AFR_AF=0.0166;EUR_AF=0.1044;SAS_AF=0.2434;AA=G|||;VT=SNP
16	58483323	rs7196666	A	G	100	PASS	AC=3099;AF=0.61881;AN=5008;NS=2504;DP=17630;EAS_AF=0.6022;AMR_AF=0.6412;AFR_AF=0.7927;EUR_AF=0.4672;SAS_AF=0.5409;AA=G|||;VT=SNP
16	58484177	rs77841515	G	A	100	PASS	AC=438;AF=0.0874601;AN=5008;NS=2504;DP=20789;EAS_AF=0.0486;AMR_AF=0.2046;AFR_AF=0.0908;EUR_AF=0.0427;SAS_AF=0.0859;AA=C|||;VT=SNP
16	58484263	rs11643135	C	G	100	PASS	AC=830;AF=0.165735;AN=5008;NS=2504;DP=18794;EAS_AF=0.1498;AMR_AF=0.1354;AFR_AF=0.1422;EUR_AF=0.2584;SAS_AF=0.1401;AA=C|||;VT=SNP
16	58484624	rs1895524	A	C	100	PASS	AC=449;AF=0.0896565;AN=5008;NS=2504;DP=20036;EAS_AF=0.0516;AMR_AF=0.2032;AFR_AF=0.0961;EUR_AF=0.0427;SAS_AF=0.0879;AA=A|||;VT=SNP
16	58484627	rs11076240	T	G	100	PASS	AC=3455;AF=0.689896;AN=5008;NS=2504;DP=20015;EAS_AF=0.7381;AMR_AF=0.572;AFR_AF=0.7648;EUR_AF=0.7008;SAS_AF=0.6115;AA=G|||;VT=SNP
16	58484734	rs11644036	G	A	100	PASS	AC=838;AF=0.167332;AN=5008;NS=2504;DP=19251;EAS_AF=0.1518;AMR_AF=0.1326;AFR_AF=0.1399;EUR_AF=0.2435;SAS_AF=0.1667;AA=G|||;VT=SNP
16	58484782	rs11649639	A	C	100	PASS	AC=969;AF=0.19349;AN=5008;NS=2504;DP=19642;EAS_AF=0.1528;AMR_AF=0.1657;AFR_AF=0.1634;EUR_AF=0.3022;SAS_AF=0.184;AA=A|||;VT=SNP
16	58485173	rs11076241	C	A	100	PASS	AC=2345;AF=0.468251;AN=5008;NS=2504;DP=17439;EAS_AF=0.5843;AMR_AF=0.366;AFR_AF=0.5484;EUR_AF=0.3698;SAS_AF=0.4141;AA=C|||;VT=SNP
16	58485904	rs4784950	A	C	100	PASS	AC=2033;AF=0.40595;AN=5008;NS=2504;DP=18948;EAS_AF=0.5913;AMR_AF=0.3689;AFR_AF=0.2761;EUR_AF=0.3946;SAS_AF=0.4284;AA=A|||;VT=SNP
16	58487293	rs1107277	G	A	100	PASS	AC=543;AF=0.108427;AN=5008;NS=2504;DP=22800;EAS_AF=0.0556;AMR_AF=0.2233;AFR_AF=0.1475;EUR_AF=0.0487;SAS_AF=0.09;AA=A|||;VT=SNP
16	58487495	rs4076826	A	T	100	PASS	AC=495;AF=0.0988419;AN=5008;NS=2504;DP=13667;EAS_AF=0.0546;AMR_AF=0.2161;AFR_AF=0.118;EUR_AF=0.0477;SAS_AF=0.0879;AA=A|||;VT=SNP
16	58488634	rs72790218	C	T	100	PASS	AC=993;AF=0.198283;AN=5008;NS=2504;DP=19358;EAS_AF=0.1865;AMR_AF=0.2738;AFR_AF=0.0817;EUR_AF=0.2704;SAS_AF=0.2403;AA=C|||;VT=SNP
16	58489364	rs11643753	C	A	100	PASS	AC=2400;AF=0.479233;AN=5008;NS=2504;DP=18783;EAS_AF=0.6339;AMR_AF=0.4769;AFR_AF=0.4191;EUR_AF=0.4155;SAS_AF=0.4683;AA=C|||;VT=SNP
16	58489597	rs1025067	G	A	100	PASS	AC=319;AF=0.0636981;AN=5008;NS=2504;DP=16133;EAS_AF=0.0139;AMR_AF=0.0504;AFR_AF=0.1324;EUR_AF=0.0278;SAS_AF=0.0685;AA=A|||;VT=SNP
16	58490095	rs79023455	A	G	100	PASS	AC=211;AF=0.0421326;AN=5008;NS=2504;DP=22382;EAS_AF=0.0139;AMR_AF=0.0548;AFR_AF=0.0431;EUR_AF=0.0348;SAS_AF=0.0685;AA=A|||;VT=SNP
16	58490442	rs11863680	C	T	100	PASS	AC=1024;AF=0.204473;AN=5008;NS=2504;DP=20992;EAS_AF=0.1885;AMR_AF=0.281;AFR_AF=0.1082;EUR_AF=0.2644;SAS_AF=0.2352;AA=C|||;VT=SNP
16	58490483	rs77558325	T	C	100	PASS	AC=141;AF=0.028155;AN=5008;NS=2504;DP=20492;EAS_AF=0.0149;AMR_AF=0.0389;AFR_AF=0.0008;EUR_AF=0.0298;SAS_AF=0.0695;AA=T|||;VT=SNP
16	58491082	rs78177670	A	G	100	PASS	AC=182;AF=0.0363419;AN=5008;NS=2504;DP=19346;EAS_AF=0.0437;AMR_AF=0.013;AFR_AF=0.0613;EUR_AF=0.0119;SAS_AF=0.0368;AA=A|||;VT=SNP
16	58491487	rs140861725	T	G	100	PASS	AC=101;AF=0.0201677;AN=5008;NS=2504;DP=19739;EAS_AF=0.0129;AMR_AF=0.0403;AFR_AF=0.0061;EUR_AF=0.0298;SAS_AF=0.0225;AA=T|||;VT=SNP
16	58491638	rs150151200	T	G	100	PASS	AC=94;AF=0.01877;AN=5008;NS=2504;DP=18055;EAS_AF=0.0129;AMR_AF=0.0403;AFR_AF=0.0008;EUR_AF=0.0298;SAS_AF=0.0225;AA=T|||;VT=SNP
16	58492036	rs113000886	A	C	100	PASS	AC=393;AF=0.0784744;AN=5008;NS=2504;DP=15365;EAS_AF=0.0129;AMR_AF=0.072;AFR_AF=0.205;EUR_AF=0.0368;SAS_AF=0.0225;AA=C|||;VT=SNP
16	58492254	rs74932010	G	A	100	PASS	AC=195;AF=0.0389377;AN=5008;NS=2504;DP=14275;EAS_AF=0.0308;AMR_AF=0.0461;AFR_AF=0.0265;EUR_AF=0.0408;SAS_AF=0.0573;AA=G|||;VT=SNP
16	58492550	rs72790220	C	G	100	PASS	AC=939;AF=0.1875;AN=5008;NS=2504;DP=16363;EAS_AF=0.1855;AMR_AF=0.2738;AFR_AF=0.0522;EUR_AF=0.2644;SAS_AF=0.2321;AA=C|||;VT=SNP
16	58493429	rs16960166	G	A	100	PASS	AC=949;AF=0.189497;AN=5008;NS=2504;DP=19705;EAS_AF=0.1835;AMR_AF=0.2738;AFR_AF=0.0628;EUR_AF=0.2634;SAS_AF=0.2311;AA=G|||;VT=SNP
16	58493472	rs76273503	A	G	100	PASS	AC=90;AF=0.0179712;AN=5008;NS=2504;DP=18070;EAS_AF=0.0129;AMR_AF=0.0403;AFR_AF=0.0008;EUR_AF=0.0268;SAS_AF=0.0215;AA=A|||;VT=SNP
16	58493958	rs80246861	G	A	100	PASS	AC=227;AF=0.0453275;AN=5008;NS=2504;DP=14284;EAS_AF=0.0129;AMR_AF=0.0605;AFR_AF=0.0915;EUR_AF=0.0288;SAS_AF=0.0225;AA=G|||;VT=SNP
16	58494083	rs118174269	C	T	100	PASS	AC=81;AF=0.0161741;AN=5008;NS=2504;DP=15203;EAS_AF=0.0129;AMR_AF=0.0403;AFR_AF=0.0008;EUR_AF=0.0268;SAS_AF=0.0123;AA=C|||;VT=SNP
16	58495363	rs73558466	T	C	100	PASS	AC=720;AF=0.14377;AN=5008;NS=2504;DP=17350;EAS_AF=0.0476;AMR_AF=0.0865;AFR_AF=0.3729;EUR_AF=0.0547;SAS_AF=0.0654;AA=C|||;VT=SNP
16	58495829	rs111288531	C	T	100	PASS	AC=189;AF=0.0377396;AN=5008;NS=2504;DP=19223;EAS_AF=0.0347;AMR_AF=0.013;AFR_AF=0.0635;EUR_AF=0.0189;SAS_AF=0.0429;AA=C|||;VT=SNP
16	58496623	rs79081498	C	T	100	PASS	AC=210;AF=0.0419329;AN=5008;NS=2504;DP=15166;EAS_AF=0.002;AMR_AF=0.0677;AFR_AF=0.0038;EUR_AF=0.1044;SAS_AF=0.0521;AA=C|||;VT=SNP
16	58496970	rs7202037	A	C	100	PASS	AC=1913;AF=0.381989;AN=5008;NS=2504;DP=15915;EAS_AF=0.2421;AMR_AF=0.3703;AFR_AF=0.5991;EUR_AF=0.3231;SAS_AF=0.3016;AA=c|||;VT=SNP
16	58497298	rs183272197	G	T	100	PASS	AC=81;AF=0.0161741;AN=5008;NS=2504;DP=7703;EAS_AF=0.0129;AMR_AF=0.0403;AFR_AF=0.0008;EUR_AF=0.0268;SAS_AF=0.0123;AA=g|||;VT=SNP
16	58497984	rs111484016	G	T	100	PASS	AC=197;AF=0.0393371;AN=5008;NS=2504;DP=7881;EAS_AF=0.0407;AMR_AF=0.013;AFR_AF=0.0643;EUR_AF=0.0189;SAS_AF=0.044;AA=G|||;VT=SNP
16	58500002	rs117563580	C	T	100	PASS	AC=81;AF=0.0161741;AN=5008;NS=2504;DP=17965;EAS_AF=0.0129;AMR_AF=0.0403;AFR_AF=0.0008;EUR_AF=0.0268;SAS_AF=0.0123;AA=C|||;VT=SNP
16	58500291	rs72790224	C	T	100	PASS	AC=755;AF=0.150759;AN=5008;NS=2504;DP=18473;EAS_AF=0.2252;AMR_AF=0.1787;AFR_AF=0.0166;EUR_AF=0.2306;SAS_AF=0.1534;AA=C|||;VT=SNP
16	58500784	rs75489213	G	A	100	PASS	AC=231;AF=0.0461262;AN=5008;NS=2504;DP=18784;EAS_AF=0.0129;AMR_AF=0.0605;AFR_AF=0.0961;EUR_AF=0.0268;SAS_AF=0.0225;AA=G|||;VT=SNP
16	58501280	rs138948859	G	A	100	PASS	AC=157;AF=0.0313498;AN=5008;NS=2504;DP=16661;EAS_AF=0.0129;AMR_AF=0.0504;AFR_AF=0.0522;EUR_AF=0.0278;SAS_AF=0.0123;AA=G|||;VT=SNP
16	58502210	rs13333449	G	A	100	PASS	AC=1494;AF=0.298323;AN=5008;NS=2504;DP=18246;EAS_AF=0.1984;AMR_AF=0.3429;AFR_AF=0.3918;EUR_AF=0.3052;SAS_AF=0.2362;AA=A|||;VT=SNP
16	58502279	rs12595986	T	C	100	PASS	AC=882;AF=0.176118;AN=5008;NS=2504;DP=19190;EAS_AF=0.2827;AMR_AF=0.2003;AFR_AF=0.0219;EUR_AF=0.2644;SAS_AF=0.1667;AA=T|||;VT=SNP
16	58502453	rs9931432	C	T	100	PASS	AC=320;AF=0.0638978;AN=5008;NS=2504;DP=17866;EAS_AF=0.0119;AMR_AF=0.0677;AFR_AF=0.1604;EUR_AF=0.0368;SAS_AF=0.0123;AA=C|||;VT=SNP
16	58502482	rs9930812	G	A	100	PASS	AC=1378;AF=0.27516;AN=5008;NS=2504;DP=18054;EAS_AF=0.1994;AMR_AF=0.3386;AFR_AF=0.3011;EUR_AF=0.3052;SAS_AF=0.2423;AA=A|||;VT=SNP
16	58502675	rs118051581	C	T	100	PASS	AC=87;AF=0.0173722;AN=5008;NS=2504;DP=18494;EAS_AF=0.0119;AMR_AF=0.0403;AFR_AF=0.0008;EUR_AF=0.0328;SAS_AF=0.0133;AA=C|||;VT=SNP
16	58503671	rs55941633	C	T	100	PASS	AC=1181;AF=0.235823;AN=5008;NS=2504;DP=21367;EAS_AF=0.1865;AMR_AF=0.2882;AFR_AF=0.2239;EUR_AF=0.2694;SAS_AF=0.2311;AA=C|||;VT=SNP
16	58504272	rs72790225	C	G	100	PASS	AC=972;AF=0.194089;AN=5008;NS=2504;DP=16422;EAS_AF=0.1885;AMR_AF=0.2695;AFR_AF=0.0734;EUR_AF=0.2704;SAS_AF=0.2311;AA=C|||;VT=SNP
16	58504733	rs113700612	C	A	100	PASS	AC=229;AF=0.0457268;AN=5008;NS=2504;DP=18426;EAS_AF=0.0119;AMR_AF=0.0476;AFR_AF=0.1021;EUR_AF=0.0358;SAS_AF=0.0133;AA=C|||;VT=SNP
16	58505291	rs16960168	C	T	100	PASS	AC=1174;AF=0.234425;AN=5008;NS=2504;DP=17323;EAS_AF=0.1885;AMR_AF=0.2896;AFR_AF=0.2156;EUR_AF=0.2704;SAS_AF=0.2311;AA=C|||;VT=SNP
16	58505346	rs16960169	A	C	100	PASS	AC=1505;AF=0.300519;AN=5008;NS=2504;DP=17423;EAS_AF=0.2044;AMR_AF=0.3473;AFR_AF=0.3843;EUR_AF=0.3091;SAS_AF=0.2444;AA=C|||;VT=SNP
16	58505375	rs16960170	T	C	100	PASS	AC=1274;AF=0.254393;AN=5008;NS=2504;DP=17603;EAS_AF=0.1925;AMR_AF=0.304;AFR_AF=0.2806;EUR_AF=0.2704;SAS_AF=0.2311;AA=C|||;VT=SNP
16	58505841	rs16960171	G	C	100	PASS	AC=183;AF=0.0365415;AN=5008;NS=2504;DP=20170;EAS_AF=0.0119;AMR_AF=0.0461;AFR_AF=0.0681;EUR_AF=0.0358;SAS_AF=0.0133;AA=g|||;VT=SNP
16	58505871	rs16960173	C	T	100	PASS	AC=1185;AF=0.236621;AN=5008;NS=2504;DP=19961;EAS_AF=0.1925;AMR_AF=0.2925;AFR_AF=0.2194;EUR_AF=0.2704;SAS_AF=0.2311;AA=t|||;VT=SNP
16	58506007	rs80091417	A	G	100	PASS	AC=371;AF=0.0740815;AN=5008;NS=2504;DP=18185;EAS_AF=0.0119;AMR_AF=0.0663;AFR_AF=0.1997;EUR_AF=0.0368;SAS_AF=0.0123;AA=g|||;VT=SNP
16	58506197	rs12102928	T	C	100	PASS	AC=1507;AF=0.300919;AN=5008;NS=2504;DP=18673;EAS_AF=0.2044;AMR_AF=0.3458;AFR_AF=0.3797;EUR_AF=0.3091;SAS_AF=0.2536;AA=c|||;VT=SNP
16	58507249	rs113441538	G	A	100	PASS	AC=99;AF=0.0197684;AN=5008;NS=2504;DP=18337;EAS_AF=0.0317;AMR_AF=0.0072;AFR_AF=0.0008;EUR_AF=0.0169;SAS_AF=0.045;AA=G|||;VT=SNP
16	58507398	rs2161695	C	T	100	PASS	AC=1710;AF=0.341454;AN=5008;NS=2504;DP=19971;EAS_AF=0.2341;AMR_AF=0.3617;AFR_AF=0.4584;EUR_AF=0.327;SAS_AF=0.2945;AA=c|||;VT=SNP
16	58507401	rs72790229	G	A	100	PASS	AC=1212;AF=0.242013;AN=5008;NS=2504;DP=19811;EAS_AF=0.2024;AMR_AF=0.3199;AFR_AF=0.1846;EUR_AF=0.3052;SAS_AF=0.2403;AA=G|||;VT=SNP
16	58507568	rs16960183	C	G	100	PASS	AC=968;AF=0.193291;AN=5008;NS=2504;DP=19049;EAS_AF=0.1915;AMR_AF=0.2723;AFR_AF=0.0673;EUR_AF=0.2694;SAS_AF=0.2311;AA=C|||;VT=SNP
16	58508278	rs72790232	T	C	100	PASS	AC=1012;AF=0.202077;AN=5008;NS=2504;DP=17373;EAS_AF=0.1915;AMR_AF=0.2738;AFR_AF=0.0991;EUR_AF=0.2704;SAS_AF=0.2311;AA=T|||;VT=SNP
16	58508678	rs28649193	A	G	100	PASS	AC=488;AF=0.0974441;AN=5008;NS=2504;DP=19409;EAS_AF=0.0317;AMR_AF=0.0403;AFR_AF=0.2648;EUR_AF=0.0229;SAS_AF=0.0562;AA=A|||;VT=SNP
16	58508899	rs75506946	T	C	100	PASS	AC=353;AF=0.0704872;AN=5008;NS=2504;DP=19712;EAS_AF=0.0317;AMR_AF=0.0331;AFR_AF=0.1672;EUR_AF=0.0199;SAS_AF=0.0583;AA=T|||;VT=SNP
16	58509151	rs11076243	A	C	100	PASS	AC=183;AF=0.0365415;AN=5008;NS=2504;DP=19331;EAS_AF=0.0119;AMR_AF=0.0461;AFR_AF=0.0688;EUR_AF=0.0358;SAS_AF=0.0123;AA=A|||;VT=SNP
16	58510034	rs9926973	A	T	100	PASS	AC=4095;AF=0.817692;AN=5008;NS=2504;DP=21890;EAS_AF=0.7738;AMR_AF=0.7781;AFR_AF=0.9841;EUR_AF=0.663;SAS_AF=0.8252;AA=T|||;VT=SNP
16	58510319	rs11862356	A	C	100	PASS	AC=719;AF=0.14357;AN=5008;NS=2504;DP=21427;EAS_AF=0.0546;AMR_AF=0.1124;AFR_AF=0.3374;EUR_AF=0.0666;SAS_AF=0.0746;AA=A|||;VT=SNP
16	58510386	rs62042650	T	A	100	PASS	AC=261;AF=0.0521166;AN=5008;NS=2504;DP=21735;EAS_AF=0.0367;AMR_AF=0.0447;AFR_AF=0.0628;EUR_AF=0.0229;SAS_AF=0.089;AA=T|||;VT=SNP
16	58511165	rs112837644	T	C	100	PASS	AC=131;AF=0.0261581;AN=5008;NS=2504;DP=16261;EAS_AF=0.0079;AMR_AF=0.0375;AFR_AF=0.034;EUR_AF=0.0328;SAS_AF=0.0194;AA=T|||;VT=SNP
16	58511896	rs13336436	T	C	100	PASS	AC=1096;AF=0.21885;AN=5008;NS=2504;DP=16569;EAS_AF=0.1905;AMR_AF=0.3069;AFR_AF=0.1392;EUR_AF=0.2247;SAS_AF=0.2873;AA=T|||;VT=SNP
16	58513813	rs4784044	C	T	100	PASS	AC=3669;AF=0.732628;AN=5008;NS=2504;DP=22769;EAS_AF=0.6954;AMR_AF=0.8847;AFR_AF=0.4213;EUR_AF=0.9155;SAS_AF=0.8957;AA=C|||;VT=SNP
16	58513888	rs7195592	G	A	100	PASS	AC=659;AF=0.131589;AN=5008;NS=2504;DP=20580;EAS_AF=0.0982;AMR_AF=0.0648;AFR_AF=0.3222;EUR_AF=0.0159;SAS_AF=0.0746;AA=A|||;VT=SNP
16	58513959	rs7195635	G	A	100	PASS	AC=644;AF=0.128594;AN=5008;NS=2504;DP=19013;EAS_AF=0.0982;AMR_AF=0.0634;AFR_AF=0.3124;EUR_AF=0.0149;SAS_AF=0.0746;AA=A|||;VT=SNP
16	58514981	rs57271894	G	A	100	PASS	AC=445;AF=0.0888578;AN=5008;NS=2504;DP=18717;EAS_AF=0.1002;AMR_AF=0.0548;AFR_AF=0.1619;EUR_AF=0.0139;SAS_AF=0.0798;AA=G|||;VT=SNP
16	58514985	rs1013491	A	G	100	PASS	AC=2984;AF=0.595847;AN=5008;NS=2504;DP=18833;EAS_AF=0.6478;AMR_AF=0.6801;AFR_AF=0.2466;EUR_AF=0.828;SAS_AF=0.7157;AA=A|||;VT=SNP
16	58515075	rs57482621	C	G	100	PASS	AC=447;AF=0.0892572;AN=5008;NS=2504;DP=21210;EAS_AF=0.1002;AMR_AF=0.0548;AFR_AF=0.1619;EUR_AF=0.0139;SAS_AF=0.0818;AA=C|||;VT=SNP
16	58515425	rs1559389	C	A	100	PASS	AC=3543;AF=0.707468;AN=5008;NS=2504;DP=18940;EAS_AF=0.6895;AMR_AF=0.8833;AFR_AF=0.323;EUR_AF=0.9404;SAS_AF=0.8814;AA=C|||;VT=SNP
16	58515894	rs8045109	G	A	100	PASS	AC=3691;AF=0.737021;AN=5008;NS=2504;DP=17236;EAS_AF=0.6855;AMR_AF=0.8919;AFR_AF=0.4357;EUR_AF=0.9394;SAS_AF=0.8793;AA=G|||;VT=SNP
16	58516006	rs9933779	C	T	100	PASS	AC=250;AF=0.0499201;AN=5008;NS=2504;DP=17305;EAS_AF=0.0069;AMR_AF=0.036;AFR_AF=0.1452;EUR_AF=0.0129;SAS_AF=0.0133;AA=C|||;VT=SNP
16	58517088	rs8053127	A	G	100	PASS	AC=4338;AF=0.866214;AN=5008;NS=2504;DP=18731;EAS_AF=0.7897;AMR_AF=0.9467;AFR_AF=0.7988;EUR_AF=0.9523;SAS_AF=0.8906;AA=G|||;VT=SNP
16	58518290	rs1966511	A	G	100	PASS	AC=4011;AF=0.800919;AN=5008;NS=2504;DP=17655;EAS_AF=0.7153;AMR_AF=0.9049;AFR_AF=0.6263;EUR_AF=0.9394;SAS_AF=0.909;AA=A|||;VT=SNP
16	58518634	rs7206622	A	G	100	PASS	AC=4475;AF=0.89357;AN=5008;NS=2504;DP=14083;EAS_AF=0.8165;AMR_AF=0.9582;AFR_AF=0.8245;EUR_AF=0.9503;SAS_AF=0.9622;AA=G|||;VT=SNP
16	58518733	rs144671222	A	G	100	PASS	AC=51;AF=0.0101837;AN=5008;NS=2504;DP=16346;EAS_AF=0.0079;AMR_AF=0.0303;AFR_AF=0.0015;EUR_AF=0.0089;SAS_AF=0.0112;AA=A|||;VT=SNP
16	58519121	rs8063047	G	A	100	PASS	AC=4002;AF=0.799121;AN=5008;NS=2504;DP=16082;EAS_AF=0.7123;AMR_AF=0.9049;AFR_AF=0.6256;EUR_AF=0.9394;SAS_AF=0.9039;AA=G|||;VT=SNP
16	58519197	rs67051373	T	C	100	PASS	AC=480;AF=0.0958466;AN=5008;NS=2504;DP=16105;EAS_AF=0.1419;AMR_AF=0.1311;AFR_AF=0.0106;EUR_AF=0.17;SAS_AF=0.0624;AA=T|||;VT=SNP
16	58519258	rs118150821	G	A	100	PASS	AC=319;AF=0.0636981;AN=5008;NS=2504;DP=14960;EAS_AF=0.0317;AMR_AF=0.0893;AFR_AF=0.0068;EUR_AF=0.1412;SAS_AF=0.0757;AA=G|||;VT=SNP
16	58519366	rs189472516	G	A	100	PASS	AC=48;AF=0.00958466;AN=5008;NS=2504;DP=14795;EAS_AF=0.0069;AMR_AF=0.0303;AFR_AF=0.0015;EUR_AF=0.007;SAS_AF=0.0112;AA=G|||;VT=SNP
16	58519573	rs7206434	T	C	100	PASS	AC=4530;AF=0.904553;AN=5008;NS=2504;DP=14704;EAS_AF=0.88;AMR_AF=0.9582;AFR_AF=0.8162;EUR_AF=0.9513;SAS_AF=0.9632;AA=C|||;VT=SNP
16	58521090	rs8044982	C	T	100	PASS	AC=3562;AF=0.711262;AN=5008;NS=2504;DP=17720;EAS_AF=0.6062;AMR_AF=0.6326;AFR_AF=0.7791;EUR_AF=0.7038;SAS_AF=0.7914;AA=c|||;VT=SNP
16	58521294	rs6499957	T	C	100	PASS	AC=3631;AF=0.72504;AN=5008;NS=2504;DP=14939;EAS_AF=0.6786;AMR_AF=0.6686;AFR_AF=0.7383;EUR_AF=0.7147;SAS_AF=0.8057;AA=C|||;VT=SNP
16	58521301	rs6499958	G	T	100	PASS	AC=3611;AF=0.721046;AN=5008;NS=2504;DP=15214;EAS_AF=0.6141;AMR_AF=0.6686;AFR_AF=0.7738;EUR_AF=0.7137;SAS_AF=0.8047;AA=G|||;VT=SNP
16	58521430	rs8050282	A	G	100	PASS	AC=3160;AF=0.63099;AN=5008;NS=2504;DP=17850;EAS_AF=0.5129;AMR_AF=0.6124;AFR_AF=0.5817;EUR_AF=0.7048;SAS_AF=0.7566;AA=A|||;VT=SNP
16	58524810	rs8045930	G	T	100	PASS	AC=646;AF=0.128994;AN=5008;NS=2504;DP=18608;EAS_AF=0.1071;AMR_AF=0.0504;AFR_AF=0.0129;EUR_AF=0.161;SAS_AF=0.3313;AA=G|||;VT=SNP
16	58525490	rs2432559	A	G	100	PASS	AC=4627;AF=0.923922;AN=5008;NS=2504;DP=15014;EAS_AF=0.8462;AMR_AF=0.9625;AFR_AF=0.9085;EUR_AF=0.9583;SAS_AF=0.9622;AA=G|||;VT=SNP
16	58525847	rs2911327	G	T	100	PASS	AC=4069;AF=0.8125;AN=5008;NS=2504;DP=18621;EAS_AF=0.7569;AMR_AF=0.9107;AFR_AF=0.615;EUR_AF=0.9443;SAS_AF=0.9315;AA=G|||;VT=SNP
16	58525889	rs13338764	T	G	100	PASS	AC=262;AF=0.0523163;AN=5008;NS=2504;DP=18205;EAS_AF=0.0159;AMR_AF=0.0403;AFR_AF=0.152;EUR_AF=0.0119;SAS_AF=0.0051;AA=T|||;VT=SNP
16	58526563	rs139353221	G	A	100	PASS	AC=50;AF=0.00998403;AN=5008;NS=2504;DP=15145;EAS_AF=0.0159;AMR_AF=0.0274;AFR_AF=0.0008;EUR_AF=0.0089;SAS_AF=0.0051;AA=G|||;VT=SNP
16	58527049	rs2550427	G	C	100	PASS	AC=4712;AF=0.940895;AN=5008;NS=2504;DP=22316;EAS_AF=0.8423;AMR_AF=0.9697;AFR_AF=0.9781;EUR_AF=0.9573;SAS_AF=0.955;AA=C|||;VT=SNP
16	58527249	rs12443890	T	G	100	PASS	AC=900;AF=0.179712;AN=5008;NS=2504;DP=21925;EAS_AF=0.0238;AMR_AF=0.2421;AFR_AF=0.0772;EUR_AF=0.3946;SAS_AF=0.2137;AA=T|||;VT=SNP
16	58527584	rs72790246	T	C	100	PASS	AC=953;AF=0.190296;AN=5008;NS=2504;DP=20933;EAS_AF=0.0238;AMR_AF=0.2478;AFR_AF=0.1127;EUR_AF=0.3976;SAS_AF=0.2127;AA=T|||;VT=SNP
16	58527975	rs2550428	C	T	100	PASS	AC=3095;AF=0.618011;AN=5008;NS=2504;DP=19754;EAS_AF=0.6091;AMR_AF=0.8012;AFR_AF=0.5257;EUR_AF=0.6879;SAS_AF=0.5501;AA=T|||;VT=SNP
16	58528407	rs2042405	C	G	100	PASS	AC=1556;AF=0.310703;AN=5008;NS=2504;DP=20913;EAS_AF=0.3621;AMR_AF=0.1787;AFR_AF=0.6082;EUR_AF=0.159;SAS_AF=0.1053;AA=G|||;VT=SNP
16	58528672	rs113878610	G	A	100	PASS	AC=49;AF=0.00978435;AN=5008;NS=2504;DP=17468;EAS_AF=0.0159;AMR_AF=0.0245;AFR_AF=0.0008;EUR_AF=0.0099;SAS_AF=0.0051;AA=G|||;VT=SNP
16	58528812	rs34720527	G	A	100	PASS	AC=730;AF=0.145767;AN=5008;NS=2504;DP=18434;EAS_AF=0.1071;AMR_AF=0.0764;AFR_AF=0.0098;EUR_AF=0.2137;SAS_AF=0.3487;AA=G|||;VT=SNP;EX_TARGET
16	58529615	rs4356470	C	T	100	PASS	AC=2403;AF=0.479832;AN=5008;NS=2504;DP=14896;EAS_AF=0.6647;AMR_AF=0.5778;AFR_AF=0.4894;EUR_AF=0.3012;SAS_AF=0.3906;AA=C|||;VT=SNP
16	58530590	rs889630	C	T	100	PASS	AC=3495;AF=0.697883;AN=5008;NS=2504;DP=18970;EAS_AF=0.7669;AMR_AF=0.7536;AFR_AF=0.5983;EUR_AF=0.6332;SAS_AF=0.7883;AA=C|||;VT=SNP
16	58530709	rs55791697	T	C	100	PASS	AC=666;AF=0.132987;AN=5008;NS=2504;DP=19647;EAS_AF=0.0238;AMR_AF=0.1744;AFR_AF=0.0295;EUR_AF=0.3191;SAS_AF=0.1646;AA=T|||;VT=SNP
16	58530833	rs56046033	A	G	100	PASS	AC=744;AF=0.148562;AN=5008;NS=2504;DP=21400;EAS_AF=0.0417;AMR_AF=0.1801;AFR_AF=0.0719;EUR_AF=0.3181;SAS_AF=0.1656;AA=A|||;VT=SNP
16	58531841	rs9788945	A	G	100	PASS	AC=3585;AF=0.715855;AN=5008;NS=2504;DP=19436;EAS_AF=0.7976;AMR_AF=0.7536;AFR_AF=0.6377;EUR_AF=0.6352;SAS_AF=0.7935;AA=A|||;VT=SNP
16	58532655	rs12918925	A	C	100	PASS	AC=3854;AF=0.769569;AN=5008;NS=2504;DP=19081;EAS_AF=0.8155;AMR_AF=0.7853;AFR_AF=0.7988;EUR_AF=0.6471;SAS_AF=0.7975;AA=A|||;VT=SNP
16	58532695	rs2518458	A	G	100	PASS	AC=4536;AF=0.905751;AN=5008;NS=2504;DP=19174;EAS_AF=0.8363;AMR_AF=0.964;AFR_AF=0.851;EUR_AF=0.9573;SAS_AF=0.9571;AA=G|||;VT=SNP
16	58532703	rs17241140	A	G	100	PASS	AC=727;AF=0.145168;AN=5008;NS=2504;DP=18906;EAS_AF=0.0228;AMR_AF=0.1859;AFR_AF=0.0658;EUR_AF=0.325;SAS_AF=0.1646;AA=A|||;VT=SNP
16	58532755	rs2550430	C	G	100	PASS	AC=4561;AF=0.910743;AN=5008;NS=2504;DP=19248;EAS_AF=0.8373;AMR_AF=0.9625;AFR_AF=0.8707;EUR_AF=0.9563;SAS_AF=0.9571;AA=G|||;VT=SNP
16	58533075	rs62040070	C	T	100	PASS	AC=944;AF=0.188498;AN=5008;NS=2504;DP=18440;EAS_AF=0.0377;AMR_AF=0.2032;AFR_AF=0.2216;EUR_AF=0.3121;SAS_AF=0.1616;AA=C|||;VT=SNP
16	58533256	rs1834030	T	C	100	PASS	AC=4562;AF=0.910942;AN=5008;NS=2504;DP=17082;EAS_AF=0.8393;AMR_AF=0.9625;AFR_AF=0.8699;EUR_AF=0.9563;SAS_AF=0.9571;AA=C|||;VT=SNP
16	58533709	rs2432560	G	T	100	PASS	AC=3589;AF=0.716653;AN=5008;NS=2504;DP=17914;EAS_AF=0.7837;AMR_AF=0.755;AFR_AF=0.6543;EUR_AF=0.6292;SAS_AF=0.7945;AA=G|||;VT=SNP
16	58533932	rs982697	A	C	100	PASS	AC=4711;AF=0.940695;AN=5008;NS=2504;DP=16115;EAS_AF=0.8403;AMR_AF=0.9697;AFR_AF=0.9773;EUR_AF=0.9573;SAS_AF=0.9571;AA=C|||;VT=SNP
16	58536624	rs4784045	G	A	100	PASS	AC=3064;AF=0.611821;AN=5008;NS=2504;DP=20593;EAS_AF=0.5625;AMR_AF=0.6556;AFR_AF=0.5197;EUR_AF=0.5934;SAS_AF=0.7751;AA=A|||;VT=SNP
16	58537897	rs2427787	G	A	100	PASS	AC=1432;AF=0.285942;AN=5008;NS=2504;DP=15924;EAS_AF=0.2411;AMR_AF=0.2349;AFR_AF=0.112;EUR_AF=0.492;SAS_AF=0.3916;AA=A|||;VT=SNP
16	58538662	rs9928398	C	T	100	PASS	AC=3850;AF=0.76877;AN=5008;NS=2504;DP=17286;EAS_AF=0.9067;AMR_AF=0.7176;AFR_AF=0.9032;EUR_AF=0.5338;SAS_AF=0.7229;AA=T|||;VT=SNP
16	58538743	rs9939045	A	T	100	PASS	AC=3669;AF=0.732628;AN=5008;NS=2504;DP=16444;EAS_AF=0.7589;AMR_AF=0.5677;AFR_AF=0.8555;EUR_AF=0.6421;SAS_AF=0.7495;AA=A|||;VT=SNP
16	58540531	rs2271948	A	G	100	PASS	AC=2125;AF=0.424321;AN=5008;NS=2504;DP=13432;EAS_AF=0.5794;AMR_AF=0.2579;AFR_AF=0.4871;EUR_AF=0.2883;SAS_AF=0.4376;AA=A|||;VT=SNP;EX_TARGET
16	58540989	rs2271947	G	A	100	PASS	AC=570;AF=0.113818;AN=5008;NS=2504;DP=18700;EAS_AF=0.2788;AMR_AF=0.0115;AFR_AF=0.0098;EUR_AF=0.0239;SAS_AF=0.2495;AA=G|||;VT=SNP
16	58542664	rs11860217	G	A	100	PASS	AC=2444;AF=0.488019;AN=5008;NS=2504;DP=17775;EAS_AF=0.5694;AMR_AF=0.2839;AFR_AF=0.7231;EUR_AF=0.2893;SAS_AF=0.4356;AA=g|||;VT=SNP
16	58542901	rs867583	G	A	100	PASS	AC=1797;AF=0.358826;AN=5008;NS=2504;DP=18235;EAS_AF=0.5694;AMR_AF=0.2392;AFR_AF=0.379;EUR_AF=0.2127;SAS_AF=0.3497;AA=G|||;VT=SNP;EX_TARGET
16	58543331	rs42944	T	G	100	PASS	AC=691;AF=0.137979;AN=5008;NS=2504;DP=19723;EAS_AF=0.1796;AMR_AF=0.3069;AFR_AF=0.0159;EUR_AF=0.173;SAS_AF=0.1043;AA=t|||;VT=SNP
16	58543560	rs1318118	C	A	100	PASS	AC=1781;AF=0.355631;AN=5008;NS=2504;DP=16848;EAS_AF=0.5774;AMR_AF=0.2205;AFR_AF=0.3812;EUR_AF=0.2048;SAS_AF=0.3436;AA=C|||;VT=SNP
16	58543746	rs890786	C	T	100	PASS	AC=659;AF=0.131589;AN=5008;NS=2504;DP=19361;EAS_AF=0.1786;AMR_AF=0.2939;AFR_AF=0.0151;EUR_AF=0.1541;SAS_AF=0.1022;AA=T|||;VT=SNP
16	58544295	rs246192	G	C	100	PASS	AC=3840;AF=0.766773;AN=5008;NS=2504;DP=17927;EAS_AF=0.9514;AMR_AF=0.7104;AFR_AF=0.8048;EUR_AF=0.5547;SAS_AF=0.7832;AA=C|||;VT=SNP
16	58544751	rs37038	G	A	100	PASS	AC=4794;AF=0.957268;AN=5008;NS=2504;DP=19466;EAS_AF=0.9841;AMR_AF=0.9308;AFR_AF=0.9955;EUR_AF=0.9245;SAS_AF=0.9305;AA=A|||;VT=SNP
16	58545068	rs40186	G	A	100	PASS	AC=676;AF=0.134984;AN=5008;NS=2504;DP=17790;EAS_AF=0.1944;AMR_AF=0.2939;AFR_AF=0.0151;EUR_AF=0.1541;SAS_AF=0.1033;AA=A|||;VT=SNP
16	58545426	rs42945	A	G	100	PASS	AC=4078;AF=0.814297;AN=5008;NS=2504;DP=15744;EAS_AF=0.9673;AMR_AF=0.7392;AFR_AF=0.9561;EUR_AF=0.5577;SAS_AF=0.7822;AA=G|||;VT=SNP;EX_TARGET
16	58545785	rs3743566	C	T	100	PASS	AC=2470;AF=0.493211;AN=5008;NS=2504;DP=16966;EAS_AF=0.5556;AMR_AF=0.2983;AFR_AF=0.7269;EUR_AF=0.3131;SAS_AF=0.4366;AA=C|||;VT=SNP
16	58546297	rs1058132	C	T	100	PASS	AC=2379;AF=0.47504;AN=5008;NS=2504;DP=18063;EAS_AF=0.5546;AMR_AF=0.2968;AFR_AF=0.6619;EUR_AF=0.3121;SAS_AF=0.4346;AA=C|||;VT=SNP
16	58546434	rs3803581	C	G	100	PASS	AC=601;AF=0.120008;AN=5008;NS=2504;DP=19470;EAS_AF=0.2649;AMR_AF=0.0173;AFR_AF=0.0098;EUR_AF=0.0398;SAS_AF=0.2751;AA=C|||;VT=SNP
16	58547858	rs246193	C	T	100	PASS	AC=3825;AF=0.763778;AN=5008;NS=2504;DP=17851;EAS_AF=0.9484;AMR_AF=0.7133;AFR_AF=0.8101;EUR_AF=0.5557;SAS_AF=0.7607;AA=T|||;VT=SNP
16	58547994	rs62040072	C	T	100	PASS	AC=620;AF=0.123802;AN=5008;NS=2504;DP=16482;EAS_AF=0.2698;AMR_AF=0.0173;AFR_AF=0.0204;EUR_AF=0.0398;SAS_AF=0.2751;AA=C|||;VT=SNP
16	58549014	rs3809596	G	A	100	PASS	AC=2437;AF=0.486621;AN=5008;NS=2504;DP=18449;EAS_AF=0.5615;AMR_AF=0.2954;AFR_AF=0.6808;EUR_AF=0.3201;SAS_AF=0.454;AA=G|||;VT=SNP
16	58549204	rs1646010	G	C	100	PASS	AC=1439;AF=0.28734;AN=5008;NS=2504;DP=18957;EAS_AF=0.3879;AMR_AF=0.4179;AFR_AF=0.1331;EUR_AF=0.2425;SAS_AF=0.3456;AA=G|||;VT=SNP
16	58549932	rs4784046	T	C	100	PASS	AC=3856;AF=0.769968;AN=5008;NS=2504;DP=7610;EAS_AF=0.9544;AMR_AF=0.7104;AFR_AF=0.8041;EUR_AF=0.5626;SAS_AF=0.7894;AA=C|||;VT=SNP;EX_TARGET
16	58550484	rs3743567	G	A	100	PASS	AC=691;AF=0.137979;AN=5008;NS=2504;DP=16684;EAS_AF=0.1796;AMR_AF=0.1182;AFR_AF=0.0953;EUR_AF=0.0795;SAS_AF=0.227;AA=G|||;VT=SNP;EX_TARGET
16	58551360	rs37034	C	G	100	PASS	AC=1424;AF=0.284345;AN=5008;NS=2504;DP=19640;EAS_AF=0.3849;AMR_AF=0.4164;AFR_AF=0.1331;EUR_AF=0.2416;SAS_AF=0.3354;AA=C|||;VT=SNP
16	58551618	rs72790257	G	C	100	PASS	AC=1239;AF=0.247404;AN=5008;NS=2504;DP=17540;EAS_AF=0.2986;AMR_AF=0.2277;AFR_AF=0.3714;EUR_AF=0.1918;SAS_AF=0.0982;AA=G|||;VT=SNP
16	58552228	rs2280397	G	A	100	PASS	AC=2429;AF=0.485024;AN=5008;NS=2504;DP=22765;EAS_AF=0.5694;AMR_AF=0.2939;AFR_AF=0.6694;EUR_AF=0.3201;SAS_AF=0.454;AA=G|||;VT=SNP
16	58552921	rs3607	G	A	100	PASS	AC=3854;AF=0.769569;AN=5008;NS=2504;DP=23078;EAS_AF=0.9544;AMR_AF=0.7104;AFR_AF=0.8026;EUR_AF=0.5616;SAS_AF=0.7904;AA=A|||;VT=SNP;EX_TARGET
16	58553164	rs37035	A	C	100	PASS	AC=3856;AF=0.769968;AN=5008;NS=2504;DP=21035;EAS_AF=0.9544;AMR_AF=0.7104;AFR_AF=0.8033;EUR_AF=0.5636;SAS_AF=0.7894;AA=C|||;VT=SNP
16	58553348	rs37036	T	C	100	PASS	AC=1428;AF=0.285144;AN=5008;NS=2504;DP=17412;EAS_AF=0.3859;AMR_AF=0.4164;AFR_AF=0.1331;EUR_AF=0.2416;SAS_AF=0.3384;AA=C|||;VT=SNP
16	58553752	rs1136936	G	T	100	PASS	AC=1238;AF=0.247204;AN=5008;NS=2504;DP=17724;EAS_AF=0.2986;AMR_AF=0.2277;AFR_AF=0.3714;EUR_AF=0.1909;SAS_AF=0.0982;AA=G|||;VT=SNP
16	58553777	rs3200575	G	A	100	PASS	AC=2431;AF=0.485423;AN=5008;NS=2504;DP=17063;EAS_AF=0.5694;AMR_AF=0.2939;AFR_AF=0.6702;EUR_AF=0.3211;SAS_AF=0.454;AA=G|||;VT=SNP
16	58553820	rs56321292	G	C	100	PASS	AC=1239;AF=0.247404;AN=5008;NS=2504;DP=17070;EAS_AF=0.2986;AMR_AF=0.2277;AFR_AF=0.3722;EUR_AF=0.1909;SAS_AF=0.0982;AA=G|||;VT=SNP
16	58554141	rs7792	G	T	100	PASS	AC=3931;AF=0.784944;AN=5008;NS=2504;DP=16042;EAS_AF=0.9702;AMR_AF=0.7277;AFR_AF=0.8306;EUR_AF=0.5736;SAS_AF=0.7904;AA=T|||;VT=SNP
16	58555507	rs62040073	C	T	100	PASS	AC=599;AF=0.119609;AN=5008;NS=2504;DP=19497;EAS_AF=0.2708;AMR_AF=0.0173;AFR_AF=0.0038;EUR_AF=0.0388;SAS_AF=0.2761;AA=C|||;VT=SNP
16	58555553	rs9939133	T	A	100	PASS	AC=2429;AF=0.485024;AN=5008;NS=2504;DP=16976;EAS_AF=0.5694;AMR_AF=0.2939;AFR_AF=0.671;EUR_AF=0.3211;SAS_AF=0.4509;AA=T|||;VT=SNP
16	58556566	rs40187	T	C	100	PASS	AC=1428;AF=0.285144;AN=5008;NS=2504;DP=20876;EAS_AF=0.3849;AMR_AF=0.4164;AFR_AF=0.1339;EUR_AF=0.2416;SAS_AF=0.3384;AA=T|||;VT=SNP
16	58556636	rs6499960	C	T	100	PASS	AC=2430;AF=0.485224;AN=5008;NS=2504;DP=20128;EAS_AF=0.5704;AMR_AF=0.2939;AFR_AF=0.6702;EUR_AF=0.3221;SAS_AF=0.4509;AA=C|||;VT=SNP
16	58556736	rs6499961	C	T	100	PASS	AC=2430;AF=0.485224;AN=5008;NS=2504;DP=20857;EAS_AF=0.5694;AMR_AF=0.2939;AFR_AF=0.6702;EUR_AF=0.3231;SAS_AF=0.4509;AA=C|||;VT=SNP
16	58556968	rs39719	G	A	100	PASS	AC=393;AF=0.0784744;AN=5008;NS=2504;DP=16485;EAS_AF=0.0694;AMR_AF=0.1124;AFR_AF=0.0053;EUR_AF=0.159;SAS_AF=0.0798;AA=G|||;VT=SNP
16	58557800	rs37050	A	G	100	PASS	AC=619;AF=0.123602;AN=5008;NS=2504;DP=18238;EAS_AF=0.1558;AMR_AF=0.2925;AFR_AF=0.0136;EUR_AF=0.159;SAS_AF=0.0828;AA=A|||;VT=SNP
16	58558102	rs37051	C	T	100	PASS	AC=1430;AF=0.285543;AN=5008;NS=2504;DP=14636;EAS_AF=0.3849;AMR_AF=0.4164;AFR_AF=0.1339;EUR_AF=0.2416;SAS_AF=0.3405;AA=C|||;VT=SNP
16	58558111	rs4608325	G	A	100	PASS	AC=1241;AF=0.247804;AN=5008;NS=2504;DP=13782;EAS_AF=0.2986;AMR_AF=0.2277;AFR_AF=0.3722;EUR_AF=0.1928;SAS_AF=0.0982;AA=G|||;VT=SNP
16	58558134	rs37052	T	A	100	PASS	AC=3931;AF=0.784944;AN=5008;NS=2504;DP=12327;EAS_AF=0.9702;AMR_AF=0.7277;AFR_AF=0.8306;EUR_AF=0.5736;SAS_AF=0.7904;AA=A|||;VT=SNP
16	58558707	rs37053	T	C	100	PASS	AC=1428;AF=0.285144;AN=5008;NS=2504;DP=17812;EAS_AF=0.3849;AMR_AF=0.4164;AFR_AF=0.1339;EUR_AF=0.2416;SAS_AF=0.3384;AA=C|||;VT=SNP
16	58558989	rs37054	C	T	100	PASS	AC=1425;AF=0.284545;AN=5008;NS=2504;DP=20925;EAS_AF=0.3849;AMR_AF=0.4121;AFR_AF=0.1339;EUR_AF=0.2416;SAS_AF=0.3384;AA=C|||;VT=SNP
16	58559414	rs12596205	C	T	100	PASS	AC=1238;AF=0.247204;AN=5008;NS=2504;DP=21554;EAS_AF=0.2986;AMR_AF=0.2277;AFR_AF=0.3707;EUR_AF=0.1918;SAS_AF=0.0982;AA=T|||;VT=SNP
16	58559629	rs2241569	T	C	100	PASS	AC=2135;AF=0.426318;AN=5008;NS=2504;DP=19701;EAS_AF=0.5694;AMR_AF=0.2651;AFR_AF=0.5862;EUR_AF=0.2336;SAS_AF=0.3753;AA=T|||;VT=SNP
16	58560322	rs40359	C	G	100	PASS	AC=3998;AF=0.798323;AN=5008;NS=2504;DP=15049;EAS_AF=0.9712;AMR_AF=0.732;AFR_AF=0.8782;EUR_AF=0.5736;SAS_AF=0.7904;AA=G|||;VT=SNP
16	58560775	rs37055	C	T	100	PASS	AC=1430;AF=0.285543;AN=5008;NS=2504;DP=14630;EAS_AF=0.3849;AMR_AF=0.4121;AFR_AF=0.1354;EUR_AF=0.2425;SAS_AF=0.3405;AA=T|||;VT=SNP
16	58560877	rs37056	G	A	100	PASS	AC=1421;AF=0.283746;AN=5008;NS=2504;DP=15027;EAS_AF=0.3849;AMR_AF=0.4121;AFR_AF=0.1339;EUR_AF=0.2376;SAS_AF=0.3384;AA=G|||;VT=SNP
16	58561069	rs56698329	T	C	100	PASS	AC=609;AF=0.121605;AN=5008;NS=2504;DP=18405;EAS_AF=0.2708;AMR_AF=0.0173;AFR_AF=0.0106;EUR_AF=0.0398;SAS_AF=0.2761;AA=T|||;VT=SNP
16	58561385	rs57596458	T	G	100	PASS	AC=603;AF=0.120407;AN=5008;NS=2504;DP=13395;EAS_AF=0.2708;AMR_AF=0.0173;AFR_AF=0.0068;EUR_AF=0.0388;SAS_AF=0.2761;AA=T|||;VT=SNP
16	58561954	rs37057	T	C	100	PASS	AC=1420;AF=0.283546;AN=5008;NS=2504;DP=18629;EAS_AF=0.3839;AMR_AF=0.4121;AFR_AF=0.1339;EUR_AF=0.2376;SAS_AF=0.3384;AA=T|||;VT=SNP
16	58563199	rs37058	T	A	100	PASS	AC=257;AF=0.0513179;AN=5008;NS=2504;DP=12927;EAS_AF=0.002;AMR_AF=0.0706;AFR_AF=0.003;EUR_AF=0.1282;SAS_AF=0.0746;AA=T|||;VT=SNP
16	58563838	rs168671	T	C	100	PASS	AC=3850;AF=0.76877;AN=5008;NS=2504;DP=17604;EAS_AF=0.9544;AMR_AF=0.7104;AFR_AF=0.8026;EUR_AF=0.5586;SAS_AF=0.7894;AA=C|||;VT=SNP
16	58564864	rs37059	C	T	100	PASS	AC=3864;AF=0.771565;AN=5008;NS=2504;DP=17888;EAS_AF=0.9544;AMR_AF=0.7118;AFR_AF=0.8124;EUR_AF=0.5586;SAS_AF=0.7894;AA=T|||;VT=SNP
16	58566304	rs37060	G	A	100	PASS	AC=1421;AF=0.283746;AN=5008;NS=2504;DP=21199;EAS_AF=0.3849;AMR_AF=0.4121;AFR_AF=0.1339;EUR_AF=0.2376;SAS_AF=0.3384;AA=G|||;VT=SNP;EX_TARGET
16	58566671	rs37061	A	G	100	PASS	AC=1421;AF=0.283746;AN=5008;NS=2504;DP=20742;EAS_AF=0.3849;AMR_AF=0.4121;AFR_AF=0.1339;EUR_AF=0.2376;SAS_AF=0.3384;AA=G|||;VT=SNP
16	58567238	rs37062	A	G	100	PASS	AC=1421;AF=0.283746;AN=5008;NS=2504;DP=14890;EAS_AF=0.3849;AMR_AF=0.4121;AFR_AF=0.1339;EUR_AF=0.2376;SAS_AF=0.3384;AA=A|||;VT=SNP
16	58567323	rs37063	A	G	100	PASS	AC=1421;AF=0.283746;AN=5008;NS=2504;DP=15595;EAS_AF=0.3849;AMR_AF=0.4121;AFR_AF=0.1339;EUR_AF=0.2376;SAS_AF=0.3384;AA=G|||;VT=SNP
16	58567586	rs12709001	G	A	100	PASS	AC=2430;AF=0.485224;AN=5008;NS=2504;DP=17751;EAS_AF=0.5694;AMR_AF=0.2983;AFR_AF=0.6694;EUR_AF=0.3211;SAS_AF=0.4509;AA=G|||;VT=SNP
16	58567591	rs72622279	T	C	100	PASS	AC=1861;AF=0.371605;AN=5008;NS=2504;DP=17752;EAS_AF=0.5704;AMR_AF=0.245;AFR_AF=0.3911;EUR_AF=0.2316;SAS_AF=0.3742;AA=T|||;VT=SNP
16	58567761	rs40188	T	A	100	PASS	AC=1421;AF=0.283746;AN=5008;NS=2504;DP=13686;EAS_AF=0.3849;AMR_AF=0.4121;AFR_AF=0.1339;EUR_AF=0.2376;SAS_AF=0.3384;AA=T|||;VT=SNP
16	58569907	rs37064	G	C	100	PASS	AC=1421;AF=0.283746;AN=5008;NS=2504;DP=16226;EAS_AF=0.3839;AMR_AF=0.4121;AFR_AF=0.1339;EUR_AF=0.2386;SAS_AF=0.3384;AA=G|||;VT=SNP
16	58571185	rs2244453	C	T	100	PASS	AC=4103;AF=0.819289;AN=5008;NS=2504;DP=22376;EAS_AF=0.9712;AMR_AF=0.7435;AFR_AF=0.9546;EUR_AF=0.5696;SAS_AF=0.7904;AA=c|||;VT=SNP
16	58571189	rs2243463	T	C	100	PASS	AC=1424;AF=0.284345;AN=5008;NS=2504;DP=22446;EAS_AF=0.3839;AMR_AF=0.4121;AFR_AF=0.1339;EUR_AF=0.2416;SAS_AF=0.3384;AA=T|||;VT=SNP
16	58571309	rs37065	A	G	100	PASS	AC=3927;AF=0.784145;AN=5008;NS=2504;DP=23257;EAS_AF=0.9712;AMR_AF=0.7277;AFR_AF=0.8306;EUR_AF=0.5686;SAS_AF=0.7904;AA=G|||;VT=SNP
16	58573147	rs187401	T	C	100	PASS	AC=3857;AF=0.770168;AN=5008;NS=2504;DP=16768;EAS_AF=0.9544;AMR_AF=0.7104;AFR_AF=0.8041;EUR_AF=0.5626;SAS_AF=0.7904;AA=C|||;VT=SNP
16	58573571	rs59302179	T	A	100	PASS	AC=1217;AF=0.243011;AN=5008;NS=2504;DP=18621;EAS_AF=0.2996;AMR_AF=0.2277;AFR_AF=0.354;EUR_AF=0.1918;SAS_AF=0.0982;AA=T|||;VT=SNP
16	58573901	rs246194	G	A	100	PASS	AC=1424;AF=0.284345;AN=5008;NS=2504;DP=22594;EAS_AF=0.3839;AMR_AF=0.4121;AFR_AF=0.1339;EUR_AF=0.2416;SAS_AF=0.3384;AA=G|||;VT=SNP
16	58573946	rs246195	C	T	100	PASS	AC=3999;AF=0.798522;AN=5008;NS=2504;DP=21333;EAS_AF=0.9712;AMR_AF=0.732;AFR_AF=0.879;EUR_AF=0.5736;SAS_AF=0.7904;AA=T|||;VT=SNP
16	58574253	rs246196	T	C	100	PASS	AC=1424;AF=0.284345;AN=5008;NS=2504;DP=20633;EAS_AF=0.3839;AMR_AF=0.4121;AFR_AF=0.1339;EUR_AF=0.2416;SAS_AF=0.3384;AA=T|||;VT=SNP
16	58575489	rs11540994	G	A	100	PASS	AC=2430;AF=0.485224;AN=5008;NS=2504;DP=18050;EAS_AF=0.5704;AMR_AF=0.2983;AFR_AF=0.6687;EUR_AF=0.3211;SAS_AF=0.4509;AA=G|||;VT=SNP;EX_TARGET
16	58577138	rs28307	A	C	100	PASS	AC=1424;AF=0.284345;AN=5008;NS=2504;DP=20255;EAS_AF=0.3839;AMR_AF=0.4121;AFR_AF=0.1339;EUR_AF=0.2416;SAS_AF=0.3384;AA=A|||;VT=SNP
16	58577421	rs41260	C	T	100	PASS	AC=4038;AF=0.80631;AN=5008;NS=2504;DP=20105;EAS_AF=0.9712;AMR_AF=0.7392;AFR_AF=0.9062;EUR_AF=0.5726;SAS_AF=0.7894;AA=T|||;VT=SNP
16	58578034	rs1424070	T	G	100	PASS	AC=1239;AF=0.247404;AN=5008;NS=2504;DP=16957;EAS_AF=0.2996;AMR_AF=0.2277;AFR_AF=0.3699;EUR_AF=0.1918;SAS_AF=0.0992;AA=T|||;VT=SNP
16	58578091	rs37039	C	T	100	PASS	AC=1423;AF=0.284145;AN=5008;NS=2504;DP=17548;EAS_AF=0.3839;AMR_AF=0.4121;AFR_AF=0.1339;EUR_AF=0.2416;SAS_AF=0.3374;AA=C|||;VT=SNP
16	58578183	rs1424071	T	C	100	PASS	AC=2432;AF=0.485623;AN=5008;NS=2504;DP=15453;EAS_AF=0.5704;AMR_AF=0.2983;AFR_AF=0.6694;EUR_AF=0.3211;SAS_AF=0.4519;AA=T|||;VT=SNP
16	58578262	rs37040	T	C	100	PASS	AC=1423;AF=0.284145;AN=5008;NS=2504;DP=17352;EAS_AF=0.3839;AMR_AF=0.4121;AFR_AF=0.1339;EUR_AF=0.2416;SAS_AF=0.3374;AA=T|||;VT=SNP
16	58579158	rs42947	A	C	100	PASS	AC=1423;AF=0.284145;AN=5008;NS=2504;DP=20044;EAS_AF=0.3839;AMR_AF=0.4121;AFR_AF=0.1339;EUR_AF=0.2416;SAS_AF=0.3374;AA=A|||;VT=SNP
16	58579274	rs246258	C	T	100	PASS	AC=1424;AF=0.284345;AN=5008;NS=2504;DP=19153;EAS_AF=0.3839;AMR_AF=0.4135;AFR_AF=0.1339;EUR_AF=0.2416;SAS_AF=0.3374;AA=T|||;VT=SNP;EX_TARGET
16	58579886	rs37041	T	C	100	PASS	AC=1423;AF=0.284145;AN=5008;NS=2504;DP=20248;EAS_AF=0.3839;AMR_AF=0.4121;AFR_AF=0.1339;EUR_AF=0.2416;SAS_AF=0.3374;AA=T|||;VT=SNP
16	58580213	rs2241570	T	C	100	PASS	AC=2431;AF=0.485423;AN=5008;NS=2504;DP=20965;EAS_AF=0.5694;AMR_AF=0.2983;AFR_AF=0.6694;EUR_AF=0.3211;SAS_AF=0.4519;AA=T|||;VT=SNP;EX_TARGET
16	58580519	rs246197	A	C	100	PASS	AC=712;AF=0.142173;AN=5008;NS=2504;DP=18963;EAS_AF=0.1954;AMR_AF=0.2968;AFR_AF=0.0303;EUR_AF=0.165;SAS_AF=0.1053;AA=A|||;VT=SNP
16	58580530	rs173475	T	C	100	PASS	AC=1418;AF=0.283147;AN=5008;NS=2504;DP=18811;EAS_AF=0.3839;AMR_AF=0.4121;AFR_AF=0.1339;EUR_AF=0.2416;SAS_AF=0.3323;AA=T|||;VT=SNP
16	58580734	rs12597580	A	G	100	PASS	AC=620;AF=0.123802;AN=5008;NS=2504;DP=17090;EAS_AF=0.2708;AMR_AF=0.0418;AFR_AF=0.0061;EUR_AF=0.0398;SAS_AF=0.2761;AA=A|||;VT=SNP
16	58581228	rs62067277	C	T	100	PASS	AC=602;AF=0.120208;AN=5008;NS=2504;DP=19011;EAS_AF=0.2669;AMR_AF=0.0173;AFR_AF=0.0113;EUR_AF=0.0378;SAS_AF=0.274;AA=C|||;VT=SNP
16	58581721	rs1428092	C	T	100	PASS	AC=1236;AF=0.246805;AN=5008;NS=2504;DP=19812;EAS_AF=0.2996;AMR_AF=0.2277;AFR_AF=0.3684;EUR_AF=0.1909;SAS_AF=0.0992;AA=C|||;VT=SNP
16	58582949	rs12596546	C	T	100	PASS	AC=3585;AF=0.715855;AN=5008;NS=2504;DP=16252;EAS_AF=0.6161;AMR_AF=0.5879;AFR_AF=0.8661;EUR_AF=0.7584;SAS_AF=0.6626;AA=T|||;VT=SNP
16	58583975	rs1549607	A	G	100	PASS	AC=3584;AF=0.715655;AN=5008;NS=2504;DP=21125;EAS_AF=0.6161;AMR_AF=0.5879;AFR_AF=0.8661;EUR_AF=0.7575;SAS_AF=0.6626;AA=A|||;VT=SNP
16	58584772	rs7199856	G	T	100	PASS	AC=3586;AF=0.716054;AN=5008;NS=2504;DP=17959;EAS_AF=0.6161;AMR_AF=0.5879;AFR_AF=0.8661;EUR_AF=0.7584;SAS_AF=0.6636;AA=T|||;VT=SNP
16	58585369	rs7184114	C	A	100	PASS	AC=3395;AF=0.677915;AN=5008;NS=2504;DP=18323;EAS_AF=0.6161;AMR_AF=0.5548;AFR_AF=0.8623;EUR_AF=0.671;SAS_AF=0.5869;AA=A|||;VT=SNP
16	58585999	rs11863865	C	T	100	PASS	AC=1216;AF=0.242812;AN=5008;NS=2504;DP=17510;EAS_AF=0.2976;AMR_AF=0.2291;AFR_AF=0.3533;EUR_AF=0.1918;SAS_AF=0.0992;AA=C|||;VT=SNP
16	58587164	rs12445577	T	C	100	PASS	AC=3585;AF=0.715855;AN=5008;NS=2504;DP=16370;EAS_AF=0.6161;AMR_AF=0.5879;AFR_AF=0.8661;EUR_AF=0.7584;SAS_AF=0.6626;AA=C|||;VT=SNP
16	58587737	rs11866002	C	T	100	PASS	AC=2430;AF=0.485224;AN=5008;NS=2504;DP=18562;EAS_AF=0.5704;AMR_AF=0.2983;AFR_AF=0.6687;EUR_AF=0.3211;SAS_AF=0.4509;AA=C|||;VT=SNP;EX_TARGET
16	58588724	rs55637287	C	A	100	PASS	AC=902;AF=0.180112;AN=5008;NS=2504;DP=15311;EAS_AF=0.0288;AMR_AF=0.2565;AFR_AF=0.0454;EUR_AF=0.4264;SAS_AF=0.2106;AA=C|||;VT=SNP
16	58589112	rs1568399	G	A	100	PASS	AC=2430;AF=0.485224;AN=5008;NS=2504;DP=19385;EAS_AF=0.5704;AMR_AF=0.2983;AFR_AF=0.6687;EUR_AF=0.3211;SAS_AF=0.4509;AA=G|||;VT=SNP
16	58591306	rs3743569	C	T	100	PASS	AC=2431;AF=0.485423;AN=5008;NS=2504;DP=18273;EAS_AF=0.5704;AMR_AF=0.2983;AFR_AF=0.6694;EUR_AF=0.3211;SAS_AF=0.4509;AA=T|||;VT=SNP
16	58591364	rs3743570	T	A	100	PASS	AC=2430;AF=0.485224;AN=5008;NS=2504;DP=17959;EAS_AF=0.5704;AMR_AF=0.2968;AFR_AF=0.6702;EUR_AF=0.3211;SAS_AF=0.4499;AA=T|||;VT=SNP
16	58591708	rs8053455	T	C	100	PASS	AC=3586;AF=0.716054;AN=5008;NS=2504;DP=17679;EAS_AF=0.6171;AMR_AF=0.5879;AFR_AF=0.8661;EUR_AF=0.7584;SAS_AF=0.6626;AA=C|||;VT=SNP
16	58591987	rs8047769	G	A	100	PASS	AC=3585;AF=0.715855;AN=5008;NS=2504;DP=19401;EAS_AF=0.6161;AMR_AF=0.5879;AFR_AF=0.8661;EUR_AF=0.7584;SAS_AF=0.6626;AA=G|||;VT=SNP
16	58592278	rs41445346	C	T	100	PASS	AC=901;AF=0.179912;AN=5008;NS=2504;DP=20130;EAS_AF=0.0288;AMR_AF=0.2565;AFR_AF=0.0446;EUR_AF=0.4264;SAS_AF=0.2106;AA=C|||;VT=SNP
16	58593164	rs4784048	C	A	100	PASS	AC=1153;AF=0.230232;AN=5008;NS=2504;DP=15870;EAS_AF=0.0456;AMR_AF=0.2896;AFR_AF=0.1959;EUR_AF=0.4374;SAS_AF=0.2117;AA=C|||;VT=SNP
16	58593240	rs11076247	G	A	100	PASS	AC=2432;AF=0.485623;AN=5008;NS=2504;DP=16780;EAS_AF=0.5704;AMR_AF=0.2983;AFR_AF=0.6702;EUR_AF=0.3211;SAS_AF=0.4509;AA=G|||;VT=SNP
16	58593522	rs7201946	C	T	100	PASS	AC=1139;AF=0.227436;AN=5008;NS=2504;DP=18751;EAS_AF=0.0456;AMR_AF=0.2882;AFR_AF=0.1861;EUR_AF=0.4374;SAS_AF=0.2117;AA=C|||;VT=SNP
16	58594580	rs60364630	G	A	100	PASS	AC=2429;AF=0.485024;AN=5008;NS=2504;DP=17298;EAS_AF=0.5704;AMR_AF=0.2968;AFR_AF=0.6694;EUR_AF=0.3201;SAS_AF=0.4509;AA=G|||;VT=SNP
16	58594848	rs62067279	G	A	100	PASS	AC=603;AF=0.120407;AN=5008;NS=2504;DP=18290;EAS_AF=0.2718;AMR_AF=0.0173;AFR_AF=0.0061;EUR_AF=0.0388;SAS_AF=0.2761;AA=G|||;VT=SNP
16	58595767	rs8050001	G	T	100	PASS	AC=2429;AF=0.485024;AN=5008;NS=2504;DP=17020;EAS_AF=0.5704;AMR_AF=0.2968;AFR_AF=0.6694;EUR_AF=0.3201;SAS_AF=0.4509;AA=G|||;VT=SNP
16	58596291	rs4784956	A	C	100	PASS	AC=3584;AF=0.715655;AN=5008;NS=2504;DP=13628;EAS_AF=0.6181;AMR_AF=0.5865;AFR_AF=0.8654;EUR_AF=0.7575;SAS_AF=0.6626;AA=C|||;VT=SNP
16	58596503	rs11861806	G	A	100	PASS	AC=1218;AF=0.243211;AN=5008;NS=2504;DP=12707;EAS_AF=0.2996;AMR_AF=0.2277;AFR_AF=0.354;EUR_AF=0.1918;SAS_AF=0.0992;AA=G|||;VT=SNP
16	58596619	rs7198594	C	T	100	PASS	AC=1153;AF=0.230232;AN=5008;NS=2504;DP=14035;EAS_AF=0.0456;AMR_AF=0.2896;AFR_AF=0.1959;EUR_AF=0.4374;SAS_AF=0.2117;AA=C|||;VT=SNP
16	58596753	rs11862156	C	T	100	PASS	AC=3582;AF=0.715256;AN=5008;NS=2504;DP=16602;EAS_AF=0.6161;AMR_AF=0.5865;AFR_AF=0.8654;EUR_AF=0.7575;SAS_AF=0.6626;AA=T|||;VT=SNP
16	58597289	rs1981960	C	G	100	PASS	AC=3585;AF=0.715855;AN=5008;NS=2504;DP=18417;EAS_AF=0.6171;AMR_AF=0.5879;AFR_AF=0.8654;EUR_AF=0.7575;SAS_AF=0.6636;AA=G|||;VT=SNP
16	58597291	rs1981961	A	T	100	PASS	AC=3585;AF=0.715855;AN=5008;NS=2504;DP=18448;EAS_AF=0.6171;AMR_AF=0.5879;AFR_AF=0.8654;EUR_AF=0.7575;SAS_AF=0.6636;AA=T|||;VT=SNP
16	58597652	rs62067280	T	G	100	PASS	AC=609;AF=0.121605;AN=5008;NS=2504;DP=19360;EAS_AF=0.2718;AMR_AF=0.0173;AFR_AF=0.0106;EUR_AF=0.0388;SAS_AF=0.2761;AA=T|||;VT=SNP
16	58598044	rs62067281	C	T	100	PASS	AC=606;AF=0.121006;AN=5008;NS=2504;DP=18307;EAS_AF=0.2708;AMR_AF=0.0173;AFR_AF=0.0091;EUR_AF=0.0388;SAS_AF=0.2761;AA=C|||;VT=SNP
16	58599527	rs8062746	G	A	100	PASS	AC=1155;AF=0.230631;AN=5008;NS=2504;DP=19085;EAS_AF=0.0456;AMR_AF=0.2896;AFR_AF=0.1967;EUR_AF=0.4374;SAS_AF=0.2127;AA=G|||;VT=SNP
16	58600159	rs62067282	A	G	100	PASS	AC=607;AF=0.121206;AN=5008;NS=2504;DP=18027;EAS_AF=0.2708;AMR_AF=0.0173;AFR_AF=0.0098;EUR_AF=0.0388;SAS_AF=0.2761;AA=A|||;VT=SNP
16	58600225	rs8044451	C	T	100	PASS	AC=1011;AF=0.201877;AN=5008;NS=2504;DP=17753;EAS_AF=0.0288;AMR_AF=0.268;AFR_AF=0.121;EUR_AF=0.4264;SAS_AF=0.2117;AA=C|||;VT=SNP
16	58600275	rs4784957	T	C	100	PASS	AC=1141;AF=0.227835;AN=5008;NS=2504;DP=18178;EAS_AF=0.0456;AMR_AF=0.2882;AFR_AF=0.1868;EUR_AF=0.4374;SAS_AF=0.2127;AA=T|||;VT=SNP
16	58600509	rs9935316	A	G	100	PASS	AC=2432;AF=0.485623;AN=5008;NS=2504;DP=19645;EAS_AF=0.5704;AMR_AF=0.2997;AFR_AF=0.6694;EUR_AF=0.3211;SAS_AF=0.4509;AA=A|||;VT=SNP
16	58600593	rs73562305	G	A	100	PASS	AC=698;AF=0.139377;AN=5008;NS=2504;DP=17947;EAS_AF=0.1806;AMR_AF=0.1153;AFR_AF=0.0991;EUR_AF=0.0795;SAS_AF=0.2301;AA=G|||;VT=SNP
16	58600743	rs57365684	G	C	100	PASS	AC=1846;AF=0.36861;AN=5008;NS=2504;DP=18418;EAS_AF=0.5704;AMR_AF=0.245;AFR_AF=0.3797;EUR_AF=0.2306;SAS_AF=0.3753;AA=G|||;VT=SNP
16	58601365	rs4471670	G	A	100	PASS	AC=3583;AF=0.715455;AN=5008;NS=2504;DP=14593;EAS_AF=0.6161;AMR_AF=0.5865;AFR_AF=0.8654;EUR_AF=0.7575;SAS_AF=0.6636;AA=A|||;VT=SNP
16	58601410	rs4485352	A	G	100	PASS	AC=3586;AF=0.716054;AN=5008;NS=2504;DP=13839;EAS_AF=0.6161;AMR_AF=0.5879;AFR_AF=0.8661;EUR_AF=0.7584;SAS_AF=0.6636;AA=G|||;VT=SNP
16	58602065	rs112412326	G	A	100	PASS	AC=902;AF=0.180112;AN=5008;NS=2504;DP=15509;EAS_AF=0.0288;AMR_AF=0.2565;AFR_AF=0.0446;EUR_AF=0.4264;SAS_AF=0.2117;AA=G|||;VT=SNP
16	58602225	rs11867022	T	C	100	PASS	AC=2193;AF=0.437899;AN=5008;NS=2504;DP=16784;EAS_AF=0.3274;AMR_AF=0.4942;AFR_AF=0.4493;EUR_AF=0.6163;SAS_AF=0.3129;AA=T|||;VT=SNP
16	58602546	rs11076249	T	C	100	PASS	AC=2428;AF=0.484824;AN=5008;NS=2504;DP=15730;EAS_AF=0.5704;AMR_AF=0.2968;AFR_AF=0.6687;EUR_AF=0.3201;SAS_AF=0.4509;AA=T|||;VT=SNP
16	58602756	rs72790266	A	G	100	PASS	AC=1087;AF=0.217053;AN=5008;NS=2504;DP=18513;EAS_AF=0.0456;AMR_AF=0.2853;AFR_AF=0.1483;EUR_AF=0.4364;SAS_AF=0.2127;AA=A|||;VT=SNP
16	58603176	rs9923491	T	G	100	PASS	AC=3582;AF=0.715256;AN=5008;NS=2504;DP=18169;EAS_AF=0.6161;AMR_AF=0.5865;AFR_AF=0.8646;EUR_AF=0.7575;SAS_AF=0.6636;AA=G|||;VT=SNP
16	58603341	rs7184936	G	A	100	PASS	AC=4603;AF=0.919129;AN=5008;NS=2504;DP=18578;EAS_AF=0.9315;AMR_AF=0.8818;AFR_AF=0.9887;EUR_AF=0.84;SAS_AF=0.9202;AA=A|||;VT=SNP
16	58603348	rs7186997	A	G	100	PASS	AC=3583;AF=0.715455;AN=5008;NS=2504;DP=18787;EAS_AF=0.6161;AMR_AF=0.5865;AFR_AF=0.8654;EUR_AF=0.7575;SAS_AF=0.6636;AA=G|||;VT=SNP
16	58603464	rs7192054	T	C	100	PASS	AC=4324;AF=0.863419;AN=5008;NS=2504;DP=18485;EAS_AF=0.8056;AMR_AF=0.7046;AFR_AF=0.9856;EUR_AF=0.84;SAS_AF=0.8947;AA=C|||;VT=SNP
16	58603750	rs56861496	C	T	100	PASS	AC=1156;AF=0.230831;AN=5008;NS=2504;DP=16868;EAS_AF=0.2996;AMR_AF=0.2262;AFR_AF=0.3094;EUR_AF=0.1899;SAS_AF=0.0992;AA=C|||;VT=SNP
16	58604161	rs2090727	A	G	100	PASS	AC=3583;AF=0.715455;AN=5008;NS=2504;DP=20801;EAS_AF=0.6161;AMR_AF=0.5865;AFR_AF=0.8654;EUR_AF=0.7575;SAS_AF=0.6636;AA=G|||;VT=SNP
16	58604387	rs8056620	T	A	100	PASS	AC=3584;AF=0.715655;AN=5008;NS=2504;DP=16930;EAS_AF=0.6161;AMR_AF=0.5865;AFR_AF=0.8654;EUR_AF=0.7584;SAS_AF=0.6636;AA=A|||;VT=SNP
16	58604422	rs9788913	G	C	100	PASS	AC=903;AF=0.180312;AN=5008;NS=2504;DP=17845;EAS_AF=0.0288;AMR_AF=0.2565;AFR_AF=0.0454;EUR_AF=0.4264;SAS_AF=0.2117;AA=G|||;VT=SNP
16	58605837	rs12149850	C	T	100	PASS	AC=3586;AF=0.716054;AN=5008;NS=2504;DP=15579;EAS_AF=0.6161;AMR_AF=0.5879;AFR_AF=0.8661;EUR_AF=0.7584;SAS_AF=0.6636;AA=C|||;VT=SNP
16	58606507	rs7206744	A	C	100	PASS	AC=1146;AF=0.228834;AN=5008;NS=2504;DP=15932;EAS_AF=0.0456;AMR_AF=0.2896;AFR_AF=0.1974;EUR_AF=0.4374;SAS_AF=0.2025;AA=A|||;VT=SNP
16	58606971	rs28831453	G	C	100	PASS	AC=2440;AF=0.48722;AN=5008;NS=2504;DP=13226;EAS_AF=0.5704;AMR_AF=0.2983;AFR_AF=0.6687;EUR_AF=0.3211;SAS_AF=0.4611;AA=G|||;VT=SNP
16	58607182	rs58205738	C	G	100	PASS	AC=564;AF=0.11262;AN=5008;NS=2504;DP=11893;EAS_AF=0.1806;AMR_AF=0.1052;AFR_AF=0.0068;EUR_AF=0.0775;SAS_AF=0.227;AA=C|||;VT=SNP
16	58607534	rs2405857	G	A	100	PASS	AC=1236;AF=0.246805;AN=5008;NS=2504;DP=11867;EAS_AF=0.2996;AMR_AF=0.2277;AFR_AF=0.3676;EUR_AF=0.1918;SAS_AF=0.0992;AA=G|||;VT=SNP
16	58607945	rs2176833	G	A	100	PASS	AC=4327;AF=0.864018;AN=5008;NS=2504;DP=15906;EAS_AF=0.8056;AMR_AF=0.7061;AFR_AF=0.9864;EUR_AF=0.841;SAS_AF=0.8947;AA=A|||;VT=SNP
16	58608071	rs2405858	C	A	100	PASS	AC=1179;AF=0.235423;AN=5008;NS=2504;DP=19967;EAS_AF=0.2996;AMR_AF=0.2262;AFR_AF=0.3268;EUR_AF=0.1899;SAS_AF=0.0992;AA=C|||;VT=SNP
16	58608436	rs8054895	A	G	100	PASS	AC=2148;AF=0.428914;AN=5008;NS=2504;DP=20485;EAS_AF=0.5704;AMR_AF=0.2651;AFR_AF=0.5877;EUR_AF=0.2336;SAS_AF=0.3855;AA=A|||;VT=SNP
16	58610257	rs9936144	C	T	100	PASS	AC=1002;AF=0.20008;AN=5008;NS=2504;DP=17088;EAS_AF=0.0288;AMR_AF=0.268;AFR_AF=0.1218;EUR_AF=0.4264;SAS_AF=0.2014;AA=C|||;VT=SNP
16	58610637	rs2139580	G	A	100	PASS	AC=4328;AF=0.864217;AN=5008;NS=2504;DP=19263;EAS_AF=0.8065;AMR_AF=0.7061;AFR_AF=0.9864;EUR_AF=0.841;SAS_AF=0.8947;AA=A|||;VT=SNP
16	58610750	rs6499962	A	C	100	PASS	AC=3587;AF=0.716254;AN=5008;NS=2504;DP=19856;EAS_AF=0.6161;AMR_AF=0.5879;AFR_AF=0.8669;EUR_AF=0.7584;SAS_AF=0.6636;AA=C|||;VT=SNP
16	58611885	rs17821573	T	C	100	PASS	AC=1134;AF=0.226438;AN=5008;NS=2504;DP=17994;EAS_AF=0.0456;AMR_AF=0.2882;AFR_AF=0.1876;EUR_AF=0.4384;SAS_AF=0.2035;AA=T|||;VT=SNP
16	58611935	rs9921370	C	A	100	PASS	AC=3583;AF=0.715455;AN=5008;NS=2504;DP=17724;EAS_AF=0.6161;AMR_AF=0.5865;AFR_AF=0.8654;EUR_AF=0.7575;SAS_AF=0.6636;AA=A|||;VT=SNP
16	58613243	rs11860087	G	A	100	PASS	AC=1236;AF=0.246805;AN=5008;NS=2504;DP=17451;EAS_AF=0.2996;AMR_AF=0.2277;AFR_AF=0.3676;EUR_AF=0.1918;SAS_AF=0.0992;AA=G|||;VT=SNP
16	58613381	rs62067284	G	C	100	PASS	AC=610;AF=0.121805;AN=5008;NS=2504;DP=17090;EAS_AF=0.2708;AMR_AF=0.0173;AFR_AF=0.0113;EUR_AF=0.0398;SAS_AF=0.2761;AA=G|||;VT=SNP
16	58613431	rs9926577	C	T	100	PASS	AC=3584;AF=0.715655;AN=5008;NS=2504;DP=16512;EAS_AF=0.6161;AMR_AF=0.5879;AFR_AF=0.8646;EUR_AF=0.7584;SAS_AF=0.6636;AA=T|||;VT=SNP
16	58613808	rs12445198	C	T	100	PASS	AC=698;AF=0.139377;AN=5008;NS=2504;DP=18097;EAS_AF=0.1806;AMR_AF=0.1153;AFR_AF=0.1014;EUR_AF=0.0775;SAS_AF=0.229;AA=C|||;VT=SNP
16	58613884	rs12102611	C	T	100	PASS	AC=1418;AF=0.283147;AN=5008;NS=2504;DP=18328;EAS_AF=0.3006;AMR_AF=0.245;AFR_AF=0.4939;EUR_AF=0.1938;SAS_AF=0.0992;AA=C|||;VT=SNP
16	58614733	rs72790275	C	T	100	PASS	AC=1156;AF=0.230831;AN=5008;NS=2504;DP=19405;EAS_AF=0.0456;AMR_AF=0.2896;AFR_AF=0.1974;EUR_AF=0.4374;SAS_AF=0.2127;AA=T|||;VT=SNP
16	58614743	rs59119976	G	T	100	PASS	AC=1216;AF=0.242812;AN=5008;NS=2504;DP=19400;EAS_AF=0.2996;AMR_AF=0.2277;AFR_AF=0.3525;EUR_AF=0.1918;SAS_AF=0.0992;AA=G|||;VT=SNP
16	58614877	rs10524420	G	A	100	PASS	AC=3584;AF=0.715655;AN=5008;NS=2504;DP=19347;EAS_AF=0.6161;AMR_AF=0.5893;AFR_AF=0.8646;EUR_AF=0.7575;SAS_AF=0.6636;AA=G|||;VT=SNP
16	58615223	rs12596169	T	C	100	PASS	AC=610;AF=0.121805;AN=5008;NS=2504;DP=19233;EAS_AF=0.2708;AMR_AF=0.0173;AFR_AF=0.0113;EUR_AF=0.0398;SAS_AF=0.2761;AA=T|||;VT=SNP;EX_TARGET
16	58615659	rs9924805	T	C	100	PASS	AC=3586;AF=0.716054;AN=5008;NS=2504;DP=16333;EAS_AF=0.6161;AMR_AF=0.5879;AFR_AF=0.8661;EUR_AF=0.7584;SAS_AF=0.6636;AA=C|||;VT=SNP
16	58615758	rs12102878	G	T	100	PASS	AC=2430;AF=0.485224;AN=5008;NS=2504;DP=14260;EAS_AF=0.5704;AMR_AF=0.2983;AFR_AF=0.6694;EUR_AF=0.3201;SAS_AF=0.4509;AA=G|||;VT=SNP
16	58616165	rs9932944	C	T	100	PASS	AC=3585;AF=0.715855;AN=5008;NS=2504;DP=15705;EAS_AF=0.6161;AMR_AF=0.5879;AFR_AF=0.8661;EUR_AF=0.7575;SAS_AF=0.6636;AA=C|||;VT=SNP
16	58616984	rs17854029	T	C	100	PASS	AC=1012;AF=0.202077;AN=5008;NS=2504;DP=19053;EAS_AF=0.0288;AMR_AF=0.268;AFR_AF=0.1218;EUR_AF=0.4264;SAS_AF=0.2117;AA=T|||;VT=SNP;EX_TARGET
16	58617920	rs28667004	G	A	100	PASS	AC=3585;AF=0.715855;AN=5008;NS=2504;DP=11677;EAS_AF=0.6161;AMR_AF=0.5879;AFR_AF=0.8661;EUR_AF=0.7575;SAS_AF=0.6636;AA=A|||;VT=SNP
16	58617933	rs112974366	A	G	100	PASS	AC=1142;AF=0.228035;AN=5008;NS=2504;DP=11878;EAS_AF=0.0456;AMR_AF=0.2882;AFR_AF=0.1876;EUR_AF=0.4374;SAS_AF=0.2127;AA=A|||;VT=SNP
16	58618300	rs35239829	T	A	100	PASS	AC=3585;AF=0.715855;AN=5008;NS=2504;DP=14942;EAS_AF=0.6161;AMR_AF=0.5879;AFR_AF=0.8661;EUR_AF=0.7575;SAS_AF=0.6636;AA=T|||;VT=SNP
16	58618375	rs112306011	T	C	100	PASS	AC=1216;AF=0.242812;AN=5008;NS=2504;DP=14255;EAS_AF=0.2996;AMR_AF=0.2277;AFR_AF=0.3525;EUR_AF=0.1918;SAS_AF=0.0992;AA=T|||;VT=SNP
16	58620885	rs950843	C	T	100	PASS	AC=3586;AF=0.716054;AN=5008;NS=2504;DP=19572;EAS_AF=0.6161;AMR_AF=0.5879;AFR_AF=0.8661;EUR_AF=0.7584;SAS_AF=0.6636;AA=T|||;VT=SNP
16	58620995	rs12443835	A	G	100	PASS	AC=1012;AF=0.202077;AN=5008;NS=2504;DP=19055;EAS_AF=0.0288;AMR_AF=0.268;AFR_AF=0.1218;EUR_AF=0.4264;SAS_AF=0.2117;AA=A|||;VT=SNP
16	58621042	rs950844	A	G	100	PASS	AC=244;AF=0.048722;AN=5008;NS=2504;DP=18994;EAS_AF=0.002;AMR_AF=0.0576;AFR_AF=0.0045;EUR_AF=0.1302;SAS_AF=0.0665;AA=A|||;VT=SNP;EX_TARGET
16	58622178	rs7188697	G	A	100	PASS	AC=3581;AF=0.715056;AN=5008;NS=2504;DP=18040;EAS_AF=0.6161;AMR_AF=0.5865;AFR_AF=0.8638;EUR_AF=0.7575;SAS_AF=0.6636;AA=G|||;VT=SNP
16	58623173	rs7202088	T	G	100	PASS	AC=1238;AF=0.247204;AN=5008;NS=2504;DP=17075;EAS_AF=0.2996;AMR_AF=0.2277;AFR_AF=0.3699;EUR_AF=0.1909;SAS_AF=0.0992;AA=T|||;VT=SNP
16	58623278	rs113571835	A	G	100	PASS	AC=1155;AF=0.230631;AN=5008;NS=2504;DP=16732;EAS_AF=0.0456;AMR_AF=0.2896;AFR_AF=0.1967;EUR_AF=0.4374;SAS_AF=0.2127;AA=A|||;VT=SNP
16	58623520	rs11649173	C	T	100	PASS	AC=1155;AF=0.230631;AN=5008;NS=2504;DP=20998;EAS_AF=0.0456;AMR_AF=0.2896;AFR_AF=0.1967;EUR_AF=0.4374;SAS_AF=0.2127;AA=C|||;VT=SNP
16	58623638	rs62067303	C	T	100	PASS	AC=610;AF=0.121805;AN=5008;NS=2504;DP=18501;EAS_AF=0.2708;AMR_AF=0.0173;AFR_AF=0.0113;EUR_AF=0.0398;SAS_AF=0.2761;AA=C|||;VT=SNP
16	58624302	rs10153063	C	A	100	PASS	AC=2428;AF=0.484824;AN=5008;NS=2504;DP=21042;EAS_AF=0.5704;AMR_AF=0.2968;AFR_AF=0.6687;EUR_AF=0.3201;SAS_AF=0.4509;AA=C|||;VT=SNP
16	58624431	rs67946456	G	A	100	PASS	AC=1220;AF=0.24361;AN=5008;NS=2504;DP=18679;EAS_AF=0.2996;AMR_AF=0.2277;AFR_AF=0.3555;EUR_AF=0.1918;SAS_AF=0.0992;AA=G|||;VT=SNP
16	58624731	rs7185766	C	T	100	PASS	AC=2427;AF=0.484625;AN=5008;NS=2504;DP=21393;EAS_AF=0.5704;AMR_AF=0.2968;AFR_AF=0.6679;EUR_AF=0.3201;SAS_AF=0.4509;AA=C|||;VT=SNP
16	58625379	rs72790284	C	T	100	PASS	AC=902;AF=0.180112;AN=5008;NS=2504;DP=16850;EAS_AF=0.0288;AMR_AF=0.2565;AFR_AF=0.0446;EUR_AF=0.4264;SAS_AF=0.2117;AA=C|||;VT=SNP
16	58625385	rs12925702	C	T	100	PASS	AC=3583;AF=0.715455;AN=5008;NS=2504;DP=16785;EAS_AF=0.6161;AMR_AF=0.5865;AFR_AF=0.8654;EUR_AF=0.7575;SAS_AF=0.6636;AA=C|||;VT=SNP
16	58625561	rs12924944	G	A	100	PASS	AC=2428;AF=0.484824;AN=5008;NS=2504;DP=16880;EAS_AF=0.5704;AMR_AF=0.2968;AFR_AF=0.6687;EUR_AF=0.3201;SAS_AF=0.4509;AA=G|||;VT=SNP
16	58625756	rs8051650	A	T	100	PASS	AC=3583;AF=0.715455;AN=5008;NS=2504;DP=18679;EAS_AF=0.6161;AMR_AF=0.5865;AFR_AF=0.8654;EUR_AF=0.7575;SAS_AF=0.6636;AA=A|||;VT=SNP
16	58625962	rs62067305	T	C	100	PASS	AC=610;AF=0.121805;AN=5008;NS=2504;DP=15863;EAS_AF=0.2708;AMR_AF=0.0173;AFR_AF=0.0113;EUR_AF=0.0398;SAS_AF=0.2761;AA=T|||;VT=SNP
16	58627111	rs4784960	C	T	100	PASS	AC=3583;AF=0.715455;AN=5008;NS=2504;DP=17326;EAS_AF=0.6161;AMR_AF=0.5865;AFR_AF=0.8654;EUR_AF=0.7575;SAS_AF=0.6636;AA=T|||;VT=SNP
16	58627387	rs7187299	T	C	100	PASS	AC=3583;AF=0.715455;AN=5008;NS=2504;DP=20373;EAS_AF=0.6161;AMR_AF=0.5865;AFR_AF=0.8654;EUR_AF=0.7575;SAS_AF=0.6636;AA=C|||;VT=SNP
16	58627636	rs12446307	G	A	100	PASS	AC=3583;AF=0.715455;AN=5008;NS=2504;DP=17869;EAS_AF=0.6161;AMR_AF=0.5865;AFR_AF=0.8654;EUR_AF=0.7575;SAS_AF=0.6636;AA=A|||;VT=SNP
16	58627917	rs2139578	G	C	100	PASS	AC=1156;AF=0.230831;AN=5008;NS=2504;DP=16763;EAS_AF=0.0456;AMR_AF=0.2896;AFR_AF=0.1974;EUR_AF=0.4374;SAS_AF=0.2127;AA=G|||;VT=SNP
16	58628445	rs2897253	C	T	100	PASS	AC=3583;AF=0.715455;AN=5008;NS=2504;DP=15903;EAS_AF=0.6161;AMR_AF=0.5865;AFR_AF=0.8654;EUR_AF=0.7575;SAS_AF=0.6636;AA=T|||;VT=SNP
16	58628967	rs2015185	G	A	100	PASS	AC=3583;AF=0.715455;AN=5008;NS=2504;DP=13600;EAS_AF=0.6161;AMR_AF=0.5865;AFR_AF=0.8654;EUR_AF=0.7575;SAS_AF=0.6636;AA=G|||;VT=SNP
16	58629135	rs7189568	C	T	100	PASS	AC=3583;AF=0.715455;AN=5008;NS=2504;DP=15303;EAS_AF=0.6161;AMR_AF=0.5865;AFR_AF=0.8654;EUR_AF=0.7575;SAS_AF=0.6636;AA=T|||;VT=SNP
16	58629468	rs7206882	A	G	100	PASS	AC=1155;AF=0.230631;AN=5008;NS=2504;DP=17732;EAS_AF=0.0456;AMR_AF=0.2896;AFR_AF=0.1974;EUR_AF=0.4364;SAS_AF=0.2127;AA=A|||;VT=SNP
16	58629977	rs62067306	A	C	100	PASS	AC=610;AF=0.121805;AN=5008;NS=2504;DP=23090;EAS_AF=0.2708;AMR_AF=0.0173;AFR_AF=0.0113;EUR_AF=0.0398;SAS_AF=0.2761;AA=A|||;VT=SNP
16	58630167	rs9935054	T	C	100	PASS	AC=3586;AF=0.716054;AN=5008;NS=2504;DP=21027;EAS_AF=0.6161;AMR_AF=0.5879;AFR_AF=0.8661;EUR_AF=0.7584;SAS_AF=0.6636;AA=T|||;VT=SNP
16	58630414	rs8049393	A	G	100	PASS	AC=3586;AF=0.716054;AN=5008;NS=2504;DP=22658;EAS_AF=0.6161;AMR_AF=0.5879;AFR_AF=0.8661;EUR_AF=0.7584;SAS_AF=0.6636;AA=A|||;VT=SNP
16	58630500	rs67861272	G	A	100	PASS	AC=1859;AF=0.371206;AN=5008;NS=2504;DP=17924;EAS_AF=0.5694;AMR_AF=0.245;AFR_AF=0.3896;EUR_AF=0.2316;SAS_AF=0.3753;AA=G|||;VT=SNP
16	58631332	rs11866656	T	C	100	PASS	AC=2136;AF=0.426518;AN=5008;NS=2504;DP=17850;EAS_AF=0.5704;AMR_AF=0.2651;AFR_AF=0.5862;EUR_AF=0.2336;SAS_AF=0.3753;AA=T|||;VT=SNP
16	58631373	rs56132186	T	G	100	PASS	AC=1180;AF=0.235623;AN=5008;NS=2504;DP=19324;EAS_AF=0.2996;AMR_AF=0.2262;AFR_AF=0.3275;EUR_AF=0.1899;SAS_AF=0.0992;AA=T|||;VT=SNP
16	58631446	rs930053	A	T	100	PASS	AC=903;AF=0.180312;AN=5008;NS=2504;DP=22027;EAS_AF=0.0288;AMR_AF=0.2565;AFR_AF=0.0454;EUR_AF=0.4264;SAS_AF=0.2117;AA=A|||;VT=SNP
16	58632410	rs9788798	T	C	100	PASS	AC=2430;AF=0.485224;AN=5008;NS=2504;DP=13845;EAS_AF=0.5704;AMR_AF=0.2983;AFR_AF=0.6687;EUR_AF=0.3211;SAS_AF=0.4509;AA=t|||;VT=SNP
16	58632493	rs56093443	G	C	100	PASS	AC=245;AF=0.0489217;AN=5008;NS=2504;DP=13603;EAS_AF=0.002;AMR_AF=0.0576;AFR_AF=0.0053;EUR_AF=0.1302;SAS_AF=0.0665;AA=G|||;VT=SNP
16	58632882	rs55827936	G	A	100	PASS	AC=904;AF=0.180511;AN=5008;NS=2504;DP=15598;EAS_AF=0.0298;AMR_AF=0.2565;AFR_AF=0.0454;EUR_AF=0.4264;SAS_AF=0.2117;AA=G|||;VT=SNP
16	58632904	rs11862766	G	A	100	PASS	AC=2431;AF=0.485423;AN=5008;NS=2504;DP=13839;EAS_AF=0.5704;AMR_AF=0.2983;AFR_AF=0.6687;EUR_AF=0.3221;SAS_AF=0.4509;AA=G|||;VT=SNP
16	58633881	rs2405860	C	T	100	PASS	AC=3586;AF=0.716054;AN=5008;NS=2504;DP=19136;EAS_AF=0.6161;AMR_AF=0.5879;AFR_AF=0.8661;EUR_AF=0.7584;SAS_AF=0.6636;AA=T|||;VT=SNP
16	58634001	rs117870064	C	T	100	PASS	AC=604;AF=0.120607;AN=5008;NS=2504;DP=19160;EAS_AF=0.2708;AMR_AF=0.0187;AFR_AF=0.0061;EUR_AF=0.0398;SAS_AF=0.2761;AA=C|||;VT=SNP
16	58634018	rs60066934	G	A	100	PASS	AC=609;AF=0.121605;AN=5008;NS=2504;DP=18912;EAS_AF=0.2708;AMR_AF=0.0173;AFR_AF=0.0106;EUR_AF=0.0398;SAS_AF=0.2761;AA=G|||;VT=SNP
16	58634230	rs79105039	G	A	100	PASS	AC=609;AF=0.121605;AN=5008;NS=2504;DP=18085;EAS_AF=0.2708;AMR_AF=0.0173;AFR_AF=0.0106;EUR_AF=0.0398;SAS_AF=0.2761;AA=C|||;VT=SNP
16	58634475	rs12927299	A	T	100	PASS	AC=2430;AF=0.485224;AN=5008;NS=2504;DP=20836;EAS_AF=0.5704;AMR_AF=0.2983;AFR_AF=0.6687;EUR_AF=0.3211;SAS_AF=0.4509;AA=A|||;VT=SNP
16	58634546	rs12925777	G	A	100	PASS	AC=2430;AF=0.485224;AN=5008;NS=2504;DP=20119;EAS_AF=0.5704;AMR_AF=0.2983;AFR_AF=0.6687;EUR_AF=0.3211;SAS_AF=0.4509;AA=A|||;VT=SNP
16	58634751	rs4496133	C	A	100	PASS	AC=3583;AF=0.715455;AN=5008;NS=2504;DP=21992;EAS_AF=0.6161;AMR_AF=0.5865;AFR_AF=0.8654;EUR_AF=0.7575;SAS_AF=0.6636;AA=C|||;VT=SNP
16	58635112	rs13337122	G	A	100	PASS	AC=1156;AF=0.230831;AN=5008;NS=2504;DP=20392;EAS_AF=0.0456;AMR_AF=0.2896;AFR_AF=0.1974;EUR_AF=0.4374;SAS_AF=0.2127;AA=G|||;VT=SNP
16	58635162	rs12232402	T	C	100	PASS	AC=3586;AF=0.716054;AN=5008;NS=2504;DP=18111;EAS_AF=0.6161;AMR_AF=0.5879;AFR_AF=0.8661;EUR_AF=0.7584;SAS_AF=0.6636;AA=C|||;VT=SNP
16	58635233	rs12232436	G	C	100	PASS	AC=3586;AF=0.716054;AN=5008;NS=2504;DP=13215;EAS_AF=0.6161;AMR_AF=0.5879;AFR_AF=0.8661;EUR_AF=0.7584;SAS_AF=0.6636;AA=C|||;VT=SNP
16	58636311	rs72790291	G	C	100	PASS	AC=1156;AF=0.230831;AN=5008;NS=2504;DP=12997;EAS_AF=0.0456;AMR_AF=0.2896;AFR_AF=0.1974;EUR_AF=0.4374;SAS_AF=0.2127;AA=G|||;VT=SNP
16	58636663	rs60064441	A	T	100	PASS	AC=608;AF=0.121406;AN=5008;NS=2504;DP=11655;EAS_AF=0.2708;AMR_AF=0.0173;AFR_AF=0.0113;EUR_AF=0.0388;SAS_AF=0.2751;AA=A|||;VT=SNP
16	58636871	rs7205071	G	A	100	PASS	AC=3586;AF=0.716054;AN=5008;NS=2504;DP=14115;EAS_AF=0.6161;AMR_AF=0.5879;AFR_AF=0.8661;EUR_AF=0.7584;SAS_AF=0.6636;AA=A|||;VT=SNP
16	58637353	rs7187722	G	T	100	PASS	AC=1237;AF=0.247005;AN=5008;NS=2504;DP=14111;EAS_AF=0.2996;AMR_AF=0.2277;AFR_AF=0.3684;EUR_AF=0.1918;SAS_AF=0.0992;AA=G|||;VT=SNP
16	58637528	rs4784051	C	G	100	PASS	AC=3583;AF=0.715455;AN=5008;NS=2504;DP=19103;EAS_AF=0.6161;AMR_AF=0.5865;AFR_AF=0.8654;EUR_AF=0.7575;SAS_AF=0.6636;AA=C|||;VT=SNP
16	58638768	rs13339147	T	C	100	PASS	AC=3583;AF=0.715455;AN=5008;NS=2504;DP=11462;EAS_AF=0.6161;AMR_AF=0.5865;AFR_AF=0.8654;EUR_AF=0.7575;SAS_AF=0.6636;AA=C|||;VT=SNP
16	58639035	rs111600685	G	A	100	PASS	AC=903;AF=0.180312;AN=5008;NS=2504;DP=18136;EAS_AF=0.0288;AMR_AF=0.2565;AFR_AF=0.0454;EUR_AF=0.4264;SAS_AF=0.2117;AA=G|||;VT=SNP
16	58639133	rs12597246	G	A	100	PASS	AC=3583;AF=0.715455;AN=5008;NS=2504;DP=19465;EAS_AF=0.6161;AMR_AF=0.5865;AFR_AF=0.8654;EUR_AF=0.7575;SAS_AF=0.6636;AA=g|||;VT=SNP
16	58640438	rs1971073	G	A	100	PASS	AC=3583;AF=0.715455;AN=5008;NS=2504;DP=18548;EAS_AF=0.6161;AMR_AF=0.5865;AFR_AF=0.8654;EUR_AF=0.7575;SAS_AF=0.6636;AA=G|||;VT=SNP
16	58640623	rs7196236	G	T	100	PASS	AC=3583;AF=0.715455;AN=5008;NS=2504;DP=17013;EAS_AF=0.6161;AMR_AF=0.5865;AFR_AF=0.8654;EUR_AF=0.7575;SAS_AF=0.6636;AA=G|||;VT=SNP
16	58640908	rs7203887	T	C	100	PASS	AC=3583;AF=0.715455;AN=5008;NS=2504;DP=15782;EAS_AF=0.6161;AMR_AF=0.5865;AFR_AF=0.8654;EUR_AF=0.7575;SAS_AF=0.6636;AA=T|||;VT=SNP
16	58641375	rs8061326	C	T	100	PASS	AC=3584;AF=0.715655;AN=5008;NS=2504;DP=15132;EAS_AF=0.6161;AMR_AF=0.5865;AFR_AF=0.8654;EUR_AF=0.7575;SAS_AF=0.6646;AA=T|||;VT=SNP
16	58641545	rs8062272	A	G	100	PASS	AC=3583;AF=0.715455;AN=5008;NS=2504;DP=15954;EAS_AF=0.6161;AMR_AF=0.5865;AFR_AF=0.8654;EUR_AF=0.7575;SAS_AF=0.6636;AA=a|||;VT=SNP
16	58641661	rs72790294	G	A	100	PASS	AC=1216;AF=0.242812;AN=5008;NS=2504;DP=16179;EAS_AF=0.2996;AMR_AF=0.2277;AFR_AF=0.3525;EUR_AF=0.1918;SAS_AF=0.0992;AA=G|||;VT=SNP
16	58641897	rs12149484	A	G	100	PASS	AC=3583;AF=0.715455;AN=5008;NS=2504;DP=13762;EAS_AF=0.6161;AMR_AF=0.5865;AFR_AF=0.8654;EUR_AF=0.7575;SAS_AF=0.6636;AA=G|||;VT=SNP
16	58642236	rs62067308	A	G	100	PASS	AC=610;AF=0.121805;AN=5008;NS=2504;DP=16986;EAS_AF=0.2708;AMR_AF=0.0173;AFR_AF=0.0113;EUR_AF=0.0398;SAS_AF=0.2761;AA=A|||;VT=SNP
16	58642384	rs8045205	G	A	100	PASS	AC=1014;AF=0.202476;AN=5008;NS=2504;DP=13668;EAS_AF=0.0298;AMR_AF=0.268;AFR_AF=0.1218;EUR_AF=0.4264;SAS_AF=0.2127;AA=G|||;VT=SNP
16	58642638	rs12447860	T	A	100	PASS	AC=904;AF=0.180511;AN=5008;NS=2504;DP=21413;EAS_AF=0.0288;AMR_AF=0.2565;AFR_AF=0.0454;EUR_AF=0.4264;SAS_AF=0.2127;AA=T|||;VT=SNP
16	58642766	rs61551605	G	T	100	PASS	AC=1219;AF=0.243411;AN=5008;NS=2504;DP=21108;EAS_AF=0.2996;AMR_AF=0.2277;AFR_AF=0.3525;EUR_AF=0.1928;SAS_AF=0.1012;AA=G|||;VT=SNP
16	58643060	rs10220952	G	A	100	PASS	AC=2427;AF=0.484625;AN=5008;NS=2504;DP=18738;EAS_AF=0.5704;AMR_AF=0.2968;AFR_AF=0.6679;EUR_AF=0.3201;SAS_AF=0.4509;AA=G|||;VT=SNP
16	58643969	rs62067309	A	G	100	PASS	AC=602;AF=0.120208;AN=5008;NS=2504;DP=14938;EAS_AF=0.2708;AMR_AF=0.0173;AFR_AF=0.0061;EUR_AF=0.0388;SAS_AF=0.2761;AA=G|||;VT=SNP
16	58644059	rs4784052	T	C	100	PASS	AC=3581;AF=0.715056;AN=5008;NS=2504;DP=14453;EAS_AF=0.6161;AMR_AF=0.585;AFR_AF=0.8654;EUR_AF=0.7575;SAS_AF=0.6626;AA=C|||;VT=SNP
16	58645058	rs8043716	T	C	100	PASS	AC=3581;AF=0.715056;AN=5008;NS=2504;DP=15771;EAS_AF=0.6161;AMR_AF=0.585;AFR_AF=0.8654;EUR_AF=0.7575;SAS_AF=0.6626;AA=C|||;VT=SNP
16	58645070	rs8043726	T	C	100	PASS	AC=3580;AF=0.714856;AN=5008;NS=2504;DP=15292;EAS_AF=0.6161;AMR_AF=0.585;AFR_AF=0.8646;EUR_AF=0.7575;SAS_AF=0.6626;AA=C|||;VT=SNP
16	58646004	rs7190613	T	C	100	PASS	AC=3581;AF=0.715056;AN=5008;NS=2504;DP=16724;EAS_AF=0.6161;AMR_AF=0.585;AFR_AF=0.8654;EUR_AF=0.7575;SAS_AF=0.6626;AA=C|||;VT=SNP
16	58646023	rs12598497	C	T	100	PASS	AC=1215;AF=0.242612;AN=5008;NS=2504;DP=17210;EAS_AF=0.2996;AMR_AF=0.2277;AFR_AF=0.3525;EUR_AF=0.1918;SAS_AF=0.0982;AA=C|||;VT=SNP
16	58646369	rs12598855	G	A	100	PASS	AC=1219;AF=0.243411;AN=5008;NS=2504;DP=19329;EAS_AF=0.2996;AMR_AF=0.2277;AFR_AF=0.3555;EUR_AF=0.1918;SAS_AF=0.0982;AA=G|||;VT=SNP
16	58648011	rs9937961	G	A	100	PASS	AC=3254;AF=0.64976;AN=5008;NS=2504;DP=12494;EAS_AF=0.6052;AMR_AF=0.4726;AFR_AF=0.8389;EUR_AF=0.6083;SAS_AF=0.6084;AA=a|||;VT=SNP
16	58648315	rs9930898	A	T	100	PASS	AC=3139;AF=0.626797;AN=5008;NS=2504;DP=14513;EAS_AF=0.5933;AMR_AF=0.4337;AFR_AF=0.8343;EUR_AF=0.5785;SAS_AF=0.5675;AA=A|||;VT=SNP
16	58648453	rs28580327	C	T	100	PASS	AC=3139;AF=0.626797;AN=5008;NS=2504;DP=14806;EAS_AF=0.5933;AMR_AF=0.4337;AFR_AF=0.8343;EUR_AF=0.5785;SAS_AF=0.5675;AA=T|||;VT=SNP
16	58649139	rs1549605	C	T	100	PASS	AC=3139;AF=0.626797;AN=5008;NS=2504;DP=14983;EAS_AF=0.5933;AMR_AF=0.4337;AFR_AF=0.8343;EUR_AF=0.5785;SAS_AF=0.5675;AA=T|||;VT=SNP
16	58649240	rs1007607	A	T	100	PASS	AC=3139;AF=0.626797;AN=5008;NS=2504;DP=15474;EAS_AF=0.5933;AMR_AF=0.4337;AFR_AF=0.8343;EUR_AF=0.5785;SAS_AF=0.5675;AA=T|||;VT=SNP
16	58649431	rs1549606	C	T	100	PASS	AC=3139;AF=0.626797;AN=5008;NS=2504;DP=16248;EAS_AF=0.5933;AMR_AF=0.4337;AFR_AF=0.8343;EUR_AF=0.5785;SAS_AF=0.5675;AA=T|||;VT=SNP
16	58649722	rs13333216	G	C	100	PASS	AC=3139;AF=0.626797;AN=5008;NS=2504;DP=13432;EAS_AF=0.5933;AMR_AF=0.4337;AFR_AF=0.8343;EUR_AF=0.5785;SAS_AF=0.5675;AA=G|||;VT=SNP
16	58650357	rs8046643	T	C	100	PASS	AC=2427;AF=0.484625;AN=5008;NS=2504;DP=16606;EAS_AF=0.5704;AMR_AF=0.2968;AFR_AF=0.6679;EUR_AF=0.3201;SAS_AF=0.4509;AA=T|||;VT=SNP
16	58650950	rs9302700	G	A	100	PASS	AC=3582;AF=0.715256;AN=5008;NS=2504;DP=18224;EAS_AF=0.6161;AMR_AF=0.585;AFR_AF=0.8654;EUR_AF=0.7575;SAS_AF=0.6636;AA=A|||;VT=SNP
16	58651004	rs9302701	G	C	100	PASS	AC=3582;AF=0.715256;AN=5008;NS=2504;DP=17654;EAS_AF=0.6161;AMR_AF=0.585;AFR_AF=0.8654;EUR_AF=0.7575;SAS_AF=0.6636;AA=C|||;VT=SNP
16	58651008	rs59096516	T	C	100	PASS	AC=1222;AF=0.24401;AN=5008;NS=2504;DP=17716;EAS_AF=0.2996;AMR_AF=0.2277;AFR_AF=0.357;EUR_AF=0.1918;SAS_AF=0.0992;AA=T|||;VT=SNP
16	58651070	rs9924228	T	C	100	PASS	AC=2122;AF=0.423722;AN=5008;NS=2504;DP=17113;EAS_AF=0.5704;AMR_AF=0.2651;AFR_AF=0.5756;EUR_AF=0.2336;SAS_AF=0.3753;AA=T|||;VT=SNP
16	58651891	rs35307478	C	T	100	PASS	AC=2428;AF=0.484824;AN=5008;NS=2504;DP=18047;EAS_AF=0.5704;AMR_AF=0.2983;AFR_AF=0.6679;EUR_AF=0.3201;SAS_AF=0.4509;AA=C|||;VT=SNP
16	58652063	rs74522003	T	C	100	PASS	AC=187;AF=0.0373403;AN=5008;NS=2504;DP=16743;EAS_AF=0.0099;AMR_AF=0.0605;AFR_AF=0.0045;EUR_AF=0.0686;SAS_AF=0.0613;AA=T|||;VT=SNP
16	58652135	rs9934300	G	C	100	PASS	AC=1155;AF=0.230631;AN=5008;NS=2504;DP=16652;EAS_AF=0.0456;AMR_AF=0.2882;AFR_AF=0.1974;EUR_AF=0.4374;SAS_AF=0.2127;AA=G|||;VT=SNP
16	58652314	rs13337270	G	T	100	PASS	AC=2427;AF=0.484625;AN=5008;NS=2504;DP=16793;EAS_AF=0.5704;AMR_AF=0.2968;AFR_AF=0.6679;EUR_AF=0.3201;SAS_AF=0.4509;AA=G|||;VT=SNP
16	58652472	rs13337332	G	A	100	PASS	AC=2427;AF=0.484625;AN=5008;NS=2504;DP=16906;EAS_AF=0.5704;AMR_AF=0.2968;AFR_AF=0.6679;EUR_AF=0.3201;SAS_AF=0.4509;AA=G|||;VT=SNP
16	58652654	rs9927443	A	G	100	PASS	AC=3582;AF=0.715256;AN=5008;NS=2504;DP=20674;EAS_AF=0.6161;AMR_AF=0.585;AFR_AF=0.8654;EUR_AF=0.7575;SAS_AF=0.6636;AA=g|||;VT=SNP
16	58652888	rs8053005	G	A	100	PASS	AC=2427;AF=0.484625;AN=5008;NS=2504;DP=18791;EAS_AF=0.5704;AMR_AF=0.2968;AFR_AF=0.6679;EUR_AF=0.3201;SAS_AF=0.4509;AA=G|||;VT=SNP
16	58653059	rs8054437	C	T	100	PASS	AC=2427;AF=0.484625;AN=5008;NS=2504;DP=15786;EAS_AF=0.5704;AMR_AF=0.2968;AFR_AF=0.6679;EUR_AF=0.3201;SAS_AF=0.4509;AA=C|||;VT=SNP
16	58653240	rs9783796	G	A	100	PASS	AC=1141;AF=0.227835;AN=5008;NS=2504;DP=18122;EAS_AF=0.0456;AMR_AF=0.2867;AFR_AF=0.1876;EUR_AF=0.4374;SAS_AF=0.2127;AA=G|||;VT=SNP
16	58653519	rs9302702	G	A	100	PASS	AC=1013;AF=0.202276;AN=5008;NS=2504;DP=15099;EAS_AF=0.0298;AMR_AF=0.2666;AFR_AF=0.1218;EUR_AF=0.4264;SAS_AF=0.2127;AA=G|||;VT=SNP
16	58653798	rs9940386	C	G	100	PASS	AC=1155;AF=0.230631;AN=5008;NS=2504;DP=18672;EAS_AF=0.0456;AMR_AF=0.2882;AFR_AF=0.1974;EUR_AF=0.4374;SAS_AF=0.2127;AA=C|||;VT=SNP
16	58654218	rs62067310	T	C	100	PASS	AC=601;AF=0.120008;AN=5008;NS=2504;DP=19202;EAS_AF=0.2708;AMR_AF=0.0173;AFR_AF=0.0053;EUR_AF=0.0388;SAS_AF=0.2761;AA=T|||;VT=SNP
16	58655356	rs11860728	C	T	100	PASS	AC=3583;AF=0.715455;AN=5008;NS=2504;DP=11788;EAS_AF=0.6161;AMR_AF=0.585;AFR_AF=0.8654;EUR_AF=0.7584;SAS_AF=0.6636;AA=c|||;VT=SNP
16	58655865	rs7197786	T	A	100	PASS	AC=3582;AF=0.715256;AN=5008;NS=2504;DP=12119;EAS_AF=0.6161;AMR_AF=0.585;AFR_AF=0.8654;EUR_AF=0.7575;SAS_AF=0.6636;AA=T|||;VT=SNP
16	58656146	rs7198329	T	A	100	PASS	AC=3582;AF=0.715256;AN=5008;NS=2504;DP=11549;EAS_AF=0.6161;AMR_AF=0.585;AFR_AF=0.8654;EUR_AF=0.7575;SAS_AF=0.6636;AA=A|||;VT=SNP
16	58656271	rs9925537	G	A	100	PASS	AC=2426;AF=0.484425;AN=5008;NS=2504;DP=6976;EAS_AF=0.5704;AMR_AF=0.2968;AFR_AF=0.6679;EUR_AF=0.3201;SAS_AF=0.4499;AA=G|||;VT=SNP
16	58656422	rs154434	C	T	100	PASS	AC=3582;AF=0.715256;AN=5008;NS=2504;DP=15322;EAS_AF=0.6161;AMR_AF=0.585;AFR_AF=0.8654;EUR_AF=0.7575;SAS_AF=0.6636;AA=T|||;VT=SNP
16	58656499	rs60387986	C	A	100	PASS	AC=607;AF=0.121206;AN=5008;NS=2504;DP=14960;EAS_AF=0.2708;AMR_AF=0.0173;AFR_AF=0.0098;EUR_AF=0.0388;SAS_AF=0.2761;AA=C|||;VT=SNP
16	58656698	rs151811	C	A	100	PASS	AC=1011;AF=0.201877;AN=5008;NS=2504;DP=14163;EAS_AF=0.0288;AMR_AF=0.2666;AFR_AF=0.1218;EUR_AF=0.4264;SAS_AF=0.2117;AA=C|||;VT=SNP
16	58656801	rs61134565	C	T	100	PASS	AC=608;AF=0.121406;AN=5008;NS=2504;DP=18072;EAS_AF=0.2708;AMR_AF=0.0173;AFR_AF=0.0098;EUR_AF=0.0398;SAS_AF=0.2761;AA=C|||;VT=SNP
16	58656845	rs151812	A	T	100	PASS	AC=3580;AF=0.714856;AN=5008;NS=2504;DP=18202;EAS_AF=0.6161;AMR_AF=0.585;AFR_AF=0.8638;EUR_AF=0.7575;SAS_AF=0.6636;AA=T|||;VT=SNP
16	58657340	rs181951	A	G	100	PASS	AC=3580;AF=0.714856;AN=5008;NS=2504;DP=17905;EAS_AF=0.6161;AMR_AF=0.585;AFR_AF=0.8638;EUR_AF=0.7575;SAS_AF=0.6636;AA=G|||;VT=SNP
16	58657819	rs12598088	G	C	100	PASS	AC=1846;AF=0.36861;AN=5008;NS=2504;DP=17148;EAS_AF=0.5704;AMR_AF=0.2464;AFR_AF=0.3782;EUR_AF=0.2316;SAS_AF=0.3753;AA=G|||;VT=SNP
16	58658114	rs149312	C	T	100	PASS	AC=901;AF=0.179912;AN=5008;NS=2504;DP=18413;EAS_AF=0.0288;AMR_AF=0.255;AFR_AF=0.0446;EUR_AF=0.4264;SAS_AF=0.2117;AA=C|||;VT=SNP
16	58659233	rs12598799	G	A	100	PASS	AC=2425;AF=0.484225;AN=5008;NS=2504;DP=16977;EAS_AF=0.5704;AMR_AF=0.2968;AFR_AF=0.6664;EUR_AF=0.3201;SAS_AF=0.4509;AA=G|||;VT=SNP
16	58659307	rs149165	T	G	100	PASS	AC=902;AF=0.180112;AN=5008;NS=2504;DP=15214;EAS_AF=0.0288;AMR_AF=0.255;AFR_AF=0.0454;EUR_AF=0.4264;SAS_AF=0.2117;AA=T|||;VT=SNP
16	58659808	rs154433	G	A	100	PASS	AC=1140;AF=0.227636;AN=5008;NS=2504;DP=13717;EAS_AF=0.0456;AMR_AF=0.2867;AFR_AF=0.1868;EUR_AF=0.4374;SAS_AF=0.2127;AA=G|||;VT=SNP
16	58660272	rs151814	T	C	100	PASS	AC=3579;AF=0.714657;AN=5008;NS=2504;DP=12566;EAS_AF=0.6161;AMR_AF=0.585;AFR_AF=0.8631;EUR_AF=0.7575;SAS_AF=0.6636;AA=T|||;VT=SNP
16	58660390	rs151815	G	A	100	PASS	AC=1010;AF=0.201677;AN=5008;NS=2504;DP=14313;EAS_AF=0.0288;AMR_AF=0.2666;AFR_AF=0.121;EUR_AF=0.4264;SAS_AF=0.2117;AA=G|||;VT=SNP
16	58660493	rs154432	G	A	100	PASS	AC=1011;AF=0.201877;AN=5008;NS=2504;DP=12703;EAS_AF=0.0288;AMR_AF=0.2666;AFR_AF=0.121;EUR_AF=0.4274;SAS_AF=0.2117;AA=G|||;VT=SNP
16	58660691	rs4784053	T	C	100	PASS	AC=1011;AF=0.201877;AN=5008;NS=2504;DP=15602;EAS_AF=0.0288;AMR_AF=0.2666;AFR_AF=0.1218;EUR_AF=0.4264;SAS_AF=0.2117;AA=T|||;VT=SNP
16	58660692	rs4784962	G	A	100	PASS	AC=902;AF=0.180112;AN=5008;NS=2504;DP=15543;EAS_AF=0.0288;AMR_AF=0.255;AFR_AF=0.0454;EUR_AF=0.4264;SAS_AF=0.2117;AA=G|||;VT=SNP
16	58661456	rs154431	C	T	100	PASS	AC=3580;AF=0.714856;AN=5008;NS=2504;DP=15720;EAS_AF=0.6161;AMR_AF=0.585;AFR_AF=0.8631;EUR_AF=0.7584;SAS_AF=0.6636;AA=T|||;VT=SNP
16	58661746	rs76710907	T	C	100	PASS	AC=610;AF=0.121805;AN=5008;NS=2504;DP=18763;EAS_AF=0.2708;AMR_AF=0.0173;AFR_AF=0.0113;EUR_AF=0.0398;SAS_AF=0.2761;AA=T|||;VT=SNP
16	58662808	rs77697455	T	G	100	PASS	AC=460;AF=0.091853;AN=5008;NS=2504;DP=17013;EAS_AF=0.3016;AMR_AF=0.1225;AFR_AF=0.003;EUR_AF=0.0378;SAS_AF=0.0297;AA=T|||;VT=SNP
16	58662817	rs58989807	G	A	100	PASS	AC=1245;AF=0.248602;AN=5008;NS=2504;DP=16785;EAS_AF=0.3026;AMR_AF=0.2305;AFR_AF=0.3699;EUR_AF=0.1918;SAS_AF=0.1002;AA=G|||;VT=SNP
16	58664065	rs27097	G	T	100	PASS	AC=3648;AF=0.728435;AN=5008;NS=2504;DP=17778;EAS_AF=0.6558;AMR_AF=0.6196;AFR_AF=0.8646;EUR_AF=0.7584;SAS_AF=0.6656;AA=T|||;VT=SNP
16	58664602	rs37037	A	G	100	PASS	AC=902;AF=0.180112;AN=5008;NS=2504;DP=20062;EAS_AF=0.0288;AMR_AF=0.2522;AFR_AF=0.0469;EUR_AF=0.4264;SAS_AF=0.2117;AA=A|||;VT=SNP
16	58664774	rs62065262	G	A	100	PASS	AC=607;AF=0.121206;AN=5008;NS=2504;DP=19597;EAS_AF=0.2708;AMR_AF=0.0173;AFR_AF=0.0106;EUR_AF=0.0388;SAS_AF=0.2751;AA=G|||;VT=SNP
16	58665389	rs244908	C	G	100	PASS	AC=1011;AF=0.201877;AN=5008;NS=2504;DP=11716;EAS_AF=0.0288;AMR_AF=0.2637;AFR_AF=0.1233;EUR_AF=0.4264;SAS_AF=0.2117;AA=C|||;VT=SNP
16	58666389	rs9941290	G	A	100	PASS	AC=3584;AF=0.715655;AN=5008;NS=2504;DP=18198;EAS_AF=0.619;AMR_AF=0.585;AFR_AF=0.8646;EUR_AF=0.7584;SAS_AF=0.6626;AA=A|||;VT=SNP
16	58666631	rs62065263	G	A	100	PASS	AC=615;AF=0.122804;AN=5008;NS=2504;DP=16302;EAS_AF=0.2708;AMR_AF=0.0245;AFR_AF=0.0068;EUR_AF=0.0447;SAS_AF=0.2771;AA=G|||;VT=SNP
16	58666712	rs863433	T	G	100	PASS	AC=3598;AF=0.71845;AN=5008;NS=2504;DP=12161;EAS_AF=0.619;AMR_AF=0.5922;AFR_AF=0.8654;EUR_AF=0.7644;SAS_AF=0.6646;AA=T|||;VT=SNP
16	58666864	rs78143441	A	G	100	PASS	AC=3598;AF=0.71845;AN=5008;NS=2504;DP=11754;EAS_AF=0.619;AMR_AF=0.5922;AFR_AF=0.8654;EUR_AF=0.7644;SAS_AF=0.6646;AA=A|||;VT=SNP
16	58667021	rs9746428	T	C	100	PASS	AC=3597;AF=0.718251;AN=5008;NS=2504;DP=10598;EAS_AF=0.619;AMR_AF=0.5922;AFR_AF=0.8654;EUR_AF=0.7644;SAS_AF=0.6636;AA=C|||;VT=SNP
16	58668566	rs149428	G	A	100	PASS	AC=887;AF=0.177117;AN=5008;NS=2504;DP=17570;EAS_AF=0.0288;AMR_AF=0.2421;AFR_AF=0.0915;EUR_AF=0.3837;SAS_AF=0.1871;AA=G|||;VT=SNP
16	58668652	rs190289	G	A	100	PASS	AC=2998;AF=0.598642;AN=5008;NS=2504;DP=18099;EAS_AF=0.5962;AMR_AF=0.5202;AFR_AF=0.6241;EUR_AF=0.6571;SAS_AF=0.5624;AA=A|||;VT=SNP
16	58668844	rs16960332	C	T	100	PASS	AC=664;AF=0.132588;AN=5008;NS=2504;DP=17918;EAS_AF=0.2778;AMR_AF=0.0288;AFR_AF=0.0492;EUR_AF=0.0447;SAS_AF=0.2597;AA=C|||;VT=SNP
16	58669273	rs2033194	A	G	100	PASS	AC=2083;AF=0.415935;AN=5008;NS=2504;DP=19138;EAS_AF=0.4812;AMR_AF=0.3718;AFR_AF=0.4213;EUR_AF=0.2117;SAS_AF=0.5828;AA=G|||;VT=SNP
16	58669632	rs2033192	A	G	100	PASS	AC=2088;AF=0.416933;AN=5008;NS=2504;DP=18755;EAS_AF=0.4821;AMR_AF=0.3718;AFR_AF=0.4213;EUR_AF=0.2147;SAS_AF=0.5838;AA=G|||;VT=SNP
16	58669908	rs11641947	A	G	100	PASS	AC=1418;AF=0.283147;AN=5008;NS=2504;DP=17235;EAS_AF=0.2034;AMR_AF=0.3415;AFR_AF=0.3699;EUR_AF=0.166;SAS_AF=0.3272;AA=G|||;VT=SNP
16	58670081	rs12599129	C	T	100	PASS	AC=660;AF=0.131789;AN=5008;NS=2504;DP=15732;EAS_AF=0.2788;AMR_AF=0.0288;AFR_AF=0.0492;EUR_AF=0.0447;SAS_AF=0.2546;AA=C|||;VT=SNP
16	58670092	rs11643069	T	C	100	PASS	AC=1031;AF=0.205871;AN=5008;NS=2504;DP=15439;EAS_AF=0.1865;AMR_AF=0.3127;AFR_AF=0.1127;EUR_AF=0.1561;SAS_AF=0.3272;AA=T|||;VT=SNP
16	58670346	rs7195496	G	A	100	PASS	AC=2085;AF=0.416334;AN=5008;NS=2504;DP=12342;EAS_AF=0.4831;AMR_AF=0.3718;AFR_AF=0.4213;EUR_AF=0.2117;SAS_AF=0.5828;AA=A|||;VT=SNP
16	58670351	rs7197532	A	G	100	PASS	AC=1424;AF=0.284345;AN=5008;NS=2504;DP=12336;EAS_AF=0.2044;AMR_AF=0.3429;AFR_AF=0.3722;EUR_AF=0.167;SAS_AF=0.3272;AA=A|||;VT=SNP
16	58670419	rs74870506	A	G	100	PASS	AC=1056;AF=0.210863;AN=5008;NS=2504;DP=9303;EAS_AF=0.1835;AMR_AF=0.1542;AFR_AF=0.2201;EUR_AF=0.2416;SAS_AF=0.2352;AA=A|||;VT=SNP
16	58670853	rs112624357	T	G	100	PASS	AC=926;AF=0.184904;AN=5008;NS=2504;DP=12709;EAS_AF=0.0317;AMR_AF=0.2464;AFR_AF=0.0938;EUR_AF=0.3966;SAS_AF=0.2045;AA=T|||;VT=SNP
16	58671007	rs8061552	T	G	100	PASS	AC=1423;AF=0.284145;AN=5008;NS=2504;DP=11537;EAS_AF=0.2034;AMR_AF=0.3429;AFR_AF=0.3722;EUR_AF=0.167;SAS_AF=0.3272;AA=G|||;VT=SNP
16	58671531	rs62065298	C	T	100	PASS	AC=644;AF=0.128594;AN=5008;NS=2504;DP=11945;EAS_AF=0.2629;AMR_AF=0.0288;AFR_AF=0.0492;EUR_AF=0.0447;SAS_AF=0.2546;AA=C|||;VT=SNP
16	58671552	rs12447046	T	G	100	PASS	AC=2067;AF=0.41274;AN=5008;NS=2504;DP=10918;EAS_AF=0.4663;AMR_AF=0.3718;AFR_AF=0.4213;EUR_AF=0.2117;SAS_AF=0.5818;AA=G|||;VT=SNP
16	58671815	rs12446487	A	C	100	PASS	AC=1418;AF=0.283147;AN=5008;NS=2504;DP=16320;EAS_AF=0.2034;AMR_AF=0.3415;AFR_AF=0.3699;EUR_AF=0.166;SAS_AF=0.3272;AA=c|||;VT=SNP
16	58671928	rs149166	C	T	100	PASS	AC=4393;AF=0.877196;AN=5008;NS=2504;DP=15588;EAS_AF=0.7986;AMR_AF=0.866;AFR_AF=0.9811;EUR_AF=0.8191;SAS_AF=0.8855;AA=T|||;VT=SNP
16	58672107	rs7204920	C	G	100	PASS	AC=2084;AF=0.416134;AN=5008;NS=2504;DP=15885;EAS_AF=0.4821;AMR_AF=0.3718;AFR_AF=0.4213;EUR_AF=0.2117;SAS_AF=0.5828;AA=G|||;VT=SNP
16	58672763	rs12447862	T	G	100	PASS	AC=2084;AF=0.416134;AN=5008;NS=2504;DP=20671;EAS_AF=0.4821;AMR_AF=0.3718;AFR_AF=0.4213;EUR_AF=0.2117;SAS_AF=0.5828;AA=G|||;VT=SNP
16	58673196	rs71389030	G	A	100	PASS	AC=1031;AF=0.205871;AN=5008;NS=2504;DP=16295;EAS_AF=0.1855;AMR_AF=0.3127;AFR_AF=0.1127;EUR_AF=0.1571;SAS_AF=0.3272;AA=G|||;VT=SNP
16	58673371	rs7194153	A	G	100	PASS	AC=2082;AF=0.415735;AN=5008;NS=2504;DP=14138;EAS_AF=0.4821;AMR_AF=0.3718;AFR_AF=0.4213;EUR_AF=0.2117;SAS_AF=0.5808;AA=G|||;VT=SNP
16	58673425	rs7194297	A	T	100	PASS	AC=1938;AF=0.386981;AN=5008;NS=2504;DP=13420;EAS_AF=0.4435;AMR_AF=0.3617;AFR_AF=0.3858;EUR_AF=0.2087;SAS_AF=0.5317;AA=T|||;VT=SNP
16	58674377	rs154436	T	C	100	PASS	AC=2937;AF=0.586462;AN=5008;NS=2504;DP=14436;EAS_AF=0.4077;AMR_AF=0.5303;AFR_AF=0.702;EUR_AF=0.5577;SAS_AF=0.684;AA=C|||;VT=SNP
16	58674485	rs7200765	A	G	100	PASS	AC=1307;AF=0.260982;AN=5008;NS=2504;DP=13041;EAS_AF=0.375;AMR_AF=0.0663;AFR_AF=0.3306;EUR_AF=0.0706;SAS_AF=0.3834;AA=G|||;VT=SNP
16	58677569	rs154437	C	G	100	PASS	AC=932;AF=0.186102;AN=5008;NS=2504;DP=19082;EAS_AF=0.0317;AMR_AF=0.2435;AFR_AF=0.0991;EUR_AF=0.3956;SAS_AF=0.2065;AA=C|||;VT=SNP
16	58677584	rs11865601	G	A	100	PASS	AC=1113;AF=0.222244;AN=5008;NS=2504;DP=18193;EAS_AF=0.2827;AMR_AF=0.232;AFR_AF=0.2731;EUR_AF=0.2087;SAS_AF=0.0982;AA=G|||;VT=SNP
16	58677693	rs2406084	G	C	100	PASS	AC=1030;AF=0.205671;AN=5008;NS=2504;DP=17816;EAS_AF=0.1855;AMR_AF=0.3127;AFR_AF=0.1127;EUR_AF=0.1561;SAS_AF=0.3272;AA=G|||;VT=SNP
16	58677811	rs151819	G	A	100	PASS	AC=933;AF=0.186302;AN=5008;NS=2504;DP=12962;EAS_AF=0.0317;AMR_AF=0.2435;AFR_AF=0.0938;EUR_AF=0.3986;SAS_AF=0.2117;AA=G|||;VT=SNP
16	58678335	rs67742851	A	G	100	PASS	AC=1692;AF=0.337859;AN=5008;NS=2504;DP=15761;EAS_AF=0.4623;AMR_AF=0.3415;AFR_AF=0.1649;EUR_AF=0.2018;SAS_AF=0.5808;AA=G|||;VT=SNP
16	58678391	rs154438	G	A	100	PASS	AC=1006;AF=0.200879;AN=5008;NS=2504;DP=17760;EAS_AF=0.0317;AMR_AF=0.2478;AFR_AF=0.1452;EUR_AF=0.4006;SAS_AF=0.2117;AA=G|||;VT=SNP
16	58678733	rs59173939	G	T	100	PASS	AC=825;AF=0.164736;AN=5008;NS=2504;DP=18267;EAS_AF=0.1845;AMR_AF=0.2738;AFR_AF=0.1097;EUR_AF=0.0656;SAS_AF=0.2434;AA=G|||;VT=SNP
16	58679383	rs12051315	G	A	100	PASS	AC=761;AF=0.151957;AN=5008;NS=2504;DP=16825;EAS_AF=0.1478;AMR_AF=0.2406;AFR_AF=0.1097;EUR_AF=0.0636;SAS_AF=0.2413;AA=G|||;VT=SNP
16	58680281	rs56205594	C	T	100	PASS	AC=1141;AF=0.227835;AN=5008;NS=2504;DP=18955;EAS_AF=0.2857;AMR_AF=0.2334;AFR_AF=0.2784;EUR_AF=0.2266;SAS_AF=0.0971;AA=C|||;VT=SNP
16	58680457	rs154442	G	T	100	PASS	AC=998;AF=0.199281;AN=5008;NS=2504;DP=15353;EAS_AF=0.0308;AMR_AF=0.2478;AFR_AF=0.1445;EUR_AF=0.3917;SAS_AF=0.2147;AA=g|||;VT=SNP
16	58680590	rs60614319	A	G	100	PASS	AC=2085;AF=0.416334;AN=5008;NS=2504;DP=13484;EAS_AF=0.5813;AMR_AF=0.2795;AFR_AF=0.5166;EUR_AF=0.2753;SAS_AF=0.3528;AA=N|||;VT=SNP
16	58680936	rs11647976	C	G	100	PASS	AC=960;AF=0.191693;AN=5008;NS=2504;DP=16586;EAS_AF=0.1488;AMR_AF=0.2781;AFR_AF=0.1127;EUR_AF=0.1531;SAS_AF=0.3211;AA=C|||;VT=SNP
16	58681393	rs12325245	A	T	100	PASS	AC=960;AF=0.191693;AN=5008;NS=2504;DP=19192;EAS_AF=0.1488;AMR_AF=0.2781;AFR_AF=0.1127;EUR_AF=0.1531;SAS_AF=0.3211;AA=A|||;VT=SNP
16	58681468	rs7200673	G	A	100	PASS	AC=1375;AF=0.274561;AN=5008;NS=2504;DP=16900;EAS_AF=0.2847;AMR_AF=0.2478;AFR_AF=0.4599;EUR_AF=0.2117;SAS_AF=0.0971;AA=G|||;VT=SNP
16	58681704	rs77101091	C	A	100	PASS	AC=961;AF=0.191893;AN=5008;NS=2504;DP=14882;EAS_AF=0.1498;AMR_AF=0.2781;AFR_AF=0.1127;EUR_AF=0.1531;SAS_AF=0.3211;AA=C|||;VT=SNP
16	58682051	rs154441	C	A	100	PASS	AC=908;AF=0.18131;AN=5008;NS=2504;DP=17706;EAS_AF=0.0317;AMR_AF=0.2334;AFR_AF=0.0923;EUR_AF=0.3857;SAS_AF=0.2086;AA=C|||;VT=SNP
16	58682098	rs9940993	C	T	100	PASS	AC=1374;AF=0.274361;AN=5008;NS=2504;DP=17655;EAS_AF=0.2837;AMR_AF=0.2478;AFR_AF=0.4599;EUR_AF=0.2117;SAS_AF=0.0971;AA=C|||;VT=SNP
16	58682119	rs9931052	A	G	100	PASS	AC=2065;AF=0.41234;AN=5008;NS=2504;DP=18716;EAS_AF=0.5804;AMR_AF=0.2767;AFR_AF=0.5166;EUR_AF=0.2584;SAS_AF=0.3528;AA=a|||;VT=SNP
16	58682150	rs61268696	C	T	100	PASS	AC=683;AF=0.136382;AN=5008;NS=2504;DP=18752;EAS_AF=0.2956;AMR_AF=0.0288;AFR_AF=0.0514;EUR_AF=0.0467;SAS_AF=0.2556;AA=C|||;VT=SNP
16	58682616	rs154440	T	C	100	PASS	AC=941;AF=0.187899;AN=5008;NS=2504;DP=17147;EAS_AF=0.0317;AMR_AF=0.2493;AFR_AF=0.0938;EUR_AF=0.3996;SAS_AF=0.2147;AA=T|||;VT=SNP
16	58682738	rs9922575	G	A	100	PASS	AC=2066;AF=0.41254;AN=5008;NS=2504;DP=18383;EAS_AF=0.5813;AMR_AF=0.2767;AFR_AF=0.5166;EUR_AF=0.2584;SAS_AF=0.3528;AA=A|||;VT=SNP
16	58682833	rs12325003	C	T	100	PASS	AC=959;AF=0.191494;AN=5008;NS=2504;DP=15804;EAS_AF=0.1478;AMR_AF=0.2781;AFR_AF=0.1127;EUR_AF=0.1531;SAS_AF=0.3211;AA=C|||;VT=SNP
16	58683294	rs9925655	C	G	100	PASS	AC=2029;AF=0.405152;AN=5008;NS=2504;DP=13917;EAS_AF=0.5625;AMR_AF=0.2709;AFR_AF=0.5144;EUR_AF=0.2575;SAS_AF=0.3425;AA=G|||;VT=SNP
16	58683859	rs12596976	C	T	100	PASS	AC=660;AF=0.131789;AN=5008;NS=2504;DP=18343;EAS_AF=0.2768;AMR_AF=0.0288;AFR_AF=0.0567;EUR_AF=0.0467;SAS_AF=0.2444;AA=C|||;VT=SNP
16	58683979	rs12599843	T	C	100	PASS	AC=1141;AF=0.227835;AN=5008;NS=2504;DP=17874;EAS_AF=0.2867;AMR_AF=0.2334;AFR_AF=0.2776;EUR_AF=0.2266;SAS_AF=0.0971;AA=T|||;VT=SNP
16	58684225	rs111784349	G	A	100	PASS	AC=1398;AF=0.279153;AN=5008;NS=2504;DP=12248;EAS_AF=0.2867;AMR_AF=0.2507;AFR_AF=0.4614;EUR_AF=0.2286;SAS_AF=0.0971;AA=G|||;VT=SNP
16	58684557	rs244911	G	A	100	PASS	AC=887;AF=0.177117;AN=5008;NS=2504;DP=12999;EAS_AF=0.0308;AMR_AF=0.2305;AFR_AF=0.0915;EUR_AF=0.3698;SAS_AF=0.2076;AA=A|||;VT=SNP
16	58684945	rs151818	G	C	100	PASS	AC=847;AF=0.169129;AN=5008;NS=2504;DP=15843;EAS_AF=0.0308;AMR_AF=0.2392;AFR_AF=0.0461;EUR_AF=0.3817;SAS_AF=0.2096;AA=G|||;VT=SNP
16	58685195	rs62065306	C	T	100	PASS	AC=655;AF=0.130791;AN=5008;NS=2504;DP=18808;EAS_AF=0.2788;AMR_AF=0.0288;AFR_AF=0.0514;EUR_AF=0.0457;SAS_AF=0.2454;AA=c|||;VT=SNP
16	58685922	rs8063510	C	G	100	PASS	AC=1372;AF=0.273962;AN=5008;NS=2504;DP=21727;EAS_AF=0.2847;AMR_AF=0.2464;AFR_AF=0.4592;EUR_AF=0.2127;SAS_AF=0.0951;AA=C|||;VT=SNP
16	58686600	rs154439	A	G	100	PASS	AC=4254;AF=0.849441;AN=5008;NS=2504;DP=19995;EAS_AF=0.7857;AMR_AF=0.8285;AFR_AF=0.9796;EUR_AF=0.8181;SAS_AF=0.7863;AA=G|||;VT=SNP
16	58686602	rs72792415	A	G	100	PASS	AC=1207;AF=0.241014;AN=5008;NS=2504;DP=19963;EAS_AF=0.2837;AMR_AF=0.2406;AFR_AF=0.3389;EUR_AF=0.2107;SAS_AF=0.0961;AA=A|||;VT=SNP
16	58686896	rs67717829	A	C	100	PASS	AC=2055;AF=0.410343;AN=5008;NS=2504;DP=19891;EAS_AF=0.4792;AMR_AF=0.4193;AFR_AF=0.1967;EUR_AF=0.5229;SAS_AF=0.5061;AA=C|||;VT=SNP
16	58687068	rs6499963	T	C	100	PASS	AC=3843;AF=0.767372;AN=5008;NS=2504;DP=18078;EAS_AF=0.7609;AMR_AF=0.5793;AFR_AF=0.9516;EUR_AF=0.7167;SAS_AF=0.7106;AA=C|||;VT=SNP
16	58687743	rs8054698	A	G	100	PASS	AC=3863;AF=0.771366;AN=5008;NS=2504;DP=19162;EAS_AF=0.7629;AMR_AF=0.5922;AFR_AF=0.9486;EUR_AF=0.7296;SAS_AF=0.7106;AA=G|||;VT=SNP
16	58688192	rs17241189	C	T	100	PASS	AC=3841;AF=0.766973;AN=5008;NS=2504;DP=19132;EAS_AF=0.7847;AMR_AF=0.5735;AFR_AF=0.9478;EUR_AF=0.7097;SAS_AF=0.7004;AA=T|||;VT=SNP
16	58688194	rs183936183	T	C	100	PASS	AC=525;AF=0.104832;AN=5008;NS=2504;DP=19182;EAS_AF=0.1756;AMR_AF=0.0548;AFR_AF=0.0061;EUR_AF=0.0616;SAS_AF=0.2454;AA=T|||;VT=SNP
16	58688876	rs8058982	G	T	100	PASS	AC=1712;AF=0.341853;AN=5008;NS=2504;DP=20501;EAS_AF=0.0377;AMR_AF=0.317;AFR_AF=0.5825;EUR_AF=0.4553;SAS_AF=0.2311;AA=G|||;VT=SNP
16	58689985	rs30824	T	G	100	PASS	AC=4192;AF=0.837061;AN=5008;NS=2504;DP=12456;EAS_AF=0.876;AMR_AF=0.7781;AFR_AF=0.9917;EUR_AF=0.7306;SAS_AF=0.7393;AA=G|||;VT=SNP
16	58690676	rs8060057	G	C	100	PASS	AC=3270;AF=0.652955;AN=5008;NS=2504;DP=18540;EAS_AF=0.7173;AMR_AF=0.4582;AFR_AF=0.8744;EUR_AF=0.5139;SAS_AF=0.5685;AA=C|||;VT=SNP
16	58690964	rs12149056	T	A	100	PASS	AC=981;AF=0.195887;AN=5008;NS=2504;DP=17214;EAS_AF=0.4107;AMR_AF=0.1988;AFR_AF=0.0779;EUR_AF=0.0984;SAS_AF=0.2321;AA=T|||;VT=SNP
16	58691267	rs28553522	A	G	100	PASS	AC=3302;AF=0.659345;AN=5008;NS=2504;DP=15274;EAS_AF=0.7331;AMR_AF=0.4712;AFR_AF=0.8729;EUR_AF=0.5219;SAS_AF=0.5695;AA=G|||;VT=SNP
16	58691796	rs879224	C	A	100	PASS	AC=1123;AF=0.224241;AN=5008;NS=2504;DP=19105;EAS_AF=0.2857;AMR_AF=0.1124;AFR_AF=0.2761;EUR_AF=0.2058;SAS_AF=0.1892;AA=C|||;VT=SNP
16	58691859	rs78230451	C	T	100	PASS	AC=306;AF=0.0611022;AN=5008;NS=2504;DP=19519;EAS_AF=0.0198;AMR_AF=0.0692;AFR_AF=0.0325;EUR_AF=0.1292;SAS_AF=0.0665;AA=C|||;VT=SNP
16	58692391	rs28571774	C	T	100	PASS	AC=1363;AF=0.272165;AN=5008;NS=2504;DP=16764;EAS_AF=0.2857;AMR_AF=0.1354;AFR_AF=0.444;EUR_AF=0.2078;SAS_AF=0.1892;AA=C|||;VT=SNP
16	58693264	rs8052090	G	A	100	PASS	AC=2886;AF=0.576278;AN=5008;NS=2504;DP=20168;EAS_AF=0.7391;AMR_AF=0.4236;AFR_AF=0.6921;EUR_AF=0.4483;SAS_AF=0.4918;AA=G|||;VT=SNP
16	58693592	rs60388585	G	C	100	PASS	AC=1617;AF=0.322883;AN=5008;NS=2504;DP=12975;EAS_AF=0.4177;AMR_AF=0.2608;AFR_AF=0.5121;EUR_AF=0.1083;SAS_AF=0.2342;AA=g|||;VT=SNP
16	58693862	rs8063551	T	C	100	PASS	AC=2991;AF=0.597244;AN=5008;NS=2504;DP=17680;EAS_AF=0.7063;AMR_AF=0.4035;AFR_AF=0.8359;EUR_AF=0.3956;SAS_AF=0.5072;AA=N|||;VT=SNP
16	58694446	rs143887312	C	T	100	PASS	AC=59;AF=0.0117812;AN=5008;NS=2504;DP=15997;EAS_AF=0.0159;AMR_AF=0.0187;AFR_AF=0.0015;EUR_AF=0.0199;SAS_AF=0.0082;AA=c|||;VT=SNP
16	58694613	rs62065308	A	G	100	PASS	AC=759;AF=0.151558;AN=5008;NS=2504;DP=11914;EAS_AF=0.2827;AMR_AF=0.0879;AFR_AF=0.0121;EUR_AF=0.2048;SAS_AF=0.1953;AA=A|||;VT=SNP
16	58695139	rs60979655	C	T	100	PASS	AC=972;AF=0.194089;AN=5008;NS=2504;DP=19460;EAS_AF=0.4008;AMR_AF=0.2003;AFR_AF=0.0764;EUR_AF=0.0994;SAS_AF=0.2331;AA=C|||;VT=SNP
16	58696706	rs11648166	A	G	100	PASS	AC=1027;AF=0.205072;AN=5008;NS=2504;DP=17678;EAS_AF=0.4018;AMR_AF=0.2032;AFR_AF=0.1157;EUR_AF=0.0994;SAS_AF=0.2331;AA=A|||;VT=SNP
16	58696810	rs10438566	A	G	100	PASS	AC=2090;AF=0.417332;AN=5008;NS=2504;DP=18743;EAS_AF=0.3373;AMR_AF=0.2651;AFR_AF=0.6157;EUR_AF=0.4235;SAS_AF=0.3333;AA=G|||;VT=SNP
16	58697786	rs8061077	C	T	100	PASS	AC=1045;AF=0.208666;AN=5008;NS=2504;DP=21648;EAS_AF=0.2827;AMR_AF=0.1037;AFR_AF=0.2163;EUR_AF=0.2078;SAS_AF=0.1973;AA=C|||;VT=SNP
16	58697793	rs8061814	A	T	100	PASS	AC=1024;AF=0.204473;AN=5008;NS=2504;DP=21955;EAS_AF=0.2827;AMR_AF=0.1037;AFR_AF=0.2005;EUR_AF=0.2078;SAS_AF=0.1973;AA=A|||;VT=SNP
16	58697834	rs8059967	G	A	100	PASS	AC=628;AF=0.125399;AN=5008;NS=2504;DP=22087;EAS_AF=0.0327;AMR_AF=0.1052;AFR_AF=0.2352;EUR_AF=0.1431;SAS_AF=0.0685;AA=G|||;VT=SNP
16	58697891	rs6499965	A	G	100	PASS	AC=3291;AF=0.657149;AN=5008;NS=2504;DP=21905;EAS_AF=0.7391;AMR_AF=0.4726;AFR_AF=0.8593;EUR_AF=0.5239;SAS_AF=0.5675;AA=G|||;VT=SNP
16	58697907	rs30823	A	C	100	PASS	AC=4174;AF=0.833466;AN=5008;NS=2504;DP=21901;EAS_AF=0.8929;AMR_AF=0.768;AFR_AF=0.9781;EUR_AF=0.7177;SAS_AF=0.7423;AA=C|||;VT=SNP
16	58698486	rs11645347	G	A	100	PASS	AC=338;AF=0.067492;AN=5008;NS=2504;DP=18741;EAS_AF=0.0327;AMR_AF=0.0749;AFR_AF=0.034;EUR_AF=0.1402;SAS_AF=0.0685;AA=G|||;VT=SNP
16	58698817	rs1075567	T	C	100	PASS	AC=897;AF=0.179113;AN=5008;NS=2504;DP=20038;EAS_AF=0.0486;AMR_AF=0.1282;AFR_AF=0.4062;EUR_AF=0.1521;SAS_AF=0.0706;AA=C|||;VT=SNP
16	58699690	rs30822	C	G	100	PASS	AC=4172;AF=0.833067;AN=5008;NS=2504;DP=18223;EAS_AF=0.8919;AMR_AF=0.768;AFR_AF=0.9781;EUR_AF=0.7177;SAS_AF=0.7413;AA=G|||;VT=SNP
16	58700803	rs4784964	C	T	100	PASS	AC=953;AF=0.190296;AN=5008;NS=2504;DP=20736;EAS_AF=0.0486;AMR_AF=0.1354;AFR_AF=0.4455;EUR_AF=0.1531;SAS_AF=0.0685;AA=C|||;VT=SNP
16	58700827	rs4784965	G	T	100	PASS	AC=963;AF=0.192292;AN=5008;NS=2504;DP=20567;EAS_AF=0.0486;AMR_AF=0.1354;AFR_AF=0.4531;EUR_AF=0.1531;SAS_AF=0.0685;AA=T|||;VT=SNP
16	58701796	rs8052323	G	A	100	PASS	AC=958;AF=0.191294;AN=5008;NS=2504;DP=20162;EAS_AF=0.0486;AMR_AF=0.134;AFR_AF=0.4516;EUR_AF=0.1511;SAS_AF=0.0685;AA=G|||;VT=SNP
16	58702346	rs9673706	C	G	100	PASS	AC=972;AF=0.194089;AN=5008;NS=2504;DP=15119;EAS_AF=0.0486;AMR_AF=0.1369;AFR_AF=0.4592;EUR_AF=0.1531;SAS_AF=0.0685;AA=G|||;VT=SNP
16	58702547	rs9673208	T	C	100	PASS	AC=3302;AF=0.659345;AN=5008;NS=2504;DP=10749;EAS_AF=0.7361;AMR_AF=0.4712;AFR_AF=0.8646;EUR_AF=0.5288;SAS_AF=0.5706;AA=t|||;VT=SNP
16	58702860	rs150934149	G	T	100	PASS	AC=961;AF=0.191893;AN=5008;NS=2504;DP=12602;EAS_AF=0.0486;AMR_AF=0.1354;AFR_AF=0.4516;EUR_AF=0.1531;SAS_AF=0.0685;AA=G|||;VT=SNP
16	58703359	rs8044347	A	G	100	PASS	AC=3312;AF=0.661342;AN=5008;NS=2504;DP=16484;EAS_AF=0.7411;AMR_AF=0.4712;AFR_AF=0.8684;EUR_AF=0.5288;SAS_AF=0.5706;AA=G|||;VT=SNP
16	58703616	rs3784911	C	T	100	PASS	AC=1029;AF=0.205471;AN=5008;NS=2504;DP=14625;EAS_AF=0.4028;AMR_AF=0.2003;AFR_AF=0.112;EUR_AF=0.1024;SAS_AF=0.2382;AA=C|||;VT=SNP
16	58703708	rs8063838	G	A	100	PASS	AC=694;AF=0.138578;AN=5008;NS=2504;DP=15033;EAS_AF=0.0327;AMR_AF=0.1124;AFR_AF=0.2806;EUR_AF=0.1441;SAS_AF=0.0685;AA=G|||;VT=SNP
16	58703776	rs12598355	G	C	100	PASS	AC=1060;AF=0.211661;AN=5008;NS=2504;DP=16094;EAS_AF=0.4067;AMR_AF=0.2017;AFR_AF=0.1331;EUR_AF=0.1024;SAS_AF=0.2362;AA=G|||;VT=SNP
16	58703966	rs9923128	A	G	100	PASS	AC=3345;AF=0.667931;AN=5008;NS=2504;DP=19028;EAS_AF=0.7292;AMR_AF=0.4784;AFR_AF=0.8812;EUR_AF=0.5408;SAS_AF=0.5818;AA=G|||;VT=SNP;EX_TARGET
16	58704496	rs16960359	G	A	100	PASS	AC=1012;AF=0.202077;AN=5008;NS=2504;DP=16690;EAS_AF=0.4038;AMR_AF=0.2017;AFR_AF=0.112;EUR_AF=0.1024;SAS_AF=0.2188;AA=G|||;VT=SNP
16	58704861	rs9806843	A	G	100	PASS	AC=1859;AF=0.371206;AN=5008;NS=2504;DP=18240;EAS_AF=0.3155;AMR_AF=0.2464;AFR_AF=0.4728;EUR_AF=0.4175;SAS_AF=0.3323;AA=A|||;VT=SNP
16	58705662	rs12935121	T	C	100	PASS	AC=3303;AF=0.659545;AN=5008;NS=2504;DP=14975;EAS_AF=0.7123;AMR_AF=0.4798;AFR_AF=0.8812;EUR_AF=0.5348;SAS_AF=0.5613;AA=C|||;VT=SNP
16	58705778	rs56090793	T	C	100	PASS	AC=661;AF=0.131989;AN=5008;NS=2504;DP=18383;EAS_AF=0.0228;AMR_AF=0.0807;AFR_AF=0.1581;EUR_AF=0.1958;SAS_AF=0.18;AA=T|||;VT=SNP
16	58706745	rs9921121	C	T	100	PASS	AC=3285;AF=0.65595;AN=5008;NS=2504;DP=16868;EAS_AF=0.7044;AMR_AF=0.4784;AFR_AF=0.8797;EUR_AF=0.5338;SAS_AF=0.5552;AA=T|||;VT=SNP
16	58706806	rs11644774	A	G	100	PASS	AC=1381;AF=0.275759;AN=5008;NS=2504;DP=17119;EAS_AF=0.2708;AMR_AF=0.1412;AFR_AF=0.5643;EUR_AF=0.1571;SAS_AF=0.1084;AA=A|||;VT=SNP
16	58707328	rs12926781	T	C	100	PASS	AC=1381;AF=0.275759;AN=5008;NS=2504;DP=14383;EAS_AF=0.2718;AMR_AF=0.1398;AFR_AF=0.5643;EUR_AF=0.1571;SAS_AF=0.1084;AA=C|||;VT=SNP
16	58707376	rs12922357	C	G	100	PASS	AC=3291;AF=0.657149;AN=5008;NS=2504;DP=13703;EAS_AF=0.6935;AMR_AF=0.4813;AFR_AF=0.8812;EUR_AF=0.5328;SAS_AF=0.5695;AA=G|||;VT=SNP
16	58707628	rs59234479	G	A	100	PASS	AC=947;AF=0.189097;AN=5008;NS=2504;DP=13885;EAS_AF=0.3829;AMR_AF=0.2104;AFR_AF=0.0794;EUR_AF=0.1054;SAS_AF=0.2086;AA=G|||;VT=SNP
16	58707764	rs8052200	T	C	100	PASS	AC=1380;AF=0.275559;AN=5008;NS=2504;DP=15324;EAS_AF=0.2718;AMR_AF=0.1383;AFR_AF=0.5643;EUR_AF=0.1571;SAS_AF=0.1084;AA=C|||;VT=SNP
16	58708709	rs76494749	G	A	100	PASS	AC=303;AF=0.0605032;AN=5008;NS=2504;DP=12514;EAS_AF=0.256;AMR_AF=0.0173;AFR_AF=0.0045;EUR_AF=0.0129;SAS_AF=0.0143;AA=G|||;VT=SNP
16	58709639	rs9934098	G	C	100	PASS	AC=3290;AF=0.656949;AN=5008;NS=2504;DP=21123;EAS_AF=0.6935;AMR_AF=0.4813;AFR_AF=0.8812;EUR_AF=0.5328;SAS_AF=0.5685;AA=C|||;VT=SNP
16	58710511	rs7201166	T	C	100	PASS	AC=1616;AF=0.322684;AN=5008;NS=2504;DP=17518;EAS_AF=0.4067;AMR_AF=0.2896;AFR_AF=0.2421;EUR_AF=0.3002;SAS_AF=0.3916;AA=T|||;VT=SNP
16	58711532	rs2280399	G	T	100	PASS	AC=993;AF=0.198283;AN=5008;NS=2504;DP=21695;EAS_AF=0.3829;AMR_AF=0.2118;AFR_AF=0.1127;EUR_AF=0.1064;SAS_AF=0.2086;AA=G|||;VT=SNP
16	58711649	rs12934244	C	T	100	PASS	AC=581;AF=0.116014;AN=5008;NS=2504;DP=21270;EAS_AF=0.0228;AMR_AF=0.0778;AFR_AF=0.0991;EUR_AF=0.1948;SAS_AF=0.181;AA=C|||;VT=SNP
16	58712038	rs8045177	T	C	100	PASS	AC=1967;AF=0.392772;AN=5008;NS=2504;DP=21886;EAS_AF=0.0536;AMR_AF=0.2507;AFR_AF=0.7443;EUR_AF=0.4145;SAS_AF=0.3456;AA=C|||;VT=SNP
16	58712130	rs2280398	C	T	100	PASS	AC=996;AF=0.198882;AN=5008;NS=2504;DP=19752;EAS_AF=0.3819;AMR_AF=0.2118;AFR_AF=0.1157;EUR_AF=0.1064;SAS_AF=0.2086;AA=C|||;VT=SNP
16	58713621	rs11641633	G	A	100	PASS	AC=847;AF=0.169129;AN=5008;NS=2504;DP=19078;EAS_AF=0.381;AMR_AF=0.2089;AFR_AF=0.0045;EUR_AF=0.1064;SAS_AF=0.2096;AA=G|||;VT=SNP
16	58713798	rs7191331	G	A	100	PASS	AC=564;AF=0.11262;AN=5008;NS=2504;DP=19815;EAS_AF=0.0228;AMR_AF=0.0778;AFR_AF=0.0998;EUR_AF=0.1948;SAS_AF=0.1626;AA=G|||;VT=SNP;EX_TARGET
16	58714222	rs7193482	C	T	100	PASS	AC=565;AF=0.112819;AN=5008;NS=2504;DP=22267;EAS_AF=0.0228;AMR_AF=0.0778;AFR_AF=0.0991;EUR_AF=0.1948;SAS_AF=0.1646;AA=C|||;VT=SNP
16	58714503	rs7198514	C	T	100	PASS	AC=908;AF=0.18131;AN=5008;NS=2504;DP=20845;EAS_AF=0.0228;AMR_AF=0.1153;AFR_AF=0.3366;EUR_AF=0.1978;SAS_AF=0.1646;AA=C|||;VT=SNP
16	58714685	rs28653142	G	T	100	PASS	AC=1117;AF=0.223043;AN=5008;NS=2504;DP=21064;EAS_AF=0.0377;AMR_AF=0.1643;AFR_AF=0.3487;EUR_AF=0.2724;SAS_AF=0.2352;AA=G|||;VT=SNP
16	58714819	rs28500769	C	G	100	PASS	AC=1118;AF=0.223243;AN=5008;NS=2504;DP=21191;EAS_AF=0.0387;AMR_AF=0.1643;AFR_AF=0.3487;EUR_AF=0.2724;SAS_AF=0.2352;AA=C|||;VT=SNP
16	58714943	rs8058151	A	T	100	PASS	AC=328;AF=0.0654952;AN=5008;NS=2504;DP=21894;EAS_AF=0.0159;AMR_AF=0.0663;AFR_AF=0.0416;EUR_AF=0.1292;SAS_AF=0.0828;AA=A|||;VT=SNP
16	58715082	rs4784966	A	G	100	PASS	AC=646;AF=0.128994;AN=5008;NS=2504;DP=22031;EAS_AF=0.0159;AMR_AF=0.0821;AFR_AF=0.2564;EUR_AF=0.1421;SAS_AF=0.093;AA=A|||;VT=SNP
16	58715127	rs4784967	A	G	100	PASS	AC=646;AF=0.128994;AN=5008;NS=2504;DP=20481;EAS_AF=0.0159;AMR_AF=0.0821;AFR_AF=0.2564;EUR_AF=0.1421;SAS_AF=0.093;AA=A|||;VT=SNP
16	58715169	rs4784968	T	G	100	PASS	AC=647;AF=0.129193;AN=5008;NS=2504;DP=19044;EAS_AF=0.0159;AMR_AF=0.0821;AFR_AF=0.2564;EUR_AF=0.1431;SAS_AF=0.093;AA=T|||;VT=SNP
16	58715394	rs7187598	T	C	100	PASS	AC=1785;AF=0.35643;AN=5008;NS=2504;DP=20524;EAS_AF=0.0536;AMR_AF=0.2478;AFR_AF=0.621;EUR_AF=0.4145;SAS_AF=0.3282;AA=C|||;VT=SNP
16	58715493	rs7205035	C	T	100	PASS	AC=1784;AF=0.35623;AN=5008;NS=2504;DP=18081;EAS_AF=0.0536;AMR_AF=0.2478;AFR_AF=0.6203;EUR_AF=0.4145;SAS_AF=0.3282;AA=c|||;VT=SNP
16	58715585	rs11644745	C	T	100	PASS	AC=417;AF=0.0832668;AN=5008;NS=2504;DP=20346;EAS_AF=0.0159;AMR_AF=0.072;AFR_AF=0.0885;EUR_AF=0.1421;SAS_AF=0.093;AA=C|||;VT=SNP
16	58715616	rs11640977	T	C	100	PASS	AC=647;AF=0.129193;AN=5008;NS=2504;DP=20881;EAS_AF=0.0159;AMR_AF=0.0821;AFR_AF=0.2564;EUR_AF=0.1431;SAS_AF=0.093;AA=T|||;VT=SNP
16	58715748	rs7204148	G	A	100	PASS	AC=1785;AF=0.35643;AN=5008;NS=2504;DP=20006;EAS_AF=0.0536;AMR_AF=0.2478;AFR_AF=0.621;EUR_AF=0.4145;SAS_AF=0.3282;AA=A|||;VT=SNP
16	58716442	rs71389034	C	T	100	PASS	AC=416;AF=0.0830671;AN=5008;NS=2504;DP=17986;EAS_AF=0.0159;AMR_AF=0.072;AFR_AF=0.0877;EUR_AF=0.1431;SAS_AF=0.092;AA=C|||;VT=SNP
16	58716538	rs118007701	A	C	100	PASS	AC=294;AF=0.0587061;AN=5008;NS=2504;DP=17323;EAS_AF=0.2411;AMR_AF=0.0173;AFR_AF=0.0068;EUR_AF=0.0129;SAS_AF=0.0174;AA=A|||;VT=SNP
16	58716641	rs12598867	C	T	100	PASS	AC=2531;AF=0.505391;AN=5008;NS=2504;DP=16299;EAS_AF=0.4187;AMR_AF=0.4366;AFR_AF=0.5681;EUR_AF=0.5119;SAS_AF=0.5521;AA=T|||;VT=SNP
16	58716776	rs12923842	C	T	100	PASS	AC=543;AF=0.108427;AN=5008;NS=2504;DP=17761;EAS_AF=0.0228;AMR_AF=0.0764;AFR_AF=0.0938;EUR_AF=0.1938;SAS_AF=0.1513;AA=C|||;VT=SNP
16	58717233	rs7195577	T	C	100	PASS	AC=2528;AF=0.504792;AN=5008;NS=2504;DP=19553;EAS_AF=0.4196;AMR_AF=0.4352;AFR_AF=0.5681;EUR_AF=0.5119;SAS_AF=0.5491;AA=C|||;VT=SNP
16	58717572	rs78067264	G	A	100	PASS	AC=312;AF=0.0623003;AN=5008;NS=2504;DP=21417;EAS_AF=0.2569;AMR_AF=0.0187;AFR_AF=0.0076;EUR_AF=0.0129;SAS_AF=0.0174;AA=G|||;VT=SNP
16	58717874	rs11558678	G	A	100	PASS	AC=368;AF=0.0734824;AN=5008;NS=2504;DP=20367;EAS_AF=0.0159;AMR_AF=0.072;AFR_AF=0.0514;EUR_AF=0.1431;SAS_AF=0.092;AA=G|||;VT=SNP
16	58718930	rs8058969	G	A	100	PASS	AC=2525;AF=0.504193;AN=5008;NS=2504;DP=18850;EAS_AF=0.4167;AMR_AF=0.4352;AFR_AF=0.5681;EUR_AF=0.5119;SAS_AF=0.5491;AA=A|||;VT=SNP
16	58719147	rs154469	T	C	100	PASS	AC=2213;AF=0.441893;AN=5008;NS=2504;DP=18125;EAS_AF=0.5833;AMR_AF=0.5447;AFR_AF=0.2504;EUR_AF=0.4761;SAS_AF=0.4468;AA=T|||;VT=SNP
16	58719260	rs9933063	T	C	100	PASS	AC=3284;AF=0.655751;AN=5008;NS=2504;DP=16825;EAS_AF=0.6885;AMR_AF=0.4827;AFR_AF=0.8797;EUR_AF=0.5348;SAS_AF=0.5665;AA=C|||;VT=SNP
16	58719444	rs12934099	T	A	100	PASS	AC=2525;AF=0.504193;AN=5008;NS=2504;DP=11500;EAS_AF=0.4167;AMR_AF=0.4352;AFR_AF=0.5681;EUR_AF=0.5119;SAS_AF=0.5491;AA=A|||;VT=SNP
16	58719506	rs12928794	G	C	100	PASS	AC=2525;AF=0.504193;AN=5008;NS=2504;DP=10377;EAS_AF=0.4167;AMR_AF=0.4352;AFR_AF=0.5681;EUR_AF=0.5119;SAS_AF=0.5491;AA=G|||;VT=SNP
16	58720317	rs6499966	C	G	100	PASS	AC=3284;AF=0.655751;AN=5008;NS=2504;DP=8615;EAS_AF=0.6885;AMR_AF=0.4827;AFR_AF=0.8797;EUR_AF=0.5348;SAS_AF=0.5665;AA=g|||;VT=SNP
16	58721097	rs9745345	A	G	100	PASS	AC=2621;AF=0.523363;AN=5008;NS=2504;DP=19711;EAS_AF=0.4167;AMR_AF=0.4395;AFR_AF=0.6369;EUR_AF=0.5129;SAS_AF=0.5501;AA=N|||;VT=SNP
16	58721195	rs7203136	G	C	100	PASS	AC=2619;AF=0.522963;AN=5008;NS=2504;DP=16136;EAS_AF=0.4167;AMR_AF=0.4395;AFR_AF=0.6369;EUR_AF=0.5119;SAS_AF=0.5491;AA=G|||;VT=SNP
16	58721468	rs7186638	C	T	100	PASS	AC=2974;AF=0.59385;AN=5008;NS=2504;DP=17239;EAS_AF=0.4315;AMR_AF=0.4654;AFR_AF=0.8729;EUR_AF=0.5219;SAS_AF=0.5491;AA=T|||;VT=SNP
16	58722158	rs6499967	A	C	100	PASS	AC=3285;AF=0.65595;AN=5008;NS=2504;DP=20728;EAS_AF=0.6885;AMR_AF=0.4841;AFR_AF=0.879;EUR_AF=0.5348;SAS_AF=0.5675;AA=C|||;VT=SNP
16	58722614	rs11643393	T	C	100	PASS	AC=2627;AF=0.524561;AN=5008;NS=2504;DP=17032;EAS_AF=0.4167;AMR_AF=0.4395;AFR_AF=0.6369;EUR_AF=0.5169;SAS_AF=0.5521;AA=C|||;VT=SNP
16	58722615	rs34315914	G	A	100	PASS	AC=545;AF=0.108826;AN=5008;NS=2504;DP=16992;EAS_AF=0.0228;AMR_AF=0.0778;AFR_AF=0.0938;EUR_AF=0.1948;SAS_AF=0.1513;AA=G|||;VT=SNP
16	58723059	rs74389915	T	C	100	PASS	AC=311;AF=0.0621006;AN=5008;NS=2504;DP=15761;EAS_AF=0.2569;AMR_AF=0.0202;AFR_AF=0.0061;EUR_AF=0.0129;SAS_AF=0.0174;AA=T|||;VT=SNP
16	58723156	rs8053561	A	G	100	PASS	AC=2626;AF=0.524361;AN=5008;NS=2504;DP=15956;EAS_AF=0.4167;AMR_AF=0.4395;AFR_AF=0.6369;EUR_AF=0.5159;SAS_AF=0.5521;AA=A|||;VT=SNP
16	58723170	rs8052948	C	T	100	PASS	AC=2626;AF=0.524361;AN=5008;NS=2504;DP=15691;EAS_AF=0.4167;AMR_AF=0.4395;AFR_AF=0.6369;EUR_AF=0.5159;SAS_AF=0.5521;AA=C|||;VT=SNP
16	58724493	rs11076254	C	T	100	PASS	AC=2630;AF=0.52516;AN=5008;NS=2504;DP=14425;EAS_AF=0.4167;AMR_AF=0.4395;AFR_AF=0.6369;EUR_AF=0.5159;SAS_AF=0.5562;AA=C|||;VT=SNP
16	58725063	rs6499968	T	A	100	PASS	AC=2984;AF=0.595847;AN=5008;NS=2504;DP=20650;EAS_AF=0.4315;AMR_AF=0.464;AFR_AF=0.8729;EUR_AF=0.5258;SAS_AF=0.5562;AA=A|||;VT=SNP
16	58725185	rs8043990	C	T	100	PASS	AC=541;AF=0.108027;AN=5008;NS=2504;DP=19083;EAS_AF=0.0228;AMR_AF=0.0749;AFR_AF=0.093;EUR_AF=0.1938;SAS_AF=0.1513;AA=C|||;VT=SNP
16	58725601	rs9935232	A	G	100	PASS	AC=2984;AF=0.595847;AN=5008;NS=2504;DP=16003;EAS_AF=0.4315;AMR_AF=0.464;AFR_AF=0.8729;EUR_AF=0.5258;SAS_AF=0.5562;AA=G|||;VT=SNP
16	58726205	rs4784970	G	A	100	PASS	AC=2630;AF=0.52516;AN=5008;NS=2504;DP=18404;EAS_AF=0.4167;AMR_AF=0.4395;AFR_AF=0.6369;EUR_AF=0.5159;SAS_AF=0.5562;AA=G|||;VT=SNP
16	58726297	rs8059336	T	C	100	PASS	AC=639;AF=0.127596;AN=5008;NS=2504;DP=16944;EAS_AF=0.0238;AMR_AF=0.0778;AFR_AF=0.1649;EUR_AF=0.1938;SAS_AF=0.1513;AA=T|||;VT=SNP
16	58727680	rs4784971	T	C	100	PASS	AC=427;AF=0.0852636;AN=5008;NS=2504;DP=17512;EAS_AF=0.0149;AMR_AF=0.0735;AFR_AF=0.0885;EUR_AF=0.1481;SAS_AF=0.0971;AA=T|||;VT=SNP
16	58727915	rs4784972	C	T	100	PASS	AC=337;AF=0.0672923;AN=5008;NS=2504;DP=17777;EAS_AF=0.0149;AMR_AF=0.0663;AFR_AF=0.0416;EUR_AF=0.1352;SAS_AF=0.0869;AA=C|||;VT=SNP
16	58728423	rs8050549	T	C	100	PASS	AC=2629;AF=0.52496;AN=5008;NS=2504;DP=18679;EAS_AF=0.4167;AMR_AF=0.4409;AFR_AF=0.6346;EUR_AF=0.5159;SAS_AF=0.5573;AA=C|||;VT=SNP
16	58728653	rs8045840	C	T	100	PASS	AC=2636;AF=0.526358;AN=5008;NS=2504;DP=16231;EAS_AF=0.4167;AMR_AF=0.4409;AFR_AF=0.6339;EUR_AF=0.5159;SAS_AF=0.5654;AA=C|||;VT=SNP
16	58728822	rs9972775	C	T	100	PASS	AC=2009;AF=0.401158;AN=5008;NS=2504;DP=19005;EAS_AF=0.3958;AMR_AF=0.366;AFR_AF=0.4773;EUR_AF=0.3221;SAS_AF=0.41;AA=C|||;VT=SNP
16	58729307	rs9972874	C	T	100	PASS	AC=2634;AF=0.525958;AN=5008;NS=2504;DP=18932;EAS_AF=0.4167;AMR_AF=0.4424;AFR_AF=0.6354;EUR_AF=0.5159;SAS_AF=0.5603;AA=T|||;VT=SNP
16	58729455	rs11867124	C	T	100	PASS	AC=2632;AF=0.525559;AN=5008;NS=2504;DP=17315;EAS_AF=0.4167;AMR_AF=0.4424;AFR_AF=0.6339;EUR_AF=0.5159;SAS_AF=0.5603;AA=T|||;VT=SNP
16	58729714	rs2013800	G	A	100	PASS	AC=2706;AF=0.540335;AN=5008;NS=2504;DP=18758;EAS_AF=0.4167;AMR_AF=0.4438;AFR_AF=0.6884;EUR_AF=0.5169;SAS_AF=0.5603;AA=G|||;VT=SNP
16	58730262	rs79067708	C	T	100	PASS	AC=311;AF=0.0621006;AN=5008;NS=2504;DP=16816;EAS_AF=0.2579;AMR_AF=0.0216;AFR_AF=0.0045;EUR_AF=0.0129;SAS_AF=0.0174;AA=C|||;VT=SNP
16	58730356	rs8047371	A	G	100	PASS	AC=2637;AF=0.526558;AN=5008;NS=2504;DP=16679;EAS_AF=0.4167;AMR_AF=0.4424;AFR_AF=0.6377;EUR_AF=0.5159;SAS_AF=0.5603;AA=G|||;VT=SNP
16	58730393	rs8046861	C	T	100	PASS	AC=2635;AF=0.526158;AN=5008;NS=2504;DP=16226;EAS_AF=0.4167;AMR_AF=0.4424;AFR_AF=0.6369;EUR_AF=0.5159;SAS_AF=0.5593;AA=C|||;VT=SNP
16	58731555	rs12444945	G	A	100	PASS	AC=2636;AF=0.526358;AN=5008;NS=2504;DP=13830;EAS_AF=0.4167;AMR_AF=0.4424;AFR_AF=0.6369;EUR_AF=0.5159;SAS_AF=0.5603;AA=G|||;VT=SNP
16	58731681	rs12448749	T	C	100	PASS	AC=2985;AF=0.596046;AN=5008;NS=2504;DP=15148;EAS_AF=0.4315;AMR_AF=0.4669;AFR_AF=0.8691;EUR_AF=0.5258;SAS_AF=0.5603;AA=C|||;VT=SNP
16	58731884	rs11647748	A	G	100	PASS	AC=985;AF=0.196685;AN=5008;NS=2504;DP=14890;EAS_AF=0.379;AMR_AF=0.2133;AFR_AF=0.0961;EUR_AF=0.1044;SAS_AF=0.228;AA=A|||;VT=SNP
16	58732101	rs9927217	C	T	100	PASS	AC=2263;AF=0.451877;AN=5008;NS=2504;DP=18959;EAS_AF=0.4177;AMR_AF=0.379;AFR_AF=0.556;EUR_AF=0.3598;SAS_AF=0.4928;AA=C|||;VT=SNP
16	58732140	rs9939942	T	C	100	PASS	AC=2263;AF=0.451877;AN=5008;NS=2504;DP=17183;EAS_AF=0.4177;AMR_AF=0.379;AFR_AF=0.556;EUR_AF=0.3598;SAS_AF=0.4928;AA=T|||;VT=SNP
16	58732656	rs74246837	A	C	100	PASS	AC=313;AF=0.0625;AN=5008;NS=2504;DP=16681;EAS_AF=0.2569;AMR_AF=0.0216;AFR_AF=0.0068;EUR_AF=0.0129;SAS_AF=0.0174;AA=A|||;VT=SNP
16	58732855	rs11643617	G	C	100	PASS	AC=1033;AF=0.20627;AN=5008;NS=2504;DP=14533;EAS_AF=0.378;AMR_AF=0.2147;AFR_AF=0.1293;EUR_AF=0.1054;SAS_AF=0.2311;AA=G|||;VT=SNP
16	58733162	rs61041336	A	G	100	PASS	AC=1286;AF=0.256789;AN=5008;NS=2504;DP=16587;EAS_AF=0.4018;AMR_AF=0.2291;AFR_AF=0.2042;EUR_AF=0.1431;SAS_AF=0.3149;AA=A|||;VT=SNP
16	58733926	rs8049717	T	G	100	PASS	AC=2262;AF=0.451677;AN=5008;NS=2504;DP=13455;EAS_AF=0.4167;AMR_AF=0.379;AFR_AF=0.5545;EUR_AF=0.3598;SAS_AF=0.4949;AA=T|||;VT=SNP
16	58734057	rs62065345	C	G	100	PASS	AC=251;AF=0.0501198;AN=5008;NS=2504;DP=14950;EAS_AF=0.0228;AMR_AF=0.0144;AFR_AF=0.0741;EUR_AF=0.0378;SAS_AF=0.0838;AA=G|||;VT=SNP
16	58734207	rs6499969	T	C	100	PASS	AC=2262;AF=0.451677;AN=5008;NS=2504;DP=11822;EAS_AF=0.4167;AMR_AF=0.379;AFR_AF=0.5545;EUR_AF=0.3598;SAS_AF=0.4949;AA=C|||;VT=SNP
16	58734237	rs982289	A	G	100	PASS	AC=2264;AF=0.452077;AN=5008;NS=2504;DP=11587;EAS_AF=0.4167;AMR_AF=0.379;AFR_AF=0.5552;EUR_AF=0.3598;SAS_AF=0.4959;AA=G|||;VT=SNP
16	58734674	rs2012516	G	A	100	PASS	AC=2613;AF=0.521765;AN=5008;NS=2504;DP=10080;EAS_AF=0.4315;AMR_AF=0.4035;AFR_AF=0.7882;EUR_AF=0.3698;SAS_AF=0.4949;AA=A|||;VT=SNP
16	58734713	rs2897315	C	T	100	PASS	AC=380;AF=0.0758786;AN=5008;NS=2504;DP=11873;EAS_AF=0.0149;AMR_AF=0.072;AFR_AF=0.0552;EUR_AF=0.1471;SAS_AF=0.0961;AA=C|||;VT=SNP
16	58735235	rs9935984	C	T	100	PASS	AC=2264;AF=0.452077;AN=5008;NS=2504;DP=21339;EAS_AF=0.4177;AMR_AF=0.379;AFR_AF=0.5552;EUR_AF=0.3598;SAS_AF=0.4949;AA=C|||;VT=SNP
16	58735324	rs9930373	T	C	100	PASS	AC=2411;AF=0.48143;AN=5008;NS=2504;DP=19918;EAS_AF=0.4187;AMR_AF=0.3847;AFR_AF=0.6626;EUR_AF=0.3598;SAS_AF=0.4949;AA=T|||;VT=SNP
16	58735468	rs2406086	T	C	100	PASS	AC=1456;AF=0.290735;AN=5008;NS=2504;DP=16560;EAS_AF=0.0387;AMR_AF=0.1744;AFR_AF=0.5908;EUR_AF=0.2555;SAS_AF=0.2638;AA=C|||;VT=SNP
16	58735673	rs73549255	G	A	100	PASS	AC=1026;AF=0.204872;AN=5008;NS=2504;DP=21900;EAS_AF=0.3829;AMR_AF=0.2089;AFR_AF=0.1316;EUR_AF=0.1054;SAS_AF=0.2198;AA=G|||;VT=SNP
16	58736650	rs154435	C	A	100	PASS	AC=1251;AF=0.2498;AN=5008;NS=2504;DP=15422;EAS_AF=0.3343;AMR_AF=0.2277;AFR_AF=0.1021;EUR_AF=0.3002;SAS_AF=0.3262;AA=C|||;VT=SNP
16	58737075	rs149479	C	T	100	PASS	AC=1242;AF=0.248003;AN=5008;NS=2504;DP=20556;EAS_AF=0.3433;AMR_AF=0.219;AFR_AF=0.1006;EUR_AF=0.2913;SAS_AF=0.3252;AA=C|||;VT=SNP
16	58737735	rs4784973	C	T	100	PASS	AC=427;AF=0.0852636;AN=5008;NS=2504;DP=16174;EAS_AF=0.3224;AMR_AF=0.0893;AFR_AF=0.0068;EUR_AF=0.0129;SAS_AF=0.0184;AA=C|||;VT=SNP
16	58737918	rs151817	T	A	100	PASS	AC=3248;AF=0.648562;AN=5008;NS=2504;DP=17024;EAS_AF=0.8155;AMR_AF=0.6311;AFR_AF=0.7103;EUR_AF=0.4632;SAS_AF=0.5961;AA=A|||;VT=SNP
16	58738050	rs244919	A	G	100	PASS	AC=3248;AF=0.648562;AN=5008;NS=2504;DP=15952;EAS_AF=0.8155;AMR_AF=0.6311;AFR_AF=0.7103;EUR_AF=0.4632;SAS_AF=0.5961;AA=G|||;VT=SNP
16	58738056	rs2113321	G	T	100	PASS	AC=1102;AF=0.220048;AN=5008;NS=2504;DP=16113;EAS_AF=0.0258;AMR_AF=0.0994;AFR_AF=0.5068;EUR_AF=0.1481;SAS_AF=0.1922;AA=T|||;VT=SNP
16	58738198	rs982848	C	T	100	PASS	AC=3238;AF=0.646565;AN=5008;NS=2504;DP=18046;EAS_AF=0.8155;AMR_AF=0.6297;AFR_AF=0.7035;EUR_AF=0.4632;SAS_AF=0.5961;AA=T|||;VT=SNP
16	58738806	rs2042446	C	A	100	PASS	AC=1021;AF=0.203874;AN=5008;NS=2504;DP=14754;EAS_AF=0.0288;AMR_AF=0.0937;AFR_AF=0.447;EUR_AF=0.1471;SAS_AF=0.1922;AA=C|||;VT=SNP
16	58738871	rs78259350	T	G	100	PASS	AC=423;AF=0.0844649;AN=5008;NS=2504;DP=16181;EAS_AF=0.3224;AMR_AF=0.0908;AFR_AF=0.003;EUR_AF=0.0129;SAS_AF=0.0184;AA=T|||;VT=SNP
16	58738980	rs3931747	C	T	100	PASS	AC=1104;AF=0.220447;AN=5008;NS=2504;DP=15042;EAS_AF=0.0258;AMR_AF=0.0994;AFR_AF=0.5083;EUR_AF=0.1481;SAS_AF=0.1922;AA=T|||;VT=SNP
16	58739146	rs2042445	T	A	100	PASS	AC=1104;AF=0.220447;AN=5008;NS=2504;DP=18283;EAS_AF=0.0258;AMR_AF=0.0994;AFR_AF=0.5083;EUR_AF=0.1481;SAS_AF=0.1922;AA=A|||;VT=SNP
16	58739330	rs839418	T	C	100	PASS	AC=3709;AF=0.740615;AN=5008;NS=2504;DP=18750;EAS_AF=0.6587;AMR_AF=0.7795;AFR_AF=0.8563;EUR_AF=0.7087;SAS_AF=0.6738;AA=C|||;VT=SNP
16	58740341	rs257650	T	C	100	PASS	AC=3746;AF=0.748003;AN=5008;NS=2504;DP=14993;EAS_AF=0.6607;AMR_AF=0.7839;AFR_AF=0.8684;EUR_AF=0.7137;SAS_AF=0.6851;AA=C|||;VT=SNP
16	58741367	rs6993	A	G	100	PASS	AC=2475;AF=0.494209;AN=5008;NS=2504;DP=22302;EAS_AF=0.2133;AMR_AF=0.4265;AFR_AF=0.5408;EUR_AF=0.662;SAS_AF=0.5961;AA=a|||;VT=SNP
16	58742480	rs30843	G	A	100	PASS	AC=1645;AF=0.328474;AN=5008;NS=2504;DP=15628;EAS_AF=0.1855;AMR_AF=0.366;AFR_AF=0.205;EUR_AF=0.5358;SAS_AF=0.4029;AA=G|||;VT=SNP
16	58743454	rs30842	A	C	100	PASS	AC=3782;AF=0.755192;AN=5008;NS=2504;DP=19314;EAS_AF=0.6607;AMR_AF=0.7824;AFR_AF=0.8994;EUR_AF=0.7097;SAS_AF=0.6851;AA=C|||;VT=SNP;EX_TARGET
16	58743723	rs30841	C	T	100	PASS	AC=3782;AF=0.755192;AN=5008;NS=2504;DP=23625;EAS_AF=0.6607;AMR_AF=0.7824;AFR_AF=0.9002;EUR_AF=0.7097;SAS_AF=0.684;AA=T|||;VT=SNP
16	58744069	rs30840	C	T	100	PASS	AC=3769;AF=0.752596;AN=5008;NS=2504;DP=20449;EAS_AF=0.6607;AMR_AF=0.7824;AFR_AF=0.8903;EUR_AF=0.7097;SAS_AF=0.684;AA=T|||;VT=SNP
16	58744956	rs74956761	A	C	100	PASS	AC=428;AF=0.0854633;AN=5008;NS=2504;DP=17717;EAS_AF=0.3214;AMR_AF=0.0908;AFR_AF=0.0076;EUR_AF=0.0129;SAS_AF=0.0184;AA=A|||;VT=SNP
16	58745341	rs30839	T	C	100	PASS	AC=2444;AF=0.488019;AN=5008;NS=2504;DP=21595;EAS_AF=0.2143;AMR_AF=0.428;AFR_AF=0.5159;EUR_AF=0.662;SAS_AF=0.5961;AA=T|||;VT=SNP
16	58745846	rs30837	T	C	100	PASS	AC=3771;AF=0.752995;AN=5008;NS=2504;DP=20493;EAS_AF=0.6627;AMR_AF=0.7839;AFR_AF=0.8896;EUR_AF=0.7097;SAS_AF=0.684;AA=t|||;VT=SNP
16	58746018	rs1646256	T	C	100	PASS	AC=3332;AF=0.665335;AN=5008;NS=2504;DP=21623;EAS_AF=0.622;AMR_AF=0.7392;AFR_AF=0.6452;EUR_AF=0.6769;SAS_AF=0.6728;AA=t|||;VT=SNP
16	58746258	rs30836	A	G	100	PASS	AC=3332;AF=0.665335;AN=5008;NS=2504;DP=18398;EAS_AF=0.622;AMR_AF=0.7392;AFR_AF=0.6452;EUR_AF=0.6769;SAS_AF=0.6728;AA=A|||;VT=SNP
16	58746906	rs40575	A	G	100	PASS	AC=3814;AF=0.761581;AN=5008;NS=2504;DP=15857;EAS_AF=0.6845;AMR_AF=0.7839;AFR_AF=0.9024;EUR_AF=0.7097;SAS_AF=0.6881;AA=G|||;VT=SNP
16	58747542	rs4784974	T	G	100	PASS	AC=423;AF=0.0844649;AN=5008;NS=2504;DP=18941;EAS_AF=0.3214;AMR_AF=0.0922;AFR_AF=0.003;EUR_AF=0.0129;SAS_AF=0.0184;AA=T|||;VT=SNP
16	58747659	rs4784975	A	G	100	PASS	AC=440;AF=0.0878594;AN=5008;NS=2504;DP=17318;EAS_AF=0.3214;AMR_AF=0.0922;AFR_AF=0.0159;EUR_AF=0.0129;SAS_AF=0.0184;AA=A|||;VT=SNP
16	58748021	rs30835	G	C	100	PASS	AC=2282;AF=0.455671;AN=5008;NS=2504;DP=14645;EAS_AF=0.2143;AMR_AF=0.4207;AFR_AF=0.3979;EUR_AF=0.661;SAS_AF=0.5961;AA=G|||;VT=SNP
16	58750158	rs2304490	T	C	100	PASS	AC=423;AF=0.0844649;AN=5008;NS=2504;DP=18084;EAS_AF=0.3214;AMR_AF=0.0922;AFR_AF=0.003;EUR_AF=0.0129;SAS_AF=0.0184;AA=T|||;VT=SNP
16	58750604	rs1058192	G	A	100	PASS	AC=3607;AF=0.720248;AN=5008;NS=2504;DP=20689;EAS_AF=0.6478;AMR_AF=0.7738;AFR_AF=0.8896;EUR_AF=0.67;SAS_AF=0.5798;AA=A|||;VT=SNP;EX_TARGET
16	58751228	rs78791669	C	T	100	PASS	AC=368;AF=0.0734824;AN=5008;NS=2504;DP=19557;EAS_AF=0.2877;AMR_AF=0.0735;AFR_AF=0.003;EUR_AF=0.0129;SAS_AF=0.0102;AA=C|||;VT=SNP
16	58751856	rs9933114	G	A	100	PASS	AC=645;AF=0.128794;AN=5008;NS=2504;DP=17777;EAS_AF=0.3214;AMR_AF=0.1023;AFR_AF=0.1641;EUR_AF=0.0149;SAS_AF=0.0184;AA=G|||;VT=SNP
16	58751881	rs58703069	G	A	100	PASS	AC=473;AF=0.0944489;AN=5008;NS=2504;DP=17776;EAS_AF=0.3214;AMR_AF=0.0951;AFR_AF=0.0386;EUR_AF=0.0139;SAS_AF=0.0184;AA=g|||;VT=SNP
16	58753305	rs73549297	C	G	100	PASS	AC=643;AF=0.128395;AN=5008;NS=2504;DP=19907;EAS_AF=0.3214;AMR_AF=0.1023;AFR_AF=0.1626;EUR_AF=0.0149;SAS_AF=0.0184;AA=C|||;VT=SNP
16	58753973	rs77885515	C	T	100	PASS	AC=646;AF=0.128994;AN=5008;NS=2504;DP=15114;EAS_AF=0.3214;AMR_AF=0.1023;AFR_AF=0.1649;EUR_AF=0.0149;SAS_AF=0.0184;AA=C|||;VT=SNP
16	58754094	rs190473	G	A	100	PASS	AC=2012;AF=0.401757;AN=5008;NS=2504;DP=17053;EAS_AF=0.2173;AMR_AF=0.4049;AFR_AF=0.3124;EUR_AF=0.6183;SAS_AF=0.4877;AA=G|||;VT=SNP
16	58754474	rs73549298	G	C	100	PASS	AC=473;AF=0.0944489;AN=5008;NS=2504;DP=15950;EAS_AF=0.3214;AMR_AF=0.0951;AFR_AF=0.0386;EUR_AF=0.0139;SAS_AF=0.0184;AA=G|||;VT=SNP
16	58754742	rs79285779	G	C	100	PASS	AC=643;AF=0.128395;AN=5008;NS=2504;DP=16771;EAS_AF=0.3214;AMR_AF=0.1023;AFR_AF=0.1626;EUR_AF=0.0149;SAS_AF=0.0184;AA=G|||;VT=SNP
16	58754816	rs9921474	G	C	100	PASS	AC=643;AF=0.128395;AN=5008;NS=2504;DP=19624;EAS_AF=0.3214;AMR_AF=0.1023;AFR_AF=0.1626;EUR_AF=0.0149;SAS_AF=0.0184;AA=G|||;VT=SNP
16	58754847	rs9934653	T	C	100	PASS	AC=643;AF=0.128395;AN=5008;NS=2504;DP=19855;EAS_AF=0.3214;AMR_AF=0.1023;AFR_AF=0.1626;EUR_AF=0.0149;SAS_AF=0.0184;AA=T|||;VT=SNP
16	58754888	rs9921563	G	A	100	PASS	AC=1176;AF=0.234824;AN=5008;NS=2504;DP=19847;EAS_AF=0.4177;AMR_AF=0.3213;AFR_AF=0.3283;EUR_AF=0.0179;SAS_AF=0.0818;AA=A|||;VT=SNP
16	58755176	rs257630	C	T	100	PASS	AC=2810;AF=0.561102;AN=5008;NS=2504;DP=22404;EAS_AF=0.2817;AMR_AF=0.6571;AFR_AF=0.6611;EUR_AF=0.6461;SAS_AF=0.5583;AA=C|||;VT=SNP
16	58755848	rs187277	C	T	100	PASS	AC=3453;AF=0.689497;AN=5008;NS=2504;DP=15187;EAS_AF=0.6032;AMR_AF=0.7594;AFR_AF=0.8238;EUR_AF=0.661;SAS_AF=0.5767;AA=C|||;VT=SNP
16	58755927	rs257631	A	G	100	PASS	AC=3453;AF=0.689497;AN=5008;NS=2504;DP=16458;EAS_AF=0.6032;AMR_AF=0.7594;AFR_AF=0.8238;EUR_AF=0.661;SAS_AF=0.5767;AA=G|||;VT=SNP
16	58757319	rs257632	A	C	100	PASS	AC=3457;AF=0.690296;AN=5008;NS=2504;DP=18796;EAS_AF=0.6032;AMR_AF=0.7594;AFR_AF=0.8238;EUR_AF=0.664;SAS_AF=0.5777;AA=C|||;VT=SNP
16	58757331	rs257633	G	A	100	PASS	AC=3454;AF=0.689696;AN=5008;NS=2504;DP=18988;EAS_AF=0.6032;AMR_AF=0.7594;AFR_AF=0.8238;EUR_AF=0.661;SAS_AF=0.5777;AA=G|||;VT=SNP
16	58757398	rs257634	G	A	100	PASS	AC=2021;AF=0.403554;AN=5008;NS=2504;DP=18344;EAS_AF=0.2163;AMR_AF=0.4063;AFR_AF=0.3185;EUR_AF=0.6183;SAS_AF=0.4888;AA=A|||;VT=SNP
16	58757618	rs3743573	C	A	100	PASS	AC=644;AF=0.128594;AN=5008;NS=2504;DP=19051;EAS_AF=0.3224;AMR_AF=0.1023;AFR_AF=0.1626;EUR_AF=0.0149;SAS_AF=0.0184;AA=C|||;VT=SNP;EX_TARGET
16	58757668	rs14221	A	C	100	PASS	AC=3547;AF=0.708267;AN=5008;NS=2504;DP=20232;EAS_AF=0.6339;AMR_AF=0.7608;AFR_AF=0.8676;EUR_AF=0.662;SAS_AF=0.5798;AA=C|||;VT=SNP;EX_TARGET
16	58757683	rs257636	A	G	100	PASS	AC=3453;AF=0.689497;AN=5008;NS=2504;DP=20246;EAS_AF=0.6032;AMR_AF=0.7594;AFR_AF=0.8238;EUR_AF=0.661;SAS_AF=0.5767;AA=G|||;VT=SNP;EX_TARGET
16	58757977	rs28463297	C	A	100	PASS	AC=644;AF=0.128594;AN=5008;NS=2504;DP=15930;EAS_AF=0.3224;AMR_AF=0.1023;AFR_AF=0.1626;EUR_AF=0.0149;SAS_AF=0.0184;AA=C|||;VT=SNP
16	58758346	rs183757	G	A	100	PASS	AC=2506;AF=0.500399;AN=5008;NS=2504;DP=15832;EAS_AF=0.2163;AMR_AF=0.4539;AFR_AF=0.6346;EUR_AF=0.6441;SAS_AF=0.4969;AA=G|||;VT=SNP
16	58759332	rs12600277	C	G	100	PASS	AC=946;AF=0.188898;AN=5008;NS=2504;DP=17223;EAS_AF=0.3869;AMR_AF=0.3069;AFR_AF=0.1884;EUR_AF=0.0169;SAS_AF=0.0787;AA=C|||;VT=SNP
16	58759939	rs257637	T	A	100	PASS	AC=3547;AF=0.708267;AN=5008;NS=2504;DP=18010;EAS_AF=0.6349;AMR_AF=0.7608;AFR_AF=0.8676;EUR_AF=0.662;SAS_AF=0.5787;AA=A|||;VT=SNP
16	58760478	rs173992	A	C	100	PASS	AC=2509;AF=0.500998;AN=5008;NS=2504;DP=11467;EAS_AF=0.2163;AMR_AF=0.4524;AFR_AF=0.6377;EUR_AF=0.6441;SAS_AF=0.4969;AA=A|||;VT=SNP
16	58760647	rs257638	C	T	100	PASS	AC=3454;AF=0.689696;AN=5008;NS=2504;DP=10833;EAS_AF=0.6042;AMR_AF=0.7594;AFR_AF=0.8238;EUR_AF=0.661;SAS_AF=0.5767;AA=C|||;VT=SNP
16	58760669	rs8045857	G	C	100	PASS	AC=945;AF=0.188698;AN=5008;NS=2504;DP=11147;EAS_AF=0.3879;AMR_AF=0.3069;AFR_AF=0.1861;EUR_AF=0.0169;SAS_AF=0.0798;AA=G|||;VT=SNP
16	58760930	rs73550809	C	T	100	PASS	AC=475;AF=0.0948482;AN=5008;NS=2504;DP=13128;EAS_AF=0.3234;AMR_AF=0.0951;AFR_AF=0.0386;EUR_AF=0.0139;SAS_AF=0.0184;AA=C|||;VT=SNP
16	58761450	rs171786	A	C	100	PASS	AC=3455;AF=0.689896;AN=5008;NS=2504;DP=19640;EAS_AF=0.6042;AMR_AF=0.7594;AFR_AF=0.8238;EUR_AF=0.661;SAS_AF=0.5777;AA=C|||;VT=SNP
16	58761580	rs257621	G	C	100	PASS	AC=3455;AF=0.689896;AN=5008;NS=2504;DP=19737;EAS_AF=0.6042;AMR_AF=0.7594;AFR_AF=0.8238;EUR_AF=0.661;SAS_AF=0.5777;AA=C|||;VT=SNP
16	58761901	rs257620	T	C	100	PASS	AC=3455;AF=0.689896;AN=5008;NS=2504;DP=21132;EAS_AF=0.6042;AMR_AF=0.7594;AFR_AF=0.8245;EUR_AF=0.661;SAS_AF=0.5767;AA=T|||;VT=SNP
16	58762159	rs79141805	T	C	100	PASS	AC=475;AF=0.0948482;AN=5008;NS=2504;DP=19909;EAS_AF=0.3234;AMR_AF=0.0951;AFR_AF=0.0386;EUR_AF=0.0139;SAS_AF=0.0184;AA=T|||;VT=SNP
16	58762311	rs185397	A	G	100	PASS	AC=3453;AF=0.689497;AN=5008;NS=2504;DP=20074;EAS_AF=0.6042;AMR_AF=0.7594;AFR_AF=0.823;EUR_AF=0.661;SAS_AF=0.5767;AA=G|||;VT=SNP
16	58762485	rs257619	T	C	100	PASS	AC=3454;AF=0.689696;AN=5008;NS=2504;DP=18843;EAS_AF=0.6042;AMR_AF=0.7594;AFR_AF=0.8238;EUR_AF=0.661;SAS_AF=0.5767;AA=C|||;VT=SNP
16	58762756	rs77219142	T	C	100	PASS	AC=475;AF=0.0948482;AN=5008;NS=2504;DP=14818;EAS_AF=0.3234;AMR_AF=0.0951;AFR_AF=0.0386;EUR_AF=0.0139;SAS_AF=0.0184;AA=T|||;VT=SNP
16	58762873	rs73550815	G	C	100	PASS	AC=475;AF=0.0948482;AN=5008;NS=2504;DP=15137;EAS_AF=0.3234;AMR_AF=0.0951;AFR_AF=0.0386;EUR_AF=0.0139;SAS_AF=0.0184;AA=G|||;VT=SNP
16	58763487	rs59574203	T	C	100	PASS	AC=475;AF=0.0948482;AN=5008;NS=2504;DP=17448;EAS_AF=0.3234;AMR_AF=0.0951;AFR_AF=0.0386;EUR_AF=0.0139;SAS_AF=0.0184;AA=C|||;VT=SNP
16	58763702	rs257618	C	T	100	PASS	AC=2020;AF=0.403355;AN=5008;NS=2504;DP=13247;EAS_AF=0.2173;AMR_AF=0.4063;AFR_AF=0.3177;EUR_AF=0.6183;SAS_AF=0.4877;AA=C|||;VT=SNP
16	58763832	rs189678879	A	T	100	PASS	AC=52;AF=0.0103834;AN=5008;NS=2504;DP=15442;EAS_AF=0.0308;AMR_AF=0.0043;AFR_AF=0.0008;EUR_AF=0.0159;SAS_AF=0.001;AA=A|||;VT=SNP
16	58763924	rs257617	T	C	100	PASS	AC=3455;AF=0.689896;AN=5008;NS=2504;DP=17188;EAS_AF=0.6042;AMR_AF=0.7594;AFR_AF=0.8238;EUR_AF=0.662;SAS_AF=0.5767;AA=C|||;VT=SNP
16	58764587	rs257616	T	C	100	PASS	AC=3454;AF=0.689696;AN=5008;NS=2504;DP=21540;EAS_AF=0.6042;AMR_AF=0.7594;AFR_AF=0.8238;EUR_AF=0.661;SAS_AF=0.5767;AA=T|||;VT=SNP
16	58764855	rs73550818	C	A	100	PASS	AC=1114;AF=0.222444;AN=5008;NS=2504;DP=20254;EAS_AF=0.5069;AMR_AF=0.1729;AFR_AF=0.1989;EUR_AF=0.0666;SAS_AF=0.1564;AA=A|||;VT=SNP
16	58765235	rs59515227	G	T	100	PASS	AC=475;AF=0.0948482;AN=5008;NS=2504;DP=16330;EAS_AF=0.3234;AMR_AF=0.0951;AFR_AF=0.0386;EUR_AF=0.0139;SAS_AF=0.0184;AA=G|||;VT=SNP
16	58765554	rs60175435	C	T	100	PASS	AC=475;AF=0.0948482;AN=5008;NS=2504;DP=19851;EAS_AF=0.3234;AMR_AF=0.0951;AFR_AF=0.0386;EUR_AF=0.0139;SAS_AF=0.0184;AA=C|||;VT=SNP
16	58766187	rs1646267	A	T	100	PASS	AC=2018;AF=0.402955;AN=5008;NS=2504;DP=16528;EAS_AF=0.2153;AMR_AF=0.4063;AFR_AF=0.3177;EUR_AF=0.6183;SAS_AF=0.4877;AA=A|||;VT=SNP
16	58766287	rs863944	A	C	100	PASS	AC=2019;AF=0.403155;AN=5008;NS=2504;DP=19928;EAS_AF=0.2163;AMR_AF=0.4063;AFR_AF=0.3177;EUR_AF=0.6183;SAS_AF=0.4877;AA=A|||;VT=SNP
16	58767438	rs73550823	A	G	100	PASS	AC=475;AF=0.0948482;AN=5008;NS=2504;DP=15662;EAS_AF=0.3224;AMR_AF=0.0951;AFR_AF=0.0386;EUR_AF=0.0149;SAS_AF=0.0184;AA=A|||;VT=SNP
16	58767730	rs74383391	C	T	100	PASS	AC=457;AF=0.091254;AN=5008;NS=2504;DP=13724;EAS_AF=0.3224;AMR_AF=0.0937;AFR_AF=0.0265;EUR_AF=0.0139;SAS_AF=0.0184;AA=C|||;VT=SNP
16	58768855	rs1646260	T	C	100	PASS	AC=3730;AF=0.744808;AN=5008;NS=2504;DP=17313;EAS_AF=0.6726;AMR_AF=0.7565;AFR_AF=0.8752;EUR_AF=0.6998;SAS_AF=0.681;AA=C|||;VT=SNP
16	58769019	rs1657179	C	T	100	PASS	AC=2415;AF=0.482228;AN=5008;NS=2504;DP=20090;EAS_AF=0.5248;AMR_AF=0.4553;AFR_AF=0.4614;EUR_AF=0.5477;SAS_AF=0.4182;AA=C|||;VT=SNP
16	58769204	rs1657178	A	C	100	PASS	AC=3403;AF=0.679513;AN=5008;NS=2504;DP=15305;EAS_AF=0.5744;AMR_AF=0.5548;AFR_AF=0.8525;EUR_AF=0.6968;SAS_AF=0.6247;AA=C|||;VT=SNP
16	58769336	rs7189104	A	T	100	PASS	AC=183;AF=0.0365415;AN=5008;NS=2504;DP=15126;EAS_AF=0.0159;AMR_AF=0.0115;AFR_AF=0.0121;EUR_AF=0.0378;SAS_AF=0.1074;AA=A|||;VT=SNP
16	58769512	rs7194323	T	G	100	PASS	AC=208;AF=0.0415335;AN=5008;NS=2504;DP=12587;EAS_AF=0.0159;AMR_AF=0.013;AFR_AF=0.0303;EUR_AF=0.0378;SAS_AF=0.1074;AA=-|||;VT=SNP
16	58769775	rs117663492	A	G	100	PASS	AC=183;AF=0.0365415;AN=5008;NS=2504;DP=13268;EAS_AF=0.0159;AMR_AF=0.0115;AFR_AF=0.0121;EUR_AF=0.0378;SAS_AF=0.1074;AA=A|||;VT=SNP
16	58770140	rs7188608	G	T	100	PASS	AC=3399;AF=0.678714;AN=5008;NS=2504;DP=19824;EAS_AF=0.5744;AMR_AF=0.5519;AFR_AF=0.8533;EUR_AF=0.6958;SAS_AF=0.6227;AA=T|||;VT=SNP
16	58770472	rs1657177	T	C	100	PASS	AC=3724;AF=0.74361;AN=5008;NS=2504;DP=20186;EAS_AF=0.6687;AMR_AF=0.7536;AFR_AF=0.8782;EUR_AF=0.6988;SAS_AF=0.6779;AA=N|||;VT=SNP
16	58770737	rs1657176	A	G	100	PASS	AC=3399;AF=0.678714;AN=5008;NS=2504;DP=19557;EAS_AF=0.5744;AMR_AF=0.5519;AFR_AF=0.8533;EUR_AF=0.6958;SAS_AF=0.6227;AA=G|||;VT=SNP
16	58770881	rs11647808	C	A	100	PASS	AC=342;AF=0.0682907;AN=5008;NS=2504;DP=20248;EAS_AF=0.0337;AMR_AF=0.0418;AFR_AF=0.0794;EUR_AF=0.0855;SAS_AF=0.09;AA=C|||;VT=SNP
16	58770897	rs11643959	T	G	100	PASS	AC=353;AF=0.0704872;AN=5008;NS=2504;DP=21042;EAS_AF=0.0337;AMR_AF=0.0418;AFR_AF=0.0877;EUR_AF=0.0855;SAS_AF=0.09;AA=T|||;VT=SNP
16	58770999	rs62066773	T	C	100	PASS	AC=178;AF=0.0355431;AN=5008;NS=2504;DP=22171;EAS_AF=0.0159;AMR_AF=0.0115;AFR_AF=0.0083;EUR_AF=0.0378;SAS_AF=0.1074;AA=T|||;VT=SNP
16	58771236	rs7197245	A	G	100	PASS	AC=185;AF=0.0369409;AN=5008;NS=2504;DP=19483;EAS_AF=0.0169;AMR_AF=0.0115;AFR_AF=0.0121;EUR_AF=0.0378;SAS_AF=0.1084;AA=A|||;VT=SNP
16	58771433	rs1473206	G	A	100	PASS	AC=2412;AF=0.481629;AN=5008;NS=2504;DP=20235;EAS_AF=0.5248;AMR_AF=0.4539;AFR_AF=0.4622;EUR_AF=0.5467;SAS_AF=0.4162;AA=G|||;VT=SNP
16	58771451	rs1473205	C	T	100	PASS	AC=2412;AF=0.481629;AN=5008;NS=2504;DP=19743;EAS_AF=0.5248;AMR_AF=0.4539;AFR_AF=0.4622;EUR_AF=0.5467;SAS_AF=0.4162;AA=C|||;VT=SNP
16	58771739	rs75514267	C	A	100	PASS	AC=353;AF=0.0704872;AN=5008;NS=2504;DP=13235;EAS_AF=0.0337;AMR_AF=0.0418;AFR_AF=0.0877;EUR_AF=0.0855;SAS_AF=0.09;AA=C|||;VT=SNP
16	58772179	rs4238801	T	G	100	PASS	AC=3724;AF=0.74361;AN=5008;NS=2504;DP=15773;EAS_AF=0.6687;AMR_AF=0.7536;AFR_AF=0.8782;EUR_AF=0.6988;SAS_AF=0.6779;AA=G|||;VT=SNP
16	58772463	rs4575523	A	G	100	PASS	AC=3724;AF=0.74361;AN=5008;NS=2504;DP=16256;EAS_AF=0.6687;AMR_AF=0.7536;AFR_AF=0.8782;EUR_AF=0.6988;SAS_AF=0.6779;AA=G|||;VT=SNP
16	58773337	rs1616798	C	T	100	PASS	AC=2432;AF=0.485623;AN=5008;NS=2504;DP=18264;EAS_AF=0.5238;AMR_AF=0.4539;AFR_AF=0.4788;EUR_AF=0.5447;SAS_AF=0.4172;AA=C|||;VT=SNP
16	58774291	rs62066774	C	T	100	PASS	AC=184;AF=0.0367412;AN=5008;NS=2504;DP=15866;EAS_AF=0.0159;AMR_AF=0.0115;AFR_AF=0.0121;EUR_AF=0.0398;SAS_AF=0.1063;AA=c|||;VT=SNP
16	58774326	rs60877007	A	G	100	PASS	AC=615;AF=0.122804;AN=5008;NS=2504;DP=15688;EAS_AF=0.0159;AMR_AF=0.0562;AFR_AF=0.2882;EUR_AF=0.0656;SAS_AF=0.1155;AA=a|||;VT=SNP
16	58774559	rs149415405	C	T	100	PASS	AC=185;AF=0.0369409;AN=5008;NS=2504;DP=13833;EAS_AF=0.0159;AMR_AF=0.0115;AFR_AF=0.0129;EUR_AF=0.0398;SAS_AF=0.1063;AA=A|||;VT=SNP
16	58774644	rs2406087	T	G	100	PASS	AC=3409;AF=0.680711;AN=5008;NS=2504;DP=13170;EAS_AF=0.5764;AMR_AF=0.5548;AFR_AF=0.8555;EUR_AF=0.6968;SAS_AF=0.6247;AA=G|||;VT=SNP
16	58774870	rs28881793	G	A	100	PASS	AC=615;AF=0.122804;AN=5008;NS=2504;DP=16641;EAS_AF=0.0159;AMR_AF=0.0562;AFR_AF=0.2882;EUR_AF=0.0656;SAS_AF=0.1155;AA=G|||;VT=SNP
16	58775200	rs1646282	G	A	100	PASS	AC=3396;AF=0.678115;AN=5008;NS=2504;DP=19816;EAS_AF=0.5734;AMR_AF=0.5519;AFR_AF=0.8533;EUR_AF=0.6948;SAS_AF=0.6217;AA=A|||;VT=SNP
16	58775302	rs11644269	G	A	100	PASS	AC=1223;AF=0.244209;AN=5008;NS=2504;DP=17785;EAS_AF=0.3552;AMR_AF=0.1354;AFR_AF=0.4274;EUR_AF=0.1004;SAS_AF=0.1074;AA=G|||;VT=SNP
16	58775611	rs148618390	G	T	100	PASS	AC=184;AF=0.0367412;AN=5008;NS=2504;DP=14519;EAS_AF=0.0159;AMR_AF=0.0115;AFR_AF=0.0121;EUR_AF=0.0398;SAS_AF=0.1063;AA=G|||;VT=SNP
16	58776024	rs4784977	T	G	100	PASS	AC=3397;AF=0.678315;AN=5008;NS=2504;DP=13988;EAS_AF=0.5744;AMR_AF=0.5519;AFR_AF=0.8533;EUR_AF=0.6948;SAS_AF=0.6217;AA=T|||;VT=SNP
16	58776314	rs4784054	G	A	100	PASS	AC=1224;AF=0.244409;AN=5008;NS=2504;DP=19519;EAS_AF=0.3562;AMR_AF=0.1354;AFR_AF=0.4274;EUR_AF=0.1004;SAS_AF=0.1074;AA=G|||;VT=SNP
16	58776807	rs13336275	C	A	100	PASS	AC=484;AF=0.0966454;AN=5008;NS=2504;DP=17085;EAS_AF=0.3224;AMR_AF=0.0764;AFR_AF=0.0567;EUR_AF=0.0139;SAS_AF=0.0174;AA=C|||;VT=SNP
16	58776829	rs12923672	C	A	100	PASS	AC=740;AF=0.147764;AN=5008;NS=2504;DP=15790;EAS_AF=0.0337;AMR_AF=0.0591;AFR_AF=0.3707;EUR_AF=0.0865;SAS_AF=0.09;AA=C|||;VT=SNP
16	58776841	rs62066775	G	A	100	PASS	AC=184;AF=0.0367412;AN=5008;NS=2504;DP=15627;EAS_AF=0.0159;AMR_AF=0.0115;AFR_AF=0.0121;EUR_AF=0.0398;SAS_AF=0.1063;AA=G|||;VT=SNP
16	58776856	rs12923687	C	T	100	PASS	AC=1224;AF=0.244409;AN=5008;NS=2504;DP=14834;EAS_AF=0.3562;AMR_AF=0.1354;AFR_AF=0.4274;EUR_AF=0.1004;SAS_AF=0.1074;AA=T|||;VT=SNP
16	58776857	rs12924243	A	G	100	PASS	AC=3399;AF=0.678714;AN=5008;NS=2504;DP=14765;EAS_AF=0.5754;AMR_AF=0.5533;AFR_AF=0.8533;EUR_AF=0.6948;SAS_AF=0.6217;AA=G|||;VT=SNP
16	58776944	rs62066776	T	C	100	PASS	AC=184;AF=0.0367412;AN=5008;NS=2504;DP=15968;EAS_AF=0.0159;AMR_AF=0.0115;AFR_AF=0.0121;EUR_AF=0.0398;SAS_AF=0.1063;AA=T|||;VT=SNP
16	58777138	rs1657161	C	T	100	PASS	AC=3400;AF=0.678914;AN=5008;NS=2504;DP=20735;EAS_AF=0.5754;AMR_AF=0.5548;AFR_AF=0.8533;EUR_AF=0.6948;SAS_AF=0.6217;AA=c|||;VT=SNP
16	58777196	rs1646268	T	C	100	PASS	AC=3399;AF=0.678714;AN=5008;NS=2504;DP=20821;EAS_AF=0.5754;AMR_AF=0.5533;AFR_AF=0.8533;EUR_AF=0.6948;SAS_AF=0.6217;AA=T|||;VT=SNP
16	58777316	rs1646269	T	C	100	PASS	AC=3399;AF=0.678714;AN=5008;NS=2504;DP=19312;EAS_AF=0.5754;AMR_AF=0.5533;AFR_AF=0.8533;EUR_AF=0.6948;SAS_AF=0.6217;AA=N|||;VT=SNP
16	58777687	rs62066777	A	G	100	PASS	AC=178;AF=0.0355431;AN=5008;NS=2504;DP=18688;EAS_AF=0.0159;AMR_AF=0.0101;AFR_AF=0.0083;EUR_AF=0.0398;SAS_AF=0.1063;AA=A|||;VT=SNP
16	58777975	rs1657162	C	A	100	PASS	AC=1560;AF=0.311502;AN=5008;NS=2504;DP=16323;EAS_AF=0.2024;AMR_AF=0.3617;AFR_AF=0.1384;EUR_AF=0.5288;SAS_AF=0.3988;AA=c|||;VT=SNP
16	58778410	rs4538000	A	C	100	PASS	AC=3399;AF=0.678714;AN=5008;NS=2504;DP=18235;EAS_AF=0.5744;AMR_AF=0.5533;AFR_AF=0.8533;EUR_AF=0.6958;SAS_AF=0.6217;AA=N|||;VT=SNP
16	58779658	rs79237661	A	T	100	PASS	AC=459;AF=0.0916534;AN=5008;NS=2504;DP=14695;EAS_AF=0.3224;AMR_AF=0.0749;AFR_AF=0.0386;EUR_AF=0.0139;SAS_AF=0.0174;AA=A|||;VT=SNP
16	58779727	rs1646270	T	C	100	PASS	AC=1559;AF=0.311302;AN=5008;NS=2504;DP=16663;EAS_AF=0.2014;AMR_AF=0.3617;AFR_AF=0.1384;EUR_AF=0.5288;SAS_AF=0.3988;AA=T|||;VT=SNP
16	58779931	rs1898234	T	G	100	PASS	AC=1826;AF=0.364617;AN=5008;NS=2504;DP=15466;EAS_AF=0.372;AMR_AF=0.1916;AFR_AF=0.7148;EUR_AF=0.166;SAS_AF=0.2106;AA=T|||;VT=SNP
16	58780412	rs1646272	G	A	100	PASS	AC=3380;AF=0.67492;AN=5008;NS=2504;DP=18175;EAS_AF=0.5754;AMR_AF=0.5533;AFR_AF=0.8495;EUR_AF=0.6948;SAS_AF=0.6074;AA=G|||;VT=SNP
16	58780592	rs1657163	A	G	100	PASS	AC=3379;AF=0.67472;AN=5008;NS=2504;DP=18399;EAS_AF=0.5744;AMR_AF=0.5533;AFR_AF=0.8495;EUR_AF=0.6948;SAS_AF=0.6074;AA=G|||;VT=SNP
16	58780894	rs72792430	C	T	100	PASS	AC=1614;AF=0.322284;AN=5008;NS=2504;DP=16156;EAS_AF=0.4246;AMR_AF=0.4467;AFR_AF=0.1505;EUR_AF=0.3052;SAS_AF=0.3783;AA=C|||;VT=SNP
16	58781052	rs1615326	C	T	100	PASS	AC=1558;AF=0.311102;AN=5008;NS=2504;DP=18966;EAS_AF=0.2014;AMR_AF=0.3602;AFR_AF=0.1392;EUR_AF=0.5288;SAS_AF=0.3978;AA=C|||;VT=SNP
16	58781098	rs1616072	C	T	100	PASS	AC=3391;AF=0.677117;AN=5008;NS=2504;DP=18210;EAS_AF=0.5754;AMR_AF=0.5504;AFR_AF=0.8495;EUR_AF=0.6938;SAS_AF=0.6217;AA=C|||;VT=SNP
16	58781398	rs2575374	G	A	100	PASS	AC=3391;AF=0.677117;AN=5008;NS=2504;DP=9971;EAS_AF=0.5754;AMR_AF=0.5504;AFR_AF=0.8495;EUR_AF=0.6938;SAS_AF=0.6217;AA=G|||;VT=SNP
16	58781853	rs1657164	C	T	100	PASS	AC=3393;AF=0.677516;AN=5008;NS=2504;DP=12125;EAS_AF=0.5754;AMR_AF=0.5504;AFR_AF=0.8495;EUR_AF=0.6948;SAS_AF=0.6227;AA=C|||;VT=SNP
16	58781884	rs1657165	G	A	100	PASS	AC=1559;AF=0.311302;AN=5008;NS=2504;DP=11344;EAS_AF=0.2014;AMR_AF=0.3602;AFR_AF=0.1392;EUR_AF=0.5308;SAS_AF=0.3967;AA=G|||;VT=SNP
16	58782273	rs71400028	C	T	100	PASS	AC=251;AF=0.0501198;AN=5008;NS=2504;DP=12822;EAS_AF=0.0367;AMR_AF=0.0389;AFR_AF=0.0106;EUR_AF=0.0845;SAS_AF=0.09;AA=C|||;VT=SNP
16	58782473	rs71400029	G	C	100	PASS	AC=251;AF=0.0501198;AN=5008;NS=2504;DP=14807;EAS_AF=0.0367;AMR_AF=0.0389;AFR_AF=0.0106;EUR_AF=0.0845;SAS_AF=0.09;AA=A|||;VT=SNP
16	58782546	rs1646274	C	T	100	PASS	AC=3392;AF=0.677316;AN=5008;NS=2504;DP=14228;EAS_AF=0.5754;AMR_AF=0.5504;AFR_AF=0.8495;EUR_AF=0.6948;SAS_AF=0.6217;AA=C|||;VT=SNP
16	58782652	rs1646275	A	G	100	PASS	AC=3404;AF=0.679712;AN=5008;NS=2504;DP=12278;EAS_AF=0.5754;AMR_AF=0.5504;AFR_AF=0.8487;EUR_AF=0.6948;SAS_AF=0.635;AA=G|||;VT=SNP
16	58782813	rs1657166	A	G	100	PASS	AC=3392;AF=0.677316;AN=5008;NS=2504;DP=11421;EAS_AF=0.5754;AMR_AF=0.5504;AFR_AF=0.8495;EUR_AF=0.6948;SAS_AF=0.6217;AA=G|||;VT=SNP
16	58782831	rs74743109	C	A	100	PASS	AC=455;AF=0.0908546;AN=5008;NS=2504;DP=10622;EAS_AF=0.3185;AMR_AF=0.0749;AFR_AF=0.0386;EUR_AF=0.0139;SAS_AF=0.0174;AA=C|||;VT=SNP
16	58782840	rs34295929	C	T	100	PASS	AC=1244;AF=0.248403;AN=5008;NS=2504;DP=9218;EAS_AF=0.3552;AMR_AF=0.1455;AFR_AF=0.4123;EUR_AF=0.1252;SAS_AF=0.1166;AA=C|||;VT=SNP
16	58782951	rs1657168	G	C	100	PASS	AC=1559;AF=0.311302;AN=5008;NS=2504;DP=12967;EAS_AF=0.2014;AMR_AF=0.3602;AFR_AF=0.1392;EUR_AF=0.5308;SAS_AF=0.3967;AA=G|||;VT=SNP
16	58783152	rs71400030	G	A	100	PASS	AC=720;AF=0.14377;AN=5008;NS=2504;DP=13558;EAS_AF=0.0367;AMR_AF=0.0591;AFR_AF=0.3533;EUR_AF=0.0865;SAS_AF=0.09;AA=G|||;VT=SNP
16	58783249	rs118064851	C	G	100	PASS	AC=243;AF=0.0485224;AN=5008;NS=2504;DP=17869;EAS_AF=0.0367;AMR_AF=0.0389;AFR_AF=0.0045;EUR_AF=0.0845;SAS_AF=0.09;AA=C|||;VT=SNP
16	58783558	rs1646276	T	G	100	PASS	AC=1558;AF=0.311102;AN=5008;NS=2504;DP=19481;EAS_AF=0.2004;AMR_AF=0.3602;AFR_AF=0.1399;EUR_AF=0.5308;SAS_AF=0.3957;AA=T|||;VT=SNP
16	58783611	rs12325510	T	C	100	PASS	AC=1561;AF=0.311701;AN=5008;NS=2504;DP=20134;EAS_AF=0.2014;AMR_AF=0.3631;AFR_AF=0.1392;EUR_AF=0.5308;SAS_AF=0.3967;AA=T|||;VT=SNP
16	58783614	rs12325511	T	C	100	PASS	AC=296;AF=0.0591054;AN=5008;NS=2504;DP=20380;EAS_AF=0.0188;AMR_AF=0.0231;AFR_AF=0.0787;EUR_AF=0.0378;SAS_AF=0.1217;AA=T|||;VT=SNP
16	58783676	rs8054414	T	C	100	PASS	AC=3409;AF=0.680711;AN=5008;NS=2504;DP=21063;EAS_AF=0.5754;AMR_AF=0.5519;AFR_AF=0.8502;EUR_AF=0.6958;SAS_AF=0.636;AA=C|||;VT=SNP
16	58783708	rs12325054	C	T	100	PASS	AC=1560;AF=0.311502;AN=5008;NS=2504;DP=21129;EAS_AF=0.2004;AMR_AF=0.3602;AFR_AF=0.1407;EUR_AF=0.5308;SAS_AF=0.3967;AA=C|||;VT=SNP
16	58783711	rs12325055	C	T	100	PASS	AC=296;AF=0.0591054;AN=5008;NS=2504;DP=21133;EAS_AF=0.0188;AMR_AF=0.0231;AFR_AF=0.0787;EUR_AF=0.0378;SAS_AF=0.1217;AA=C|||;VT=SNP
16	58783764	rs11076259	A	G	100	PASS	AC=3405;AF=0.679912;AN=5008;NS=2504;DP=20047;EAS_AF=0.5754;AMR_AF=0.5504;AFR_AF=0.8495;EUR_AF=0.6948;SAS_AF=0.635;AA=G|||;VT=SNP
16	58783846	rs11076260	A	G	100	PASS	AC=3404;AF=0.679712;AN=5008;NS=2504;DP=18168;EAS_AF=0.5744;AMR_AF=0.5504;AFR_AF=0.8495;EUR_AF=0.6948;SAS_AF=0.635;AA=A|||;VT=SNP
16	58783941	rs1646277	C	T	100	PASS	AC=1559;AF=0.311302;AN=5008;NS=2504;DP=16991;EAS_AF=0.2004;AMR_AF=0.3602;AFR_AF=0.1399;EUR_AF=0.5308;SAS_AF=0.3967;AA=C|||;VT=SNP
16	58783982	rs12925419	C	T	100	PASS	AC=1232;AF=0.246006;AN=5008;NS=2504;DP=16560;EAS_AF=0.3562;AMR_AF=0.1455;AFR_AF=0.4032;EUR_AF=0.1243;SAS_AF=0.1166;AA=C|||;VT=SNP
16	58783988	rs1646278	C	G	100	PASS	AC=3405;AF=0.679912;AN=5008;NS=2504;DP=16280;EAS_AF=0.5754;AMR_AF=0.5504;AFR_AF=0.8495;EUR_AF=0.6948;SAS_AF=0.635;AA=G|||;VT=SNP
16	58783998	rs12925537	C	T	100	PASS	AC=1240;AF=0.247604;AN=5008;NS=2504;DP=16319;EAS_AF=0.3562;AMR_AF=0.1455;AFR_AF=0.4092;EUR_AF=0.1243;SAS_AF=0.1166;AA=C|||;VT=SNP
16	58784058	rs75659162	G	A	100	PASS	AC=456;AF=0.0910543;AN=5008;NS=2504;DP=16628;EAS_AF=0.3194;AMR_AF=0.0749;AFR_AF=0.0386;EUR_AF=0.0139;SAS_AF=0.0174;AA=G|||;VT=SNP
16	58784139	rs1646279	T	G	100	PASS	AC=3406;AF=0.680112;AN=5008;NS=2504;DP=18239;EAS_AF=0.5754;AMR_AF=0.5504;AFR_AF=0.8495;EUR_AF=0.6958;SAS_AF=0.635;AA=G|||;VT=SNP
16	58784324	rs1646280	G	A	100	PASS	AC=3405;AF=0.679912;AN=5008;NS=2504;DP=14996;EAS_AF=0.5754;AMR_AF=0.5504;AFR_AF=0.8495;EUR_AF=0.6948;SAS_AF=0.635;AA=G|||;VT=SNP
16	58784416	rs1646281	G	T	100	PASS	AC=3751;AF=0.749002;AN=5008;NS=2504;DP=16404;EAS_AF=0.6716;AMR_AF=0.7478;AFR_AF=0.8873;EUR_AF=0.6978;SAS_AF=0.6953;AA=T|||;VT=SNP
16	58784725	rs1646283	C	T	100	PASS	AC=1560;AF=0.311502;AN=5008;NS=2504;DP=15445;EAS_AF=0.2014;AMR_AF=0.3602;AFR_AF=0.1399;EUR_AF=0.5308;SAS_AF=0.3967;AA=C|||;VT=SNP
16	58784752	rs62066813	T	C	100	PASS	AC=296;AF=0.0591054;AN=5008;NS=2504;DP=14376;EAS_AF=0.0188;AMR_AF=0.0231;AFR_AF=0.0787;EUR_AF=0.0378;SAS_AF=0.1217;AA=T|||;VT=SNP
16	58784824	rs2013333	A	G	100	PASS	AC=1240;AF=0.247604;AN=5008;NS=2504;DP=13195;EAS_AF=0.3562;AMR_AF=0.1455;AFR_AF=0.4092;EUR_AF=0.1243;SAS_AF=0.1166;AA=A|||;VT=SNP
16	58784994	rs150033662	C	G	100	PASS	AC=458;AF=0.0914537;AN=5008;NS=2504;DP=10960;EAS_AF=0.3194;AMR_AF=0.0749;AFR_AF=0.0401;EUR_AF=0.0139;SAS_AF=0.0174;AA=C|||;VT=SNP
16	58785010	rs62066814	C	T	100	PASS	AC=294;AF=0.0587061;AN=5008;NS=2504;DP=11650;EAS_AF=0.0188;AMR_AF=0.0231;AFR_AF=0.0787;EUR_AF=0.0368;SAS_AF=0.1207;AA=C|||;VT=SNP
16	58785136	rs11861971	C	G	100	PASS	AC=581;AF=0.116014;AN=5008;NS=2504;DP=12610;EAS_AF=0.0188;AMR_AF=0.0447;AFR_AF=0.2814;EUR_AF=0.0388;SAS_AF=0.1227;AA=C|||;VT=SNP
16	58785451	rs74878557	T	G	100	PASS	AC=414;AF=0.0826677;AN=5008;NS=2504;DP=17954;EAS_AF=0.3224;AMR_AF=0.0706;AFR_AF=0.0076;EUR_AF=0.0129;SAS_AF=0.0174;AA=T|||;VT=SNP
16	58785481	rs62066815	C	T	100	PASS	AC=1560;AF=0.311502;AN=5008;NS=2504;DP=18279;EAS_AF=0.2004;AMR_AF=0.3602;AFR_AF=0.1399;EUR_AF=0.5318;SAS_AF=0.3967;AA=C|||;VT=SNP
16	58785831	rs1657169	A	G	100	PASS	AC=3405;AF=0.679912;AN=5008;NS=2504;DP=8597;EAS_AF=0.5754;AMR_AF=0.5504;AFR_AF=0.8495;EUR_AF=0.6948;SAS_AF=0.635;AA=G|||;VT=SNP
16	58786161	rs11859128	A	G	100	PASS	AC=1240;AF=0.247604;AN=5008;NS=2504;DP=17290;EAS_AF=0.3562;AMR_AF=0.1455;AFR_AF=0.4092;EUR_AF=0.1243;SAS_AF=0.1166;AA=a|||;VT=SNP
16	58786342	rs7186453	C	G	100	PASS	AC=1560;AF=0.311502;AN=5008;NS=2504;DP=18653;EAS_AF=0.375;AMR_AF=0.17;AFR_AF=0.5061;EUR_AF=0.161;SAS_AF=0.2382;AA=C|||;VT=SNP
16	58786555	rs1646286	C	T	100	PASS	AC=3404;AF=0.679712;AN=5008;NS=2504;DP=16989;EAS_AF=0.5744;AMR_AF=0.5504;AFR_AF=0.8495;EUR_AF=0.6948;SAS_AF=0.635;AA=T|||;VT=SNP
16	58786936	rs62066816	C	T	100	PASS	AC=295;AF=0.0589058;AN=5008;NS=2504;DP=17708;EAS_AF=0.0188;AMR_AF=0.0231;AFR_AF=0.0787;EUR_AF=0.0368;SAS_AF=0.1217;AA=C|||;VT=SNP
16	58787064	rs9934027	C	T	100	PASS	AC=580;AF=0.115815;AN=5008;NS=2504;DP=16598;EAS_AF=0.0188;AMR_AF=0.0432;AFR_AF=0.2821;EUR_AF=0.0388;SAS_AF=0.1217;AA=C|||;VT=SNP
16	58787217	rs62066817	A	G	100	PASS	AC=297;AF=0.0593051;AN=5008;NS=2504;DP=17757;EAS_AF=0.0208;AMR_AF=0.0231;AFR_AF=0.0787;EUR_AF=0.0368;SAS_AF=0.1217;AA=A|||;VT=SNP
16	58787395	rs1624301	T	C	100	PASS	AC=3405;AF=0.679912;AN=5008;NS=2504;DP=18925;EAS_AF=0.5754;AMR_AF=0.5504;AFR_AF=0.8495;EUR_AF=0.6948;SAS_AF=0.635;AA=T|||;VT=SNP
16	58787595	rs1626006	C	G	100	PASS	AC=3405;AF=0.679912;AN=5008;NS=2504;DP=17786;EAS_AF=0.5754;AMR_AF=0.5504;AFR_AF=0.8495;EUR_AF=0.6948;SAS_AF=0.635;AA=G|||;VT=SNP
16	58787678	rs1646287	T	C	100	PASS	AC=3404;AF=0.679712;AN=5008;NS=2504;DP=18757;EAS_AF=0.5754;AMR_AF=0.5504;AFR_AF=0.8487;EUR_AF=0.6948;SAS_AF=0.635;AA=T|||;VT=SNP
16	58787831	rs1369933	T	C	100	PASS	AC=3404;AF=0.679712;AN=5008;NS=2504;DP=19101;EAS_AF=0.5754;AMR_AF=0.5504;AFR_AF=0.8487;EUR_AF=0.6948;SAS_AF=0.635;AA=C|||;VT=SNP
16	58787844	rs79861900	G	T	100	PASS	AC=295;AF=0.0589058;AN=5008;NS=2504;DP=19160;EAS_AF=0.0188;AMR_AF=0.0231;AFR_AF=0.0787;EUR_AF=0.0368;SAS_AF=0.1217;AA=G|||;VT=SNP
16	58787968	rs8052646	C	T	100	PASS	AC=1241;AF=0.247804;AN=5008;NS=2504;DP=19729;EAS_AF=0.3562;AMR_AF=0.1455;AFR_AF=0.4092;EUR_AF=0.1252;SAS_AF=0.1166;AA=C|||;VT=SNP
16	58788028	rs1369934	C	T	100	PASS	AC=3404;AF=0.679712;AN=5008;NS=2504;DP=18028;EAS_AF=0.5754;AMR_AF=0.5504;AFR_AF=0.8487;EUR_AF=0.6948;SAS_AF=0.635;AA=C|||;VT=SNP
16	58788211	rs62066818	G	A	100	PASS	AC=296;AF=0.0591054;AN=5008;NS=2504;DP=19043;EAS_AF=0.0188;AMR_AF=0.0231;AFR_AF=0.0787;EUR_AF=0.0368;SAS_AF=0.1227;AA=G|||;VT=SNP
16	58788552	rs11643711	A	G	100	PASS	AC=1242;AF=0.248003;AN=5008;NS=2504;DP=18877;EAS_AF=0.3562;AMR_AF=0.1455;AFR_AF=0.4107;EUR_AF=0.1243;SAS_AF=0.1166;AA=A|||;VT=SNP
16	58788822	rs28376441	C	T	100	PASS	AC=316;AF=0.063099;AN=5008;NS=2504;DP=15295;EAS_AF=0.0188;AMR_AF=0.0245;AFR_AF=0.093;EUR_AF=0.0368;SAS_AF=0.1227;AA=C|||;VT=SNP
16	58789043	rs1657174	T	C	100	PASS	AC=3403;AF=0.679513;AN=5008;NS=2504;DP=17084;EAS_AF=0.5744;AMR_AF=0.5519;AFR_AF=0.8487;EUR_AF=0.6948;SAS_AF=0.6339;AA=C|||;VT=SNP
16	58789044	rs12931903	G	A	100	PASS	AC=1243;AF=0.248203;AN=5008;NS=2504;DP=17078;EAS_AF=0.3552;AMR_AF=0.1455;AFR_AF=0.413;EUR_AF=0.1243;SAS_AF=0.1155;AA=G|||;VT=SNP
16	58789431	rs1657175	G	A	100	PASS	AC=1559;AF=0.311302;AN=5008;NS=2504;DP=18120;EAS_AF=0.2004;AMR_AF=0.3602;AFR_AF=0.1399;EUR_AF=0.5318;SAS_AF=0.3957;AA=G|||;VT=SNP
16	58789480	rs1646288	A	T	100	PASS	AC=3404;AF=0.679712;AN=5008;NS=2504;DP=18019;EAS_AF=0.5754;AMR_AF=0.5504;AFR_AF=0.8487;EUR_AF=0.6948;SAS_AF=0.635;AA=A|||;VT=SNP
16	58789593	rs1646289	G	A	100	PASS	AC=1592;AF=0.317891;AN=5008;NS=2504;DP=17901;EAS_AF=0.2004;AMR_AF=0.3617;AFR_AF=0.1634;EUR_AF=0.5328;SAS_AF=0.3957;AA=G|||;VT=SNP
16	58789711	rs1646290	A	G	100	PASS	AC=1559;AF=0.311302;AN=5008;NS=2504;DP=17264;EAS_AF=0.2004;AMR_AF=0.3602;AFR_AF=0.1399;EUR_AF=0.5318;SAS_AF=0.3957;AA=A|||;VT=SNP
16	58789984	rs1618602	T	A	100	PASS	AC=3760;AF=0.750799;AN=5008;NS=2504;DP=20231;EAS_AF=0.6706;AMR_AF=0.7478;AFR_AF=0.8949;EUR_AF=0.6978;SAS_AF=0.6953;AA=A|||;VT=SNP
16	58790324	rs1364346	C	T	100	PASS	AC=1559;AF=0.311302;AN=5008;NS=2504;DP=20591;EAS_AF=0.2004;AMR_AF=0.3602;AFR_AF=0.1399;EUR_AF=0.5318;SAS_AF=0.3957;AA=C|||;VT=SNP
16	58790472	rs727484	G	C	100	PASS	AC=3403;AF=0.679513;AN=5008;NS=2504;DP=15676;EAS_AF=0.5754;AMR_AF=0.5504;AFR_AF=0.848;EUR_AF=0.6948;SAS_AF=0.635;AA=G|||;VT=SNP
16	58790806	rs8059778	C	T	100	PASS	AC=1836;AF=0.366613;AN=5008;NS=2504;DP=14509;EAS_AF=0.375;AMR_AF=0.1902;AFR_AF=0.702;EUR_AF=0.163;SAS_AF=0.2393;AA=C|||;VT=SNP
16	58791025	rs8044439	T	C	100	PASS	AC=1232;AF=0.246006;AN=5008;NS=2504;DP=14696;EAS_AF=0.3562;AMR_AF=0.1455;AFR_AF=0.4032;EUR_AF=0.1243;SAS_AF=0.1166;AA=T|||;VT=SNP
16	58791425	rs1646265	T	C	100	PASS	AC=3404;AF=0.679712;AN=5008;NS=2504;DP=15732;EAS_AF=0.5754;AMR_AF=0.5504;AFR_AF=0.8487;EUR_AF=0.6948;SAS_AF=0.635;AA=C|||;VT=SNP
16	58791558	rs8049462	T	C	100	PASS	AC=3750;AF=0.748802;AN=5008;NS=2504;DP=15674;EAS_AF=0.6706;AMR_AF=0.7478;AFR_AF=0.8873;EUR_AF=0.6978;SAS_AF=0.6953;AA=C|||;VT=SNP
16	58791594	rs142548517	A	G	100	PASS	AC=493;AF=0.0984425;AN=5008;NS=2504;DP=16833;EAS_AF=0.3224;AMR_AF=0.0764;AFR_AF=0.0628;EUR_AF=0.0149;SAS_AF=0.0174;AA=A|||;VT=SNP
16	58791826	rs166290	A	G	100	PASS	AC=3404;AF=0.679712;AN=5008;NS=2504;DP=10414;EAS_AF=0.5754;AMR_AF=0.5504;AFR_AF=0.8487;EUR_AF=0.6948;SAS_AF=0.635;AA=G|||;VT=SNP
16	58791839	rs8044904	C	A	100	PASS	AC=1847;AF=0.36881;AN=5008;NS=2504;DP=10188;EAS_AF=0.375;AMR_AF=0.1902;AFR_AF=0.7103;EUR_AF=0.163;SAS_AF=0.2393;AA=C|||;VT=SNP
16	58791948	rs257629	G	C	100	PASS	AC=3749;AF=0.748602;AN=5008;NS=2504;DP=12054;EAS_AF=0.6706;AMR_AF=0.7478;AFR_AF=0.8873;EUR_AF=0.6978;SAS_AF=0.6943;AA=C|||;VT=SNP
16	58792122	rs1657160	A	T	100	PASS	AC=1565;AF=0.3125;AN=5008;NS=2504;DP=5023;EAS_AF=0.2004;AMR_AF=0.3646;AFR_AF=0.1422;EUR_AF=0.5318;SAS_AF=0.3957;AA=-|||;VT=SNP
16	58792218	rs146755628	A	C	100	PASS	AC=602;AF=0.120208;AN=5008;NS=2504;DP=10900;EAS_AF=0.0188;AMR_AF=0.0447;AFR_AF=0.2973;EUR_AF=0.0388;SAS_AF=0.1227;AA=A|||;VT=SNP
16	58792484	rs8050744	A	G	100	PASS	AC=248;AF=0.0495208;AN=5008;NS=2504;DP=13595;EAS_AF=0.0337;AMR_AF=0.0389;AFR_AF=0.0106;EUR_AF=0.0845;SAS_AF=0.09;AA=A|||;VT=SNP
16	58792592	rs74662180	C	T	100	PASS	AC=79;AF=0.0157748;AN=5008;NS=2504;DP=18864;EAS_AF=0.0526;AMR_AF=0.0101;AFR_AF=0.0023;EUR_AF=0.0129;SAS_AF=0.0031;AA=C|||;VT=SNP
16	58792828	rs257628	T	C	100	PASS	AC=3407;AF=0.680312;AN=5008;NS=2504;DP=17063;EAS_AF=0.5764;AMR_AF=0.5519;AFR_AF=0.8495;EUR_AF=0.6948;SAS_AF=0.635;AA=C|||;VT=SNP
16	58792860	rs257627	G	A	100	PASS	AC=3406;AF=0.680112;AN=5008;NS=2504;DP=17937;EAS_AF=0.5764;AMR_AF=0.5504;AFR_AF=0.8495;EUR_AF=0.6948;SAS_AF=0.635;AA=A|||;VT=SNP
16	58793478	rs257626	T	C	100	PASS	AC=1559;AF=0.311302;AN=5008;NS=2504;DP=20107;EAS_AF=0.2004;AMR_AF=0.3602;AFR_AF=0.1399;EUR_AF=0.5318;SAS_AF=0.3957;AA=T|||;VT=SNP
16	58793570	rs8054775	G	T	100	PASS	AC=1241;AF=0.247804;AN=5008;NS=2504;DP=18180;EAS_AF=0.3562;AMR_AF=0.1455;AFR_AF=0.4092;EUR_AF=0.1243;SAS_AF=0.1176;AA=G|||;VT=SNP
16	58793663	rs62066821	A	G	100	PASS	AC=296;AF=0.0591054;AN=5008;NS=2504;DP=18654;EAS_AF=0.0188;AMR_AF=0.0231;AFR_AF=0.0787;EUR_AF=0.0368;SAS_AF=0.1227;AA=A|||;VT=SNP
16	58793882	rs257625	G	A	100	PASS	AC=1559;AF=0.311302;AN=5008;NS=2504;DP=17255;EAS_AF=0.2004;AMR_AF=0.3602;AFR_AF=0.1399;EUR_AF=0.5318;SAS_AF=0.3957;AA=G|||;VT=SNP
16	58793898	rs191783	C	A	100	PASS	AC=3404;AF=0.679712;AN=5008;NS=2504;DP=17353;EAS_AF=0.5754;AMR_AF=0.5504;AFR_AF=0.8487;EUR_AF=0.6948;SAS_AF=0.635;AA=C|||;VT=SNP
16	58794497	rs1646262	A	G	100	PASS	AC=1561;AF=0.311701;AN=5008;NS=2504;DP=12547;EAS_AF=0.2014;AMR_AF=0.3602;AFR_AF=0.1407;EUR_AF=0.5318;SAS_AF=0.3957;AA=A|||;VT=SNP
16	58794787	rs171787	T	C	100	PASS	AC=235;AF=0.0469249;AN=5008;NS=2504;DP=19210;EAS_AF=0.002;AMR_AF=0.0865;AFR_AF=0.0045;EUR_AF=0.1143;SAS_AF=0.0532;AA=T|||;VT=SNP
16	58794898	rs257624	C	G	100	PASS	AC=3404;AF=0.679712;AN=5008;NS=2504;DP=19017;EAS_AF=0.5754;AMR_AF=0.5504;AFR_AF=0.8487;EUR_AF=0.6948;SAS_AF=0.635;AA=G|||;VT=SNP
16	58795151	rs257623	T	C	100	PASS	AC=1562;AF=0.311901;AN=5008;NS=2504;DP=20320;EAS_AF=0.2014;AMR_AF=0.3602;AFR_AF=0.1415;EUR_AF=0.5318;SAS_AF=0.3957;AA=T|||;VT=SNP
16	58795193	rs75424178	C	T	100	PASS	AC=496;AF=0.0990415;AN=5008;NS=2504;DP=21337;EAS_AF=0.3214;AMR_AF=0.0764;AFR_AF=0.0658;EUR_AF=0.0149;SAS_AF=0.0174;AA=C|||;VT=SNP
16	58795347	rs8047394	A	G	100	PASS	AC=1843;AF=0.368011;AN=5008;NS=2504;DP=18653;EAS_AF=0.374;AMR_AF=0.1902;AFR_AF=0.708;EUR_AF=0.163;SAS_AF=0.2393;AA=A|||;VT=SNP
16	58795725	rs8048102	A	C	100	PASS	AC=324;AF=0.0646965;AN=5008;NS=2504;DP=17881;EAS_AF=0.0188;AMR_AF=0.0245;AFR_AF=0.0991;EUR_AF=0.0368;SAS_AF=0.1227;AA=A|||;VT=SNP
16	58795906	rs73553527	C	T	100	PASS	AC=1233;AF=0.246206;AN=5008;NS=2504;DP=16247;EAS_AF=0.3552;AMR_AF=0.1455;AFR_AF=0.4047;EUR_AF=0.1243;SAS_AF=0.1166;AA=C|||;VT=SNP
16	58795949	rs8052824	T	A	100	PASS	AC=1233;AF=0.246206;AN=5008;NS=2504;DP=16249;EAS_AF=0.3552;AMR_AF=0.1455;AFR_AF=0.4047;EUR_AF=0.1243;SAS_AF=0.1166;AA=T|||;VT=SNP
16	58796023	rs8046725	G	T	100	PASS	AC=295;AF=0.0589058;AN=5008;NS=2504;DP=18013;EAS_AF=0.0188;AMR_AF=0.0245;AFR_AF=0.0772;EUR_AF=0.0368;SAS_AF=0.1227;AA=G|||;VT=SNP
16	58796049	rs60561128	G	C	100	PASS	AC=548;AF=0.109425;AN=5008;NS=2504;DP=17997;EAS_AF=0.3214;AMR_AF=0.0879;AFR_AF=0.0741;EUR_AF=0.0388;SAS_AF=0.0266;AA=G|||;VT=SNP
16	58796186	rs8046937	G	A	100	PASS	AC=1244;AF=0.248403;AN=5008;NS=2504;DP=15606;EAS_AF=0.3552;AMR_AF=0.1455;AFR_AF=0.413;EUR_AF=0.1243;SAS_AF=0.1166;AA=G|||;VT=SNP
16	58796220	rs8047097	G	C	100	PASS	AC=1842;AF=0.367812;AN=5008;NS=2504;DP=13928;EAS_AF=0.374;AMR_AF=0.1902;AFR_AF=0.7073;EUR_AF=0.163;SAS_AF=0.2393;AA=G|||;VT=SNP
16	58797073	rs9927169	C	T	100	PASS	AC=596;AF=0.11901;AN=5008;NS=2504;DP=10260;EAS_AF=0.0198;AMR_AF=0.0447;AFR_AF=0.292;EUR_AF=0.0388;SAS_AF=0.1227;AA=C|||;VT=SNP
16	58797250	rs9937890	A	G	100	PASS	AC=1844;AF=0.368211;AN=5008;NS=2504;DP=13167;EAS_AF=0.376;AMR_AF=0.1902;AFR_AF=0.7073;EUR_AF=0.163;SAS_AF=0.2393;AA=A|||;VT=SNP
16	58797626	rs4784980	G	A	100	PASS	AC=1243;AF=0.248203;AN=5008;NS=2504;DP=15238;EAS_AF=0.3552;AMR_AF=0.1455;AFR_AF=0.4123;EUR_AF=0.1243;SAS_AF=0.1166;AA=G|||;VT=SNP
16	58797668	rs1627257	C	T	100	PASS	AC=1563;AF=0.312101;AN=5008;NS=2504;DP=14634;EAS_AF=0.2014;AMR_AF=0.3617;AFR_AF=0.1407;EUR_AF=0.5328;SAS_AF=0.3957;AA=C|||;VT=SNP
16	58798312	rs12924255	T	C	100	PASS	AC=688;AF=0.13738;AN=5008;NS=2504;DP=14246;EAS_AF=0.0337;AMR_AF=0.0576;AFR_AF=0.3328;EUR_AF=0.0855;SAS_AF=0.09;AA=T|||;VT=SNP
16	58798508	rs12709011	C	T	100	PASS	AC=1272;AF=0.253994;AN=5008;NS=2504;DP=14610;EAS_AF=0.3552;AMR_AF=0.147;AFR_AF=0.4334;EUR_AF=0.1243;SAS_AF=0.1166;AA=C|||;VT=SNP
16	58798602	rs62066843	C	T	100	PASS	AC=1563;AF=0.312101;AN=5008;NS=2504;DP=14840;EAS_AF=0.2014;AMR_AF=0.3617;AFR_AF=0.1407;EUR_AF=0.5328;SAS_AF=0.3957;AA=C|||;VT=SNP
16	58798627	rs12919151	G	A	100	PASS	AC=1842;AF=0.367812;AN=5008;NS=2504;DP=15862;EAS_AF=0.374;AMR_AF=0.1902;AFR_AF=0.7073;EUR_AF=0.163;SAS_AF=0.2393;AA=G|||;VT=SNP
16	58798717	rs12924887	T	C	100	PASS	AC=688;AF=0.13738;AN=5008;NS=2504;DP=18938;EAS_AF=0.0337;AMR_AF=0.0576;AFR_AF=0.3328;EUR_AF=0.0855;SAS_AF=0.09;AA=T|||;VT=SNP
16	58798982	rs62066844	T	G	100	PASS	AC=294;AF=0.0587061;AN=5008;NS=2504;DP=18224;EAS_AF=0.0188;AMR_AF=0.0231;AFR_AF=0.0772;EUR_AF=0.0368;SAS_AF=0.1227;AA=T|||;VT=SNP
16	58799017	rs8045466	A	T	100	PASS	AC=3760;AF=0.750799;AN=5008;NS=2504;DP=17750;EAS_AF=0.6706;AMR_AF=0.7478;AFR_AF=0.8941;EUR_AF=0.6988;SAS_AF=0.6953;AA=T|||;VT=SNP
16	58799252	rs8045836	A	G	100	PASS	AC=323;AF=0.0644968;AN=5008;NS=2504;DP=19432;EAS_AF=0.0188;AMR_AF=0.0245;AFR_AF=0.0983;EUR_AF=0.0368;SAS_AF=0.1227;AA=A|||;VT=SNP
16	58799478	rs8060717	A	C	100	PASS	AC=3376;AF=0.674121;AN=5008;NS=2504;DP=17025;EAS_AF=0.5754;AMR_AF=0.5504;AFR_AF=0.8268;EUR_AF=0.6958;SAS_AF=0.635;AA=A|||;VT=SNP
16	58799485	rs8060721	A	C	100	PASS	AC=3405;AF=0.679912;AN=5008;NS=2504;DP=17022;EAS_AF=0.5754;AMR_AF=0.5519;AFR_AF=0.848;EUR_AF=0.6958;SAS_AF=0.635;AA=C|||;VT=SNP
16	58799524	rs8044542	T	C	100	PASS	AC=3405;AF=0.679912;AN=5008;NS=2504;DP=17600;EAS_AF=0.5754;AMR_AF=0.5519;AFR_AF=0.848;EUR_AF=0.6958;SAS_AF=0.635;AA=C|||;VT=SNP
16	58800104	rs12709012	C	T	100	PASS	AC=3750;AF=0.748802;AN=5008;NS=2504;DP=17430;EAS_AF=0.6706;AMR_AF=0.7478;AFR_AF=0.8865;EUR_AF=0.6988;SAS_AF=0.6953;AA=T|||;VT=SNP
16	58800224	rs12935488	C	T	100	PASS	AC=1588;AF=0.317093;AN=5008;NS=2504;DP=18490;EAS_AF=0.2212;AMR_AF=0.3617;AFR_AF=0.1407;EUR_AF=0.5328;SAS_AF=0.4008;AA=C|||;VT=SNP
16	58800263	rs28664248	T	C	100	PASS	AC=331;AF=0.0660942;AN=5008;NS=2504;DP=19146;EAS_AF=0.0188;AMR_AF=0.0245;AFR_AF=0.1044;EUR_AF=0.0368;SAS_AF=0.1227;AA=T|||;VT=SNP
16	58800727	rs7191979	T	C	100	PASS	AC=601;AF=0.120008;AN=5008;NS=2504;DP=16733;EAS_AF=0.0188;AMR_AF=0.0447;AFR_AF=0.2965;EUR_AF=0.0388;SAS_AF=0.1227;AA=T|||;VT=SNP
16	58801109	rs4474671	T	G	100	PASS	AC=331;AF=0.0660942;AN=5008;NS=2504;DP=19167;EAS_AF=0.0188;AMR_AF=0.0245;AFR_AF=0.1044;EUR_AF=0.0368;SAS_AF=0.1227;AA=G|||;VT=SNP
16	58801238	rs4315316	T	C	100	PASS	AC=3760;AF=0.750799;AN=5008;NS=2504;DP=19099;EAS_AF=0.6706;AMR_AF=0.7478;AFR_AF=0.8941;EUR_AF=0.6988;SAS_AF=0.6953;AA=C|||;VT=SNP
16	58801275	rs4485354	G	A	100	PASS	AC=331;AF=0.0660942;AN=5008;NS=2504;DP=18833;EAS_AF=0.0188;AMR_AF=0.0245;AFR_AF=0.1044;EUR_AF=0.0368;SAS_AF=0.1227;AA=G|||;VT=SNP
16	58801335	rs8049653	G	A	100	PASS	AC=294;AF=0.0587061;AN=5008;NS=2504;DP=20376;EAS_AF=0.0188;AMR_AF=0.0231;AFR_AF=0.0772;EUR_AF=0.0368;SAS_AF=0.1227;AA=G|||;VT=SNP
16	58802047	rs1865836	G	A	100	PASS	AC=3404;AF=0.679712;AN=5008;NS=2504;DP=20125;EAS_AF=0.5754;AMR_AF=0.5519;AFR_AF=0.848;EUR_AF=0.6948;SAS_AF=0.635;AA=A|||;VT=SNP
16	58802221	rs12926512	G	C	100	PASS	AC=1563;AF=0.312101;AN=5008;NS=2504;DP=9507;EAS_AF=0.2014;AMR_AF=0.3617;AFR_AF=0.1407;EUR_AF=0.5328;SAS_AF=0.3957;AA=G|||;VT=SNP
16	58802733	rs9928942	C	T	100	PASS	AC=592;AF=0.118211;AN=5008;NS=2504;DP=19184;EAS_AF=0.0188;AMR_AF=0.0432;AFR_AF=0.2905;EUR_AF=0.0388;SAS_AF=0.1227;AA=C|||;VT=SNP
16	58802861	rs11076262	G	A	100	PASS	AC=2803;AF=0.559704;AN=5008;NS=2504;DP=19698;EAS_AF=0.5565;AMR_AF=0.5072;AFR_AF=0.5507;EUR_AF=0.6571;SAS_AF=0.5123;AA=G|||;VT=SNP
16	58803036	rs12595974	T	C	100	PASS	AC=1563;AF=0.312101;AN=5008;NS=2504;DP=20309;EAS_AF=0.2014;AMR_AF=0.3617;AFR_AF=0.1407;EUR_AF=0.5328;SAS_AF=0.3957;AA=T|||;VT=SNP
16	58803511	rs7206052	A	G	100	PASS	AC=1235;AF=0.246605;AN=5008;NS=2504;DP=18375;EAS_AF=0.3552;AMR_AF=0.1455;AFR_AF=0.4062;EUR_AF=0.1243;SAS_AF=0.1166;AA=A|||;VT=SNP
16	58803546	rs6499974	T	C	100	PASS	AC=3385;AF=0.675919;AN=5008;NS=2504;DP=18337;EAS_AF=0.5764;AMR_AF=0.549;AFR_AF=0.8336;EUR_AF=0.6958;SAS_AF=0.635;AA=C|||;VT=SNP
16	58803555	rs6499975	T	G	100	PASS	AC=323;AF=0.0644968;AN=5008;NS=2504;DP=18379;EAS_AF=0.0188;AMR_AF=0.0245;AFR_AF=0.0983;EUR_AF=0.0368;SAS_AF=0.1227;AA=T|||;VT=SNP
16	58803725	rs1836877	T	G	100	PASS	AC=1563;AF=0.312101;AN=5008;NS=2504;DP=18322;EAS_AF=0.2014;AMR_AF=0.3617;AFR_AF=0.1407;EUR_AF=0.5328;SAS_AF=0.3957;AA=T|||;VT=SNP
16	58803779	rs4467062	A	G	100	PASS	AC=324;AF=0.0646965;AN=5008;NS=2504;DP=16622;EAS_AF=0.0188;AMR_AF=0.0245;AFR_AF=0.0983;EUR_AF=0.0368;SAS_AF=0.1237;AA=A|||;VT=SNP
16	58803794	rs4619386	A	G	100	PASS	AC=323;AF=0.0644968;AN=5008;NS=2504;DP=16347;EAS_AF=0.0188;AMR_AF=0.0245;AFR_AF=0.0983;EUR_AF=0.0368;SAS_AF=0.1227;AA=A|||;VT=SNP
16	58803829	rs1836876	A	C	100	PASS	AC=1563;AF=0.312101;AN=5008;NS=2504;DP=15926;EAS_AF=0.2014;AMR_AF=0.3617;AFR_AF=0.1407;EUR_AF=0.5328;SAS_AF=0.3957;AA=A|||;VT=SNP
16	58803865	rs11863183	G	A	100	PASS	AC=687;AF=0.137181;AN=5008;NS=2504;DP=16900;EAS_AF=0.0337;AMR_AF=0.0576;AFR_AF=0.3321;EUR_AF=0.0855;SAS_AF=0.09;AA=G|||;VT=SNP
16	58803904	rs4531719	C	T	100	PASS	AC=325;AF=0.0648962;AN=5008;NS=2504;DP=13906;EAS_AF=0.0188;AMR_AF=0.0245;AFR_AF=0.0983;EUR_AF=0.0388;SAS_AF=0.1227;AA=C|||;VT=SNP
16	58803907	rs4327036	G	A	100	PASS	AC=323;AF=0.0644968;AN=5008;NS=2504;DP=13524;EAS_AF=0.0188;AMR_AF=0.0245;AFR_AF=0.0983;EUR_AF=0.0368;SAS_AF=0.1227;AA=G|||;VT=SNP
16	58803981	rs4393564	C	T	100	PASS	AC=323;AF=0.0644968;AN=5008;NS=2504;DP=16796;EAS_AF=0.0188;AMR_AF=0.0245;AFR_AF=0.0983;EUR_AF=0.0368;SAS_AF=0.1227;AA=T|||;VT=SNP
16	58804234	rs6499976	A	G	100	PASS	AC=3405;AF=0.679912;AN=5008;NS=2504;DP=17029;EAS_AF=0.5754;AMR_AF=0.5519;AFR_AF=0.8472;EUR_AF=0.6968;SAS_AF=0.635;AA=T|||;VT=SNP
16	58804268	rs4499224	G	A	100	PASS	AC=3404;AF=0.679712;AN=5008;NS=2504;DP=18434;EAS_AF=0.5754;AMR_AF=0.5504;AFR_AF=0.848;EUR_AF=0.6958;SAS_AF=0.635;AA=A|||;VT=SNP
16	58804365	rs1595181	T	C	100	PASS	AC=3083;AF=0.615615;AN=5008;NS=2504;DP=20036;EAS_AF=0.5575;AMR_AF=0.5259;AFR_AF=0.7496;EUR_AF=0.659;SAS_AF=0.5133;AA=T|||;VT=SNP
16	58804381	rs7194216	T	C	100	PASS	AC=323;AF=0.0644968;AN=5008;NS=2504;DP=20440;EAS_AF=0.0188;AMR_AF=0.0245;AFR_AF=0.0983;EUR_AF=0.0368;SAS_AF=0.1227;AA=T|||;VT=SNP
16	58804449	rs1595180	T	C	100	PASS	AC=3405;AF=0.679912;AN=5008;NS=2504;DP=20271;EAS_AF=0.5764;AMR_AF=0.5504;AFR_AF=0.848;EUR_AF=0.6958;SAS_AF=0.635;AA=C|||;VT=SNP
16	58805181	rs10852565	C	G	100	PASS	AC=3405;AF=0.679912;AN=5008;NS=2504;DP=23263;EAS_AF=0.5764;AMR_AF=0.5504;AFR_AF=0.848;EUR_AF=0.6958;SAS_AF=0.635;AA=G|||;VT=SNP
16	58805825	rs9937713	C	T	100	PASS	AC=3404;AF=0.679712;AN=5008;NS=2504;DP=19047;EAS_AF=0.5764;AMR_AF=0.5504;AFR_AF=0.848;EUR_AF=0.6948;SAS_AF=0.635;AA=T|||;VT=SNP
16	58806891	rs12598527	T	C	100	PASS	AC=1603;AF=0.320088;AN=5008;NS=2504;DP=18999;EAS_AF=0.2321;AMR_AF=0.3617;AFR_AF=0.1467;EUR_AF=0.5318;SAS_AF=0.3978;AA=T|||;VT=SNP
16	58807036	rs12600201	C	T	100	PASS	AC=1600;AF=0.319489;AN=5008;NS=2504;DP=19857;EAS_AF=0.2292;AMR_AF=0.3617;AFR_AF=0.1467;EUR_AF=0.5318;SAS_AF=0.3978;AA=C|||;VT=SNP
16	58807073	rs12600206	C	T	100	PASS	AC=1600;AF=0.319489;AN=5008;NS=2504;DP=21303;EAS_AF=0.2292;AMR_AF=0.3617;AFR_AF=0.1467;EUR_AF=0.5318;SAS_AF=0.3978;AA=C|||;VT=SNP
16	58807199	rs11076263	G	T	100	PASS	AC=1600;AF=0.319489;AN=5008;NS=2504;DP=18293;EAS_AF=0.2292;AMR_AF=0.3617;AFR_AF=0.1467;EUR_AF=0.5318;SAS_AF=0.3978;AA=G|||;VT=SNP
16	58807227	rs7186049	T	A	100	PASS	AC=295;AF=0.0589058;AN=5008;NS=2504;DP=17892;EAS_AF=0.0188;AMR_AF=0.0231;AFR_AF=0.0779;EUR_AF=0.0368;SAS_AF=0.1227;AA=T|||;VT=SNP
16	58807502	rs11646756	T	A	100	PASS	AC=1569;AF=0.313299;AN=5008;NS=2504;DP=17198;EAS_AF=0.2014;AMR_AF=0.3602;AFR_AF=0.1467;EUR_AF=0.5318;SAS_AF=0.3957;AA=T|||;VT=SNP
16	58807503	rs7186228	A	G	100	PASS	AC=298;AF=0.0595048;AN=5008;NS=2504;DP=17227;EAS_AF=0.0188;AMR_AF=0.0231;AFR_AF=0.0802;EUR_AF=0.0368;SAS_AF=0.1227;AA=a|||;VT=SNP
16	58807542	rs6499977	G	A	100	PASS	AC=1840;AF=0.367412;AN=5008;NS=2504;DP=18569;EAS_AF=0.375;AMR_AF=0.1916;AFR_AF=0.7042;EUR_AF=0.163;SAS_AF=0.2393;AA=A|||;VT=SNP
16	58807766	rs6499978	C	T	100	PASS	AC=1840;AF=0.367412;AN=5008;NS=2504;DP=17628;EAS_AF=0.375;AMR_AF=0.1916;AFR_AF=0.7042;EUR_AF=0.163;SAS_AF=0.2393;AA=T|||;VT=SNP
16	58807882	rs8046154	A	G	100	PASS	AC=3760;AF=0.750799;AN=5008;NS=2504;DP=17914;EAS_AF=0.6716;AMR_AF=0.7478;AFR_AF=0.8941;EUR_AF=0.6978;SAS_AF=0.6953;AA=G|||;VT=SNP
16	58808019	rs8045828	C	A	100	PASS	AC=1839;AF=0.367212;AN=5008;NS=2504;DP=20714;EAS_AF=0.375;AMR_AF=0.1916;AFR_AF=0.7035;EUR_AF=0.163;SAS_AF=0.2393;AA=T|||;VT=SNP
16	58808104	rs8051078	T	G	100	PASS	AC=3440;AF=0.686901;AN=5008;NS=2504;DP=19104;EAS_AF=0.6042;AMR_AF=0.5533;AFR_AF=0.851;EUR_AF=0.6948;SAS_AF=0.637;AA=G|||;VT=SNP
16	58808505	rs28579863	G	C	100	PASS	AC=1563;AF=0.312101;AN=5008;NS=2504;DP=18206;EAS_AF=0.375;AMR_AF=0.1715;AFR_AF=0.5068;EUR_AF=0.161;SAS_AF=0.2393;AA=G|||;VT=SNP
16	58808563	rs62064895	A	G	100	PASS	AC=294;AF=0.0587061;AN=5008;NS=2504;DP=19464;EAS_AF=0.0188;AMR_AF=0.0231;AFR_AF=0.0772;EUR_AF=0.0368;SAS_AF=0.1227;AA=a|||;VT=SNP
16	58808596	rs62064896	C	T	100	PASS	AC=298;AF=0.0595048;AN=5008;NS=2504;DP=19410;EAS_AF=0.0188;AMR_AF=0.0231;AFR_AF=0.0802;EUR_AF=0.0368;SAS_AF=0.1227;AA=C|||;VT=SNP
16	58808603	rs28704991	T	G	100	PASS	AC=1840;AF=0.367412;AN=5008;NS=2504;DP=19055;EAS_AF=0.375;AMR_AF=0.1916;AFR_AF=0.7042;EUR_AF=0.163;SAS_AF=0.2393;AA=G|||;VT=SNP
16	58808696	rs62064897	A	C	100	PASS	AC=299;AF=0.0597045;AN=5008;NS=2504;DP=16653;EAS_AF=0.0198;AMR_AF=0.0231;AFR_AF=0.0802;EUR_AF=0.0368;SAS_AF=0.1227;AA=A|||;VT=SNP
16	58808917	rs12925648	G	C	100	PASS	AC=1840;AF=0.367412;AN=5008;NS=2504;DP=15765;EAS_AF=0.375;AMR_AF=0.1916;AFR_AF=0.7042;EUR_AF=0.163;SAS_AF=0.2393;AA=c|||;VT=SNP
16	58809078	rs28565032	C	T	100	PASS	AC=1844;AF=0.368211;AN=5008;NS=2504;DP=12071;EAS_AF=0.378;AMR_AF=0.1916;AFR_AF=0.705;EUR_AF=0.163;SAS_AF=0.2393;AA=C|||;VT=SNP
16	58809437	rs7192485	T	C	100	PASS	AC=1833;AF=0.366014;AN=5008;NS=2504;DP=13369;EAS_AF=0.375;AMR_AF=0.1859;AFR_AF=0.7042;EUR_AF=0.163;SAS_AF=0.2362;AA=C|||;VT=SNP
16	58809494	rs7187103	C	T	100	PASS	AC=1557;AF=0.310903;AN=5008;NS=2504;DP=11779;EAS_AF=0.375;AMR_AF=0.1657;AFR_AF=0.5076;EUR_AF=0.161;SAS_AF=0.2362;AA=c|||;VT=SNP
16	58809632	rs7187332	C	T	100	PASS	AC=292;AF=0.0583067;AN=5008;NS=2504;DP=14275;EAS_AF=0.0188;AMR_AF=0.0231;AFR_AF=0.0779;EUR_AF=0.0368;SAS_AF=0.1196;AA=c|||;VT=SNP
16	58809783	rs62064898	C	T	100	PASS	AC=1557;AF=0.310903;AN=5008;NS=2504;DP=16440;EAS_AF=0.375;AMR_AF=0.1657;AFR_AF=0.5068;EUR_AF=0.161;SAS_AF=0.2372;AA=c|||;VT=SNP
16	58809865	rs62064899	C	T	100	PASS	AC=1554;AF=0.310304;AN=5008;NS=2504;DP=14029;EAS_AF=0.375;AMR_AF=0.1671;AFR_AF=0.5045;EUR_AF=0.161;SAS_AF=0.2362;AA=c|||;VT=SNP
16	58810399	rs76261693	C	T	100	PASS	AC=373;AF=0.0744808;AN=5008;NS=2504;DP=12101;EAS_AF=0.0843;AMR_AF=0.2349;AFR_AF=0.0363;EUR_AF=0.0169;SAS_AF=0.0613;AA=C|||;VT=SNP
16	58810503	rs62064900	G	A	100	PASS	AC=292;AF=0.0583067;AN=5008;NS=2504;DP=15420;EAS_AF=0.0188;AMR_AF=0.0231;AFR_AF=0.0772;EUR_AF=0.0368;SAS_AF=0.1207;AA=G|||;VT=SNP
16	58810517	rs77993365	G	A	100	PASS	AC=373;AF=0.0744808;AN=5008;NS=2504;DP=16262;EAS_AF=0.0843;AMR_AF=0.2349;AFR_AF=0.0363;EUR_AF=0.0169;SAS_AF=0.0613;AA=G|||;VT=SNP
16	58810662	rs62064901	G	A	100	PASS	AC=1572;AF=0.313898;AN=5008;NS=2504;DP=15177;EAS_AF=0.2014;AMR_AF=0.3674;AFR_AF=0.146;EUR_AF=0.5318;SAS_AF=0.3947;AA=G|||;VT=SNP
16	58810709	rs62064902	C	T	100	PASS	AC=1556;AF=0.310703;AN=5008;NS=2504;DP=15896;EAS_AF=0.375;AMR_AF=0.1657;AFR_AF=0.5061;EUR_AF=0.161;SAS_AF=0.2372;AA=C|||;VT=SNP
16	58810726	rs2015375	C	T	100	PASS	AC=355;AF=0.0708866;AN=5008;NS=2504;DP=15064;EAS_AF=0.0843;AMR_AF=0.2349;AFR_AF=0.0227;EUR_AF=0.0169;SAS_AF=0.0613;AA=C|||;VT=SNP
16	58810741	rs28548549	T	C	100	PASS	AC=607;AF=0.121206;AN=5008;NS=2504;DP=14448;EAS_AF=0.0188;AMR_AF=0.0447;AFR_AF=0.3026;EUR_AF=0.0388;SAS_AF=0.1207;AA=C|||;VT=SNP
16	58810746	rs62064903	A	G	100	PASS	AC=1566;AF=0.3127;AN=5008;NS=2504;DP=14203;EAS_AF=0.2014;AMR_AF=0.3674;AFR_AF=0.1399;EUR_AF=0.5328;SAS_AF=0.3957;AA=A|||;VT=SNP
16	58810814	rs1961313	T	C	100	PASS	AC=3811;AF=0.760982;AN=5008;NS=2504;DP=15807;EAS_AF=0.6885;AMR_AF=0.7882;AFR_AF=0.8873;EUR_AF=0.7127;SAS_AF=0.6953;AA=C|||;VT=SNP
16	58811659	rs55986841	T	G	100	PASS	AC=1928;AF=0.384984;AN=5008;NS=2504;DP=20361;EAS_AF=0.4593;AMR_AF=0.4006;AFR_AF=0.5408;EUR_AF=0.1779;SAS_AF=0.2996;AA=t|||;VT=SNP
16	58812035	rs34324769	T	C	100	PASS	AC=1570;AF=0.313498;AN=5008;NS=2504;DP=18495;EAS_AF=0.2014;AMR_AF=0.3689;AFR_AF=0.1399;EUR_AF=0.5358;SAS_AF=0.3957;AA=T|||;VT=SNP
16	58812165	rs28455878	C	T	100	PASS	AC=1851;AF=0.369609;AN=5008;NS=2504;DP=16434;EAS_AF=0.2014;AMR_AF=0.3876;AFR_AF=0.3442;EUR_AF=0.5348;SAS_AF=0.3947;AA=C|||;VT=SNP
16	58813356	rs35895276	A	G	100	PASS	AC=1597;AF=0.31889;AN=5008;NS=2504;DP=16603;EAS_AF=0.4405;AMR_AF=0.3761;AFR_AF=0.4357;EUR_AF=0.1412;SAS_AF=0.1779;AA=A|||;VT=SNP
16	58813372	rs34657766	G	A	100	PASS	AC=1896;AF=0.378594;AN=5008;NS=2504;DP=17018;EAS_AF=0.248;AMR_AF=0.3905;AFR_AF=0.2247;EUR_AF=0.5686;SAS_AF=0.5174;AA=G|||;VT=SNP
16	58813753	rs9924389	G	C	100	PASS	AC=2183;AF=0.435903;AN=5008;NS=2504;DP=12924;EAS_AF=0.248;AMR_AF=0.4107;AFR_AF=0.4297;EUR_AF=0.5706;SAS_AF=0.5174;AA=c|||;VT=SNP
16	58813754	rs78715198	G	A	100	PASS	AC=689;AF=0.13758;AN=5008;NS=2504;DP=12826;EAS_AF=0.0337;AMR_AF=0.0576;AFR_AF=0.3328;EUR_AF=0.0865;SAS_AF=0.09;AA=G|||;VT=SNP
16	58813762	rs75663656	T	C	100	PASS	AC=687;AF=0.137181;AN=5008;NS=2504;DP=12482;EAS_AF=0.0337;AMR_AF=0.0576;AFR_AF=0.3321;EUR_AF=0.0855;SAS_AF=0.09;AA=T|||;VT=SNP
16	58813865	rs12924013	G	A	100	PASS	AC=1902;AF=0.379792;AN=5008;NS=2504;DP=19396;EAS_AF=0.248;AMR_AF=0.3919;AFR_AF=0.2262;EUR_AF=0.5706;SAS_AF=0.5184;AA=G|||;VT=SNP
16	58813923	rs12925774	A	C	100	PASS	AC=1898;AF=0.378994;AN=5008;NS=2504;DP=15175;EAS_AF=0.247;AMR_AF=0.3905;AFR_AF=0.2262;EUR_AF=0.5696;SAS_AF=0.5174;AA=A|||;VT=SNP
16	58814230	rs74657949	C	T	100	PASS	AC=1895;AF=0.378395;AN=5008;NS=2504;DP=25967;EAS_AF=0.247;AMR_AF=0.3905;AFR_AF=0.2247;EUR_AF=0.5686;SAS_AF=0.5174;AA=C|||;VT=SNP
16	58815284	rs12931335	A	G	100	PASS	AC=1900;AF=0.379393;AN=5008;NS=2504;DP=20321;EAS_AF=0.247;AMR_AF=0.3905;AFR_AF=0.2247;EUR_AF=0.5726;SAS_AF=0.5184;AA=A|||;VT=SNP
16	58815305	rs12920805	T	C	100	PASS	AC=1900;AF=0.379393;AN=5008;NS=2504;DP=20495;EAS_AF=0.247;AMR_AF=0.3905;AFR_AF=0.2247;EUR_AF=0.5726;SAS_AF=0.5184;AA=T|||;VT=SNP
16	58815358	rs56987683	A	G	100	PASS	AC=493;AF=0.0984425;AN=5008;NS=2504;DP=21558;EAS_AF=0.3224;AMR_AF=0.0706;AFR_AF=0.0658;EUR_AF=0.0149;SAS_AF=0.0174;AA=A|||;VT=SNP
16	58815498	rs7185727	T	C	100	PASS	AC=1629;AF=0.32528;AN=5008;NS=2504;DP=20887;EAS_AF=0.4405;AMR_AF=0.379;AFR_AF=0.4584;EUR_AF=0.1412;SAS_AF=0.1779;AA=T|||;VT=SNP
16	58815737	rs7204145	A	G	100	PASS	AC=3815;AF=0.761781;AN=5008;NS=2504;DP=20897;EAS_AF=0.6875;AMR_AF=0.7896;AFR_AF=0.8873;EUR_AF=0.7157;SAS_AF=0.6963;AA=A|||;VT=SNP
16	58815928	rs4255776	G	A	100	PASS	AC=1629;AF=0.32528;AN=5008;NS=2504;DP=19098;EAS_AF=0.4405;AMR_AF=0.379;AFR_AF=0.4584;EUR_AF=0.1412;SAS_AF=0.1779;AA=G|||;VT=SNP
16	58816185	rs12935841	C	T	100	PASS	AC=1895;AF=0.378395;AN=5008;NS=2504;DP=18620;EAS_AF=0.247;AMR_AF=0.389;AFR_AF=0.2247;EUR_AF=0.5696;SAS_AF=0.5174;AA=C|||;VT=SNP
16	58816235	rs4257204	C	T	100	PASS	AC=3813;AF=0.761382;AN=5008;NS=2504;DP=18294;EAS_AF=0.6875;AMR_AF=0.7896;AFR_AF=0.8858;EUR_AF=0.7157;SAS_AF=0.6963;AA=T|||;VT=SNP
16	58816348	rs62064909	C	T	100	PASS	AC=323;AF=0.0644968;AN=5008;NS=2504;DP=17634;EAS_AF=0.0774;AMR_AF=0.0965;AFR_AF=0.0053;EUR_AF=0.1153;SAS_AF=0.0562;AA=C|||;VT=SNP
16	58817525	rs36040002	C	T	100	PASS	AC=1631;AF=0.325679;AN=5008;NS=2504;DP=20735;EAS_AF=0.4405;AMR_AF=0.3804;AFR_AF=0.4584;EUR_AF=0.1421;SAS_AF=0.1779;AA=C|||;VT=SNP
16	58817755	rs61310268	A	T	100	PASS	AC=489;AF=0.0976438;AN=5008;NS=2504;DP=20578;EAS_AF=0.3224;AMR_AF=0.0706;AFR_AF=0.0628;EUR_AF=0.0149;SAS_AF=0.0174;AA=A|||;VT=SNP
16	58818161	rs11647440	C	T	100	PASS	AC=687;AF=0.137181;AN=5008;NS=2504;DP=18359;EAS_AF=0.0337;AMR_AF=0.0576;AFR_AF=0.3313;EUR_AF=0.0865;SAS_AF=0.09;AA=C|||;VT=SNP
16	58818369	rs7204764	T	A	100	PASS	AC=1630;AF=0.325479;AN=5008;NS=2504;DP=18298;EAS_AF=0.4405;AMR_AF=0.379;AFR_AF=0.4584;EUR_AF=0.1421;SAS_AF=0.1779;AA=T|||;VT=SNP
16	58818376	rs7199835	A	G	100	PASS	AC=1630;AF=0.325479;AN=5008;NS=2504;DP=18806;EAS_AF=0.4405;AMR_AF=0.379;AFR_AF=0.4584;EUR_AF=0.1421;SAS_AF=0.1779;AA=A|||;VT=SNP
16	58818509	rs12599792	G	C	100	PASS	AC=1875;AF=0.374401;AN=5008;NS=2504;DP=21044;EAS_AF=0.2192;AMR_AF=0.3919;AFR_AF=0.2277;EUR_AF=0.5716;SAS_AF=0.5174;AA=G|||;VT=SNP
16	58818770	rs4784055	C	T	100	PASS	AC=911;AF=0.181909;AN=5008;NS=2504;DP=21127;EAS_AF=0.4067;AMR_AF=0.3199;AFR_AF=0.1036;EUR_AF=0.0557;SAS_AF=0.0879;AA=C|||;VT=SNP
16	58818808	rs4784056	A	T	100	PASS	AC=3784;AF=0.755591;AN=5008;NS=2504;DP=21014;EAS_AF=0.6597;AMR_AF=0.7896;AFR_AF=0.8873;EUR_AF=0.7147;SAS_AF=0.6943;AA=T|||;VT=SNP
16	58819160	rs11648634	G	A	100	PASS	AC=1868;AF=0.373003;AN=5008;NS=2504;DP=19355;EAS_AF=0.2192;AMR_AF=0.3905;AFR_AF=0.2247;EUR_AF=0.5706;SAS_AF=0.5164;AA=g|||;VT=SNP
16	58819258	rs11643969	A	C	100	PASS	AC=1868;AF=0.373003;AN=5008;NS=2504;DP=20216;EAS_AF=0.2192;AMR_AF=0.3905;AFR_AF=0.2247;EUR_AF=0.5716;SAS_AF=0.5153;AA=A|||;VT=SNP
16	58819272	rs62064932	G	A	100	PASS	AC=294;AF=0.0587061;AN=5008;NS=2504;DP=20633;EAS_AF=0.0188;AMR_AF=0.0231;AFR_AF=0.0787;EUR_AF=0.0368;SAS_AF=0.1207;AA=G|||;VT=SNP
16	58819353	rs7194961	A	G	100	PASS	AC=3813;AF=0.761382;AN=5008;NS=2504;DP=20074;EAS_AF=0.6875;AMR_AF=0.7896;AFR_AF=0.8865;EUR_AF=0.7147;SAS_AF=0.6963;AA=G|||;VT=SNP
16	58819539	rs77478306	G	C	100	PASS	AC=493;AF=0.0984425;AN=5008;NS=2504;DP=18596;EAS_AF=0.3224;AMR_AF=0.0706;AFR_AF=0.0658;EUR_AF=0.0149;SAS_AF=0.0174;AA=G|||;VT=SNP
16	58819720	rs7193640	G	A	100	PASS	AC=1613;AF=0.322085;AN=5008;NS=2504;DP=19288;EAS_AF=0.4405;AMR_AF=0.379;AFR_AF=0.4576;EUR_AF=0.1412;SAS_AF=0.1626;AA=G|||;VT=SNP
16	58819754	rs4427787	C	G	100	PASS	AC=3783;AF=0.755391;AN=5008;NS=2504;DP=19931;EAS_AF=0.6597;AMR_AF=0.7896;AFR_AF=0.8865;EUR_AF=0.7147;SAS_AF=0.6943;AA=G|||;VT=SNP
16	58819856	rs76659395	C	T	100	PASS	AC=866;AF=0.172923;AN=5008;NS=2504;DP=20928;EAS_AF=0.4067;AMR_AF=0.3069;AFR_AF=0.1014;EUR_AF=0.0318;SAS_AF=0.0787;AA=C|||;VT=SNP
16	58820318	rs61151106	C	A	100	PASS	AC=539;AF=0.107628;AN=5008;NS=2504;DP=20019;EAS_AF=0.3224;AMR_AF=0.0836;AFR_AF=0.0688;EUR_AF=0.0388;SAS_AF=0.0266;AA=C|||;VT=SNP
16	58820592	rs34319345	A	C	100	PASS	AC=1868;AF=0.373003;AN=5008;NS=2504;DP=21910;EAS_AF=0.2192;AMR_AF=0.389;AFR_AF=0.2247;EUR_AF=0.5716;SAS_AF=0.5164;AA=A|||;VT=SNP
16	58821069	rs7202810	A	G	100	PASS	AC=1629;AF=0.32528;AN=5008;NS=2504;DP=15514;EAS_AF=0.4405;AMR_AF=0.3804;AFR_AF=0.4576;EUR_AF=0.1412;SAS_AF=0.1779;AA=a|||;VT=SNP
16	58821535	rs7185424	A	G	100	PASS	AC=294;AF=0.0587061;AN=5008;NS=2504;DP=19680;EAS_AF=0.0188;AMR_AF=0.0231;AFR_AF=0.0787;EUR_AF=0.0368;SAS_AF=0.1207;AA=A|||;VT=SNP
16	58821628	rs7184966	C	T	100	PASS	AC=291;AF=0.058107;AN=5008;NS=2504;DP=18594;EAS_AF=0.0188;AMR_AF=0.0231;AFR_AF=0.0764;EUR_AF=0.0368;SAS_AF=0.1207;AA=C|||;VT=SNP
16	58821876	rs6499980	C	T	100	PASS	AC=3822;AF=0.763179;AN=5008;NS=2504;DP=20530;EAS_AF=0.6875;AMR_AF=0.7896;AFR_AF=0.8941;EUR_AF=0.7137;SAS_AF=0.6963;AA=c|||;VT=SNP
16	58821898	rs11640551	A	G	100	PASS	AC=1642;AF=0.327875;AN=5008;NS=2504;DP=20805;EAS_AF=0.4544;AMR_AF=0.379;AFR_AF=0.4576;EUR_AF=0.1412;SAS_AF=0.1779;AA=A|||;VT=SNP
16	58823076	rs13333259	T	C	100	PASS	AC=1883;AF=0.375998;AN=5008;NS=2504;DP=18267;EAS_AF=0.4405;AMR_AF=0.3977;AFR_AF=0.6392;EUR_AF=0.1431;SAS_AF=0.1779;AA=C|||;VT=SNP
16	58823122	rs12926993	A	G	100	PASS	AC=1869;AF=0.373203;AN=5008;NS=2504;DP=18731;EAS_AF=0.2192;AMR_AF=0.3905;AFR_AF=0.2247;EUR_AF=0.5716;SAS_AF=0.5164;AA=A|||;VT=SNP
16	58823819	rs62064935	C	T	100	PASS	AC=179;AF=0.0357428;AN=5008;NS=2504;DP=18878;EAS_AF=0.0188;AMR_AF=0.0101;AFR_AF=0.0008;EUR_AF=0.0368;SAS_AF=0.1176;AA=C|||;VT=SNP
16	58824130	rs11076270	C	T	100	PASS	AC=1870;AF=0.373403;AN=5008;NS=2504;DP=21731;EAS_AF=0.2192;AMR_AF=0.3905;AFR_AF=0.2254;EUR_AF=0.5716;SAS_AF=0.5164;AA=C|||;VT=SNP
16	58824593	rs140012140	G	A	100	PASS	AC=977;AF=0.195088;AN=5008;NS=2504;DP=17339;EAS_AF=0.4067;AMR_AF=0.3199;AFR_AF=0.1536;EUR_AF=0.0557;SAS_AF=0.0879;AA=G|||;VT=SNP
16	58824839	rs8046667	T	C	100	PASS	AC=2106;AF=0.420527;AN=5008;NS=2504;DP=14438;EAS_AF=0.2192;AMR_AF=0.4092;AFR_AF=0.3926;EUR_AF=0.5736;SAS_AF=0.5164;AA=C|||;VT=SNP
16	58825013	rs8046998	T	C	100	PASS	AC=2108;AF=0.420927;AN=5008;NS=2504;DP=11447;EAS_AF=0.2192;AMR_AF=0.4107;AFR_AF=0.3926;EUR_AF=0.5736;SAS_AF=0.5174;AA=C|||;VT=SNP
16	58825219	rs4784982	A	G	100	PASS	AC=3785;AF=0.755791;AN=5008;NS=2504;DP=12680;EAS_AF=0.6597;AMR_AF=0.7896;AFR_AF=0.8865;EUR_AF=0.7167;SAS_AF=0.6943;AA=G|||;VT=SNP
16	58825426	rs4784983	C	T	100	PASS	AC=488;AF=0.0974441;AN=5008;NS=2504;DP=14643;EAS_AF=0.3224;AMR_AF=0.0706;AFR_AF=0.062;EUR_AF=0.0149;SAS_AF=0.0174;AA=C|||;VT=SNP
16	58826213	rs12596434	G	C	100	PASS	AC=1570;AF=0.313498;AN=5008;NS=2504;DP=19799;EAS_AF=0.2014;AMR_AF=0.3674;AFR_AF=0.1407;EUR_AF=0.5348;SAS_AF=0.3967;AA=G|||;VT=SNP
16	58826229	rs899375	C	A	100	PASS	AC=3823;AF=0.763379;AN=5008;NS=2504;DP=19295;EAS_AF=0.6875;AMR_AF=0.7896;AFR_AF=0.8941;EUR_AF=0.7147;SAS_AF=0.6963;AA=A|||;VT=SNP
16	58826531	rs12599931	T	C	100	PASS	AC=2176;AF=0.434505;AN=5008;NS=2504;DP=18432;EAS_AF=0.2192;AMR_AF=0.4121;AFR_AF=0.444;EUR_AF=0.5736;SAS_AF=0.5164;AA=t|||;VT=SNP
16	58826729	rs62064936	T	G	100	PASS	AC=299;AF=0.0597045;AN=5008;NS=2504;DP=16636;EAS_AF=0.0188;AMR_AF=0.0231;AFR_AF=0.0825;EUR_AF=0.0368;SAS_AF=0.1207;AA=T|||;VT=SNP
16	58827109	rs34000898	G	A	100	PASS	AC=678;AF=0.135383;AN=5008;NS=2504;DP=18799;EAS_AF=0.0337;AMR_AF=0.0576;AFR_AF=0.3253;EUR_AF=0.0855;SAS_AF=0.09;AA=G|||;VT=SNP
16	58827791	rs59521747	C	T	100	PASS	AC=300;AF=0.0599042;AN=5008;NS=2504;DP=15798;EAS_AF=0.0873;AMR_AF=0.0461;AFR_AF=0.0885;EUR_AF=0.0368;SAS_AF=0.0266;AA=C|||;VT=SNP
16	58828793	rs7185513	A	G	100	PASS	AC=1570;AF=0.313498;AN=5008;NS=2504;DP=21230;EAS_AF=0.2004;AMR_AF=0.3674;AFR_AF=0.1407;EUR_AF=0.5358;SAS_AF=0.3967;AA=A|||;VT=SNP
16	58829081	rs62064938	A	C	100	PASS	AC=298;AF=0.0595048;AN=5008;NS=2504;DP=20546;EAS_AF=0.0188;AMR_AF=0.0231;AFR_AF=0.0817;EUR_AF=0.0368;SAS_AF=0.1207;AA=A|||;VT=SNP
16	58829688	rs148590663	G	A	100	PASS	AC=371;AF=0.0740815;AN=5008;NS=2504;DP=14130;EAS_AF=0.0843;AMR_AF=0.2349;AFR_AF=0.0348;EUR_AF=0.0169;SAS_AF=0.0613;AA=G|||;VT=SNP
16	58829790	rs12709013	T	C	100	PASS	AC=2186;AF=0.436502;AN=5008;NS=2504;DP=12975;EAS_AF=0.246;AMR_AF=0.4107;AFR_AF=0.4297;EUR_AF=0.5746;SAS_AF=0.5184;AA=C|||;VT=SNP
16	58830115	rs62064939	A	C	100	PASS	AC=325;AF=0.0648962;AN=5008;NS=2504;DP=16707;EAS_AF=0.0784;AMR_AF=0.098;AFR_AF=0.0053;EUR_AF=0.1143;SAS_AF=0.0573;AA=A|||;VT=SNP
16	58830163	rs8061166	C	T	100	PASS	AC=293;AF=0.0585064;AN=5008;NS=2504;DP=16397;EAS_AF=0.0188;AMR_AF=0.0231;AFR_AF=0.0787;EUR_AF=0.0368;SAS_AF=0.1196;AA=C|||;VT=SNP
16	58830337	rs75617830	C	T	100	PASS	AC=300;AF=0.0599042;AN=5008;NS=2504;DP=19554;EAS_AF=0.0873;AMR_AF=0.0461;AFR_AF=0.0885;EUR_AF=0.0368;SAS_AF=0.0266;AA=C|||;VT=SNP
16	58830464	rs62064940	C	T	100	PASS	AC=1571;AF=0.313698;AN=5008;NS=2504;DP=19246;EAS_AF=0.2004;AMR_AF=0.3674;AFR_AF=0.1407;EUR_AF=0.5358;SAS_AF=0.3978;AA=C|||;VT=SNP
16	58830633	rs116490314	A	G	100	PASS	AC=488;AF=0.0974441;AN=5008;NS=2504;DP=19053;EAS_AF=0.3224;AMR_AF=0.0706;AFR_AF=0.062;EUR_AF=0.0149;SAS_AF=0.0174;AA=A|||;VT=SNP
16	58830721	rs12325357	A	G	100	PASS	AC=291;AF=0.058107;AN=5008;NS=2504;DP=17788;EAS_AF=0.0188;AMR_AF=0.0231;AFR_AF=0.0764;EUR_AF=0.0368;SAS_AF=0.1207;AA=A|||;VT=SNP
16	58830980	rs12325448	T	G	100	PASS	AC=298;AF=0.0595048;AN=5008;NS=2504;DP=16469;EAS_AF=0.0188;AMR_AF=0.0231;AFR_AF=0.0825;EUR_AF=0.0368;SAS_AF=0.1196;AA=T|||;VT=SNP
16	58831729	rs2118019	G	A	100	PASS	AC=1901;AF=0.379593;AN=5008;NS=2504;DP=18280;EAS_AF=0.247;AMR_AF=0.3905;AFR_AF=0.2254;EUR_AF=0.5726;SAS_AF=0.5184;AA=G|||;VT=SNP
16	58832047	rs11641836	G	A	100	PASS	AC=2211;AF=0.441494;AN=5008;NS=2504;DP=20270;EAS_AF=0.247;AMR_AF=0.4121;AFR_AF=0.447;EUR_AF=0.5746;SAS_AF=0.5184;AA=A|||;VT=SNP
16	58832075	rs11648511	T	C	100	PASS	AC=1609;AF=0.321286;AN=5008;NS=2504;DP=18129;EAS_AF=0.2282;AMR_AF=0.3674;AFR_AF=0.1475;EUR_AF=0.5358;SAS_AF=0.3988;AA=T|||;VT=SNP
16	58832080	rs11648514	T	C	100	PASS	AC=1913;AF=0.381989;AN=5008;NS=2504;DP=17969;EAS_AF=0.247;AMR_AF=0.3905;AFR_AF=0.2345;EUR_AF=0.5726;SAS_AF=0.5184;AA=C|||;VT=SNP
16	58832377	rs2099538	A	G	100	PASS	AC=910;AF=0.181709;AN=5008;NS=2504;DP=19796;EAS_AF=0.4067;AMR_AF=0.3199;AFR_AF=0.1029;EUR_AF=0.0557;SAS_AF=0.0879;AA=A|||;VT=SNP
16	58832759	rs8057892	A	G	100	PASS	AC=1915;AF=0.382388;AN=5008;NS=2504;DP=19941;EAS_AF=0.247;AMR_AF=0.3905;AFR_AF=0.2352;EUR_AF=0.5736;SAS_AF=0.5184;AA=G|||;VT=SNP
16	58833825	rs11644891	C	T	100	PASS	AC=1913;AF=0.381989;AN=5008;NS=2504;DP=17076;EAS_AF=0.247;AMR_AF=0.3905;AFR_AF=0.2345;EUR_AF=0.5726;SAS_AF=0.5184;AA=T|||;VT=SNP
16	58834000	rs200985904	G	T	100	PASS	AC=453;AF=0.0904553;AN=5008;NS=2504;DP=14070;EAS_AF=0.0218;AMR_AF=0.0418;AFR_AF=0.1263;EUR_AF=0.0378;SAS_AF=0.2014;AA=G|||;VT=SNP
16	58834168	rs8062639	G	C	100	PASS	AC=3814;AF=0.761581;AN=5008;NS=2504;DP=16149;EAS_AF=0.6875;AMR_AF=0.7896;AFR_AF=0.8873;EUR_AF=0.7157;SAS_AF=0.6953;AA=C|||;VT=SNP
16	58834219	rs8062792	G	A	100	PASS	AC=703;AF=0.140375;AN=5008;NS=2504;DP=15896;EAS_AF=0.0337;AMR_AF=0.0576;AFR_AF=0.3442;EUR_AF=0.0855;SAS_AF=0.09;AA=G|||;VT=SNP
16	58834299	rs4784984	A	T	100	PASS	AC=492;AF=0.0982428;AN=5008;NS=2504;DP=17171;EAS_AF=0.3224;AMR_AF=0.0706;AFR_AF=0.0651;EUR_AF=0.0149;SAS_AF=0.0174;AA=A|||;VT=SNP
16	58834402	rs62064941	A	C	100	PASS	AC=300;AF=0.0599042;AN=5008;NS=2504;DP=16221;EAS_AF=0.0188;AMR_AF=0.0231;AFR_AF=0.0832;EUR_AF=0.0378;SAS_AF=0.1196;AA=A|||;VT=SNP
16	58834872	rs4410065	A	G	100	PASS	AC=3820;AF=0.76278;AN=5008;NS=2504;DP=17745;EAS_AF=0.6875;AMR_AF=0.7896;AFR_AF=0.8949;EUR_AF=0.7157;SAS_AF=0.6912;AA=G|||;VT=SNP
16	58834951	rs140627387	C	T	100	PASS	AC=20;AF=0.00399361;AN=5008;NS=2504;DP=1619;EAS_AF=0.004;AMR_AF=0.0014;AFR_AF=0;EUR_AF=0.0119;SAS_AF=0.0031;AA=C|||;VT=SNP
16	58835180	rs11641566	A	G	100	PASS	AC=1913;AF=0.381989;AN=5008;NS=2504;DP=17092;EAS_AF=0.247;AMR_AF=0.3905;AFR_AF=0.2345;EUR_AF=0.5726;SAS_AF=0.5184;AA=G|||;VT=SNP
16	58835378	rs11647582	C	G	100	PASS	AC=1607;AF=0.320887;AN=5008;NS=2504;DP=17285;EAS_AF=0.2282;AMR_AF=0.3674;AFR_AF=0.1467;EUR_AF=0.5348;SAS_AF=0.3988;AA=C|||;VT=SNP
16	58835555	rs35684307	A	G	100	PASS	AC=1607;AF=0.320887;AN=5008;NS=2504;DP=15852;EAS_AF=0.2282;AMR_AF=0.3674;AFR_AF=0.1467;EUR_AF=0.5348;SAS_AF=0.3988;AA=A|||;VT=SNP
16	58835744	rs2406234	G	A	100	PASS	AC=3820;AF=0.76278;AN=5008;NS=2504;DP=12232;EAS_AF=0.6875;AMR_AF=0.7896;AFR_AF=0.8949;EUR_AF=0.7157;SAS_AF=0.6912;AA=A|||;VT=SNP
16	58835943	rs2086207	A	T	100	PASS	AC=488;AF=0.0974441;AN=5008;NS=2504;DP=14808;EAS_AF=0.3224;AMR_AF=0.0706;AFR_AF=0.062;EUR_AF=0.0149;SAS_AF=0.0174;AA=A|||;VT=SNP
16	58835998	rs2086206	T	C	100	PASS	AC=3821;AF=0.762979;AN=5008;NS=2504;DP=15988;EAS_AF=0.6875;AMR_AF=0.7896;AFR_AF=0.8956;EUR_AF=0.7157;SAS_AF=0.6912;AA=C|||;VT=SNP
16	58836035	rs62064943	T	G	100	PASS	AC=300;AF=0.0599042;AN=5008;NS=2504;DP=17234;EAS_AF=0.0188;AMR_AF=0.0231;AFR_AF=0.0832;EUR_AF=0.0378;SAS_AF=0.1196;AA=G|||;VT=SNP
16	58836037	rs62064944	T	C	100	PASS	AC=300;AF=0.0599042;AN=5008;NS=2504;DP=17289;EAS_AF=0.0188;AMR_AF=0.0231;AFR_AF=0.0832;EUR_AF=0.0378;SAS_AF=0.1196;AA=T|||;VT=SNP
16	58836328	rs62064945	A	G	100	PASS	AC=311;AF=0.0621006;AN=5008;NS=2504;DP=18885;EAS_AF=0.0188;AMR_AF=0.0231;AFR_AF=0.0915;EUR_AF=0.0378;SAS_AF=0.1196;AA=G|||;VT=SNP
16	58836411	rs12600087	C	T	100	PASS	AC=908;AF=0.18131;AN=5008;NS=2504;DP=19436;EAS_AF=0.4067;AMR_AF=0.3199;AFR_AF=0.1021;EUR_AF=0.0557;SAS_AF=0.0869;AA=C|||;VT=SNP
16	58836580	rs12448776	G	A	100	PASS	AC=1568;AF=0.313099;AN=5008;NS=2504;DP=17419;EAS_AF=0.1994;AMR_AF=0.3674;AFR_AF=0.1407;EUR_AF=0.5348;SAS_AF=0.3967;AA=G|||;VT=SNP
16	58836764	rs7200720	G	A	100	PASS	AC=301;AF=0.0601038;AN=5008;NS=2504;DP=18996;EAS_AF=0.0188;AMR_AF=0.0231;AFR_AF=0.084;EUR_AF=0.0378;SAS_AF=0.1196;AA=A|||;VT=SNP
16	58836911	rs4784986	T	C	100	PASS	AC=3680;AF=0.734824;AN=5008;NS=2504;DP=17735;EAS_AF=0.6875;AMR_AF=0.7839;AFR_AF=0.7943;EUR_AF=0.7147;SAS_AF=0.6892;AA=C|||;VT=SNP
16	58836984	rs11644344	A	G	100	PASS	AC=1568;AF=0.313099;AN=5008;NS=2504;DP=18871;EAS_AF=0.1994;AMR_AF=0.3674;AFR_AF=0.1407;EUR_AF=0.5348;SAS_AF=0.3967;AA=A|||;VT=SNP
16	58837010	rs62064946	G	C	100	PASS	AC=292;AF=0.0583067;AN=5008;NS=2504;DP=18971;EAS_AF=0.0188;AMR_AF=0.0231;AFR_AF=0.0772;EUR_AF=0.0378;SAS_AF=0.1196;AA=G|||;VT=SNP
16	58837071	rs9930758	A	T	100	PASS	AC=3812;AF=0.761182;AN=5008;NS=2504;DP=19783;EAS_AF=0.6875;AMR_AF=0.7911;AFR_AF=0.888;EUR_AF=0.7157;SAS_AF=0.6912;AA=T|||;VT=SNP
16	58837080	rs11649387	C	T	100	PASS	AC=1603;AF=0.320088;AN=5008;NS=2504;DP=19665;EAS_AF=0.2282;AMR_AF=0.3689;AFR_AF=0.143;EUR_AF=0.5348;SAS_AF=0.3988;AA=C|||;VT=SNP
16	58837136	rs55903812	A	C	100	PASS	AC=846;AF=0.16893;AN=5008;NS=2504;DP=19585;EAS_AF=0.0952;AMR_AF=0.2392;AFR_AF=0.028;EUR_AF=0.3101;SAS_AF=0.2403;AA=A|||;VT=SNP
16	58837179	rs11649133	G	A	100	PASS	AC=1602;AF=0.319888;AN=5008;NS=2504;DP=18056;EAS_AF=0.2282;AMR_AF=0.3674;AFR_AF=0.143;EUR_AF=0.5348;SAS_AF=0.3988;AA=G|||;VT=SNP
16	58837214	rs79759880	C	A	100	PASS	AC=295;AF=0.0589058;AN=5008;NS=2504;DP=17654;EAS_AF=0.0188;AMR_AF=0.0231;AFR_AF=0.0794;EUR_AF=0.0378;SAS_AF=0.1196;AA=C|||;VT=SNP
16	58837323	rs60840641	G	A	100	PASS	AC=493;AF=0.0984425;AN=5008;NS=2504;DP=20403;EAS_AF=0.3224;AMR_AF=0.0706;AFR_AF=0.0658;EUR_AF=0.0149;SAS_AF=0.0174;AA=G|||;VT=SNP
16	58837355	rs62064948	A	G	100	PASS	AC=300;AF=0.0599042;AN=5008;NS=2504;DP=21259;EAS_AF=0.0188;AMR_AF=0.0231;AFR_AF=0.0832;EUR_AF=0.0378;SAS_AF=0.1196;AA=G|||;VT=SNP
16	58837606	rs62064949	T	C	100	PASS	AC=300;AF=0.0599042;AN=5008;NS=2504;DP=19969;EAS_AF=0.0188;AMR_AF=0.0231;AFR_AF=0.0832;EUR_AF=0.0378;SAS_AF=0.1196;AA=C|||;VT=SNP
16	58837679	rs62064950	G	A	100	PASS	AC=300;AF=0.0599042;AN=5008;NS=2504;DP=19238;EAS_AF=0.0188;AMR_AF=0.0231;AFR_AF=0.0832;EUR_AF=0.0378;SAS_AF=0.1196;AA=G|||;VT=SNP
16	58837767	rs62064951	G	A	100	PASS	AC=300;AF=0.0599042;AN=5008;NS=2504;DP=20971;EAS_AF=0.0188;AMR_AF=0.0231;AFR_AF=0.0832;EUR_AF=0.0378;SAS_AF=0.1196;AA=G|||;VT=SNP
16	58837784	rs62066375	A	G	100	PASS	AC=299;AF=0.0597045;AN=5008;NS=2504;DP=20997;EAS_AF=0.0188;AMR_AF=0.0231;AFR_AF=0.0825;EUR_AF=0.0378;SAS_AF=0.1196;AA=A|||;VT=SNP
16	58837913	rs62066376	G	C	100	PASS	AC=300;AF=0.0599042;AN=5008;NS=2504;DP=20932;EAS_AF=0.0188;AMR_AF=0.0231;AFR_AF=0.0832;EUR_AF=0.0378;SAS_AF=0.1196;AA=G|||;VT=SNP
16	58837977	rs80163245	G	T	100	PASS	AC=492;AF=0.0982428;AN=5008;NS=2504;DP=19354;EAS_AF=0.3224;AMR_AF=0.0706;AFR_AF=0.0651;EUR_AF=0.0149;SAS_AF=0.0174;AA=G|||;VT=SNP
16	58838216	rs76317888	T	G	100	PASS	AC=300;AF=0.0599042;AN=5008;NS=2504;DP=15752;EAS_AF=0.0188;AMR_AF=0.0231;AFR_AF=0.0832;EUR_AF=0.0378;SAS_AF=0.1196;AA=G|||;VT=SNP
16	58838262	rs56107162	T	C	100	PASS	AC=1913;AF=0.381989;AN=5008;NS=2504;DP=16501;EAS_AF=0.247;AMR_AF=0.3905;AFR_AF=0.2345;EUR_AF=0.5726;SAS_AF=0.5184;AA=C|||;VT=SNP
16	58838267	rs79546818	G	A	100	PASS	AC=289;AF=0.0577077;AN=5008;NS=2504;DP=16293;EAS_AF=0.0188;AMR_AF=0.0231;AFR_AF=0.0749;EUR_AF=0.0378;SAS_AF=0.1196;AA=G|||;VT=SNP
16	58838413	rs150441823	T	C	100	PASS	AC=300;AF=0.0599042;AN=5008;NS=2504;DP=12850;EAS_AF=0.0188;AMR_AF=0.0231;AFR_AF=0.0832;EUR_AF=0.0378;SAS_AF=0.1196;AA=C|||;VT=SNP
16	58838511	rs77434374	C	T	100	PASS	AC=295;AF=0.0589058;AN=5008;NS=2504;DP=15253;EAS_AF=0.0188;AMR_AF=0.0231;AFR_AF=0.0794;EUR_AF=0.0378;SAS_AF=0.1196;AA=C|||;VT=SNP
16	58838556	rs75293805	G	T	100	PASS	AC=295;AF=0.0589058;AN=5008;NS=2504;DP=16203;EAS_AF=0.0188;AMR_AF=0.0231;AFR_AF=0.0794;EUR_AF=0.0378;SAS_AF=0.1196;AA=G|||;VT=SNP
16	58838631	rs35317979	G	A	100	PASS	AC=245;AF=0.0489217;AN=5008;NS=2504;DP=15138;EAS_AF=0.0337;AMR_AF=0.0389;AFR_AF=0.0113;EUR_AF=0.0845;SAS_AF=0.0859;AA=G|||;VT=SNP
16	58839003	rs2007281	C	G	100	PASS	AC=689;AF=0.13758;AN=5008;NS=2504;DP=17829;EAS_AF=0.0337;AMR_AF=0.0591;AFR_AF=0.3328;EUR_AF=0.0855;SAS_AF=0.09;AA=C|||;VT=SNP
16	58839211	rs12599331	A	G	100	PASS	AC=1602;AF=0.319888;AN=5008;NS=2504;DP=16365;EAS_AF=0.2282;AMR_AF=0.3674;AFR_AF=0.143;EUR_AF=0.5348;SAS_AF=0.3988;AA=A|||;VT=SNP
16	58839487	rs9932967	G	A	100	PASS	AC=3815;AF=0.761781;AN=5008;NS=2504;DP=15484;EAS_AF=0.6875;AMR_AF=0.7896;AFR_AF=0.888;EUR_AF=0.7157;SAS_AF=0.6953;AA=A|||;VT=SNP
16	58839535	rs62066378	A	G	100	PASS	AC=311;AF=0.0621006;AN=5008;NS=2504;DP=14794;EAS_AF=0.0188;AMR_AF=0.0231;AFR_AF=0.0915;EUR_AF=0.0378;SAS_AF=0.1196;AA=G|||;VT=SNP
16	58839545	rs35512562	C	T	100	PASS	AC=1601;AF=0.319688;AN=5008;NS=2504;DP=15131;EAS_AF=0.4405;AMR_AF=0.379;AFR_AF=0.438;EUR_AF=0.1412;SAS_AF=0.1769;AA=C|||;VT=SNP
16	58839780	rs12447151	C	T	100	PASS	AC=650;AF=0.129792;AN=5008;NS=2504;DP=18797;EAS_AF=0.1032;AMR_AF=0.2594;AFR_AF=0.1029;EUR_AF=0.0537;SAS_AF=0.18;AA=C|||;VT=SNP
16	58839867	rs62066379	G	A	100	PASS	AC=301;AF=0.0601038;AN=5008;NS=2504;DP=18036;EAS_AF=0.0188;AMR_AF=0.0231;AFR_AF=0.0832;EUR_AF=0.0378;SAS_AF=0.1207;AA=G|||;VT=SNP
16	58840855	rs6499982	G	T	100	PASS	AC=300;AF=0.0599042;AN=5008;NS=2504;DP=18760;EAS_AF=0.0188;AMR_AF=0.0231;AFR_AF=0.0832;EUR_AF=0.0378;SAS_AF=0.1196;AA=G|||;VT=SNP
16	58840884	rs7192619	G	A	100	PASS	AC=311;AF=0.0621006;AN=5008;NS=2504;DP=18951;EAS_AF=0.0188;AMR_AF=0.0231;AFR_AF=0.0915;EUR_AF=0.0378;SAS_AF=0.1196;AA=A|||;VT=SNP
16	58840911	rs7199701	T	G	100	PASS	AC=300;AF=0.0599042;AN=5008;NS=2504;DP=18774;EAS_AF=0.0188;AMR_AF=0.0231;AFR_AF=0.0832;EUR_AF=0.0378;SAS_AF=0.1196;AA=T|||;VT=SNP
16	58841120	rs12928733	A	C	100	PASS	AC=1602;AF=0.319888;AN=5008;NS=2504;DP=20565;EAS_AF=0.2282;AMR_AF=0.3674;AFR_AF=0.143;EUR_AF=0.5348;SAS_AF=0.3988;AA=A|||;VT=SNP
16	58841217	rs967852	C	T	100	PASS	AC=3808;AF=0.760383;AN=5008;NS=2504;DP=18600;EAS_AF=0.6875;AMR_AF=0.7896;AFR_AF=0.8828;EUR_AF=0.7157;SAS_AF=0.6953;AA=T|||;VT=SNP
16	58841546	rs12932254	C	T	100	PASS	AC=682;AF=0.136182;AN=5008;NS=2504;DP=19532;EAS_AF=0.0337;AMR_AF=0.0576;AFR_AF=0.3283;EUR_AF=0.0855;SAS_AF=0.09;AA=C|||;VT=SNP
16	58841729	rs62066380	C	T	100	PASS	AC=300;AF=0.0599042;AN=5008;NS=2504;DP=16407;EAS_AF=0.0188;AMR_AF=0.0231;AFR_AF=0.0832;EUR_AF=0.0378;SAS_AF=0.1196;AA=C|||;VT=SNP
16	58842669	rs7184377	A	G	100	PASS	AC=3826;AF=0.763978;AN=5008;NS=2504;DP=16893;EAS_AF=0.6875;AMR_AF=0.7896;AFR_AF=0.8956;EUR_AF=0.7167;SAS_AF=0.6953;AA=G|||;VT=SNP
16	58842774	rs116303171	T	A	100	PASS	AC=371;AF=0.0740815;AN=5008;NS=2504;DP=16419;EAS_AF=0.0843;AMR_AF=0.2363;AFR_AF=0.0348;EUR_AF=0.0169;SAS_AF=0.0603;AA=T|||;VT=SNP
16	58842930	rs1436427	A	T	100	PASS	AC=3824;AF=0.763578;AN=5008;NS=2504;DP=19898;EAS_AF=0.6865;AMR_AF=0.7896;AFR_AF=0.8956;EUR_AF=0.7157;SAS_AF=0.6953;AA=T|||;VT=SNP
16	58843576	rs8049572	A	C	100	PASS	AC=1568;AF=0.313099;AN=5008;NS=2504;DP=17619;EAS_AF=0.1994;AMR_AF=0.3674;AFR_AF=0.1407;EUR_AF=0.5348;SAS_AF=0.3967;AA=A|||;VT=SNP
16	58843909	rs6499983	A	G	100	PASS	AC=1913;AF=0.381989;AN=5008;NS=2504;DP=15062;EAS_AF=0.247;AMR_AF=0.3905;AFR_AF=0.2345;EUR_AF=0.5726;SAS_AF=0.5184;AA=G|||;VT=SNP
16	58844113	rs6499984	C	T	100	PASS	AC=3826;AF=0.763978;AN=5008;NS=2504;DP=19271;EAS_AF=0.6875;AMR_AF=0.7911;AFR_AF=0.8956;EUR_AF=0.7157;SAS_AF=0.6953;AA=T|||;VT=SNP
16	58844123	rs12596795	C	T	100	PASS	AC=489;AF=0.0976438;AN=5008;NS=2504;DP=19376;EAS_AF=0.3224;AMR_AF=0.0706;AFR_AF=0.0628;EUR_AF=0.0149;SAS_AF=0.0174;AA=C|||;VT=SNP
16	58844434	rs34438483	A	G	100	PASS	AC=1568;AF=0.313099;AN=5008;NS=2504;DP=23444;EAS_AF=0.1994;AMR_AF=0.3674;AFR_AF=0.1407;EUR_AF=0.5338;SAS_AF=0.3978;AA=A|||;VT=SNP
16	58844436	rs8054482	C	T	100	PASS	AC=1874;AF=0.374201;AN=5008;NS=2504;DP=22886;EAS_AF=0.2183;AMR_AF=0.3905;AFR_AF=0.2284;EUR_AF=0.5726;SAS_AF=0.5164;AA=T|||;VT=SNP
16	58844466	rs36098613	T	G	100	PASS	AC=1613;AF=0.322085;AN=5008;NS=2504;DP=22532;EAS_AF=0.2282;AMR_AF=0.3674;AFR_AF=0.1513;EUR_AF=0.5348;SAS_AF=0.3988;AA=T|||;VT=SNP
16	58844940	rs67219538	C	T	100	PASS	AC=688;AF=0.13738;AN=5008;NS=2504;DP=12566;EAS_AF=0.0337;AMR_AF=0.0576;AFR_AF=0.3328;EUR_AF=0.0855;SAS_AF=0.09;AA=C|||;VT=SNP
16	58844965	rs13380548	G	A	100	PASS	AC=292;AF=0.0583067;AN=5008;NS=2504;DP=14587;EAS_AF=0.0188;AMR_AF=0.0231;AFR_AF=0.0772;EUR_AF=0.0378;SAS_AF=0.1196;AA=g|||;VT=SNP
16	58845222	rs13380758	A	G	100	PASS	AC=300;AF=0.0599042;AN=5008;NS=2504;DP=21929;EAS_AF=0.0188;AMR_AF=0.0231;AFR_AF=0.0832;EUR_AF=0.0378;SAS_AF=0.1196;AA=A|||;VT=SNP
16	58845312	rs73555772	A	G	100	PASS	AC=619;AF=0.123602;AN=5008;NS=2504;DP=18635;EAS_AF=0.0347;AMR_AF=0.0562;AFR_AF=0.2806;EUR_AF=0.0855;SAS_AF=0.09;AA=A|||;VT=SNP
16	58845457	rs62066384	G	A	100	PASS	AC=817;AF=0.163139;AN=5008;NS=2504;DP=20230;EAS_AF=0.1131;AMR_AF=0.2248;AFR_AF=0.0174;EUR_AF=0.2903;SAS_AF=0.2372;AA=G|||;VT=SNP
16	58845680	rs7203783	A	G	100	PASS	AC=772;AF=0.154153;AN=5008;NS=2504;DP=21000;EAS_AF=0.0863;AMR_AF=0.1427;AFR_AF=0.1392;EUR_AF=0.2445;SAS_AF=0.1595;AA=A|||;VT=SNP
16	58845709	rs62066385	C	A	100	PASS	AC=817;AF=0.163139;AN=5008;NS=2504;DP=20291;EAS_AF=0.1131;AMR_AF=0.2248;AFR_AF=0.0174;EUR_AF=0.2903;SAS_AF=0.2372;AA=C|||;VT=SNP
16	58845715	rs7201840	G	A	100	PASS	AC=772;AF=0.154153;AN=5008;NS=2504;DP=20060;EAS_AF=0.0863;AMR_AF=0.1427;AFR_AF=0.1392;EUR_AF=0.2445;SAS_AF=0.1595;AA=G|||;VT=SNP
16	58845878	rs62066386	C	T	100	PASS	AC=300;AF=0.0599042;AN=5008;NS=2504;DP=21022;EAS_AF=0.0188;AMR_AF=0.0231;AFR_AF=0.0832;EUR_AF=0.0378;SAS_AF=0.1196;AA=T|||;VT=SNP
16	58845964	rs9302706	T	G	100	PASS	AC=3825;AF=0.763778;AN=5008;NS=2504;DP=19683;EAS_AF=0.6875;AMR_AF=0.7896;AFR_AF=0.8956;EUR_AF=0.7157;SAS_AF=0.6953;AA=G|||;VT=SNP
16	58846113	rs9673141	A	T	100	PASS	AC=300;AF=0.0599042;AN=5008;NS=2504;DP=19247;EAS_AF=0.0188;AMR_AF=0.0231;AFR_AF=0.0832;EUR_AF=0.0378;SAS_AF=0.1196;AA=A|||;VT=SNP
16	58846185	rs62066387	T	A	100	PASS	AC=817;AF=0.163139;AN=5008;NS=2504;DP=20699;EAS_AF=0.1131;AMR_AF=0.2248;AFR_AF=0.0174;EUR_AF=0.2903;SAS_AF=0.2372;AA=T|||;VT=SNP
16	58846398	rs11645316	G	T	100	PASS	AC=774;AF=0.154553;AN=5008;NS=2504;DP=17802;EAS_AF=0.0863;AMR_AF=0.1427;AFR_AF=0.1399;EUR_AF=0.2455;SAS_AF=0.1595;AA=G|||;VT=SNP
16	58846851	rs11076272	A	G	100	PASS	AC=741;AF=0.147963;AN=5008;NS=2504;DP=17491;EAS_AF=0.0873;AMR_AF=0.1326;AFR_AF=0.1377;EUR_AF=0.2256;SAS_AF=0.1554;AA=G|||;VT=SNP
16	58847120	rs11076273	C	T	100	PASS	AC=727;AF=0.145168;AN=5008;NS=2504;DP=20207;EAS_AF=0.0873;AMR_AF=0.1311;AFR_AF=0.1278;EUR_AF=0.2256;SAS_AF=0.1554;AA=C|||;VT=SNP
16	58847217	rs11641090	A	C	100	PASS	AC=727;AF=0.145168;AN=5008;NS=2504;DP=19189;EAS_AF=0.0873;AMR_AF=0.1311;AFR_AF=0.1278;EUR_AF=0.2256;SAS_AF=0.1554;AA=A|||;VT=SNP
16	58847679	rs16960546	C	T	100	PASS	AC=373;AF=0.0744808;AN=5008;NS=2504;DP=21148;EAS_AF=0.0843;AMR_AF=0.2363;AFR_AF=0.0348;EUR_AF=0.0179;SAS_AF=0.0613;AA=C|||;VT=SNP
16	58847832	rs6499985	A	G	100	PASS	AC=3779;AF=0.754593;AN=5008;NS=2504;DP=17093;EAS_AF=0.6875;AMR_AF=0.7795;AFR_AF=0.8835;EUR_AF=0.6968;SAS_AF=0.6912;AA=G|||;VT=SNP
16	58848107	rs62066389	G	A	100	PASS	AC=817;AF=0.163139;AN=5008;NS=2504;DP=17760;EAS_AF=0.1131;AMR_AF=0.2262;AFR_AF=0.0174;EUR_AF=0.2893;SAS_AF=0.2372;AA=G|||;VT=SNP
16	58848948	rs12446586	T	C	100	PASS	AC=361;AF=0.0720847;AN=5008;NS=2504;DP=17786;EAS_AF=0.0873;AMR_AF=0.2378;AFR_AF=0.0234;EUR_AF=0.0169;SAS_AF=0.0613;AA=t|||;VT=SNP
16	58848979	rs11643799	A	C	100	PASS	AC=216;AF=0.043131;AN=5008;NS=2504;DP=18152;EAS_AF=0.0119;AMR_AF=0.0389;AFR_AF=0.0053;EUR_AF=0.0845;SAS_AF=0.0869;AA=A|||;VT=SNP
16	58849445	rs12926870	G	C	100	PASS	AC=1188;AF=0.23722;AN=5008;NS=2504;DP=21313;EAS_AF=0.2004;AMR_AF=0.1772;AFR_AF=0.3608;EUR_AF=0.2286;SAS_AF=0.1595;AA=G|||;VT=SNP
16	58849571	rs9926182	G	A	100	PASS	AC=1255;AF=0.250599;AN=5008;NS=2504;DP=18978;EAS_AF=0.1994;AMR_AF=0.1542;AFR_AF=0.5257;EUR_AF=0.161;SAS_AF=0.092;AA=A|||;VT=SNP
16	58850129	rs7194245	G	A	100	PASS	AC=1186;AF=0.236821;AN=5008;NS=2504;DP=15856;EAS_AF=0.2014;AMR_AF=0.1758;AFR_AF=0.3585;EUR_AF=0.2296;SAS_AF=0.1595;AA=G|||;VT=SNP
16	58850896	rs76131570	C	T	100	PASS	AC=358;AF=0.0714856;AN=5008;NS=2504;DP=19853;EAS_AF=0.0833;AMR_AF=0.2406;AFR_AF=0.0227;EUR_AF=0.0169;SAS_AF=0.0613;AA=C|||;VT=SNP
16	58851007	rs56199242	C	T	100	PASS	AC=893;AF=0.178315;AN=5008;NS=2504;DP=19142;EAS_AF=0.1131;AMR_AF=0.2277;AFR_AF=0.0756;EUR_AF=0.2853;SAS_AF=0.2393;AA=C|||;VT=SNP
16	58851058	rs16960548	C	T	100	PASS	AC=355;AF=0.0708866;AN=5008;NS=2504;DP=20443;EAS_AF=0.0833;AMR_AF=0.2406;AFR_AF=0.0212;EUR_AF=0.0159;SAS_AF=0.0613;AA=C|||;VT=SNP
16	58851284	rs34606766	A	G	100	PASS	AC=247;AF=0.0493211;AN=5008;NS=2504;DP=19555;EAS_AF=0.0347;AMR_AF=0.0389;AFR_AF=0.0113;EUR_AF=0.0845;SAS_AF=0.0869;AA=A|||;VT=SNP
16	58851425	rs77107857	A	T	100	PASS	AC=485;AF=0.096845;AN=5008;NS=2504;DP=18535;EAS_AF=0.3224;AMR_AF=0.0735;AFR_AF=0.059;EUR_AF=0.0139;SAS_AF=0.0174;AA=A|||;VT=SNP
16	58852522	rs36098667	C	T	100	PASS	AC=1178;AF=0.235224;AN=5008;NS=2504;DP=17193;EAS_AF=0.2004;AMR_AF=0.1772;AFR_AF=0.3525;EUR_AF=0.2296;SAS_AF=0.1595;AA=C|||;VT=SNP
16	58852918	rs12444886	A	G	100	PASS	AC=1182;AF=0.236022;AN=5008;NS=2504;DP=18147;EAS_AF=0.2004;AMR_AF=0.1758;AFR_AF=0.3563;EUR_AF=0.2296;SAS_AF=0.1595;AA=A|||;VT=SNP
16	58854036	rs7199076	A	G	100	PASS	AC=1182;AF=0.236022;AN=5008;NS=2504;DP=18736;EAS_AF=0.2004;AMR_AF=0.1758;AFR_AF=0.3563;EUR_AF=0.2296;SAS_AF=0.1595;AA=A|||;VT=SNP
16	58855064	rs7203562	G	A	100	PASS	AC=313;AF=0.0625;AN=5008;NS=2504;DP=22483;EAS_AF=0.0228;AMR_AF=0.0245;AFR_AF=0.0893;EUR_AF=0.0368;SAS_AF=0.1207;AA=g|||;VT=SNP
16	58855124	rs9941124	G	A	100	PASS	AC=1414;AF=0.282348;AN=5008;NS=2504;DP=21966;EAS_AF=0.2004;AMR_AF=0.1902;AFR_AF=0.5234;EUR_AF=0.2306;SAS_AF=0.1595;AA=G|||;VT=SNP
16	58855196	rs12447231	T	G	100	PASS	AC=359;AF=0.0716853;AN=5008;NS=2504;DP=22359;EAS_AF=0.0833;AMR_AF=0.2406;AFR_AF=0.0234;EUR_AF=0.0169;SAS_AF=0.0613;AA=T|||;VT=SNP
16	58855672	rs10083735	C	T	100	PASS	AC=1213;AF=0.242212;AN=5008;NS=2504;DP=19846;EAS_AF=0.2282;AMR_AF=0.1758;AFR_AF=0.357;EUR_AF=0.2296;SAS_AF=0.1616;AA=C|||;VT=SNP
16	58855816	rs10083736	C	T	100	PASS	AC=1177;AF=0.235024;AN=5008;NS=2504;DP=18797;EAS_AF=0.2004;AMR_AF=0.1758;AFR_AF=0.3525;EUR_AF=0.2296;SAS_AF=0.1595;AA=C|||;VT=SNP
16	58855838	rs12927495	T	C	100	PASS	AC=2102;AF=0.419728;AN=5008;NS=2504;DP=19332;EAS_AF=0.3135;AMR_AF=0.4063;AFR_AF=0.4508;EUR_AF=0.5149;SAS_AF=0.3988;AA=t|||;VT=SNP
16	58855857	rs13337355	T	C	100	PASS	AC=747;AF=0.149161;AN=5008;NS=2504;DP=19263;EAS_AF=0.3502;AMR_AF=0.0879;AFR_AF=0.2262;EUR_AF=0.0149;SAS_AF=0.0194;AA=T|||;VT=SNP
16	58855889	rs10083732	G	C	100	PASS	AC=853;AF=0.170327;AN=5008;NS=2504;DP=19927;EAS_AF=0.2004;AMR_AF=0.1585;AFR_AF=0.1172;EUR_AF=0.2286;SAS_AF=0.1595;AA=G|||;VT=SNP
16	58856620	rs2164515	A	G	100	PASS	AC=3875;AF=0.773762;AN=5008;NS=2504;DP=18327;EAS_AF=0.8046;AMR_AF=0.8012;AFR_AF=0.8805;EUR_AF=0.669;SAS_AF=0.6861;AA=G|||;VT=SNP
16	58856841	rs147482511	A	G	100	PASS	AC=1184;AF=0.236422;AN=5008;NS=2504;DP=23642;EAS_AF=0.2004;AMR_AF=0.1772;AFR_AF=0.357;EUR_AF=0.2296;SAS_AF=0.1595;AA=A|||;VT=SNP
16	58857659	rs11643460	G	C	100	PASS	AC=239;AF=0.0477236;AN=5008;NS=2504;DP=20383;EAS_AF=0.0347;AMR_AF=0.0389;AFR_AF=0.0053;EUR_AF=0.0845;SAS_AF=0.0869;AA=G|||;VT=SNP
16	58858039	rs4784987	T	C	100	PASS	AC=2849;AF=0.56889;AN=5008;NS=2504;DP=19329;EAS_AF=0.6637;AMR_AF=0.4942;AFR_AF=0.6778;EUR_AF=0.5288;SAS_AF=0.4182;AA=C|||;VT=SNP
16	58858497	rs11645135	C	T	100	PASS	AC=1169;AF=0.233427;AN=5008;NS=2504;DP=18161;EAS_AF=0.2004;AMR_AF=0.1758;AFR_AF=0.3472;EUR_AF=0.2286;SAS_AF=0.1595;AA=C|||;VT=SNP
16	58859968	rs4784988	C	T	100	PASS	AC=481;AF=0.0960463;AN=5008;NS=2504;DP=20706;EAS_AF=0.3185;AMR_AF=0.0735;AFR_AF=0.059;EUR_AF=0.0139;SAS_AF=0.0174;AA=C|||;VT=SNP
16	58861466	rs56831121	C	T	100	PASS	AC=907;AF=0.18111;AN=5008;NS=2504;DP=18397;EAS_AF=0.1171;AMR_AF=0.2291;AFR_AF=0.0825;EUR_AF=0.2853;SAS_AF=0.2393;AA=C|||;VT=SNP
16	58862208	rs12931677	T	A	100	PASS	AC=571;AF=0.114018;AN=5008;NS=2504;DP=14498;EAS_AF=0.0575;AMR_AF=0.0634;AFR_AF=0.1082;EUR_AF=0.1213;SAS_AF=0.2086;AA=T|||;VT=SNP
16	58862672	rs79740567	A	G	100	PASS	AC=364;AF=0.0726837;AN=5008;NS=2504;DP=16938;EAS_AF=0.0833;AMR_AF=0.2406;AFR_AF=0.0227;EUR_AF=0.0169;SAS_AF=0.0675;AA=A|||;VT=SNP
16	58863961	rs6499986	T	C	100	PASS	AC=3895;AF=0.777756;AN=5008;NS=2504;DP=15409;EAS_AF=0.7768;AMR_AF=0.8127;AFR_AF=0.8835;EUR_AF=0.6938;SAS_AF=0.6973;AA=T|||;VT=SNP
16	58864314	rs6416775	C	T	100	PASS	AC=2855;AF=0.570088;AN=5008;NS=2504;DP=18368;EAS_AF=0.6647;AMR_AF=0.4942;AFR_AF=0.6815;EUR_AF=0.5298;SAS_AF=0.4172;AA=T|||;VT=SNP
16	58864544	rs8046516	G	C	100	PASS	AC=1191;AF=0.237819;AN=5008;NS=2504;DP=18898;EAS_AF=0.2024;AMR_AF=0.1758;AFR_AF=0.3616;EUR_AF=0.2296;SAS_AF=0.1595;AA=G|||;VT=SNP
16	58864591	rs8052902	T	G	100	PASS	AC=1675;AF=0.334465;AN=5008;NS=2504;DP=19119;EAS_AF=0.5238;AMR_AF=0.2493;AFR_AF=0.4206;EUR_AF=0.2435;SAS_AF=0.1769;AA=T|||;VT=SNP
16	58864728	rs12923769	C	T	100	PASS	AC=572;AF=0.114217;AN=5008;NS=2504;DP=19158;EAS_AF=0.0575;AMR_AF=0.0634;AFR_AF=0.1082;EUR_AF=0.1213;SAS_AF=0.2096;AA=C|||;VT=SNP
16	58865022	rs11646417	C	T	100	PASS	AC=240;AF=0.0479233;AN=5008;NS=2504;DP=20489;EAS_AF=0.0347;AMR_AF=0.0389;AFR_AF=0.0053;EUR_AF=0.0845;SAS_AF=0.0879;AA=C|||;VT=SNP
16	58865619	rs78297699	T	G	100	PASS	AC=484;AF=0.0966454;AN=5008;NS=2504;DP=21632;EAS_AF=0.3214;AMR_AF=0.0735;AFR_AF=0.059;EUR_AF=0.0139;SAS_AF=0.0174;AA=T|||;VT=SNP
16	58865800	rs12599522	C	T	100	PASS	AC=500;AF=0.0998403;AN=5008;NS=2504;DP=16382;EAS_AF=0.3214;AMR_AF=0.0735;AFR_AF=0.0711;EUR_AF=0.0139;SAS_AF=0.0174;AA=C|||;VT=SNP
16	58866304	rs59707716	T	G	100	PASS	AC=484;AF=0.0966454;AN=5008;NS=2504;DP=19351;EAS_AF=0.3214;AMR_AF=0.0735;AFR_AF=0.059;EUR_AF=0.0139;SAS_AF=0.0174;AA=T|||;VT=SNP
16	58866367	rs62066393	A	G	100	PASS	AC=234;AF=0.0467252;AN=5008;NS=2504;DP=19346;EAS_AF=0.002;AMR_AF=0.0937;AFR_AF=0.0053;EUR_AF=0.1083;SAS_AF=0.0521;AA=A|||;VT=SNP
16	58866387	rs11866352	G	A	100	PASS	AC=3190;AF=0.636981;AN=5008;NS=2504;DP=19255;EAS_AF=0.7153;AMR_AF=0.7349;AFR_AF=0.7088;EUR_AF=0.5467;SAS_AF=0.4826;AA=A|||;VT=SNP
16	58866785	rs74901485	C	T	100	PASS	AC=483;AF=0.0964457;AN=5008;NS=2504;DP=19249;EAS_AF=0.3204;AMR_AF=0.0735;AFR_AF=0.059;EUR_AF=0.0139;SAS_AF=0.0174;AA=C|||;VT=SNP
16	58866944	rs72622281	C	T	100	PASS	AC=483;AF=0.0964457;AN=5008;NS=2504;DP=19334;EAS_AF=0.3204;AMR_AF=0.0735;AFR_AF=0.059;EUR_AF=0.0139;SAS_AF=0.0174;AA=C|||;VT=SNP
16	58867330	rs4784989	G	C	100	PASS	AC=531;AF=0.10603;AN=5008;NS=2504;DP=19749;EAS_AF=0.3304;AMR_AF=0.0821;AFR_AF=0.0787;EUR_AF=0.0199;SAS_AF=0.0174;AA=-|||;VT=SNP
16	58867599	rs11859681	C	A	100	PASS	AC=3312;AF=0.661342;AN=5008;NS=2504;DP=18583;EAS_AF=0.9058;AMR_AF=0.7709;AFR_AF=0.3472;EUR_AF=0.6252;SAS_AF=0.7935;AA=A|||;VT=SNP
16	58867855	rs8045775	A	C	100	PASS	AC=1811;AF=0.361621;AN=5008;NS=2504;DP=16278;EAS_AF=0.3026;AMR_AF=0.2939;AFR_AF=0.3374;EUR_AF=0.4384;SAS_AF=0.4243;AA=A|||;VT=SNP
16	58867991	rs12921983	A	G	100	PASS	AC=897;AF=0.179113;AN=5008;NS=2504;DP=17673;EAS_AF=0.1815;AMR_AF=0.1484;AFR_AF=0.0998;EUR_AF=0.2724;SAS_AF=0.2096;AA=A|||;VT=SNP
16	58868315	rs79632209	C	T	100	PASS	AC=177;AF=0.0353435;AN=5008;NS=2504;DP=18797;EAS_AF=0.1161;AMR_AF=0.0216;AFR_AF=0.0008;EUR_AF=0.0229;SAS_AF=0.0215;AA=C|||;VT=SNP
16	58868779	rs11641555	G	C	100	PASS	AC=1296;AF=0.258786;AN=5008;NS=2504;DP=16894;EAS_AF=0.5149;AMR_AF=0.2032;AFR_AF=0.056;EUR_AF=0.2545;SAS_AF=0.3129;AA=C|||;VT=SNP
16	58868919	rs13338287	T	A	100	PASS	AC=544;AF=0.108626;AN=5008;NS=2504;DP=15085;EAS_AF=0.0556;AMR_AF=0.072;AFR_AF=0.2254;EUR_AF=0.0507;SAS_AF=0.091;AA=T|||;VT=SNP
16	58869028	rs13338344	T	C	100	PASS	AC=543;AF=0.108427;AN=5008;NS=2504;DP=17350;EAS_AF=0.0556;AMR_AF=0.072;AFR_AF=0.2254;EUR_AF=0.0497;SAS_AF=0.091;AA=T|||;VT=SNP
16	58869247	rs9925523	G	C	100	PASS	AC=1784;AF=0.35623;AN=5008;NS=2504;DP=13604;EAS_AF=0.1696;AMR_AF=0.2911;AFR_AF=0.7579;EUR_AF=0.1968;SAS_AF=0.2157;AA=C|||;VT=SNP
16	58869363	rs72622282	G	A	100	PASS	AC=2158;AF=0.430911;AN=5008;NS=2504;DP=17253;EAS_AF=0.5764;AMR_AF=0.3314;AFR_AF=0.4213;EUR_AF=0.3738;SAS_AF=0.4233;AA=G|||;VT=SNP
16	58869423	rs72792491	G	A	100	PASS	AC=508;AF=0.101438;AN=5008;NS=2504;DP=17067;EAS_AF=0.0556;AMR_AF=0.0778;AFR_AF=0.1952;EUR_AF=0.0497;SAS_AF=0.092;AA=G|||;VT=SNP
16	58869626	rs28829904	A	T	100	PASS	AC=3084;AF=0.615815;AN=5008;NS=2504;DP=22069;EAS_AF=0.6885;AMR_AF=0.4928;AFR_AF=0.8162;EUR_AF=0.4503;SAS_AF=0.5276;AA=T|||;VT=SNP
16	58870038	rs60253058	C	T	100	PASS	AC=1182;AF=0.236022;AN=5008;NS=2504;DP=22749;EAS_AF=0.0714;AMR_AF=0.1758;AFR_AF=0.5416;EUR_AF=0.1551;SAS_AF=0.1186;AA=T|||;VT=SNP
16	58870238	rs55879623	T	C	100	PASS	AC=747;AF=0.149161;AN=5008;NS=2504;DP=21113;EAS_AF=0.0556;AMR_AF=0.1254;AFR_AF=0.2844;EUR_AF=0.1193;SAS_AF=0.1104;AA=T|||;VT=SNP
16	58870768	rs28420703	G	A	100	PASS	AC=1296;AF=0.258786;AN=5008;NS=2504;DP=19014;EAS_AF=0.0714;AMR_AF=0.1772;AFR_AF=0.6256;EUR_AF=0.1571;SAS_AF=0.1186;AA=A|||;VT=SNP
16	58871279	rs9937012	C	T	100	PASS	AC=1228;AF=0.245208;AN=5008;NS=2504;DP=17352;EAS_AF=0.1518;AMR_AF=0.2363;AFR_AF=0.4153;EUR_AF=0.159;SAS_AF=0.2065;AA=C|||;VT=SNP
16	58872527	rs72622283	A	G	100	PASS	AC=1310;AF=0.261581;AN=5008;NS=2504;DP=21796;EAS_AF=0.5208;AMR_AF=0.2017;AFR_AF=0.062;EUR_AF=0.2545;SAS_AF=0.3139;AA=A|||;VT=SNP
16	58872541	rs56122378	A	C	100	PASS	AC=763;AF=0.152356;AN=5008;NS=2504;DP=21760;EAS_AF=0.0556;AMR_AF=0.1268;AFR_AF=0.2958;EUR_AF=0.1193;SAS_AF=0.1104;AA=A|||;VT=SNP
16	58872561	rs58834585	T	C	100	PASS	AC=561;AF=0.112021;AN=5008;NS=2504;DP=21658;EAS_AF=0.0556;AMR_AF=0.0778;AFR_AF=0.2352;EUR_AF=0.0497;SAS_AF=0.092;AA=T|||;VT=SNP
16	58872564	rs116865693	G	A	100	PASS	AC=71;AF=0.0141773;AN=5008;NS=2504;DP=21564;EAS_AF=0.0069;AMR_AF=0.0058;AFR_AF=0.0015;EUR_AF=0.0189;SAS_AF=0.0399;AA=A|||;VT=SNP
16	58872573	rs72622284	A	C	100	PASS	AC=1303;AF=0.260184;AN=5008;NS=2504;DP=21405;EAS_AF=0.5208;AMR_AF=0.2017;AFR_AF=0.0567;EUR_AF=0.2545;SAS_AF=0.3139;AA=A|||;VT=SNP
16	58872900	rs140836760	C	T	100	PASS	AC=190;AF=0.0379393;AN=5008;NS=2504;DP=21064;EAS_AF=0.121;AMR_AF=0.0245;AFR_AF=0.0008;EUR_AF=0.0229;SAS_AF=0.0276;AA=-|||;VT=SNP
16	58873814	rs72792496	C	T	100	PASS	AC=213;AF=0.0425319;AN=5008;NS=2504;DP=13439;EAS_AF=0.0159;AMR_AF=0.0634;AFR_AF=0.0166;EUR_AF=0.0487;SAS_AF=0.0838;AA=C|||;VT=SNP
16	58874212	rs1965920	T	C	100	PASS	AC=2446;AF=0.488419;AN=5008;NS=2504;DP=18642;EAS_AF=0.5923;AMR_AF=0.3718;AFR_AF=0.5726;EUR_AF=0.4085;SAS_AF=0.4325;AA=C|||;VT=SNP
16	58874284	rs13338016	T	C	100	PASS	AC=1002;AF=0.20008;AN=5008;NS=2504;DP=18841;EAS_AF=0.0556;AMR_AF=0.1671;AFR_AF=0.4259;EUR_AF=0.1531;SAS_AF=0.1155;AA=T|||;VT=SNP
16	58874611	rs75443774	C	T	100	PASS	AC=1420;AF=0.283546;AN=5008;NS=2504;DP=20550;EAS_AF=0.5208;AMR_AF=0.2046;AFR_AF=0.1437;EUR_AF=0.2555;SAS_AF=0.3129;AA=C|||;VT=SNP
16	58874680	rs13339172	T	C	100	PASS	AC=3170;AF=0.632987;AN=5008;NS=2504;DP=18699;EAS_AF=0.6885;AMR_AF=0.4928;AFR_AF=0.8797;EUR_AF=0.4503;SAS_AF=0.5297;AA=C|||;VT=SNP
16	58876545	rs1471457	G	A	100	PASS	AC=2593;AF=0.517772;AN=5008;NS=2504;DP=20171;EAS_AF=0.5923;AMR_AF=0.379;AFR_AF=0.6793;EUR_AF=0.4105;SAS_AF=0.4315;AA=A|||;VT=SNP
16	58876730	rs28648702	A	G	100	PASS	AC=872;AF=0.174121;AN=5008;NS=2504;DP=19913;EAS_AF=0.0159;AMR_AF=0.1628;AFR_AF=0.3661;EUR_AF=0.1531;SAS_AF=0.1074;AA=A|||;VT=SNP
16	58877075	rs7187286	C	G	100	PASS	AC=545;AF=0.108826;AN=5008;NS=2504;DP=20423;EAS_AF=0.0159;AMR_AF=0.1124;AFR_AF=0.1762;EUR_AF=0.1183;SAS_AF=0.1012;AA=C|||;VT=SNP
16	58878032	rs9936020	G	T	100	PASS	AC=1177;AF=0.235024;AN=5008;NS=2504;DP=17832;EAS_AF=0.0714;AMR_AF=0.1744;AFR_AF=0.5386;EUR_AF=0.1551;SAS_AF=0.1186;AA=T|||;VT=SNP
16	58878592	rs72794411	C	T	100	PASS	AC=210;AF=0.0419329;AN=5008;NS=2504;DP=18080;EAS_AF=0.0159;AMR_AF=0.0634;AFR_AF=0.0151;EUR_AF=0.0487;SAS_AF=0.0828;AA=C|||;VT=SNP
16	58878621	rs13338289	G	A	100	PASS	AC=1140;AF=0.227636;AN=5008;NS=2504;DP=18467;EAS_AF=0.0714;AMR_AF=0.1744;AFR_AF=0.5106;EUR_AF=0.1551;SAS_AF=0.1186;AA=A|||;VT=SNP
16	58880623	rs13336619	G	A	100	PASS	AC=510;AF=0.101837;AN=5008;NS=2504;DP=14492;EAS_AF=0.0546;AMR_AF=0.0519;AFR_AF=0.2769;EUR_AF=0.0358;SAS_AF=0.0174;AA=-|||;VT=SNP
16	58881239	rs6499987	C	T	100	PASS	AC=512;AF=0.102236;AN=5008;NS=2504;DP=19062;EAS_AF=0.0159;AMR_AF=0.1138;AFR_AF=0.1505;EUR_AF=0.1183;SAS_AF=0.1012;AA=C|||;VT=SNP
16	58881897	rs2306237	G	A	100	PASS	AC=2140;AF=0.427316;AN=5008;NS=2504;DP=16703;EAS_AF=0.5496;AMR_AF=0.3415;AFR_AF=0.4009;EUR_AF=0.3956;SAS_AF=0.4305;AA=A|||;VT=SNP
16	58882354	rs13334829	A	G	100	PASS	AC=550;AF=0.109824;AN=5008;NS=2504;DP=21642;EAS_AF=0.0159;AMR_AF=0.1138;AFR_AF=0.1785;EUR_AF=0.1183;SAS_AF=0.1022;AA=A|||;VT=SNP
16	58882380	rs13334839	A	T	100	PASS	AC=2121;AF=0.423522;AN=5008;NS=2504;DP=22090;EAS_AF=0.5337;AMR_AF=0.3415;AFR_AF=0.4002;EUR_AF=0.3956;SAS_AF=0.4284;AA=T|||;VT=SNP
16	58882453	rs13335901	T	C	100	PASS	AC=2121;AF=0.423522;AN=5008;NS=2504;DP=21157;EAS_AF=0.5337;AMR_AF=0.3415;AFR_AF=0.4009;EUR_AF=0.3956;SAS_AF=0.4274;AA=C|||;VT=SNP
16	58882919	rs72794423	C	T	100	PASS	AC=214;AF=0.0427316;AN=5008;NS=2504;DP=22459;EAS_AF=0.0159;AMR_AF=0.0634;AFR_AF=0.0182;EUR_AF=0.0487;SAS_AF=0.0828;AA=C|||;VT=SNP
16	58884175	rs11646521	A	G	100	PASS	AC=1429;AF=0.285343;AN=5008;NS=2504;DP=15814;EAS_AF=0.5179;AMR_AF=0.2104;AFR_AF=0.1445;EUR_AF=0.2604;SAS_AF=0.3149;AA=A|||;VT=SNP
16	58885242	rs7201651	T	A	100	PASS	AC=533;AF=0.10643;AN=5008;NS=2504;DP=15706;EAS_AF=0.0159;AMR_AF=0.1153;AFR_AF=0.1649;EUR_AF=0.1183;SAS_AF=0.1022;AA=T|||;VT=SNP
16	58885751	rs62066434	A	G	100	PASS	AC=533;AF=0.10643;AN=5008;NS=2504;DP=21083;EAS_AF=0.0159;AMR_AF=0.1153;AFR_AF=0.1649;EUR_AF=0.1183;SAS_AF=0.1022;AA=A|||;VT=SNP
16	58886403	rs9932541	C	G	100	PASS	AC=325;AF=0.0648962;AN=5008;NS=2504;DP=20933;EAS_AF=0.0159;AMR_AF=0.0648;AFR_AF=0.1014;EUR_AF=0.0487;SAS_AF=0.0828;AA=C|||;VT=SNP
16	58886531	rs9932019	G	A	100	PASS	AC=533;AF=0.10643;AN=5008;NS=2504;DP=18407;EAS_AF=0.0159;AMR_AF=0.1153;AFR_AF=0.1657;EUR_AF=0.1183;SAS_AF=0.1012;AA=G|||;VT=SNP
16	58886627	rs9932112	G	A	100	PASS	AC=532;AF=0.10623;AN=5008;NS=2504;DP=19032;EAS_AF=0.0159;AMR_AF=0.1153;AFR_AF=0.1649;EUR_AF=0.1183;SAS_AF=0.1012;AA=G|||;VT=SNP
16	58888023	rs9935959	C	T	100	PASS	AC=569;AF=0.113618;AN=5008;NS=2504;DP=19371;EAS_AF=0.0159;AMR_AF=0.1153;AFR_AF=0.1929;EUR_AF=0.1183;SAS_AF=0.1012;AA=C|||;VT=SNP
16	58888168	rs922488	A	G	100	PASS	AC=1309;AF=0.261382;AN=5008;NS=2504;DP=19832;EAS_AF=0.5188;AMR_AF=0.2061;AFR_AF=0.0567;EUR_AF=0.2594;SAS_AF=0.3139;AA=A|||;VT=SNP
16	58888269	rs72794431	A	G	100	PASS	AC=216;AF=0.043131;AN=5008;NS=2504;DP=21306;EAS_AF=0.0159;AMR_AF=0.0634;AFR_AF=0.0197;EUR_AF=0.0487;SAS_AF=0.0828;AA=A|||;VT=SNP
16	58888471	rs922487	T	C	100	PASS	AC=3182;AF=0.635383;AN=5008;NS=2504;DP=18406;EAS_AF=0.6865;AMR_AF=0.4986;AFR_AF=0.8812;EUR_AF=0.4573;SAS_AF=0.5307;AA=C|||;VT=SNP
16	58888671	rs66506082	G	A	100	PASS	AC=2213;AF=0.441893;AN=5008;NS=2504;DP=18921;EAS_AF=0.5347;AMR_AF=0.3357;AFR_AF=0.4932;EUR_AF=0.3807;SAS_AF=0.4151;AA=A|||;VT=SNP
16	58889284	rs55647056	G	T	100	PASS	AC=146;AF=0.0291534;AN=5008;NS=2504;DP=19951;EAS_AF=0.0169;AMR_AF=0.0202;AFR_AF=0.003;EUR_AF=0.0616;SAS_AF=0.0501;AA=G|||;VT=SNP
16	58889589	rs11076274	T	C	100	PASS	AC=1312;AF=0.261981;AN=5008;NS=2504;DP=20517;EAS_AF=0.5188;AMR_AF=0.2075;AFR_AF=0.0567;EUR_AF=0.2614;SAS_AF=0.3139;AA=T|||;VT=SNP
16	58889813	rs11641857	G	A	100	PASS	AC=1306;AF=0.260783;AN=5008;NS=2504;DP=19047;EAS_AF=0.5169;AMR_AF=0.2061;AFR_AF=0.0567;EUR_AF=0.2594;SAS_AF=0.3129;AA=G|||;VT=SNP
16	58889816	rs9938998	T	G	100	PASS	AC=384;AF=0.0766773;AN=5008;NS=2504;DP=19162;EAS_AF=0.0159;AMR_AF=0.0663;AFR_AF=0.1452;EUR_AF=0.0487;SAS_AF=0.0828;AA=T|||;VT=SNP
16	58889910	rs16960574	T	C	100	PASS	AC=487;AF=0.0972444;AN=5008;NS=2504;DP=18918;EAS_AF=0.0962;AMR_AF=0.1095;AFR_AF=0.1407;EUR_AF=0.0398;SAS_AF=0.09;AA=T|||;VT=SNP
16	58889971	rs11642238	C	T	100	PASS	AC=1306;AF=0.260783;AN=5008;NS=2504;DP=19765;EAS_AF=0.5179;AMR_AF=0.2061;AFR_AF=0.0575;EUR_AF=0.2594;SAS_AF=0.3108;AA=C|||;VT=SNP
16	58890162	rs9937054	A	G	100	PASS	AC=458;AF=0.0914537;AN=5008;NS=2504;DP=21009;EAS_AF=0.0159;AMR_AF=0.0807;AFR_AF=0.1785;EUR_AF=0.0656;SAS_AF=0.0859;AA=A|||;VT=SNP
16	58890600	rs8057490	C	T	100	PASS	AC=616;AF=0.123003;AN=5008;NS=2504;DP=21913;EAS_AF=0.0556;AMR_AF=0.0576;AFR_AF=0.3517;EUR_AF=0.0378;SAS_AF=0.0174;AA=C|||;VT=SNP
16	58891469	rs9931709	C	T	100	PASS	AC=599;AF=0.119609;AN=5008;NS=2504;DP=16432;EAS_AF=0.0159;AMR_AF=0.1167;AFR_AF=0.2088;EUR_AF=0.1233;SAS_AF=0.1043;AA=C|||;VT=SNP
16	58891610	rs2045954	C	T	100	PASS	AC=2631;AF=0.525359;AN=5008;NS=2504;DP=16284;EAS_AF=0.5893;AMR_AF=0.389;AFR_AF=0.6952;EUR_AF=0.4215;SAS_AF=0.4335;AA=T|||;VT=SNP
16	58891754	rs28448586	C	A	100	PASS	AC=481;AF=0.0960463;AN=5008;NS=2504;DP=16227;EAS_AF=0.0397;AMR_AF=0.0533;AFR_AF=0.2678;EUR_AF=0.0358;SAS_AF=0.0143;AA=C|||;VT=SNP
16	58892655	rs8049202	A	G	100	PASS	AC=616;AF=0.123003;AN=5008;NS=2504;DP=21176;EAS_AF=0.0556;AMR_AF=0.0576;AFR_AF=0.3517;EUR_AF=0.0378;SAS_AF=0.0174;AA=A|||;VT=SNP
16	58893434	rs9937503	C	G	100	PASS	AC=1086;AF=0.216853;AN=5008;NS=2504;DP=20363;EAS_AF=0.0556;AMR_AF=0.17;AFR_AF=0.4818;EUR_AF=0.159;SAS_AF=0.1176;AA=G|||;VT=SNP
16	58893589	rs970169	T	G	100	PASS	AC=1417;AF=0.282947;AN=5008;NS=2504;DP=19308;EAS_AF=0.5159;AMR_AF=0.2104;AFR_AF=0.1384;EUR_AF=0.2604;SAS_AF=0.3129;AA=T|||;VT=SNP
16	58893833	rs970168	A	G	100	PASS	AC=1419;AF=0.283347;AN=5008;NS=2504;DP=19355;EAS_AF=0.5139;AMR_AF=0.2104;AFR_AF=0.1415;EUR_AF=0.2614;SAS_AF=0.3119;AA=A|||;VT=SNP
16	58894044	rs9937406	G	A	100	PASS	AC=486;AF=0.0970447;AN=5008;NS=2504;DP=18742;EAS_AF=0.0397;AMR_AF=0.0533;AFR_AF=0.2716;EUR_AF=0.0358;SAS_AF=0.0143;AA=G|||;VT=SNP
16	58895640	rs8050491	T	C	100	PASS	AC=1419;AF=0.283347;AN=5008;NS=2504;DP=19991;EAS_AF=0.5198;AMR_AF=0.2104;AFR_AF=0.1377;EUR_AF=0.2614;SAS_AF=0.3108;AA=T|||;VT=SNP
16	58895839	rs716802	T	G	100	PASS	AC=3124;AF=0.623802;AN=5008;NS=2504;DP=21801;EAS_AF=0.6855;AMR_AF=0.4971;AFR_AF=0.8411;EUR_AF=0.4612;SAS_AF=0.5235;AA=G|||;VT=SNP
16	58896394	rs72622285	A	G	100	PASS	AC=1301;AF=0.259784;AN=5008;NS=2504;DP=21339;EAS_AF=0.5179;AMR_AF=0.2061;AFR_AF=0.0537;EUR_AF=0.2594;SAS_AF=0.3108;AA=A|||;VT=SNP
16	58897448	rs76698942	A	C	100	PASS	AC=199;AF=0.0397364;AN=5008;NS=2504;DP=19781;EAS_AF=0.129;AMR_AF=0.0245;AFR_AF=0.0008;EUR_AF=0.0229;SAS_AF=0.0286;AA=A|||;VT=SNP
16	58897492	rs72794439	T	G	100	PASS	AC=211;AF=0.0421326;AN=5008;NS=2504;DP=19527;EAS_AF=0.0149;AMR_AF=0.0663;AFR_AF=0.0151;EUR_AF=0.0487;SAS_AF=0.0828;AA=T|||;VT=SNP
16	58897650	rs9921202	T	C	100	PASS	AC=932;AF=0.186102;AN=5008;NS=2504;DP=19689;EAS_AF=0.0149;AMR_AF=0.1556;AFR_AF=0.4251;EUR_AF=0.1421;SAS_AF=0.1063;AA=T|||;VT=SNP
16	58897751	rs4784060	A	G	100	PASS	AC=1213;AF=0.242212;AN=5008;NS=2504;DP=19629;EAS_AF=0.3948;AMR_AF=0.2046;AFR_AF=0.1324;EUR_AF=0.2604;SAS_AF=0.2413;AA=A|||;VT=SNP
16	58898185	rs4784991	G	T	100	PASS	AC=1102;AF=0.220048;AN=5008;NS=2504;DP=22282;EAS_AF=0.3948;AMR_AF=0.1974;AFR_AF=0.0537;EUR_AF=0.2584;SAS_AF=0.2413;AA=G|||;VT=SNP
16	58898214	rs4784061	A	G	100	PASS	AC=2630;AF=0.52516;AN=5008;NS=2504;DP=21708;EAS_AF=0.5873;AMR_AF=0.389;AFR_AF=0.6974;EUR_AF=0.4215;SAS_AF=0.4315;AA=G|||;VT=SNP
16	58898652	rs1020979	A	G	100	PASS	AC=2630;AF=0.52516;AN=5008;NS=2504;DP=15731;EAS_AF=0.5873;AMR_AF=0.3905;AFR_AF=0.6974;EUR_AF=0.4205;SAS_AF=0.4315;AA=G|||;VT=SNP
16	58900070	rs2045952	G	A	100	PASS	AC=2616;AF=0.522364;AN=5008;NS=2504;DP=18262;EAS_AF=0.5873;AMR_AF=0.3833;AFR_AF=0.6944;EUR_AF=0.4165;SAS_AF=0.4305;AA=A|||;VT=SNP
16	58900214	rs2045951	A	G	100	PASS	AC=2625;AF=0.524161;AN=5008;NS=2504;DP=20254;EAS_AF=0.5873;AMR_AF=0.389;AFR_AF=0.6944;EUR_AF=0.4205;SAS_AF=0.4315;AA=G|||;VT=SNP
16	58900330	rs8048244	T	A	100	PASS	AC=759;AF=0.151558;AN=5008;NS=2504;DP=17997;EAS_AF=0.1468;AMR_AF=0.121;AFR_AF=0.0325;EUR_AF=0.2604;SAS_AF=0.227;AA=T|||;VT=SNP
16	58900389	rs9921485	G	A	100	PASS	AC=663;AF=0.132388;AN=5008;NS=2504;DP=16249;EAS_AF=0.248;AMR_AF=0.1167;AFR_AF=0.2095;EUR_AF=0.0348;SAS_AF=0.0204;AA=G|||;VT=SNP
16	58900991	rs9935162	T	C	100	PASS	AC=2254;AF=0.45008;AN=5008;NS=2504;DP=20965;EAS_AF=0.4097;AMR_AF=0.3646;AFR_AF=0.6369;EUR_AF=0.4036;SAS_AF=0.3476;AA=T|||;VT=SNP
16	58901029	rs76244992	T	C	100	PASS	AC=757;AF=0.151158;AN=5008;NS=2504;DP=20707;EAS_AF=0.1458;AMR_AF=0.121;AFR_AF=0.0318;EUR_AF=0.2604;SAS_AF=0.227;AA=T|||;VT=SNP
16	58901918	rs4784992	G	A	100	PASS	AC=750;AF=0.14976;AN=5008;NS=2504;DP=14777;EAS_AF=0.247;AMR_AF=0.121;AFR_AF=0.2723;EUR_AF=0.0368;SAS_AF=0.0204;AA=G|||;VT=SNP
16	58902018	rs4784993	C	G	100	PASS	AC=1662;AF=0.331869;AN=5008;NS=2504;DP=18503;EAS_AF=0.3859;AMR_AF=0.2594;AFR_AF=0.5635;EUR_AF=0.1581;SAS_AF=0.1933;AA=c|||;VT=SNP
16	58902278	rs72794442	A	G	100	PASS	AC=344;AF=0.0686901;AN=5008;NS=2504;DP=19358;EAS_AF=0.0149;AMR_AF=0.0821;AFR_AF=0.0946;EUR_AF=0.0596;SAS_AF=0.089;AA=A|||;VT=SNP
16	58902286	rs4784994	C	T	100	PASS	AC=1525;AF=0.304513;AN=5008;NS=2504;DP=19338;EAS_AF=0.4097;AMR_AF=0.196;AFR_AF=0.5673;EUR_AF=0.1093;SAS_AF=0.1186;AA=C|||;VT=SNP
16	58902367	rs4784995	C	T	100	PASS	AC=1864;AF=0.372204;AN=5008;NS=2504;DP=20336;EAS_AF=0.4276;AMR_AF=0.2867;AFR_AF=0.6422;EUR_AF=0.173;SAS_AF=0.2157;AA=T|||;VT=SNP
16	58902521	rs6499988	C	T	100	PASS	AC=3171;AF=0.633187;AN=5008;NS=2504;DP=21551;EAS_AF=0.6865;AMR_AF=0.5086;AFR_AF=0.848;EUR_AF=0.4682;SAS_AF=0.546;AA=T|||;VT=SNP
16	58902763	rs28391230	A	G	100	PASS	AC=1753;AF=0.35004;AN=5008;NS=2504;DP=17361;EAS_AF=0.3304;AMR_AF=0.268;AFR_AF=0.3026;EUR_AF=0.4185;SAS_AF=0.4223;AA=A|||;VT=SNP
16	58903040	rs4784996	G	C	100	PASS	AC=1240;AF=0.247604;AN=5008;NS=2504;DP=17655;EAS_AF=0.2927;AMR_AF=0.3271;AFR_AF=0.0719;EUR_AF=0.2853;SAS_AF=0.3436;AA=G|||;VT=SNP
16	58903197	rs79756030	C	G	100	PASS	AC=311;AF=0.0621006;AN=5008;NS=2504;DP=13515;EAS_AF=0.0427;AMR_AF=0.0548;AFR_AF=0.0938;EUR_AF=0.0497;SAS_AF=0.0573;AA=G|||;VT=SNP
16	58903288	rs12446057	G	A	100	PASS	AC=2273;AF=0.453874;AN=5008;NS=2504;DP=13313;EAS_AF=0.629;AMR_AF=0.4193;AFR_AF=0.4592;EUR_AF=0.339;SAS_AF=0.409;AA=g|||;VT=SNP
16	58903369	rs8059521	G	A	100	PASS	AC=3015;AF=0.602037;AN=5008;NS=2504;DP=11322;EAS_AF=0.7768;AMR_AF=0.4741;AFR_AF=0.7769;EUR_AF=0.3917;SAS_AF=0.4928;AA=A|||;VT=SNP
16	58903765	rs13330823	T	C	100	PASS	AC=584;AF=0.116613;AN=5008;NS=2504;DP=13632;EAS_AF=0.0675;AMR_AF=0.0519;AFR_AF=0.3185;EUR_AF=0.0398;SAS_AF=0.0194;AA=T|||;VT=SNP
16	58904083	rs8046364	T	A	100	PASS	AC=2045;AF=0.408347;AN=5008;NS=2504;DP=18668;EAS_AF=0.506;AMR_AF=0.2997;AFR_AF=0.4909;EUR_AF=0.2753;SAS_AF=0.41;AA=A|||;VT=SNP
16	58904347	rs59892086	G	T	100	PASS	AC=1302;AF=0.259984;AN=5008;NS=2504;DP=16087;EAS_AF=0.2917;AMR_AF=0.1859;AFR_AF=0.2814;EUR_AF=0.2455;SAS_AF=0.2658;AA=G|||;VT=SNP
16	58904559	rs58819165	A	G	100	PASS	AC=841;AF=0.167931;AN=5008;NS=2504;DP=14382;EAS_AF=0.1677;AMR_AF=0.1599;AFR_AF=0.0953;EUR_AF=0.2356;SAS_AF=0.2025;AA=A|||;VT=SNP
16	58904682	rs60051015	T	C	100	PASS	AC=1344;AF=0.268371;AN=5008;NS=2504;DP=16508;EAS_AF=0.3234;AMR_AF=0.1844;AFR_AF=0.2867;EUR_AF=0.2455;SAS_AF=0.2699;AA=C|||;VT=SNP
16	58905404	rs12599248	C	T	100	PASS	AC=1304;AF=0.260383;AN=5008;NS=2504;DP=14430;EAS_AF=0.2897;AMR_AF=0.1844;AFR_AF=0.2852;EUR_AF=0.2455;SAS_AF=0.2658;AA=C|||;VT=SNP
16	58905937	rs7500380	T	C	100	PASS	AC=1344;AF=0.268371;AN=5008;NS=2504;DP=12538;EAS_AF=0.3234;AMR_AF=0.1844;AFR_AF=0.2867;EUR_AF=0.2455;SAS_AF=0.2699;AA=C|||;VT=SNP
16	58906375	rs62066444	G	C	100	PASS	AC=1306;AF=0.260783;AN=5008;NS=2504;DP=20981;EAS_AF=0.2907;AMR_AF=0.1844;AFR_AF=0.2859;EUR_AF=0.2455;SAS_AF=0.2658;AA=G|||;VT=SNP
16	58906594	rs11076275	C	G	100	PASS	AC=1360;AF=0.271565;AN=5008;NS=2504;DP=19817;EAS_AF=0.3214;AMR_AF=0.1844;AFR_AF=0.3018;EUR_AF=0.2455;SAS_AF=0.2679;AA=G|||;VT=SNP
16	58906888	rs7206213	T	C	100	PASS	AC=2006;AF=0.400559;AN=5008;NS=2504;DP=14721;EAS_AF=0.3859;AMR_AF=0.255;AFR_AF=0.5855;EUR_AF=0.3241;SAS_AF=0.3476;AA=C|||;VT=SNP
16	58907173	rs113369655	C	T	100	PASS	AC=190;AF=0.0379393;AN=5008;NS=2504;DP=11076;EAS_AF=0.0635;AMR_AF=0.0216;AFR_AF=0.0008;EUR_AF=0.0408;SAS_AF=0.0706;AA=C|||;VT=SNP
16	58907867	rs75444863	T	C	100	PASS	AC=1363;AF=0.272165;AN=5008;NS=2504;DP=21246;EAS_AF=0.3234;AMR_AF=0.1844;AFR_AF=0.3011;EUR_AF=0.2455;SAS_AF=0.2699;AA=t|||;VT=SNP
16	58909036	rs62067767	G	T	100	PASS	AC=1310;AF=0.261581;AN=5008;NS=2504;DP=21219;EAS_AF=0.2907;AMR_AF=0.1844;AFR_AF=0.2859;EUR_AF=0.2455;SAS_AF=0.2699;AA=G|||;VT=SNP
16	58909208	rs113322999	C	T	100	PASS	AC=204;AF=0.0407348;AN=5008;NS=2504;DP=21266;EAS_AF=0.0635;AMR_AF=0.0259;AFR_AF=0.0091;EUR_AF=0.0408;SAS_AF=0.0706;AA=C|||;VT=SNP
16	58910280	rs146344573	A	G	100	PASS	AC=222;AF=0.0443291;AN=5008;NS=2504;DP=20890;EAS_AF=0.1438;AMR_AF=0.0389;AFR_AF=0.0008;EUR_AF=0.0209;SAS_AF=0.0286;AA=a|||;VT=SNP
16	58910764	rs11643045	T	C	100	PASS	AC=697;AF=0.139177;AN=5008;NS=2504;DP=22769;EAS_AF=0.1647;AMR_AF=0.1196;AFR_AF=0.0514;EUR_AF=0.1889;SAS_AF=0.1943;AA=T|||;VT=SNP
16	58911423	rs140196677	G	A	100	PASS	AC=756;AF=0.150958;AN=5008;NS=2504;DP=19037;EAS_AF=0.1647;AMR_AF=0.1239;AFR_AF=0.093;EUR_AF=0.1899;SAS_AF=0.1943;AA=G|||;VT=SNP
16	58911791	rs148159545	A	T	100	PASS	AC=756;AF=0.150958;AN=5008;NS=2504;DP=20805;EAS_AF=0.1647;AMR_AF=0.1239;AFR_AF=0.093;EUR_AF=0.1899;SAS_AF=0.1943;AA=A|||;VT=SNP
16	58912986	rs11646029	T	C	100	PASS	AC=1765;AF=0.352436;AN=5008;NS=2504;DP=16802;EAS_AF=0.3849;AMR_AF=0.2507;AFR_AF=0.4085;EUR_AF=0.3221;SAS_AF=0.3466;AA=C|||;VT=SNP
16	58913850	rs11646347	A	G	100	PASS	AC=1308;AF=0.261182;AN=5008;NS=2504;DP=19516;EAS_AF=0.2907;AMR_AF=0.1844;AFR_AF=0.2859;EUR_AF=0.2455;SAS_AF=0.2679;AA=A|||;VT=SNP
16	58914064	rs11640898	G	T	100	PASS	AC=1341;AF=0.267772;AN=5008;NS=2504;DP=20972;EAS_AF=0.3214;AMR_AF=0.1844;AFR_AF=0.2867;EUR_AF=0.2455;SAS_AF=0.2689;AA=G|||;VT=SNP
16	58914187	rs75082502	A	G	100	PASS	AC=207;AF=0.0413339;AN=5008;NS=2504;DP=20029;EAS_AF=0.0635;AMR_AF=0.0259;AFR_AF=0.0113;EUR_AF=0.0408;SAS_AF=0.0706;AA=C|||;VT=SNP
16	58914598	rs62067774	A	G	100	PASS	AC=1341;AF=0.267772;AN=5008;NS=2504;DP=16810;EAS_AF=0.3214;AMR_AF=0.1844;AFR_AF=0.2867;EUR_AF=0.2455;SAS_AF=0.2689;AA=A|||;VT=SNP
16	58914795	rs56361283	G	A	100	PASS	AC=838;AF=0.167332;AN=5008;NS=2504;DP=15063;EAS_AF=0.1647;AMR_AF=0.1599;AFR_AF=0.0946;EUR_AF=0.2356;SAS_AF=0.2035;AA=G|||;VT=SNP
16	58915006	rs55705924	A	C	100	PASS	AC=1327;AF=0.264976;AN=5008;NS=2504;DP=13416;EAS_AF=0.2907;AMR_AF=0.1844;AFR_AF=0.3003;EUR_AF=0.2455;SAS_AF=0.2679;AA=A|||;VT=SNP
16	58915175	rs56101450	C	T	100	PASS	AC=2426;AF=0.484425;AN=5008;NS=2504;DP=14639;EAS_AF=0.4425;AMR_AF=0.3559;AFR_AF=0.8056;EUR_AF=0.3181;SAS_AF=0.3558;AA=T|||;VT=SNP
16	58915317	rs56347179	T	A	100	PASS	AC=755;AF=0.150759;AN=5008;NS=2504;DP=14399;EAS_AF=0.1647;AMR_AF=0.1239;AFR_AF=0.093;EUR_AF=0.1899;SAS_AF=0.1933;AA=T|||;VT=SNP
16	58916316	rs8063148	G	A	100	PASS	AC=674;AF=0.134585;AN=5008;NS=2504;DP=17628;EAS_AF=0.2202;AMR_AF=0.049;AFR_AF=0.1762;EUR_AF=0.0507;SAS_AF=0.137;AA=G|||;VT=SNP
16	58916680	rs732728	C	A	100	PASS	AC=874;AF=0.174521;AN=5008;NS=2504;DP=15967;EAS_AF=0.1954;AMR_AF=0.1599;AFR_AF=0.0968;EUR_AF=0.2346;SAS_AF=0.2065;AA=C|||;VT=SNP
16	58916694	rs732727	T	C	100	PASS	AC=878;AF=0.175319;AN=5008;NS=2504;DP=16622;EAS_AF=0.1954;AMR_AF=0.1599;AFR_AF=0.0968;EUR_AF=0.2346;SAS_AF=0.2106;AA=T|||;VT=SNP
16	58917155	rs75380492	G	T	100	PASS	AC=426;AF=0.0850639;AN=5008;NS=2504;DP=18361;EAS_AF=0.123;AMR_AF=0.1138;AFR_AF=0.087;EUR_AF=0.0328;SAS_AF=0.0767;AA=G|||;VT=SNP
16	58917677	rs62067781	T	A	100	PASS	AC=835;AF=0.166733;AN=5008;NS=2504;DP=17664;EAS_AF=0.1657;AMR_AF=0.1585;AFR_AF=0.0953;EUR_AF=0.2336;SAS_AF=0.2014;AA=T|||;VT=SNP
16	58917702	rs62067782	A	G	100	PASS	AC=836;AF=0.166933;AN=5008;NS=2504;DP=17758;EAS_AF=0.1667;AMR_AF=0.1585;AFR_AF=0.0953;EUR_AF=0.2336;SAS_AF=0.2014;AA=a|||;VT=SNP
16	58917735	rs56252199	A	T	100	PASS	AC=1574;AF=0.314297;AN=5008;NS=2504;DP=16672;EAS_AF=0.3948;AMR_AF=0.2118;AFR_AF=0.3101;EUR_AF=0.2873;SAS_AF=0.3374;AA=a|||;VT=SNP
16	58917827	rs55752470	A	G	100	PASS	AC=835;AF=0.166733;AN=5008;NS=2504;DP=18572;EAS_AF=0.1657;AMR_AF=0.1585;AFR_AF=0.0953;EUR_AF=0.2336;SAS_AF=0.2014;AA=A|||;VT=SNP
16	58918023	rs12596950	A	G	100	PASS	AC=1567;AF=0.312899;AN=5008;NS=2504;DP=18543;EAS_AF=0.3948;AMR_AF=0.2104;AFR_AF=0.3094;EUR_AF=0.2843;SAS_AF=0.3354;AA=G|||;VT=SNP
16	58918086	rs12599034	G	A	100	PASS	AC=751;AF=0.14996;AN=5008;NS=2504;DP=19486;EAS_AF=0.1647;AMR_AF=0.1225;AFR_AF=0.0938;EUR_AF=0.1879;SAS_AF=0.1912;AA=G|||;VT=SNP
16	58918306	rs1531581	G	A	100	PASS	AC=1568;AF=0.313099;AN=5008;NS=2504;DP=16964;EAS_AF=0.3938;AMR_AF=0.2104;AFR_AF=0.3109;EUR_AF=0.2843;SAS_AF=0.3354;AA=A|||;VT=SNP
16	58918356	rs16960614	G	T	100	PASS	AC=611;AF=0.122005;AN=5008;NS=2504;DP=16398;EAS_AF=0.121;AMR_AF=0.1254;AFR_AF=0.2209;EUR_AF=0.0348;SAS_AF=0.0767;AA=G|||;VT=SNP
16	58918381	rs11076276	T	C	100	PASS	AC=751;AF=0.14996;AN=5008;NS=2504;DP=16791;EAS_AF=0.1647;AMR_AF=0.1225;AFR_AF=0.0938;EUR_AF=0.1879;SAS_AF=0.1912;AA=T|||;VT=SNP
16	58918438	rs9937648	G	A	100	PASS	AC=2629;AF=0.52496;AN=5008;NS=2504;DP=16352;EAS_AF=0.5149;AMR_AF=0.3804;AFR_AF=0.8154;EUR_AF=0.3569;SAS_AF=0.4182;AA=A|||;VT=SNP
16	58918619	rs11862940	T	G	100	PASS	AC=1568;AF=0.313099;AN=5008;NS=2504;DP=13863;EAS_AF=0.3938;AMR_AF=0.2104;AFR_AF=0.3109;EUR_AF=0.2843;SAS_AF=0.3354;AA=G|||;VT=SNP
16	58918783	rs11866022	C	T	100	PASS	AC=1568;AF=0.313099;AN=5008;NS=2504;DP=15992;EAS_AF=0.3938;AMR_AF=0.2104;AFR_AF=0.3109;EUR_AF=0.2843;SAS_AF=0.3354;AA=C|||;VT=SNP
16	58919113	rs8061883	T	C	100	PASS	AC=1570;AF=0.313498;AN=5008;NS=2504;DP=17502;EAS_AF=0.3938;AMR_AF=0.2104;AFR_AF=0.3109;EUR_AF=0.2843;SAS_AF=0.3374;AA=C|||;VT=SNP
16	58919484	rs7192433	C	G	100	PASS	AC=698;AF=0.139377;AN=5008;NS=2504;DP=17893;EAS_AF=0.1984;AMR_AF=0.0519;AFR_AF=0.2133;EUR_AF=0.0507;SAS_AF=0.1319;AA=C|||;VT=SNP
16	58919647	rs8056541	T	A	100	PASS	AC=1568;AF=0.313099;AN=5008;NS=2504;DP=17577;EAS_AF=0.3938;AMR_AF=0.2104;AFR_AF=0.3109;EUR_AF=0.2843;SAS_AF=0.3354;AA=A|||;VT=SNP
16	58919847	rs79883467	T	C	100	PASS	AC=328;AF=0.0654952;AN=5008;NS=2504;DP=21309;EAS_AF=0.002;AMR_AF=0.1095;AFR_AF=0.0083;EUR_AF=0.1849;SAS_AF=0.0542;AA=T|||;VT=SNP
16	58920401	rs55663098	G	C	100	PASS	AC=1569;AF=0.313299;AN=5008;NS=2504;DP=21068;EAS_AF=0.3938;AMR_AF=0.2104;AFR_AF=0.3109;EUR_AF=0.2833;SAS_AF=0.3374;AA=G|||;VT=SNP
16	58920426	rs56017431	A	C	100	PASS	AC=1569;AF=0.313299;AN=5008;NS=2504;DP=20495;EAS_AF=0.3938;AMR_AF=0.2104;AFR_AF=0.3109;EUR_AF=0.2833;SAS_AF=0.3374;AA=C|||;VT=SNP
16	58920598	rs1595290	C	G	100	PASS	AC=1569;AF=0.313299;AN=5008;NS=2504;DP=19957;EAS_AF=0.3938;AMR_AF=0.2104;AFR_AF=0.3109;EUR_AF=0.2833;SAS_AF=0.3374;AA=G|||;VT=SNP
16	58920715	rs1595289	T	G	100	PASS	AC=699;AF=0.139577;AN=5008;NS=2504;DP=20970;EAS_AF=0.1974;AMR_AF=0.0519;AFR_AF=0.2133;EUR_AF=0.0507;SAS_AF=0.1339;AA=T|||;VT=SNP
16	58921030	rs9939788	A	G	100	PASS	AC=274;AF=0.0547125;AN=5008;NS=2504;DP=20310;EAS_AF=0.0258;AMR_AF=0.0403;AFR_AF=0.1301;EUR_AF=0.0417;SAS_AF=0.0061;AA=A|||;VT=SNP
16	58921273	rs2045950	T	C	100	PASS	AC=1813;AF=0.362021;AN=5008;NS=2504;DP=19608;EAS_AF=0.3948;AMR_AF=0.2507;AFR_AF=0.441;EUR_AF=0.3201;SAS_AF=0.3436;AA=t|||;VT=SNP
16	58921488	rs2045949	A	G	100	PASS	AC=1763;AF=0.352037;AN=5008;NS=2504;DP=21383;EAS_AF=0.3938;AMR_AF=0.2493;AFR_AF=0.407;EUR_AF=0.3171;SAS_AF=0.3436;AA=A|||;VT=SNP
16	58922192	rs16942497	C	T	100	PASS	AC=1273;AF=0.254193;AN=5008;NS=2504;DP=18799;EAS_AF=0.1647;AMR_AF=0.2017;AFR_AF=0.3722;EUR_AF=0.2704;SAS_AF=0.2076;AA=T|||;VT=SNP
16	58922415	rs983395	G	A	100	PASS	AC=751;AF=0.14996;AN=5008;NS=2504;DP=19333;EAS_AF=0.1647;AMR_AF=0.1225;AFR_AF=0.0938;EUR_AF=0.1879;SAS_AF=0.1912;AA=G|||;VT=SNP
16	58922939	rs76291721	A	C	100	PASS	AC=203;AF=0.0405351;AN=5008;NS=2504;DP=17791;EAS_AF=0.0615;AMR_AF=0.0274;AFR_AF=0.0091;EUR_AF=0.0408;SAS_AF=0.0706;AA=A|||;VT=SNP
16	58923067	rs13336248	G	A	100	PASS	AC=1168;AF=0.233227;AN=5008;NS=2504;DP=19345;EAS_AF=0.2302;AMR_AF=0.1297;AFR_AF=0.4259;EUR_AF=0.1332;SAS_AF=0.1524;AA=A|||;VT=SNP
16	58923195	rs56404716	A	G	100	PASS	AC=752;AF=0.15016;AN=5008;NS=2504;DP=19350;EAS_AF=0.1647;AMR_AF=0.1225;AFR_AF=0.0938;EUR_AF=0.1879;SAS_AF=0.1922;AA=A|||;VT=SNP
16	58924378	rs967653	G	T	100	PASS	AC=1779;AF=0.355232;AN=5008;NS=2504;DP=17515;EAS_AF=0.3651;AMR_AF=0.245;AFR_AF=0.4418;EUR_AF=0.3211;SAS_AF=0.3415;AA=T|||;VT=SNP
16	58924446	rs967652	G	C	100	PASS	AC=813;AF=0.16234;AN=5008;NS=2504;DP=16773;EAS_AF=0.1657;AMR_AF=0.1282;AFR_AF=0.1369;EUR_AF=0.1879;SAS_AF=0.1912;AA=G|||;VT=SNP
16	58925132	rs7185980	T	C	100	PASS	AC=1836;AF=0.366613;AN=5008;NS=2504;DP=17834;EAS_AF=0.3661;AMR_AF=0.2507;AFR_AF=0.4818;EUR_AF=0.3201;SAS_AF=0.3415;AA=C|||;VT=SNP
16	58925338	rs3859045	C	G	100	PASS	AC=1836;AF=0.366613;AN=5008;NS=2504;DP=15906;EAS_AF=0.3661;AMR_AF=0.2507;AFR_AF=0.4818;EUR_AF=0.3201;SAS_AF=0.3415;AA=C|||;VT=SNP
16	58925419	rs117223986	C	T	100	PASS	AC=811;AF=0.161941;AN=5008;NS=2504;DP=15972;EAS_AF=0.1647;AMR_AF=0.1282;AFR_AF=0.1362;EUR_AF=0.1879;SAS_AF=0.1912;AA=C|||;VT=SNP
16	58925426	rs3859046	C	A	100	PASS	AC=1839;AF=0.367212;AN=5008;NS=2504;DP=16208;EAS_AF=0.3651;AMR_AF=0.2522;AFR_AF=0.4826;EUR_AF=0.3221;SAS_AF=0.3415;AA=C|||;VT=SNP
16	58925541	rs2406177	A	T	100	PASS	AC=610;AF=0.121805;AN=5008;NS=2504;DP=14575;EAS_AF=0.2004;AMR_AF=0.0504;AFR_AF=0.1445;EUR_AF=0.0507;SAS_AF=0.1339;AA=A|||;VT=SNP
16	58925728	rs11646890	T	C	100	PASS	AC=1836;AF=0.366613;AN=5008;NS=2504;DP=15296;EAS_AF=0.3651;AMR_AF=0.2507;AFR_AF=0.4818;EUR_AF=0.3211;SAS_AF=0.3415;AA=C|||;VT=SNP
16	58925741	rs11640232	G	T	100	PASS	AC=1836;AF=0.366613;AN=5008;NS=2504;DP=15200;EAS_AF=0.3651;AMR_AF=0.2507;AFR_AF=0.4818;EUR_AF=0.3211;SAS_AF=0.3415;AA=T|||;VT=SNP
16	58926199	rs61074251	C	T	100	PASS	AC=1833;AF=0.366014;AN=5008;NS=2504;DP=18203;EAS_AF=0.3631;AMR_AF=0.2507;AFR_AF=0.4818;EUR_AF=0.3201;SAS_AF=0.3415;AA=c|||;VT=SNP
16	58927050	rs10852567	C	G	100	PASS	AC=1773;AF=0.354034;AN=5008;NS=2504;DP=22198;EAS_AF=0.3611;AMR_AF=0.2118;AFR_AF=0.4887;EUR_AF=0.2853;SAS_AF=0.3364;AA=c|||;VT=SNP
16	58927229	rs11076277	C	T	100	PASS	AC=742;AF=0.148163;AN=5008;NS=2504;DP=20422;EAS_AF=0.1637;AMR_AF=0.121;AFR_AF=0.0938;EUR_AF=0.1849;SAS_AF=0.1871;AA=c|||;VT=SNP
16	58927396	rs11076278	C	T	100	PASS	AC=1766;AF=0.352636;AN=5008;NS=2504;DP=19602;EAS_AF=0.3502;AMR_AF=0.2176;AFR_AF=0.4894;EUR_AF=0.2863;SAS_AF=0.3344;AA=t|||;VT=SNP
16	58927522	rs12149304	C	T	100	PASS	AC=810;AF=0.161741;AN=5008;NS=2504;DP=15246;EAS_AF=0.1617;AMR_AF=0.1282;AFR_AF=0.1369;EUR_AF=0.1889;SAS_AF=0.1912;AA=-|||;VT=SNP
16	58928083	rs55689844	C	T	100	PASS	AC=1572;AF=0.313898;AN=5008;NS=2504;DP=20443;EAS_AF=0.3502;AMR_AF=0.2133;AFR_AF=0.3449;EUR_AF=0.2853;SAS_AF=0.3354;AA=-|||;VT=SNP
16	58928558	rs11860096	T	C	100	PASS	AC=1900;AF=0.379393;AN=5008;NS=2504;DP=18200;EAS_AF=0.3611;AMR_AF=0.2435;AFR_AF=0.5439;EUR_AF=0.3111;SAS_AF=0.3425;AA=t|||;VT=SNP
16	58928634	rs11863054	G	A	100	PASS	AC=1996;AF=0.398562;AN=5008;NS=2504;DP=17244;EAS_AF=0.3899;AMR_AF=0.245;AFR_AF=0.593;EUR_AF=0.3111;SAS_AF=0.3436;AA=N|||;VT=SNP
16	58929040	rs12149087	T	C	100	PASS	AC=1777;AF=0.354832;AN=5008;NS=2504;DP=12293;EAS_AF=0.3591;AMR_AF=0.2176;AFR_AF=0.4909;EUR_AF=0.2853;SAS_AF=0.3354;AA=N|||;VT=SNP
16	58929266	rs12149093	T	A	100	PASS	AC=831;AF=0.165935;AN=5008;NS=2504;DP=16823;EAS_AF=0.1706;AMR_AF=0.1297;AFR_AF=0.146;EUR_AF=0.1879;SAS_AF=0.1912;AA=t|||;VT=SNP
16	58929389	rs12149490	T	C	100	PASS	AC=1898;AF=0.378994;AN=5008;NS=2504;DP=16571;EAS_AF=0.3601;AMR_AF=0.245;AFR_AF=0.5439;EUR_AF=0.3111;SAS_AF=0.3405;AA=N|||;VT=SNP
16	58929392	rs12149809	G	A	100	PASS	AC=1898;AF=0.378994;AN=5008;NS=2504;DP=16677;EAS_AF=0.3601;AMR_AF=0.245;AFR_AF=0.5439;EUR_AF=0.3111;SAS_AF=0.3405;AA=a|||;VT=SNP
16	58930582	rs8062858	G	A	100	PASS	AC=1883;AF=0.375998;AN=5008;NS=2504;DP=20917;EAS_AF=0.3482;AMR_AF=0.2421;AFR_AF=0.5446;EUR_AF=0.3111;SAS_AF=0.3384;AA=a|||;VT=SNP
16	58930619	rs28459326	C	T	100	PASS	AC=1883;AF=0.375998;AN=5008;NS=2504;DP=20609;EAS_AF=0.3482;AMR_AF=0.2421;AFR_AF=0.5446;EUR_AF=0.3111;SAS_AF=0.3384;AA=t|||;VT=SNP
16	58930817	rs74880322	A	T	100	PASS	AC=899;AF=0.179513;AN=5008;NS=2504;DP=17776;EAS_AF=0.1597;AMR_AF=0.1297;AFR_AF=0.2073;EUR_AF=0.1879;SAS_AF=0.1892;AA=a|||;VT=SNP
16	58930860	rs56078665	G	C	100	PASS	AC=1883;AF=0.375998;AN=5008;NS=2504;DP=17619;EAS_AF=0.3482;AMR_AF=0.2421;AFR_AF=0.5446;EUR_AF=0.3111;SAS_AF=0.3384;AA=c|||;VT=SNP
16	58930984	rs75594993	T	C	100	PASS	AC=818;AF=0.163339;AN=5008;NS=2504;DP=19458;EAS_AF=0.1597;AMR_AF=0.1282;AFR_AF=0.1467;EUR_AF=0.1879;SAS_AF=0.1892;AA=t|||;VT=SNP
16	58931773	rs73557701	T	C	100	PASS	AC=639;AF=0.127596;AN=5008;NS=2504;DP=15236;EAS_AF=0.2103;AMR_AF=0.0793;AFR_AF=0.1422;EUR_AF=0.0507;SAS_AF=0.136;AA=t|||;VT=SNP
16	58931929	rs8054880	T	A	100	PASS	AC=723;AF=0.144369;AN=5008;NS=2504;DP=15780;EAS_AF=0.2083;AMR_AF=0.1138;AFR_AF=0.1467;EUR_AF=0.0964;SAS_AF=0.1462;AA=t|||;VT=SNP
16	58932970	rs62067794	C	T	100	PASS	AC=974;AF=0.194489;AN=5008;NS=2504;DP=18201;EAS_AF=0.1627;AMR_AF=0.1484;AFR_AF=0.2315;EUR_AF=0.2097;SAS_AF=0.1943;AA=C|||;VT=SNP
16	58932982	rs62064964	C	T	100	PASS	AC=974;AF=0.194489;AN=5008;NS=2504;DP=18131;EAS_AF=0.1627;AMR_AF=0.1484;AFR_AF=0.2315;EUR_AF=0.2097;SAS_AF=0.1943;AA=C|||;VT=SNP
16	58933831	rs55646428	A	G	100	PASS	AC=989;AF=0.197484;AN=5008;NS=2504;DP=21152;EAS_AF=0.1756;AMR_AF=0.1499;AFR_AF=0.2315;EUR_AF=0.2097;SAS_AF=0.1953;AA=A|||;VT=SNP
16	58934422	rs79257747	T	G	100	PASS	AC=251;AF=0.0501198;AN=5008;NS=2504;DP=17590;EAS_AF=0.0645;AMR_AF=0.0447;AFR_AF=0.0121;EUR_AF=0.0666;SAS_AF=0.0736;AA=T|||;VT=SNP
16	58935096	rs8047756	A	G	100	PASS	AC=566;AF=0.113019;AN=5008;NS=2504;DP=20308;EAS_AF=0.1895;AMR_AF=0.0476;AFR_AF=0.1157;EUR_AF=0.0517;SAS_AF=0.1401;AA=A|||;VT=SNP
16	58935421	rs11646892	G	A	100	PASS	AC=989;AF=0.197484;AN=5008;NS=2504;DP=23383;EAS_AF=0.1756;AMR_AF=0.1499;AFR_AF=0.2315;EUR_AF=0.2097;SAS_AF=0.1953;AA=G|||;VT=SNP
16	58935432	rs8050503	G	A	100	PASS	AC=570;AF=0.113818;AN=5008;NS=2504;DP=23663;EAS_AF=0.1885;AMR_AF=0.0476;AFR_AF=0.1188;EUR_AF=0.0517;SAS_AF=0.1411;AA=G|||;VT=SNP
16	58935559	rs9926537	A	G	100	PASS	AC=1693;AF=0.338059;AN=5008;NS=2504;DP=21486;EAS_AF=0.3651;AMR_AF=0.2233;AFR_AF=0.4145;EUR_AF=0.2863;SAS_AF=0.3415;AA=G|||;VT=SNP
16	58935750	rs9926689	A	C	100	PASS	AC=1693;AF=0.338059;AN=5008;NS=2504;DP=19912;EAS_AF=0.3651;AMR_AF=0.2233;AFR_AF=0.4145;EUR_AF=0.2863;SAS_AF=0.3415;AA=c|||;VT=SNP
16	58935890	rs11076279	T	C	100	PASS	AC=991;AF=0.197883;AN=5008;NS=2504;DP=20021;EAS_AF=0.1766;AMR_AF=0.1499;AFR_AF=0.2315;EUR_AF=0.2097;SAS_AF=0.1963;AA=T|||;VT=SNP
16	58937076	rs11643902	A	G	100	PASS	AC=990;AF=0.197684;AN=5008;NS=2504;DP=18140;EAS_AF=0.1766;AMR_AF=0.1499;AFR_AF=0.2315;EUR_AF=0.2097;SAS_AF=0.1953;AA=A|||;VT=SNP
16	58937209	rs12933209	C	A	100	PASS	AC=437;AF=0.0872604;AN=5008;NS=2504;DP=18368;EAS_AF=0.0119;AMR_AF=0.1182;AFR_AF=0.0061;EUR_AF=0.1769;SAS_AF=0.1605;AA=C|||;VT=SNP
16	58939218	rs11076280	G	A	100	PASS	AC=940;AF=0.1877;AN=5008;NS=2504;DP=19361;EAS_AF=0.1627;AMR_AF=0.147;AFR_AF=0.2065;EUR_AF=0.2087;SAS_AF=0.1953;AA=G|||;VT=SNP
16	58939544	rs11863760	C	T	100	PASS	AC=2061;AF=0.411542;AN=5008;NS=2504;DP=19781;EAS_AF=0.3869;AMR_AF=0.3213;AFR_AF=0.5968;EUR_AF=0.3111;SAS_AF=0.3538;AA=C|||;VT=SNP
16	58940027	rs58590369	T	G	100	PASS	AC=2107;AF=0.420727;AN=5008;NS=2504;DP=19871;EAS_AF=0.4008;AMR_AF=0.3256;AFR_AF=0.6172;EUR_AF=0.3131;SAS_AF=0.3538;AA=G|||;VT=SNP
16	58940950	rs13336671	G	T	100	PASS	AC=2680;AF=0.535144;AN=5008;NS=2504;DP=20874;EAS_AF=0.5099;AMR_AF=0.3746;AFR_AF=0.8585;EUR_AF=0.3479;SAS_AF=0.4305;AA=T|||;VT=SNP
16	58942066	rs1020977	A	G	100	PASS	AC=1891;AF=0.377596;AN=5008;NS=2504;DP=17162;EAS_AF=0.3522;AMR_AF=0.2983;AFR_AF=0.5885;EUR_AF=0.2714;SAS_AF=0.2843;AA=A|||;VT=SNP
16	58942076	rs1020978	A	G	100	PASS	AC=1891;AF=0.377596;AN=5008;NS=2504;DP=17044;EAS_AF=0.3522;AMR_AF=0.2983;AFR_AF=0.5885;EUR_AF=0.2714;SAS_AF=0.2843;AA=A|||;VT=SNP
16	58942173	rs12448397	G	C	100	PASS	AC=1890;AF=0.377396;AN=5008;NS=2504;DP=18585;EAS_AF=0.3522;AMR_AF=0.2983;AFR_AF=0.5885;EUR_AF=0.2714;SAS_AF=0.2832;AA=C|||;VT=SNP
16	58943000	rs7203869	G	C	100	PASS	AC=1922;AF=0.383786;AN=5008;NS=2504;DP=19018;EAS_AF=0.3363;AMR_AF=0.2968;AFR_AF=0.6241;EUR_AF=0.2714;SAS_AF=0.2853;AA=c|||;VT=SNP
16	58943511	rs12596337	G	A	100	PASS	AC=770;AF=0.153754;AN=5008;NS=2504;DP=17199;EAS_AF=0.2034;AMR_AF=0.1354;AFR_AF=0.0537;EUR_AF=0.2078;SAS_AF=0.1953;AA=G|||;VT=SNP
16	58943525	rs9923272	G	T	100	PASS	AC=2051;AF=0.409545;AN=5008;NS=2504;DP=17281;EAS_AF=0.3363;AMR_AF=0.3199;AFR_AF=0.6861;EUR_AF=0.2972;SAS_AF=0.2904;AA=T|||;VT=SNP
16	58943970	rs12444410	C	T	100	PASS	AC=1039;AF=0.207468;AN=5008;NS=2504;DP=14738;EAS_AF=0.131;AMR_AF=0.1614;AFR_AF=0.4856;EUR_AF=0.0636;SAS_AF=0.091;AA=C|||;VT=SNP
16	58944508	rs34002685	T	C	100	PASS	AC=336;AF=0.0670927;AN=5008;NS=2504;DP=18904;EAS_AF=0.0298;AMR_AF=0.0706;AFR_AF=0.0098;EUR_AF=0.1342;SAS_AF=0.1115;AA=T|||;VT=SNP
16	58944798	rs12445005	G	T	100	PASS	AC=775;AF=0.154752;AN=5008;NS=2504;DP=17713;EAS_AF=0.2242;AMR_AF=0.0922;AFR_AF=0.2542;EUR_AF=0.0388;SAS_AF=0.1125;AA=G|||;VT=SNP
16	58944980	rs59862588	C	T	100	PASS	AC=564;AF=0.11262;AN=5008;NS=2504;DP=19912;EAS_AF=0.0248;AMR_AF=0.1052;AFR_AF=0.1604;EUR_AF=0.16;SAS_AF=0.0951;AA=C|||;VT=SNP
16	58945101	rs12445283	C	G	100	PASS	AC=829;AF=0.165535;AN=5008;NS=2504;DP=18023;EAS_AF=0.1716;AMR_AF=0.0937;AFR_AF=0.3109;EUR_AF=0.0616;SAS_AF=0.1207;AA=C|||;VT=SNP
16	58945186	rs75813659	G	A	100	PASS	AC=174;AF=0.0347444;AN=5008;NS=2504;DP=17938;EAS_AF=0.0506;AMR_AF=0.0159;AFR_AF=0.0076;EUR_AF=0.0368;SAS_AF=0.0665;AA=G|||;VT=SNP
16	58945448	rs9928888	G	C	100	PASS	AC=1837;AF=0.366813;AN=5008;NS=2504;DP=18360;EAS_AF=0.371;AMR_AF=0.2262;AFR_AF=0.5681;EUR_AF=0.2962;SAS_AF=0.2628;AA=C|||;VT=SNP
16	58945684	rs7201692	A	G	100	PASS	AC=824;AF=0.164537;AN=5008;NS=2504;DP=19304;EAS_AF=0.0595;AMR_AF=0.1153;AFR_AF=0.3245;EUR_AF=0.159;SAS_AF=0.0971;AA=G|||;VT=SNP
16	58945839	rs7199942	G	T	100	PASS	AC=2000;AF=0.399361;AN=5008;NS=2504;DP=17586;EAS_AF=0.4206;AMR_AF=0.2349;AFR_AF=0.6369;EUR_AF=0.3032;SAS_AF=0.272;AA=T|||;VT=SNP
16	58946735	rs17241236	A	T	100	PASS	AC=482;AF=0.096246;AN=5008;NS=2504;DP=17996;EAS_AF=0.0694;AMR_AF=0.0749;AFR_AF=0.093;EUR_AF=0.1402;SAS_AF=0.0982;AA=A|||;VT=SNP
16	58947778	rs9925672	A	G	100	PASS	AC=1141;AF=0.227835;AN=5008;NS=2504;DP=21658;EAS_AF=0.0694;AMR_AF=0.111;AFR_AF=0.534;EUR_AF=0.17;SAS_AF=0.1196;AA=G|||;VT=SNP
16	58948101	rs4609835	A	G	100	PASS	AC=1127;AF=0.22504;AN=5008;NS=2504;DP=18909;EAS_AF=0.0685;AMR_AF=0.1095;AFR_AF=0.5303;EUR_AF=0.171;SAS_AF=0.1115;AA=G|||;VT=SNP
16	58948162	rs11076281	G	C	100	PASS	AC=467;AF=0.0932508;AN=5008;NS=2504;DP=17769;EAS_AF=0.0605;AMR_AF=0.0764;AFR_AF=0.087;EUR_AF=0.1412;SAS_AF=0.0982;AA=G|||;VT=SNP
16	58948330	rs4380045	A	G	100	PASS	AC=1128;AF=0.22524;AN=5008;NS=2504;DP=18469;EAS_AF=0.0685;AMR_AF=0.1095;AFR_AF=0.531;EUR_AF=0.171;SAS_AF=0.1115;AA=G|||;VT=SNP
16	58948784	rs28816799	C	T	100	PASS	AC=1117;AF=0.223043;AN=5008;NS=2504;DP=19991;EAS_AF=0.0685;AMR_AF=0.1081;AFR_AF=0.5234;EUR_AF=0.171;SAS_AF=0.1115;AA=T|||;VT=SNP
16	58949006	rs9928770	A	G	100	PASS	AC=1117;AF=0.223043;AN=5008;NS=2504;DP=20142;EAS_AF=0.0685;AMR_AF=0.1081;AFR_AF=0.5234;EUR_AF=0.171;SAS_AF=0.1115;AA=G|||;VT=SNP
16	58950294	rs7204084	T	C	100	PASS	AC=2284;AF=0.45607;AN=5008;NS=2504;DP=17985;EAS_AF=0.4752;AMR_AF=0.2781;AFR_AF=0.7065;EUR_AF=0.333;SAS_AF=0.3507;AA=C|||;VT=SNP
16	58950908	rs9929084	C	G	100	PASS	AC=2065;AF=0.41234;AN=5008;NS=2504;DP=17823;EAS_AF=0.3978;AMR_AF=0.2305;AFR_AF=0.6967;EUR_AF=0.3082;SAS_AF=0.2791;AA=G|||;VT=SNP
16	58951694	rs7204355	G	T	100	PASS	AC=1309;AF=0.261382;AN=5008;NS=2504;DP=19874;EAS_AF=0.0685;AMR_AF=0.147;AFR_AF=0.6286;EUR_AF=0.1958;SAS_AF=0.1125;AA=T|||;VT=SNP
16	58951802	rs79561713	G	A	100	PASS	AC=386;AF=0.0770767;AN=5008;NS=2504;DP=19413;EAS_AF=0.0685;AMR_AF=0.0749;AFR_AF=0.0151;EUR_AF=0.1451;SAS_AF=0.1012;AA=G|||;VT=SNP
16	58951812	rs7188665	T	G	100	PASS	AC=1308;AF=0.261182;AN=5008;NS=2504;DP=19269;EAS_AF=0.0685;AMR_AF=0.1455;AFR_AF=0.6286;EUR_AF=0.1958;SAS_AF=0.1125;AA=G|||;VT=SNP
16	58951895	rs7206083	C	G	100	PASS	AC=1121;AF=0.223842;AN=5008;NS=2504;DP=17743;EAS_AF=0.0685;AMR_AF=0.1138;AFR_AF=0.5234;EUR_AF=0.171;SAS_AF=0.1115;AA=C|||;VT=SNP
16	58951927	rs7188871	T	A	100	PASS	AC=1121;AF=0.223842;AN=5008;NS=2504;DP=17997;EAS_AF=0.0685;AMR_AF=0.1138;AFR_AF=0.5234;EUR_AF=0.171;SAS_AF=0.1115;AA=A|||;VT=SNP
16	58952047	rs7204939	G	T	100	PASS	AC=1121;AF=0.223842;AN=5008;NS=2504;DP=17873;EAS_AF=0.0685;AMR_AF=0.1138;AFR_AF=0.5234;EUR_AF=0.171;SAS_AF=0.1115;AA=T|||;VT=SNP
16	58952430	rs9933811	G	T	100	PASS	AC=1304;AF=0.260383;AN=5008;NS=2504;DP=16029;EAS_AF=0.0685;AMR_AF=0.1398;AFR_AF=0.6286;EUR_AF=0.1958;SAS_AF=0.1125;AA=T|||;VT=SNP
16	58952544	rs9926787	T	C	100	PASS	AC=1117;AF=0.223043;AN=5008;NS=2504;DP=17305;EAS_AF=0.0685;AMR_AF=0.1081;AFR_AF=0.5234;EUR_AF=0.171;SAS_AF=0.1115;AA=C|||;VT=SNP
16	58952609	rs9924695	A	C	100	PASS	AC=1117;AF=0.223043;AN=5008;NS=2504;DP=19896;EAS_AF=0.0685;AMR_AF=0.1081;AFR_AF=0.5234;EUR_AF=0.171;SAS_AF=0.1115;AA=C|||;VT=SNP
16	58952628	rs9934006	G	A	100	PASS	AC=1118;AF=0.223243;AN=5008;NS=2504;DP=20230;EAS_AF=0.0685;AMR_AF=0.1081;AFR_AF=0.5234;EUR_AF=0.171;SAS_AF=0.1125;AA=G|||;VT=SNP
16	58952997	rs9927214	T	C	100	PASS	AC=1117;AF=0.223043;AN=5008;NS=2504;DP=18720;EAS_AF=0.0685;AMR_AF=0.1081;AFR_AF=0.5234;EUR_AF=0.171;SAS_AF=0.1115;AA=t|||;VT=SNP
16	58953087	rs9934414	G	T	100	PASS	AC=1117;AF=0.223043;AN=5008;NS=2504;DP=19079;EAS_AF=0.0685;AMR_AF=0.1081;AFR_AF=0.5234;EUR_AF=0.171;SAS_AF=0.1115;AA=T|||;VT=SNP
16	58953480	rs9937340	C	A	100	PASS	AC=1116;AF=0.222843;AN=5008;NS=2504;DP=19620;EAS_AF=0.0685;AMR_AF=0.1081;AFR_AF=0.5227;EUR_AF=0.171;SAS_AF=0.1115;AA=C|||;VT=SNP
16	58953936	rs9937778	C	G	100	PASS	AC=1104;AF=0.220447;AN=5008;NS=2504;DP=17922;EAS_AF=0.0605;AMR_AF=0.1066;AFR_AF=0.5242;EUR_AF=0.169;SAS_AF=0.1084;AA=C|||;VT=SNP
16	58954668	rs13335427	T	C	100	PASS	AC=2550;AF=0.509185;AN=5008;NS=2504;DP=20293;EAS_AF=0.5407;AMR_AF=0.2968;AFR_AF=0.823;EUR_AF=0.34;SAS_AF=0.3773;AA=t|||;VT=SNP
16	58955037	rs4144525	G	A	100	PASS	AC=1349;AF=0.269369;AN=5008;NS=2504;DP=21801;EAS_AF=0.1577;AMR_AF=0.1326;AFR_AF=0.584;EUR_AF=0.1809;SAS_AF=0.1472;AA=A|||;VT=SNP
16	58956134	rs13335945	A	G	100	PASS	AC=411;AF=0.0820687;AN=5008;NS=2504;DP=20770;EAS_AF=0.123;AMR_AF=0.1009;AFR_AF=0.121;EUR_AF=0.0308;SAS_AF=0.0266;AA=A|||;VT=SNP
16	58956480	rs1437176	A	G	100	PASS	AC=2205;AF=0.440296;AN=5008;NS=2504;DP=22129;EAS_AF=0.3661;AMR_AF=0.5692;AFR_AF=0.261;EUR_AF=0.5378;SAS_AF=0.5675;AA=A|||;VT=SNP
16	58958844	rs80065305	G	T	100	PASS	AC=682;AF=0.136182;AN=5008;NS=2504;DP=20087;EAS_AF=0.256;AMR_AF=0.0821;AFR_AF=0.0787;EUR_AF=0.1093;SAS_AF=0.1564;AA=G|||;VT=SNP
16	58958847	rs79550141	G	A	100	PASS	AC=682;AF=0.136182;AN=5008;NS=2504;DP=20160;EAS_AF=0.256;AMR_AF=0.0821;AFR_AF=0.0787;EUR_AF=0.1093;SAS_AF=0.1564;AA=G|||;VT=SNP
16	58959164	rs4784062	C	A	100	PASS	AC=984;AF=0.196486;AN=5008;NS=2504;DP=18310;EAS_AF=0.1855;AMR_AF=0.1945;AFR_AF=0.2557;EUR_AF=0.1958;SAS_AF=0.1299;AA=A|||;VT=SNP
16	58960040	rs75119890	C	T	100	PASS	AC=252;AF=0.0503195;AN=5008;NS=2504;DP=19501;EAS_AF=0.123;AMR_AF=0.098;AFR_AF=0.0023;EUR_AF=0.0308;SAS_AF=0.0266;AA=C|||;VT=SNP
16	58960200	rs9930155	A	T	100	PASS	AC=4514;AF=0.901358;AN=5008;NS=2504;DP=18690;EAS_AF=0.9187;AMR_AF=0.8905;AFR_AF=0.9244;EUR_AF=0.8569;SAS_AF=0.9059;AA=T|||;VT=SNP
16	58960421	rs67391420	G	A	100	PASS	AC=390;AF=0.0778754;AN=5008;NS=2504;DP=18182;EAS_AF=0.0615;AMR_AF=0.0648;AFR_AF=0.0303;EUR_AF=0.1421;SAS_AF=0.1022;AA=G|||;VT=SNP
16	58962588	rs12599701	A	G	100	PASS	AC=253;AF=0.0505192;AN=5008;NS=2504;DP=14484;EAS_AF=0.123;AMR_AF=0.0994;AFR_AF=0.0023;EUR_AF=0.0308;SAS_AF=0.0266;AA=A|||;VT=SNP
16	58962630	rs35674836	T	C	100	PASS	AC=372;AF=0.0742812;AN=5008;NS=2504;DP=15044;EAS_AF=0.0665;AMR_AF=0.0648;AFR_AF=0.0129;EUR_AF=0.1421;SAS_AF=0.1022;AA=T|||;VT=SNP
16	58963145	rs4785000	C	T	100	PASS	AC=4333;AF=0.865216;AN=5008;NS=2504;DP=18674;EAS_AF=0.9187;AMR_AF=0.8588;AFR_AF=0.8222;EUR_AF=0.834;SAS_AF=0.9049;AA=T|||;VT=SNP
16	58963620	rs9930651	C	T	100	PASS	AC=805;AF=0.160743;AN=5008;NS=2504;DP=18510;EAS_AF=0.1885;AMR_AF=0.1657;AFR_AF=0.1513;EUR_AF=0.173;SAS_AF=0.1288;AA=C|||;VT=SNP
16	58964191	rs4785001	T	C	100	PASS	AC=2969;AF=0.592851;AN=5008;NS=2504;DP=15392;EAS_AF=0.621;AMR_AF=0.6585;AFR_AF=0.3979;EUR_AF=0.6481;SAS_AF=0.7239;AA=T|||;VT=SNP
16	58964206	rs4785002	A	T	100	PASS	AC=4512;AF=0.900958;AN=5008;NS=2504;DP=15234;EAS_AF=0.9187;AMR_AF=0.889;AFR_AF=0.9221;EUR_AF=0.8579;SAS_AF=0.907;AA=T|||;VT=SNP
16	58964948	rs9933195	G	A	100	PASS	AC=4522;AF=0.902955;AN=5008;NS=2504;DP=15709;EAS_AF=0.9306;AMR_AF=0.8905;AFR_AF=0.9213;EUR_AF=0.8569;SAS_AF=0.9059;AA=A|||;VT=SNP
16	58965388	rs1437175	A	G	100	PASS	AC=3297;AF=0.658347;AN=5008;NS=2504;DP=16097;EAS_AF=0.747;AMR_AF=0.6816;AFR_AF=0.4894;EUR_AF=0.661;SAS_AF=0.7761;AA=A|||;VT=SNP
16	58965699	rs1370257	G	T	100	PASS	AC=3524;AF=0.703674;AN=5008;NS=2504;DP=16967;EAS_AF=0.7341;AMR_AF=0.6945;AFR_AF=0.6664;EUR_AF=0.661;SAS_AF=0.773;AA=G|||;VT=SNP
16	58965700	rs1370256	G	C	100	PASS	AC=3523;AF=0.703474;AN=5008;NS=2504;DP=17177;EAS_AF=0.7331;AMR_AF=0.6945;AFR_AF=0.6664;EUR_AF=0.661;SAS_AF=0.773;AA=g|||;VT=SNP
16	58965811	rs75252933	T	C	100	PASS	AC=252;AF=0.0503195;AN=5008;NS=2504;DP=17294;EAS_AF=0.123;AMR_AF=0.098;AFR_AF=0.0023;EUR_AF=0.0308;SAS_AF=0.0266;AA=T|||;VT=SNP
16	58966288	rs77981458	C	T	100	PASS	AC=166;AF=0.033147;AN=5008;NS=2504;DP=16845;EAS_AF=0.0546;AMR_AF=0.0159;AFR_AF=0.0015;EUR_AF=0.0358;SAS_AF=0.0634;AA=C|||;VT=SNP
16	58966588	rs75710189	C	T	100	PASS	AC=253;AF=0.0505192;AN=5008;NS=2504;DP=17978;EAS_AF=0.124;AMR_AF=0.098;AFR_AF=0.0023;EUR_AF=0.0308;SAS_AF=0.0266;AA=C|||;VT=SNP
16	58967112	rs12931857	G	A	100	PASS	AC=4463;AF=0.891174;AN=5008;NS=2504;DP=20877;EAS_AF=0.9306;AMR_AF=0.8746;AFR_AF=0.9168;EUR_AF=0.831;SAS_AF=0.8896;AA=A|||;VT=SNP
16	58967317	rs12918721	C	T	100	PASS	AC=363;AF=0.072484;AN=5008;NS=2504;DP=20420;EAS_AF=0.0605;AMR_AF=0.0648;AFR_AF=0.0098;EUR_AF=0.1421;SAS_AF=0.1033;AA=C|||;VT=SNP
16	58967519	rs12919033	C	T	100	PASS	AC=564;AF=0.11262;AN=5008;NS=2504;DP=20330;EAS_AF=0.0605;AMR_AF=0.0937;AFR_AF=0.1278;EUR_AF=0.166;SAS_AF=0.1043;AA=C|||;VT=SNP
16	58967729	rs74779425	A	C	100	PASS	AC=347;AF=0.0692891;AN=5008;NS=2504;DP=19889;EAS_AF=0.2242;AMR_AF=0.0461;AFR_AF=0.0151;EUR_AF=0.0258;SAS_AF=0.044;AA=A|||;VT=SNP
16	58968021	rs76616673	A	G	100	PASS	AC=166;AF=0.033147;AN=5008;NS=2504;DP=19993;EAS_AF=0.0546;AMR_AF=0.0159;AFR_AF=0.0015;EUR_AF=0.0358;SAS_AF=0.0634;AA=A|||;VT=SNP
16	58968629	rs2053231	G	T	100	PASS	AC=3788;AF=0.75639;AN=5008;NS=2504;DP=18486;EAS_AF=0.7927;AMR_AF=0.7363;AFR_AF=0.6392;EUR_AF=0.7763;SAS_AF=0.8712;AA=G|||;VT=SNP
16	58968820	rs56070693	G	A	100	PASS	AC=2155;AF=0.430312;AN=5008;NS=2504;DP=17952;EAS_AF=0.371;AMR_AF=0.5461;AFR_AF=0.2572;EUR_AF=0.5099;SAS_AF=0.5613;AA=G|||;VT=SNP
16	58969463	rs8043952	C	T	100	PASS	AC=3804;AF=0.759585;AN=5008;NS=2504;DP=19224;EAS_AF=0.8056;AMR_AF=0.7392;AFR_AF=0.6399;EUR_AF=0.7763;SAS_AF=0.8712;AA=A|||;VT=SNP
16	58969511	rs8049224	T	G	100	PASS	AC=3875;AF=0.773762;AN=5008;NS=2504;DP=17780;EAS_AF=0.8056;AMR_AF=0.7435;AFR_AF=0.6914;EUR_AF=0.7763;SAS_AF=0.8712;AA=G|||;VT=SNP
16	58969604	rs13330626	A	G	100	PASS	AC=417;AF=0.0832668;AN=5008;NS=2504;DP=17177;EAS_AF=0.126;AMR_AF=0.1009;AFR_AF=0.1233;EUR_AF=0.0308;SAS_AF=0.0266;AA=A|||;VT=SNP
16	58969949	rs2196575	A	G	100	PASS	AC=3874;AF=0.773562;AN=5008;NS=2504;DP=19713;EAS_AF=0.8056;AMR_AF=0.7435;AFR_AF=0.6906;EUR_AF=0.7763;SAS_AF=0.8712;AA=G|||;VT=SNP
16	58969977	rs1370255	C	G	100	PASS	AC=3874;AF=0.773562;AN=5008;NS=2504;DP=18868;EAS_AF=0.8056;AMR_AF=0.7435;AFR_AF=0.6906;EUR_AF=0.7763;SAS_AF=0.8712;AA=A|||;VT=SNP
16	58970031	rs1370254	C	A	100	PASS	AC=3875;AF=0.773762;AN=5008;NS=2504;DP=18168;EAS_AF=0.8065;AMR_AF=0.7435;AFR_AF=0.6906;EUR_AF=0.7763;SAS_AF=0.8712;AA=C|||;VT=SNP
16	58970155	rs2217951	A	C	100	PASS	AC=399;AF=0.0796725;AN=5008;NS=2504;DP=18584;EAS_AF=0.0645;AMR_AF=0.0706;AFR_AF=0.0295;EUR_AF=0.1441;SAS_AF=0.1033;AA=A|||;VT=SNP
16	58970875	rs7190353	G	A	100	PASS	AC=3640;AF=0.726837;AN=5008;NS=2504;DP=17819;EAS_AF=0.6736;AMR_AF=0.6859;AFR_AF=0.6967;EUR_AF=0.7604;SAS_AF=0.817;AA=A|||;VT=SNP
16	58970887	rs7191883	C	T	100	PASS	AC=3643;AF=0.727436;AN=5008;NS=2504;DP=18590;EAS_AF=0.6746;AMR_AF=0.6888;AFR_AF=0.6967;EUR_AF=0.7604;SAS_AF=0.817;AA=C|||;VT=SNP
16	58971186	rs8056134	T	C	100	PASS	AC=3464;AF=0.691693;AN=5008;NS=2504;DP=18519;EAS_AF=0.6756;AMR_AF=0.6888;AFR_AF=0.5711;EUR_AF=0.7684;SAS_AF=0.7945;AA=T|||;VT=SNP
16	58971265	rs62064985	T	A	100	PASS	AC=569;AF=0.113618;AN=5008;NS=2504;DP=19556;EAS_AF=0.1002;AMR_AF=0.0692;AFR_AF=0.0098;EUR_AF=0.1859;SAS_AF=0.2249;AA=T|||;VT=SNP
16	58971279	rs8056321	T	C	100	PASS	AC=3540;AF=0.706869;AN=5008;NS=2504;DP=19842;EAS_AF=0.6756;AMR_AF=0.6873;AFR_AF=0.618;EUR_AF=0.7584;SAS_AF=0.82;AA=C|||;VT=SNP
16	58971521	rs6499989	C	A	100	PASS	AC=4204;AF=0.839457;AN=5008;NS=2504;DP=19845;EAS_AF=0.8323;AMR_AF=0.8516;AFR_AF=0.8548;EUR_AF=0.8151;SAS_AF=0.8425;AA=A|||;VT=SNP
16	58971596	rs6499990	C	G	100	PASS	AC=3521;AF=0.703075;AN=5008;NS=2504;DP=21796;EAS_AF=0.6736;AMR_AF=0.6844;AFR_AF=0.6127;EUR_AF=0.7584;SAS_AF=0.8119;AA=C|||;VT=SNP
16	58971700	rs6499991	A	G	100	PASS	AC=2893;AF=0.577676;AN=5008;NS=2504;DP=20917;EAS_AF=0.6379;AMR_AF=0.5965;AFR_AF=0.3956;EUR_AF=0.6173;SAS_AF=0.7076;AA=A|||;VT=SNP
16	58971710	rs6499992	G	C	100	PASS	AC=3521;AF=0.703075;AN=5008;NS=2504;DP=20525;EAS_AF=0.6736;AMR_AF=0.6844;AFR_AF=0.6127;EUR_AF=0.7584;SAS_AF=0.8119;AA=G|||;VT=SNP
16	58971742	rs6499993	C	T	100	PASS	AC=3525;AF=0.703874;AN=5008;NS=2504;DP=20462;EAS_AF=0.6716;AMR_AF=0.6916;AFR_AF=0.6127;EUR_AF=0.7604;SAS_AF=0.8108;AA=C|||;VT=SNP
16	58972045	rs16960638	T	G	100	PASS	AC=732;AF=0.146166;AN=5008;NS=2504;DP=20473;EAS_AF=0.2738;AMR_AF=0.085;AFR_AF=0.1278;EUR_AF=0.0825;SAS_AF=0.1483;AA=T|||;VT=SNP
16	58972245	rs7199628	A	G	100	PASS	AC=593;AF=0.118411;AN=5008;NS=2504;DP=20169;EAS_AF=0.0357;AMR_AF=0.0865;AFR_AF=0.1906;EUR_AF=0.1421;SAS_AF=0.1043;AA=A|||;VT=SNP
16	58972252	rs1993910	C	G	100	PASS	AC=3515;AF=0.701877;AN=5008;NS=2504;DP=20053;EAS_AF=0.6726;AMR_AF=0.6844;AFR_AF=0.6074;EUR_AF=0.7604;SAS_AF=0.8119;AA=C|||;VT=SNP
16	58972256	rs7204553	T	G	100	PASS	AC=593;AF=0.118411;AN=5008;NS=2504;DP=19914;EAS_AF=0.0357;AMR_AF=0.0865;AFR_AF=0.1906;EUR_AF=0.1421;SAS_AF=0.1043;AA=T|||;VT=SNP
16	58972489	rs9933551	T	C	100	PASS	AC=3531;AF=0.705072;AN=5008;NS=2504;DP=17910;EAS_AF=0.6726;AMR_AF=0.7003;AFR_AF=0.6127;EUR_AF=0.7584;SAS_AF=0.8119;AA=T|||;VT=SNP
16	58972768	rs11859025	C	T	100	PASS	AC=4445;AF=0.88758;AN=5008;NS=2504;DP=18767;EAS_AF=0.9286;AMR_AF=0.8746;AFR_AF=0.9092;EUR_AF=0.8241;SAS_AF=0.8906;AA=T|||;VT=SNP
16	58973237	rs9921589	C	T	100	PASS	AC=3534;AF=0.705671;AN=5008;NS=2504;DP=20472;EAS_AF=0.6726;AMR_AF=0.7003;AFR_AF=0.612;EUR_AF=0.7584;SAS_AF=0.816;AA=C|||;VT=SNP
16	58973931	rs12923292	C	T	100	PASS	AC=3347;AF=0.668331;AN=5008;NS=2504;DP=16827;EAS_AF=0.6746;AMR_AF=0.6916;AFR_AF=0.4728;EUR_AF=0.7594;SAS_AF=0.816;AA=C|||;VT=SNP
16	58973967	rs12927800	T	G	100	PASS	AC=3450;AF=0.688898;AN=5008;NS=2504;DP=17901;EAS_AF=0.6736;AMR_AF=0.6988;AFR_AF=0.5477;EUR_AF=0.7594;SAS_AF=0.816;AA=G|||;VT=SNP
16	58974025	rs12923465	C	G	100	PASS	AC=3449;AF=0.688698;AN=5008;NS=2504;DP=16447;EAS_AF=0.6736;AMR_AF=0.6988;AFR_AF=0.5469;EUR_AF=0.7594;SAS_AF=0.816;AA=G|||;VT=SNP
16	58974219	rs12923777	C	T	100	PASS	AC=3451;AF=0.689097;AN=5008;NS=2504;DP=14932;EAS_AF=0.6736;AMR_AF=0.6988;AFR_AF=0.5484;EUR_AF=0.7594;SAS_AF=0.816;AA=T|||;VT=SNP
16	58974355	rs12596914	G	A	100	PASS	AC=4456;AF=0.889776;AN=5008;NS=2504;DP=14299;EAS_AF=0.9286;AMR_AF=0.8746;AFR_AF=0.9138;EUR_AF=0.825;SAS_AF=0.8947;AA=A|||;VT=SNP
16	58974536	rs12709018	T	G	100	PASS	AC=3450;AF=0.688898;AN=5008;NS=2504;DP=17914;EAS_AF=0.6736;AMR_AF=0.6988;AFR_AF=0.5477;EUR_AF=0.7594;SAS_AF=0.816;AA=G|||;VT=SNP
16	58974871	rs1992113	A	G	100	PASS	AC=3449;AF=0.688698;AN=5008;NS=2504;DP=16043;EAS_AF=0.6736;AMR_AF=0.6988;AFR_AF=0.5469;EUR_AF=0.7594;SAS_AF=0.816;AA=A|||;VT=SNP
16	58975396	rs7200326	C	T	100	PASS	AC=843;AF=0.168331;AN=5008;NS=2504;DP=16278;EAS_AF=0.254;AMR_AF=0.1542;AFR_AF=0.2693;EUR_AF=0.0477;SAS_AF=0.0777;AA=c|||;VT=SNP
16	58976047	rs12932532	G	A	100	PASS	AC=440;AF=0.0878594;AN=5008;NS=2504;DP=15434;EAS_AF=0.0357;AMR_AF=0.0735;AFR_AF=0.0802;EUR_AF=0.1402;SAS_AF=0.1084;AA=G|||;VT=SNP
16	58976522	rs6499994	G	A	100	PASS	AC=3406;AF=0.680112;AN=5008;NS=2504;DP=15464;EAS_AF=0.7937;AMR_AF=0.7392;AFR_AF=0.5371;EUR_AF=0.6561;SAS_AF=0.7393;AA=G|||;VT=SNP
16	58976591	rs8044477	A	G	100	PASS	AC=2788;AF=0.556709;AN=5008;NS=2504;DP=15215;EAS_AF=0.6379;AMR_AF=0.6124;AFR_AF=0.3056;EUR_AF=0.6183;SAS_AF=0.7096;AA=A|||;VT=SNP
16	58976689	rs1583583	T	C	100	PASS	AC=4458;AF=0.890176;AN=5008;NS=2504;DP=17612;EAS_AF=0.9276;AMR_AF=0.8761;AFR_AF=0.9145;EUR_AF=0.8241;SAS_AF=0.8967;AA=C|||;VT=SNP
16	58977251	rs7185576	C	T	100	PASS	AC=3885;AF=0.775759;AN=5008;NS=2504;DP=18121;EAS_AF=0.8294;AMR_AF=0.8141;AFR_AF=0.6467;EUR_AF=0.7962;SAS_AF=0.8466;AA=C|||;VT=SNP
16	58977294	rs12598993	C	T	100	PASS	AC=464;AF=0.0926518;AN=5008;NS=2504;DP=16676;EAS_AF=0.0357;AMR_AF=0.0749;AFR_AF=0.0976;EUR_AF=0.1402;SAS_AF=0.1084;AA=C|||;VT=SNP
16	58977357	rs7195802	T	G	100	PASS	AC=4458;AF=0.890176;AN=5008;NS=2504;DP=16803;EAS_AF=0.9276;AMR_AF=0.8761;AFR_AF=0.9145;EUR_AF=0.8241;SAS_AF=0.8967;AA=G|||;VT=SNP
16	58977386	rs7195814	T	G	100	PASS	AC=3886;AF=0.775958;AN=5008;NS=2504;DP=17312;EAS_AF=0.8294;AMR_AF=0.8141;AFR_AF=0.6467;EUR_AF=0.7962;SAS_AF=0.8476;AA=G|||;VT=SNP
16	58977764	rs11076286	C	T	100	PASS	AC=2796;AF=0.558307;AN=5008;NS=2504;DP=16694;EAS_AF=0.6369;AMR_AF=0.6052;AFR_AF=0.3169;EUR_AF=0.6173;SAS_AF=0.7096;AA=C|||;VT=SNP
16	58978143	rs11864970	C	G	100	PASS	AC=635;AF=0.126797;AN=5008;NS=2504;DP=19136;EAS_AF=0.2708;AMR_AF=0.0764;AFR_AF=0.056;EUR_AF=0.0855;SAS_AF=0.1524;AA=C|||;VT=SNP
16	58978250	rs1865968	G	T	100	PASS	AC=4457;AF=0.889976;AN=5008;NS=2504;DP=18333;EAS_AF=0.9276;AMR_AF=0.8761;AFR_AF=0.9138;EUR_AF=0.8241;SAS_AF=0.8967;AA=T|||;VT=SNP
16	58978493	rs9930442	T	C	100	PASS	AC=4459;AF=0.890375;AN=5008;NS=2504;DP=18258;EAS_AF=0.9266;AMR_AF=0.8775;AFR_AF=0.9153;EUR_AF=0.8241;SAS_AF=0.8967;AA=C|||;VT=SNP
16	58978662	rs7197268	C	A	100	PASS	AC=3883;AF=0.775359;AN=5008;NS=2504;DP=18415;EAS_AF=0.8284;AMR_AF=0.8141;AFR_AF=0.646;EUR_AF=0.7952;SAS_AF=0.8476;AA=C|||;VT=SNP
16	58978721	rs7196073	G	A	100	PASS	AC=3885;AF=0.775759;AN=5008;NS=2504;DP=17566;EAS_AF=0.8294;AMR_AF=0.8141;AFR_AF=0.6467;EUR_AF=0.7962;SAS_AF=0.8466;AA=A|||;VT=SNP
16	58979296	rs12446568	C	T	100	PASS	AC=194;AF=0.038738;AN=5008;NS=2504;DP=17964;EAS_AF=0.0367;AMR_AF=0.0144;AFR_AF=0.0189;EUR_AF=0.0477;SAS_AF=0.0757;AA=C|||;VT=SNP
16	58979874	rs16960653	A	G	100	PASS	AC=311;AF=0.0621006;AN=5008;NS=2504;DP=16972;EAS_AF=0.1567;AMR_AF=0.1225;AFR_AF=0.003;EUR_AF=0.0348;SAS_AF=0.0297;AA=A|||;VT=SNP
16	58979991	rs6499995	T	A	100	PASS	AC=3959;AF=0.790535;AN=5008;NS=2504;DP=14719;EAS_AF=0.8294;AMR_AF=0.8199;AFR_AF=0.6989;EUR_AF=0.7962;SAS_AF=0.8476;AA=A|||;VT=SNP
16	58980523	rs1821801	A	G	100	PASS	AC=3886;AF=0.775958;AN=5008;NS=2504;DP=15473;EAS_AF=0.8294;AMR_AF=0.8141;AFR_AF=0.6467;EUR_AF=0.7962;SAS_AF=0.8476;AA=G|||;VT=SNP
16	58980528	rs1370252	G	C	100	PASS	AC=3417;AF=0.682308;AN=5008;NS=2504;DP=15250;EAS_AF=0.7937;AMR_AF=0.732;AFR_AF=0.5499;EUR_AF=0.6541;SAS_AF=0.7403;AA=G|||;VT=SNP
16	58980948	rs1437173	C	G	100	PASS	AC=3890;AF=0.776757;AN=5008;NS=2504;DP=18495;EAS_AF=0.8294;AMR_AF=0.8141;AFR_AF=0.6505;EUR_AF=0.7962;SAS_AF=0.8466;AA=G|||;VT=SNP
16	58981266	rs1437172	C	T	100	PASS	AC=3417;AF=0.682308;AN=5008;NS=2504;DP=19489;EAS_AF=0.7937;AMR_AF=0.7334;AFR_AF=0.5492;EUR_AF=0.6551;SAS_AF=0.7393;AA=G|||;VT=SNP
16	58981312	rs34697033	G	T	100	PASS	AC=345;AF=0.0688898;AN=5008;NS=2504;DP=19940;EAS_AF=0.0377;AMR_AF=0.072;AFR_AF=0.0091;EUR_AF=0.1412;SAS_AF=0.1053;AA=A|||;VT=SNP
16	58981469	rs36081964	A	T	100	PASS	AC=346;AF=0.0690895;AN=5008;NS=2504;DP=17134;EAS_AF=0.0367;AMR_AF=0.072;AFR_AF=0.0091;EUR_AF=0.1412;SAS_AF=0.1074;AA=A|||;VT=SNP
16	58983178	rs9933432	T	C	100	PASS	AC=758;AF=0.151358;AN=5008;NS=2504;DP=16001;EAS_AF=0.0367;AMR_AF=0.1167;AFR_AF=0.2784;EUR_AF=0.161;SAS_AF=0.1125;AA=T|||;VT=SNP
16	58983633	rs1437171	T	C	100	PASS	AC=4189;AF=0.836462;AN=5008;NS=2504;DP=19535;EAS_AF=0.8304;AMR_AF=0.8516;AFR_AF=0.8396;EUR_AF=0.8151;SAS_AF=0.8497;AA=t|||;VT=SNP
16	58984328	rs4785004	G	T	100	PASS	AC=4189;AF=0.836462;AN=5008;NS=2504;DP=18733;EAS_AF=0.8294;AMR_AF=0.8516;AFR_AF=0.8396;EUR_AF=0.8161;SAS_AF=0.8497;AA=T|||;VT=SNP
16	58984644	rs1437170	G	T	100	PASS	AC=4116;AF=0.821885;AN=5008;NS=2504;DP=16003;EAS_AF=0.8294;AMR_AF=0.8458;AFR_AF=0.7874;EUR_AF=0.8161;SAS_AF=0.8497;AA=T|||;VT=SNP
16	58984737	rs10500408	G	A	100	PASS	AC=1808;AF=0.361022;AN=5008;NS=2504;DP=17801;EAS_AF=0.3383;AMR_AF=0.4496;AFR_AF=0.2496;EUR_AF=0.3698;SAS_AF=0.4632;AA=G|||;VT=SNP
16	58985278	rs961141	T	C	100	PASS	AC=4456;AF=0.889776;AN=5008;NS=2504;DP=20331;EAS_AF=0.9276;AMR_AF=0.8761;AFR_AF=0.9115;EUR_AF=0.826;SAS_AF=0.8967;AA=C|||;VT=SNP
16	58986095	rs28658047	C	T	100	PASS	AC=586;AF=0.117013;AN=5008;NS=2504;DP=16243;EAS_AF=0.1538;AMR_AF=0.1282;AFR_AF=0.208;EUR_AF=0.0378;SAS_AF=0.0297;AA=c|||;VT=SNP
16	58986182	rs57976264	A	C	100	PASS	AC=308;AF=0.0615016;AN=5008;NS=2504;DP=17476;EAS_AF=0.1538;AMR_AF=0.1225;AFR_AF=0.003;EUR_AF=0.0348;SAS_AF=0.0297;AA=A|||;VT=SNP
16	58986204	rs1437169	G	T	100	PASS	AC=3389;AF=0.676717;AN=5008;NS=2504;DP=17748;EAS_AF=0.7927;AMR_AF=0.732;AFR_AF=0.5333;EUR_AF=0.6571;SAS_AF=0.7321;AA=G|||;VT=SNP
16	58986663	rs4785005	A	G	100	PASS	AC=3414;AF=0.681709;AN=5008;NS=2504;DP=20360;EAS_AF=0.7937;AMR_AF=0.7392;AFR_AF=0.5431;EUR_AF=0.6581;SAS_AF=0.7372;AA=A|||;VT=SNP
16	58986825	rs4785006	A	G	100	PASS	AC=4451;AF=0.888778;AN=5008;NS=2504;DP=20671;EAS_AF=0.9276;AMR_AF=0.8761;AFR_AF=0.907;EUR_AF=0.826;SAS_AF=0.8978;AA=A|||;VT=SNP
16	58987131	rs4785007	T	A	100	PASS	AC=4450;AF=0.888578;AN=5008;NS=2504;DP=21049;EAS_AF=0.9276;AMR_AF=0.8761;AFR_AF=0.9062;EUR_AF=0.826;SAS_AF=0.8978;AA=A|||;VT=SNP
16	58987162	rs9922444	A	C	100	PASS	AC=1043;AF=0.208267;AN=5008;NS=2504;DP=22109;EAS_AF=0.1339;AMR_AF=0.1427;AFR_AF=0.3638;EUR_AF=0.169;SAS_AF=0.1616;AA=A|||;VT=SNP
16	58987614	rs4785008	C	T	100	PASS	AC=324;AF=0.0646965;AN=5008;NS=2504;DP=19076;EAS_AF=0.1538;AMR_AF=0.1239;AFR_AF=0.0144;EUR_AF=0.0348;SAS_AF=0.0297;AA=C|||;VT=SNP
16	58987629	rs12922923	G	C	100	PASS	AC=2809;AF=0.560903;AN=5008;NS=2504;DP=18868;EAS_AF=0.6399;AMR_AF=0.611;AFR_AF=0.3222;EUR_AF=0.6193;SAS_AF=0.7065;AA=G|||;VT=SNP
16	58988057	rs4785009	C	T	100	PASS	AC=4117;AF=0.822085;AN=5008;NS=2504;DP=15521;EAS_AF=0.8304;AMR_AF=0.8473;AFR_AF=0.7874;EUR_AF=0.8161;SAS_AF=0.8487;AA=T|||;VT=SNP
16	58988326	rs35436700	T	C	100	PASS	AC=2833;AF=0.565695;AN=5008;NS=2504;DP=15998;EAS_AF=0.6399;AMR_AF=0.611;AFR_AF=0.3404;EUR_AF=0.6193;SAS_AF=0.7065;AA=T|||;VT=SNP
16	58988655	rs1437168	G	A	100	PASS	AC=4451;AF=0.888778;AN=5008;NS=2504;DP=15747;EAS_AF=0.9276;AMR_AF=0.8761;AFR_AF=0.907;EUR_AF=0.826;SAS_AF=0.8978;AA=A|||;VT=SNP
16	58989126	rs7202372	T	A	100	PASS	AC=4457;AF=0.889976;AN=5008;NS=2504;DP=17118;EAS_AF=0.9276;AMR_AF=0.8761;AFR_AF=0.9115;EUR_AF=0.826;SAS_AF=0.8978;AA=A|||;VT=SNP
16	58989160	rs7202387	T	G	100	PASS	AC=4189;AF=0.836462;AN=5008;NS=2504;DP=16455;EAS_AF=0.8304;AMR_AF=0.853;AFR_AF=0.8389;EUR_AF=0.8161;SAS_AF=0.8487;AA=G|||;VT=SNP
16	58989878	rs9924756	G	A	100	PASS	AC=586;AF=0.117013;AN=5008;NS=2504;DP=13850;EAS_AF=0.1538;AMR_AF=0.1282;AFR_AF=0.208;EUR_AF=0.0378;SAS_AF=0.0297;AA=G|||;VT=SNP
16	58990959	rs1478908	T	C	100	PASS	AC=4457;AF=0.889976;AN=5008;NS=2504;DP=15388;EAS_AF=0.9276;AMR_AF=0.8761;AFR_AF=0.9115;EUR_AF=0.826;SAS_AF=0.8978;AA=C|||;VT=SNP
16	58991039	rs994601	C	T	100	PASS	AC=4451;AF=0.888778;AN=5008;NS=2504;DP=14514;EAS_AF=0.9276;AMR_AF=0.8761;AFR_AF=0.907;EUR_AF=0.826;SAS_AF=0.8978;AA=C|||;VT=SNP
16	58991242	rs994600	C	G	100	PASS	AC=4116;AF=0.821885;AN=5008;NS=2504;DP=14747;EAS_AF=0.8304;AMR_AF=0.8473;AFR_AF=0.7867;EUR_AF=0.8161;SAS_AF=0.8487;AA=G|||;VT=SNP
16	58991713	rs7204715	A	G	100	PASS	AC=4455;AF=0.889577;AN=5008;NS=2504;DP=15613;EAS_AF=0.9276;AMR_AF=0.8761;AFR_AF=0.907;EUR_AF=0.828;SAS_AF=0.8998;AA=A|||;VT=SNP
16	58991717	rs7204718	A	G	100	PASS	AC=4571;AF=0.91274;AN=5008;NS=2504;DP=15428;EAS_AF=0.9276;AMR_AF=0.8804;AFR_AF=0.9924;EUR_AF=0.828;SAS_AF=0.8998;AA=G|||;VT=SNP
16	58992192	rs12446483	C	T	100	PASS	AC=322;AF=0.0642971;AN=5008;NS=2504;DP=17721;EAS_AF=0.1538;AMR_AF=0.1225;AFR_AF=0.0136;EUR_AF=0.0348;SAS_AF=0.0297;AA=C|||;VT=SNP
16	58992934	rs1437167	C	T	100	PASS	AC=4363;AF=0.871206;AN=5008;NS=2504;DP=18266;EAS_AF=0.9276;AMR_AF=0.8732;AFR_AF=0.8593;EUR_AF=0.8241;SAS_AF=0.8763;AA=C|||;VT=SNP
16	58992940	rs1437166	C	T	100	PASS	AC=4363;AF=0.871206;AN=5008;NS=2504;DP=18426;EAS_AF=0.9276;AMR_AF=0.8732;AFR_AF=0.8593;EUR_AF=0.8241;SAS_AF=0.8763;AA=C|||;VT=SNP
16	58993073	rs1437165	G	T	100	PASS	AC=2728;AF=0.544728;AN=5008;NS=2504;DP=15889;EAS_AF=0.6419;AMR_AF=0.6023;AFR_AF=0.2784;EUR_AF=0.6173;SAS_AF=0.6892;AA=G|||;VT=SNP
16	58993100	rs74023005	A	G	100	PASS	AC=586;AF=0.117013;AN=5008;NS=2504;DP=17126;EAS_AF=0.1538;AMR_AF=0.1282;AFR_AF=0.208;EUR_AF=0.0378;SAS_AF=0.0297;AA=A|||;VT=SNP
16	58993226	rs1545116	G	A	100	PASS	AC=586;AF=0.117013;AN=5008;NS=2504;DP=14997;EAS_AF=0.1538;AMR_AF=0.1282;AFR_AF=0.208;EUR_AF=0.0378;SAS_AF=0.0297;AA=G|||;VT=SNP
16	58993262	rs1545115	A	T	100	PASS	AC=4388;AF=0.876198;AN=5008;NS=2504;DP=16503;EAS_AF=0.9286;AMR_AF=0.8732;AFR_AF=0.8601;EUR_AF=0.826;SAS_AF=0.8978;AA=T|||;VT=SNP
16	58993291	rs1545114	T	C	100	PASS	AC=4388;AF=0.876198;AN=5008;NS=2504;DP=16406;EAS_AF=0.9286;AMR_AF=0.8732;AFR_AF=0.8601;EUR_AF=0.826;SAS_AF=0.8978;AA=T|||;VT=SNP
16	58993316	rs1545113	A	T	100	PASS	AC=4388;AF=0.876198;AN=5008;NS=2504;DP=15604;EAS_AF=0.9286;AMR_AF=0.8732;AFR_AF=0.8601;EUR_AF=0.826;SAS_AF=0.8978;AA=T|||;VT=SNP
16	58993608	rs2164665	A	G	100	PASS	AC=3799;AF=0.758586;AN=5008;NS=2504;DP=19225;EAS_AF=0.7738;AMR_AF=0.745;AFR_AF=0.6513;EUR_AF=0.7873;SAS_AF=0.8681;AA=A|||;VT=SNP
16	58993725	rs6499996	G	A	100	PASS	AC=4386;AF=0.875799;AN=5008;NS=2504;DP=17178;EAS_AF=0.9276;AMR_AF=0.8746;AFR_AF=0.8585;EUR_AF=0.825;SAS_AF=0.8988;AA=G|||;VT=SNP
16	58993768	rs9972719	T	C	100	PASS	AC=4362;AF=0.871006;AN=5008;NS=2504;DP=17015;EAS_AF=0.9097;AMR_AF=0.8718;AFR_AF=0.8563;EUR_AF=0.825;SAS_AF=0.8978;AA=C|||;VT=SNP
16	58993857	rs9972804	C	T	100	PASS	AC=4386;AF=0.875799;AN=5008;NS=2504;DP=20563;EAS_AF=0.9276;AMR_AF=0.8746;AFR_AF=0.8593;EUR_AF=0.825;SAS_AF=0.8978;AA=T|||;VT=SNP
16	58995418	rs1871302	T	C	100	PASS	AC=4364;AF=0.871406;AN=5008;NS=2504;DP=13098;EAS_AF=0.9276;AMR_AF=0.8746;AFR_AF=0.8404;EUR_AF=0.825;SAS_AF=0.9008;AA=T|||;VT=SNP
16	58995431	rs2083027	G	A	100	PASS	AC=3992;AF=0.797125;AN=5008;NS=2504;DP=12828;EAS_AF=0.9276;AMR_AF=0.8617;AFR_AF=0.5681;EUR_AF=0.8221;SAS_AF=0.9008;AA=A|||;VT=SNP
16	58995465	rs1871301	A	G	100	PASS	AC=2723;AF=0.54373;AN=5008;NS=2504;DP=12860;EAS_AF=0.6419;AMR_AF=0.6138;AFR_AF=0.2693;EUR_AF=0.6113;SAS_AF=0.6943;AA=A|||;VT=SNP
16	58995766	rs7184934	A	G	100	PASS	AC=4393;AF=0.877196;AN=5008;NS=2504;DP=17404;EAS_AF=0.9276;AMR_AF=0.8746;AFR_AF=0.8601;EUR_AF=0.825;SAS_AF=0.9039;AA=G|||;VT=SNP
16	58995774	rs4594249	T	C	100	PASS	AC=4224;AF=0.84345;AN=5008;NS=2504;DP=17943;EAS_AF=0.9276;AMR_AF=0.8746;AFR_AF=0.7322;EUR_AF=0.825;SAS_AF=0.9039;AA=T|||;VT=SNP
16	58995790	rs4600454	G	T	100	PASS	AC=4393;AF=0.877196;AN=5008;NS=2504;DP=18575;EAS_AF=0.9276;AMR_AF=0.8746;AFR_AF=0.8601;EUR_AF=0.825;SAS_AF=0.9039;AA=T|||;VT=SNP
16	58995823	rs7498244	A	G	100	PASS	AC=3688;AF=0.736422;AN=5008;NS=2504;DP=19249;EAS_AF=0.8899;AMR_AF=0.7637;AFR_AF=0.6354;EUR_AF=0.659;SAS_AF=0.7751;AA=A|||;VT=SNP
16	58995853	rs76168406	T	C	100	PASS	AC=307;AF=0.0613019;AN=5008;NS=2504;DP=19478;EAS_AF=0.1528;AMR_AF=0.1225;AFR_AF=0.003;EUR_AF=0.0348;SAS_AF=0.0297;AA=T|||;VT=SNP
16	58996016	rs12920900	A	T	100	PASS	AC=2712;AF=0.541534;AN=5008;NS=2504;DP=20384;EAS_AF=0.6409;AMR_AF=0.6037;AFR_AF=0.2678;EUR_AF=0.6113;SAS_AF=0.6933;AA=A|||;VT=SNP
16	58996245	rs7185185	C	G	100	PASS	AC=836;AF=0.166933;AN=5008;NS=2504;DP=20678;EAS_AF=0.249;AMR_AF=0.1499;AFR_AF=0.2693;EUR_AF=0.0477;SAS_AF=0.0787;AA=C|||;VT=SNP
16	58996454	rs1370251	A	G	100	PASS	AC=778;AF=0.155351;AN=5008;NS=2504;DP=18331;EAS_AF=0.0377;AMR_AF=0.1167;AFR_AF=0.2769;EUR_AF=0.166;SAS_AF=0.1288;AA=A|||;VT=SNP
16	58997470	rs1437164	G	A	100	PASS	AC=2690;AF=0.537141;AN=5008;NS=2504;DP=21330;EAS_AF=0.6409;AMR_AF=0.6009;AFR_AF=0.2526;EUR_AF=0.6113;SAS_AF=0.6933;AA=G|||;VT=SNP
16	58997894	rs34499510	C	T	100	PASS	AC=2689;AF=0.536941;AN=5008;NS=2504;DP=19433;EAS_AF=0.6399;AMR_AF=0.6009;AFR_AF=0.2526;EUR_AF=0.6113;SAS_AF=0.6933;AA=T|||;VT=SNP
16	58997971	rs34694315	T	G	100	PASS	AC=488;AF=0.0974441;AN=5008;NS=2504;DP=19173;EAS_AF=0.0804;AMR_AF=0.0937;AFR_AF=0.0091;EUR_AF=0.1938;SAS_AF=0.138;AA=T|||;VT=SNP
16	58998309	rs146483065	G	A	100	PASS	AC=308;AF=0.0615016;AN=5008;NS=2504;DP=13171;EAS_AF=0.1528;AMR_AF=0.1239;AFR_AF=0.003;EUR_AF=0.0348;SAS_AF=0.0297;AA=G|||;VT=SNP
16	58998967	rs12934521	G	T	100	PASS	AC=2700;AF=0.539137;AN=5008;NS=2504;DP=19466;EAS_AF=0.6399;AMR_AF=0.6023;AFR_AF=0.2526;EUR_AF=0.6163;SAS_AF=0.6984;AA=T|||;VT=SNP
16	58999056	rs35653512	G	A	100	PASS	AC=804;AF=0.160543;AN=5008;NS=2504;DP=17601;EAS_AF=0.0367;AMR_AF=0.0965;AFR_AF=0.323;EUR_AF=0.1481;SAS_AF=0.1268;AA=G|||;VT=SNP
16	58999537	rs4784063	A	G	100	PASS	AC=4014;AF=0.801518;AN=5008;NS=2504;DP=18413;EAS_AF=0.8294;AMR_AF=0.8458;AFR_AF=0.7088;EUR_AF=0.8131;SAS_AF=0.8548;AA=G|||;VT=SNP
16	58999835	rs4785010	G	A	100	PASS	AC=4463;AF=0.891174;AN=5008;NS=2504;DP=19224;EAS_AF=0.9276;AMR_AF=0.8761;AFR_AF=0.9115;EUR_AF=0.826;SAS_AF=0.9039;AA=A|||;VT=SNP
16	59000189	rs80125403	A	T	100	PASS	AC=307;AF=0.0613019;AN=5008;NS=2504;DP=19960;EAS_AF=0.1518;AMR_AF=0.1239;AFR_AF=0.003;EUR_AF=0.0348;SAS_AF=0.0297;AA=A|||;VT=SNP
16	59000291	rs1437194	G	A	100	PASS	AC=2708;AF=0.540735;AN=5008;NS=2504;DP=20496;EAS_AF=0.6399;AMR_AF=0.6023;AFR_AF=0.2625;EUR_AF=0.6113;SAS_AF=0.6984;AA=G|||;VT=SNP
16	59000688	rs1865972	A	G	100	PASS	AC=3190;AF=0.636981;AN=5008;NS=2504;DP=20589;EAS_AF=0.7927;AMR_AF=0.7507;AFR_AF=0.3691;EUR_AF=0.665;SAS_AF=0.729;AA=A|||;VT=SNP
16	59000734	rs9934051	T	C	100	PASS	AC=3216;AF=0.642173;AN=5008;NS=2504;DP=21649;EAS_AF=0.7927;AMR_AF=0.7507;AFR_AF=0.3888;EUR_AF=0.665;SAS_AF=0.729;AA=C|||;VT=SNP
16	59001007	rs12443509	G	A	100	PASS	AC=2707;AF=0.540535;AN=5008;NS=2504;DP=19683;EAS_AF=0.6399;AMR_AF=0.6009;AFR_AF=0.2625;EUR_AF=0.6113;SAS_AF=0.6984;AA=G|||;VT=SNP
16	59001366	rs1437193	G	A	100	PASS	AC=4458;AF=0.890176;AN=5008;NS=2504;DP=14594;EAS_AF=0.9276;AMR_AF=0.8761;AFR_AF=0.91;EUR_AF=0.826;SAS_AF=0.9008;AA=A|||;VT=SNP
16	59001918	rs8048819	A	G	100	PASS	AC=1250;AF=0.249601;AN=5008;NS=2504;DP=20044;EAS_AF=0.1349;AMR_AF=0.1268;AFR_AF=0.5227;EUR_AF=0.162;SAS_AF=0.1759;AA=A|||;VT=SNP
16	59002054	rs8047156	G	T	100	PASS	AC=847;AF=0.169129;AN=5008;NS=2504;DP=19127;EAS_AF=0.0367;AMR_AF=0.0951;AFR_AF=0.3555;EUR_AF=0.1491;SAS_AF=0.1268;AA=T|||;VT=SNP
16	59002127	rs8053552	T	C	100	PASS	AC=731;AF=0.145966;AN=5008;NS=2504;DP=19300;EAS_AF=0.0327;AMR_AF=0.0908;AFR_AF=0.2731;EUR_AF=0.1491;SAS_AF=0.1268;AA=T|||;VT=SNP
16	59002883	rs78071547	C	A	100	PASS	AC=332;AF=0.0662939;AN=5008;NS=2504;DP=17204;EAS_AF=0.1518;AMR_AF=0.1239;AFR_AF=0.0219;EUR_AF=0.0348;SAS_AF=0.0297;AA=C|||;VT=SNP
16	59003011	rs7194392	G	A	100	PASS	AC=1292;AF=0.257987;AN=5008;NS=2504;DP=18719;EAS_AF=0.1349;AMR_AF=0.1282;AFR_AF=0.5552;EUR_AF=0.161;SAS_AF=0.1748;AA=G|||;VT=SNP
16	59003254	rs7196146	C	A	100	PASS	AC=1281;AF=0.255791;AN=5008;NS=2504;DP=21977;EAS_AF=0.131;AMR_AF=0.1282;AFR_AF=0.5499;EUR_AF=0.161;SAS_AF=0.1748;AA=C|||;VT=SNP
16	59003315	rs74343977	G	A	100	PASS	AC=1669;AF=0.333267;AN=5008;NS=2504;DP=19835;EAS_AF=0.2937;AMR_AF=0.4481;AFR_AF=0.2027;EUR_AF=0.3608;SAS_AF=0.4407;AA=G|||;VT=SNP
16	59003508	rs12596098	T	C	100	PASS	AC=335;AF=0.066893;AN=5008;NS=2504;DP=18984;EAS_AF=0.1597;AMR_AF=0.1239;AFR_AF=0.0219;EUR_AF=0.0288;SAS_AF=0.0307;AA=T|||;VT=SNP
16	59004875	rs1437192	A	T	100	PASS	AC=4258;AF=0.85024;AN=5008;NS=2504;DP=20138;EAS_AF=0.9425;AMR_AF=0.8199;AFR_AF=0.8903;EUR_AF=0.7495;SAS_AF=0.8262;AA=T|||;VT=SNP
16	59005027	rs4785011	C	T	100	PASS	AC=1377;AF=0.27496;AN=5008;NS=2504;DP=18962;EAS_AF=0.1835;AMR_AF=0.4251;AFR_AF=0.0189;EUR_AF=0.4543;SAS_AF=0.4243;AA=C|||;VT=SNP
16	59005741	rs34841234	A	G	100	PASS	AC=786;AF=0.156949;AN=5008;NS=2504;DP=18122;EAS_AF=0.0923;AMR_AF=0.1282;AFR_AF=0.18;EUR_AF=0.173;SAS_AF=0.1963;AA=A|||;VT=SNP
16	59005830	rs12445555	T	C	100	PASS	AC=562;AF=0.11222;AN=5008;NS=2504;DP=20468;EAS_AF=0.1597;AMR_AF=0.0922;AFR_AF=0.09;EUR_AF=0.0805;SAS_AF=0.1401;AA=C|||;VT=SNP
16	59005837	rs12447675	C	G	100	PASS	AC=562;AF=0.11222;AN=5008;NS=2504;DP=20570;EAS_AF=0.1597;AMR_AF=0.0922;AFR_AF=0.09;EUR_AF=0.0805;SAS_AF=0.1401;AA=C|||;VT=SNP
16	59005986	rs12444928	A	C	100	PASS	AC=562;AF=0.11222;AN=5008;NS=2504;DP=20401;EAS_AF=0.1597;AMR_AF=0.0922;AFR_AF=0.09;EUR_AF=0.0805;SAS_AF=0.1401;AA=A|||;VT=SNP
16	59005987	rs12447563	G	A	100	PASS	AC=562;AF=0.11222;AN=5008;NS=2504;DP=20390;EAS_AF=0.1597;AMR_AF=0.0922;AFR_AF=0.09;EUR_AF=0.0805;SAS_AF=0.1401;AA=A|||;VT=SNP
16	59006053	rs12445604	T	C	100	PASS	AC=562;AF=0.11222;AN=5008;NS=2504;DP=19124;EAS_AF=0.1597;AMR_AF=0.0922;AFR_AF=0.09;EUR_AF=0.0805;SAS_AF=0.1401;AA=T|||;VT=SNP
16	59006129	rs74023010	G	T	100	PASS	AC=560;AF=0.111821;AN=5008;NS=2504;DP=19097;EAS_AF=0.1597;AMR_AF=0.0922;AFR_AF=0.09;EUR_AF=0.0805;SAS_AF=0.138;AA=T|||;VT=SNP
16	59006148	rs74023011	T	A	100	PASS	AC=560;AF=0.111821;AN=5008;NS=2504;DP=19412;EAS_AF=0.1597;AMR_AF=0.0922;AFR_AF=0.09;EUR_AF=0.0805;SAS_AF=0.138;AA=T|||;VT=SNP
16	59006625	rs4438296	C	A	100	PASS	AC=489;AF=0.0976438;AN=5008;NS=2504;DP=18883;EAS_AF=0.1597;AMR_AF=0.0879;AFR_AF=0.0386;EUR_AF=0.0805;SAS_AF=0.138;AA=A|||;VT=SNP
16	59006974	rs57182338	C	A	100	PASS	AC=562;AF=0.11222;AN=5008;NS=2504;DP=16886;EAS_AF=0.1597;AMR_AF=0.0922;AFR_AF=0.09;EUR_AF=0.0805;SAS_AF=0.1401;AA=A|||;VT=SNP
16	59007394	rs56372948	A	G	100	PASS	AC=2757;AF=0.550519;AN=5008;NS=2504;DP=17453;EAS_AF=0.7351;AMR_AF=0.6801;AFR_AF=0.295;EUR_AF=0.5755;SAS_AF=0.5879;AA=G|||;VT=SNP
16	59007685	rs113718106	C	T	100	PASS	AC=561;AF=0.112021;AN=5008;NS=2504;DP=17044;EAS_AF=0.1597;AMR_AF=0.0922;AFR_AF=0.09;EUR_AF=0.0805;SAS_AF=0.1391;AA=C|||;VT=SNP
16	59007705	rs75804423	C	T	100	PASS	AC=561;AF=0.112021;AN=5008;NS=2504;DP=16634;EAS_AF=0.1597;AMR_AF=0.0922;AFR_AF=0.09;EUR_AF=0.0805;SAS_AF=0.1391;AA=C|||;VT=SNP
16	59008077	rs59451700	T	C	100	PASS	AC=253;AF=0.0505192;AN=5008;NS=2504;DP=18921;EAS_AF=0.0298;AMR_AF=0.0202;AFR_AF=0.025;EUR_AF=0.0666;SAS_AF=0.1115;AA=T|||;VT=SNP
16	59008117	rs8062999	C	T	100	PASS	AC=2988;AF=0.596645;AN=5008;NS=2504;DP=18579;EAS_AF=0.6915;AMR_AF=0.6052;AFR_AF=0.6687;EUR_AF=0.498;SAS_AF=0.4969;AA=C|||;VT=SNP
16	59009028	rs7188882	C	G	100	PASS	AC=2744;AF=0.547923;AN=5008;NS=2504;DP=19039;EAS_AF=0.6538;AMR_AF=0.5591;AFR_AF=0.6589;EUR_AF=0.4066;SAS_AF=0.4264;AA=C|||;VT=SNP
16	59009091	rs9673327	G	A	100	PASS	AC=2166;AF=0.432508;AN=5008;NS=2504;DP=17457;EAS_AF=0.495;AMR_AF=0.5432;AFR_AF=0.3858;EUR_AF=0.4046;SAS_AF=0.3814;AA=A|||;VT=SNP
16	59009303	rs112799599	G	A	100	PASS	AC=300;AF=0.0599042;AN=5008;NS=2504;DP=19237;EAS_AF=0.0308;AMR_AF=0.0202;AFR_AF=0.0265;EUR_AF=0.0656;SAS_AF=0.1575;AA=G|||;VT=SNP
16	59009367	rs1437191	C	T	100	PASS	AC=4264;AF=0.851438;AN=5008;NS=2504;DP=18893;EAS_AF=0.9563;AMR_AF=0.8098;AFR_AF=0.9637;EUR_AF=0.7137;SAS_AF=0.7628;AA=T|||;VT=SNP
16	59009370	rs1437190	A	G	100	PASS	AC=1228;AF=0.245208;AN=5008;NS=2504;DP=18986;EAS_AF=0.252;AMR_AF=0.2205;AFR_AF=0.2837;EUR_AF=0.2455;SAS_AF=0.2035;AA=A|||;VT=SNP
16	59009378	rs60014403	T	C	100	PASS	AC=409;AF=0.0816693;AN=5008;NS=2504;DP=19054;EAS_AF=0.0308;AMR_AF=0.0303;AFR_AF=0.1006;EUR_AF=0.0656;SAS_AF=0.1616;AA=T|||;VT=SNP
16	59009455	rs1437189	C	T	100	PASS	AC=1134;AF=0.226438;AN=5008;NS=2504;DP=19593;EAS_AF=0.252;AMR_AF=0.2147;AFR_AF=0.2247;EUR_AF=0.2396;SAS_AF=0.1973;AA=T|||;VT=SNP
16	59009568	rs7205850	C	T	100	PASS	AC=892;AF=0.178115;AN=5008;NS=2504;DP=20358;EAS_AF=0.1994;AMR_AF=0.0476;AFR_AF=0.3162;EUR_AF=0.0666;SAS_AF=0.1769;AA=T|||;VT=SNP
16	59009569	rs7206561	A	G	100	PASS	AC=3221;AF=0.643171;AN=5008;NS=2504;DP=20317;EAS_AF=0.6964;AMR_AF=0.6066;AFR_AF=0.7988;EUR_AF=0.4851;SAS_AF=0.5665;AA=G|||;VT=SNP
16	59009609	rs1579637	A	G	100	PASS	AC=3220;AF=0.642971;AN=5008;NS=2504;DP=21194;EAS_AF=0.6974;AMR_AF=0.6037;AFR_AF=0.7958;EUR_AF=0.4891;SAS_AF=0.5665;AA=A|||;VT=SNP
16	59010328	rs8048761	A	G	100	PASS	AC=2556;AF=0.510383;AN=5008;NS=2504;DP=18715;EAS_AF=0.63;AMR_AF=0.6268;AFR_AF=0.4803;EUR_AF=0.4404;SAS_AF=0.4172;AA=A|||;VT=SNP
16	59010419	rs73564177	A	G	100	PASS	AC=331;AF=0.0660942;AN=5008;NS=2504;DP=19682;EAS_AF=0.0218;AMR_AF=0.0288;AFR_AF=0.0893;EUR_AF=0.0646;SAS_AF=0.1084;AA=A|||;VT=SNP
16	59010501	rs4404061	C	T	100	PASS	AC=4259;AF=0.850439;AN=5008;NS=2504;DP=20369;EAS_AF=0.9464;AMR_AF=0.8127;AFR_AF=0.9599;EUR_AF=0.7217;SAS_AF=0.7628;AA=T|||;VT=SNP
16	59010575	rs12447402	C	A	100	PASS	AC=331;AF=0.0660942;AN=5008;NS=2504;DP=20102;EAS_AF=0.0218;AMR_AF=0.0288;AFR_AF=0.0893;EUR_AF=0.0646;SAS_AF=0.1084;AA=C|||;VT=SNP
16	59010778	rs9927197	T	C	100	PASS	AC=709;AF=0.141573;AN=5008;NS=2504;DP=21714;EAS_AF=0.0516;AMR_AF=0.1153;AFR_AF=0.1505;EUR_AF=0.2127;SAS_AF=0.1677;AA=T|||;VT=SNP
16	59011417	rs11862601	T	C	100	PASS	AC=368;AF=0.0734824;AN=5008;NS=2504;DP=16082;EAS_AF=0.0218;AMR_AF=0.0288;AFR_AF=0.0893;EUR_AF=0.0646;SAS_AF=0.1462;AA=T|||;VT=SNP
16	59014256	rs9746555	T	C	100	PASS	AC=2268;AF=0.452875;AN=5008;NS=2504;DP=19613;EAS_AF=0.4405;AMR_AF=0.5533;AFR_AF=0.4773;EUR_AF=0.4254;SAS_AF=0.3896;AA=t|||;VT=SNP
16	59014515	rs142594122	T	A	100	PASS	AC=782;AF=0.15615;AN=5008;NS=2504;DP=19448;EAS_AF=0.121;AMR_AF=0.1354;AFR_AF=0.1407;EUR_AF=0.2147;SAS_AF=0.1677;AA=t|||;VT=SNP
16	59014637	rs143672299	A	G	100	PASS	AC=736;AF=0.146965;AN=5008;NS=2504;DP=20471;EAS_AF=0.121;AMR_AF=0.1354;AFR_AF=0.1059;EUR_AF=0.2147;SAS_AF=0.1677;AA=a|||;VT=SNP
16	59016943	rs111708824	G	C	100	PASS	AC=952;AF=0.190096;AN=5008;NS=2504;DP=17124;EAS_AF=0.2044;AMR_AF=0.0476;AFR_AF=0.3275;EUR_AF=0.0666;SAS_AF=0.2178;AA=c|||;VT=SNP
16	59017151	rs7184397	A	G	100	PASS	AC=3266;AF=0.652157;AN=5008;NS=2504;DP=18001;EAS_AF=0.7113;AMR_AF=0.6239;AFR_AF=0.8041;EUR_AF=0.494;SAS_AF=0.5685;AA=N|||;VT=SNP
16	59017241	rs113605345	C	T	100	PASS	AC=955;AF=0.190695;AN=5008;NS=2504;DP=16209;EAS_AF=0.2044;AMR_AF=0.0504;AFR_AF=0.3275;EUR_AF=0.0666;SAS_AF=0.2188;AA=t|||;VT=SNP
16	59017365	rs9933756	G	A	100	PASS	AC=650;AF=0.129792;AN=5008;NS=2504;DP=14809;EAS_AF=0.0516;AMR_AF=0.1124;AFR_AF=0.1067;EUR_AF=0.2137;SAS_AF=0.1677;AA=g|||;VT=SNP
16	59017412	rs113697184	C	A	100	PASS	AC=951;AF=0.189896;AN=5008;NS=2504;DP=16721;EAS_AF=0.2044;AMR_AF=0.0476;AFR_AF=0.3275;EUR_AF=0.0666;SAS_AF=0.2168;AA=a|||;VT=SNP
16	59017484	rs114299925	T	A	100	PASS	AC=950;AF=0.189696;AN=5008;NS=2504;DP=15854;EAS_AF=0.2044;AMR_AF=0.0476;AFR_AF=0.3275;EUR_AF=0.0646;SAS_AF=0.2178;AA=a|||;VT=SNP
16	59017485	rs114952535	G	A	100	PASS	AC=950;AF=0.189696;AN=5008;NS=2504;DP=15885;EAS_AF=0.2044;AMR_AF=0.0476;AFR_AF=0.3275;EUR_AF=0.0646;SAS_AF=0.2178;AA=a|||;VT=SNP
16	59017511	rs9924622	A	G	100	PASS	AC=794;AF=0.158546;AN=5008;NS=2504;DP=16804;EAS_AF=0.1181;AMR_AF=0.1383;AFR_AF=0.1505;EUR_AF=0.2147;SAS_AF=0.1677;AA=a|||;VT=SNP
16	59017634	rs73548013	C	T	100	PASS	AC=953;AF=0.190296;AN=5008;NS=2504;DP=16614;EAS_AF=0.2044;AMR_AF=0.049;AFR_AF=0.3275;EUR_AF=0.0666;SAS_AF=0.2178;AA=c|||;VT=SNP
16	59017736	rs73548016	A	G	100	PASS	AC=952;AF=0.190096;AN=5008;NS=2504;DP=15727;EAS_AF=0.2044;AMR_AF=0.0476;AFR_AF=0.3275;EUR_AF=0.0666;SAS_AF=0.2178;AA=N|||;VT=SNP
16	59017755	rs73548019	C	T	100	PASS	AC=952;AF=0.190096;AN=5008;NS=2504;DP=16463;EAS_AF=0.2044;AMR_AF=0.0476;AFR_AF=0.3275;EUR_AF=0.0666;SAS_AF=0.2178;AA=c|||;VT=SNP
16	59017827	rs73548023	T	G	100	PASS	AC=955;AF=0.190695;AN=5008;NS=2504;DP=17560;EAS_AF=0.2044;AMR_AF=0.0476;AFR_AF=0.3298;EUR_AF=0.0666;SAS_AF=0.2178;AA=t|||;VT=SNP
16	59018415	rs3374	C	T	100	PASS	AC=952;AF=0.190096;AN=5008;NS=2504;DP=16643;EAS_AF=0.2044;AMR_AF=0.0476;AFR_AF=0.3275;EUR_AF=0.0666;SAS_AF=0.2178;AA=t|||;VT=SNP
16	59018715	rs987223	T	G	100	PASS	AC=4257;AF=0.85004;AN=5008;NS=2504;DP=18002;EAS_AF=0.9464;AMR_AF=0.8112;AFR_AF=0.9584;EUR_AF=0.7217;SAS_AF=0.7638;AA=N|||;VT=SNP
16	59019183	rs1595297	C	A	100	PASS	AC=955;AF=0.190695;AN=5008;NS=2504;DP=19882;EAS_AF=0.2044;AMR_AF=0.0476;AFR_AF=0.3275;EUR_AF=0.0666;SAS_AF=0.2209;AA=a|||;VT=SNP
16	59019217	rs73548035	A	C	100	PASS	AC=951;AF=0.189896;AN=5008;NS=2504;DP=19753;EAS_AF=0.2034;AMR_AF=0.0476;AFR_AF=0.3275;EUR_AF=0.0666;SAS_AF=0.2178;AA=a|||;VT=SNP
16	59019401	rs73548037	A	G	100	PASS	AC=370;AF=0.0738818;AN=5008;NS=2504;DP=19540;EAS_AF=0.0218;AMR_AF=0.0288;AFR_AF=0.0893;EUR_AF=0.0646;SAS_AF=0.1483;AA=a|||;VT=SNP
16	59020111	rs8050562	C	T	100	PASS	AC=952;AF=0.190096;AN=5008;NS=2504;DP=22399;EAS_AF=0.2044;AMR_AF=0.0476;AFR_AF=0.3275;EUR_AF=0.0666;SAS_AF=0.2178;AA=c|||;VT=SNP
16	59020306	rs6500001	T	C	100	PASS	AC=4263;AF=0.851238;AN=5008;NS=2504;DP=20075;EAS_AF=0.9454;AMR_AF=0.8112;AFR_AF=0.9637;EUR_AF=0.7227;SAS_AF=0.7628;AA=N|||;VT=SNP
16	59020316	rs6500002	A	G	100	PASS	AC=3273;AF=0.653554;AN=5008;NS=2504;DP=20023;EAS_AF=0.7113;AMR_AF=0.6239;AFR_AF=0.8109;EUR_AF=0.494;SAS_AF=0.5665;AA=a|||;VT=SNP
16	59020382	rs7202228	T	C	100	PASS	AC=2603;AF=0.519768;AN=5008;NS=2504;DP=21332;EAS_AF=0.6905;AMR_AF=0.6484;AFR_AF=0.4871;EUR_AF=0.4423;SAS_AF=0.3763;AA=t|||;VT=SNP
16	59020442	rs8055101	C	T	100	PASS	AC=952;AF=0.190096;AN=5008;NS=2504;DP=20870;EAS_AF=0.2044;AMR_AF=0.0476;AFR_AF=0.3275;EUR_AF=0.0666;SAS_AF=0.2178;AA=c|||;VT=SNP
16	59020444	rs9972699	C	T	100	PASS	AC=954;AF=0.190495;AN=5008;NS=2504;DP=20995;EAS_AF=0.2044;AMR_AF=0.0476;AFR_AF=0.329;EUR_AF=0.0666;SAS_AF=0.2178;AA=c|||;VT=SNP
16	59020994	rs56732608	A	G	100	PASS	AC=952;AF=0.190096;AN=5008;NS=2504;DP=20132;EAS_AF=0.2044;AMR_AF=0.0476;AFR_AF=0.3275;EUR_AF=0.0666;SAS_AF=0.2178;AA=a|||;VT=SNP
16	59021019	rs60807856	G	A	100	PASS	AC=952;AF=0.190096;AN=5008;NS=2504;DP=20158;EAS_AF=0.2044;AMR_AF=0.0476;AFR_AF=0.3275;EUR_AF=0.0666;SAS_AF=0.2178;AA=g|||;VT=SNP
16	59021174	rs9941163	T	C	100	PASS	AC=4256;AF=0.84984;AN=5008;NS=2504;DP=17993;EAS_AF=0.9464;AMR_AF=0.8112;AFR_AF=0.9584;EUR_AF=0.7217;SAS_AF=0.7628;AA=N|||;VT=SNP
16	59021209	rs58494736	C	T	100	PASS	AC=954;AF=0.190495;AN=5008;NS=2504;DP=17786;EAS_AF=0.2044;AMR_AF=0.0476;AFR_AF=0.3283;EUR_AF=0.0666;SAS_AF=0.2188;AA=c|||;VT=SNP
16	59021212	rs58709294	T	A	100	PASS	AC=954;AF=0.190495;AN=5008;NS=2504;DP=17768;EAS_AF=0.2044;AMR_AF=0.0476;AFR_AF=0.3283;EUR_AF=0.0666;SAS_AF=0.2188;AA=a|||;VT=SNP
16	59021231	rs56933209	G	A	100	PASS	AC=953;AF=0.190296;AN=5008;NS=2504;DP=17929;EAS_AF=0.2044;AMR_AF=0.0476;AFR_AF=0.3283;EUR_AF=0.0666;SAS_AF=0.2178;AA=g|||;VT=SNP
16	59021369	rs11859760	T	C	100	PASS	AC=952;AF=0.190096;AN=5008;NS=2504;DP=18624;EAS_AF=0.2044;AMR_AF=0.0476;AFR_AF=0.3275;EUR_AF=0.0666;SAS_AF=0.2178;AA=N|||;VT=SNP
16	59021396	rs7203978	A	G	100	PASS	AC=952;AF=0.190096;AN=5008;NS=2504;DP=19561;EAS_AF=0.2044;AMR_AF=0.0476;AFR_AF=0.3275;EUR_AF=0.0666;SAS_AF=0.2178;AA=a|||;VT=SNP
16	59021428	rs7201883	G	A	100	PASS	AC=952;AF=0.190096;AN=5008;NS=2504;DP=19281;EAS_AF=0.2044;AMR_AF=0.0476;AFR_AF=0.3275;EUR_AF=0.0666;SAS_AF=0.2178;AA=a|||;VT=SNP
16	59022314	rs35317826	A	G	100	PASS	AC=3264;AF=0.651757;AN=5008;NS=2504;DP=17111;EAS_AF=0.7113;AMR_AF=0.6239;AFR_AF=0.8041;EUR_AF=0.494;SAS_AF=0.5665;AA=a|||;VT=SNP
16	59022389	rs1595296	A	G	100	PASS	AC=3264;AF=0.651757;AN=5008;NS=2504;DP=17212;EAS_AF=0.7113;AMR_AF=0.6239;AFR_AF=0.8041;EUR_AF=0.494;SAS_AF=0.5665;AA=a|||;VT=SNP
16	59022760	rs56789821	C	T	100	PASS	AC=371;AF=0.0740815;AN=5008;NS=2504;DP=18264;EAS_AF=0.0238;AMR_AF=0.0288;AFR_AF=0.0893;EUR_AF=0.0646;SAS_AF=0.1472;AA=c|||;VT=SNP
16	59022870	rs8047544	A	G	100	PASS	AC=3547;AF=0.708267;AN=5008;NS=2504;DP=18510;EAS_AF=0.8948;AMR_AF=0.6974;AFR_AF=0.8079;EUR_AF=0.5089;SAS_AF=0.5941;AA=a|||;VT=SNP
16	59023119	rs4390582	T	C	100	PASS	AC=3274;AF=0.653754;AN=5008;NS=2504;DP=18353;EAS_AF=0.7113;AMR_AF=0.6268;AFR_AF=0.8101;EUR_AF=0.494;SAS_AF=0.5665;AA=t|||;VT=SNP
16	59023250	rs8052606	T	C	100	PASS	AC=952;AF=0.190096;AN=5008;NS=2504;DP=17945;EAS_AF=0.2044;AMR_AF=0.0476;AFR_AF=0.3275;EUR_AF=0.0666;SAS_AF=0.2178;AA=t|||;VT=SNP
16	59023364	rs12447660	G	A	100	PASS	AC=952;AF=0.190096;AN=5008;NS=2504;DP=19025;EAS_AF=0.2044;AMR_AF=0.0476;AFR_AF=0.3275;EUR_AF=0.0666;SAS_AF=0.2178;AA=a|||;VT=SNP
16	59023638	rs1898366	T	C	100	PASS	AC=4258;AF=0.85024;AN=5008;NS=2504;DP=18694;EAS_AF=0.9464;AMR_AF=0.8127;AFR_AF=0.9584;EUR_AF=0.7227;SAS_AF=0.7628;AA=N|||;VT=SNP
16	59023726	rs79728243	A	G	100	PASS	AC=279;AF=0.0557109;AN=5008;NS=2504;DP=18175;EAS_AF=0.1944;AMR_AF=0.0519;AFR_AF=0.0061;EUR_AF=0.0129;SAS_AF=0.0266;AA=N|||;VT=SNP
16	59023825	rs6500005	A	G	100	PASS	AC=952;AF=0.190096;AN=5008;NS=2504;DP=17882;EAS_AF=0.2044;AMR_AF=0.0476;AFR_AF=0.3275;EUR_AF=0.0666;SAS_AF=0.2178;AA=a|||;VT=SNP
16	59023897	rs1595295	G	C	100	PASS	AC=3266;AF=0.652157;AN=5008;NS=2504;DP=18927;EAS_AF=0.7113;AMR_AF=0.6268;AFR_AF=0.8041;EUR_AF=0.494;SAS_AF=0.5665;AA=g|||;VT=SNP
16	59023925	rs1595294	G	A	100	PASS	AC=3181;AF=0.635184;AN=5008;NS=2504;DP=18295;EAS_AF=0.6448;AMR_AF=0.6037;AFR_AF=0.8041;EUR_AF=0.492;SAS_AF=0.5665;AA=a|||;VT=SNP
16	59024093	rs1595293	T	G	100	PASS	AC=3181;AF=0.635184;AN=5008;NS=2504;DP=16980;EAS_AF=0.6448;AMR_AF=0.6023;AFR_AF=0.8041;EUR_AF=0.493;SAS_AF=0.5665;AA=t|||;VT=SNP
16	59024201	rs13332777	A	G	100	PASS	AC=796;AF=0.158946;AN=5008;NS=2504;DP=16500;EAS_AF=0.119;AMR_AF=0.1383;AFR_AF=0.1505;EUR_AF=0.2147;SAS_AF=0.1687;AA=a|||;VT=SNP
16	59024226	rs4785015	G	A	100	PASS	AC=1873;AF=0.374002;AN=5008;NS=2504;DP=16802;EAS_AF=0.4405;AMR_AF=0.5432;AFR_AF=0.2171;EUR_AF=0.4215;SAS_AF=0.3487;AA=g|||;VT=SNP
16	59024438	rs59973658	A	G	100	PASS	AC=3195;AF=0.637979;AN=5008;NS=2504;DP=16755;EAS_AF=0.6448;AMR_AF=0.6023;AFR_AF=0.8041;EUR_AF=0.494;SAS_AF=0.5798;AA=a|||;VT=SNP
16	59024834	rs58563372	A	G	100	PASS	AC=931;AF=0.185903;AN=5008;NS=2504;DP=16649;EAS_AF=0.2044;AMR_AF=0.0476;AFR_AF=0.3116;EUR_AF=0.0676;SAS_AF=0.2168;AA=G|||;VT=SNP
16	59024915	rs73548059	T	C	100	PASS	AC=932;AF=0.186102;AN=5008;NS=2504;DP=18030;EAS_AF=0.2044;AMR_AF=0.0476;AFR_AF=0.3116;EUR_AF=0.0676;SAS_AF=0.2178;AA=C|||;VT=SNP
16	59025303	rs7206765	A	G	100	PASS	AC=931;AF=0.185903;AN=5008;NS=2504;DP=20788;EAS_AF=0.2044;AMR_AF=0.0476;AFR_AF=0.3116;EUR_AF=0.0666;SAS_AF=0.2178;AA=A|||;VT=SNP
16	59025367	rs7204706	G	A	100	PASS	AC=931;AF=0.185903;AN=5008;NS=2504;DP=21746;EAS_AF=0.2044;AMR_AF=0.0476;AFR_AF=0.3116;EUR_AF=0.0666;SAS_AF=0.2178;AA=A|||;VT=SNP
16	59025387	rs7204851	G	T	100	PASS	AC=930;AF=0.185703;AN=5008;NS=2504;DP=21036;EAS_AF=0.2034;AMR_AF=0.0476;AFR_AF=0.3116;EUR_AF=0.0666;SAS_AF=0.2178;AA=T|||;VT=SNP
16	59025516	rs7205051	G	C	100	PASS	AC=951;AF=0.189896;AN=5008;NS=2504;DP=18125;EAS_AF=0.2044;AMR_AF=0.0476;AFR_AF=0.3268;EUR_AF=0.0666;SAS_AF=0.2178;AA=G|||;VT=SNP
16	59025941	rs7185105	A	G	100	PASS	AC=4257;AF=0.85004;AN=5008;NS=2504;DP=19886;EAS_AF=0.9464;AMR_AF=0.8112;AFR_AF=0.9584;EUR_AF=0.7227;SAS_AF=0.7628;AA=a|||;VT=SNP
16	59026270	rs7403873	C	T	100	PASS	AC=2248;AF=0.448882;AN=5008;NS=2504;DP=22959;EAS_AF=0.4405;AMR_AF=0.5533;AFR_AF=0.4924;EUR_AF=0.4254;SAS_AF=0.3487;AA=C|||;VT=SNP
16	59026364	rs12444372	G	T	100	PASS	AC=930;AF=0.185703;AN=5008;NS=2504;DP=21218;EAS_AF=0.2034;AMR_AF=0.0476;AFR_AF=0.3116;EUR_AF=0.0666;SAS_AF=0.2178;AA=G|||;VT=SNP
16	59026635	rs12444599	C	T	100	PASS	AC=930;AF=0.185703;AN=5008;NS=2504;DP=20255;EAS_AF=0.2034;AMR_AF=0.0476;AFR_AF=0.3116;EUR_AF=0.0666;SAS_AF=0.2178;AA=c|||;VT=SNP
16	59027233	rs2083029	T	C	100	PASS	AC=4280;AF=0.854633;AN=5008;NS=2504;DP=15271;EAS_AF=0.9474;AMR_AF=0.8112;AFR_AF=0.9584;EUR_AF=0.7227;SAS_AF=0.7853;AA=C|||;VT=SNP
16	59027271	rs111973274	T	A	100	PASS	AC=930;AF=0.185703;AN=5008;NS=2504;DP=12355;EAS_AF=0.2034;AMR_AF=0.0476;AFR_AF=0.3116;EUR_AF=0.0666;SAS_AF=0.2178;AA=-|||;VT=SNP
16	59027295	rs73548069	T	A	100	PASS	AC=930;AF=0.185703;AN=5008;NS=2504;DP=11521;EAS_AF=0.2034;AMR_AF=0.0476;AFR_AF=0.3116;EUR_AF=0.0666;SAS_AF=0.2178;AA=-|||;VT=SNP
16	59028225	rs77056584	G	A	100	PASS	AC=930;AF=0.185703;AN=5008;NS=2504;DP=17191;EAS_AF=0.2034;AMR_AF=0.0476;AFR_AF=0.3116;EUR_AF=0.0666;SAS_AF=0.2178;AA=a|||;VT=SNP
16	59028237	rs34336151	G	A	100	PASS	AC=4253;AF=0.849241;AN=5008;NS=2504;DP=17860;EAS_AF=0.9464;AMR_AF=0.8112;AFR_AF=0.9576;EUR_AF=0.7197;SAS_AF=0.7628;AA=a|||;VT=SNP
16	59028504	rs73548079	G	A	100	PASS	AC=930;AF=0.185703;AN=5008;NS=2504;DP=20132;EAS_AF=0.2034;AMR_AF=0.0476;AFR_AF=0.3116;EUR_AF=0.0666;SAS_AF=0.2178;AA=G|||;VT=SNP
16	59028579	rs73548080	T	C	100	PASS	AC=930;AF=0.185703;AN=5008;NS=2504;DP=18753;EAS_AF=0.2034;AMR_AF=0.0476;AFR_AF=0.3116;EUR_AF=0.0666;SAS_AF=0.2178;AA=C|||;VT=SNP
16	59028640	rs73548082	C	T	100	PASS	AC=368;AF=0.0734824;AN=5008;NS=2504;DP=19958;EAS_AF=0.0218;AMR_AF=0.0288;AFR_AF=0.0893;EUR_AF=0.0646;SAS_AF=0.1462;AA=C|||;VT=SNP
16	59028681	rs73548084	G	C	100	PASS	AC=930;AF=0.185703;AN=5008;NS=2504;DP=19427;EAS_AF=0.2034;AMR_AF=0.0476;AFR_AF=0.3116;EUR_AF=0.0666;SAS_AF=0.2178;AA=G|||;VT=SNP
16	59028937	rs12444148	T	C	100	PASS	AC=952;AF=0.190096;AN=5008;NS=2504;DP=20375;EAS_AF=0.2044;AMR_AF=0.0476;AFR_AF=0.3139;EUR_AF=0.0676;SAS_AF=0.2352;AA=T|||;VT=SNP
16	59028945	rs12446330	C	T	100	PASS	AC=952;AF=0.190096;AN=5008;NS=2504;DP=20359;EAS_AF=0.2044;AMR_AF=0.0476;AFR_AF=0.3139;EUR_AF=0.0676;SAS_AF=0.2352;AA=C|||;VT=SNP
16	59028947	rs12446167	G	A	100	PASS	AC=951;AF=0.189896;AN=5008;NS=2504;DP=20478;EAS_AF=0.2044;AMR_AF=0.0476;AFR_AF=0.3139;EUR_AF=0.0666;SAS_AF=0.2352;AA=A|||;VT=SNP
16	59029084	rs12446357	C	G	100	PASS	AC=952;AF=0.190096;AN=5008;NS=2504;DP=20613;EAS_AF=0.2034;AMR_AF=0.0476;AFR_AF=0.3154;EUR_AF=0.0686;SAS_AF=0.2331;AA=C|||;VT=SNP
16	59029101	rs73548086	G	A	100	PASS	AC=914;AF=0.182508;AN=5008;NS=2504;DP=20697;EAS_AF=0.2034;AMR_AF=0.0476;AFR_AF=0.2867;EUR_AF=0.0686;SAS_AF=0.2331;AA=A|||;VT=SNP
16	59029277	rs11076292	A	G	100	PASS	AC=1699;AF=0.339257;AN=5008;NS=2504;DP=19612;EAS_AF=0.2629;AMR_AF=0.2349;AFR_AF=0.3608;EUR_AF=0.339;SAS_AF=0.4632;AA=A|||;VT=SNP
16	59029291	rs12448412	C	G	100	PASS	AC=369;AF=0.0736821;AN=5008;NS=2504;DP=19722;EAS_AF=0.0218;AMR_AF=0.0288;AFR_AF=0.0908;EUR_AF=0.0596;SAS_AF=0.1503;AA=C|||;VT=SNP
16	59029325	rs35002319	T	C	100	PASS	AC=1720;AF=0.34345;AN=5008;NS=2504;DP=20442;EAS_AF=0.2629;AMR_AF=0.2334;AFR_AF=0.3797;EUR_AF=0.34;SAS_AF=0.4591;AA=T|||;VT=SNP
16	59029432	rs62065022	T	C	100	PASS	AC=950;AF=0.189696;AN=5008;NS=2504;DP=21935;EAS_AF=0.1071;AMR_AF=0.4006;AFR_AF=0.0756;EUR_AF=0.2634;SAS_AF=0.2035;AA=T|||;VT=SNP
16	59029923	rs8056976	C	T	100	PASS	AC=3421;AF=0.683107;AN=5008;NS=2504;DP=14490;EAS_AF=0.4256;AMR_AF=0.6556;AFR_AF=0.9365;EUR_AF=0.7674;SAS_AF=0.5389;AA=c|||;VT=SNP
16	59029950	rs116997330	G	T	100	PASS	AC=167;AF=0.0333466;AN=5008;NS=2504;DP=15016;EAS_AF=0.0724;AMR_AF=0.0418;AFR_AF=0.0008;EUR_AF=0.0318;SAS_AF=0.0327;AA=G|||;VT=SNP
16	59030136	rs57617029	G	A	100	PASS	AC=361;AF=0.0720847;AN=5008;NS=2504;DP=17519;EAS_AF=0.0347;AMR_AF=0.0274;AFR_AF=0.1263;EUR_AF=0.0378;SAS_AF=0.1043;AA=G|||;VT=SNP
16	59030191	rs7198001	G	A	100	PASS	AC=2710;AF=0.541134;AN=5008;NS=2504;DP=17640;EAS_AF=0.5853;AMR_AF=0.6167;AFR_AF=0.553;EUR_AF=0.4314;SAS_AF=0.5389;AA=A|||;VT=SNP
16	59030500	rs7205211	A	G	100	PASS	AC=1575;AF=0.314497;AN=5008;NS=2504;DP=15565;EAS_AF=0.3492;AMR_AF=0.4006;AFR_AF=0.3222;EUR_AF=0.3231;SAS_AF=0.1984;AA=A|||;VT=SNP
16	59030810	rs12443605	C	A	100	PASS	AC=1697;AF=0.338858;AN=5008;NS=2504;DP=16730;EAS_AF=0.1974;AMR_AF=0.3199;AFR_AF=0.2156;EUR_AF=0.4761;SAS_AF=0.5235;AA=C|||;VT=SNP
16	59030905	rs7203991	G	A	100	PASS	AC=4330;AF=0.864617;AN=5008;NS=2504;DP=19116;EAS_AF=0.8492;AMR_AF=0.8401;AFR_AF=0.879;EUR_AF=0.9105;SAS_AF=0.8313;AA=A|||;VT=SNP
16	59030917	rs7205329	C	T	100	PASS	AC=3767;AF=0.752196;AN=5008;NS=2504;DP=19078;EAS_AF=0.8313;AMR_AF=0.7104;AFR_AF=0.8533;EUR_AF=0.6262;SAS_AF=0.6933;AA=T|||;VT=SNP
16	59031168	rs1865971	G	A	100	PASS	AC=2462;AF=0.491613;AN=5008;NS=2504;DP=20748;EAS_AF=0.2272;AMR_AF=0.4539;AFR_AF=0.3933;EUR_AF=0.7525;SAS_AF=0.6554;AA=A|||;VT=SNP
16	59031652	rs1816587	T	C	100	PASS	AC=864;AF=0.172524;AN=5008;NS=2504;DP=15476;EAS_AF=0.2123;AMR_AF=0.232;AFR_AF=0.2511;EUR_AF=0.0656;SAS_AF=0.093;AA=T|||;VT=SNP
16	59031716	rs893196	G	A	100	PASS	AC=2480;AF=0.495208;AN=5008;NS=2504;DP=18298;EAS_AF=0.5933;AMR_AF=0.4063;AFR_AF=0.41;EUR_AF=0.497;SAS_AF=0.5706;AA=A|||;VT=SNP
16	59031955	rs12447428	A	G	100	PASS	AC=782;AF=0.15615;AN=5008;NS=2504;DP=18168;EAS_AF=0.1448;AMR_AF=0.1297;AFR_AF=0.1301;EUR_AF=0.2157;SAS_AF=0.1605;AA=A|||;VT=SNP
16	59032084	rs9937113	T	C	100	PASS	AC=3327;AF=0.664337;AN=5008;NS=2504;DP=17605;EAS_AF=0.6111;AMR_AF=0.5692;AFR_AF=0.6044;EUR_AF=0.8101;SAS_AF=0.7178;AA=C|||;VT=SNP
16	59032128	rs74023021	T	C	100	PASS	AC=765;AF=0.152756;AN=5008;NS=2504;DP=17529;EAS_AF=0.3839;AMR_AF=0.0879;AFR_AF=0.1899;EUR_AF=0.0159;SAS_AF=0.0511;AA=T|||;VT=SNP
16	59032335	rs12599935	T	G	100	PASS	AC=734;AF=0.146565;AN=5008;NS=2504;DP=13317;EAS_AF=0.0556;AMR_AF=0.1686;AFR_AF=0.0265;EUR_AF=0.3231;SAS_AF=0.2055;AA=T|||;VT=SNP
16	59032519	rs12596995	G	A	100	PASS	AC=856;AF=0.170927;AN=5008;NS=2504;DP=15889;EAS_AF=0.0536;AMR_AF=0.1844;AFR_AF=0.0431;EUR_AF=0.2644;SAS_AF=0.3589;AA=G|||;VT=SNP
16	59032591	rs74520838	G	T	100	PASS	AC=766;AF=0.152955;AN=5008;NS=2504;DP=15538;EAS_AF=0.3849;AMR_AF=0.0879;AFR_AF=0.1899;EUR_AF=0.0159;SAS_AF=0.0511;AA=G|||;VT=SNP
16	59033173	rs56047083	T	C	100	PASS	AC=936;AF=0.186901;AN=5008;NS=2504;DP=17846;EAS_AF=0.1558;AMR_AF=0.134;AFR_AF=0.2383;EUR_AF=0.2147;SAS_AF=0.1585;AA=C|||;VT=SNP
16	59033237	rs71400043	C	T	100	PASS	AC=913;AF=0.182308;AN=5008;NS=2504;DP=18663;EAS_AF=0.0536;AMR_AF=0.1974;AFR_AF=0.0764;EUR_AF=0.2654;SAS_AF=0.362;AA=C|||;VT=SNP
16	59033479	rs72780234	T	C	100	PASS	AC=319;AF=0.0636981;AN=5008;NS=2504;DP=16849;EAS_AF=0.0278;AMR_AF=0.0706;AFR_AF=0.1135;EUR_AF=0.0746;SAS_AF=0.0174;AA=T|||;VT=SNP
16	59033516	rs11076295	A	G	100	PASS	AC=964;AF=0.192492;AN=5008;NS=2504;DP=18386;EAS_AF=0.0536;AMR_AF=0.1945;AFR_AF=0.1157;EUR_AF=0.2654;SAS_AF=0.363;AA=A|||;VT=SNP
16	59033521	rs1075376	T	A	100	PASS	AC=671;AF=0.133986;AN=5008;NS=2504;DP=18642;EAS_AF=0.1448;AMR_AF=0.121;AFR_AF=0.0545;EUR_AF=0.2137;SAS_AF=0.1575;AA=T|||;VT=SNP
16	59034044	rs1077029	A	T	100	PASS	AC=762;AF=0.152157;AN=5008;NS=2504;DP=19814;EAS_AF=0.381;AMR_AF=0.0908;AFR_AF=0.1884;EUR_AF=0.0159;SAS_AF=0.0511;AA=A|||;VT=SNP
16	59034105	rs57518155	T	C	100	PASS	AC=466;AF=0.0930511;AN=5008;NS=2504;DP=20155;EAS_AF=0.2123;AMR_AF=0.1902;AFR_AF=0.0091;EUR_AF=0.0229;SAS_AF=0.0869;AA=T|||;VT=SNP
16	59034107	rs7202257	C	T	100	PASS	AC=925;AF=0.184704;AN=5008;NS=2504;DP=20117;EAS_AF=0.1558;AMR_AF=0.134;AFR_AF=0.23;EUR_AF=0.2147;SAS_AF=0.1585;AA=C|||;VT=SNP
16	59034776	rs9932789	C	T	100	PASS	AC=940;AF=0.1877;AN=5008;NS=2504;DP=17808;EAS_AF=0.1548;AMR_AF=0.134;AFR_AF=0.2413;EUR_AF=0.2147;SAS_AF=0.1595;AA=C|||;VT=SNP
16	59035072	rs9972762	G	A	100	PASS	AC=723;AF=0.144369;AN=5008;NS=2504;DP=15312;EAS_AF=0.0169;AMR_AF=0.147;AFR_AF=0.0416;EUR_AF=0.2137;SAS_AF=0.3415;AA=G|||;VT=SNP
16	59035125	rs55908564	C	T	100	PASS	AC=672;AF=0.134185;AN=5008;NS=2504;DP=15504;EAS_AF=0.1438;AMR_AF=0.121;AFR_AF=0.0545;EUR_AF=0.2137;SAS_AF=0.1595;AA=C|||;VT=SNP
16	59035144	rs1437188	T	C	100	PASS	AC=2472;AF=0.49361;AN=5008;NS=2504;DP=15433;EAS_AF=0.5526;AMR_AF=0.379;AFR_AF=0.503;EUR_AF=0.4443;SAS_AF=0.5521;AA=C|||;VT=SNP
16	59035596	rs58904938	G	A	100	PASS	AC=761;AF=0.151957;AN=5008;NS=2504;DP=17036;EAS_AF=0.381;AMR_AF=0.0908;AFR_AF=0.1876;EUR_AF=0.0159;SAS_AF=0.0511;AA=G|||;VT=SNP
16	59035609	rs12929981	T	G	100	PASS	AC=1694;AF=0.338259;AN=5008;NS=2504;DP=17576;EAS_AF=0.4256;AMR_AF=0.2911;AFR_AF=0.3359;EUR_AF=0.2336;SAS_AF=0.3926;AA=T|||;VT=SNP
16	59036096	rs188991922	G	T	100	PASS	AC=762;AF=0.152157;AN=5008;NS=2504;DP=23711;EAS_AF=0.38;AMR_AF=0.0908;AFR_AF=0.1891;EUR_AF=0.0159;SAS_AF=0.0511;AA=G|||;VT=SNP
16	59036384	rs144629414	C	T	100	PASS	AC=756;AF=0.150958;AN=5008;NS=2504;DP=18851;EAS_AF=0.38;AMR_AF=0.0908;AFR_AF=0.1846;EUR_AF=0.0159;SAS_AF=0.0511;AA=c|||;VT=SNP
16	59036431	rs139384042	A	C	100	PASS	AC=761;AF=0.151957;AN=5008;NS=2504;DP=19354;EAS_AF=0.38;AMR_AF=0.0908;AFR_AF=0.1846;EUR_AF=0.0159;SAS_AF=0.0562;AA=A|||;VT=SNP
16	59036453	rs34399745	G	T	100	PASS	AC=835;AF=0.166733;AN=5008;NS=2504;DP=19689;EAS_AF=0.0327;AMR_AF=0.1484;AFR_AF=0.1142;EUR_AF=0.2137;SAS_AF=0.3405;AA=G|||;VT=SNP
16	59036569	rs9928473	A	G	100	PASS	AC=941;AF=0.187899;AN=5008;NS=2504;DP=20071;EAS_AF=0.1558;AMR_AF=0.134;AFR_AF=0.2413;EUR_AF=0.2147;SAS_AF=0.1595;AA=G|||;VT=SNP
16	59037102	rs9929007	A	G	100	PASS	AC=868;AF=0.173323;AN=5008;NS=2504;DP=19650;EAS_AF=0.1438;AMR_AF=0.1297;AFR_AF=0.1974;EUR_AF=0.2137;SAS_AF=0.1605;AA=A|||;VT=SNP
16	59037466	rs72780235	A	T	100	PASS	AC=671;AF=0.133986;AN=5008;NS=2504;DP=17593;EAS_AF=0.1438;AMR_AF=0.121;AFR_AF=0.0537;EUR_AF=0.2137;SAS_AF=0.1595;AA=A|||;VT=SNP
16	59037493	rs9972774	T	C	100	PASS	AC=929;AF=0.185503;AN=5008;NS=2504;DP=17477;EAS_AF=0.0417;AMR_AF=0.2003;AFR_AF=0.1467;EUR_AF=0.2177;SAS_AF=0.3425;AA=T|||;VT=SNP
16	59037534	rs57076924	A	G	100	PASS	AC=764;AF=0.152556;AN=5008;NS=2504;DP=18752;EAS_AF=0.381;AMR_AF=0.0908;AFR_AF=0.1899;EUR_AF=0.0159;SAS_AF=0.0511;AA=A|||;VT=SNP
16	59037815	rs57357539	A	G	100	PASS	AC=2004;AF=0.40016;AN=5008;NS=2504;DP=20166;EAS_AF=0.4504;AMR_AF=0.3545;AFR_AF=0.4493;EUR_AF=0.3062;SAS_AF=0.411;AA=A|||;VT=SNP
16	59038245	rs7204125	G	A	100	PASS	AC=3570;AF=0.712859;AN=5008;NS=2504;DP=19106;EAS_AF=0.7956;AMR_AF=0.6715;AFR_AF=0.8003;EUR_AF=0.5885;SAS_AF=0.6667;AA=A|||;VT=SNP
16	59038651	rs7193449	T	A	100	PASS	AC=317;AF=0.0632987;AN=5008;NS=2504;DP=20875;EAS_AF=0.0278;AMR_AF=0.0677;AFR_AF=0.1135;EUR_AF=0.0746;SAS_AF=0.0174;AA=T|||;VT=SNP
16	59039099	rs7194417	T	C	100	PASS	AC=1049;AF=0.209465;AN=5008;NS=2504;DP=19738;EAS_AF=0.1597;AMR_AF=0.1441;AFR_AF=0.3147;EUR_AF=0.2147;SAS_AF=0.1595;AA=T|||;VT=SNP
16	59039108	rs1370260	C	T	100	PASS	AC=1350;AF=0.269569;AN=5008;NS=2504;DP=19156;EAS_AF=0.2312;AMR_AF=0.3458;AFR_AF=0.1604;EUR_AF=0.2445;SAS_AF=0.4284;AA=C|||;VT=SNP
16	59039863	rs8048107	T	A	100	PASS	AC=3013;AF=0.601637;AN=5008;NS=2504;DP=19815;EAS_AF=0.6577;AMR_AF=0.6499;AFR_AF=0.4788;EUR_AF=0.6362;SAS_AF=0.6401;AA=A|||;VT=SNP
16	59040257	rs8043699	C	T	100	PASS	AC=316;AF=0.063099;AN=5008;NS=2504;DP=18070;EAS_AF=0.0278;AMR_AF=0.0677;AFR_AF=0.1127;EUR_AF=0.0746;SAS_AF=0.0174;AA=C|||;VT=SNP
16	59040360	rs7188913	C	T	100	PASS	AC=202;AF=0.0403355;AN=5008;NS=2504;DP=17020;EAS_AF=0.0377;AMR_AF=0.0432;AFR_AF=0.0015;EUR_AF=0.0616;SAS_AF=0.0716;AA=C|||;VT=SNP
16	59040410	rs12922700	G	T	100	PASS	AC=2473;AF=0.49381;AN=5008;NS=2504;DP=15198;EAS_AF=0.4425;AMR_AF=0.4395;AFR_AF=0.4675;EUR_AF=0.5666;SAS_AF=0.546;AA=G|||;VT=SNP
16	59040649	rs4785016	A	T	100	PASS	AC=1365;AF=0.272564;AN=5008;NS=2504;DP=16382;EAS_AF=0.2321;AMR_AF=0.3602;AFR_AF=0.1293;EUR_AF=0.2813;SAS_AF=0.4366;AA=A|||;VT=SNP
16	59040883	rs62065034	C	G	100	PASS	AC=1660;AF=0.33147;AN=5008;NS=2504;DP=13671;EAS_AF=0.4266;AMR_AF=0.3026;AFR_AF=0.3169;EUR_AF=0.3926;SAS_AF=0.2106;AA=C|||;VT=SNP
16	59040910	rs9934962	C	T	100	PASS	AC=1034;AF=0.20647;AN=5008;NS=2504;DP=14471;EAS_AF=0.1528;AMR_AF=0.1412;AFR_AF=0.3101;EUR_AF=0.2147;SAS_AF=0.1595;AA=C|||;VT=SNP
16	59041054	rs7188898	G	A	100	PASS	AC=3012;AF=0.601438;AN=5008;NS=2504;DP=12687;EAS_AF=0.6577;AMR_AF=0.6499;AFR_AF=0.4781;EUR_AF=0.6362;SAS_AF=0.6401;AA=A|||;VT=SNP
16	59041233	rs7189288	G	A	100	PASS	AC=1065;AF=0.21266;AN=5008;NS=2504;DP=18288;EAS_AF=0.4077;AMR_AF=0.1571;AFR_AF=0.2935;EUR_AF=0.0905;SAS_AF=0.0675;AA=G|||;VT=SNP
16	59041300	rs7193918	G	A	100	PASS	AC=315;AF=0.0628994;AN=5008;NS=2504;DP=17338;EAS_AF=0.0278;AMR_AF=0.0663;AFR_AF=0.1127;EUR_AF=0.0746;SAS_AF=0.0174;AA=G|||;VT=SNP
16	59041303	rs62065035	T	C	100	PASS	AC=676;AF=0.134984;AN=5008;NS=2504;DP=17308;EAS_AF=0.1448;AMR_AF=0.121;AFR_AF=0.0567;EUR_AF=0.2137;SAS_AF=0.1595;AA=T|||;VT=SNP
16	59041361	rs1898365	C	T	100	PASS	AC=2417;AF=0.482628;AN=5008;NS=2504;DP=17694;EAS_AF=0.6389;AMR_AF=0.5043;AFR_AF=0.4546;EUR_AF=0.334;SAS_AF=0.4969;AA=C|||;VT=SNP
16	59042106	rs13338057	C	T	100	PASS	AC=1059;AF=0.211462;AN=5008;NS=2504;DP=17621;EAS_AF=0.1528;AMR_AF=0.1441;AFR_AF=0.3275;EUR_AF=0.2147;SAS_AF=0.1595;AA=C|||;VT=SNP
16	59042191	rs9635510	T	A	100	PASS	AC=1601;AF=0.319688;AN=5008;NS=2504;DP=16074;EAS_AF=0.4256;AMR_AF=0.2824;AFR_AF=0.3169;EUR_AF=0.3559;SAS_AF=0.2035;AA=T|||;VT=SNP
16	59042628	rs4785017	A	G	100	PASS	AC=3538;AF=0.70647;AN=5008;NS=2504;DP=16015;EAS_AF=0.7927;AMR_AF=0.67;AFR_AF=0.7814;EUR_AF=0.5875;SAS_AF=0.6646;AA=G|||;VT=SNP
16	59043056	rs58438549	A	G	100	PASS	AC=1353;AF=0.270168;AN=5008;NS=2504;DP=19632;EAS_AF=0.2312;AMR_AF=0.3473;AFR_AF=0.1619;EUR_AF=0.2435;SAS_AF=0.4294;AA=A|||;VT=SNP
16	59043214	rs16960770	C	T	100	PASS	AC=1357;AF=0.270966;AN=5008;NS=2504;DP=19994;EAS_AF=0.2351;AMR_AF=0.3473;AFR_AF=0.1619;EUR_AF=0.2435;SAS_AF=0.4294;AA=C|||;VT=SNP
16	59043787	rs11859849	C	T	100	PASS	AC=1087;AF=0.217053;AN=5008;NS=2504;DP=21577;EAS_AF=0.1528;AMR_AF=0.1455;AFR_AF=0.3472;EUR_AF=0.2157;SAS_AF=0.1595;AA=T|||;VT=SNP
16	59043871	rs11864161	A	G	100	PASS	AC=1070;AF=0.213658;AN=5008;NS=2504;DP=18994;EAS_AF=0.1528;AMR_AF=0.1455;AFR_AF=0.3343;EUR_AF=0.2167;SAS_AF=0.1585;AA=A|||;VT=SNP
16	59043881	rs13330816	C	G	100	PASS	AC=1088;AF=0.217252;AN=5008;NS=2504;DP=18508;EAS_AF=0.1528;AMR_AF=0.1455;AFR_AF=0.3472;EUR_AF=0.2167;SAS_AF=0.1595;AA=G|||;VT=SNP
16	59043892	rs8044601	G	C	100	PASS	AC=1310;AF=0.261581;AN=5008;NS=2504;DP=17855;EAS_AF=0.2351;AMR_AF=0.3401;AFR_AF=0.1293;EUR_AF=0.2435;SAS_AF=0.4305;AA=G|||;VT=SNP
16	59043976	rs56831596	C	A	100	PASS	AC=750;AF=0.14976;AN=5008;NS=2504;DP=17113;EAS_AF=0.38;AMR_AF=0.0908;AFR_AF=0.1808;EUR_AF=0.0159;SAS_AF=0.0501;AA=C|||;VT=SNP
16	59044137	rs55753524	T	C	100	PASS	AC=798;AF=0.159345;AN=5008;NS=2504;DP=19156;EAS_AF=0.38;AMR_AF=0.0922;AFR_AF=0.2156;EUR_AF=0.0169;SAS_AF=0.0501;AA=T|||;VT=SNP
16	59044149	rs11865081	T	A	100	PASS	AC=1857;AF=0.370807;AN=5008;NS=2504;DP=18933;EAS_AF=0.5327;AMR_AF=0.2363;AFR_AF=0.5424;EUR_AF=0.2326;SAS_AF=0.2096;AA=A|||;VT=SNP
16	59044591	rs16960775	T	C	100	PASS	AC=1544;AF=0.308307;AN=5008;NS=2504;DP=19615;EAS_AF=0.5347;AMR_AF=0.2579;AFR_AF=0.4092;EUR_AF=0.1064;SAS_AF=0.182;AA=T|||;VT=SNP
16	59045060	rs73550006	C	T	100	PASS	AC=366;AF=0.0730831;AN=5008;NS=2504;DP=19569;EAS_AF=0.0387;AMR_AF=0.0274;AFR_AF=0.1513;EUR_AF=0.0378;SAS_AF=0.0716;AA=T|||;VT=SNP
16	59045198	rs8051041	G	A	100	PASS	AC=3050;AF=0.609026;AN=5008;NS=2504;DP=18765;EAS_AF=0.7212;AMR_AF=0.5548;AFR_AF=0.7254;EUR_AF=0.5;SAS_AF=0.4867;AA=A|||;VT=SNP
16	59045772	rs8055989	G	A	100	PASS	AC=509;AF=0.101637;AN=5008;NS=2504;DP=20569;EAS_AF=0.0099;AMR_AF=0.1441;AFR_AF=0.0257;EUR_AF=0.2316;SAS_AF=0.135;AA=G|||;VT=SNP
16	59047136	rs55886961	G	A	100	PASS	AC=1659;AF=0.33127;AN=5008;NS=2504;DP=17095;EAS_AF=0.3413;AMR_AF=0.3357;AFR_AF=0.0348;EUR_AF=0.4791;SAS_AF=0.5665;AA=G|||;VT=SNP
16	59048179	rs7195515	T	C	100	PASS	AC=1731;AF=0.345647;AN=5008;NS=2504;DP=16818;EAS_AF=0.3671;AMR_AF=0.3732;AFR_AF=0.0356;EUR_AF=0.494;SAS_AF=0.5706;AA=T|||;VT=SNP
16	59048797	rs8054795	A	G	100	PASS	AC=1718;AF=0.343051;AN=5008;NS=2504;DP=14972;EAS_AF=0.3671;AMR_AF=0.3732;AFR_AF=0.0356;EUR_AF=0.4811;SAS_AF=0.5706;AA=A|||;VT=SNP
16	59049281	rs10445029	A	G	100	PASS	AC=1721;AF=0.34365;AN=5008;NS=2504;DP=14059;EAS_AF=0.3671;AMR_AF=0.3718;AFR_AF=0.0363;EUR_AF=0.4841;SAS_AF=0.5706;AA=A|||;VT=SNP
16	59049297	rs9302710	G	T	100	PASS	AC=4722;AF=0.942891;AN=5008;NS=2504;DP=14764;EAS_AF=0.995;AMR_AF=0.9193;AFR_AF=0.9342;EUR_AF=0.9095;SAS_AF=0.9519;AA=T|||;VT=SNP
16	59049858	rs62065038	G	A	100	PASS	AC=1696;AF=0.338658;AN=5008;NS=2504;DP=16022;EAS_AF=0.3631;AMR_AF=0.3617;AFR_AF=0.0318;EUR_AF=0.4771;SAS_AF=0.5695;AA=G|||;VT=SNP
16	59052990	rs62065039	A	G	100	PASS	AC=546;AF=0.109026;AN=5008;NS=2504;DP=15626;EAS_AF=0.0099;AMR_AF=0.1326;AFR_AF=0.0575;EUR_AF=0.2227;SAS_AF=0.1472;AA=A|||;VT=SNP
16	59054409	rs17241313	C	T	100	PASS	AC=1371;AF=0.273762;AN=5008;NS=2504;DP=17544;EAS_AF=0.1319;AMR_AF=0.2911;AFR_AF=0.3109;EUR_AF=0.337;SAS_AF=0.2924;AA=T|||;VT=SNP
16	59054458	rs16960788	A	T	100	PASS	AC=585;AF=0.116813;AN=5008;NS=2504;DP=17663;EAS_AF=0.125;AMR_AF=0.1412;AFR_AF=0.0779;EUR_AF=0.1163;SAS_AF=0.1442;AA=A|||;VT=SNP
16	59054897	rs60728512	T	C	100	PASS	AC=1670;AF=0.333466;AN=5008;NS=2504;DP=16247;EAS_AF=0.2887;AMR_AF=0.2622;AFR_AF=0.5182;EUR_AF=0.2843;SAS_AF=0.2311;AA=T|||;VT=SNP
16	59055838	rs16960789	T	C	100	PASS	AC=594;AF=0.11861;AN=5008;NS=2504;DP=17856;EAS_AF=0.125;AMR_AF=0.1412;AFR_AF=0.0779;EUR_AF=0.1183;SAS_AF=0.1513;AA=T|||;VT=SNP
16	59057037	rs11076296	G	A	100	PASS	AC=1417;AF=0.282947;AN=5008;NS=2504;DP=16635;EAS_AF=0.119;AMR_AF=0.2709;AFR_AF=0.388;EUR_AF=0.3111;SAS_AF=0.2894;AA=A|||;VT=SNP
16	59058151	rs998085	A	G	100	PASS	AC=511;AF=0.102037;AN=5008;NS=2504;DP=16656;EAS_AF=0.0099;AMR_AF=0.1326;AFR_AF=0.031;EUR_AF=0.2247;SAS_AF=0.1452;AA=A|||;VT=SNP
16	59059159	rs7186749	T	C	100	PASS	AC=1751;AF=0.349641;AN=5008;NS=2504;DP=21446;EAS_AF=0.3859;AMR_AF=0.3703;AFR_AF=0.0356;EUR_AF=0.4881;SAS_AF=0.5798;AA=A|||;VT=SNP
16	59060403	rs7204204	C	T	100	PASS	AC=3855;AF=0.769768;AN=5008;NS=2504;DP=19282;EAS_AF=0.6567;AMR_AF=0.6657;AFR_AF=0.7806;EUR_AF=0.826;SAS_AF=0.8875;AA=T|||;VT=SNP
16	59061365	rs4785018	A	G	100	PASS	AC=513;AF=0.102436;AN=5008;NS=2504;DP=18949;EAS_AF=0.0099;AMR_AF=0.1297;AFR_AF=0.0363;EUR_AF=0.2207;SAS_AF=0.1462;AA=A|||;VT=SNP
16	59061914	rs79108241	G	A	100	PASS	AC=334;AF=0.0666933;AN=5008;NS=2504;DP=19017;EAS_AF=0.0833;AMR_AF=0.0202;AFR_AF=0.0023;EUR_AF=0.0278;SAS_AF=0.2096;AA=G|||;VT=SNP
16	59062450	rs1816586	A	C	100	PASS	AC=3303;AF=0.659545;AN=5008;NS=2504;DP=21638;EAS_AF=0.5506;AMR_AF=0.5519;AFR_AF=0.677;EUR_AF=0.7376;SAS_AF=0.7444;AA=C|||;VT=SNP
16	59063247	rs4784068	G	T	100	PASS	AC=768;AF=0.153355;AN=5008;NS=2504;DP=13764;EAS_AF=0.0099;AMR_AF=0.1427;AFR_AF=0.2247;EUR_AF=0.2187;SAS_AF=0.1452;AA=G|||;VT=SNP
16	59063268	rs12149773	A	G	100	PASS	AC=4782;AF=0.954872;AN=5008;NS=2504;DP=13805;EAS_AF=0.995;AMR_AF=0.938;AFR_AF=0.9493;EUR_AF=0.9284;SAS_AF=0.9601;AA=G|||;VT=SNP
16	59064896	rs16960801	A	C	100	PASS	AC=557;AF=0.111222;AN=5008;NS=2504;DP=16746;EAS_AF=0.1091;AMR_AF=0.1225;AFR_AF=0.0976;EUR_AF=0.0915;SAS_AF=0.1442;AA=A|||;VT=SNP
16	59066804	rs980887	A	G	100	PASS	AC=1753;AF=0.35004;AN=5008;NS=2504;DP=14947;EAS_AF=0.381;AMR_AF=0.3703;AFR_AF=0.0363;EUR_AF=0.492;SAS_AF=0.5818;AA=A|||;VT=SNP
16	59068825	rs10500410	A	C	100	PASS	AC=702;AF=0.140176;AN=5008;NS=2504;DP=20750;EAS_AF=0.1587;AMR_AF=0.0346;AFR_AF=0.3578;EUR_AF=0.0278;SAS_AF=0.0174;AA=A|||;VT=SNP
16	59069334	rs35640812	G	A	100	PASS	AC=607;AF=0.121206;AN=5008;NS=2504;DP=18807;EAS_AF=0.124;AMR_AF=0.1268;AFR_AF=0.1225;EUR_AF=0.0895;SAS_AF=0.1452;AA=A|||;VT=SNP
16	59069903	rs1370258	C	T	100	PASS	AC=778;AF=0.155351;AN=5008;NS=2504;DP=17302;EAS_AF=0.0496;AMR_AF=0.1916;AFR_AF=0.1702;EUR_AF=0.2207;SAS_AF=0.1513;AA=C|||;VT=SNP
16	59070616	rs990813	G	A	100	PASS	AC=2307;AF=0.460663;AN=5008;NS=2504;DP=18492;EAS_AF=0.3323;AMR_AF=0.3617;AFR_AF=0.8109;EUR_AF=0.341;SAS_AF=0.3129;AA=A|||;VT=SNP
16	59070669	rs12923985	C	T	100	PASS	AC=574;AF=0.114617;AN=5008;NS=2504;DP=19242;EAS_AF=0.124;AMR_AF=0.1225;AFR_AF=0.1006;EUR_AF=0.0895;SAS_AF=0.1442;AA=C|||;VT=SNP
16	59071522	rs72780256	C	T	100	PASS	AC=576;AF=0.115016;AN=5008;NS=2504;DP=16270;EAS_AF=0.124;AMR_AF=0.1254;AFR_AF=0.1006;EUR_AF=0.0895;SAS_AF=0.1442;AA=C|||;VT=SNP
16	59072725	rs1437184	C	G	100	PASS	AC=4058;AF=0.810304;AN=5008;NS=2504;DP=19198;EAS_AF=0.7103;AMR_AF=0.7305;AFR_AF=0.848;EUR_AF=0.833;SAS_AF=0.8957;AA=G|||;VT=SNP
16	59072924	rs1437183	A	G	100	PASS	AC=2033;AF=0.40595;AN=5008;NS=2504;DP=19066;EAS_AF=0.3373;AMR_AF=0.3473;AFR_AF=0.6051;EUR_AF=0.3429;SAS_AF=0.3139;AA=A|||;VT=SNP
16	59073297	rs8049724	T	C	100	PASS	AC=1745;AF=0.348442;AN=5008;NS=2504;DP=18060;EAS_AF=0.377;AMR_AF=0.3703;AFR_AF=0.0363;EUR_AF=0.4881;SAS_AF=0.5818;AA=T|||;VT=SNP
16	59073716	rs4784069	G	C	100	PASS	AC=1747;AF=0.348842;AN=5008;NS=2504;DP=16426;EAS_AF=0.376;AMR_AF=0.3689;AFR_AF=0.0393;EUR_AF=0.4881;SAS_AF=0.5818;AA=G|||;VT=SNP
16	59073776	rs6500010	C	G	100	PASS	AC=3986;AF=0.795927;AN=5008;NS=2504;DP=16022;EAS_AF=0.7113;AMR_AF=0.7291;AFR_AF=0.7935;EUR_AF=0.833;SAS_AF=0.8957;AA=G|||;VT=SNP
16	59073951	rs1437181	T	G	100	PASS	AC=543;AF=0.108427;AN=5008;NS=2504;DP=17580;EAS_AF=0.126;AMR_AF=0.121;AFR_AF=0.0764;EUR_AF=0.0895;SAS_AF=0.1442;AA=T|||;VT=SNP
16	59074296	rs56296440	A	T	100	PASS	AC=1740;AF=0.347444;AN=5008;NS=2504;DP=19495;EAS_AF=0.376;AMR_AF=0.3689;AFR_AF=0.0348;EUR_AF=0.4871;SAS_AF=0.5818;AA=A|||;VT=SNP
16	59074556	rs9925085	G	C	100	PASS	AC=4062;AF=0.811102;AN=5008;NS=2504;DP=18438;EAS_AF=0.7113;AMR_AF=0.732;AFR_AF=0.8472;EUR_AF=0.833;SAS_AF=0.8988;AA=C|||;VT=SNP
16	59074766	rs12925426	G	C	100	PASS	AC=314;AF=0.0626997;AN=5008;NS=2504;DP=15733;EAS_AF=0.1607;AMR_AF=0.0418;AFR_AF=0.0204;EUR_AF=0.0726;SAS_AF=0.0235;AA=G|||;VT=SNP
16	59074914	rs1437180	G	A	100	PASS	AC=2632;AF=0.525559;AN=5008;NS=2504;DP=13469;EAS_AF=0.4266;AMR_AF=0.5706;AFR_AF=0.2776;EUR_AF=0.7147;SAS_AF=0.7362;AA=A|||;VT=SNP
16	59075252	rs991370	A	G	100	PASS	AC=673;AF=0.134385;AN=5008;NS=2504;DP=14243;EAS_AF=0.0099;AMR_AF=0.1398;AFR_AF=0.1505;EUR_AF=0.2227;SAS_AF=0.1462;AA=A|||;VT=SNP
16	59076160	rs1347646	A	G	100	PASS	AC=664;AF=0.132588;AN=5008;NS=2504;DP=17914;EAS_AF=0.0099;AMR_AF=0.134;AFR_AF=0.1483;EUR_AF=0.2197;SAS_AF=0.1472;AA=A|||;VT=SNP
16	59076427	rs9806814	T	C	100	PASS	AC=2316;AF=0.46246;AN=5008;NS=2504;DP=20415;EAS_AF=0.4187;AMR_AF=0.4481;AFR_AF=0.3533;EUR_AF=0.5229;SAS_AF=0.6033;AA=C|||;VT=SNP
16	59076476	rs1119993	A	T	100	PASS	AC=663;AF=0.132388;AN=5008;NS=2504;DP=20083;EAS_AF=0.0099;AMR_AF=0.134;AFR_AF=0.1483;EUR_AF=0.2197;SAS_AF=0.1462;AA=A|||;VT=SNP
16	59077042	rs62059452	A	G	100	PASS	AC=1739;AF=0.347244;AN=5008;NS=2504;DP=20555;EAS_AF=0.378;AMR_AF=0.3617;AFR_AF=0.0348;EUR_AF=0.4871;SAS_AF=0.5838;AA=A|||;VT=SNP
16	59078337	rs11865218	G	A	100	PASS	AC=1952;AF=0.389776;AN=5008;NS=2504;DP=18417;EAS_AF=0.374;AMR_AF=0.3761;AFR_AF=0.1899;EUR_AF=0.4891;SAS_AF=0.5838;AA=A|||;VT=SNP
16	59078905	rs1529961	C	T	100	PASS	AC=1733;AF=0.346046;AN=5008;NS=2504;DP=17498;EAS_AF=0.374;AMR_AF=0.3602;AFR_AF=0.0356;EUR_AF=0.4851;SAS_AF=0.5838;AA=C|||;VT=SNP
16	59080113	rs11863032	G	A	100	PASS	AC=1593;AF=0.318091;AN=5008;NS=2504;DP=21464;EAS_AF=0.2569;AMR_AF=0.1744;AFR_AF=0.7088;EUR_AF=0.1183;SAS_AF=0.1605;AA=A|||;VT=SNP
16	59080351	rs7403939	G	A	100	PASS	AC=3373;AF=0.673522;AN=5008;NS=2504;DP=15424;EAS_AF=0.5357;AMR_AF=0.6859;AFR_AF=0.5204;EUR_AF=0.8022;SAS_AF=0.8814;AA=G|||;VT=SNP
16	59080386	rs74020403	A	G	100	PASS	AC=643;AF=0.128395;AN=5008;NS=2504;DP=18391;EAS_AF=0.1458;AMR_AF=0.036;AFR_AF=0.3222;EUR_AF=0.0278;SAS_AF=0.0174;AA=G|||;VT=SNP
16	59080387	rs7403953	G	A	100	PASS	AC=3731;AF=0.745008;AN=5008;NS=2504;DP=18376;EAS_AF=0.6419;AMR_AF=0.6614;AFR_AF=0.6974;EUR_AF=0.825;SAS_AF=0.8926;AA=A|||;VT=SNP
16	59081253	rs3887037	G	A	100	PASS	AC=534;AF=0.106629;AN=5008;NS=2504;DP=16056;EAS_AF=0.1081;AMR_AF=0.121;AFR_AF=0.0855;EUR_AF=0.0895;SAS_AF=0.1411;AA=g|||;VT=SNP
16	59081267	rs3887036	T	C	100	PASS	AC=534;AF=0.106629;AN=5008;NS=2504;DP=16621;EAS_AF=0.1081;AMR_AF=0.121;AFR_AF=0.0855;EUR_AF=0.0895;SAS_AF=0.1411;AA=C|||;VT=SNP
16	59081925	rs893195	A	G	100	PASS	AC=552;AF=0.110224;AN=5008;NS=2504;DP=9615;EAS_AF=0.0099;AMR_AF=0.134;AFR_AF=0.0598;EUR_AF=0.2237;SAS_AF=0.1483;AA=A|||;VT=SNP
16	59082086	rs11862472	T	A	100	PASS	AC=790;AF=0.157748;AN=5008;NS=2504;DP=12304;EAS_AF=0.1091;AMR_AF=0.1412;AFR_AF=0.2632;EUR_AF=0.0924;SAS_AF=0.1442;AA=T|||;VT=SNP
16	59082116	rs35284383	C	T	100	PASS	AC=549;AF=0.109625;AN=5008;NS=2504;DP=12118;EAS_AF=0.1091;AMR_AF=0.1225;AFR_AF=0.093;EUR_AF=0.0895;SAS_AF=0.1442;AA=C|||;VT=SNP
16	59082770	rs752029	T	C	100	PASS	AC=3451;AF=0.689097;AN=5008;NS=2504;DP=18430;EAS_AF=0.5377;AMR_AF=0.7017;AFR_AF=0.5673;EUR_AF=0.8042;SAS_AF=0.8824;AA=C|||;VT=SNP
16	59083154	rs1966693	T	C	100	PASS	AC=1309;AF=0.261382;AN=5008;NS=2504;DP=18520;EAS_AF=0.121;AMR_AF=0.2695;AFR_AF=0.3018;EUR_AF=0.3131;SAS_AF=0.2924;AA=C|||;VT=SNP
16	59084382	rs4528560	G	A	100	PASS	AC=3221;AF=0.643171;AN=5008;NS=2504;DP=8314;EAS_AF=0.5347;AMR_AF=0.6772;AFR_AF=0.4115;EUR_AF=0.8012;SAS_AF=0.8814;AA=G|||;VT=SNP
16	59084787	rs1469912	G	T	100	PASS	AC=1886;AF=0.376597;AN=5008;NS=2504;DP=17962;EAS_AF=0.373;AMR_AF=0.366;AFR_AF=0.1475;EUR_AF=0.4861;SAS_AF=0.5849;AA=G|||;VT=SNP
16	59085032	rs1469911	A	G	100	PASS	AC=515;AF=0.102835;AN=5008;NS=2504;DP=19087;EAS_AF=0.0099;AMR_AF=0.1282;AFR_AF=0.0371;EUR_AF=0.2217;SAS_AF=0.1472;AA=A|||;VT=SNP
16	59085117	rs1469909	A	G	100	PASS	AC=1885;AF=0.376398;AN=5008;NS=2504;DP=17159;EAS_AF=0.373;AMR_AF=0.366;AFR_AF=0.1475;EUR_AF=0.4861;SAS_AF=0.5838;AA=A|||;VT=SNP
16	59085273	rs1972834	A	G	100	PASS	AC=515;AF=0.102835;AN=5008;NS=2504;DP=16275;EAS_AF=0.0099;AMR_AF=0.1282;AFR_AF=0.0371;EUR_AF=0.2217;SAS_AF=0.1472;AA=A|||;VT=SNP
16	59085414	rs1550180	A	G	100	PASS	AC=515;AF=0.102835;AN=5008;NS=2504;DP=19309;EAS_AF=0.0099;AMR_AF=0.1282;AFR_AF=0.0371;EUR_AF=0.2217;SAS_AF=0.1472;AA=A|||;VT=SNP
16	59085657	rs11861586	G	A	100	PASS	AC=721;AF=0.14397;AN=5008;NS=2504;DP=21038;EAS_AF=0.1111;AMR_AF=0.134;AFR_AF=0.2148;EUR_AF=0.0905;SAS_AF=0.1442;AA=A|||;VT=SNP
16	59085806	rs7198221	A	G	100	PASS	AC=2112;AF=0.421725;AN=5008;NS=2504;DP=21416;EAS_AF=0.374;AMR_AF=0.3746;AFR_AF=0.3222;EUR_AF=0.4861;SAS_AF=0.5726;AA=A|||;VT=SNP
16	59086647	rs66499938	T	G	100	PASS	AC=561;AF=0.112021;AN=5008;NS=2504;DP=18242;EAS_AF=0.126;AMR_AF=0.1225;AFR_AF=0.093;EUR_AF=0.0895;SAS_AF=0.1391;AA=T|||;VT=SNP
16	59087475	rs2406365	T	A	100	PASS	AC=510;AF=0.101837;AN=5008;NS=2504;DP=16555;EAS_AF=0.0099;AMR_AF=0.1268;AFR_AF=0.025;EUR_AF=0.2207;SAS_AF=0.1605;AA=T|||;VT=SNP
16	59087987	rs874309	C	T	100	PASS	AC=3168;AF=0.632588;AN=5008;NS=2504;DP=18556;EAS_AF=0.6855;AMR_AF=0.5677;AFR_AF=0.5976;EUR_AF=0.5795;SAS_AF=0.726;AA=C|||;VT=SNP
16	59088110	rs2009120	C	T	100	PASS	AC=3207;AF=0.640375;AN=5008;NS=2504;DP=14973;EAS_AF=0.6855;AMR_AF=0.5735;AFR_AF=0.6218;EUR_AF=0.5825;SAS_AF=0.726;AA=C|||;VT=SNP
16	59088171	rs2053233	A	G	100	PASS	AC=4011;AF=0.800919;AN=5008;NS=2504;DP=13798;EAS_AF=0.6954;AMR_AF=0.7248;AFR_AF=0.8253;EUR_AF=0.832;SAS_AF=0.8988;AA=G|||;VT=SNP
16	59088682	rs2053232	G	A	100	PASS	AC=3877;AF=0.774161;AN=5008;NS=2504;DP=13860;EAS_AF=0.6954;AMR_AF=0.7176;AFR_AF=0.7284;EUR_AF=0.831;SAS_AF=0.8988;AA=A|||;VT=SNP
16	59088788	rs12709022	A	G	100	PASS	AC=3358;AF=0.670527;AN=5008;NS=2504;DP=15831;EAS_AF=0.6855;AMR_AF=0.5807;AFR_AF=0.7322;EUR_AF=0.5825;SAS_AF=0.726;AA=A|||;VT=SNP
16	59089235	rs7500491	T	C	100	PASS	AC=4012;AF=0.801118;AN=5008;NS=2504;DP=15573;EAS_AF=0.6954;AMR_AF=0.7219;AFR_AF=0.8275;EUR_AF=0.832;SAS_AF=0.8988;AA=C|||;VT=SNP
16	59090095	rs12444537	C	T	100	PASS	AC=860;AF=0.171725;AN=5008;NS=2504;DP=19755;EAS_AF=0.0754;AMR_AF=0.1888;AFR_AF=0.0166;EUR_AF=0.326;SAS_AF=0.3098;AA=C|||;VT=SNP
16	59090401	rs12927363	G	C	100	PASS	AC=547;AF=0.109225;AN=5008;NS=2504;DP=19160;EAS_AF=0.1111;AMR_AF=0.1225;AFR_AF=0.0938;EUR_AF=0.0895;SAS_AF=0.1391;AA=G|||;VT=SNP
16	59090910	rs1437187	A	G	100	PASS	AC=541;AF=0.108027;AN=5008;NS=2504;DP=17036;EAS_AF=0.0099;AMR_AF=0.1297;AFR_AF=0.0469;EUR_AF=0.2207;SAS_AF=0.1605;AA=A|||;VT=SNP
16	59090929	rs1437186	T	C	100	PASS	AC=3144;AF=0.627796;AN=5008;NS=2504;DP=17018;EAS_AF=0.5099;AMR_AF=0.6441;AFR_AF=0.385;EUR_AF=0.828;SAS_AF=0.8599;AA=C|||;VT=SNP
16	59091991	rs969389	T	G	100	PASS	AC=564;AF=0.11262;AN=5008;NS=2504;DP=16641;EAS_AF=0.0099;AMR_AF=0.134;AFR_AF=0.0605;EUR_AF=0.2227;SAS_AF=0.1605;AA=T|||;VT=SNP
16	59092453	rs1437185	A	G	100	PASS	AC=827;AF=0.165136;AN=5008;NS=2504;DP=20953;EAS_AF=0.0099;AMR_AF=0.1513;AFR_AF=0.2209;EUR_AF=0.2495;SAS_AF=0.1728;AA=A|||;VT=SNP
16	59093269	rs1595292	G	A	100	PASS	AC=564;AF=0.11262;AN=5008;NS=2504;DP=20840;EAS_AF=0.0099;AMR_AF=0.134;AFR_AF=0.0605;EUR_AF=0.2227;SAS_AF=0.1605;AA=G|||;VT=SNP
16	59093729	rs1595291	A	G	100	PASS	AC=564;AF=0.11262;AN=5008;NS=2504;DP=19705;EAS_AF=0.0099;AMR_AF=0.134;AFR_AF=0.0605;EUR_AF=0.2227;SAS_AF=0.1605;AA=A|||;VT=SNP
16	59094016	rs34658632	G	A	100	PASS	AC=547;AF=0.109225;AN=5008;NS=2504;DP=20726;EAS_AF=0.1111;AMR_AF=0.1225;AFR_AF=0.0938;EUR_AF=0.0895;SAS_AF=0.1391;AA=G|||;VT=SNP
16	59094461	rs7500205	A	G	100	PASS	AC=4123;AF=0.823283;AN=5008;NS=2504;DP=14335;EAS_AF=0.6806;AMR_AF=0.7291;AFR_AF=0.9175;EUR_AF=0.834;SAS_AF=0.8988;AA=G|||;VT=SNP
16	59096306	rs4485350	C	A	100	PASS	AC=4019;AF=0.802516;AN=5008;NS=2504;DP=15369;EAS_AF=0.6806;AMR_AF=0.7233;AFR_AF=0.8427;EUR_AF=0.833;SAS_AF=0.8988;AA=A|||;VT=SNP
16	59096402	rs4506888	C	T	100	PASS	AC=1700;AF=0.339457;AN=5008;NS=2504;DP=16650;EAS_AF=0.373;AMR_AF=0.3631;AFR_AF=0.0348;EUR_AF=0.4871;SAS_AF=0.5481;AA=C|||;VT=SNP
16	59096901	rs7194518	T	C	100	PASS	AC=2018;AF=0.402955;AN=5008;NS=2504;DP=16410;EAS_AF=0.373;AMR_AF=0.3876;AFR_AF=0.2315;EUR_AF=0.5159;SAS_AF=0.5603;AA=C|||;VT=SNP
16	59097976	rs4133362	G	A	100	PASS	AC=4018;AF=0.802316;AN=5008;NS=2504;DP=19830;EAS_AF=0.6806;AMR_AF=0.7219;AFR_AF=0.8427;EUR_AF=0.833;SAS_AF=0.8988;AA=A|||;VT=SNP
16	59098160	rs4133363	G	A	100	PASS	AC=562;AF=0.11222;AN=5008;NS=2504;DP=18665;EAS_AF=0.0099;AMR_AF=0.1326;AFR_AF=0.0605;EUR_AF=0.2217;SAS_AF=0.1605;AA=G|||;VT=SNP
16	59098285	rs4133364	C	T	100	PASS	AC=579;AF=0.115615;AN=5008;NS=2504;DP=18455;EAS_AF=0.0099;AMR_AF=0.1326;AFR_AF=0.0734;EUR_AF=0.2217;SAS_AF=0.1605;AA=C|||;VT=SNP
16	59100307	rs4077124	A	T	100	PASS	AC=1710;AF=0.341454;AN=5008;NS=2504;DP=16564;EAS_AF=0.374;AMR_AF=0.3674;AFR_AF=0.0348;EUR_AF=0.493;SAS_AF=0.5481;AA=A|||;VT=SNP
16	59101958	rs11076298	T	C	100	PASS	AC=1706;AF=0.340655;AN=5008;NS=2504;DP=17575;EAS_AF=0.374;AMR_AF=0.3646;AFR_AF=0.0348;EUR_AF=0.4911;SAS_AF=0.5481;AA=T|||;VT=SNP
16	59103985	rs62060286	A	G	100	PASS	AC=562;AF=0.11222;AN=5008;NS=2504;DP=21314;EAS_AF=0.0099;AMR_AF=0.1326;AFR_AF=0.0605;EUR_AF=0.2217;SAS_AF=0.1605;AA=A|||;VT=SNP
16	59104346	rs62060287	C	T	100	PASS	AC=567;AF=0.113219;AN=5008;NS=2504;DP=17689;EAS_AF=0.0099;AMR_AF=0.1326;AFR_AF=0.0643;EUR_AF=0.2217;SAS_AF=0.1605;AA=C|||;VT=SNP
16	59104599	rs62060288	G	T	100	PASS	AC=562;AF=0.11222;AN=5008;NS=2504;DP=16162;EAS_AF=0.0099;AMR_AF=0.1326;AFR_AF=0.0605;EUR_AF=0.2217;SAS_AF=0.1605;AA=G|||;VT=SNP
16	59105081	rs34029574	T	C	100	PASS	AC=3131;AF=0.6252;AN=5008;NS=2504;DP=12376;EAS_AF=0.495;AMR_AF=0.6441;AFR_AF=0.3865;EUR_AF=0.828;SAS_AF=0.8599;AA=T|||;VT=SNP
16	59106224	rs11860739	A	G	100	PASS	AC=4018;AF=0.802316;AN=5008;NS=2504;DP=17791;EAS_AF=0.6806;AMR_AF=0.7219;AFR_AF=0.8427;EUR_AF=0.833;SAS_AF=0.8988;AA=a|||;VT=SNP
16	59106486	rs62060290	A	C	100	PASS	AC=562;AF=0.11222;AN=5008;NS=2504;DP=20283;EAS_AF=0.0099;AMR_AF=0.1326;AFR_AF=0.0605;EUR_AF=0.2217;SAS_AF=0.1605;AA=A|||;VT=SNP
16	59106526	rs12929116	C	T	100	PASS	AC=547;AF=0.109225;AN=5008;NS=2504;DP=19231;EAS_AF=0.1111;AMR_AF=0.121;AFR_AF=0.0953;EUR_AF=0.0865;SAS_AF=0.1411;AA=C|||;VT=SNP
16	59106605	rs11861721	A	G	100	PASS	AC=3128;AF=0.624601;AN=5008;NS=2504;DP=17564;EAS_AF=0.4931;AMR_AF=0.6441;AFR_AF=0.3873;EUR_AF=0.826;SAS_AF=0.8599;AA=G|||;VT=SNP
16	59106993	rs9937385	G	A	100	PASS	AC=4016;AF=0.801917;AN=5008;NS=2504;DP=18404;EAS_AF=0.6786;AMR_AF=0.7219;AFR_AF=0.8427;EUR_AF=0.833;SAS_AF=0.8988;AA=A|||;VT=SNP
16	59107526	rs62060291	T	G	100	PASS	AC=562;AF=0.11222;AN=5008;NS=2504;DP=21507;EAS_AF=0.0099;AMR_AF=0.1326;AFR_AF=0.0605;EUR_AF=0.2217;SAS_AF=0.1605;AA=T|||;VT=SNP
16	59108176	rs62060292	G	A	100	PASS	AC=587;AF=0.117212;AN=5008;NS=2504;DP=18969;EAS_AF=0.0099;AMR_AF=0.1326;AFR_AF=0.0605;EUR_AF=0.2346;SAS_AF=0.1728;AA=A|||;VT=SNP
16	59109700	rs60445240	T	A	100	PASS	AC=882;AF=0.176118;AN=5008;NS=2504;DP=19128;EAS_AF=0.0099;AMR_AF=0.1585;AFR_AF=0.2572;EUR_AF=0.2515;SAS_AF=0.1728;AA=A|||;VT=SNP
16	59109908	rs4785019	A	G	100	PASS	AC=1385;AF=0.276558;AN=5008;NS=2504;DP=20737;EAS_AF=0.2907;AMR_AF=0.3429;AFR_AF=0.025;EUR_AF=0.4563;SAS_AF=0.3701;AA=A|||;VT=SNP
16	59110226	rs4785020	A	G	100	PASS	AC=1708;AF=0.341054;AN=5008;NS=2504;DP=20670;EAS_AF=0.374;AMR_AF=0.366;AFR_AF=0.0356;EUR_AF=0.4911;SAS_AF=0.5481;AA=A|||;VT=SNP
16	59110941	rs62060294	A	C	100	PASS	AC=564;AF=0.11262;AN=5008;NS=2504;DP=19492;EAS_AF=0.0099;AMR_AF=0.134;AFR_AF=0.0605;EUR_AF=0.2227;SAS_AF=0.1605;AA=A|||;VT=SNP
16	59112510	rs62060298	C	T	100	PASS	AC=1722;AF=0.34385;AN=5008;NS=2504;DP=16800;EAS_AF=0.3889;AMR_AF=0.3646;AFR_AF=0.0356;EUR_AF=0.4901;SAS_AF=0.5491;AA=C|||;VT=SNP
16	59112855	rs12933112	C	T	100	PASS	AC=545;AF=0.108826;AN=5008;NS=2504;DP=18389;EAS_AF=0.1111;AMR_AF=0.121;AFR_AF=0.0946;EUR_AF=0.0865;SAS_AF=0.1401;AA=C|||;VT=SNP
16	59112935	rs12933263	C	T	100	PASS	AC=635;AF=0.126797;AN=5008;NS=2504;DP=16022;EAS_AF=0.1111;AMR_AF=0.1311;AFR_AF=0.1278;EUR_AF=0.1143;SAS_AF=0.1513;AA=C|||;VT=SNP
16	59113632	rs12924323	T	C	100	PASS	AC=547;AF=0.109225;AN=5008;NS=2504;DP=17178;EAS_AF=0.1111;AMR_AF=0.121;AFR_AF=0.0938;EUR_AF=0.0905;SAS_AF=0.1391;AA=T|||;VT=SNP
16	59114156	rs55841278	A	T	100	PASS	AC=564;AF=0.11262;AN=5008;NS=2504;DP=17421;EAS_AF=0.0099;AMR_AF=0.134;AFR_AF=0.0605;EUR_AF=0.2227;SAS_AF=0.1605;AA=A|||;VT=SNP
16	59116008	rs62060300	A	G	100	PASS	AC=565;AF=0.112819;AN=5008;NS=2504;DP=20446;EAS_AF=0.0099;AMR_AF=0.134;AFR_AF=0.0605;EUR_AF=0.2227;SAS_AF=0.1616;AA=A|||;VT=SNP
16	59116506	rs4277333	A	G	100	PASS	AC=1717;AF=0.342851;AN=5008;NS=2504;DP=21704;EAS_AF=0.3899;AMR_AF=0.3646;AFR_AF=0.0356;EUR_AF=0.4881;SAS_AF=0.545;AA=a|||;VT=SNP
16	59116958	rs4785021	T	C	100	PASS	AC=4033;AF=0.805312;AN=5008;NS=2504;DP=18816;EAS_AF=0.6964;AMR_AF=0.7233;AFR_AF=0.8434;EUR_AF=0.833;SAS_AF=0.8957;AA=c|||;VT=SNP
16	59119548	rs10220950	G	A	100	PASS	AC=1337;AF=0.266973;AN=5008;NS=2504;DP=16006;EAS_AF=0.122;AMR_AF=0.2695;AFR_AF=0.3169;EUR_AF=0.3121;SAS_AF=0.3006;AA=A|||;VT=SNP
16	59119605	rs10221112	A	G	100	PASS	AC=1339;AF=0.267372;AN=5008;NS=2504;DP=15378;EAS_AF=0.122;AMR_AF=0.2695;AFR_AF=0.3177;EUR_AF=0.3131;SAS_AF=0.3006;AA=G|||;VT=SNP
16	59119907	rs10220957	G	A	100	PASS	AC=1339;AF=0.267372;AN=5008;NS=2504;DP=14442;EAS_AF=0.122;AMR_AF=0.2695;AFR_AF=0.3177;EUR_AF=0.3131;SAS_AF=0.3006;AA=A|||;VT=SNP
16	59120634	rs34471078	C	G	100	PASS	AC=740;AF=0.147764;AN=5008;NS=2504;DP=20845;EAS_AF=0.1121;AMR_AF=0.134;AFR_AF=0.2315;EUR_AF=0.0915;SAS_AF=0.1391;AA=G|||;VT=SNP
16	59120736	rs67228612	G	A	100	PASS	AC=740;AF=0.147764;AN=5008;NS=2504;DP=20850;EAS_AF=0.1121;AMR_AF=0.134;AFR_AF=0.2315;EUR_AF=0.0915;SAS_AF=0.1391;AA=A|||;VT=SNP
16	59122097	rs12934473	C	T	100	PASS	AC=742;AF=0.148163;AN=5008;NS=2504;DP=16841;EAS_AF=0.1111;AMR_AF=0.134;AFR_AF=0.2352;EUR_AF=0.0895;SAS_AF=0.1391;AA=T|||;VT=SNP
16	59122548	rs11076300	A	G	100	PASS	AC=1721;AF=0.34365;AN=5008;NS=2504;DP=16377;EAS_AF=0.3919;AMR_AF=0.3646;AFR_AF=0.0363;EUR_AF=0.4881;SAS_AF=0.546;AA=A|||;VT=SNP
16	59123377	rs34386794	A	C	100	PASS	AC=551;AF=0.110024;AN=5008;NS=2504;DP=18679;EAS_AF=0.1121;AMR_AF=0.1225;AFR_AF=0.0953;EUR_AF=0.0905;SAS_AF=0.1391;AA=A|||;VT=SNP
16	59124259	rs12927372	A	G	100	PASS	AC=1347;AF=0.26897;AN=5008;NS=2504;DP=19043;EAS_AF=0.122;AMR_AF=0.2752;AFR_AF=0.2912;EUR_AF=0.34;SAS_AF=0.3129;AA=G|||;VT=SNP
16	59124631	rs72780273	T	C	100	PASS	AC=550;AF=0.109824;AN=5008;NS=2504;DP=18420;EAS_AF=0.1121;AMR_AF=0.1225;AFR_AF=0.0946;EUR_AF=0.0905;SAS_AF=0.1391;AA=T|||;VT=SNP
16	59124633	rs72780274	A	G	100	PASS	AC=550;AF=0.109824;AN=5008;NS=2504;DP=18373;EAS_AF=0.1121;AMR_AF=0.1225;AFR_AF=0.0946;EUR_AF=0.0905;SAS_AF=0.1391;AA=A|||;VT=SNP
16	59124715	rs72780275	T	C	100	PASS	AC=591;AF=0.118011;AN=5008;NS=2504;DP=17849;EAS_AF=0.1121;AMR_AF=0.1254;AFR_AF=0.1241;EUR_AF=0.0905;SAS_AF=0.1391;AA=C|||;VT=SNP
16	59124808	rs72780276	C	A	100	PASS	AC=539;AF=0.107628;AN=5008;NS=2504;DP=18736;EAS_AF=0.1121;AMR_AF=0.121;AFR_AF=0.087;EUR_AF=0.0905;SAS_AF=0.1391;AA=C|||;VT=SNP
16	59125943	rs7205169	C	T	100	PASS	AC=676;AF=0.134984;AN=5008;NS=2504;DP=18516;EAS_AF=0.0099;AMR_AF=0.1441;AFR_AF=0.1112;EUR_AF=0.2485;SAS_AF=0.1728;AA=C|||;VT=SNP
16	59125980	rs79131245	G	C	100	PASS	AC=555;AF=0.110823;AN=5008;NS=2504;DP=18543;EAS_AF=0.1121;AMR_AF=0.1225;AFR_AF=0.0983;EUR_AF=0.0905;SAS_AF=0.1391;AA=C|||;VT=SNP
16	59126918	rs35575319	T	C	100	PASS	AC=550;AF=0.109824;AN=5008;NS=2504;DP=18279;EAS_AF=0.1121;AMR_AF=0.1225;AFR_AF=0.0946;EUR_AF=0.0905;SAS_AF=0.1391;AA=T|||;VT=SNP
16	59127241	rs11641272	C	T	100	PASS	AC=1288;AF=0.257188;AN=5008;NS=2504;DP=17135;EAS_AF=0.122;AMR_AF=0.2723;AFR_AF=0.2489;EUR_AF=0.34;SAS_AF=0.3119;AA=-|||;VT=SNP
16	59127294	rs72784152	A	G	100	PASS	AC=555;AF=0.110823;AN=5008;NS=2504;DP=17599;EAS_AF=0.1121;AMR_AF=0.1225;AFR_AF=0.0983;EUR_AF=0.0905;SAS_AF=0.1391;AA=G|||;VT=SNP
16	59128323	rs12933370	A	G	100	PASS	AC=554;AF=0.110623;AN=5008;NS=2504;DP=20728;EAS_AF=0.1121;AMR_AF=0.121;AFR_AF=0.0983;EUR_AF=0.0905;SAS_AF=0.1391;AA=A|||;VT=SNP
16	59129146	rs72784155	A	G	100	PASS	AC=591;AF=0.118011;AN=5008;NS=2504;DP=16034;EAS_AF=0.1121;AMR_AF=0.1239;AFR_AF=0.1248;EUR_AF=0.0905;SAS_AF=0.1391;AA=G|||;VT=SNP
16	59129328	rs7195584	C	G	100	PASS	AC=2705;AF=0.540136;AN=5008;NS=2504;DP=15314;EAS_AF=0.5685;AMR_AF=0.451;AFR_AF=0.5673;EUR_AF=0.495;SAS_AF=0.5838;AA=C|||;VT=SNP
16	59129344	rs7196275	A	G	100	PASS	AC=2706;AF=0.540335;AN=5008;NS=2504;DP=15286;EAS_AF=0.5685;AMR_AF=0.451;AFR_AF=0.5681;EUR_AF=0.495;SAS_AF=0.5838;AA=A|||;VT=SNP
16	59129448	rs7201429	T	G	100	PASS	AC=4078;AF=0.814297;AN=5008;NS=2504;DP=14833;EAS_AF=0.6935;AMR_AF=0.7233;AFR_AF=0.9107;EUR_AF=0.8082;SAS_AF=0.8793;AA=T|||;VT=SNP
16	59129451	rs58383758	T	G	100	PASS	AC=1871;AF=0.373602;AN=5008;NS=2504;DP=14376;EAS_AF=0.3859;AMR_AF=0.379;AFR_AF=0.1505;EUR_AF=0.4861;SAS_AF=0.5429;AA=T|||;VT=SNP
16	59129692	rs7201991	T	G	100	PASS	AC=4025;AF=0.803714;AN=5008;NS=2504;DP=15836;EAS_AF=0.6895;AMR_AF=0.7219;AFR_AF=0.8442;EUR_AF=0.832;SAS_AF=0.8957;AA=G|||;VT=SNP
16	59130629	rs71400050	A	G	100	PASS	AC=591;AF=0.118011;AN=5008;NS=2504;DP=20341;EAS_AF=0.1121;AMR_AF=0.1239;AFR_AF=0.1248;EUR_AF=0.0905;SAS_AF=0.1391;AA=A|||;VT=SNP
16	59130689	rs4489993	C	T	100	PASS	AC=597;AF=0.119209;AN=5008;NS=2504;DP=20022;EAS_AF=0.0099;AMR_AF=0.134;AFR_AF=0.0817;EUR_AF=0.2266;SAS_AF=0.1616;AA=C|||;VT=SNP
16	59130703	rs71400051	T	C	100	PASS	AC=591;AF=0.118011;AN=5008;NS=2504;DP=19975;EAS_AF=0.1121;AMR_AF=0.1239;AFR_AF=0.1248;EUR_AF=0.0905;SAS_AF=0.1391;AA=t|||;VT=SNP
16	59130707	rs4517786	C	T	100	PASS	AC=728;AF=0.145367;AN=5008;NS=2504;DP=19943;EAS_AF=0.0099;AMR_AF=0.147;AFR_AF=0.1505;EUR_AF=0.2465;SAS_AF=0.1728;AA=C|||;VT=SNP
16	59131118	rs117012049	G	A	100	PASS	AC=554;AF=0.110623;AN=5008;NS=2504;DP=20942;EAS_AF=0.1121;AMR_AF=0.121;AFR_AF=0.0983;EUR_AF=0.0905;SAS_AF=0.1391;AA=G|||;VT=SNP
16	59131195	rs150399795	C	T	100	PASS	AC=549;AF=0.109625;AN=5008;NS=2504;DP=20823;EAS_AF=0.1121;AMR_AF=0.121;AFR_AF=0.0946;EUR_AF=0.0905;SAS_AF=0.1391;AA=C|||;VT=SNP
16	59131242	rs139154236	G	T	100	PASS	AC=554;AF=0.110623;AN=5008;NS=2504;DP=20808;EAS_AF=0.1121;AMR_AF=0.121;AFR_AF=0.0983;EUR_AF=0.0905;SAS_AF=0.1391;AA=G|||;VT=SNP
16	59131418	rs77022097	T	C	100	PASS	AC=591;AF=0.118011;AN=5008;NS=2504;DP=20954;EAS_AF=0.1121;AMR_AF=0.1239;AFR_AF=0.1248;EUR_AF=0.0905;SAS_AF=0.1391;AA=C|||;VT=SNP
16	59131650	rs145834785	G	A	100	PASS	AC=549;AF=0.109625;AN=5008;NS=2504;DP=18446;EAS_AF=0.1121;AMR_AF=0.121;AFR_AF=0.0946;EUR_AF=0.0905;SAS_AF=0.1391;AA=g|||;VT=SNP
16	59131774	rs112066097	C	T	100	PASS	AC=554;AF=0.110623;AN=5008;NS=2504;DP=20737;EAS_AF=0.1121;AMR_AF=0.121;AFR_AF=0.0983;EUR_AF=0.0905;SAS_AF=0.1391;AA=C|||;VT=SNP
16	59133697	rs149303736	G	A	100	PASS	AC=549;AF=0.109625;AN=5008;NS=2504;DP=18708;EAS_AF=0.1121;AMR_AF=0.121;AFR_AF=0.0946;EUR_AF=0.0905;SAS_AF=0.1391;AA=G|||;VT=SNP
16	59134168	rs139860256	A	G	100	PASS	AC=591;AF=0.118011;AN=5008;NS=2504;DP=19789;EAS_AF=0.1121;AMR_AF=0.1239;AFR_AF=0.1248;EUR_AF=0.0905;SAS_AF=0.1391;AA=A|||;VT=SNP
16	59134308	rs76668272	G	T	100	PASS	AC=554;AF=0.110623;AN=5008;NS=2504;DP=19254;EAS_AF=0.1121;AMR_AF=0.121;AFR_AF=0.0983;EUR_AF=0.0905;SAS_AF=0.1391;AA=T|||;VT=SNP
16	59140569	rs72784156	A	C	100	PASS	AC=549;AF=0.109625;AN=5008;NS=2504;DP=19529;EAS_AF=0.1121;AMR_AF=0.121;AFR_AF=0.0946;EUR_AF=0.0905;SAS_AF=0.1391;AA=A|||;VT=SNP
16	59142597	rs12373112	C	A	100	PASS	AC=1711;AF=0.341653;AN=5008;NS=2504;DP=17178;EAS_AF=0.375;AMR_AF=0.3631;AFR_AF=0.0356;EUR_AF=0.493;SAS_AF=0.5501;AA=C|||;VT=SNP
16	59143686	rs11076301	T	C	100	PASS	AC=1730;AF=0.345447;AN=5008;NS=2504;DP=18386;EAS_AF=0.3929;AMR_AF=0.3631;AFR_AF=0.0356;EUR_AF=0.493;SAS_AF=0.5511;AA=C|||;VT=SNP
16	59144133	rs76103351	G	A	100	PASS	AC=161;AF=0.0321486;AN=5008;NS=2504;DP=19417;EAS_AF=0.006;AMR_AF=0.0634;AFR_AF=0.0045;EUR_AF=0.0736;SAS_AF=0.0317;AA=G|||;VT=SNP
16	59145760	rs35004673	T	A	100	PASS	AC=549;AF=0.109625;AN=5008;NS=2504;DP=15817;EAS_AF=0.1121;AMR_AF=0.121;AFR_AF=0.0968;EUR_AF=0.0895;SAS_AF=0.137;AA=T|||;VT=SNP
16	59147442	rs16960853	T	C	100	PASS	AC=551;AF=0.110024;AN=5008;NS=2504;DP=18703;EAS_AF=0.1121;AMR_AF=0.121;AFR_AF=0.0976;EUR_AF=0.0905;SAS_AF=0.137;AA=C|||;VT=SNP
16	59147491	rs16960855	A	T	100	PASS	AC=547;AF=0.109225;AN=5008;NS=2504;DP=18774;EAS_AF=0.1121;AMR_AF=0.121;AFR_AF=0.0946;EUR_AF=0.0905;SAS_AF=0.137;AA=A|||;VT=SNP
16	59147942	rs4238802	C	T	100	PASS	AC=1703;AF=0.340056;AN=5008;NS=2504;DP=19974;EAS_AF=0.376;AMR_AF=0.3588;AFR_AF=0.0356;EUR_AF=0.4881;SAS_AF=0.5491;AA=C|||;VT=SNP
16	59149368	rs62060324	A	G	100	PASS	AC=556;AF=0.111022;AN=5008;NS=2504;DP=18031;EAS_AF=0.0099;AMR_AF=0.1326;AFR_AF=0.0613;EUR_AF=0.2167;SAS_AF=0.1585;AA=A|||;VT=SNP
16	59150174	rs12928605	T	C	100	PASS	AC=548;AF=0.109425;AN=5008;NS=2504;DP=19699;EAS_AF=0.1121;AMR_AF=0.121;AFR_AF=0.0961;EUR_AF=0.0895;SAS_AF=0.137;AA=G|||;VT=SNP
16	59150471	rs4430727	C	T	100	PASS	AC=3541;AF=0.707069;AN=5008;NS=2504;DP=19132;EAS_AF=0.5387;AMR_AF=0.6974;AFR_AF=0.6165;EUR_AF=0.825;SAS_AF=0.8885;AA=T|||;VT=SNP
16	59151362	rs4570835	G	A	100	PASS	AC=1705;AF=0.340455;AN=5008;NS=2504;DP=16217;EAS_AF=0.376;AMR_AF=0.3588;AFR_AF=0.0363;EUR_AF=0.4881;SAS_AF=0.5501;AA=G|||;VT=SNP
16	59151616	rs12932398	G	A	100	PASS	AC=534;AF=0.106629;AN=5008;NS=2504;DP=19128;EAS_AF=0.1121;AMR_AF=0.1182;AFR_AF=0.087;EUR_AF=0.0895;SAS_AF=0.137;AA=G|||;VT=SNP
16	59152279	rs4347615	G	T	100	PASS	AC=2809;AF=0.560903;AN=5008;NS=2504;DP=16861;EAS_AF=0.5506;AMR_AF=0.464;AFR_AF=0.6188;EUR_AF=0.5219;SAS_AF=0.6022;AA=G|||;VT=SNP
16	59152349	rs12924603	T	G	100	PASS	AC=549;AF=0.109625;AN=5008;NS=2504;DP=16056;EAS_AF=0.1121;AMR_AF=0.1225;AFR_AF=0.0961;EUR_AF=0.0895;SAS_AF=0.137;AA=T|||;VT=SNP
16	59152439	rs78948713	G	A	100	PASS	AC=425;AF=0.0848642;AN=5008;NS=2504;DP=15178;EAS_AF=0.0069;AMR_AF=0.0648;AFR_AF=0.0764;EUR_AF=0.1382;SAS_AF=0.136;AA=G|||;VT=SNP
16	59154766	rs67451469	T	C	100	PASS	AC=556;AF=0.111022;AN=5008;NS=2504;DP=19702;EAS_AF=0.1131;AMR_AF=0.1254;AFR_AF=0.0991;EUR_AF=0.0895;SAS_AF=0.137;AA=C|||;VT=SNP
16	59156405	rs12922639	C	G	100	PASS	AC=1218;AF=0.243211;AN=5008;NS=2504;DP=18929;EAS_AF=0.122;AMR_AF=0.2651;AFR_AF=0.2284;EUR_AF=0.3201;SAS_AF=0.2935;AA=G|||;VT=SNP
16	59156434	rs16960867	G	A	100	PASS	AC=3872;AF=0.773163;AN=5008;NS=2504;DP=19002;EAS_AF=0.6567;AMR_AF=0.6729;AFR_AF=0.8064;EUR_AF=0.827;SAS_AF=0.864;AA=A|||;VT=SNP
16	59156505	rs12921661	G	C	100	PASS	AC=550;AF=0.109824;AN=5008;NS=2504;DP=18822;EAS_AF=0.1121;AMR_AF=0.1254;AFR_AF=0.0953;EUR_AF=0.0895;SAS_AF=0.137;AA=G|||;VT=SNP
16	59157118	rs59938328	T	C	100	PASS	AC=597;AF=0.119209;AN=5008;NS=2504;DP=13660;EAS_AF=0.0099;AMR_AF=0.1383;AFR_AF=0.0802;EUR_AF=0.2306;SAS_AF=0.1564;AA=T|||;VT=SNP
16	59158016	rs62060327	C	T	100	PASS	AC=597;AF=0.119209;AN=5008;NS=2504;DP=19947;EAS_AF=0.0099;AMR_AF=0.1383;AFR_AF=0.0802;EUR_AF=0.2306;SAS_AF=0.1564;AA=C|||;VT=SNP
16	59159004	rs11862404	G	C	100	PASS	AC=1220;AF=0.24361;AN=5008;NS=2504;DP=12435;EAS_AF=0.122;AMR_AF=0.268;AFR_AF=0.2284;EUR_AF=0.3201;SAS_AF=0.2935;AA=-|||;VT=SNP
16	59159018	rs56726503	T	C	100	PASS	AC=571;AF=0.114018;AN=5008;NS=2504;DP=13507;EAS_AF=0.0099;AMR_AF=0.1383;AFR_AF=0.0605;EUR_AF=0.2306;SAS_AF=0.1564;AA=-|||;VT=SNP
16	59159248	rs67452317	A	G	100	PASS	AC=556;AF=0.111022;AN=5008;NS=2504;DP=10603;EAS_AF=0.1121;AMR_AF=0.1254;AFR_AF=0.0998;EUR_AF=0.0895;SAS_AF=0.137;AA=a|||;VT=SNP
```
