## Supplementary material for "Characterization of shared and ancestry-specific signals driving complex traits using multi-ancestry fine-mapping": mesusieoutput

```
                 eur          afr      eur_afr
   [1,] 3.959987e-05 6.191249e-05 1.604527e-05
   [2,] 3.367140e-05 3.962977e-05 8.959435e-06
   [3,] 1.167642e-04 4.254443e-05 5.419157e-05
   [4,] 2.451423e-04 1.022605e-04 3.353250e-04
   [5,] 1.286195e-04 2.922265e-05 3.360347e-05
   [6,] 5.225243e-05 5.520427e-05 1.199162e-05
   [7,] 1.945772e-04 6.247162e-05 1.370698e-04
   [8,] 3.647658e-05 1.941823e-05 6.104158e-06
   [9,] 2.104181e-04 4.644029e-05 9.486726e-05
  [10,] 2.128019e-04 4.448857e-05 8.865480e-05
  [11,] 1.868870e-04 3.734943e-05 6.230879e-05
  [12,] 2.975253e-05 2.203790e-05 7.036238e-06
  [13,] 3.664291e-05 5.448640e-05 8.413977e-06
  [14,] 1.653204e-04 2.721333e-05 3.361151e-05
  [15,] 1.886530e-04 3.396224e-05 5.401621e-05
  [16,] 1.786519e-04 2.096444e-05 1.083417e-05
  [17,] 2.177221e-04 3.860320e-05 7.192742e-05
  [18,] 2.739756e-05 2.162162e-05 6.370129e-06
  [19,] 5.155026e-05 1.916968e-05 9.206167e-06
  [20,] 2.184149e-04 2.709228e-05 3.964527e-05
  [21,] 1.807977e-04 4.924566e-05 9.036291e-05
  [22,] 1.892287e-04 7.699984e-05 1.720267e-04
  [23,] 5.860684e-05 3.200154e-05 1.251916e-05
  [24,] 7.269540e-05 4.792466e-05 1.392045e-05
  [25,] 1.888549e-04 3.554210e-05 5.762700e-05
  [26,] 1.343697e-04 2.286927e-05 8.933287e-06
  [27,] 3.633236e-05 2.096858e-05 7.073161e-06
  [28,] 4.334562e-05 5.432022e-05 1.438276e-05
  [29,] 2.319808e-04 2.157010e-05 1.297523e-05
  [30,] 3.782963e-04 2.086274e-05 1.367943e-05
  [31,] 3.355014e-04 1.945536e-05 1.155864e-05
  [32,] 8.621175e-05 2.284724e-05 7.845808e-06
  [33,] 3.964761e-05 2.217880e-05 7.182278e-06
  [34,] 3.766585e-05 2.290769e-05 7.106844e-06
  [35,] 6.182276e-05 3.971857e-05 1.980853e-05
  [36,] 1.121100e-04 4.328281e-05 5.122403e-05
  [37,] 5.885373e-05 4.884333e-05 1.718866e-05
  [38,] 5.976911e-05 3.171984e-05 2.107797e-05
  [39,] 4.094349e-05 4.916153e-05 1.199607e-05
  [40,] 4.213537e-05 4.802828e-05 1.222489e-05
  [41,] 5.611980e-04 1.676796e-04 1.449615e-03
  [42,] 7.248468e-05 5.360227e-05 4.750963e-05
  [43,] 3.536358e-04 1.754399e-04 9.382458e-04
  [44,] 9.823457e-05 7.754571e-05 7.680913e-05
  [45,] 3.856160e-05 2.623174e-05 1.148956e-05
  [46,] 3.637790e-05 8.227548e-05 8.686738e-06
  [47,] 4.148061e-05 5.961312e-05 7.732841e-06
  [48,] 3.187008e-04 1.546154e-04 7.262439e-04
  [49,] 4.910824e-05 4.662189e-05 2.849886e-05
  [50,] 5.127370e-05 3.592487e-05 2.203759e-05
  [51,] 4.248213e-05 5.730443e-05 3.104342e-05
  [52,] 4.099217e-05 5.502635e-05 2.867046e-05
  [53,] 4.157038e-05 8.711170e-05 4.589194e-05
  [54,] 3.444304e-05 4.376391e-05 1.799897e-05
  [55,] 4.965765e-05 4.881912e-05 1.330865e-05
  [56,] 4.000361e-05 8.121182e-05 4.177462e-05
  [57,] 5.290953e-05 3.817775e-05 2.436864e-05
  [58,] 4.968015e-05 3.232458e-05 1.864748e-05
  [59,] 4.794111e-05 4.916044e-05 1.309098e-05
  [60,] 5.365449e-05 8.897265e-05 5.743806e-05
  [61,] 1.484701e-03 1.002980e-04 1.934148e-03
  [62,] 4.778599e-05 4.851591e-05 1.339684e-05
  [63,] 7.231026e-05 1.727958e-05 5.798400e-06
  [64,] 7.374726e-05 1.735883e-05 5.758300e-06
  [65,] 7.123321e-05 1.730148e-05 5.774905e-06
  [66,] 5.160834e-05 4.289874e-05 2.738205e-05
  [67,] 5.465076e-05 3.985372e-05 2.635074e-05
  [68,] 5.723223e-05 3.610649e-05 2.427528e-05
  [69,] 5.851054e-05 3.781438e-05 2.620781e-05
  [70,] 5.594804e-05 1.725868e-05 5.875999e-06
  [71,] 4.826494e-05 3.821055e-05 2.247396e-05
  [72,] 4.081658e-05 7.314405e-05 8.668370e-06
  [73,] 4.288888e-05 2.125927e-05 9.359700e-06
  [74,] 5.648652e-05 3.526852e-05 2.333743e-05
  [75,] 5.500930e-05 1.762992e-05 5.811593e-06
  [76,] 6.223632e-05 5.770972e-05 8.289633e-06
  [77,] 4.164758e-05 4.952706e-05 1.281408e-05
  [78,] 5.834276e-05 4.216737e-05 2.986509e-05
  [79,] 5.593723e-05 3.365837e-05 2.183081e-05
  [80,] 5.715858e-05 3.439832e-05 2.283359e-05
  [81,] 6.359632e-05 4.722550e-05 1.889646e-05
  [82,] 5.535181e-05 3.623658e-05 2.381836e-05
  [83,] 5.913002e-05 3.476223e-05 2.378657e-05
  [84,] 4.764957e-05 6.237959e-05 7.878999e-06
  [85,] 4.715067e-05 5.934755e-05 7.919093e-06
  [86,] 5.487421e-05 3.691877e-05 2.419070e-05
  [87,] 5.374222e-05 3.503720e-05 2.229985e-05
  [88,] 5.491441e-05 3.271056e-05 2.073897e-05
  [89,] 9.831671e-05 7.377902e-05 7.152970e-05
  [90,] 2.406538e-03 4.372271e-04 2.137262e-02
  [91,] 5.892341e-05 3.115886e-05 2.061215e-05
  [92,] 4.853437e-05 3.319002e-05 1.910653e-05
  [93,] 4.680408e-05 3.474241e-05 1.956478e-05
  [94,] 4.530079e-05 4.113214e-05 2.318865e-05
  [95,] 1.512105e-03 1.385578e-04 3.083118e-03
  [96,] 1.357474e-03 1.481431e-04 3.032288e-03
  [97,] 5.546309e-05 3.247597e-05 2.071346e-05
  [98,] 5.468978e-05 3.309843e-05 2.098188e-05
  [99,] 8.683875e-05 7.707725e-05 6.495029e-05
 [100,] 5.072455e-05 3.341707e-05 1.998383e-05
 [101,] 9.195057e-04 1.308359e-04 1.758196e-03
 [102,] 5.061785e-05 4.294623e-05 2.694176e-05
 [103,] 4.164976e-05 4.904802e-05 1.263677e-05
 [104,] 5.089996e-05 2.943324e-05 1.702091e-05
 [105,] 4.964003e-05 3.333775e-05 9.294874e-06
 [106,] 4.648587e-05 3.291444e-05 9.182415e-06
 [107,] 5.488530e-05 3.573002e-05 2.315683e-05
 [108,] 5.054593e-05 3.270281e-05 1.942915e-05
 [109,] 5.070116e-05 4.941028e-05 7.901086e-06
 [110,] 5.476837e-05 1.761507e-05 5.804439e-06
 [111,] 4.693245e-05 6.849571e-05 7.777509e-06
 [112,] 5.322051e-05 3.576737e-05 2.269471e-05
 [113,] 5.332472e-05 3.569967e-05 2.267926e-05
 [114,] 5.359413e-05 3.614848e-05 2.312408e-05
 [115,] 5.928951e-05 3.690263e-05 2.578315e-05
 [116,] 9.777188e-05 7.497297e-05 7.276301e-05
 [117,] 6.401206e-05 3.300273e-05 2.368325e-05
 [118,] 6.433728e-05 4.025484e-05 3.068683e-05
 [119,] 5.821192e-05 3.914294e-05 2.730564e-05
 [120,] 1.530507e-04 3.121497e-05 2.595787e-05
 [121,] 6.723727e-05 6.820691e-05 5.948043e-05
 [122,] 5.369326e-05 8.291341e-05 3.690992e-05
 [123,] 4.438460e-05 6.640758e-05 7.733322e-06
 [124,] 7.111179e-05 4.699311e-05 2.115748e-05
 [125,] 4.695685e-05 6.660542e-05 7.790118e-06
 [126,] 6.005812e-05 4.200699e-05 3.048722e-05
 [127,] 4.715352e-05 6.925907e-05 7.770215e-06
 [128,] 4.069901e-05 7.154328e-05 8.583731e-06
 [129,] 4.587389e-05 6.663343e-05 7.767587e-06
 [130,] 5.913880e-05 3.439676e-05 2.347574e-05
 [131,] 5.137501e-05 4.501796e-05 2.876043e-05
 [132,] 5.120450e-05 3.336939e-05 2.027650e-05
 [133,] 4.994954e-05 2.933973e-05 1.670479e-05
 [134,] 1.145348e-03 1.301092e-04 2.164481e-03
 [135,] 1.505092e-03 1.038005e-04 2.058679e-03
 [136,] 6.522630e-05 4.428030e-05 3.486807e-05
 [137,] 4.112313e-05 7.305862e-05 8.580602e-06
 [138,] 5.278798e-05 4.543069e-05 1.126473e-05
 [139,] 6.000682e-05 3.030521e-05 2.013467e-05
 [140,] 6.698087e-05 3.896937e-05 3.043740e-05
 [141,] 4.267044e-05 4.828314e-05 1.223883e-05
 [142,] 5.380704e-05 3.275021e-05 2.044309e-05
 [143,] 5.326878e-05 4.013899e-05 2.600904e-05
 [144,] 3.998341e-05 2.137180e-05 9.027814e-06
 [145,] 6.096998e-05 3.784466e-05 2.721681e-05
 [146,] 1.555121e-04 3.282913e-05 2.847479e-05
 [147,] 4.526383e-05 3.010083e-05 1.600813e-05
 [148,] 4.261541e-05 5.648915e-05 2.999080e-05
 [149,] 6.208915e-05 1.869083e-05 9.541170e-06
 [150,] 7.116935e-04 3.133551e-04 3.832005e-03
 [151,] 6.622585e-05 1.737823e-05 5.577296e-06
 [152,] 6.229392e-04 4.762644e-04 5.117240e-03
 [153,] 6.175206e-05 3.318062e-05 5.270720e-06
 [154,] 1.060257e-04 5.236875e-05 4.622098e-05
 [155,] 7.501905e-05 1.707666e-05 5.955094e-06
 [156,] 3.238327e-05 3.278685e-05 1.236336e-05
 [157,] 3.142246e-05 7.635908e-05 1.029259e-05
 [158,] 8.131106e-04 3.063303e-04 4.337446e-03
 [159,] 1.600889e-04 6.830412e-05 1.195834e-04
 [160,] 1.656995e-04 7.194866e-05 1.315125e-04
 [161,] 4.610349e-05 2.890498e-05 1.476177e-05
 [162,] 4.307330e-05 3.627594e-05 1.831780e-05
 [163,] 1.125208e-04 2.479639e-05 1.197822e-05
 [164,] 1.275716e-04 3.824994e-05 3.011907e-05
 [165,] 1.310816e-04 3.795040e-05 3.021373e-05
 [166,] 4.245541e-05 5.272365e-05 2.692589e-05
 [167,] 5.018573e-04 4.730773e-04 4.120264e-03
 [168,] 6.194844e-04 3.990037e-04 4.257074e-03
 [169,] 5.814596e-05 1.733575e-05 7.734371e-06
 [170,] 3.995223e-05 4.882788e-05 1.198657e-05
 [171,] 6.762717e-04 4.023269e-04 4.727500e-03
 [172,] 3.142773e-05 5.325510e-05 8.827965e-06
 [173,] 5.704608e-05 1.789590e-05 8.394529e-06
 [174,] 3.227864e-05 2.407918e-05 6.887627e-06
 [175,] 4.808023e-05 3.250134e-05 1.802691e-05
 [176,] 6.523964e-04 2.650725e-04 2.899041e-03
 [177,] 4.024927e-05 4.831324e-05 2.314655e-05
 [178,] 5.937773e-04 2.860301e-04 2.774419e-03
 [179,] 5.759464e-04 2.854243e-04 2.683121e-03
 [180,] 5.759715e-04 2.764337e-04 2.585244e-03
 [181,] 4.819014e-05 3.918382e-05 2.254345e-05
 [182,] 1.095949e-04 4.566258e-05 3.748954e-05
 [183,] 3.233131e-05 2.463140e-05 7.081699e-06
 [184,] 4.557741e-05 3.534944e-05 1.904772e-05
 [185,] 7.694000e-04 3.531725e-04 4.794869e-03
 [186,] 4.641172e-05 3.685459e-05 2.031660e-05
 [187,] 7.369909e-05 1.867157e-05 6.861521e-06
 [188,] 4.302339e-05 2.626589e-05 1.232667e-05
 [189,] 3.234147e-05 2.397329e-05 6.929134e-06
 [190,] 8.059653e-04 3.507425e-04 5.003892e-03
 [191,] 5.485457e-04 3.114325e-04 2.823242e-03
 [192,] 3.557507e-05 2.412439e-05 9.304165e-06
 [193,] 5.905988e-05 1.720445e-05 7.572847e-06
 [194,] 3.224991e-05 2.373831e-05 6.769082e-06
 [195,] 1.010858e-04 4.268914e-05 3.061798e-05
 [196,] 6.054552e-05 2.608741e-05 5.434961e-06
 [197,] 1.024281e-04 4.391193e-05 3.273005e-05
 [198,] 7.771351e-04 3.706884e-04 5.113502e-03
 [199,] 1.010702e-04 4.291118e-05 3.094424e-05
 [200,] 4.950292e-05 3.530374e-05 2.040326e-05
 [201,] 4.452104e-05 7.935377e-05 2.124081e-05
 [202,] 6.168799e-05 1.748245e-05 8.144473e-06
 [203,] 5.243928e-04 2.724033e-04 2.309558e-03
 [204,] 3.247489e-05 2.839037e-05 8.917215e-06
 [205,] 4.228246e-05 2.697912e-05 1.258598e-05
 [206,] 9.801848e-05 4.586440e-05 3.425624e-05
 [207,] 5.346925e-05 2.708050e-05 7.259148e-06
 [208,] 3.239310e-05 2.415901e-05 6.998165e-06
 [209,] 4.851441e-05 5.193450e-05 1.034492e-05
 [210,] 3.253242e-05 2.488189e-05 7.237331e-06
 [211,] 4.371475e-04 5.082070e-04 3.589445e-03
 [212,] 4.130301e-05 2.946127e-05 1.378299e-05
 [213,] 4.777343e-04 2.441563e-04 1.882766e-03
 [214,] 3.225158e-05 1.990978e-05 5.899881e-06
 [215,] 4.236842e-05 2.991986e-05 1.436193e-05
 [216,] 6.200904e-05 1.872544e-05 6.389464e-06
 [217,] 4.107509e-05 2.945061e-05 1.370999e-05
 [218,] 4.376688e-05 3.012194e-05 1.488917e-05
 [219,] 7.559748e-05 5.102261e-05 3.234030e-05
 [220,] 4.371236e-05 2.848722e-05 1.387333e-05
 [221,] 3.212415e-05 2.439022e-05 6.752230e-06
 [222,] 2.916396e-04 4.689726e-05 1.192310e-04
 [223,] 5.170016e-04 4.552990e-04 3.925132e-03
 [224,] 4.967866e-05 3.861762e-05 2.276441e-05
 [225,] 3.208487e-05 2.479931e-05 6.877084e-06
 [226,] 7.523151e-05 4.954006e-05 3.076642e-05
 [227,] 5.617531e-04 2.573802e-04 2.384260e-03
 [228,] 4.000171e-05 4.906274e-05 2.335606e-05
 [229,] 3.612972e-04 4.250146e-04 2.564663e-03
 [230,] 3.224201e-05 3.001896e-05 6.609523e-06
 [231,] 2.051642e-04 2.042262e-05 2.253416e-05
 [232,] 3.198345e-05 3.064141e-05 6.725114e-06
 [233,] 3.208082e-05 2.484499e-05 6.883238e-06
 [234,] 7.723724e-05 4.819163e-05 3.025234e-05
 [235,] 3.996808e-05 2.860399e-05 1.292830e-05
 [236,] 4.020770e-05 3.048634e-05 1.402649e-05
 [237,] 7.425606e-05 7.614136e-05 5.439901e-05
 [238,] 7.293723e-05 9.325579e-05 6.819315e-05
 [239,] 5.402048e-05 6.991131e-05 2.864435e-05
 [240,] 5.751694e-04 3.958241e-04 3.849228e-03
 [241,] 5.816475e-04 2.377132e-04 2.262523e-03
 [242,] 7.476232e-05 5.090406e-05 3.185098e-05
 [243,] 4.367018e-05 2.823765e-05 1.371937e-05
 [244,] 2.956474e-04 3.289213e-04 1.559614e-03
 [245,] 6.262066e-05 4.681196e-05 2.380811e-05
 [246,] 7.210780e-05 4.627147e-05 2.659008e-05
 [247,] 4.050724e-05 2.870652e-05 1.313531e-05
 [248,] 7.405993e-05 4.866932e-05 2.951590e-05
 [249,] 7.564081e-05 5.148802e-05 3.276733e-05
 [250,] 9.676258e-05 6.985232e-05 6.449076e-05
 [251,] 3.502730e-04 3.322080e-04 1.895950e-03
 [252,] 7.653873e-05 5.313297e-05 3.472707e-05
 [253,] 7.206290e-05 2.520331e-05 1.786432e-05
 [254,] 7.600031e-05 5.171397e-05 3.314269e-05
 [255,] 3.222387e-05 2.396080e-05 6.593698e-06
 [256,] 7.361746e-05 5.134073e-05 3.174873e-05
 [257,] 3.222255e-05 2.379809e-05 6.568033e-06
 [258,] 4.307225e-04 2.197759e-04 1.494393e-03
 [259,] 3.216789e-05 2.412251e-05 6.644227e-06
 [260,] 7.691029e-05 5.225590e-05 3.405939e-05
 [261,] 3.228004e-05 2.390741e-05 6.572465e-06
 [262,] 5.508233e-05 5.204843e-05 3.505200e-05
 [263,] 3.200208e-05 2.029307e-05 5.958012e-06
 [264,] 3.200083e-05 2.025308e-05 5.951957e-06
 [265,] 3.497727e-04 2.902995e-04 1.556202e-03
 [266,] 3.213334e-05 2.195314e-05 6.297816e-06
 [267,] 3.889134e-04 2.878278e-04 1.751610e-03
 [268,] 3.957534e-04 2.872968e-04 1.783892e-03
 [269,] 3.280643e-05 2.148838e-05 6.332587e-06
 [270,] 3.865427e-04 1.950547e-04 1.161018e-03
 [271,] 3.254136e-05 2.201659e-05 6.280285e-06
 [272,] 3.759380e-05 2.780882e-05 1.275173e-05
 [273,] 4.765706e-05 3.044878e-05 1.620863e-05
 [274,] 8.372279e-05 3.629065e-05 3.215280e-05
 [275,] 3.231487e-05 5.659575e-05 8.735397e-06
 [276,] 6.578676e-05 4.888799e-05 2.634691e-05
 [277,] 3.410570e-04 2.185577e-04 1.127603e-03
 [278,] 4.217374e-05 5.591043e-05 2.842064e-05
 [279,] 1.493850e-04 1.924170e-05 1.371932e-05
 [280,] 3.777766e-04 2.919915e-04 1.718652e-03
 [281,] 3.817034e-04 2.234088e-04 1.312397e-03
 [282,] 3.172990e-05 1.877783e-05 5.543878e-06
 [283,] 6.819382e-05 2.141960e-05 7.448193e-06
 [284,] 6.609189e-05 3.961209e-05 1.989481e-05
 [285,] 4.813826e-05 3.682155e-05 2.061972e-05
 [286,] 3.248917e-05 1.865879e-05 6.647155e-06
 [287,] 2.095327e-04 1.298440e-04 3.679279e-04
 [288,] 3.216894e-05 1.730828e-05 5.398695e-06
 [289,] 5.801765e-05 8.374954e-05 6.410484e-05
 [290,] 2.733038e-04 1.995096e-04 7.913263e-04
 [291,] 3.129372e-05 1.777096e-05 5.453082e-06
 [292,] 2.822592e-04 2.009573e-04 8.277959e-04
 [293,] 6.060748e-05 5.401609e-05 2.344572e-05
 [294,] 2.916589e-04 2.021364e-04 8.651822e-04
 [295,] 3.240118e-05 2.648294e-05 5.783558e-06
 [296,] 3.142017e-05 5.294315e-05 8.914726e-06
 [297,] 9.015955e-05 2.605415e-05 2.244239e-05
 [298,] 1.089092e-04 3.181609e-05 3.423197e-05
 [299,] 5.364214e-05 6.611131e-05 4.634063e-05
 [300,] 3.164213e-05 3.978073e-05 9.300553e-06
 [301,] 4.915805e-05 5.825376e-05 3.655629e-05
 [302,] 2.869344e-05 2.321260e-05 6.265949e-06
 [303,] 2.955369e-05 5.399295e-05 9.539452e-06
 [304,] 9.704742e-05 2.073403e-05 1.410697e-05
 [305,] 2.954669e-05 5.312864e-05 9.467382e-06
 [306,] 8.218535e-05 6.494224e-05 6.802175e-05
 [307,] 4.769870e-05 4.260866e-05 1.153134e-05
 [308,] 8.474160e-05 6.210192e-05 6.629771e-05
 [309,] 5.867318e-05 5.405216e-05 2.260224e-05
 [310,] 3.133931e-05 5.057763e-05 8.783249e-06
 [311,] 3.492617e-05 2.103663e-05 4.792071e-06
 [312,] 3.407929e-05 2.094559e-05 4.792408e-06
 [313,] 4.496780e-05 5.881948e-05 1.616813e-05
 [314,] 3.150968e-05 1.848478e-05 5.469124e-06
 [315,] 5.008052e-04 1.414117e-04 1.051704e-03
 [316,] 5.164427e-04 1.387721e-04 1.062146e-03
 [317,] 3.429047e-05 4.080175e-05 1.126642e-05
 [318,] 4.751995e-05 3.123611e-05 9.906452e-06
 [319,] 1.793942e-04 5.305257e-05 1.021936e-04
 [320,] 3.256470e-05 4.124618e-05 8.761887e-06
 [321,] 4.347129e-04 1.193056e-04 7.347547e-04
 [322,] 3.611504e-04 4.610611e-05 1.294104e-04
 [323,] 3.159304e-05 2.274860e-05 6.340962e-06
 [324,] 3.558490e-05 4.684999e-05 1.420505e-05
 [325,] 1.986288e-04 5.814346e-05 1.253953e-04
 [326,] 1.978253e-04 5.230271e-05 1.080049e-04
 [327,] 2.039484e-04 4.525000e-05 8.841304e-05
 [328,] 9.019616e-04 2.002849e-04 3.008553e-03
 [329,] 4.047807e-05 5.632766e-05 2.774955e-05
 [330,] 4.577705e-05 1.805318e-04 1.030196e-04
 [331,] 3.543886e-05 4.303584e-05 1.294970e-05
 [332,] 4.331875e-04 1.704021e-04 1.123842e-03
 [333,] 2.939971e-05 2.399698e-05 6.739974e-06
 [334,] 2.509182e-05 2.956018e-05 7.718038e-06
 [335,] 4.855998e-05 1.864376e-05 6.120491e-06
 [336,] 4.694146e-05 3.082493e-05 9.597608e-06
 [337,] 2.528067e-05 2.519112e-05 6.736391e-06
 [338,] 4.727843e-05 3.084802e-05 9.654589e-06
 [339,] 4.999080e-05 1.889792e-04 9.930822e-05
 [340,] 4.645391e-05 3.082810e-05 9.545327e-06
 [341,] 2.720444e-05 2.574366e-05 7.714348e-06
 [342,] 3.651475e-05 3.917874e-05 1.195246e-05
 [343,] 2.109320e-04 3.731454e-05 1.809381e-05
 [344,] 2.507184e-05 2.238642e-05 5.989153e-06
 [345,] 5.265966e-05 5.228389e-05 2.445606e-05
 [346,] 6.072670e-04 2.260386e-04 2.253880e-03
 [347,] 4.037896e-05 5.002884e-05 1.424211e-05
 [348,] 5.200965e-04 2.286414e-04 1.924092e-03
 [349,] 4.673102e-05 3.022760e-05 9.386396e-06
 [350,] 2.660402e-04 5.085600e-05 9.146240e-05
 [351,] 4.895216e-05 1.094542e-04 7.091393e-05
 [352,] 4.256275e-05 4.341550e-05 2.322935e-05
 [353,] 5.863400e-05 1.812076e-05 6.157458e-06
 [354,] 3.414292e-05 4.372945e-05 1.101919e-05
 [355,] 2.508347e-04 5.144212e-05 9.058663e-05
 [356,] 2.795803e-04 3.409706e-04 1.498219e-03
 [357,] 1.786331e-04 5.788139e-05 9.238038e-05
 [358,] 6.226634e-05 1.737585e-05 7.552376e-06
 [359,] 3.236882e-05 8.728956e-05 3.139033e-05
 [360,] 1.981065e-04 1.854399e-04 5.328155e-04
 [361,] 3.012077e-05 4.458315e-05 1.310204e-05
 [362,] 3.465781e-05 4.732433e-05 1.206781e-05
 [363,] 8.862088e-05 6.403677e-05 6.487890e-05
 [364,] 8.918506e-05 6.476211e-05 6.618303e-05
 [365,] 6.069429e-05 5.930293e-05 4.676727e-05
 [366,] 1.554240e-03 1.337176e-04 3.183661e-03
 [367,] 3.216676e-05 5.566922e-05 1.024492e-05
 [368,] 3.575016e-05 2.964296e-05 1.271749e-05
 [369,] 3.460100e-05 2.473798e-05 7.484452e-06
 [370,] 3.201054e-05 2.494574e-05 7.209069e-06
 [371,] 3.563153e-05 2.949669e-05 1.303761e-05
 [372,] 3.497756e-05 2.081959e-05 5.915480e-06
 [373,] 3.487645e-05 2.852073e-05 1.189624e-05
 [374,] 3.782838e-05 2.894822e-05 1.303360e-05
 [375,] 1.452647e-04 7.339396e-05 1.326454e-04
 [376,] 1.098637e-04 8.465326e-05 1.201267e-04
 [377,] 1.391001e-04 6.614385e-05 1.116412e-04
 [378,] 4.139892e-05 2.452616e-05 1.168265e-05
 [379,] 3.423481e-05 3.238505e-05 1.345149e-05
 [380,] 4.169828e-05 5.039478e-05 9.568280e-06
 [381,] 3.364373e-05 3.917830e-05 1.003806e-05
 [382,] 5.721140e-05 1.744640e-05 6.216360e-06
 [383,] 4.890979e-05 4.917853e-05 1.003799e-05
 [384,] 4.557362e-05 1.853259e-05 6.593519e-06
 [385,] 5.570810e-05 1.837136e-05 7.057600e-06
 [386,] 3.374241e-05 2.881762e-05 1.198912e-05
 [387,] 3.491154e-05 3.208693e-05 1.357241e-05
 [388,] 3.134261e-05 2.722415e-05 7.851495e-06
 [389,] 1.967082e-04 1.157846e-04 2.998759e-04
 [390,] 3.323336e-05 3.017886e-05 1.231603e-05
 [391,] 1.555805e-04 8.257307e-05 1.553062e-04
 [392,] 6.328998e-05 2.857428e-05 1.566829e-05
 [393,] 3.954361e-05 2.264050e-05 7.147784e-06
 [394,] 3.501621e-05 2.224297e-05 9.114854e-06
 [395,] 6.862399e-05 3.002298e-05 1.777755e-05
 [396,] 3.604656e-05 2.619886e-05 1.077526e-05
 [397,] 3.795713e-05 3.345743e-05 1.544549e-05
 [398,] 1.662887e-04 9.230457e-05 1.941903e-04
 [399,] 4.153338e-05 3.064055e-05 1.578821e-05
 [400,] 4.506199e-05 3.290226e-05 1.416303e-05
 [401,] 4.558289e-05 3.245388e-05 1.407158e-05
 [402,] 9.113007e-05 1.345088e-04 1.403072e-04
 [403,] 4.563495e-05 2.592398e-05 1.047532e-05
 [404,] 4.235418e-05 2.868066e-05 1.422002e-05
 [405,] 4.205519e-04 4.528128e-05 1.447049e-04
 [406,] 5.694427e-05 2.499174e-05 1.172304e-05
 [407,] 3.348051e-04 3.408141e-05 7.645320e-05
 [408,] 3.069433e-05 2.779192e-05 7.205662e-06
 [409,] 4.363825e-05 2.387268e-05 1.137310e-05
 [410,] 7.306273e-05 4.310445e-05 1.965790e-05
 [411,] 4.058393e-05 2.469936e-05 1.168336e-05
 [412,] 4.824211e-05 3.244860e-05 1.479793e-05
 [413,] 5.035429e-05 3.991530e-05 1.301585e-05
 [414,] 3.648690e-05 3.744809e-05 9.093710e-06
 [415,] 4.595991e-05 3.159755e-05 1.373533e-05
 [416,] 1.658875e-04 8.143185e-05 1.658421e-04
 [417,] 4.277444e-05 2.528659e-05 1.216014e-05
 [418,] 3.232318e-05 2.794297e-05 7.391074e-06
 [419,] 7.102449e-05 4.822428e-05 1.918385e-05
 [420,] 2.554635e-05 1.752006e-05 4.882461e-06
 [421,] 3.262476e-05 7.585173e-05 1.757042e-05
 [422,] 5.323344e-05 4.292003e-05 9.899907e-06
 [423,] 3.291851e-05 2.597710e-05 9.355779e-06
 [424,] 3.158517e-05 3.198137e-05 8.331946e-06
 [425,] 3.890670e-05 4.020588e-05 1.406009e-05
 [426,] 3.509934e-05 2.829298e-05 1.110060e-05
 [427,] 3.130367e-05 2.060613e-04 2.748963e-05
 [428,] 2.975940e-05 8.498689e-05 1.513281e-05
 [429,] 2.998925e-05 5.818444e-05 1.253296e-05
 [430,] 3.098614e-05 7.585188e-05 1.597038e-05
 [431,] 3.302107e-05 2.205885e-05 6.190677e-06
 [432,] 2.606531e-05 2.019107e-05 5.747685e-06
 [433,] 3.484581e-05 3.997951e-05 1.236813e-05
 [434,] 2.589724e-05 2.104828e-05 5.877759e-06
 [435,] 3.168434e-05 6.831009e-05 1.564362e-05
 [436,] 3.373952e-05 2.045153e-05 6.181976e-06
 [437,] 9.891885e-05 1.194430e-04 1.341540e-04
 [438,] 2.642026e-05 2.023691e-05 5.847627e-06
 [439,] 5.685075e-05 5.254555e-05 2.321748e-05
 [440,] 3.109734e-05 3.425287e-05 8.141269e-06
 [441,] 3.314345e-05 9.214793e-05 2.046686e-05
 [442,] 3.251873e-05 9.646551e-05 2.037957e-05
 [443,] 2.715338e-05 1.977488e-05 5.841763e-06
 [444,] 3.320623e-05 1.024525e-04 2.220082e-05
 [445,] 3.126489e-05 6.959234e-05 1.545221e-05
 [446,] 9.334712e-05 2.638608e-05 1.236465e-05
 [447,] 3.172375e-05 9.896562e-05 1.956503e-05
 [448,] 3.270289e-05 1.020403e-04 2.136051e-05
 [449,] 2.761851e-05 2.139777e-05 6.463428e-06
 [450,] 2.592525e-05 1.936998e-05 5.487226e-06
 [451,] 2.992594e-05 2.335073e-05 6.150946e-06
 [452,] 3.018948e-05 3.721648e-05 8.356099e-06
 [453,] 2.940356e-05 1.024493e-04 1.660640e-05
 [454,] 5.755497e-05 4.614099e-05 7.507992e-06
 [455,] 2.972090e-05 1.089901e-04 1.759873e-05
 [456,] 1.115954e-04 1.404357e-04 1.922300e-04
 [457,] 2.549149e-05 2.014926e-05 5.408841e-06
 [458,] 1.362825e-04 2.880293e-05 1.614552e-05
 [459,] 3.066638e-05 1.040638e-04 1.888914e-05
 [460,] 6.331771e-05 7.604350e-05 5.636791e-05
 [461,] 4.584533e-05 1.875815e-05 5.028996e-06
 [462,] 2.593460e-05 2.157386e-05 6.018228e-06
 [463,] 2.868484e-05 7.499288e-05 1.332235e-05
 [464,] 2.439214e-05 1.894111e-05 4.902641e-06
 [465,] 9.115247e-05 4.205068e-05 6.846347e-06
 [466,] 2.903292e-05 2.984824e-05 9.591873e-06
 [467,] 3.937311e-05 3.655097e-05 5.826051e-06
 [468,] 2.805344e-05 5.723582e-05 1.074966e-05
 [469,] 4.111384e-05 3.423765e-05 5.784513e-06
 [470,] 4.005049e-05 3.366334e-05 5.726295e-06
 [471,] 5.461720e-05 4.456802e-05 1.991449e-05
 [472,] 1.061827e-04 9.149161e-05 6.724067e-05
 [473,] 1.031439e-04 1.029945e-04 7.607143e-05
 [474,] 1.032062e-04 1.070831e-04 7.972784e-05
 [475,] 3.502936e-05 2.033637e-05 7.865427e-06
 [476,] 3.317937e-05 2.420976e-05 7.031086e-06
 [477,] 2.688971e-05 2.727520e-05 5.826082e-06
 [478,] 4.148877e-05 2.248230e-05 8.575318e-06
 [479,] 3.157526e-05 2.454299e-05 6.741311e-06
 [480,] 3.204520e-05 2.450232e-05 6.768141e-06
 [481,] 8.083836e-05 7.953047e-05 4.669286e-05
 [482,] 3.236150e-05 1.483592e-04 4.281558e-05
 [483,] 1.289280e-04 4.167982e-05 4.486351e-05
 [484,] 3.761636e-05 4.878646e-05 1.381574e-05
 [485,] 4.385113e-05 2.117379e-05 8.090031e-06
 [486,] 4.396341e-05 2.119465e-05 8.115111e-06
 [487,] 3.085628e-05 5.080282e-05 1.307234e-05
 [488,] 4.795764e-05 2.269897e-05 9.520381e-06
 [489,] 3.050622e-05 3.744814e-05 8.584503e-06
 [490,] 4.859450e-05 6.738493e-05 4.019608e-05
 [491,] 4.209740e-05 3.168360e-05 1.429487e-05
 [492,] 7.440354e-05 3.310585e-05 2.214106e-05
 [493,] 3.232190e-05 2.082261e-05 7.471912e-06
 [494,] 3.794360e-05 3.606530e-05 1.600404e-05
 [495,] 2.665234e-05 3.620267e-05 8.770454e-06
 [496,] 3.017335e-05 3.666368e-05 1.214904e-05
 [497,] 3.185286e-05 2.424568e-05 6.888104e-06
 [498,] 2.934430e-05 2.065016e-05 6.780493e-06
 [499,] 6.114430e-04 2.107994e-04 2.336826e-03
 [500,] 2.471530e-05 3.707110e-05 7.227068e-06
 [501,] 6.221227e-05 3.310229e-05 1.241173e-05
 [502,] 1.101534e-04 3.625795e-05 2.684235e-05
 [503,] 3.172135e-05 2.311215e-05 6.629768e-06
 [504,] 3.217103e-05 2.248704e-05 6.971557e-06
 [505,] 2.491010e-05 4.241450e-05 8.312218e-06
 [506,] 6.683411e-05 5.192649e-05 3.728412e-05
 [507,] 3.616019e-05 8.249984e-05 3.566707e-05
 [508,] 3.886093e-05 5.999194e-05 1.763495e-05
 [509,] 3.493564e-05 2.563559e-04 9.800971e-05
 [510,] 3.553069e-05 2.498051e-04 9.855488e-05
 [511,] 4.369621e-05 7.240947e-05 2.958336e-05
 [512,] 3.169603e-05 5.729483e-05 1.186442e-05
 [513,] 3.573152e-05 3.922903e-04 1.494599e-04
 [514,] 3.546643e-05 4.098839e-04 1.534625e-04
 [515,] 2.813158e-05 3.752771e-05 9.804198e-06
 [516,] 2.741506e-05 4.009331e-05 9.974334e-06
 [517,] 7.410076e-05 3.441060e-05 1.135306e-05
 [518,] 3.300266e-05 2.697070e-05 7.250331e-06
 [519,] 3.177740e-05 4.884173e-05 1.069913e-05
 [520,] 6.628683e-05 8.753932e-05 7.418408e-05
 [521,] 3.290296e-05 2.717262e-05 7.690140e-06
 [522,] 3.578424e-05 4.486193e-05 1.387904e-05
 [523,] 2.781097e-05 1.780500e-05 5.383647e-06
 [524,] 3.288740e-05 2.454239e-05 6.981111e-06
 [525,] 3.271745e-05 2.685136e-05 7.508550e-06
 [526,] 2.817065e-05 1.796660e-05 5.503371e-06
 [527,] 2.505746e-05 4.152043e-05 9.378337e-06
 [528,] 2.533172e-05 4.207082e-05 9.782573e-06
 [529,] 3.310214e-05 2.610078e-05 7.426404e-06
 [530,] 3.267977e-05 2.593580e-05 7.298262e-06
 [531,] 3.457119e-05 2.103701e-05 6.713979e-06
 [532,] 2.933992e-05 2.704450e-04 7.184804e-05
 [533,] 9.174176e-05 3.176214e-05 9.448249e-06
 [534,] 2.549008e-05 3.323527e-05 7.624247e-06
 [535,] 1.887925e-04 2.465666e-04 6.378059e-04
 [536,] 3.792771e-05 1.573285e-04 6.214860e-05
 [537,] 9.015871e-05 3.074901e-05 1.031477e-05
 [538,] 5.067987e-05 5.793319e-05 2.906741e-05
 [539,] 5.136610e-05 4.039591e-05 2.077890e-05
 [540,] 3.539557e-05 3.453915e-05 9.735062e-06
 [541,] 3.325425e-05 5.268289e-05 1.393495e-05
 [542,] 6.582974e-05 5.046427e-05 2.249676e-05
 [543,] 6.640033e-05 5.071099e-05 2.278021e-05
 [544,] 8.228606e-05 4.732056e-05 4.065265e-05
 [545,] 3.282947e-05 2.556309e-05 6.958124e-06
 [546,] 6.453811e-05 6.149143e-05 2.756970e-05
 [547,] 6.046302e-05 4.096859e-05 2.489239e-05
 [548,] 2.454951e-05 4.358743e-05 8.881234e-06
 [549,] 3.279466e-05 1.018272e-04 2.927990e-05
 [550,] 3.626216e-05 2.680521e-05 7.897445e-06
 [551,] 6.522870e-05 5.513777e-05 3.922822e-05
 [552,] 3.728454e-05 4.150766e-05 1.358015e-05
 [553,] 2.444288e-05 4.266324e-05 8.068687e-06
 [554,] 3.239511e-05 8.968353e-05 2.477575e-05
 [555,] 3.271454e-05 8.713128e-05 2.500728e-05
 [556,] 3.255640e-05 2.548559e-05 7.111504e-06
 [557,] 6.479430e-05 8.312441e-05 3.844060e-05
 [558,] 4.115420e-05 5.673680e-05 1.805680e-05
 [559,] 3.618174e-05 3.392777e-05 1.081674e-05
 [560,] 3.168256e-05 7.895744e-05 1.973155e-05
 [561,] 3.216624e-05 8.657817e-05 2.330121e-05
 [562,] 3.195888e-05 1.010820e-04 2.598431e-05
 [563,] 5.659036e-05 9.576473e-05 7.209617e-05
 [564,] 4.691947e-05 4.399920e-05 1.389616e-05
 [565,] 3.793004e-05 5.581741e-05 1.861654e-05
 [566,] 6.597736e-05 1.108370e-04 9.932616e-05
 [567,] 3.493880e-05 2.158489e-05 5.968446e-06
 [568,] 3.226980e-05 2.351552e-05 6.691959e-06
 [569,] 3.161321e-05 4.212684e-05 1.402848e-05
 [570,] 3.392535e-05 1.189556e-04 3.025706e-05
 [571,] 2.507765e-05 1.921368e-05 5.478871e-06
 [572,] 4.135647e-05 4.875038e-05 1.214697e-05
 [573,] 2.481340e-05 3.288554e-05 7.884427e-06
 [574,] 6.481733e-05 5.263210e-05 1.006352e-05
 [575,] 2.649748e-05 2.853680e-05 7.984142e-06
 [576,] 3.808090e-05 5.416568e-05 1.819468e-05
 [577,] 4.137490e-05 4.959316e-05 1.877066e-05
 [578,] 2.552154e-05 2.001604e-05 5.282246e-06
 [579,] 2.674413e-05 3.036265e-05 7.470658e-06
 [580,] 2.577017e-05 1.990915e-05 5.322523e-06
 [581,] 5.225054e-05 9.884347e-05 5.090483e-05
 [582,] 7.086338e-05 2.381262e-05 5.769452e-06
 [583,] 4.541986e-05 3.542920e-05 1.786578e-05
 [584,] 2.346972e-05 4.639687e-05 8.666835e-06
 [585,] 3.262690e-05 2.399325e-05 6.791947e-06
 [586,] 6.483586e-05 4.087164e-05 1.767762e-05
 [587,] 2.742399e-05 2.777981e-05 7.303113e-06
 [588,] 3.868504e-05 5.443946e-05 1.220446e-05
 [589,] 2.491500e-05 1.987930e-05 5.265004e-06
 [590,] 6.708550e-05 2.129915e-05 6.249126e-06
 [591,] 6.996106e-05 4.996001e-05 1.103788e-05
 [592,] 2.354577e-05 1.986925e-05 5.258397e-06
 [593,] 3.264749e-05 2.400311e-05 6.820851e-06
 [594,] 6.292035e-05 2.117003e-05 6.175310e-06
 [595,] 4.708593e-05 1.110901e-04 4.848635e-05
 [596,] 2.596840e-05 3.076135e-05 7.422503e-06
 [597,] 5.918080e-05 3.753252e-05 1.216251e-05
 [598,] 4.606504e-05 1.196179e-04 4.960358e-05
 [599,] 3.637403e-05 2.902579e-05 1.132865e-05
 [600,] 3.458755e-05 4.825329e-05 1.404843e-05
 [601,] 1.597397e-04 3.336671e-04 6.724569e-04
 [602,] 2.364444e-05 1.817305e-05 5.068113e-06
 [603,] 3.395575e-05 3.437441e-05 1.291296e-05
 [604,] 3.512804e-05 3.175018e-05 1.226952e-05
 [605,] 4.991953e-05 7.324412e-05 3.577929e-05
 [606,] 4.486831e-05 2.844657e-05 1.322449e-05
 [607,] 2.354435e-05 1.881376e-05 5.015853e-06
 [608,] 6.136078e-05 4.100895e-05 1.017326e-05
 [609,] 2.653918e-05 2.060149e-05 5.991066e-06
 [610,] 2.472259e-05 3.904172e-05 7.963485e-06
 [611,] 4.904396e-05 5.948374e-05 2.990074e-05
 [612,] 3.631091e-05 2.934177e-05 7.272815e-06
 [613,] 4.432904e-05 2.606746e-05 1.143406e-05
 [614,] 7.467368e-05 3.363665e-05 2.106396e-05
 [615,] 7.614380e-05 3.394717e-05 2.160170e-05
 [616,] 2.357418e-05 1.705878e-05 4.739885e-06
 [617,] 2.352989e-05 1.705008e-05 4.725786e-06
 [618,] 3.587857e-05 2.977689e-05 7.307270e-06
 [619,] 4.973503e-05 4.121087e-05 2.104468e-05
 [620,] 2.463067e-05 3.903445e-05 7.833336e-06
 [621,] 5.175672e-05 4.241054e-05 2.257604e-05
 [622,] 3.197075e-05 5.362492e-05 1.141339e-05
 [623,] 4.972061e-05 4.515237e-05 2.215514e-05
 [624,] 4.064894e-05 4.360540e-05 1.175920e-05
 [625,] 4.702605e-05 7.092664e-05 2.441973e-05
 [626,] 2.462507e-05 4.076504e-05 8.668864e-06
 [627,] 2.481737e-05 3.640471e-05 7.734523e-06
 [628,] 3.866517e-05 1.736213e-05 6.017309e-06
 [629,] 3.524136e-05 1.997512e-05 5.771512e-06
 [630,] 2.585655e-05 2.163687e-05 5.814985e-06
 [631,] 2.464986e-05 3.968061e-05 8.535489e-06
 [632,] 1.448000e-04 4.462899e-05 4.785326e-05
 [633,] 4.002780e-05 7.453571e-05 2.175102e-05
 [634,] 2.051281e-04 2.129526e-05 2.109488e-05
 [635,] 4.105916e-05 3.624270e-05 1.286133e-05
 [636,] 4.717577e-05 4.467340e-05 1.320766e-05
 [637,] 3.533240e-05 2.899926e-05 6.502421e-06
 [638,] 4.496573e-05 3.526096e-05 1.408929e-05
 [639,] 4.908329e-05 3.409178e-05 1.406538e-05
 [640,] 4.417162e-05 3.204338e-05 1.150859e-05
 [641,] 3.144471e-05 4.374622e-05 9.110752e-06
 [642,] 4.140829e-05 1.994246e-05 8.042574e-06
 [643,] 4.034816e-05 3.504012e-05 1.056002e-05
 [644,] 4.732489e-05 3.828524e-05 1.831944e-05
 [645,] 3.107574e-05 4.289808e-05 9.129327e-06
 [646,] 1.014408e-04 3.498935e-05 3.470176e-05
 [647,] 4.574654e-05 4.529903e-05 1.394981e-05
 [648,] 4.323179e-05 3.175137e-05 1.147371e-05
 [649,] 3.187104e-05 4.386167e-05 9.937837e-06
 [650,] 5.745420e-05 4.254229e-05 1.826705e-05
 [651,] 4.508304e-05 1.845389e-05 5.404281e-06
 [652,] 3.146101e-05 4.356603e-05 9.578037e-06
 [653,] 3.166022e-05 4.356603e-05 9.684192e-06
 [654,] 5.374017e-05 4.161087e-05 1.628165e-05
 [655,] 6.192397e-05 2.184800e-05 1.063634e-05
 [656,] 4.847839e-05 1.981018e-05 7.030296e-06
 [657,] 3.137273e-05 4.325793e-05 9.461069e-06
 [658,] 5.477698e-05 4.082102e-05 1.697104e-05
 [659,] 3.146641e-05 4.259877e-05 9.374181e-06
 [660,] 3.904532e-05 3.023682e-05 8.405630e-06
 [661,] 7.604155e-05 2.487813e-05 1.442704e-05
 [662,] 5.176861e-05 2.906247e-05 1.058708e-05
 [663,] 3.963675e-05 2.142714e-04 3.216407e-05
 [664,] 3.837050e-05 2.013980e-05 7.738543e-06
 [665,] 3.768189e-05 2.004763e-05 7.581610e-06
 [666,] 4.228148e-05 1.953217e-05 4.700835e-06
 [667,] 3.301567e-05 4.601206e-05 1.195129e-05
 [668,] 4.243817e-05 1.966727e-05 4.690528e-06
 [669,] 3.239361e-05 4.119979e-05 9.549777e-06
 [670,] 2.322109e-05 3.306297e-05 7.158513e-06
 [671,] 3.630900e-05 1.984832e-05 7.272695e-06
 [672,] 3.718304e-05 2.901802e-05 7.784232e-06
 [673,] 9.301346e-05 2.838592e-05 2.058868e-05
 [674,] 3.841047e-05 3.059711e-05 8.628963e-06
 [675,] 5.430166e-05 4.399208e-05 1.836721e-05
 [676,] 3.812874e-05 4.098855e-05 1.113645e-05
 [677,] 3.857555e-05 3.473905e-05 9.365847e-06
 [678,] 2.372350e-05 2.399465e-05 5.527238e-06
 [679,] 3.466348e-05 1.913687e-05 6.159907e-06
 [680,] 7.605789e-05 4.291653e-05 2.362627e-05
 [681,] 7.999236e-05 2.682243e-05 1.708391e-05
 [682,] 2.340090e-04 4.010784e-05 4.406258e-05
 [683,] 3.483126e-05 1.922928e-05 6.645666e-06
 [684,] 5.069442e-05 4.439766e-05 1.744400e-05
 [685,] 3.345539e-05 4.136312e-05 9.874774e-06
 [686,] 3.982508e-05 3.241666e-05 1.071558e-05
 [687,] 4.030498e-05 1.924299e-05 4.690485e-06
 [688,] 4.214142e-05 1.920066e-05 4.712372e-06
 [689,] 4.512719e-05 4.621736e-05 1.439170e-05
 [690,] 3.158608e-05 4.142172e-05 9.316358e-06
 [691,] 4.334974e-05 3.168388e-05 1.148671e-05
 [692,] 3.788712e-05 1.945527e-05 7.167216e-06
 [693,] 3.754867e-05 1.950090e-05 7.166476e-06
 [694,] 2.823660e-05 3.417238e-05 5.843164e-06
 [695,] 7.395437e-05 2.564502e-05 1.470218e-05
 [696,] 3.930457e-05 1.952300e-05 7.377299e-06
 [697,] 3.863762e-05 1.950111e-05 7.289128e-06
 [698,] 2.350530e-05 2.516231e-05 5.714118e-06
 [699,] 5.374872e-05 3.791582e-05 1.301879e-05
 [700,] 4.208694e-05 3.146906e-05 1.109214e-05
 [701,] 4.154885e-05 3.160508e-05 1.104905e-05
 [702,] 4.042386e-05 1.964822e-05 7.607412e-06
 [703,] 3.982281e-05 1.946729e-05 7.375484e-06
 [704,] 8.388704e-05 1.747687e-05 5.874969e-06
 [705,] 4.067380e-05 1.908943e-05 7.021249e-06
 [706,] 4.844474e-05 2.011130e-05 8.694483e-06
 [707,] 4.169746e-05 3.230415e-05 1.106794e-05
 [708,] 4.363106e-05 3.298260e-05 1.195085e-05
 [709,] 3.918023e-05 1.924530e-05 7.142817e-06
 [710,] 4.191344e-05 3.262219e-05 1.132092e-05
 [711,] 2.634738e-05 1.750772e-05 4.922331e-06
 [712,] 4.184785e-05 1.986289e-05 8.255008e-06
 [713,] 2.904562e-05 6.221708e-05 1.161054e-05
 [714,] 3.991203e-05 1.399475e-04 2.242788e-05
 [715,] 3.391437e-05 2.021381e-05 5.318435e-06
 [716,] 4.148756e-05 2.078665e-05 5.439620e-06
 [717,] 7.362000e-05 3.794933e-05 1.172961e-05
 [718,] 3.078704e-05 2.308077e-05 6.772499e-06
 [719,] 3.737094e-05 4.052863e-05 1.321749e-05
 [720,] 4.084197e-05 2.032594e-05 8.297743e-06
 [721,] 4.676780e-05 1.878397e-05 6.563135e-06
 [722,] 3.794224e-05 2.262457e-05 9.320733e-06
 [723,] 8.328708e-05 3.566579e-05 2.035243e-05
 [724,] 3.776197e-05 1.935131e-05 5.592779e-06
 [725,] 7.497220e-05 3.451076e-05 2.087559e-05
 [726,] 5.679561e-05 2.801078e-05 1.317137e-05
 [727,] 3.845560e-05 1.939343e-05 5.617996e-06
 [728,] 9.394047e-05 4.279429e-05 2.957870e-05
 [729,] 5.605946e-05 2.041292e-05 6.136249e-06
 [730,] 6.928726e-05 1.820631e-05 8.121044e-06
 [731,] 5.748772e-05 1.893915e-05 8.088648e-06
 [732,] 2.894977e-05 2.269915e-05 6.162211e-06
 [733,] 5.912402e-05 2.073998e-05 6.814863e-06
 [734,] 3.664498e-05 3.004310e-05 8.328288e-06
 [735,] 6.383654e-05 2.043973e-05 7.527542e-06
 [736,] 3.538281e-05 2.064634e-05 5.307131e-06
 [737,] 5.159241e-05 1.987936e-05 8.991256e-06
 [738,] 3.425458e-05 2.070100e-05 5.295465e-06
 [739,] 5.077434e-05 1.889487e-05 7.519895e-06
 [740,] 3.162792e-05 4.031326e-05 1.041359e-05
 [741,] 1.203016e-04 3.772826e-05 3.567565e-05
 [742,] 2.330877e-05 1.710058e-05 4.692958e-06
 [743,] 6.567929e-05 2.108875e-05 7.090932e-06
 [744,] 5.942487e-05 2.171014e-05 7.811543e-06
 [745,] 4.894694e-05 2.080568e-05 7.648265e-06
 [746,] 3.614816e-05 2.110692e-05 5.281774e-06
 [747,] 3.557673e-05 2.071861e-05 5.320509e-06
 [748,] 3.599165e-05 1.987412e-05 5.432831e-06
 [749,] 6.715661e-05 2.081571e-05 8.571778e-06
 [750,] 2.669727e-05 1.999435e-05 5.603429e-06
 [751,] 6.166337e-05 4.252426e-05 7.519144e-06
 [752,] 5.578628e-05 2.212076e-05 7.590137e-06
 [753,] 6.053951e-05 2.098228e-05 8.234461e-06
 [754,] 4.384105e-05 2.121901e-05 5.399954e-06
 [755,] 3.158766e-05 4.288320e-05 1.049240e-05
 [756,] 6.578658e-05 1.863460e-05 8.388624e-06
 [757,] 5.114081e-05 2.159870e-05 8.483874e-06
 [758,] 5.671310e-05 4.143930e-05 7.412194e-06
 [759,] 5.813239e-05 2.006618e-05 7.713179e-06
 [760,] 4.233514e-05 2.175396e-05 5.345845e-06
 [761,] 2.611778e-05 1.968700e-05 4.762608e-06
 [762,] 3.025480e-05 2.363656e-05 6.777363e-06
 [763,] 3.645822e-05 2.706410e-05 7.933755e-06
 [764,] 9.086034e-05 3.625876e-05 1.437629e-05
 [765,] 2.650058e-05 1.654525e-05 4.931904e-06
 [766,] 7.877695e-05 7.144536e-05 5.225333e-05
 [767,] 6.123840e-05 1.911988e-05 8.938198e-06
 [768,] 6.700323e-05 2.136406e-05 8.600958e-06
 [769,] 3.825243e-05 4.435687e-05 9.781197e-06
 [770,] 5.925109e-05 2.036602e-05 7.716113e-06
 [771,] 6.000870e-05 2.131266e-05 7.932843e-06
 [772,] 3.603334e-05 4.228225e-05 9.705857e-06
 [773,] 5.860991e-05 2.039952e-05 7.777553e-06
 [774,] 6.066451e-05 1.938301e-05 9.181146e-06
 [775,] 2.492594e-05 1.732154e-05 5.169393e-06
 [776,] 7.207044e-05 2.073042e-05 1.199184e-05
 [777,] 7.022199e-05 1.938596e-05 9.877880e-06
 [778,] 3.575574e-05 7.571109e-05 1.810779e-05
 [779,] 5.973778e-05 4.499478e-05 7.305732e-06
 [780,] 9.281997e-05 2.146030e-05 1.490466e-05
 [781,] 9.986591e-05 2.115394e-05 9.395887e-06
 [782,] 5.846078e-05 4.436905e-05 7.283172e-06
 [783,] 3.133669e-05 2.452431e-05 7.373604e-06
 [784,] 5.921657e-05 1.853540e-05 7.751935e-06
 [785,] 2.492512e-05 2.004357e-05 4.847045e-06
 [786,] 3.670213e-05 2.773166e-05 8.293938e-06
 [787,] 3.666644e-05 2.680731e-05 7.917266e-06
 [788,] 5.432993e-05 2.080605e-05 7.450024e-06
 [789,] 2.570075e-05 1.665102e-05 4.942060e-06
 [790,] 2.434002e-05 2.097716e-05 5.004421e-06
 [791,] 5.557426e-05 2.130751e-05 8.170799e-06
 [792,] 5.690283e-05 1.940496e-05 9.099333e-06
 [793,] 3.641660e-05 2.700953e-05 7.894045e-06
 [794,] 5.758134e-05 2.101530e-05 8.006947e-06
 [795,] 4.329810e-05 4.042130e-05 1.168071e-05
 [796,] 4.886919e-05 2.098689e-05 6.467720e-06
 [797,] 7.720218e-05 2.652410e-05 1.302072e-05
 [798,] 3.193961e-05 4.142416e-05 1.055528e-05
 [799,] 4.362222e-05 4.151940e-05 1.238923e-05
 [800,] 4.078813e-05 2.183807e-05 5.331912e-06
 [801,] 2.457631e-05 1.988363e-05 4.865804e-06
 [802,] 5.851323e-05 1.959391e-05 9.467680e-06
 [803,] 5.805108e-05 2.080279e-05 1.069993e-05
 [804,] 7.018971e-05 2.048963e-05 1.151998e-05
 [805,] 4.222123e-05 4.110647e-05 1.105464e-05
 [806,] 3.728700e-05 2.374408e-05 7.622319e-06
 [807,] 2.444056e-05 1.658283e-05 4.777831e-06
 [808,] 5.698235e-05 2.001325e-05 9.859990e-06
 [809,] 3.976333e-05 3.764364e-05 1.299162e-05
 [810,] 6.899525e-05 2.149192e-05 9.605786e-06
 [811,] 3.650204e-05 2.646166e-05 7.830903e-06
 [812,] 4.102841e-05 3.817306e-05 1.371886e-05
 [813,] 5.639978e-05 1.884094e-05 8.481960e-06
 [814,] 5.417952e-05 2.197323e-05 7.726231e-06
 [815,] 5.351904e-05 1.904852e-05 7.115403e-06
 [816,] 3.864202e-05 2.349021e-05 7.330872e-06
 [817,] 3.129771e-05 3.971411e-05 9.719697e-06
 [818,] 5.780401e-05 1.934007e-05 8.907105e-06
 [819,] 6.209616e-05 2.100131e-05 1.135894e-05
 [820,] 5.433479e-05 2.259105e-05 6.377338e-06
 [821,] 6.214005e-05 2.065776e-05 6.576299e-06
 [822,] 3.959413e-05 2.244074e-05 5.256720e-06
 [823,] 1.382564e-04 6.675851e-05 9.561768e-05
 [824,] 3.850980e-05 2.299543e-05 5.250491e-06
 [825,] 6.902982e-05 1.854722e-05 6.884932e-06
 [826,] 7.256163e-05 1.812833e-05 7.369847e-06
 [827,] 3.687922e-05 4.156210e-05 1.000555e-05
 [828,] 5.750746e-05 1.781737e-05 7.216432e-06
 [829,] 6.558667e-05 1.861328e-05 8.744640e-06
 [830,] 6.636201e-05 1.904989e-05 7.612358e-06
 [831,] 2.512087e-05 2.028323e-05 4.868204e-06
 [832,] 2.628507e-05 2.101809e-05 4.849654e-06
 [833,] 6.661774e-05 1.980615e-05 5.019698e-06
 [834,] 7.453895e-05 4.132250e-05 2.263224e-05
 [835,] 2.673216e-05 1.653171e-05 4.914927e-06
 [836,] 2.534156e-05 1.659102e-05 4.872733e-06
 [837,] 3.607196e-05 4.264017e-05 1.131274e-05
 [838,] 4.803433e-05 3.708221e-05 1.542701e-05
 [839,] 3.810367e-05 4.080126e-05 9.659401e-06
 [840,] 4.502264e-05 1.778560e-05 6.519217e-06
 [841,] 3.792757e-05 4.750271e-05 1.357413e-05
 [842,] 3.450558e-05 4.054375e-05 9.165677e-06
 [843,] 3.451449e-05 4.054375e-05 9.166596e-06
 [844,] 8.664022e-05 2.082180e-05 8.477076e-06
 [845,] 6.162622e-05 1.938393e-05 6.703242e-06
 [846,] 3.986826e-05 2.028662e-05 5.478810e-06
 [847,] 9.610104e-05 3.735054e-05 1.383452e-05
 [848,] 2.406374e-05 1.799715e-05 4.882948e-06
 [849,] 4.156941e-05 2.054151e-05 5.489480e-06
 [850,] 3.765906e-05 4.086828e-05 9.524896e-06
 [851,] 3.699123e-05 4.011862e-05 1.251094e-05
 [852,] 2.347623e-05 1.816740e-05 4.916366e-06
 [853,] 3.548912e-05 4.999047e-05 1.305196e-05
 [854,] 2.369123e-05 1.653890e-05 4.671884e-06
 [855,] 2.398044e-05 1.649909e-05 4.644239e-06
 [856,] 3.569079e-05 2.679613e-05 7.574778e-06
 [857,] 7.803657e-05 2.219027e-05 8.327994e-06
 [858,] 3.578479e-05 3.925437e-05 1.145502e-05
 [859,] 4.212561e-05 4.943802e-05 1.292035e-05
 [860,] 9.148709e-05 2.182126e-05 1.092880e-05
 [861,] 8.106377e-05 2.068004e-05 1.288625e-05
 [862,] 2.426731e-05 2.103966e-05 5.022863e-06
 [863,] 3.893136e-05 9.415924e-05 2.789996e-05
 [864,] 2.450648e-05 2.062693e-05 4.943920e-06
 [865,] 2.442050e-05 2.134037e-05 5.029609e-06
 [866,] 8.143373e-05 2.026219e-05 1.231948e-05
 [867,] 7.383875e-05 2.117482e-05 1.287478e-05
 [868,] 7.276688e-05 2.107679e-05 1.264552e-05
 [869,] 8.575817e-05 2.134256e-05 9.804714e-06
 [870,] 3.783669e-05 3.078847e-04 2.207379e-05
 [871,] 7.113486e-05 2.119963e-05 1.265811e-05
 [872,] 6.781064e-05 1.844315e-05 8.458546e-06
 [873,] 3.588798e-05 2.804536e-05 7.784958e-06
 [874,] 6.757477e-05 2.028967e-05 1.120642e-05
 [875,] 3.112705e-05 2.382038e-05 7.236707e-06
 [876,] 6.938144e-05 2.199436e-05 1.340424e-05
 [877,] 9.019423e-05 3.594589e-05 1.497815e-05
 [878,] 5.397084e-05 2.255777e-05 8.504683e-06
 [879,] 6.620839e-05 2.082543e-05 1.167591e-05
 [880,] 8.614980e-05 1.737644e-05 9.460555e-06
 [881,] 3.605774e-05 2.779015e-05 7.704982e-06
 [882,] 7.014511e-05 2.064150e-05 1.182977e-05
 [883,] 3.052630e-05 2.588823e-05 7.766504e-06
 [884,] 7.375383e-05 2.037498e-05 1.179465e-05
 [885,] 4.032355e-05 4.167464e-05 1.168875e-05
 [886,] 7.231302e-05 2.162277e-05 1.325450e-05
 [887,] 6.647325e-05 2.119576e-05 1.206854e-05
 [888,] 2.552837e-05 1.654721e-05 4.697134e-06
 [889,] 3.555040e-05 4.686231e-05 1.193626e-05
 [890,] 6.602060e-05 2.140049e-05 1.230268e-05
 [891,] 3.832342e-05 1.649887e-05 5.457173e-06
 [892,] 6.023340e-05 2.180227e-05 8.990287e-06
 [893,] 6.351650e-05 1.842198e-05 8.025776e-06
 [894,] 3.667961e-05 2.729800e-05 8.039266e-06
 [895,] 5.609541e-05 1.863717e-05 8.118794e-06
 [896,] 7.403838e-05 2.907853e-05 1.602965e-05
 [897,] 5.575313e-05 1.980724e-05 9.359503e-06
 [898,] 2.345726e-04 3.674644e-05 2.935148e-05
 [899,] 2.411016e-05 1.988164e-05 4.914174e-06
 [900,] 3.643184e-05 2.641996e-05 7.679997e-06
 [901,] 4.836907e-05 4.952693e-05 6.772268e-06
 [902,] 3.851084e-05 7.420064e-05 2.071609e-05
 [903,] 1.024436e-04 8.242957e-05 8.938624e-05
 [904,] 3.446905e-05 3.893918e-05 1.142987e-05
 [905,] 4.162632e-05 4.976786e-05 1.272419e-05
 [906,] 2.644786e-04 3.660587e-05 3.123879e-05
 [907,] 1.128482e-04 7.599062e-05 9.065610e-05
 [908,] 3.775199e-05 2.243785e-05 6.768457e-06
 [909,] 3.763728e-05 2.134090e-05 6.684874e-06
 [910,] 3.560130e-05 2.248130e-05 6.748406e-06
 [911,] 3.603403e-05 1.781929e-05 4.737318e-06
 [912,] 7.392294e-05 1.873490e-05 8.076376e-06
 [913,] 2.767494e-05 2.113857e-05 6.186538e-06
 [914,] 7.353974e-05 1.867269e-05 7.958241e-06
 [915,] 5.752194e-05 3.404191e-05 6.669711e-06
 [916,] 3.709904e-05 4.250473e-05 1.178504e-05
 [917,] 9.221579e-05 6.664223e-05 6.020675e-05
 [918,] 3.627166e-05 2.741338e-05 7.777537e-06
 [919,] 3.814253e-05 2.677072e-04 4.119073e-05
 [920,] 4.647489e-05 3.475073e-05 6.457069e-06
 [921,] 4.100112e-05 4.439702e-05 6.713638e-06
 [922,] 3.718932e-05 2.863544e-05 7.596704e-06
 [923,] 4.039959e-05 4.324550e-05 1.316095e-05
 [924,] 3.612341e-05 1.770998e-05 4.762360e-06
 [925,] 6.821695e-05 1.881860e-05 6.838749e-06
 [926,] 6.958184e-05 1.905168e-05 6.643595e-06
 [927,] 4.795193e-05 4.263651e-05 7.011438e-06
 [928,] 3.401221e-05 2.249200e-05 6.654178e-06
 [929,] 3.457298e-05 2.117971e-05 6.244859e-06
 [930,] 3.503779e-05 2.196122e-05 6.936848e-06
 [931,] 6.166646e-05 1.893755e-05 6.793661e-06
 [932,] 3.762159e-05 2.798423e-05 7.491123e-06
 [933,] 6.492242e-05 1.901517e-05 6.496955e-06
 [934,] 8.912773e-05 3.388005e-05 7.525912e-06
 [935,] 4.308706e-05 1.730676e-05 5.023349e-06
 [936,] 7.519747e-05 3.331587e-05 7.153352e-06
 [937,] 3.665512e-05 4.339382e-05 1.190909e-05
 [938,] 3.788921e-05 2.857656e-05 9.313133e-06
 [939,] 3.239453e-05 3.816652e-05 7.921869e-06
 [940,] 6.207314e-05 2.165990e-05 5.799031e-06
 [941,] 3.257364e-05 2.247208e-05 6.512437e-06
 [942,] 8.472036e-05 3.051818e-05 7.960698e-06
 [943,] 3.243053e-05 2.146535e-05 6.389988e-06
 [944,] 8.895650e-05 3.223702e-05 7.781717e-06
 [945,] 3.891075e-05 3.578724e-05 1.192048e-05
 [946,] 3.273211e-05 2.212634e-05 6.694457e-06
 [947,] 4.123841e-05 4.932858e-05 1.230889e-05
 [948,] 7.657947e-05 1.884440e-05 7.001369e-06
 [949,] 7.641858e-05 3.200924e-05 7.356885e-06
 [950,] 3.319745e-05 2.144648e-05 6.443579e-06
 [951,] 8.554188e-05 3.255416e-05 7.627757e-06
 [952,] 8.618513e-05 1.881948e-05 7.314587e-06
 [953,] 3.742071e-05 2.762827e-05 7.462105e-06
 [954,] 4.119198e-05 2.370400e-05 8.680251e-06
 [955,] 8.634524e-05 3.288229e-05 7.447491e-06
 [956,] 6.209424e-05 1.950784e-05 6.050037e-06
 [957,] 3.355868e-05 2.125771e-05 6.364315e-06
 [958,] 3.149139e-05 1.671365e-05 5.207045e-06
 [959,] 3.605649e-05 1.770903e-05 4.765129e-06
 [960,] 8.173108e-05 3.296829e-05 7.310254e-06
 [961,] 3.932238e-05 1.864751e-05 4.710148e-06
 [962,] 7.758280e-05 1.955577e-05 6.492402e-06
 [963,] 6.082671e-05 1.980241e-05 5.935832e-06
 [964,] 3.123637e-05 2.332689e-05 7.886174e-06
 [965,] 4.011682e-05 3.858906e-05 1.348328e-05
 [966,] 5.971811e-05 2.104404e-05 5.581171e-06
 [967,] 5.924098e-05 1.946939e-05 5.844797e-06
 [968,] 3.493032e-05 2.615759e-05 8.394360e-06
 [969,] 3.361912e-05 2.734945e-05 7.826524e-06
 [970,] 3.614059e-05 3.377831e-05 8.397499e-06
 [971,] 1.818438e-04 2.928239e-05 1.815701e-05
 [972,] 1.631176e-04 3.018870e-05 1.520674e-05
 [973,] 3.644155e-05 3.250169e-05 8.250202e-06
 [974,] 1.793160e-04 2.583979e-05 1.654474e-05
 [975,] 1.804174e-03 4.635420e-05 9.807967e-04
 [976,] 3.444244e-05 4.654467e-05 1.174450e-05
 [977,] 2.765495e-05 1.853778e-05 5.064326e-06
 [978,] 2.909881e-03 1.968643e-05 6.036071e-04
 [979,] 3.038842e-05 2.540953e-05 6.197791e-06
 [980,] 7.808976e-05 3.217136e-05 9.631107e-06
 [981,] 2.978843e-05 2.507623e-05 6.192908e-06
 [982,] 8.044394e-05 2.877449e-05 1.544023e-05
 [983,] 3.018607e-05 2.531345e-05 6.192561e-06
 [984,] 2.517256e-04 2.290257e-05 2.743265e-05
 [985,] 2.681338e-05 1.686723e-05 4.930396e-06
 [986,] 9.315423e-05 4.715787e-05 4.254994e-05
 [987,] 2.653702e-04 1.807508e-05 1.701106e-05
 [988,] 3.343263e-05 3.589416e-05 6.802793e-06
 [989,] 2.974577e-05 2.331438e-05 6.028337e-06
 [990,] 2.462457e-04 2.312018e-05 2.780397e-05
 [991,] 3.254068e-05 2.285088e-05 6.290146e-06
 [992,] 3.855609e-04 1.842313e-05 2.182878e-05
 [993,] 4.479490e-04 1.862351e-05 2.434247e-05
 [994,] 3.201059e-05 2.274216e-05 6.541016e-06
 [995,] 5.465303e-05 1.858192e-05 6.229018e-06
 [996,] 4.344627e-03 5.371397e-05 2.114784e-03
 [997,] 4.973490e-05 2.133291e-04 7.536278e-05
 [998,] 2.796648e-05 1.705199e-05 5.149596e-06
 [999,] 9.785636e-04 1.430526e-04 3.253320e-03
[1000,] 3.119909e-05 2.274700e-05 6.480513e-06
[1001,] 3.094153e-05 2.279782e-05 6.639928e-06
[1002,] 9.901546e-05 5.323814e-05 5.323252e-05
[1003,] 4.141294e-05 3.358439e-05 7.500653e-06
[1004,] 3.132410e-05 5.528003e-05 1.033921e-05
[1005,] 2.824229e-05 1.675320e-05 4.934111e-06
[1006,] 2.192861e-04 3.021266e-05 2.419268e-05
[1007,] 3.068342e-05 2.277046e-05 6.447848e-06
[1008,] 3.076425e-05 2.277440e-05 6.461282e-06
[1009,] 2.137259e-04 3.090353e-05 2.478890e-05
[1010,] 3.711911e-05 2.097866e-04 3.341531e-05
[1011,] 7.475116e-05 5.094849e-05 3.837256e-05
[1012,] 4.610369e-05 3.449697e-05 1.169288e-05
[1013,] 2.701148e-05 1.754399e-05 5.263987e-06
[1014,] 5.960219e-05 1.836117e-05 6.778726e-06
[1015,] 2.113912e-04 1.992834e-05 1.603851e-05
[1016,] 3.437147e-05 2.283430e-05 7.054149e-06
[1017,] 4.548283e-05 2.382845e-05 5.501890e-06
[1018,] 1.453629e-04 5.554078e-05 6.657052e-05
[1019,] 8.588269e-05 5.602520e-05 4.974734e-05
[1020,] 3.381975e-05 2.306362e-05 7.217827e-06
[1021,] 2.941247e-05 1.792295e-05 5.738036e-06
[1022,] 5.585418e-05 1.840033e-05 6.678570e-06
[1023,] 4.461161e-04 2.122228e-05 3.627466e-05
[1024,] 3.254228e-05 2.371112e-05 7.472094e-06
[1025,] 3.739541e-05 2.603901e-05 9.515984e-06
[1026,] 3.154043e-05 2.366301e-05 7.281605e-06
[1027,] 2.664150e-04 2.023353e-05 1.945493e-05
[1028,] 1.852001e-04 1.980734e-05 1.491251e-05
[1029,] 5.283762e-05 3.476639e-05 1.325507e-05
[1030,] 2.166701e-04 3.242871e-05 2.639631e-05
[1031,] 2.829817e-05 1.748952e-05 5.393645e-06
[1032,] 3.214660e-04 1.958511e-05 2.880215e-05
[1033,] 1.894623e-04 3.088082e-05 2.453272e-05
[1034,] 7.086691e-05 4.254885e-05 2.848690e-05
[1035,] 4.751278e-05 1.850046e-05 6.547847e-06
[1036,] 7.986422e-05 4.263390e-05 3.191437e-05
[1037,] 2.473276e-04 1.925784e-05 1.958801e-05
[1038,] 7.745889e-05 4.409989e-05 3.244597e-05
[1039,] 3.126659e-05 2.282141e-05 6.619779e-06
[1040,] 2.695299e-04 1.927419e-05 2.296523e-05
[1041,] 3.046863e-05 1.925070e-05 6.479490e-06
[1042,] 3.425241e-04 1.820302e-05 1.968249e-05
[1043,] 3.844987e-05 2.127836e-04 3.847506e-05
[1044,] 3.146961e-05 2.280892e-05 6.613529e-06
[1045,] 2.901824e-05 2.297149e-05 6.409128e-06
[1046,] 2.934802e-04 1.938130e-05 2.429662e-05
[1047,] 3.092651e-05 2.290504e-05 6.631010e-06
[1048,] 5.885094e-05 1.843612e-05 7.060141e-06
[1049,] 6.741442e-05 1.847947e-05 7.571809e-06
[1050,] 2.895023e-04 1.991886e-05 2.748826e-05
[1051,] 3.060236e-05 2.278883e-05 6.460146e-06
[1052,] 2.733675e-05 1.693229e-05 5.019292e-06
[1053,] 2.999600e-05 2.278384e-05 6.357420e-06
[1054,] 2.751251e-05 1.705845e-05 5.103486e-06
[1055,] 4.200133e-05 5.142102e-05 1.385585e-05
[1056,] 3.465438e-05 4.780042e-05 1.028276e-05
[1057,] 2.922694e-05 2.283364e-05 6.369167e-06
[1058,] 2.720004e-05 1.732464e-05 5.179252e-06
[1059,] 7.419686e-05 3.594699e-05 2.285530e-05
[1060,] 3.876194e-04 1.931070e-05 2.585869e-05
[1061,] 5.999152e-05 1.858672e-05 6.709680e-06
[1062,] 2.774814e-05 1.681251e-05 5.002254e-06
[1063,] 3.179094e-05 2.290075e-05 6.402807e-06
[1064,] 3.189298e-04 1.914871e-05 3.242483e-05
[1065,] 3.049345e-05 2.291496e-05 6.627037e-06
[1066,] 5.997719e-04 1.715119e-05 1.787513e-05
[1067,] 3.021906e-05 2.312996e-05 6.729104e-06
[1068,] 3.032906e-05 2.289159e-05 6.578179e-06
[1069,] 2.818185e-05 2.285208e-05 6.229336e-06
[1070,] 3.049759e-05 2.297863e-05 6.682930e-06
[1071,] 6.055001e-05 1.863527e-05 6.626761e-06
[1072,] 3.404788e-04 1.926561e-05 4.173346e-05
[1073,] 3.673690e-05 1.991642e-04 3.112201e-05
[1074,] 2.457382e-04 3.139443e-05 3.272458e-05
[1075,] 8.968859e-05 3.810882e-05 2.960555e-05
[1076,] 5.083113e-05 1.871772e-05 5.997359e-06
[1077,] 4.117713e-04 1.809731e-05 2.075119e-05
[1078,] 6.002519e-05 3.991191e-05 1.944875e-05
[1079,] 9.115434e-05 3.887673e-05 3.105325e-05
[1080,] 4.836533e-05 1.868613e-05 7.006386e-06
[1081,] 2.753013e-05 1.745342e-05 5.269397e-06
[1082,] 5.546085e-05 2.445986e-04 1.019213e-04
[1083,] 2.922136e-05 2.289527e-05 6.159457e-06
[1084,] 6.840500e-05 3.873818e-05 2.410084e-05
[1085,] 3.717474e-04 2.044506e-05 7.104370e-06
[1086,] 5.981674e-05 1.879180e-05 6.234983e-06
[1087,] 3.542002e-05 2.146142e-04 2.702220e-05
[1088,] 3.486737e-04 1.912683e-05 4.047993e-05
[1089,] 2.431154e-04 3.084119e-05 2.768339e-05
[1090,] 2.657849e-05 1.728582e-05 5.057199e-06
[1091,] 3.524183e-05 2.320973e-04 3.552899e-05
[1092,] 2.745930e-05 2.298038e-05 6.122579e-06
[1093,] 2.760383e-04 3.144998e-05 4.103000e-05
[1094,] 3.250100e-04 3.123569e-05 5.570643e-05
[1095,] 5.522142e-05 2.123318e-04 9.058372e-05
[1096,] 8.539585e-05 3.707379e-05 2.709096e-05
[1097,] 4.626280e-04 1.916215e-05 8.032253e-05
[1098,] 8.794869e-05 3.912929e-05 3.044584e-05
[1099,] 2.646430e-05 1.905687e-05 5.477508e-06
[1100,] 3.101451e-04 3.223925e-05 6.398622e-05
[1101,] 3.144545e-04 3.095863e-05 6.283889e-05
[1102,] 3.777120e-05 1.949978e-05 4.976491e-06
[1103,] 4.470947e-05 4.533069e-05 1.209792e-05
[1104,] 3.197754e-04 3.104997e-05 5.576258e-05
[1105,] 2.541777e-04 1.869560e-05 1.906099e-05
[1106,] 2.752755e-05 2.277624e-05 6.120393e-06
[1107,] 4.461877e-03 5.501798e-05 2.216413e-03
[1108,] 9.889670e-05 3.905332e-05 3.359628e-05
[1109,] 3.549066e-05 5.097724e-05 1.020184e-05
[1110,] 6.073318e-04 3.078286e-05 2.502650e-04
[1111,] 3.352562e-05 4.578963e-05 1.043996e-05
[1112,] 2.738886e-05 1.738918e-05 5.226738e-06
[1113,] 2.817503e-05 2.251818e-05 5.738805e-06
[1114,] 2.663528e-05 1.792451e-05 5.264342e-06
[1115,] 2.721794e-05 1.737564e-05 5.194434e-06
[1116,] 1.042355e-04 3.306528e-05 2.536036e-05
[1117,] 2.707949e-05 1.738081e-05 5.175294e-06
[1118,] 2.732938e-05 1.736847e-05 5.207855e-06
[1119,] 2.737333e-05 1.715659e-05 5.127025e-06
[1120,] 4.703575e-05 1.976565e-05 8.427501e-06
[1121,] 3.622008e-04 2.885090e-05 8.505645e-05
[1122,] 3.772401e-05 2.353877e-04 4.387833e-05
[1123,] 2.718562e-05 1.944450e-05 5.311630e-06
[1124,] 2.874611e-05 2.300246e-05 5.623150e-06
[1125,] 2.164475e-04 1.870401e-05 1.760648e-05
[1126,] 1.514623e-04 3.100405e-05 2.212351e-05
[1127,] 2.755937e-05 1.814218e-05 4.929894e-06
[1128,] 5.002926e-05 3.029669e-05 1.422288e-05
[1129,] 2.694503e-05 1.748226e-05 4.893577e-06
[1130,] 5.095771e-05 1.905322e-05 6.422480e-06
[1131,] 1.938730e-04 2.243628e-05 2.287583e-05
[1132,] 2.744130e-05 1.820964e-05 4.942692e-06
[1133,] 5.427906e-05 1.913184e-05 6.425062e-06
[1134,] 2.721837e-05 1.677409e-05 4.953365e-06
[1135,] 3.106800e-05 1.755546e-05 4.879697e-06
[1136,] 5.616778e-05 1.908815e-05 6.918593e-06
[1137,] 4.456930e-05 2.830151e-05 1.138255e-05
[1138,] 1.038106e-04 3.128491e-05 1.513008e-05
[1139,] 4.704036e-05 2.006266e-05 5.782144e-06
[1140,] 2.826040e-05 2.541751e-05 5.860909e-06
[1141,] 2.992720e-05 1.745380e-05 5.545254e-06
[1142,] 3.338899e-05 1.911002e-05 5.263053e-06
[1143,] 2.901088e-05 1.739532e-05 5.410227e-06
[1144,] 3.528066e-05 4.254600e-05 1.032609e-05
[1145,] 2.870339e-05 1.732780e-05 5.292536e-06
[1146,] 2.958222e-05 1.745871e-05 5.516874e-06
[1147,] 3.511724e-05 4.257400e-05 1.029404e-05
[1148,] 2.859269e-05 1.746059e-05 5.432661e-06
[1149,] 3.878837e-05 1.845340e-05 5.478838e-06
[1150,] 1.064535e-04 3.196001e-05 1.425996e-05
[1151,] 4.547416e-05 1.856025e-05 5.559409e-06
[1152,] 4.461784e-05 1.843169e-05 5.567372e-06
[1153,] 4.386304e-05 2.062981e-05 5.068608e-06
[1154,] 2.916623e-03 5.525459e-05 1.446973e-03
[1155,] 3.970795e-05 2.237504e-05 5.024352e-06
[1156,] 2.594989e-05 1.063462e-04 2.554298e-05
[1157,] 4.875886e-03 2.107296e-05 8.621916e-05
[1158,] 7.352489e-05 1.919042e-05 5.956914e-06
[1159,] 7.851436e-05 1.894483e-05 6.161366e-06
[1160,] 7.745256e-05 1.901945e-05 6.103258e-06
[1161,] 5.213761e-05 2.073817e-05 8.729867e-06
[1162,] 7.420056e-05 1.912879e-05 5.990827e-06
[1163,] 7.903076e-05 1.942475e-05 5.951244e-06
[1164,] 1.097975e-04 2.951160e-05 1.895296e-05
[1165,] 1.165409e-04 2.668177e-04 3.531555e-04
[1166,] 8.096024e-05 1.916071e-05 6.121196e-06
[1167,] 3.999420e-02 4.197925e-05 1.420301e-02
[1168,] 7.927013e-05 1.932855e-05 5.988274e-06
[1169,] 1.042575e-04 2.946614e-05 1.806555e-05
[1170,] 2.403490e-05 1.715729e-05 4.894963e-06
[1171,] 2.638752e-05 2.437577e-05 6.185916e-06
[1172,] 4.903120e-05 2.074106e-05 8.564458e-06
[1173,] 1.325896e-03 1.128192e-04 3.048610e-03
[1174,] 2.899589e-05 1.713783e-05 5.066520e-06
[1175,] 3.705369e-05 1.990145e-05 8.038914e-06
[1176,] 3.729294e-05 1.872423e-05 7.276041e-06
[1177,] 3.610224e-05 1.870730e-05 7.123666e-06
[1178,] 2.678110e-05 2.104329e-05 5.980864e-06
[1179,] 2.681706e-05 2.090284e-05 5.960669e-06
[1180,] 2.669844e-05 2.023948e-05 5.730346e-06
[1181,] 2.657420e-05 2.171818e-05 6.017149e-06
[1182,] 2.713218e-05 2.534168e-05 7.058400e-06
[1183,] 1.473302e-04 7.133750e-05 1.106452e-04
[1184,] 2.680734e-05 2.018752e-05 5.752768e-06
[1185,] 2.684814e-05 3.242925e-05 8.262970e-06
[1186,] 2.655846e-05 1.878073e-05 5.323082e-06
[1187,] 2.661486e-05 2.034011e-05 5.733636e-06
[1188,] 2.669580e-05 2.025450e-05 5.747874e-06
[1189,] 4.371183e-05 8.251274e-05 1.300104e-05
[1190,] 4.381247e-05 2.892254e-05 9.450559e-06
[1191,] 2.710360e-05 2.432727e-05 6.806634e-06
[1192,] 2.657007e-05 2.003872e-05 5.639647e-06
[1193,] 2.665683e-05 2.032704e-05 5.751131e-06
[1194,] 2.654111e-05 1.900408e-05 5.351983e-06
[1195,] 2.664261e-05 1.925443e-05 5.456278e-06
[1196,] 4.916693e-03 4.805135e-05 2.168179e-03
[1197,] 2.647350e-05 2.008750e-05 5.542004e-06
[1198,] 4.071960e-05 1.853061e-05 7.490045e-06
[1199,] 2.657600e-05 1.921773e-05 5.425751e-06
[1200,] 6.769881e-05 2.034617e-04 1.248416e-04
[1201,] 2.976471e-05 2.042703e-05 7.028666e-06
[1202,] 2.661850e-05 2.057623e-05 5.768366e-06
[1203,] 4.517821e-05 2.893383e-05 9.375616e-06
[1204,] 4.211671e-05 2.890644e-05 9.231580e-06
[1205,] 3.994643e-03 4.846350e-05 1.777824e-03
[1206,] 2.658511e-05 2.188258e-05 6.050509e-06
[1207,] 6.436541e-05 4.363650e-05 2.569452e-05
[1208,] 2.655632e-05 2.063138e-05 5.746110e-06
[1209,] 2.684449e-05 2.471174e-05 6.753342e-06
[1210,] 2.706966e-05 2.174927e-05 6.092912e-06
[1211,] 6.157773e-05 4.600311e-05 2.647881e-05
[1212,] 2.680931e-05 2.244225e-05 6.225540e-06
[1213,] 2.650969e-05 2.142024e-05 5.833818e-06
[1214,] 2.412816e-05 1.848412e-05 5.197676e-06
[1215,] 4.231751e-05 1.982690e-05 8.527587e-06
[1216,] 2.429259e-05 2.136971e-05 6.002629e-06
[1217,] 1.763599e-03 4.269642e-05 6.647214e-04
[1218,] 2.404338e-05 2.585641e-05 6.911092e-06
[1219,] 2.489482e-05 2.839351e-05 8.038131e-06
[1220,] 2.439464e-05 2.434228e-05 6.748800e-06
[1221,] 2.461103e-05 2.725266e-05 7.591836e-06
[1222,] 3.881270e-05 2.898991e-05 8.413316e-06
[1223,] 2.672180e-05 2.289035e-05 6.364048e-06
[1224,] 2.674545e-05 2.452740e-05 6.785316e-06
[1225,] 2.634663e-05 2.227224e-05 5.974998e-06
[1226,] 8.662794e-05 5.443230e-05 4.984697e-05
[1227,] 1.080340e-03 4.863059e-05 4.717980e-04
[1228,] 9.413387e-05 5.285245e-05 5.103713e-05
[1229,] 2.395924e-05 2.588558e-05 6.073974e-06
[1230,] 4.127668e-05 2.114047e-05 9.562860e-06
[1231,] 2.407332e-05 2.804805e-05 6.650758e-06
[1232,] 3.538024e-05 2.873938e-05 8.222767e-06
[1233,] 6.563731e-05 1.887476e-05 8.955341e-06
[1234,] 7.068727e-05 2.755116e-05 1.779962e-05
[1235,] 2.383224e-05 2.700423e-05 6.318822e-06
[1236,] 4.597314e-05 4.588826e-05 1.592505e-05
[1237,] 2.474899e-05 1.850564e-05 4.780694e-06
[1238,] 1.055055e-04 1.211043e-04 1.743891e-04
[1239,] 8.770838e-05 4.710144e-04 3.760892e-04
[1240,] 1.332202e-04 2.319517e-04 3.713638e-04
[1241,] 3.662799e-05 7.401238e-05 3.429050e-05
[1242,] 3.082563e-05 1.817901e-05 4.828333e-06
[1243,] 4.002734e-05 9.226164e-05 4.754620e-05
[1244,] 1.008760e-04 2.101854e-04 2.297782e-04
[1245,] 2.956682e-05 1.873042e-05 4.800341e-06
[1246,] 1.056159e-04 2.694537e-04 3.900213e-04
[1247,] 4.163875e-05 4.517061e-05 2.398712e-05
[1248,] 2.975031e-05 1.969233e-05 4.821038e-06
[1249,] 4.066899e-05 4.381204e-05 2.266022e-05
[1250,] 3.887533e-05 6.429380e-05 1.044045e-05
[1251,] 9.272306e-05 1.681643e-04 1.659323e-04
[1252,] 3.621156e-05 1.777928e-04 7.739229e-05
[1253,] 3.661458e-05 1.929489e-04 8.477336e-05
[1254,] 2.598355e-05 4.423186e-05 7.580095e-06
[1255,] 4.122586e-05 4.532665e-05 2.382199e-05
[1256,] 3.646288e-05 1.598950e-04 1.739634e-05
[1257,] 2.685011e-05 5.151102e-05 7.988216e-06
[1258,] 2.684002e-05 4.396585e-05 7.288194e-06
[1259,] 1.344626e-04 6.454239e-05 8.275872e-05
[1260,] 4.313111e-05 1.154815e-04 1.324683e-05
[1261,] 9.230586e-05 2.547926e-05 9.439767e-06
[1262,] 3.569689e-05 1.809708e-04 2.425125e-05
[1263,] 5.592712e-05 4.110416e-05 7.680365e-06
[1264,] 3.641107e-05 4.534600e-05 1.052187e-05
[1265,] 2.421405e-05 5.998581e-05 1.071588e-05
[1266,] 4.111358e-05 9.158054e-05 1.438880e-05
[1267,] 2.419261e-05 2.122976e-05 5.411580e-06
[1268,] 5.041784e-05 1.329097e-04 5.872066e-05
[1269,] 2.677820e-05 2.111004e-05 6.216152e-06
[1270,] 6.327057e-05 1.208077e-04 7.125018e-05
[1271,] 1.928136e-04 1.251003e-04 1.815919e-04
[1272,] 2.394273e-05 4.613813e-05 9.818534e-06
[1273,] 4.845153e-05 2.084023e-05 8.903564e-06
[1274,] 3.641099e-05 1.237071e-04 1.736612e-05
[1275,] 4.138588e-05 1.995658e-05 7.989696e-06
[1276,] 4.132459e-05 2.069180e-05 8.023648e-06
[1277,] 6.220261e-05 3.437664e-05 1.505343e-05
[1278,] 4.503563e-05 2.071401e-05 8.433676e-06
[1279,] 3.886404e-05 3.123929e-05 1.503622e-05
[1280,] 6.294107e-05 6.116259e-05 3.466198e-05
[1281,] 1.870363e-04 4.149908e-05 4.197658e-05
[1282,] 6.268119e-05 3.040915e-05 1.226303e-05
[1283,] 1.262378e-04 5.754350e-05 6.012877e-05
[1284,] 2.334749e-05 1.794646e-05 4.919018e-06
[1285,] 6.885064e-05 6.824606e-05 4.407398e-05
[1286,] 6.869286e-05 6.420171e-05 4.087178e-05
[1287,] 5.315381e-05 7.446670e-05 3.464101e-05
[1288,] 2.352631e-05 1.719605e-05 4.763241e-06
[1289,] 1.174875e-04 4.165714e-05 2.997377e-05
[1290,] 2.356935e-05 1.674167e-05 4.676479e-06
[1291,] 5.566098e-05 6.350195e-05 3.111922e-05
[1292,] 2.349498e-05 1.677465e-05 4.683771e-06
[1293,] 2.351927e-05 1.674778e-05 4.678362e-06
[1294,] 2.395112e-05 1.709466e-05 4.756482e-06
[1295,] 5.582701e-05 7.097190e-05 3.524906e-05
[1296,] 2.356184e-05 1.862762e-05 5.064778e-06
[1297,] 2.345175e-05 1.705022e-05 4.720595e-06
[1298,] 2.368256e-05 1.715995e-05 4.734780e-06
[1299,] 5.872007e-05 6.999526e-05 3.715784e-05
[1300,] 5.386664e-05 8.727072e-05 4.360398e-05
[1301,] 5.473019e-05 6.926791e-05 3.348893e-05
[1302,] 1.507135e-04 4.500380e-05 4.791446e-05
[1303,] 2.814946e-04 2.820360e-05 2.188217e-05
[1304,] 5.458423e-05 6.893979e-05 3.320717e-05
[1305,] 2.349784e-05 1.690274e-05 4.719054e-06
[1306,] 3.736855e-05 6.974541e-05 1.313037e-05
[1307,] 4.840868e-05 5.189524e-05 1.572660e-05
[1308,] 6.177835e-05 7.147490e-05 4.056031e-05
[1309,] 2.586348e-05 1.969312e-05 5.287443e-06
[1310,] 4.234919e-05 2.374405e-05 1.097117e-05
[1311,] 9.425120e-05 3.141101e-05 1.730715e-05
[1312,] 1.885091e-01 3.930463e-05 2.101393e-01
[1313,] 5.674543e-05 1.028106e-04 6.904537e-05
[1314,] 1.340907e-04 3.137498e-05 2.077185e-05
[1315,] 4.035803e-05 6.767849e-05 3.521393e-05
[1316,] 1.377689e-04 2.138446e-05 2.298453e-01
[1317,] 2.331466e-05 1.710562e-05 4.720137e-06
[1318,] 2.331255e-05 1.701055e-05 4.704758e-06
[1319,] 2.330874e-05 1.701016e-05 4.704621e-06
[1320,] 2.331009e-05 1.703520e-05 4.710586e-06
[1321,] 3.457769e-05 2.576306e-05 1.032162e-05
[1322,] 4.175658e-05 2.557339e-05 1.189533e-05
[1323,] 2.368359e-05 1.706808e-05 4.732605e-06
[1324,] 2.343216e-05 1.702351e-05 4.719972e-06
[1325,] 5.978516e-05 5.026838e-05 2.846544e-05
[1326,] 7.478188e-05 2.756078e-05 1.200683e-05
[1327,] 2.945732e-05 3.197143e-05 1.134988e-05
[1328,] 2.360942e-05 1.730608e-05 4.840581e-06
[1329,] 2.377056e-05 1.740653e-05 4.903587e-06
[1330,] 2.353754e-05 1.737673e-05 4.847908e-06
[1331,] 5.063430e-05 7.511938e-05 3.212814e-05
[1332,] 5.662245e-05 8.644702e-05 4.316208e-05
[1333,] 3.766152e-05 4.504092e-05 1.100783e-05
[1334,] 4.608279e-05 2.576066e-05 1.299088e-05
[1335,] 2.410236e-05 1.843637e-05 5.266649e-06
[1336,] 5.941701e-05 7.133335e-05 3.788552e-05
[1337,] 2.358379e-05 1.678384e-05 4.697770e-06
[1338,] 2.423305e-05 1.828475e-05 5.246016e-06
[1339,] 2.512411e-04 2.451552e-05 1.153534e-05
[1340,] 4.094385e-05 2.589313e-05 1.190729e-05
[1341,] 5.844107e-05 6.965305e-05 3.841797e-05
[1342,] 6.542969e-05 8.092146e-05 4.907509e-05
[1343,] 1.154044e-03 9.731554e-05 2.003182e-03
[1344,] 3.498132e-05 6.264745e-05 1.305036e-05
[1345,] 8.883844e-05 2.201364e-05 1.277974e-01
[1346,] 2.047587e-04 9.349606e-05 2.579453e-04
[1347,] 9.119786e-05 3.386213e-05 2.426948e-05
[1348,] 6.111280e-05 8.608368e-05 4.774189e-05
[1349,] 2.362592e-05 1.885600e-05 5.118840e-06
[1350,] 1.717703e-04 4.471507e-05 6.947926e-05
[1351,] 4.536385e-05 3.885302e-05 1.128634e-05
[1352,] 9.509223e-05 2.157032e-05 6.420216e-01
[1353,] 4.567063e-05 5.454831e-05 1.421540e-05
[1354,] 4.519740e-05 3.884586e-05 1.126706e-05
[1355,] 4.391305e-05 2.566426e-05 1.249953e-05
[1356,] 4.196526e-05 2.587346e-05 1.219739e-05
[1357,] 4.509007e-05 3.880754e-05 1.124731e-05
[1358,] 4.511862e-05 3.880586e-05 1.124747e-05
[1359,] 3.908706e-05 1.116977e-04 1.793193e-05
[1360,] 3.530232e-05 2.945445e-05 1.275349e-05
[1361,] 4.562541e-05 5.854560e-05 1.506925e-05
[1362,] 3.351449e-05 2.472192e-05 9.532587e-06
[1363,] 4.564404e-05 5.491099e-05 1.438604e-05
[1364,] 2.360772e-05 1.939334e-05 5.262455e-06
[1365,] 2.413918e-05 1.850476e-05 5.149228e-06
[1366,] 2.367697e-05 1.941102e-05 5.287613e-06
[1367,] 2.363996e-05 1.938247e-05 5.269796e-06
[1368,] 4.569515e-05 5.584350e-05 1.468006e-05
[1369,] 3.890152e-05 2.654806e-05 1.185839e-05
[1370,] 3.519563e-05 6.696332e-05 1.393504e-05
[1371,] 2.429320e-05 1.875277e-05 5.262086e-06
[1372,] 2.421579e-05 1.865786e-05 5.215949e-06
[1373,] 4.519618e-05 3.884732e-05 1.126805e-05
[1374,] 2.420520e-05 1.878186e-05 5.253411e-06
[1375,] 4.571655e-05 5.485609e-05 1.469212e-05
[1376,] 2.419885e-05 1.857682e-05 5.185569e-06
[1377,] 2.432029e-05 1.869302e-05 5.248590e-06
[1378,] 2.377979e-05 1.979505e-05 5.415669e-06
[1379,] 2.345570e-05 1.920362e-05 5.071494e-06
[1380,] 2.344046e-05 1.905036e-05 5.056415e-06
[1381,] 1.104296e-04 3.797797e-05 2.123973e-05
[1382,] 2.382554e-05 1.908800e-05 5.227884e-06
[1383,] 3.604663e-05 1.823814e-05 5.560226e-06
[1384,] 1.185468e-04 3.797067e-05 2.230091e-05
[1385,] 2.886771e-05 1.848062e-05 5.092622e-06
[1386,] 1.305986e-01 2.008289e-05 5.030207e-02
[1387,] 2.907465e-05 1.838514e-05 5.132116e-06
[1388,] 2.342103e-05 1.911918e-05 5.069299e-06
[1389,] 3.548103e-05 1.829073e-05 5.483633e-06
[1390,] 3.765721e-05 2.918963e-05 1.310163e-05
[1391,] 2.340366e-05 1.912748e-05 5.084399e-06
[1392,] 2.340323e-05 1.898509e-05 5.062802e-06
[1393,] 1.200746e-04 3.840951e-05 2.387271e-05
[1394,] 2.876242e-05 1.845719e-05 5.086160e-06
[1395,] 3.429912e-05 1.824393e-05 5.458617e-06
[1396,] 2.850635e-05 1.842522e-05 5.086871e-06
[1397,] 2.840907e-05 1.820351e-05 5.169703e-06
[1398,] 3.526776e-05 7.295424e-05 1.484239e-05
[1399,] 1.365147e-04 5.492546e-05 6.094033e-05
[1400,] 1.382349e-04 3.562433e-05 3.950298e-05
[1401,] 3.603971e-05 9.755528e-05 1.654281e-05
[1402,] 9.415478e-04 4.559933e-05 2.993011e-04
[1403,] 1.311389e-04 5.019691e-05 4.637071e-05
[1404,] 2.370954e-05 1.823289e-05 4.964241e-06
[1405,] 2.455079e-05 1.828669e-05 5.020155e-06
[1406,] 4.594341e-05 2.375491e-05 1.153745e-05
[1407,] 3.493768e-05 8.256639e-05 1.442329e-05
[1408,] 4.320785e-05 2.466495e-05 1.169404e-05
[1409,] 2.526632e-05 1.827379e-05 5.061464e-06
[1410,] 5.842674e-05 4.320897e-05 1.939822e-05
[1411,] 2.630341e-05 1.826455e-05 4.908670e-06
[1412,] 5.165804e-05 3.052066e-05 1.827512e-05
[1413,] 2.674650e-05 1.841051e-05 4.913454e-06
[1414,] 5.914407e-05 4.916984e-05 2.091081e-05
[1415,] 2.486388e-05 1.833542e-05 5.125835e-06
[1416,] 2.561189e-05 1.822047e-05 5.504422e-06
[1417,] 4.754706e-05 4.948986e-05 1.438196e-05
[1418,] 2.451006e-05 1.881634e-05 5.391600e-06
[1419,] 3.513089e-05 6.877133e-05 1.770989e-05
[1420,] 2.522372e-05 2.915743e-05 8.260830e-06
[1421,] 2.609827e-05 3.295357e-05 1.816883e-05
[1422,] 5.091130e-05 4.317872e-04 1.338633e-04
[1423,] 3.606994e-05 1.723574e-05 1.181689e-05
[1424,] 2.765819e-05 5.112254e-05 1.173754e-05
[1425,] 6.514187e-05 5.116390e-05 4.043898e-05
[1426,] 3.249020e-05 1.790291e-05 1.173499e-05
[1427,] 3.856778e-05 7.474663e-05 2.203154e-05
[1428,] 2.591553e-05 1.761622e-05 8.683669e-06
[1429,] 2.761608e-05 2.002486e-05 6.643393e-06
[1430,] 4.592589e-05 3.123501e-05 9.688226e-06
[1431,] 2.726040e-05 1.685444e-05 5.188145e-06
[1432,] 3.733151e-05 4.544425e-05 1.039569e-05
[1433,] 3.505609e-05 7.282746e-05 1.818241e-05
[1434,] 2.619414e-05 2.448903e-05 1.242346e-05
[1435,] 6.136003e-05 2.948885e-05 1.989110e-05
[1436,] 2.987725e-05 2.462573e-05 8.848961e-06
[1437,] 2.609105e-05 3.351108e-05 1.783238e-05
[1438,] 6.286608e-05 2.864084e-05 1.950622e-05
[1439,] 6.410297e-05 2.462216e-05 1.583942e-05
[1440,] 1.178806e-04 5.898123e-05 6.982738e-05
[1441,] 5.967907e-05 2.238589e-05 1.240208e-05
[1442,] 6.063676e-05 2.763668e-05 1.508110e-05
[1443,] 3.270506e-05 3.595786e-05 8.732749e-06
[1444,] 3.305209e-05 3.828123e-05 8.953525e-06
[1445,] 3.595872e-05 6.326332e-05 1.704006e-05
[1446,] 3.627974e-05 6.760019e-05 1.832137e-05
[1447,] 3.361679e-05 3.688379e-05 8.789024e-06
[1448,] 2.619749e-05 2.827814e-05 1.427960e-05
[1449,] 2.620768e-05 3.917732e-05 1.680053e-05
[1450,] 2.620873e-05 4.086319e-05 1.738332e-05
[1451,] 4.914596e-05 2.150913e-05 1.012605e-05
[1452,] 5.665491e-05 4.025701e-05 1.565998e-05
[1453,] 2.467951e-04 4.269070e-05 4.141328e-05
[1454,] 4.893389e-05 3.819784e-05 1.427305e-05
[1455,] 3.291960e-05 3.789117e-05 8.980377e-06
[1456,] 5.306914e-05 2.285296e-05 1.187846e-05
[1457,] 3.288615e-05 3.642130e-05 9.036183e-06
[1458,] 3.968836e-05 1.680346e-04 1.969793e-05
[1459,] 2.500785e-04 4.239678e-05 4.394571e-05
[1460,] 2.503511e-04 4.240302e-05 4.401331e-05
[1461,] 4.185631e-05 2.711632e-05 1.316103e-05
[1462,] 3.492943e-05 6.434952e-05 1.647159e-05
[1463,] 3.163345e-05 3.062551e-05 2.154413e-05
[1464,] 2.531058e-05 2.348977e-05 6.987614e-06
[1465,] 6.560528e-05 1.777779e-05 2.439849e-05
[1466,] 2.331851e-05 1.738597e-05 4.738792e-06
[1467,] 3.430276e-05 5.976826e-05 1.513540e-05
[1468,] 3.905858e-05 4.373253e-05 1.132001e-05
[1469,] 2.554491e-05 2.213659e-05 6.712222e-06
[1470,] 3.746203e-05 2.723034e-05 1.203516e-05
[1471,] 2.440078e-05 1.702395e-05 4.632998e-06
[1472,] 2.835980e-04 4.182874e-05 4.062034e-05
[1473,] 3.895752e-05 2.574905e-05 1.144765e-05
[1474,] 2.405555e-04 4.295606e-05 4.587889e-05
[1475,] 2.656900e-05 3.420408e-05 1.267319e-05
[1476,] 3.849999e-05 1.099573e-04 4.292022e-05
[1477,] 3.546564e-05 2.752903e-05 1.160244e-05
[1478,] 4.256944e-05 4.106326e-05 9.650964e-06
[1479,] 3.137119e-05 2.544116e-05 9.491871e-06
[1480,] 2.675083e-05 3.900992e-05 1.209836e-05
[1481,] 2.688864e-05 2.396548e-05 7.142913e-06
[1482,] 3.101620e-05 7.225207e-05 1.347373e-05
[1483,] 2.641849e-05 2.775779e-05 1.015006e-05
[1484,] 3.557191e-05 5.799666e-05 1.581450e-05
[1485,] 3.302043e-05 5.202113e-05 1.276326e-05
[1486,] 3.559496e-05 5.958922e-05 1.611935e-05
[1487,] 3.553703e-05 7.479485e-05 1.896626e-05
[1488,] 2.643404e-05 4.157649e-05 7.897529e-06
[1489,] 3.952559e-05 3.747260e-05 9.764692e-06
[1490,] 3.308071e-05 1.047009e-04 3.106355e-05
[1491,] 3.340633e-05 2.038544e-05 7.129044e-06
[1492,] 3.702383e-04 4.511048e-05 6.567386e-05
[1493,] 3.867748e-05 1.137955e-04 4.472048e-05
[1494,] 6.548638e-05 3.646891e-05 1.421024e-05
[1495,] 3.763588e-05 7.946356e-05 2.193474e-05
[1496,] 5.446795e-05 2.984370e-05 9.568123e-06
[1497,] 3.494124e-05 5.427558e-05 1.459858e-05
[1498,] 4.454800e-05 3.012781e-05 8.714727e-06
[1499,] 4.342958e-05 1.046613e-04 3.568898e-05
[1500,] 3.350421e-02 2.761182e-05 2.261020e-02
[1501,] 4.675616e-05 3.452927e-05 1.200600e-05
[1502,] 3.779989e-05 1.016557e-04 2.718649e-05
[1503,] 4.517541e-05 3.651196e-05 1.218747e-05
[1504,] 4.098993e-05 2.121831e-05 6.648040e-06
[1505,] 5.094573e-05 2.984829e-05 1.773444e-05
[1506,] 4.399812e-05 2.253363e-05 7.874128e-06
[1507,] 3.976965e-05 3.535642e-05 1.049667e-05
[1508,] 5.308603e-03 3.366753e-05 4.793665e-04
[1509,] 1.082971e-03 1.665650e-05 3.083522e-04
[1510,] 7.975707e-05 3.041148e-05 2.568054e-05
[1511,] 3.053412e-05 1.695249e-05 5.203860e-06
[1512,] 1.643302e-04 4.080965e-05 3.603727e-05
[1513,] 2.885954e-04 2.042802e-05 1.326224e-04
[1514,] 6.867380e-05 3.091438e-05 1.314907e-05
[1515,] 3.015074e-04 4.451142e-05 3.819929e-05
[1516,] 4.881448e-05 5.331243e-05 2.823894e-05
[1517,] 2.964325e-02 1.743355e-05 4.084405e-03
[1518,] 3.658638e-05 7.634404e-05 2.078393e-05
[1519,] 3.614846e-05 3.879921e-05 1.051483e-05
[1520,] 3.692753e-05 3.724809e-05 9.606955e-06
[1521,] 6.286343e-05 2.745957e-05 1.081454e-05
[1522,] 3.037194e-05 1.679928e-05 5.380050e-06
[1523,] 2.971360e-04 4.508963e-05 4.732623e-05
[1524,] 2.396764e-04 2.294427e-05 1.290164e-04
[1525,] 2.867269e-04 4.551765e-05 5.076216e-05
[1526,] 2.062291e-04 3.086474e-05 3.810380e-05
[1527,] 1.166208e-04 3.148272e-05 3.297321e-05
[1528,] 3.512483e-05 3.577240e-05 9.359260e-06
[1529,] 3.581437e-05 3.571278e-05 9.677345e-06
[1530,] 2.930034e-04 4.334296e-05 4.110997e-05
[1531,] 3.184057e-04 4.393959e-05 4.372618e-05
[1532,] 2.928233e-04 4.389654e-05 4.425963e-05
[1533,] 7.236877e-05 2.471415e-05 1.780612e-05
[1534,] 3.983617e-05 9.859141e-05 2.933595e-05
[1535,] 3.943751e-05 5.765452e-05 1.196481e-05
[1536,] 1.990870e-04 1.897149e-05 8.252660e-05
[1537,] 1.206169e-04 3.248507e-05 3.460667e-05
[1538,] 4.867185e-05 3.765293e-05 2.261841e-05
[1539,] 1.593203e-01 3.963937e-05 5.038916e-02
[1540,] 4.450205e-05 8.141928e-05 2.977925e-05
[1541,] 3.166773e-04 1.767088e-05 5.308178e-05
[1542,] 1.108108e-04 3.284912e-05 3.669769e-05
[1543,] 4.658536e-05 4.934912e-05 3.649690e-05
[1544,] 1.096240e-04 4.187081e-05 2.982022e-05
[1545,] 9.300223e-05 4.837331e-05 4.252033e-05
[1546,] 4.051876e-05 2.422015e-05 9.722945e-06
[1547,] 1.071093e-04 1.918774e-05 2.953342e-05
[1548,] 3.102449e-05 9.531012e-05 1.066601e-05
[1549,] 3.051799e-05 1.784386e-05 5.406537e-06
[1550,] 8.053772e-05 1.825288e-05 1.604274e-05
[1551,] 3.377353e-05 1.851341e-05 5.973598e-06
[1552,] 1.011084e-04 4.381189e-05 5.072226e-05
[1553,] 1.059602e-04 4.223314e-05 5.019278e-05
[1554,] 4.767462e-05 2.622524e-05 1.374721e-05
[1555,] 9.117322e-05 3.187906e-05 3.021371e-05
[1556,] 1.164906e-04 3.439626e-05 4.029461e-05
[1557,] 4.786381e-05 2.305880e-05 1.153616e-05
[1558,] 4.847233e-05 6.998141e-05 2.928265e-05
[1559,] 2.992745e-05 1.842161e-05 5.319242e-06
[1560,] 4.108922e-05 1.371430e-04 1.751366e-05
[1561,] 2.697484e-04 1.859366e-04 7.118675e-04
[1562,] 5.383082e-05 5.867900e-05 3.818312e-05
[1563,] 3.809809e-05 6.509655e-05 1.073037e-05
[1564,] 3.235774e-05 1.804831e-05 5.455322e-06
[1565,] 5.540527e-05 2.032171e-05 1.831460e-05
[1566,] 4.115110e-05 3.971396e-05 9.295198e-06
[1567,] 3.034092e-05 5.057040e-05 1.036863e-05
[1568,] 5.631461e-05 3.322828e-04 2.505471e-04
[1569,] 3.900754e-05 3.701458e-05 9.175056e-06
[1570,] 3.813181e-05 6.912144e-05 1.515628e-05
[1571,] 4.116946e-05 2.427125e-05 8.218144e-06
[1572,] 4.237889e-05 4.512519e-05 1.198933e-05
[1573,] 4.002064e-05 2.530728e-05 8.561240e-06
[1574,] 4.011028e-05 2.516522e-05 8.509040e-06
[1575,] 3.746773e-04 2.105767e-05 5.951205e-05
[1576,] 1.437881e-04 1.713013e-05 9.557369e-06
[1577,] 5.040548e-05 4.525972e-05 1.379279e-05
[1578,] 5.081922e-05 2.617216e-05 8.726698e-06
[1579,] 1.604726e-04 2.269722e-05 1.048715e-05
[1580,] 5.080032e-05 6.574810e-05 3.408432e-05
[1581,] 4.240103e-05 6.138766e-05 2.141023e-05
[1582,] 5.807117e-05 2.413271e-05 2.470018e-05
[1583,] 4.364184e-05 1.771431e-05 5.694426e-06
[1584,] 5.735210e-05 2.754361e-05 2.969019e-05
[1585,] 4.233830e-05 5.472714e-05 1.299639e-05
[1586,] 2.883722e-05 2.166863e-05 6.093619e-06
[1587,] 2.039637e-04 4.576370e-05 2.350999e-05
[1588,] 4.022920e-05 1.659565e-04 4.832028e-05
[1589,] 4.970327e-05 2.269272e-05 7.672330e-06
[1590,] 8.956326e-05 4.111680e-05 1.270856e-05
[1591,] 4.772982e-05 3.351715e-05 1.168650e-05
[1592,] 5.480854e-05 2.311241e-05 6.806515e-06
[1593,] 5.961748e-05 3.735985e-05 1.396050e-05
[1594,] 6.090127e-05 2.329471e-05 8.851361e-06
[1595,] 3.449583e-05 1.708477e-05 5.201722e-06
[1596,] 2.762848e-05 2.071199e-05 5.959186e-06
[1597,] 5.392275e-05 4.875083e-05 1.744378e-05
[1598,] 5.190505e-05 2.040536e-05 5.432769e-06
[1599,] 2.748273e-05 1.988099e-05 5.666354e-06
[1600,] 5.443184e-05 2.138054e-05 6.454766e-06
[1601,] 2.745562e-05 2.004922e-05 5.628286e-06
[1602,] 4.771448e-05 9.117595e-05 3.094733e-05
[1603,] 3.924303e-05 4.612435e-05 1.207021e-05
[1604,] 3.507955e-05 7.023318e-05 2.048234e-05
[1605,] 3.514011e-05 1.709779e-05 5.638587e-06
[1606,] 5.456978e-05 2.017334e-05 6.211839e-06
[1607,] 3.490923e-05 1.701587e-05 5.418366e-06
[1608,] 3.147066e-05 1.215844e-04 2.495343e-05
[1609,] 4.746022e-05 3.641916e-05 8.841580e-06
[1610,] 5.564212e-05 2.185207e-05 6.504655e-06
[1611,] 5.336338e-05 2.014876e-05 6.249915e-06
[1612,] 3.400399e-05 6.953713e-05 1.916600e-05
[1613,] 3.471359e-05 6.885909e-05 1.977472e-05
[1614,] 7.717089e-05 4.347486e-05 1.566434e-05
[1615,] 3.436237e-05 2.390321e-05 6.795563e-06
[1616,] 4.721979e-05 5.718988e-05 1.843997e-05
[1617,] 5.124510e-05 2.028664e-05 6.363945e-06
[1618,] 7.229669e-05 1.687566e-05 5.694745e-06
[1619,] 5.119870e-05 2.089934e-05 6.509851e-06
[1620,] 3.729799e-05 4.378365e-05 8.205601e-06
[1621,] 3.795563e-05 8.141869e-05 2.525863e-05
[1622,] 3.749833e-05 1.698440e-05 5.326195e-06
[1623,] 5.365548e-05 2.258221e-05 6.778557e-06
[1624,] 3.274674e-05 1.706189e-05 5.061313e-06
[1625,] 3.742503e-05 4.574361e-05 1.112622e-05
[1626,] 4.558461e-05 4.857626e-05 1.403011e-05
[1627,] 3.683088e-05 1.696735e-05 5.351974e-06
[1628,] 5.218964e-05 4.249206e-05 1.138302e-05
[1629,] 2.928293e-05 2.203430e-05 6.416030e-06
[1630,] 5.539920e-05 2.264584e-05 6.688724e-06
[1631,] 3.434715e-05 2.009504e-05 6.551423e-06
[1632,] 3.781935e-05 1.703103e-05 5.534559e-06
[1633,] 5.245721e-05 1.898992e-05 6.071511e-06
[1634,] 5.614255e-05 1.928741e-05 6.105283e-06
[1635,] 3.710799e-05 3.542691e-05 9.558290e-06
[1636,] 3.099277e-05 1.706396e-05 4.928261e-06
[1637,] 4.123650e-05 5.268048e-05 1.417929e-05
[1638,] 5.723127e-05 2.065580e-05 6.234711e-06
[1639,] 6.064857e-05 4.486083e-05 1.264180e-05
[1640,] 3.914724e-05 1.703357e-05 5.292690e-06
[1641,] 2.866647e-05 2.126436e-05 6.001058e-06
[1642,] 4.953697e-05 1.862549e-05 6.272927e-06
[1643,] 7.844271e-05 3.780906e-05 1.231952e-05
[1644,] 5.065420e-05 2.791412e-05 9.406469e-06
[1645,] 2.648967e-05 1.701252e-05 4.892441e-06
[1646,] 3.032115e-05 1.914978e-05 4.711713e-06
[1647,] 2.777506e-05 1.978540e-05 4.801703e-06
[1648,] 2.574743e-05 1.715793e-05 4.685845e-06
[1649,] 2.909039e-05 4.788288e-05 8.718193e-06
[1650,] 2.983019e-05 6.854631e-05 1.038798e-05
[1651,] 2.654815e-05 1.705079e-05 4.919566e-06
[1652,] 4.582450e-05 1.753600e-05 5.065414e-06
[1653,] 3.101452e-05 4.915210e-05 8.006912e-06
[1654,] 3.434787e-05 7.654822e-05 2.232440e-05
[1655,] 3.477229e-05 4.035834e-05 9.920857e-06
[1656,] 3.689852e-05 4.175021e-05 1.190717e-05
[1657,] 3.940021e-05 4.580110e-05 1.137954e-05
[1658,] 3.040582e-05 2.274126e-05 7.545078e-06
[1659,] 3.226991e-05 8.844672e-05 1.831528e-05
[1660,] 4.582790e-05 4.934440e-05 1.900970e-05
[1661,] 3.050565e-05 2.167341e-05 7.213007e-06
[1662,] 3.153591e-05 2.392554e-05 8.293926e-06
[1663,] 5.466866e-05 2.302856e-05 8.365277e-06
[1664,] 6.285882e-05 8.183130e-05 4.583573e-05
[1665,] 3.149995e-05 2.229797e-05 7.668950e-06
[1666,] 5.470284e-05 2.403139e-05 8.806064e-06
[1667,] 5.164474e-05 2.493788e-05 8.761085e-06
[1668,] 5.944037e-05 2.511666e-05 9.803765e-06
[1669,] 3.397699e-05 1.979280e-04 4.912117e-05
[1670,] 3.184593e-05 1.522510e-04 2.673411e-05
[1671,] 5.796321e-05 2.834168e-05 1.113664e-05
[1672,] 3.177180e-05 1.132911e-04 2.249653e-05
[1673,] 4.985407e-05 1.299662e-04 5.230634e-05
[1674,] 3.442011e-05 1.879732e-04 5.052826e-05
[1675,] 8.369494e-05 7.294981e-05 5.836464e-05
[1676,] 3.302860e-05 2.011337e-04 4.400146e-05
[1677,] 5.281732e-05 2.823995e-05 1.025916e-05
[1678,] 3.184039e-05 1.120458e-04 2.255882e-05
[1679,] 3.345755e-05 8.694782e-05 1.759271e-05
[1680,] 4.400478e-05 3.505377e-05 9.976372e-06
[1681,] 3.551714e-05 2.472527e-05 9.678413e-06
[1682,] 5.202461e-05 2.445733e-05 8.636738e-06
[1683,] 5.054262e-05 3.452334e-05 1.028770e-05
[1684,] 4.165235e-05 1.092398e-04 4.098149e-05
[1685,] 7.396385e-05 8.077710e-05 5.637488e-05
[1686,] 2.451865e-05 1.694759e-05 4.748244e-06
[1687,] 5.177083e-05 2.578911e-05 9.111144e-06
[1688,] 5.177113e-05 2.480387e-05 8.730006e-06
[1689,] 5.181468e-05 2.437611e-05 8.571989e-06
[1690,] 3.031847e-05 2.397652e-05 8.002491e-06
[1691,] 3.383173e-05 1.457346e-04 4.669171e-05
[1692,] 7.829742e-05 6.779530e-05 4.743204e-05
[1693,] 5.202983e-05 2.489417e-05 8.812244e-06
[1694,] 4.409474e-05 3.774172e-05 9.103284e-06
[1695,] 5.585545e-05 4.174410e-05 1.266172e-05
[1696,] 5.150938e-05 2.367140e-05 8.249194e-06
[1697,] 3.289148e-05 1.378797e-04 3.198759e-05
[1698,] 5.194856e-05 2.541927e-05 9.004382e-06
[1699,] 5.204939e-05 2.556679e-05 9.080666e-06
[1700,] 5.152323e-05 2.373667e-05 8.276734e-06
[1701,] 3.726249e-05 1.547568e-04 5.100488e-05
[1702,] 5.219715e-05 1.491719e-04 9.340989e-05
[1703,] 3.018814e-05 2.294208e-04 4.494683e-05
[1704,] 3.651696e-05 5.375060e-05 1.566197e-05
[1705,] 3.809609e-05 4.422632e-05 1.269740e-05
[1706,] 5.062725e-05 2.430248e-05 8.309430e-06
[1707,] 2.887229e-05 2.204907e-05 6.879790e-06
[1708,] 3.420441e-05 2.397059e-05 8.955577e-06
[1709,] 7.045040e-05 2.618505e-05 1.231873e-05
[1710,] 5.206123e-05 2.925472e-05 1.048659e-05
[1711,] 3.753164e-05 2.670910e-05 1.101810e-05
[1712,] 3.701042e-05 1.330959e-04 4.347221e-05
[1713,] 3.184588e-05 2.411309e-05 8.393764e-06
[1714,] 3.736727e-05 4.689563e-05 1.295739e-05
[1715,] 2.993517e-05 2.264501e-05 7.394795e-06
[1716,] 5.225260e-05 2.548622e-05 9.081145e-06
[1717,] 5.175375e-05 2.417167e-05 8.486233e-06
[1718,] 2.872188e-05 2.465335e-05 7.576067e-06
[1719,] 5.208179e-05 2.538911e-05 9.013406e-06
[1720,] 5.198402e-05 2.392681e-05 8.422895e-06
[1721,] 3.282331e-05 1.260451e-04 2.703171e-05
[1722,] 5.128220e-05 2.507954e-05 8.740620e-06
[1723,] 3.245865e-05 1.344738e-04 2.507744e-05
[1724,] 3.297302e-05 2.511325e-05 9.121545e-06
[1725,] 3.284108e-05 1.427101e-04 3.066419e-05
[1726,] 3.103827e-05 6.240940e-05 1.246596e-05
[1727,] 3.313519e-05 1.097309e-04 1.754554e-05
[1728,] 2.955235e-05 2.005376e-04 2.778895e-05
[1729,] 3.261837e-05 1.249537e-04 3.743692e-05
[1730,] 4.330298e-05 7.807634e-05 1.573899e-05
[1731,] 5.119996e-05 2.587842e-05 9.011578e-06
[1732,] 5.138356e-05 2.466616e-05 8.615651e-06
[1733,] 3.338152e-05 2.516624e-05 9.214321e-06
[1734,] 5.155667e-05 2.181600e-05 7.531826e-06
[1735,] 3.911347e-05 8.123047e-05 3.048739e-05
[1736,] 4.363808e-05 7.581280e-05 1.494938e-05
[1737,] 3.527217e-05 1.248008e-04 3.584472e-05
[1738,] 4.261723e-05 2.177993e-05 9.330610e-06
[1739,] 5.099433e-05 2.175615e-05 7.426095e-06
[1740,] 3.524942e-05 1.851083e-04 5.106171e-05
[1741,] 5.197511e-05 2.387499e-05 8.395791e-06
[1742,] 4.295029e-05 8.191581e-05 1.671139e-05
[1743,] 3.209242e-05 1.081048e-04 2.278062e-05
[1744,] 5.394664e-05 2.410668e-05 8.695560e-06
[1745,] 3.210950e-05 1.288191e-04 2.410312e-05
[1746,] 4.813640e-05 9.108759e-05 3.363929e-05
[1747,] 3.364087e-05 1.551437e-04 4.094415e-05
[1748,] 5.486911e-05 2.198988e-05 7.920448e-06
[1749,] 5.918957e-05 4.112313e-05 1.063960e-05
[1750,] 2.836180e-05 2.567930e-05 7.644371e-06
[1751,] 1.006583e-04 1.306057e-04 1.563360e-04
[1752,] 3.274645e-05 1.439514e-04 2.608722e-05
[1753,] 3.356122e-05 1.859942e-05 6.059242e-06
[1754,] 2.985380e-05 2.381900e-05 7.687377e-06
[1755,] 5.207912e-05 2.351601e-05 8.290936e-06
[1756,] 5.418191e-05 2.370351e-05 8.599397e-06
[1757,] 5.468127e-05 2.504527e-05 9.233694e-06
[1758,] 3.177748e-05 8.773508e-05 1.802498e-05
[1759,] 3.087181e-05 1.913829e-05 6.303646e-06
[1760,] 5.514881e-05 2.465315e-05 9.128270e-06
[1761,] 5.574637e-05 2.487260e-05 9.295298e-06
[1762,] 5.650648e-05 2.520279e-05 9.527473e-06
[1763,] 3.316197e-05 4.017611e-05 9.234646e-06
[1764,] 5.431350e-05 2.508128e-05 9.200128e-06
[1765,] 5.151574e-05 2.658827e-05 9.365733e-06
[1766,] 5.231324e-05 2.625361e-05 9.394552e-06
[1767,] 4.557550e-05 5.358025e-05 2.116346e-05
[1768,] 2.890114e-05 2.590198e-05 8.017767e-06
[1769,] 5.076858e-05 3.171065e-05 1.140960e-05
[1770,] 3.534812e-05 7.068925e-05 1.559198e-05
[1771,] 5.230777e-05 3.196172e-05 1.194427e-05
[1772,] 3.270955e-05 1.843841e-05 6.231655e-06
[1773,] 5.501765e-05 2.330087e-05 8.561115e-06
[1774,] 4.329533e-05 6.602160e-05 1.820388e-05
[1775,] 3.386072e-05 1.455687e-04 3.572529e-05
[1776,] 3.367326e-05 9.955293e-05 2.780955e-05
[1777,] 3.168317e-05 1.331637e-04 2.038417e-05
[1778,] 5.300225e-05 2.247030e-05 8.007236e-06
[1779,] 4.450726e-05 6.292777e-05 1.800639e-05
[1780,] 4.151154e-05 1.285320e-04 4.268357e-05
[1781,] 5.548659e-05 2.218584e-05 8.086713e-06
[1782,] 2.536976e-05 3.448104e-05 7.612999e-06
[1783,] 2.367855e-05 1.734647e-05 4.822715e-06
[1784,] 5.473934e-05 2.418276e-05 8.899244e-06
[1785,] 7.066499e-05 3.419556e-05 1.610413e-05
[1786,] 5.538739e-05 2.423802e-05 8.997999e-06
[1787,] 3.426211e-05 6.541585e-05 1.886885e-05
[1788,] 2.904611e-05 2.273029e-05 7.026962e-06
[1789,] 3.347419e-05 1.225291e-04 2.697329e-05
[1790,] 3.463295e-05 8.780403e-05 2.426697e-05
[1791,] 3.339383e-05 1.024907e-04 2.247009e-05
[1792,] 3.725429e-05 7.999275e-05 2.619710e-05
[1793,] 3.127295e-05 2.997867e-05 1.014013e-05
[1794,] 5.060226e-05 2.575429e-05 8.910045e-06
[1795,] 3.019831e-05 2.639314e-05 8.486977e-06
[1796,] 5.149995e-05 2.554127e-05 9.029693e-06
[1797,] 3.449070e-05 1.449171e-04 2.298602e-05
[1798,] 5.501926e-05 2.385323e-05 8.796851e-06
[1799,] 4.377816e-05 5.791769e-05 2.039976e-05
[1800,] 5.529757e-05 2.691587e-05 1.017597e-05
[1801,] 4.286134e-05 6.721717e-05 2.267176e-05
[1802,] 4.808571e-05 8.227292e-05 3.837628e-05
[1803,] 3.359438e-05 1.307293e-04 2.586677e-05
[1804,] 2.944637e-05 3.074053e-05 9.150568e-06
[1805,] 5.577750e-05 2.418889e-05 9.031394e-06
[1806,] 3.439998e-05 1.233862e-04 3.131951e-05
[1807,] 3.381437e-05 1.497187e-04 2.603879e-05
[1808,] 2.970231e-05 2.544019e-05 8.008002e-06
[1809,] 3.017072e-05 2.592445e-05 8.412042e-06
[1810,] 3.495272e-05 2.426109e-04 6.053374e-05
[1811,] 3.092469e-05 2.242197e-05 7.458484e-06
[1812,] 3.351740e-05 3.250141e-04 5.970731e-05
[1813,] 4.468961e-05 5.657507e-05 1.638141e-05
[1814,] 5.497347e-05 2.420571e-05 8.960437e-06
[1815,] 3.502609e-05 2.183628e-04 5.396263e-05
[1816,] 2.835043e-05 1.852116e-05 5.719445e-06
[1817,] 3.431115e-05 1.966998e-04 4.451434e-05
[1818,] 2.803090e-05 3.926933e-05 8.317133e-06
[1819,] 4.544266e-05 5.301340e-05 1.558940e-05
[1820,] 5.348466e-05 2.516327e-05 9.161203e-06
[1821,] 3.143223e-05 2.585295e-05 8.794962e-06
[1822,] 3.477825e-05 7.880194e-05 1.860802e-05
[1823,] 3.414478e-05 2.019069e-04 4.748573e-05
[1824,] 3.295300e-05 3.102392e-05 1.126973e-05
[1825,] 3.456316e-05 1.695907e-04 4.345723e-05
[1826,] 3.259321e-05 2.980122e-05 1.067708e-05
[1827,] 3.076067e-05 3.312746e-05 1.097719e-05
[1828,] 3.402484e-05 1.199399e-04 4.307337e-05
[1829,] 2.963011e-05 2.246342e-05 7.111026e-06
[1830,] 3.040327e-05 2.870660e-05 9.384677e-06
[1831,] 5.093146e-05 2.614354e-05 9.136409e-06
[1832,] 3.334119e-05 3.169282e-04 4.681913e-05
[1833,] 2.834839e-05 1.040684e-04 1.896390e-05
[1834,] 3.339700e-05 3.531297e-04 4.946102e-05
[1835,] 3.320378e-05 2.492985e-04 4.220103e-05
[1836,] 3.325000e-05 1.251382e-04 2.368530e-05
[1837,] 3.384783e-05 1.235194e-04 2.251824e-05
[1838,] 3.376223e-05 1.136428e-04 2.335740e-05
[1839,] 4.147489e-05 4.951515e-05 1.337463e-05
[1840,] 5.441895e-05 2.361222e-05 8.633594e-06
[1841,] 3.563580e-05 8.483124e-05 2.527253e-05
[1842,] 3.511634e-05 8.190253e-05 2.346680e-05
[1843,] 3.167696e-05 2.548943e-05 8.788774e-06
[1844,] 5.464732e-05 2.481634e-05 9.172549e-06
[1845,] 2.981853e-05 2.430226e-05 7.706700e-06
[1846,] 2.929084e-05 2.654964e-05 8.108740e-06
[1847,] 3.861127e-05 5.948985e-05 1.143983e-05
[1848,] 2.871597e-05 4.066147e-05 1.091346e-05
[1849,] 3.235489e-05 1.260021e-04 2.217052e-05
[1850,] 3.269920e-05 1.246058e-04 2.041412e-05
[1851,] 5.920835e-05 4.441749e-05 1.593354e-05
[1852,] 3.018191e-05 2.837533e-05 9.186796e-06
[1853,] 4.154064e-05 4.184483e-05 1.069886e-05
[1854,] 3.265962e-05 1.708110e-04 2.592417e-05
[1855,] 4.077243e-05 4.182115e-05 1.069630e-05
[1856,] 3.373089e-05 1.401185e-04 2.053872e-05
[1857,] 3.407592e-05 1.227827e-04 1.774308e-05
[1858,] 2.698495e-05 3.823395e-05 9.385390e-06
[1859,] 3.232172e-05 1.301538e-04 2.653619e-05
[1860,] 3.257525e-05 1.512519e-04 2.416289e-05
[1861,] 3.259199e-05 1.537729e-04 2.438500e-05
[1862,] 5.968340e-05 4.585824e-05 1.799665e-05
[1863,] 5.141449e-05 6.503470e-05 2.465727e-05
[1864,] 3.224382e-05 1.255789e-04 2.489654e-05
[1865,] 3.019416e-05 9.685014e-05 2.086745e-05
[1866,] 3.243408e-05 1.010018e-04 2.237451e-05
[1867,] 3.275813e-05 1.086493e-04 1.866716e-05
[1868,] 3.233789e-05 8.714031e-05 1.961139e-05
[1869,] 3.241060e-05 8.458745e-05 1.964551e-05
[1870,] 3.242002e-05 1.012916e-04 1.907829e-05
[1871,] 5.643597e-05 2.149777e-05 6.683688e-06
[1872,] 3.264189e-05 7.792196e-05 1.947985e-05
[1873,] 3.264558e-05 8.953657e-05 1.644070e-05
[1874,] 3.247567e-05 9.319492e-05 1.764083e-05
[1875,] 5.422609e-05 2.011529e-05 6.572388e-06
[1876,] 5.397836e-05 2.299392e-05 7.582776e-06
[1877,] 3.304959e-05 1.134761e-04 1.834204e-05
[1878,] 3.312909e-05 1.423673e-04 2.130626e-05
[1879,] 3.261886e-05 1.010722e-04 1.799780e-05
[1880,] 4.132635e-05 6.899404e-05 2.184885e-05
[1881,] 5.404933e-05 2.221855e-05 7.375040e-06
[1882,] 3.250450e-05 9.506318e-05 1.362774e-05
[1883,] 5.398762e-05 2.283144e-05 7.538057e-06
[1884,] 3.248279e-05 1.222030e-04 2.135002e-05
[1885,] 4.093969e-05 3.963453e-05 1.075241e-05
[1886,] 3.241288e-05 1.008695e-04 2.223971e-05
[1887,] 3.839158e-05 3.954402e-05 9.338948e-06
[1888,] 4.631988e-05 1.286022e-04 5.292537e-05
[1889,] 2.886648e-05 2.163959e-05 6.579193e-06
[1890,] 3.497560e-05 1.205297e-04 1.627381e-05
[1891,] 3.294772e-05 1.187115e-04 1.944527e-05
[1892,] 3.810309e-05 4.074470e-05 9.338440e-06
[1893,] 3.283741e-05 1.513982e-04 2.372705e-05
[1894,] 3.280564e-05 1.702338e-04 2.760081e-05
[1895,] 2.540760e-05 3.416718e-05 7.546300e-06
[1896,] 4.332256e-05 3.875334e-05 1.019649e-05
[1897,] 3.384620e-05 1.687505e-04 2.254843e-05
[1898,] 3.376476e-05 1.465870e-04 2.064079e-05
[1899,] 2.823479e-05 2.206702e-05 6.497087e-06
[1900,] 3.140443e-05 6.880095e-05 1.459083e-05
[1901,] 3.231064e-05 9.772060e-05 1.911188e-05
[1902,] 5.495859e-05 2.230766e-05 7.580675e-06
[1903,] 3.225015e-05 9.420220e-05 2.004934e-05
[1904,] 3.306225e-05 1.100713e-04 1.813047e-05
[1905,] 2.869039e-05 2.733605e-05 8.155069e-06
[1906,] 3.264629e-05 1.056678e-04 1.846524e-05
[1907,] 3.255613e-05 1.036672e-04 1.844651e-05
[1908,] 3.268417e-05 1.037798e-04 1.803214e-05
[1909,] 3.276413e-05 1.143428e-04 1.893397e-05
[1910,] 2.837698e-05 2.166862e-05 6.377981e-06
[1911,] 2.596654e-05 8.759479e-05 1.346658e-05
[1912,] 2.534471e-05 3.545197e-05 7.741173e-06
[1913,] 3.312057e-05 1.516718e-04 2.270535e-05
[1914,] 3.224048e-05 1.188009e-04 2.373505e-05
[1915,] 5.443096e-05 2.097393e-05 6.992257e-06
[1916,] 3.220333e-05 1.055964e-04 2.062701e-05
[1917,] 7.092852e-05 6.140912e-05 3.624563e-05
[1918,] 5.448493e-05 2.238923e-05 7.493542e-06
[1919,] 5.447745e-05 2.187264e-05 7.314405e-06
[1920,] 5.505578e-05 2.299990e-05 7.848846e-06
[1921,] 4.007697e-05 1.874479e-04 5.234145e-05
[1922,] 3.332940e-05 1.530879e-04 2.224972e-05
[1923,] 3.986680e-05 5.224335e-05 1.231583e-05
[1924,] 5.546181e-05 2.201997e-05 7.555439e-06
[1925,] 3.362334e-05 1.780233e-04 2.388933e-05
[1926,] 3.243308e-05 1.458888e-04 2.482578e-05
[1927,] 3.401257e-05 1.599303e-04 2.066648e-05
[1928,] 3.338868e-05 1.918702e-04 2.559206e-05
[1929,] 4.026249e-05 8.156244e-05 2.324619e-05
[1930,] 3.118355e-05 4.352689e-05 9.115821e-06
[1931,] 5.544574e-05 2.223573e-05 7.633726e-06
[1932,] 5.545673e-05 2.163991e-05 7.411784e-06
[1933,] 3.304110e-05 1.802498e-04 2.537860e-05
[1934,] 5.728811e-05 2.128066e-05 7.480820e-06
[1935,] 2.957683e-05 3.913501e-05 1.099701e-05
[1936,] 3.515816e-05 1.546309e-04 1.995474e-05
[1937,] 3.551993e-05 1.473488e-04 1.819653e-05
[1938,] 2.857519e-05 2.406628e-05 7.014463e-06
[1939,] 5.469528e-05 1.954087e-05 6.517010e-06
[1940,] 3.504248e-05 1.604757e-04 2.072201e-05
[1941,] 3.526148e-05 1.603411e-04 2.042007e-05
[1942,] 3.545705e-05 1.562992e-04 1.982589e-05
[1943,] 4.062632e-05 5.742075e-05 1.714751e-05
[1944,] 3.100630e-05 4.098401e-05 8.887284e-06
[1945,] 3.967954e-05 5.246810e-05 1.235708e-05
[1946,] 3.285619e-05 1.383297e-04 2.372159e-05
[1947,] 3.940893e-05 4.433467e-05 1.048354e-05
[1948,] 3.210531e-05 3.498383e-05 8.727972e-06
[1949,] 3.287595e-05 1.159906e-04 2.072964e-05
[1950,] 4.244335e-05 1.290977e-04 4.334256e-05
[1951,] 3.387862e-05 1.274320e-04 1.907672e-05
[1952,] 3.947185e-05 4.834016e-05 1.159555e-05
[1953,] 3.297986e-05 9.911364e-05 1.688292e-05
[1954,] 5.457537e-05 7.177370e-05 3.043223e-05
[1955,] 3.209800e-05 1.081461e-04 2.245272e-05
[1956,] 3.447385e-05 1.210837e-04 1.786560e-05
[1957,] 3.315073e-05 3.506684e-05 8.547387e-06
[1958,] 9.712906e-05 5.042126e-05 1.224437e-05
[1959,] 3.278987e-05 3.490533e-05 8.324562e-06
[1960,] 8.421927e-05 5.209407e-05 3.391902e-05
[1961,] 4.634205e-05 4.722178e-05 9.947854e-06
[1962,] 2.912642e-05 4.084284e-05 9.053791e-06
[1963,] 5.562287e-05 2.946709e-05 8.852169e-06
[1964,] 4.422009e-05 2.417557e-05 6.565940e-06
[1965,] 4.768787e-05 3.907330e-05 8.643336e-06
[1966,] 2.465404e-05 1.009358e-04 9.010058e-06
[1967,] 3.994478e-05 2.433579e-04 1.017568e-05
[1968,] 8.779484e-05 2.924997e-05 1.496678e-05
[1969,] 4.382250e-05 2.278761e-05 6.345340e-06
[1970,] 4.862789e-05 3.504774e-05 8.287217e-06
[1971,] 5.615451e-05 2.893519e-05 8.629933e-06
[1972,] 4.330113e-05 4.946326e-05 1.311535e-05
[1973,] 5.406087e-05 2.729165e-05 9.022130e-06
[1974,] 4.996385e-05 3.974768e-05 8.709794e-06
[1975,] 5.598058e-05 2.974082e-05 8.868515e-06
[1976,] 5.101998e-05 2.584855e-05 6.758037e-06
[1977,] 8.428368e-05 4.863214e-05 1.904540e-05
[1978,] 6.378379e-05 4.574491e-05 2.052282e-05
[1979,] 5.414738e-05 2.617584e-05 8.750616e-06
[1980,] 5.515669e-05 2.749764e-05 8.390547e-06
[1981,] 5.624350e-05 2.574114e-05 7.780717e-06
[1982,] 5.082515e-05 2.346948e-05 6.402393e-06
[1983,] 4.512967e-05 1.118129e-04 3.881045e-05
[1984,] 5.855476e-05 3.498745e-05 8.915360e-06
[1985,] 5.004405e-05 2.214897e-05 6.306191e-06
[1986,] 5.573707e-05 2.743279e-05 8.292679e-06
[1987,] 8.433395e-05 5.357004e-05 1.449263e-05
[1988,] 7.545417e-05 4.869549e-05 2.195059e-05
[1989,] 4.771145e-05 2.367117e-05 6.486094e-06
[1990,] 5.178262e-05 1.224927e-04 9.444762e-06
[1991,] 4.628862e-05 3.774149e-05 8.771530e-06
[1992,] 2.999225e-05 8.748364e-05 1.839453e-05
[1993,] 6.344343e-05 1.866570e-05 7.067150e-06
[1994,] 5.976286e-05 4.921880e-05 1.945654e-05
[1995,] 3.776168e-05 4.301152e-05 1.300422e-05
[1996,] 5.438850e-05 2.220616e-05 7.512935e-06
[1997,] 5.511058e-05 2.085172e-05 7.135547e-06
[1998,] 4.244045e-05 1.211952e-04 3.667554e-05
[1999,] 5.390643e-05 2.288125e-05 7.630792e-06
[2000,] 2.954858e-05 2.044709e-05 5.188108e-06
[2001,] 5.469548e-05 3.290972e-05 1.119203e-05
[2002,] 5.004222e-05 7.199010e-05 8.112612e-06
[2003,] 7.089335e-05 9.364062e-05 6.233292e-05
[2004,] 5.513065e-05 2.898942e-05 1.013236e-05
[2005,] 8.259910e-05 2.512645e-05 1.119428e-05
[2006,] 5.543796e-05 2.274463e-05 7.900658e-06
[2007,] 4.004295e-05 4.112206e-05 1.093613e-05
[2008,] 3.755215e-05 1.653724e-04 9.020884e-06
[2009,] 3.436294e-05 4.099860e-05 9.706083e-06
[2010,] 2.616197e-05 7.655201e-05 1.185837e-05
[2011,] 1.025746e-04 4.342415e-05 1.878132e-05
[2012,] 9.379606e-05 3.159912e-05 1.754371e-05
[2013,] 3.761099e-05 1.468574e-04 8.669620e-06
[2014,] 4.335744e-05 4.495143e-05 1.230808e-05
[2015,] 5.516513e-05 5.343315e-05 1.340477e-05
[2016,] 6.374550e-05 5.241703e-05 1.496525e-05
[2017,] 7.232372e-05 6.067553e-05 3.362613e-05
[2018,] 5.048881e-05 2.052390e-05 6.674402e-06
[2019,] 5.397250e-05 4.161908e-05 1.513901e-05
[2020,] 6.781546e-05 2.367677e-05 8.577516e-06
[2021,] 2.842204e-05 3.317219e-05 5.864870e-06
[2022,] 5.857727e-05 2.051511e-05 6.753748e-06
[2023,] 3.827426e-05 1.871388e-05 7.694421e-06
[2024,] 2.718325e-05 2.109108e-05 5.494057e-06
[2025,] 5.242969e-05 4.027241e-05 1.255616e-05
[2026,] 5.040696e-05 3.059006e-05 1.021762e-05
[2027,] 4.355629e-05 1.714889e-05 5.374999e-06
[2028,] 5.285252e-05 3.753660e-05 1.301988e-05
[2029,] 5.260623e-05 2.532875e-05 8.261335e-06
[2030,] 5.549566e-05 3.335337e-05 1.222647e-05
[2031,] 5.105151e-05 3.967983e-05 1.371255e-05
[2032,] 2.500417e-05 2.227815e-05 5.470552e-06
[2033,] 5.176067e-05 2.206749e-05 7.878227e-06
[2034,] 5.221841e-05 2.863470e-05 1.059198e-05
[2035,] 5.050712e-05 2.107107e-05 7.355335e-06
[2036,] 4.993750e-05 2.145957e-05 7.428082e-06
[2037,] 4.953481e-05 2.153657e-05 7.416031e-06
[2038,] 5.500399e-05 4.268378e-05 1.671824e-05
[2039,] 2.525400e-05 2.314663e-05 6.518761e-06
[2040,] 2.515741e-05 2.259348e-05 6.323421e-06
[2041,] 2.408405e-05 2.631897e-05 7.168003e-06
[2042,] 2.632919e-05 2.008313e-05 6.345738e-06
[2043,] 2.825080e-05 4.986998e-05 9.115499e-06
[2044,] 5.193759e-05 4.146220e-05 1.260143e-05
[2045,] 5.074322e-05 2.861589e-05 9.263854e-06
[2046,] 4.225951e-05 5.350065e-05 1.405631e-05
[2047,] 3.965891e-05 2.193139e-05 8.846831e-06
[2048,] 5.223813e-05 4.580520e-05 1.376575e-05
[2049,] 5.252155e-05 4.682625e-05 1.601674e-05
[2050,] 6.118724e-05 2.525626e-05 1.580830e-05
[2051,] 4.829361e-05 1.998369e-05 6.500697e-06
[2052,] 4.921322e-05 2.313838e-05 1.180975e-05
[2053,] 4.910965e-05 2.509705e-05 1.339543e-05
[2054,] 5.221385e-05 2.135027e-05 9.327808e-06
[2055,] 5.047023e-05 2.529425e-05 8.027889e-06
[2056,] 3.248641e-05 2.381077e-05 8.407276e-06
[2057,] 4.366539e-05 1.868014e-05 8.186467e-06
[2058,] 4.007885e-05 2.403228e-05 7.228684e-06
[2059,] 2.894069e-05 1.821280e-05 6.131267e-06
[2060,] 3.291527e-05 2.114394e-05 5.831458e-06
[2061,] 5.448993e-05 3.352856e-05 1.045842e-05
[2062,] 5.674495e-05 6.102756e-05 1.402717e-05
[2063,] 4.131269e-05 1.916910e-05 6.858711e-06
[2064,] 4.250060e-05 1.782735e-05 5.695250e-06
[2065,] 6.987997e-05 5.653261e-05 2.972643e-05
[2066,] 3.279720e-05 1.921686e-05 6.599987e-06
[2067,] 2.945784e-05 3.620729e-05 8.325016e-06
[2068,] 8.311240e-05 3.211880e-05 1.741086e-05
[2069,] 3.179978e-05 3.805746e-05 9.616657e-06
[2070,] 8.250866e-05 3.172933e-05 1.699965e-05
[2071,] 6.684734e-05 3.229073e-05 1.550497e-05
[2072,] 6.090633e-05 1.809443e-05 6.829763e-06
[2073,] 5.889596e-05 8.089760e-05 1.065594e-05
[2074,] 6.060572e-05 7.906210e-05 3.978275e-05
[2075,] 7.611255e-05 3.197586e-05 1.606671e-05
[2076,] 5.485880e-05 1.255579e-04 9.016646e-05
[2077,] 6.350235e-05 6.316140e-05 3.243616e-05
[2078,] 7.018026e-05 2.538970e-05 1.295822e-05
[2079,] 5.916121e-05 7.415082e-05 5.697304e-05
[2080,] 5.852196e-05 6.302623e-05 1.397709e-05
[2081,] 2.902526e-05 3.791075e-05 8.520361e-06
[2082,] 4.866170e-05 2.733780e-05 7.746461e-06
[2083,] 4.421266e-05 2.826359e-05 8.109840e-06
[2084,] 2.696488e-05 1.710031e-05 5.139433e-06
[2085,] 3.170708e-05 3.717363e-05 9.276800e-06
[2086,] 4.894525e-05 3.071895e-05 7.678409e-06
[2087,] 5.804417e-05 4.805091e-05 8.047062e-06
[2088,] 4.354865e-05 1.912623e-05 6.396883e-06
[2089,] 4.396976e-05 5.688595e-05 1.566427e-05
[2090,] 5.700320e-05 1.989455e-05 8.724272e-06
[2091,] 5.827042e-05 2.431330e-05 6.532004e-06
[2092,] 1.168233e-04 3.119051e-05 5.142143e-06
[2093,] 8.820943e-05 2.550824e-05 5.224641e-06
[2094,] 4.826778e-05 4.331492e-05 1.324023e-05
[2095,] 3.766188e-05 5.316891e-05 1.375924e-05
[2096,] 3.262133e-05 2.665279e-05 1.002278e-05
[2097,] 3.043856e-05 1.325828e-04 2.516048e-05
[2098,] 5.163882e-05 3.056496e-05 1.095235e-05
[2099,] 3.139972e-05 1.818805e-05 5.872126e-06
[2100,] 3.092115e-05 8.492737e-05 1.971707e-05
[2101,] 5.173666e-05 4.861918e-05 2.305384e-05
[2102,] 5.472560e-05 2.181395e-05 1.057071e-05
[2103,] 3.011060e-05 3.624155e-05 8.498280e-06
[2104,] 3.084650e-05 6.155204e-05 2.164144e-05
[2105,] 4.905816e-05 3.212876e-05 1.211836e-05
[2106,] 2.894081e-05 2.802812e-05 6.944438e-06
[2107,] 3.651045e-05 4.934100e-05 1.057127e-05
[2108,] 4.038189e-05 4.622846e-05 2.320304e-05
[2109,] 4.887992e-05 2.423580e-05 9.856578e-06
[2110,] 4.849774e-05 3.589172e-05 1.121696e-05
[2111,] 4.907084e-05 4.860489e-05 1.447583e-05
[2112,] 2.883595e-05 2.373406e-05 6.537616e-06
[2113,] 5.175513e-05 5.026967e-05 2.373552e-05
[2114,] 5.552877e-05 6.078512e-05 3.169854e-05
[2115,] 4.363204e-05 6.250777e-05 3.447766e-05
[2116,] 5.458256e-05 9.308213e-05 5.099646e-05
[2117,] 4.550940e-05 1.024369e-04 4.224347e-05
[2118,] 5.015822e-05 4.551292e-05 1.416882e-05
[2119,] 3.007657e-05 2.466555e-05 8.406083e-06
[2120,] 4.628284e-05 1.052318e-04 4.524719e-05
[2121,] 3.065883e-05 3.655015e-05 8.759970e-06
[2122,] 2.820979e-05 2.290597e-05 6.359967e-06
[2123,] 4.508973e-05 6.856369e-05 2.194416e-05
[2124,] 4.296174e-05 1.196618e-04 4.481635e-05
[2125,] 4.814323e-05 4.577091e-05 1.316329e-05
[2126,] 2.773813e-05 3.908040e-05 7.994623e-06
[2127,] 4.406917e-05 1.047822e-04 4.082210e-05
[2128,] 3.046801e-05 3.648867e-05 8.676647e-06
[2129,] 3.035897e-05 3.633228e-05 8.553869e-06
[2130,] 4.466506e-05 1.193430e-04 4.803616e-05
[2131,] 4.663903e-05 2.938511e-05 1.168394e-05
[2132,] 2.805840e-05 4.868105e-05 8.517349e-06
[2133,] 5.391260e-05 4.801625e-05 2.129194e-05
[2134,] 5.319376e-05 3.320037e-05 1.040942e-05
[2135,] 5.590641e-05 4.709336e-05 2.160964e-05
[2136,] 3.716920e-05 1.945635e-05 7.249705e-06
[2137,] 3.285288e-05 1.813640e-05 6.325018e-06
[2138,] 2.925369e-05 3.656392e-05 8.355410e-06
[2139,] 4.298546e-05 2.148117e-04 7.786416e-05
[2140,] 2.928571e-05 3.672144e-05 1.225244e-05
[2141,] 2.917182e-05 3.431067e-05 7.923727e-06
[2142,] 2.751596e-05 4.633406e-05 1.306473e-05
[2143,] 4.326231e-05 1.505436e-04 5.610761e-05
[2144,] 2.646957e-05 4.955967e-05 1.236629e-05
[2145,] 2.997906e-05 3.229777e-05 1.127970e-05
[2146,] 2.861229e-05 2.890402e-05 9.521991e-06
[2147,] 2.836762e-05 2.884875e-05 9.387411e-06
[2148,] 3.077517e-05 3.523595e-05 1.265970e-05
[2149,] 4.952528e-05 1.330169e-04 6.413009e-05
[2150,] 2.833973e-05 3.596229e-05 8.592209e-06
[2151,] 3.586515e-05 5.590097e-05 1.150743e-05
[2152,] 5.589999e-05 2.675272e-05 9.061363e-06
[2153,] 5.561781e-05 2.638078e-05 8.924952e-06
[2154,] 5.530721e-05 2.611987e-05 8.766040e-06
[2155,] 5.610420e-05 2.621331e-05 8.889674e-06
[2156,] 5.573722e-05 2.631818e-05 8.906503e-06
[2157,] 5.691760e-05 2.283318e-05 7.426994e-06
[2158,] 5.603238e-05 2.596738e-05 8.741786e-06
[2159,] 5.570190e-05 2.497401e-05 8.293615e-06
[2160,] 5.607630e-05 2.650845e-05 9.037169e-06
[2161,] 5.610828e-05 2.612464e-05 8.841031e-06
[2162,] 5.607041e-05 2.628634e-05 8.923207e-06
[2163,] 5.618137e-05 2.604398e-05 8.803269e-06
[2164,] 5.587712e-05 2.613862e-05 8.829194e-06
[2165,] 3.352016e-05 3.015178e-05 1.167543e-05
[2166,] 5.603703e-05 2.627030e-05 8.911729e-06
[2167,] 5.648337e-05 2.615138e-05 8.886762e-06
[2168,] 2.948386e-05 3.421225e-05 1.172288e-05
[2169,] 4.428972e-05 2.911285e-05 9.421805e-06
[2170,] 4.611887e-05 4.920196e-05 2.016596e-05
[2171,] 4.619622e-05 4.706044e-05 1.940915e-05
[2172,] 5.735570e-05 2.293272e-05 9.702353e-06
[2173,] 7.009565e-05 2.390098e-05 1.281399e-05
[2174,] 4.644285e-05 5.331396e-05 2.210108e-05
[2175,] 2.990930e-05 3.312334e-05 9.251179e-06
[2176,] 4.631195e-05 5.210178e-05 2.152429e-05
[2177,] 5.359826e-05 4.503360e-05 2.216853e-05
[2178,] 2.832450e-05 3.333199e-05 7.668129e-06
[2179,] 2.772365e-05 3.322053e-05 7.568786e-06
[2180,] 4.190204e-05 3.701869e-05 1.434350e-05
[2181,] 7.458707e-05 1.805055e-05 9.331789e-06
[2182,] 5.411485e-05 3.820851e-05 1.102542e-05
[2183,] 4.890830e-05 4.247658e-05 1.159239e-05
[2184,] 2.579873e-05 8.649428e-05 1.510335e-05
[2185,] 3.935358e-05 2.404158e-05 1.084782e-05
[2186,] 4.721736e-05 1.905709e-05 8.724313e-06
[2187,] 5.550157e-05 3.708529e-05 1.396407e-05
[2188,] 2.369258e-05 1.793109e-05 4.930151e-06
[2189,] 2.337226e-05 1.928188e-05 5.210736e-06
[2190,] 2.449918e-05 2.209817e-05 5.448343e-06
[2191,] 5.013264e-05 4.205481e-05 1.129174e-05
[2192,] 5.387817e-05 4.737518e-05 1.348242e-05
[2193,] 5.860649e-05 4.829472e-05 1.662985e-05
[2194,] 2.788758e-05 3.169800e-05 6.983070e-06
[2195,] 2.468972e-05 2.118666e-05 5.305881e-06
[2196,] 5.536120e-05 7.787125e-05 3.163498e-05
[2197,] 3.286519e-05 6.955172e-05 2.069957e-05
[2198,] 4.961455e-05 4.664962e-05 1.204693e-05
[2199,] 5.522405e-05 2.541189e-05 9.336801e-06
[2200,] 2.611973e-05 1.795107e-05 5.180354e-06
[2201,] 5.340860e-05 2.543766e-05 9.201448e-06
[2202,] 2.613338e-05 1.720695e-05 5.001497e-06
[2203,] 2.638945e-05 1.810235e-05 5.019500e-06
[2204,] 3.196797e-05 1.948524e-05 5.682859e-06
[2205,] 3.111303e-05 2.240001e-05 6.364241e-06
[2206,] 4.862653e-05 2.382743e-05 8.437594e-06
[2207,] 2.518064e-05 1.657401e-05 4.796126e-06
[2208,] 4.844878e-05 4.129958e-05 1.165036e-05
[2209,] 2.753336e-05 4.112069e-05 8.111636e-06
[2210,] 6.214301e-04 5.412448e-05 2.509573e-04
[2211,] 5.306314e-05 3.566482e-05 1.087011e-05
[2212,] 5.411231e-04 4.962303e-05 1.504753e-04
[2213,] 6.610719e-05 2.006289e-05 6.451252e-06
[2214,] 2.817733e-03 5.325501e-05 5.068958e-04
[2215,] 4.951779e-05 2.462240e-05 7.486706e-06
[2216,] 5.465989e-05 6.313752e-05 3.714697e-05
[2217,] 5.516796e-05 1.994241e-05 5.327364e-06
[2218,] 5.431346e-05 4.268309e-05 1.536131e-05
[2219,] 1.701526e-04 8.159214e-05 1.609222e-04
[2220,] 2.647571e-05 2.369978e-05 6.078421e-06
[2221,] 6.325580e-05 3.611224e-05 1.594162e-05
[2222,] 3.788050e-05 2.449188e-05 1.005640e-05
[2223,] 4.794885e-05 2.764639e-05 7.476718e-06
[2224,] 4.118414e-05 1.926322e-05 6.054821e-06
[2225,] 2.540024e-05 3.292673e-05 6.415820e-06
[2226,] 4.100503e-05 2.499843e-05 5.711946e-06
[2227,] 3.839362e-05 4.156865e-05 1.417991e-05
[2228,] 2.447465e-05 1.847570e-05 5.368089e-06
[2229,] 6.773954e-05 2.006023e-05 1.097779e-05
[2230,] 2.612809e-05 1.805821e-05 5.489477e-06
[2231,] 2.359780e-05 3.035797e-05 6.327586e-06
[2232,] 3.975128e-05 2.565991e-05 8.114641e-06
[2233,] 2.747344e-05 2.320826e-05 6.808888e-06
[2234,] 2.601193e-05 1.809747e-05 5.484555e-06
[2235,] 4.075760e-05 2.640346e-05 8.648416e-06
[2236,] 1.608016e-04 3.186662e-05 2.762599e-05
[2237,] 5.432016e-05 3.014512e-05 1.016649e-05
[2238,] 2.543225e-05 2.184059e-05 5.507049e-06
[2239,] 2.571452e-05 1.914208e-05 5.370960e-06
[2240,] 2.748666e-05 1.965566e-05 5.334265e-06
[2241,] 7.618662e-05 2.401129e-05 6.945708e-06
[2242,] 7.228549e-05 4.078537e-05 2.313051e-05
[2243,] 1.202498e-04 2.705897e-05 5.682870e-06
[2244,] 5.481098e-05 3.300030e-05 1.065708e-05
[2245,] 7.770120e-05 2.209513e-05 1.457712e-05
[2246,] 9.569156e-05 3.524001e-05 5.622448e-06
[2247,] 1.848914e-04 5.583154e-05 6.537326e-06
[2248,] 1.638003e-04 4.659368e-05 7.057019e-06
[2249,] 7.668065e-05 4.042466e-05 2.356475e-05
[2250,] 5.171882e-05 2.616969e-05 8.473410e-06
[2251,] 1.588942e-04 4.617856e-05 7.049785e-06
[2252,] 1.072852e-04 2.491057e-05 5.685589e-06
[2253,] 5.535383e-05 3.681701e-05 1.285813e-05
[2254,] 9.401288e-05 3.457380e-05 3.380426e-05
[2255,] 5.168722e-05 2.618787e-05 8.433451e-06
[2256,] 1.271981e-04 4.193557e-05 7.048222e-06
[2257,] 6.339673e-05 3.080988e-05 9.293660e-06
[2258,] 3.489661e-05 1.965326e-05 7.228905e-06
[2259,] 2.540593e-05 1.773814e-05 4.688756e-06
[2260,] 1.088650e-04 4.962325e-05 6.908494e-06
[2261,] 1.420537e-04 3.031087e-05 6.778924e-06
[2262,] 2.692886e-05 1.973498e-05 5.599951e-06
[2263,] 2.549320e-05 1.828349e-05 5.489410e-06
[2264,] 2.515072e-05 1.810541e-05 5.429444e-06
[2265,] 1.244529e-04 5.124807e-05 6.891504e-06
[2266,] 2.722549e-05 2.180992e-05 6.344421e-06
[2267,] 4.401570e-05 2.141306e-05 5.539937e-06
[2268,] 8.652398e-05 4.151206e-05 2.677029e-05
[2269,] 6.692623e-05 2.869525e-05 8.055368e-06
[2270,] 1.683897e-04 4.946251e-05 4.831399e-05
[2271,] 1.526052e-04 4.985959e-05 6.958845e-06
[2272,] 8.869688e-05 4.450164e-05 3.115142e-05
[2273,] 3.038299e-05 1.799882e-05 6.029186e-06
[2274,] 5.969553e-05 2.764537e-05 1.356801e-05
[2275,] 3.583596e-05 1.718811e-05 6.217761e-06
[2276,] 1.302804e-04 1.912031e-05 6.363062e-06
[2277,] 9.172173e-05 2.349418e-05 7.244978e-06
[2278,] 8.030265e-05 2.259388e-05 7.385401e-06
[2279,] 2.472921e-05 1.908266e-05 5.690310e-06
[2280,] 4.008522e-05 2.957347e-05 7.707111e-06
[2281,] 1.208204e-04 2.835961e-05 8.658370e-06
[2282,] 5.429027e-05 3.435302e-05 1.125257e-05
[2283,] 4.609528e-05 2.967673e-05 9.347166e-06
[2284,] 6.578618e-05 4.332120e-05 2.284864e-05
[2285,] 4.050324e-05 7.972324e-05 1.571322e-05
[2286,] 7.500607e-05 5.276905e-05 2.954138e-05
[2287,] 1.206850e-04 6.117579e-05 8.798502e-05
[2288,] 2.379933e-05 1.676388e-05 4.692623e-06
[2289,] 4.464472e-05 4.676135e-05 1.476047e-05
[2290,] 1.193349e-04 4.899340e-05 6.513880e-05
[2291,] 5.023313e-05 3.906608e-05 1.266615e-05
[2292,] 4.706828e-05 3.371487e-05 9.708342e-06
[2293,] 5.077103e-05 5.841908e-05 1.647695e-05
[2294,] 8.836727e-05 6.507203e-05 7.144725e-05
[2295,] 2.387603e-05 1.849298e-05 5.319457e-06
[2296,] 4.590866e-05 3.164634e-05 9.748273e-06
[2297,] 5.015296e-05 3.236667e-05 1.064395e-05
[2298,] 4.135741e-05 2.977516e-05 1.385102e-05
[2299,] 1.365593e-04 2.268175e-05 1.861984e-05
[2300,] 1.521087e-04 2.449859e-05 9.612011e-06
[2301,] 1.325398e-04 2.212176e-05 1.736569e-05
[2302,] 6.586695e-05 5.326819e-05 2.611344e-05
[2303,] 1.119402e-04 4.302439e-05 7.346686e-06
[2304,] 5.100295e-05 4.235350e-05 1.265825e-05
[2305,] 2.808453e-05 2.180093e-05 6.621182e-06
[2306,] 5.681659e-05 1.975916e-05 6.121843e-06
[2307,] 5.733594e-05 2.003885e-05 5.994073e-06
[2308,] 2.745766e-05 2.271465e-05 7.088871e-06
[2309,] 3.975943e-05 1.545200e-04 5.973483e-05
[2310,] 5.287579e-05 1.922245e-05 6.520417e-06
[2311,] 2.636999e-05 2.835200e-05 8.286866e-06
[2312,] 5.157844e-05 9.096580e-05 2.911361e-05
[2313,] 3.028367e-05 3.333242e-05 8.747739e-06
[2314,] 3.135587e-05 6.141632e-05 9.401971e-06
[2315,] 3.131612e-05 6.141036e-05 9.417367e-06
[2316,] 5.116267e-05 3.837806e-05 1.156149e-05
[2317,] 4.969954e-05 4.189366e-05 1.169775e-05
[2318,] 5.011571e-05 1.389573e-04 5.806331e-05
[2319,] 4.757733e-05 4.493295e-05 2.390026e-05
[2320,] 4.239357e-05 7.239437e-05 1.946615e-05
[2321,] 2.548803e-05 3.321782e-05 8.683620e-06
[2322,] 5.007579e-05 5.421848e-05 1.661579e-05
[2323,] 5.119905e-05 4.392055e-05 1.265652e-05
[2324,] 2.822012e-05 3.881558e-05 8.231481e-06
[2325,] 2.858978e-05 2.036281e-05 6.640405e-06
[2326,] 5.060969e-05 3.035202e-05 9.581907e-06
[2327,] 2.688283e-05 1.676896e-05 4.745157e-06
[2328,] 5.100374e-05 3.191390e-05 9.835034e-06
[2329,] 5.671328e-05 2.040876e-05 8.810266e-06
[2330,] 5.336356e-05 1.982839e-05 7.945666e-06
[2331,] 3.346322e-05 2.271176e-05 6.867628e-06
[2332,] 4.659704e-05 1.994893e-05 7.593008e-06
[2333,] 2.929057e-05 2.381714e-05 7.981882e-06
[2334,] 6.015676e-05 2.014516e-05 8.750333e-06
[2335,] 3.935728e-05 5.784309e-05 1.057486e-05
[2336,] 4.309772e-05 2.365359e-05 8.754099e-06
[2337,] 5.128508e-05 1.922816e-05 7.018992e-06
[2338,] 3.836914e-05 1.844131e-05 6.506763e-06
[2339,] 3.948693e-05 1.952767e-05 6.736776e-06
[2340,] 2.533813e-05 2.019223e-05 5.661214e-06
[2341,] 6.931221e-05 6.038704e-05 3.586907e-05
[2342,] 5.169977e-05 3.807348e-05 1.181478e-05
[2343,] 6.731820e-05 2.582118e-05 7.714735e-06
[2344,] 6.780366e-05 2.511502e-05 7.758753e-06
[2345,] 4.235624e-05 5.243139e-05 1.111670e-05
[2346,] 2.899917e-05 2.817326e-05 8.092190e-06
[2347,] 5.385639e-05 1.985601e-05 6.418071e-06
[2348,] 3.371678e-05 7.327940e-05 1.417178e-05
[2349,] 3.256801e-05 2.395492e-05 8.841243e-06
[2350,] 2.802961e-05 3.191016e-05 7.598624e-06
[2351,] 3.066262e-05 3.594413e-05 7.539572e-06
[2352,] 5.165822e-05 3.912043e-05 1.222447e-05
[2353,] 4.644567e-05 1.022530e-04 1.176939e-05
[2354,] 3.954067e-05 7.387977e-05 1.892490e-05
[2355,] 8.691029e-05 3.889695e-05 2.400538e-05
[2356,] 2.955668e-05 4.823799e-05 1.558248e-05
[2357,] 5.157600e-05 4.268788e-05 1.310490e-05
[2358,] 8.637667e-05 3.702636e-05 2.039939e-05
[2359,] 2.927092e-05 3.202059e-05 7.849540e-06
[2360,] 5.139068e-05 8.255826e-05 1.988305e-05
[2361,] 5.052732e-05 8.081383e-05 2.026938e-05
[2362,] 2.529836e-05 6.076254e-05 1.088834e-05
[2363,] 4.095011e-05 7.797581e-05 1.270341e-05
[2364,] 9.593245e-05 4.139947e-05 2.951925e-05
[2365,] 3.047781e-05 3.237072e-05 8.195006e-06
[2366,] 2.849478e-05 2.626051e-05 7.415621e-06
[2367,] 3.146973e-05 2.313259e-05 5.942570e-06
[2368,] 3.496180e-05 3.382573e-05 8.474970e-06
[2369,] 3.488258e-05 3.392674e-05 8.449763e-06
[2370,] 3.113013e-05 3.268579e-05 8.368559e-06
[2371,] 4.905620e-05 2.613639e-05 8.236218e-06
[2372,] 2.866698e-05 2.556518e-05 7.540975e-06
[2373,] 3.106340e-05 2.719888e-05 8.815839e-06
[2374,] 3.046046e-05 2.462724e-05 6.349315e-06
[2375,] 2.738845e-05 2.719734e-05 6.437340e-06
[2376,] 3.035629e-05 2.465631e-05 6.362649e-06
[2377,] 3.413522e-05 3.586415e-05 8.440018e-06
[2378,] 3.049738e-05 2.593981e-05 6.427155e-06
[2379,] 2.541688e-05 3.421054e-05 6.158130e-06
[2380,] 2.512484e-05 4.067282e-05 6.827305e-06
[2381,] 3.141651e-05 3.362043e-05 8.416358e-06
[2382,] 2.860488e-05 2.019997e-05 5.759231e-06
[2383,] 6.691539e-05 4.039337e-05 8.785068e-06
[2384,] 2.518679e-05 3.940146e-05 1.068945e-05
[2385,] 2.987810e-05 2.167001e-05 6.088751e-06
[2386,] 3.075641e-05 2.144053e-05 6.552901e-06
[2387,] 4.137916e-05 4.619396e-05 2.038352e-05
[2388,] 2.890127e-05 5.813629e-05 1.582037e-05
[2389,] 5.930134e-05 5.067591e-05 2.097183e-05
[2390,] 5.844872e-05 4.832300e-05 1.856813e-05
[2391,] 3.689636e-05 2.166076e-05 5.005946e-06
[2392,] 4.264295e-05 4.689246e-05 1.076973e-05
[2393,] 3.510830e-05 2.743346e-05 5.336659e-06
[2394,] 4.911630e-05 3.485938e-05 9.833856e-06
[2395,] 2.774359e-05 3.214926e-05 6.596634e-06
[2396,] 3.910594e-05 3.170526e-05 8.828216e-06
[2397,] 2.740032e-05 2.126902e-05 4.829739e-06
[2398,] 3.185503e-05 2.200581e-05 5.104891e-06
[2399,] 3.993293e-05 2.036375e-05 6.274331e-06
[2400,] 2.912662e-05 8.344513e-05 1.620304e-05
[2401,] 4.872490e-05 1.231965e-04 5.707005e-05
[2402,] 2.511407e-05 2.071146e-05 5.088555e-06
[2403,] 5.778613e-05 2.297617e-05 5.685139e-06
[2404,] 4.432463e-05 4.560120e-05 1.211559e-05
[2405,] 3.201041e-04 1.846334e-05 1.195659e-05
[2406,] 7.922082e-05 2.840226e-05 1.006595e-05
[2407,] 7.342870e-05 2.698266e-05 9.721922e-06
[2408,] 6.900278e-05 2.696185e-05 9.503347e-06
[2409,] 3.523809e-05 6.380730e-05 1.338249e-05
[2410,] 5.053120e-04 3.488329e-04 1.138460e-03
[2411,] 6.911230e-05 6.086995e-05 3.505124e-05
[2412,] 6.973719e-05 2.823801e-05 9.158665e-06
[2413,] 7.574117e-05 7.276925e-05 3.936889e-05
[2414,] 6.771581e-05 6.342150e-05 3.618895e-05
[2415,] 7.801757e-04 8.411485e-04 4.391486e-03
[2416,] 6.931229e-05 2.865330e-05 9.034250e-06
[2417,] 6.959509e-05 6.409286e-05 3.808051e-05
[2418,] 6.462433e-05 2.691332e-05 8.926753e-06
[2419,] 3.433162e-04 1.451302e-04 7.192839e-04
[2420,] 4.229263e-05 5.603415e-05 1.553712e-05
[2421,] 6.333969e-05 2.697171e-05 8.822320e-06
[2422,] 3.459788e-05 1.058182e-04 1.796608e-05
[2423,] 8.531755e-05 5.547181e-05 3.348584e-05
[2424,] 7.164995e-05 5.350269e-05 3.027970e-05
[2425,] 5.458911e-05 2.656192e-05 8.741173e-06
[2426,] 4.315437e-05 2.274118e-05 7.161365e-06
[2427,] 1.076877e-04 7.882374e-05 8.671984e-05
[2428,] 4.611611e-05 2.679807e-05 8.322083e-06
[2429,] 4.695953e-05 2.623376e-05 8.661570e-06
[2430,] 3.344568e-05 5.810457e-05 9.405597e-06
[2431,] 5.981776e-05 2.233707e-05 7.505248e-06
[2432,] 2.572404e-05 6.400620e-05 8.271889e-06
[2433,] 4.842099e-05 4.026540e-05 5.128330e-06
[2434,] 2.758678e-05 2.461525e-05 6.952610e-06
[2435,] 6.849164e-05 1.003904e-04 1.945251e-05
[2436,] 2.925917e-05 3.832174e-05 1.267797e-05
[2437,] 3.172152e-05 2.708443e-04 5.391067e-05
[2438,] 3.089819e-05 2.578542e-05 7.027887e-06
[2439,] 3.140767e-05 2.330911e-05 6.775435e-06
[2440,] 2.351961e-05 3.392271e-05 7.670849e-06
[2441,] 2.349661e-05 3.399303e-05 7.626397e-06
[2442,] 2.506855e-05 1.645419e-04 3.332199e-05
[2443,] 2.564862e-05 1.768100e-03 1.699314e-04
[2444,] 2.432800e-05 1.016678e-03 9.852379e-05
[2445,] 2.479449e-05 7.503390e-04 8.931825e-05
[2446,] 2.458797e-05 1.317958e-04 2.590546e-05
[2447,] 3.568976e-05 2.045031e-05 5.622039e-06
[2448,] 4.056196e-05 2.862873e-05 6.308663e-06
[2449,] 4.725130e-05 2.630376e-05 1.331293e-05
[2450,] 3.186449e-05 1.501537e-04 1.939058e-05
[2451,] 3.727977e-05 4.415939e-05 1.573040e-05
[2452,] 5.697953e-05 2.447954e-05 8.645531e-06
[2453,] 3.702766e-05 2.661186e-05 5.197707e-06
[2454,] 4.451888e-05 2.781754e-05 6.524369e-06
[2455,] 2.408411e-05 8.144692e-04 7.879348e-05
[2456,] 3.856036e-05 2.493154e-05 7.364377e-06
[2457,] 2.388306e-05 7.812524e-04 6.492468e-05
[2458,] 2.397092e-05 9.596715e-04 8.187842e-05
[2459,] 6.636289e-05 1.857786e-05 7.401034e-06
[2460,] 4.864406e-05 5.203612e-05 1.720922e-05
[2461,] 2.379750e-05 3.224134e-05 6.454959e-06
[2462,] 3.578922e-05 7.651594e-05 1.271474e-05
[2463,] 2.672629e-05 1.736003e-05 4.764865e-06
[2464,] 3.405700e-05 1.684200e-05 5.112777e-06
[2465,] 3.482460e-05 2.997213e-05 7.404214e-06
[2466,] 4.282931e-05 7.422208e-05 1.826242e-05
[2467,] 2.866255e-05 1.917544e-05 4.852880e-06
[2468,] 3.195909e-05 2.385642e-05 9.123222e-06
[2469,] 2.519166e-05 1.293046e-04 1.173605e-05
[2470,] 4.258689e-05 1.901614e-04 4.227107e-05
[2471,] 2.543998e-05 2.898952e-05 5.736440e-06
[2472,] 2.575059e-05 2.943778e-05 5.718598e-06
[2473,] 2.462729e-05 2.594439e-05 5.639647e-06
[2474,] 2.755071e-05 1.910717e-05 4.869296e-06
[2475,] 2.821076e-05 1.929625e-05 4.867257e-06
[2476,] 4.364068e-05 4.709799e-05 6.024131e-06
[2477,] 3.523107e-05 1.984516e-05 4.888938e-06
[2478,] 4.241593e-05 3.792907e-04 9.527564e-05
[2479,] 3.318152e-05 2.374086e-05 4.908877e-06
[2480,] 2.952966e-05 2.191256e-05 4.969244e-06
[2481,] 4.774781e-05 4.573695e-05 5.773730e-06
[2482,] 2.459446e-05 2.430949e-05 5.500625e-06
[2483,] 3.315963e-05 2.148156e-05 4.895477e-06
[2484,] 2.677567e-05 2.978522e-04 1.300546e-05
[2485,] 4.183663e-05 3.562244e-04 7.913741e-05
[2486,] 4.400450e-05 6.754487e-05 1.332658e-05
[2487,] 4.294130e-05 2.855524e-05 1.257802e-05
[2488,] 2.693175e-05 4.288882e-05 8.927770e-06
[2489,] 2.944441e-05 5.999454e-05 1.413020e-05
[2490,] 4.199232e-05 2.183424e-05 4.735027e-06
[2491,] 2.715600e-05 2.595215e-05 6.210009e-06
[2492,] 2.939102e-05 3.555864e-05 7.764798e-06
[2493,] 4.055854e-05 1.950985e-05 4.849459e-06
[2494,] 5.845495e-05 3.970182e-05 2.280932e-05
[2495,] 3.549293e-05 2.550334e-05 4.951150e-06
[2496,] 3.297069e-05 2.801896e-05 7.430211e-06
[2497,] 3.258830e-05 1.907236e-05 6.038819e-06
[2498,] 4.847538e-05 3.671437e-05 5.233395e-06
[2499,] 5.110393e-05 3.363948e-05 5.225317e-06
[2500,] 5.582581e-05 2.592618e-05 5.453082e-06
[2501,] 5.505046e-05 3.238965e-05 5.252847e-06
[2502,] 3.321208e-05 3.000734e-05 7.643722e-06
[2503,] 2.656437e-05 3.666270e-05 6.930400e-06
[2504,] 4.806451e-05 3.397267e-05 5.219182e-06
[2505,] 4.821090e-05 3.376485e-05 5.220606e-06
[2506,] 4.856684e-05 3.435279e-05 5.219205e-06
[2507,] 3.259319e-05 4.373324e-05 1.048075e-05
[2508,] 3.179657e-05 2.008196e-05 5.229479e-06
[2509,] 5.497162e-05 3.422111e-05 5.232220e-06
[2510,] 5.033057e-05 3.291769e-05 5.226604e-06
[2511,] 5.321894e-05 3.493120e-05 5.224138e-06
[2512,] 5.301583e-05 3.493767e-05 5.223469e-06
[2513,] 3.328607e-05 2.853447e-05 7.475571e-06
[2514,] 4.619105e-05 3.476395e-05 5.228873e-06
[2515,] 5.275115e-05 3.124901e-05 5.253277e-06
[2516,] 4.703338e-05 2.193477e-05 4.842948e-06
[2517,] 4.657592e-05 2.270271e-05 5.031034e-06
[2518,] 4.751465e-05 3.342389e-05 5.219501e-06
[2519,] 5.030761e-05 1.800933e-05 5.782176e-06
[2520,] 3.437030e-05 2.778727e-05 7.766637e-06
[2521,] 2.669596e-05 3.391662e-05 7.399090e-06
[2522,] 4.826939e-05 3.685962e-05 1.116253e-05
[2523,] 3.403199e-05 2.726456e-05 7.592933e-06
[2524,] 3.227761e-05 2.333621e-05 5.328425e-06
[2525,] 3.819530e-05 2.272849e-05 4.770880e-06
[2526,] 3.836833e-05 2.657345e-05 9.901164e-06
[2527,] 4.342087e-05 1.164762e-04 7.737006e-06
[2528,] 2.710574e-05 3.438598e-05 7.426121e-06
[2529,] 3.236187e-05 1.976205e-05 5.075966e-06
[2530,] 2.732843e-05 3.402776e-05 7.470750e-06
[2531,] 3.373729e-05 3.798202e-05 8.749946e-06
[2532,] 2.715129e-05 3.403126e-05 7.488361e-06
[2533,] 4.334424e-05 1.361261e-04 1.053770e-05
[2534,] 2.734212e-05 3.646760e-05 8.213234e-06
[2535,] 4.500243e-05 2.575061e-05 1.126818e-05
[2536,] 3.135996e-05 1.721006e-05 5.181225e-06
[2537,] 3.296056e-05 3.243062e-05 7.927293e-06
[2538,] 3.486785e-05 4.063875e-05 1.399060e-05
[2539,] 2.814479e-05 9.434944e-05 1.122618e-05
[2540,] 4.647447e-05 3.482914e-05 1.381651e-05
[2541,] 3.390323e-05 2.768510e-05 7.686302e-06
[2542,] 4.100209e-05 2.755249e-05 6.747565e-06
[2543,] 6.451171e-05 6.661671e-05 7.943627e-06
[2544,] 5.909036e-05 5.552767e-05 7.554906e-06
[2545,] 3.427195e-05 1.758950e-05 6.388038e-06
[2546,] 2.938972e-05 3.298332e-05 6.154330e-06
[2547,] 3.704734e-05 2.071876e-05 7.122507e-06
[2548,] 3.556219e-05 1.173973e-04 1.893937e-05
[2549,] 3.747165e-05 3.575309e-05 7.412623e-06
[2550,] 2.599888e-05 3.854611e-05 7.957989e-06
[2551,] 3.758232e-05 3.059617e-05 6.004071e-06
[2552,] 3.905732e-05 2.872311e-05 6.730605e-06
[2553,] 2.611890e-05 2.626816e-05 8.232326e-06
[2554,] 2.616342e-05 2.098691e-05 6.534661e-06
[2555,] 4.449254e-05 2.426872e-05 1.012115e-05
[2556,] 2.575388e-05 3.503577e-05 7.343018e-06
[2557,] 5.115221e-05 2.306445e-05 4.768312e-06
[2558,] 4.582843e-05 3.237880e-05 4.832897e-06
[2559,] 3.997971e-05 3.408336e-05 7.338005e-06
[2560,] 2.657473e-05 3.889400e-05 7.148902e-06
[2561,] 3.815022e-05 1.912667e-05 5.002153e-06
[2562,] 1.542343e-04 2.009195e-05 1.442611e-05
[2563,] 5.661330e-05 3.913054e-05 1.451381e-05
[2564,] 2.526140e-05 2.885753e-05 6.990445e-06
[2565,] 2.993512e-05 7.127934e-05 1.166607e-05
[2566,] 8.315553e-05 2.290961e-05 4.994292e-06
[2567,] 9.840798e-05 2.284459e-05 1.679669e-05
[2568,] 1.060699e-04 1.942670e-05 9.762813e-06
[2569,] 1.996555e-04 3.148430e-05 4.922329e-06
[2570,] 3.249010e-05 5.142131e-05 8.355573e-06
[2571,] 5.067121e-05 9.424465e-05 3.193163e-05
[2572,] 8.650435e-05 2.237937e-05 5.756129e-06
[2573,] 3.561112e-05 2.431705e-05 6.514544e-06
[2574,] 2.954990e-05 4.694440e-05 9.023178e-06
[2575,] 1.731046e-04 3.020640e-05 4.840029e-06
[2576,] 1.039005e-04 2.194464e-05 1.557503e-05
[2577,] 3.195655e-05 5.207770e-05 8.428781e-06
[2578,] 3.726723e-05 2.477819e-05 6.481363e-06
[2579,] 3.593115e-05 2.563702e-05 6.486610e-06
[2580,] 3.036800e-05 2.074380e-05 6.174085e-06
[2581,] 3.369024e-05 4.532619e-05 1.031407e-05
[2582,] 3.495420e-05 4.783840e-05 8.281832e-06
[2583,] 3.366587e-05 4.835140e-05 8.209230e-06
[2584,] 4.863731e-05 2.111352e-05 4.679621e-06
[2585,] 9.664744e-05 2.076599e-05 1.198419e-05
[2586,] 1.115520e-04 2.054847e-05 1.131476e-05
[2587,] 1.266603e-04 1.855921e-05 1.155822e-05
[2588,] 3.741092e-05 2.761787e-05 6.602329e-06
[2589,] 1.049593e-04 2.172414e-05 6.047656e-06
[2590,] 6.317647e-05 1.803328e-05 5.954290e-06
[2591,] 4.195163e-05 2.410403e-05 4.656146e-06
[2592,] 7.202122e-05 2.033506e-05 4.946296e-06
[2593,] 8.315499e-05 2.373400e-05 5.919205e-06
[2594,] 7.035071e-05 1.875386e-05 7.525477e-06
[2595,] 2.954169e-05 4.190572e-05 8.084479e-06
[2596,] 5.573838e-05 1.696360e-05 6.763693e-06
[2597,] 2.985130e-05 6.324814e-05 9.153573e-06
[2598,] 6.076903e-05 1.765193e-05 5.782582e-06
[2599,] 3.086613e-05 6.194798e-05 8.699158e-06
[2600,] 3.251323e-05 3.142385e-05 8.387117e-06
[2601,] 4.300682e-05 1.968746e-05 5.018701e-06
[2602,] 5.421510e-05 2.938416e-05 6.265805e-06
[2603,] 4.345402e-05 2.941069e-05 6.428310e-06
[2604,] 4.316529e-05 4.998505e-05 1.253166e-05
[2605,] 4.907981e-05 3.995756e-05 1.233378e-05
[2606,] 6.902148e-05 1.740909e-05 8.241663e-06
[2607,] 1.077791e-04 1.833682e-05 8.293539e-06
[2608,] 5.512978e-05 2.986330e-05 6.243494e-06
[2609,] 3.542011e-05 2.999070e-05 6.598913e-06
[2610,] 4.721778e-05 1.987931e-05 5.377790e-06
[2611,] 6.697754e-05 2.046604e-05 5.216788e-06
[2612,] 2.446070e-05 1.909703e-05 5.209955e-06
[2613,] 4.128078e-05 2.989848e-05 6.682385e-06
[2614,] 2.465128e-05 1.809768e-05 4.839108e-06
[2615,] 4.943560e-05 2.101377e-05 8.004402e-06
[2616,] 4.615921e-05 1.866515e-05 6.682606e-06
[2617,] 4.395534e-05 2.021576e-05 5.162760e-06
[2618,] 4.884843e-05 3.960284e-05 1.158937e-05
[2619,] 3.505893e-05 1.706628e-05 5.769069e-06
[2620,] 3.386863e-05 5.904259e-05 1.064660e-05
[2621,] 3.861101e-05 1.775682e-05 6.704752e-06
[2622,] 4.443390e-05 2.121854e-05 5.833731e-06
[2623,] 4.005567e-05 2.056157e-05 5.829249e-06
[2624,] 3.624791e-05 1.870890e-05 7.168497e-06
[2625,] 3.335135e-05 2.133753e-05 5.718686e-06
[2626,] 2.717937e-05 1.818255e-05 5.691633e-06
[2627,] 3.404694e-05 1.982207e-05 5.521676e-06
[2628,] 3.337733e-05 2.272903e-05 5.807061e-06
[2629,] 4.117815e-05 2.186515e-05 5.629310e-06
[2630,] 3.579584e-05 3.842852e-05 6.430980e-06
[2631,] 4.944414e-05 6.280711e-05 1.628627e-05
[2632,] 2.741688e-05 3.029208e-05 7.341677e-06
[2633,] 2.742084e-05 3.077692e-05 7.155417e-06
[2634,] 3.046429e-05 2.243369e-05 6.016467e-06
[2635,] 2.826376e-05 4.776273e-05 8.922558e-06
[2636,] 2.530451e-05 1.849221e-05 5.172986e-06
[2637,] 2.753443e-05 3.062345e-05 7.127475e-06
[2638,] 2.746446e-05 2.708112e-05 6.727062e-06
[2639,] 2.525889e-05 1.693972e-05 4.878029e-06
[2640,] 3.018109e-05 4.238698e-05 7.918171e-06
[2641,] 4.998077e-05 3.979832e-05 1.227802e-05
[2642,] 2.481894e-05 1.692713e-05 4.779370e-06
[2643,] 3.244880e-05 1.937413e-05 5.734552e-06
[2644,] 3.183461e-05 3.373637e-05 6.409930e-06
[2645,] 2.959636e-05 2.061329e-05 6.775995e-06
[2646,] 4.339923e-05 4.932602e-05 1.472160e-05
[2647,] 8.819353e-05 5.788292e-05 1.039670e-05
[2648,] 5.041633e-05 4.535498e-05 1.119480e-05
[2649,] 4.451908e-05 9.851168e-05 7.313016e-06
[2650,] 3.729501e-05 4.033663e-05 1.005996e-05
[2651,] 3.641754e-05 4.057415e-05 1.023236e-05
[2652,] 5.680202e-05 1.186547e-04 4.739027e-05
[2653,] 5.326454e-05 5.562702e-05 1.919653e-05
[2654,] 5.912547e-05 4.333264e-05 1.862366e-05
[2655,] 2.487817e-05 3.407660e-05 6.508033e-06
[2656,] 4.265254e-05 4.591292e-05 1.235504e-05
[2657,] 4.126781e-05 4.610872e-05 1.254159e-05
[2658,] 3.889680e-05 4.561982e-05 1.156915e-05
[2659,] 5.631219e-05 8.850093e-05 3.392156e-05
[2660,] 6.272161e-05 3.896885e-05 1.697686e-05
[2661,] 5.332684e-05 2.751237e-05 6.475089e-06
[2662,] 5.401414e-05 3.818063e-05 1.431221e-05
[2663,] 6.754012e-05 4.672662e-05 2.223220e-05
[2664,] 6.655179e-05 4.542774e-05 1.978332e-05
[2665,] 3.143340e-05 3.504097e-05 8.178801e-06
[2666,] 2.470680e-05 3.934995e-05 8.963146e-06
[2667,] 3.385421e-05 2.743597e-05 6.215750e-06
[2668,] 3.481971e-05 1.773400e-05 5.415107e-06
[2669,] 3.667436e-05 4.627130e-05 1.028234e-05
[2670,] 5.848391e-05 6.827823e-05 2.785113e-05
[2671,] 3.438320e-05 2.402280e-05 6.929129e-06
[2672,] 5.995463e-05 6.336560e-05 2.665269e-05
[2673,] 5.694319e-05 2.384872e-05 8.598812e-06
[2674,] 3.450391e-05 2.687193e-05 7.421212e-06
[2675,] 5.723169e-05 2.383247e-05 8.624995e-06
[2676,] 3.723292e-05 4.590117e-05 1.121347e-05
[2677,] 3.906605e-05 4.827229e-05 1.187204e-05
[2678,] 3.399960e-05 2.414239e-05 9.798495e-06
[2679,] 4.989500e-05 4.393604e-05 1.249109e-05
[2680,] 3.663893e-05 3.283635e-04 5.228747e-05
[2681,] 3.647231e-05 2.342775e-05 7.113202e-06
[2682,] 4.555973e-05 2.607274e-05 8.276856e-06
[2683,] 3.726409e-05 3.637259e-05 9.110949e-06
[2684,] 3.725203e-05 3.656619e-05 9.147590e-06
[2685,] 3.748518e-05 3.373261e-05 8.621469e-06
[2686,] 3.689899e-05 4.707348e-05 1.117895e-05
[2687,] 3.543788e-05 2.063774e-05 6.419057e-06
[2688,] 3.730318e-05 4.586575e-05 1.111099e-05
[2689,] 3.634732e-05 1.735653e-05 5.463994e-06
[2690,] 3.650184e-05 2.124642e-05 6.236184e-06
[2691,] 3.686204e-05 1.205037e-04 2.701611e-05
[2692,] 3.729075e-05 1.482460e-04 3.488111e-05
[2693,] 2.988642e-05 6.251769e-05 1.076876e-05
[2694,] 3.533093e-05 1.888011e-05 5.880189e-06
[2695,] 3.632588e-05 2.012628e-05 6.310303e-06
[2696,] 2.636444e-05 1.829705e-05 4.983389e-06
[2697,] 3.573049e-05 1.740984e-05 5.367435e-06
[2698,] 3.610331e-05 1.922293e-05 5.901023e-06
[2699,] 3.575037e-05 2.553567e-05 7.474177e-06
[2700,] 3.578856e-05 1.771786e-05 5.376195e-06
[2701,] 4.480794e-05 2.923440e-05 9.508069e-06
[2702,] 3.745513e-05 1.780950e-05 5.341315e-06
[2703,] 3.665685e-05 1.764197e-05 5.341917e-06
[2704,] 3.624355e-05 1.743953e-05 5.336164e-06
[2705,] 3.629043e-05 1.737982e-05 5.329639e-06
[2706,] 3.633872e-05 1.928828e-05 5.451120e-06
[2707,] 2.803473e-05 2.181449e-05 4.988349e-06
[2708,] 3.164273e-05 1.934156e-05 4.677845e-06
[2709,] 2.962640e-05 3.540918e-05 1.146122e-05
[2710,] 2.902828e-05 3.359783e-05 1.052803e-05
[2711,] 2.881535e-05 3.434604e-05 1.059971e-05
[2712,] 2.966957e-05 3.043496e-05 9.984598e-06
[2713,] 2.841154e-05 3.374920e-05 1.014693e-05
[2714,] 2.551314e-05 6.726714e-05 8.756244e-06
[2715,] 2.902694e-05 2.961966e-05 9.357237e-06
[2716,] 2.891043e-05 4.646649e-05 1.396028e-05
[2717,] 4.198306e-05 4.865417e-05 1.025134e-05
[2718,] 3.660750e-05 3.458043e-05 1.373358e-05
[2719,] 3.560576e-05 3.528949e-05 1.468305e-05
[2720,] 3.670586e-05 2.818209e-05 8.386375e-06
[2721,] 3.082732e-05 2.617978e-05 7.537177e-06
[2722,] 3.745408e-05 3.536152e-05 1.443384e-05
[2723,] 2.702315e-05 2.497421e-05 5.683862e-06
[2724,] 3.977156e-05 2.532715e-05 1.003859e-05
[2725,] 3.976724e-05 4.335006e-05 1.929936e-05
[2726,] 2.824416e-05 1.758507e-05 5.237606e-06
[2727,] 2.521980e-05 2.619866e-05 5.993540e-06
[2728,] 2.530825e-05 2.520300e-05 5.865718e-06
[2729,] 3.770429e-05 3.908350e-05 9.107208e-06
[2730,] 4.142891e-05 5.542546e-05 1.134287e-05
[2731,] 3.770252e-05 4.817706e-05 1.195017e-05
[2732,] 2.497859e-05 2.477236e-05 5.911536e-06
[2733,] 3.656233e-05 3.224209e-05 1.264386e-05
[2734,] 3.227351e-05 3.327655e-05 1.237277e-05
[2735,] 3.669856e-05 4.305604e-05 1.806362e-05
[2736,] 3.789536e-05 4.563024e-05 1.919931e-05
[2737,] 2.583485e-05 2.041869e-05 5.908482e-06
[2738,] 3.034727e-05 2.684587e-05 9.052052e-06
[2739,] 1.132573e-04 4.972402e-05 1.941108e-05
[2740,] 3.624553e-05 3.955026e-05 9.920045e-06
[2741,] 3.619737e-05 2.680300e-05 7.621450e-06
[2742,] 2.788808e-05 2.193595e-05 5.758714e-06
[2743,] 3.529322e-05 3.925940e-05 1.510956e-05
[2744,] 3.064730e-05 2.612789e-05 6.884653e-06
[2745,] 2.800107e-05 2.117827e-05 6.278515e-06
[2746,] 3.959423e-05 4.179307e-05 1.019770e-05
[2747,] 3.552031e-05 5.153417e-05 2.057212e-05
[2748,] 2.502221e-05 2.830825e-05 6.915772e-06
[2749,] 3.722428e-05 3.397343e-05 1.369420e-05
[2750,] 2.783636e-05 1.728530e-05 5.091231e-06
[2751,] 3.269877e-05 3.563873e-05 1.252122e-05
[2752,] 2.750822e-05 1.872186e-05 5.542617e-06
[2753,] 3.389427e-05 2.143298e-05 6.467282e-06
[2754,] 3.135768e-05 1.816645e-05 5.450720e-06
[2755,] 3.449016e-05 3.337444e-05 1.283935e-05
[2756,] 4.558149e-05 3.214655e-05 8.617615e-06
[2757,] 2.424728e-05 4.273403e-04 3.158873e-05
[2758,] 4.200970e-05 2.669840e-05 9.087932e-06
[2759,] 2.707622e-05 1.994469e-05 5.000823e-06
[2760,] 5.301745e-05 3.994759e-05 5.160202e-06
[2761,] 7.179763e-05 2.862351e-05 1.488833e-05
[2762,] 5.085278e-05 4.006844e-05 9.648972e-06
[2763,] 4.243037e-05 4.172631e-05 5.730735e-06
[2764,] 3.184290e-05 2.332519e-05 5.391520e-06
[2765,] 1.212501e-04 3.214970e-05 3.810587e-05
[2766,] 7.421828e-05 2.555621e-05 1.906113e-05
[2767,] 7.802189e-05 2.677325e-05 2.119823e-05
[2768,] 4.361386e-05 2.169906e-05 7.608657e-06
[2769,] 8.431402e-05 2.731557e-05 2.299856e-05
[2770,] 3.483565e-05 1.919917e-05 5.990705e-06
[2771,] 3.594673e-05 1.916515e-05 6.016361e-06
[2772,] 3.001872e-05 2.247833e-05 5.377194e-06
[2773,] 1.116530e-04 3.335884e-05 2.305112e-05
[2774,] 3.642702e-05 5.605524e-05 6.066918e-06
[2775,] 5.760869e-05 3.041145e-05 1.348581e-05
[2776,] 3.316220e-05 3.465501e-05 5.729055e-06
[2777,] 9.230263e-05 3.205573e-05 3.101317e-05
[2778,] 7.706911e-05 1.835704e-05 1.065920e-05
[2779,] 2.654753e-05 2.129557e-05 5.377444e-06
[2780,] 1.635977e-04 2.325921e-05 1.602399e-05
[2781,] 2.950865e-05 5.508514e-05 6.486764e-06
[2782,] 5.912846e-05 4.703684e-05 1.154297e-05
[2783,] 5.176187e-05 3.891651e-05 1.075461e-05
[2784,] 6.856543e-05 3.375565e-05 1.793723e-05
[2785,] 5.297768e-05 2.634132e-05 1.256643e-05
[2786,] 7.793848e-05 3.410524e-05 1.967898e-05
[2787,] 5.096350e-05 3.862370e-05 1.076298e-05
[2788,] 2.990141e-05 6.878897e-05 6.848950e-06
[2789,] 3.719817e-05 1.794809e-05 5.443777e-06
[2790,] 4.043578e-05 2.163200e-05 7.208298e-06
[2791,] 3.739959e-05 1.786382e-05 5.501175e-06
[2792,] 5.617759e-05 1.773213e-05 6.153194e-06
[2793,] 3.833148e-05 1.789768e-05 5.491754e-06
[2794,] 3.979981e-05 2.185816e-05 7.332015e-06
[2795,] 4.228494e-05 2.171182e-05 7.419393e-06
[2796,] 3.928581e-05 1.860854e-05 5.499801e-06
[2797,] 6.509518e-05 2.380962e-05 1.575567e-05
[2798,] 4.864288e-05 3.868042e-05 1.876551e-05
[2799,] 1.541490e-04 2.513623e-05 1.582298e-05
[2800,] 4.502866e-05 3.251103e-05 1.428496e-05
[2801,] 4.488283e-05 3.252796e-05 1.425435e-05
[2802,] 3.951321e-05 2.154323e-05 7.097111e-06
[2803,] 4.131483e-05 2.197969e-05 7.578946e-06
[2804,] 7.633509e-05 3.252514e-05 1.827532e-05
[2805,] 8.098807e-05 3.308162e-05 1.727230e-05
[2806,] 3.608812e-05 2.205298e-05 7.076627e-06
[2807,] 3.777803e-05 2.196781e-05 7.214616e-06
[2808,] 2.445127e-05 1.719303e-05 4.836159e-06
[2809,] 3.643069e-05 2.207224e-05 7.152938e-06
[2810,] 1.096746e-04 2.844253e-05 1.639561e-05
[2811,] 4.896875e-05 4.854643e-05 1.628991e-05
[2812,] 9.634778e-05 3.984533e-05 4.362919e-05
[2813,] 9.579121e-05 2.737025e-05 1.443608e-05
[2814,] 3.934744e-05 3.783526e-05 9.254231e-06
[2815,] 2.987671e-04 1.881321e-05 1.415149e-05
[2816,] 9.170581e-05 4.737524e-05 1.093609e-05
[2817,] 6.884251e-05 6.312687e-05 8.589086e-06
[2818,] 2.816164e-05 4.379186e-05 1.038931e-05
[2819,] 4.168780e-05 1.960225e-05 8.688338e-06
[2820,] 2.675846e-05 2.213678e-05 6.037679e-06
[2821,] 3.917768e-05 4.252142e-05 9.553756e-06
[2822,] 3.868541e-05 3.055090e-05 8.656190e-06
[2823,] 6.528079e-05 4.978051e-05 9.258120e-06
[2824,] 2.801455e-05 4.029537e-05 9.389762e-06
[2825,] 5.246568e-05 2.325273e-05 1.299037e-05
[2826,] 5.949119e-05 2.843475e-05 1.867560e-05
[2827,] 9.533792e-05 3.008281e-05 6.597120e-06
[2828,] 3.944879e-05 9.556074e-05 1.252429e-05
[2829,] 5.154527e-05 3.150026e-05 1.956081e-05
[2830,] 4.263790e-05 5.646094e-05 1.071397e-05
[2831,] 2.877003e-05 1.765825e-05 4.690400e-06
[2832,] 5.885699e-05 3.404113e-05 1.188078e-05
[2833,] 6.956604e-05 4.485243e-05 2.346598e-05
[2834,] 4.277808e-05 5.644996e-05 1.066320e-05
[2835,] 5.854747e-05 3.425297e-05 1.201983e-05
[2836,] 3.662989e-05 7.247786e-05 2.333485e-05
[2837,] 3.381442e-05 1.957713e-05 4.812633e-06
[2838,] 2.746092e-05 4.724168e-05 9.505165e-06
[2839,] 3.608641e-05 8.083999e-05 2.460824e-05
[2840,] 4.261840e-05 5.069862e-05 1.022168e-05
[2841,] 5.853892e-05 3.359693e-05 1.148193e-05
[2842,] 5.835399e-05 3.355781e-05 1.138448e-05
[2843,] 4.490319e-05 5.555072e-05 1.022142e-05
[2844,] 7.648308e-05 5.029610e-05 2.938156e-05
[2845,] 4.012893e-05 2.199340e-05 6.665216e-06
[2846,] 4.845326e-05 5.398915e-05 2.248949e-05
[2847,] 3.699602e-05 3.269974e-05 5.086489e-06
[2848,] 3.641710e-05 3.241589e-05 5.393766e-06
[2849,] 6.072645e-05 3.823610e-05 1.441853e-05
[2850,] 3.763652e-05 2.226609e-05 6.869747e-06
[2851,] 3.200315e-05 6.818187e-05 1.338980e-05
[2852,] 3.185168e-05 6.818187e-05 1.299475e-05
[2853,] 7.024401e-05 2.309154e-05 6.812132e-06
[2854,] 6.581088e-05 2.211410e-05 5.721900e-06
[2855,] 3.447578e-05 3.450453e-05 5.567535e-06
[2856,] 7.728590e-05 2.246052e-05 7.289360e-06
[2857,] 3.324260e-05 2.485225e-05 7.027117e-06
[2858,] 3.733014e-05 3.105023e-05 9.097649e-06
[2859,] 4.597859e-05 4.701180e-05 2.126844e-05
[2860,] 3.382628e-05 2.497504e-05 7.067638e-06
[2861,] 4.477846e-05 8.036424e-05 2.926816e-05
[2862,] 3.478532e-05 3.127797e-05 8.577081e-06
[2863,] 3.343706e-05 2.499280e-05 7.119794e-06
[2864,] 3.364412e-05 2.490241e-05 7.081005e-06
[2865,] 5.289149e-05 2.053161e-05 7.337678e-06
[2866,] 2.816304e-05 1.971890e-05 5.401292e-06
[2867,] 3.354289e-05 2.485558e-05 7.066733e-06
[2868,] 3.453662e-05 2.320005e-05 5.240734e-06
[2869,] 3.852456e-05 4.474538e-05 5.583012e-06
[2870,] 9.511515e-05 4.577736e-05 1.677042e-05
[2871,] 2.680296e-05 2.399621e-05 6.134497e-06
[2872,] 4.128565e-05 5.066234e-05 5.568061e-06
[2873,] 2.687776e-05 2.431647e-05 6.153227e-06
[2874,] 4.338099e-05 2.703428e-05 4.916932e-06
[2875,] 3.216133e-05 5.349749e-05 1.024505e-05
[2876,] 2.761395e-05 3.272080e-05 6.863035e-06
[2877,] 2.708649e-05 3.108180e-05 6.898368e-06
[2878,] 3.564442e-05 3.472294e-05 8.803194e-06
[2879,] 2.707740e-05 2.802916e-05 6.759034e-06
[2880,] 5.018872e-05 2.751714e-05 9.703904e-06
[2881,] 5.525542e-05 2.597647e-05 4.895882e-06
[2882,] 2.728848e-05 3.636083e-05 7.345452e-06
[2883,] 4.976269e-05 4.436791e-05 1.305442e-05
[2884,] 4.941851e-05 2.726964e-05 1.006386e-05
[2885,] 3.869794e-05 4.407953e-05 1.035431e-05
[2886,] 2.681550e-05 3.847836e-05 8.945758e-06
[2887,] 2.788739e-05 2.234131e-05 4.926902e-06
[2888,] 2.667542e-05 4.060342e-05 8.810216e-06
[2889,] 2.668517e-05 4.659326e-05 9.158429e-06
[2890,] 4.377476e-05 3.529350e-05 1.411522e-05
[2891,] 4.605724e-05 2.428161e-05 8.155642e-06
[2892,] 2.761851e-05 3.400744e-05 8.921726e-06
[2893,] 4.132467e-05 2.847363e-05 1.060848e-05
[2894,] 2.715657e-05 4.233815e-05 1.008590e-05
[2895,] 3.228294e-05 3.897573e-05 9.955733e-06
[2896,] 3.473188e-05 3.657300e-05 1.008781e-05
[2897,] 2.724181e-05 2.926130e-05 7.133952e-06
[2898,] 3.671703e-05 8.169218e-05 1.609929e-05
[2899,] 3.911487e-05 2.050302e-05 6.772580e-06
[2900,] 5.959655e-05 2.456039e-05 4.809371e-06
[2901,] 5.887813e-05 2.390259e-05 8.343595e-06
[2902,] 2.736115e-05 3.612649e-05 9.212246e-06
[2903,] 5.319274e-05 2.302624e-05 1.262485e-05
[2904,] 3.482434e-05 5.526270e-05 1.304130e-05
[2905,] 3.088371e-05 2.558674e-05 6.286374e-06
[2906,] 9.480993e-05 2.210282e-05 1.438820e-05
[2907,] 9.443180e-05 2.219822e-05 1.457002e-05
[2908,] 3.616555e-05 2.595652e-05 9.623194e-06
[2909,] 6.809815e-05 2.205300e-05 1.333014e-05
[2910,] 6.047879e-05 3.527939e-05 1.326495e-05
[2911,] 5.751402e-05 2.143880e-05 1.060747e-05
[2912,] 8.240471e-05 2.178973e-05 1.249909e-05
[2913,] 7.669516e-05 2.170182e-05 1.179995e-05
[2914,] 9.884517e-05 2.748698e-05 9.829666e-06
[2915,] 7.760217e-05 2.238213e-05 1.331589e-05
[2916,] 6.955808e-05 2.153776e-05 1.080148e-05
[2917,] 7.192279e-05 2.143993e-05 1.074344e-05
[2918,] 5.861137e-05 2.142668e-05 9.061087e-06
[2919,] 8.138499e-05 2.150562e-05 1.159183e-05
[2920,] 6.424048e-05 2.154568e-05 1.014817e-05
[2921,] 7.114158e-05 2.023503e-05 6.107109e-06
[2922,] 2.639782e-05 1.803423e-05 4.960635e-06
[2923,] 6.063520e-05 2.173683e-05 1.103358e-05
[2924,] 5.790548e-05 2.155666e-05 6.962257e-06
[2925,] 2.498913e-05 1.879809e-05 4.965421e-06
[2926,] 2.505990e-05 1.897279e-05 4.978191e-06
[2927,] 5.638313e-05 1.996748e-05 9.271752e-06
[2928,] 5.278631e-05 4.361789e-05 1.679398e-05
[2929,] 5.713195e-05 2.162172e-05 6.904640e-06
[2930,] 2.479309e-05 6.992903e-05 1.058223e-05
[2931,] 4.572329e-05 1.706743e-05 5.676094e-06
[2932,] 4.752630e-05 1.740607e-05 6.382627e-06
[2933,] 4.145218e-05 1.983954e-05 6.291305e-06
[2934,] 5.336285e-05 2.168656e-05 6.745723e-06
[2935,] 5.504962e-05 4.129021e-05 1.282834e-05
[2936,] 5.459129e-05 4.987506e-05 1.481141e-05
[2937,] 4.632440e-05 4.859022e-05 1.891982e-05
[2938,] 3.630209e-05 4.108812e-05 1.092384e-05
[2939,] 5.408943e-05 2.007454e-05 6.910647e-06
[2940,] 4.483827e-05 2.143600e-05 7.309898e-06
[2941,] 3.635724e-05 4.262261e-05 1.153841e-05
[2942,] 2.776083e-05 2.898951e-05 7.166173e-06
[2943,] 3.697102e-05 4.655690e-05 1.115728e-05
[2944,] 4.341889e-05 2.983332e-05 9.626774e-06
[2945,] 3.690061e-05 4.759443e-05 1.120983e-05
[2946,] 3.707492e-05 4.801539e-05 1.101050e-05
[2947,] 2.938649e-05 5.580714e-05 6.617399e-06
[2948,] 4.224782e-05 2.000506e-05 6.165669e-06
[2949,] 2.490154e-05 5.240553e-05 1.049644e-05
[2950,] 3.740226e-05 4.962452e-05 1.115581e-05
[2951,] 3.107634e-05 4.029402e-05 9.010602e-06
[2952,] 2.427390e-05 3.786053e-05 7.057785e-06
[2953,] 2.400323e-05 1.917173e-05 5.164108e-06
[2954,] 4.274773e-05 2.231564e-05 6.669340e-06
[2955,] 5.555981e-05 1.984477e-05 6.724430e-06
[2956,] 2.844807e-05 1.812532e-05 5.189285e-06
[2957,] 2.624597e-05 5.269615e-05 1.304692e-05
[2958,] 2.409542e-05 1.916817e-05 5.153924e-06
[2959,] 2.537001e-05 5.057303e-05 1.137336e-05
[2960,] 2.655908e-05 3.401571e-05 9.377029e-06
[2961,] 4.308678e-05 2.000358e-05 6.498169e-06
[2962,] 7.769363e-05 3.293464e-05 8.994316e-06
[2963,] 3.749358e-05 4.852486e-05 1.098543e-05
[2964,] 5.132910e-05 3.284207e-05 9.626917e-06
[2965,] 3.111977e-05 3.950798e-05 8.937892e-06
[2966,] 2.539197e-05 4.494688e-05 1.072615e-05
[2967,] 2.491811e-05 5.525321e-05 1.096346e-05
[2968,] 2.404703e-05 1.904259e-05 5.121111e-06
[2969,] 5.048841e-05 3.574422e-05 1.056238e-05
[2970,] 5.026786e-05 3.562472e-05 1.072866e-05
[2971,] 5.008174e-05 2.915955e-05 8.432162e-06
[2972,] 2.792748e-05 3.737545e-05 7.745238e-06
[2973,] 3.752265e-05 4.981686e-05 1.100870e-05
[2974,] 3.750217e-05 4.781514e-05 1.082884e-05
[2975,] 5.014849e-05 3.403356e-05 1.026347e-05
[2976,] 2.823030e-05 3.352653e-05 9.293675e-06
[2977,] 2.771328e-05 3.271496e-05 8.706566e-06
[2978,] 3.733464e-05 4.734125e-05 1.089246e-05
[2979,] 2.499108e-05 7.219618e-05 1.354457e-05
[2980,] 7.848801e-05 2.792936e-05 1.176549e-05
[2981,] 5.123215e-05 2.326685e-05 7.657653e-06
[2982,] 2.405825e-05 2.140564e-05 5.732119e-06
[2983,] 4.799850e-05 1.695555e-05 5.548817e-06
[2984,] 2.607127e-05 1.518790e-04 1.050376e-05
[2985,] 1.489487e-04 4.450573e-05 1.019650e-05
[2986,] 2.600468e-05 1.072938e-04 8.520341e-06
[2987,] 4.952049e-05 4.651100e-05 1.430000e-05
[2988,] 1.205990e-04 2.712353e-05 5.681229e-06
[2989,] 7.169999e-05 2.256588e-05 6.557589e-06
[2990,] 3.038966e-05 1.057056e-04 7.700897e-06
[2991,] 2.905282e-05 1.423017e-04 8.816711e-06
[2992,] 1.095696e-04 3.544173e-05 5.341682e-06
[2993,] 9.101076e-05 3.646047e-05 5.443308e-06
[2994,] 5.380317e-05 2.471589e-05 8.142036e-06
[2995,] 2.720667e-05 1.957305e-05 5.931923e-06
[2996,] 5.751496e-05 1.786208e-05 5.384690e-06
[2997,] 1.934595e-04 1.719289e-05 9.235376e-06
[2998,] 2.344012e-04 6.076053e-05 1.135350e-04
[2999,] 5.405581e-05 2.472491e-05 7.998862e-06
[3000,] 1.486368e-04 2.877837e-05 1.706739e-05
[3001,] 2.599783e-05 1.738404e-05 5.115086e-06
[3002,] 2.706674e-05 1.162573e-04 8.958640e-06
[3003,] 2.333225e-05 1.076625e-04 1.142381e-05
[3004,] 8.071372e-05 2.451743e-05 9.359389e-06
[3005,] 8.005310e-05 2.444581e-05 9.628033e-06
[3006,] 1.005437e-04 3.028932e-05 1.570951e-05
[3007,] 5.614242e-05 3.744987e-05 1.357058e-05
[3008,] 2.665395e-05 1.736874e-05 5.208693e-06
[3009,] 2.611816e-05 9.782421e-05 8.863403e-06
[3010,] 2.620057e-05 1.733854e-05 5.133547e-06
[3011,] 5.510179e-05 3.224102e-05 1.129421e-05
[3012,] 5.295440e-05 3.445822e-05 6.301490e-06
[3013,] 3.551215e-05 4.009359e-05 8.187986e-06
[3014,] 2.550573e-05 1.694616e-05 4.811651e-06
[3015,] 3.604660e-05 4.538142e-05 1.001772e-05
[3016,] 2.529781e-05 4.094912e-05 9.086269e-06
[3017,] 2.576286e-05 1.776836e-05 5.025046e-06
[3018,] 5.792014e-05 2.108076e-05 9.181659e-06
[3019,] 3.862216e-05 2.689347e-05 7.096022e-06
[3020,] 2.530778e-05 5.800922e-05 7.513380e-06
[3021,] 3.808981e-05 2.665376e-05 7.095958e-06
[3022,] 4.378098e-05 2.632995e-05 7.400832e-06
[3023,] 1.087964e-04 2.932183e-05 1.710045e-05
[3024,] 2.517670e-05 9.618459e-05 9.341882e-06
[3025,] 9.669907e-05 2.936752e-05 1.593800e-05
[3026,] 3.937328e-05 2.418181e-05 7.189353e-06
[3027,] 3.635175e-05 1.871417e-05 6.430321e-06
[3028,] 5.637096e-05 2.048990e-05 7.058358e-06
[3029,] 6.196869e-05 3.311762e-05 5.670872e-06
[3030,] 7.934228e-05 7.890914e-05 8.251301e-06
[3031,] 5.410616e-05 2.420093e-05 7.947040e-06
[3032,] 3.294867e-05 1.686034e-05 5.038537e-06
[3033,] 5.390042e-05 2.427409e-05 7.995439e-06
[3034,] 4.242092e-05 2.032821e-04 1.410459e-05
[3035,] 5.390732e-05 2.424270e-05 7.976498e-06
[3036,] 6.069964e-05 6.557792e-05 1.171239e-05
[3037,] 5.409578e-05 2.428833e-05 8.016711e-06
[3038,] 5.387810e-05 2.423355e-05 7.969842e-06
[3039,] 1.055522e-04 2.346425e-05 9.044861e-06
[3040,] 8.400728e-05 2.660786e-05 7.578202e-06
[3041,] 2.588541e-05 1.762794e-05 4.997116e-06
[3042,] 1.304861e-04 3.146776e-05 2.377363e-05
[3043,] 2.907153e-05 2.170511e-05 5.125257e-06
[3044,] 3.602405e-05 2.730351e-05 7.095013e-06
[3045,] 2.595813e-05 1.767339e-05 5.014190e-06
[3046,] 8.625217e-05 3.243920e-05 1.984222e-05
[3047,] 5.349798e-05 2.437115e-05 7.958803e-06
[3048,] 5.373897e-05 2.437283e-05 7.967071e-06
[3049,] 4.328197e-05 9.325597e-05 1.158485e-05
[3050,] 3.350047e-05 2.079169e-05 7.549982e-06
[3051,] 3.603711e-05 1.803175e-05 6.012894e-06
[3052,] 4.482989e-05 2.732182e-05 1.037029e-05
[3053,] 2.986889e-05 7.266857e-05 8.222104e-06
[3054,] 3.335090e-05 1.827141e-05 6.335422e-06
[3055,] 4.563908e-05 2.018803e-05 5.624966e-06
[3056,] 2.694983e-05 2.647558e-05 6.186697e-06
[3057,] 9.874079e-05 1.682085e-05 7.075116e-06
[3058,] 5.304194e-05 2.697220e-05 1.134698e-05
[3059,] 4.598155e-05 1.741710e-05 6.550098e-06
[3060,] 6.303036e-05 1.742075e-05 5.538140e-06
[3061,] 2.409470e-05 1.844505e-05 4.776541e-06
[3062,] 5.402352e-05 2.545306e-05 9.537607e-06
[3063,] 5.317400e-05 2.111499e-05 6.455262e-06
[3064,] 1.235171e-04 2.977403e-05 2.213157e-05
[3065,] 4.757258e-05 2.045379e-05 6.670736e-06
[3066,] 3.851741e-04 2.379418e-05 1.825368e-05
[3067,] 2.336629e-05 2.150035e-05 5.490063e-06
[3068,] 3.751632e-05 2.978036e-05 9.882049e-06
[3069,] 8.638272e-04 4.591990e-05 1.039793e-04
[3070,] 5.224433e-05 2.348772e-05 9.449006e-06
[3071,] 2.352419e-05 1.993736e-05 5.209767e-06
[3072,] 2.812941e-05 2.545718e-05 6.596250e-06
[3073,] 9.112627e-05 1.683273e-05 8.657972e-06
[3074,] 5.882249e-05 2.747748e-05 1.266063e-05
[3075,] 7.420200e-05 1.821142e-05 6.099188e-06
[3076,] 6.517416e-05 2.199854e-05 9.537047e-06
[3077,] 3.607260e-05 1.655900e-05 5.166673e-06
[3078,] 8.196632e-05 5.703063e-05 4.817718e-05
[3079,] 1.413522e-04 1.823043e-05 1.097929e-05
[3080,] 9.100042e-05 2.115770e-05 6.787792e-06
[3081,] 9.437830e-05 2.126267e-05 6.761258e-06
[3082,] 9.402323e-05 2.171745e-05 6.691559e-06
[3083,] 3.807399e-05 5.652742e-05 2.177425e-05
[3084,] 2.366614e-05 2.445062e-05 6.055493e-06
[3085,] 8.202557e-05 4.906577e-05 3.979980e-05
[3086,] 9.596194e-05 2.101136e-05 7.072643e-06
[3087,] 2.372741e-05 2.284398e-05 5.882395e-06
[3088,] 6.757932e-05 1.732666e-05 7.954319e-06
[3089,] 5.901560e-05 3.963838e-05 2.098952e-05
[3090,] 1.748913e-04 2.089994e-05 2.039862e-05
[3091,] 7.579221e-05 2.478132e-05 7.518739e-06
[3092,] 8.204989e-05 2.124875e-05 1.449363e-05
[3093,] 2.439077e-05 2.309660e-05 6.245084e-06
[3094,] 1.423859e-04 1.862327e-04 3.438264e-04
[3095,] 7.418537e-05 2.102857e-05 7.786683e-06
[3096,] 5.687322e-05 1.885082e-05 6.357783e-06
[3097,] 4.168622e-05 5.339683e-05 1.294212e-05
[3098,] 2.872301e-05 2.133325e-05 5.959778e-06
[3099,] 4.970556e-05 2.496414e-05 5.999800e-06
[3100,] 2.651012e-05 2.970607e-05 5.617669e-06
[3101,] 3.045970e-05 1.786676e-05 5.956839e-06
[3102,] 3.129513e-05 2.662992e-05 9.959084e-06
[3103,] 3.167487e-05 1.708027e-05 4.987917e-06
[3104,] 3.104413e-05 3.377628e-05 1.267067e-05
[3105,] 1.020132e-04 3.459300e-04 4.117113e-04
[3106,] 1.089298e-04 3.799351e-04 4.982251e-04
[3107,] 3.006594e-05 2.925618e-05 1.052194e-05
[3108,] 1.064699e-04 1.367581e-04 1.682722e-04
[3109,] 2.864144e-05 2.156935e-05 6.003687e-06
[3110,] 1.054431e-04 2.441244e-04 3.070345e-04
[3111,] 7.234979e-05 2.932276e-05 1.220770e-05
[3112,] 5.534004e-05 2.509377e-05 6.120690e-06
[3113,] 6.848617e-05 2.058467e-05 7.051886e-06
[3114,] 2.699072e-05 1.795539e-05 5.530406e-06
[3115,] 4.296792e-05 1.729932e-05 5.997320e-06
[3116,] 5.186506e-05 2.678311e-04 1.305252e-04
[3117,] 2.331477e-05 2.455429e-05 5.690494e-06
[3118,] 7.921460e-05 2.421571e-05 7.493456e-06
[3119,] 7.452296e-05 2.748386e-05 1.027535e-05
[3120,] 5.318944e-05 2.299964e-05 1.093836e-05
[3121,] 1.051527e-04 4.288314e-05 3.771319e-05
[3122,] 2.643593e-05 1.766955e-05 5.100917e-06
[3123,] 2.950857e-04 2.115549e-05 2.239047e-05
[3124,] 2.215903e-04 4.498830e-05 1.037576e-04
[3125,] 5.718714e-05 6.216105e-05 2.646404e-05
[3126,] 6.920418e-05 4.201880e-05 2.877345e-05
[3127,] 2.981328e-04 4.750656e-05 1.465379e-04
[3128,] 4.668667e-05 2.492611e-05 4.729292e-06
[3129,] 5.026141e-05 2.170561e-05 4.738739e-06
[3130,] 7.233887e-05 4.856957e-05 4.159944e-05
[3131,] 2.179894e-04 5.113255e-05 1.242238e-04
[3132,] 3.050052e-04 3.289253e-05 7.087588e-05
[3133,] 8.802520e-05 2.541532e-05 1.114471e-05
[3134,] 9.902300e-05 2.769589e-05 8.972709e-06
[3135,] 5.100007e-05 2.907819e-05 9.212130e-06
[3136,] 8.793905e-05 2.319035e-05 8.258326e-06
[3137,] 7.770140e-05 2.715461e-05 8.356196e-06
[3138,] 6.677309e-05 2.869100e-05 8.349303e-06
[3139,] 3.996995e-05 1.988121e-05 6.477502e-06
[3140,] 3.116791e-05 2.955651e-05 7.907188e-06
[3141,] 5.166969e-05 3.304250e-05 1.062641e-05
[3142,] 9.484639e-05 1.982094e-05 6.758741e-06
[3143,] 1.030474e-04 1.888329e-05 7.895664e-06
[3144,] 7.775909e-05 2.835038e-05 4.641523e-06
[3145,] 3.285630e-04 2.965460e-05 6.521762e-05
[3146,] 1.423016e-04 2.108958e-05 1.831017e-05
[3147,] 3.871482e-05 2.156298e-05 6.689110e-06
[3148,] 3.274937e-05 4.651614e-05 1.131796e-05
[3149,] 6.327424e-05 2.232401e-05 7.808621e-06
[3150,] 5.758923e-05 2.163283e-05 1.134424e-05
[3151,] 1.410985e-04 3.388683e-05 4.117590e-05
[3152,] 3.471157e-05 4.506858e-05 1.211595e-05
[3153,] 7.867451e-05 2.235671e-05 1.084127e-05
[3154,] 9.873442e-05 1.732197e-05 9.599480e-06
[3155,] 1.945837e-03 4.761955e-05 6.172599e-04
[3156,] 2.015117e-03 4.750537e-05 6.523315e-04
[3157,] 7.625913e-05 3.806813e-05 2.151664e-05
[3158,] 4.752193e-05 4.666104e-05 1.917550e-05
[3159,] 6.584104e-05 3.103396e-05 1.211334e-05
[3160,] 6.640230e-05 4.884977e-05 1.146300e-05
[3161,] 6.235439e-03 2.793933e-05 3.698472e-04
[3162,] 5.593529e-05 2.605048e-05 8.513502e-06
[3163,] 1.278723e-03 2.992164e-05 9.683564e-05
[3164,] 3.909688e-05 2.609977e-05 9.977892e-06
[3165,] 1.049719e-03 3.680752e-05 1.153779e-04
[3166,] 6.409618e-05 1.249048e-04 2.180540e-05
[3167,] 4.347356e-05 4.607089e-05 1.127330e-05
[3168,] 7.458249e-04 2.300202e-05 3.330513e-05
[3169,] 4.018410e-05 5.411357e-05 1.038196e-05
[3170,] 6.636191e-04 2.608579e-05 3.358545e-05
[3171,] 2.428213e-03 2.047967e-05 6.660152e-05
[3172,] 3.539457e-05 4.157082e-05 9.944308e-06
[3173,] 4.502194e-05 6.808038e-05 2.210995e-05
[3174,] 3.166828e-05 2.278074e-05 8.337674e-06
[3175,] 3.628720e-05 2.066935e-05 6.023476e-06
[3176,] 5.004969e-04 3.928933e-05 4.262621e-05
[3177,] 6.192538e-05 1.071331e-04 7.321246e-05
[3178,] 6.115671e-05 7.040195e-05 1.583096e-05
[3179,] 5.922703e-05 5.979214e-05 1.460303e-05
[3180,] 1.223244e-03 3.066235e-05 2.077091e-05
[3181,] 2.829393e-04 3.270836e-05 8.030022e-06
[3182,] 3.671429e-05 2.903946e-05 8.001048e-06
[3183,] 3.712275e-05 4.466552e-05 1.057594e-05
[3184,] 4.497509e-05 2.488545e-05 7.674217e-06
[3185,] 3.840548e-05 7.041957e-05 2.735275e-05
[3186,] 1.019742e-04 5.300435e-05 6.019626e-05
[3187,] 7.434608e-05 4.786275e-03 4.521275e-03
[3188,] 6.158346e-05 6.638147e-04 4.447028e-04
[3189,] 9.262588e-05 4.716413e-05 3.211759e-05
[3190,] 8.393686e-05 2.922666e-05 2.324787e-05
[3191,] 5.043314e-05 3.609358e-05 1.028097e-05
[3192,] 5.926636e-05 4.059731e-05 2.919918e-05
[3193,] 3.145331e-05 2.421196e-05 6.759601e-06
[3194,] 4.633530e-05 5.083603e-05 9.163602e-06
[3195,] 3.170380e-05 2.430120e-05 6.923075e-06
[3196,] 1.126443e-04 1.920395e-04 3.002606e-04
[3197,] 5.518544e-05 4.093714e-05 2.824130e-05
[3198,] 8.012513e-05 3.511390e-05 2.008052e-05
[3199,] 6.779638e-05 4.000696e-05 3.276813e-05
[3200,] 3.789573e-05 2.243075e-05 6.747512e-06
[3201,] 2.932541e-05 3.108345e-05 6.320965e-06
[3202,] 2.848913e-05 2.130162e-05 6.432502e-06
[3203,] 2.680457e-05 1.881054e-05 5.307157e-06
[3204,] 4.311763e-05 5.627127e-05 1.769809e-05
[3205,] 2.693789e-05 7.378567e-05 1.369101e-05
[3206,] 2.676781e-05 8.236717e-05 1.356235e-05
[3207,] 3.141117e-05 4.322702e-05 9.467247e-06
[3208,] 8.288066e-05 2.373356e-05 1.391965e-05
[3209,] 3.213622e-05 5.871253e-05 9.739471e-06
[3210,] 5.506355e-05 6.812354e-05 4.503240e-05
[3211,] 6.843526e-05 3.978477e-05 1.764898e-05
[3212,] 6.899271e-05 4.046537e-05 1.810409e-05
[3213,] 8.416908e-05 1.993042e-05 9.210754e-06
[3214,] 5.159570e-05 3.068824e-05 9.998080e-06
[3215,] 3.154066e-05 7.187008e-05 1.117834e-05
[3216,] 3.966832e-05 2.114100e-05 8.346615e-06
[3217,] 4.157807e-05 4.195982e-05 9.658574e-06
[3218,] 7.315786e-05 1.900222e-05 1.068695e-05
[3219,] 4.289899e-05 2.254750e-05 7.100415e-06
[3220,] 3.477475e-05 6.428989e-05 9.378068e-06
[3221,] 4.249118e-05 2.985283e-05 1.365999e-05
[3222,] 5.221222e-05 4.398579e-05 1.620282e-05
[3223,] 3.321377e-05 6.840507e-05 9.944320e-06
[3224,] 7.203610e-05 4.602897e-05 2.166089e-05
[3225,] 3.492460e-05 7.030064e-05 9.475580e-06
[3226,] 3.227384e-05 4.548948e-05 9.819121e-06
[3227,] 7.607750e-05 1.989805e-05 1.166292e-05
[3228,] 3.754471e-05 5.466951e-05 1.300111e-05
[3229,] 3.555181e-05 5.864139e-05 9.116618e-06
[3230,] 7.524865e-05 1.734649e-05 6.551672e-06
[3231,] 9.842309e-05 5.071314e-05 4.745896e-05
[3232,] 8.841358e-05 1.771458e-05 9.530247e-06
[3233,] 6.870213e-05 2.761175e-05 1.151785e-05
[3234,] 6.000251e-05 1.857439e-05 5.334018e-06
[3235,] 3.272534e-05 4.547157e-05 1.022458e-05
[3236,] 6.675617e-05 1.373640e-04 1.051554e-04
[3237,] 4.461675e-05 4.639162e-05 1.613603e-05
[3238,] 4.986920e-05 2.002277e-05 6.166609e-06
[3239,] 4.117543e-05 7.083022e-05 9.004351e-06
[3240,] 7.430098e-05 5.233749e-05 3.826171e-05
[3241,] 1.135860e-04 2.611570e-05 2.430967e-05
[3242,] 9.418152e-05 2.547587e-05 2.088280e-05
[3243,] 5.054432e-05 4.183699e-05 1.337247e-05
[3244,] 5.970045e-05 2.312128e-05 1.251825e-05
[3245,] 4.345442e-05 3.106458e-05 1.496999e-05
[3246,] 1.218992e-04 9.838031e-05 1.546451e-04
[3247,] 4.880678e-05 2.655147e-05 1.241459e-05
[3248,] 4.257563e-05 5.306994e-05 8.636549e-06
[3249,] 4.398953e-05 5.347786e-05 2.673171e-05
[3250,] 7.924117e-05 3.177148e-05 1.473498e-05
[3251,] 9.526881e-05 3.908332e-05 4.065614e-05
[3252,] 5.840872e-05 1.976481e-05 6.907905e-06
[3253,] 3.705692e-05 3.684461e-05 1.563763e-05
[3254,] 5.495450e-05 4.134584e-05 1.333757e-05
[3255,] 4.989491e-05 2.300773e-05 5.418990e-06
[3256,] 5.315614e-05 2.670206e-05 1.189758e-05
[3257,] 4.105456e-05 2.484866e-05 8.507830e-06
[3258,] 3.446754e-05 4.153484e-05 9.704879e-06
[3259,] 3.881141e-05 4.079431e-05 1.880767e-05
[3260,] 3.158781e-05 2.957013e-05 9.082062e-06
[3261,] 3.116920e-05 5.623110e-05 6.821870e-06
[3262,] 7.942962e-05 3.040611e-05 2.132047e-05
[3263,] 2.761576e-05 3.413192e-05 8.597134e-06
[3264,] 6.559461e-05 2.448183e-05 6.260835e-06
[3265,] 9.645753e-05 2.699956e-05 1.907410e-05
[3266,] 6.795878e-05 1.016606e-04 6.711955e-05
[3267,] 4.248857e-05 2.666987e-05 8.460790e-06
[3268,] 2.613424e-05 4.198079e-05 9.597524e-06
[3269,] 3.866657e-05 8.180614e-05 1.352927e-05
[3270,] 5.179150e-05 5.027068e-05 1.200494e-05
[3271,] 2.351895e-05 6.006041e-05 1.023185e-05
[3272,] 5.286734e-05 4.971518e-05 1.165945e-05
[3273,] 3.003493e-05 1.225395e-04 3.070787e-05
[3274,] 2.886437e-05 1.080825e-04 2.378737e-05
[3275,] 2.903858e-05 3.396845e-05 8.203926e-06
[3276,] 4.876495e-05 4.768233e-05 1.268820e-05
[3277,] 2.383924e-05 3.229230e-05 6.651600e-06
[3278,] 3.694465e-05 3.268713e-05 8.230344e-06
[3279,] 2.571076e-05 2.989191e-05 7.822028e-06
[3280,] 2.951727e-05 3.439523e-05 8.403364e-06
[3281,] 2.997746e-05 9.149938e-05 1.062159e-05
[3282,] 2.941076e-05 3.372971e-05 8.118289e-06
[3283,] 3.691656e-05 4.883248e-05 1.166400e-05
[3284,] 2.912191e-05 1.505127e-04 3.149567e-05
[3285,] 5.294024e-05 2.584059e-05 7.441352e-06
[3286,] 3.212560e-05 8.771590e-05 2.916418e-05
[3287,] 2.363516e-05 3.777511e-05 7.900762e-06
[3288,] 2.564322e-05 3.717040e-05 9.484814e-06
[3289,] 3.855053e-05 6.355571e-04 3.906059e-05
[3290,] 5.062074e-05 2.357202e-05 6.887131e-06
[3291,] 4.960731e-05 2.644427e-05 8.393694e-06
[3292,] 2.857226e-05 7.540675e-05 1.841047e-05
[3293,] 2.513937e-05 4.573180e-05 9.871340e-06
[3294,] 2.783581e-05 1.753635e-05 5.264603e-06
[3295,] 2.814147e-05 1.743112e-05 5.104716e-06
[3296,] 3.001012e-05 7.280379e-05 2.028205e-05
[3297,] 2.381282e-05 2.892900e-05 6.950416e-06
[3298,] 2.858763e-05 1.124607e-04 1.823727e-05
[3299,] 4.035673e-05 5.728513e-05 1.327551e-05
[3300,] 3.062145e-05 3.343187e-05 7.963511e-06
[3301,] 2.992934e-05 1.882625e-05 6.135387e-06
[3302,] 3.137231e-05 2.890628e-05 9.535609e-06
[3303,] 6.106209e-05 3.074098e-05 7.616984e-06
[3304,] 3.329049e-05 4.574542e-05 1.677571e-05
[3305,] 3.652121e-05 3.790758e-05 9.787355e-06
[3306,] 2.793863e-05 3.979829e-05 9.016616e-06
[3307,] 6.714666e-05 5.769105e-05 1.017457e-05
[3308,] 3.025918e-05 2.283831e-05 7.393648e-06
[3309,] 3.701484e-05 6.497515e-05 1.379275e-05
[3310,] 3.650375e-05 1.102002e-03 6.927805e-05
[3311,] 2.801708e-05 5.366643e-05 1.263837e-05
[3312,] 3.647468e-05 1.002199e-03 6.286715e-05
[3313,] 2.921295e-05 1.961974e-05 5.425701e-06
[3314,] 3.164761e-05 4.850391e-05 8.734251e-06
[3315,] 3.166267e-05 6.984175e-05 1.094582e-05
[3316,] 3.733884e-05 8.516636e-04 4.574454e-05
[3317,] 4.296091e-05 5.580893e-05 7.325391e-06
[3318,] 3.760826e-05 6.008694e-05 8.480180e-06
[3319,] 3.241859e-05 6.791024e-05 1.045464e-05
[3320,] 2.848759e-05 2.119535e-05 5.467325e-06
[3321,] 5.118325e-05 7.465395e-05 1.586706e-05
[3322,] 5.216393e-05 5.749184e-05 1.348918e-05
[3323,] 2.490176e-05 2.827234e-05 6.499944e-06
[3324,] 3.732126e-05 5.646935e-05 8.223682e-06
[3325,] 6.627801e-05 8.230757e-05 1.227406e-05
[3326,] 3.850860e-05 2.480299e-04 2.221586e-05
[3327,] 5.235061e-05 6.762444e-05 1.541968e-05
[3328,] 3.435683e-05 4.999810e-05 8.237028e-06
[3329,] 3.294701e-05 1.872955e-05 5.819498e-06
[3330,] 3.213582e-05 2.878847e-05 7.279743e-06
[3331,] 5.353847e-05 2.604618e-05 1.236987e-05
[3332,] 7.387072e-05 1.939565e-05 5.376996e-06
[3333,] 3.002934e-05 4.647666e-05 1.311397e-05
[3334,] 3.067638e-05 4.324129e-05 1.186548e-05
[3335,] 3.577227e-05 3.087742e-05 9.217534e-06
[3336,] 3.730099e-05 2.711523e-05 8.169427e-06
[3337,] 8.150754e-05 4.818291e-05 1.919136e-05
[3338,] 4.453728e-05 2.833184e-05 1.372194e-05
[3339,] 2.796171e-05 2.539561e-05 8.568853e-06
[3340,] 4.907994e-05 3.735210e-05 1.180199e-05
[3341,] 2.390769e-05 6.608499e-05 1.222638e-05
[3342,] 3.886570e-05 3.989650e-05 9.368494e-06
[3343,] 2.475429e-05 1.992304e-05 5.881066e-06
[3344,] 4.855465e-05 2.374862e-05 6.784096e-06
[3345,] 2.336730e-05 6.034390e-05 1.025020e-05
[3346,] 2.471202e-05 5.583972e-05 1.225811e-05
[3347,] 4.694713e-05 3.812196e-05 1.257627e-05
[3348,] 5.234314e-05 4.921393e-05 1.339063e-05
[3349,] 3.120346e-05 2.336180e-05 8.667709e-06
[3350,] 4.872336e-05 2.214726e-05 7.811826e-06
[3351,] 3.980250e-05 4.652841e-05 1.156317e-05
[3352,] 2.361715e-05 4.762168e-05 9.052332e-06
[3353,] 4.319436e-05 3.717147e-05 1.118646e-05
[3354,] 2.709152e-05 2.005286e-05 6.475239e-06
[3355,] 2.376112e-05 4.810469e-05 8.110278e-06
[3356,] 4.225120e-05 2.999842e-05 8.243811e-06
[3357,] 2.465314e-05 3.010453e-05 6.695294e-06
[3358,] 3.419113e-05 4.300109e-05 9.976991e-06
[3359,] 4.308759e-05 5.462033e-05 1.229195e-05
[3360,] 1.071343e-04 3.550745e-05 2.910037e-05
[3361,] 2.294192e-04 3.088602e-05 3.140453e-05
[3362,] 2.478760e-05 7.655893e-05 8.692710e-06
[3363,] 5.844023e-05 3.525266e-05 1.099902e-05
[3364,] 2.497828e-05 1.831587e-05 4.706345e-06
[3365,] 5.828310e-05 3.424842e-05 7.697397e-06
[3366,] 5.228960e-05 1.812062e-05 6.321727e-06
[3367,] 5.585743e-05 8.554901e-04 4.344181e-04
[3368,] 3.086235e-05 3.280958e-05 8.929201e-06
[3369,] 8.221333e-05 3.174533e-05 8.159443e-06
[3370,] 3.235955e-05 2.073706e-05 5.063124e-06
[3371,] 3.157728e-05 3.264556e-05 9.936143e-06
[3372,] 1.262940e-04 1.977400e-05 9.421144e-06
[3373,] 3.228146e-05 3.482115e-05 1.110264e-05
[3374,] 3.312483e-05 2.446908e-05 8.224594e-06
[3375,] 4.919304e-05 1.817725e-05 5.291003e-06
[3376,] 4.624002e-05 2.403021e-05 8.908049e-06
[3377,] 6.113013e-05 1.880462e-05 8.915160e-06
[3378,] 6.081027e-05 4.119840e-05 1.549224e-05
[3379,] 2.440577e-05 3.966064e-05 8.470005e-06
[3380,] 3.728574e-05 3.302109e-05 1.014160e-05
[3381,] 3.631230e-05 7.127887e-05 1.991835e-05
[3382,] 3.852417e-05 3.096562e-05 6.569070e-06
[3383,] 3.639591e-05 8.057581e-05 2.188876e-05
[3384,] 3.629955e-05 4.292923e-04 1.070063e-04
[3385,] 4.604749e-05 7.236237e-05 1.086757e-05
[3386,] 3.820439e-05 2.233495e-05 5.813176e-06
[3387,] 3.645207e-05 3.729890e-05 8.607210e-06
[3388,] 3.576462e-05 2.834410e-04 4.919410e-05
[3389,] 3.875017e-05 2.397890e-05 6.038260e-06
[3390,] 3.800885e-05 4.317785e-04 9.110060e-05
[3391,] 3.177868e-05 2.338231e-05 6.527236e-06
[3392,] 1.202997e-04 5.862727e-05 1.123536e-05
[3393,] 4.105343e-05 4.355078e-05 1.514298e-05
[3394,] 4.660122e-05 3.758810e-05 5.030419e-06
[3395,] 3.619660e-05 3.927757e-05 1.000177e-05
[3396,] 2.965528e-05 1.991894e-05 5.806905e-06
[3397,] 4.942350e-05 4.858304e-05 1.293721e-05
[3398,] 5.292978e-05 3.318045e-05 1.479394e-05
[3399,] 3.286126e-05 1.995055e-05 6.239587e-06
[3400,] 2.483183e-05 1.986520e-05 4.884110e-06
[3401,] 9.983209e-05 5.386204e-05 1.667148e-05
[3402,] 9.993555e-05 5.478232e-05 1.653653e-05
[3403,] 3.172757e-05 2.871416e-05 8.148246e-06
[3404,] 3.586640e-05 3.160059e-05 8.673848e-06
[3405,] 3.588422e-05 4.472649e-05 1.087234e-05
[3406,] 4.285281e-05 2.086393e-05 7.336508e-06
[3407,] 3.140743e-05 4.647103e-04 1.401963e-05
[3408,] 3.542463e-05 2.002067e-05 6.172508e-06
[3409,] 3.733756e-05 4.203087e-05 1.040834e-05
[3410,] 2.868870e-05 5.193868e-04 1.698624e-05
[3411,] 3.686153e-05 4.188101e-05 1.033275e-05
[3412,] 3.281732e-05 1.941921e-05 4.808984e-06
[3413,] 3.749952e-05 4.222035e-05 1.039747e-05
[3414,] 3.705864e-05 2.268402e-05 8.205157e-06
[3415,] 3.920383e-05 2.252050e-05 5.880111e-06
[3416,] 4.927001e-05 3.216032e-05 9.039240e-06
[3417,] 2.750403e-05 2.125757e-05 5.858104e-06
[3418,] 2.826845e-05 6.299639e-04 2.015313e-05
[3419,] 3.066315e-04 4.756682e-05 1.763073e-05
[3420,] 2.616124e-05 4.579999e-04 2.244612e-05
[3421,] 2.757527e-04 4.821509e-05 1.698953e-05
[3422,] 4.223282e-05 1.995231e-05 6.134661e-06
[3423,] 4.843185e-05 2.101677e-05 6.394552e-06
[3424,] 3.047486e-05 2.603914e-05 5.061759e-06
[3425,] 6.722985e-05 2.469015e-05 9.742022e-06
[3426,] 4.454088e-05 2.132957e-05 6.205203e-06
[3427,] 2.740217e-05 1.724481e-04 1.252416e-05
[3428,] 2.943421e-05 2.180467e-05 6.724704e-06
[3429,] 5.093399e-05 5.878856e-05 2.176570e-05
[3430,] 7.589279e-05 4.866293e-05 1.151851e-05
[3431,] 9.054710e-05 1.974756e-04 2.538938e-04
[3432,] 6.970522e-05 3.094444e-05 1.973960e-05
[3433,] 3.011197e-05 2.365743e-05 6.469803e-06
[3434,] 5.102229e-05 9.186028e-05 6.297575e-05
[3435,] 9.133132e-05 2.042118e-04 2.654507e-04
[3436,] 1.018389e-04 1.706251e-04 2.486834e-04
[3437,] 9.953054e-05 1.921824e-04 2.788959e-04
[3438,] 5.896062e-05 5.840711e-05 3.002790e-05
[3439,] 5.868307e-05 4.347986e-05 1.882152e-05
[3440,] 3.022984e-05 2.269961e-05 6.358524e-06
[3441,] 3.505196e-05 1.853390e-05 6.278907e-06
[3442,] 5.286037e-05 4.692796e-05 1.506690e-05
[3443,] 5.775054e-05 3.899693e-05 9.660854e-06
[3444,] 5.175195e-05 4.505026e-05 1.540657e-05
[3445,] 7.210930e-05 1.868460e-05 1.078921e-05
[3446,] 4.852620e-05 4.835923e-05 1.889300e-05
[3447,] 9.628330e-05 2.636223e-04 3.654901e-04
[3448,] 6.033999e-05 4.751449e-05 1.524692e-05
[3449,] 5.339807e-05 4.320979e-05 1.712566e-05
[3450,] 5.179085e-05 4.826691e-05 1.523665e-05
[3451,] 6.595971e-05 7.055032e-04 5.669014e-04
[3452,] 5.344061e-05 3.780042e-05 1.481231e-05
[3453,] 4.934253e-05 3.769276e-05 1.291508e-05
[3454,] 3.569175e-05 3.921549e-05 1.769254e-05
[3455,] 4.112124e-05 3.550957e-05 1.827675e-05
[3456,] 5.528500e-05 6.557157e-04 4.063391e-04
[3457,] 3.597984e-05 2.332042e-05 9.801769e-06
[3458,] 5.211764e-05 4.672600e-05 1.452253e-05
[3459,] 5.405567e-05 7.108009e-05 3.253436e-05
[3460,] 4.617610e-05 2.945215e-05 8.594302e-06
[3461,] 1.013606e-04 4.251371e-05 4.305544e-05
[3462,] 1.086696e-04 3.050154e-05 1.764312e-05
[3463,] 6.803781e-05 3.534063e-05 2.194248e-05
[3464,] 1.048974e-04 1.537515e-03 2.166457e-03
[3465,] 5.704645e-05 3.935261e-05 1.377644e-05
[3466,] 2.634510e-05 2.145347e-05 5.908906e-06
[3467,] 5.859981e-05 4.775149e-05 1.722036e-05
[3468,] 6.616268e-05 3.172054e-05 1.783230e-05
[3469,] 5.223408e-05 4.412334e-05 1.695223e-05
[3470,] 3.447632e-05 4.751666e-05 2.027456e-05
[3471,] 9.628154e-05 5.075299e-04 6.907481e-04
[3472,] 1.221881e-04 2.267959e-05 1.073505e-05
[3473,] 7.521750e-05 6.717995e-04 6.845817e-04
[3474,] 3.083589e-05 5.536264e-04 1.195585e-04
[3475,] 7.233701e-05 8.507258e-04 8.120377e-04
[3476,] 3.192112e-05 2.625555e-04 3.909187e-05
[3477,] 5.136388e-05 3.107540e-05 1.271622e-05
[3478,] 2.986758e-05 6.324874e-04 1.123722e-04
[3479,] 5.820701e-05 4.394791e-05 1.939492e-05
[3480,] 6.109351e-05 3.654786e-05 1.538141e-05
[3481,] 7.322398e-05 3.683336e-05 2.086808e-05
[3482,] 3.552786e-05 1.173647e-04 1.698597e-05
[3483,] 3.833078e-05 5.501751e-05 9.270221e-06
[3484,] 1.129514e-04 3.072881e-05 1.801030e-05
[3485,] 4.846904e-05 9.862544e-05 6.127691e-05
[3486,] 8.352737e-05 8.265497e-04 9.250770e-04
[3487,] 1.344871e-04 2.073800e-05 1.030019e-05
[3488,] 2.970479e-05 2.241296e-04 4.510897e-05
[3489,] 5.233178e-05 7.659177e-05 3.398041e-05
[3490,] 3.013175e-05 2.269065e-05 6.267137e-06
[3491,] 2.990498e-05 2.500138e-05 6.777069e-06
[3492,] 2.989339e-05 2.472456e-05 6.762938e-06
[3493,] 3.966954e-05 2.493084e-05 5.849606e-06
[3494,] 3.978545e-05 2.270644e-05 5.567326e-06
[3495,] 4.913240e-05 4.865928e-05 1.840991e-05
[3496,] 8.026519e-05 1.077312e-03 1.124417e-03
[3497,] 1.894330e-04 3.731195e-05 5.206771e-05
[3498,] 8.488390e-05 1.261190e-03 1.415904e-03
[3499,] 5.932445e-05 4.658927e-05 1.923873e-05
[3500,] 5.896667e-05 1.448716e-04 1.155484e-04
[3501,] 5.970263e-05 1.808353e-05 5.813974e-06
[3502,] 8.826608e-05 3.238214e-05 1.829285e-05
[3503,] 1.147740e-04 1.713758e-03 2.841694e-03
[3504,] 1.269631e-04 1.737553e-03 3.288141e-03
[3505,] 1.101552e-04 1.949630e-03 3.035458e-03
[3506,] 4.325213e-05 2.759681e-05 1.036748e-05
[3507,] 6.031976e-05 1.865999e-04 1.539571e-04
[3508,] 1.085736e-04 4.793935e-05 5.162293e-05
[3509,] 1.065544e-04 7.631821e-05 9.295860e-05
[3510,] 3.981667e-05 4.775863e-05 1.263211e-05
[3511,] 2.051324e-04 6.923803e-04 2.004922e-03
[3512,] 1.184166e-04 7.323828e-04 1.255283e-03
[3513,] 7.508976e-05 2.766294e-05 1.308151e-05
[3514,] 7.305948e-05 8.176128e-03 6.530231e-03
[3515,] 7.356801e-05 8.010665e-03 6.486229e-03
[3516,] 5.285420e-05 4.142965e-05 1.803028e-05
[3517,] 7.996858e-05 8.205551e-03 7.570873e-03
[3518,] 9.057024e-05 2.087562e-03 2.549042e-03
[3519,] 7.257224e-05 3.212731e-05 1.572774e-05
[3520,] 1.079520e-04 5.879128e-04 9.057631e-04
[3521,] 7.248480e-05 2.025637e-03 1.947507e-03
[3522,] 1.821172e-04 1.205384e-03 3.301653e-03
[3523,] 2.131823e-04 5.645219e-04 1.658694e-03
[3524,] 5.818916e-05 5.197958e-05 2.344516e-05
[3525,] 3.337977e-05 7.259113e-05 2.024054e-05
[3526,] 1.058406e-04 3.249296e-05 2.299491e-05
[3527,] 5.122761e-05 4.063543e-05 1.777262e-05
[3528,] 4.635107e-05 5.006972e-05 2.160728e-05
[3529,] 7.801140e-05 4.520556e-03 4.152827e-03
[3530,] 5.231850e-05 5.833236e-05 2.126838e-05
[3531,] 5.886766e-05 4.999243e-05 2.266107e-05
[3532,] 3.220622e-05 3.076819e-05 8.745509e-06
[3533,] 3.236536e-05 5.643686e-05 1.614620e-05
[3534,] 6.213458e-05 7.813713e-05 4.202710e-05
[3535,] 5.922677e-05 3.642386e-05 1.531362e-05
[3536,] 5.784093e-05 2.333834e-04 1.097909e-04
[3537,] 3.751915e-05 9.883052e-04 3.147759e-04
[3538,] 3.236957e-05 1.891253e-05 5.263224e-06
[3539,] 3.033983e-05 2.974214e-05 7.885976e-06
[3540,] 5.942843e-05 3.520470e-05 1.459432e-05
[3541,] 4.773360e-05 2.275284e-04 7.471866e-05
[3542,] 6.298040e-05 5.722004e-05 4.029260e-05
[3543,] 4.523121e-05 4.229254e-05 1.177667e-05
[3544,] 3.744822e-05 2.037748e-05 5.738394e-06
[3545,] 4.509598e-05 7.579972e-05 2.524172e-05
[3546,] 9.339318e-05 2.382885e-03 3.088479e-03
[3547,] 8.598927e-05 4.265658e-05 3.629036e-05
[3548,] 3.982409e-05 2.148481e-05 5.887622e-06
[3549,] 2.094908e-04 4.179733e-05 5.597522e-05
[3550,] 6.249085e-05 6.587581e-05 3.452892e-05
[3551,] 3.449437e-05 2.477861e-05 6.688701e-06
[3552,] 5.962631e-05 3.533180e-05 1.488031e-05
[3553,] 5.980459e-05 4.478172e-05 2.022887e-05
[3554,] 3.832882e-05 1.151352e-04 2.740398e-05
[3555,] 4.262504e-05 4.021384e-05 1.435299e-05
[3556,] 6.156389e-05 3.586519e-04 2.868866e-04
[3557,] 6.232122e-05 5.871732e-04 4.630428e-04
[3558,] 4.515243e-05 5.711094e-05 1.914296e-05
[3559,] 3.680632e-05 3.913177e-05 9.535611e-06
[3560,] 5.770939e-05 4.019074e-05 2.082659e-05
[3561,] 4.031569e-05 3.006692e-05 7.398108e-06
[3562,] 3.604585e-05 5.668564e-05 1.342298e-05
[3563,] 5.050225e-05 3.327880e-05 1.130280e-05
[3564,] 2.879488e-04 2.265087e-04 7.733331e-04
[3565,] 3.975098e-05 5.819790e-05 2.365408e-05
[3566,] 5.306749e-05 2.040408e-05 7.124322e-06
[3567,] 4.447441e-05 4.753016e-05 1.099306e-05
[3568,] 6.666034e-05 1.649197e-03 1.331070e-03
[3569,] 1.840312e-04 1.282619e-04 1.531702e-04
[3570,] 7.834052e-05 4.291885e-05 3.513208e-05
[3571,] 6.414259e-05 6.299740e-05 1.179690e-05
[3572,] 6.332022e-05 5.594570e-05 1.147082e-05
[3573,] 6.539542e-05 4.285818e-05 1.112749e-05
[3574,] 7.083873e-05 2.300539e-05 1.204374e-05
[3575,] 6.894170e-05 4.642609e-05 3.492378e-05
[3576,] 4.827793e-05 4.846802e-05 7.772741e-06
[3577,] 2.262971e-04 5.723391e-05 1.230805e-04
[3578,] 6.956646e-05 5.416923e-05 1.109970e-05
[3579,] 6.729197e-05 5.064196e-05 1.102189e-05
[3580,] 1.155422e-04 1.795166e-05 1.037020e-05
[3581,] 6.734907e-05 5.551376e-05 1.123468e-05
[3582,] 8.965641e-05 1.770526e-05 8.364674e-06
[3583,] 6.745022e-05 1.879263e-05 8.419781e-06
[3584,] 6.591520e-05 1.298053e-04 1.144343e-04
[3585,] 1.301015e-04 8.137633e-04 1.575031e-03
[3586,] 7.532019e-05 4.114772e-05 3.218943e-05
[3587,] 1.247414e-04 1.686473e-04 3.044932e-04
[3588,] 4.202655e-05 5.745367e-05 1.725737e-05
[3589,] 6.656074e-05 4.243286e-05 3.027764e-05
[3590,] 3.908882e-05 3.070486e-05 7.737937e-06
[3591,] 6.379896e-05 3.571562e-05 7.276623e-06
[3592,] 6.972482e-05 3.120314e-05 6.352805e-06
[3593,] 5.385794e-05 4.095338e-05 1.576149e-05
[3594,] 8.384332e-05 3.578873e-05 8.287882e-06
[3595,] 1.131316e-04 5.786522e-05 6.893373e-05
[3596,] 4.026797e-04 1.979040e-05 2.585794e-05
[3597,] 6.548033e-04 1.007988e-04 5.622080e-04
[3598,] 4.083691e-05 5.173599e-05 1.113886e-05
[3599,] 5.560630e-05 4.796147e-05 2.994402e-05
[3600,] 5.016163e-05 8.074015e-05 3.384931e-05
[3601,] 8.558276e-05 2.351514e-05 1.361858e-05
[3602,] 4.806795e-05 3.128684e-04 1.660265e-04
[3603,] 6.204289e-05 4.834440e-05 1.118188e-05
[3604,] 5.622568e-05 2.490972e-05 7.262708e-06
[3605,] 6.274846e-05 1.156152e-04 9.851890e-05
[3606,] 4.249276e-05 4.497636e-05 1.102790e-05
[3607,] 8.828460e-05 6.530973e-05 7.433428e-05
[3608,] 6.058847e-05 3.388697e-05 1.185808e-05
[3609,] 6.496506e-05 2.411716e-05 7.323544e-06
[3610,] 6.464920e-05 2.167393e-05 6.613976e-06
[3611,] 7.950821e-05 2.407599e-05 7.239405e-06
[3612,] 6.414429e-05 3.971580e-05 8.056565e-06
[3613,] 6.016064e-05 4.073404e-05 7.993755e-06
[3614,] 2.658223e-04 2.055913e-05 2.297821e-05
[3615,] 1.096759e-04 5.473064e-05 4.912114e-05
[3616,] 1.081168e-04 5.001824e-05 5.491640e-05
[3617,] 3.895261e-04 3.876846e-05 9.649032e-05
[3618,] 7.153459e-05 3.668603e-05 6.684867e-06
[3619,] 6.410689e-04 6.899447e-05 3.239966e-04
[3620,] 1.014876e-04 4.874408e-05 5.053131e-05
[3621,] 3.829164e-05 4.766077e-05 1.080570e-05
[3622,] 2.196322e-04 6.879607e-05 1.553058e-04
[3623,] 5.966532e-05 4.028884e-05 2.591235e-05
[3624,] 2.237654e-04 7.452465e-05 1.745204e-04
[3625,] 1.824334e-04 1.860973e-05 1.473639e-05
[3626,] 5.619184e-05 4.646033e-05 7.556822e-06
[3627,] 1.825456e-04 6.884510e-05 1.507687e-04
[3628,] 5.885808e-04 4.152095e-05 1.418256e-04
[3629,] 3.878607e-05 4.805287e-05 2.297473e-05
[3630,] 1.306116e-04 3.369893e-05 3.535206e-05
[3631,] 7.429857e-05 2.519292e-05 7.116752e-06
[3632,] 6.493380e-05 3.585668e-05 2.378195e-05
[3633,] 9.419529e-05 4.342088e-05 4.077643e-05
[3634,] 1.673828e-04 3.369327e-05 4.819407e-05
[3635,] 7.271594e-05 4.335960e-05 1.073027e-05
[3636,] 3.646524e-05 3.934571e-05 1.743690e-05
[3637,] 5.325434e-05 2.964277e-05 1.630915e-05
[3638,] 5.940650e-05 2.838610e-05 1.658920e-05
[3639,] 3.763329e-05 5.659683e-05 1.170216e-05
[3640,] 5.375146e-05 3.556020e-05 2.038880e-05
[3641,] 4.170711e-05 3.205459e-05 7.871328e-06
[3642,] 2.709989e-05 1.687443e-05 4.964657e-06
[3643,] 4.560650e-05 2.278276e-04 1.154596e-04
[3644,] 5.927349e-05 2.594847e-05 8.418768e-06
[3645,] 6.294291e-05 2.212576e-05 9.524148e-06
[3646,] 7.478411e-05 3.215661e-05 1.069292e-05
[3647,] 4.927437e-05 5.597271e-05 1.698935e-05
[3648,] 5.107205e-05 2.719689e-04 1.717493e-04
[3649,] 1.030858e-04 3.712558e-05 3.669453e-05
[3650,] 5.861680e-05 4.933532e-05 2.182151e-05
[3651,] 4.276070e-05 4.626541e-05 1.748238e-05
[3652,] 4.571635e-05 4.862201e-05 2.354553e-05
[3653,] 9.027243e-05 2.423574e-05 6.514518e-06
[3654,] 1.490708e-04 2.617366e-05 1.762642e-05
[3655,] 4.795490e-05 3.657034e-05 1.620785e-05
[3656,] 4.604793e-05 3.904210e-05 1.776492e-05
[3657,] 4.391899e-05 1.817457e-05 5.711847e-06
[3658,] 5.249475e-05 3.493024e-05 1.756611e-05
[3659,] 3.814706e-05 2.507524e-05 8.229600e-06
[3660,] 3.750708e-05 2.505970e-05 8.097586e-06
[3661,] 6.632391e-05 4.934955e-05 1.616518e-05
[3662,] 1.271146e-04 3.567729e-05 6.586818e-06
[3663,] 5.842420e-05 1.944676e-05 9.780264e-06
[3664,] 6.387594e-05 2.110098e-04 1.655071e-04
[3665,] 3.998594e-05 2.471269e-05 8.185205e-06
[3666,] 6.457463e-05 5.086757e-05 1.524995e-05
[3667,] 2.763967e-05 5.333985e-05 1.460712e-05
[3668,] 3.298623e-05 1.789892e-05 5.983282e-06
[3669,] 1.278292e-04 3.196206e-05 1.115208e-05
[3670,] 4.092338e-05 2.928872e-05 8.941368e-06
[3671,] 1.390421e-04 1.987104e-05 1.548561e-05
[3672,] 3.816359e-05 4.686811e-05 1.155250e-05
[3673,] 5.711119e-05 2.455079e-05 9.626902e-06
[3674,] 4.485007e-05 2.386200e-05 7.817508e-06
[3675,] 4.722361e-05 2.432966e-05 9.272712e-06
[3676,] 1.534328e-04 2.059110e-05 5.738610e-06
[3677,] 3.558503e-05 3.791390e-05 9.394141e-06
[3678,] 2.880184e-05 5.304806e-05 9.126846e-06
[3679,] 5.093756e-05 2.487504e-05 6.985524e-06
[3680,] 9.611700e-05 2.545224e-05 5.596229e-06
[3681,] 3.230388e-05 2.812231e-05 7.820436e-06
[3682,] 7.988885e-05 1.986030e-05 9.343047e-06
[3683,] 8.256723e-05 1.988156e-05 8.078876e-06
[3684,] 5.575475e-05 2.513740e-05 6.993264e-06
[3685,] 1.130376e-04 6.381577e-05 9.223749e-06
[3686,] 5.858577e-05 1.680365e-05 5.926483e-06
[3687,] 5.438073e-05 1.676406e-05 5.705451e-06
[3688,] 5.291653e-05 1.677285e-05 5.628604e-06
[3689,] 5.216364e-05 1.676948e-05 5.617279e-06
[3690,] 1.527669e-04 1.735947e-05 5.919528e-06
[3691,] 1.002815e-04 1.835687e-05 5.398044e-06
[3692,] 2.858372e-04 1.706864e-05 6.728511e-06
[3693,] 1.402848e-04 3.912016e-05 6.710186e-06
[3694,] 1.182148e-04 3.620642e-05 6.529937e-06
[3695,] 1.609223e-04 1.884744e-05 5.911377e-06
[3696,] 1.278997e-04 4.765118e-05 7.099494e-06
[3697,] 3.462491e-05 4.127617e-05 9.152116e-06
[3698,] 1.074433e-04 1.889252e-05 5.597954e-06
[3699,] 1.776419e-04 1.840324e-05 6.028247e-06
[3700,] 1.392368e-04 2.533720e-05 6.317073e-06
[3701,] 1.327973e-04 4.921273e-05 4.166970e-05
[3702,] 5.052110e-05 6.725325e-05 1.614441e-05
[3703,] 2.504524e-04 3.641327e-05 4.529017e-05
[3704,] 4.870628e-05 3.686674e-05 1.136427e-05
[3705,] 4.872036e-05 3.564344e-05 1.105009e-05
[3706,] 9.833025e-05 2.392898e-05 6.548653e-06
[3707,] 4.904080e-05 4.568994e-05 1.330311e-05
[3708,] 4.917475e-05 3.479661e-05 1.105493e-05
[3709,] 1.035651e-04 4.972071e-05 3.602220e-05
[3710,] 4.901059e-05 4.541238e-05 1.335275e-05
[3711,] 4.900596e-05 4.709652e-05 1.379454e-05
[3712,] 4.899654e-05 4.577935e-05 1.344770e-05
[3713,] 3.048661e-04 3.270587e-05 4.303451e-05
[3714,] 4.913211e-05 3.203396e-05 1.055428e-05
[3715,] 4.912298e-05 4.715463e-05 1.360724e-05
[3716,] 1.597840e-04 2.004612e-05 1.418547e-05
[3717,] 8.994489e-05 3.372899e-05 6.649663e-06
[3718,] 7.517740e-05 2.583189e-05 1.557011e-05
[3719,] 3.643335e-05 7.964044e-05 2.216036e-05
[3720,] 4.272969e-05 3.044427e-05 9.459417e-06
[3721,] 1.735853e-04 7.692594e-05 1.274527e-05
[3722,] 8.499903e-05 1.698751e-05 5.784285e-06
[3723,] 2.671618e-04 1.725206e-05 1.257463e-05
[3724,] 1.046723e-04 1.691781e-05 6.068801e-06
[3725,] 8.542425e-05 1.701816e-05 5.768466e-06
[3726,] 4.446574e-05 3.007299e-05 1.047067e-05
[3727,] 8.964199e-05 1.698329e-05 5.842665e-06
[3728,] 8.962235e-05 1.700250e-05 5.822978e-06
[3729,] 8.616947e-05 1.676183e-05 6.530005e-06
[3730,] 3.926482e-05 4.964565e-05 1.151332e-05
[3731,] 4.859572e-05 6.788193e-05 1.996349e-05
[3732,] 5.918014e-05 1.815527e-05 5.381733e-06
[3733,] 4.686292e-05 2.578442e-05 9.370597e-06
[3734,] 4.851876e-05 6.716541e-05 1.967581e-05
[3735,] 4.723104e-05 2.137815e-05 5.569096e-06
[3736,] 7.521560e-05 1.109804e-04 8.174029e-05
[3737,] 8.492023e-05 4.546719e-05 2.899130e-05
[3738,] 5.498171e-05 2.169499e-05 7.047443e-06
[3739,] 7.341551e-05 2.267381e-05 8.758139e-06
[3740,] 6.645038e-04 7.979229e-04 9.811735e-03
[3741,] 1.031627e-04 1.835672e-05 6.188379e-06
[3742,] 1.166401e-04 1.818744e-05 6.485387e-06
[3743,] 1.245650e-04 1.838368e-05 6.339860e-06
[3744,] 1.123842e-04 1.820830e-05 7.389362e-06
[3745,] 7.820145e-05 5.794071e-05 3.611609e-05
[3746,] 7.731424e-05 5.899197e-05 3.659911e-05
[3747,] 6.367875e-05 1.849530e-05 7.401051e-06
[3748,] 4.126489e-05 4.868604e-05 1.153634e-05
[3749,] 7.669631e-05 5.451365e-05 3.360014e-05
[3750,] 4.121758e-05 4.028989e-05 1.320912e-05
[3751,] 8.861084e-05 1.834656e-05 7.305178e-06
[3752,] 6.503913e-05 2.056076e-05 6.855333e-06
[3753,] 4.772738e-05 4.520574e-05 1.869111e-05
[3754,] 4.496500e-05 3.777830e-05 1.132582e-05
[3755,] 4.623503e-05 1.921886e-05 5.891416e-06
[3756,] 5.615258e-05 1.801791e-05 6.386712e-06
[3757,] 4.616334e-05 5.039101e-05 2.026093e-05
[3758,] 4.621098e-05 5.182453e-05 2.091986e-05
[3759,] 6.202048e-05 2.012121e-05 9.970912e-06
[3760,] 1.003486e-04 6.675869e-05 5.680070e-05
[3761,] 9.553942e-05 7.116818e-05 5.924294e-05
[3762,] 4.310160e-05 1.887589e-05 5.909074e-06
[3763,] 9.430373e-05 1.877156e-05 8.180613e-06
[3764,] 1.243110e-04 1.905804e-05 9.189372e-06
[3765,] 9.328324e-05 1.855041e-05 7.803131e-06
[3766,] 3.348534e-05 1.858900e-05 6.192274e-06
[3767,] 4.597326e-05 2.386789e-05 8.936381e-06
[3768,] 6.083616e-05 1.896205e-05 7.932278e-06
[3769,] 1.415588e-04 1.216103e-04 1.053126e-05
[3770,] 1.140946e-04 8.756388e-05 8.844660e-05
[3771,] 1.211554e-04 1.059904e-04 1.190583e-04
[3772,] 4.904656e-05 4.177282e-05 1.361272e-05
[3773,] 9.145467e-05 3.237408e-05 1.405014e-05
[3774,] 2.738102e-05 2.676743e-05 6.892555e-06
[3775,] 5.472500e-05 7.713179e-03 2.314429e-03
[3776,] 4.170640e-05 5.561197e-05 1.492599e-05
[3777,] 2.920634e-05 2.126014e-04 3.529392e-05
[3778,] 2.349759e-05 3.883725e-05 8.450077e-06
[3779,] 3.073276e-05 2.791174e-05 7.080042e-06
[3780,] 3.557808e-05 1.972926e-05 6.125810e-06
[3781,] 4.352075e-05 2.321675e-05 6.998923e-06
[3782,] 4.326174e-05 2.147111e-05 6.908770e-06
[3783,] 3.161521e-05 2.505752e-05 6.879866e-06
[3784,] 4.364121e-05 2.327039e-05 6.999552e-06
[3785,] 7.035682e-05 2.548628e-05 8.790336e-06
[3786,] 3.368654e-05 2.747280e-05 7.814545e-06
[3787,] 4.357340e-05 2.367274e-05 7.053079e-06
[3788,] 4.332496e-05 2.405128e-05 7.129816e-06
[3789,] 4.290002e-05 2.378660e-05 7.109372e-06
[3790,] 4.259475e-05 3.351123e-05 9.196447e-06
[3791,] 4.302481e-05 4.096332e-05 1.047367e-05
[3792,] 2.620374e-05 4.272342e-05 9.778660e-06
[3793,] 5.295828e-05 3.742427e-05 1.059732e-05
[3794,] 5.271556e-05 4.069214e-05 1.139565e-05
[3795,] 3.279971e-05 2.246592e-05 6.690319e-06
[3796,] 3.136532e-05 3.248157e-05 8.398653e-06
[3797,] 7.259842e-05 3.365600e-05 1.591645e-05
[3798,] 4.408161e-05 3.469469e-05 1.080742e-05
[3799,] 3.287170e-05 2.717819e-05 7.575590e-06
[3800,] 4.232140e-05 3.367177e-05 9.419522e-06
[3801,] 5.122341e-05 2.307300e-05 8.828789e-06
[3802,] 2.833667e-05 3.015535e-05 6.674072e-06
[3803,] 5.234052e-05 2.434490e-05 9.658649e-06
[3804,] 3.146117e-05 3.020289e-05 6.188549e-06
[3805,] 2.621445e-05 3.246673e-05 7.597166e-06
[3806,] 4.301590e-05 2.929620e-05 8.344231e-06
[3807,] 3.509463e-05 2.320928e-05 8.789190e-06
[3808,] 5.046621e-05 3.318519e-05 1.358400e-05
[3809,] 2.820784e-05 1.922916e-05 5.655605e-06
[3810,] 4.953754e-05 2.237712e-05 8.226810e-06
[3811,] 4.597395e-05 3.446265e-05 1.062200e-05
[3812,] 2.495394e-05 1.744816e-05 4.829574e-06
[3813,] 4.428233e-05 3.592425e-05 9.332688e-06
[3814,] 2.512098e-05 3.474259e-05 8.196930e-06
[3815,] 4.309393e-05 4.290230e-05 1.079955e-05
[3816,] 4.276812e-05 2.845145e-05 8.250409e-06
[3817,] 2.784894e-05 3.072866e-05 7.831193e-06
[3818,] 2.580698e-05 2.342820e-05 5.654418e-06
[3819,] 4.319803e-05 3.215572e-05 8.940629e-06
[3820,] 4.586842e-05 3.397473e-05 1.054084e-05
[3821,] 6.200693e-05 3.172542e-05 1.104525e-05
[3822,] 3.149884e-05 2.103084e-05 6.278320e-06
[3823,] 3.371228e-05 2.539861e-05 7.210951e-06
[3824,] 2.498983e-05 3.838171e-05 7.392685e-06
[3825,] 2.878176e-05 2.172686e-05 4.739480e-06
[3826,] 2.476390e-05 3.502618e-05 6.695151e-06
[3827,] 3.106207e-05 2.192355e-05 6.236628e-06
[3828,] 3.550528e-05 2.555013e-05 7.602450e-06
[3829,] 4.296667e-05 3.443801e-05 1.040625e-05
[3830,] 3.252313e-05 2.545766e-05 7.068035e-06
[3831,] 2.788034e-05 3.718227e-05 1.271044e-05
[3832,] 2.396674e-05 4.946789e-05 1.142656e-05
[3833,] 2.632288e-05 3.657871e-05 6.662728e-06
[3834,] 2.721943e-05 2.307934e-05 5.728574e-06
[3835,] 2.682433e-05 2.572216e-05 6.701621e-06
[3836,] 2.741168e-05 2.905155e-05 8.421180e-06
[3837,] 3.103064e-05 2.897165e-05 7.272928e-06
[3838,] 3.089160e-05 3.004017e-05 7.563115e-06
[3839,] 2.323647e-05 1.761376e-05 4.911192e-06
[3840,] 4.138174e-05 3.375303e-05 5.791134e-06
[3841,] 2.868690e-05 3.416505e-05 8.024713e-06
[3842,] 5.603622e-05 4.879774e-05 1.438570e-05
[3843,] 4.419422e-05 3.574480e-05 9.663341e-06
[3844,] 4.548894e-05 4.266007e-05 1.278599e-05
[3845,] 2.456825e-05 6.714398e-04 2.990699e-05
[3846,] 4.548656e-05 9.089557e-05 2.702517e-05
[3847,] 5.403750e-05 4.163489e-05 1.383453e-05
[3848,] 2.494895e-05 1.878720e-05 5.636829e-06
[3849,] 2.476156e-05 2.088891e-05 4.997538e-06
[3850,] 3.807633e-05 1.027618e-04 2.463695e-05
[3851,] 2.486691e-05 3.262717e-04 1.919629e-05
[3852,] 2.687982e-05 4.909442e-05 9.382052e-06
[3853,] 2.596200e-05 3.945602e-05 8.756289e-06
[3854,] 2.325495e-05 2.087015e-05 5.349604e-06
[3855,] 2.602580e-05 3.394518e-05 9.475569e-06
[3856,] 2.416222e-05 5.438766e-05 8.264023e-06
[3857,] 2.388766e-05 3.429761e-05 6.671994e-06
[3858,] 3.428417e-05 2.808743e-05 6.026113e-06
[3859,] 3.754205e-05 2.750493e-05 7.531435e-06
[3860,] 2.382106e-05 1.730861e-05 4.763614e-06
[3861,] 5.243670e-05 2.736971e-05 9.238559e-06
[3862,] 2.665053e-05 1.795635e-05 5.116648e-06
[3863,] 5.632956e-05 2.930742e-05 8.672300e-06
[3864,] 2.656813e-05 2.374574e-05 5.309307e-06
[3865,] 5.623178e-05 3.221453e-05 9.340958e-06
[3866,] 2.986542e-05 2.344577e-05 5.177218e-06
[3867,] 4.075006e-05 3.020726e-05 5.959055e-06
[3868,] 4.436927e-05 3.625995e-05 1.102074e-05
[3869,] 5.400816e-05 2.933474e-05 9.000865e-06
[3870,] 5.319535e-05 6.433327e-05 2.393795e-05
[3871,] 4.787045e-05 3.032651e-05 9.285844e-06
[3872,] 3.582704e-05 8.278508e-05 1.880290e-05
[3873,] 3.174381e-05 2.021128e-05 6.087255e-06
[3874,] 3.032964e-05 2.594971e-05 5.497919e-06
[3875,] 2.518957e-05 3.743233e-05 8.442548e-06
[3876,] 2.736160e-05 4.256627e-05 1.212225e-05
[3877,] 2.568627e-05 3.879494e-05 9.726525e-06
[3878,] 2.867936e-05 2.304569e-05 5.199646e-06
[3879,] 2.626169e-05 3.058366e-05 6.234367e-06
[3880,] 2.434443e-05 1.737071e-05 4.812535e-06
[3881,] 2.399490e-05 1.664972e-05 4.679800e-06
[3882,] 4.894785e-05 3.672582e-05 1.047304e-05
[3883,] 4.938048e-05 2.915586e-05 1.039605e-05
[3884,] 5.846825e-05 2.356108e-05 6.931703e-06
[3885,] 4.753942e-05 2.731443e-05 9.092482e-06
[3886,] 3.576096e-05 1.146857e-04 7.163290e-06
[3887,] 4.068006e-05 1.784336e-05 7.042911e-06
[3888,] 6.274759e-05 8.912605e-05 2.109546e-05
[3889,] 2.685217e-05 1.214387e-04 1.054853e-05
[3890,] 6.979600e-05 3.806337e-05 9.395603e-06
[3891,] 6.248697e-05 8.190602e-05 1.968325e-05
[3892,] 6.741024e-05 6.172499e-05 1.431223e-05
[3893,] 4.997688e-05 8.595902e-04 1.970526e-05
[3894,] 6.539211e-05 5.277904e-05 1.271526e-05
[3895,] 7.541369e-05 2.979134e-05 8.015323e-06
[3896,] 4.993650e-05 4.676384e-05 1.526878e-05
[3897,] 2.926146e-05 3.395448e-05 7.939903e-06
[3898,] 4.359157e-05 4.155539e-05 9.723950e-06
[3899,] 2.528585e-05 4.640110e-05 9.126732e-06
[3900,] 2.554973e-05 5.257419e-05 7.405014e-06
[3901,] 5.514152e-05 2.739878e-05 9.764220e-06
[3902,] 2.445578e-05 6.767546e-05 1.155109e-05
[3903,] 5.193543e-05 3.925603e-05 1.277094e-05
[3904,] 2.966590e-05 4.516802e-05 8.601140e-06
[3905,] 5.833202e-05 4.152430e-05 1.731807e-05
[3906,] 5.239330e-05 6.747752e-05 1.874405e-05
[3907,] 3.986452e-05 2.513052e-05 6.613907e-06
[3908,] 2.322604e-05 2.067528e-05 5.304133e-06
[3909,] 2.456092e-05 1.829430e-05 5.292688e-06
[3910,] 5.120751e-05 3.482404e-05 1.099384e-05
[3911,] 2.317908e-05 2.179523e-05 5.499809e-06
[3912,] 2.801732e-05 2.069095e-05 5.958656e-06
[3913,] 4.334786e-05 5.310144e-05 1.247491e-05
[3914,] 2.821975e-05 2.493488e-05 4.933480e-06
[3915,] 5.320755e-05 4.043145e-05 1.378128e-05
[3916,] 5.436152e-05 7.067817e-05 2.713655e-05
[3917,] 9.724438e-05 1.958186e-05 6.110188e-06
[3918,] 4.785755e-05 2.446405e-05 4.740389e-06
[3919,] 5.302595e-05 6.928909e-05 2.487624e-05
[3920,] 2.459365e-05 4.980393e-05 9.043564e-06
[3921,] 2.495670e-05 4.951348e-05 7.997740e-06
[3922,] 3.852103e-05 2.781451e-05 5.376771e-06
[3923,] 5.096429e-05 4.708865e-05 1.415964e-05
[3924,] 2.572002e-05 4.762490e-05 1.365272e-05
[3925,] 2.636109e-05 4.336350e-05 7.463575e-06
[3926,] 2.457157e-05 7.527708e-05 1.294147e-05
[3927,] 6.314629e-05 1.696039e-05 5.705239e-06
[3928,] 7.199894e-05 1.711148e-05 6.195278e-06
[3929,] 7.457085e-05 1.732770e-05 6.450086e-06
[3930,] 3.526700e-05 4.343643e-05 5.798739e-06
[3931,] 5.134544e-05 4.990771e-05 1.577811e-05
[3932,] 8.289353e-05 2.660286e-05 5.877041e-06
[3933,] 5.951050e-05 3.628256e-05 1.594124e-05
[3934,] 3.190254e-05 8.341571e-05 8.394082e-06
[3935,] 5.267343e-05 3.627973e-05 1.399959e-05
[3936,] 4.772262e-05 3.083270e-05 5.239979e-06
[3937,] 5.527151e-05 1.989588e-05 6.339264e-06
[3938,] 5.323211e-05 2.534613e-05 7.528601e-06
[3939,] 5.313234e-05 2.019545e-05 6.910671e-06
[3940,] 4.171395e-05 1.292927e-04 3.584097e-05
[3941,] 6.248907e-05 2.003734e-05 6.142384e-06
[3942,] 4.951963e-05 2.080828e-05 6.654686e-06
[3943,] 3.791930e-05 1.103161e-04 7.221708e-06
[3944,] 4.944928e-05 2.040534e-05 6.590316e-06
[3945,] 4.948527e-05 2.414986e-05 7.606556e-06
[3946,] 5.152028e-05 1.771173e-05 6.016393e-06
[3947,] 7.326355e-05 3.908603e-05 1.852094e-05
[3948,] 5.157922e-05 2.620759e-05 7.909950e-06
[3949,] 3.291578e-05 3.487556e-05 5.476440e-06
[3950,] 3.295020e-05 6.356565e-05 6.385475e-06
[3951,] 3.054697e-05 3.209168e-05 7.217944e-06
[3952,] 3.025563e-05 2.997269e-05 9.565070e-06
[3953,] 2.836036e-05 2.766164e-04 3.953460e-05
[3954,] 4.210078e-05 5.064527e-05 1.379080e-05
[3955,] 3.507167e-05 1.851901e-05 4.738133e-06
[3956,] 5.069342e-05 4.820662e-05 1.315217e-05
[3957,] 2.511323e-05 2.765655e-05 7.859914e-06
[3958,] 3.659920e-05 2.377546e-05 9.966156e-06
[3959,] 2.622677e-05 2.928672e-05 8.860686e-06
[3960,] 3.285924e-05 1.791496e-05 6.062151e-06
[3961,] 6.003070e-05 4.586014e-05 1.386387e-05
[3962,] 6.510335e-05 4.476705e-05 1.605702e-05
[3963,] 5.014162e-05 4.268959e-05 1.226697e-05
[3964,] 2.966626e-05 2.954249e-05 1.044360e-05
[3965,] 5.094705e-05 2.306555e-05 7.130276e-06
[3966,] 6.129887e-05 5.035111e-05 8.337802e-06
[3967,] 4.958650e-05 5.080390e-05 1.517541e-05
[3968,] 3.117465e-05 2.364542e-05 8.769748e-06
[3969,] 3.129932e-05 2.193189e-05 8.141049e-06
[3970,] 3.287812e-05 2.562598e-05 1.029282e-05
[3971,] 4.894147e-05 2.942513e-05 1.570646e-05
[3972,] 2.775184e-05 2.356658e-05 7.771543e-06
[3973,] 2.828035e-05 1.931438e-05 5.721152e-06
[3974,] 5.805953e-05 7.407295e-05 4.737880e-05
[3975,] 4.847014e-05 1.898175e-05 6.311210e-06
[3976,] 3.091443e-05 1.026300e-04 1.901917e-05
[3977,] 6.907901e-05 7.263628e-05 4.542564e-05
[3978,] 4.064496e-05 8.106433e-05 3.275608e-05
[3979,] 4.887734e-05 3.630730e-05 1.062235e-05
[3980,] 4.190268e-05 3.210363e-05 1.438470e-05
[3981,] 2.940610e-05 2.579454e-05 8.935721e-06
[3982,] 3.630242e-05 3.052849e-05 8.659980e-06
[3983,] 3.094866e-05 2.942666e-05 1.081912e-05
[3984,] 2.399861e-05 2.640029e-04 2.042913e-05
[3985,] 4.821789e-05 2.718607e-05 8.597522e-06
[3986,] 2.970629e-05 1.949969e-05 6.838364e-06
[3987,] 4.321377e-05 5.965997e-05 2.739652e-05
[3988,] 6.866785e-05 6.572285e-05 5.089716e-05
[3989,] 2.587024e-05 2.229097e-05 6.780554e-06
[3990,] 2.318374e-05 5.632051e-05 1.104751e-05
[3991,] 3.899497e-05 1.865943e-05 5.360464e-06
[3992,] 4.852045e-05 2.388569e-05 7.540463e-06
[3993,] 4.469195e-05 2.969833e-05 6.657199e-06
[3994,] 4.798143e-05 2.213983e-05 5.630464e-06
[3995,] 4.871205e-05 2.002463e-05 6.494115e-06
[3996,] 4.911091e-05 1.975183e-05 6.419891e-06
[3997,] 5.474626e-05 4.996337e-05 1.793151e-05
[3998,] 5.010410e-05 1.681060e-05 5.524470e-06
[3999,] 8.765223e-05 6.499180e-05 5.317266e-05
[4000,] 9.268120e-05 5.340410e-05 5.868631e-05
[4001,] 4.923488e-05 2.242498e-05 7.066729e-06
[4002,] 3.266673e-05 4.234737e-05 1.697605e-05
[4003,] 3.092459e-05 7.750706e-05 1.050028e-05
[4004,] 2.406943e-05 2.810476e-05 7.599050e-06
[4005,] 3.826775e-05 1.037867e-04 9.431427e-06
[4006,] 9.652057e-05 3.992841e-05 9.446644e-06
[4007,] 3.328764e-05 1.906100e-04 2.231189e-05
[4008,] 4.795974e-05 4.692658e-05 1.237713e-05
[4009,] 1.321802e-04 2.369722e-05 1.099493e-05
[4010,] 3.265537e-05 4.813067e-05 8.349082e-06
[4011,] 4.167939e-05 2.450899e-05 9.034231e-06
[4012,] 2.777581e-05 5.992665e-05 1.172326e-05
[4013,] 4.818805e-05 2.036404e-05 6.550443e-06
[4014,] 5.102780e-05 3.732910e-05 1.207242e-05
[4015,] 3.470032e-05 8.312545e-05 1.795761e-05
[4016,] 6.594348e-05 1.813503e-05 5.517317e-06
[4017,] 5.099276e-05 4.266955e-05 1.337437e-05
[4018,] 5.105640e-05 4.286717e-05 1.319607e-05
[4019,] 1.911124e-04 1.792851e-05 9.297840e-06
[4020,] 3.148932e-05 5.457968e-05 1.336382e-05
[4021,] 4.401452e-05 2.441557e-05 9.437812e-06
[4022,] 3.498854e-05 1.035497e-04 2.725648e-05
[4023,] 3.576042e-05 9.028708e-05 6.941886e-06
[4024,] 3.685591e-05 3.487679e-05 6.157624e-06
[4025,] 7.303592e-05 6.380823e-05 1.328123e-05
[4026,] 6.135667e-05 3.685796e-05 1.023345e-05
[4027,] 2.722846e-05 2.138256e-05 5.823003e-06
[4028,] 2.615292e-05 2.769906e-05 7.013761e-06
[4029,] 3.137179e-05 1.772121e-05 5.182563e-06
[4030,] 6.582489e-05 3.736516e-05 1.035245e-05
[4031,] 6.875613e-05 3.758774e-05 9.897061e-06
[4032,] 2.741283e-05 2.707646e-05 7.370977e-06
[4033,] 2.872573e-05 3.542381e-05 1.216513e-05
[4034,] 2.462220e-05 2.724285e-05 6.388378e-06
[4035,] 4.743035e-05 2.452253e-05 8.679242e-06
[4036,] 4.355064e-05 4.366285e-05 1.615570e-05
[4037,] 3.464754e-05 4.826858e-05 1.481825e-05
[4038,] 3.938618e-05 2.071429e-05 4.838945e-06
[4039,] 2.991921e-05 3.228285e-05 6.410250e-06
[4040,] 3.027995e-05 2.662870e-05 8.025403e-06
[4041,] 2.911070e-05 2.966877e-05 6.649656e-06
[4042,] 3.258825e-05 2.009777e-05 7.354446e-06
[4043,] 2.514513e-05 2.003472e-05 5.488193e-06
[4044,] 3.491419e-05 1.768794e-05 5.687749e-06
[4045,] 3.770326e-05 2.693664e-05 1.103560e-05
[4046,] 5.502316e-05 1.924753e-05 6.381993e-06
[4047,] 2.853010e-05 2.431733e-05 6.534938e-06
[4048,] 2.974762e-05 3.017174e-05 6.499286e-06
[4049,] 4.849797e-05 1.790166e-05 5.724037e-06
[4050,] 2.952465e-05 2.562507e-05 6.180295e-06
[4051,] 5.169185e-05 5.447027e-05 1.110197e-05
[4052,] 3.341893e-05 2.640068e-05 1.043385e-05
[4053,] 2.762761e-05 2.520018e-05 6.796554e-06
[4054,] 5.383591e-05 4.594313e-05 1.569247e-05
[4055,] 5.380670e-05 3.299678e-05 1.148894e-05
[4056,] 3.935502e-05 6.869959e-05 3.238947e-05
[4057,] 4.066977e-05 2.712097e-05 1.005378e-05
[4058,] 3.244549e-05 2.614116e-05 7.991900e-06
[4059,] 4.313491e-05 2.271462e-05 1.065344e-05
[4060,] 1.249285e-04 4.186267e-05 5.454829e-05
[4061,] 6.163858e-05 6.927454e-05 3.015883e-05
[4062,] 9.148132e-05 1.761568e-05 6.036049e-06
[4063,] 3.833570e-05 8.073590e-05 3.764793e-05
[4064,] 1.543248e-04 6.431818e-05 1.147689e-04
[4065,] 9.498480e-05 7.288137e-05 8.806710e-05
[4066,] 6.374158e-05 2.621185e-05 7.383590e-06
[4067,] 3.487031e-05 3.577266e-05 1.211971e-05
[4068,] 3.987599e-05 6.920790e-05 1.598218e-05
[4069,] 4.835209e-05 2.918446e-05 8.683533e-06
[4070,] 6.631517e-05 4.634025e-05 3.708384e-05
[4071,] 4.814449e-05 3.385145e-05 1.921658e-05
[4072,] 5.744337e-05 2.399914e-05 6.877996e-06
[4073,] 8.144858e-05 1.907268e-05 1.158055e-05
[4074,] 3.632086e-05 2.471370e-05 6.816031e-06
[4075,] 6.971770e-05 8.010010e-05 6.061084e-05
[4076,] 9.047919e-05 5.241271e-05 3.680744e-05
[4077,] 3.491869e-04 1.681117e-05 9.435295e-06
[4078,] 7.383397e-04 6.940423e-05 5.399658e-04
[4079,] 4.068209e-04 9.553923e-05 3.701581e-04
[4080,] 4.132129e-04 9.157289e-05 3.533993e-04
[4081,] 2.719301e-04 4.745724e-05 1.035357e-04
[4082,] 1.127505e-04 2.318733e-05 1.572421e-05
[4083,] 1.565230e-04 2.198836e-05 6.466614e-06
[4084,] 1.190179e-04 5.404306e-05 5.767439e-05
[4085,] 5.763322e-04 6.436965e-05 2.866025e-04
[4086,] 3.450519e-05 4.338121e-05 8.770156e-06
[4087,] 1.348389e-03 5.085909e-05 3.612602e-04
[4088,] 7.399028e-04 6.756118e-05 3.898558e-04
[4089,] 6.078953e-04 1.206536e-04 6.758098e-04
[4090,] 3.428967e-04 1.467615e-04 5.516709e-04
[4091,] 1.795129e-03 9.428777e-05 1.159396e-03
[4092,] 7.647197e-05 3.032771e-05 2.411224e-05
[4093,] 4.342111e-05 3.868327e-05 2.097169e-05
[4094,] 4.250507e-05 2.687419e-05 8.180132e-06
[4095,] 1.292574e-04 2.266670e-05 1.165418e-05
[4096,] 3.356343e-05 1.940552e-05 4.665861e-06
[4097,] 2.630194e-05 2.278019e-05 6.420636e-06
[4098,] 4.306354e-05 3.524294e-05 9.704586e-06
[4099,] 3.707499e-05 2.291332e-05 9.782407e-06
[4100,] 2.907861e-05 1.867409e-05 6.259003e-06
[4101,] 3.227843e-05 2.485172e-05 9.791068e-06
[4102,] 7.279733e-05 2.055475e-05 7.376509e-06
[4103,] 5.916940e-05 7.687408e-05 5.985629e-05
[4104,] 3.734833e-05 3.283840e-05 1.485323e-05
[4105,] 5.315347e-05 3.483683e-05 2.183277e-05
[4106,] 2.804029e-04 7.219174e-05 2.094614e-04
[4107,] 5.594427e-05 4.972568e-05 3.512414e-05
[4108,] 1.497138e-04 5.682742e-05 5.598241e-05
[4109,] 1.462592e-04 5.164605e-05 7.154425e-05
[4110,] 2.691986e-04 2.499451e-05 2.723759e-05
[4111,] 2.522241e-04 2.409709e-05 2.418829e-05
[4112,] 2.813349e-04 9.477652e-05 2.729861e-04
[4113,] 2.559906e-04 2.488552e-04 9.358953e-04
[4114,] 4.245401e-05 2.449266e-05 7.549366e-06
[4115,] 1.189050e-04 4.020366e-05 2.965768e-05
[4116,] 3.012011e-05 4.675114e-05 1.538917e-05
[4117,] 2.821901e-04 1.984378e-05 1.649013e-05
[4118,] 1.368271e-04 4.230531e-05 4.548029e-05
[4119,] 4.403038e-05 4.129086e-05 1.287634e-05
[4120,] 4.604267e-05 3.011466e-05 4.954078e-06
[4121,] 6.302569e-05 8.532187e-05 3.905590e-05
[4122,] 6.918231e-05 2.248501e-05 1.347387e-05
[4123,] 3.737068e-05 2.868095e-05 5.385289e-06
[4124,] 3.774524e-05 1.808935e-05 7.142486e-06
[4125,] 1.313689e-04 8.486928e-05 1.287580e-04
[4126,] 2.905180e-05 2.131571e-05 7.209032e-06
[4127,] 6.701452e-05 3.699642e-05 1.921100e-05
[4128,] 5.092417e-05 1.785044e-05 5.823855e-06
[4129,] 2.835741e-05 2.166065e-05 7.192470e-06
[4130,] 2.405192e-05 3.455003e-05 8.647464e-06
[4131,] 2.493162e-05 2.663855e-05 7.102953e-06
[4132,] 9.238558e-05 6.730802e-05 5.855048e-05
[4133,] 4.421593e-05 3.585385e-05 1.044528e-05
[4134,] 2.847472e-05 1.729615e-05 5.145963e-06
[4135,] 3.437236e-05 4.157611e-05 9.385032e-06
[4136,] 2.480531e-05 5.700996e-05 9.125191e-06
[4137,] 4.809071e-05 3.363611e-05 1.084063e-05
[4138,] 4.412037e-05 2.474938e-05 6.316346e-06
[4139,] 4.185601e-05 2.155028e-05 6.463389e-06
[4140,] 2.658930e-05 1.672369e-05 4.855078e-06
[4141,] 6.799471e-05 2.112170e-05 7.465306e-06
[4142,] 2.652604e-05 4.695264e-05 1.029454e-05
[4143,] 2.633738e-05 4.644374e-05 9.953557e-06
[4144,] 3.905967e-05 2.139189e-05 6.497766e-06
[4145,] 5.041314e-05 3.787321e-05 1.290201e-05
[4146,] 4.415364e-05 2.250478e-05 6.050845e-06
[4147,] 7.520189e-05 2.161096e-05 9.390414e-06
[4148,] 7.271715e-05 6.497857e-05 1.159675e-05
[4149,] 2.589863e-05 2.635617e-05 6.665957e-06
[4150,] 2.599949e-05 2.531691e-05 6.535986e-06
[4151,] 5.016986e-05 2.055270e-05 6.917544e-06
[4152,] 6.148838e-05 3.660348e-05 8.334911e-06
[4153,] 2.911173e-05 2.470026e-05 4.911734e-06
[4154,] 4.219018e-05 3.496222e-05 1.021638e-05
[4155,] 2.702940e-05 2.388220e-05 4.985190e-06
[4156,] 4.482008e-05 1.875960e-05 5.819122e-06
[4157,] 2.701315e-05 3.753368e-05 7.429963e-06
[4158,] 2.799230e-05 3.173015e-05 9.714884e-06
[4159,] 2.616153e-05 7.559688e-05 1.345203e-05
[4160,] 8.576440e-05 2.239666e-05 4.894945e-06
[4161,] 5.707495e-05 1.711942e-05 7.145713e-06
[4162,] 5.317335e-05 5.230160e-05 1.015446e-05
[4163,] 4.245165e-05 2.928337e-05 6.052132e-06
[4164,] 2.957688e-05 4.430749e-05 1.449188e-05
[4165,] 2.947352e-05 2.872336e-05 9.512506e-06
[4166,] 3.260038e-05 1.662019e-05 4.987332e-06
[4167,] 2.447269e-04 2.241175e-05 1.941848e-05
[4168,] 2.833551e-05 2.145742e-05 5.246578e-06
[4169,] 5.665582e-05 2.869449e-05 1.732601e-05
[4170,] 3.081279e-05 2.765788e-05 7.833651e-06
[4171,] 5.250372e-05 2.306338e-05 6.578365e-06
[4172,] 2.936108e-05 2.261524e-05 7.130400e-06
[4173,] 4.515443e-05 4.660510e-05 1.323385e-05
[4174,] 3.046610e-05 2.901016e-05 8.439697e-06
[4175,] 4.411288e-05 1.892702e-05 6.136334e-06
[4176,] 8.494749e-05 6.659975e-05 7.446681e-06
[4177,] 2.738232e-05 9.971110e-05 1.497588e-05
[4178,] 3.446183e-05 1.817407e-05 5.545245e-06
[4179,] 3.118915e-05 4.295238e-05 1.282836e-05
[4180,] 6.612067e-05 3.977605e-05 1.217671e-05
[4181,] 2.484129e-05 1.791475e-04 1.891679e-05
[4182,] 3.084419e-05 1.910439e-05 6.055745e-06
[4183,] 3.576584e-05 1.980891e-05 6.763458e-06
[4184,] 5.395081e-05 4.769065e-05 1.876725e-05
[4185,] 3.456311e-05 1.981173e-05 6.211473e-06
[4186,] 5.413841e-05 2.589616e-05 1.470035e-05
[4187,] 3.505394e-05 1.936127e-05 5.930902e-06
[4188,] 3.484800e-05 1.935562e-05 6.420879e-06
[4189,] 3.500926e-05 2.034060e-05 6.966701e-06
[4190,] 6.034068e-05 1.793146e-05 7.187905e-06
[4191,] 3.180457e-05 1.954688e-05 4.908996e-06
[4192,] 8.357510e-05 3.363536e-05 2.628224e-05
[4193,] 3.963051e-05 6.703422e-05 8.123114e-06
[4194,] 3.321967e-05 1.844620e-05 5.830653e-06
[4195,] 1.920770e-04 2.487393e-05 2.642045e-05
[4196,] 9.243559e-05 3.087541e-05 6.702637e-06
[4197,] 4.467331e-05 3.868783e-05 1.185787e-05
[4198,] 5.286391e-05 2.011549e-05 9.809451e-06
[4199,] 4.329348e-05 6.274747e-05 7.671159e-06
[4200,] 5.151668e-05 4.424444e-05 1.575702e-05
[4201,] 5.041484e-05 6.459058e-05 1.928367e-05
[4202,] 4.756151e-05 6.538536e-05 7.416481e-06
[4203,] 5.304205e-05 4.085464e-05 1.528792e-05
[4204,] 5.405057e-05 3.881289e-05 1.460011e-05
[4205,] 2.605874e-05 3.668306e-05 6.786786e-06
[4206,] 3.298927e-05 1.897788e-05 6.072479e-06
[4207,] 2.957375e-05 1.718913e-05 5.115980e-06
[4208,] 3.120099e-05 3.532621e-05 5.751173e-06
[4209,] 3.237237e-05 1.908323e-05 6.231574e-06
[4210,] 3.423465e-05 1.860780e-05 5.970392e-06
[4211,] 4.525386e-05 5.286917e-05 1.773309e-05
[4212,] 3.081921e-05 1.911793e-05 5.991609e-06
[4213,] 3.082396e-05 1.855158e-05 5.773862e-06
[4214,] 4.802501e-05 7.797724e-05 7.732406e-06
[4215,] 3.082705e-05 2.019492e-05 6.365871e-06
[4216,] 5.554963e-05 3.005021e-05 1.198177e-05
[4217,] 3.175890e-05 2.096003e-05 6.797552e-06
[4218,] 3.162659e-05 2.080161e-05 6.714439e-06
[4219,] 3.292282e-05 2.811104e-05 5.084405e-06
[4220,] 4.661359e-05 7.287976e-05 7.729426e-06
[4221,] 3.272684e-05 2.040713e-05 6.811872e-06
[4222,] 5.468547e-05 9.178871e-05 7.818184e-06
[4223,] 1.184420e-04 1.865810e-05 1.040180e-05
[4224,] 3.398694e-05 1.810387e-05 6.003892e-06
[4225,] 3.157192e-05 1.739155e-05 5.105279e-06
[4226,] 3.178340e-05 1.739602e-05 5.112824e-06
[4227,] 4.476237e-05 4.318595e-05 1.224262e-05
[4228,] 8.684165e-05 2.335440e-05 7.514530e-06
[4229,] 1.109842e-04 1.764183e-05 7.682297e-06
[4230,] 5.197541e-05 4.464873e-05 1.683151e-05
[4231,] 1.160826e-04 1.808739e-05 1.030095e-05
[4232,] 3.778268e-05 1.862735e-05 6.290225e-06
[4233,] 1.172124e-04 1.863423e-05 1.109944e-05
[4234,] 3.175171e-05 2.160399e-05 7.022676e-06
[4235,] 6.872815e-05 2.370238e-05 7.017545e-06
[4236,] 9.395995e-05 1.920030e-05 1.071758e-05
[4237,] 4.418745e-05 3.675562e-05 1.037891e-05
[4238,] 3.241803e-05 1.863889e-05 5.980559e-06
[4239,] 4.177934e-05 2.401700e-05 7.583274e-06
[4240,] 3.226803e-05 2.983028e-05 8.905677e-06
[4241,] 3.470344e-05 3.044915e-05 1.002089e-05
[4242,] 3.563327e-05 2.832746e-05 9.345240e-06
[4243,] 4.190100e-05 2.165521e-05 5.013227e-06
[4244,] 5.726290e-05 3.839686e-05 9.340377e-06
[4245,] 5.448131e-05 5.977985e-05 1.361673e-05
[4246,] 4.129132e-05 3.703986e-05 1.066017e-05
[4247,] 4.354479e-05 2.423684e-05 5.052162e-06
[4248,] 2.568602e-05 2.984153e-05 6.391436e-06
[4249,] 3.235244e-05 3.283942e-05 9.386565e-06
[4250,] 2.529307e-05 2.064985e-05 5.349791e-06
[4251,] 3.960569e-05 2.002336e-05 5.062014e-06
[4252,] 4.257680e-05 2.339349e-04 4.889581e-05
[4253,] 5.849423e-05 5.613482e-05 1.229791e-05
[4254,] 4.042959e-05 2.876739e-05 9.133186e-06
[4255,] 5.010830e-05 4.001945e-05 7.860827e-06
[4256,] 4.778577e-05 3.321219e-05 9.834653e-06
[4257,] 5.034764e-05 3.421120e-05 9.241722e-06
[4258,] 5.817490e-05 3.026557e-05 1.837199e-05
[4259,] 4.751257e-05 3.710701e-05 9.780019e-06
[4260,] 4.974451e-05 3.464307e-05 9.244573e-06
[4261,] 5.907376e-05 3.807437e-05 7.648344e-06
[4262,] 4.761055e-05 3.314801e-05 9.844766e-06
[4263,] 5.078729e-05 3.454484e-05 9.244228e-06
[4264,] 1.045407e-04 1.767534e-05 6.559362e-06
[4265,] 3.827315e-05 5.653320e-05 2.237922e-05
[4266,] 7.596111e-05 5.111523e-05 3.497063e-05
[4267,] 3.600730e-05 2.656645e-05 5.070712e-06
[4268,] 1.311063e-04 3.482637e-05 3.101188e-05
[4269,] 4.019384e-05 2.635964e-05 4.958931e-06
[4270,] 2.453895e-05 1.859138e-05 4.828386e-06
[4271,] 1.543189e-04 4.138715e-05 4.414207e-05
[4272,] 4.673361e-05 3.294429e-05 9.215389e-06
[4273,] 4.378002e-05 3.233758e-05 9.235847e-06
[4274,] 2.277122e-04 2.584577e-05 3.350118e-05
[4275,] 4.816762e-05 4.636127e-05 1.085316e-05
[4276,] 4.648298e-05 3.705459e-05 7.610650e-06
[4277,] 4.383776e-05 3.396134e-05 9.331352e-06
[4278,] 4.331919e-05 3.360695e-05 9.343495e-06
[4279,] 4.288204e-05 3.381131e-05 9.414102e-06
[4280,] 4.344030e-05 3.351429e-05 9.324891e-06
[4281,] 4.342616e-05 3.347348e-05 9.322251e-06
[4282,] 4.611958e-05 3.366680e-05 9.214864e-06
[4283,] 1.568124e-03 4.149236e-05 1.864394e-04
[4284,] 4.606501e-05 3.343730e-05 8.811799e-06
[4285,] 4.408910e-05 3.234499e-05 9.180480e-06
[4286,] 4.322534e-05 3.291254e-05 9.252079e-06
[4287,] 3.188002e-05 2.526354e-05 5.203239e-06
[4288,] 2.746124e-05 2.115718e-05 4.971220e-06
[4289,] 4.309543e-05 3.641580e-05 1.021971e-05
[4290,] 4.181196e-05 2.774465e-05 8.331613e-06
[4291,] 1.576425e-04 4.974229e-05 5.908964e-05
[4292,] 7.723794e-05 3.923764e-05 2.856770e-05
[4293,] 4.313505e-05 3.733419e-05 1.044738e-05
[4294,] 4.402177e-05 2.888002e-05 8.109583e-06
[4295,] 7.275889e-05 1.880112e-05 6.216322e-06
[4296,] 4.225137e-05 3.151287e-05 9.007677e-06
[4297,] 4.438011e-05 3.437178e-05 9.659817e-06
[4298,] 1.086251e-03 2.421120e-05 6.879197e-05
[4299,] 3.837058e-05 4.427263e-05 9.486819e-06
[4300,] 4.556239e-05 2.791212e-05 8.350918e-06
[4301,] 3.576472e-05 4.338888e-05 1.036909e-05
[4302,] 5.620829e-05 4.629767e-05 1.046864e-05
[4303,] 4.580636e-05 2.789225e-05 8.365830e-06
[4304,] 4.188505e-05 2.777615e-05 8.329925e-06
[4305,] 4.276876e-05 2.813822e-05 8.333649e-06
[4306,] 4.324122e-05 3.242866e-05 8.790951e-06
[4307,] 4.354911e-05 4.360571e-05 1.056982e-05
[4308,] 4.305049e-05 2.920096e-05 8.312976e-06
[4309,] 3.048508e-05 2.568222e-05 5.102488e-06
[4310,] 3.582412e-04 3.114367e-05 6.131021e-05
[4311,] 3.087689e-05 1.737873e-05 5.647269e-06
[4312,] 2.949418e-05 1.712975e-05 5.381454e-06
[4313,] 5.340757e-04 2.475755e-05 5.060375e-05
[4314,] 7.969856e-05 3.385562e-05 2.927312e-05
[4315,] 4.314503e-05 2.629535e-05 4.882458e-06
[4316,] 4.471387e-05 4.318896e-05 1.206547e-05
[4317,] 3.160485e-05 2.952661e-05 5.583112e-06
[4318,] 7.579855e-05 3.450755e-05 2.896222e-05
[4319,] 5.667378e-05 4.763054e-05 1.084377e-05
[4320,] 5.799257e-05 4.635571e-05 1.059665e-05
[4321,] 1.408428e-04 6.437100e-05 9.134178e-05
[4322,] 8.906922e-04 2.573656e-05 7.423080e-05
[4323,] 3.027630e-05 1.751096e-05 5.544516e-06
[4324,] 6.593093e-05 2.671285e-05 1.750799e-05
[4325,] 1.657559e-04 3.734856e-05 6.075580e-05
[4326,] 1.924567e-04 3.491865e-05 6.099870e-05
[4327,] 2.046684e-04 2.777712e-05 4.112267e-05
[4328,] 1.776044e-04 2.853421e-05 3.992790e-05
[4329,] 6.265406e-05 4.271517e-05 1.115281e-05
[4330,] 2.721537e-04 2.585242e-05 2.672610e-05
[4331,] 1.221516e-04 2.270025e-05 1.199711e-05
[4332,] 3.343517e-04 2.958054e-05 6.584238e-05
[4333,] 2.408913e-04 2.975107e-05 5.333454e-05
[4334,] 1.114873e-04 2.266817e-05 1.178044e-05
[4335,] 6.491963e-04 2.367308e-05 3.474562e-05
[4336,] 9.799167e-05 3.606657e-05 3.790346e-05
[4337,] 5.702312e-05 3.908719e-05 1.347203e-05
[4338,] 1.100693e-04 3.830784e-05 4.547750e-05
[4339,] 4.807509e-05 4.638646e-05 1.332968e-05
[4340,] 2.360070e-04 2.543959e-05 1.728316e-05
[4341,] 4.533916e-05 4.309717e-05 1.183632e-05
[4342,] 4.477073e-05 4.266885e-05 1.196200e-05
[4343,] 2.315679e-04 2.851524e-05 1.772481e-05
[4344,] 4.494720e-05 4.266885e-05 1.198922e-05
[4345,] 2.254728e-04 2.115835e-05 2.178307e-05
[4346,] 3.203054e-04 2.106183e-05 2.566260e-05
[4347,] 3.637459e-05 4.342351e-05 1.022587e-05
[4348,] 6.116873e-05 4.525195e-05 1.106956e-05
[4349,] 3.437954e-05 1.703870e-05 5.598131e-06
[4350,] 2.395331e-05 1.856047e-05 4.755391e-06
[4351,] 2.761419e-04 2.790468e-05 2.097572e-05
[4352,] 9.665382e-05 1.859536e-05 1.205092e-05
[4353,] 6.982560e-05 6.864333e-05 1.362146e-05
[4354,] 3.095045e-04 2.216120e-05 2.873181e-05
[4355,] 2.692312e-04 2.626480e-05 2.640019e-05
[4356,] 2.861730e-04 2.236901e-05 2.826540e-05
[4357,] 8.306477e-05 2.433874e-05 1.224411e-05
[4358,] 1.045659e-04 2.428794e-05 1.355062e-05
[4359,] 2.402735e-05 5.182447e-05 8.681867e-06
[4360,] 3.651197e-04 4.300525e-05 1.022366e-04
[4361,] 2.360668e-05 3.465060e-05 7.168351e-06
[4362,] 4.637842e-05 4.848086e-05 1.370099e-05
[4363,] 1.355519e-04 3.893244e-05 4.252802e-05
[4364,] 2.403364e-04 2.934682e-05 1.657478e-05
[4365,] 6.252423e-05 5.298372e-05 1.266487e-05
[4366,] 3.011807e-05 4.625917e-05 6.144880e-06
[4367,] 1.929961e-04 2.431979e-05 2.029754e-05
[4368,] 5.122570e-05 5.674270e-05 1.311083e-05
[4369,] 5.622820e-05 2.724567e-05 4.818796e-06
[4370,] 5.662141e-05 7.731950e-05 1.374531e-05
[4371,] 2.456540e-05 1.808370e-05 4.692563e-06
[4372,] 5.097074e-05 6.942983e-05 1.455169e-05
[4373,] 5.069188e-05 5.609562e-05 1.318568e-05
[4374,] 5.185619e-05 5.694627e-05 1.307811e-05
[4375,] 2.019560e-04 2.507698e-05 2.139483e-05
[4376,] 2.398914e-05 2.113626e-05 5.083085e-06
[4377,] 1.916717e-04 3.400464e-05 5.772881e-05
[4378,] 4.338482e-05 4.250162e-05 1.168536e-05
[4379,] 2.966429e-04 2.355216e-05 3.240690e-05
[4380,] 1.293408e-04 2.492953e-05 2.389538e-05
[4381,] 2.911192e-04 2.179386e-05 2.672098e-05
[4382,] 7.364194e-05 7.682030e-05 1.301529e-05
[4383,] 5.613640e-05 5.430947e-05 1.246886e-05
[4384,] 8.030176e-05 8.087783e-05 1.280079e-05
[4385,] 3.668687e-05 8.275352e-05 1.170813e-05
[4386,] 2.503917e-05 2.571364e-05 5.355002e-06
[4387,] 2.571236e-05 9.200152e-05 1.026248e-05
[4388,] 3.123698e-05 7.637190e-05 2.754339e-05
[4389,] 2.536514e-05 8.195396e-05 9.825081e-06
[4390,] 2.540794e-05 9.797104e-05 1.085726e-05
[4391,] 2.523078e-05 9.958093e-05 1.109965e-05
[4392,] 2.516967e-05 9.612562e-05 1.093077e-05
[4393,] 5.091136e-05 6.872321e-05 1.833236e-05
[4394,] 5.079811e-05 8.479910e-05 2.194690e-05
[4395,] 2.508164e-05 5.542202e-05 8.071434e-06
[4396,] 2.528573e-05 9.674935e-05 1.087491e-05
[4397,] 2.527228e-05 9.674935e-05 1.088507e-05
[4398,] 2.530176e-05 9.276851e-05 1.059934e-05
[4399,] 5.090800e-05 7.003031e-05 1.860281e-05
[4400,] 5.088274e-05 6.875000e-05 1.846849e-05
[4401,] 3.076059e-05 2.459538e-05 6.563719e-06
[4402,] 2.432251e-05 5.881721e-05 8.844342e-06
[4403,] 2.986801e-05 2.777143e-05 6.835186e-06
[4404,] 2.462459e-05 9.686432e-05 1.149181e-05
[4405,] 2.462630e-05 8.994780e-05 1.098900e-05
[4406,] 2.476923e-05 1.036889e-04 1.181516e-05
[4407,] 2.462297e-05 1.021088e-04 1.186043e-05
[4408,] 5.102959e-05 7.005369e-05 1.826759e-05
[4409,] 2.587325e-05 1.860664e-04 1.531459e-05
[4410,] 2.506713e-05 1.073084e-04 1.186364e-05
[4411,] 7.020549e-05 2.672029e-05 9.202160e-06
[4412,] 2.412509e-05 5.758343e-05 8.911775e-06
[4413,] 2.540852e-05 9.417796e-05 1.065925e-05
[4414,] 5.694301e-05 2.409829e-05 4.699391e-06
[4415,] 2.438446e-05 1.037163e-04 1.228729e-05
[4416,] 1.249334e-04 4.484763e-05 4.240949e-05
[4417,] 3.312932e-05 3.768887e-05 1.031209e-05
[4418,] 2.419167e-05 6.234262e-05 9.249828e-06
[4419,] 5.658236e-05 2.470638e-05 4.701857e-06
[4420,] 2.408529e-05 6.054781e-05 9.212702e-06
[4421,] 2.698832e-05 5.116241e-05 7.193541e-06
[4422,] 2.401834e-05 5.894571e-05 9.097095e-06
[4423,] 2.412842e-05 5.900809e-05 9.000614e-06
[4424,] 2.416542e-05 5.734691e-05 8.833667e-06
[4425,] 2.362936e-05 6.884799e-05 1.055318e-05
[4426,] 2.399728e-05 4.954589e-05 8.318313e-06
[4427,] 2.439006e-05 5.041410e-05 8.014947e-06
[4428,] 2.383752e-05 6.540513e-05 9.944277e-06
[4429,] 2.400102e-05 6.468190e-05 9.644933e-06
[4430,] 2.406371e-05 5.897406e-05 9.059277e-06
[4431,] 2.484249e-05 5.343731e-05 8.013366e-06
[4432,] 2.457535e-05 6.065706e-05 8.798970e-06
[4433,] 2.443937e-05 6.021255e-05 8.860351e-06
[4434,] 2.526366e-05 5.423489e-05 7.889825e-06
[4435,] 2.713855e-04 4.313271e-05 6.367282e-05
[4436,] 1.591959e-04 4.495837e-05 4.887234e-05
[4437,] 5.466130e-05 2.896019e-05 4.681661e-06
[4438,] 5.049913e-05 2.839350e-05 4.686568e-06
[4439,] 5.672026e-05 2.753396e-05 4.670324e-06
[4440,] 3.156980e-05 5.500185e-05 2.081189e-05
[4441,] 1.601069e-04 4.777822e-05 5.343584e-05
[4442,] 1.670423e-04 4.586805e-05 5.145869e-05
[4443,] 3.138340e-05 8.009594e-05 1.957086e-05
[4444,] 2.970755e-05 6.762131e-05 1.695156e-05
[4445,] 1.297064e-04 1.315040e-04 1.894237e-04
[4446,] 5.621457e-05 1.691505e-05 7.283983e-06
[4447,] 5.656379e-05 1.759909e-05 8.327289e-06
[4448,] 5.163027e-05 2.494062e-05 4.674513e-06
[4449,] 4.967956e-05 2.763463e-05 1.101710e-05
[4450,] 3.389815e-05 3.853699e-05 8.965255e-06
[4451,] 2.475074e-05 2.520270e-05 5.347313e-06
[4452,] 3.063948e-05 3.371985e-05 9.002335e-06
[4453,] 6.548019e-05 2.693993e-05 8.993690e-06
[4454,] 3.435485e-05 3.875080e-05 9.041777e-06
[4455,] 2.935496e-05 3.114721e-05 8.063413e-06
[4456,] 2.315468e-05 3.814155e-05 7.922014e-06
[4457,] 3.089090e-05 3.767134e-05 1.394166e-05
[4458,] 3.047715e-05 1.901613e-05 5.641648e-06
[4459,] 4.445348e-05 7.395926e-05 2.067095e-05
[4460,] 2.605529e-05 2.375111e-05 5.406768e-06
[4461,] 2.464102e-05 5.115413e-05 7.906360e-06
[4462,] 3.258184e-05 4.491008e-05 9.201423e-06
[4463,] 2.526008e-05 5.190062e-05 7.685761e-06
[4464,] 2.602812e-05 4.130923e-05 6.563581e-06
[4465,] 2.642464e-05 4.118946e-05 6.448804e-06
[4466,] 3.269061e-05 3.829655e-05 8.507457e-06
[4467,] 2.413447e-05 5.068263e-05 8.150027e-06
[4468,] 2.560763e-05 2.291085e-05 5.445555e-06
[4469,] 3.811019e-05 4.000953e-05 1.044400e-05
[4470,] 5.425135e-05 2.774565e-05 9.123253e-06
[4471,] 5.146200e-05 2.690362e-05 8.251955e-06
[4472,] 5.349330e-05 2.905317e-05 9.420347e-06
[4473,] 2.608656e-05 4.792916e-05 7.068026e-06
[4474,] 3.331611e-05 4.054725e-05 8.612692e-06
[4475,] 5.391366e-05 2.870647e-05 9.451929e-06
[4476,] 2.650779e-05 3.865486e-05 6.228835e-06
[4477,] 2.482971e-05 6.540253e-05 8.952586e-06
[4478,] 5.808742e-05 7.364431e-05 8.658660e-06
[4479,] 3.467856e-05 3.922464e-05 8.988072e-06
[4480,] 2.400811e-05 4.131228e-05 7.333570e-06
[4481,] 3.211036e-05 6.763814e-04 5.270815e-05
[4482,] 4.823690e-05 6.427644e-05 2.204147e-05
[4483,] 6.272439e-05 2.782417e-05 8.331466e-06
[4484,] 3.347798e-05 1.103176e-04 2.800258e-05
[4485,] 2.504382e-05 4.100680e-05 6.817050e-06
[4486,] 2.512101e-05 5.887381e-05 8.305076e-06
[4487,] 2.519087e-05 5.127004e-05 7.644517e-06
[4488,] 2.565922e-05 5.592752e-05 7.784448e-06
[4489,] 2.931857e-05 2.920477e-05 7.528926e-06
[4490,] 2.596196e-05 5.558544e-05 7.637770e-06
[4491,] 2.454716e-05 5.368241e-05 8.194411e-06
[4492,] 4.324507e-05 4.667905e-05 1.713922e-05
[4493,] 2.979609e-05 3.028733e-04 1.698004e-05
[4494,] 2.967563e-05 4.567918e-05 1.294776e-05
[4495,] 5.918866e-05 7.584523e-05 8.684913e-06
[4496,] 2.343368e-05 5.359226e-05 9.195958e-06
[4497,] 6.214572e-05 7.591913e-05 8.639098e-06
[4498,] 2.309035e-05 7.181878e-05 1.297888e-05
[4499,] 2.916968e-05 2.486207e-05 8.630997e-06
[4500,] 9.619952e-05 4.653691e-05 2.238633e-05
[4501,] 2.311277e-05 4.836885e-05 9.546987e-06
[4502,] 2.326986e-05 4.808202e-05 1.059538e-05
[4503,] 3.548435e-05 4.621076e-05 9.292185e-06
[4504,] 2.365495e-05 4.375415e-05 7.853549e-06
[4505,] 4.468081e-05 7.032772e-05 2.021304e-05
[4506,] 2.939367e-05 3.069463e-05 8.003337e-06
[4507,] 2.630133e-05 2.491965e-05 5.102432e-06
[4508,] 2.523888e-05 3.512730e-05 6.216589e-06
[4509,] 2.334935e-05 5.306632e-05 9.760930e-06
[4510,] 2.881262e-05 3.623761e-05 5.893494e-06
[4511,] 2.398736e-05 3.065405e-05 6.218511e-06
[4512,] 2.933281e-05 3.254358e-05 8.268233e-06
[4513,] 5.418010e-05 5.081409e-05 1.489424e-05
[4514,] 3.065479e-05 1.848803e-04 3.342177e-05
[4515,] 2.329756e-05 3.320859e-05 8.062872e-06
[4516,] 2.952038e-05 3.300928e-05 8.208253e-06
[4517,] 4.970013e-05 2.698399e-05 8.056099e-06
[4518,] 7.067449e-05 4.664726e-05 1.652858e-05
[4519,] 2.312948e-05 5.426395e-05 1.029044e-05
[4520,] 2.646832e-05 4.910025e-05 9.349723e-06
[4521,] 4.174669e-05 4.278202e-05 1.218617e-05
[4522,] 2.313252e-05 4.082867e-05 8.522232e-06
[4523,] 2.317939e-05 3.414654e-05 7.427026e-06
[4524,] 4.416527e-05 2.077658e-05 6.821968e-06
[4525,] 2.996955e-05 2.999932e-05 7.099641e-06
[4526,] 2.966258e-05 2.324106e-05 6.192785e-06
[4527,] 2.896076e-05 2.421939e-05 6.762174e-06
[4528,] 2.943792e-05 5.354648e-05 1.142969e-05
[4529,] 4.394085e-05 2.554674e-05 9.789496e-06
[4530,] 4.415030e-05 4.278551e-05 1.273001e-05
[4531,] 6.047024e-05 4.995709e-05 1.827715e-05
[4532,] 4.724385e-05 8.211096e-05 3.441538e-05
[4533,] 5.343961e-05 3.040006e-05 9.939280e-06
[4534,] 3.336405e-05 1.081491e-03 7.362726e-05
[4535,] 4.552426e-05 2.474121e-05 9.424046e-06
[4536,] 4.414751e-05 7.534358e-05 1.684941e-05
[4537,] 3.343994e-05 3.386785e-05 8.806554e-06
[4538,] 2.956163e-05 2.368959e-05 8.334369e-06
[4539,] 5.342382e-05 2.798852e-05 9.138205e-06
[4540,] 2.659050e-05 1.960958e-05 5.788781e-06
[4541,] 3.004054e-05 8.342329e-05 2.821831e-05
[4542,] 4.499679e-05 2.670667e-05 8.049968e-06
[4543,] 3.265031e-05 2.409408e-05 6.043411e-06
[4544,] 2.659509e-05 6.298585e-05 1.010231e-05
[4545,] 5.343452e-05 2.867547e-05 9.357443e-06
[4546,] 5.346020e-05 2.864059e-05 9.357647e-06
[4547,] 5.281677e-05 2.950697e-05 9.708406e-06
[4548,] 5.381830e-05 2.725890e-05 8.040166e-06
[4549,] 5.741036e-05 4.190928e-05 1.191150e-05
[4550,] 3.463802e-05 4.199430e-05 9.390527e-06
[4551,] 3.458530e-05 4.475153e-05 9.627754e-06
[4552,] 5.750868e-05 4.759878e-05 1.286543e-05
[4553,] 5.742980e-05 4.524813e-05 1.246956e-05
[4554,] 6.274260e-05 5.849017e-05 8.500666e-06
[4555,] 6.228876e-05 5.780588e-05 8.507384e-06
[4556,] 2.974831e-05 2.642130e-05 6.189471e-06
[4557,] 4.702489e-05 3.597560e-05 8.799447e-06
[4558,] 3.904686e-05 4.226251e-05 1.193212e-05
[4559,] 2.905460e-05 2.609300e-04 3.291302e-05
[4560,] 7.372245e-05 5.423980e-05 8.695755e-06
[4561,] 2.657158e-05 3.375050e-05 6.997475e-06
[4562,] 3.591659e-05 4.142208e-05 1.051246e-05
[4563,] 5.654399e-05 5.632621e-05 1.479840e-05
[4564,] 4.411198e-05 4.432711e-05 1.265479e-05
[4565,] 5.763420e-05 4.312617e-05 1.199675e-05
[4566,] 5.706822e-05 4.603486e-05 1.270395e-05
[4567,] 4.503546e-05 3.305685e-05 6.962609e-06
[4568,] 5.598804e-05 5.078103e-05 1.396152e-05
[4569,] 5.502019e-05 1.278371e-04 3.000833e-05
[4570,] 5.627725e-05 5.704556e-05 1.503840e-05
[4571,] 4.448967e-05 4.665125e-05 1.072474e-05
[4572,] 3.195070e-05 1.458467e-04 3.375877e-05
[4573,] 5.249154e-05 2.725201e-05 7.924382e-06
[4574,] 5.690160e-05 4.358456e-05 1.230126e-05
[4575,] 3.611039e-05 4.171195e-05 1.072360e-05
[4576,] 3.171751e-05 3.848583e-05 9.482393e-06
[4577,] 4.296427e-05 2.976502e-05 5.895483e-06
[4578,] 3.075583e-05 1.238295e-04 2.462176e-05
[4579,] 5.643884e-05 5.180999e-05 1.396009e-05
[4580,] 5.680027e-05 4.280467e-05 1.218042e-05
[4581,] 5.232284e-05 2.627238e-05 8.530679e-06
[4582,] 3.270435e-05 1.118029e-03 1.256403e-04
[4583,] 3.225919e-05 4.345600e-05 9.367796e-06
[4584,] 4.470889e-05 3.734513e-05 6.292619e-06
[4585,] 6.074762e-05 2.651892e-05 8.766178e-06
[4586,] 3.071963e-05 1.191035e-04 2.309110e-05
[4587,] 3.360822e-05 2.008117e-05 7.360093e-06
[4588,] 5.052117e-05 3.432330e-05 1.364975e-05
[4589,] 5.766974e-05 4.464587e-05 1.235609e-05
[4590,] 5.583589e-05 4.970260e-05 1.373722e-05
[4591,] 5.689969e-05 3.973964e-05 1.164511e-05
[4592,] 2.674838e-05 3.580306e-05 1.062022e-05
[4593,] 3.476329e-05 4.229049e-05 1.175957e-05
[4594,] 5.641363e-05 4.596083e-05 1.284861e-05
[4595,] 5.689169e-05 3.973190e-05 1.164350e-05
[4596,] 5.641003e-05 4.598203e-05 1.285099e-05
[4597,] 5.689684e-05 3.965395e-05 1.163072e-05
[4598,] 5.652094e-05 3.965395e-05 1.167352e-05
[4599,] 5.689236e-05 3.970687e-05 1.163950e-05
[4600,] 5.712589e-05 2.635517e-05 8.914468e-06
[4601,] 5.440065e-05 4.209937e-05 1.536609e-05
[4602,] 5.704623e-05 3.861206e-05 1.146991e-05
[4603,] 3.216079e-05 3.783704e-05 8.939328e-06
[4604,] 5.395816e-05 6.342435e-05 1.792169e-05
[4605,] 5.677826e-05 3.912612e-05 1.128472e-05
[4606,] 3.472593e-05 3.796531e-05 9.118089e-06
[4607,] 5.925188e-05 2.947733e-05 7.599945e-06
[4608,] 5.810563e-05 3.962015e-05 1.148360e-05
[4609,] 2.501231e-05 1.966627e-05 5.944540e-06
[4610,] 5.317780e-05 7.896116e-05 2.362150e-05
[4611,] 5.397819e-05 2.926412e-05 7.476741e-06
[4612,] 5.619838e-05 5.074823e-05 1.382641e-05
[4613,] 3.670287e-05 2.143942e-05 8.761100e-06
[4614,] 5.700372e-05 4.458909e-05 1.244180e-05
[4615,] 5.676289e-05 4.354456e-05 1.230564e-05
[4616,] 5.802192e-05 4.553659e-05 1.242089e-05
[4617,] 5.964897e-05 2.193860e-05 7.289128e-06
[4618,] 5.321122e-05 2.796496e-05 9.530600e-06
[4619,] 4.554279e-05 6.236233e-05 1.922214e-05
[4620,] 3.210133e-05 3.135724e-05 8.043212e-06
[4621,] 5.396672e-05 5.825404e-05 1.651407e-05
[4622,] 5.349615e-05 2.740237e-05 9.397090e-06
[4623,] 5.395387e-05 5.980567e-05 1.692463e-05
[4624,] 5.318769e-05 2.740130e-05 9.313403e-06
[4625,] 5.463550e-05 6.257987e-05 1.696292e-05
[4626,] 5.490518e-05 3.151635e-05 7.444659e-06
[4627,] 5.740847e-05 2.556889e-05 8.937358e-06
[4628,] 3.145239e-05 1.043731e-03 9.517771e-05
[4629,] 5.648167e-05 4.685099e-05 1.300239e-05
[4630,] 5.775174e-05 5.249960e-05 1.372341e-05
[4631,] 5.428481e-05 5.563670e-05 1.558261e-05
[4632,] 3.312741e-05 4.159699e-05 9.607241e-06
[4633,] 5.404791e-05 7.174705e-05 1.971779e-05
[4634,] 9.559533e-05 4.778254e-05 1.589829e-05
[4635,] 5.404430e-05 8.605274e-05 2.304504e-05
[4636,] 7.416584e-05 2.947295e-05 8.832152e-06
[4637,] 5.284969e-05 2.694938e-05 9.039393e-06
[4638,] 2.690661e-05 3.965987e-05 1.177031e-05
[4639,] 3.092750e-05 1.149553e-04 2.414489e-05
[4640,] 5.062117e-05 6.363134e-05 1.623895e-05
[4641,] 5.288246e-05 2.757733e-05 9.269573e-06
[4642,] 2.635636e-05 3.522863e-05 8.069228e-06
[4643,] 3.086884e-05 1.335174e-04 2.672244e-05
[4644,] 6.658857e-05 2.956428e-05 8.344085e-06
[4645,] 6.323427e-05 2.871424e-05 5.679509e-06
[4646,] 5.727225e-05 2.992076e-05 7.837043e-06
[4647,] 5.422319e-05 2.612144e-05 9.050045e-06
[4648,] 3.080583e-05 9.933735e-05 2.137281e-05
[4649,] 3.073733e-05 1.153675e-04 2.352895e-05
[4650,] 5.159536e-05 2.603851e-05 5.601953e-06
[4651,] 5.218084e-05 2.564333e-05 8.522511e-06
[4652,] 3.056140e-05 1.270885e-04 2.307344e-05
[4653,] 3.553341e-05 3.785079e-05 9.500667e-06
[4654,] 5.588898e-05 4.543099e-05 1.282960e-05
[4655,] 3.262914e-05 1.511386e-03 1.582659e-04
[4656,] 5.181373e-05 2.209658e-05 1.166918e-05
[4657,] 5.333174e-05 3.895881e-05 1.376205e-05
[4658,] 3.291880e-05 8.206317e-04 6.177753e-05
[4659,] 6.429269e-05 2.222514e-05 9.575130e-06
[4660,] 2.607903e-05 2.089809e-05 6.132450e-06
[4661,] 3.237841e-05 3.863991e-05 8.602652e-06
[4662,] 5.430085e-05 6.994643e-05 1.878294e-05
[4663,] 3.265969e-05 1.201722e-03 1.353280e-04
[4664,] 5.344172e-05 4.124973e-05 1.472390e-05
[4665,] 5.370919e-05 5.539535e-05 1.796877e-05
```
