## Supplementary material for "Characterization of shared and ancestry-specific signals driving complex traits using multi-ancestry fine-mapping": s1_data.bim

```
16	chr16:71051527:T:G	0	71051527	G	T
16	chr16:71052252:A:G	0	71052252	G	A
16	chr16:71053515:G:C	0	71053515	C	G
16	chr16:71056244:C:G	0	71056244	G	C
16	chr16:71059722:C:T	0	71059722	T	C
16	chr16:71060133:T:G	0	71060133	G	T
16	chr16:71063821:C:T	0	71063821	T	C
16	chr16:71068458:A:G	0	71068458	G	A
16	chr16:71069211:A:G	0	71069211	G	A
16	chr16:71069710:T:G	0	71069710	G	T
16	chr16:71069713:G:A	0	71069713	A	G
16	chr16:71071699:C:T	0	71071699	T	C
16	chr16:71073227:A:G	0	71073227	G	A
16	chr16:71073988:T:A	0	71073988	A	T
16	chr16:71075248:A:C	0	71075248	C	A
16	chr16:71075497:A:C	0	71075497	C	A
16	chr16:71075759:C:G	0	71075759	G	C
16	chr16:71077135:A:T	0	71077135	T	A
16	chr16:71081157:G:T	0	71081157	T	G
16	chr16:71081435:C:T	0	71081435	T	C
16	chr16:71083788:C:T	0	71083788	T	C
16	chr16:71085928:C:T	0	71085928	T	C
16	chr16:71086845:C:T	0	71086845	T	C
16	chr16:71089164:T:C	0	71089164	C	T
16	chr16:71092610:T:C	0	71092610	C	T
16	chr16:71094816:G:A	0	71094816	A	G
16	chr16:71098013:T:C	0	71098013	C	T
16	chr16:71100374:A:C	0	71100374	C	A
16	chr16:71102078:G:A	0	71102078	A	G
16	chr16:71106377:TC:T	0	71106377	T	TC
16	chr16:71108394:C:T	0	71108394	T	C
16	chr16:71110333:GTT:G	0	71110333	G	GTT
16	chr16:71113743:A:G	0	71113743	G	A
16	chr16:71114928:A:G	0	71114928	G	A
16	chr16:71117999:A:G	0	71117999	G	A
16	chr16:71119869:G:A	0	71119869	A	G
16	chr16:71124535:G:C	0	71124535	C	G
16	chr16:71125210:T:C	0	71125210	C	T
16	chr16:71129899:C:G	0	71129899	G	C
16	chr16:71130839:G:C	0	71130839	C	G
16	chr16:71131657:C:T	0	71131657	T	C
16	chr16:71132728:A:C	0	71132728	C	A
16	chr16:71135725:G:A	0	71135725	A	G
16	chr16:71139481:A:G	0	71139481	G	A
16	chr16:71140983:A:G	0	71140983	G	A
16	chr16:71142223:A:T	0	71142223	T	A
16	chr16:71149612:C:T	0	71149612	T	C
16	chr16:71150662:T:C	0	71150662	C	T
16	chr16:71152260:G:A	0	71152260	A	G
16	chr16:71153888:C:T	0	71153888	T	C
16	chr16:71157549:T:C	0	71157549	C	T
16	chr16:71158396:A:G	0	71158396	G	A
16	chr16:71158506:A:G	0	71158506	G	A
16	chr16:71158939:C:T	0	71158939	T	C
16	chr16:71158948:C:T	0	71158948	T	C
16	chr16:71163344:T:C	0	71163344	C	T
16	chr16:71165506:C:G	0	71165506	G	C
16	chr16:71165900:GC:G	0	71165900	G	GC
16	chr16:71168179:C:T	0	71168179	T	C
16	chr16:71169395:A:T	0	71169395	T	A
16	chr16:71172933:A:G	0	71172933	G	A
16	chr16:71174790:C:G	0	71174790	G	C
16	chr16:71176126:A:ATGTGTTAGAG	0	71176126	ATGTGTTAGAG	A
16	chr16:71176131:T:TGA	0	71176131	TGA	T
16	chr16:71176132:C:CTAATACAGG	0	71176132	CTAATACAGG	C
16	chr16:71177078:G:A	0	71177078	A	G
16	chr16:71177079:C:T	0	71177079	T	C
16	chr16:71178368:G:A	0	71178368	A	G
16	chr16:71179076:T:C	0	71179076	C	T
16	chr16:71179694:A:G	0	71179694	G	A
16	chr16:71180326:G:C	0	71180326	C	G
16	chr16:71182685:T:C	0	71182685	C	T
16	chr16:71183336:G:A	0	71183336	A	G
16	chr16:71185118:C:T	0	71185118	T	C
16	chr16:71185485:A:G	0	71185485	G	A
16	chr16:71186119:GAAT:G	0	71186119	G	GAAT
16	chr16:71186852:A:G	0	71186852	G	A
16	chr16:71188561:A:C	0	71188561	C	A
16	chr16:71188573:C:T	0	71188573	T	C
16	chr16:71188832:T:C	0	71188832	C	T
16	chr16:71189247:G:C	0	71189247	C	G
16	chr16:71189305:C:T	0	71189305	T	C
16	chr16:71189429:G:A	0	71189429	A	G
16	chr16:71189648:T:A	0	71189648	A	T
16	chr16:71190055:T:C	0	71190055	C	T
16	chr16:71190262:C:T	0	71190262	T	C
16	chr16:71190372:C:T	0	71190372	T	C
16	chr16:71190778:G:A	0	71190778	A	G
16	chr16:71191274:T:C	0	71191274	C	T
16	chr16:71191410:T:C	0	71191410	C	T
16	chr16:71191662:T:C	0	71191662	C	T
16	chr16:71193871:T:C	0	71193871	C	T
16	chr16:71193960:C:G	0	71193960	G	C
16	chr16:71194141:A:G	0	71194141	G	A
16	chr16:71195186:A:G	0	71195186	G	A
16	chr16:71196176:A:T	0	71196176	T	A
16	chr16:71196809:C:T	0	71196809	T	C
16	chr16:71198210:G:A	0	71198210	A	G
16	chr16:71199936:A:G	0	71199936	G	A
16	chr16:71200510:C:T	0	71200510	T	C
16	chr16:71201000:C:T	0	71201000	T	C
16	chr16:71201086:C:T	0	71201086	T	C
16	chr16:71201463:G:A	0	71201463	A	G
16	chr16:71201783:G:A	0	71201783	A	G
16	chr16:71201828:G:A	0	71201828	A	G
16	chr16:71202473:C:T	0	71202473	T	C
16	chr16:71203684:T:C	0	71203684	C	T
16	chr16:71203799:C:T	0	71203799	T	C
16	chr16:71204694:TTTC:T	0	71204694	T	TTTC
16	chr16:71205046:T:G	0	71205046	G	T
16	chr16:71206265:C:T	0	71206265	T	C
16	chr16:71206466:A:G	0	71206466	G	A
16	chr16:71206571:A:G	0	71206571	G	A
16	chr16:71207765:C:T	0	71207765	T	C
16	chr16:71207898:A:C	0	71207898	C	A
16	chr16:71208159:G:T	0	71208159	T	G
16	chr16:71208212:T:A	0	71208212	A	T
16	chr16:71208872:A:G	0	71208872	G	A
16	chr16:71209487:T:A	0	71209487	A	T
16	chr16:71210372:A:G	0	71210372	G	A
16	chr16:71210549:T:A	0	71210549	A	T
16	chr16:71210557:C:T	0	71210557	T	C
16	chr16:71212397:A:T	0	71212397	T	A
16	chr16:71212627:T:C	0	71212627	C	T
16	chr16:71213560:T:C	0	71213560	C	T
16	chr16:71213590:T:A	0	71213590	A	T
16	chr16:71214825:TA:T	0	71214825	T	TA
16	chr16:71215117:G:A	0	71215117	A	G
16	chr16:71215443:C:T	0	71215443	T	C
16	chr16:71216363:C:T	0	71216363	T	C
16	chr16:71218668:C:T	0	71218668	T	C
16	chr16:71220014:C:A	0	71220014	A	C
16	chr16:71220630:C:T	0	71220630	T	C
16	chr16:71221038:C:T	0	71221038	T	C
16	chr16:71222010:T:C	0	71222010	C	T
16	chr16:71222809:A:C	0	71222809	C	A
16	chr16:71225034:G:A	0	71225034	A	G
16	chr16:71227881:A:G	0	71227881	G	A
16	chr16:71228120:G:A	0	71228120	A	G
16	chr16:71228196:A:G	0	71228196	G	A
16	chr16:71229338:G:A	0	71229338	A	G
16	chr16:71230496:G:C	0	71230496	C	G
16	chr16:71232028:CAACT:C	0	71232028	C	CAACT
16	chr16:71232235:G:A	0	71232235	A	G
16	chr16:71234220:T:C	0	71234220	C	T
16	chr16:71235070:G:T	0	71235070	T	G
16	chr16:71240141:G:A	0	71240141	A	G
16	chr16:71244565:A:G	0	71244565	G	A
16	chr16:71244786:T:C	0	71244786	C	T
16	chr16:71245008:A:G	0	71245008	G	A
16	chr16:71247455:A:G	0	71247455	G	A
16	chr16:71249181:T:C	0	71249181	C	T
16	chr16:71250290:A:G	0	71250290	G	A
16	chr16:71250961:AG:A	0	71250961	A	AG
16	chr16:71251059:C:G	0	71251059	G	C
16	chr16:71251117:A:G	0	71251117	G	A
16	chr16:71251268:G:A	0	71251268	A	G
16	chr16:71251578:G:A	0	71251578	A	G
16	chr16:71252046:G:A	0	71252046	A	G
16	chr16:71252159:A:G	0	71252159	G	A
16	chr16:71252773:T:C	0	71252773	C	T
16	chr16:71253912:C:T	0	71253912	T	C
16	chr16:71253920:G:A	0	71253920	A	G
16	chr16:71254424:A:G	0	71254424	G	A
16	chr16:71254786:T:C	0	71254786	C	T
16	chr16:71254983:G:A	0	71254983	A	G
16	chr16:71255866:C:G	0	71255866	G	C
16	chr16:71258018:C:A	0	71258018	A	C
16	chr16:71258269:A:C	0	71258269	C	A
16	chr16:71258740:G:A	0	71258740	A	G
16	chr16:71259115:C:T	0	71259115	T	C
16	chr16:71259770:A:ATC	0	71259770	ATC	A
16	chr16:71262234:C:G	0	71262234	G	C
16	chr16:71262941:G:A	0	71262941	A	G
16	chr16:71264022:G:C	0	71264022	C	G
16	chr16:71265331:A:G	0	71265331	G	A
16	chr16:71265931:C:T	0	71265931	T	C
16	chr16:71266877:A:T	0	71266877	T	A
16	chr16:71266890:T:C	0	71266890	C	T
16	chr16:71267724:A:G	0	71267724	G	A
16	chr16:71268558:C:T	0	71268558	T	C
16	chr16:71269526:T:C	0	71269526	C	T
16	chr16:71269853:A:G	0	71269853	G	A
16	chr16:71269985:G:A	0	71269985	A	G
16	chr16:71270149:C:A	0	71270149	A	C
16	chr16:71271345:T:A	0	71271345	A	T
16	chr16:71271676:A:C	0	71271676	C	A
16	chr16:71271751:G:A	0	71271751	A	G
16	chr16:71272119:G:A	0	71272119	A	G
16	chr16:71272241:A:T	0	71272241	T	A
16	chr16:71274203:C:A	0	71274203	A	C
16	chr16:71274801:G:A	0	71274801	A	G
16	chr16:71275009:A:C	0	71275009	C	A
16	chr16:71275682:A:G	0	71275682	G	A
16	chr16:71276669:A:G	0	71276669	G	A
16	chr16:71276794:A:G	0	71276794	G	A
16	chr16:71277562:C:G	0	71277562	G	C
16	chr16:71278148:C:A	0	71278148	A	C
16	chr16:71278274:G:A	0	71278274	A	G
16	chr16:71278281:A:G	0	71278281	G	A
16	chr16:71279651:A:G	0	71279651	G	A
16	chr16:71280533:C:A	0	71280533	A	C
16	chr16:71281757:T:C	0	71281757	C	T
16	chr16:71282909:A:G	0	71282909	G	A
16	chr16:71284674:T:C	0	71284674	C	T
16	chr16:71285743:G:A	0	71285743	A	G
16	chr16:71286083:C:T	0	71286083	T	C
16	chr16:71286175:C:T	0	71286175	T	C
16	chr16:71289124:G:A	0	71289124	A	G
16	chr16:71290347:G:A	0	71290347	A	G
16	chr16:71291853:C:A	0	71291853	A	C
16	chr16:71292079:G:A	0	71292079	A	G
16	chr16:71292385:A:T	0	71292385	T	A
16	chr16:71292537:C:T	0	71292537	T	C
16	chr16:71292688:C:G	0	71292688	G	C
16	chr16:71293431:A:G	0	71293431	G	A
16	chr16:71294085:G:A	0	71294085	A	G
16	chr16:71294142:G:A	0	71294142	A	G
16	chr16:71294194:C:A	0	71294194	A	C
16	chr16:71294237:A:G	0	71294237	G	A
16	chr16:71294447:T:C	0	71294447	C	T
16	chr16:71295726:G:A	0	71295726	A	G
16	chr16:71296125:C:T	0	71296125	T	C
16	chr16:71296171:A:G	0	71296171	G	A
16	chr16:71296216:A:G	0	71296216	G	A
16	chr16:71296311:G:GA	0	71296311	GA	G
16	chr16:71296703:T:C	0	71296703	C	T
16	chr16:71296951:G:A	0	71296951	A	G
16	chr16:71297148:G:T	0	71297148	T	G
16	chr16:71297825:T:C	0	71297825	C	T
16	chr16:71298031:T:C	0	71298031	C	T
16	chr16:71298121:A:C	0	71298121	C	A
16	chr16:71298830:A:G	0	71298830	G	A
16	chr16:71299974:A:G	0	71299974	G	A
16	chr16:71300941:G:T	0	71300941	T	G
16	chr16:71300976:T:C	0	71300976	C	T
16	chr16:71301540:C:T	0	71301540	T	C
16	chr16:71301748:T:C	0	71301748	C	T
16	chr16:71301776:C:T	0	71301776	T	C
16	chr16:71301859:C:T	0	71301859	T	C
16	chr16:71301960:A:C	0	71301960	C	A
16	chr16:71302094:C:G	0	71302094	G	C
16	chr16:71302264:A:G	0	71302264	G	A
16	chr16:71304454:A:G	0	71304454	G	A
16	chr16:71304518:T:C	0	71304518	C	T
16	chr16:71305109:T:G	0	71305109	G	T
16	chr16:71305356:C:A	0	71305356	A	C
16	chr16:71305745:T:C	0	71305745	C	T
16	chr16:71305957:A:G	0	71305957	G	A
16	chr16:71306082:C:T	0	71306082	T	C
16	chr16:71306458:A:G	0	71306458	G	A
16	chr16:71306534:G:T	0	71306534	T	G
16	chr16:71306795:T:C	0	71306795	C	T
16	chr16:71306873:T:C	0	71306873	C	T
16	chr16:71307288:T:C	0	71307288	C	T
16	chr16:71307472:T:C	0	71307472	C	T
16	chr16:71307851:A:G	0	71307851	G	A
16	chr16:71308810:G:A	0	71308810	A	G
16	chr16:71308882:A:G	0	71308882	G	A
16	chr16:71309013:T:C	0	71309013	C	T
16	chr16:71309494:T:C	0	71309494	C	T
16	chr16:71309806:G:A	0	71309806	A	G
16	chr16:71310910:T:C	0	71310910	C	T
16	chr16:71310936:T:C	0	71310936	C	T
16	chr16:71311445:C:T	0	71311445	T	C
16	chr16:71311629:A:G	0	71311629	G	A
16	chr16:71312147:G:T	0	71312147	T	G
16	chr16:71312213:G:C	0	71312213	C	G
16	chr16:71313215:T:A	0	71313215	A	T
16	chr16:71313232:T:C	0	71313232	C	T
16	chr16:71313465:C:A	0	71313465	A	C
16	chr16:71313588:G:A	0	71313588	A	G
16	chr16:71313692:C:T	0	71313692	T	C
16	chr16:71314512:C:G	0	71314512	G	C
16	chr16:71314608:G:T	0	71314608	T	G
16	chr16:71314902:A:G	0	71314902	G	A
16	chr16:71315048:T:C	0	71315048	C	T
16	chr16:71315595:T:C	0	71315595	C	T
16	chr16:71316146:C:T	0	71316146	T	C
16	chr16:71316381:G:A	0	71316381	A	G
16	chr16:71316678:C:T	0	71316678	T	C
16	chr16:71316715:C:T	0	71316715	T	C
16	chr16:71317436:C:G	0	71317436	G	C
16	chr16:71318154:A:T	0	71318154	T	A
16	chr16:71318853:T:G	0	71318853	G	T
16	chr16:71319243:G:A	0	71319243	A	G
16	chr16:71319816:G:A	0	71319816	A	G
16	chr16:71320073:AGCATG:A	0	71320073	A	AGCATG
16	chr16:71320101:A:G	0	71320101	G	A
16	chr16:71320184:G:A	0	71320184	A	G
16	chr16:71320340:C:G	0	71320340	G	C
16	chr16:71320576:C:G	0	71320576	G	C
16	chr16:71320754:A:G	0	71320754	G	A
16	chr16:71320787:T:C	0	71320787	C	T
16	chr16:71321239:C:T	0	71321239	T	C
16	chr16:71321984:T:C	0	71321984	C	T
16	chr16:71322568:G:A	0	71322568	A	G
16	chr16:71323210:C:A	0	71323210	A	C
16	chr16:71324015:C:G	0	71324015	G	C
16	chr16:71324120:T:A	0	71324120	A	T
16	chr16:71325034:G:A	0	71325034	A	G
16	chr16:71325046:T:G	0	71325046	G	T
16	chr16:71325163:A:G	0	71325163	G	A
16	chr16:71325396:C:T	0	71325396	T	C
16	chr16:71325697:T:C	0	71325697	C	T
16	chr16:71325757:T:C	0	71325757	C	T
16	chr16:71325792:G:A	0	71325792	A	G
16	chr16:71326091:A:G	0	71326091	G	A
16	chr16:71326994:A:G	0	71326994	G	A
16	chr16:71327558:G:A	0	71327558	A	G
16	chr16:71327969:T:C	0	71327969	C	T
16	chr16:71327983:T:G	0	71327983	G	T
16	chr16:71328356:C:G	0	71328356	G	C
16	chr16:71328741:T:C	0	71328741	C	T
16	chr16:71330567:A:G	0	71330567	G	A
16	chr16:71330845:G:C	0	71330845	C	G
16	chr16:71331394:G:T	0	71331394	T	G
16	chr16:71332062:G:A	0	71332062	A	G
16	chr16:71332205:A:G	0	71332205	G	A
16	chr16:71332584:C:G	0	71332584	G	C
16	chr16:71334084:T:C	0	71334084	C	T
16	chr16:71334614:C:T	0	71334614	T	C
16	chr16:71334657:G:C	0	71334657	C	G
16	chr16:71334919:C:T	0	71334919	T	C
16	chr16:71335057:G:T	0	71335057	T	G
16	chr16:71335603:AG:A	0	71335603	A	AG
16	chr16:71337071:G:A	0	71337071	A	G
16	chr16:71337310:A:G	0	71337310	G	A
16	chr16:71338090:C:T	0	71338090	T	C
16	chr16:71338263:G:A	0	71338263	A	G
16	chr16:71338580:A:G	0	71338580	G	A
16	chr16:71338895:A:C	0	71338895	C	A
16	chr16:71339145:G:A	0	71339145	A	G
16	chr16:71339327:G:A	0	71339327	A	G
16	chr16:71340337:C:T	0	71340337	T	C
16	chr16:71340395:G:A	0	71340395	A	G
16	chr16:71340558:CTG:C	0	71340558	C	CTG
16	chr16:71340740:TA:T	0	71340740	T	TA
16	chr16:71340973:C:T	0	71340973	T	C
16	chr16:71341406:A:G	0	71341406	G	A
16	chr16:71341559:G:A	0	71341559	A	G
16	chr16:71341937:C:T	0	71341937	T	C
16	chr16:71342018:C:T	0	71342018	T	C
16	chr16:71344398:C:T	0	71344398	T	C
16	chr16:71344803:G:A	0	71344803	A	G
16	chr16:71344841:C:G	0	71344841	G	C
16	chr16:71344888:C:T	0	71344888	T	C
16	chr16:71345480:A:T	0	71345480	T	A
16	chr16:71346417:C:T	0	71346417	T	C
16	chr16:71346953:G:C	0	71346953	C	G
16	chr16:71347528:A:G	0	71347528	G	A
16	chr16:71348688:T:C	0	71348688	C	T
16	chr16:71349273:C:T	0	71349273	T	C
16	chr16:71351922:T:C	0	71351922	C	T
16	chr16:71352543:G:C	0	71352543	C	G
16	chr16:71354059:A:C	0	71354059	C	A
16	chr16:71354950:C:T	0	71354950	T	C
16	chr16:71355885:T:C	0	71355885	C	T
16	chr16:71356420:A:G	0	71356420	G	A
16	chr16:71356427:A:G	0	71356427	G	A
16	chr16:71356589:T:C	0	71356589	C	T
16	chr16:71356835:T:C	0	71356835	C	T
16	chr16:71357121:G:A	0	71357121	A	G
16	chr16:71357530:GC:G	0	71357530	G	GC
16	chr16:71357665:T:G	0	71357665	G	T
16	chr16:71357965:C:T	0	71357965	T	C
16	chr16:71358159:C:A	0	71358159	A	C
16	chr16:71361901:G:A	0	71361901	A	G
16	chr16:71361992:T:C	0	71361992	C	T
16	chr16:71362232:A:G	0	71362232	G	A
16	chr16:71362269:A:G	0	71362269	G	A
16	chr16:71362387:A:G	0	71362387	G	A
16	chr16:71362998:A:G	0	71362998	G	A
16	chr16:71364057:C:T	0	71364057	T	C
16	chr16:71365289:G:A	0	71365289	A	G
16	chr16:71365394:C:G	0	71365394	G	C
16	chr16:71365676:A:T	0	71365676	T	A
16	chr16:71366228:G:A	0	71366228	A	G
16	chr16:71366858:G:T	0	71366858	T	G
16	chr16:71367124:C:T	0	71367124	T	C
16	chr16:71367651:T:C	0	71367651	C	T
16	chr16:71367752:T:C	0	71367752	C	T
16	chr16:71368642:G:A	0	71368642	A	G
16	chr16:71368704:T:C	0	71368704	C	T
16	chr16:71369332:C:T	0	71369332	T	C
16	chr16:71370877:C:T	0	71370877	T	C
16	chr16:71370969:G:A	0	71370969	A	G
16	chr16:71371095:C:T	0	71371095	T	C
16	chr16:71371881:C:T	0	71371881	T	C
16	chr16:71372121:C:T	0	71372121	T	C
16	chr16:71372346:A:T	0	71372346	T	A
16	chr16:71372384:G:A	0	71372384	A	G
16	chr16:71372640:G:A	0	71372640	A	G
16	chr16:71373295:G:A	0	71373295	A	G
16	chr16:71373622:T:C	0	71373622	C	T
16	chr16:71373627:A:G	0	71373627	G	A
16	chr16:71374384:G:A	0	71374384	A	G
16	chr16:71374624:A:G	0	71374624	G	A
16	chr16:71375037:G:A	0	71375037	A	G
16	chr16:71375214:C:T	0	71375214	T	C
16	chr16:71375476:C:T	0	71375476	T	C
16	chr16:71376217:G:T	0	71376217	T	G
16	chr16:71377733:G:A	0	71377733	A	G
16	chr16:71378473:C:A	0	71378473	A	C
16	chr16:71378480:T:C	0	71378480	C	T
16	chr16:71378779:C:T	0	71378779	T	C
16	chr16:71378985:T:C	0	71378985	C	T
16	chr16:71379074:T:C	0	71379074	C	T
16	chr16:71379580:C:T	0	71379580	T	C
16	chr16:71379782:GCAGA:G	0	71379782	G	GCAGA
16	chr16:71380536:G:A	0	71380536	A	G
16	chr16:71380706:C:A	0	71380706	A	C
16	chr16:71381012:G:A	0	71381012	A	G
16	chr16:71381029:G:A	0	71381029	A	G
16	chr16:71381491:A:G	0	71381491	G	A
16	chr16:71381496:G:A	0	71381496	A	G
16	chr16:71381682:G:A	0	71381682	A	G
16	chr16:71382528:T:C	0	71382528	C	T
16	chr16:71382966:AT:A	0	71382966	A	AT
16	chr16:71383595:C:T	0	71383595	T	C
16	chr16:71383860:A:G	0	71383860	G	A
16	chr16:71385096:G:A	0	71385096	A	G
16	chr16:71385199:T:C	0	71385199	C	T
16	chr16:71385327:T:C	0	71385327	C	T
16	chr16:71385349:C:T	0	71385349	T	C
16	chr16:71385692:A:G	0	71385692	G	A
16	chr16:71386674:T:A	0	71386674	A	T
16	chr16:71388148:G:A	0	71388148	A	G
16	chr16:71388183:G:GT	0	71388183	GT	G
16	chr16:71388431:C:G	0	71388431	G	C
16	chr16:71389055:A:G	0	71389055	G	A
16	chr16:71389584:C:T	0	71389584	T	C
16	chr16:71391047:C:T	0	71391047	T	C
16	chr16:71391328:G:A	0	71391328	A	G
16	chr16:71391552:A:G	0	71391552	G	A
16	chr16:71391923:G:A	0	71391923	A	G
16	chr16:71392958:T:C	0	71392958	C	T
16	chr16:71393158:G:A	0	71393158	A	G
16	chr16:71393724:C:T	0	71393724	T	C
16	chr16:71394057:G:A	0	71394057	A	G
16	chr16:71394280:G:T	0	71394280	T	G
16	chr16:71394401:A:G	0	71394401	G	A
16	chr16:71394767:G:A	0	71394767	A	G
16	chr16:71396420:G:T	0	71396420	T	G
16	chr16:71396546:T:C	0	71396546	C	T
16	chr16:71396652:C:T	0	71396652	T	C
16	chr16:71396850:C:T	0	71396850	T	C
16	chr16:71397101:TGTG:T	0	71397101	T	TGTG
16	chr16:71397718:C:T	0	71397718	T	C
16	chr16:71397983:A:C	0	71397983	C	A
16	chr16:71398130:T:C	0	71398130	C	T
16	chr16:71398513:T:C	0	71398513	C	T
16	chr16:71398604:C:T	0	71398604	T	C
16	chr16:71398746:G:A	0	71398746	A	G
16	chr16:71400191:G:A	0	71400191	A	G
16	chr16:71400258:G:A	0	71400258	A	G
16	chr16:71401849:G:A	0	71401849	A	G
16	chr16:71402129:T:C	0	71402129	C	T
16	chr16:71402199:C:T	0	71402199	T	C
16	chr16:71402459:C:T	0	71402459	T	C
16	chr16:71402496:G:A	0	71402496	A	G
16	chr16:71402875:C:T	0	71402875	T	C
16	chr16:71403577:T:C	0	71403577	C	T
16	chr16:71404355:G:A	0	71404355	A	G
16	chr16:71405146:G:A	0	71405146	A	G
16	chr16:71406816:A:G	0	71406816	G	A
16	chr16:71406853:C:T	0	71406853	T	C
16	chr16:71408158:T:C	0	71408158	C	T
16	chr16:71408244:T:C	0	71408244	C	T
16	chr16:71408513:A:G	0	71408513	G	A
16	chr16:71409316:T:C	0	71409316	C	T
16	chr16:71410071:C:T	0	71410071	T	C
16	chr16:71410422:A:G	0	71410422	G	A
16	chr16:71410638:T:C	0	71410638	C	T
16	chr16:71412455:G:A	0	71412455	A	G
16	chr16:71412587:T:C	0	71412587	C	T
16	chr16:71414518:AC:A	0	71414518	A	AC
16	chr16:71416023:G:A	0	71416023	A	G
16	chr16:71417230:A:T	0	71417230	T	A
16	chr16:71417521:A:G	0	71417521	G	A
16	chr16:71417541:C:T	0	71417541	T	C
16	chr16:71418490:T:C	0	71418490	C	T
16	chr16:71418561:C:T	0	71418561	T	C
16	chr16:71419520:C:T	0	71419520	T	C
16	chr16:71420361:A:G	0	71420361	G	A
16	chr16:71420721:A:G	0	71420721	G	A
16	chr16:71421949:G:A	0	71421949	A	G
16	chr16:71422239:C:G	0	71422239	G	C
16	chr16:71422660:G:A	0	71422660	A	G
16	chr16:71422854:T:C	0	71422854	C	T
16	chr16:71424396:G:A	0	71424396	A	G
16	chr16:71424623:C:G	0	71424623	G	C
16	chr16:71424678:A:G	0	71424678	G	A
16	chr16:71424716:A:T	0	71424716	T	A
16	chr16:71425107:A:G	0	71425107	G	A
16	chr16:71425536:G:A	0	71425536	A	G
16	chr16:71425725:A:T	0	71425725	T	A
16	chr16:71426661:C:T	0	71426661	T	C
16	chr16:71426680:G:A	0	71426680	A	G
16	chr16:71427101:A:G	0	71427101	G	A
16	chr16:71428777:T:C	0	71428777	C	T
16	chr16:71429069:T:C	0	71429069	C	T
16	chr16:71429699:A:G	0	71429699	G	A
16	chr16:71431040:A:G	0	71431040	G	A
16	chr16:71432185:A:G	0	71432185	G	A
16	chr16:71432914:A:G	0	71432914	G	A
16	chr16:71433725:T:C	0	71433725	C	T
16	chr16:71433852:GGAGGCT:G	0	71433852	G	GGAGGCT
16	chr16:71433952:C:T	0	71433952	T	C
16	chr16:71434048:T:C	0	71434048	C	T
16	chr16:71434171:G:A	0	71434171	A	G
16	chr16:71434323:T:C	0	71434323	C	T
16	chr16:71434992:T:C	0	71434992	C	T
16	chr16:71435400:A:G	0	71435400	G	A
16	chr16:71435802:T:C	0	71435802	C	T
16	chr16:71436511:T:C	0	71436511	C	T
16	chr16:71437538:A:AC	0	71437538	AC	A
16	chr16:71438228:T:C	0	71438228	C	T
16	chr16:71439266:G:C	0	71439266	C	G
16	chr16:71439933:G:A	0	71439933	A	G
16	chr16:71443040:T:C	0	71443040	C	T
16	chr16:71443510:CA:C	0	71443510	C	CA
16	chr16:71444346:C:T	0	71444346	T	C
16	chr16:71444671:A:T	0	71444671	T	A
16	chr16:71444814:T:C	0	71444814	C	T
16	chr16:71444985:G:A	0	71444985	A	G
16	chr16:71445542:T:C	0	71445542	C	T
16	chr16:71445989:G:A	0	71445989	A	G
16	chr16:71447617:T:A	0	71447617	A	T
16	chr16:71450055:G:C	0	71450055	C	G
16	chr16:71450462:T:C	0	71450462	C	T
16	chr16:71452202:C:T	0	71452202	T	C
16	chr16:71452271:G:A	0	71452271	A	G
16	chr16:71453303:T:C	0	71453303	C	T
16	chr16:71454049:G:T	0	71454049	T	G
16	chr16:71454272:C:T	0	71454272	T	C
16	chr16:71454858:G:A	0	71454858	A	G
16	chr16:71456313:C:A	0	71456313	A	C
16	chr16:71456390:C:G	0	71456390	G	C
16	chr16:71457361:A:G	0	71457361	G	A
16	chr16:71457397:T:C	0	71457397	C	T
16	chr16:71457420:G:A	0	71457420	A	G
16	chr16:71457449:G:T	0	71457449	T	G
16	chr16:71457520:G:A	0	71457520	A	G
16	chr16:71457903:G:A	0	71457903	A	G
16	chr16:71460194:G:T	0	71460194	T	G
16	chr16:71460888:AAAC:A	0	71460888	A	AAAC
16	chr16:71461621:C:T	0	71461621	T	C
16	chr16:71461890:A:T	0	71461890	T	A
16	chr16:71462849:AAC:A	0	71462849	A	AAC
16	chr16:71464015:C:A	0	71464015	A	C
16	chr16:71464110:GATA:G	0	71464110	G	GATA
16	chr16:71464980:G:A	0	71464980	A	G
16	chr16:71465080:C:T	0	71465080	T	C
16	chr16:71465159:G:A	0	71465159	A	G
16	chr16:71466326:A:G	0	71466326	G	A
16	chr16:71466372:C:T	0	71466372	T	C
16	chr16:71466852:A:T	0	71466852	T	A
16	chr16:71470280:G:C	0	71470280	C	G
16	chr16:71470895:C:T	0	71470895	T	C
16	chr16:71471400:C:T	0	71471400	T	C
16	chr16:71471592:G:A	0	71471592	A	G
16	chr16:71471593:G:C	0	71471593	C	G
16	chr16:71471792:A:G	0	71471792	G	A
16	chr16:71471803:A:G	0	71471803	G	A
16	chr16:71473080:G:A	0	71473080	A	G
16	chr16:71474326:T:A	0	71474326	A	T
16	chr16:71474598:T:C	0	71474598	C	T
16	chr16:71475685:G:A	0	71475685	A	G
16	chr16:71475731:G:C	0	71475731	C	G
16	chr16:71475893:C:G	0	71475893	G	C
16	chr16:71480735:G:A	0	71480735	A	G
16	chr16:71485381:T:C	0	71485381	C	T
16	chr16:71485629:A:G	0	71485629	G	A
16	chr16:71489148:A:G	0	71489148	G	A
16	chr16:71489358:C:T	0	71489358	T	C
16	chr16:71489611:C:T	0	71489611	T	C
16	chr16:71490640:T:C	0	71490640	C	T
16	chr16:71490729:T:C	0	71490729	C	T
16	chr16:71491240:T:C	0	71491240	C	T
16	chr16:71492188:C:T	0	71492188	T	C
16	chr16:71492817:G:T	0	71492817	T	G
16	chr16:71492891:T:A	0	71492891	A	T
16	chr16:71493402:C:T	0	71493402	T	C
16	chr16:71493915:GAC:G	0	71493915	G	GAC
16	chr16:71494296:T:C	0	71494296	C	T
16	chr16:71496339:T:C	0	71496339	C	T
16	chr16:71496797:T:G	0	71496797	G	T
16	chr16:71498025:C:T	0	71498025	T	C
16	chr16:71499598:G:A	0	71499598	A	G
16	chr16:71499928:C:T	0	71499928	T	C
16	chr16:71500227:T:A	0	71500227	A	T
16	chr16:71500305:G:A	0	71500305	A	G
16	chr16:71500445:A:G	0	71500445	G	A
16	chr16:71501717:G:A	0	71501717	A	G
16	chr16:71502583:T:G	0	71502583	G	T
16	chr16:71503349:A:G	0	71503349	G	A
16	chr16:71503647:G:A	0	71503647	A	G
16	chr16:71505087:G:A	0	71505087	A	G
16	chr16:71506736:T:C	0	71506736	C	T
16	chr16:71506968:T:C	0	71506968	C	T
16	chr16:71507738:A:C	0	71507738	C	A
16	chr16:71507813:C:T	0	71507813	T	C
16	chr16:71509033:A:G	0	71509033	G	A
16	chr16:71510918:A:C	0	71510918	C	A
16	chr16:71511585:C:T	0	71511585	T	C
16	chr16:71515004:G:A	0	71515004	A	G
16	chr16:71515582:A:G	0	71515582	G	A
16	chr16:71516950:T:C	0	71516950	C	T
16	chr16:71517238:T:C	0	71517238	C	T
16	chr16:71517618:A:G	0	71517618	G	A
16	chr16:71518354:C:A	0	71518354	A	C
16	chr16:71518469:G:A	0	71518469	A	G
16	chr16:71518527:T:A	0	71518527	A	T
16	chr16:71518838:T:C	0	71518838	C	T
16	chr16:71519292:C:T	0	71519292	T	C
16	chr16:71519549:T:C	0	71519549	C	T
16	chr16:71519888:G:C	0	71519888	C	G
16	chr16:71520566:A:T	0	71520566	T	A
16	chr16:71521898:A:G	0	71521898	G	A
16	chr16:71522396:A:G	0	71522396	G	A
16	chr16:71525067:G:A	0	71525067	A	G
16	chr16:71525218:G:A	0	71525218	A	G
16	chr16:71526250:T:C	0	71526250	C	T
16	chr16:71527774:G:A	0	71527774	A	G
16	chr16:71528845:A:T	0	71528845	T	A
16	chr16:71531679:A:G	0	71531679	G	A
16	chr16:71533379:C:T	0	71533379	T	C
16	chr16:71535326:A:T	0	71535326	T	A
16	chr16:71535485:T:C	0	71535485	C	T
16	chr16:71539644:C:T	0	71539644	T	C
16	chr16:71539915:A:G	0	71539915	G	A
16	chr16:71545024:G:A	0	71545024	A	G
16	chr16:71545764:A:C	0	71545764	C	A
16	chr16:71545808:C:T	0	71545808	T	C
16	chr16:71549091:A:G	0	71549091	G	A
16	chr16:71549956:C:T	0	71549956	T	C
16	chr16:71550451:C:T	0	71550451	T	C
16	chr16:71551381:C:T	0	71551381	T	C
16	chr16:71553322:C:T	0	71553322	T	C
16	chr16:71555204:C:T	0	71555204	T	C
16	chr16:71555473:A:T	0	71555473	T	A
16	chr16:71557549:T:C	0	71557549	C	T
16	chr16:71557623:A:G	0	71557623	G	A
16	chr16:71560532:G:T	0	71560532	T	G
16	chr16:71565316:T:C	0	71565316	C	T
16	chr16:71565350:T:C	0	71565350	C	T
16	chr16:71566074:G:A	0	71566074	A	G
16	chr16:71568568:T:C	0	71568568	C	T
16	chr16:71569584:G:A	0	71569584	A	G
16	chr16:71570009:C:A	0	71570009	A	C
16	chr16:71570566:A:G	0	71570566	G	A
16	chr16:71572813:A:C	0	71572813	C	A
16	chr16:71574012:A:G	0	71574012	G	A
16	chr16:71574016:A:G	0	71574016	G	A
16	chr16:71574537:T:C	0	71574537	C	T
16	chr16:71575151:C:T	0	71575151	T	C
16	chr16:71575461:G:A	0	71575461	A	G
16	chr16:71575554:C:G	0	71575554	G	C
16	chr16:71575953:C:T	0	71575953	T	C
16	chr16:71576373:G:A	0	71576373	A	G
16	chr16:71577098:CAG:C	0	71577098	C	CAG
16	chr16:71577109:C:A	0	71577109	A	C
16	chr16:71578443:C:A	0	71578443	A	C
16	chr16:71578666:C:A	0	71578666	A	C
16	chr16:71578728:G:A	0	71578728	A	G
16	chr16:71578768:G:A	0	71578768	A	G
16	chr16:71579884:T:C	0	71579884	C	T
16	chr16:71581467:A:G	0	71581467	G	A
16	chr16:71581710:C:T	0	71581710	T	C
16	chr16:71581917:G:A	0	71581917	A	G
16	chr16:71582534:G:A	0	71582534	A	G
16	chr16:71584557:T:C	0	71584557	C	T
16	chr16:71587018:A:G	0	71587018	G	A
16	chr16:71587734:T:C	0	71587734	C	T
16	chr16:71587955:A:G	0	71587955	G	A
16	chr16:71588995:C:T	0	71588995	T	C
16	chr16:71589072:C:T	0	71589072	T	C
16	chr16:71589535:C:G	0	71589535	G	C
16	chr16:71589676:A:G	0	71589676	G	A
16	chr16:71590439:G:A	0	71590439	A	G
16	chr16:71591306:A:G	0	71591306	G	A
16	chr16:71591564:A:G	0	71591564	G	A
16	chr16:71591669:T:C	0	71591669	C	T
16	chr16:71591717:G:A	0	71591717	A	G
16	chr16:71593828:A:C	0	71593828	C	A
16	chr16:71594371:A:G	0	71594371	G	A
16	chr16:71595917:T:C	0	71595917	C	T
16	chr16:71598038:T:C	0	71598038	C	T
16	chr16:71599191:G:A	0	71599191	A	G
16	chr16:71599750:C:A	0	71599750	A	C
16	chr16:71600641:G:A	0	71600641	A	G
16	chr16:71600701:A:T	0	71600701	T	A
16	chr16:71600908:A:T	0	71600908	T	A
16	chr16:71601071:T:A	0	71601071	A	T
16	chr16:71601418:T:C	0	71601418	C	T
16	chr16:71601423:G:T	0	71601423	T	G
16	chr16:71601933:C:A	0	71601933	A	C
16	chr16:71601936:C:A	0	71601936	A	C
16	chr16:71602123:G:A	0	71602123	A	G
16	chr16:71602639:CT:C	0	71602639	C	CT
16	chr16:71605060:C:A	0	71605060	A	C
16	chr16:71605322:A:G	0	71605322	G	A
16	chr16:71605515:A:G	0	71605515	G	A
16	chr16:71605698:T:C	0	71605698	C	T
16	chr16:71605746:C:T	0	71605746	T	C
16	chr16:71606304:C:T	0	71606304	T	C
16	chr16:71606327:T:C	0	71606327	C	T
16	chr16:71606571:G:A	0	71606571	A	G
16	chr16:71606622:AT:A	0	71606622	A	AT
16	chr16:71607492:T:C	0	71607492	C	T
16	chr16:71607787:T:C	0	71607787	C	T
16	chr16:71608024:A:G	0	71608024	G	A
16	chr16:71608823:C:T	0	71608823	T	C
16	chr16:71609213:G:A	0	71609213	A	G
16	chr16:71609719:G:A	0	71609719	A	G
16	chr16:71610103:T:G	0	71610103	G	T
16	chr16:71610904:T:G	0	71610904	G	T
16	chr16:71611360:G:A	0	71611360	A	G
16	chr16:71611735:T:C	0	71611735	C	T
16	chr16:71611767:A:T	0	71611767	T	A
16	chr16:71612011:C:A	0	71612011	A	C
16	chr16:71612622:T:G	0	71612622	G	T
16	chr16:71613626:A:G	0	71613626	G	A
16	chr16:71614396:C:T	0	71614396	T	C
16	chr16:71614714:A:G	0	71614714	G	A
16	chr16:71617515:T:C	0	71617515	C	T
16	chr16:71618169:C:A	0	71618169	A	C
16	chr16:71618324:G:C	0	71618324	C	G
16	chr16:71619734:A:G	0	71619734	G	A
16	chr16:71619864:T:C	0	71619864	C	T
16	chr16:71620647:C:T	0	71620647	T	C
16	chr16:71621458:A:G	0	71621458	G	A
16	chr16:71621914:C:T	0	71621914	T	C
16	chr16:71624541:G:A	0	71624541	A	G
16	chr16:71624691:G:A	0	71624691	A	G
16	chr16:71625976:G:T	0	71625976	T	G
16	chr16:71626501:G:A	0	71626501	A	G
16	chr16:71627633:T:A	0	71627633	A	T
16	chr16:71630322:T:A	0	71630322	A	T
16	chr16:71632082:A:T	0	71632082	T	A
16	chr16:71632215:A:G	0	71632215	G	A
16	chr16:71633228:T:G	0	71633228	G	T
16	chr16:71633777:C:T	0	71633777	T	C
16	chr16:71634897:G:A	0	71634897	A	G
16	chr16:71635721:C:A	0	71635721	A	C
16	chr16:71636163:C:T	0	71636163	T	C
16	chr16:71638666:A:G	0	71638666	G	A
16	chr16:71638859:T:C	0	71638859	C	T
16	chr16:71641233:G:A	0	71641233	A	G
16	chr16:71641327:C:A	0	71641327	A	C
16	chr16:71641537:A:G	0	71641537	G	A
16	chr16:71642268:A:C	0	71642268	C	A
16	chr16:71642285:T:C	0	71642285	C	T
16	chr16:71644072:C:T	0	71644072	T	C
16	chr16:71645029:T:C	0	71645029	C	T
16	chr16:71645154:C:T	0	71645154	T	C
16	chr16:71645301:C:T	0	71645301	T	C
16	chr16:71646099:C:T	0	71646099	T	C
16	chr16:71647250:G:A	0	71647250	A	G
16	chr16:71647359:CTTATG:C	0	71647359	C	CTTATG
16	chr16:71648893:T:C	0	71648893	C	T
16	chr16:71648927:C:T	0	71648927	T	C
16	chr16:71649815:A:G	0	71649815	G	A
16	chr16:71651424:C:T	0	71651424	T	C
16	chr16:71651441:A:G	0	71651441	G	A
16	chr16:71652151:A:G	0	71652151	G	A
16	chr16:71654152:A:G	0	71654152	G	A
16	chr16:71654641:C:T	0	71654641	T	C
16	chr16:71655074:G:A	0	71655074	A	G
16	chr16:71655790:A:G	0	71655790	G	A
16	chr16:71656089:AC:A	0	71656089	A	AC
16	chr16:71656127:C:T	0	71656127	T	C
16	chr16:71657139:C:G	0	71657139	G	C
16	chr16:71657204:A:G	0	71657204	G	A
16	chr16:71657544:G:A	0	71657544	A	G
16	chr16:71657683:C:T	0	71657683	T	C
16	chr16:71659137:T:C	0	71659137	C	T
16	chr16:71659190:T:C	0	71659190	C	T
16	chr16:71660308:T:C	0	71660308	C	T
16	chr16:71661657:G:C	0	71661657	C	G
16	chr16:71662117:C:T	0	71662117	T	C
16	chr16:71663223:T:C	0	71663223	C	T
16	chr16:71663849:T:C	0	71663849	C	T
16	chr16:71664369:T:A	0	71664369	A	T
16	chr16:71665385:T:C	0	71665385	C	T
16	chr16:71666801:G:T	0	71666801	T	G
16	chr16:71667345:G:A	0	71667345	A	G
16	chr16:71668717:C:T	0	71668717	T	C
16	chr16:71669072:C:T	0	71669072	T	C
16	chr16:71669533:T:G	0	71669533	G	T
16	chr16:71669826:A:G	0	71669826	G	A
16	chr16:71670194:C:T	0	71670194	T	C
16	chr16:71670319:T:C	0	71670319	C	T
16	chr16:71670608:ATAGT:A	0	71670608	A	ATAGT
16	chr16:71671312:T:C	0	71671312	C	T
16	chr16:71671728:T:C	0	71671728	C	T
16	chr16:71672005:C:T	0	71672005	T	C
16	chr16:71673485:G:A	0	71673485	A	G
16	chr16:71673495:T:C	0	71673495	C	T
16	chr16:71674674:C:T	0	71674674	T	C
16	chr16:71675264:A:G	0	71675264	G	A
16	chr16:71678418:G:A	0	71678418	A	G
16	chr16:71678559:G:A	0	71678559	A	G
16	chr16:71678883:A:G	0	71678883	G	A
16	chr16:71680008:G:A	0	71680008	A	G
16	chr16:71680040:G:A	0	71680040	A	G
16	chr16:71680216:C:G	0	71680216	G	C
16	chr16:71681228:G:A	0	71681228	A	G
16	chr16:71681475:C:T	0	71681475	T	C
16	chr16:71682621:A:G	0	71682621	G	A
16	chr16:71683311:A:G	0	71683311	G	A
16	chr16:71683862:C:T	0	71683862	T	C
16	chr16:71684463:C:T	0	71684463	T	C
16	chr16:71686016:G:A	0	71686016	A	G
16	chr16:71686434:A:G	0	71686434	G	A
16	chr16:71687018:T:G	0	71687018	G	T
16	chr16:71687117:T:C	0	71687117	C	T
16	chr16:71687610:G:A	0	71687610	A	G
16	chr16:71689186:G:C	0	71689186	C	G
16	chr16:71690187:C:A	0	71690187	A	C
16	chr16:71690466:T:C	0	71690466	C	T
16	chr16:71691610:T:G	0	71691610	G	T
16	chr16:71692233:C:T	0	71692233	T	C
16	chr16:71692838:A:T	0	71692838	T	A
16	chr16:71693040:C:T	0	71693040	T	C
16	chr16:71693387:C:G	0	71693387	G	C
16	chr16:71693668:A:T	0	71693668	T	A
16	chr16:71693959:C:T	0	71693959	T	C
16	chr16:71694055:G:A	0	71694055	A	G
16	chr16:71694197:TAATAA:T	0	71694197	T	TAATAA
16	chr16:71694392:C:G	0	71694392	G	C
16	chr16:71694409:C:T	0	71694409	T	C
16	chr16:71695922:T:C	0	71695922	C	T
16	chr16:71696683:T:C	0	71696683	C	T
16	chr16:71698442:G:A	0	71698442	A	G
16	chr16:71700305:T:C	0	71700305	C	T
16	chr16:71702456:G:C	0	71702456	C	G
16	chr16:71703261:T:C	0	71703261	C	T
16	chr16:71705746:A:G	0	71705746	G	A
16	chr16:71706146:A:G	0	71706146	G	A
16	chr16:71706269:C:CTATGT	0	71706269	CTATGT	C
16	chr16:71706270:C:CCA	0	71706270	CCA	C
16	chr16:71706574:G:A	0	71706574	A	G
16	chr16:71707721:C:T	0	71707721	T	C
16	chr16:71708025:C:T	0	71708025	T	C
16	chr16:71709266:T:C	0	71709266	C	T
16	chr16:71711615:C:T	0	71711615	T	C
16	chr16:71711845:C:T	0	71711845	T	C
16	chr16:71715364:G:C	0	71715364	C	G
16	chr16:71715773:T:C	0	71715773	C	T
16	chr16:71716922:A:G	0	71716922	G	A
16	chr16:71718254:T:C	0	71718254	C	T
16	chr16:71719011:C:A	0	71719011	A	C
16	chr16:71720808:T:C	0	71720808	C	T
16	chr16:71721195:A:C	0	71721195	C	A
16	chr16:71721375:C:G	0	71721375	G	C
16	chr16:71721483:A:G	0	71721483	G	A
16	chr16:71721491:C:T	0	71721491	T	C
16	chr16:71723484:C:G	0	71723484	G	C
16	chr16:71725461:C:T	0	71725461	T	C
16	chr16:71725659:A:G	0	71725659	G	A
16	chr16:71725769:A:G	0	71725769	G	A
16	chr16:71726003:C:T	0	71726003	T	C
16	chr16:71726458:G:C	0	71726458	C	G
16	chr16:71726708:G:A	0	71726708	A	G
16	chr16:71727085:C:A	0	71727085	A	C
16	chr16:71727158:T:C	0	71727158	C	T
16	chr16:71728075:C:A	0	71728075	A	C
16	chr16:71729876:C:A	0	71729876	A	C
16	chr16:71733933:G:A	0	71733933	A	G
16	chr16:71734597:T:C	0	71734597	C	T
16	chr16:71735420:T:G	0	71735420	G	T
16	chr16:71735659:A:C	0	71735659	C	A
16	chr16:71736730:C:T	0	71736730	T	C
16	chr16:71736933:G:A	0	71736933	A	G
16	chr16:71738424:A:T	0	71738424	T	A
16	chr16:71738496:T:C	0	71738496	C	T
16	chr16:71739381:C:CA	0	71739381	CA	C
16	chr16:71740993:T:G	0	71740993	G	T
16	chr16:71741086:G:T	0	71741086	T	G
16	chr16:71741177:C:T	0	71741177	T	C
16	chr16:71741493:G:A	0	71741493	A	G
16	chr16:71742241:C:T	0	71742241	T	C
16	chr16:71742804:T:A	0	71742804	A	T
16	chr16:71742866:G:A	0	71742866	A	G
16	chr16:71743545:G:C	0	71743545	C	G
16	chr16:71744169:G:A	0	71744169	A	G
16	chr16:71744176:G:A	0	71744176	A	G
16	chr16:71744737:G:A	0	71744737	A	G
16	chr16:71745845:GCATATATTT:G	0	71745845	G	GCATATATTT
16	chr16:71746374:T:G	0	71746374	G	T
16	chr16:71746696:T:C	0	71746696	C	T
16	chr16:71747199:C:T	0	71747199	T	C
16	chr16:71748541:A:G	0	71748541	G	A
16	chr16:71749218:T:C	0	71749218	C	T
16	chr16:71749470:T:A	0	71749470	A	T
16	chr16:71749755:C:T	0	71749755	T	C
16	chr16:71750097:A:T	0	71750097	T	A
16	chr16:71750445:C:T	0	71750445	T	C
16	chr16:71751914:A:C	0	71751914	C	A
16	chr16:71752634:T:C	0	71752634	C	T
16	chr16:71753091:G:A	0	71753091	A	G
16	chr16:71753685:G:A	0	71753685	A	G
16	chr16:71753785:C:T	0	71753785	T	C
16	chr16:71755559:T:C	0	71755559	C	T
16	chr16:71755707:A:G	0	71755707	G	A
16	chr16:71756263:G:A	0	71756263	A	G
16	chr16:71756318:A:G	0	71756318	G	A
16	chr16:71756909:A:C	0	71756909	C	A
16	chr16:71757526:A:T	0	71757526	T	A
16	chr16:71757895:C:T	0	71757895	T	C
16	chr16:71758287:G:A	0	71758287	A	G
16	chr16:71758305:T:C	0	71758305	C	T
16	chr16:71760158:C:T	0	71760158	T	C
16	chr16:71760831:A:G	0	71760831	G	A
16	chr16:71762840:CCTGA:C	0	71762840	C	CCTGA
16	chr16:71764918:C:G	0	71764918	G	C
16	chr16:71766091:T:C	0	71766091	C	T
16	chr16:71766142:G:A	0	71766142	A	G
16	chr16:71766481:T:A	0	71766481	A	T
16	chr16:71766637:C:G	0	71766637	G	C
16	chr16:71767039:A:G	0	71767039	G	A
16	chr16:71767059:T:G	0	71767059	G	T
16	chr16:71767691:G:C	0	71767691	C	G
16	chr16:71768358:G:A	0	71768358	A	G
16	chr16:71770011:G:T	0	71770011	T	G
16	chr16:71770384:A:G	0	71770384	G	A
16	chr16:71770899:C:T	0	71770899	T	C
16	chr16:71771053:C:G	0	71771053	G	C
16	chr16:71775185:C:T	0	71775185	T	C
16	chr16:71775335:C:T	0	71775335	T	C
16	chr16:71775631:C:T	0	71775631	T	C
16	chr16:71776860:A:G	0	71776860	G	A
16	chr16:71777195:C:A	0	71777195	A	C
16	chr16:71778092:G:A	0	71778092	A	G
16	chr16:71778393:A:G	0	71778393	G	A
16	chr16:71778768:G:A	0	71778768	A	G
16	chr16:71779877:G:T	0	71779877	T	G
16	chr16:71780056:C:T	0	71780056	T	C
16	chr16:71782010:C:T	0	71782010	T	C
16	chr16:71782288:G:A	0	71782288	A	G
16	chr16:71782996:G:A	0	71782996	A	G
16	chr16:71785678:G:A	0	71785678	A	G
16	chr16:71787897:A:T	0	71787897	T	A
16	chr16:71788198:T:A	0	71788198	A	T
16	chr16:71789214:T:C	0	71789214	C	T
16	chr16:71790268:C:T	0	71790268	T	C
16	chr16:71790811:C:T	0	71790811	T	C
16	chr16:71791542:A:G	0	71791542	G	A
16	chr16:71791948:G:C	0	71791948	C	G
16	chr16:71792095:G:A	0	71792095	A	G
16	chr16:71793889:T:C	0	71793889	C	T
16	chr16:71793896:T:C	0	71793896	C	T
16	chr16:71794713:C:T	0	71794713	T	C
16	chr16:71797440:T:A	0	71797440	A	T
16	chr16:71799429:C:T	0	71799429	T	C
16	chr16:71800224:AG:A	0	71800224	A	AG
16	chr16:71801050:T:C	0	71801050	C	T
16	chr16:71801340:A:C	0	71801340	C	A
16	chr16:71804578:T:C	0	71804578	C	T
16	chr16:71806012:T:C	0	71806012	C	T
16	chr16:71806036:A:T	0	71806036	T	A
16	chr16:71806160:C:A	0	71806160	A	C
16	chr16:71807354:C:T	0	71807354	T	C
16	chr16:71807381:G:A	0	71807381	A	G
16	chr16:71811283:C:T	0	71811283	T	C
16	chr16:71811773:G:C	0	71811773	C	G
16	chr16:71812672:A:G	0	71812672	G	A
16	chr16:71815129:C:T	0	71815129	T	C
16	chr16:71815564:C:T	0	71815564	T	C
16	chr16:71816071:C:T	0	71816071	T	C
16	chr16:71816074:G:A	0	71816074	A	G
16	chr16:71816729:T:C	0	71816729	C	T
16	chr16:71820919:G:A	0	71820919	A	G
16	chr16:71822644:A:G	0	71822644	G	A
16	chr16:71822824:T:C	0	71822824	C	T
16	chr16:71824359:G:C	0	71824359	C	G
16	chr16:71825582:A:G	0	71825582	G	A
16	chr16:71825787:G:A	0	71825787	A	G
16	chr16:71825927:A:T	0	71825927	T	A
16	chr16:71825958:T:C	0	71825958	C	T
16	chr16:71826105:G:A	0	71826105	A	G
16	chr16:71827240:A:T	0	71827240	T	A
16	chr16:71827541:T:C	0	71827541	C	T
16	chr16:71828189:G:GGAAC	0	71828189	GGAAC	G
16	chr16:71828230:A:C	0	71828230	C	A
16	chr16:71828545:A:G	0	71828545	G	A
16	chr16:71829579:C:T	0	71829579	T	C
16	chr16:71832557:G:A	0	71832557	A	G
16	chr16:71833950:G:C	0	71833950	C	G
16	chr16:71834265:A:C	0	71834265	C	A
16	chr16:71835617:A:C	0	71835617	C	A
16	chr16:71835629:A:G	0	71835629	G	A
16	chr16:71835948:G:A	0	71835948	A	G
16	chr16:71836129:T:A	0	71836129	A	T
16	chr16:71836456:C:T	0	71836456	T	C
16	chr16:71836797:G:A	0	71836797	A	G
16	chr16:71838709:C:G	0	71838709	G	C
16	chr16:71838837:G:T	0	71838837	T	G
16	chr16:71840957:C:T	0	71840957	T	C
16	chr16:71841080:G:A	0	71841080	A	G
16	chr16:71841612:G:A	0	71841612	A	G
16	chr16:71843097:C:T	0	71843097	T	C
16	chr16:71845395:T:C	0	71845395	C	T
16	chr16:71845769:G:A	0	71845769	A	G
16	chr16:71845965:A:C	0	71845965	C	A
16	chr16:71847062:T:C	0	71847062	C	T
16	chr16:71847127:A:G	0	71847127	G	A
16	chr16:71847737:G:T	0	71847737	T	G
16	chr16:71848957:G:A	0	71848957	A	G
16	chr16:71851520:A:G	0	71851520	G	A
16	chr16:71852627:T:A	0	71852627	A	T
16	chr16:71856586:C:G	0	71856586	G	C
16	chr16:71856647:G:A	0	71856647	A	G
16	chr16:71857959:G:A	0	71857959	A	G
16	chr16:71858077:TG:T	0	71858077	T	TG
16	chr16:71858568:G:A	0	71858568	A	G
16	chr16:71858595:A:C	0	71858595	C	A
16	chr16:71858628:C:T	0	71858628	T	C
16	chr16:71859567:T:C	0	71859567	C	T
16	chr16:71859595:G:A	0	71859595	A	G
16	chr16:71862716:CT:C	0	71862716	C	CT
16	chr16:71863341:T:C	0	71863341	C	T
16	chr16:71863496:T:C	0	71863496	C	T
16	chr16:71864023:T:C	0	71864023	C	T
16	chr16:71864576:C:T	0	71864576	T	C
16	chr16:71865286:G:A	0	71865286	A	G
16	chr16:71865683:G:A	0	71865683	A	G
16	chr16:71867745:T:C	0	71867745	C	T
16	chr16:71868239:C:A	0	71868239	A	C
16	chr16:71870275:A:G	0	71870275	G	A
16	chr16:71870974:G:A	0	71870974	A	G
16	chr16:71872094:G:A	0	71872094	A	G
16	chr16:71873658:T:A	0	71873658	A	T
16	chr16:71874538:T:C	0	71874538	C	T
16	chr16:71875327:G:A	0	71875327	A	G
16	chr16:71877295:C:T	0	71877295	T	C
16	chr16:71877567:C:T	0	71877567	T	C
16	chr16:71877956:T:A	0	71877956	A	T
16	chr16:71880714:C:G	0	71880714	G	C
16	chr16:71880882:A:G	0	71880882	G	A
16	chr16:71882018:C:T	0	71882018	T	C
16	chr16:71883155:G:A	0	71883155	A	G
16	chr16:71884275:T:C	0	71884275	C	T
16	chr16:71884772:T:C	0	71884772	C	T
16	chr16:71886241:G:A	0	71886241	A	G
16	chr16:71886656:T:C	0	71886656	C	T
16	chr16:71887880:A:G	0	71887880	G	A
16	chr16:71888066:G:A	0	71888066	A	G
16	chr16:71889278:C:G	0	71889278	G	C
16	chr16:71894947:T:C	0	71894947	C	T
16	chr16:71896904:A:G	0	71896904	G	A
16	chr16:71897316:G:A	0	71897316	A	G
16	chr16:71898092:T:C	0	71898092	C	T
16	chr16:71898626:A:G	0	71898626	G	A
16	chr16:71900202:C:T	0	71900202	T	C
16	chr16:71901307:G:A	0	71901307	A	G
16	chr16:71902350:A:G	0	71902350	G	A
16	chr16:71902830:A:G	0	71902830	G	A
16	chr16:71904469:C:G	0	71904469	G	C
16	chr16:71904539:G:A	0	71904539	A	G
16	chr16:71905402:C:CAG	0	71905402	CAG	C
16	chr16:71907356:C:T	0	71907356	T	C
16	chr16:71907795:A:T	0	71907795	T	A
16	chr16:71908009:A:T	0	71908009	T	A
16	chr16:71909204:T:C	0	71909204	C	T
16	chr16:71909266:G:C	0	71909266	C	G
16	chr16:71909511:C:T	0	71909511	T	C
16	chr16:71909608:A:G	0	71909608	G	A
16	chr16:71909878:C:G	0	71909878	G	C
16	chr16:71911944:G:C	0	71911944	C	G
16	chr16:71912486:C:G	0	71912486	G	C
16	chr16:71913831:G:A	0	71913831	A	G
16	chr16:71914140:T:C	0	71914140	C	T
16	chr16:71915260:C:T	0	71915260	T	C
16	chr16:71915363:C:T	0	71915363	T	C
16	chr16:71916298:A:G	0	71916298	G	A
16	chr16:71916547:C:T	0	71916547	T	C
16	chr16:71917191:G:T	0	71917191	T	G
16	chr16:71918451:G:C	0	71918451	C	G
16	chr16:71918606:C:T	0	71918606	T	C
16	chr16:71918711:G:C	0	71918711	C	G
16	chr16:71921182:C:T	0	71921182	T	C
16	chr16:71921497:T:G	0	71921497	G	T
16	chr16:71923850:T:C	0	71923850	C	T
16	chr16:71924122:C:G	0	71924122	G	C
16	chr16:71924149:A:G	0	71924149	G	A
16	chr16:71925175:G:C	0	71925175	C	G
16	chr16:71925824:A:G	0	71925824	G	A
16	chr16:71927343:G:C	0	71927343	C	G
16	chr16:71927436:T:C	0	71927436	C	T
16	chr16:71929283:C:T	0	71929283	T	C
16	chr16:71930021:C:T	0	71930021	T	C
16	chr16:71930399:C:T	0	71930399	T	C
16	chr16:71930458:CAT:C	0	71930458	C	CAT
16	chr16:71930902:C:T	0	71930902	T	C
16	chr16:71931293:C:T	0	71931293	T	C
16	chr16:71933696:T:G	0	71933696	G	T
16	chr16:71934024:C:T	0	71934024	T	C
16	chr16:71934244:G:C	0	71934244	C	G
16	chr16:71936042:T:C	0	71936042	C	T
16	chr16:71936081:C:T	0	71936081	T	C
16	chr16:71937997:G:A	0	71937997	A	G
16	chr16:71938157:G:A	0	71938157	A	G
16	chr16:71938368:C:G	0	71938368	G	C
16	chr16:71938422:T:C	0	71938422	C	T
16	chr16:71941397:A:G	0	71941397	G	A
16	chr16:71942413:CTT:C	0	71942413	C	CTT
16	chr16:71944688:A:G	0	71944688	G	A
16	chr16:71944740:T:C	0	71944740	C	T
16	chr16:71945077:TAA:T	0	71945077	T	TAA
16	chr16:71945094:C:T	0	71945094	T	C
16	chr16:71946014:G:A	0	71946014	A	G
16	chr16:71947210:A:T	0	71947210	T	A
16	chr16:71947315:T:G	0	71947315	G	T
16	chr16:71947731:T:G	0	71947731	G	T
16	chr16:71947753:T:G	0	71947753	G	T
16	chr16:71947907:A:G	0	71947907	G	A
16	chr16:71949873:G:C	0	71949873	C	G
16	chr16:71950030:A:T	0	71950030	T	A
16	chr16:71951323:A:C	0	71951323	C	A
16	chr16:71952570:T:C	0	71952570	C	T
16	chr16:71953047:A:G	0	71953047	G	A
16	chr16:71953096:G:A	0	71953096	A	G
16	chr16:71953145:CAA:C	0	71953145	C	CAA
16	chr16:71953952:G:A	0	71953952	A	G
16	chr16:71953976:G:A	0	71953976	A	G
16	chr16:71954207:C:T	0	71954207	T	C
16	chr16:71954321:G:A	0	71954321	A	G
16	chr16:71954484:G:A	0	71954484	A	G
16	chr16:71954606:T:C	0	71954606	C	T
16	chr16:71954829:T:G	0	71954829	G	T
16	chr16:71955514:G:A	0	71955514	A	G
16	chr16:71956752:A:G	0	71956752	G	A
16	chr16:71956882:C:T	0	71956882	T	C
16	chr16:71958173:G:T	0	71958173	T	G
16	chr16:71958685:G:A	0	71958685	A	G
16	chr16:71959174:G:A	0	71959174	A	G
16	chr16:71959739:A:G	0	71959739	G	A
16	chr16:71959766:A:G	0	71959766	G	A
16	chr16:71960552:G:C	0	71960552	C	G
16	chr16:71960667:T:A	0	71960667	A	T
16	chr16:71961033:A:G	0	71961033	G	A
16	chr16:71961428:T:C	0	71961428	C	T
16	chr16:71961523:G:A	0	71961523	A	G
16	chr16:71961528:A:G	0	71961528	G	A
16	chr16:71961566:C:CA	0	71961566	CA	C
16	chr16:71962047:T:C	0	71962047	C	T
16	chr16:71962090:A:T	0	71962090	T	A
16	chr16:71962168:T:C	0	71962168	C	T
16	chr16:71962392:T:G	0	71962392	G	T
16	chr16:71962599:A:G	0	71962599	G	A
16	chr16:71963643:G:A	0	71963643	A	G
16	chr16:71963963:C:G	0	71963963	G	C
16	chr16:71964499:C:T	0	71964499	T	C
16	chr16:71964873:A:G	0	71964873	G	A
16	chr16:71965690:G:A	0	71965690	A	G
16	chr16:71966296:C:G	0	71966296	G	C
16	chr16:71967211:G:A	0	71967211	A	G
16	chr16:71967237:G:A	0	71967237	A	G
16	chr16:71967730:A:G	0	71967730	G	A
16	chr16:71968072:A:G	0	71968072	G	A
16	chr16:71968206:G:T	0	71968206	T	G
16	chr16:71968409:G:A	0	71968409	A	G
16	chr16:71968664:T:C	0	71968664	C	T
16	chr16:71969555:T:G	0	71969555	G	T
16	chr16:71969833:C:T	0	71969833	T	C
16	chr16:71970053:G:C	0	71970053	C	G
16	chr16:71972299:C:T	0	71972299	T	C
16	chr16:71972332:A:G	0	71972332	G	A
16	chr16:71972471:C:T	0	71972471	T	C
16	chr16:71972635:G:C	0	71972635	C	G
16	chr16:71973333:G:A	0	71973333	A	G
16	chr16:71973500:C:T	0	71973500	T	C
16	chr16:71973672:C:T	0	71973672	T	C
16	chr16:71973950:C:T	0	71973950	T	C
16	chr16:71974926:AGAT:A	0	71974926	A	AGAT
16	chr16:71974955:G:A	0	71974955	A	G
16	chr16:71976331:C:T	0	71976331	T	C
16	chr16:71976774:T:C	0	71976774	C	T
16	chr16:71977362:A:G	0	71977362	G	A
16	chr16:71977540:G:C	0	71977540	C	G
16	chr16:71977551:G:A	0	71977551	A	G
16	chr16:71978503:A:G	0	71978503	G	A
16	chr16:71978609:A:G	0	71978609	G	A
16	chr16:71978873:C:T	0	71978873	T	C
16	chr16:71979201:C:T	0	71979201	T	C
16	chr16:71980585:A:G	0	71980585	G	A
16	chr16:71980788:T:A	0	71980788	A	T
16	chr16:71980967:G:A	0	71980967	A	G
16	chr16:71981351:G:A	0	71981351	A	G
16	chr16:71981507:T:C	0	71981507	C	T
16	chr16:71981690:A:G	0	71981690	G	A
16	chr16:71982448:A:G	0	71982448	G	A
16	chr16:71982620:G:A	0	71982620	A	G
16	chr16:71982796:A:G	0	71982796	G	A
16	chr16:71983007:T:C	0	71983007	C	T
16	chr16:71983399:A:G	0	71983399	G	A
16	chr16:71983538:T:C	0	71983538	C	T
16	chr16:71983596:G:C	0	71983596	C	G
16	chr16:71984200:C:T	0	71984200	T	C
16	chr16:71984518:T:C	0	71984518	C	T
16	chr16:71984872:A:C	0	71984872	C	A
16	chr16:71984961:G:C	0	71984961	C	G
16	chr16:71985265:T:C	0	71985265	C	T
16	chr16:71985889:A:G	0	71985889	G	A
16	chr16:71986049:T:A	0	71986049	A	T
16	chr16:71986424:A:G	0	71986424	G	A
16	chr16:71986828:A:G	0	71986828	G	A
16	chr16:71987841:A:C	0	71987841	C	A
16	chr16:71987868:T:C	0	71987868	C	T
16	chr16:71988086:C:A	0	71988086	A	C
16	chr16:71988142:G:A	0	71988142	A	G
16	chr16:71988557:T:C	0	71988557	C	T
16	chr16:71988635:C:T	0	71988635	T	C
16	chr16:71988922:A:G	0	71988922	G	A
16	chr16:71988967:A:G	0	71988967	G	A
16	chr16:71989042:C:T	0	71989042	T	C
16	chr16:71989179:C:G	0	71989179	G	C
16	chr16:71989734:C:A	0	71989734	A	C
16	chr16:71990591:G:A	0	71990591	A	G
16	chr16:71991178:G:A	0	71991178	A	G
16	chr16:71991632:G:A	0	71991632	A	G
16	chr16:71991860:A:C	0	71991860	C	A
16	chr16:71992291:T:A	0	71992291	A	T
16	chr16:71992655:C:A	0	71992655	A	C
16	chr16:71993292:T:A	0	71993292	A	T
16	chr16:71994213:G:A	0	71994213	A	G
16	chr16:71994321:T:C	0	71994321	C	T
16	chr16:71994713:A:G	0	71994713	G	A
16	chr16:71995031:T:G	0	71995031	G	T
16	chr16:71995157:G:A	0	71995157	A	G
16	chr16:71995284:AC:A	0	71995284	A	AC
16	chr16:71995405:G:A	0	71995405	A	G
16	chr16:71995898:C:G	0	71995898	G	C
16	chr16:71996173:G:A	0	71996173	A	G
16	chr16:71996681:T:C	0	71996681	C	T
16	chr16:71996789:G:C	0	71996789	C	G
16	chr16:71997206:T:C	0	71997206	C	T
16	chr16:71997961:A:G	0	71997961	G	A
16	chr16:71998332:T:A	0	71998332	A	T
16	chr16:71998831:T:C	0	71998831	C	T
16	chr16:71999042:C:T	0	71999042	T	C
16	chr16:71999055:A:T	0	71999055	T	A
16	chr16:71999132:G:A	0	71999132	A	G
16	chr16:72000413:G:A	0	72000413	A	G
16	chr16:72000754:G:A	0	72000754	A	G
16	chr16:72000965:T:C	0	72000965	C	T
16	chr16:72001183:T:C	0	72001183	C	T
16	chr16:72001411:G:C	0	72001411	C	G
16	chr16:72002358:T:A	0	72002358	A	T
16	chr16:72002678:A:G	0	72002678	G	A
16	chr16:72003307:A:C	0	72003307	C	A
16	chr16:72004102:G:A	0	72004102	A	G
16	chr16:72004171:C:A	0	72004171	A	C
16	chr16:72004464:T:C	0	72004464	C	T
16	chr16:72004760:C:T	0	72004760	T	C
16	chr16:72005308:C:T	0	72005308	T	C
16	chr16:72005547:T:C	0	72005547	C	T
16	chr16:72005706:G:T	0	72005706	T	G
16	chr16:72006133:T:G	0	72006133	G	T
16	chr16:72008529:T:C	0	72008529	C	T
16	chr16:72008736:A:G	0	72008736	G	A
16	chr16:72009140:C:T	0	72009140	T	C
16	chr16:72010106:A:G	0	72010106	G	A
16	chr16:72010339:G:C	0	72010339	C	G
16	chr16:72011024:CT:C	0	72011024	C	CT
16	chr16:72012369:C:G	0	72012369	G	C
16	chr16:72012562:A:G	0	72012562	G	A
16	chr16:72013162:CTCT:C	0	72013162	C	CTCT
16	chr16:72013271:T:C	0	72013271	C	T
16	chr16:72013387:G:A	0	72013387	A	G
16	chr16:72013852:C:G	0	72013852	G	C
16	chr16:72014433:T:C	0	72014433	C	T
16	chr16:72014733:A:G	0	72014733	G	A
16	chr16:72015722:T:C	0	72015722	C	T
16	chr16:72015900:A:T	0	72015900	T	A
16	chr16:72017470:A:G	0	72017470	G	A
16	chr16:72018135:C:G	0	72018135	G	C
16	chr16:72018400:A:G	0	72018400	G	A
16	chr16:72018449:A:G	0	72018449	G	A
16	chr16:72019058:C:T	0	72019058	T	C
16	chr16:72019242:T:C	0	72019242	C	T
16	chr16:72020153:G:A	0	72020153	A	G
16	chr16:72020167:T:G	0	72020167	G	T
16	chr16:72021437:C:A	0	72021437	A	C
16	chr16:72021633:A:C	0	72021633	C	A
16	chr16:72021957:G:A	0	72021957	A	G
16	chr16:72023383:A:G	0	72023383	G	A
16	chr16:72024768:G:A	0	72024768	A	G
16	chr16:72025250:A:G	0	72025250	G	A
16	chr16:72025370:T:C	0	72025370	C	T
16	chr16:72027059:C:T	0	72027059	T	C
16	chr16:72027142:G:A	0	72027142	A	G
16	chr16:72028120:G:A	0	72028120	A	G
16	chr16:72028768:G:A	0	72028768	A	G
16	chr16:72029259:T:C	0	72029259	C	T
16	chr16:72031006:A:G	0	72031006	G	A
16	chr16:72032203:A:C	0	72032203	C	A
16	chr16:72032980:C:T	0	72032980	T	C
16	chr16:72033364:A:G	0	72033364	G	A
16	chr16:72033433:C:A	0	72033433	A	C
16	chr16:72033623:A:G	0	72033623	G	A
16	chr16:72036230:C:T	0	72036230	T	C
16	chr16:72037155:T:C	0	72037155	C	T
16	chr16:72037553:G:A	0	72037553	A	G
16	chr16:72037602:C:T	0	72037602	T	C
16	chr16:72040419:C:T	0	72040419	T	C
16	chr16:72041442:A:G	0	72041442	G	A
16	chr16:72041694:A:T	0	72041694	T	A
16	chr16:72044144:C:T	0	72044144	T	C
16	chr16:72045008:G:A	0	72045008	A	G
16	chr16:72045090:TG:T	0	72045090	T	TG
16	chr16:72045453:G:C	0	72045453	C	G
16	chr16:72045758:C:T	0	72045758	T	C
16	chr16:72046506:C:T	0	72046506	T	C
16	chr16:72048755:A:G	0	72048755	G	A
16	chr16:72048889:A:G	0	72048889	G	A
16	chr16:72049419:G:A	0	72049419	A	G
16	chr16:72051662:T:A	0	72051662	A	T
16	chr16:72052635:A:T	0	72052635	T	A
16	chr16:72052847:A:G	0	72052847	G	A
16	chr16:72053408:G:A	0	72053408	A	G
16	chr16:72054381:C:T	0	72054381	T	C
16	chr16:72054519:T:A	0	72054519	A	T
16	chr16:72054568:A:G	0	72054568	G	A
16	chr16:72055266:G:A	0	72055266	A	G
16	chr16:72055552:T:C	0	72055552	C	T
16	chr16:72055841:A:G	0	72055841	G	A
16	chr16:72061553:C:T	0	72061553	T	C
16	chr16:72061554:A:G	0	72061554	G	A
16	chr16:72062328:G:A	0	72062328	A	G
16	chr16:72065053:C:T	0	72065053	T	C
16	chr16:72065342:T:A	0	72065342	A	T
16	chr16:72065795:C:T	0	72065795	T	C
16	chr16:72066881:C:A	0	72066881	A	C
16	chr16:72067266:T:C	0	72067266	C	T
16	chr16:72068284:G:A	0	72068284	A	G
16	chr16:72069510:A:G	0	72069510	G	A
16	chr16:72071185:C:T	0	72071185	T	C
16	chr16:72071472:T:C	0	72071472	C	T
16	chr16:72071661:C:T	0	72071661	T	C
16	chr16:72071803:C:T	0	72071803	T	C
16	chr16:72072066:T:C	0	72072066	C	T
16	chr16:72073966:C:T	0	72073966	T	C
16	chr16:72074194:G:A	0	72074194	A	G
16	chr16:72074788:A:T	0	72074788	T	A
16	chr16:72078114:T:C	0	72078114	C	T
16	chr16:72078581:C:T	0	72078581	T	C
16	chr16:72079446:C:T	0	72079446	T	C
16	chr16:72080103:C:T	0	72080103	T	C
16	chr16:72080192:T:C	0	72080192	C	T
16	chr16:72081646:A:G	0	72081646	G	A
16	chr16:72082568:A:G	0	72082568	G	A
16	chr16:72083174:T:C	0	72083174	C	T
16	chr16:72083502:T:C	0	72083502	C	T
16	chr16:72083623:G:A	0	72083623	A	G
16	chr16:72083852:C:T	0	72083852	T	C
16	chr16:72084425:G:A	0	72084425	A	G
16	chr16:72084519:G:A	0	72084519	A	G
16	chr16:72085913:A:G	0	72085913	G	A
16	chr16:72087059:A:T	0	72087059	T	A
16	chr16:72088055:A:G	0	72088055	G	A
16	chr16:72088244:G:A	0	72088244	A	G
16	chr16:72088564:C:T	0	72088564	T	C
16	chr16:72088807:A:T	0	72088807	T	A
16	chr16:72088862:A:G	0	72088862	G	A
16	chr16:72088866:G:A	0	72088866	A	G
16	chr16:72089987:T:C	0	72089987	C	T
16	chr16:72090258:A:G	0	72090258	G	A
16	chr16:72090320:T:C	0	72090320	C	T
16	chr16:72090513:G:A	0	72090513	A	G
16	chr16:72091834:A:C	0	72091834	C	A
16	chr16:72092015:G:A	0	72092015	A	G
16	chr16:72092164:T:C	0	72092164	C	T
16	chr16:72092266:C:T	0	72092266	T	C
16	chr16:72093179:T:C	0	72093179	C	T
16	chr16:72094400:C:T	0	72094400	T	C
16	chr16:72095846:T:C	0	72095846	C	T
16	chr16:72096226:T:C	0	72096226	C	T
16	chr16:72096304:C:G	0	72096304	G	C
16	chr16:72097841:ACT:A	0	72097841	A	ACT
16	chr16:72098149:T:C	0	72098149	C	T
16	chr16:72098165:G:C	0	72098165	C	G
16	chr16:72098230:C:T	0	72098230	T	C
16	chr16:72098814:C:T	0	72098814	T	C
16	chr16:72099312:G:A	0	72099312	A	G
16	chr16:72099564:TCTC:T	0	72099564	T	TCTC
16	chr16:72101115:T:C	0	72101115	C	T
16	chr16:72101808:C:G	0	72101808	G	C
16	chr16:72102156:T:C	0	72102156	C	T
16	chr16:72102255:G:T	0	72102255	T	G
16	chr16:72102870:C:T	0	72102870	T	C
16	chr16:72103662:G:A	0	72103662	A	G
16	chr16:72104213:G:T	0	72104213	T	G
16	chr16:72105285:C:A	0	72105285	A	C
16	chr16:72105497:T:C	0	72105497	C	T
16	chr16:72105768:T:G	0	72105768	G	T
16	chr16:72106654:G:A	0	72106654	A	G
16	chr16:72107038:G:A	0	72107038	A	G
16	chr16:72108139:G:T	0	72108139	T	G
16	chr16:72108212:T:G	0	72108212	G	T
16	chr16:72108696:C:A	0	72108696	A	C
16	chr16:72110385:A:G	0	72110385	G	A
16	chr16:72110594:T:C	0	72110594	C	T
16	chr16:72111505:T:C	0	72111505	C	T
16	chr16:72112542:C:G	0	72112542	G	C
16	chr16:72112671:T:C	0	72112671	C	T
16	chr16:72113287:C:T	0	72113287	T	C
16	chr16:72113343:G:T	0	72113343	T	G
16	chr16:72113572:GTT:G	0	72113572	G	GTT
16	chr16:72113767:A:C	0	72113767	C	A
16	chr16:72114084:G:A	0	72114084	A	G
16	chr16:72114440:T:C	0	72114440	C	T
16	chr16:72115162:C:T	0	72115162	T	C
16	chr16:72115780:C:T	0	72115780	T	C
16	chr16:72116695:C:CTT	0	72116695	CTT	C
16	chr16:72117202:T:C	0	72117202	C	T
16	chr16:72117727:GTGT:G	0	72117727	G	GTGT
16	chr16:72119034:C:T	0	72119034	T	C
16	chr16:72119619:G:A	0	72119619	A	G
16	chr16:72120288:G:A	0	72120288	A	G
16	chr16:72120610:C:T	0	72120610	T	C
16	chr16:72121338:T:C	0	72121338	C	T
16	chr16:72121341:C:T	0	72121341	T	C
16	chr16:72121342:G:A	0	72121342	A	G
16	chr16:72122164:C:T	0	72122164	T	C
16	chr16:72122943:T:G	0	72122943	G	T
16	chr16:72123485:T:G	0	72123485	G	T
16	chr16:72124178:C:T	0	72124178	T	C
16	chr16:72124578:C:T	0	72124578	T	C
16	chr16:72124594:C:T	0	72124594	T	C
16	chr16:72125021:C:A	0	72125021	A	C
16	chr16:72125051:T:C	0	72125051	C	T
16	chr16:72128203:C:T	0	72128203	T	C
16	chr16:72131957:C:T	0	72131957	T	C
16	chr16:72132087:C:T	0	72132087	T	C
16	chr16:72133967:G:A	0	72133967	A	G
16	chr16:72134438:C:T	0	72134438	T	C
16	chr16:72135124:T:G	0	72135124	G	T
16	chr16:72135373:T:G	0	72135373	G	T
16	chr16:72135637:AG:A	0	72135637	A	AG
16	chr16:72138367:G:A	0	72138367	A	G
16	chr16:72138401:C:T	0	72138401	T	C
16	chr16:72141357:A:G	0	72141357	G	A
16	chr16:72142028:A:G	0	72142028	G	A
16	chr16:72143161:C:T	0	72143161	T	C
16	chr16:72143843:C:T	0	72143843	T	C
16	chr16:72143887:C:T	0	72143887	T	C
16	chr16:72144297:A:G	0	72144297	G	A
16	chr16:72144584:T:A	0	72144584	A	T
16	chr16:72144752:GACAGAT:G	0	72144752	G	GACAGAT
16	chr16:72145669:T:C	0	72145669	C	T
16	chr16:72145800:G:A	0	72145800	A	G
16	chr16:72146648:T:C	0	72146648	C	T
16	chr16:72147056:G:A	0	72147056	A	G
16	chr16:72147817:T:C	0	72147817	C	T
16	chr16:72147829:T:A	0	72147829	A	T
16	chr16:72147830:C:A	0	72147830	A	C
16	chr16:72148516:G:T	0	72148516	T	G
16	chr16:72148665:C:T	0	72148665	T	C
16	chr16:72149321:G:A	0	72149321	A	G
16	chr16:72149606:C:T	0	72149606	T	C
16	chr16:72149644:G:A	0	72149644	A	G
16	chr16:72150060:G:A	0	72150060	A	G
16	chr16:72150667:C:T	0	72150667	T	C
16	chr16:72150730:C:T	0	72150730	T	C
16	chr16:72151084:A:C	0	72151084	C	A
16	chr16:72151102:G:A	0	72151102	A	G
16	chr16:72151775:C:T	0	72151775	T	C
16	chr16:72151974:T:G	0	72151974	G	T
16	chr16:72152788:A:T	0	72152788	T	A
16	chr16:72153872:T:G	0	72153872	G	T
16	chr16:72154784:C:T	0	72154784	T	C
16	chr16:72154929:T:C	0	72154929	C	T
16	chr16:72155285:C:G	0	72155285	G	C
16	chr16:72155705:A:G	0	72155705	G	A
16	chr16:72155756:G:A	0	72155756	A	G
16	chr16:72155828:A:C	0	72155828	C	A
16	chr16:72156110:C:T	0	72156110	T	C
16	chr16:72156285:C:T	0	72156285	T	C
16	chr16:72156754:T:C	0	72156754	C	T
16	chr16:72156867:C:T	0	72156867	T	C
16	chr16:72157205:A:T	0	72157205	T	A
16	chr16:72158473:G:A	0	72158473	A	G
16	chr16:72158890:G:A	0	72158890	A	G
16	chr16:72159137:G:A	0	72159137	A	G
16	chr16:72159623:A:T	0	72159623	T	A
16	chr16:72160007:A:G	0	72160007	G	A
16	chr16:72160426:T:C	0	72160426	C	T
16	chr16:72160864:A:C	0	72160864	C	A
16	chr16:72162877:A:G	0	72162877	G	A
16	chr16:72164152:C:T	0	72164152	T	C
16	chr16:72164743:G:A	0	72164743	A	G
16	chr16:72167301:T:C	0	72167301	C	T
16	chr16:72169293:T:C	0	72169293	C	T
16	chr16:72169623:A:G	0	72169623	G	A
16	chr16:72170170:T:A	0	72170170	A	T
16	chr16:72171122:GA:G	0	72171122	G	GA
16	chr16:72172941:C:T	0	72172941	T	C
16	chr16:72173416:T:C	0	72173416	C	T
16	chr16:72173521:A:G	0	72173521	G	A
16	chr16:72173621:A:G	0	72173621	G	A
16	chr16:72173898:C:T	0	72173898	T	C
16	chr16:72173944:G:A	0	72173944	A	G
16	chr16:72178039:T:C	0	72178039	C	T
16	chr16:72178085:T:G	0	72178085	G	T
16	chr16:72180377:C:A	0	72180377	A	C
16	chr16:72180714:C:A	0	72180714	A	C
16	chr16:72180959:C:T	0	72180959	T	C
16	chr16:72181075:C:T	0	72181075	T	C
16	chr16:72181193:C:T	0	72181193	T	C
16	chr16:72181253:A:G	0	72181253	G	A
16	chr16:72182664:C:T	0	72182664	T	C
16	chr16:72183119:A:C	0	72183119	C	A
16	chr16:72183214:T:G	0	72183214	G	T
16	chr16:72183486:T:C	0	72183486	C	T
16	chr16:72183714:T:G	0	72183714	G	T
16	chr16:72183782:G:A	0	72183782	A	G
16	chr16:72184713:C:T	0	72184713	T	C
16	chr16:72186085:T:C	0	72186085	C	T
16	chr16:72186425:T:C	0	72186425	C	T
16	chr16:72186474:G:C	0	72186474	C	G
16	chr16:72186915:C:G	0	72186915	G	C
16	chr16:72187067:T:C	0	72187067	C	T
16	chr16:72187558:C:T	0	72187558	T	C
16	chr16:72187565:A:G	0	72187565	G	A
16	chr16:72188085:G:A	0	72188085	A	G
16	chr16:72189035:G:A	0	72189035	A	G
16	chr16:72190234:G:T	0	72190234	T	G
16	chr16:72190239:T:G	0	72190239	G	T
16	chr16:72190436:C:T	0	72190436	T	C
16	chr16:72190684:G:T	0	72190684	T	G
16	chr16:72191288:A:T	0	72191288	T	A
16	chr16:72191415:G:A	0	72191415	A	G
16	chr16:72191834:A:G	0	72191834	G	A
16	chr16:72192419:T:G	0	72192419	G	T
16	chr16:72193499:T:C	0	72193499	C	T
16	chr16:72195633:T:C	0	72195633	C	T
16	chr16:72196213:C:T	0	72196213	T	C
16	chr16:72196362:G:A	0	72196362	A	G
16	chr16:72197344:T:A	0	72197344	A	T
16	chr16:72199296:TA:T	0	72199296	T	TA
16	chr16:72200573:C:T	0	72200573	T	C
16	chr16:72201659:A:G	0	72201659	G	A
16	chr16:72202780:T:A	0	72202780	A	T
16	chr16:72203057:G:A	0	72203057	A	G
16	chr16:72203636:T:G	0	72203636	G	T
16	chr16:72205174:G:A	0	72205174	A	G
16	chr16:72205532:G:T	0	72205532	T	G
16	chr16:72209725:A:G	0	72209725	G	A
16	chr16:72211286:A:T	0	72211286	T	A
16	chr16:72211698:A:G	0	72211698	G	A
16	chr16:72214189:C:T	0	72214189	T	C
16	chr16:72214231:A:G	0	72214231	G	A
16	chr16:72215231:G:T	0	72215231	T	G
16	chr16:72215433:AG:A	0	72215433	A	AG
16	chr16:72216318:T:G	0	72216318	G	T
16	chr16:72216652:A:G	0	72216652	G	A
16	chr16:72217233:C:T	0	72217233	T	C
16	chr16:72217389:A:T	0	72217389	T	A
16	chr16:72217497:G:A	0	72217497	A	G
16	chr16:72218038:C:T	0	72218038	T	C
16	chr16:72218198:G:A	0	72218198	A	G
16	chr16:72218205:G:C	0	72218205	C	G
16	chr16:72218386:G:A	0	72218386	A	G
16	chr16:72218464:C:A	0	72218464	A	C
16	chr16:72218645:A:T	0	72218645	T	A
16	chr16:72221678:A:G	0	72221678	G	A
16	chr16:72222257:C:T	0	72222257	T	C
16	chr16:72222451:G:C	0	72222451	C	G
16	chr16:72222995:T:A	0	72222995	A	T
16	chr16:72223012:A:G	0	72223012	G	A
16	chr16:72223641:A:G	0	72223641	G	A
16	chr16:72223800:A:T	0	72223800	T	A
16	chr16:72224031:C:T	0	72224031	T	C
16	chr16:72224382:C:T	0	72224382	T	C
16	chr16:72225461:G:A	0	72225461	A	G
16	chr16:72225711:TAA:T	0	72225711	T	TAA
16	chr16:72225819:G:C	0	72225819	C	G
16	chr16:72225992:C:A	0	72225992	A	C
16	chr16:72226794:G:A	0	72226794	A	G
16	chr16:72227092:A:G	0	72227092	G	A
16	chr16:72228535:G:A	0	72228535	A	G
16	chr16:72231909:A:T	0	72231909	T	A
16	chr16:72232312:T:C	0	72232312	C	T
16	chr16:72235029:C:T	0	72235029	T	C
16	chr16:72240835:T:C	0	72240835	C	T
16	chr16:72241000:G:A	0	72241000	A	G
16	chr16:72242873:T:G	0	72242873	G	T
16	chr16:72242925:G:A	0	72242925	A	G
16	chr16:72243263:T:C	0	72243263	C	T
16	chr16:72244927:G:A	0	72244927	A	G
16	chr16:72245953:A:G	0	72245953	G	A
16	chr16:72247216:T:C	0	72247216	C	T
16	chr16:72247893:T:C	0	72247893	C	T
16	chr16:72248271:T:C	0	72248271	C	T
16	chr16:72248294:G:C	0	72248294	C	G
16	chr16:72249243:G:C	0	72249243	C	G
16	chr16:72249248:G:T	0	72249248	T	G
16	chr16:72249504:G:A	0	72249504	A	G
16	chr16:72249639:G:A	0	72249639	A	G
16	chr16:72249650:C:G	0	72249650	G	C
16	chr16:72249683:T:G	0	72249683	G	T
16	chr16:72250316:T:A	0	72250316	A	T
16	chr16:72250585:A:G	0	72250585	G	A
16	chr16:72251140:A:C	0	72251140	C	A
16	chr16:72251768:T:C	0	72251768	C	T
16	chr16:72255156:T:G	0	72255156	G	T
16	chr16:72256465:G:T	0	72256465	T	G
16	chr16:72256516:T:C	0	72256516	C	T
16	chr16:72257833:A:G	0	72257833	G	A
16	chr16:72259042:G:C	0	72259042	C	G
16	chr16:72260446:G:C	0	72260446	C	G
16	chr16:72260724:G:C	0	72260724	C	G
16	chr16:72260794:T:A	0	72260794	A	T
16	chr16:72261391:T:G	0	72261391	G	T
16	chr16:72262549:T:C	0	72262549	C	T
16	chr16:72263743:A:C	0	72263743	C	A
16	chr16:72264860:T:C	0	72264860	C	T
16	chr16:72265366:A:T	0	72265366	T	A
16	chr16:72266038:G:A	0	72266038	A	G
16	chr16:72266498:T:G	0	72266498	G	T
16	chr16:72266881:G:A	0	72266881	A	G
16	chr16:72268390:C:T	0	72268390	T	C
16	chr16:72269041:G:T	0	72269041	T	G
16	chr16:72269418:T:C	0	72269418	C	T
16	chr16:72269747:A:G	0	72269747	G	A
16	chr16:72269866:G:A	0	72269866	A	G
16	chr16:72271016:C:T	0	72271016	T	C
16	chr16:72271759:T:C	0	72271759	C	T
16	chr16:72273493:C:T	0	72273493	T	C
16	chr16:72273943:G:A	0	72273943	A	G
16	chr16:72274732:T:A	0	72274732	A	T
16	chr16:72277927:A:C	0	72277927	C	A
16	chr16:72278828:A:G	0	72278828	G	A
16	chr16:72278873:T:G	0	72278873	G	T
16	chr16:72280056:G:C	0	72280056	C	G
16	chr16:72280353:C:T	0	72280353	T	C
16	chr16:72280980:T:C	0	72280980	C	T
16	chr16:72282181:C:T	0	72282181	T	C
16	chr16:72284467:T:C	0	72284467	C	T
16	chr16:72287142:TACTG:T	0	72287142	T	TACTG
16	chr16:72288477:G:T	0	72288477	T	G
16	chr16:72288823:A:G	0	72288823	G	A
16	chr16:72289399:A:G	0	72289399	G	A
16	chr16:72289819:C:G	0	72289819	G	C
16	chr16:72293596:T:G	0	72293596	G	T
16	chr16:72294019:A:G	0	72294019	G	A
16	chr16:72294875:T:C	0	72294875	C	T
16	chr16:72295611:C:T	0	72295611	T	C
16	chr16:72296057:A:G	0	72296057	G	A
16	chr16:72297500:G:T	0	72297500	T	G
16	chr16:72297514:G:A	0	72297514	A	G
16	chr16:72299219:A:C	0	72299219	C	A
16	chr16:72299228:G:A	0	72299228	A	G
16	chr16:72299677:G:A	0	72299677	A	G
16	chr16:72299696:T:C	0	72299696	C	T
16	chr16:72300471:C:T	0	72300471	T	C
16	chr16:72302050:A:C	0	72302050	C	A
16	chr16:72302582:C:G	0	72302582	G	C
16	chr16:72304471:C:T	0	72304471	T	C
16	chr16:72304608:G:C	0	72304608	C	G
16	chr16:72305525:A:G	0	72305525	G	A
16	chr16:72307843:A:G	0	72307843	G	A
16	chr16:72308381:A:C	0	72308381	C	A
16	chr16:72309398:G:A	0	72309398	A	G
16	chr16:72310208:G:A	0	72310208	A	G
16	chr16:72310952:T:C	0	72310952	C	T
16	chr16:72312279:T:A	0	72312279	A	T
16	chr16:72312696:T:C	0	72312696	C	T
16	chr16:72313490:A:G	0	72313490	G	A
16	chr16:72313502:G:C	0	72313502	C	G
16	chr16:72314373:A:T	0	72314373	T	A
16	chr16:72314875:G:A	0	72314875	A	G
16	chr16:72315137:G:A	0	72315137	A	G
16	chr16:72315432:T:C	0	72315432	C	T
16	chr16:72318022:A:G	0	72318022	G	A
16	chr16:72319676:C:G	0	72319676	G	C
16	chr16:72320045:A:G	0	72320045	G	A
16	chr16:72321240:C:A	0	72321240	A	C
16	chr16:72322520:A:G	0	72322520	G	A
16	chr16:72323000:T:C	0	72323000	C	T
16	chr16:72323065:T:C	0	72323065	C	T
16	chr16:72323726:T:C	0	72323726	C	T
16	chr16:72324285:G:T	0	72324285	T	G
16	chr16:72324956:C:T	0	72324956	T	C
16	chr16:72326291:C:T	0	72326291	T	C
16	chr16:72326588:G:C	0	72326588	C	G
16	chr16:72327249:T:C	0	72327249	C	T
16	chr16:72328135:A:G	0	72328135	G	A
16	chr16:72328606:C:T	0	72328606	T	C
16	chr16:72329816:A:G	0	72329816	G	A
16	chr16:72329976:G:A	0	72329976	A	G
16	chr16:72330913:T:C	0	72330913	C	T
16	chr16:72331387:T:C	0	72331387	C	T
16	chr16:72331603:C:T	0	72331603	T	C
16	chr16:72331706:C:T	0	72331706	T	C
16	chr16:72332804:C:T	0	72332804	T	C
16	chr16:72333304:C:T	0	72333304	T	C
16	chr16:72334680:T:C	0	72334680	C	T
16	chr16:72336187:T:G	0	72336187	G	T
16	chr16:72336711:T:C	0	72336711	C	T
16	chr16:72336993:A:T	0	72336993	T	A
16	chr16:72337217:C:A	0	72337217	A	C
16	chr16:72339010:T:C	0	72339010	C	T
16	chr16:72339699:T:A	0	72339699	A	T
16	chr16:72339946:T:C	0	72339946	C	T
16	chr16:72340124:C:G	0	72340124	G	C
16	chr16:72343588:G:C	0	72343588	C	G
16	chr16:72343706:C:T	0	72343706	T	C
16	chr16:72345640:G:A	0	72345640	A	G
16	chr16:72346885:T:C	0	72346885	C	T
16	chr16:72347084:A:G	0	72347084	G	A
16	chr16:72347458:T:G	0	72347458	G	T
16	chr16:72348284:G:A	0	72348284	A	G
16	chr16:72348602:T:C	0	72348602	C	T
16	chr16:72350185:T:G	0	72350185	G	T
16	chr16:72350480:G:A	0	72350480	A	G
16	chr16:72350790:A:G	0	72350790	G	A
16	chr16:72352727:G:A	0	72352727	A	G
16	chr16:72352863:C:G	0	72352863	G	C
16	chr16:72353012:A:G	0	72353012	G	A
16	chr16:72353558:A:C	0	72353558	C	A
16	chr16:72354393:A:G	0	72354393	G	A
16	chr16:72355331:T:C	0	72355331	C	T
16	chr16:72355973:A:G	0	72355973	G	A
16	chr16:72356995:A:T	0	72356995	T	A
16	chr16:72361207:A:G	0	72361207	G	A
16	chr16:72361622:G:A	0	72361622	A	G
16	chr16:72362332:A:G	0	72362332	G	A
16	chr16:72363018:C:T	0	72363018	T	C
16	chr16:72364912:T:C	0	72364912	C	T
16	chr16:72365020:C:T	0	72365020	T	C
16	chr16:72366280:A:G	0	72366280	G	A
16	chr16:72366625:G:A	0	72366625	A	G
16	chr16:72366995:T:C	0	72366995	C	T
16	chr16:72367653:TTTCTTCAAAC:T	0	72367653	T	TTTCTTCAAAC
16	chr16:72368519:G:A	0	72368519	A	G
16	chr16:72369017:G:A	0	72369017	A	G
16	chr16:72371112:A:C	0	72371112	C	A
16	chr16:72372429:T:C	0	72372429	C	T
16	chr16:72374718:G:T	0	72374718	T	G
16	chr16:72375057:T:C	0	72375057	C	T
16	chr16:72377014:T:C	0	72377014	C	T
16	chr16:72378486:T:C	0	72378486	C	T
16	chr16:72378880:C:A	0	72378880	A	C
16	chr16:72380036:T:C	0	72380036	C	T
16	chr16:72380806:C:T	0	72380806	T	C
16	chr16:72382263:T:C	0	72382263	C	T
16	chr16:72383007:A:G	0	72383007	G	A
16	chr16:72385172:C:T	0	72385172	T	C
16	chr16:72386028:A:G	0	72386028	G	A
16	chr16:72387873:G:A	0	72387873	A	G
16	chr16:72388190:G:A	0	72388190	A	G
16	chr16:72391294:C:T	0	72391294	T	C
16	chr16:72392549:G:A	0	72392549	A	G
16	chr16:72392769:A:G	0	72392769	G	A
16	chr16:72393061:A:C	0	72393061	C	A
16	chr16:72393583:A:C	0	72393583	C	A
16	chr16:72395358:CACAA:C	0	72395358	C	CACAA
16	chr16:72395550:CA:C	0	72395550	C	CA
16	chr16:72395878:G:A	0	72395878	A	G
16	chr16:72396759:T:C	0	72396759	C	T
16	chr16:72397681:A:G	0	72397681	G	A
16	chr16:72398090:G:T	0	72398090	T	G
16	chr16:72399050:A:C	0	72399050	C	A
16	chr16:72399991:T:C	0	72399991	C	T
16	chr16:72401802:C:T	0	72401802	T	C
16	chr16:72402829:T:C	0	72402829	C	T
16	chr16:72403842:C:T	0	72403842	T	C
16	chr16:72404631:T:C	0	72404631	C	T
16	chr16:72405193:A:T	0	72405193	T	A
16	chr16:72405734:T:C	0	72405734	C	T
16	chr16:72407331:C:G	0	72407331	G	C
16	chr16:72407641:G:A	0	72407641	A	G
16	chr16:72411617:A:G	0	72411617	G	A
16	chr16:72413120:T:C	0	72413120	C	T
16	chr16:72413354:A:G	0	72413354	G	A
16	chr16:72413373:C:T	0	72413373	T	C
16	chr16:72415504:T:C	0	72415504	C	T
16	chr16:72416583:A:G	0	72416583	G	A
16	chr16:72417466:C:T	0	72417466	T	C
16	chr16:72418299:T:C	0	72418299	C	T
16	chr16:72418333:C:T	0	72418333	T	C
16	chr16:72418378:A:G	0	72418378	G	A
16	chr16:72419080:T:C	0	72419080	C	T
16	chr16:72419571:G:A	0	72419571	A	G
16	chr16:72420374:C:T	0	72420374	T	C
16	chr16:72422039:C:T	0	72422039	T	C
16	chr16:72425618:G:A	0	72425618	A	G
16	chr16:72426441:A:G	0	72426441	G	A
16	chr16:72427565:A:T	0	72427565	T	A
16	chr16:72428850:C:T	0	72428850	T	C
16	chr16:72430158:T:C	0	72430158	C	T
16	chr16:72431705:G:T	0	72431705	T	G
16	chr16:72432227:T:C	0	72432227	C	T
16	chr16:72432251:TCA:T	0	72432251	T	TCA
16	chr16:72435727:C:T	0	72435727	T	C
16	chr16:72436185:A:G	0	72436185	G	A
16	chr16:72436984:C:T	0	72436984	T	C
16	chr16:72437085:C:T	0	72437085	T	C
16	chr16:72437505:T:A	0	72437505	A	T
16	chr16:72437727:T:C	0	72437727	C	T
16	chr16:72438259:T:A	0	72438259	A	T
16	chr16:72439862:A:T	0	72439862	T	A
16	chr16:72440324:A:G	0	72440324	G	A
16	chr16:72440781:A:G	0	72440781	G	A
16	chr16:72445305:C:T	0	72445305	T	C
16	chr16:72445306:A:G	0	72445306	G	A
16	chr16:72445679:T:C	0	72445679	C	T
16	chr16:72446341:T:C	0	72446341	C	T
16	chr16:72446597:T:C	0	72446597	C	T
16	chr16:72446760:T:C	0	72446760	C	T
16	chr16:72447008:C:G	0	72447008	G	C
16	chr16:72449615:C:T	0	72449615	T	C
16	chr16:72450411:ATTTG:A	0	72450411	A	ATTTG
16	chr16:72450572:T:C	0	72450572	C	T
16	chr16:72450595:G:C	0	72450595	C	G
16	chr16:72451719:A:G	0	72451719	G	A
16	chr16:72453857:C:T	0	72453857	T	C
16	chr16:72454281:AATAGTCCATGG:A	0	72454281	A	AATAGTCCATGG
16	chr16:72454696:T:G	0	72454696	G	T
16	chr16:72455029:T:C	0	72455029	C	T
16	chr16:72455126:A:G	0	72455126	G	A
16	chr16:72459472:T:C	0	72459472	C	T
16	chr16:72460490:A:G	0	72460490	G	A
16	chr16:72462022:T:C	0	72462022	C	T
16	chr16:72462321:G:T	0	72462321	T	G
16	chr16:72462471:G:A	0	72462471	A	G
16	chr16:72463353:C:T	0	72463353	T	C
16	chr16:72463602:G:A	0	72463602	A	G
16	chr16:72464403:C:T	0	72464403	T	C
16	chr16:72465248:T:C	0	72465248	C	T
16	chr16:72467247:C:T	0	72467247	T	C
16	chr16:72469422:C:T	0	72469422	T	C
16	chr16:72469455:C:A	0	72469455	A	C
16	chr16:72470588:G:A	0	72470588	A	G
16	chr16:72472317:C:T	0	72472317	T	C
16	chr16:72472451:A:G	0	72472451	G	A
16	chr16:72472659:G:A	0	72472659	A	G
16	chr16:72473121:T:C	0	72473121	C	T
16	chr16:72473818:T:A	0	72473818	A	T
16	chr16:72474516:A:T	0	72474516	T	A
16	chr16:72475561:G:T	0	72475561	T	G
16	chr16:72475596:T:C	0	72475596	C	T
16	chr16:72483115:T:G	0	72483115	G	T
16	chr16:72483334:A:G	0	72483334	G	A
16	chr16:72486614:T:C	0	72486614	C	T
16	chr16:72489951:C:T	0	72489951	T	C
16	chr16:72490161:T:C	0	72490161	C	T
16	chr16:72492347:T:A	0	72492347	A	T
16	chr16:72495457:GA:G	0	72495457	G	GA
16	chr16:72498463:C:A	0	72498463	A	C
16	chr16:72498867:T:C	0	72498867	C	T
16	chr16:72506388:G:C	0	72506388	C	G
16	chr16:72506640:A:C	0	72506640	C	A
16	chr16:72510926:G:A	0	72510926	A	G
16	chr16:72511000:A:T	0	72511000	T	A
16	chr16:72511222:C:T	0	72511222	T	C
16	chr16:72511569:C:T	0	72511569	T	C
16	chr16:72511822:G:A	0	72511822	A	G
16	chr16:72514147:T:C	0	72514147	C	T
16	chr16:72517629:G:T	0	72517629	T	G
16	chr16:72517657:G:A	0	72517657	A	G
16	chr16:72521290:C:T	0	72521290	T	C
16	chr16:72522149:C:T	0	72522149	T	C
16	chr16:72523344:T:A	0	72523344	A	T
16	chr16:72524584:TG:T	0	72524584	T	TG
16	chr16:72526388:C:T	0	72526388	T	C
16	chr16:72527723:A:G	0	72527723	G	A
16	chr16:72527808:A:C	0	72527808	C	A
16	chr16:72529472:C:G	0	72529472	G	C
16	chr16:72531477:AC:A	0	72531477	A	AC
16	chr16:72531909:A:C	0	72531909	C	A
16	chr16:72533402:G:T	0	72533402	T	G
16	chr16:72534287:A:T	0	72534287	T	A
16	chr16:72535274:T:C	0	72535274	C	T
16	chr16:72535337:A:T	0	72535337	T	A
16	chr16:72536454:C:T	0	72536454	T	C
16	chr16:72536778:G:A	0	72536778	A	G
16	chr16:72538095:T:C	0	72538095	C	T
16	chr16:72540469:C:T	0	72540469	T	C
16	chr16:72540651:A:T	0	72540651	T	A
16	chr16:72543335:G:A	0	72543335	A	G
16	chr16:72544232:G:A	0	72544232	A	G
16	chr16:72544695:T:G	0	72544695	G	T
16	chr16:72547542:T:A	0	72547542	A	T
16	chr16:72550655:G:A	0	72550655	A	G
16	chr16:72550908:T:C	0	72550908	C	T
16	chr16:72553194:T:A	0	72553194	A	T
16	chr16:72554417:G:A	0	72554417	A	G
16	chr16:72554786:C:T	0	72554786	T	C
16	chr16:72556141:G:C	0	72556141	C	G
16	chr16:72557004:G:A	0	72557004	A	G
16	chr16:72557667:C:T	0	72557667	T	C
16	chr16:72558031:C:G	0	72558031	G	C
16	chr16:72558410:C:A	0	72558410	A	C
16	chr16:72560488:C:T	0	72560488	T	C
16	chr16:72563114:T:C	0	72563114	C	T
16	chr16:72563194:G:C	0	72563194	C	G
16	chr16:72565621:C:T	0	72565621	T	C
16	chr16:72566013:A:G	0	72566013	G	A
16	chr16:72566214:C:A	0	72566214	A	C
16	chr16:72567829:C:T	0	72567829	T	C
16	chr16:72568553:A:C	0	72568553	C	A
16	chr16:72569177:T:C	0	72569177	C	T
16	chr16:72570129:A:G	0	72570129	G	A
16	chr16:72571687:T:C	0	72571687	C	T
16	chr16:72573067:G:C	0	72573067	C	G
16	chr16:72573579:T:C	0	72573579	C	T
16	chr16:72575294:T:C	0	72575294	C	T
16	chr16:72575615:T:C	0	72575615	C	T
16	chr16:72577980:A:G	0	72577980	G	A
16	chr16:72578072:T:A	0	72578072	A	T
16	chr16:72578117:T:A	0	72578117	A	T
16	chr16:72581654:C:T	0	72581654	T	C
16	chr16:72581673:A:C	0	72581673	C	A
16	chr16:72583635:C:T	0	72583635	T	C
16	chr16:72585851:T:C	0	72585851	C	T
16	chr16:72586187:G:A	0	72586187	A	G
16	chr16:72590311:G:T	0	72590311	T	G
16	chr16:72591724:G:A	0	72591724	A	G
16	chr16:72591999:G:A	0	72591999	A	G
16	chr16:72592233:G:C	0	72592233	C	G
16	chr16:72592343:A:T	0	72592343	T	A
16	chr16:72592670:T:C	0	72592670	C	T
16	chr16:72595157:C:G	0	72595157	G	C
16	chr16:72595507:T:A	0	72595507	A	T
16	chr16:72600786:C:T	0	72600786	T	C
16	chr16:72601650:A:C	0	72601650	C	A
16	chr16:72601775:A:G	0	72601775	G	A
16	chr16:72605329:T:C	0	72605329	C	T
16	chr16:72607453:C:T	0	72607453	T	C
16	chr16:72609545:C:T	0	72609545	T	C
16	chr16:72609558:A:G	0	72609558	G	A
16	chr16:72610145:T:C	0	72610145	C	T
16	chr16:72611039:AAAAAAAAG:A	0	72611039	A	AAAAAAAAG
16	chr16:72613407:C:T	0	72613407	T	C
16	chr16:72614576:C:T	0	72614576	T	C
16	chr16:72614643:G:A	0	72614643	A	G
16	chr16:72616263:G:C	0	72616263	C	G
16	chr16:72617370:T:C	0	72617370	C	T
16	chr16:72618182:C:T	0	72618182	T	C
16	chr16:72618885:C:A	0	72618885	A	C
16	chr16:72619427:G:A	0	72619427	A	G
16	chr16:72620427:T:C	0	72620427	C	T
16	chr16:72622090:G:A	0	72622090	A	G
16	chr16:72626242:T:C	0	72626242	C	T
16	chr16:72627063:C:T	0	72627063	T	C
16	chr16:72629236:C:G	0	72629236	G	C
16	chr16:72633959:T:C	0	72633959	C	T
16	chr16:72636390:C:T	0	72636390	T	C
16	chr16:72637183:T:C	0	72637183	C	T
16	chr16:72638867:G:A	0	72638867	A	G
16	chr16:72648711:C:A	0	72648711	A	C
16	chr16:72657031:G:A	0	72657031	A	G
16	chr16:72660075:T:C	0	72660075	C	T
16	chr16:72660187:C:T	0	72660187	T	C
16	chr16:72665666:C:T	0	72665666	T	C
16	chr16:72673028:A:G	0	72673028	G	A
16	chr16:72673157:C:T	0	72673157	T	C
16	chr16:72677612:T:C	0	72677612	C	T
16	chr16:72677664:T:C	0	72677664	C	T
16	chr16:72678512:A:G	0	72678512	G	A
16	chr16:72679257:A:G	0	72679257	G	A
16	chr16:72681778:A:G	0	72681778	G	A
16	chr16:72681807:T:G	0	72681807	G	T
16	chr16:72683127:A:G	0	72683127	G	A
16	chr16:72690632:C:T	0	72690632	T	C
16	chr16:72692593:G:A	0	72692593	A	G
16	chr16:72693119:T:A	0	72693119	A	T
16	chr16:72693833:A:G	0	72693833	G	A
16	chr16:72695641:C:A	0	72695641	A	C
16	chr16:72695666:T:A	0	72695666	A	T
16	chr16:72697955:T:C	0	72697955	C	T
16	chr16:72698786:C:T	0	72698786	T	C
16	chr16:72699969:ATTAAC:A	0	72699969	A	ATTAAC
16	chr16:72700205:C:T	0	72700205	T	C
16	chr16:72700758:A:G	0	72700758	G	A
16	chr16:72701637:A:G	0	72701637	G	A
16	chr16:72702731:G:C	0	72702731	C	G
16	chr16:72703368:A:G	0	72703368	G	A
16	chr16:72703935:G:A	0	72703935	A	G
16	chr16:72704739:C:T	0	72704739	T	C
16	chr16:72707368:G:A	0	72707368	A	G
16	chr16:72711433:C:G	0	72711433	G	C
16	chr16:72713203:C:T	0	72713203	T	C
16	chr16:72713786:T:A	0	72713786	A	T
16	chr16:72721676:T:C	0	72721676	C	T
16	chr16:72722202:G:T	0	72722202	T	G
16	chr16:72723985:G:A	0	72723985	A	G
16	chr16:72732276:CT:C	0	72732276	C	CT
16	chr16:72732412:C:T	0	72732412	T	C
16	chr16:72736438:G:C	0	72736438	C	G
16	chr16:72738231:T:C	0	72738231	C	T
16	chr16:72746726:C:T	0	72746726	T	C
16	chr16:72749081:C:T	0	72749081	T	C
16	chr16:72751404:C:T	0	72751404	T	C
16	chr16:72751790:G:T	0	72751790	T	G
16	chr16:72755705:C:T	0	72755705	T	C
16	chr16:72759107:T:C	0	72759107	C	T
16	chr16:72764372:C:T	0	72764372	T	C
16	chr16:72769079:TATC:T	0	72769079	T	TATC
16	chr16:72776155:T:G	0	72776155	G	T
16	chr16:72788397:G:A	0	72788397	A	G
16	chr16:72798236:T:A	0	72798236	A	T
16	chr16:72800736:GC:G	0	72800736	G	GC
16	chr16:72802694:G:A	0	72802694	A	G
16	chr16:72805538:A:ATTG	0	72805538	ATTG	A
16	chr16:72808519:T:C	0	72808519	C	T
16	chr16:72823645:G:T	0	72823645	T	G
16	chr16:72842739:C:A	0	72842739	A	C
16	chr16:72843436:G:A	0	72843436	A	G
16	chr16:72843682:C:T	0	72843682	T	C
16	chr16:72844473:C:T	0	72844473	T	C
16	chr16:72845505:G:A	0	72845505	A	G
16	chr16:72847401:C:T	0	72847401	T	C
16	chr16:72848284:T:C	0	72848284	C	T
16	chr16:72851618:A:G	0	72851618	G	A
16	chr16:72853273:G:A	0	72853273	A	G
16	chr16:72853284:C:T	0	72853284	T	C
16	chr16:72853873:A:C	0	72853873	C	A
16	chr16:72853927:G:A	0	72853927	A	G
16	chr16:72855054:C:T	0	72855054	T	C
16	chr16:72855295:G:A	0	72855295	A	G
16	chr16:72856317:G:A	0	72856317	A	G
16	chr16:72857999:A:G	0	72857999	G	A
16	chr16:72858914:C:G	0	72858914	G	C
16	chr16:72859417:G:A	0	72859417	A	G
16	chr16:72862795:A:G	0	72862795	G	A
16	chr16:72862832:GA:G	0	72862832	G	GA
16	chr16:72862837:A:G	0	72862837	G	A
16	chr16:72864873:T:C	0	72864873	C	T
16	chr16:72864965:C:T	0	72864965	T	C
16	chr16:72865778:T:C	0	72865778	C	T
16	chr16:72865925:C:T	0	72865925	T	C
16	chr16:72868492:G:T	0	72868492	T	G
16	chr16:72868945:G:A	0	72868945	A	G
16	chr16:72869587:CT:C	0	72869587	C	CT
16	chr16:72869610:G:A	0	72869610	A	G
16	chr16:72871489:G:A	0	72871489	A	G
16	chr16:72871958:G:A	0	72871958	A	G
16	chr16:72874977:A:G	0	72874977	G	A
16	chr16:72875452:A:G	0	72875452	G	A
16	chr16:72876080:T:C	0	72876080	C	T
16	chr16:72876408:G:A	0	72876408	A	G
16	chr16:72876504:C:T	0	72876504	T	C
16	chr16:72877507:G:A	0	72877507	A	G
16	chr16:72877645:G:A	0	72877645	A	G
16	chr16:72877840:T:C	0	72877840	C	T
16	chr16:72878041:C:T	0	72878041	T	C
16	chr16:72878050:T:C	0	72878050	C	T
16	chr16:72878934:T:C	0	72878934	C	T
16	chr16:72880429:C:T	0	72880429	T	C
16	chr16:72880506:A:C	0	72880506	C	A
16	chr16:72881271:G:C	0	72881271	C	G
16	chr16:72881337:C:T	0	72881337	T	C
16	chr16:72881526:C:T	0	72881526	T	C
16	chr16:72882019:G:A	0	72882019	A	G
16	chr16:72882866:G:A	0	72882866	A	G
16	chr16:72883702:G:A	0	72883702	A	G
16	chr16:72884500:T:C	0	72884500	C	T
16	chr16:72887364:T:A	0	72887364	A	T
16	chr16:72887835:C:T	0	72887835	T	C
16	chr16:72889290:A:T	0	72889290	T	A
16	chr16:72890178:T:C	0	72890178	C	T
16	chr16:72890223:T:C	0	72890223	C	T
16	chr16:72890920:G:A	0	72890920	A	G
16	chr16:72891418:C:G	0	72891418	G	C
16	chr16:72892083:C:T	0	72892083	T	C
16	chr16:72892426:T:C	0	72892426	C	T
16	chr16:72892446:G:A	0	72892446	A	G
16	chr16:72892997:G:A	0	72892997	A	G
16	chr16:72893634:A:C	0	72893634	C	A
16	chr16:72893872:G:A	0	72893872	A	G
16	chr16:72894280:C:G	0	72894280	G	C
16	chr16:72895029:A:C	0	72895029	C	A
16	chr16:72896477:A:G	0	72896477	G	A
16	chr16:72896690:C:G	0	72896690	G	C
16	chr16:72896731:G:A	0	72896731	A	G
16	chr16:72896940:G:A	0	72896940	A	G
16	chr16:72897186:A:G	0	72897186	G	A
16	chr16:72897866:G:GA	0	72897866	GA	G
16	chr16:72898804:G:A	0	72898804	A	G
16	chr16:72899156:T:C	0	72899156	C	T
16	chr16:72899905:A:G	0	72899905	G	A
16	chr16:72900442:C:T	0	72900442	T	C
16	chr16:72900544:G:C	0	72900544	C	G
16	chr16:72901302:C:T	0	72901302	T	C
16	chr16:72901787:C:T	0	72901787	T	C
16	chr16:72901944:G:A	0	72901944	A	G
16	chr16:72902012:G:A	0	72902012	A	G
16	chr16:72903180:G:A	0	72903180	A	G
16	chr16:72904115:T:C	0	72904115	C	T
16	chr16:72904249:C:T	0	72904249	T	C
16	chr16:72904913:C:A	0	72904913	A	C
16	chr16:72905558:A:G	0	72905558	G	A
16	chr16:72905996:T:C	0	72905996	C	T
16	chr16:72906500:G:A	0	72906500	A	G
16	chr16:72906671:G:A	0	72906671	A	G
16	chr16:72907030:A:G	0	72907030	G	A
16	chr16:72907536:T:C	0	72907536	C	T
16	chr16:72908429:C:T	0	72908429	T	C
16	chr16:72908525:G:A	0	72908525	A	G
16	chr16:72909156:T:C	0	72909156	C	T
16	chr16:72909538:A:C	0	72909538	C	A
16	chr16:72909591:T:G	0	72909591	G	T
16	chr16:72910263:G:T	0	72910263	T	G
16	chr16:72910721:G:A	0	72910721	A	G
16	chr16:72910908:T:G	0	72910908	G	T
16	chr16:72911221:C:A	0	72911221	A	C
16	chr16:72911805:G:T	0	72911805	T	G
16	chr16:72912109:T:C	0	72912109	C	T
16	chr16:72914202:C:T	0	72914202	T	C
16	chr16:72914323:T:A	0	72914323	A	T
16	chr16:72914542:A:G	0	72914542	G	A
16	chr16:72914768:G:A	0	72914768	A	G
16	chr16:72915540:G:A	0	72915540	A	G
16	chr16:72916407:G:A	0	72916407	A	G
16	chr16:72916569:T:C	0	72916569	C	T
16	chr16:72916743:G:A	0	72916743	A	G
16	chr16:72917113:C:T	0	72917113	T	C
16	chr16:72917668:C:T	0	72917668	T	C
16	chr16:72917728:A:C	0	72917728	C	A
16	chr16:72918013:AG:A	0	72918013	A	AG
16	chr16:72918039:G:C	0	72918039	C	G
16	chr16:72918392:C:T	0	72918392	T	C
16	chr16:72918572:T:A	0	72918572	A	T
16	chr16:72919100:T:C	0	72919100	C	T
16	chr16:72919443:G:C	0	72919443	C	G
16	chr16:72919997:G:C	0	72919997	C	G
16	chr16:72919998:T:C	0	72919998	C	T
16	chr16:72921476:G:A	0	72921476	A	G
16	chr16:72922017:C:T	0	72922017	T	C
16	chr16:72922409:T:C	0	72922409	C	T
16	chr16:72922645:G:A	0	72922645	A	G
16	chr16:72924533:C:T	0	72924533	T	C
16	chr16:72924880:G:C	0	72924880	C	G
16	chr16:72925068:C:T	0	72925068	T	C
16	chr16:72925128:G:A	0	72925128	A	G
16	chr16:72926331:G:A	0	72926331	A	G
16	chr16:72926384:G:C	0	72926384	C	G
16	chr16:72926943:T:C	0	72926943	C	T
16	chr16:72927941:C:T	0	72927941	T	C
16	chr16:72927986:T:TG	0	72927986	TG	T
16	chr16:72928524:T:C	0	72928524	C	T
16	chr16:72928965:C:T	0	72928965	T	C
16	chr16:72929081:T:C	0	72929081	C	T
16	chr16:72929915:G:A	0	72929915	A	G
16	chr16:72929983:C:T	0	72929983	T	C
16	chr16:72930666:A:G	0	72930666	G	A
16	chr16:72930809:G:A	0	72930809	A	G
16	chr16:72930867:T:C	0	72930867	C	T
16	chr16:72930900:G:A	0	72930900	A	G
16	chr16:72931295:C:T	0	72931295	T	C
16	chr16:72931470:A:G	0	72931470	G	A
16	chr16:72932299:A:G	0	72932299	G	A
16	chr16:72932333:T:C	0	72932333	C	T
16	chr16:72932394:A:G	0	72932394	G	A
16	chr16:72932535:A:T	0	72932535	T	A
16	chr16:72933231:T:C	0	72933231	C	T
16	chr16:72933305:CATT:C	0	72933305	C	CATT
16	chr16:72933464:C:T	0	72933464	T	C
16	chr16:72933560:T:A	0	72933560	A	T
16	chr16:72933717:T:C	0	72933717	C	T
16	chr16:72934465:A:G	0	72934465	G	A
16	chr16:72935175:C:T	0	72935175	T	C
16	chr16:72935335:CAA:C	0	72935335	C	CAA
16	chr16:72936993:C:A	0	72936993	A	C
16	chr16:72937977:A:G	0	72937977	G	A
16	chr16:72938191:A:G	0	72938191	G	A
16	chr16:72939455:C:T	0	72939455	T	C
16	chr16:72940124:C:G	0	72940124	G	C
16	chr16:72941240:C:A	0	72941240	A	C
16	chr16:72941890:C:T	0	72941890	T	C
16	chr16:72942033:T:C	0	72942033	C	T
16	chr16:72943044:A:C	0	72943044	C	A
16	chr16:72944634:T:C	0	72944634	C	T
16	chr16:72945475:C:T	0	72945475	T	C
16	chr16:72945565:A:C	0	72945565	C	A
16	chr16:72946841:G:A	0	72946841	A	G
16	chr16:72947041:C:T	0	72947041	T	C
16	chr16:72947331:T:C	0	72947331	C	T
16	chr16:72948050:C:A	0	72948050	A	C
16	chr16:72948489:G:C	0	72948489	C	G
16	chr16:72949159:C:T	0	72949159	T	C
16	chr16:72949228:T:G	0	72949228	G	T
16	chr16:72949603:G:A	0	72949603	A	G
16	chr16:72949997:G:A	0	72949997	A	G
16	chr16:72950441:G:A	0	72950441	A	G
16	chr16:72950769:C:T	0	72950769	T	C
16	chr16:72951439:T:C	0	72951439	C	T
16	chr16:72952082:T:C	0	72952082	C	T
16	chr16:72952435:A:G	0	72952435	G	A
16	chr16:72953708:G:A	0	72953708	A	G
16	chr16:72954935:C:T	0	72954935	T	C
16	chr16:72955109:C:A	0	72955109	A	C
16	chr16:72955891:G:A	0	72955891	A	G
16	chr16:72956455:A:T	0	72956455	T	A
16	chr16:72956560:G:T	0	72956560	T	G
16	chr16:72956654:G:A	0	72956654	A	G
16	chr16:72956921:G:C	0	72956921	C	G
16	chr16:72957158:G:T	0	72957158	T	G
16	chr16:72957198:C:T	0	72957198	T	C
16	chr16:72957387:C:T	0	72957387	T	C
16	chr16:72958298:G:A	0	72958298	A	G
16	chr16:72958322:G:A	0	72958322	A	G
16	chr16:72959807:G:A	0	72959807	A	G
16	chr16:72959809:C:T	0	72959809	T	C
16	chr16:72960265:G:A	0	72960265	A	G
16	chr16:72960520:T:C	0	72960520	C	T
16	chr16:72960681:A:G	0	72960681	G	A
16	chr16:72960936:C:G	0	72960936	G	C
16	chr16:72960992:T:C	0	72960992	C	T
16	chr16:72961129:C:T	0	72961129	T	C
16	chr16:72961876:G:C	0	72961876	C	G
16	chr16:72961968:C:T	0	72961968	T	C
16	chr16:72962097:T:C	0	72962097	C	T
16	chr16:72962174:A:G	0	72962174	G	A
16	chr16:72962263:G:A	0	72962263	A	G
16	chr16:72962914:C:T	0	72962914	T	C
16	chr16:72962948:A:G	0	72962948	G	A
16	chr16:72963848:G:T	0	72963848	T	G
16	chr16:72964337:A:G	0	72964337	G	A
16	chr16:72964857:G:A	0	72964857	A	G
16	chr16:72965791:T:C	0	72965791	C	T
16	chr16:72965866:A:G	0	72965866	G	A
16	chr16:72967699:G:A	0	72967699	A	G
16	chr16:72967874:G:A	0	72967874	A	G
16	chr16:72967920:C:T	0	72967920	T	C
16	chr16:72968522:G:A	0	72968522	A	G
16	chr16:72968720:G:C	0	72968720	C	G
16	chr16:72968721:T:C	0	72968721	C	T
16	chr16:72969291:C:G	0	72969291	G	C
16	chr16:72969534:C:T	0	72969534	T	C
16	chr16:72969820:T:C	0	72969820	C	T
16	chr16:72970136:C:G	0	72970136	G	C
16	chr16:72970442:C:G	0	72970442	G	C
16	chr16:72971040:T:A	0	72971040	A	T
16	chr16:72971909:G:A	0	72971909	A	G
16	chr16:72972675:T:C	0	72972675	C	T
16	chr16:72973106:T:C	0	72973106	C	T
16	chr16:72973601:A:G	0	72973601	G	A
16	chr16:72973699:A:T	0	72973699	T	A
16	chr16:72973733:G:A	0	72973733	A	G
16	chr16:72974071:T:C	0	72974071	C	T
16	chr16:72974161:G:A	0	72974161	A	G
16	chr16:72974331:C:T	0	72974331	T	C
16	chr16:72974358:G:A	0	72974358	A	G
16	chr16:72974894:C:T	0	72974894	T	C
16	chr16:72975098:T:A	0	72975098	A	T
16	chr16:72975799:T:C	0	72975799	C	T
16	chr16:72975873:T:G	0	72975873	G	T
16	chr16:72976881:G:A	0	72976881	A	G
16	chr16:72976887:G:GC	0	72976887	GC	G
16	chr16:72977678:G:A	0	72977678	A	G
16	chr16:72978265:T:C	0	72978265	C	T
16	chr16:72978388:T:C	0	72978388	C	T
16	chr16:72978602:G:A	0	72978602	A	G
16	chr16:72978786:G:A	0	72978786	A	G
16	chr16:72979583:T:C	0	72979583	C	T
16	chr16:72979734:T:G	0	72979734	G	T
16	chr16:72979896:C:T	0	72979896	T	C
16	chr16:72979897:T:C	0	72979897	C	T
16	chr16:72979943:T:C	0	72979943	C	T
16	chr16:72980681:G:T	0	72980681	T	G
16	chr16:72981262:G:A	0	72981262	A	G
16	chr16:72981522:G:A	0	72981522	A	G
16	chr16:72981697:G:C	0	72981697	C	G
16	chr16:72982244:A:C	0	72982244	C	A
16	chr16:72982869:A:C	0	72982869	C	A
16	chr16:72983162:C:G	0	72983162	G	C
16	chr16:72983219:T:G	0	72983219	G	T
16	chr16:72983785:C:A	0	72983785	A	C
16	chr16:72984522:A:G	0	72984522	G	A
16	chr16:72985105:G:A	0	72985105	A	G
16	chr16:72985661:T:C	0	72985661	C	T
16	chr16:72987195:T:C	0	72987195	C	T
16	chr16:72987442:G:A	0	72987442	A	G
16	chr16:72987465:G:C	0	72987465	C	G
16	chr16:72987541:C:G	0	72987541	G	C
16	chr16:72987655:C:T	0	72987655	T	C
16	chr16:72988089:A:G	0	72988089	G	A
16	chr16:72988114:C:T	0	72988114	T	C
16	chr16:72988374:G:A	0	72988374	A	G
16	chr16:72988605:T:C	0	72988605	C	T
16	chr16:72988868:G:T	0	72988868	T	G
16	chr16:72988960:G:A	0	72988960	A	G
16	chr16:72989075:A:T	0	72989075	T	A
16	chr16:72989081:A:G	0	72989081	G	A
16	chr16:72989141:CT:C	0	72989141	C	CT
16	chr16:72989180:A:G	0	72989180	G	A
16	chr16:72989253:A:G	0	72989253	G	A
16	chr16:72989688:T:C	0	72989688	C	T
16	chr16:72990324:G:A	0	72990324	A	G
16	chr16:72990377:C:T	0	72990377	T	C
16	chr16:72991144:G:A	0	72991144	A	G
16	chr16:72991194:C:T	0	72991194	T	C
16	chr16:72991583:G:A	0	72991583	A	G
16	chr16:72992929:G:A	0	72992929	A	G
16	chr16:72993924:C:A	0	72993924	A	C
16	chr16:72994178:A:G	0	72994178	G	A
16	chr16:72994350:C:T	0	72994350	T	C
16	chr16:72995261:T:C	0	72995261	C	T
16	chr16:72995296:G:A	0	72995296	A	G
16	chr16:72996153:G:A	0	72996153	A	G
16	chr16:72996274:C:T	0	72996274	T	C
16	chr16:72997275:A:C	0	72997275	C	A
16	chr16:72997497:A:G	0	72997497	G	A
16	chr16:72997595:A:G	0	72997595	G	A
16	chr16:72997990:G:A	0	72997990	A	G
16	chr16:72998133:G:A	0	72998133	A	G
16	chr16:72998134:C:T	0	72998134	T	C
16	chr16:72998566:T:C	0	72998566	C	T
16	chr16:72999298:T:C	0	72999298	C	T
16	chr16:72999970:C:T	0	72999970	T	C
16	chr16:73000606:A:G	0	73000606	G	A
16	chr16:73001007:C:T	0	73001007	T	C
16	chr16:73001039:C:T	0	73001039	T	C
16	chr16:73001116:T:C	0	73001116	C	T
16	chr16:73001601:T:C	0	73001601	C	T
16	chr16:73001978:C:T	0	73001978	T	C
16	chr16:73002734:T:C	0	73002734	C	T
16	chr16:73003486:G:A	0	73003486	A	G
16	chr16:73003659:C:T	0	73003659	T	C
16	chr16:73003828:G:A	0	73003828	A	G
16	chr16:73005232:C:T	0	73005232	T	C
16	chr16:73005489:T:C	0	73005489	C	T
16	chr16:73007620:G:C	0	73007620	C	G
16	chr16:73007953:T:C	0	73007953	C	T
16	chr16:73008652:G:A	0	73008652	A	G
16	chr16:73009030:C:T	0	73009030	T	C
16	chr16:73009348:G:A	0	73009348	A	G
16	chr16:73009878:G:A	0	73009878	A	G
16	chr16:73011485:G:C	0	73011485	C	G
16	chr16:73011716:A:C	0	73011716	C	A
16	chr16:73011950:T:C	0	73011950	C	T
16	chr16:73014210:G:C	0	73014210	C	G
16	chr16:73014373:A:G	0	73014373	G	A
16	chr16:73015508:T:C	0	73015508	C	T
16	chr16:73016177:A:C	0	73016177	C	A
16	chr16:73016677:C:G	0	73016677	G	C
16	chr16:73016807:G:T	0	73016807	T	G
16	chr16:73017919:T:G	0	73017919	G	T
16	chr16:73018402:T:G	0	73018402	G	T
16	chr16:73018467:C:T	0	73018467	T	C
16	chr16:73018535:A:G	0	73018535	G	A
16	chr16:73018934:G:A	0	73018934	A	G
16	chr16:73019123:T:A	0	73019123	A	T
16	chr16:73019253:T:C	0	73019253	C	T
16	chr16:73019348:G:A	0	73019348	A	G
16	chr16:73019680:A:C	0	73019680	C	A
16	chr16:73019923:T:C	0	73019923	C	T
16	chr16:73020394:GA:G	0	73020394	G	GA
16	chr16:73020895:T:C	0	73020895	C	T
16	chr16:73021422:T:C	0	73021422	C	T
16	chr16:73024524:G:A	0	73024524	A	G
16	chr16:73025027:C:T	0	73025027	T	C
16	chr16:73025848:A:G	0	73025848	G	A
16	chr16:73025962:G:A	0	73025962	A	G
16	chr16:73026129:A:G	0	73026129	G	A
16	chr16:73027969:C:T	0	73027969	T	C
16	chr16:73028164:C:T	0	73028164	T	C
16	chr16:73028614:T:C	0	73028614	C	T
16	chr16:73030458:T:C	0	73030458	C	T
16	chr16:73032740:T:C	0	73032740	C	T
16	chr16:73032795:A:G	0	73032795	G	A
16	chr16:73033055:A:G	0	73033055	G	A
16	chr16:73033256:G:A	0	73033256	A	G
16	chr16:73033862:T:G	0	73033862	G	T
16	chr16:73034616:T:C	0	73034616	C	T
16	chr16:73034779:G:A	0	73034779	A	G
16	chr16:73035078:C:T	0	73035078	T	C
16	chr16:73035162:AG:A	0	73035162	A	AG
16	chr16:73035819:A:G	0	73035819	G	A
16	chr16:73035989:T:C	0	73035989	C	T
16	chr16:73036101:T:C	0	73036101	C	T
16	chr16:73036184:C:G	0	73036184	G	C
16	chr16:73036411:C:A	0	73036411	A	C
16	chr16:73037689:G:C	0	73037689	C	G
16	chr16:73037738:C:T	0	73037738	T	C
16	chr16:73039909:G:A	0	73039909	A	G
16	chr16:73043675:G:A	0	73043675	A	G
16	chr16:73045190:G:A	0	73045190	A	G
16	chr16:73045784:T:C	0	73045784	C	T
16	chr16:73050377:T:C	0	73050377	C	T
16	chr16:73050619:C:T	0	73050619	T	C
16	chr16:73051262:G:A	0	73051262	A	G
16	chr16:73053790:C:T	0	73053790	T	C
16	chr16:73055128:T:C	0	73055128	C	T
16	chr16:73056140:G:A	0	73056140	A	G
16	chr16:73059636:G:A	0	73059636	A	G
16	chr16:73060594:T:A	0	73060594	A	T
16	chr16:73061436:G:T	0	73061436	T	G
16	chr16:73061531:AAC:A	0	73061531	A	AAC
16	chr16:73062344:A:G	0	73062344	G	A
16	chr16:73063764:G:A	0	73063764	A	G
16	chr16:73063946:C:T	0	73063946	T	C
16	chr16:73064791:T:C	0	73064791	C	T
16	chr16:73066409:C:T	0	73066409	T	C
16	chr16:73067114:G:A	0	73067114	A	G
16	chr16:73067426:G:A	0	73067426	A	G
16	chr16:73068557:T:C	0	73068557	C	T
16	chr16:73072096:G:A	0	73072096	A	G
16	chr16:73072123:C:T	0	73072123	T	C
16	chr16:73072849:A:G	0	73072849	G	A
16	chr16:73077762:C:A	0	73077762	A	C
16	chr16:73078801:T:C	0	73078801	C	T
16	chr16:73079247:G:A	0	73079247	A	G
16	chr16:73081235:C:T	0	73081235	T	C
16	chr16:73081943:C:T	0	73081943	T	C
16	chr16:73083622:C:T	0	73083622	T	C
16	chr16:73084031:C:T	0	73084031	T	C
16	chr16:73084985:T:A	0	73084985	A	T
16	chr16:73085236:C:T	0	73085236	T	C
16	chr16:73087345:C:T	0	73087345	T	C
16	chr16:73088327:A:G	0	73088327	G	A
16	chr16:73088724:T:C	0	73088724	C	T
16	chr16:73089517:G:A	0	73089517	A	G
16	chr16:73090760:C:A	0	73090760	A	C
16	chr16:73091332:T:C	0	73091332	C	T
16	chr16:73091548:T:C	0	73091548	C	T
16	chr16:73092105:T:C	0	73092105	C	T
16	chr16:73092389:C:T	0	73092389	T	C
16	chr16:73092851:G:A	0	73092851	A	G
16	chr16:73093616:G:A	0	73093616	A	G
16	chr16:73093657:G:A	0	73093657	A	G
16	chr16:73093824:C:T	0	73093824	T	C
16	chr16:73094117:T:C	0	73094117	C	T
16	chr16:73094247:G:A	0	73094247	A	G
16	chr16:73094395:C:T	0	73094395	T	C
16	chr16:73094890:A:G	0	73094890	G	A
16	chr16:73095828:C:T	0	73095828	T	C
16	chr16:73096210:T:C	0	73096210	C	T
16	chr16:73096520:A:G	0	73096520	G	A
16	chr16:73097047:C:A	0	73097047	A	C
16	chr16:73097176:C:G	0	73097176	G	C
16	chr16:73097671:C:T	0	73097671	T	C
16	chr16:73097693:T:C	0	73097693	C	T
16	chr16:73098390:T:C	0	73098390	C	T
16	chr16:73098940:A:G	0	73098940	G	A
16	chr16:73099672:C:T	0	73099672	T	C
16	chr16:73100615:T:TCCA	0	73100615	TCCA	T
16	chr16:73100618:T:C	0	73100618	C	T
16	chr16:73100680:T:C	0	73100680	C	T
16	chr16:73101842:C:T	0	73101842	T	C
16	chr16:73102559:T:C	0	73102559	C	T
16	chr16:73102591:A:T	0	73102591	T	A
16	chr16:73102792:T:C	0	73102792	C	T
16	chr16:73103024:G:A	0	73103024	A	G
16	chr16:73103327:C:T	0	73103327	T	C
16	chr16:73103705:C:T	0	73103705	T	C
16	chr16:73104025:C:T	0	73104025	T	C
16	chr16:73104083:A:G	0	73104083	G	A
16	chr16:73104379:C:T	0	73104379	T	C
16	chr16:73104596:G:A	0	73104596	A	G
16	chr16:73105186:G:C	0	73105186	C	G
16	chr16:73105707:C:T	0	73105707	T	C
16	chr16:73106065:T:C	0	73106065	C	T
16	chr16:73106193:G:A	0	73106193	A	G
16	chr16:73106824:A:G	0	73106824	G	A
16	chr16:73106854:A:G	0	73106854	G	A
16	chr16:73107047:T:C	0	73107047	C	T
16	chr16:73107882:C:T	0	73107882	T	C
16	chr16:73107887:C:T	0	73107887	T	C
16	chr16:73107933:G:A	0	73107933	A	G
16	chr16:73107965:T:C	0	73107965	C	T
16	chr16:73107967:T:C	0	73107967	C	T
16	chr16:73108719:T:C	0	73108719	C	T
16	chr16:73108984:T:C	0	73108984	C	T
16	chr16:73109003:A:AT	0	73109003	AT	A
16	chr16:73109015:C:T	0	73109015	T	C
16	chr16:73109025:C:A	0	73109025	A	C
16	chr16:73109349:C:T	0	73109349	T	C
16	chr16:73109835:C:T	0	73109835	T	C
16	chr16:73110338:G:A	0	73110338	A	G
16	chr16:73110432:C:T	0	73110432	T	C
16	chr16:73110451:C:T	0	73110451	T	C
16	chr16:73110972:A:G	0	73110972	G	A
16	chr16:73111003:T:C	0	73111003	C	T
16	chr16:73111532:G:A	0	73111532	A	G
16	chr16:73111742:G:A	0	73111742	A	G
16	chr16:73112017:T:C	0	73112017	C	T
16	chr16:73112890:G:T	0	73112890	T	G
16	chr16:73113585:G:A	0	73113585	A	G
16	chr16:73113742:G:A	0	73113742	A	G
16	chr16:73113886:T:C	0	73113886	C	T
16	chr16:73114686:G:A	0	73114686	A	G
16	chr16:73114756:T:C	0	73114756	C	T
16	chr16:73114768:G:T	0	73114768	T	G
16	chr16:73115708:A:G	0	73115708	G	A
16	chr16:73116309:T:A	0	73116309	A	T
16	chr16:73116470:A:G	0	73116470	G	A
16	chr16:73116698:A:G	0	73116698	G	A
16	chr16:73117505:A:G	0	73117505	G	A
16	chr16:73117877:C:A	0	73117877	A	C
16	chr16:73118435:T:G	0	73118435	G	T
16	chr16:73118509:AT:A	0	73118509	A	AT
16	chr16:73118526:A:C	0	73118526	C	A
16	chr16:73118916:A:C	0	73118916	C	A
16	chr16:73118975:T:C	0	73118975	C	T
16	chr16:73119264:C:A	0	73119264	A	C
16	chr16:73119310:T:C	0	73119310	C	T
16	chr16:73119400:C:T	0	73119400	T	C
16	chr16:73119433:C:T	0	73119433	T	C
16	chr16:73119521:G:A	0	73119521	A	G
16	chr16:73119605:G:A	0	73119605	A	G
16	chr16:73119695:G:A	0	73119695	A	G
16	chr16:73119711:G:A	0	73119711	A	G
16	chr16:73119719:C:G	0	73119719	G	C
16	chr16:73119798:C:T	0	73119798	T	C
16	chr16:73119848:C:T	0	73119848	T	C
16	chr16:73119962:T:G	0	73119962	G	T
16	chr16:73120100:G:C	0	73120100	C	G
16	chr16:73120150:C:T	0	73120150	T	C
16	chr16:73120429:T:C	0	73120429	C	T
16	chr16:73121274:C:T	0	73121274	T	C
16	chr16:73121905:G:A	0	73121905	A	G
16	chr16:73122639:A:C	0	73122639	C	A
16	chr16:73123048:T:A	0	73123048	A	T
16	chr16:73123437:T:C	0	73123437	C	T
16	chr16:73124287:C:T	0	73124287	T	C
16	chr16:73124923:T:G	0	73124923	G	T
16	chr16:73125030:A:G	0	73125030	G	A
16	chr16:73125409:C:A	0	73125409	A	C
16	chr16:73125626:C:T	0	73125626	T	C
16	chr16:73126071:A:G	0	73126071	G	A
16	chr16:73127842:C:T	0	73127842	T	C
16	chr16:73128108:A:G	0	73128108	G	A
16	chr16:73128173:G:A	0	73128173	A	G
16	chr16:73128554:C:T	0	73128554	T	C
16	chr16:73128888:G:T	0	73128888	T	G
16	chr16:73129082:T:C	0	73129082	C	T
16	chr16:73130896:A:C	0	73130896	C	A
16	chr16:73131345:A:G	0	73131345	G	A
16	chr16:73133257:T:C	0	73133257	C	T
16	chr16:73134412:C:T	0	73134412	T	C
16	chr16:73136582:A:G	0	73136582	G	A
16	chr16:73137057:A:G	0	73137057	G	A
16	chr16:73139075:C:T	0	73139075	T	C
16	chr16:73140424:A:T	0	73140424	T	A
16	chr16:73141295:T:C	0	73141295	C	T
16	chr16:73142220:G:C	0	73142220	C	G
16	chr16:73143142:A:C	0	73143142	C	A
16	chr16:73143326:G:A	0	73143326	A	G
16	chr16:73143999:A:G	0	73143999	G	A
16	chr16:73144142:C:A	0	73144142	A	C
16	chr16:73144558:A:G	0	73144558	G	A
16	chr16:73144704:A:G	0	73144704	G	A
16	chr16:73145965:G:A	0	73145965	A	G
16	chr16:73147975:C:T	0	73147975	T	C
16	chr16:73148097:G:A	0	73148097	A	G
16	chr16:73148294:C:G	0	73148294	G	C
16	chr16:73148353:A:G	0	73148353	G	A
16	chr16:73149440:G:A	0	73149440	A	G
16	chr16:73149541:A:G	0	73149541	G	A
16	chr16:73149690:G:C	0	73149690	C	G
16	chr16:73150368:T:C	0	73150368	C	T
16	chr16:73150474:G:C	0	73150474	C	G
16	chr16:73151580:T:TG	0	73151580	TG	T
16	chr16:73151589:T:A	0	73151589	A	T
16	chr16:73151809:G:A	0	73151809	A	G
16	chr16:73153444:A:AT	0	73153444	AT	A
16	chr16:73154939:T:C	0	73154939	C	T
16	chr16:73155151:T:C	0	73155151	C	T
16	chr16:73155679:T:C	0	73155679	C	T
16	chr16:73155977:A:C	0	73155977	C	A
16	chr16:73156037:C:T	0	73156037	T	C
16	chr16:73156046:C:A	0	73156046	A	C
16	chr16:73156634:C:A	0	73156634	A	C
16	chr16:73156739:G:T	0	73156739	T	G
16	chr16:73156859:A:G	0	73156859	G	A
16	chr16:73156955:G:A	0	73156955	A	G
16	chr16:73157810:A:G	0	73157810	G	A
16	chr16:73158261:C:T	0	73158261	T	C
16	chr16:73158836:C:T	0	73158836	T	C
16	chr16:73159103:T:G	0	73159103	G	T
16	chr16:73159785:T:C	0	73159785	C	T
16	chr16:73160510:C:T	0	73160510	T	C
16	chr16:73160941:G:C	0	73160941	C	G
16	chr16:73161950:T:G	0	73161950	G	T
16	chr16:73162519:T:C	0	73162519	C	T
16	chr16:73162760:C:T	0	73162760	T	C
16	chr16:73163092:A:G	0	73163092	G	A
16	chr16:73163340:G:A	0	73163340	A	G
16	chr16:73163564:C:T	0	73163564	T	C
16	chr16:73163671:C:T	0	73163671	T	C
16	chr16:73164276:T:C	0	73164276	C	T
16	chr16:73164620:A:C	0	73164620	C	A
16	chr16:73166118:A:G	0	73166118	G	A
16	chr16:73166530:G:A	0	73166530	A	G
16	chr16:73166634:C:T	0	73166634	T	C
16	chr16:73167296:A:ACT	0	73167296	ACT	A
16	chr16:73168306:C:T	0	73168306	T	C
16	chr16:73168515:C:T	0	73168515	T	C
16	chr16:73168652:C:T	0	73168652	T	C
16	chr16:73168976:A:C	0	73168976	C	A
16	chr16:73169388:G:A	0	73169388	A	G
16	chr16:73169594:G:A	0	73169594	A	G
16	chr16:73169926:C:T	0	73169926	T	C
16	chr16:73170515:C:G	0	73170515	G	C
16	chr16:73171165:C:A	0	73171165	A	C
16	chr16:73171193:A:C	0	73171193	C	A
16	chr16:73171771:T:A	0	73171771	A	T
16	chr16:73172129:T:C	0	73172129	C	T
16	chr16:73174170:G:T	0	73174170	T	G
16	chr16:73174651:A:C	0	73174651	C	A
16	chr16:73174899:C:T	0	73174899	T	C
16	chr16:73174916:C:T	0	73174916	T	C
16	chr16:73174945:T:C	0	73174945	C	T
16	chr16:73176715:C:T	0	73176715	T	C
16	chr16:73177970:T:C	0	73177970	C	T
16	chr16:73177981:G:A	0	73177981	A	G
16	chr16:73178429:G:A	0	73178429	A	G
16	chr16:73178608:T:C	0	73178608	C	T
16	chr16:73178809:T:C	0	73178809	C	T
16	chr16:73179048:G:A	0	73179048	A	G
16	chr16:73179056:C:T	0	73179056	T	C
16	chr16:73179325:G:T	0	73179325	T	G
16	chr16:73179443:T:C	0	73179443	C	T
16	chr16:73179726:C:T	0	73179726	T	C
16	chr16:73180299:C:T	0	73180299	T	C
16	chr16:73180965:T:C	0	73180965	C	T
16	chr16:73181050:G:A	0	73181050	A	G
16	chr16:73181162:A:G	0	73181162	G	A
16	chr16:73181196:C:G	0	73181196	G	C
16	chr16:73181324:C:T	0	73181324	T	C
16	chr16:73183224:A:G	0	73183224	G	A
16	chr16:73183507:G:A	0	73183507	A	G
16	chr16:73183955:G:A	0	73183955	A	G
16	chr16:73184015:C:T	0	73184015	T	C
16	chr16:73184788:G:A	0	73184788	A	G
16	chr16:73185807:A:G	0	73185807	G	A
16	chr16:73185878:T:G	0	73185878	G	T
16	chr16:73186072:C:T	0	73186072	T	C
16	chr16:73186101:T:A	0	73186101	A	T
16	chr16:73188802:T:C	0	73188802	C	T
16	chr16:73189151:C:T	0	73189151	T	C
16	chr16:73189280:C:T	0	73189280	T	C
16	chr16:73189828:T:C	0	73189828	C	T
16	chr16:73189935:A:C	0	73189935	C	A
16	chr16:73191034:A:G	0	73191034	G	A
16	chr16:73191379:G:A	0	73191379	A	G
16	chr16:73192065:T:C	0	73192065	C	T
16	chr16:73192155:G:A	0	73192155	A	G
16	chr16:73192447:C:T	0	73192447	T	C
16	chr16:73192815:T:C	0	73192815	C	T
16	chr16:73193829:G:A	0	73193829	A	G
16	chr16:73196282:C:G	0	73196282	G	C
16	chr16:73198497:G:A	0	73198497	A	G
16	chr16:73199933:T:C	0	73199933	C	T
16	chr16:73200960:C:A	0	73200960	A	C
16	chr16:73201781:C:A	0	73201781	A	C
16	chr16:73206643:A:C	0	73206643	C	A
16	chr16:73206803:G:A	0	73206803	A	G
16	chr16:73210801:G:C	0	73210801	C	G
16	chr16:73211932:A:C	0	73211932	C	A
16	chr16:73212699:C:T	0	73212699	T	C
16	chr16:73214578:T:C	0	73214578	C	T
16	chr16:73216738:G:C	0	73216738	C	G
16	chr16:73216792:C:CA	0	73216792	CA	C
16	chr16:73216912:G:A	0	73216912	A	G
16	chr16:73218504:C:T	0	73218504	T	C
16	chr16:73219154:A:T	0	73219154	T	A
16	chr16:73222802:T:C	0	73222802	C	T
16	chr16:73222916:C:T	0	73222916	T	C
16	chr16:73223747:C:G	0	73223747	G	C
16	chr16:73224722:C:G	0	73224722	G	C
16	chr16:73226404:C:T	0	73226404	T	C
16	chr16:73227321:C:G	0	73227321	G	C
16	chr16:73227592:T:C	0	73227592	C	T
16	chr16:73227703:T:G	0	73227703	G	T
16	chr16:73228281:T:C	0	73228281	C	T
16	chr16:73228537:C:T	0	73228537	T	C
16	chr16:73229346:A:G	0	73229346	G	A
16	chr16:73229609:G:A	0	73229609	A	G
16	chr16:73231704:T:C	0	73231704	C	T
16	chr16:73233219:G:T	0	73233219	T	G
16	chr16:73234675:G:C	0	73234675	C	G
16	chr16:73235560:G:C	0	73235560	C	G
16	chr16:73236097:G:A	0	73236097	A	G
16	chr16:73236129:A:G	0	73236129	G	A
16	chr16:73236156:G:A	0	73236156	A	G
16	chr16:73236303:G:A	0	73236303	A	G
16	chr16:73237913:A:G	0	73237913	G	A
16	chr16:73238754:C:T	0	73238754	T	C
16	chr16:73239045:G:A	0	73239045	A	G
16	chr16:73239796:C:T	0	73239796	T	C
16	chr16:73240213:G:A	0	73240213	A	G
16	chr16:73240914:A:G	0	73240914	G	A
16	chr16:73241305:C:CT	0	73241305	CT	C
16	chr16:73241528:T:C	0	73241528	C	T
16	chr16:73242364:A:G	0	73242364	G	A
16	chr16:73244906:G:A	0	73244906	A	G
16	chr16:73245009:T:C	0	73245009	C	T
16	chr16:73245193:T:A	0	73245193	A	T
16	chr16:73245419:A:G	0	73245419	G	A
16	chr16:73245440:T:C	0	73245440	C	T
16	chr16:73245781:G:A	0	73245781	A	G
16	chr16:73245938:T:C	0	73245938	C	T
16	chr16:73247346:T:C	0	73247346	C	T
16	chr16:73248354:T:G	0	73248354	G	T
16	chr16:73248476:A:C	0	73248476	C	A
16	chr16:73249614:G:A	0	73249614	A	G
16	chr16:73250177:A:G	0	73250177	G	A
16	chr16:73250453:T:G	0	73250453	G	T
16	chr16:73250466:G:A	0	73250466	A	G
16	chr16:73250621:G:C	0	73250621	C	G
16	chr16:73250922:C:T	0	73250922	T	C
16	chr16:73251139:C:T	0	73251139	T	C
16	chr16:73251461:G:A	0	73251461	A	G
16	chr16:73253348:T:C	0	73253348	C	T
16	chr16:73253472:G:C	0	73253472	C	G
16	chr16:73253868:G:A	0	73253868	A	G
16	chr16:73253945:T:A	0	73253945	A	T
16	chr16:73254072:C:G	0	73254072	G	C
16	chr16:73254656:G:A	0	73254656	A	G
16	chr16:73255810:T:C	0	73255810	C	T
16	chr16:73256023:A:C	0	73256023	C	A
16	chr16:73256427:T:G	0	73256427	G	T
16	chr16:73256676:C:G	0	73256676	G	C
16	chr16:73256867:T:C	0	73256867	C	T
16	chr16:73256994:T:C	0	73256994	C	T
16	chr16:73257748:A:C	0	73257748	C	A
16	chr16:73258341:AT:A	0	73258341	A	AT
16	chr16:73258343:AT:A	0	73258343	A	AT
16	chr16:73258610:A:G	0	73258610	G	A
16	chr16:73258864:G:C	0	73258864	C	G
16	chr16:73259170:C:T	0	73259170	T	C
16	chr16:73260177:C:T	0	73260177	T	C
16	chr16:73260260:A:G	0	73260260	G	A
16	chr16:73260542:G:A	0	73260542	A	G
16	chr16:73261843:T:A	0	73261843	A	T
16	chr16:73262168:A:G	0	73262168	G	A
16	chr16:73262355:T:C	0	73262355	C	T
16	chr16:73262691:T:C	0	73262691	C	T
16	chr16:73262965:A:G	0	73262965	G	A
16	chr16:73263092:A:C	0	73263092	C	A
16	chr16:73263117:G:A	0	73263117	A	G
16	chr16:73263377:G:A	0	73263377	A	G
16	chr16:73263381:G:A	0	73263381	A	G
16	chr16:73263384:A:T	0	73263384	T	A
16	chr16:73263653:G:A	0	73263653	A	G
16	chr16:73263706:G:T	0	73263706	T	G
16	chr16:73264235:T:C	0	73264235	C	T
16	chr16:73264710:C:G	0	73264710	G	C
16	chr16:73264726:T:C	0	73264726	C	T
16	chr16:73264810:A:C	0	73264810	C	A
16	chr16:73265359:G:A	0	73265359	A	G
16	chr16:73265574:G:A	0	73265574	A	G
16	chr16:73265812:T:C	0	73265812	C	T
16	chr16:73265987:C:G	0	73265987	G	C
16	chr16:73266350:T:C	0	73266350	C	T
16	chr16:73266510:G:A	0	73266510	A	G
16	chr16:73266614:C:T	0	73266614	T	C
16	chr16:73266925:C:T	0	73266925	T	C
16	chr16:73267212:T:A	0	73267212	A	T
16	chr16:73267403:C:T	0	73267403	T	C
16	chr16:73267548:G:A	0	73267548	A	G
16	chr16:73269101:T:C	0	73269101	C	T
16	chr16:73269314:T:C	0	73269314	C	T
16	chr16:73269342:T:C	0	73269342	C	T
16	chr16:73269430:T:C	0	73269430	C	T
16	chr16:73269636:T:G	0	73269636	G	T
16	chr16:73269837:C:T	0	73269837	T	C
16	chr16:73269873:G:A	0	73269873	A	G
16	chr16:73270436:T:A	0	73270436	A	T
16	chr16:73271042:G:A	0	73271042	A	G
16	chr16:73271605:G:A	0	73271605	A	G
16	chr16:73271635:T:C	0	73271635	C	T
16	chr16:73271802:C:T	0	73271802	T	C
16	chr16:73271824:T:C	0	73271824	C	T
16	chr16:73272099:G:A	0	73272099	A	G
16	chr16:73272638:A:G	0	73272638	G	A
16	chr16:73272749:T:A	0	73272749	A	T
16	chr16:73272845:T:C	0	73272845	C	T
16	chr16:73272972:A:C	0	73272972	C	A
16	chr16:73273322:T:C	0	73273322	C	T
16	chr16:73273526:T:C	0	73273526	C	T
16	chr16:73273881:G:A	0	73273881	A	G
16	chr16:73275271:T:C	0	73275271	C	T
16	chr16:73275305:C:T	0	73275305	T	C
16	chr16:73275427:AG:A	0	73275427	A	AG
16	chr16:73275752:C:A	0	73275752	A	C
16	chr16:73275957:T:C	0	73275957	C	T
16	chr16:73276080:A:G	0	73276080	G	A
16	chr16:73276244:T:C	0	73276244	C	T
16	chr16:73276329:G:A	0	73276329	A	G
16	chr16:73276373:G:A	0	73276373	A	G
16	chr16:73276460:C:T	0	73276460	T	C
16	chr16:73276847:G:A	0	73276847	A	G
16	chr16:73277056:G:A	0	73277056	A	G
16	chr16:73278007:C:T	0	73278007	T	C
16	chr16:73278107:G:T	0	73278107	T	G
16	chr16:73278521:G:A	0	73278521	A	G
16	chr16:73278629:A:G	0	73278629	G	A
16	chr16:73278634:C:T	0	73278634	T	C
16	chr16:73278726:G:A	0	73278726	A	G
16	chr16:73278749:G:A	0	73278749	A	G
16	chr16:73279292:C:T	0	73279292	T	C
16	chr16:73279300:G:C	0	73279300	C	G
16	chr16:73279318:A:G	0	73279318	G	A
16	chr16:73279891:T:C	0	73279891	C	T
16	chr16:73280064:C:T	0	73280064	T	C
16	chr16:73280224:C:T	0	73280224	T	C
16	chr16:73280729:C:G	0	73280729	G	C
16	chr16:73281309:G:T	0	73281309	T	G
16	chr16:73282221:T:C	0	73282221	C	T
16	chr16:73282519:A:G	0	73282519	G	A
16	chr16:73282949:T:A	0	73282949	A	T
16	chr16:73283273:C:T	0	73283273	T	C
16	chr16:73283639:T:C	0	73283639	C	T
16	chr16:73283658:C:T	0	73283658	T	C
16	chr16:73283819:C:G	0	73283819	G	C
16	chr16:73284732:C:T	0	73284732	T	C
16	chr16:73285483:A:G	0	73285483	G	A
16	chr16:73285522:C:T	0	73285522	T	C
16	chr16:73285647:G:C	0	73285647	C	G
16	chr16:73285907:A:C	0	73285907	C	A
16	chr16:73286302:G:A	0	73286302	A	G
16	chr16:73286410:C:T	0	73286410	T	C
16	chr16:73288329:C:T	0	73288329	T	C
16	chr16:73289060:T:G	0	73289060	G	T
16	chr16:73289577:T:A	0	73289577	A	T
16	chr16:73289963:C:T	0	73289963	T	C
16	chr16:73290068:C:T	0	73290068	T	C
16	chr16:73290175:T:C	0	73290175	C	T
16	chr16:73290565:G:A	0	73290565	A	G
16	chr16:73290750:T:A	0	73290750	A	T
16	chr16:73291084:A:G	0	73291084	G	A
16	chr16:73291225:T:C	0	73291225	C	T
16	chr16:73291950:G:A	0	73291950	A	G
16	chr16:73292615:T:C	0	73292615	C	T
16	chr16:73294677:T:G	0	73294677	G	T
16	chr16:73294781:C:T	0	73294781	T	C
16	chr16:73294897:C:G	0	73294897	G	C
16	chr16:73294984:C:T	0	73294984	T	C
16	chr16:73295401:G:A	0	73295401	A	G
16	chr16:73295462:T:C	0	73295462	C	T
16	chr16:73295797:A:C	0	73295797	C	A
16	chr16:73295878:C:T	0	73295878	T	C
16	chr16:73296639:A:G	0	73296639	G	A
16	chr16:73298488:T:C	0	73298488	C	T
16	chr16:73299234:A:G	0	73299234	G	A
16	chr16:73299260:C:T	0	73299260	T	C
16	chr16:73299357:A:G	0	73299357	G	A
16	chr16:73299544:A:G	0	73299544	G	A
16	chr16:73299911:C:G	0	73299911	G	C
16	chr16:73300535:A:G	0	73300535	G	A
16	chr16:73300632:A:T	0	73300632	T	A
16	chr16:73300635:C:A	0	73300635	A	C
16	chr16:73300741:C:T	0	73300741	T	C
16	chr16:73301117:T:C	0	73301117	C	T
16	chr16:73301586:C:G	0	73301586	G	C
16	chr16:73302646:A:G	0	73302646	G	A
16	chr16:73303013:A:G	0	73303013	G	A
16	chr16:73303100:T:A	0	73303100	A	T
16	chr16:73303444:G:A	0	73303444	A	G
16	chr16:73303739:CT:C	0	73303739	C	CT
16	chr16:73303809:A:G	0	73303809	G	A
16	chr16:73304438:A:G	0	73304438	G	A
16	chr16:73304507:G:A	0	73304507	A	G
16	chr16:73305081:A:T	0	73305081	T	A
16	chr16:73305195:T:C	0	73305195	C	T
16	chr16:73305619:C:G	0	73305619	G	C
16	chr16:73305678:T:C	0	73305678	C	T
16	chr16:73305680:T:A	0	73305680	A	T
16	chr16:73305793:A:G	0	73305793	G	A
16	chr16:73306735:C:T	0	73306735	T	C
16	chr16:73307130:T:C	0	73307130	C	T
16	chr16:73307529:C:T	0	73307529	T	C
16	chr16:73307763:C:T	0	73307763	T	C
16	chr16:73310930:T:C	0	73310930	C	T
16	chr16:73310992:C:G	0	73310992	G	C
16	chr16:73311106:G:A	0	73311106	A	G
16	chr16:73311142:A:G	0	73311142	G	A
16	chr16:73311317:G:T	0	73311317	T	G
16	chr16:73311477:C:G	0	73311477	G	C
16	chr16:73311523:G:C	0	73311523	C	G
16	chr16:73312028:T:C	0	73312028	C	T
16	chr16:73312087:G:T	0	73312087	T	G
16	chr16:73312611:G:A	0	73312611	A	G
16	chr16:73313011:G:C	0	73313011	C	G
16	chr16:73313203:C:T	0	73313203	T	C
16	chr16:73313248:G:A	0	73313248	A	G
16	chr16:73313405:G:A	0	73313405	A	G
16	chr16:73313701:T:C	0	73313701	C	T
16	chr16:73313875:T:C	0	73313875	C	T
16	chr16:73314406:C:T	0	73314406	T	C
16	chr16:73314435:C:A	0	73314435	A	C
16	chr16:73315217:A:G	0	73315217	G	A
16	chr16:73315243:G:A	0	73315243	A	G
16	chr16:73315430:G:A	0	73315430	A	G
16	chr16:73316020:G:A	0	73316020	A	G
16	chr16:73316639:A:G	0	73316639	G	A
16	chr16:73316754:C:A	0	73316754	A	C
16	chr16:73317155:A:G	0	73317155	G	A
16	chr16:73317654:G:A	0	73317654	A	G
16	chr16:73318094:T:G	0	73318094	G	T
16	chr16:73318176:G:A	0	73318176	A	G
16	chr16:73319511:A:G	0	73319511	G	A
16	chr16:73320593:T:C	0	73320593	C	T
16	chr16:73320859:G:A	0	73320859	A	G
16	chr16:73321477:T:C	0	73321477	C	T
16	chr16:73321478:A:G	0	73321478	G	A
16	chr16:73321635:G:A	0	73321635	A	G
16	chr16:73321830:T:C	0	73321830	C	T
16	chr16:73322544:G:C	0	73322544	C	G
16	chr16:73322568:C:T	0	73322568	T	C
16	chr16:73322712:C:T	0	73322712	T	C
16	chr16:73322761:T:C	0	73322761	C	T
16	chr16:73323049:A:C	0	73323049	C	A
16	chr16:73323130:A:G	0	73323130	G	A
16	chr16:73323718:A:G	0	73323718	G	A
16	chr16:73323719:A:G	0	73323719	G	A
16	chr16:73324330:C:T	0	73324330	T	C
16	chr16:73324798:G:T	0	73324798	T	G
16	chr16:73325258:T:A	0	73325258	A	T
16	chr16:73325514:T:C	0	73325514	C	T
16	chr16:73325791:A:G	0	73325791	G	A
16	chr16:73325989:C:T	0	73325989	T	C
16	chr16:73326140:G:A	0	73326140	A	G
16	chr16:73326402:G:T	0	73326402	T	G
16	chr16:73326487:C:G	0	73326487	G	C
16	chr16:73326602:T:A	0	73326602	A	T
16	chr16:73326638:TG:T	0	73326638	T	TG
16	chr16:73326911:C:A	0	73326911	A	C
16	chr16:73327267:C:G	0	73327267	G	C
16	chr16:73328050:A:G	0	73328050	G	A
16	chr16:73328124:A:C	0	73328124	C	A
16	chr16:73328439:G:A	0	73328439	A	G
16	chr16:73328688:G:A	0	73328688	A	G
16	chr16:73329938:G:T	0	73329938	T	G
16	chr16:73330371:A:T	0	73330371	T	A
16	chr16:73331123:A:G	0	73331123	G	A
16	chr16:73331829:C:A	0	73331829	A	C
16	chr16:73333610:C:T	0	73333610	T	C
16	chr16:73333693:A:G	0	73333693	G	A
16	chr16:73334053:G:C	0	73334053	C	G
16	chr16:73334673:G:A	0	73334673	A	G
16	chr16:73335287:C:T	0	73335287	T	C
16	chr16:73335345:C:T	0	73335345	T	C
16	chr16:73335970:T:C	0	73335970	C	T
16	chr16:73336698:C:T	0	73336698	T	C
16	chr16:73337019:C:G	0	73337019	G	C
16	chr16:73337735:C:T	0	73337735	T	C
16	chr16:73338808:T:C	0	73338808	C	T
16	chr16:73339015:C:A	0	73339015	A	C
16	chr16:73339098:C:A	0	73339098	A	C
16	chr16:73339547:C:T	0	73339547	T	C
16	chr16:73340050:G:A	0	73340050	A	G
16	chr16:73340400:C:T	0	73340400	T	C
16	chr16:73341071:G:A	0	73341071	A	G
16	chr16:73341112:G:A	0	73341112	A	G
16	chr16:73341423:C:T	0	73341423	T	C
16	chr16:73341771:G:A	0	73341771	A	G
16	chr16:73341820:A:G	0	73341820	G	A
16	chr16:73342248:T:C	0	73342248	C	T
16	chr16:73342462:C:T	0	73342462	T	C
16	chr16:73343124:T:C	0	73343124	C	T
16	chr16:73343187:AC:A	0	73343187	A	AC
16	chr16:73343422:G:T	0	73343422	T	G
16	chr16:73343695:G:A	0	73343695	A	G
16	chr16:73344975:G:T	0	73344975	T	G
16	chr16:73345035:A:G	0	73345035	G	A
16	chr16:73345549:T:C	0	73345549	C	T
16	chr16:73345897:C:T	0	73345897	T	C
16	chr16:73345923:G:A	0	73345923	A	G
16	chr16:73345937:T:C	0	73345937	C	T
16	chr16:73346464:C:T	0	73346464	T	C
16	chr16:73346533:G:A	0	73346533	A	G
16	chr16:73346561:TC:T	0	73346561	T	TC
16	chr16:73347206:T:C	0	73347206	C	T
16	chr16:73347629:T:C	0	73347629	C	T
16	chr16:73347807:A:G	0	73347807	G	A
16	chr16:73348165:C:A	0	73348165	A	C
16	chr16:73348251:A:G	0	73348251	G	A
16	chr16:73348325:C:T	0	73348325	T	C
16	chr16:73348645:G:A	0	73348645	A	G
16	chr16:73349244:C:T	0	73349244	T	C
16	chr16:73349475:A:AC	0	73349475	AC	A
16	chr16:73350294:C:T	0	73350294	T	C
16	chr16:73350669:C:T	0	73350669	T	C
16	chr16:73351563:G:A	0	73351563	A	G
16	chr16:73351703:C:T	0	73351703	T	C
16	chr16:73353307:C:T	0	73353307	T	C
16	chr16:73353341:G:C	0	73353341	C	G
16	chr16:73353692:G:A	0	73353692	A	G
16	chr16:73354657:G:A	0	73354657	A	G
16	chr16:73356385:A:C	0	73356385	C	A
16	chr16:73356403:T:C	0	73356403	C	T
16	chr16:73357657:C:G	0	73357657	G	C
16	chr16:73357772:G:A	0	73357772	A	G
16	chr16:73359549:A:G	0	73359549	G	A
16	chr16:73359647:C:T	0	73359647	T	C
16	chr16:73359934:G:T	0	73359934	T	G
16	chr16:73359951:A:C	0	73359951	C	A
16	chr16:73359967:A:T	0	73359967	T	A
16	chr16:73360068:T:C	0	73360068	C	T
16	chr16:73360237:G:A	0	73360237	A	G
16	chr16:73360716:A:G	0	73360716	G	A
16	chr16:73360765:G:A	0	73360765	A	G
16	chr16:73361028:C:T	0	73361028	T	C
16	chr16:73361210:G:A	0	73361210	A	G
16	chr16:73361299:A:T	0	73361299	T	A
16	chr16:73361878:T:C	0	73361878	C	T
16	chr16:73362349:G:A	0	73362349	A	G
16	chr16:73363340:T:C	0	73363340	C	T
16	chr16:73363676:G:T	0	73363676	T	G
16	chr16:73363741:G:T	0	73363741	T	G
16	chr16:73364367:T:A	0	73364367	A	T
16	chr16:73365881:A:G	0	73365881	G	A
16	chr16:73366315:T:A	0	73366315	A	T
16	chr16:73366497:T:C	0	73366497	C	T
16	chr16:73366556:A:G	0	73366556	G	A
16	chr16:73366651:T:C	0	73366651	C	T
16	chr16:73368225:A:T	0	73368225	T	A
16	chr16:73368302:A:C	0	73368302	C	A
16	chr16:73368389:C:T	0	73368389	T	C
16	chr16:73369030:A:T	0	73369030	T	A
16	chr16:73369407:A:G	0	73369407	G	A
16	chr16:73369768:T:A	0	73369768	A	T
16	chr16:73369807:C:T	0	73369807	T	C
16	chr16:73371228:G:A	0	73371228	A	G
16	chr16:73372403:G:A	0	73372403	A	G
16	chr16:73372697:T:C	0	73372697	C	T
16	chr16:73373724:A:G	0	73373724	G	A
16	chr16:73373966:A:G	0	73373966	G	A
16	chr16:73373988:C:G	0	73373988	G	C
16	chr16:73374414:T:G	0	73374414	G	T
16	chr16:73374644:A:G	0	73374644	G	A
16	chr16:73374765:G:A	0	73374765	A	G
16	chr16:73374912:T:A	0	73374912	A	T
16	chr16:73375251:T:A	0	73375251	A	T
16	chr16:73375705:T:C	0	73375705	C	T
16	chr16:73375812:T:C	0	73375812	C	T
16	chr16:73375921:A:T	0	73375921	T	A
16	chr16:73376084:G:A	0	73376084	A	G
16	chr16:73376355:T:C	0	73376355	C	T
16	chr16:73377128:T:C	0	73377128	C	T
16	chr16:73377270:C:T	0	73377270	T	C
16	chr16:73377274:C:T	0	73377274	T	C
16	chr16:73377471:C:T	0	73377471	T	C
16	chr16:73377613:G:A	0	73377613	A	G
16	chr16:73378983:A:G	0	73378983	G	A
16	chr16:73379115:C:T	0	73379115	T	C
16	chr16:73379572:T:C	0	73379572	C	T
16	chr16:73379844:T:C	0	73379844	C	T
16	chr16:73379855:C:A	0	73379855	A	C
16	chr16:73379979:A:G	0	73379979	G	A
16	chr16:73379995:T:C	0	73379995	C	T
16	chr16:73380034:T:G	0	73380034	G	T
16	chr16:73380181:A:G	0	73380181	G	A
16	chr16:73380349:C:G	0	73380349	G	C
16	chr16:73380449:T:G	0	73380449	G	T
16	chr16:73380580:G:A	0	73380580	A	G
16	chr16:73380689:T:C	0	73380689	C	T
16	chr16:73381796:T:C	0	73381796	C	T
16	chr16:73381810:A:T	0	73381810	T	A
16	chr16:73381869:T:C	0	73381869	C	T
16	chr16:73382306:C:T	0	73382306	T	C
16	chr16:73382328:T:G	0	73382328	G	T
16	chr16:73382946:T:C	0	73382946	C	T
16	chr16:73384089:C:A	0	73384089	A	C
16	chr16:73384401:T:G	0	73384401	G	T
16	chr16:73384531:A:G	0	73384531	G	A
16	chr16:73384604:T:C	0	73384604	C	T
16	chr16:73384807:A:T	0	73384807	T	A
16	chr16:73385920:C:T	0	73385920	T	C
16	chr16:73386531:T:C	0	73386531	C	T
16	chr16:73387102:A:G	0	73387102	G	A
16	chr16:73387152:C:G	0	73387152	G	C
16	chr16:73388501:T:C	0	73388501	C	T
16	chr16:73388526:C:T	0	73388526	T	C
16	chr16:73388548:C:G	0	73388548	G	C
16	chr16:73388611:T:C	0	73388611	C	T
16	chr16:73388712:C:G	0	73388712	G	C
16	chr16:73389558:C:T	0	73389558	T	C
16	chr16:73389714:A:G	0	73389714	G	A
16	chr16:73389957:G:T	0	73389957	T	G
16	chr16:73391873:T:C	0	73391873	C	T
16	chr16:73392008:C:T	0	73392008	T	C
16	chr16:73392196:G:C	0	73392196	C	G
16	chr16:73392200:A:T	0	73392200	T	A
16	chr16:73392811:G:A	0	73392811	A	G
16	chr16:73392865:C:T	0	73392865	T	C
16	chr16:73392991:C:T	0	73392991	T	C
16	chr16:73393457:C:T	0	73393457	T	C
16	chr16:73393477:T:C	0	73393477	C	T
16	chr16:73393537:C:T	0	73393537	T	C
16	chr16:73393564:C:T	0	73393564	T	C
16	chr16:73394104:A:C	0	73394104	C	A
16	chr16:73394360:G:A	0	73394360	A	G
16	chr16:73394618:T:C	0	73394618	C	T
16	chr16:73394632:A:T	0	73394632	T	A
16	chr16:73395011:A:G	0	73395011	G	A
16	chr16:73395352:T:C	0	73395352	C	T
16	chr16:73395539:T:C	0	73395539	C	T
16	chr16:73395575:G:A	0	73395575	A	G
16	chr16:73396047:T:C	0	73396047	C	T
16	chr16:73396108:A:G	0	73396108	G	A
16	chr16:73396169:G:A	0	73396169	A	G
16	chr16:73396650:C:T	0	73396650	T	C
16	chr16:73396695:A:G	0	73396695	G	A
16	chr16:73396789:G:C	0	73396789	C	G
16	chr16:73396926:A:G	0	73396926	G	A
16	chr16:73397024:A:G	0	73397024	G	A
16	chr16:73397027:C:T	0	73397027	T	C
16	chr16:73397132:T:C	0	73397132	C	T
16	chr16:73397183:A:G	0	73397183	G	A
16	chr16:73398976:T:C	0	73398976	C	T
16	chr16:73399193:G:T	0	73399193	T	G
16	chr16:73400219:T:G	0	73400219	G	T
16	chr16:73400391:T:C	0	73400391	C	T
16	chr16:73400687:T:C	0	73400687	C	T
16	chr16:73401835:G:C	0	73401835	C	G
16	chr16:73402087:A:G	0	73402087	G	A
16	chr16:73402314:A:G	0	73402314	G	A
16	chr16:73404476:T:C	0	73404476	C	T
16	chr16:73404477:T:C	0	73404477	C	T
16	chr16:73405456:C:T	0	73405456	T	C
16	chr16:73405645:T:C	0	73405645	C	T
16	chr16:73405761:C:CAT	0	73405761	CAT	C
16	chr16:73406042:G:A	0	73406042	A	G
16	chr16:73406054:T:C	0	73406054	C	T
16	chr16:73406530:G:A	0	73406530	A	G
16	chr16:73406550:A:G	0	73406550	G	A
16	chr16:73406872:T:C	0	73406872	C	T
16	chr16:73406978:A:G	0	73406978	G	A
16	chr16:73408396:A:G	0	73408396	G	A
16	chr16:73408581:A:G	0	73408581	G	A
16	chr16:73408687:G:A	0	73408687	A	G
16	chr16:73409279:T:C	0	73409279	C	T
16	chr16:73409323:A:C	0	73409323	C	A
16	chr16:73410484:G:A	0	73410484	A	G
16	chr16:73410670:GGACCA:G	0	73410670	G	GGACCA
16	chr16:73411136:C:T	0	73411136	T	C
16	chr16:73411207:A:T	0	73411207	T	A
16	chr16:73411351:T:C	0	73411351	C	T
16	chr16:73411420:C:A	0	73411420	A	C
16	chr16:73412228:G:A	0	73412228	A	G
16	chr16:73412722:T:C	0	73412722	C	T
16	chr16:73412745:G:A	0	73412745	A	G
16	chr16:73413020:A:T	0	73413020	T	A
16	chr16:73413800:T:C	0	73413800	C	T
16	chr16:73413987:A:G	0	73413987	G	A
16	chr16:73414009:A:T	0	73414009	T	A
16	chr16:73414078:C:A	0	73414078	A	C
16	chr16:73414316:C:T	0	73414316	T	C
16	chr16:73414732:T:G	0	73414732	G	T
16	chr16:73415907:G:A	0	73415907	A	G
16	chr16:73416147:G:A	0	73416147	A	G
16	chr16:73416777:A:G	0	73416777	G	A
16	chr16:73416803:G:A	0	73416803	A	G
16	chr16:73416811:C:T	0	73416811	T	C
16	chr16:73417240:C:A	0	73417240	A	C
16	chr16:73417282:T:C	0	73417282	C	T
16	chr16:73418022:A:G	0	73418022	G	A
16	chr16:73418348:C:CAG	0	73418348	CAG	C
16	chr16:73418940:C:T	0	73418940	T	C
16	chr16:73419029:A:T	0	73419029	T	A
16	chr16:73419785:G:A	0	73419785	A	G
16	chr16:73419932:G:T	0	73419932	T	G
16	chr16:73421072:T:G	0	73421072	G	T
16	chr16:73421095:C:T	0	73421095	T	C
16	chr16:73421932:T:G	0	73421932	G	T
16	chr16:73423487:G:C	0	73423487	C	G
16	chr16:73423970:T:C	0	73423970	C	T
16	chr16:73424007:A:G	0	73424007	G	A
16	chr16:73424023:G:A	0	73424023	A	G
16	chr16:73424400:T:G	0	73424400	G	T
16	chr16:73424935:T:C	0	73424935	C	T
16	chr16:73425570:G:T	0	73425570	T	G
16	chr16:73425730:T:C	0	73425730	C	T
16	chr16:73426173:T:C	0	73426173	C	T
16	chr16:73426509:CAG:C	0	73426509	C	CAG
16	chr16:73426596:G:A	0	73426596	A	G
16	chr16:73426656:T:C	0	73426656	C	T
16	chr16:73427258:A:G	0	73427258	G	A
16	chr16:73427585:C:T	0	73427585	T	C
16	chr16:73427591:T:C	0	73427591	C	T
16	chr16:73427804:G:A	0	73427804	A	G
16	chr16:73428260:C:T	0	73428260	T	C
16	chr16:73428430:A:G	0	73428430	G	A
16	chr16:73428559:T:C	0	73428559	C	T
16	chr16:73428587:G:A	0	73428587	A	G
16	chr16:73428677:TAGAC:T	0	73428677	T	TAGAC
16	chr16:73429606:C:T	0	73429606	T	C
16	chr16:73429926:C:T	0	73429926	T	C
16	chr16:73430843:C:T	0	73430843	T	C
16	chr16:73431664:G:A	0	73431664	A	G
16	chr16:73432055:G:T	0	73432055	T	G
16	chr16:73432598:G:A	0	73432598	A	G
16	chr16:73432639:T:G	0	73432639	G	T
16	chr16:73432778:TTTC:T	0	73432778	T	TTTC
16	chr16:73432846:T:C	0	73432846	C	T
16	chr16:73432980:C:T	0	73432980	T	C
16	chr16:73433834:C:T	0	73433834	T	C
16	chr16:73434017:C:T	0	73434017	T	C
16	chr16:73434276:C:T	0	73434276	T	C
16	chr16:73435159:C:T	0	73435159	T	C
16	chr16:73435577:A:C	0	73435577	C	A
16	chr16:73435587:C:T	0	73435587	T	C
16	chr16:73435746:A:G	0	73435746	G	A
16	chr16:73436712:G:A	0	73436712	A	G
16	chr16:73438895:G:A	0	73438895	A	G
16	chr16:73440915:T:C	0	73440915	C	T
16	chr16:73441593:A:T	0	73441593	T	A
16	chr16:73441816:A:G	0	73441816	G	A
16	chr16:73441925:A:T	0	73441925	T	A
16	chr16:73443226:A:G	0	73443226	G	A
16	chr16:73445228:GTGTA:G	0	73445228	G	GTGTA
16	chr16:73445319:T:C	0	73445319	C	T
16	chr16:73445662:C:T	0	73445662	T	C
16	chr16:73446584:T:C	0	73446584	C	T
16	chr16:73446766:C:G	0	73446766	G	C
16	chr16:73447207:C:T	0	73447207	T	C
16	chr16:73449007:A:C	0	73449007	C	A
16	chr16:73449053:T:C	0	73449053	C	T
16	chr16:73449840:T:C	0	73449840	C	T
16	chr16:73449998:C:T	0	73449998	T	C
16	chr16:73450187:C:T	0	73450187	T	C
16	chr16:73450801:T:C	0	73450801	C	T
16	chr16:73450815:G:T	0	73450815	T	G
16	chr16:73451206:C:T	0	73451206	T	C
16	chr16:73451731:G:T	0	73451731	T	G
16	chr16:73452325:G:T	0	73452325	T	G
16	chr16:73452565:G:C	0	73452565	C	G
16	chr16:73453194:G:A	0	73453194	A	G
16	chr16:73453219:G:A	0	73453219	A	G
16	chr16:73453495:A:G	0	73453495	G	A
16	chr16:73455134:C:A	0	73455134	A	C
16	chr16:73455545:T:A	0	73455545	A	T
16	chr16:73456542:A:T	0	73456542	T	A
16	chr16:73456554:T:C	0	73456554	C	T
16	chr16:73457670:A:T	0	73457670	T	A
16	chr16:73457849:A:G	0	73457849	G	A
16	chr16:73458665:G:A	0	73458665	A	G
16	chr16:73460443:T:G	0	73460443	G	T
16	chr16:73460505:T:C	0	73460505	C	T
16	chr16:73460956:C:A	0	73460956	A	C
16	chr16:73461470:G:C	0	73461470	C	G
16	chr16:73461762:T:C	0	73461762	C	T
16	chr16:73462371:C:G	0	73462371	G	C
16	chr16:73462522:A:T	0	73462522	T	A
16	chr16:73463505:T:C	0	73463505	C	T
16	chr16:73463643:C:T	0	73463643	T	C
16	chr16:73463664:A:G	0	73463664	G	A
16	chr16:73465030:C:T	0	73465030	T	C
16	chr16:73465095:A:G	0	73465095	G	A
16	chr16:73465474:T:C	0	73465474	C	T
16	chr16:73466029:G:A	0	73466029	A	G
16	chr16:73466498:T:C	0	73466498	C	T
16	chr16:73466901:A:G	0	73466901	G	A
16	chr16:73467340:G:A	0	73467340	A	G
16	chr16:73467637:T:C	0	73467637	C	T
16	chr16:73468673:A:G	0	73468673	G	A
16	chr16:73469995:C:T	0	73469995	T	C
16	chr16:73470311:C:T	0	73470311	T	C
16	chr16:73470929:A:G	0	73470929	G	A
16	chr16:73471300:T:C	0	73471300	C	T
16	chr16:73471490:C:T	0	73471490	T	C
16	chr16:73471498:T:C	0	73471498	C	T
16	chr16:73472364:C:T	0	73472364	T	C
16	chr16:73473739:A:G	0	73473739	G	A
16	chr16:73473868:A:T	0	73473868	T	A
16	chr16:73474286:C:T	0	73474286	T	C
16	chr16:73474414:G:T	0	73474414	T	G
16	chr16:73474430:T:C	0	73474430	C	T
16	chr16:73474826:G:T	0	73474826	T	G
16	chr16:73474852:C:T	0	73474852	T	C
16	chr16:73474932:A:C	0	73474932	C	A
16	chr16:73475221:G:A	0	73475221	A	G
16	chr16:73476102:C:T	0	73476102	T	C
16	chr16:73476465:C:T	0	73476465	T	C
16	chr16:73476628:T:C	0	73476628	C	T
16	chr16:73477440:A:G	0	73477440	G	A
16	chr16:73477966:C:T	0	73477966	T	C
16	chr16:73479214:T:A	0	73479214	A	T
16	chr16:73479663:T:C	0	73479663	C	T
16	chr16:73479836:G:A	0	73479836	A	G
16	chr16:73481317:A:G	0	73481317	G	A
16	chr16:73484858:T:A	0	73484858	A	T
16	chr16:73485152:T:C	0	73485152	C	T
16	chr16:73485189:T:C	0	73485189	C	T
16	chr16:73485709:G:A	0	73485709	A	G
16	chr16:73486231:A:G	0	73486231	G	A
16	chr16:73486663:G:C	0	73486663	C	G
16	chr16:73488009:C:T	0	73488009	T	C
16	chr16:73488111:A:G	0	73488111	G	A
16	chr16:73488501:G:T	0	73488501	T	G
16	chr16:73489411:C:G	0	73489411	G	C
16	chr16:73490273:T:G	0	73490273	G	T
16	chr16:73490397:T:C	0	73490397	C	T
16	chr16:73490664:T:C	0	73490664	C	T
16	chr16:73491471:C:T	0	73491471	T	C
16	chr16:73492077:T:C	0	73492077	C	T
16	chr16:73493998:T:C	0	73493998	C	T
16	chr16:73494525:A:G	0	73494525	G	A
16	chr16:73494715:A:G	0	73494715	G	A
16	chr16:73494948:G:GA	0	73494948	GA	G
16	chr16:73495081:T:C	0	73495081	C	T
16	chr16:73495393:A:G	0	73495393	G	A
16	chr16:73495878:T:C	0	73495878	C	T
16	chr16:73497360:T:C	0	73497360	C	T
16	chr16:73497654:A:G	0	73497654	G	A
16	chr16:73498211:A:G	0	73498211	G	A
16	chr16:73498402:A:C	0	73498402	C	A
16	chr16:73498462:A:G	0	73498462	G	A
16	chr16:73499760:T:A	0	73499760	A	T
16	chr16:73500244:G:A	0	73500244	A	G
16	chr16:73500960:G:A	0	73500960	A	G
16	chr16:73501024:G:T	0	73501024	T	G
16	chr16:73501355:A:G	0	73501355	G	A
16	chr16:73502184:C:T	0	73502184	T	C
16	chr16:73502322:G:T	0	73502322	T	G
16	chr16:73502601:C:T	0	73502601	T	C
16	chr16:73504229:T:G	0	73504229	G	T
16	chr16:73504642:G:T	0	73504642	T	G
16	chr16:73504649:G:A	0	73504649	A	G
16	chr16:73505482:A:G	0	73505482	G	A
16	chr16:73505649:G:A	0	73505649	A	G
16	chr16:73507390:T:C	0	73507390	C	T
16	chr16:73508221:T:A	0	73508221	A	T
16	chr16:73508725:G:A	0	73508725	A	G
16	chr16:73508861:G:A	0	73508861	A	G
16	chr16:73509321:C:A	0	73509321	A	C
16	chr16:73509758:T:C	0	73509758	C	T
16	chr16:73509834:C:T	0	73509834	T	C
16	chr16:73509869:C:T	0	73509869	T	C
16	chr16:73511133:A:G	0	73511133	G	A
16	chr16:73511579:C:T	0	73511579	T	C
16	chr16:73511740:C:T	0	73511740	T	C
16	chr16:73511956:C:T	0	73511956	T	C
16	chr16:73512065:G:T	0	73512065	T	G
16	chr16:73514412:G:A	0	73514412	A	G
16	chr16:73514919:C:T	0	73514919	T	C
16	chr16:73516330:C:T	0	73516330	T	C
16	chr16:73516444:A:G	0	73516444	G	A
16	chr16:73516999:G:A	0	73516999	A	G
16	chr16:73518097:A:G	0	73518097	G	A
16	chr16:73518405:C:G	0	73518405	G	C
16	chr16:73518908:A:G	0	73518908	G	A
16	chr16:73519052:G:C	0	73519052	C	G
16	chr16:73519952:T:C	0	73519952	C	T
16	chr16:73521236:C:T	0	73521236	T	C
16	chr16:73521730:G:A	0	73521730	A	G
16	chr16:73522104:G:A	0	73522104	A	G
16	chr16:73523433:T:C	0	73523433	C	T
16	chr16:73523747:T:C	0	73523747	C	T
16	chr16:73524130:T:C	0	73524130	C	T
16	chr16:73525284:C:T	0	73525284	T	C
16	chr16:73526052:T:A	0	73526052	A	T
16	chr16:73527929:G:A	0	73527929	A	G
16	chr16:73528692:C:T	0	73528692	T	C
16	chr16:73529206:T:C	0	73529206	C	T
16	chr16:73529743:C:T	0	73529743	T	C
16	chr16:73532007:G:A	0	73532007	A	G
16	chr16:73532193:C:T	0	73532193	T	C
16	chr16:73532311:T:C	0	73532311	C	T
16	chr16:73532529:C:G	0	73532529	G	C
16	chr16:73534192:A:T	0	73534192	T	A
16	chr16:73536329:A:G	0	73536329	G	A
16	chr16:73536652:T:C	0	73536652	C	T
16	chr16:73536754:G:A	0	73536754	A	G
16	chr16:73541233:C:T	0	73541233	T	C
16	chr16:73541306:G:A	0	73541306	A	G
16	chr16:73541942:T:C	0	73541942	C	T
16	chr16:73542270:C:T	0	73542270	T	C
16	chr16:73542695:T:C	0	73542695	C	T
16	chr16:73542902:T:C	0	73542902	C	T
16	chr16:73543408:T:A	0	73543408	A	T
16	chr16:73543850:A:G	0	73543850	G	A
16	chr16:73544202:A:G	0	73544202	G	A
16	chr16:73544935:A:G	0	73544935	G	A
16	chr16:73545146:C:T	0	73545146	T	C
16	chr16:73545182:A:G	0	73545182	G	A
16	chr16:73546751:GCTT:G	0	73546751	G	GCTT
16	chr16:73548916:A:C	0	73548916	C	A
16	chr16:73549217:T:G	0	73549217	G	T
16	chr16:73549587:C:T	0	73549587	T	C
16	chr16:73552724:TC:T	0	73552724	T	TC
16	chr16:73552867:G:A	0	73552867	A	G
16	chr16:73553417:G:A	0	73553417	A	G
16	chr16:73553437:C:T	0	73553437	T	C
16	chr16:73553746:C:T	0	73553746	T	C
16	chr16:73553909:T:C	0	73553909	C	T
16	chr16:73555771:G:A	0	73555771	A	G
16	chr16:73556815:G:A	0	73556815	A	G
16	chr16:73557611:C:T	0	73557611	T	C
16	chr16:73557690:G:A	0	73557690	A	G
16	chr16:73557826:T:C	0	73557826	C	T
16	chr16:73557888:A:T	0	73557888	T	A
16	chr16:73559267:C:G	0	73559267	G	C
16	chr16:73559897:T:C	0	73559897	C	T
16	chr16:73560266:A:G	0	73560266	G	A
16	chr16:73560320:A:C	0	73560320	C	A
16	chr16:73560504:T:C	0	73560504	C	T
16	chr16:73560650:T:C	0	73560650	C	T
16	chr16:73560779:G:C	0	73560779	C	G
16	chr16:73561198:A:T	0	73561198	T	A
16	chr16:73561556:G:C	0	73561556	C	G
16	chr16:73561740:T:C	0	73561740	C	T
16	chr16:73561819:C:T	0	73561819	T	C
16	chr16:73562779:C:T	0	73562779	T	C
16	chr16:73563385:T:C	0	73563385	C	T
16	chr16:73563594:T:C	0	73563594	C	T
16	chr16:73563652:T:C	0	73563652	C	T
16	chr16:73563664:C:T	0	73563664	T	C
16	chr16:73564094:C:G	0	73564094	G	C
16	chr16:73564262:T:A	0	73564262	A	T
16	chr16:73564926:T:A	0	73564926	A	T
16	chr16:73565228:T:C	0	73565228	C	T
16	chr16:73566454:G:A	0	73566454	A	G
16	chr16:73566626:T:TCCTC	0	73566626	TCCTC	T
16	chr16:73566673:A:G	0	73566673	G	A
16	chr16:73569263:G:A	0	73569263	A	G
16	chr16:73569750:C:T	0	73569750	T	C
16	chr16:73569761:G:A	0	73569761	A	G
16	chr16:73570380:T:C	0	73570380	C	T
16	chr16:73571310:AAAGT:A	0	73571310	A	AAAGT
16	chr16:73571405:G:A	0	73571405	A	G
16	chr16:73571418:T:A	0	73571418	A	T
16	chr16:73571525:G:A	0	73571525	A	G
16	chr16:73572383:C:T	0	73572383	T	C
16	chr16:73572664:A:T	0	73572664	T	A
16	chr16:73574896:C:T	0	73574896	T	C
16	chr16:73575379:T:C	0	73575379	C	T
16	chr16:73575957:T:C	0	73575957	C	T
16	chr16:73576541:G:A	0	73576541	A	G
16	chr16:73576727:A:T	0	73576727	T	A
16	chr16:73577027:G:A	0	73577027	A	G
16	chr16:73578221:T:C	0	73578221	C	T
16	chr16:73578370:G:A	0	73578370	A	G
16	chr16:73578512:G:A	0	73578512	A	G
16	chr16:73579693:G:A	0	73579693	A	G
16	chr16:73580741:T:C	0	73580741	C	T
16	chr16:73580792:C:T	0	73580792	T	C
16	chr16:73581784:T:C	0	73581784	C	T
16	chr16:73581922:C:T	0	73581922	T	C
16	chr16:73582092:A:G	0	73582092	G	A
16	chr16:73582259:C:T	0	73582259	T	C
16	chr16:73582584:T:C	0	73582584	C	T
16	chr16:73582856:T:G	0	73582856	G	T
16	chr16:73583100:C:T	0	73583100	T	C
16	chr16:73584062:T:C	0	73584062	C	T
16	chr16:73584526:A:G	0	73584526	G	A
16	chr16:73584859:C:A	0	73584859	A	C
16	chr16:73585402:G:A	0	73585402	A	G
16	chr16:73585907:A:C	0	73585907	C	A
16	chr16:73586138:C:A	0	73586138	A	C
16	chr16:73586676:T:A	0	73586676	A	T
16	chr16:73586806:T:C	0	73586806	C	T
16	chr16:73587120:G:T	0	73587120	T	G
16	chr16:73587126:G:A	0	73587126	A	G
16	chr16:73587900:T:C	0	73587900	C	T
16	chr16:73588076:A:C	0	73588076	C	A
16	chr16:73588579:A:G	0	73588579	G	A
16	chr16:73590140:G:A	0	73590140	A	G
16	chr16:73590570:C:T	0	73590570	T	C
16	chr16:73590919:A:C	0	73590919	C	A
16	chr16:73591833:A:T	0	73591833	T	A
16	chr16:73592030:A:G	0	73592030	G	A
16	chr16:73592069:TA:T	0	73592069	T	TA
16	chr16:73592646:T:G	0	73592646	G	T
16	chr16:73594108:T:C	0	73594108	C	T
16	chr16:73594125:T:C	0	73594125	C	T
16	chr16:73594868:T:C	0	73594868	C	T
16	chr16:73595152:T:C	0	73595152	C	T
16	chr16:73595970:C:A	0	73595970	A	C
16	chr16:73596138:G:A	0	73596138	A	G
16	chr16:73596194:C:T	0	73596194	T	C
16	chr16:73596293:G:C	0	73596293	C	G
16	chr16:73596313:G:A	0	73596313	A	G
16	chr16:73596423:C:T	0	73596423	T	C
16	chr16:73596836:C:T	0	73596836	T	C
16	chr16:73596883:G:C	0	73596883	C	G
16	chr16:73597862:G:T	0	73597862	T	G
16	chr16:73598307:T:A	0	73598307	A	T
16	chr16:73598310:G:A	0	73598310	A	G
16	chr16:73599276:C:T	0	73599276	T	C
16	chr16:73599484:C:T	0	73599484	T	C
16	chr16:73600037:G:C	0	73600037	C	G
16	chr16:73600286:G:A	0	73600286	A	G
16	chr16:73600359:T:C	0	73600359	C	T
16	chr16:73601052:C:T	0	73601052	T	C
16	chr16:73601280:G:A	0	73601280	A	G
16	chr16:73601330:T:C	0	73601330	C	T
16	chr16:73601346:A:T	0	73601346	T	A
16	chr16:73601401:T:C	0	73601401	C	T
16	chr16:73602815:C:T	0	73602815	T	C
16	chr16:73602852:CAGG:C	0	73602852	C	CAGG
16	chr16:73603241:C:T	0	73603241	T	C
16	chr16:73603496:G:A	0	73603496	A	G
16	chr16:73603688:A:T	0	73603688	T	A
16	chr16:73603732:A:G	0	73603732	G	A
16	chr16:73603905:A:T	0	73603905	T	A
16	chr16:73604510:T:C	0	73604510	C	T
16	chr16:73604862:G:C	0	73604862	C	G
16	chr16:73605544:T:C	0	73605544	C	T
16	chr16:73607134:T:A	0	73607134	A	T
16	chr16:73607488:T:C	0	73607488	C	T
16	chr16:73607793:C:T	0	73607793	T	C
16	chr16:73608700:G:A	0	73608700	A	G
16	chr16:73608991:C:T	0	73608991	T	C
16	chr16:73609599:C:G	0	73609599	G	C
16	chr16:73609927:T:C	0	73609927	C	T
16	chr16:73610054:G:A	0	73610054	A	G
16	chr16:73610406:T:C	0	73610406	C	T
16	chr16:73610845:A:G	0	73610845	G	A
16	chr16:73611031:T:A	0	73611031	A	T
16	chr16:73612932:G:A	0	73612932	A	G
16	chr16:73612934:A:G	0	73612934	G	A
16	chr16:73613446:G:T	0	73613446	T	G
16	chr16:73613527:T:A	0	73613527	A	T
16	chr16:73613602:G:C	0	73613602	C	G
16	chr16:73613709:C:T	0	73613709	T	C
16	chr16:73613748:G:C	0	73613748	C	G
16	chr16:73615607:A:G	0	73615607	G	A
16	chr16:73616954:A:G	0	73616954	G	A
16	chr16:73617046:T:C	0	73617046	C	T
16	chr16:73617203:T:C	0	73617203	C	T
16	chr16:73619147:A:G	0	73619147	G	A
16	chr16:73619267:T:A	0	73619267	A	T
16	chr16:73621578:G:T	0	73621578	T	G
16	chr16:73622205:C:T	0	73622205	T	C
16	chr16:73623166:T:A	0	73623166	A	T
16	chr16:73623178:A:C	0	73623178	C	A
16	chr16:73623398:C:G	0	73623398	G	C
16	chr16:73627123:T:A	0	73627123	A	T
16	chr16:73627398:T:C	0	73627398	C	T
16	chr16:73627967:T:C	0	73627967	C	T
16	chr16:73629325:A:G	0	73629325	G	A
16	chr16:73630124:G:A	0	73630124	A	G
16	chr16:73630275:CA:C	0	73630275	C	CA
16	chr16:73630418:T:A	0	73630418	A	T
16	chr16:73630849:T:C	0	73630849	C	T
16	chr16:73631036:T:TG	0	73631036	TG	T
16	chr16:73631614:T:C	0	73631614	C	T
16	chr16:73632823:T:C	0	73632823	C	T
16	chr16:73633214:T:C	0	73633214	C	T
16	chr16:73634078:A:G	0	73634078	G	A
16	chr16:73635985:C:T	0	73635985	T	C
16	chr16:73636435:T:C	0	73636435	C	T
16	chr16:73637222:T:A	0	73637222	A	T
16	chr16:73637312:A:T	0	73637312	T	A
16	chr16:73639853:T:C	0	73639853	C	T
16	chr16:73640726:TA:T	0	73640726	T	TA
16	chr16:73640838:T:G	0	73640838	G	T
16	chr16:73641434:C:T	0	73641434	T	C
16	chr16:73641703:C:T	0	73641703	T	C
16	chr16:73642389:T:C	0	73642389	C	T
16	chr16:73642581:G:A	0	73642581	A	G
16	chr16:73642843:C:A	0	73642843	A	C
16	chr16:73643764:C:T	0	73643764	T	C
16	chr16:73644217:G:A	0	73644217	A	G
16	chr16:73644695:T:C	0	73644695	C	T
16	chr16:73645197:A:T	0	73645197	T	A
16	chr16:73645409:G:A	0	73645409	A	G
16	chr16:73645767:G:A	0	73645767	A	G
16	chr16:73647103:C:T	0	73647103	T	C
16	chr16:73647330:C:T	0	73647330	T	C
16	chr16:73648311:T:C	0	73648311	C	T
16	chr16:73649244:A:G	0	73649244	G	A
16	chr16:73649340:A:G	0	73649340	G	A
16	chr16:73649420:C:G	0	73649420	G	C
16	chr16:73649476:G:A	0	73649476	A	G
16	chr16:73651310:T:C	0	73651310	C	T
16	chr16:73651564:A:G	0	73651564	G	A
16	chr16:73651612:A:G	0	73651612	G	A
16	chr16:73651911:A:C	0	73651911	C	A
16	chr16:73652426:A:G	0	73652426	G	A
16	chr16:73653269:A:G	0	73653269	G	A
16	chr16:73653497:T:C	0	73653497	C	T
16	chr16:73654215:G:A	0	73654215	A	G
16	chr16:73654258:G:A	0	73654258	A	G
16	chr16:73654324:C:A	0	73654324	A	C
16	chr16:73654806:T:C	0	73654806	C	T
16	chr16:73654842:C:T	0	73654842	T	C
16	chr16:73654900:G:A	0	73654900	A	G
16	chr16:73655781:C:A	0	73655781	A	C
16	chr16:73655900:C:T	0	73655900	T	C
16	chr16:73656643:T:C	0	73656643	C	T
16	chr16:73656659:A:G	0	73656659	G	A
16	chr16:73657241:G:A	0	73657241	A	G
16	chr16:73657284:CT:C	0	73657284	C	CT
16	chr16:73657315:G:T	0	73657315	T	G
16	chr16:73657497:C:T	0	73657497	T	C
16	chr16:73657851:A:G	0	73657851	G	A
16	chr16:73658623:A:G	0	73658623	G	A
16	chr16:73658962:A:T	0	73658962	T	A
16	chr16:73659093:C:T	0	73659093	T	C
16	chr16:73661442:C:T	0	73661442	T	C
16	chr16:73662180:C:T	0	73662180	T	C
16	chr16:73662494:CT:C	0	73662494	C	CT
16	chr16:73662872:T:C	0	73662872	C	T
16	chr16:73663174:T:C	0	73663174	C	T
16	chr16:73663412:G:C	0	73663412	C	G
16	chr16:73663522:T:C	0	73663522	C	T
16	chr16:73663770:CA:C	0	73663770	C	CA
16	chr16:73664616:T:G	0	73664616	G	T
16	chr16:73666906:A:G	0	73666906	G	A
16	chr16:73666921:G:A	0	73666921	A	G
16	chr16:73667027:C:T	0	73667027	T	C
16	chr16:73667218:T:C	0	73667218	C	T
16	chr16:73667514:T:C	0	73667514	C	T
16	chr16:73667884:G:T	0	73667884	T	G
16	chr16:73668432:T:C	0	73668432	C	T
16	chr16:73668831:G:A	0	73668831	A	G
16	chr16:73670001:C:T	0	73670001	T	C
16	chr16:73670127:C:A	0	73670127	A	C
16	chr16:73670372:A:C	0	73670372	C	A
16	chr16:73670563:A:C	0	73670563	C	A
16	chr16:73670755:T:C	0	73670755	C	T
16	chr16:73671152:C:T	0	73671152	T	C
16	chr16:73671772:G:T	0	73671772	T	G
16	chr16:73672013:A:T	0	73672013	T	A
16	chr16:73672073:T:C	0	73672073	C	T
16	chr16:73672398:C:T	0	73672398	T	C
16	chr16:73672650:AAC:A	0	73672650	A	AAC
16	chr16:73672949:T:C	0	73672949	C	T
16	chr16:73673592:TA:T	0	73673592	T	TA
16	chr16:73674199:A:G	0	73674199	G	A
16	chr16:73675404:C:T	0	73675404	T	C
16	chr16:73675881:T:C	0	73675881	C	T
16	chr16:73676212:G:T	0	73676212	T	G
16	chr16:73676576:G:T	0	73676576	T	G
16	chr16:73676990:C:T	0	73676990	T	C
16	chr16:73678193:G:A	0	73678193	A	G
16	chr16:73678273:G:A	0	73678273	A	G
16	chr16:73678657:G:A	0	73678657	A	G
16	chr16:73679784:C:T	0	73679784	T	C
16	chr16:73680045:G:C	0	73680045	C	G
16	chr16:73680654:G:A	0	73680654	A	G
16	chr16:73680801:A:G	0	73680801	G	A
16	chr16:73681067:G:T	0	73681067	T	G
16	chr16:73683192:A:T	0	73683192	T	A
16	chr16:73683542:T:C	0	73683542	C	T
16	chr16:73683718:T:C	0	73683718	C	T
16	chr16:73684235:C:G	0	73684235	G	C
16	chr16:73684469:C:T	0	73684469	T	C
16	chr16:73685158:T:G	0	73685158	G	T
16	chr16:73685636:T:C	0	73685636	C	T
16	chr16:73686387:T:C	0	73686387	C	T
16	chr16:73686645:C:T	0	73686645	T	C
16	chr16:73687402:A:G	0	73687402	G	A
16	chr16:73688421:C:T	0	73688421	T	C
16	chr16:73688461:A:C	0	73688461	C	A
16	chr16:73688816:T:A	0	73688816	A	T
16	chr16:73689005:T:C	0	73689005	C	T
16	chr16:73689501:T:C	0	73689501	C	T
16	chr16:73689631:T:C	0	73689631	C	T
16	chr16:73689806:T:G	0	73689806	G	T
16	chr16:73690156:A:G	0	73690156	G	A
16	chr16:73690335:G:A	0	73690335	A	G
16	chr16:73690387:A:C	0	73690387	C	A
16	chr16:73690782:A:G	0	73690782	G	A
16	chr16:73690816:G:A	0	73690816	A	G
16	chr16:73691113:T:C	0	73691113	C	T
16	chr16:73691321:C:T	0	73691321	T	C
16	chr16:73691379:A:G	0	73691379	G	A
16	chr16:73691838:A:G	0	73691838	G	A
16	chr16:73691949:G:T	0	73691949	T	G
16	chr16:73693347:C:T	0	73693347	T	C
16	chr16:73694533:G:A	0	73694533	A	G
16	chr16:73694721:T:C	0	73694721	C	T
16	chr16:73695305:A:G	0	73695305	G	A
16	chr16:73695358:T:C	0	73695358	C	T
16	chr16:73696010:A:G	0	73696010	G	A
16	chr16:73696345:CT:C	0	73696345	C	CT
16	chr16:73696485:T:A	0	73696485	A	T
16	chr16:73697092:A:G	0	73697092	G	A
16	chr16:73697212:A:C	0	73697212	C	A
16	chr16:73697322:T:G	0	73697322	G	T
16	chr16:73698059:A:T	0	73698059	T	A
16	chr16:73699086:C:T	0	73699086	T	C
16	chr16:73699118:C:T	0	73699118	T	C
16	chr16:73699389:G:A	0	73699389	A	G
16	chr16:73699446:A:G	0	73699446	G	A
16	chr16:73699511:C:T	0	73699511	T	C
16	chr16:73699881:T:C	0	73699881	C	T
16	chr16:73701243:T:C	0	73701243	C	T
16	chr16:73702059:T:C	0	73702059	C	T
16	chr16:73703474:C:T	0	73703474	T	C
16	chr16:73703560:A:C	0	73703560	C	A
16	chr16:73703719:G:A	0	73703719	A	G
16	chr16:73703724:G:A	0	73703724	A	G
16	chr16:73703865:T:G	0	73703865	G	T
16	chr16:73703991:G:A	0	73703991	A	G
16	chr16:73705589:T:C	0	73705589	C	T
16	chr16:73706563:A:G	0	73706563	G	A
16	chr16:73707007:G:T	0	73707007	T	G
16	chr16:73708824:G:A	0	73708824	A	G
16	chr16:73709097:T:C	0	73709097	C	T
16	chr16:73709526:G:A	0	73709526	A	G
16	chr16:73710411:C:T	0	73710411	T	C
16	chr16:73710520:T:C	0	73710520	C	T
16	chr16:73712084:T:C	0	73712084	C	T
16	chr16:73712482:C:A	0	73712482	A	C
16	chr16:73713325:T:C	0	73713325	C	T
16	chr16:73714429:C:T	0	73714429	T	C
16	chr16:73714715:C:T	0	73714715	T	C
16	chr16:73714757:C:T	0	73714757	T	C
16	chr16:73714995:T:C	0	73714995	C	T
16	chr16:73715225:G:C	0	73715225	C	G
16	chr16:73715248:C:T	0	73715248	T	C
16	chr16:73715255:T:C	0	73715255	C	T
16	chr16:73715378:C:T	0	73715378	T	C
16	chr16:73715673:A:C	0	73715673	C	A
16	chr16:73715720:C:T	0	73715720	T	C
16	chr16:73715821:C:T	0	73715821	T	C
16	chr16:73716592:C:T	0	73716592	T	C
16	chr16:73716827:C:T	0	73716827	T	C
16	chr16:73717335:G:A	0	73717335	A	G
16	chr16:73717441:G:C	0	73717441	C	G
16	chr16:73717521:T:C	0	73717521	C	T
16	chr16:73717647:C:G	0	73717647	G	C
16	chr16:73717831:G:A	0	73717831	A	G
16	chr16:73718363:A:G	0	73718363	G	A
16	chr16:73718515:A:G	0	73718515	G	A
16	chr16:73718625:TA:T	0	73718625	T	TA
16	chr16:73718772:C:T	0	73718772	T	C
16	chr16:73718979:G:A	0	73718979	A	G
16	chr16:73719083:A:G	0	73719083	G	A
16	chr16:73719330:G:C	0	73719330	C	G
16	chr16:73719335:T:A	0	73719335	A	T
16	chr16:73719391:A:T	0	73719391	T	A
16	chr16:73719416:G:A	0	73719416	A	G
16	chr16:73719695:G:A	0	73719695	A	G
16	chr16:73719793:CCAGCTAATTTTGTATTTTTAGTAGAGA:C	0	73719793	C	CCAGCTAATTTTGTATTTTTAGTAGAGA
16	chr16:73720323:T:C	0	73720323	C	T
16	chr16:73720358:T:C	0	73720358	C	T
16	chr16:73720435:C:T	0	73720435	T	C
16	chr16:73720776:C:T	0	73720776	T	C
16	chr16:73721896:C:T	0	73721896	T	C
16	chr16:73722314:A:G	0	73722314	G	A
16	chr16:73722826:C:A	0	73722826	A	C
16	chr16:73723157:C:T	0	73723157	T	C
16	chr16:73723317:G:C	0	73723317	C	G
16	chr16:73723707:T:C	0	73723707	C	T
16	chr16:73723729:G:A	0	73723729	A	G
16	chr16:73723998:T:G	0	73723998	G	T
16	chr16:73724414:T:C	0	73724414	C	T
16	chr16:73724457:T:C	0	73724457	C	T
16	chr16:73724564:A:G	0	73724564	G	A
16	chr16:73724623:T:C	0	73724623	C	T
16	chr16:73726243:T:C	0	73726243	C	T
16	chr16:73726403:A:C	0	73726403	C	A
16	chr16:73726980:A:G	0	73726980	G	A
16	chr16:73727043:G:C	0	73727043	C	G
16	chr16:73727522:T:A	0	73727522	A	T
16	chr16:73728256:G:A	0	73728256	A	G
16	chr16:73728303:G:A	0	73728303	A	G
16	chr16:73728472:A:G	0	73728472	G	A
16	chr16:73728568:A:G	0	73728568	G	A
16	chr16:73728569:C:T	0	73728569	T	C
16	chr16:73728658:G:A	0	73728658	A	G
16	chr16:73730015:C:T	0	73730015	T	C
16	chr16:73730151:C:T	0	73730151	T	C
16	chr16:73730862:A:G	0	73730862	G	A
16	chr16:73732916:G:A	0	73732916	A	G
16	chr16:73732965:T:C	0	73732965	C	T
16	chr16:73733108:A:AT	0	73733108	AT	A
16	chr16:73734212:G:A	0	73734212	A	G
16	chr16:73734416:A:T	0	73734416	T	A
16	chr16:73735075:C:T	0	73735075	T	C
16	chr16:73735239:T:C	0	73735239	C	T
16	chr16:73736340:T:C	0	73736340	C	T
16	chr16:73736736:T:C	0	73736736	C	T
16	chr16:73737247:G:A	0	73737247	A	G
16	chr16:73738222:G:A	0	73738222	A	G
16	chr16:73739897:T:A	0	73739897	A	T
16	chr16:73740422:C:T	0	73740422	T	C
16	chr16:73740451:G:A	0	73740451	A	G
16	chr16:73741175:C:T	0	73741175	T	C
16	chr16:73741889:G:A	0	73741889	A	G
16	chr16:73742398:C:G	0	73742398	G	C
16	chr16:73742519:A:G	0	73742519	G	A
16	chr16:73742918:T:C	0	73742918	C	T
16	chr16:73743080:A:T	0	73743080	T	A
16	chr16:73743329:C:G	0	73743329	G	C
16	chr16:73743431:T:C	0	73743431	C	T
16	chr16:73743555:A:G	0	73743555	G	A
16	chr16:73743673:G:A	0	73743673	A	G
16	chr16:73743880:A:G	0	73743880	G	A
16	chr16:73743891:A:C	0	73743891	C	A
16	chr16:73743914:T:C	0	73743914	C	T
16	chr16:73744525:A:G	0	73744525	G	A
16	chr16:73744604:T:G	0	73744604	G	T
16	chr16:73745737:T:C	0	73745737	C	T
16	chr16:73745813:G:A	0	73745813	A	G
16	chr16:73745893:CA:C	0	73745893	C	CA
16	chr16:73746153:T:C	0	73746153	C	T
16	chr16:73746235:C:T	0	73746235	T	C
16	chr16:73746484:T:C	0	73746484	C	T
16	chr16:73746791:C:G	0	73746791	G	C
16	chr16:73746855:G:A	0	73746855	A	G
16	chr16:73747405:T:C	0	73747405	C	T
16	chr16:73748086:C:G	0	73748086	G	C
16	chr16:73748132:T:C	0	73748132	C	T
16	chr16:73748295:A:G	0	73748295	G	A
16	chr16:73748539:CT:C	0	73748539	C	CT
16	chr16:73748697:A:G	0	73748697	G	A
16	chr16:73748778:C:T	0	73748778	T	C
16	chr16:73748810:A:G	0	73748810	G	A
16	chr16:73749209:A:G	0	73749209	G	A
16	chr16:73749851:C:T	0	73749851	T	C
16	chr16:73749852:T:A	0	73749852	A	T
16	chr16:73750231:G:A	0	73750231	A	G
16	chr16:73750823:G:A	0	73750823	A	G
16	chr16:73750985:G:C	0	73750985	C	G
16	chr16:73751305:G:A	0	73751305	A	G
16	chr16:73751329:A:C	0	73751329	C	A
16	chr16:73751495:T:C	0	73751495	C	T
16	chr16:73751517:ATATGTGTT:A	0	73751517	A	ATATGTGTT
16	chr16:73751962:C:T	0	73751962	T	C
16	chr16:73752033:G:A	0	73752033	A	G
16	chr16:73752139:G:A	0	73752139	A	G
16	chr16:73752886:T:C	0	73752886	C	T
16	chr16:73754122:T:C	0	73754122	C	T
16	chr16:73754467:G:A	0	73754467	A	G
16	chr16:73754577:A:G	0	73754577	G	A
16	chr16:73755255:G:A	0	73755255	A	G
16	chr16:73755291:C:T	0	73755291	T	C
16	chr16:73755358:G:C	0	73755358	C	G
16	chr16:73755661:G:A	0	73755661	A	G
16	chr16:73756068:C:CTT	0	73756068	CTT	C
16	chr16:73757311:C:A	0	73757311	A	C
16	chr16:73757589:A:G	0	73757589	G	A
16	chr16:73757961:A:G	0	73757961	G	A
16	chr16:73758184:A:T	0	73758184	T	A
16	chr16:73758295:T:C	0	73758295	C	T
16	chr16:73759524:C:T	0	73759524	T	C
16	chr16:73759949:G:A	0	73759949	A	G
16	chr16:73760235:C:T	0	73760235	T	C
16	chr16:73760353:A:G	0	73760353	G	A
16	chr16:73760652:A:T	0	73760652	T	A
16	chr16:73761105:C:T	0	73761105	T	C
16	chr16:73761557:G:A	0	73761557	A	G
16	chr16:73762148:C:A	0	73762148	A	C
16	chr16:73762164:T:C	0	73762164	C	T
16	chr16:73762283:A:G	0	73762283	G	A
16	chr16:73763109:G:T	0	73763109	T	G
16	chr16:73764640:G:A	0	73764640	A	G
16	chr16:73765310:T:C	0	73765310	C	T
16	chr16:73765898:G:A	0	73765898	A	G
16	chr16:73765908:A:G	0	73765908	G	A
16	chr16:73766328:T:C	0	73766328	C	T
16	chr16:73766593:A:C	0	73766593	C	A
16	chr16:73766730:C:T	0	73766730	T	C
16	chr16:73767085:A:G	0	73767085	G	A
16	chr16:73767404:C:T	0	73767404	T	C
16	chr16:73767473:T:C	0	73767473	C	T
16	chr16:73768065:T:C	0	73768065	C	T
16	chr16:73768281:C:T	0	73768281	T	C
16	chr16:73768327:G:A	0	73768327	A	G
16	chr16:73768463:A:G	0	73768463	G	A
16	chr16:73768490:G:A	0	73768490	A	G
16	chr16:73769085:A:G	0	73769085	G	A
16	chr16:73769763:T:G	0	73769763	G	T
16	chr16:73770056:T:C	0	73770056	C	T
16	chr16:73770423:A:G	0	73770423	G	A
16	chr16:73770580:T:C	0	73770580	C	T
16	chr16:73770899:A:G	0	73770899	G	A
16	chr16:73772277:C:T	0	73772277	T	C
16	chr16:73772653:T:C	0	73772653	C	T
16	chr16:73773168:A:G	0	73773168	G	A
16	chr16:73773263:A:G	0	73773263	G	A
16	chr16:73774683:C:T	0	73774683	T	C
16	chr16:73775037:TC:T	0	73775037	T	TC
16	chr16:73775971:T:C	0	73775971	C	T
16	chr16:73776029:C:T	0	73776029	T	C
16	chr16:73777980:T:C	0	73777980	C	T
16	chr16:73778462:G:A	0	73778462	A	G
16	chr16:73779167:C:A	0	73779167	A	C
16	chr16:73779712:G:A	0	73779712	A	G
16	chr16:73779871:G:C	0	73779871	C	G
16	chr16:73780036:T:C	0	73780036	C	T
16	chr16:73780395:A:G	0	73780395	G	A
16	chr16:73781095:A:T	0	73781095	T	A
16	chr16:73781249:C:T	0	73781249	T	C
16	chr16:73781425:G:A	0	73781425	A	G
16	chr16:73781462:G:C	0	73781462	C	G
16	chr16:73782135:T:C	0	73782135	C	T
16	chr16:73782423:T:C	0	73782423	C	T
16	chr16:73784283:G:A	0	73784283	A	G
16	chr16:73784338:A:G	0	73784338	G	A
16	chr16:73785167:T:C	0	73785167	C	T
16	chr16:73785562:C:T	0	73785562	T	C
16	chr16:73785762:T:C	0	73785762	C	T
16	chr16:73786306:A:G	0	73786306	G	A
16	chr16:73786354:T:G	0	73786354	G	T
16	chr16:73787157:T:A	0	73787157	A	T
16	chr16:73788015:T:C	0	73788015	C	T
16	chr16:73788238:C:T	0	73788238	T	C
16	chr16:73788322:G:A	0	73788322	A	G
16	chr16:73788543:C:T	0	73788543	T	C
16	chr16:73788655:A:G	0	73788655	G	A
16	chr16:73789072:A:G	0	73789072	G	A
16	chr16:73789088:C:T	0	73789088	T	C
16	chr16:73789624:A:G	0	73789624	G	A
16	chr16:73789797:G:A	0	73789797	A	G
16	chr16:73791279:G:C	0	73791279	C	G
16	chr16:73791450:G:A	0	73791450	A	G
16	chr16:73791713:G:A	0	73791713	A	G
16	chr16:73793158:T:A	0	73793158	A	T
16	chr16:73793345:G:T	0	73793345	T	G
16	chr16:73793934:G:C	0	73793934	C	G
16	chr16:73794734:A:T	0	73794734	T	A
16	chr16:73795064:T:C	0	73795064	C	T
16	chr16:73795212:T:C	0	73795212	C	T
16	chr16:73795371:A:C	0	73795371	C	A
16	chr16:73795717:C:A	0	73795717	A	C
16	chr16:73797343:C:T	0	73797343	T	C
16	chr16:73797414:C:G	0	73797414	G	C
16	chr16:73797617:C:T	0	73797617	T	C
16	chr16:73797642:T:C	0	73797642	C	T
16	chr16:73798286:G:A	0	73798286	A	G
16	chr16:73798704:C:A	0	73798704	A	C
16	chr16:73798822:G:C	0	73798822	C	G
16	chr16:73799687:G:A	0	73799687	A	G
16	chr16:73799865:G:A	0	73799865	A	G
16	chr16:73803006:G:T	0	73803006	T	G
16	chr16:73803391:C:T	0	73803391	T	C
16	chr16:73803412:A:G	0	73803412	G	A
16	chr16:73804030:A:G	0	73804030	G	A
16	chr16:73804268:G:A	0	73804268	A	G
16	chr16:73804698:A:T	0	73804698	T	A
16	chr16:73805136:A:G	0	73805136	G	A
16	chr16:73805423:C:T	0	73805423	T	C
16	chr16:73805868:C:G	0	73805868	G	C
16	chr16:73805897:G:A	0	73805897	A	G
16	chr16:73805956:T:C	0	73805956	C	T
16	chr16:73806222:T:G	0	73806222	G	T
16	chr16:73806631:A:G	0	73806631	G	A
16	chr16:73808166:TGGGAAGAAAAA:T	0	73808166	T	TGGGAAGAAAAA
16	chr16:73809432:C:T	0	73809432	T	C
16	chr16:73809433:C:T	0	73809433	T	C
16	chr16:73809577:T:C	0	73809577	C	T
16	chr16:73809907:A:G	0	73809907	G	A
16	chr16:73809985:G:A	0	73809985	A	G
16	chr16:73810206:T:C	0	73810206	C	T
16	chr16:73811638:G:A	0	73811638	A	G
16	chr16:73813033:A:C	0	73813033	C	A
16	chr16:73813382:G:A	0	73813382	A	G
16	chr16:73813697:C:T	0	73813697	T	C
16	chr16:73813725:T:A	0	73813725	A	T
16	chr16:73813907:A:G	0	73813907	G	A
16	chr16:73814598:G:A	0	73814598	A	G
16	chr16:73814809:G:C	0	73814809	C	G
16	chr16:73815746:C:G	0	73815746	G	C
16	chr16:73816336:C:T	0	73816336	T	C
16	chr16:73816821:T:C	0	73816821	C	T
16	chr16:73817376:C:T	0	73817376	T	C
16	chr16:73817546:G:T	0	73817546	T	G
16	chr16:73817792:T:C	0	73817792	C	T
16	chr16:73819195:C:T	0	73819195	T	C
16	chr16:73820595:G:C	0	73820595	C	G
16	chr16:73821824:C:T	0	73821824	T	C
16	chr16:73822680:T:G	0	73822680	G	T
16	chr16:73823025:G:A	0	73823025	A	G
16	chr16:73824057:C:T	0	73824057	T	C
16	chr16:73830368:C:T	0	73830368	T	C
16	chr16:73833103:T:C	0	73833103	C	T
16	chr16:73833302:G:A	0	73833302	A	G
16	chr16:73833330:T:C	0	73833330	C	T
16	chr16:73834025:T:C	0	73834025	C	T
16	chr16:73834331:T:G	0	73834331	G	T
16	chr16:73838255:T:A	0	73838255	A	T
16	chr16:73840463:A:G	0	73840463	G	A
16	chr16:73841477:A:G	0	73841477	G	A
16	chr16:73842084:C:T	0	73842084	T	C
16	chr16:73845015:A:G	0	73845015	G	A
16	chr16:73848748:G:A	0	73848748	A	G
16	chr16:73849210:A:T	0	73849210	T	A
16	chr16:73849342:C:T	0	73849342	T	C
16	chr16:73849678:T:C	0	73849678	C	T
16	chr16:73851250:A:C	0	73851250	C	A
16	chr16:73852713:C:T	0	73852713	T	C
16	chr16:73854484:A:G	0	73854484	G	A
16	chr16:73854698:C:A	0	73854698	A	C
16	chr16:73856194:G:A	0	73856194	A	G
16	chr16:73856864:T:C	0	73856864	C	T
16	chr16:73857011:A:T	0	73857011	T	A
16	chr16:73859174:G:A	0	73859174	A	G
16	chr16:73860123:G:A	0	73860123	A	G
16	chr16:73861147:G:A	0	73861147	A	G
16	chr16:73864796:TCCCAATA:T	0	73864796	T	TCCCAATA
16	chr16:73865453:T:C	0	73865453	C	T
16	chr16:73865909:C:T	0	73865909	T	C
16	chr16:73867058:G:A	0	73867058	A	G
16	chr16:73867210:T:C	0	73867210	C	T
16	chr16:73868138:C:T	0	73868138	T	C
16	chr16:73871024:T:C	0	73871024	C	T
16	chr16:73871802:A:G	0	73871802	G	A
16	chr16:73874160:G:T	0	73874160	T	G
16	chr16:73875639:T:C	0	73875639	C	T
16	chr16:73875751:T:C	0	73875751	C	T
16	chr16:73875763:C:T	0	73875763	T	C
16	chr16:73877458:T:A	0	73877458	A	T
16	chr16:73878604:T:C	0	73878604	C	T
16	chr16:73878689:G:C	0	73878689	C	G
16	chr16:73878808:A:G	0	73878808	G	A
16	chr16:73879367:T:G	0	73879367	G	T
16	chr16:73880913:T:C	0	73880913	C	T
16	chr16:73881986:C:T	0	73881986	T	C
16	chr16:73881997:A:G	0	73881997	G	A
16	chr16:73882338:T:C	0	73882338	C	T
16	chr16:73883762:C:G	0	73883762	G	C
16	chr16:73883843:A:G	0	73883843	G	A
16	chr16:73885618:G:A	0	73885618	A	G
16	chr16:73886582:G:C	0	73886582	C	G
16	chr16:73887043:T:A	0	73887043	A	T
16	chr16:73887757:A:G	0	73887757	G	A
16	chr16:73887870:C:G	0	73887870	G	C
16	chr16:73888073:C:G	0	73888073	G	C
16	chr16:73888457:T:A	0	73888457	A	T
16	chr16:73888834:A:G	0	73888834	G	A
16	chr16:73896374:T:C	0	73896374	C	T
16	chr16:73897631:T:C	0	73897631	C	T
16	chr16:73899017:A:G	0	73899017	G	A
16	chr16:73900261:T:C	0	73900261	C	T
16	chr16:73900406:C:T	0	73900406	T	C
16	chr16:73900581:G:A	0	73900581	A	G
16	chr16:73905608:C:T	0	73905608	T	C
16	chr16:73907619:TCAC:T	0	73907619	T	TCAC
16	chr16:73907819:A:G	0	73907819	G	A
16	chr16:73911263:C:T	0	73911263	T	C
16	chr16:73912273:A:G	0	73912273	G	A
16	chr16:73916046:C:T	0	73916046	T	C
16	chr16:73916658:C:G	0	73916658	G	C
16	chr16:73918570:C:G	0	73918570	G	C
16	chr16:73920658:G:A	0	73920658	A	G
16	chr16:73921603:A:T	0	73921603	T	A
16	chr16:73923691:G:C	0	73923691	C	G
16	chr16:73924754:TTTTTC:T	0	73924754	T	TTTTTC
16	chr16:73931039:G:C	0	73931039	C	G
16	chr16:73932400:G:GT	0	73932400	GT	G
16	chr16:73932867:C:A	0	73932867	A	C
16	chr16:73934452:G:A	0	73934452	A	G
16	chr16:73935843:A:G	0	73935843	G	A
16	chr16:73936722:A:G	0	73936722	G	A
16	chr16:73938137:A:AAACT	0	73938137	AAACT	A
16	chr16:73939494:T:G	0	73939494	G	T
16	chr16:73941295:A:G	0	73941295	G	A
16	chr16:73941552:G:A	0	73941552	A	G
16	chr16:73942124:C:G	0	73942124	G	C
16	chr16:73942231:A:G	0	73942231	G	A
16	chr16:73944592:G:C	0	73944592	C	G
16	chr16:73946480:C:T	0	73946480	T	C
16	chr16:73947108:T:C	0	73947108	C	T
16	chr16:73949078:T:C	0	73949078	C	T
16	chr16:73949785:A:AT	0	73949785	AT	A
16	chr16:73950703:A:G	0	73950703	G	A
16	chr16:73952275:G:A	0	73952275	A	G
16	chr16:73954203:A:T	0	73954203	T	A
16	chr16:73959153:C:T	0	73959153	T	C
16	chr16:73960149:G:T	0	73960149	T	G
16	chr16:73961098:G:T	0	73961098	T	G
16	chr16:73961642:C:T	0	73961642	T	C
16	chr16:73963204:C:G	0	73963204	G	C
16	chr16:73964264:CCT:C	0	73964264	C	CCT
16	chr16:73965165:T:A	0	73965165	A	T
16	chr16:73965694:T:C	0	73965694	C	T
16	chr16:73968297:G:C	0	73968297	C	G
16	chr16:73969704:G:A	0	73969704	A	G
16	chr16:73971125:C:T	0	73971125	T	C
16	chr16:73973257:G:A	0	73973257	A	G
16	chr16:73974643:T:C	0	73974643	C	T
16	chr16:73975117:A:T	0	73975117	T	A
16	chr16:73975331:G:A	0	73975331	A	G
16	chr16:73975876:C:G	0	73975876	G	C
16	chr16:73976403:C:T	0	73976403	T	C
16	chr16:73977710:TAGATAGATAGAC:T	0	73977710	T	TAGATAGATAGAC
16	chr16:73978897:T:C	0	73978897	C	T
16	chr16:73979814:C:G	0	73979814	G	C
16	chr16:73980927:G:A	0	73980927	A	G
16	chr16:73980931:G:A	0	73980931	A	G
16	chr16:73981067:C:T	0	73981067	T	C
16	chr16:73981371:A:T	0	73981371	T	A
16	chr16:73981820:AAAAG:A	0	73981820	A	AAAAG
16	chr16:73982853:T:G	0	73982853	G	T
16	chr16:73983527:G:A	0	73983527	A	G
16	chr16:73986345:G:A	0	73986345	A	G
16	chr16:73990087:C:T	0	73990087	T	C
16	chr16:73990416:A:G	0	73990416	G	A
16	chr16:73990837:A:G	0	73990837	G	A
16	chr16:73990890:C:T	0	73990890	T	C
16	chr16:73991364:C:T	0	73991364	T	C
16	chr16:73993349:C:T	0	73993349	T	C
16	chr16:73994369:A:T	0	73994369	T	A
16	chr16:73995322:C:T	0	73995322	T	C
16	chr16:73995551:A:G	0	73995551	G	A
16	chr16:73995655:A:G	0	73995655	G	A
16	chr16:73998328:G:T	0	73998328	T	G
16	chr16:73998839:G:C	0	73998839	C	G
16	chr16:74000611:G:A	0	74000611	A	G
16	chr16:74000617:T:C	0	74000617	C	T
16	chr16:74004550:T:C	0	74004550	C	T
16	chr16:74005862:C:A	0	74005862	A	C
16	chr16:74007822:G:A	0	74007822	A	G
16	chr16:74008152:C:G	0	74008152	G	C
16	chr16:74008716:A:G	0	74008716	G	A
16	chr16:74008851:A:G	0	74008851	G	A
16	chr16:74009285:A:G	0	74009285	G	A
16	chr16:74010620:C:A	0	74010620	A	C
16	chr16:74010633:G:A	0	74010633	A	G
16	chr16:74011097:A:G	0	74011097	G	A
16	chr16:74011602:T:C	0	74011602	C	T
16	chr16:74011780:A:G	0	74011780	G	A
16	chr16:74012647:A:G	0	74012647	G	A
16	chr16:74013551:G:A	0	74013551	A	G
16	chr16:74013756:A:G	0	74013756	G	A
16	chr16:74013772:C:A	0	74013772	A	C
16	chr16:74016262:A:G	0	74016262	G	A
16	chr16:74018428:A:C	0	74018428	C	A
16	chr16:74018566:G:A	0	74018566	A	G
16	chr16:74020770:A:G	0	74020770	G	A
16	chr16:74021665:T:G	0	74021665	G	T
16	chr16:74022406:T:C	0	74022406	C	T
16	chr16:74022703:G:A	0	74022703	A	G
16	chr16:74025843:T:C	0	74025843	C	T
16	chr16:74027471:AG:A	0	74027471	A	AG
16	chr16:74027740:T:C	0	74027740	C	T
16	chr16:74027832:G:A	0	74027832	A	G
16	chr16:74028197:G:A	0	74028197	A	G
16	chr16:74028304:T:C	0	74028304	C	T
16	chr16:74028345:C:A	0	74028345	A	C
16	chr16:74029381:G:T	0	74029381	T	G
16	chr16:74030261:G:A	0	74030261	A	G
16	chr16:74035696:G:A	0	74035696	A	G
16	chr16:74036757:T:C	0	74036757	C	T
16	chr16:74037308:G:A	0	74037308	A	G
16	chr16:74039733:T:C	0	74039733	C	T
16	chr16:74040378:C:T	0	74040378	T	C
16	chr16:74040833:C:T	0	74040833	T	C
16	chr16:74040995:T:C	0	74040995	C	T
16	chr16:74041073:A:G	0	74041073	G	A
16	chr16:74041473:A:C	0	74041473	C	A
16	chr16:74041557:C:T	0	74041557	T	C
16	chr16:74041724:C:A	0	74041724	A	C
16	chr16:74041804:C:T	0	74041804	T	C
16	chr16:74041815:G:A	0	74041815	A	G
16	chr16:74042174:C:T	0	74042174	T	C
16	chr16:74042580:A:G	0	74042580	G	A
16	chr16:74042705:G:T	0	74042705	T	G
16	chr16:74042748:T:G	0	74042748	G	T
16	chr16:74042818:G:C	0	74042818	C	G
16	chr16:74043420:T:C	0	74043420	C	T
16	chr16:74043433:G:A	0	74043433	A	G
16	chr16:74043836:C:A	0	74043836	A	C
16	chr16:74043978:TC:T	0	74043978	T	TC
16	chr16:74044036:C:A	0	74044036	A	C
16	chr16:74045220:G:T	0	74045220	T	G
16	chr16:74045470:T:C	0	74045470	C	T
16	chr16:74047427:T:C	0	74047427	C	T
16	chr16:74047873:A:T	0	74047873	T	A
16	chr16:74048175:C:T	0	74048175	T	C
16	chr16:74048727:A:G	0	74048727	G	A
16	chr16:74049127:C:T	0	74049127	T	C
16	chr16:74050569:C:G	0	74050569	G	C
16	chr16:74051427:T:C	0	74051427	C	T
16	chr16:74051939:A:G	0	74051939	G	A
16	chr16:74051954:A:G	0	74051954	G	A
16	chr16:74053915:C:T	0	74053915	T	C
16	chr16:74054034:T:C	0	74054034	C	T
16	chr16:74054192:T:G	0	74054192	G	T
16	chr16:74054260:G:T	0	74054260	T	G
16	chr16:74054574:A:G	0	74054574	G	A
16	chr16:74055586:C:T	0	74055586	T	C
16	chr16:74056661:A:G	0	74056661	G	A
16	chr16:74057162:G:A	0	74057162	A	G
16	chr16:74057221:A:C	0	74057221	C	A
16	chr16:74058269:G:A	0	74058269	A	G
16	chr16:74059592:G:A	0	74059592	A	G
16	chr16:74062047:C:G	0	74062047	G	C
16	chr16:74062742:G:A	0	74062742	A	G
16	chr16:74064254:AG:A	0	74064254	A	AG
16	chr16:74064631:A:T	0	74064631	T	A
16	chr16:74065075:G:A	0	74065075	A	G
16	chr16:74065691:G:A	0	74065691	A	G
16	chr16:74065704:T:C	0	74065704	C	T
16	chr16:74065865:AAATAG:A	0	74065865	A	AAATAG
16	chr16:74066932:A:T	0	74066932	T	A
16	chr16:74067569:T:A	0	74067569	A	T
16	chr16:74069089:G:A	0	74069089	A	G
16	chr16:74070318:C:T	0	74070318	T	C
16	chr16:74070646:T:C	0	74070646	C	T
16	chr16:74072669:G:C	0	74072669	C	G
16	chr16:74073302:A:G	0	74073302	G	A
16	chr16:74073323:C:T	0	74073323	T	C
16	chr16:74074995:G:A	0	74074995	A	G
16	chr16:74075792:A:G	0	74075792	G	A
16	chr16:74075795:G:A	0	74075795	A	G
16	chr16:74075925:T:C	0	74075925	C	T
16	chr16:74076026:C:A	0	74076026	A	C
16	chr16:74077473:C:T	0	74077473	T	C
16	chr16:74077540:T:C	0	74077540	C	T
16	chr16:74077710:T:C	0	74077710	C	T
16	chr16:74078196:A:T	0	74078196	T	A
16	chr16:74078487:C:T	0	74078487	T	C
16	chr16:74080626:T:A	0	74080626	A	T
16	chr16:74080663:A:G	0	74080663	G	A
16	chr16:74082256:G:C	0	74082256	C	G
16	chr16:74082389:T:C	0	74082389	C	T
16	chr16:74082828:A:G	0	74082828	G	A
16	chr16:74084119:C:G	0	74084119	G	C
16	chr16:74084269:G:A	0	74084269	A	G
16	chr16:74085913:C:T	0	74085913	T	C
16	chr16:74086078:C:T	0	74086078	T	C
16	chr16:74086761:A:G	0	74086761	G	A
16	chr16:74087895:A:T	0	74087895	T	A
16	chr16:74088099:C:A	0	74088099	A	C
16	chr16:74088181:T:C	0	74088181	C	T
16	chr16:74088870:T:A	0	74088870	A	T
16	chr16:74089126:G:A	0	74089126	A	G
16	chr16:74089211:A:G	0	74089211	G	A
16	chr16:74089495:A:G	0	74089495	G	A
16	chr16:74089815:G:A	0	74089815	A	G
16	chr16:74090457:C:T	0	74090457	T	C
16	chr16:74090596:G:A	0	74090596	A	G
16	chr16:74090978:G:A	0	74090978	A	G
16	chr16:74091011:A:G	0	74091011	G	A
16	chr16:74091030:T:A	0	74091030	A	T
16	chr16:74091545:C:T	0	74091545	T	C
16	chr16:74091909:A:G	0	74091909	G	A
16	chr16:74091932:C:T	0	74091932	T	C
16	chr16:74092061:T:C	0	74092061	C	T
16	chr16:74092236:G:A	0	74092236	A	G
16	chr16:74092380:C:G	0	74092380	G	C
16	chr16:74092427:G:A	0	74092427	A	G
16	chr16:74092453:T:G	0	74092453	G	T
16	chr16:74092518:A:G	0	74092518	G	A
16	chr16:74093384:C:T	0	74093384	T	C
16	chr16:74093872:A:G	0	74093872	G	A
16	chr16:74094290:T:C	0	74094290	C	T
16	chr16:74094998:A:C	0	74094998	C	A
16	chr16:74095021:G:T	0	74095021	T	G
16	chr16:74095267:C:G	0	74095267	G	C
16	chr16:74095622:T:A	0	74095622	A	T
16	chr16:74095665:A:G	0	74095665	G	A
16	chr16:74096023:C:A	0	74096023	A	C
16	chr16:74096454:G:A	0	74096454	A	G
16	chr16:74096620:A:G	0	74096620	G	A
16	chr16:74096687:A:C	0	74096687	C	A
16	chr16:74096706:G:C	0	74096706	C	G
16	chr16:74097029:G:A	0	74097029	A	G
16	chr16:74097086:A:C	0	74097086	C	A
16	chr16:74097336:A:G	0	74097336	G	A
16	chr16:74098562:G:C	0	74098562	C	G
16	chr16:74099196:T:C	0	74099196	C	T
16	chr16:74100412:G:A	0	74100412	A	G
16	chr16:74102845:G:T	0	74102845	T	G
16	chr16:74103148:T:C	0	74103148	C	T
16	chr16:74104297:G:A	0	74104297	A	G
16	chr16:74105001:G:A	0	74105001	A	G
16	chr16:74105973:T:C	0	74105973	C	T
16	chr16:74106530:C:T	0	74106530	T	C
16	chr16:74106612:G:A	0	74106612	A	G
16	chr16:74107085:C:CT	0	74107085	CT	C
16	chr16:74107369:C:T	0	74107369	T	C
16	chr16:74107863:A:G	0	74107863	G	A
16	chr16:74108422:T:A	0	74108422	A	T
16	chr16:74108630:T:C	0	74108630	C	T
16	chr16:74111744:G:C	0	74111744	C	G
16	chr16:74111748:G:A	0	74111748	A	G
16	chr16:74112680:C:T	0	74112680	T	C
16	chr16:74112871:C:A	0	74112871	A	C
16	chr16:74112900:C:A	0	74112900	A	C
16	chr16:74113458:C:A	0	74113458	A	C
16	chr16:74114266:T:G	0	74114266	G	T
16	chr16:74115033:G:A	0	74115033	A	G
16	chr16:74115142:G:A	0	74115142	A	G
16	chr16:74115175:A:G	0	74115175	G	A
16	chr16:74116221:GAATT:G	0	74116221	G	GAATT
16	chr16:74116584:T:C	0	74116584	C	T
16	chr16:74116684:G:A	0	74116684	A	G
16	chr16:74117011:A:T	0	74117011	T	A
16	chr16:74117274:C:G	0	74117274	G	C
16	chr16:74117837:A:G	0	74117837	G	A
16	chr16:74117874:T:C	0	74117874	C	T
16	chr16:74118565:C:T	0	74118565	T	C
16	chr16:74118674:A:G	0	74118674	G	A
16	chr16:74119235:G:A	0	74119235	A	G
16	chr16:74120465:C:T	0	74120465	T	C
16	chr16:74120576:T:G	0	74120576	G	T
16	chr16:74121264:G:T	0	74121264	T	G
16	chr16:74121279:C:A	0	74121279	A	C
16	chr16:74121824:C:T	0	74121824	T	C
16	chr16:74122499:A:G	0	74122499	G	A
16	chr16:74122661:T:C	0	74122661	C	T
16	chr16:74122840:C:T	0	74122840	T	C
16	chr16:74123016:T:C	0	74123016	C	T
16	chr16:74123873:T:A	0	74123873	A	T
16	chr16:74124550:C:T	0	74124550	T	C
16	chr16:74125195:AC:A	0	74125195	A	AC
16	chr16:74125248:T:C	0	74125248	C	T
16	chr16:74125594:G:A	0	74125594	A	G
16	chr16:74125627:G:A	0	74125627	A	G
16	chr16:74125708:A:G	0	74125708	G	A
16	chr16:74126062:T:C	0	74126062	C	T
16	chr16:74126573:G:A	0	74126573	A	G
16	chr16:74126871:C:T	0	74126871	T	C
16	chr16:74126978:C:G	0	74126978	G	C
16	chr16:74127764:C:A	0	74127764	A	C
16	chr16:74128652:C:T	0	74128652	T	C
16	chr16:74129482:A:C	0	74129482	C	A
16	chr16:74130554:G:T	0	74130554	T	G
16	chr16:74131333:C:T	0	74131333	T	C
16	chr16:74131694:C:T	0	74131694	T	C
16	chr16:74132839:C:T	0	74132839	T	C
16	chr16:74133092:T:C	0	74133092	C	T
16	chr16:74133097:T:C	0	74133097	C	T
16	chr16:74133346:C:G	0	74133346	G	C
16	chr16:74133679:G:A	0	74133679	A	G
16	chr16:74133695:C:A	0	74133695	A	C
16	chr16:74133912:C:T	0	74133912	T	C
16	chr16:74134026:G:T	0	74134026	T	G
16	chr16:74134431:A:C	0	74134431	C	A
16	chr16:74136372:G:A	0	74136372	A	G
16	chr16:74137286:C:T	0	74137286	T	C
16	chr16:74138074:C:G	0	74138074	G	C
16	chr16:74138403:G:C	0	74138403	C	G
16	chr16:74138600:G:A	0	74138600	A	G
16	chr16:74139200:C:T	0	74139200	T	C
16	chr16:74139280:C:A	0	74139280	A	C
16	chr16:74139787:T:A	0	74139787	A	T
16	chr16:74139789:G:C	0	74139789	C	G
16	chr16:74141297:A:G	0	74141297	G	A
16	chr16:74141391:T:C	0	74141391	C	T
16	chr16:74141555:G:A	0	74141555	A	G
16	chr16:74142034:G:C	0	74142034	C	G
16	chr16:74142302:A:G	0	74142302	G	A
16	chr16:74142813:A:G	0	74142813	G	A
16	chr16:74143054:G:A	0	74143054	A	G
16	chr16:74143177:T:C	0	74143177	C	T
16	chr16:74144306:T:C	0	74144306	C	T
16	chr16:74145132:G:A	0	74145132	A	G
16	chr16:74145173:T:C	0	74145173	C	T
16	chr16:74145186:A:G	0	74145186	G	A
16	chr16:74145189:G:A	0	74145189	A	G
16	chr16:74145207:A:G	0	74145207	G	A
16	chr16:74145762:T:A	0	74145762	A	T
16	chr16:74146029:C:T	0	74146029	T	C
16	chr16:74146083:T:C	0	74146083	C	T
16	chr16:74146195:C:G	0	74146195	G	C
16	chr16:74146218:C:A	0	74146218	A	C
16	chr16:74147053:T:A	0	74147053	A	T
16	chr16:74147850:T:A	0	74147850	A	T
16	chr16:74148063:GCA:G	0	74148063	G	GCA
16	chr16:74148655:G:A	0	74148655	A	G
16	chr16:74149280:C:A	0	74149280	A	C
16	chr16:74149901:A:C	0	74149901	C	A
16	chr16:74149956:C:T	0	74149956	T	C
16	chr16:74151301:A:C	0	74151301	C	A
16	chr16:74151332:G:C	0	74151332	C	G
16	chr16:74152868:A:G	0	74152868	G	A
16	chr16:74152995:C:A	0	74152995	A	C
16	chr16:74153680:T:C	0	74153680	C	T
16	chr16:74153686:G:A	0	74153686	A	G
16	chr16:74154421:A:T	0	74154421	T	A
16	chr16:74155477:A:G	0	74155477	G	A
16	chr16:74155544:C:G	0	74155544	G	C
16	chr16:74156223:G:C	0	74156223	C	G
16	chr16:74157051:T:C	0	74157051	C	T
16	chr16:74157299:T:G	0	74157299	G	T
16	chr16:74157541:G:A	0	74157541	A	G
16	chr16:74158434:A:G	0	74158434	G	A
16	chr16:74159507:T:C	0	74159507	C	T
16	chr16:74160358:T:C	0	74160358	C	T
16	chr16:74160424:A:G	0	74160424	G	A
16	chr16:74160894:A:T	0	74160894	T	A
16	chr16:74161147:A:T	0	74161147	T	A
16	chr16:74161750:G:C	0	74161750	C	G
16	chr16:74161820:A:G	0	74161820	G	A
16	chr16:74161895:A:G	0	74161895	G	A
16	chr16:74161904:G:A	0	74161904	A	G
16	chr16:74162011:GAA:G	0	74162011	G	GAA
16	chr16:74162352:T:A	0	74162352	A	T
16	chr16:74163073:C:T	0	74163073	T	C
16	chr16:74163191:G:A	0	74163191	A	G
16	chr16:74163739:A:T	0	74163739	T	A
16	chr16:74164168:C:A	0	74164168	A	C
16	chr16:74165688:A:G	0	74165688	G	A
16	chr16:74165921:G:A	0	74165921	A	G
16	chr16:74166500:T:C	0	74166500	C	T
16	chr16:74166821:A:G	0	74166821	G	A
16	chr16:74166852:G:A	0	74166852	A	G
16	chr16:74166915:T:C	0	74166915	C	T
16	chr16:74167070:A:G	0	74167070	G	A
16	chr16:74167149:A:G	0	74167149	G	A
16	chr16:74167153:C:T	0	74167153	T	C
16	chr16:74167295:T:C	0	74167295	C	T
16	chr16:74167420:G:A	0	74167420	A	G
16	chr16:74167421:T:G	0	74167421	G	T
16	chr16:74167454:T:C	0	74167454	C	T
16	chr16:74167642:T:C	0	74167642	C	T
16	chr16:74167814:G:A	0	74167814	A	G
16	chr16:74167845:C:T	0	74167845	T	C
16	chr16:74168061:G:A	0	74168061	A	G
16	chr16:74168086:T:C	0	74168086	C	T
16	chr16:74168378:T:G	0	74168378	G	T
16	chr16:74168385:T:C	0	74168385	C	T
16	chr16:74168448:A:G	0	74168448	G	A
16	chr16:74168708:G:A	0	74168708	A	G
16	chr16:74168722:T:C	0	74168722	C	T
16	chr16:74169243:G:A	0	74169243	A	G
16	chr16:74169574:A:G	0	74169574	G	A
16	chr16:74170120:G:A	0	74170120	A	G
16	chr16:74170252:C:A	0	74170252	A	C
16	chr16:74170471:T:G	0	74170471	G	T
16	chr16:74170629:AATT:A	0	74170629	A	AATT
16	chr16:74171863:A:T	0	74171863	T	A
16	chr16:74172149:T:C	0	74172149	C	T
16	chr16:74172697:G:A	0	74172697	A	G
16	chr16:74172954:T:C	0	74172954	C	T
16	chr16:74173265:A:G	0	74173265	G	A
16	chr16:74173302:A:G	0	74173302	G	A
16	chr16:74173394:A:G	0	74173394	G	A
16	chr16:74174050:G:A	0	74174050	A	G
16	chr16:74174085:T:TC	0	74174085	TC	T
16	chr16:74174356:T:C	0	74174356	C	T
16	chr16:74174575:A:T	0	74174575	T	A
16	chr16:74174576:G:C	0	74174576	C	G
16	chr16:74174620:G:A	0	74174620	A	G
16	chr16:74174640:AATTT:A	0	74174640	A	AATTT
16	chr16:74174808:A:G	0	74174808	G	A
16	chr16:74174963:A:G	0	74174963	G	A
16	chr16:74175217:T:C	0	74175217	C	T
16	chr16:74175223:T:C	0	74175223	C	T
16	chr16:74175255:C:T	0	74175255	T	C
16	chr16:74175326:G:A	0	74175326	A	G
16	chr16:74175881:G:C	0	74175881	C	G
16	chr16:74176204:A:G	0	74176204	G	A
16	chr16:74177162:A:G	0	74177162	G	A
16	chr16:74178157:C:G	0	74178157	G	C
16	chr16:74178414:A:T	0	74178414	T	A
16	chr16:74179388:A:G	0	74179388	G	A
16	chr16:74179852:T:G	0	74179852	G	T
16	chr16:74179919:A:G	0	74179919	G	A
16	chr16:74180389:A:G	0	74180389	G	A
16	chr16:74181346:T:A	0	74181346	A	T
16	chr16:74181463:C:T	0	74181463	T	C
16	chr16:74182344:A:G	0	74182344	G	A
16	chr16:74182427:C:G	0	74182427	G	C
16	chr16:74183961:A:G	0	74183961	G	A
16	chr16:74183967:T:C	0	74183967	C	T
16	chr16:74185064:T:C	0	74185064	C	T
16	chr16:74185411:T:C	0	74185411	C	T
16	chr16:74185487:C:G	0	74185487	G	C
16	chr16:74185810:C:T	0	74185810	T	C
16	chr16:74186090:G:A	0	74186090	A	G
16	chr16:74187267:T:C	0	74187267	C	T
16	chr16:74187370:C:T	0	74187370	T	C
16	chr16:74188900:C:G	0	74188900	G	C
16	chr16:74189218:A:T	0	74189218	T	A
16	chr16:74191828:T:G	0	74191828	G	T
16	chr16:74192322:T:C	0	74192322	C	T
16	chr16:74192503:G:A	0	74192503	A	G
16	chr16:74192979:T:C	0	74192979	C	T
16	chr16:74193344:T:C	0	74193344	C	T
16	chr16:74194381:A:G	0	74194381	G	A
16	chr16:74194382:A:G	0	74194382	G	A
16	chr16:74195254:T:G	0	74195254	G	T
16	chr16:74195630:A:G	0	74195630	G	A
16	chr16:74196093:C:T	0	74196093	T	C
16	chr16:74196453:G:A	0	74196453	A	G
16	chr16:74197552:A:G	0	74197552	G	A
16	chr16:74197654:C:A	0	74197654	A	C
16	chr16:74198731:A:T	0	74198731	T	A
16	chr16:74198739:A:C	0	74198739	C	A
16	chr16:74199317:G:A	0	74199317	A	G
16	chr16:74199365:A:T	0	74199365	T	A
16	chr16:74199821:A:C	0	74199821	C	A
16	chr16:74201767:C:T	0	74201767	T	C
16	chr16:74204240:A:T	0	74204240	T	A
16	chr16:74204722:G:A	0	74204722	A	G
16	chr16:74204888:A:G	0	74204888	G	A
16	chr16:74205363:T:G	0	74205363	G	T
16	chr16:74205654:C:T	0	74205654	T	C
16	chr16:74205870:G:A	0	74205870	A	G
16	chr16:74206329:G:A	0	74206329	A	G
16	chr16:74207006:A:G	0	74207006	G	A
16	chr16:74208625:C:A	0	74208625	A	C
16	chr16:74209061:T:C	0	74209061	C	T
16	chr16:74209444:G:A	0	74209444	A	G
16	chr16:74210170:A:C	0	74210170	C	A
16	chr16:74210833:C:T	0	74210833	T	C
16	chr16:74211349:C:T	0	74211349	T	C
16	chr16:74213008:T:C	0	74213008	C	T
16	chr16:74213482:T:C	0	74213482	C	T
16	chr16:74213627:T:C	0	74213627	C	T
16	chr16:74213805:CTGGGAGAT:C	0	74213805	C	CTGGGAGAT
16	chr16:74214890:C:T	0	74214890	T	C
16	chr16:74215341:G:A	0	74215341	A	G
16	chr16:74215934:T:C	0	74215934	C	T
16	chr16:74216354:A:G	0	74216354	G	A
16	chr16:74217048:A:C	0	74217048	C	A
16	chr16:74217225:C:T	0	74217225	T	C
16	chr16:74218035:T:C	0	74218035	C	T
16	chr16:74219469:T:C	0	74219469	C	T
16	chr16:74220327:C:T	0	74220327	T	C
16	chr16:74220830:A:C	0	74220830	C	A
16	chr16:74224409:A:G	0	74224409	G	A
16	chr16:74225041:C:T	0	74225041	T	C
16	chr16:74225287:C:G	0	74225287	G	C
16	chr16:74228093:G:A	0	74228093	A	G
16	chr16:74228155:G:A	0	74228155	A	G
16	chr16:74229120:C:T	0	74229120	T	C
16	chr16:74229485:T:C	0	74229485	C	T
16	chr16:74230183:A:G	0	74230183	G	A
16	chr16:74230295:A:G	0	74230295	G	A
16	chr16:74230362:T:C	0	74230362	C	T
16	chr16:74233346:C:T	0	74233346	T	C
16	chr16:74233798:T:A	0	74233798	A	T
16	chr16:74233871:C:T	0	74233871	T	C
16	chr16:74233956:T:G	0	74233956	G	T
16	chr16:74234450:C:G	0	74234450	G	C
16	chr16:74234755:C:T	0	74234755	T	C
16	chr16:74235003:T:C	0	74235003	C	T
16	chr16:74236144:G:A	0	74236144	A	G
16	chr16:74236637:C:T	0	74236637	T	C
16	chr16:74237247:T:C	0	74237247	C	T
16	chr16:74237704:G:A	0	74237704	A	G
16	chr16:74237969:G:C	0	74237969	C	G
16	chr16:74238319:A:G	0	74238319	G	A
16	chr16:74238831:A:C	0	74238831	C	A
16	chr16:74240099:GCCA:G	0	74240099	G	GCCA
16	chr16:74240933:G:A	0	74240933	A	G
16	chr16:74241055:T:C	0	74241055	C	T
16	chr16:74242810:T:C	0	74242810	C	T
16	chr16:74243945:C:T	0	74243945	T	C
16	chr16:74244020:C:T	0	74244020	T	C
16	chr16:74245802:T:C	0	74245802	C	T
16	chr16:74246733:T:G	0	74246733	G	T
16	chr16:74246797:T:C	0	74246797	C	T
16	chr16:74248637:A:G	0	74248637	G	A
16	chr16:74252678:G:A	0	74252678	A	G
16	chr16:74252747:A:G	0	74252747	G	A
16	chr16:74252998:C:T	0	74252998	T	C
16	chr16:74253678:G:A	0	74253678	A	G
16	chr16:74256742:C:T	0	74256742	T	C
16	chr16:74258540:C:T	0	74258540	T	C
16	chr16:74258600:C:T	0	74258600	T	C
16	chr16:74260037:C:A	0	74260037	A	C
16	chr16:74261665:C:T	0	74261665	T	C
16	chr16:74262660:A:G	0	74262660	G	A
16	chr16:74262750:C:G	0	74262750	G	C
16	chr16:74262927:G:A	0	74262927	A	G
16	chr16:74264975:G:A	0	74264975	A	G
16	chr16:74265288:T:C	0	74265288	C	T
16	chr16:74266117:A:G	0	74266117	G	A
16	chr16:74266124:C:G	0	74266124	G	C
16	chr16:74266635:G:A	0	74266635	A	G
16	chr16:74267578:G:A	0	74267578	A	G
16	chr16:74267732:A:C	0	74267732	C	A
16	chr16:74268828:T:C	0	74268828	C	T
16	chr16:74268892:T:C	0	74268892	C	T
16	chr16:74270966:A:G	0	74270966	G	A
16	chr16:74272693:C:G	0	74272693	G	C
16	chr16:74275431:A:G	0	74275431	G	A
16	chr16:74275608:G:C	0	74275608	C	G
16	chr16:74275694:T:C	0	74275694	C	T
16	chr16:74276942:T:C	0	74276942	C	T
16	chr16:74277555:G:A	0	74277555	A	G
16	chr16:74277898:T:C	0	74277898	C	T
16	chr16:74278146:T:C	0	74278146	C	T
16	chr16:74278181:C:T	0	74278181	T	C
16	chr16:74278318:T:C	0	74278318	C	T
16	chr16:74278614:G:A	0	74278614	A	G
16	chr16:74279060:C:G	0	74279060	G	C
16	chr16:74279647:C:T	0	74279647	T	C
16	chr16:74279728:C:G	0	74279728	G	C
16	chr16:74280381:T:C	0	74280381	C	T
16	chr16:74280582:G:A	0	74280582	A	G
16	chr16:74281288:G:A	0	74281288	A	G
16	chr16:74281474:AC:A	0	74281474	A	AC
16	chr16:74282268:A:C	0	74282268	C	A
16	chr16:74283549:T:C	0	74283549	C	T
16	chr16:74285287:T:C	0	74285287	C	T
16	chr16:74285720:A:C	0	74285720	C	A
16	chr16:74286753:A:G	0	74286753	G	A
16	chr16:74286908:T:C	0	74286908	C	T
16	chr16:74287327:A:T	0	74287327	T	A
16	chr16:74287672:G:A	0	74287672	A	G
16	chr16:74288448:A:G	0	74288448	G	A
16	chr16:74289347:C:G	0	74289347	G	C
16	chr16:74289580:AAAC:A	0	74289580	A	AAAC
16	chr16:74290851:G:C	0	74290851	C	G
16	chr16:74290964:T:C	0	74290964	C	T
16	chr16:74291233:G:A	0	74291233	A	G
16	chr16:74291283:T:C	0	74291283	C	T
16	chr16:74291446:T:C	0	74291446	C	T
16	chr16:74291970:C:A	0	74291970	A	C
16	chr16:74292092:G:C	0	74292092	C	G
16	chr16:74292324:G:A	0	74292324	A	G
16	chr16:74293094:T:A	0	74293094	A	T
16	chr16:74293891:C:T	0	74293891	T	C
16	chr16:74294679:A:C	0	74294679	C	A
16	chr16:74294900:G:A	0	74294900	A	G
16	chr16:74295152:GAC:G	0	74295152	G	GAC
16	chr16:74295304:T:G	0	74295304	G	T
16	chr16:74298942:T:C	0	74298942	C	T
16	chr16:74299391:T:G	0	74299391	G	T
16	chr16:74299839:T:C	0	74299839	C	T
16	chr16:74301486:A:G	0	74301486	G	A
16	chr16:74303138:G:A	0	74303138	A	G
16	chr16:74303188:A:G	0	74303188	G	A
16	chr16:74303206:G:C	0	74303206	C	G
16	chr16:74303623:C:T	0	74303623	T	C
16	chr16:74308004:A:C	0	74308004	C	A
16	chr16:74309441:T:C	0	74309441	C	T
16	chr16:74309723:G:A	0	74309723	A	G
16	chr16:74310372:C:G	0	74310372	G	C
16	chr16:74310376:A:G	0	74310376	G	A
16	chr16:74311479:C:T	0	74311479	T	C
16	chr16:74312465:G:A	0	74312465	A	G
16	chr16:74313333:T:A	0	74313333	A	T
16	chr16:74313422:C:T	0	74313422	T	C
16	chr16:74313958:C:G	0	74313958	G	C
16	chr16:74314490:C:G	0	74314490	G	C
16	chr16:74314911:G:A	0	74314911	A	G
16	chr16:74315733:C:G	0	74315733	G	C
16	chr16:74316115:G:T	0	74316115	T	G
16	chr16:74316333:G:A	0	74316333	A	G
16	chr16:74317008:G:A	0	74317008	A	G
16	chr16:74317249:A:G	0	74317249	G	A
16	chr16:74318081:G:A	0	74318081	A	G
16	chr16:74318640:T:C	0	74318640	C	T
16	chr16:74319333:G:A	0	74319333	A	G
16	chr16:74319550:T:C	0	74319550	C	T
16	chr16:74320248:G:A	0	74320248	A	G
16	chr16:74320953:A:G	0	74320953	G	A
16	chr16:74321215:G:T	0	74321215	T	G
16	chr16:74321291:T:A	0	74321291	A	T
16	chr16:74321861:A:G	0	74321861	G	A
16	chr16:74322965:A:C	0	74322965	C	A
16	chr16:74323041:C:T	0	74323041	T	C
16	chr16:74323091:A:G	0	74323091	G	A
16	chr16:74326419:C:T	0	74326419	T	C
16	chr16:74327031:G:A	0	74327031	A	G
16	chr16:74328277:C:T	0	74328277	T	C
16	chr16:74328898:T:A	0	74328898	A	T
16	chr16:74330251:G:A	0	74330251	A	G
16	chr16:74330456:A:G	0	74330456	G	A
16	chr16:74330911:C:T	0	74330911	T	C
16	chr16:74330913:C:T	0	74330913	T	C
16	chr16:74331385:A:G	0	74331385	G	A
16	chr16:74331410:T:C	0	74331410	C	T
16	chr16:74332257:T:C	0	74332257	C	T
16	chr16:74335531:C:T	0	74335531	T	C
16	chr16:74336464:T:C	0	74336464	C	T
16	chr16:74337786:A:T	0	74337786	T	A
16	chr16:74339180:G:A	0	74339180	A	G
16	chr16:74340587:T:A	0	74340587	A	T
16	chr16:74342611:G:A	0	74342611	A	G
16	chr16:74342948:A:C	0	74342948	C	A
16	chr16:74344098:G:A	0	74344098	A	G
16	chr16:74344333:A:C	0	74344333	C	A
16	chr16:74344882:A:G	0	74344882	G	A
16	chr16:74348150:A:T	0	74348150	T	A
16	chr16:74348936:T:C	0	74348936	C	T
16	chr16:74349722:A:T	0	74349722	T	A
```
