## Supplementary material for "Characterization of shared and ancestry-specific signals driving complex traits using multi-ancestry fine-mapping": mesusieoutput

```
                 eur          afr      eur_afr
   [1,] 9.887813e-07 1.421642e-06 2.710250e-07
   [2,] 9.894303e-07 1.434113e-06 2.662395e-07
   [3,] 8.253512e-07 2.147381e-06 2.782866e-07
   [4,] 1.175241e-06 2.741795e-06 2.267440e-07
   [5,] 8.010227e-07 2.555835e-06 3.097936e-07
   [6,] 1.085332e-06 1.351957e-06 3.355366e-07
   [7,] 1.324407e-06 2.796639e-06 8.330109e-07
   [8,] 1.210991e-06 1.113893e-06 3.164370e-07
   [9,] 1.587722e-06 1.305335e-06 4.888100e-07
  [10,] 1.662937e-06 1.499591e-06 6.309604e-07
  [11,] 1.506844e-06 1.233006e-06 4.266091e-07
  [12,] 1.573631e-06 1.238800e-06 4.450390e-07
  [13,] 1.726279e-06 1.322656e-06 5.408364e-07
  [14,] 1.596342e-06 1.368941e-06 5.192320e-07
  [15,] 1.642398e-06 1.415239e-06 5.529299e-07
  [16,] 1.474964e-06 1.390071e-06 3.327747e-07
  [17,] 8.351094e-07 1.095130e-06 2.166294e-07
  [18,] 2.066809e-06 3.079892e-06 6.182567e-07
  [19,] 3.299487e-06 2.597006e-06 6.635680e-07
  [20,] 8.224986e-07 1.043458e-06 2.116723e-07
  [21,] 8.150329e-07 1.117815e-06 2.210104e-07
  [22,] 8.397275e-07 9.797553e-07 2.139155e-07
  [23,] 9.463201e-07 1.985807e-06 3.103525e-07
  [24,] 9.730384e-07 1.783781e-06 2.864140e-07
  [25,] 8.406335e-07 9.722454e-07 2.149842e-07
  [26,] 8.134626e-07 1.223494e-06 2.230439e-07
  [27,] 8.049661e-07 1.160766e-06 2.212311e-07
  [28,] 8.270355e-07 9.747517e-07 2.112758e-07
  [29,] 2.242641e-06 3.517629e-06 8.922701e-07
  [30,] 9.907673e-07 3.223434e-06 3.111972e-07
  [31,] 8.024655e-07 1.124939e-06 2.202927e-07
  [32,] 8.076519e-07 1.403577e-06 2.547281e-07
  [33,] 8.020653e-07 1.606643e-06 2.557762e-07
  [34,] 8.276675e-07 9.736981e-07 2.129735e-07
  [35,] 3.457003e-06 3.318760e-06 1.383256e-06
  [36,] 8.392271e-07 1.152445e-06 2.327765e-07
  [37,] 9.735968e-07 2.063178e-06 2.983671e-07
  [38,] 2.701960e-06 2.117533e-06 5.917209e-07
  [39,] 8.013883e-07 1.054523e-06 2.159546e-07
  [40,] 1.596783e-06 3.099145e-06 5.161598e-07
  [41,] 8.176416e-07 1.021529e-06 2.153736e-07
  [42,] 9.821542e-07 1.216560e-06 2.639174e-07
  [43,] 8.534226e-07 1.127698e-06 2.500621e-07
  [44,] 8.113114e-07 1.049185e-06 2.154445e-07
  [45,] 1.087918e-06 8.459708e-06 8.140126e-07
  [46,] 8.308680e-07 1.062644e-06 2.162081e-07
  [47,] 1.021359e-06 1.579982e-06 3.232624e-07
  [48,] 2.744606e-06 2.200115e-06 6.031496e-07
  [49,] 8.275163e-07 1.102045e-06 2.288002e-07
  [50,] 8.378223e-07 1.339880e-06 2.637138e-07
  [51,] 1.155904e-06 8.555354e-06 1.011932e-06
  [52,] 1.103192e-06 2.325434e-06 4.042136e-07
  [53,] 1.962385e-06 2.099083e-06 9.522469e-07
  [54,] 1.888372e-06 1.711182e-06 7.382224e-07
  [55,] 1.868032e-06 1.612111e-06 4.791455e-07
  [56,] 8.695910e-07 1.775603e-06 3.107262e-07
  [57,] 1.806443e-06 1.170983e-06 4.566802e-07
  [58,] 4.641015e-06 1.274326e-06 1.269456e-06
  [59,] 1.500911e-06 4.504209e-06 2.173711e-07
  [60,] 2.976163e-06 3.000860e-06 2.204638e-07
  [61,] 4.687456e-06 1.102933e-06 6.588161e-07
  [62,] 2.701021e-06 1.038870e-06 3.503075e-07
  [63,] 1.600137e-06 2.420465e-06 6.817678e-07
  [64,] 2.558853e-06 1.048522e-06 3.345340e-07
  [65,] 1.029539e-06 1.317418e-06 2.183220e-07
  [66,] 2.569945e-06 1.040836e-06 3.398688e-07
  [67,] 1.679567e-06 1.769167e-06 3.860136e-07
  [68,] 2.441078e-06 3.156469e-06 8.846880e-07
  [69,] 1.420848e-06 1.975126e-06 5.021515e-07
  [70,] 3.216399e-06 1.385709e-06 8.062689e-07
  [71,] 2.887744e-06 2.156443e-06 7.727739e-07
  [72,] 2.204524e-06 5.753332e-06 2.581270e-07
  [73,] 3.189666e-06 2.725911e-06 7.597566e-07
  [74,] 9.914285e-06 2.664878e-06 1.965082e-06
  [75,] 7.967983e-07 1.133131e-06 2.150051e-07
  [76,] 8.084401e-07 1.028241e-06 2.085750e-07
  [77,] 1.565223e-06 1.270642e-06 2.354884e-07
  [78,] 8.803432e-07 9.616057e-07 2.229358e-07
  [79,] 1.503074e-06 2.454813e-06 4.457933e-07
  [80,] 8.183730e-07 1.103667e-06 2.093187e-07
  [81,] 1.983960e-06 9.902876e-07 2.972900e-07
  [82,] 1.129978e-05 1.278194e-06 1.917792e-06
  [83,] 2.338476e-06 1.289821e-06 6.910401e-07
  [84,] 1.701879e-06 5.363787e-06 5.573655e-07
  [85,] 2.895308e-06 1.530061e-06 5.114320e-07
  [86,] 1.623410e-06 1.080184e-06 3.443785e-07
  [87,] 1.297946e-06 1.698318e-06 4.144308e-07
  [88,] 1.079083e-06 1.049159e-06 2.589642e-07
  [89,] 1.140301e-06 1.417156e-06 3.196742e-07
  [90,] 1.372545e-06 2.876574e-06 5.294081e-07
  [91,] 1.520480e-06 1.174843e-06 3.129190e-07
  [92,] 4.429395e-06 2.134443e-06 1.181853e-06
  [93,] 1.390514e-06 1.596720e-06 5.472835e-07
  [94,] 1.546714e-06 7.261969e-06 6.100371e-07
  [95,] 1.518066e-06 3.416001e-06 4.430801e-07
  [96,] 1.421103e-06 1.758231e-06 3.711806e-07
  [97,] 3.086523e-06 2.461107e-06 6.241418e-07
  [98,] 3.162180e-06 2.253535e-06 7.676749e-07
  [99,] 2.819567e-06 2.694847e-06 5.596085e-07
 [100,] 1.513959e-06 9.842261e-07 3.010692e-07
 [101,] 9.631647e-07 1.454023e-06 3.295554e-07
 [102,] 3.540809e-06 1.977209e-06 6.051774e-07
 [103,] 1.538898e-06 1.103783e-06 3.639262e-07
 [104,] 2.038338e-06 1.510756e-06 4.424809e-07
 [105,] 1.773292e-06 3.973922e-06 1.771760e-06
 [106,] 1.060689e-06 1.008620e-06 2.571666e-07
 [107,] 1.708091e-06 3.868558e-06 1.650844e-06
 [108,] 1.745895e-06 3.976020e-06 1.737132e-06
 [109,] 1.050395e-06 1.023553e-06 2.707853e-07
 [110,] 1.057301e-06 1.006925e-06 2.548163e-07
 [111,] 1.406834e-06 4.647863e-06 1.459646e-06
 [112,] 1.514961e-06 5.623393e-06 1.880192e-06
 [113,] 1.481436e-06 5.633189e-06 1.821205e-06
 [114,] 1.197027e-06 2.902761e-06 7.785313e-07
 [115,] 1.804319e-06 2.167308e-06 4.954828e-07
 [116,] 1.729812e-06 1.256073e-06 5.420129e-07
 [117,] 1.950413e-06 2.437768e-06 5.439537e-07
 [118,] 1.392642e-06 1.548992e-06 2.145702e-07
 [119,] 1.651146e-06 2.944292e-06 1.274471e-06
 [120,] 2.407668e-06 3.160843e-06 6.077972e-07
 [121,] 2.483095e-06 2.505733e-06 7.134368e-07
 [122,] 2.441184e-06 2.642134e-06 6.133701e-07
 [123,] 8.977597e-07 1.375542e-06 2.660308e-07
 [124,] 1.149639e-06 4.699275e-05 4.425525e-07
 [125,] 2.635153e-06 2.583456e-06 5.357998e-07
 [126,] 2.992491e-06 1.908672e-06 3.735908e-07
 [127,] 9.327169e-07 2.007088e-06 2.352514e-07
 [128,] 9.209810e-07 1.643902e-06 2.266106e-07
 [129,] 1.846709e-06 2.651729e-06 2.240159e-07
 [130,] 1.777127e-06 2.430473e-06 2.239553e-07
 [131,] 8.899120e-07 1.391550e-06 3.094141e-07
 [132,] 1.317387e-06 1.166611e-06 3.330223e-07
 [133,] 1.195946e-06 1.059522e-06 2.523602e-07
 [134,] 1.075227e-06 1.254494e-06 2.886795e-07
 [135,] 1.137724e-06 1.195027e-06 2.239646e-07
 [136,] 3.416824e-06 1.444450e-06 3.896215e-07
 [137,] 3.140645e-06 1.783976e-06 4.706364e-07
 [138,] 1.761364e-06 1.019311e-06 3.238487e-07
 [139,] 1.458071e-06 4.440443e-06 9.027577e-07
 [140,] 1.646233e-06 2.752996e-06 8.097630e-07
 [141,] 1.707560e-06 3.737726e-06 1.012799e-06
 [142,] 1.782094e-06 2.600034e-06 2.325940e-07
 [143,] 1.036877e-06 1.892803e-06 3.538464e-07
 [144,] 2.620028e-06 1.764953e-06 9.964723e-07
 [145,] 3.756644e-06 2.300377e-06 5.697110e-07
 [146,] 8.537240e-07 4.649760e-06 3.797963e-07
 [147,] 8.738594e-07 1.646573e-06 2.604644e-07
 [148,] 1.148637e-06 2.832363e-06 2.813598e-07
 [149,] 9.224940e-07 2.102875e-06 3.252282e-07
 [150,] 8.949978e-07 3.948279e-06 4.956789e-07
 [151,] 3.125788e-06 2.651348e-06 1.182722e-06
 [152,] 2.607683e-06 4.704856e-06 1.355011e-06
 [153,] 2.106166e-06 3.927108e-05 1.365439e-05
 [154,] 8.520916e-07 1.048064e-06 2.371371e-07
 [155,] 9.696359e-06 2.908711e-06 2.137157e-06
 [156,] 9.080722e-07 7.993555e-06 6.549076e-07
 [157,] 9.264568e-07 2.879221e-06 4.756271e-07
 [158,] 1.958786e-06 3.729052e-06 7.869070e-07
 [159,] 8.889019e-07 8.142317e-06 5.907452e-07
 [160,] 1.104628e-05 3.933673e-06 5.624641e-06
 [161,] 8.674058e-07 4.136789e-06 4.073935e-07
 [162,] 1.342992e-06 1.177241e-06 2.671284e-07
 [163,] 1.599549e-06 9.575659e-07 3.042363e-07
 [164,] 9.543947e-07 2.068757e-06 4.432193e-07
 [165,] 1.170551e-05 1.763039e-06 1.269577e-06
 [166,] 3.635699e-06 2.380078e-06 1.280805e-06
 [167,] 3.094000e-06 1.602057e-06 6.482373e-07
 [168,] 9.728404e-07 1.113563e-06 2.397465e-07
 [169,] 1.377106e-06 1.475713e-06 4.163035e-07
 [170,] 2.028974e-06 3.127231e-06 7.362680e-07
 [171,] 1.044146e-06 1.179950e-05 1.329681e-06
 [172,] 2.774293e-06 1.445179e-06 4.100820e-07
 [173,] 1.484066e-06 3.953696e-06 5.935928e-07
 [174,] 1.494838e-06 3.882874e-06 5.960698e-07
 [175,] 1.520694e-06 9.821200e-06 2.483689e-06
 [176,] 1.105707e-06 9.125661e-06 1.360083e-06
 [177,] 9.512795e-07 1.401614e-06 2.677119e-07
 [178,] 1.076500e-06 3.010655e-06 4.620884e-07
 [179,] 1.058440e-06 5.276830e-06 9.140639e-07
 [180,] 1.073400e-06 2.966630e-06 4.533748e-07
 [181,] 9.553768e-07 1.129344e-06 2.499016e-07
 [182,] 9.502584e-07 3.554661e-06 5.749261e-07
 [183,] 1.045758e-06 2.114370e-06 4.080925e-07
 [184,] 1.107860e-06 5.125732e-06 9.763261e-07
 [185,] 9.555239e-07 2.111703e-06 3.115623e-07
 [186,] 3.386888e-06 2.177826e-06 4.885713e-07
 [187,] 9.607283e-07 1.529637e-06 2.811379e-07
 [188,] 8.885144e-07 7.716624e-06 8.256880e-07
 [189,] 9.602464e-07 1.508816e-06 2.808655e-07
 [190,] 9.982604e-07 1.407610e-06 2.703525e-07
 [191,] 1.748480e-06 1.027284e-05 3.572696e-06
 [192,] 8.888128e-07 6.312161e-06 7.717997e-07
 [193,] 1.172175e-06 1.654105e-06 5.075522e-07
 [194,] 1.107873e-06 2.093947e-05 7.070790e-07
 [195,] 1.066980e-06 3.343291e-06 4.863452e-07
 [196,] 1.118640e-06 7.329878e-06 1.337639e-06
 [197,] 9.268390e-07 1.276601e-06 2.244495e-07
 [198,] 2.521979e-06 1.587824e-06 4.186798e-07
 [199,] 2.813256e-06 1.290885e-06 3.790623e-07
 [200,] 2.194590e-06 2.050088e-06 6.968640e-07
 [201,] 1.297347e-06 1.632694e-05 2.210019e-06
 [202,] 8.458005e-07 1.825018e-06 2.608701e-07
 [203,] 1.327415e-06 1.716334e-06 3.370114e-07
 [204,] 2.248364e-06 1.312219e-06 2.745897e-07
 [205,] 2.005950e-06 1.311118e-06 2.995669e-07
 [206,] 1.217353e-06 1.947553e-06 4.955456e-07
 [207,] 2.926959e-06 2.685011e-06 7.360716e-07
 [208,] 6.795535e-06 1.558313e-06 4.688238e-07
 [209,] 1.768362e-05 1.282827e-06 3.551462e-07
 [210,] 9.069844e-07 1.176807e-05 3.894250e-07
 [211,] 1.569658e-05 2.096787e-06 1.247583e-06
 [212,] 8.222220e-07 1.768164e-06 2.815589e-07
 [213,] 8.387579e-07 1.563522e-06 2.767837e-07
 [214,] 1.306059e-06 2.478601e-05 1.162126e-06
 [215,] 6.736343e-06 1.717724e-06 4.767061e-07
 [216,] 7.368327e-06 1.604677e-06 5.457057e-07
 [217,] 2.044402e-06 3.597126e-06 1.807862e-06
 [218,] 8.491623e-06 1.555229e-06 5.995605e-07
 [219,] 1.193606e-06 1.007776e-06 2.728215e-07
 [220,] 1.263954e-06 1.068646e-05 7.941183e-07
 [221,] 1.262285e-06 9.734969e-06 7.653716e-07
 [222,] 1.249503e-06 8.675326e-06 7.628433e-07
 [223,] 1.274688e-06 4.872507e-06 5.251712e-07
 [224,] 1.245830e-06 1.151160e-06 2.588604e-07
 [225,] 1.548845e-06 1.183058e-06 4.231911e-07
 [226,] 1.499078e-06 1.165025e-06 4.139353e-07
 [227,] 1.999901e-06 1.458069e-06 6.562899e-07
 [228,] 3.522973e-06 1.094527e-06 4.620250e-07
 [229,] 8.759232e-07 1.991522e-06 2.489369e-07
 [230,] 5.751229e-06 2.639298e-06 2.200281e-06
 [231,] 8.617917e-07 1.469436e-06 2.494284e-07
 [232,] 2.001018e-06 2.531720e-06 6.584071e-07
 [233,] 1.933577e-06 1.807155e-06 6.973587e-07
 [234,] 1.654121e-06 1.392303e-06 3.393634e-07
 [235,] 1.567064e-06 2.260182e-06 9.214305e-07
 [236,] 1.461511e-06 1.580464e-06 5.448580e-07
 [237,] 1.323587e-06 1.050051e-06 2.692753e-07
 [238,] 1.100600e-05 5.451170e-06 4.295204e-07
 [239,] 1.259195e-06 4.797046e-06 7.557664e-07
 [240,] 1.915942e-06 1.618746e-06 4.126896e-07
 [241,] 1.649032e-06 1.347013e-06 2.900999e-07
 [242,] 1.235672e-06 2.019852e-06 6.358466e-07
 [243,] 1.008700e-06 1.126924e-06 2.174946e-07
 [244,] 5.559071e-06 1.390289e-06 4.683100e-07
 [245,] 2.830571e-06 1.341659e-06 2.549127e-07
 [246,] 7.347016e-06 1.113332e-06 3.330868e-07
 [247,] 1.186955e-06 2.185947e-06 2.778297e-07
 [248,] 4.832566e-06 1.045896e-06 5.839242e-07
 [249,] 3.217847e-06 1.887016e-06 9.088208e-07
 [250,] 9.400251e-07 4.895897e-06 3.367951e-07
 [251,] 1.501241e-06 1.382508e-05 3.619134e-07
 [252,] 3.289636e-06 1.424983e-06 4.427178e-07
 [253,] 1.579793e-06 1.820033e-06 3.605833e-07
 [254,] 1.320149e-06 1.008297e-06 2.465254e-07
 [255,] 9.446798e-07 1.194122e-06 3.007816e-07
 [256,] 4.491924e-05 5.776060e-06 5.437689e-07
 [257,] 1.863707e-06 1.893824e-06 4.461016e-07
 [258,] 1.338965e-06 1.796880e-06 3.856364e-07
 [259,] 1.467095e-06 1.549744e-06 2.159486e-07
 [260,] 1.423683e-06 5.864648e-05 3.565076e-07
 [261,] 1.394046e-06 1.410953e-06 4.943786e-07
 [262,] 1.075311e-06 4.852045e-06 8.138211e-07
 [263,] 2.168901e-06 1.190814e-06 5.309633e-07
 [264,] 9.534652e-07 1.483419e-06 3.162285e-07
 [265,] 1.647762e-06 2.413044e-06 6.204869e-07
 [266,] 4.024112e-06 2.888903e-06 1.388625e-06
 [267,] 4.113542e-06 4.546777e-06 3.336657e-06
 [268,] 1.117567e-06 1.530769e-06 3.368747e-07
 [269,] 6.241476e-06 1.964650e-06 3.114158e-06
 [270,] 9.529839e-05 2.350553e-06 5.567241e-07
 [271,] 3.041898e-06 1.163286e-06 3.366160e-07
 [272,] 8.800274e-07 1.507801e-06 2.780438e-07
 [273,] 9.907024e-07 1.466886e-06 2.810360e-07
 [274,] 1.009352e-06 1.188614e-06 2.325048e-07
 [275,] 2.851903e-06 2.198786e-06 6.765090e-07
 [276,] 3.146123e-06 2.186410e-06 7.598318e-07
 [277,] 7.578326e-05 9.689052e-07 9.501881e-07
 [278,] 9.890353e-07 1.500221e-06 3.001894e-07
 [279,] 1.971437e-05 2.915484e-06 1.091213e-06
 [280,] 1.954074e-05 1.023976e-05 5.544102e-07
 [281,] 1.054294e-06 9.944717e-07 2.353530e-07
 [282,] 9.098839e-07 1.355260e-06 2.776082e-07
 [283,] 1.022358e-06 1.327658e-06 2.420188e-07
 [284,] 9.831902e-06 7.297215e-06 4.619154e-07
 [285,] 9.730907e-07 1.516389e-06 2.658034e-07
 [286,] 9.621471e-07 1.281431e-06 2.697720e-07
 [287,] 9.588855e-07 1.394572e-06 3.103923e-07
 [288,] 9.646213e-07 1.018925e-06 2.113085e-07
 [289,] 1.756043e-05 4.055427e-06 5.637058e-07
 [290,] 1.073795e-06 1.202923e-06 2.339727e-07
 [291,] 9.350559e-07 1.567831e-06 2.526979e-07
 [292,] 9.498902e-07 1.398697e-06 2.932299e-07
 [293,] 7.323226e-05 1.460455e-06 3.944061e-06
 [294,] 2.406841e-05 1.131147e-05 5.638597e-07
 [295,] 1.695971e-06 1.490303e-06 2.728562e-07
 [296,] 1.846753e-06 2.383000e-06 4.613679e-07
 [297,] 1.056242e-04 1.239003e-06 9.183638e-07
 [298,] 9.470633e-07 1.366235e-06 2.838304e-07
 [299,] 4.061735e-05 1.484269e-06 3.192137e-06
 [300,] 2.024464e-05 4.773692e-06 5.457005e-07
 [301,] 1.915339e-06 2.157731e-06 9.269243e-07
 [302,] 1.668218e-06 2.568389e-06 8.100305e-07
 [303,] 1.812150e-06 2.192651e-06 8.833899e-07
 [304,] 1.531898e-06 2.010309e-06 5.047847e-07
 [305,] 2.018545e-06 2.388649e-06 1.098528e-06
 [306,] 8.174072e-07 2.081065e-06 2.880360e-07
 [307,] 3.023483e-05 1.408953e-06 2.345770e-06
 [308,] 3.610230e-05 1.274255e-06 1.134872e-06
 [309,] 2.340053e-06 1.407436e-06 3.255084e-07
 [310,] 9.994402e-07 1.084669e-06 2.226884e-07
 [311,] 1.543686e-06 1.715531e-06 4.212009e-07
 [312,] 3.986778e-06 3.134976e-06 8.545029e-07
 [313,] 1.867900e-06 1.711120e-06 4.702534e-07
 [314,] 1.413024e-06 1.360826e-06 2.157909e-07
 [315,] 1.010845e-06 1.464635e-06 2.791420e-07
 [316,] 1.021281e-06 1.462811e-06 2.827171e-07
 [317,] 1.952222e-05 2.444739e-06 5.989012e-06
 [318,] 8.195173e-06 1.114727e-06 5.047549e-07
 [319,] 9.144431e-07 1.467417e-06 2.655197e-07
 [320,] 1.898057e-06 2.244051e-06 2.812561e-07
 [321,] 2.658179e-06 3.921909e-06 3.933708e-07
 [322,] 1.784241e-06 1.072433e-06 3.325305e-07
 [323,] 8.587748e-07 1.482833e-06 2.498557e-07
 [324,] 3.180579e-05 1.399495e-06 2.338087e-06
 [325,] 1.576458e-06 3.138501e-06 5.663012e-07
 [326,] 2.097321e-06 2.591672e-06 2.826822e-07
 [327,] 2.008244e-06 1.222607e-06 3.108929e-07
 [328,] 2.108558e-06 1.243251e-06 3.113455e-07
 [329,] 1.987291e-06 1.261334e-06 3.028896e-07
 [330,] 2.016168e-06 2.557359e-06 2.849277e-07
 [331,] 1.558388e-06 2.706805e-06 5.238510e-07
 [332,] 8.743892e-07 1.468512e-06 2.446841e-07
 [333,] 9.607434e-07 1.485209e-06 2.683548e-07
 [334,] 4.893363e-06 3.112014e-06 1.051145e-06
 [335,] 1.756345e-06 1.142149e-06 2.655604e-07
 [336,] 1.153145e-05 1.315421e-06 5.678702e-07
 [337,] 1.897404e-06 4.633532e-06 8.093714e-07
 [338,] 1.257960e-06 1.576637e-06 5.141139e-07
 [339,] 1.198230e-05 1.717597e-06 4.465686e-07
 [340,] 2.646734e-06 2.294778e-06 6.032767e-07
 [341,] 1.214873e-05 1.841349e-06 4.270034e-07
 [342,] 1.425273e-05 1.176652e-06 1.150364e-06
 [343,] 9.002443e-07 1.379314e-06 2.302042e-07
 [344,] 2.543078e-05 1.459121e-06 4.161312e-07
 [345,] 8.620587e-07 2.041963e-06 2.557641e-07
 [346,] 9.463061e-07 1.370251e-06 3.088986e-07
 [347,] 1.308331e-05 1.185223e-06 1.329888e-06
 [348,] 1.387159e-06 1.499870e-06 3.057650e-07
 [349,] 1.828462e-06 2.580324e-06 2.930229e-07
 [350,] 2.891260e-06 2.466368e-06 6.187085e-07
 [351,] 1.535657e-05 3.805830e-06 9.518305e-07
 [352,] 1.147763e-06 2.017307e-06 5.638809e-07
 [353,] 1.123611e-05 1.185916e-06 1.211062e-06
 [354,] 1.585139e-06 1.975413e-06 2.857737e-07
 [355,] 1.212661e-05 1.178770e-06 1.199431e-06
 [356,] 2.092350e-06 1.533859e-06 8.615423e-07
 [357,] 1.496022e-06 1.726817e-06 2.801560e-07
 [358,] 1.524327e-06 1.650453e-06 2.748278e-07
 [359,] 1.573431e-06 1.764025e-06 2.769650e-07
 [360,] 1.245257e-05 1.148459e-06 1.113582e-06
 [361,] 1.678674e-05 3.537899e-06 1.010091e-06
 [362,] 1.557414e-06 1.659831e-06 2.734982e-07
 [363,] 9.245961e-07 1.481475e-06 2.536406e-07
 [364,] 1.139733e-05 1.105564e-06 1.043107e-06
 [365,] 2.398897e-05 3.165281e-06 1.123437e-05
 [366,] 1.418973e-06 1.952681e-06 3.985787e-07
 [367,] 2.061667e-06 1.639305e-06 9.152923e-07
 [368,] 1.626408e-06 1.753198e-06 2.740467e-07
 [369,] 1.595184e-06 1.639759e-06 2.709295e-07
 [370,] 1.169378e-05 1.108921e-06 1.091922e-06
 [371,] 2.506234e-05 1.129261e-06 1.720173e-06
 [372,] 2.386169e-05 1.133218e-06 1.744160e-06
 [373,] 2.306280e-05 1.175954e-06 1.058493e-06
 [374,] 2.836564e-05 1.180637e-06 2.520101e-06
 [375,] 2.777675e-05 1.136218e-06 1.734966e-06
 [376,] 1.941421e-06 1.149637e-06 3.831771e-07
 [377,] 1.959130e-06 4.373041e-06 8.631670e-07
 [378,] 8.367062e-07 1.088624e-06 2.278389e-07
 [379,] 8.367915e-07 1.088160e-06 2.277357e-07
 [380,] 1.456420e-06 2.119673e-06 4.955546e-07
 [381,] 8.363388e-07 1.021357e-06 2.196194e-07
 [382,] 8.345901e-07 1.051871e-06 2.214463e-07
 [383,] 1.309765e-06 1.487827e-06 3.536127e-07
 [384,] 1.731248e-06 1.151518e-06 3.610684e-07
 [385,] 1.921792e-05 1.196295e-06 1.199497e-06
 [386,] 1.171395e-06 1.631387e-06 3.926875e-07
 [387,] 1.140201e-06 1.559398e-06 3.652199e-07
 [388,] 1.701455e-05 2.788492e-06 6.814588e-06
 [389,] 1.560656e-06 2.168954e-06 4.223098e-07
 [390,] 1.289518e-06 1.237579e-06 3.534210e-07
 [391,] 1.585057e-06 1.562811e-06 4.610767e-07
 [392,] 1.748896e-06 2.034595e-06 5.728398e-07
 [393,] 2.484334e-05 1.315061e-06 9.363143e-07
 [394,] 1.783733e-05 2.604400e-06 6.301547e-07
 [395,] 1.395985e-05 9.548645e-07 7.034824e-07
 [396,] 1.446091e-06 1.178998e-06 2.405287e-07
 [397,] 1.342840e-06 1.491077e-06 4.351580e-07
 [398,] 1.421868e-06 1.682223e-05 4.175624e-07
 [399,] 9.960456e-07 2.715393e-06 4.603448e-07
 [400,] 1.078865e-06 2.868103e-06 5.914562e-07
 [401,] 2.218599e-06 1.377092e-06 3.009550e-07
 [402,] 2.030385e-06 2.226116e-06 7.408896e-07
 [403,] 3.654260e-04 1.138148e-06 1.006890e-05
 [404,] 2.106529e-06 2.952491e-06 1.279033e-06
 [405,] 2.106642e-06 2.435929e-06 1.306533e-06
 [406,] 2.098074e-06 1.239349e-06 5.687043e-07
 [407,] 1.743777e-05 3.564213e-06 9.599819e-06
 [408,] 2.950709e-06 2.560476e-06 7.805806e-07
 [409,] 2.483920e-06 2.492666e-06 1.033945e-06
 [410,] 6.746550e-06 1.440663e-06 2.133365e-06
 [411,] 1.520465e-06 1.332001e-06 3.925766e-07
 [412,] 2.406519e-06 1.469519e-06 6.131653e-07
 [413,] 1.269963e-05 3.167040e-06 6.243095e-06
 [414,] 3.711941e-05 3.067198e-06 1.585936e-06
 [415,] 2.180937e-05 2.248701e-06 1.110551e-06
 [416,] 2.010846e-05 1.970830e-06 1.363191e-06
 [417,] 6.080588e-06 3.595973e-06 3.993588e-06
 [418,] 8.492526e-06 3.941178e-06 6.322265e-06
 [419,] 2.318671e-05 2.375959e-06 1.074062e-06
 [420,] 1.833185e-06 1.531558e-06 4.028625e-07
 [421,] 6.360892e-06 5.970631e-06 7.353731e-06
 [422,] 1.909065e-06 1.678131e-06 5.345689e-07
 [423,] 1.865037e-06 1.493836e-06 4.619264e-07
 [424,] 3.780019e-06 2.276735e-06 1.359276e-06
 [425,] 1.854753e-06 3.676469e-06 9.125278e-07
 [426,] 2.866149e-06 1.193741e-06 6.212875e-07
 [427,] 2.620612e-05 2.367935e-06 1.170613e-06
 [428,] 8.581201e-07 1.211327e-06 2.576701e-07
 [429,] 1.594668e-06 1.332817e-06 4.368222e-07
 [430,] 1.813787e-06 1.267547e-06 3.404493e-07
 [431,] 5.358512e-06 2.926383e-06 2.759067e-06
 [432,] 1.729042e-06 1.120203e-06 3.264267e-07
 [433,] 7.624800e-06 3.995701e-06 5.591353e-06
 [434,] 1.860802e-06 3.642009e-06 9.616747e-07
 [435,] 1.889436e-06 2.205954e-06 6.252650e-07
 [436,] 9.469197e-07 1.792312e-06 2.555074e-07
 [437,] 2.024334e-06 1.661275e-06 5.639715e-07
 [438,] 8.630973e-07 9.670996e-07 2.168803e-07
 [439,] 9.769904e-06 3.820036e-06 6.717270e-06
 [440,] 1.958890e-06 1.016999e-06 3.506725e-07
 [441,] 2.038102e-06 1.029393e-06 3.290503e-07
 [442,] 1.918441e-06 1.700851e-06 3.837827e-07
 [443,] 2.764299e-06 1.236365e-06 3.934839e-07
 [444,] 2.746001e-06 1.037209e-06 3.821782e-07
 [445,] 1.770895e-06 1.125983e-06 3.196431e-07
 [446,] 3.704279e-06 1.247189e-06 6.111236e-07
 [447,] 3.319633e-06 1.246978e-06 5.111701e-07
 [448,] 5.300940e-06 1.975314e-06 1.193779e-06
 [449,] 1.850419e-06 1.912009e-06 5.027456e-07
 [450,] 8.942378e-07 1.294288e-06 2.893645e-07
 [451,] 3.893722e-06 1.085359e-06 8.592242e-07
 [452,] 3.765285e-05 2.484148e-06 2.199123e-06
 [453,] 9.119672e-06 3.854889e-06 6.394214e-06
 [454,] 8.458261e-07 9.651504e-07 2.135569e-07
 [455,] 2.718237e-06 1.032040e-06 3.858675e-07
 [456,] 8.492021e-07 9.691006e-07 2.140089e-07
 [457,] 1.234523e-06 1.376960e-06 3.697398e-07
 [458,] 8.482122e-07 9.669534e-07 2.137316e-07
 [459,] 9.500296e-07 9.723511e-07 2.245270e-07
 [460,] 1.619103e-06 1.400426e-06 4.863407e-07
 [461,] 8.659304e-07 9.709554e-07 2.176513e-07
 [462,] 8.451395e-07 9.777556e-07 2.174807e-07
 [463,] 8.570191e-07 1.003440e-06 2.133101e-07
 [464,] 8.509393e-07 9.662498e-07 2.153387e-07
 [465,] 8.572039e-07 9.661623e-07 2.163785e-07
 [466,] 8.602239e-07 9.661146e-07 2.169462e-07
 [467,] 1.900563e-06 1.359063e-06 3.303834e-07
 [468,] 8.663996e-07 9.671057e-07 2.167579e-07
 [469,] 8.815229e-07 9.664428e-07 2.205996e-07
 [470,] 8.786769e-07 9.662012e-07 2.200000e-07
 [471,] 8.530917e-07 9.478807e-07 2.149629e-07
 [472,] 8.495720e-07 1.048441e-06 2.307839e-07
 [473,] 8.398620e-07 9.741434e-07 2.133846e-07
 [474,] 8.401509e-07 9.693704e-07 2.135010e-07
 [475,] 1.048680e-06 1.385674e-06 2.180071e-07
 [476,] 8.370933e-07 9.949585e-07 2.167631e-07
 [477,] 8.648444e-06 2.803518e-06 3.913934e-06
 [478,] 8.729874e-06 2.960398e-06 4.275454e-06
 [479,] 7.052965e-05 1.473296e-06 2.958209e-06
 [480,] 7.632485e-05 1.485269e-06 3.455950e-06
 [481,] 8.435879e-07 9.715263e-07 2.148276e-07
 [482,] 1.918650e-06 9.610013e-07 3.735979e-07
 [483,] 1.238221e-06 1.273939e-06 3.053981e-07
 [484,] 8.392454e-07 9.885047e-07 2.156572e-07
 [485,] 8.387360e-07 9.807903e-07 2.155191e-07
 [486,] 1.030985e-05 3.214920e-06 5.596704e-06
 [487,] 1.400330e-05 1.549808e-06 1.496044e-06
 [488,] 1.993452e-06 2.091465e-06 6.287600e-07
 [489,] 4.266665e-06 2.610339e-06 8.593455e-07
 [490,] 4.708125e-06 2.582885e-06 9.745224e-07
 [491,] 3.979647e-06 2.414944e-06 9.093875e-07
 [492,] 8.578441e-07 9.722215e-07 2.169313e-07
 [493,] 4.069512e-06 2.398523e-06 8.414674e-07
 [494,] 3.220511e-05 1.088967e-06 1.469802e-06
 [495,] 2.097514e-06 1.236394e-06 5.858081e-07
 [496,] 2.502683e-06 1.160099e-06 5.835855e-07
 [497,] 2.495014e-06 2.193476e-06 8.438899e-07
 [498,] 8.536234e-07 9.718974e-07 2.166434e-07
 [499,] 1.748530e-06 1.083396e-06 4.138060e-07
 [500,] 9.735004e-05 1.582358e-06 5.636980e-06
 [501,] 1.624250e-06 1.270763e-06 3.793088e-07
 [502,] 5.074979e-06 1.043021e-06 3.524587e-07
 [503,] 4.677450e-06 1.208646e-06 3.437640e-07
 [504,] 5.223337e-06 1.094338e-06 3.349346e-07
 [505,] 5.145966e-06 1.079660e-06 3.365376e-07
 [506,] 3.347099e-05 1.979395e-06 4.564776e-06
 [507,] 5.359265e-06 1.120632e-06 3.356246e-07
 [508,] 4.171081e-05 3.531673e-06 2.382768e-06
 [509,] 5.648042e-06 1.105876e-06 3.343346e-07
 [510,] 1.227934e-06 1.037678e-06 2.825964e-07
 [511,] 5.641081e-06 1.086008e-06 3.375729e-07
 [512,] 1.218336e-06 1.017452e-06 2.772239e-07
 [513,] 2.085323e-05 1.037734e-06 1.019937e-06
 [514,] 5.472083e-06 1.084672e-06 3.371154e-07
 [515,] 2.060016e-05 1.034759e-06 1.003040e-06
 [516,] 5.290212e-06 1.084505e-06 3.365505e-07
 [517,] 5.535652e-06 1.085636e-06 3.372101e-07
 [518,] 5.526970e-06 1.076262e-06 3.390780e-07
 [519,] 5.519253e-06 1.081721e-06 3.378589e-07
 [520,] 5.359560e-06 1.077694e-06 3.381322e-07
 [521,] 5.416908e-06 1.080917e-06 3.376440e-07
 [522,] 5.424596e-06 1.080255e-06 3.378565e-07
 [523,] 5.344123e-06 1.076348e-06 3.383656e-07
 [524,] 5.528697e-06 1.079939e-06 3.381727e-07
 [525,] 5.456985e-06 1.076290e-06 3.386836e-07
 [526,] 5.527740e-06 1.081052e-06 3.378817e-07
 [527,] 5.467985e-06 1.165528e-06 3.326012e-07
 [528,] 5.531383e-06 1.077535e-06 3.387310e-07
 [529,] 5.122442e-06 1.101902e-06 3.346728e-07
 [530,] 1.268909e-06 1.140275e-06 3.213082e-07
 [531,] 5.412686e-06 1.133022e-06 3.325708e-07
 [532,] 5.139653e-06 1.051914e-06 3.646113e-07
 [533,] 1.313156e-06 2.266300e-06 3.500748e-07
 [534,] 4.627448e-06 2.505642e-06 9.415924e-07
 [535,] 5.020956e-06 1.066386e-06 3.424137e-07
 [536,] 7.185042e-06 4.417786e-06 6.020065e-06
 [537,] 1.294547e-06 1.869487e-06 3.312593e-07
 [538,] 5.053864e-06 1.061760e-06 3.427048e-07
 [539,] 4.966670e-06 1.995468e-06 1.031470e-06
 [540,] 5.795631e-06 2.057015e-06 1.208168e-06
 [541,] 4.163357e-06 1.142463e-06 3.356891e-07
 [542,] 4.705868e-06 1.053538e-06 3.397176e-07
 [543,] 7.250542e-06 3.480357e-06 4.506508e-06
 [544,] 7.215561e-06 3.594367e-06 4.673802e-06
 [545,] 6.616652e-06 3.517914e-06 4.184354e-06
 [546,] 6.831892e-06 3.455507e-06 4.217775e-06
 [547,] 2.245150e-06 1.612619e-06 4.839407e-07
 [548,] 3.630915e-05 1.066966e-06 2.190708e-06
 [549,] 6.935486e-06 3.512467e-06 4.370055e-06
 [550,] 4.305497e-06 1.170637e-06 3.491905e-07
 [551,] 6.289809e-06 2.088936e-06 1.305427e-06
 [552,] 2.978005e-06 1.023616e-06 5.918677e-07
 [553,] 3.415700e-06 1.015374e-06 3.041572e-07
 [554,] 9.331943e-06 2.789722e-06 4.156249e-06
 [555,] 2.898249e-06 2.439217e-06 5.661270e-07
 [556,] 2.387083e-06 1.622280e-06 9.400731e-07
 [557,] 1.446691e-05 2.945724e-06 1.306920e-06
 [558,] 2.951557e-06 1.844771e-06 6.509437e-07
 [559,] 4.038123e-06 1.686820e-06 1.451483e-06
 [560,] 6.385971e-06 1.456454e-06 2.732555e-07
 [561,] 3.849187e-06 2.081927e-06 4.846959e-07
 [562,] 1.209671e-06 8.772328e-06 4.407284e-07
 [563,] 4.374839e-06 1.133067e-06 3.388454e-07
 [564,] 3.525874e-06 1.633564e-06 4.227353e-07
 [565,] 3.210986e-06 2.015208e-06 1.123489e-06
 [566,] 3.233493e-06 1.865293e-06 1.024227e-06
 [567,] 6.070915e-06 9.957659e-07 9.430820e-07
 [568,] 3.386404e-06 1.866373e-06 1.063554e-06
 [569,] 3.505033e-06 1.913167e-06 1.134073e-06
 [570,] 3.334022e-06 1.910605e-06 1.085144e-06
 [571,] 3.843837e-06 1.074993e-06 3.484663e-07
 [572,] 8.945864e-07 1.070159e-06 2.198684e-07
 [573,] 8.779933e-07 1.022723e-06 2.191170e-07
 [574,] 3.963578e-06 1.118924e-06 3.433977e-07
 [575,] 2.378483e-06 2.784970e-06 1.015595e-06
 [576,] 1.743488e-05 2.562220e-06 1.713956e-06
 [577,] 4.334893e-06 1.202307e-06 5.497479e-07
 [578,] 4.105125e-06 1.478597e-06 2.821605e-07
 [579,] 4.157086e-06 1.687217e-06 8.011937e-07
 [580,] 3.191992e-06 2.991907e-06 1.526266e-06
 [581,] 1.679594e-05 2.819916e-06 4.347435e-07
 [582,] 2.689980e-06 1.329673e-06 4.023987e-07
 [583,] 7.666774e-06 3.492549e-06 7.456692e-07
 [584,] 2.206040e-06 1.381517e-06 6.325215e-07
 [585,] 3.390526e-06 2.639045e-06 4.347390e-07
 [586,] 2.254561e-05 1.718340e-06 5.582527e-07
 [587,] 7.881534e-06 4.173393e-06 1.126748e-06
 [588,] 3.284572e-06 1.051682e-06 3.593792e-07
 [589,] 7.698228e-06 5.308409e-06 3.885614e-07
 [590,] 3.482904e-06 2.783357e-06 4.314915e-07
 [591,] 3.970797e-06 3.082536e-06 4.305168e-07
 [592,] 5.003389e-06 3.123993e-06 4.489517e-07
 [593,] 2.767324e-06 2.525323e-06 1.066365e-06
 [594,] 6.587480e-06 2.516156e-06 5.363608e-07
 [595,] 1.965331e-06 1.285173e-06 3.719823e-07
 [596,] 5.039069e-06 1.370212e-05 2.155278e-07
 [597,] 4.405760e-06 4.816265e-06 2.229058e-07
 [598,] 8.910569e-06 2.601754e-06 5.778288e-07
 [599,] 7.169166e-06 1.793658e-06 5.338709e-07
 [600,] 6.080195e-06 1.981252e-06 6.797391e-07
 [601,] 8.930897e-06 2.949561e-06 5.364590e-07
 [602,] 2.415741e-06 1.943036e-06 5.832776e-07
 [603,] 2.304736e-06 2.349587e-06 6.027690e-07
 [604,] 4.030074e-06 3.853311e-06 2.666341e-07
 [605,] 8.263161e-06 2.494954e-06 5.833116e-07
 [606,] 1.038481e-04 5.240325e-06 4.582423e-07
 [607,] 1.341739e-06 1.772352e-06 3.320757e-07
 [608,] 1.476252e-06 1.812607e-06 3.356947e-07
 [609,] 6.483730e-06 8.583522e-06 2.226655e-07
 [610,] 3.679557e-05 3.323722e-06 3.877071e-07
 [611,] 5.429898e-06 3.760584e-06 4.144519e-07
 [612,] 1.373973e-06 3.317090e-06 2.137586e-07
 [613,] 1.380219e-06 1.496309e-06 3.885394e-07
 [614,] 1.579477e-06 3.157605e-06 5.338986e-07
 [615,] 5.633751e-06 1.729950e-06 2.871699e-07
 [616,] 1.031200e-06 1.584494e-06 2.083450e-07
 [617,] 1.693470e-06 1.513219e-06 4.527121e-07
 [618,] 2.993420e-06 2.604883e-06 7.201795e-07
 [619,] 2.928054e-06 3.197665e-06 7.144091e-07
 [620,] 1.157814e-06 1.511886e-06 3.429847e-07
 [621,] 1.065713e-06 2.229496e-06 4.421387e-07
 [622,] 7.208470e-05 3.695654e-06 5.227921e-07
 [623,] 2.894074e-06 3.133927e-06 6.945899e-07
 [624,] 4.737791e-06 1.892455e-06 1.825948e-06
 [625,] 3.087032e-06 2.608119e-06 7.570645e-07
 [626,] 3.202298e-06 2.549822e-06 8.445674e-07
 [627,] 2.348447e-06 1.979724e-06 5.833005e-07
 [628,] 1.247806e-05 1.865941e-06 1.159197e-06
 [629,] 1.045814e-04 7.311953e-06 4.415618e-07
 [630,] 4.142252e-06 2.412296e-06 7.288060e-07
 [631,] 2.045396e-06 1.327118e-06 3.949136e-07
 [632,] 3.128502e-06 2.621133e-06 7.523098e-07
 [633,] 2.020415e-06 1.361203e-06 4.060600e-07
 [634,] 5.886107e-06 1.591087e-06 3.542067e-07
 [635,] 5.976955e-06 1.743566e-06 3.364033e-07
 [636,] 8.864942e-06 3.310591e-06 2.553371e-07
 [637,] 6.702979e-06 1.718019e-06 3.542472e-07
 [638,] 1.837580e-06 5.810815e-06 6.127622e-07
 [639,] 1.797658e-06 1.672963e-06 2.166395e-07
 [640,] 2.479740e-06 3.500297e-06 4.653466e-07
 [641,] 1.592308e-06 9.653008e-07 2.741176e-07
 [642,] 3.764390e-06 2.034445e-06 5.762082e-07
 [643,] 2.382425e-06 2.264959e-06 5.862724e-07
 [644,] 2.031692e-06 1.309206e-06 3.821728e-07
 [645,] 5.559031e-06 1.671022e-06 1.021669e-06
 [646,] 2.522286e-05 3.104349e-06 7.529274e-07
 [647,] 6.716840e-06 3.165626e-06 3.702164e-06
 [648,] 8.297740e-06 1.174298e-06 6.757732e-07
 [649,] 1.422647e-06 9.970533e-07 2.815542e-07
 [650,] 1.260609e-04 1.372621e-06 1.861688e-05
 [651,] 4.220607e-05 2.032809e-06 9.013578e-06
 [652,] 1.525832e-06 2.224856e-06 3.882716e-07
 [653,] 2.153394e-06 1.620083e-06 4.171130e-07
 [654,] 4.798627e-06 1.412408e-06 1.188085e-06
 [655,] 2.462624e-06 1.651374e-06 4.224856e-07
 [656,] 2.376554e-06 1.696162e-06 4.176605e-07
 [657,] 2.449531e-06 1.618045e-06 4.276768e-07
 [658,] 2.409131e-06 1.630169e-06 4.243181e-07
 [659,] 2.504648e-06 1.622570e-06 4.284320e-07
 [660,] 2.324901e-06 1.637396e-06 4.233023e-07
 [661,] 3.512862e-06 2.763961e-06 2.636443e-07
 [662,] 6.125261e-06 1.834617e-06 1.434434e-06
 [663,] 4.683530e-06 1.722914e-06 3.988601e-07
 [664,] 1.119813e-06 3.066402e-06 5.192548e-07
 [665,] 3.504535e-06 1.426061e-06 9.761701e-07
 [666,] 1.744932e-06 3.906830e-06 1.199117e-06
 [667,] 2.071258e-06 3.898057e-06 1.120945e-06
 [668,] 9.528184e-07 1.117056e-06 2.301595e-07
 [669,] 2.128859e-06 4.397854e-06 1.581298e-06
 [670,] 1.993961e-06 2.025621e-06 8.645395e-07
 [671,] 1.876089e-06 1.353224e-06 4.792475e-07
 [672,] 1.843395e-06 1.413599e-06 5.223828e-07
 [673,] 2.197133e-06 1.353743e-06 5.503217e-07
 [674,] 1.105413e-05 2.136092e-06 2.749591e-06
 [675,] 2.130982e-06 1.399903e-06 4.091119e-07
 [676,] 1.928762e-06 1.315575e-06 3.204019e-07
 [677,] 1.625851e-06 1.026189e-06 3.434729e-07
 [678,] 1.556007e-06 1.027498e-06 3.362850e-07
 [679,] 2.093835e-06 1.403887e-06 3.956592e-07
 [680,] 1.415689e-06 1.025714e-06 3.298758e-07
 [681,] 1.013866e-05 1.186301e-06 2.085369e-06
 [682,] 1.819275e-06 1.219098e-06 4.607730e-07
 [683,] 1.546882e-06 1.067268e-06 3.419063e-07
 [684,] 1.364101e-06 1.055359e-06 3.074909e-07
 [685,] 3.497360e-06 1.819056e-06 9.576948e-07
 [686,] 2.205690e-06 1.395574e-06 6.488158e-07
 [687,] 9.808203e-07 9.843159e-07 2.513561e-07
 [688,] 3.548954e-06 1.930147e-06 6.933164e-07
 [689,] 2.186324e-06 1.504423e-06 5.686452e-07
 [690,] 3.858916e-06 1.980879e-06 6.937671e-07
 [691,] 2.710543e-06 1.546770e-06 4.039922e-07
 [692,] 3.001003e-06 1.062475e-06 4.154358e-07
 [693,] 2.483318e-06 1.423622e-06 5.979855e-07
 [694,] 1.720842e-06 1.066191e-06 2.591244e-07
 [695,] 1.633822e-06 1.043668e-06 2.989528e-07
 [696,] 9.315443e-07 1.081317e-06 2.429641e-07
 [697,] 1.557721e-06 1.055544e-06 3.310635e-07
 [698,] 1.467935e-06 1.218574e-06 2.797720e-07
 [699,] 1.674090e-06 3.670299e-06 7.485183e-07
 [700,] 1.421694e-06 3.198499e-06 4.700818e-07
 [701,] 8.199980e-07 1.206443e-06 2.142349e-07
 [702,] 8.968605e-07 1.140958e-06 2.348892e-07
 [703,] 1.580397e-06 2.973099e-06 6.968017e-07
 [704,] 5.982051e-06 9.468280e-07 5.816806e-07
 [705,] 7.915207e-07 1.102750e-06 2.168851e-07
 [706,] 1.161845e-06 1.768382e-06 3.410312e-07
 [707,] 9.372709e-07 3.245796e-06 3.563544e-07
 [708,] 8.601409e-07 9.837552e-07 2.095035e-07
 [709,] 1.240247e-06 2.507388e-06 3.954549e-07
 [710,] 8.528040e-07 1.661468e-06 2.322059e-07
 [711,] 1.730913e-06 3.936924e-06 8.648836e-07
 [712,] 1.025106e-06 3.510677e-06 3.444375e-07
 [713,] 1.303304e-06 1.946899e-06 2.454989e-07
 [714,] 8.233476e-07 1.545468e-06 2.408008e-07
 [715,] 1.233975e-06 3.054744e-06 3.645573e-07
 [716,] 2.876355e-06 2.128497e-06 7.708242e-07
 [717,] 8.413925e-07 1.625417e-06 2.403347e-07
 [718,] 2.897205e-06 1.380032e-06 4.360961e-07
 [719,] 2.929290e-06 1.438998e-06 4.024331e-07
 [720,] 2.909191e-06 1.439637e-06 4.014143e-07
 [721,] 3.644919e-06 1.102591e-06 3.621882e-07
 [722,] 3.007419e-06 1.448633e-06 4.024346e-07
 [723,] 4.404010e-06 1.426245e-06 4.961735e-07
 [724,] 2.151002e-06 2.193135e-06 5.494008e-07
 [725,] 2.588396e-06 2.918289e-06 1.006559e-06
 [726,] 2.826341e-06 1.488160e-06 4.606511e-07
 [727,] 2.982692e-06 1.511428e-06 3.639027e-07
 [728,] 2.596752e-06 1.343278e-06 3.490764e-07
 [729,] 9.607003e-07 1.405379e-06 3.108927e-07
 [730,] 2.045208e-06 1.207524e-06 6.417613e-07
 [731,] 1.502032e-06 9.601570e-07 3.190953e-07
 [732,] 1.143326e-06 1.567247e-06 3.701482e-07
 [733,] 1.556907e-06 9.585351e-07 3.232049e-07
 [734,] 9.707150e-07 1.941857e-06 2.354994e-07
 [735,] 1.649186e-06 9.600049e-07 3.363050e-07
 [736,] 1.598794e-06 9.549359e-07 3.190098e-07
 [737,] 8.926693e-07 1.274361e-06 2.255410e-07
 [738,] 9.399299e-07 1.326112e-06 2.620618e-07
 [739,] 1.160894e-06 1.870021e-06 3.790120e-07
 [740,] 9.147683e-07 1.318989e-06 2.243889e-07
 [741,] 9.088726e-07 1.288107e-06 2.246095e-07
 [742,] 1.989929e-06 1.285169e-06 3.354212e-07
 [743,] 9.514184e-07 1.164019e-06 2.472980e-07
 [744,] 8.393990e-07 1.146330e-06 2.134890e-07
 [745,] 2.219196e-06 2.039043e-06 2.713812e-07
 [746,] 9.021524e-07 1.862536e-06 2.455527e-07
 [747,] 8.940724e-07 1.895973e-06 2.493622e-07
 [748,] 9.544869e-07 1.261951e-06 2.772868e-07
 [749,] 8.839024e-07 1.478325e-06 2.429860e-07
 [750,] 2.631638e-06 1.318372e-06 3.169991e-07
 [751,] 1.891026e-06 2.072122e-06 4.512264e-07
 [752,] 1.031823e-06 1.296885e-06 3.492538e-07
 [753,] 1.686469e-06 1.918183e-06 3.427083e-07
 [754,] 2.292247e-06 1.532131e-06 4.383976e-07
 [755,] 9.441891e-07 1.140366e-06 2.498927e-07
 [756,] 9.931237e-07 1.004232e-06 2.565898e-07
 [757,] 1.003692e-06 1.030334e-06 2.684330e-07
 [758,] 9.871965e-07 9.952936e-07 2.528512e-07
 [759,] 1.644301e-06 1.062866e-06 4.445334e-07
 [760,] 2.806892e-06 1.689345e-06 5.257763e-07
 [761,] 2.761990e-06 2.624292e-06 1.202141e-06
 [762,] 1.576571e-06 1.619545e-06 6.985558e-07
 [763,] 1.349543e-06 1.890560e-06 6.780776e-07
 [764,] 1.342945e-06 1.890751e-06 6.742216e-07
 [765,] 1.247033e-06 1.557525e-06 5.242600e-07
 [766,] 1.554869e-06 1.512721e-06 6.454501e-07
 [767,] 1.708219e-06 1.649167e-06 7.732390e-07
 [768,] 3.256496e-06 1.587561e-06 6.446338e-07
 [769,] 9.506067e-07 3.509301e-06 3.424229e-07
 [770,] 1.353166e-06 1.730482e-06 6.291966e-07
 [771,] 2.485597e-06 2.499046e-06 9.237934e-07
 [772,] 1.071188e-06 1.199644e-06 2.628792e-07
 [773,] 2.216790e-06 2.675982e-06 8.781292e-07
 [774,] 1.352552e-06 3.449040e-06 1.071208e-06
 [775,] 1.110152e-06 1.237452e-06 2.607375e-07
 [776,] 1.082790e-06 1.284582e-06 2.951238e-07
 [777,] 1.000755e-06 1.536719e-06 3.777935e-07
 [778,] 1.269524e-06 1.277739e-06 2.613635e-07
 [779,] 1.234479e-06 1.064081e-06 2.756618e-07
 [780,] 1.218429e-06 1.057553e-06 2.707105e-07
 [781,] 8.786753e-07 1.744890e-06 2.851138e-07
 [782,] 2.647640e-06 2.370782e-06 8.927810e-07
 [783,] 7.999440e-07 1.030629e-06 2.144214e-07
 [784,] 1.119465e-06 3.365864e-06 7.398930e-07
 [785,] 1.579031e-06 1.685749e-06 7.101672e-07
 [786,] 1.144071e-06 1.586050e-06 4.051425e-07
 [787,] 1.106503e-06 3.649263e-06 7.628493e-07
 [788,] 1.054749e-06 2.548099e-06 5.485956e-07
 [789,] 2.682405e-06 2.086388e-06 4.823224e-07
 [790,] 1.498153e-06 7.519384e-06 2.152894e-06
 [791,] 3.332640e-06 2.398213e-06 4.319373e-07
 [792,] 1.391804e-06 3.876533e-06 1.188810e-06
 [793,] 1.925574e-06 2.219567e-06 1.056698e-06
 [794,] 1.011830e-06 1.267618e-06 2.452441e-07
 [795,] 3.169755e-06 1.110421e-06 3.232491e-07
 [796,] 2.838681e-06 2.310758e-06 8.180468e-07
 [797,] 5.027840e-06 1.662486e-06 4.610106e-07
 [798,] 7.549215e-06 1.565111e-06 4.300202e-07
 [799,] 2.428005e-06 3.457579e-06 8.743835e-07
 [800,] 1.147026e-06 2.068115e-06 3.193901e-07
 [801,] 3.637654e-04 1.872607e-06 7.757002e-05
 [802,] 5.822962e-04 2.031775e-06 1.306881e-04
 [803,] 2.537838e-04 1.753542e-06 4.963643e-05
 [804,] 3.939565e-04 2.013416e-06 1.061897e-04
 [805,] 6.722503e-04 2.178501e-06 1.657146e-04
 [806,] 3.622369e-04 1.959194e-06 8.908549e-05
 [807,] 5.601053e-04 4.624654e-06 4.988481e-04
 [808,] 1.207851e-04 1.043851e-06 6.178816e-06
 [809,] 2.157636e-04 1.066982e-06 9.684919e-06
 [810,] 3.227476e-06 1.577100e-06 1.046985e-06
 [811,] 1.012060e-05 1.039973e-06 5.867920e-07
 [812,] 3.983258e-06 1.059355e-06 7.162990e-07
 [813,] 1.108193e-06 1.325157e-06 2.785731e-07
 [814,] 2.575245e-05 1.082258e-06 8.678252e-07
 [815,] 1.679046e-06 1.656695e-06 4.042564e-07
 [816,] 1.282132e-04 1.127730e-06 2.072537e-06
 [817,] 1.068085e-04 1.104784e-06 1.252468e-06
 [818,] 4.568786e-05 1.914703e-06 1.452121e-05
 [819,] 3.594674e-05 2.875892e-06 7.742071e-06
 [820,] 6.895740e-06 6.451507e-06 1.288372e-05
 [821,] 5.861928e-04 1.790667e-06 1.091020e-04
 [822,] 7.314779e-04 5.778812e-06 8.150394e-04
 [823,] 5.777159e-04 6.533062e-06 8.021803e-04
 [824,] 5.967015e-04 6.909525e-06 8.909395e-04
 [825,] 6.891491e-04 6.812241e-06 9.854442e-04
 [826,] 6.516947e-04 6.681458e-06 9.143868e-04
 [827,] 6.588840e-04 7.098602e-06 1.003716e-03
 [828,] 1.324773e-05 1.477179e-06 3.510366e-06
 [829,] 7.159212e-04 6.801763e-06 1.015346e-03
 [830,] 6.853691e-04 6.779762e-06 9.741256e-04
 [831,] 6.326150e-04 6.723444e-06 8.992776e-04
 [832,] 5.683051e-04 6.856823e-06 8.426377e-04
 [833,] 5.150421e-04 6.490113e-06 7.157077e-04
 [834,] 2.973534e-04 2.381379e-06 1.112384e-04
 [835,] 5.402381e-04 2.846496e-06 2.288938e-04
 [836,] 2.188693e-06 1.292228e-06 4.355768e-07
 [837,] 6.017661e-04 3.063720e-06 2.825068e-04
 [838,] 1.390422e-05 1.906649e-06 6.354676e-06
 [839,] 1.238849e-04 3.894512e-06 1.156322e-04
 [840,] 2.295164e-05 1.162343e-06 3.822810e-06
 [841,] 1.515848e-06 2.714086e-06 4.591821e-07
 [842,] 9.968426e-05 9.699767e-07 5.328152e-06
 [843,] 2.141434e-06 1.212031e-06 3.374158e-07
 [844,] 2.400412e-04 1.248787e-06 2.357277e-05
 [845,] 2.374198e-04 1.191359e-06 2.002043e-05
 [846,] 5.546842e-06 9.964422e-07 8.158329e-07
 [847,] 8.295667e-06 1.060087e-06 1.214137e-06
 [848,] 1.841204e-06 1.681607e-06 6.713456e-07
 [849,] 1.221404e-06 1.426904e-06 3.626153e-07
 [850,] 1.097423e-06 2.917260e-06 4.245773e-07
 [851,] 8.688507e-06 1.175888e-06 1.688046e-06
 [852,] 4.644103e-06 1.050250e-06 9.410906e-07
 [853,] 2.246596e-06 1.504940e-06 4.124320e-07
 [854,] 1.091800e-06 1.863777e-06 3.234497e-07
 [855,] 4.590077e-06 9.489809e-07 6.398039e-07
 [856,] 1.095904e-05 1.420545e-06 2.227873e-06
 [857,] 2.287575e-06 2.067413e-06 8.292470e-07
 [858,] 1.183016e-06 1.386691e-06 4.210675e-07
 [859,] 2.028667e-06 2.187788e-06 7.694526e-07
 [860,] 1.605459e-06 4.034945e-06 5.637748e-07
 [861,] 1.640971e-06 1.648351e-06 3.211658e-07
 [862,] 1.093880e-06 2.110678e-06 3.328622e-07
 [863,] 1.506198e-06 1.499529e-06 3.592313e-07
 [864,] 2.471186e-06 1.358914e-06 5.731069e-07
 [865,] 4.107138e-06 3.228747e-06 1.482341e-06
 [866,] 2.253364e-06 1.591619e-06 6.399976e-07
 [867,] 2.336349e-06 1.455635e-06 5.937662e-07
 [868,] 2.244226e-06 1.545020e-06 4.854310e-07
 [869,] 1.410870e-06 2.197857e-06 4.905523e-07
 [870,] 1.883135e-06 1.071831e-06 2.723157e-07
 [871,] 2.465993e-06 1.959751e-06 7.722254e-07
 [872,] 2.136985e-06 1.582653e-06 4.785858e-07
 [873,] 1.063300e-05 1.104392e-06 1.458125e-06
 [874,] 2.470022e-06 2.975730e-06 4.074812e-07
 [875,] 1.442046e-06 1.457069e-06 3.123604e-07
 [876,] 2.761949e-06 1.460159e-06 3.468440e-07
 [877,] 2.166291e-06 3.977527e-06 1.042618e-06
 [878,] 9.179608e-06 1.145484e-06 5.898779e-07
 [879,] 4.271012e-06 9.593182e-07 6.151135e-07
 [880,] 2.854343e-06 1.494199e-06 3.582775e-07
 [881,] 1.234334e-05 1.230786e-06 8.925964e-07
 [882,] 1.444032e-05 1.694510e-06 3.511837e-06
 [883,] 5.721130e-06 1.217425e-06 1.514293e-06
 [884,] 6.169512e-06 1.135587e-06 1.297659e-06
 [885,] 1.371002e-06 1.670495e-06 2.679665e-07
 [886,] 4.916504e-06 1.015189e-06 4.417081e-07
 [887,] 1.285559e-06 2.424989e-06 3.950083e-07
 [888,] 1.246329e-05 1.743218e-06 3.298618e-06
 [889,] 1.385503e-06 1.532163e-06 2.939144e-07
 [890,] 5.354082e-06 1.481612e-06 1.879757e-06
 [891,] 1.166313e-05 1.236941e-06 1.048051e-06
 [892,] 1.158400e-06 1.538465e-06 2.492571e-07
 [893,] 2.931060e-06 1.720554e-06 4.295266e-07
 [894,] 1.344471e-06 1.208100e-05 4.785294e-07
 [895,] 1.285925e-06 2.448781e-06 3.929687e-07
 [896,] 2.740610e-06 1.702104e-06 4.238219e-07
 [897,] 1.548524e-06 1.522598e-06 3.092330e-07
 [898,] 1.265511e-06 2.046690e-06 3.955034e-07
 [899,] 3.872589e-06 7.497745e-06 3.269612e-06
 [900,] 1.318752e-06 7.157124e-06 6.396624e-07
 [901,] 1.645218e-06 1.561683e-06 3.106699e-07
 [902,] 5.439809e-06 9.699905e-07 5.683855e-07
 [903,] 3.702986e-06 1.384581e-06 1.194392e-06
 [904,] 2.185521e-05 1.872917e-06 6.660215e-06
 [905,] 1.097228e-05 1.766023e-06 3.280308e-06
 [906,] 2.584036e-06 2.807807e-06 8.450344e-07
 [907,] 3.110834e-06 1.626695e-06 3.767866e-07
 [908,] 1.390544e-06 1.494236e-06 2.934133e-07
 [909,] 3.881616e-06 1.563034e-06 1.527564e-06
 [910,] 1.556352e-06 2.707210e-06 5.396334e-07
 [911,] 1.847579e-06 7.524093e-06 1.041405e-06
 [912,] 7.004343e-06 1.360330e-06 1.219708e-06
 [913,] 1.261395e-06 1.523389e-06 2.841290e-07
 [914,] 2.845876e-06 2.331579e-06 8.679908e-07
 [915,] 1.068004e-06 1.381127e-06 2.769285e-07
 [916,] 1.360973e-05 1.015674e-06 1.056206e-06
 [917,] 1.595315e-05 1.020074e-06 1.723717e-06
 [918,] 1.081372e-06 1.485256e-06 2.779192e-07
 [919,] 9.111778e-06 3.418626e-06 4.057124e-06
 [920,] 2.241612e-06 1.229072e-06 2.530316e-07
 [921,] 9.096986e-07 9.557506e-07 2.239298e-07
 [922,] 9.899654e-07 1.125175e-06 2.515012e-07
 [923,] 4.020829e-06 3.067825e-06 9.058351e-07
 [924,] 3.177609e-06 2.023517e-06 5.777046e-07
 [925,] 1.939727e-06 2.531102e-06 5.692576e-07
 [926,] 1.193246e-06 1.457581e-06 3.045518e-07
 [927,] 4.537166e-06 3.004514e-06 1.024628e-06
 [928,] 2.823881e-06 2.887916e-06 9.721169e-07
 [929,] 1.702076e-06 1.283604e-06 2.403132e-07
 [930,] 2.655797e-06 2.674805e-06 7.487476e-07
 [931,] 1.714477e-06 1.322848e-06 3.906316e-07
 [932,] 1.675173e-06 1.677283e-05 1.095329e-06
 [933,] 3.883851e-06 2.951480e-06 1.166662e-06
 [934,] 3.325063e-06 2.145821e-06 9.333987e-07
 [935,] 2.093036e-06 1.433284e-06 7.863351e-07
 [936,] 9.541693e-07 1.220231e-06 3.070928e-07
 [937,] 2.037297e-06 3.411206e-06 8.779018e-07
 [938,] 1.112173e-06 1.596264e-06 3.915211e-07
 [939,] 3.884309e-06 3.337862e-06 1.592443e-06
 [940,] 1.077216e-05 3.086980e-06 4.849822e-06
 [941,] 1.373609e-06 2.659105e-06 5.086455e-07
 [942,] 1.403301e-06 1.621389e-06 3.362812e-07
 [943,] 1.070229e-06 1.000168e-06 2.350583e-07
 [944,] 1.561946e-06 3.485497e-06 6.295721e-07
 [945,] 1.116716e-06 1.949745e-06 2.705062e-07
 [946,] 3.722085e-06 1.505001e-06 4.946391e-07
 [947,] 3.817092e-06 2.231633e-06 7.361316e-07
 [948,] 7.574322e-06 1.401645e-06 1.684338e-06
 [949,] 4.380009e-06 5.949582e-06 3.592946e-06
 [950,] 3.675389e-06 1.276644e-06 7.766042e-07
 [951,] 3.131201e-06 3.147962e-06 1.536342e-06
 [952,] 8.373095e-07 9.661128e-07 2.069867e-07
 [953,] 8.074020e-07 1.456672e-06 2.445048e-07
 [954,] 1.594024e-06 6.289958e-06 8.525442e-07
 [955,] 4.508002e-06 1.874788e-06 1.610236e-06
 [956,] 8.097176e-07 1.554808e-06 2.469965e-07
 [957,] 3.310351e-06 1.094109e-05 3.341147e-06
 [958,] 2.074234e-06 1.033303e-06 3.199722e-07
 [959,] 8.059421e-07 1.116299e-06 2.311985e-07
 [960,] 3.430706e-06 1.210535e-06 6.773632e-07
 [961,] 1.665589e-06 1.213931e-06 2.709460e-07
 [962,] 4.056236e-06 2.388633e-06 2.378044e-06
 [963,] 3.378487e-06 1.450295e-06 7.371620e-07
 [964,] 7.978232e-07 9.471870e-07 2.064140e-07
 [965,] 8.011697e-07 1.326080e-06 2.242460e-07
 [966,] 8.025589e-07 1.811741e-06 2.638026e-07
 [967,] 1.195922e-06 1.033685e-06 2.283286e-07
 [968,] 8.851794e-07 2.189920e-06 2.520676e-07
 [969,] 3.140843e-06 1.666334e-06 1.195803e-06
 [970,] 3.377692e-06 4.870239e-06 4.181584e-06
 [971,] 7.968749e-07 1.082057e-06 2.127020e-07
 [972,] 7.718079e-06 1.264270e-06 5.927794e-07
 [973,] 6.179511e-06 1.253586e-06 4.694804e-07
 [974,] 2.275703e-06 1.436349e-06 6.152219e-07
 [975,] 6.538020e-06 1.257145e-06 4.688537e-07
 [976,] 2.622696e-06 1.249672e-06 5.154676e-07
 [977,] 2.972483e-06 1.708103e-06 1.162752e-06
 [978,] 8.029687e-07 1.520177e-06 2.366301e-07
 [979,] 8.720698e-07 9.930069e-07 2.363848e-07
 [980,] 2.858298e-06 2.294716e-06 8.410097e-07
 [981,] 9.022348e-07 2.064988e-06 4.197016e-07
 [982,] 5.296618e-06 1.402978e-06 9.289162e-07
 [983,] 8.489262e-07 1.046968e-06 2.407027e-07
 [984,] 8.034296e-07 1.074686e-06 2.248878e-07
 [985,] 3.144038e-06 1.769510e-06 4.067381e-07
 [986,] 3.545042e-06 1.985085e-06 7.653209e-07
 [987,] 3.595189e-06 1.196019e-06 3.385625e-07
 [988,] 3.896591e-06 1.548407e-06 4.878884e-07
 [989,] 8.074728e-07 9.511936e-07 2.083485e-07
 [990,] 8.045773e-07 9.640189e-07 2.089476e-07
 [991,] 1.777657e-06 3.598644e-06 1.128227e-06
 [992,] 1.433211e-06 3.204657e-06 8.101256e-07
 [993,] 2.615457e-06 1.153043e-06 3.430311e-07
 [994,] 8.876555e-07 9.701186e-07 2.338025e-07
 [995,] 6.503252e-06 1.208076e-06 3.937884e-07
 [996,] 7.495298e-06 1.159082e-06 4.567596e-07
 [997,] 1.933917e-06 1.079746e-06 3.779705e-07
 [998,] 2.547494e-06 1.189885e-06 4.369940e-07
 [999,] 1.507615e-06 8.469615e-06 1.499636e-06
[1000,] 1.444218e-06 1.582750e-06 5.026688e-07
[1001,] 2.350753e-06 1.367319e-06 7.977136e-07
[1002,] 5.098536e-06 1.910982e-06 1.590222e-06
[1003,] 9.633799e-06 1.755029e-06 6.896441e-07
[1004,] 5.731857e-06 2.149243e-06 1.496392e-06
[1005,] 2.321895e-06 3.745822e-06 1.441463e-06
[1006,] 2.990446e-06 1.767661e-06 1.208902e-06
[1007,] 3.190634e-06 2.642098e-06 5.106320e-07
[1008,] 1.865133e-06 1.921124e-06 7.454970e-07
[1009,] 3.616577e-06 1.311583e-06 9.815768e-07
[1010,] 3.302300e-06 2.081545e-06 8.095574e-07
[1011,] 3.043431e-06 1.685618e-06 7.408911e-07
[1012,] 5.006765e-06 1.661556e-06 7.664937e-07
[1013,] 1.396519e-06 1.226924e-05 5.955273e-07
[1014,] 2.498997e-06 2.125105e-06 9.094241e-07
[1015,] 2.908448e-06 2.736126e-06 6.750955e-07
[1016,] 3.214339e-06 3.911590e-06 6.986315e-07
[1017,] 1.388591e-06 4.299965e-06 6.920613e-07
[1018,] 3.166358e-06 1.875977e-06 4.564955e-07
[1019,] 4.411243e-06 2.088844e-06 1.344157e-06
[1020,] 1.779095e-06 6.459520e-06 1.324937e-06
[1021,] 2.371891e-06 1.588385e-06 5.290004e-07
[1022,] 1.489464e-06 2.083252e-06 4.425853e-07
[1023,] 2.056519e-06 4.081740e-06 1.386590e-06
[1024,] 1.059371e-06 1.082446e-06 2.269815e-07
[1025,] 1.377413e-06 4.361058e-06 5.811024e-07
[1026,] 1.023650e-06 1.890227e-06 4.168110e-07
[1027,] 8.251674e-07 3.781692e-06 3.194225e-07
[1028,] 8.646104e-07 1.512675e-06 2.404534e-07
[1029,] 9.489577e-07 1.073810e-06 2.403448e-07
[1030,] 1.196855e-06 1.227037e-05 1.209165e-06
[1031,] 1.154732e-06 1.251337e-05 9.822791e-07
[1032,] 8.289173e-07 3.929218e-06 4.020290e-07
[1033,] 8.290916e-07 2.132658e-05 7.968845e-07
[1034,] 8.955550e-07 1.619772e-06 2.527504e-07
[1035,] 8.912722e-07 1.516788e-06 2.582593e-07
[1036,] 1.134713e-06 1.417473e-06 3.025800e-07
[1037,] 9.707924e-07 1.500591e-06 3.755564e-07
[1038,] 8.919632e-07 1.269116e-06 2.434634e-07
[1039,] 1.259220e-06 1.424716e-06 3.406317e-07
[1040,] 1.164912e-06 1.438466e-06 3.518883e-07
[1041,] 1.407277e-06 8.107111e-06 1.294609e-06
[1042,] 1.372018e-06 2.350508e-06 5.109475e-07
[1043,] 1.954126e-06 1.323112e-06 4.931735e-07
[1044,] 9.966004e-07 1.075347e-06 2.495996e-07
[1045,] 1.153736e-06 1.396509e-06 3.686562e-07
[1046,] 1.324128e-06 6.298503e-06 6.975327e-07
[1047,] 1.120773e-06 1.305321e-06 2.673937e-07
[1048,] 1.404448e-06 3.155040e-06 4.707973e-07
[1049,] 1.223061e-06 1.690150e-06 3.113101e-07
[1050,] 1.295396e-06 1.248244e-06 3.588633e-07
[1051,] 1.574184e-06 2.087105e-06 4.274530e-07
[1052,] 1.413251e-06 2.876053e-06 4.359085e-07
[1053,] 9.293865e-07 1.687834e-06 3.072082e-07
[1054,] 1.618108e-06 2.207431e-06 4.914682e-07
[1055,] 1.392378e-06 1.784492e-06 3.972018e-07
[1056,] 1.396933e-06 1.785367e-06 3.992411e-07
[1057,] 1.092799e-06 1.153837e-06 2.484704e-07
[1058,] 3.097411e-06 1.033747e-06 3.514650e-07
[1059,] 9.295317e-07 1.152892e-06 2.759648e-07
[1060,] 1.744585e-06 2.302937e-06 4.403917e-07
[1061,] 1.050062e-06 2.991631e-06 5.277307e-07
[1062,] 1.510332e-06 2.190635e-06 5.019232e-07
[1063,] 1.445282e-06 3.545929e-06 7.297657e-07
[1064,] 1.505307e-06 2.202460e-06 5.023726e-07
[1065,] 4.217605e-06 1.076956e-06 3.281120e-07
[1066,] 4.317783e-06 1.074467e-06 3.291546e-07
[1067,] 1.062651e-06 1.679175e-06 3.900964e-07
[1068,] 9.319978e-07 2.204847e-06 3.417292e-07
[1069,] 9.505440e-07 1.764722e-06 3.152608e-07
[1070,] 1.241890e-06 1.013072e-06 2.637013e-07
[1071,] 1.229255e-06 1.117585e-06 2.758855e-07
[1072,] 9.040582e-07 1.690415e-06 3.188696e-07
[1073,] 8.372918e-07 1.945795e-06 3.329070e-07
[1074,] 8.445421e-07 1.570373e-06 2.710051e-07
[1075,] 1.088102e-06 2.016898e-06 5.400731e-07
[1076,] 1.031282e-06 1.741110e-06 3.060926e-07
[1077,] 1.026542e-06 1.769498e-06 3.066906e-07
[1078,] 1.026093e-06 1.769479e-06 3.061530e-07
[1079,] 8.377421e-06 1.283086e-06 7.660461e-07
[1080,] 1.048800e-06 1.723128e-06 2.991181e-07
[1081,] 1.043251e-06 1.743239e-06 3.037848e-07
[1082,] 8.842636e-07 5.566617e-06 5.953024e-07
[1083,] 2.797310e-06 1.773535e-06 8.996467e-07
[1084,] 1.638038e-06 2.427739e-06 5.258360e-07
[1085,] 1.059266e-06 1.672811e-06 3.058848e-07
[1086,] 2.197881e-06 2.275127e-06 9.547606e-07
[1087,] 1.934223e-06 1.271079e-06 3.481748e-07
[1088,] 1.186474e-06 6.433432e-06 8.651282e-07
[1089,] 1.169073e-06 1.238348e-06 2.756093e-07
[1090,] 1.145524e-06 4.232958e-06 6.520440e-07
[1091,] 9.906971e-07 5.010328e-06 7.539276e-07
[1092,] 2.006485e-06 1.434305e-06 5.265941e-07
[1093,] 1.226825e-06 1.305079e-06 3.142719e-07
[1094,] 1.022641e-06 2.170284e-06 3.078051e-07
[1095,] 1.505693e-06 7.132343e-06 1.784812e-06
[1096,] 2.267439e-06 1.541476e-06 6.347959e-07
[1097,] 1.543444e-06 8.087662e-06 2.008453e-06
[1098,] 1.037308e-06 2.413243e-06 3.173542e-07
[1099,] 1.287635e-06 1.561939e-06 3.863485e-07
[1100,] 1.003258e-06 1.087821e-06 2.489663e-07
[1101,] 2.829291e-06 3.249810e-06 6.969269e-07
[1102,] 1.386490e-06 1.818683e-06 5.087189e-07
[1103,] 1.147743e-06 3.899734e-06 8.824081e-07
[1104,] 9.593409e-07 1.371532e-06 3.225489e-07
[1105,] 1.009332e-06 1.694406e-06 4.041655e-07
[1106,] 1.165993e-06 3.944263e-06 6.655083e-07
[1107,] 1.004706e-06 1.302657e-06 2.742786e-07
[1108,] 1.137427e-06 9.958936e-07 2.641811e-07
[1109,] 2.145930e-06 1.699350e-06 8.585282e-07
[1110,] 9.161435e-06 1.208276e-06 1.668891e-06
[1111,] 1.208986e-05 2.702495e-06 1.422872e-06
[1112,] 1.774053e-06 3.576953e-06 9.975643e-07
[1113,] 1.778570e-06 1.581612e-06 5.988191e-07
[1114,] 1.022642e-05 1.636571e-06 1.291839e-06
[1115,] 2.774358e-06 2.537029e-06 5.868892e-07
[1116,] 9.569559e-07 1.210727e-06 2.990312e-07
[1117,] 1.169351e-06 1.682928e-06 2.832957e-07
[1118,] 2.561661e-06 2.600381e-06 6.993358e-07
[1119,] 1.156678e-06 2.986330e-06 3.443239e-07
[1120,] 1.456899e-06 1.677971e-06 4.219648e-07
[1121,] 1.204889e-06 2.250026e-06 3.502732e-07
[1122,] 1.457241e-06 1.637214e-06 4.873118e-07
[1123,] 2.510489e-06 2.353126e-06 6.179246e-07
[1124,] 1.071087e-06 3.007740e-06 5.296201e-07
[1125,] 1.071270e-06 3.013016e-06 5.302732e-07
[1126,] 1.385879e-06 6.908420e-06 1.251795e-06
[1127,] 1.486407e-06 6.745672e-06 1.408782e-06
[1128,] 1.104557e-06 1.023137e-06 2.792188e-07
[1129,] 5.918729e-06 1.929360e-06 1.786722e-06
[1130,] 1.410095e-06 3.331847e-06 6.337436e-07
[1131,] 1.468242e-06 2.908791e-06 6.308543e-07
[1132,] 1.357506e-06 1.377716e-06 2.945912e-07
[1133,] 1.478709e-06 1.111261e-06 2.811137e-07
[1134,] 1.892996e-06 3.964267e-06 4.774624e-07
[1135,] 1.130570e-06 1.303253e-06 2.073979e-07
[1136,] 1.409855e-06 1.532851e-06 3.589228e-07
[1137,] 7.471239e-06 1.453450e-06 1.512614e-06
[1138,] 1.430936e-06 2.218686e-06 3.029795e-07
[1139,] 1.185657e-06 1.763606e-06 2.780342e-07
[1140,] 3.428837e-06 1.947295e-06 7.162718e-07
[1141,] 2.608210e-06 3.103534e-06 1.039033e-06
[1142,] 4.752473e-06 1.337209e-06 8.981818e-07
[1143,] 6.581867e-06 2.666834e-06 3.455504e-06
[1144,] 1.281712e-06 2.286667e-06 7.352135e-07
[1145,] 2.748134e-06 2.960881e-06 1.101582e-06
[1146,] 1.032223e-06 4.097195e-06 3.467858e-07
[1147,] 1.025009e-06 1.126224e-06 2.773325e-07
[1148,] 1.476720e-06 9.772446e-07 3.268255e-07
[1149,] 2.145695e-06 9.588540e-07 3.634542e-07
[1150,] 2.294906e-06 2.666379e-06 5.626315e-07
[1151,] 6.178530e-06 2.015171e-06 6.916267e-07
[1152,] 1.076094e-06 3.854176e-06 3.745296e-07
[1153,] 9.342688e-07 2.404006e-06 2.781901e-07
[1154,] 1.922305e-06 2.205995e-06 1.181364e-06
[1155,] 3.181288e-06 9.646184e-07 3.236899e-07
[1156,] 9.275736e-07 2.277788e-06 4.123035e-07
[1157,] 2.720620e-06 1.579673e-05 2.743553e-07
[1158,] 1.066934e-05 3.403443e-06 9.946572e-07
[1159,] 8.412918e-07 1.865057e-06 2.303449e-07
[1160,] 2.750406e-06 1.649135e-06 3.507040e-07
[1161,] 1.335296e-05 3.115172e-06 4.115724e-06
[1162,] 1.483353e-06 2.532059e-06 2.386966e-07
[1163,] 1.506325e-06 2.504726e-06 2.379944e-07
[1164,] 2.466389e-06 2.459969e-06 1.096601e-06
[1165,] 2.109154e-06 1.748147e-06 4.687071e-07
[1166,] 2.113290e-06 1.983905e-06 5.031932e-07
[1167,] 1.105385e-05 3.454723e-06 3.593351e-07
[1168,] 3.861778e-06 5.165142e-06 4.537397e-07
[1169,] 8.933550e-07 1.228806e-06 2.291830e-07
[1170,] 1.423794e-06 1.426317e-06 2.706193e-07
[1171,] 2.458766e-06 1.916263e-06 6.456932e-07
[1172,] 9.236402e-07 1.424967e-06 2.118874e-07
[1173,] 2.158072e-06 2.208239e-06 5.780419e-07
[1174,] 2.042905e-06 2.220912e-06 5.739097e-07
[1175,] 9.398516e-07 1.534222e-06 2.700009e-07
[1176,] 5.623157e-06 2.173319e-06 4.273853e-07
[1177,] 8.751659e-07 1.327014e-06 2.412840e-07
[1178,] 2.152576e-06 2.127371e-06 5.624221e-07
[1179,] 2.148177e-06 2.277607e-06 6.461162e-07
[1180,] 5.429697e-06 2.005563e-06 4.480940e-07
[1181,] 4.462393e-06 3.066630e-06 3.356585e-07
[1182,] 2.259972e-06 2.008331e-06 2.211593e-07
[1183,] 6.534307e-06 1.897466e-06 4.833642e-07
[1184,] 6.134087e-06 1.422512e-06 6.311474e-07
[1185,] 4.144369e-06 1.127016e-06 9.799782e-07
[1186,] 2.286271e-06 1.849397e-06 5.144604e-07
[1187,] 4.111246e-06 1.757862e-06 2.668136e-07
[1188,] 2.367962e-05 1.491460e-06 1.581027e-06
[1189,] 1.611582e-06 1.224571e-06 4.258645e-07
[1190,] 2.023903e-06 1.217014e-06 4.979880e-07
[1191,] 1.688219e-05 1.261886e-06 1.261006e-06
[1192,] 1.245385e-06 1.293100e-06 2.927469e-07
[1193,] 2.373396e-06 1.304442e-06 6.550620e-07
[1194,] 1.116025e-05 1.736136e-06 2.033301e-06
[1195,] 2.486749e-06 1.213052e-06 5.977016e-07
[1196,] 1.266433e-06 1.246328e-06 2.853445e-07
[1197,] 9.758885e-06 1.753386e-06 1.849384e-06
[1198,] 3.636426e-06 1.464149e-06 4.427760e-07
[1199,] 1.563925e-06 2.457079e-06 4.479045e-07
[1200,] 2.026226e-06 1.887930e-06 5.476179e-07
[1201,] 2.758257e-06 1.226685e-06 3.369414e-07
[1202,] 1.027255e-05 1.518235e-06 1.054062e-06
[1203,] 1.613454e-06 1.324436e-06 3.291116e-07
[1204,] 1.417244e-05 1.402304e-06 1.322537e-06
[1205,] 2.041866e-06 1.765598e-06 3.251511e-07
[1206,] 1.331222e-06 2.258958e-06 6.099017e-07
[1207,] 1.619661e-06 1.936043e-06 2.898189e-07
[1208,] 1.829055e-06 1.724657e-06 3.146231e-07
[1209,] 1.233231e-05 1.519509e-06 6.698538e-07
[1210,] 6.161214e-06 1.728610e-06 1.278388e-06
[1211,] 1.310657e-05 1.511234e-06 1.128779e-06
[1212,] 1.839051e-06 2.774573e-06 4.910536e-07
[1213,] 2.703948e-06 2.390269e-06 7.638337e-07
[1214,] 1.563984e-06 1.175748e-06 2.878944e-07
[1215,] 9.520558e-07 1.252892e-06 2.617965e-07
[1216,] 1.079179e-06 2.536317e-06 4.862472e-07
[1217,] 9.963312e-07 1.016643e-06 2.405682e-07
[1218,] 1.212379e-06 1.251784e-06 2.602303e-07
[1219,] 1.002534e-06 1.028546e-06 2.379505e-07
[1220,] 1.765673e-06 1.680025e-06 3.929158e-07
[1221,] 1.201224e-06 1.536229e-06 2.520498e-07
[1222,] 1.060881e-06 2.327215e-06 3.319538e-07
[1223,] 1.054855e-06 2.205583e-06 3.263151e-07
[1224,] 1.139253e-06 1.031672e-06 2.351098e-07
[1225,] 1.265021e-06 2.780660e-06 6.534265e-07
[1226,] 1.547492e-06 3.581934e-06 1.117467e-06
[1227,] 1.156006e-06 1.643095e-06 3.364901e-07
[1228,] 1.818664e-06 1.204181e-06 4.698295e-07
[1229,] 4.808092e-06 1.460972e-06 1.781558e-06
[1230,] 1.373254e-06 1.352025e-06 3.336160e-07
[1231,] 2.216526e-06 2.274999e-06 1.159231e-06
[1232,] 1.369987e-06 1.223773e-06 4.106420e-07
[1233,] 1.312315e-06 1.339095e-06 3.731299e-07
[1234,] 9.126815e-07 1.166940e-06 2.537810e-07
[1235,] 3.741814e-06 1.412105e-06 3.534923e-07
[1236,] 9.561110e-07 1.280219e-06 2.779358e-07
[1237,] 8.760299e-07 1.105767e-06 2.283095e-07
[1238,] 1.068084e-06 2.110157e-06 2.333919e-07
[1239,] 8.729360e-07 1.214766e-06 2.344707e-07
[1240,] 9.627169e-07 1.352947e-06 2.618644e-07
[1241,] 9.917085e-07 1.265633e-06 2.371554e-07
[1242,] 1.424164e-06 2.254993e-06 7.766955e-07
[1243,] 2.771560e-06 1.430685e-06 8.323172e-07
[1244,] 8.867448e-07 9.448509e-07 2.184453e-07
[1245,] 1.294875e-06 2.720167e-06 4.038099e-07
[1246,] 9.548123e-07 2.000497e-06 4.117875e-07
[1247,] 9.857401e-06 1.398243e-06 2.332704e-06
[1248,] 1.817120e-06 2.310737e-06 1.118921e-06
[1249,] 2.395111e-06 1.387633e-06 5.971322e-07
[1250,] 3.201824e-06 2.251668e-06 2.024051e-06
[1251,] 1.059705e-06 4.163003e-06 2.818161e-07
[1252,] 2.237250e-06 3.980274e-06 1.051072e-06
[1253,] 1.529014e-06 2.979847e-06 4.572218e-07
[1254,] 1.733743e-06 1.688838e-06 7.594319e-07
[1255,] 1.386861e-06 1.071173e-06 3.018313e-07
[1256,] 1.867525e-06 1.248484e-06 5.303567e-07
[1257,] 1.974083e-06 1.572708e-06 8.417662e-07
[1258,] 1.583988e-06 1.335218e-06 5.639495e-07
[1259,] 2.893297e-06 2.276585e-06 1.780908e-06
[1260,] 2.142742e-06 3.662375e-06 1.998686e-06
[1261,] 2.877453e-06 1.955776e-06 5.264824e-07
[1262,] 1.085676e-05 1.525509e-06 2.622089e-06
[1263,] 8.763872e-07 1.453113e-06 2.626583e-07
[1264,] 9.030528e-07 1.360267e-06 2.233703e-07
[1265,] 1.716940e-06 3.348958e-06 4.019335e-07
[1266,] 1.555379e-06 1.114364e-06 4.390683e-07
[1267,] 8.080983e-07 6.137391e-06 3.648976e-07
[1268,] 8.843432e-07 1.159301e-06 2.148533e-07
[1269,] 1.735379e-06 1.519221e-06 4.368001e-07
[1270,] 1.782500e-06 1.122147e-06 4.895469e-07
[1271,] 1.061749e-06 1.155725e-05 4.008125e-07
[1272,] 1.780770e-06 1.238639e-06 5.646439e-07
[1273,] 1.547542e-06 2.977645e-06 2.738368e-07
[1274,] 3.508843e-06 1.106634e-04 6.244350e-05
[1275,] 2.405978e-06 1.456506e-06 5.551099e-07
[1276,] 2.906429e-06 1.466876e-06 7.839319e-07
[1277,] 1.594735e-06 1.904667e-06 7.737603e-07
[1278,] 3.471805e-04 5.540653e-06 5.361694e-07
[1279,] 1.017426e-03 3.435682e-06 4.067618e-04
[1280,] 2.753967e-06 4.094265e-06 2.991819e-06
[1281,] 3.401086e-06 1.971187e-05 3.314497e-06
[1282,] 3.058872e-06 5.136701e-06 4.104883e-06
[1283,] 5.797751e-04 3.403933e-06 2.372291e-04
[1284,] 6.120955e-05 2.854190e-06 2.609039e-05
[1285,] 6.632603e-04 3.663767e-03 9.339474e-01
[1286,] 1.315944e-04 1.449611e-06 1.254852e-05
[1287,] 3.583086e-06 2.381896e-06 5.475594e-07
[1288,] 6.206178e-04 5.137434e-05 7.367036e-03
[1289,] 8.330959e-06 1.265245e-06 1.502317e-06
[1290,] 9.589142e-02 3.431546e-06 4.504505e-02
[1291,] 2.297448e-01 2.962637e-06 9.998772e-02
[1292,] 1.667757e-01 2.944217e-06 7.224991e-02
[1293,] 7.107645e-06 1.858715e-06 1.364556e-06
[1294,] 8.584086e-02 3.109821e-06 3.835592e-02
[1295,] 1.293151e-05 1.475093e-06 3.384684e-07
[1296,] 1.498816e-05 1.044916e-06 2.051859e-06
[1297,] 1.152456e-01 3.042038e-06 5.077836e-02
[1298,] 2.184881e-05 1.959800e-06 3.523878e-07
[1299,] 1.401812e-05 2.638917e-06 2.983506e-07
[1300,] 1.382538e-06 7.703609e-06 2.419422e-07
[1301,] 1.282109e-05 9.825243e-07 3.316906e-07
[1302,] 1.139874e-04 2.666457e-06 3.974862e-06
[1303,] 4.490166e-06 1.135167e-06 4.154048e-07
[1304,] 3.523656e-06 7.261262e-06 3.730746e-06
[1305,] 9.108620e-07 1.027375e-06 2.222665e-07
[1306,] 8.192225e-04 1.627368e-06 8.280951e-05
[1307,] 1.200550e-04 1.451211e-05 4.456197e-04
[1308,] 5.452311e-06 1.417034e-06 6.142361e-07
[1309,] 5.256915e-06 1.402773e-06 5.957980e-07
[1310,] 2.236202e-06 3.507893e-06 2.357936e-07
[1311,] 3.498341e-06 3.914952e-06 7.459361e-07
[1312,] 2.036691e-06 2.620310e-05 1.713957e-06
[1313,] 1.841841e-06 3.272546e-06 4.788212e-07
[1314,] 3.391968e-06 1.730423e-06 5.206081e-07
[1315,] 2.209257e-06 9.511626e-07 4.134940e-07
[1316,] 1.490427e-06 1.012552e-06 2.906906e-07
[1317,] 2.722595e-06 2.457424e-05 5.605712e-06
[1318,] 1.705421e-06 1.684688e-06 4.032606e-07
[1319,] 6.037504e-05 1.315062e-04 1.991062e-03
[1320,] 3.669315e-06 2.138911e-06 1.376540e-06
[1321,] 9.749498e-07 9.701752e-07 2.209998e-07
[1322,] 1.013771e-06 1.383422e-06 3.076659e-07
[1323,] 1.217496e-06 1.290858e-06 3.036641e-07
[1324,] 1.940343e-06 4.280569e-06 8.063289e-07
[1325,] 7.362562e-05 1.187034e-06 3.250866e-06
[1326,] 1.403379e-06 9.940939e-07 3.092224e-07
[1327,] 1.437998e-05 3.107082e-06 2.003572e-06
[1328,] 4.435925e-05 1.236067e-06 1.912747e-06
[1329,] 1.454094e-06 1.223086e-06 3.245344e-07
[1330,] 1.565416e-06 1.224239e-06 3.360507e-07
[1331,] 1.439069e-04 1.504043e-06 2.480509e-05
[1332,] 1.537728e-06 1.225041e-06 3.400193e-07
[1333,] 1.542123e-06 1.224079e-06 3.377798e-07
[1334,] 3.034175e-06 3.131229e-06 4.747288e-07
[1335,] 2.735197e-05 1.246999e-06 1.314371e-06
[1336,] 4.883634e-06 1.259658e-06 5.919766e-07
[1337,] 4.875631e-06 1.256855e-06 5.965355e-07
[1338,] 5.001086e-06 1.256855e-06 6.052255e-07
[1339,] 4.888254e-06 1.256855e-06 5.974201e-07
[1340,] 4.921993e-06 1.256891e-06 5.997347e-07
[1341,] 1.105106e-05 1.278566e-06 1.234491e-06
[1342,] 3.390130e-05 2.787225e-06 1.185649e-05
[1343,] 7.199542e-05 5.073160e-06 9.763303e-05
[1344,] 1.438682e-06 2.635613e-06 3.392301e-07
[1345,] 1.722559e-06 1.153125e-06 3.173649e-07
[1346,] 2.833853e-06 2.734117e-06 7.151947e-07
[1347,] 3.805905e-06 2.963071e-06 9.547936e-07
[1348,] 8.770302e-07 9.790822e-07 2.153909e-07
[1349,] 5.973240e-06 8.367926e-06 7.579332e-06
[1350,] 1.517370e-06 1.228081e-06 3.067914e-07
[1351,] 1.132847e-05 7.180253e-06 1.432318e-05
[1352,] 1.084914e-06 1.024346e-06 2.660244e-07
[1353,] 4.185925e-06 2.931571e-06 9.737969e-07
[1354,] 1.480982e-06 2.224432e-06 3.857108e-07
[1355,] 2.922648e-06 1.985099e-06 1.434297e-06
[1356,] 5.956955e-06 1.257176e-06 1.445795e-06
[1357,] 3.914642e-06 1.172398e-06 8.847496e-07
[1358,] 1.741200e-06 1.031867e-06 4.056898e-07
[1359,] 1.109139e-06 1.062193e-06 2.312879e-07
[1360,] 1.533072e-06 5.315672e-06 4.021797e-07
[1361,] 2.911982e-06 2.916001e-06 7.392671e-07
[1362,] 1.059157e-06 9.904727e-07 2.383336e-07
[1363,] 8.716717e-07 1.338628e-06 2.333704e-07
[1364,] 2.904033e-06 1.373603e-06 4.952931e-07
[1365,] 4.304134e-06 1.373871e-06 6.122495e-07
[1366,] 1.388443e-06 1.559796e-06 3.970483e-07
[1367,] 2.931781e-06 1.373253e-06 4.947597e-07
[1368,] 1.002730e-06 1.115263e-06 2.828089e-07
[1369,] 3.105165e-06 1.372763e-06 5.013312e-07
[1370,] 1.375957e-06 1.185248e-06 2.546050e-07
[1371,] 2.887839e-06 1.377613e-06 5.073640e-07
[1372,] 2.459659e-06 2.920307e-06 6.497829e-07
[1373,] 1.109702e-06 9.536766e-07 2.472215e-07
[1374,] 1.059598e-06 9.533513e-07 2.385928e-07
[1375,] 1.394382e-06 1.052582e-06 2.852922e-07
[1376,] 1.461293e-06 1.056344e-06 2.875178e-07
[1377,] 2.471609e-06 2.946460e-06 6.421549e-07
[1378,] 2.594975e-06 3.139759e-06 6.254144e-07
[1379,] 1.419819e-06 1.058253e-06 2.823116e-07
[1380,] 1.043232e-06 9.611378e-07 2.399781e-07
[1381,] 1.033104e-06 9.682733e-07 2.407821e-07
[1382,] 9.303562e-07 9.859295e-07 2.233432e-07
[1383,] 2.965280e-06 4.040648e-06 8.188305e-07
[1384,] 1.359279e-06 3.274496e-06 5.730194e-07
[1385,] 9.319417e-07 1.036637e-06 2.391324e-07
[1386,] 1.249674e-06 1.376586e-06 2.817722e-07
[1387,] 9.016239e-07 9.983455e-07 2.203217e-07
[1388,] 9.154374e-07 9.975478e-07 2.218918e-07
[1389,] 1.056999e-06 1.533378e-06 2.934271e-07
[1390,] 9.118581e-07 1.016134e-06 2.186013e-07
[1391,] 2.458988e-06 3.474130e-06 1.170130e-06
[1392,] 9.078152e-07 9.979070e-07 2.206848e-07
[1393,] 9.306458e-07 1.248817e-06 2.326771e-07
[1394,] 9.011697e-07 9.856315e-07 2.284459e-07
[1395,] 1.770472e-06 2.088018e-06 5.903807e-07
[1396,] 2.113312e-06 4.981579e-06 1.432659e-06
[1397,] 8.826113e-07 1.232420e-06 2.237359e-07
[1398,] 2.084363e-06 5.111659e-06 1.425254e-06
[1399,] 1.764139e-06 2.848498e-06 5.177801e-07
[1400,] 1.062122e-06 1.275795e-06 3.000859e-07
[1401,] 1.065224e-06 1.735194e-06 3.515270e-07
[1402,] 1.665365e-06 4.015748e-06 7.191967e-07
[1403,] 1.080945e-06 1.275181e-06 2.884260e-07
[1404,] 1.381134e-06 1.426563e-06 4.780761e-07
[1405,] 2.024686e-06 1.127091e-06 4.500174e-07
[1406,] 1.265197e-06 1.237432e-06 3.301132e-07
[1407,] 2.592072e-06 5.074768e-06 8.031509e-07
[1408,] 2.883773e-06 3.537427e-06 7.035944e-07
[1409,] 2.426883e-06 4.363671e-06 9.599030e-07
[1410,] 1.371862e-06 1.057049e-06 3.400102e-07
[1411,] 1.325986e-06 1.076293e-06 3.364416e-07
[1412,] 2.293555e-05 2.660197e-06 1.358366e-05
[1413,] 2.398323e-05 3.287642e-06 1.885359e-05
[1414,] 1.268092e-06 2.136401e-06 5.753400e-07
[1415,] 4.467762e-06 1.304912e-06 6.806844e-07
[1416,] 4.203742e-06 1.447854e-06 8.091148e-07
[1417,] 1.193866e-05 2.586726e-06 6.870873e-06
[1418,] 7.935070e-06 2.907336e-06 3.276521e-06
[1419,] 5.695435e-06 3.111005e-06 2.722779e-06
[1420,] 2.429911e-06 3.237428e-06 7.601544e-07
[1421,] 1.587763e-06 1.342849e-06 3.680241e-07
[1422,] 3.125649e-06 1.690354e-06 4.279259e-07
[1423,] 1.167016e-06 1.478217e-06 4.225959e-07
[1424,] 1.275602e-06 1.420359e-06 4.469095e-07
[1425,] 2.200962e-06 2.299799e-06 7.397674e-07
[1426,] 1.852010e-06 1.324280e-06 3.865477e-07
[1427,] 5.002227e-06 1.713476e-06 7.358258e-07
[1428,] 1.006179e-06 2.520202e-06 5.342201e-07
[1429,] 1.693004e-06 1.067528e-06 3.112906e-07
[1430,] 6.743703e-06 2.824191e-06 4.143634e-07
[1431,] 8.505321e-07 1.016574e-06 2.362870e-07
[1432,] 8.637851e-07 1.957107e-06 3.014378e-07
[1433,] 7.960887e-07 1.201379e-06 2.226293e-07
[1434,] 8.597711e-07 1.801764e-06 2.887506e-07
[1435,] 1.740781e-06 1.075578e-06 3.206036e-07
[1436,] 1.726088e-06 1.359744e-06 3.935836e-07
[1437,] 2.974806e-06 1.256349e-06 3.860753e-07
[1438,] 1.275780e-06 1.205138e-06 3.491435e-07
[1439,] 1.089547e-06 1.295851e-06 3.376672e-07
[1440,] 1.180906e-06 1.060229e-06 2.486475e-07
[1441,] 1.859524e-06 1.950192e-06 5.649031e-07
[1442,] 9.523893e-07 1.325943e-06 2.506001e-07
[1443,] 1.775507e-06 2.668844e-06 5.309226e-07
[1444,] 3.191615e-06 1.029793e-06 3.073244e-07
[1445,] 4.609581e-06 2.944105e-06 1.090629e-06
[1446,] 2.228760e-06 1.788839e-06 6.703821e-07
[1447,] 9.939572e-07 1.130147e-06 2.713039e-07
[1448,] 2.396685e-06 1.255886e-06 4.357990e-07
[1449,] 2.017771e-06 9.793213e-07 4.235375e-07
[1450,] 2.623669e-06 1.572352e-06 4.865291e-07
[1451,] 1.306457e-06 1.822688e-06 6.007936e-07
[1452,] 8.118649e-07 1.225725e-06 2.305405e-07
[1453,] 1.192335e-06 2.722923e-06 5.042071e-07
[1454,] 8.559842e-07 1.277637e-06 2.696683e-07
[1455,] 1.032880e-06 1.313430e-06 2.804744e-07
[1456,] 9.189134e-07 2.524448e-06 3.621374e-07
[1457,] 9.846088e-07 1.490599e-06 2.823160e-07
[1458,] 8.585542e-07 2.063101e-06 3.539363e-07
[1459,] 9.727321e-07 1.143366e-06 2.454177e-07
[1460,] 2.103622e-06 3.394351e-06 3.915847e-07
[1461,] 8.952828e-07 1.156889e-06 2.671004e-07
[1462,] 1.495828e-06 4.407256e-06 5.178192e-07
[1463,] 9.452136e-07 1.017515e-06 2.415088e-07
[1464,] 1.383038e-06 1.858226e-06 4.854472e-07
[1465,] 3.012001e-06 7.442597e-06 4.292128e-07
[1466,] 2.923452e-06 2.373925e-06 3.649826e-07
[1467,] 1.040771e-06 1.277792e-06 2.209231e-07
[1468,] 1.950935e-06 3.852811e-06 8.623751e-07
[1469,] 1.865931e-06 1.292114e-05 1.510038e-06
[1470,] 1.035651e-06 1.637027e-06 2.800655e-07
[1471,] 1.118214e-06 2.269309e-06 3.978213e-07
[1472,] 1.889631e-06 1.874842e-06 3.927575e-07
[1473,] 1.844992e-06 3.680119e-06 6.604201e-07
[1474,] 1.507692e-05 1.041214e-06 4.086081e-07
[1475,] 7.229138e-06 1.981008e-06 3.817218e-06
[1476,] 1.273221e-05 2.577519e-06 4.849946e-06
[1477,] 2.145000e-06 1.793904e-06 9.751351e-07
[1478,] 1.046039e-06 2.436700e-06 3.616587e-07
[1479,] 2.874476e-06 8.487141e-06 1.995099e-06
[1480,] 1.075642e-06 1.424896e-06 4.012023e-07
[1481,] 1.369422e-06 2.974036e-06 1.027364e-06
[1482,] 4.533560e-06 3.211299e-06 4.214404e-06
[1483,] 5.164564e-06 1.367390e-06 1.541644e-06
[1484,] 1.202544e-06 1.029513e-06 3.222223e-07
[1485,] 1.197609e-06 1.150326e-06 3.800011e-07
[1486,] 4.735589e-06 1.012468e-06 8.357487e-07
[1487,] 4.618323e-06 1.328992e-06 1.347475e-06
[1488,] 4.569281e-06 1.453586e-06 1.540512e-06
[1489,] 3.994261e-06 1.822047e-06 1.896964e-06
[1490,] 4.455603e-05 1.399025e-06 1.649598e-06
[1491,] 8.773774e-07 1.463265e-06 2.694589e-07
[1492,] 3.909387e-05 1.344220e-06 1.436510e-06
[1493,] 1.659451e-06 1.632674e-06 4.265758e-07
[1494,] 2.868276e-06 1.105221e-06 3.519072e-07
[1495,] 2.330989e-06 5.763372e-06 4.988209e-07
[1496,] 8.099367e-07 1.471797e-06 2.434986e-07
[1497,] 8.087880e-07 1.437235e-06 2.415029e-07
[1498,] 8.046597e-07 1.019508e-06 2.115119e-07
[1499,] 2.849250e-06 1.002894e-06 3.151025e-07
[1500,] 3.242470e-06 5.262684e-06 5.471130e-07
[1501,] 1.554017e-06 1.366786e-06 5.928013e-07
[1502,] 1.011136e-06 1.183992e-06 3.104297e-07
[1503,] 8.024327e-07 1.097502e-06 2.115417e-07
[1504,] 9.657961e-07 2.105891e-06 4.555711e-07
[1505,] 1.228351e-06 1.216539e-06 2.729841e-07
[1506,] 3.542158e-06 5.330449e-06 5.625091e-07
[1507,] 9.324960e-07 1.449412e-06 2.692923e-07
[1508,] 2.965997e-06 3.872200e-06 6.350340e-07
[1509,] 1.290135e-06 1.098496e-06 3.762440e-07
[1510,] 1.250069e-06 1.337235e-06 2.633063e-07
[1511,] 2.720867e-06 9.881203e-07 5.440189e-07
[1512,] 1.519288e-06 5.053624e-06 1.405393e-06
[1513,] 3.318587e-06 5.051204e-06 4.585494e-06
[1514,] 1.436663e-06 2.047559e-06 4.120574e-07
[1515,] 1.906136e-06 1.263111e-06 3.948268e-07
[1516,] 1.834858e-06 2.086875e-06 8.165491e-07
[1517,] 1.882793e-06 2.334097e-06 5.772399e-07
[1518,] 1.144981e-06 1.545041e-06 3.765181e-07
[1519,] 1.207982e-06 1.494234e-06 3.986362e-07
[1520,] 1.206837e-06 1.511071e-06 4.017877e-07
[1521,] 1.187551e-06 1.490120e-06 3.884707e-07
[1522,] 1.182988e-06 1.486932e-06 3.856134e-07
[1523,] 1.218399e-06 1.556730e-06 4.134939e-07
[1524,] 1.274321e-06 1.157795e-06 2.240595e-07
[1525,] 9.947540e-07 2.616174e-06 5.756671e-07
[1526,] 1.115894e-06 1.096189e-06 2.469980e-07
[1527,] 1.299505e-06 1.028571e-06 2.407700e-07
[1528,] 1.102980e-06 1.340780e-06 3.210730e-07
[1529,] 8.481519e-07 2.974116e-06 2.546596e-07
[1530,] 2.026591e-06 3.282040e-06 8.631197e-07
[1531,] 8.929688e-07 1.497621e-06 2.594743e-07
[1532,] 1.085236e-06 1.015115e-06 2.388932e-07
[1533,] 1.621576e-06 3.616054e-06 3.127073e-07
[1534,] 9.563480e-07 1.052525e-06 2.095102e-07
[1535,] 1.045710e-06 9.933901e-07 2.213866e-07
[1536,] 8.879631e-07 3.121436e-06 2.544786e-07
[1537,] 1.796456e-06 1.306787e-06 3.723321e-07
[1538,] 1.844158e-06 1.408411e-06 3.815751e-07
[1539,] 2.244781e-06 2.731931e-06 6.238180e-07
[1540,] 1.739897e-06 1.371794e-06 3.681933e-07
[1541,] 9.079225e-07 1.554865e-06 2.976230e-07
[1542,] 8.918938e-07 1.527317e-06 2.445590e-07
[1543,] 1.818645e-06 2.435993e-06 5.863976e-07
[1544,] 9.103824e-07 9.446414e-07 2.279920e-07
[1545,] 2.977370e-06 1.048051e-06 3.437467e-07
[1546,] 8.341208e-06 1.513225e-06 1.279196e-06
[1547,] 2.112107e-06 1.159581e-06 4.498544e-07
[1548,] 3.014092e-06 1.260375e-06 8.803820e-07
[1549,] 1.593382e-06 1.210235e-06 4.058180e-07
[1550,] 2.474152e-06 2.112606e-06 1.406749e-06
[1551,] 2.353044e-06 1.941102e-06 1.221975e-06
[1552,] 2.299847e-06 1.847430e-06 1.133429e-06
[1553,] 6.250277e-05 1.701920e-06 1.003717e-05
[1554,] 4.047916e-06 2.476735e-06 6.521939e-07
[1555,] 1.075712e-06 1.889038e-06 4.946579e-07
[1556,] 8.724295e-07 1.260297e-06 2.423712e-07
[1557,] 1.364134e-06 1.234433e-06 2.925156e-07
[1558,] 3.746445e-06 1.590067e-06 5.854692e-07
[1559,] 1.114046e-06 1.654615e-06 2.490838e-07
[1560,] 2.964977e-06 2.525563e-06 1.034682e-06
[1561,] 2.786596e-06 5.290454e-06 6.991740e-07
[1562,] 1.334200e-06 1.252003e-06 2.383362e-07
[1563,] 1.412102e-06 7.636296e-06 1.621514e-06
[1564,] 2.763532e-06 2.907182e-06 7.814750e-07
[1565,] 2.447313e-06 1.824737e-06 2.363541e-07
[1566,] 2.262594e-06 1.770676e-06 3.734276e-07
[1567,] 2.770447e-06 3.447881e-06 8.646038e-07
[1568,] 2.569491e-06 1.605096e-06 4.741798e-07
[1569,] 8.862266e-07 1.924557e-06 3.559934e-07
[1570,] 2.392013e-06 1.021142e-06 3.116961e-07
[1571,] 2.756707e-06 2.190136e-06 6.197311e-07
[1572,] 3.153318e-06 1.752372e-06 4.319217e-07
[1573,] 7.466696e-06 1.950632e-06 2.680780e-06
[1574,] 2.816815e-06 2.092036e-06 1.197018e-06
[1575,] 1.871704e-06 3.877269e-06 2.089077e-07
[1576,] 1.956570e-06 2.739218e-06 1.425575e-06
[1577,] 1.355925e-06 1.201685e-06 3.449794e-07
[1578,] 1.277557e-06 9.805236e-07 2.951460e-07
[1579,] 1.443536e-06 2.700391e-06 3.679556e-07
[1580,] 1.241287e-06 9.699466e-07 2.862091e-07
[1581,] 2.935108e-06 1.383804e-05 7.942107e-07
[1582,] 2.891904e-06 1.840645e-06 6.904991e-07
[1583,] 1.774506e-06 2.303318e-06 1.141297e-06
[1584,] 1.058327e-06 3.660456e-06 5.692056e-07
[1585,] 1.117451e-06 1.270628e-06 3.075624e-07
[1586,] 1.100482e-06 1.342818e-06 3.531033e-07
[1587,] 1.170128e-06 1.443580e-06 4.051177e-07
[1588,] 1.152622e-06 9.633812e-07 2.405007e-07
[1589,] 1.027497e-06 1.283222e-06 3.346561e-07
[1590,] 2.400885e-06 1.164960e-06 3.178214e-07
[1591,] 2.735239e-06 2.293503e-05 1.444989e-06
[1592,] 2.756928e-06 2.373947e-05 1.466221e-06
[1593,] 2.757034e-06 2.373947e-05 1.466130e-06
[1594,] 2.752793e-06 2.389038e-05 1.474706e-06
[1595,] 2.758325e-06 2.198464e-05 1.407363e-06
[1596,] 2.756948e-06 2.373947e-05 1.466209e-06
[1597,] 2.752244e-06 2.350408e-05 1.462702e-06
[1598,] 2.784624e-06 1.670926e-05 1.196741e-06
[1599,] 2.715676e-06 1.897653e-05 1.333251e-06
[1600,] 2.790347e-06 1.809280e-05 1.248295e-06
[1601,] 2.575701e-06 6.803432e-06 8.228302e-07
[1602,] 2.761166e-06 1.022523e-05 9.010264e-07
[1603,] 4.107274e-06 1.761084e-05 7.554261e-07
[1604,] 3.938346e-06 1.410514e-05 7.287146e-07
[1605,] 2.704835e-06 3.609348e-06 5.665158e-07
[1606,] 4.894846e-06 3.646233e-06 5.473297e-07
[1607,] 1.432326e-05 1.666790e-06 6.075711e-07
[1608,] 1.917375e-06 3.410972e-06 1.538203e-06
[1609,] 1.686686e-06 1.374407e-06 3.690121e-07
[1610,] 1.027099e-06 1.237281e-06 2.617599e-07
[1611,] 1.166171e-06 9.671575e-07 2.871894e-07
[1612,] 1.082306e-06 1.807615e-06 4.448223e-07
[1613,] 8.934525e-07 2.207373e-06 2.858213e-07
[1614,] 1.324333e-06 1.760261e-06 5.389845e-07
[1615,] 4.649611e-06 1.904978e-06 1.166962e-06
[1616,] 9.311150e-07 1.693831e-06 3.761888e-07
[1617,] 8.622771e-07 9.603930e-07 2.144916e-07
[1618,] 3.999016e-06 1.637811e-06 9.239852e-07
[1619,] 1.321982e-06 1.385761e-06 3.673667e-07
[1620,] 1.232518e-06 1.446305e-06 3.581670e-07
[1621,] 2.914936e-06 3.853314e-06 8.044082e-07
[1622,] 2.679314e-06 2.009902e-06 5.949534e-07
[1623,] 2.257545e-06 1.128933e-06 6.302917e-07
[1624,] 1.163692e-06 1.279990e-06 2.983425e-07
[1625,] 2.673932e-06 3.032161e-06 9.033985e-07
[1626,] 2.113200e-06 1.196495e-06 6.593585e-07
[1627,] 9.836211e-07 1.869138e-06 3.783304e-07
[1628,] 2.127902e-06 1.132846e-06 6.102513e-07
[1629,] 1.374051e-06 2.512352e-06 4.220661e-07
[1630,] 4.333543e-06 1.155922e-06 4.056972e-07
[1631,] 1.999375e-06 3.025493e-06 2.834072e-07
[1632,] 1.477788e-06 2.251148e-06 4.326823e-07
[1633,] 1.441692e-06 2.363610e-06 4.471688e-07
[1634,] 1.448160e-06 2.419653e-06 4.569326e-07
[1635,] 9.208672e-07 1.157100e-06 2.465848e-07
[1636,] 9.061675e-07 1.594000e-06 2.278435e-07
[1637,] 8.748489e-07 1.542452e-06 2.328486e-07
[1638,] 1.098727e-06 2.194516e-06 2.168016e-07
[1639,] 8.743346e-07 3.667342e-06 4.256107e-07
[1640,] 1.971419e-06 1.761411e-06 5.026225e-07
[1641,] 2.785879e-06 3.198887e-06 7.993728e-07
[1642,] 8.780545e-07 1.227499e-06 2.446323e-07
[1643,] 8.419092e-07 1.208817e-06 2.275031e-07
[1644,] 8.895775e-07 1.012343e-06 2.114547e-07
[1645,] 8.442470e-07 1.079562e-06 2.185846e-07
[1646,] 1.625632e-06 1.438456e-06 3.708030e-07
[1647,] 1.463153e-06 1.109500e-06 2.986000e-07
[1648,] 8.730615e-07 1.689147e-06 2.827968e-07
[1649,] 1.518415e-06 2.723116e-06 4.675410e-07
[1650,] 1.908646e-06 1.540828e-06 3.534645e-07
[1651,] 8.711106e-07 1.366826e-06 2.512294e-07
[1652,] 1.851414e-06 1.306067e-06 3.662140e-07
[1653,] 8.373615e-07 1.940394e-06 2.631861e-07
[1654,] 8.952883e-07 1.356450e-06 2.538943e-07
[1655,] 9.001441e-07 1.635958e-06 2.714183e-07
[1656,] 3.346465e-06 1.627595e-06 5.537397e-07
[1657,] 1.853352e-06 1.154198e-06 3.481168e-07
[1658,] 8.979773e-07 2.220721e-06 2.900270e-07
[1659,] 1.878735e-06 1.289225e-06 4.116416e-07
[1660,] 9.100860e-07 1.406789e-06 2.529955e-07
[1661,] 2.289230e-06 5.216800e-06 1.146870e-06
[1662,] 8.389450e-07 1.809191e-06 2.335000e-07
[1663,] 8.697442e-07 1.643957e-06 2.912010e-07
[1664,] 1.332479e-06 6.205124e-06 6.523428e-07
[1665,] 2.180997e-06 1.575281e-06 8.110638e-07
[1666,] 1.223882e-06 3.523128e-06 2.322004e-07
[1667,] 1.118111e-06 9.663145e-07 2.353152e-07
[1668,] 2.744503e-06 1.922645e-06 5.323652e-07
[1669,] 1.480995e-06 2.301190e-06 5.259683e-07
[1670,] 1.127233e-06 1.001270e-06 2.322603e-07
[1671,] 1.836666e-06 2.699665e-06 6.072907e-07
[1672,] 1.522562e-06 1.967023e-06 4.614950e-07
[1673,] 1.268756e-06 1.595475e-06 2.370878e-07
[1674,] 1.575484e-06 1.727790e-06 4.473443e-07
[1675,] 1.576266e-06 1.158877e-06 3.359748e-07
[1676,] 2.864741e-06 1.355059e-06 4.969820e-07
[1677,] 2.400988e-06 1.310091e-06 4.321345e-07
[1678,] 6.704718e-06 3.293114e-06 1.127069e-06
[1679,] 2.296824e-06 1.323899e-06 3.977071e-07
[1680,] 2.788427e-06 2.196397e-06 9.430493e-07
[1681,] 3.013421e-06 2.095049e-06 4.561045e-07
[1682,] 2.754082e-06 3.071361e-06 5.273954e-07
[1683,] 8.164680e-07 3.657424e-06 3.257023e-07
[1684,] 8.206373e-07 5.574108e-06 4.800648e-07
[1685,] 9.796234e-07 5.241904e-06 6.976604e-07
[1686,] 8.557734e-07 1.980518e-06 3.140535e-07
[1687,] 2.726274e-06 3.062440e-06 8.569270e-07
[1688,] 1.129769e-06 3.051687e-06 3.676751e-07
[1689,] 1.205323e-06 1.150279e-06 2.545975e-07
[1690,] 2.693855e-06 6.865212e-06 1.628376e-06
[1691,] 1.101383e-06 1.131560e-06 3.216729e-07
[1692,] 3.081429e-06 1.040431e-06 3.686270e-07
[1693,] 3.211932e-06 9.874171e-07 3.427227e-07
[1694,] 1.223948e-06 2.248892e-06 4.033609e-07
[1695,] 2.801457e-06 1.933051e-06 5.551401e-07
[1696,] 2.838980e-06 1.007828e-06 3.290834e-07
[1697,] 2.905378e-06 1.013543e-06 3.377245e-07
[1698,] 2.733497e-06 1.034949e-06 3.295174e-07
[1699,] 2.674321e-06 1.003667e-06 3.209051e-07
[1700,] 3.148150e-06 8.667931e-06 3.441677e-06
[1701,] 3.058393e-06 1.468308e-06 5.350324e-07
[1702,] 1.532664e-06 2.007979e-06 5.224615e-07
[1703,] 3.132493e-06 2.220657e-06 5.656584e-07
[1704,] 3.939361e-06 1.822498e-06 4.520092e-07
[1705,] 2.888921e-06 1.759534e-06 5.078254e-07
[1706,] 2.955185e-06 2.436347e-06 6.059512e-07
[1707,] 3.001495e-06 1.465983e-06 4.199235e-07
[1708,] 4.319857e-06 1.494096e-06 5.228946e-07
[1709,] 3.560980e-06 2.130646e-06 6.256357e-07
[1710,] 3.302006e-06 1.904897e-06 5.574861e-07
[1711,] 3.068656e-06 1.516859e-06 3.879402e-07
[1712,] 3.657060e-06 1.869165e-06 4.115795e-07
[1713,] 2.741070e-06 1.569999e-06 4.591453e-07
[1714,] 2.798054e-06 1.487017e-06 4.310191e-07
[1715,] 7.055313e-06 1.410532e-06 3.385485e-07
[1716,] 3.889219e-06 2.142391e-06 4.770627e-07
[1717,] 9.201016e-07 8.782225e-06 5.209481e-07
[1718,] 9.406034e-07 4.529761e-06 5.542495e-07
[1719,] 5.975836e-06 1.412187e-06 3.473396e-07
[1720,] 1.454871e-06 3.271809e-06 4.669790e-07
[1721,] 4.458757e-06 1.214690e-06 3.196761e-07
[1722,] 1.924196e-06 3.301744e-05 7.173162e-06
[1723,] 1.927854e-06 2.000335e-06 6.834661e-07
[1724,] 1.467805e-06 2.554526e-06 5.796737e-07
[1725,] 2.925343e-06 1.699080e-06 1.346296e-06
[1726,] 3.287602e-06 9.196905e-06 3.902582e-06
[1727,] 3.275769e-06 1.166927e-05 4.895594e-06
[1728,] 1.217354e-06 1.207484e-06 2.331243e-07
[1729,] 4.284355e-06 1.310432e-06 1.693317e-06
[1730,] 5.617919e-05 1.948497e-06 2.480786e-05
[1731,] 3.358273e-06 2.059297e-06 1.488374e-06
[1732,] 1.344612e-06 1.249810e-06 4.510920e-07
[1733,] 3.145544e-06 9.871471e-07 5.869452e-07
[1734,] 1.409018e-06 8.232122e-06 9.459351e-07
[1735,] 1.932025e-06 1.691575e-06 4.435392e-07
[1736,] 6.244007e-06 1.909841e-06 2.167969e-06
[1737,] 2.158767e-06 3.286174e-06 8.042045e-07
[1738,] 2.897131e-06 1.815415e-06 8.655732e-07
[1739,] 1.046095e-06 3.161003e-06 2.434116e-07
[1740,] 1.396519e-06 1.565717e-06 2.586575e-07
[1741,] 1.252595e-06 3.555308e-06 4.584139e-07
[1742,] 2.562467e-06 1.099030e-06 5.706923e-07
[1743,] 2.206454e-06 1.321562e-06 4.607676e-07
[1744,] 4.480138e-06 7.996521e-06 4.021196e-07
[1745,] 1.948987e-06 1.832696e-06 4.843490e-07
[1746,] 1.668734e-06 2.051713e-06 3.710398e-07
[1747,] 2.508997e-06 2.806231e-06 4.825282e-07
[1748,] 2.396544e-06 4.607717e-06 9.380503e-07
[1749,] 2.677167e-06 1.286935e-06 4.033172e-07
[1750,] 8.872069e-07 2.109127e-06 3.859304e-07
[1751,] 1.627919e-06 4.047782e-06 4.931103e-07
[1752,] 3.413003e-06 1.600083e-06 6.583036e-07
[1753,] 1.649937e-06 1.178889e-06 4.005294e-07
[1754,] 2.305846e-02 2.057269e-06 8.324178e-03
[1755,] 9.651311e-07 1.393024e-06 2.757114e-07
[1756,] 1.134033e-06 1.097495e-06 2.254491e-07
[1757,] 5.177336e-01 1.515821e-06 3.898435e-01
[1758,] 6.665000e-04 2.182399e-06 2.436067e-04
[1759,] 1.734308e-06 1.092865e-06 2.710520e-07
[1760,] 1.897885e-06 3.544012e-06 3.884278e-07
[1761,] 1.210542e-06 1.952838e-06 2.756366e-07
[1762,] 1.513870e-06 1.231549e-06 2.710342e-07
[1763,] 1.238594e-06 2.104447e-06 2.728262e-07
[1764,] 1.112218e-06 1.745568e-06 2.242252e-07
[1765,] 9.930601e-07 4.876759e-06 5.428357e-07
[1766,] 2.926379e-06 2.565541e-06 5.759712e-07
[1767,] 9.259506e-07 1.569888e-06 2.940700e-07
[1768,] 2.813473e-06 1.792530e-06 5.701975e-07
[1769,] 2.400553e-06 1.233696e-06 3.755122e-07
[1770,] 2.475388e-06 1.404905e-06 4.229981e-07
[1771,] 1.702706e-06 1.335541e-06 2.310508e-07
[1772,] 2.864838e-06 1.159822e-06 3.974670e-07
[1773,] 1.601141e-05 2.561259e-06 4.600402e-06
[1774,] 2.689536e-06 2.635098e-06 6.609750e-07
[1775,] 2.566292e-06 4.991332e-06 7.628212e-07
[1776,] 3.327760e-06 9.978918e-07 8.154927e-07
[1777,] 2.625796e-02 1.570018e-06 1.618080e-02
[1778,] 1.042580e-06 2.071329e-06 3.665308e-07
[1779,] 5.267269e-06 1.540408e-06 7.071865e-07
[1780,] 9.324213e-04 1.740674e-06 2.097594e-04
[1781,] 3.470795e-06 1.105027e-06 4.249325e-07
[1782,] 2.179332e-06 1.597327e-06 5.364645e-07
[1783,] 4.344462e-06 1.936185e-06 4.477833e-07
[1784,] 4.785032e-06 2.039933e-06 4.496381e-07
[1785,] 1.143994e-06 1.769886e-06 2.116094e-07
[1786,] 1.154243e-04 1.857447e-06 3.712909e-05
[1787,] 1.353324e-06 4.022656e-06 4.819866e-07
[1788,] 4.078751e-06 1.443084e-06 4.417955e-07
[1789,] 5.845196e-04 1.189414e-06 9.070025e-05
[1790,] 1.356036e-06 1.090062e-06 2.561441e-07
[1791,] 1.255318e-04 1.034287e-06 3.061831e-05
[1792,] 6.116281e-06 1.950154e-06 5.526819e-07
[1793,] 5.005527e-06 1.334530e-06 4.475145e-07
[1794,] 9.138230e-06 3.327582e-06 1.442653e-05
[1795,] 1.728543e-04 1.045428e-06 3.689465e-05
[1796,] 2.270236e-03 1.412231e-06 7.593902e-04
[1797,] 9.345005e-07 1.354661e-06 2.141027e-07
[1798,] 1.494233e-03 1.414387e-06 5.568315e-04
[1799,] 1.835578e-03 1.398699e-06 6.493480e-04
[1800,] 2.968791e-06 4.343336e-06 6.678714e-07
[1801,] 1.008325e-06 9.954521e-07 2.441482e-07
[1802,] 4.560724e-06 3.073750e-06 5.539700e-07
[1803,] 4.881361e-06 3.858273e-06 6.059653e-07
[1804,] 4.695640e-06 3.137088e-06 5.545029e-07
[1805,] 4.354823e-06 2.386212e-06 1.407622e-06
[1806,] 2.788447e-06 2.602148e-06 6.668148e-07
[1807,] 4.493855e-04 1.971544e-06 1.202202e-04
[1808,] 3.993655e-06 2.532631e-06 8.404115e-07
[1809,] 1.247548e-04 1.055768e-06 3.242694e-05
[1810,] 1.707446e-06 1.310416e-06 3.430689e-07
[1811,] 2.587111e-06 2.529416e-06 6.498762e-07
[1812,] 6.299473e-06 1.774466e-06 4.343021e-07
[1813,] 3.096737e-06 2.887753e-06 6.990102e-07
[1814,] 2.697987e-06 2.624404e-06 6.651779e-07
[1815,] 3.292299e-06 2.833833e-06 6.553616e-07
[1816,] 2.073237e-06 1.274272e-06 3.972702e-07
[1817,] 3.165051e-06 3.568026e-06 8.169607e-07
[1818,] 1.432990e-05 1.736142e-06 5.380860e-06
[1819,] 3.440680e-06 1.921605e-06 4.735497e-07
[1820,] 4.562735e-06 1.984855e-06 5.191065e-07
[1821,] 3.069834e-06 2.099070e-06 7.670772e-07
[1822,] 2.645534e-06 3.100376e-06 7.808078e-07
[1823,] 4.680403e-04 1.223144e-06 2.468237e-05
[1824,] 6.296100e-04 1.189697e-06 3.444312e-05
[1825,] 1.250583e-04 2.101190e-06 4.241069e-05
[1826,] 9.202269e-05 1.063214e-06 6.288815e-06
[1827,] 1.013404e-06 1.483306e-06 2.533834e-07
[1828,] 4.085189e-05 2.371713e-06 1.248425e-05
[1829,] 2.445335e-06 1.066777e-06 3.303031e-07
[1830,] 6.902338e-06 1.190456e-06 6.652629e-07
[1831,] 8.332408e-05 2.505351e-06 2.354113e-05
[1832,] 1.964791e-03 1.333730e-06 5.492765e-05
[1833,] 3.933378e-04 1.127957e-06 4.027220e-05
[1834,] 1.472285e-03 1.298382e-06 4.379764e-05
[1835,] 7.968956e-05 2.261593e-06 2.424179e-05
[1836,] 2.813399e-06 1.141490e-06 3.948902e-07
[1837,] 7.351370e-05 2.183145e-06 2.373790e-05
[1838,] 9.834910e-05 2.256501e-06 2.991006e-05
[1839,] 2.726559e-05 1.151361e-06 7.550329e-06
[1840,] 5.868053e-05 2.492910e-06 1.672116e-05
[1841,] 9.218789e-05 2.218267e-06 2.883919e-05
[1842,] 1.840685e-05 1.483577e-06 8.446584e-06
[1843,] 2.433494e-06 1.026594e-06 3.247553e-07
[1844,] 2.318693e-05 1.203473e-06 7.527984e-06
[1845,] 2.833674e-06 1.007441e-06 2.982272e-07
[1846,] 2.694189e-06 2.911738e-06 7.425389e-07
[1847,] 2.739228e-06 3.155654e-06 8.440885e-07
[1848,] 2.500193e-06 1.567978e-06 4.994316e-07
[1849,] 9.332538e-07 1.434736e-06 2.357320e-07
[1850,] 9.454574e-07 2.355602e-06 2.355280e-07
[1851,] 1.574107e-04 1.558110e-06 4.833036e-06
[1852,] 1.113110e-06 3.372997e-06 2.297302e-07
[1853,] 6.369658e-06 1.356358e-06 6.556435e-07
[1854,] 7.475518e-05 9.251907e-06 6.070425e-06
[1855,] 8.317242e-05 1.153882e-05 6.317842e-06
[1856,] 5.304650e-06 1.341416e-06 6.893529e-07
[1857,] 1.021793e-06 2.007068e-06 2.327287e-07
[1858,] 1.102974e-06 4.277835e-06 2.367952e-07
[1859,] 5.488511e-06 1.591305e-06 2.153111e-06
[1860,] 8.906999e-07 2.226480e-06 2.645823e-07
[1861,] 9.151126e-05 4.769151e-06 9.830941e-06
[1862,] 9.171473e-07 2.874961e-06 2.490472e-07
[1863,] 6.340985e-06 1.272509e-06 1.576069e-06
[1864,] 4.551691e-06 9.641338e-07 4.591678e-07
[1865,] 6.181429e-06 1.212841e-06 8.764800e-07
[1866,] 7.518894e-06 1.212058e-06 9.882779e-07
[1867,] 2.452475e-05 1.390850e-06 8.514083e-06
[1868,] 5.358013e-06 1.209090e-06 8.395387e-07
[1869,] 2.187429e-06 1.085515e-06 2.708516e-07
[1870,] 1.896172e-06 1.042503e-06 4.028020e-07
[1871,] 5.263951e-06 2.132857e-06 1.189860e-06
[1872,] 2.312748e-06 1.716325e-06 2.292961e-07
[1873,] 2.174054e-06 1.033587e-06 2.879747e-07
[1874,] 2.232542e-06 3.169654e-06 2.280300e-07
[1875,] 2.188477e-06 6.981431e-06 2.268031e-07
[1876,] 1.452091e-06 1.072469e-06 3.606104e-07
[1877,] 1.955433e-06 2.157847e-06 2.182830e-07
[1878,] 1.679150e-06 1.066365e-06 2.507626e-07
[1879,] 1.570158e-06 1.001663e-06 2.597382e-07
[1880,] 2.249056e-06 1.665551e-06 2.666880e-07
[1881,] 1.040911e-06 1.435932e-06 3.012880e-07
[1882,] 2.681623e-06 1.533623e-06 2.411716e-07
[1883,] 2.683660e-06 1.325841e-06 2.557691e-07
[1884,] 1.625245e-06 3.690434e-06 5.478572e-07
[1885,] 2.098070e-06 1.021786e-06 4.702895e-07
[1886,] 2.989449e-06 1.889366e-06 2.543087e-07
[1887,] 3.466332e-06 3.520550e-06 2.212210e-07
[1888,] 2.061366e-06 1.273402e-06 6.859861e-07
[1889,] 1.039666e-06 1.331497e-06 2.704636e-07
[1890,] 3.395837e-06 3.079815e-06 1.087220e-06
[1891,] 2.506883e-06 9.772595e-07 3.383057e-07
[1892,] 1.921929e-06 1.114897e-06 5.379678e-07
[1893,] 1.208088e-06 1.077567e-06 2.338482e-07
[1894,] 8.776467e-07 1.240525e-06 2.167151e-07
[1895,] 2.991729e-06 1.723301e-06 2.552702e-07
[1896,] 3.160652e-06 2.447904e-06 8.002474e-07
[1897,] 8.128632e-07 1.299961e-06 2.311772e-07
[1898,] 8.163180e-07 1.341524e-06 2.315499e-07
[1899,] 1.467383e-06 1.549689e-06 2.411176e-07
[1900,] 1.510612e-06 6.111848e-06 2.432744e-07
[1901,] 2.947143e-06 2.571592e-06 6.140558e-07
[1902,] 2.189050e-06 2.011024e-06 9.374359e-07
[1903,] 1.573104e-06 3.869581e-06 2.323656e-07
[1904,] 3.504381e-06 1.949808e-06 1.416495e-06
[1905,] 2.332019e-06 2.040259e-06 1.018023e-06
[1906,] 2.960050e-06 2.324020e-06 1.569931e-06
[1907,] 2.873836e-06 1.953434e-06 1.103642e-06
[1908,] 1.316799e-06 2.026867e-06 2.245744e-07
[1909,] 1.531895e-06 2.042016e-06 6.689219e-07
[1910,] 2.236092e-06 2.665358e-06 1.587637e-06
[1911,] 8.168205e-07 1.390575e-06 2.383080e-07
[1912,] 5.217301e-06 1.210351e-06 1.435974e-06
[1913,] 1.144426e-06 2.867978e-06 4.123461e-07
[1914,] 1.110111e-06 1.547490e-06 2.075276e-07
[1915,] 1.112310e-06 1.955236e-06 2.128826e-07
[1916,] 2.770466e-06 1.503291e-06 6.486481e-07
[1917,] 1.135922e-06 1.633168e-06 2.077632e-07
[1918,] 1.293679e-06 3.599936e-06 2.353316e-07
[1919,] 2.063567e-06 2.446175e-06 7.206177e-07
[1920,] 1.560736e-06 1.369352e-06 2.192167e-07
[1921,] 2.614670e-06 1.323181e-06 2.598774e-07
[1922,] 8.313603e-07 1.500085e-06 2.443044e-07
[1923,] 9.939072e-07 1.844603e-06 2.273952e-07
[1924,] 1.929647e-06 2.119797e-06 4.844437e-07
[1925,] 8.549743e-07 1.139774e-06 2.247466e-07
[1926,] 8.291950e-07 1.838848e-06 2.737074e-07
[1927,] 3.883565e-06 2.352089e-06 9.307475e-07
[1928,] 2.886117e-06 2.484688e-06 8.984493e-07
[1929,] 3.869914e-06 2.297766e-06 8.955143e-07
[1930,] 4.916692e-06 2.534627e-06 1.051594e-06
[1931,] 1.252141e-06 1.778610e-06 2.081956e-07
[1932,] 9.453969e-07 1.424974e-06 2.574577e-07
[1933,] 8.093719e-07 1.661019e-06 2.488130e-07
[1934,] 2.289435e-06 1.617113e-06 4.974364e-07
[1935,] 7.985328e-07 1.078280e-06 2.221514e-07
[1936,] 9.048319e-07 1.044940e-06 2.264276e-07
[1937,] 8.117474e-07 1.065481e-06 2.233749e-07
[1938,] 3.133273e-06 1.838311e-06 9.194542e-07
[1939,] 2.612831e-06 2.547786e-06 7.718111e-07
[1940,] 9.948929e-07 1.751088e-06 2.473746e-07
[1941,] 1.057598e-06 1.310981e-06 3.616260e-07
[1942,] 2.265320e-06 1.571049e-06 4.622011e-07
[1943,] 2.956361e-06 2.705872e-06 2.290549e-06
[1944,] 8.377435e-07 1.681321e-06 2.503156e-07
[1945,] 9.205645e-07 1.747204e-06 2.778950e-07
[1946,] 3.652157e-06 1.076770e-06 8.477830e-07
[1947,] 1.245413e-06 1.284636e-06 3.710156e-07
[1948,] 2.097370e-06 3.787291e-06 4.983774e-07
[1949,] 3.370111e-06 1.490714e-06 5.280863e-07
[1950,] 3.393932e-06 1.534785e-06 5.037612e-07
[1951,] 1.824453e-06 2.457018e-06 3.868506e-07
[1952,] 1.344557e-06 2.615685e-06 3.266956e-07
[1953,] 3.011333e-06 1.544687e-06 5.387571e-07
[1954,] 8.509006e-07 3.307420e-06 2.839493e-07
[1955,] 1.733306e-06 1.531785e-06 4.146588e-07
[1956,] 1.210531e-06 1.455735e-06 4.535999e-07
[1957,] 1.249600e-06 3.569470e-06 4.318057e-07
[1958,] 1.863173e-06 1.416874e-06 4.920350e-07
[1959,] 1.191744e-06 1.053244e-06 2.594186e-07
[1960,] 1.180682e-06 1.060770e-06 2.643772e-07
[1961,] 1.179261e-06 1.148577e-06 3.278699e-07
[1962,] 4.973878e-06 2.972491e-06 1.235254e-06
[1963,] 1.692510e-06 1.943586e-06 3.366670e-07
[1964,] 1.334264e-06 3.259167e-06 4.706669e-07
[1965,] 1.652365e-06 1.707062e-06 3.839639e-07
[1966,] 1.628698e-06 1.941019e-06 3.721663e-07
[1967,] 2.672192e-06 2.775600e-06 6.642211e-07
[1968,] 8.662879e-07 2.252474e-06 2.847229e-07
[1969,] 1.573421e-06 3.632301e-06 4.558783e-07
[1970,] 1.451464e-06 1.379566e-06 3.431349e-07
[1971,] 1.074622e-06 1.139376e-06 2.573800e-07
[1972,] 1.147379e-06 1.406381e-06 3.367890e-07
[1973,] 2.574485e-06 2.820000e-06 7.198826e-07
[1974,] 1.635410e-06 4.174883e-06 4.741875e-07
[1975,] 1.646643e-06 1.775902e-06 3.786084e-07
[1976,] 1.608350e-06 1.775902e-06 3.778805e-07
[1977,] 1.607376e-06 1.807580e-06 3.763456e-07
[1978,] 1.274632e-06 9.908095e-07 2.776789e-07
[1979,] 1.550711e-06 2.326555e-06 4.853849e-07
[1980,] 1.665393e-06 1.625844e-06 3.756267e-07
[1981,] 1.597385e-06 2.132957e-06 3.810931e-07
[1982,] 1.451088e-06 1.485208e-06 3.586824e-07
[1983,] 1.198053e-06 9.745910e-07 2.624501e-07
[1984,] 1.640255e-06 1.580980e-06 3.979356e-07
[1985,] 1.414806e-06 2.110475e-06 4.187944e-07
[1986,] 1.083057e-06 1.250086e-06 3.075975e-07
[1987,] 2.134903e-06 3.285704e-06 4.486385e-07
[1988,] 1.696305e-06 3.075900e-06 5.298174e-07
[1989,] 1.171024e-06 1.641004e-06 3.703841e-07
[1990,] 1.974030e-06 3.837548e-06 4.792676e-07
[1991,] 2.132121e-06 3.763524e-06 5.009978e-07
[1992,] 1.659984e-06 3.051097e-06 7.351213e-07
[1993,] 1.149359e-06 1.661166e-06 3.759695e-07
[1994,] 1.146225e-06 2.293739e-06 3.332916e-07
[1995,] 2.405337e-06 3.840413e-06 5.267090e-07
[1996,] 1.106986e-06 2.327544e-06 4.392173e-07
[1997,] 2.206261e-06 4.589854e-06 5.152344e-07
[1998,] 2.897416e-06 3.090241e-06 4.909646e-07
[1999,] 1.950819e-06 1.425865e-06 3.355656e-07
[2000,] 1.297738e-06 1.426089e-06 3.818791e-07
[2001,] 4.499178e-06 3.010740e-06 5.972228e-07
[2002,] 1.524205e-06 1.621662e-06 5.121790e-07
[2003,] 1.174351e-06 1.229749e-06 2.971779e-07
[2004,] 1.905803e-06 1.570092e-06 3.772714e-07
[2005,] 2.870821e-06 2.384173e-06 6.844645e-07
[2006,] 9.380384e-07 1.281905e-06 2.427203e-07
[2007,] 9.417637e-07 1.064181e-06 2.468513e-07
[2008,] 1.076965e-06 2.319362e-06 3.344373e-07
[2009,] 9.959417e-07 9.628245e-07 2.314874e-07
[2010,] 1.007993e-06 1.272206e-06 2.906200e-07
[2011,] 9.975229e-07 2.126016e-06 3.525892e-07
[2012,] 1.010079e-06 1.580984e-06 3.234824e-07
[2013,] 9.862869e-07 1.876761e-06 3.300766e-07
[2014,] 9.808154e-07 1.174775e-06 2.602004e-07
[2015,] 9.831593e-07 1.653230e-06 3.167460e-07
[2016,] 9.675862e-07 1.027308e-06 2.366719e-07
[2017,] 1.559805e-06 3.842244e-06 5.018087e-07
[2018,] 1.742663e-06 1.673196e-06 4.469984e-07
[2019,] 9.626685e-07 1.227925e-06 2.665866e-07
[2020,] 8.936364e-07 1.337401e-06 2.460045e-07
[2021,] 1.474034e-06 1.733459e-06 4.524375e-07
[2022,] 9.958628e-07 1.232366e-06 2.351567e-07
[2023,] 9.922135e-07 1.447761e-06 2.794107e-07
[2024,] 3.514333e-06 1.922744e-06 9.315325e-07
[2025,] 1.023464e-05 2.699878e-06 4.164023e-07
[2026,] 1.044725e-06 1.403010e-06 2.639356e-07
[2027,] 3.787937e-06 1.609390e-06 7.480935e-07
[2028,] 1.393582e-06 2.325899e-06 3.959965e-07
[2029,] 1.892230e-06 2.325171e-06 6.191567e-07
[2030,] 1.492886e-06 7.470422e-06 5.684683e-07
[2031,] 1.262507e-06 5.826576e-06 8.505289e-07
[2032,] 1.327743e-06 2.261730e-06 5.517698e-07
[2033,] 1.330977e-06 2.420474e-06 5.850837e-07
[2034,] 1.444570e-06 2.240843e-06 4.723932e-07
[2035,] 1.392763e-06 2.698855e-06 6.741153e-07
[2036,] 1.339223e-06 2.243203e-06 5.545986e-07
[2037,] 2.816848e-06 3.172250e-06 4.568498e-07
[2038,] 4.695496e-06 4.800301e-06 7.375925e-07
[2039,] 2.576745e-06 2.016619e-06 1.011777e-06
[2040,] 2.191132e-06 1.472387e-06 4.018469e-07
[2041,] 3.213997e-06 1.917297e-06 9.340997e-07
[2042,] 2.249447e-06 1.908081e-06 4.729581e-07
[2043,] 2.249697e-06 2.106342e-06 5.318483e-07
[2044,] 1.888333e-06 1.233288e-06 2.388931e-07
[2045,] 2.435365e-06 1.616353e-06 3.737452e-07
[2046,] 2.180430e-06 2.065501e-06 5.388748e-07
[2047,] 2.175831e-06 1.920466e-06 9.045754e-07
[2048,] 2.204436e-06 2.082198e-06 5.298429e-07
[2049,] 2.204807e-06 2.078749e-06 5.292751e-07
[2050,] 2.361040e-06 1.109005e-06 3.867626e-07
[2051,] 3.511805e-06 1.979055e-06 8.604955e-07
[2052,] 3.010801e-06 4.157124e-06 5.083370e-07
[2053,] 3.688097e-06 1.978352e-06 3.756897e-07
[2054,] 2.239649e-06 2.432987e-06 5.619882e-07
[2055,] 1.940576e-06 4.612473e-06 1.677356e-06
[2056,] 4.093651e-06 1.454134e-06 7.524864e-07
[2057,] 1.582395e-06 1.016394e-06 3.407632e-07
[2058,] 2.191666e-06 2.577042e-06 7.306167e-07
[2059,] 1.257762e-06 1.040662e-06 3.092257e-07
[2060,] 9.367187e-06 2.705713e-06 5.537658e-06
[2061,] 1.230263e-06 1.041401e-06 3.068708e-07
[2062,] 1.601695e-06 3.832582e-06 5.930220e-07
[2063,] 3.466689e-06 2.305150e-06 1.021943e-06
[2064,] 3.889869e-06 1.506009e-06 8.009254e-07
[2065,] 1.411213e-06 2.647914e-06 4.853320e-07
[2066,] 8.161735e-06 2.817984e-06 5.012036e-06
[2067,] 2.824763e-06 1.433564e-06 6.560746e-07
[2068,] 2.009924e-06 1.361057e-06 4.869801e-07
[2069,] 2.156432e-06 1.450219e-06 6.021551e-07
[2070,] 2.175679e-06 1.482790e-06 6.050908e-07
[2071,] 1.764224e-06 1.521931e-06 4.838636e-07
[2072,] 2.389513e-06 1.674403e-06 5.973445e-07
[2073,] 1.053292e-06 2.010369e-06 2.624409e-07
[2074,] 1.068686e-06 1.372942e-06 3.880072e-07
[2075,] 1.035890e-06 1.900548e-06 3.609511e-07
[2076,] 9.554168e-07 2.110942e-06 4.280943e-07
[2077,] 1.020399e-06 2.365650e-06 2.801622e-07
[2078,] 3.461830e-06 3.742605e-06 1.573826e-06
[2079,] 2.166870e-06 1.058366e-06 3.827917e-07
[2080,] 2.352730e-06 2.786902e-06 1.204697e-06
[2081,] 1.714548e-06 2.180656e-06 5.703348e-07
[2082,] 8.607342e-07 9.661287e-07 2.151904e-07
[2083,] 8.665581e-07 1.524542e-06 2.137020e-07
[2084,] 1.162689e-06 4.232300e-06 9.341552e-07
[2085,] 1.624496e-06 1.990909e-06 4.805438e-07
[2086,] 9.237806e-07 2.908810e-05 1.640443e-06
[2087,] 1.092089e-05 3.624705e-06 1.605211e-06
[2088,] 1.695944e-06 2.492343e-06 4.027091e-07
[2089,] 1.129593e-06 1.118930e-06 2.524192e-07
[2090,] 8.994226e-07 1.725593e-06 3.053737e-07
[2091,] 8.989570e-07 1.657692e-06 3.017683e-07
[2092,] 9.913530e-07 3.292490e-05 7.372578e-07
[2093,] 8.901628e-07 1.166541e-06 2.449150e-07
[2094,] 8.847088e-07 1.973919e-05 1.120899e-06
[2095,] 9.271215e-07 4.297827e-06 5.945409e-07
[2096,] 9.679005e-07 5.305138e-06 7.591729e-07
[2097,] 1.078727e-06 3.732040e-06 3.022272e-07
[2098,] 9.271224e-07 6.320684e-06 7.362968e-07
[2099,] 8.817952e-07 5.772506e-06 5.191200e-07
[2100,] 9.330692e-07 2.733361e-05 1.051649e-06
[2101,] 9.086694e-07 6.296751e-06 6.771646e-07
[2102,] 1.079938e-06 3.911155e-06 3.047984e-07
[2103,] 1.105529e-06 3.720080e-06 2.958541e-07
[2104,] 1.062306e-06 5.841899e-06 1.030595e-06
[2105,] 9.222729e-07 5.513348e-06 6.705086e-07
[2106,] 8.836685e-07 6.434500e-06 5.689153e-07
[2107,] 9.053279e-07 6.460879e-06 6.762933e-07
[2108,] 9.072188e-07 2.856755e-05 9.906463e-07
[2109,] 8.430064e-07 2.351449e-05 9.534194e-07
[2110,] 9.603555e-07 1.811293e-06 4.337200e-07
[2111,] 9.677429e-07 3.251951e-06 3.610497e-07
[2112,] 1.071351e-06 1.289747e-06 2.352221e-07
[2113,] 8.983035e-07 1.257397e-05 7.072355e-07
[2114,] 9.289270e-07 1.275585e-06 2.429476e-07
[2115,] 1.029478e-06 1.664363e-06 2.161649e-07
[2116,] 1.794999e-06 4.574646e-06 1.024215e-06
[2117,] 1.820214e-06 1.037608e-05 2.380757e-07
[2118,] 1.022445e-05 2.079435e-05 3.805119e-07
[2119,] 1.270387e-06 1.390260e-06 2.117367e-07
[2120,] 1.686816e-06 2.072036e-06 4.885762e-07
[2121,] 8.910178e-07 9.286333e-06 4.570243e-07
[2122,] 1.634728e-06 1.939937e-06 2.099927e-07
[2123,] 1.949262e-06 4.767323e-06 7.720493e-07
[2124,] 1.494044e-06 3.755141e-06 2.188583e-07
[2125,] 1.962141e-06 3.842643e-06 6.540221e-07
[2126,] 1.042018e-06 3.276994e-06 2.321416e-07
[2127,] 1.920060e-06 3.192443e-06 6.545003e-07
[2128,] 1.644578e-06 2.037965e-06 4.660162e-07
[2129,] 2.021418e-06 1.171499e-06 3.485764e-07
[2130,] 1.061309e-06 2.798897e-05 4.279802e-07
[2131,] 2.332521e-06 2.408464e-06 7.759308e-07
[2132,] 1.934828e-06 2.107190e-06 4.543826e-07
[2133,] 1.936515e-06 2.401978e-06 4.860772e-07
[2134,] 6.866009e-06 3.636930e-05 4.208483e-07
[2135,] 1.909428e-06 2.473524e-06 5.021510e-07
[2136,] 9.063343e-07 2.655101e-06 2.415688e-07
[2137,] 8.891183e-07 9.647601e-07 2.249821e-07
[2138,] 1.092039e-06 3.971698e-06 2.967957e-07
[2139,] 1.302753e-06 7.208906e-06 2.513987e-07
[2140,] 3.396634e-06 1.835303e-05 4.809435e-07
[2141,] 1.096534e-06 7.365349e-06 2.592067e-07
[2142,] 1.076343e-06 1.852949e-06 3.726693e-07
[2143,] 1.413688e-06 5.140125e-06 2.207855e-07
[2144,] 7.163913e-06 9.360553e-06 3.711071e-07
[2145,] 4.642771e-06 8.575028e-05 1.111106e-06
[2146,] 9.477755e-07 1.020850e-05 3.116574e-07
[2147,] 9.468541e-07 1.079773e-05 3.166522e-07
[2148,] 4.755551e-06 6.923561e-05 9.887776e-07
[2149,] 7.535864e-06 3.185508e-05 5.682349e-07
[2150,] 4.774696e-06 8.494623e-05 1.087308e-06
[2151,] 4.753615e-06 8.793202e-05 1.108118e-06
[2152,] 4.974154e-06 8.380372e-05 1.054702e-06
[2153,] 6.814840e-06 1.038191e-04 1.008518e-06
[2154,] 4.983182e-06 8.361804e-05 1.052774e-06
[2155,] 9.986590e-07 2.651298e-06 3.087567e-07
[2156,] 4.941756e-06 9.573526e-06 3.853672e-07
[2157,] 1.204247e-06 8.658383e-06 3.249842e-07
[2158,] 4.374521e-06 1.238265e-05 4.970772e-07
[2159,] 6.887411e-06 1.372585e-05 4.439476e-07
[2160,] 4.113176e-06 4.935804e-06 3.736382e-07
[2161,] 2.341006e-06 2.887839e-06 5.871582e-07
[2162,] 1.117064e-06 2.826399e-06 3.135247e-07
[2163,] 1.086519e-06 1.009927e-06 2.659883e-07
[2164,] 1.150443e-06 3.691243e-06 6.103994e-07
[2165,] 1.125545e-06 1.784389e-06 3.807096e-07
[2166,] 1.118019e-06 3.109484e-05 1.869650e-06
[2167,] 2.230579e-06 3.559324e-06 5.445958e-07
[2168,] 2.346269e-06 3.657560e-06 5.469114e-07
[2169,] 1.173117e-06 2.575164e-06 3.756491e-07
[2170,] 8.537169e-07 1.426756e-06 2.855730e-07
[2171,] 2.213940e-06 1.084372e-06 3.831869e-07
[2172,] 8.257635e-07 1.244645e-06 2.361531e-07
[2173,] 1.000920e-06 9.500011e-07 2.370527e-07
[2174,] 1.016999e-06 1.223130e-06 2.132720e-07
[2175,] 1.030541e-06 1.286976e-06 2.464930e-07
[2176,] 9.892943e-07 1.187188e-06 2.234833e-07
[2177,] 1.039884e-06 1.190904e-06 2.427261e-07
[2178,] 1.230158e-06 2.657091e-06 4.072437e-07
[2179,] 8.346688e-07 1.933973e-06 3.476105e-07
[2180,] 1.016596e-06 2.466677e-06 5.642852e-07
[2181,] 1.130978e-06 2.420282e-06 3.299271e-07
[2182,] 1.215599e-06 2.367262e-06 3.783345e-07
[2183,] 1.104055e-06 2.202264e-06 3.209210e-07
[2184,] 1.171396e-06 1.768089e-06 3.095145e-07
[2185,] 8.473375e-07 1.442776e-06 2.231017e-07
[2186,] 1.095641e-06 1.025370e-05 7.449153e-07
[2187,] 1.543180e-06 1.005364e-06 2.770131e-07
[2188,] 1.462130e-06 3.539081e-06 9.464010e-07
[2189,] 7.955280e-07 9.539181e-07 2.055724e-07
[2190,] 1.143996e-06 2.278023e-06 3.610177e-07
[2191,] 1.806238e-06 1.026348e-06 2.805781e-07
[2192,] 9.870080e-07 2.104175e-06 2.316235e-07
[2193,] 1.756722e-06 1.564241e-06 5.422199e-07
[2194,] 1.110283e-06 2.141171e-06 3.355714e-07
[2195,] 8.136104e-07 1.155782e-06 2.222717e-07
[2196,] 1.086227e-06 2.206841e-06 3.305249e-07
[2197,] 1.111797e-06 2.157555e-06 3.350112e-07
[2198,] 8.489039e-07 1.063575e-06 2.418538e-07
[2199,] 8.575053e-07 1.054088e-06 2.438580e-07
[2200,] 1.389145e-06 1.153497e-06 3.612066e-07
[2201,] 8.540158e-07 1.784274e-06 3.349250e-07
[2202,] 1.141299e-06 1.853303e-06 2.802921e-07
[2203,] 9.502376e-07 1.040946e-06 2.539629e-07
[2204,] 1.411798e-06 1.087257e-06 3.179775e-07
[2205,] 1.369691e-06 1.143659e-06 3.531047e-07
[2206,] 8.600749e-07 9.597244e-07 2.111542e-07
[2207,] 8.255519e-07 9.629276e-07 2.084790e-07
[2208,] 1.472761e-06 1.151337e-06 4.021484e-07
[2209,] 1.383973e-06 1.248849e-06 2.920361e-07
[2210,] 1.126605e-06 2.790690e-06 2.495508e-07
[2211,] 1.171355e-06 2.946897e-06 2.476388e-07
[2212,] 1.223409e-06 3.143892e-06 2.462566e-07
[2213,] 1.093748e-06 1.137659e-06 2.185949e-07
[2214,] 1.043318e-06 1.185103e-06 2.990930e-07
[2215,] 1.366004e-06 1.002511e-06 2.954486e-07
[2216,] 9.507216e-07 1.054485e-06 2.445688e-07
[2217,] 1.503476e-06 2.602909e-06 9.843808e-07
[2218,] 1.556268e-06 4.019457e-06 4.900137e-07
[2219,] 1.799157e-06 2.691357e-06 5.313786e-07
[2220,] 4.394602e-06 1.539943e-06 1.285994e-06
[2221,] 1.219627e-05 3.904110e-06 4.560651e-06
[2222,] 2.002705e-06 1.135406e-05 3.308917e-06
[2223,] 2.168385e-06 1.019520e-05 3.456600e-06
[2224,] 2.713646e-06 1.084145e-05 5.012665e-06
[2225,] 2.788465e-06 1.430815e-05 6.359713e-06
[2226,] 2.799861e-06 9.507925e-07 4.202915e-07
[2227,] 1.108620e-05 1.255349e-05 3.888766e-05
[2228,] 1.178466e-05 2.615775e-06 5.198641e-06
[2229,] 1.204888e-06 9.062104e-06 1.310128e-06
[2230,] 1.188008e-06 9.739570e-06 1.312054e-06
[2231,] 1.163821e-06 6.297843e-06 6.484028e-07
[2232,] 8.642522e-07 1.383701e-06 2.401705e-07
[2233,] 1.166902e-06 4.747536e-06 8.157234e-07
[2234,] 1.065256e-06 7.536364e-06 8.056771e-07
[2235,] 1.268312e-06 5.719886e-06 8.087890e-07
[2236,] 9.857586e-07 4.822551e-06 4.139959e-07
[2237,] 2.427647e-06 3.027020e-06 4.711627e-07
[2238,] 2.324264e-06 1.038676e-06 2.897252e-07
[2239,] 1.098643e-06 2.727423e-06 4.678142e-07
[2240,] 4.312282e-06 1.625064e-06 1.701728e-06
[2241,] 1.068545e-06 2.939187e-06 4.687602e-07
[2242,] 8.681730e-06 1.020826e-06 5.670363e-07
[2243,] 3.661866e-06 1.296962e-06 2.792295e-07
[2244,] 3.324482e-06 1.518290e-06 7.796944e-07
[2245,] 3.465710e-06 1.276655e-06 2.771616e-07
[2246,] 3.630247e-06 1.243683e-06 2.860396e-07
[2247,] 3.809500e-06 1.253755e-06 2.890129e-07
[2248,] 3.847764e-06 1.275181e-06 2.866957e-07
[2249,] 5.939153e-06 1.461833e-06 1.921052e-06
[2250,] 1.514237e-05 5.864555e-06 1.492224e-05
[2251,] 3.627772e-06 1.299106e-06 2.781337e-07
[2252,] 3.518817e-06 1.517684e-06 8.051853e-07
[2253,] 4.478419e-06 1.297193e-06 2.977746e-07
[2254,] 3.560305e-06 1.217265e-06 2.919919e-07
[2255,] 3.409449e-06 1.204184e-06 2.867966e-07
[2256,] 1.028115e-06 1.864237e-06 3.694774e-07
[2257,] 8.226650e-07 2.007137e-06 2.955691e-07
[2258,] 8.276506e-07 1.879381e-06 3.012731e-07
[2259,] 8.304243e-07 2.365210e-06 3.317464e-07
[2260,] 8.564992e-07 2.015698e-06 3.320363e-07
[2261,] 1.455513e-06 3.780446e-06 5.824072e-07
[2262,] 3.359662e-06 2.136166e-06 1.386461e-06
[2263,] 8.526941e-07 2.328002e-06 3.507721e-07
[2264,] 1.023912e-06 1.556149e-06 3.171307e-07
[2265,] 8.501889e-07 2.221407e-06 3.383592e-07
[2266,] 8.540445e-07 2.143516e-06 3.390869e-07
[2267,] 8.522304e-07 2.102926e-06 3.329297e-07
[2268,] 8.530285e-07 2.489999e-06 3.634287e-07
[2269,] 1.014723e-06 1.618595e-06 3.201714e-07
[2270,] 8.423275e-07 1.500064e-06 2.695331e-07
[2271,] 1.889693e-06 1.166708e-06 3.781808e-07
[2272,] 1.039800e-06 2.273218e-06 3.812159e-07
[2273,] 1.033250e-06 2.288295e-06 3.776732e-07
[2274,] 2.333448e-06 1.146774e-06 4.188623e-07
[2275,] 1.440789e-06 1.408631e-05 2.457853e-06
[2276,] 3.905672e-06 2.080521e-06 1.542792e-06
[2277,] 1.515511e-06 1.590941e-05 2.992326e-06
[2278,] 1.045633e-06 2.494861e-06 2.422355e-07
[2279,] 1.596546e-06 9.795709e-06 2.393658e-06
[2280,] 8.889968e-07 3.290720e-06 4.791185e-07
[2281,] 1.015739e-06 2.115178e-06 3.500235e-07
[2282,] 3.012084e-06 4.482930e-06 1.749947e-06
[2283,] 1.089964e-06 2.140981e-06 4.002655e-07
[2284,] 1.856936e-06 3.126057e-06 5.039044e-07
[2285,] 2.642043e-06 1.985967e-06 6.545783e-07
[2286,] 3.691568e-06 3.029196e-06 2.696307e-06
[2287,] 2.497947e-06 2.025866e-06 6.628669e-07
[2288,] 1.751035e-06 2.140774e-06 5.137742e-07
[2289,] 1.064875e-06 2.099548e-06 3.742324e-07
[2290,] 3.198612e-06 9.903259e-07 3.563197e-07
[2291,] 1.757101e-06 7.023629e-06 2.050912e-06
[2292,] 2.711898e-06 2.343576e-06 5.914786e-07
[2293,] 1.859880e-06 3.197417e-06 7.206111e-07
[2294,] 2.319878e-06 2.405516e-06 5.483036e-07
[2295,] 1.540610e-06 1.676485e-05 3.638728e-06
[2296,] 1.608463e-06 4.833819e-06 1.317591e-06
[2297,] 2.440964e-06 5.051843e-06 2.679333e-06
[2298,] 4.141905e-06 3.397005e-06 2.259963e-06
[2299,] 1.126183e-06 2.268237e-06 3.542056e-07
[2300,] 2.192807e-06 1.585177e-06 2.327716e-07
[2301,] 1.362256e-06 1.063410e-06 2.804059e-07
[2302,] 1.251614e-06 1.524162e-06 3.554499e-07
[2303,] 1.472374e-06 2.452124e-06 4.692688e-07
[2304,] 1.344162e-06 1.508410e-06 4.906734e-07
[2305,] 1.555679e-06 2.218916e-04 1.404389e-06
[2306,] 1.363675e-06 1.491526e-06 2.472281e-07
[2307,] 1.324674e-06 1.493651e-06 2.431612e-07
[2308,] 8.730111e-07 1.703421e-06 2.637669e-07
[2309,] 1.236890e-06 1.387335e-06 4.579647e-07
[2310,] 1.305067e-06 1.221352e-06 4.183322e-07
[2311,] 3.250063e-06 2.040503e-06 9.767002e-07
[2312,] 8.494242e-07 1.233077e-06 2.700445e-07
[2313,] 8.465751e-07 1.224156e-06 2.673249e-07
[2314,] 1.575267e-06 1.122937e-06 4.289396e-07
[2315,] 1.020969e-06 1.022448e-06 2.411528e-07
[2316,] 1.066081e-06 9.817610e-07 2.528433e-07
[2317,] 1.069555e-06 1.083325e-06 2.395043e-07
[2318,] 2.196993e-06 1.792029e-06 5.303309e-07
[2319,] 2.174143e-06 1.777726e-06 5.199948e-07
[2320,] 9.764800e-07 1.304130e-06 2.401072e-07
[2321,] 1.051169e-06 1.066167e-06 2.371427e-07
[2322,] 9.441101e-07 1.048843e-06 2.467068e-07
[2323,] 2.127085e-06 1.813451e-06 5.265761e-07
[2324,] 2.043571e-06 2.050480e-06 6.021262e-07
[2325,] 2.022471e-06 2.393141e-06 6.732053e-07
[2326,] 1.980864e-06 1.761138e-06 4.896710e-07
[2327,] 2.054210e-06 1.836610e-06 5.747889e-07
[2328,] 1.989950e-06 1.073665e-06 3.217011e-07
[2329,] 1.932803e-06 1.618026e-06 4.872537e-07
[2330,] 1.099571e-06 1.397033e-06 3.885931e-07
[2331,] 1.013854e-06 1.682881e-06 3.600768e-07
[2332,] 3.015289e-06 2.415222e-06 7.083131e-07
[2333,] 1.136841e-06 1.492702e-06 4.404226e-07
[2334,] 1.030384e-06 1.786754e-06 4.282384e-07
[2335,] 8.870174e-07 1.612971e-06 2.710575e-07
[2336,] 6.505796e-06 1.233554e-06 1.348864e-06
[2337,] 2.048819e-06 1.923545e-06 5.138346e-07
[2338,] 1.294792e-06 1.678997e-06 2.890411e-07
[2339,] 9.336061e-07 1.506132e-06 2.741868e-07
[2340,] 1.551367e-06 1.550385e-04 1.194662e-05
[2341,] 9.036803e-07 1.570504e-06 2.695709e-07
[2342,] 1.183224e-06 2.002601e-06 3.328129e-07
[2343,] 3.329818e-06 3.464948e-06 7.440370e-07
[2344,] 9.258058e-07 1.519113e-06 2.742234e-07
[2345,] 8.881473e-07 3.385579e-06 3.802178e-07
[2346,] 3.054264e-06 6.682106e-06 3.544172e-06
[2347,] 9.205303e-07 1.470955e-06 2.666608e-07
[2348,] 9.081402e-07 2.855697e-06 3.983919e-07
[2349,] 9.322352e-07 1.471006e-06 2.696731e-07
[2350,] 9.138496e-07 2.333358e-06 3.580294e-07
[2351,] 2.571817e-06 2.854889e-06 6.335225e-07
[2352,] 1.191984e-06 2.317474e-06 5.564071e-07
[2353,] 1.122326e-06 2.191463e-06 4.911509e-07
[2354,] 1.383606e-06 2.979126e-06 8.122517e-07
[2355,] 1.318354e-06 2.742819e-06 7.132848e-07
[2356,] 1.210866e-06 3.187990e-06 6.846227e-07
[2357,] 3.512989e-06 3.105735e-06 5.606072e-07
[2358,] 1.162046e-06 3.026043e-06 6.233718e-07
[2359,] 1.162740e-06 2.979111e-06 6.181965e-07
[2360,] 8.367684e-07 1.078241e-06 2.286787e-07
[2361,] 1.036010e-06 3.776674e-06 5.849650e-07
[2362,] 9.349930e-07 1.785198e-06 3.090290e-07
[2363,] 1.716600e-06 1.022073e-06 4.343699e-07
[2364,] 4.665272e-06 6.615620e-06 6.506671e-06
[2365,] 2.307967e-06 1.047273e-06 5.672184e-07
[2366,] 3.395440e-05 1.212869e-06 3.157011e-06
[2367,] 3.960136e-06 1.073218e-06 8.989048e-07
[2368,] 9.201386e-07 1.802771e-06 2.881771e-07
[2369,] 4.412517e-06 1.139712e-06 1.102615e-06
[2370,] 4.143222e-06 1.093779e-06 9.685288e-07
[2371,] 3.043457e-06 9.411285e-07 4.464947e-07
[2372,] 9.129216e-07 1.153581e-06 2.347089e-07
[2373,] 2.831833e-06 9.434358e-07 4.672353e-07
[2374,] 3.784770e-06 1.114410e-06 9.393628e-07
[2375,] 3.607706e-06 9.499177e-07 4.909958e-07
[2376,] 9.190784e-07 1.731332e-06 3.206814e-07
[2377,] 1.152329e-06 1.402694e-06 2.530203e-07
[2378,] 1.153004e-06 1.566502e-06 2.947310e-07
[2379,] 1.074430e-06 1.534059e-06 2.776987e-07
[2380,] 1.565841e-05 2.929630e-06 1.046927e-05
[2381,] 1.131902e-06 1.665177e-06 2.259875e-07
[2382,] 8.440760e-07 1.322354e-06 2.138707e-07
[2383,] 1.282422e-05 4.262096e-06 1.058824e-05
[2384,] 8.449099e-07 1.715150e-06 2.515743e-07
[2385,] 8.103533e-07 1.154942e-06 2.205912e-07
[2386,] 8.440631e-07 1.727949e-06 2.706954e-07
[2387,] 8.573958e-07 1.768015e-06 2.460798e-07
[2388,] 5.026981e-06 1.393700e-06 1.645809e-06
[2389,] 2.394431e-05 1.076669e-06 2.388447e-06
[2390,] 9.637158e-07 1.905254e-06 2.154277e-07
[2391,] 7.412811e-06 5.260731e-06 9.574664e-06
[2392,] 1.004320e-06 3.890361e-06 2.431226e-07
[2393,] 4.744352e-06 7.187261e-06 7.800164e-06
[2394,] 4.881357e-06 6.977577e-06 7.863986e-06
[2395,] 1.129510e-06 9.073109e-06 3.903148e-07
[2396,] 1.097374e-06 1.160543e-06 2.587648e-07
[2397,] 6.036129e-06 5.577073e-06 5.481643e-06
[2398,] 1.821887e-06 3.130346e-06 7.241894e-07
[2399,] 1.086545e-06 1.248987e-06 2.792939e-07
[2400,] 1.029883e-06 2.264532e-06 3.013110e-07
[2401,] 1.394238e-06 2.244802e-06 6.347798e-07
[2402,] 5.749383e-06 2.323122e-06 3.513427e-06
[2403,] 1.538358e-06 1.213244e-06 3.690629e-07
[2404,] 1.749051e-04 3.655658e-06 1.244406e-04
[2405,] 1.502739e-04 1.648002e-06 2.819551e-05
[2406,] 1.423249e-06 2.248432e-06 5.956214e-07
[2407,] 1.038066e-06 2.140167e-06 3.238449e-07
[2408,] 9.135526e-07 1.963749e-06 3.877011e-07
[2409,] 1.893643e-06 2.845074e-06 5.927858e-07
[2410,] 6.237680e-06 9.259725e-06 1.398952e-05
[2411,] 8.742426e-05 1.312344e-06 1.017956e-05
[2412,] 1.059285e-06 2.205363e-06 3.360539e-07
[2413,] 1.446100e-06 2.182094e-06 6.802201e-07
[2414,] 1.764578e-06 5.535856e-06 1.425854e-06
[2415,] 6.878923e-06 7.704643e-06 1.310512e-05
[2416,] 5.778212e-05 1.304651e-06 8.284349e-06
[2417,] 2.168844e-06 2.939469e-06 5.513873e-07
[2418,] 1.683982e-06 2.953353e-06 5.379530e-07
[2419,] 2.075337e-06 1.154656e-06 2.511753e-07
[2420,] 2.889855e-06 3.060581e-06 7.972879e-07
[2421,] 8.508858e-07 1.813255e-06 3.018067e-07
[2422,] 8.864885e-07 2.432180e-06 4.204202e-07
[2423,] 1.688403e-06 4.735208e-06 1.046871e-06
[2424,] 6.030276e-06 2.099080e-06 9.989703e-07
[2425,] 9.948732e-07 1.359943e-06 3.600810e-07
[2426,] 3.128544e-06 1.961618e-06 1.481890e-06
[2427,] 1.001486e-06 2.667858e-06 5.745665e-07
[2428,] 5.487264e-06 3.486538e-06 6.046567e-07
[2429,] 9.403274e-07 1.214880e-06 2.236764e-07
[2430,] 2.019993e-06 1.742641e-06 6.288183e-07
[2431,] 9.724257e-07 1.268134e-06 2.309351e-07
[2432,] 1.423834e-06 1.418128e-06 4.600075e-07
[2433,] 9.105233e-07 1.005787e-06 2.491061e-07
[2434,] 8.394902e-07 1.565352e-06 2.347674e-07
[2435,] 9.998839e-07 1.097468e-06 2.477688e-07
[2436,] 9.673840e-07 1.099403e-06 2.378110e-07
[2437,] 8.223050e-07 1.422001e-06 2.494720e-07
[2438,] 2.044841e-06 2.983636e-06 5.512078e-07
[2439,] 1.804999e-06 3.384429e-06 1.071590e-06
[2440,] 9.719175e-07 1.172786e-06 2.461621e-07
[2441,] 2.321345e-06 2.920227e-06 6.264896e-07
[2442,] 2.309963e-06 2.902153e-06 6.313695e-07
[2443,] 1.469198e-06 1.974551e-06 5.388860e-07
[2444,] 2.211972e-06 3.159468e-06 5.482319e-07
[2445,] 1.023157e-06 2.237693e-06 2.547925e-07
[2446,] 2.481442e-06 3.402837e-06 2.546896e-07
[2447,] 9.360325e-07 1.839585e-06 3.671429e-07
[2448,] 1.532478e-06 1.804226e-06 6.213418e-07
[2449,] 9.533125e-07 1.195045e-06 2.396269e-07
[2450,] 2.724648e-06 5.494242e-06 2.067304e-06
[2451,] 2.094678e-06 3.686126e-06 5.104229e-07
[2452,] 1.025082e-06 1.047073e-06 2.176769e-07
[2453,] 1.440535e-06 1.011479e-06 2.813507e-07
[2454,] 1.456259e-06 1.188983e-06 3.186390e-07
[2455,] 1.498208e-06 1.510879e-06 3.529137e-07
[2456,] 1.399056e-06 2.231881e-06 3.219024e-07
[2457,] 1.651392e-06 2.192184e-06 4.121535e-07
[2458,] 2.214938e-06 1.090884e-05 2.133406e-06
[2459,] 1.231140e-05 2.234309e-06 4.062260e-06
[2460,] 4.417330e-06 1.415119e-06 2.772645e-07
[2461,] 2.054527e-06 2.288807e-06 4.677705e-07
[2462,] 2.019754e-06 1.744625e-06 7.007119e-07
[2463,] 1.716137e-06 9.781216e-07 2.862088e-07
[2464,] 1.302617e-06 1.178766e-06 2.616791e-07
[2465,] 1.290691e-06 1.254746e-06 2.627326e-07
[2466,] 1.297150e-06 1.169789e-06 2.616488e-07
[2467,] 1.609794e-06 9.689674e-07 2.708012e-07
[2468,] 1.548910e-06 1.134458e-06 2.607643e-07
[2469,] 1.364118e-06 1.207743e-06 3.796034e-07
[2470,] 3.632925e-06 1.370296e-06 5.364844e-07
[2471,] 3.449062e-06 1.379508e-06 5.362104e-07
[2472,] 1.160552e-06 9.996678e-07 2.793553e-07
[2473,] 1.553269e-06 1.597299e-06 2.589681e-07
[2474,] 1.224684e-06 2.005659e-06 3.658780e-07
[2475,] 2.678822e-06 1.311041e-06 3.655594e-07
[2476,] 1.541195e-06 1.584385e-06 2.156485e-07
[2477,] 8.060213e-07 1.373044e-06 2.352561e-07
[2478,] 1.578510e-06 1.781041e-05 3.507155e-07
[2479,] 2.321459e-06 2.721298e-06 8.894903e-07
[2480,] 2.708328e-06 2.804214e-06 7.782446e-07
[2481,] 2.632346e-06 3.703257e-06 3.313907e-07
[2482,] 9.277346e-07 1.146118e-06 2.375846e-07
[2483,] 2.979199e-06 2.538800e-06 8.953644e-07
[2484,] 2.177860e-06 1.141799e-06 3.581438e-07
[2485,] 1.420807e-06 9.629394e-07 3.181203e-07
[2486,] 8.592072e-07 1.957606e-06 3.323115e-07
[2487,] 1.263098e-06 1.312139e-06 4.571513e-07
[2488,] 2.020009e-06 1.308853e-06 6.010734e-07
[2489,] 1.975078e-06 1.389871e-06 6.396342e-07
[2490,] 1.697531e-06 1.322246e-06 5.248336e-07
[2491,] 1.655277e-06 1.143567e-06 3.198252e-07
[2492,] 8.167143e-07 1.741863e-06 2.720772e-07
[2493,] 1.590819e-06 1.142230e-06 3.143005e-07
[2494,] 9.501471e-07 1.056129e-06 2.730239e-07
[2495,] 1.287478e-06 1.426381e-06 2.981005e-07
[2496,] 2.838541e-06 1.622045e-06 3.061213e-07
[2497,] 2.004893e-06 2.161865e-06 4.474032e-07
[2498,] 1.798626e-06 2.601640e-06 4.831400e-07
[2499,] 1.624467e-06 9.799057e-07 2.619803e-07
[2500,] 1.827967e-06 2.548484e-06 1.041796e-06
[2501,] 2.872820e-06 1.745563e-06 3.459754e-07
[2502,] 1.903569e-06 2.809680e-06 2.194250e-07
[2503,] 1.259138e-06 6.258680e-06 2.320483e-07
[2504,] 1.512718e-06 1.897907e-06 2.179197e-07
[2505,] 1.749070e-06 1.393214e-06 3.111529e-07
[2506,] 9.322333e-07 1.800323e-06 2.264675e-07
[2507,] 1.330266e-06 2.213826e-06 4.423526e-07
[2508,] 9.370469e-07 1.576109e-06 2.856580e-07
[2509,] 2.058423e-06 1.479645e-06 5.450315e-07
[2510,] 1.005701e-06 1.277342e-06 2.686749e-07
[2511,] 1.052951e-06 3.423377e-06 7.514043e-07
[2512,] 1.001417e-06 1.159217e-06 2.421947e-07
[2513,] 1.323429e-06 1.718595e-06 3.648580e-07
[2514,] 1.389941e-06 2.009559e-06 4.047909e-07
[2515,] 1.066392e-06 1.228843e-06 2.461142e-07
[2516,] 2.576645e-06 2.843128e-06 1.204774e-06
[2517,] 1.197919e-06 1.419856e-06 3.050363e-07
[2518,] 1.187410e-06 1.216865e-06 2.810347e-07
[2519,] 1.262857e-06 1.434810e-06 2.861779e-07
[2520,] 1.233121e-06 1.293466e-06 2.806976e-07
[2521,] 1.325841e-06 2.001343e-06 3.848842e-07
[2522,] 1.489242e-06 1.290920e-06 3.106855e-07
[2523,] 1.710516e-06 2.019276e-06 4.612088e-07
[2524,] 9.136470e-07 2.564656e-06 2.893254e-07
[2525,] 1.048862e-06 1.505851e-06 3.670529e-07
[2526,] 1.076023e-06 1.918222e-06 3.329368e-07
[2527,] 1.770891e-06 3.140324e-06 5.412153e-07
[2528,] 1.101603e-06 9.528313e-07 2.403314e-07
[2529,] 1.678359e-06 1.756835e-06 6.905175e-07
[2530,] 1.025167e-06 1.362179e-06 2.781600e-07
[2531,] 2.133891e-06 9.559925e-06 1.802500e-06
[2532,] 1.012200e-06 2.199342e-06 3.264302e-07
[2533,] 8.272619e-07 9.861509e-07 2.136653e-07
[2534,] 9.527633e-07 1.067702e-06 2.731889e-07
[2535,] 9.640028e-07 3.088010e-06 3.967693e-07
[2536,] 1.034919e-06 2.050032e-06 3.805807e-07
[2537,] 1.553861e-06 3.075802e-06 4.937872e-07
[2538,] 1.265601e-06 2.165321e-06 2.417627e-07
[2539,] 1.858132e-06 1.880625e-06 5.527424e-07
[2540,] 9.356617e-07 1.681622e-06 3.809752e-07
[2541,] 1.351722e-06 2.673742e-06 6.328930e-07
[2542,] 1.258590e-06 1.696674e-06 5.151520e-07
[2543,] 8.842776e-07 1.695891e-05 8.609796e-07
[2544,] 9.554108e-07 1.086530e-06 2.315566e-07
[2545,] 1.140417e-06 1.308528e-06 2.726642e-07
[2546,] 2.469451e-06 1.614584e-06 6.330783e-07
[2547,] 9.947663e-07 5.300269e-06 3.550633e-07
[2548,] 1.903368e-06 1.481192e-06 4.459296e-07
[2549,] 1.569950e-06 7.227382e-06 5.464887e-07
[2550,] 1.367017e-06 2.693339e-06 3.343743e-07
[2551,] 1.625196e-06 9.659608e-07 3.317777e-07
[2552,] 1.566234e-06 4.875411e-06 5.139364e-07
[2553,] 1.304347e-06 1.260547e-06 3.295286e-07
[2554,] 1.807108e-06 1.277235e-06 3.465351e-07
[2555,] 9.922567e-07 1.687766e-06 3.914106e-07
[2556,] 1.920841e-06 2.210822e-06 2.179681e-07
[2557,] 9.463756e-07 2.929807e-06 4.492020e-07
[2558,] 1.013222e-06 1.621252e-06 3.765514e-07
[2559,] 1.549028e-06 2.887468e-06 3.201662e-07
[2560,] 1.757351e-06 3.694693e-06 4.258129e-07
[2561,] 1.882254e-06 1.103185e-06 2.581597e-07
[2562,] 1.780189e-06 1.086195e-06 3.004177e-07
[2563,] 2.895958e-05 3.100424e-06 1.150678e-05
[2564,] 9.738192e-07 1.065210e-06 2.415523e-07
[2565,] 2.147219e-06 1.147245e-06 3.594148e-07
[2566,] 3.340631e-06 1.684565e-06 5.833661e-07
[2567,] 8.834631e-07 1.077310e-06 2.317892e-07
[2568,] 9.473494e-07 4.189994e-06 5.970621e-07
[2569,] 1.010196e-06 1.013821e-06 2.395046e-07
[2570,] 1.489198e-06 3.103844e-06 4.920748e-07
[2571,] 3.767126e-06 1.855548e-06 1.006778e-06
[2572,] 1.124875e-06 1.120846e-06 2.368457e-07
[2573,] 1.514185e-06 2.989086e-06 5.968739e-07
[2574,] 1.506400e-06 2.816017e-06 5.459901e-07
[2575,] 8.761589e-07 1.366835e-06 2.498458e-07
[2576,] 9.567742e-07 1.589421e-06 2.836698e-07
[2577,] 8.135113e-07 2.207402e-06 2.610415e-07
[2578,] 1.353594e-06 1.117514e-06 2.933472e-07
[2579,] 3.278030e-06 1.228564e-06 3.679296e-07
[2580,] 8.451033e-07 1.830284e-06 3.371839e-07
[2581,] 1.145801e-06 1.181313e-06 2.779170e-07
[2582,] 1.719463e-06 2.356814e-06 5.480086e-07
[2583,] 1.975342e-06 1.059543e-06 4.200847e-07
[2584,] 8.829662e-07 5.581813e-06 4.139969e-07
[2585,] 8.651102e-07 1.359415e-06 2.677541e-07
[2586,] 8.766490e-07 3.163185e-06 3.942014e-07
[2587,] 1.636118e-06 2.295566e-06 4.914907e-07
[2588,] 1.368400e-06 4.309972e-06 5.346274e-07
[2589,] 1.457902e-06 1.650048e-06 4.017098e-07
[2590,] 2.143856e-06 1.893376e-06 3.774270e-07
[2591,] 2.909056e-06 4.181490e-06 3.544449e-07
[2592,] 2.019157e-06 2.376680e-06 6.275309e-07
[2593,] 2.024949e-06 2.367118e-06 6.252995e-07
[2594,] 6.636180e-06 1.018163e-06 4.111932e-07
[2595,] 2.244580e-06 4.555311e-06 3.777253e-07
[2596,] 3.994564e-06 9.549092e-07 4.824981e-07
[2597,] 1.959359e-06 1.102944e-06 3.056978e-07
[2598,] 1.463458e-06 2.123100e-06 4.257381e-07
[2599,] 2.043439e-06 1.729491e-06 5.685374e-07
[2600,] 2.144673e-06 2.058151e-06 4.908455e-07
[2601,] 1.310496e-06 1.212090e-06 2.985898e-07
[2602,] 9.821999e-07 1.736651e-06 2.701096e-07
[2603,] 1.304723e-06 1.196842e-06 2.787233e-07
[2604,] 1.296745e-06 1.009203e-06 2.584245e-07
[2605,] 1.041414e-06 1.084258e-06 2.290882e-07
[2606,] 1.402761e-06 1.122882e-06 3.376544e-07
[2607,] 1.067213e-06 1.271844e-06 2.311987e-07
[2608,] 8.086160e-07 1.108488e-06 2.232566e-07
[2609,] 1.929327e-06 2.303177e-06 5.229770e-07
[2610,] 2.060840e-06 1.802415e-06 3.516216e-07
[2611,] 9.581423e-07 9.404730e-07 2.290898e-07
[2612,] 1.455068e-06 2.779083e-06 8.165919e-07
[2613,] 8.862525e-07 1.241744e-06 2.489718e-07
[2614,] 1.007734e-06 1.500396e-06 3.776734e-07
[2615,] 8.563489e-07 1.327463e-06 2.545445e-07
[2616,] 8.641689e-07 1.439061e-06 2.712656e-07
[2617,] 1.528311e-06 1.460057e-06 3.969556e-07
[2618,] 8.403649e-07 1.301092e-06 2.432330e-07
[2619,] 1.267205e-06 1.694409e-06 4.102606e-07
[2620,] 1.353502e-06 1.536868e-06 3.994174e-07
[2621,] 1.550608e-06 2.309104e-06 4.453954e-07
[2622,] 1.181554e-06 1.907498e-06 2.585433e-07
[2623,] 1.650031e-06 1.756199e-06 4.560040e-07
[2624,] 9.504790e-07 1.033313e-06 2.449147e-07
[2625,] 1.345009e-06 1.022202e-06 2.877722e-07
[2626,] 1.329781e-06 1.007457e-06 2.778632e-07
[2627,] 7.992691e-07 7.838053e-06 3.866745e-07
[2628,] 1.315814e-06 1.246935e-06 3.459387e-07
[2629,] 1.536304e-06 1.409236e-06 4.120724e-07
[2630,] 1.323934e-06 1.276594e-06 3.929943e-07
[2631,] 2.782805e-06 1.769453e-06 4.529437e-07
[2632,] 2.975003e-06 1.138809e-05 5.103948e-07
[2633,] 1.253185e-06 1.264882e-06 2.354123e-07
[2634,] 1.269622e-06 1.586863e-06 2.378681e-07
[2635,] 2.062362e-06 2.531276e-06 8.228297e-07
[2636,] 8.997322e-07 3.305279e-06 4.118199e-07
[2637,] 2.638692e-06 1.100315e-06 3.505706e-07
[2638,] 8.815497e-07 1.119345e-06 2.297612e-07
[2639,] 1.085851e-06 2.434876e-06 4.590407e-07
[2640,] 1.066403e-06 2.166323e-06 4.264290e-07
[2641,] 1.420986e-06 1.937972e-06 3.073366e-07
[2642,] 1.184074e-06 1.619867e-06 2.919677e-07
[2643,] 9.857990e-07 1.188531e-06 2.604167e-07
[2644,] 1.050928e-06 1.820293e-06 3.135651e-07
[2645,] 2.363821e-06 1.927026e-06 7.138050e-07
[2646,] 1.384853e-06 1.573030e-06 4.239360e-07
[2647,] 1.664213e-06 1.525808e-06 3.870276e-07
[2648,] 1.801866e-06 1.534543e-06 4.199789e-07
[2649,] 1.730000e-06 3.173884e-06 5.996825e-07
[2650,] 1.415059e-06 2.771223e-06 4.138330e-07
[2651,] 2.948532e-06 1.137621e-06 3.623671e-07
[2652,] 1.348066e-06 1.917221e-06 4.068675e-07
[2653,] 1.274750e-06 9.668354e-07 2.581451e-07
[2654,] 1.160308e-06 1.154589e-06 3.205480e-07
[2655,] 1.603497e-06 3.060955e-06 5.321347e-07
[2656,] 1.007840e-06 1.058934e-06 2.161830e-07
[2657,] 1.790437e-06 3.256653e-06 6.097027e-07
[2658,] 1.810710e-06 2.230293e-06 5.151760e-07
[2659,] 2.936158e-06 3.695508e-06 8.252562e-07
[2660,] 2.990710e-06 3.721828e-06 8.093674e-07
[2661,] 8.552711e-06 1.648474e-06 1.177618e-06
[2662,] 5.918120e-06 3.210847e-06 2.600101e-06
[2663,] 6.514964e-06 3.050203e-06 2.602940e-06
[2664,] 4.910634e-06 2.583082e-06 1.715902e-06
[2665,] 5.528574e-06 5.989173e-06 5.176830e-06
[2666,] 1.025106e-06 1.422755e-06 2.449379e-07
[2667,] 8.260509e-07 1.278750e-06 2.385735e-07
[2668,] 8.111105e-07 1.064090e-06 2.241156e-07
[2669,] 4.861480e-06 5.599099e-06 4.259833e-06
[2670,] 8.164091e-07 1.696513e-06 2.778213e-07
[2671,] 8.249621e-07 1.797046e-06 3.005456e-07
[2672,] 4.924088e-06 4.083293e-06 8.158977e-07
[2673,] 4.136888e-06 7.955415e-06 5.439117e-06
[2674,] 9.479448e-07 1.549738e-06 2.314126e-07
[2675,] 3.591575e-06 1.760988e-06 5.662655e-07
[2676,] 3.625210e-06 3.141842e-06 3.755305e-07
[2677,] 1.113646e-06 1.116088e-06 2.238519e-07
[2678,] 1.227725e-06 2.126993e-06 3.736248e-07
[2679,] 8.263143e-07 1.090061e-06 2.126550e-07
[2680,] 8.458827e-07 9.440157e-07 2.111076e-07
[2681,] 8.449417e-07 1.088857e-06 2.118074e-07
[2682,] 9.142419e-07 9.629357e-07 2.135915e-07
[2683,] 8.191405e-07 1.008386e-06 2.093283e-07
[2684,] 8.186105e-07 9.891937e-07 2.088832e-07
[2685,] 4.859110e-06 2.240182e-06 1.354117e-06
[2686,] 9.127032e-07 1.018285e-06 2.405578e-07
[2687,] 9.196274e-07 9.920872e-07 2.362251e-07
[2688,] 8.554335e-07 1.192951e-06 2.187687e-07
[2689,] 1.482707e-06 4.935551e-06 5.169566e-07
[2690,] 3.060608e-06 1.552657e-06 5.163310e-07
[2691,] 2.913398e-06 6.071213e-06 2.679639e-06
[2692,] 4.627691e-06 2.184745e-06 1.285875e-06
[2693,] 1.526855e-06 1.406278e-06 4.094917e-07
[2694,] 5.994905e-06 6.358335e-06 9.156429e-06
[2695,] 5.010709e-06 2.046306e-06 1.426173e-06
[2696,] 1.837824e-06 1.518043e-06 6.837091e-07
[2697,] 8.196300e-07 1.136045e-06 2.272157e-07
[2698,] 1.102577e-06 1.235182e-05 3.845385e-07
[2699,] 4.435117e-06 4.607028e-06 4.759888e-06
[2700,] 2.098489e-06 1.157278e-06 3.131188e-07
[2701,] 1.710418e-06 1.269185e-06 5.179421e-07
[2702,] 2.364092e-06 1.812435e-06 7.226517e-07
[2703,] 1.762148e-06 1.183124e-06 3.302602e-07
[2704,] 2.933845e-06 1.359540e-06 5.865701e-07
[2705,] 1.323450e-06 3.843158e-06 4.413646e-07
[2706,] 7.301723e-06 2.523772e-06 2.566644e-06
[2707,] 3.837327e-06 1.964066e-06 3.225707e-07
[2708,] 8.058132e-07 2.236739e-06 2.650480e-07
[2709,] 4.216732e-06 1.863457e-06 9.775906e-07
[2710,] 3.023001e-06 2.172843e-06 8.986040e-07
[2711,] 1.103077e-06 8.347529e-06 3.638366e-07
[2712,] 1.149426e-06 2.512244e-06 3.821173e-07
[2713,] 7.023091e-06 3.083409e-06 4.689205e-06
[2714,] 3.493197e-06 2.007896e-06 9.542047e-07
[2715,] 1.492933e-06 6.639165e-06 5.993113e-07
[2716,] 3.986431e-06 2.214213e-06 1.297551e-06
[2717,] 4.186473e-06 1.848713e-06 1.094743e-06
[2718,] 7.018548e-06 1.948361e-06 4.053275e-07
[2719,] 8.006282e-07 1.223869e-06 2.275921e-07
[2720,] 1.119480e-06 1.557012e-06 2.915424e-07
[2721,] 5.740133e-06 1.579564e-06 4.173991e-07
[2722,] 1.190149e-05 1.867203e-06 1.714593e-06
[2723,] 1.454437e-05 1.850100e-06 1.843889e-06
[2724,] 2.849545e-06 4.925913e-06 8.103362e-07
[2725,] 9.959572e-06 3.315164e-06 3.552185e-06
[2726,] 1.108317e-06 5.333622e-06 3.471651e-07
[2727,] 3.671011e-06 1.083475e-06 3.622418e-07
[2728,] 8.013509e-07 1.156998e-06 2.235846e-07
[2729,] 1.199942e-05 3.092026e-06 3.573061e-06
[2730,] 9.097446e-06 2.446674e-06 2.261483e-06
[2731,] 1.002500e-05 1.862549e-06 5.305404e-07
[2732,] 1.262969e-05 1.541106e-06 1.270530e-06
[2733,] 1.127735e-06 2.064925e-06 2.534256e-07
[2734,] 8.777283e-06 1.778092e-06 7.664860e-07
[2735,] 8.216988e-07 9.772797e-07 2.082483e-07
[2736,] 2.357639e-06 3.960024e-06 2.575367e-07
[2737,] 8.005897e-06 1.562394e-06 7.489576e-07
[2738,] 1.023982e-06 2.040432e-06 2.219724e-07
[2739,] 2.073762e-06 2.518997e-06 2.254369e-07
[2740,] 8.507210e-07 1.802922e-06 3.211579e-07
[2741,] 5.965417e-06 1.472097e-06 5.131599e-07
[2742,] 8.282364e-07 1.625320e-06 2.403568e-07
[2743,] 1.328607e-06 1.933747e-06 3.822303e-07
[2744,] 1.369117e-06 1.617287e-06 3.535725e-07
[2745,] 9.143006e-07 1.468653e-06 2.838784e-07
[2746,] 9.204934e-07 1.566088e-06 2.399776e-07
[2747,] 9.200638e-07 1.217332e-06 2.701254e-07
[2748,] 7.538135e-06 1.526395e-06 6.773144e-07
[2749,] 9.365708e-07 1.305891e-06 2.857137e-07
[2750,] 1.351188e-06 1.562209e-06 3.344622e-07
[2751,] 1.170947e-06 1.203712e-06 3.162724e-07
[2752,] 9.296438e-07 9.520858e-07 2.278197e-07
[2753,] 1.814314e-06 1.604965e-06 5.859505e-07
[2754,] 1.652760e-06 1.703237e-06 5.758303e-07
[2755,] 8.197643e-07 1.060290e-06 2.202840e-07
[2756,] 1.378896e-06 2.034672e-06 3.861834e-07
[2757,] 1.658613e-06 1.666718e-06 7.293603e-07
[2758,] 8.814992e-07 1.067400e-06 2.370550e-07
[2759,] 2.624456e-06 1.969257e-06 4.566857e-07
[2760,] 2.573590e-06 2.521234e-06 5.504638e-07
[2761,] 1.941658e-06 2.304656e-06 9.527505e-07
[2762,] 1.074578e-06 3.099882e-06 6.727457e-07
[2763,] 1.962761e-06 1.011752e-06 3.118070e-07
[2764,] 1.258928e-06 5.221963e-05 4.952545e-07
[2765,] 8.888159e-07 2.153518e-05 4.150549e-07
[2766,] 2.674476e-06 1.871036e-05 4.499013e-06
[2767,] 2.619167e-06 7.035321e-05 2.999867e-05
[2768,] 1.263362e-06 2.860402e-06 3.181130e-07
[2769,] 1.714724e-06 3.001841e-06 4.518205e-07
[2770,] 1.047240e-06 1.039974e-06 2.527903e-07
[2771,] 1.752198e-06 1.061339e-06 3.062671e-07
[2772,] 8.728302e-07 1.433076e-05 4.258943e-07
[2773,] 1.781649e-06 2.930419e-06 3.694743e-07
[2774,] 1.867416e-06 2.663863e-06 1.058343e-06
[2775,] 1.448949e-06 2.000303e-06 6.033517e-07
[2776,] 1.382647e-06 2.580931e-06 3.465624e-07
[2777,] 1.232756e-06 1.217036e-06 3.437641e-07
[2778,] 1.526679e-06 3.725146e-06 7.789728e-07
[2779,] 1.286047e-06 1.213528e-06 4.034835e-07
[2780,] 9.560612e-07 1.126457e-06 2.776867e-07
[2781,] 3.333698e-06 1.665490e-06 4.882122e-07
[2782,] 9.634621e-07 1.471036e-06 2.245144e-07
[2783,] 1.554929e-06 2.762088e-06 4.734150e-07
[2784,] 1.057471e-06 4.354680e-06 6.000802e-07
[2785,] 9.646629e-07 1.225879e-06 2.590019e-07
[2786,] 1.756096e-06 1.867853e-06 5.385420e-07
[2787,] 1.796108e-06 2.709209e-06 5.228662e-07
[2788,] 1.082266e-06 1.232111e-06 2.877239e-07
[2789,] 1.058651e-06 1.313998e-06 2.756794e-07
[2790,] 8.058540e-07 2.652312e-06 3.261734e-07
[2791,] 1.042432e-06 1.235506e-06 2.706391e-07
[2792,] 1.052798e-06 1.233369e-06 2.721132e-07
[2793,] 1.055516e-06 1.233793e-06 2.722087e-07
[2794,] 1.043272e-06 1.249175e-06 2.707268e-07
[2795,] 9.414520e-07 2.098625e-06 2.238862e-07
[2796,] 1.001680e-06 2.249895e-06 2.385414e-07
[2797,] 2.217422e-06 1.433338e-06 2.881419e-07
[2798,] 9.335699e-07 3.319685e-06 4.746322e-07
[2799,] 1.037256e-06 1.856814e-06 3.761126e-07
[2800,] 1.013509e-06 1.275974e-06 2.689707e-07
[2801,] 1.211790e-06 2.194422e-06 4.657649e-07
[2802,] 1.849665e-06 2.427839e-06 2.530801e-07
[2803,] 1.280018e-06 2.240910e-05 1.506681e-06
[2804,] 9.396956e-07 1.901975e-06 2.225309e-07
[2805,] 9.163524e-07 1.884834e-06 2.233565e-07
[2806,] 1.628742e-06 1.865978e-06 4.275881e-07
[2807,] 1.124363e-06 1.500975e-06 3.486844e-07
[2808,] 1.122508e-06 3.470936e-06 5.192813e-07
[2809,] 1.137349e-05 2.654519e-06 1.788131e-06
[2810,] 1.860461e-06 1.029864e-06 2.973110e-07
[2811,] 1.591880e-06 4.237044e-06 3.879591e-07
[2812,] 1.667659e-06 3.672343e-06 5.697445e-07
[2813,] 1.656469e-06 3.523063e-06 5.415245e-07
[2814,] 1.038455e-06 4.333084e-06 4.587715e-07
[2815,] 1.062633e-06 6.064343e-06 5.504528e-07
[2816,] 1.205900e-06 9.639192e-07 2.720548e-07
[2817,] 9.032972e-07 4.258602e-06 2.582420e-07
[2818,] 1.021600e-06 4.740837e-06 6.437489e-07
[2819,] 2.456790e-06 7.250884e-06 1.788394e-06
[2820,] 8.932027e-07 4.341051e-06 2.621842e-07
[2821,] 1.095382e-06 4.281986e-06 5.284884e-07
[2822,] 1.053607e-06 5.871313e-06 5.241422e-07
[2823,] 9.608781e-07 9.799236e-07 2.501344e-07
[2824,] 9.116895e-07 3.605803e-06 2.498398e-07
[2825,] 9.798335e-07 4.425530e-06 2.458048e-07
[2826,] 1.088942e-06 1.122889e-06 2.220576e-07
[2827,] 1.042386e-06 1.360822e-06 3.059164e-07
[2828,] 1.589569e-06 3.324180e-06 5.991791e-07
[2829,] 1.094970e-06 1.329681e-06 2.956457e-07
[2830,] 8.636879e-07 3.809650e-06 2.568815e-07
[2831,] 1.022129e-06 1.214086e-06 2.673326e-07
```
