## Supplementary material for "Characterization of shared and ancestry-specific signals driving complex traits using multi-ancestry fine-mapping": s1_data.bim

```
16	chr16:84881943:A:T	0	84881943	T	A
16	chr16:84882156:A:T	0	84882156	T	A
16	chr16:84882281:T:C	0	84882281	C	T
16	chr16:84882474:G:A	0	84882474	A	G
16	chr16:84882743:G:T	0	84882743	T	G
16	chr16:84883169:G:A	0	84883169	A	G
16	chr16:84883669:A:C	0	84883669	C	A
16	chr16:84883802:T:G	0	84883802	G	T
16	chr16:84883901:T:C	0	84883901	C	T
16	chr16:84884139:A:G	0	84884139	G	A
16	chr16:84884299:A:G	0	84884299	G	A
16	chr16:84884320:GATA:G	0	84884320	G	GATA
16	chr16:84884372:C:T	0	84884372	T	C
16	chr16:84884386:A:G	0	84884386	G	A
16	chr16:84884473:A:G	0	84884473	G	A
16	chr16:84884745:T:A	0	84884745	A	T
16	chr16:84887789:C:T	0	84887789	T	C
16	chr16:84888850:G:A	0	84888850	A	G
16	chr16:84888996:T:C	0	84888996	C	T
16	chr16:84889253:C:T	0	84889253	T	C
16	chr16:84889641:T:G	0	84889641	G	T
16	chr16:84890340:CAG:C	0	84890340	C	CAG
16	chr16:84890956:T:G	0	84890956	G	T
16	chr16:84891140:A:G	0	84891140	G	A
16	chr16:84891388:C:A	0	84891388	A	C
16	chr16:84892020:A:G	0	84892020	G	A
16	chr16:84892239:T:C	0	84892239	C	T
16	chr16:84892402:C:G	0	84892402	G	C
16	chr16:84892902:G:A	0	84892902	A	G
16	chr16:84892932:C:T	0	84892932	T	C
16	chr16:84893167:G:C	0	84893167	C	G
16	chr16:84893201:G:A	0	84893201	A	G
16	chr16:84893214:C:T	0	84893214	T	C
16	chr16:84893257:T:C	0	84893257	C	T
16	chr16:84893559:G:A	0	84893559	A	G
16	chr16:84893738:G:A	0	84893738	A	G
16	chr16:84895082:A:G	0	84895082	G	A
16	chr16:84895337:C:G	0	84895337	G	C
16	chr16:84895982:G:T	0	84895982	T	G
16	chr16:84896339:G:A	0	84896339	A	G
16	chr16:84896368:A:T	0	84896368	T	A
16	chr16:84896385:G:T	0	84896385	T	G
16	chr16:84896955:C:T	0	84896955	T	C
16	chr16:84897194:G:A	0	84897194	A	G
16	chr16:84897477:C:T	0	84897477	T	C
16	chr16:84897719:T:C	0	84897719	C	T
16	chr16:84897924:G:A	0	84897924	A	G
16	chr16:84898483:C:T	0	84898483	T	C
16	chr16:84898529:C:T	0	84898529	T	C
16	chr16:84898541:C:A	0	84898541	A	C
16	chr16:84899359:A:AT	0	84899359	AT	A
16	chr16:84899757:C:G	0	84899757	G	C
16	chr16:84900412:G:A	0	84900412	A	G
16	chr16:84900579:C:T	0	84900579	T	C
16	chr16:84901077:T:G	0	84901077	G	T
16	chr16:84902588:T:C	0	84902588	C	T
16	chr16:84903850:A:G	0	84903850	G	A
16	chr16:84904355:AG:A	0	84904355	A	AG
16	chr16:84904413:A:G	0	84904413	G	A
16	chr16:84904445:G:A	0	84904445	A	G
16	chr16:84904605:T:A	0	84904605	A	T
16	chr16:84904859:G:A	0	84904859	A	G
16	chr16:84905183:C:T	0	84905183	T	C
16	chr16:84905242:T:G	0	84905242	G	T
16	chr16:84905306:C:T	0	84905306	T	C
16	chr16:84905315:T:C	0	84905315	C	T
16	chr16:84905346:A:G	0	84905346	G	A
16	chr16:84906377:G:C	0	84906377	C	G
16	chr16:84906410:C:G	0	84906410	G	C
16	chr16:84906427:G:T	0	84906427	T	G
16	chr16:84906919:G:C	0	84906919	C	G
16	chr16:84907458:G:A	0	84907458	A	G
16	chr16:84908212:C:T	0	84908212	T	C
16	chr16:84909443:A:T	0	84909443	T	A
16	chr16:84909613:G:A	0	84909613	A	G
16	chr16:84909853:G:A	0	84909853	A	G
16	chr16:84910039:T:A	0	84910039	A	T
16	chr16:84910153:C:G	0	84910153	G	C
16	chr16:84910249:T:G	0	84910249	G	T
16	chr16:84910404:G:T	0	84910404	T	G
16	chr16:84910535:T:G	0	84910535	G	T
16	chr16:84910706:C:T	0	84910706	T	C
16	chr16:84910869:G:A	0	84910869	A	G
16	chr16:84911705:C:T	0	84911705	T	C
16	chr16:84912236:C:T	0	84912236	T	C
16	chr16:84912655:C:T	0	84912655	T	C
16	chr16:84912856:G:T	0	84912856	T	G
16	chr16:84912970:A:G	0	84912970	G	A
16	chr16:84913015:G:C	0	84913015	C	G
16	chr16:84913454:G:C	0	84913454	C	G
16	chr16:84913486:C:T	0	84913486	T	C
16	chr16:84913701:A:G	0	84913701	G	A
16	chr16:84914071:G:A	0	84914071	A	G
16	chr16:84914197:T:A	0	84914197	A	T
16	chr16:84914645:C:T	0	84914645	T	C
16	chr16:84914779:T:C	0	84914779	C	T
16	chr16:84915278:G:A	0	84915278	A	G
16	chr16:84915280:A:G	0	84915280	G	A
16	chr16:84916110:G:A	0	84916110	A	G
16	chr16:84916227:T:G	0	84916227	G	T
16	chr16:84916864:C:T	0	84916864	T	C
16	chr16:84917345:T:C	0	84917345	C	T
16	chr16:84918913:G:C	0	84918913	C	G
16	chr16:84918924:G:A	0	84918924	A	G
16	chr16:84919127:C:T	0	84919127	T	C
16	chr16:84919147:A:G	0	84919147	G	A
16	chr16:84919205:T:C	0	84919205	C	T
16	chr16:84919211:G:A	0	84919211	A	G
16	chr16:84919219:A:C	0	84919219	C	A
16	chr16:84919295:T:C	0	84919295	C	T
16	chr16:84919539:A:G	0	84919539	G	A
16	chr16:84919626:C:T	0	84919626	T	C
16	chr16:84919627:A:C	0	84919627	C	A
16	chr16:84919745:G:A	0	84919745	A	G
16	chr16:84920973:T:C	0	84920973	C	T
16	chr16:84921009:T:C	0	84921009	C	T
16	chr16:84921334:C:T	0	84921334	T	C
16	chr16:84921945:C:A	0	84921945	A	C
16	chr16:84922206:A:G	0	84922206	G	A
16	chr16:84922479:G:A	0	84922479	A	G
16	chr16:84922655:C:T	0	84922655	T	C
16	chr16:84922695:G:A	0	84922695	A	G
16	chr16:84922726:C:T	0	84922726	T	C
16	chr16:84922805:C:G	0	84922805	G	C
16	chr16:84922896:C:T	0	84922896	T	C
16	chr16:84923167:A:C	0	84923167	C	A
16	chr16:84923788:A:G	0	84923788	G	A
16	chr16:84923852:T:C	0	84923852	C	T
16	chr16:84924405:T:C	0	84924405	C	T
16	chr16:84924412:G:A	0	84924412	A	G
16	chr16:84924598:A:G	0	84924598	G	A
16	chr16:84924778:C:G	0	84924778	G	C
16	chr16:84924808:A:G	0	84924808	G	A
16	chr16:84924833:A:G	0	84924833	G	A
16	chr16:84925090:T:C	0	84925090	C	T
16	chr16:84925729:A:G	0	84925729	G	A
16	chr16:84926336:C:A	0	84926336	A	C
16	chr16:84926698:C:T	0	84926698	T	C
16	chr16:84926760:C:T	0	84926760	T	C
16	chr16:84927507:C:A	0	84927507	A	C
16	chr16:84927931:G:A	0	84927931	A	G
16	chr16:84927959:G:A	0	84927959	A	G
16	chr16:84928224:C:G	0	84928224	G	C
16	chr16:84928512:T:C	0	84928512	C	T
16	chr16:84929498:G:A	0	84929498	A	G
16	chr16:84930232:C:T	0	84930232	T	C
16	chr16:84930244:G:A	0	84930244	A	G
16	chr16:84930984:G:A	0	84930984	A	G
16	chr16:84931374:T:C	0	84931374	C	T
16	chr16:84931569:T:C	0	84931569	C	T
16	chr16:84932312:G:A	0	84932312	A	G
16	chr16:84933156:A:G	0	84933156	G	A
16	chr16:84933348:G:A	0	84933348	A	G
16	chr16:84933483:A:G	0	84933483	G	A
16	chr16:84934230:T:A	0	84934230	A	T
16	chr16:84934379:C:A	0	84934379	A	C
16	chr16:84935283:A:T	0	84935283	T	A
16	chr16:84935454:T:G	0	84935454	G	T
16	chr16:84935783:G:A	0	84935783	A	G
16	chr16:84936098:C:T	0	84936098	T	C
16	chr16:84936349:G:T	0	84936349	T	G
16	chr16:84936549:A:G	0	84936549	G	A
16	chr16:84936806:T:C	0	84936806	C	T
16	chr16:84937029:C:A	0	84937029	A	C
16	chr16:84937128:A:G	0	84937128	G	A
16	chr16:84937236:A:G	0	84937236	G	A
16	chr16:84937671:A:G	0	84937671	G	A
16	chr16:84937817:G:A	0	84937817	A	G
16	chr16:84937979:C:G	0	84937979	G	C
16	chr16:84938101:A:C	0	84938101	C	A
16	chr16:84938583:T:C	0	84938583	C	T
16	chr16:84938630:C:T	0	84938630	T	C
16	chr16:84938931:TACCCA:T	0	84938931	T	TACCCA
16	chr16:84938937:GGAAGGAATTGTAATCGTGTA:G	0	84938937	G	GGAAGGAATTGTAATCGTGTA
16	chr16:84938991:CTG:C	0	84938991	C	CTG
16	chr16:84939219:A:T	0	84939219	T	A
16	chr16:84939314:A:G	0	84939314	G	A
16	chr16:84939430:A:C	0	84939430	C	A
16	chr16:84939498:A:G	0	84939498	G	A
16	chr16:84939796:A:G	0	84939796	G	A
16	chr16:84939957:G:A	0	84939957	A	G
16	chr16:84940048:T:G	0	84940048	G	T
16	chr16:84940661:T:C	0	84940661	C	T
16	chr16:84940801:A:T	0	84940801	T	A
16	chr16:84940986:C:T	0	84940986	T	C
16	chr16:84941445:G:C	0	84941445	C	G
16	chr16:84941446:C:T	0	84941446	T	C
16	chr16:84941737:G:A	0	84941737	A	G
16	chr16:84942152:A:G	0	84942152	G	A
16	chr16:84942438:A:G	0	84942438	G	A
16	chr16:84942797:T:G	0	84942797	G	T
16	chr16:84943007:A:G	0	84943007	G	A
16	chr16:84943230:G:A	0	84943230	A	G
16	chr16:84943297:T:G	0	84943297	G	T
16	chr16:84943769:C:A	0	84943769	A	C
16	chr16:84943783:T:C	0	84943783	C	T
16	chr16:84944442:T:C	0	84944442	C	T
16	chr16:84944732:T:C	0	84944732	C	T
16	chr16:84944872:T:G	0	84944872	G	T
16	chr16:84945113:C:T	0	84945113	T	C
16	chr16:84945224:C:T	0	84945224	T	C
16	chr16:84946609:A:C	0	84946609	C	A
16	chr16:84946619:T:C	0	84946619	C	T
16	chr16:84946715:C:T	0	84946715	T	C
16	chr16:84946718:C:T	0	84946718	T	C
16	chr16:84946854:A:G	0	84946854	G	A
16	chr16:84947055:G:A	0	84947055	A	G
16	chr16:84947101:G:A	0	84947101	A	G
16	chr16:84947125:T:C	0	84947125	C	T
16	chr16:84947244:G:A	0	84947244	A	G
16	chr16:84947368:C:T	0	84947368	T	C
16	chr16:84947520:G:T	0	84947520	T	G
16	chr16:84947546:A:T	0	84947546	T	A
16	chr16:84947749:G:C	0	84947749	C	G
16	chr16:84947796:A:G	0	84947796	G	A
16	chr16:84947938:G:C	0	84947938	C	G
16	chr16:84948345:A:G	0	84948345	G	A
16	chr16:84948351:T:C	0	84948351	C	T
16	chr16:84948368:T:C	0	84948368	C	T
16	chr16:84948384:G:A	0	84948384	A	G
16	chr16:84948413:C:T	0	84948413	T	C
16	chr16:84948547:C:T	0	84948547	T	C
16	chr16:84948907:T:A	0	84948907	A	T
16	chr16:84948961:C:T	0	84948961	T	C
16	chr16:84949124:G:A	0	84949124	A	G
16	chr16:84949260:G:A	0	84949260	A	G
16	chr16:84949456:CTG:C	0	84949456	C	CTG
16	chr16:84949629:A:G	0	84949629	G	A
16	chr16:84949701:G:A	0	84949701	A	G
16	chr16:84949706:G:A	0	84949706	A	G
16	chr16:84949821:G:A	0	84949821	A	G
16	chr16:84950333:C:T	0	84950333	T	C
16	chr16:84950490:GA:G	0	84950490	G	GA
16	chr16:84950503:C:T	0	84950503	T	C
16	chr16:84950710:G:A	0	84950710	A	G
16	chr16:84950744:C:T	0	84950744	T	C
16	chr16:84950773:G:C	0	84950773	C	G
16	chr16:84950860:T:C	0	84950860	C	T
16	chr16:84951862:G:A	0	84951862	A	G
16	chr16:84951950:A:G	0	84951950	G	A
16	chr16:84952778:G:C	0	84952778	C	G
16	chr16:84954073:C:A	0	84954073	A	C
16	chr16:84954341:A:G	0	84954341	G	A
16	chr16:84954368:C:A	0	84954368	A	C
16	chr16:84954615:T:C	0	84954615	C	T
16	chr16:84954784:C:T	0	84954784	T	C
16	chr16:84954973:C:G	0	84954973	G	C
16	chr16:84955125:A:G	0	84955125	G	A
16	chr16:84956178:A:C	0	84956178	C	A
16	chr16:84958152:A:G	0	84958152	G	A
16	chr16:84958283:C:A	0	84958283	A	C
16	chr16:84958820:A:C	0	84958820	C	A
16	chr16:84959277:T:C	0	84959277	C	T
16	chr16:84961022:T:A	0	84961022	A	T
16	chr16:84962746:C:T	0	84962746	T	C
16	chr16:84962841:T:C	0	84962841	C	T
16	chr16:84963643:G:A	0	84963643	A	G
16	chr16:84964269:G:A	0	84964269	A	G
16	chr16:84966620:A:G	0	84966620	G	A
16	chr16:84966880:C:T	0	84966880	T	C
16	chr16:84967142:C:T	0	84967142	T	C
16	chr16:84968207:C:A	0	84968207	A	C
16	chr16:84968255:C:T	0	84968255	T	C
16	chr16:84968406:G:A	0	84968406	A	G
16	chr16:84968462:A:G	0	84968462	G	A
16	chr16:84968480:A:G	0	84968480	G	A
16	chr16:84968720:A:G	0	84968720	G	A
16	chr16:84969150:T:C	0	84969150	C	T
16	chr16:84969796:T:C	0	84969796	C	T
16	chr16:84970209:A:T	0	84970209	T	A
16	chr16:84970637:C:G	0	84970637	G	C
16	chr16:84970668:A:ACTT	0	84970668	ACTT	A
16	chr16:84971062:A:G	0	84971062	G	A
16	chr16:84971427:G:C	0	84971427	C	G
16	chr16:84972110:C:T	0	84972110	T	C
16	chr16:84972139:C:T	0	84972139	T	C
16	chr16:84972433:A:C	0	84972433	C	A
16	chr16:84972827:T:C	0	84972827	C	T
16	chr16:84973419:C:G	0	84973419	G	C
16	chr16:84975039:G:A	0	84975039	A	G
16	chr16:84975685:T:C	0	84975685	C	T
16	chr16:84975857:T:C	0	84975857	C	T
16	chr16:84975946:T:G	0	84975946	G	T
16	chr16:84976158:G:A	0	84976158	A	G
16	chr16:84976364:A:G	0	84976364	G	A
16	chr16:84977817:CA:C	0	84977817	C	CA
16	chr16:84978016:G:A	0	84978016	A	G
16	chr16:84978824:T:C	0	84978824	C	T
16	chr16:84978841:A:G	0	84978841	G	A
16	chr16:84978883:A:C	0	84978883	C	A
16	chr16:84979651:A:G	0	84979651	G	A
16	chr16:84979908:C:T	0	84979908	T	C
16	chr16:84979955:T:G	0	84979955	G	T
16	chr16:84980297:G:A	0	84980297	A	G
16	chr16:84980309:G:A	0	84980309	A	G
16	chr16:84981935:G:A	0	84981935	A	G
16	chr16:84982065:G:C	0	84982065	C	G
16	chr16:84983369:C:T	0	84983369	T	C
16	chr16:84984345:C:A	0	84984345	A	C
16	chr16:84984391:A:C	0	84984391	C	A
16	chr16:84985248:A:C	0	84985248	C	A
16	chr16:84985325:T:C	0	84985325	C	T
16	chr16:84986009:A:G	0	84986009	G	A
16	chr16:84986455:G:A	0	84986455	A	G
16	chr16:84987368:T:C	0	84987368	C	T
16	chr16:84990249:C:T	0	84990249	T	C
16	chr16:84992296:G:A	0	84992296	A	G
16	chr16:84992655:T:G	0	84992655	G	T
16	chr16:84993479:TG:T	0	84993479	T	TG
16	chr16:84993519:A:G	0	84993519	G	A
16	chr16:84994043:C:G	0	84994043	G	C
16	chr16:84994356:T:C	0	84994356	C	T
16	chr16:84994746:T:C	0	84994746	C	T
16	chr16:84995078:T:C	0	84995078	C	T
16	chr16:84995168:C:T	0	84995168	T	C
16	chr16:84995647:C:A	0	84995647	A	C
16	chr16:84996389:C:A	0	84996389	A	C
16	chr16:84996560:G:A	0	84996560	A	G
16	chr16:84996794:T:C	0	84996794	C	T
16	chr16:84997080:A:T	0	84997080	T	A
16	chr16:84997629:T:C	0	84997629	C	T
16	chr16:84997669:C:T	0	84997669	T	C
16	chr16:84998142:C:T	0	84998142	T	C
16	chr16:84998796:C:T	0	84998796	T	C
16	chr16:84999211:C:T	0	84999211	T	C
16	chr16:84999348:A:T	0	84999348	T	A
16	chr16:84999794:T:C	0	84999794	C	T
16	chr16:85000073:G:A	0	85000073	A	G
16	chr16:85000597:G:A	0	85000597	A	G
16	chr16:85000672:T:A	0	85000672	A	T
16	chr16:85001060:G:C	0	85001060	C	G
16	chr16:85001203:C:G	0	85001203	G	C
16	chr16:85001368:A:G	0	85001368	G	A
16	chr16:85001766:G:A	0	85001766	A	G
16	chr16:85001806:A:G	0	85001806	G	A
16	chr16:85002097:T:C	0	85002097	C	T
16	chr16:85002269:G:A	0	85002269	A	G
16	chr16:85002407:A:G	0	85002407	G	A
16	chr16:85002515:T:C	0	85002515	C	T
16	chr16:85002766:T:A	0	85002766	A	T
16	chr16:85002852:G:A	0	85002852	A	G
16	chr16:85003404:C:T	0	85003404	T	C
16	chr16:85003692:A:C	0	85003692	C	A
16	chr16:85004067:T:C	0	85004067	C	T
16	chr16:85004459:G:A	0	85004459	A	G
16	chr16:85004494:A:G	0	85004494	G	A
16	chr16:85004766:G:C	0	85004766	C	G
16	chr16:85004901:A:T	0	85004901	T	A
16	chr16:85005342:C:T	0	85005342	T	C
16	chr16:85005461:G:A	0	85005461	A	G
16	chr16:85005631:C:T	0	85005631	T	C
16	chr16:85006126:G:A	0	85006126	A	G
16	chr16:85006575:G:A	0	85006575	A	G
16	chr16:85006653:T:C	0	85006653	C	T
16	chr16:85006721:C:T	0	85006721	T	C
16	chr16:85007076:T:C	0	85007076	C	T
16	chr16:85007127:C:T	0	85007127	T	C
16	chr16:85007150:A:G	0	85007150	G	A
16	chr16:85007625:G:A	0	85007625	A	G
16	chr16:85007653:A:G	0	85007653	G	A
16	chr16:85007910:C:T	0	85007910	T	C
16	chr16:85008008:A:G	0	85008008	G	A
16	chr16:85008060:G:A	0	85008060	A	G
16	chr16:85008162:A:T	0	85008162	T	A
16	chr16:85008606:A:C	0	85008606	C	A
16	chr16:85008771:C:A	0	85008771	A	C
16	chr16:85008777:G:A	0	85008777	A	G
16	chr16:85008904:C:A	0	85008904	A	C
16	chr16:85009110:T:C	0	85009110	C	T
16	chr16:85009516:C:T	0	85009516	T	C
16	chr16:85010170:C:T	0	85010170	T	C
16	chr16:85010336:C:T	0	85010336	T	C
16	chr16:85010683:TCTAA:T	0	85010683	T	TCTAA
16	chr16:85010818:A:C	0	85010818	C	A
16	chr16:85011055:G:A	0	85011055	A	G
16	chr16:85011068:T:C	0	85011068	C	T
16	chr16:85011201:C:T	0	85011201	T	C
16	chr16:85011402:T:C	0	85011402	C	T
16	chr16:85011450:G:A	0	85011450	A	G
16	chr16:85011497:G:A	0	85011497	A	G
16	chr16:85012128:C:T	0	85012128	T	C
16	chr16:85012626:A:G	0	85012626	G	A
16	chr16:85012852:G:A	0	85012852	A	G
16	chr16:85012875:C:G	0	85012875	G	C
16	chr16:85013534:C:T	0	85013534	T	C
16	chr16:85013908:C:G	0	85013908	G	C
16	chr16:85013982:T:C	0	85013982	C	T
16	chr16:85014632:C:G	0	85014632	G	C
16	chr16:85016698:G:A	0	85016698	A	G
16	chr16:85016761:G:A	0	85016761	A	G
16	chr16:85017591:T:C	0	85017591	C	T
16	chr16:85017837:C:T	0	85017837	T	C
16	chr16:85017906:A:G	0	85017906	G	A
16	chr16:85018022:G:A	0	85018022	A	G
16	chr16:85018048:T:C	0	85018048	C	T
16	chr16:85018070:G:C	0	85018070	C	G
16	chr16:85018212:A:G	0	85018212	G	A
16	chr16:85018508:C:T	0	85018508	T	C
16	chr16:85018754:T:C	0	85018754	C	T
16	chr16:85018772:G:C	0	85018772	C	G
16	chr16:85019276:C:G	0	85019276	G	C
16	chr16:85019562:G:A	0	85019562	A	G
16	chr16:85020980:C:T	0	85020980	T	C
16	chr16:85021845:T:C	0	85021845	C	T
16	chr16:85022135:G:C	0	85022135	C	G
16	chr16:85022350:A:G	0	85022350	G	A
16	chr16:85023205:C:T	0	85023205	T	C
16	chr16:85023447:A:G	0	85023447	G	A
16	chr16:85023601:C:T	0	85023601	T	C
16	chr16:85023809:G:A	0	85023809	A	G
16	chr16:85025184:A:G	0	85025184	G	A
16	chr16:85025496:C:T	0	85025496	T	C
16	chr16:85025537:G:A	0	85025537	A	G
16	chr16:85026859:G:T	0	85026859	T	G
16	chr16:85027946:C:G	0	85027946	G	C
16	chr16:85028119:A:C	0	85028119	C	A
16	chr16:85029431:T:G	0	85029431	G	T
16	chr16:85030103:G:A	0	85030103	A	G
16	chr16:85030688:G:A	0	85030688	A	G
16	chr16:85030709:A:C	0	85030709	C	A
16	chr16:85031882:G:C	0	85031882	C	G
16	chr16:85031898:G:C	0	85031898	C	G
16	chr16:85031903:G:A	0	85031903	A	G
16	chr16:85032473:C:G	0	85032473	G	C
16	chr16:85032544:G:A	0	85032544	A	G
16	chr16:85032552:C:T	0	85032552	T	C
16	chr16:85032690:G:A	0	85032690	A	G
16	chr16:85033537:C:A	0	85033537	A	C
16	chr16:85034389:G:A	0	85034389	A	G
16	chr16:85034805:G:A	0	85034805	A	G
16	chr16:85034813:G:C	0	85034813	C	G
16	chr16:85035156:A:G	0	85035156	G	A
16	chr16:85035443:G:C	0	85035443	C	G
16	chr16:85035621:G:C	0	85035621	C	G
16	chr16:85035717:G:A	0	85035717	A	G
16	chr16:85036771:C:T	0	85036771	T	C
16	chr16:85037087:A:T	0	85037087	T	A
16	chr16:85037520:A:G	0	85037520	G	A
16	chr16:85038741:T:C	0	85038741	C	T
16	chr16:85038763:T:C	0	85038763	C	T
16	chr16:85039535:T:C	0	85039535	C	T
16	chr16:85039701:G:A	0	85039701	A	G
16	chr16:85039721:C:T	0	85039721	T	C
16	chr16:85040808:T:C	0	85040808	C	T
16	chr16:85041529:A:G	0	85041529	G	A
16	chr16:85042138:C:T	0	85042138	T	C
16	chr16:85042168:A:C	0	85042168	C	A
16	chr16:85042655:C:T	0	85042655	T	C
16	chr16:85042839:G:A	0	85042839	A	G
16	chr16:85043590:C:T	0	85043590	T	C
16	chr16:85043789:C:T	0	85043789	T	C
16	chr16:85044539:G:A	0	85044539	A	G
16	chr16:85046207:A:G	0	85046207	G	A
16	chr16:85046878:G:A	0	85046878	A	G
16	chr16:85046936:A:C	0	85046936	C	A
16	chr16:85047242:C:T	0	85047242	T	C
16	chr16:85047566:T:C	0	85047566	C	T
16	chr16:85047871:C:G	0	85047871	G	C
16	chr16:85048306:A:G	0	85048306	G	A
16	chr16:85048661:C:T	0	85048661	T	C
16	chr16:85048768:A:C	0	85048768	C	A
16	chr16:85049078:T:C	0	85049078	C	T
16	chr16:85049143:G:A	0	85049143	A	G
16	chr16:85049306:C:T	0	85049306	T	C
16	chr16:85049366:G:A	0	85049366	A	G
16	chr16:85049449:A:T	0	85049449	T	A
16	chr16:85049458:T:C	0	85049458	C	T
16	chr16:85049526:C:T	0	85049526	T	C
16	chr16:85049548:T:C	0	85049548	C	T
16	chr16:85049551:C:T	0	85049551	T	C
16	chr16:85049702:G:A	0	85049702	A	G
16	chr16:85050135:A:G	0	85050135	G	A
16	chr16:85050233:G:C	0	85050233	C	G
16	chr16:85050410:C:T	0	85050410	T	C
16	chr16:85050528:C:A	0	85050528	A	C
16	chr16:85050660:A:G	0	85050660	G	A
16	chr16:85050687:G:A	0	85050687	A	G
16	chr16:85050784:G:A	0	85050784	A	G
16	chr16:85050967:G:T	0	85050967	T	G
16	chr16:85051553:C:T	0	85051553	T	C
16	chr16:85051789:G:A	0	85051789	A	G
16	chr16:85052193:G:A	0	85052193	A	G
16	chr16:85052304:A:G	0	85052304	G	A
16	chr16:85052349:G:A	0	85052349	A	G
16	chr16:85052630:C:T	0	85052630	T	C
16	chr16:85053280:A:G	0	85053280	G	A
16	chr16:85053704:T:A	0	85053704	A	T
16	chr16:85053811:G:A	0	85053811	A	G
16	chr16:85054383:C:T	0	85054383	T	C
16	chr16:85054563:G:A	0	85054563	A	G
16	chr16:85056072:C:A	0	85056072	A	C
16	chr16:85056078:A:G	0	85056078	G	A
16	chr16:85056256:C:A	0	85056256	A	C
16	chr16:85056589:C:G	0	85056589	G	C
16	chr16:85056597:C:T	0	85056597	T	C
16	chr16:85056623:G:A	0	85056623	A	G
16	chr16:85056651:C:T	0	85056651	T	C
16	chr16:85056701:G:A	0	85056701	A	G
16	chr16:85056751:A:G	0	85056751	G	A
16	chr16:85056770:G:A	0	85056770	A	G
16	chr16:85056853:T:A	0	85056853	A	T
16	chr16:85056952:G:C	0	85056952	C	G
16	chr16:85057262:G:A	0	85057262	A	G
16	chr16:85057408:G:A	0	85057408	A	G
16	chr16:85057637:T:C	0	85057637	C	T
16	chr16:85057695:C:G	0	85057695	G	C
16	chr16:85058640:G:A	0	85058640	A	G
16	chr16:85058728:C:G	0	85058728	G	C
16	chr16:85058877:T:G	0	85058877	G	T
16	chr16:85058969:C:T	0	85058969	T	C
16	chr16:85059028:C:T	0	85059028	T	C
16	chr16:85059142:T:C	0	85059142	C	T
16	chr16:85059286:T:C	0	85059286	C	T
16	chr16:85059313:C:T	0	85059313	T	C
16	chr16:85059364:T:C	0	85059364	C	T
16	chr16:85059376:A:G	0	85059376	G	A
16	chr16:85059508:G:A	0	85059508	A	G
16	chr16:85059614:T:C	0	85059614	C	T
16	chr16:85059645:A:G	0	85059645	G	A
16	chr16:85059652:C:G	0	85059652	G	C
16	chr16:85059653:T:A	0	85059653	A	T
16	chr16:85059664:G:T	0	85059664	T	G
16	chr16:85059671:G:A	0	85059671	A	G
16	chr16:85059700:G:A	0	85059700	A	G
16	chr16:85059760:A:G	0	85059760	G	A
16	chr16:85059853:T:C	0	85059853	C	T
16	chr16:85060032:C:A	0	85060032	A	C
16	chr16:85060067:C:T	0	85060067	T	C
16	chr16:85060209:C:T	0	85060209	T	C
16	chr16:85060307:T:C	0	85060307	C	T
16	chr16:85060422:C:T	0	85060422	T	C
16	chr16:85060581:G:A	0	85060581	A	G
16	chr16:85060655:A:G	0	85060655	G	A
16	chr16:85060718:C:T	0	85060718	T	C
16	chr16:85060840:T:C	0	85060840	C	T
16	chr16:85061054:G:A	0	85061054	A	G
16	chr16:85061474:A:G	0	85061474	G	A
16	chr16:85061573:G:T	0	85061573	T	G
16	chr16:85062112:C:T	0	85062112	T	C
16	chr16:85063685:T:C	0	85063685	C	T
16	chr16:85064142:A:G	0	85064142	G	A
16	chr16:85064318:T:C	0	85064318	C	T
16	chr16:85064339:T:G	0	85064339	G	T
16	chr16:85064397:G:C	0	85064397	C	G
16	chr16:85064692:T:C	0	85064692	C	T
16	chr16:85064788:T:C	0	85064788	C	T
16	chr16:85064799:C:A	0	85064799	A	C
16	chr16:85064817:C:T	0	85064817	T	C
16	chr16:85064894:A:G	0	85064894	G	A
16	chr16:85064929:C:T	0	85064929	T	C
16	chr16:85064975:G:A	0	85064975	A	G
16	chr16:85065477:C:T	0	85065477	T	C
16	chr16:85065645:T:C	0	85065645	C	T
16	chr16:85066230:A:G	0	85066230	G	A
16	chr16:85066340:G:C	0	85066340	C	G
16	chr16:85066436:C:T	0	85066436	T	C
16	chr16:85067477:G:A	0	85067477	A	G
16	chr16:85068628:G:T	0	85068628	T	G
16	chr16:85068813:T:C	0	85068813	C	T
16	chr16:85068824:A:G	0	85068824	G	A
16	chr16:85068921:C:G	0	85068921	G	C
16	chr16:85069416:C:A	0	85069416	A	C
16	chr16:85069892:C:G	0	85069892	G	C
16	chr16:85070013:C:A	0	85070013	A	C
16	chr16:85070332:G:A	0	85070332	A	G
16	chr16:85070347:A:G	0	85070347	G	A
16	chr16:85070449:A:G	0	85070449	G	A
16	chr16:85070523:C:T	0	85070523	T	C
16	chr16:85070566:T:C	0	85070566	C	T
16	chr16:85070620:A:G	0	85070620	G	A
16	chr16:85070634:C:T	0	85070634	T	C
16	chr16:85070880:A:G	0	85070880	G	A
16	chr16:85070982:T:G	0	85070982	G	T
16	chr16:85071110:G:A	0	85071110	A	G
16	chr16:85071146:G:T	0	85071146	T	G
16	chr16:85071694:A:G	0	85071694	G	A
16	chr16:85071948:A:C	0	85071948	C	A
16	chr16:85072037:C:T	0	85072037	T	C
16	chr16:85072436:A:G	0	85072436	G	A
16	chr16:85073261:T:C	0	85073261	C	T
16	chr16:85073404:G:A	0	85073404	A	G
16	chr16:85073638:G:A	0	85073638	A	G
16	chr16:85073887:G:C	0	85073887	C	G
16	chr16:85074778:G:T	0	85074778	T	G
16	chr16:85074805:T:TGC	0	85074805	TGC	T
16	chr16:85075190:T:G	0	85075190	G	T
16	chr16:85075630:C:G	0	85075630	G	C
16	chr16:85075722:A:G	0	85075722	G	A
16	chr16:85075751:C:T	0	85075751	T	C
16	chr16:85076639:C:T	0	85076639	T	C
16	chr16:85077027:C:G	0	85077027	G	C
16	chr16:85078083:C:T	0	85078083	T	C
16	chr16:85078337:A:G	0	85078337	G	A
16	chr16:85078381:C:T	0	85078381	T	C
16	chr16:85078462:C:G	0	85078462	G	C
16	chr16:85078491:C:G	0	85078491	G	C
16	chr16:85079167:A:C	0	85079167	C	A
16	chr16:85079897:T:C	0	85079897	C	T
16	chr16:85080214:T:A	0	85080214	A	T
16	chr16:85080591:C:T	0	85080591	T	C
16	chr16:85080789:A:G	0	85080789	G	A
16	chr16:85081165:A:T	0	85081165	T	A
16	chr16:85081167:T:C	0	85081167	C	T
16	chr16:85081830:T:C	0	85081830	C	T
16	chr16:85081884:G:A	0	85081884	A	G
16	chr16:85081943:C:G	0	85081943	G	C
16	chr16:85082706:C:T	0	85082706	T	C
16	chr16:85083848:G:T	0	85083848	T	G
16	chr16:85084816:G:T	0	85084816	T	G
16	chr16:85084888:T:G	0	85084888	G	T
16	chr16:85085124:A:G	0	85085124	G	A
16	chr16:85085134:G:T	0	85085134	T	G
16	chr16:85086371:T:C	0	85086371	C	T
16	chr16:85086379:G:C	0	85086379	C	G
16	chr16:85086894:C:T	0	85086894	T	C
16	chr16:85086904:A:G	0	85086904	G	A
16	chr16:85087003:A:G	0	85087003	G	A
16	chr16:85087042:C:T	0	85087042	T	C
16	chr16:85087209:G:C	0	85087209	C	G
16	chr16:85087397:A:G	0	85087397	G	A
16	chr16:85088090:G:A	0	85088090	A	G
16	chr16:85088669:C:T	0	85088669	T	C
16	chr16:85088730:G:A	0	85088730	A	G
16	chr16:85090156:T:G	0	85090156	G	T
16	chr16:85090741:T:C	0	85090741	C	T
16	chr16:85090918:T:C	0	85090918	C	T
16	chr16:85091106:T:C	0	85091106	C	T
16	chr16:85091159:T:C	0	85091159	C	T
16	chr16:85092854:C:T	0	85092854	T	C
16	chr16:85093437:A:G	0	85093437	G	A
16	chr16:85093632:T:C	0	85093632	C	T
16	chr16:85093719:C:T	0	85093719	T	C
16	chr16:85094219:T:G	0	85094219	G	T
16	chr16:85095247:G:C	0	85095247	C	G
16	chr16:85095477:C:T	0	85095477	T	C
16	chr16:85095586:G:A	0	85095586	A	G
16	chr16:85095644:C:T	0	85095644	T	C
16	chr16:85095768:AAGGC:A	0	85095768	A	AAGGC
16	chr16:85096155:G:A	0	85096155	A	G
16	chr16:85096989:G:A	0	85096989	A	G
16	chr16:85097193:G:A	0	85097193	A	G
16	chr16:85097839:C:T	0	85097839	T	C
16	chr16:85098300:A:G	0	85098300	G	A
16	chr16:85098487:G:A	0	85098487	A	G
16	chr16:85099170:A:G	0	85099170	G	A
16	chr16:85100004:C:A	0	85100004	A	C
16	chr16:85101086:C:G	0	85101086	G	C
16	chr16:85101463:C:T	0	85101463	T	C
16	chr16:85101682:T:TG	0	85101682	TG	T
16	chr16:85103645:T:C	0	85103645	C	T
16	chr16:85104422:C:T	0	85104422	T	C
16	chr16:85104489:A:G	0	85104489	G	A
16	chr16:85105120:C:G	0	85105120	G	C
16	chr16:85105567:G:T	0	85105567	T	G
16	chr16:85105711:G:C	0	85105711	C	G
16	chr16:85105864:T:G	0	85105864	G	T
16	chr16:85106208:G:A	0	85106208	A	G
16	chr16:85106224:C:T	0	85106224	T	C
16	chr16:85106397:A:G	0	85106397	G	A
16	chr16:85106855:C:T	0	85106855	T	C
16	chr16:85107122:A:G	0	85107122	G	A
16	chr16:85107134:G:A	0	85107134	A	G
16	chr16:85107332:C:A	0	85107332	A	C
16	chr16:85107350:T:C	0	85107350	C	T
16	chr16:85107686:T:C	0	85107686	C	T
16	chr16:85107950:G:A	0	85107950	A	G
16	chr16:85108055:G:A	0	85108055	A	G
16	chr16:85108217:T:C	0	85108217	C	T
16	chr16:85108366:T:C	0	85108366	C	T
16	chr16:85108670:C:G	0	85108670	G	C
16	chr16:85109028:C:T	0	85109028	T	C
16	chr16:85109061:T:C	0	85109061	C	T
16	chr16:85109148:T:C	0	85109148	C	T
16	chr16:85109211:G:C	0	85109211	C	G
16	chr16:85109239:C:T	0	85109239	T	C
16	chr16:85109240:A:G	0	85109240	G	A
16	chr16:85109370:G:A	0	85109370	A	G
16	chr16:85109395:T:C	0	85109395	C	T
16	chr16:85109615:A:G	0	85109615	G	A
16	chr16:85109827:G:T	0	85109827	T	G
16	chr16:85109903:A:G	0	85109903	G	A
16	chr16:85109907:G:A	0	85109907	A	G
16	chr16:85109955:T:C	0	85109955	C	T
16	chr16:85109958:G:A	0	85109958	A	G
16	chr16:85110565:C:G	0	85110565	G	C
16	chr16:85110824:C:G	0	85110824	G	C
16	chr16:85110836:G:C	0	85110836	C	G
16	chr16:85110935:C:G	0	85110935	G	C
16	chr16:85111051:G:A	0	85111051	A	G
16	chr16:85111583:C:T	0	85111583	T	C
16	chr16:85111677:C:G	0	85111677	G	C
16	chr16:85111804:G:T	0	85111804	T	G
16	chr16:85112056:G:A	0	85112056	A	G
16	chr16:85112371:T:C	0	85112371	C	T
16	chr16:85112433:G:C	0	85112433	C	G
16	chr16:85112861:A:G	0	85112861	G	A
16	chr16:85112900:A:G	0	85112900	G	A
16	chr16:85112979:A:G	0	85112979	G	A
16	chr16:85113103:C:T	0	85113103	T	C
16	chr16:85113329:C:T	0	85113329	T	C
16	chr16:85114027:C:T	0	85114027	T	C
16	chr16:85114133:G:A	0	85114133	A	G
16	chr16:85114173:C:T	0	85114173	T	C
16	chr16:85114383:A:G	0	85114383	G	A
16	chr16:85114734:A:G	0	85114734	G	A
16	chr16:85115527:T:G	0	85115527	G	T
16	chr16:85115800:G:A	0	85115800	A	G
16	chr16:85115831:C:T	0	85115831	T	C
16	chr16:85116557:A:G	0	85116557	G	A
16	chr16:85117032:C:G	0	85117032	G	C
16	chr16:85117134:G:T	0	85117134	T	G
16	chr16:85117361:G:T	0	85117361	T	G
16	chr16:85117555:G:A	0	85117555	A	G
16	chr16:85117795:T:C	0	85117795	C	T
16	chr16:85118551:C:T	0	85118551	T	C
16	chr16:85120053:G:T	0	85120053	T	G
16	chr16:85120424:T:A	0	85120424	A	T
16	chr16:85120673:G:A	0	85120673	A	G
16	chr16:85120718:A:G	0	85120718	G	A
16	chr16:85120721:A:T	0	85120721	T	A
16	chr16:85120753:G:T	0	85120753	T	G
16	chr16:85120800:A:G	0	85120800	G	A
16	chr16:85120948:T:C	0	85120948	C	T
16	chr16:85121037:A:G	0	85121037	G	A
16	chr16:85121296:C:T	0	85121296	T	C
16	chr16:85121312:C:A	0	85121312	A	C
16	chr16:85121465:G:A	0	85121465	A	G
16	chr16:85121619:C:A	0	85121619	A	C
16	chr16:85121778:G:A	0	85121778	A	G
16	chr16:85121790:C:T	0	85121790	T	C
16	chr16:85121874:G:A	0	85121874	A	G
16	chr16:85122027:A:G	0	85122027	G	A
16	chr16:85122183:C:T	0	85122183	T	C
16	chr16:85122189:G:T	0	85122189	T	G
16	chr16:85122237:G:A	0	85122237	A	G
16	chr16:85122358:TA:T	0	85122358	T	TA
16	chr16:85122448:G:T	0	85122448	T	G
16	chr16:85122499:T:G	0	85122499	G	T
16	chr16:85122560:A:G	0	85122560	G	A
16	chr16:85122821:A:G	0	85122821	G	A
16	chr16:85123149:G:A	0	85123149	A	G
16	chr16:85124066:C:T	0	85124066	T	C
16	chr16:85124403:G:T	0	85124403	T	G
16	chr16:85124435:T:G	0	85124435	G	T
16	chr16:85124521:A:G	0	85124521	G	A
16	chr16:85124524:G:C	0	85124524	C	G
16	chr16:85124642:A:G	0	85124642	G	A
16	chr16:85125553:G:A	0	85125553	A	G
16	chr16:85125823:C:A	0	85125823	A	C
16	chr16:85126162:C:A	0	85126162	A	C
16	chr16:85127177:C:G	0	85127177	G	C
16	chr16:85127269:A:G	0	85127269	G	A
16	chr16:85127348:A:G	0	85127348	G	A
16	chr16:85127543:T:C	0	85127543	C	T
16	chr16:85127566:T:C	0	85127566	C	T
16	chr16:85127603:G:A	0	85127603	A	G
16	chr16:85127605:T:C	0	85127605	C	T
16	chr16:85127761:G:A	0	85127761	A	G
16	chr16:85128063:T:G	0	85128063	G	T
16	chr16:85128068:G:A	0	85128068	A	G
16	chr16:85128402:C:T	0	85128402	T	C
16	chr16:85128486:G:C	0	85128486	C	G
16	chr16:85128785:C:G	0	85128785	G	C
16	chr16:85128787:C:A	0	85128787	A	C
16	chr16:85128830:A:G	0	85128830	G	A
16	chr16:85128865:A:G	0	85128865	G	A
16	chr16:85128866:C:T	0	85128866	T	C
16	chr16:85128957:G:C	0	85128957	C	G
16	chr16:85129003:G:T	0	85129003	T	G
16	chr16:85129801:G:A	0	85129801	A	G
16	chr16:85130922:A:C	0	85130922	C	A
16	chr16:85131417:T:C	0	85131417	C	T
16	chr16:85131750:G:A	0	85131750	A	G
16	chr16:85132078:G:A	0	85132078	A	G
16	chr16:85132388:T:C	0	85132388	C	T
16	chr16:85132413:A:G	0	85132413	G	A
16	chr16:85132443:C:T	0	85132443	T	C
16	chr16:85133284:G:T	0	85133284	T	G
16	chr16:85133710:C:T	0	85133710	T	C
16	chr16:85133733:GTGCAGATGGGAAGGTGGTCAGGGGGTGCAGAGAGGGAGGTGGGGGC:G	0	85133733	G	GTGCAGATGGGAAGGTGGTCAGGGGGTGCAGAGAGGGAGGTGGGGGC
16	chr16:85134354:C:T	0	85134354	T	C
16	chr16:85134954:G:A	0	85134954	A	G
16	chr16:85135264:G:T	0	85135264	T	G
16	chr16:85136008:C:G	0	85136008	G	C
16	chr16:85136108:G:C	0	85136108	C	G
16	chr16:85136164:C:A	0	85136164	A	C
16	chr16:85136196:C:G	0	85136196	G	C
16	chr16:85136511:C:T	0	85136511	T	C
16	chr16:85137481:C:T	0	85137481	T	C
16	chr16:85137882:C:T	0	85137882	T	C
16	chr16:85138396:C:T	0	85138396	T	C
16	chr16:85138758:T:A	0	85138758	A	T
16	chr16:85139825:A:G	0	85139825	G	A
16	chr16:85140226:G:C	0	85140226	C	G
16	chr16:85140260:A:G	0	85140260	G	A
16	chr16:85140873:G:C	0	85140873	C	G
16	chr16:85142246:C:T	0	85142246	T	C
16	chr16:85142457:G:A	0	85142457	A	G
16	chr16:85142573:G:A	0	85142573	A	G
16	chr16:85142751:C:G	0	85142751	G	C
16	chr16:85144041:G:A	0	85144041	A	G
16	chr16:85144838:A:G	0	85144838	G	A
16	chr16:85145124:T:G	0	85145124	G	T
16	chr16:85145173:C:T	0	85145173	T	C
16	chr16:85145441:G:A	0	85145441	A	G
16	chr16:85145795:G:A	0	85145795	A	G
16	chr16:85146054:G:A	0	85146054	A	G
16	chr16:85148349:T:C	0	85148349	C	T
16	chr16:85148612:G:A	0	85148612	A	G
16	chr16:85148807:G:A	0	85148807	A	G
16	chr16:85149355:G:T	0	85149355	T	G
16	chr16:85149470:G:C	0	85149470	C	G
16	chr16:85149833:C:G	0	85149833	G	C
16	chr16:85150244:G:T	0	85150244	T	G
16	chr16:85151450:A:G	0	85151450	G	A
16	chr16:85151506:G:A	0	85151506	A	G
16	chr16:85152208:T:C	0	85152208	C	T
16	chr16:85152658:T:C	0	85152658	C	T
16	chr16:85153065:A:T	0	85153065	T	A
16	chr16:85153128:C:A	0	85153128	A	C
16	chr16:85153564:G:T	0	85153564	T	G
16	chr16:85154306:A:AC	0	85154306	AC	A
16	chr16:85154688:C:T	0	85154688	T	C
16	chr16:85154920:A:G	0	85154920	G	A
16	chr16:85155378:T:A	0	85155378	A	T
16	chr16:85155549:A:G	0	85155549	G	A
16	chr16:85155611:A:G	0	85155611	G	A
16	chr16:85155656:G:C	0	85155656	C	G
16	chr16:85155944:G:C	0	85155944	C	G
16	chr16:85155994:T:C	0	85155994	C	T
16	chr16:85156071:G:A	0	85156071	A	G
16	chr16:85156100:T:C	0	85156100	C	T
16	chr16:85156128:C:T	0	85156128	T	C
16	chr16:85156330:G:A	0	85156330	A	G
16	chr16:85156624:C:A	0	85156624	A	C
16	chr16:85156769:G:A	0	85156769	A	G
16	chr16:85156860:C:T	0	85156860	T	C
16	chr16:85159349:T:C	0	85159349	C	T
16	chr16:85161504:T:C	0	85161504	C	T
16	chr16:85164374:A:G	0	85164374	G	A
16	chr16:85165359:T:G	0	85165359	G	T
16	chr16:85167799:G:A	0	85167799	A	G
16	chr16:85168104:G:A	0	85168104	A	G
16	chr16:85168364:C:T	0	85168364	T	C
16	chr16:85170272:T:G	0	85170272	G	T
16	chr16:85170615:C:T	0	85170615	T	C
16	chr16:85171649:C:T	0	85171649	T	C
16	chr16:85171917:G:C	0	85171917	C	G
16	chr16:85173126:C:T	0	85173126	T	C
16	chr16:85173352:G:A	0	85173352	A	G
16	chr16:85174110:A:G	0	85174110	G	A
16	chr16:85175051:GTTGTTCCCTA:G	0	85175051	G	GTTGTTCCCTA
16	chr16:85175224:C:T	0	85175224	T	C
16	chr16:85175387:C:T	0	85175387	T	C
16	chr16:85175613:A:G	0	85175613	G	A
16	chr16:85175813:G:A	0	85175813	A	G
16	chr16:85176690:C:T	0	85176690	T	C
16	chr16:85177296:G:C	0	85177296	C	G
16	chr16:85177512:T:C	0	85177512	C	T
16	chr16:85177540:C:T	0	85177540	T	C
16	chr16:85177767:C:T	0	85177767	T	C
16	chr16:85178372:G:A	0	85178372	A	G
16	chr16:85179231:G:A	0	85179231	A	G
16	chr16:85179324:G:A	0	85179324	A	G
16	chr16:85180329:G:A	0	85180329	A	G
16	chr16:85181080:C:T	0	85181080	T	C
16	chr16:85181702:C:T	0	85181702	T	C
16	chr16:85182512:T:C	0	85182512	C	T
16	chr16:85182596:A:G	0	85182596	G	A
16	chr16:85182794:T:C	0	85182794	C	T
16	chr16:85182839:G:A	0	85182839	A	G
16	chr16:85182954:G:A	0	85182954	A	G
16	chr16:85183098:C:T	0	85183098	T	C
16	chr16:85183439:A:G	0	85183439	G	A
16	chr16:85184102:G:A	0	85184102	A	G
16	chr16:85184280:C:T	0	85184280	T	C
16	chr16:85184876:C:T	0	85184876	T	C
16	chr16:85184961:A:C	0	85184961	C	A
16	chr16:85185117:A:G	0	85185117	G	A
16	chr16:85185264:A:G	0	85185264	G	A
16	chr16:85185333:A:G	0	85185333	G	A
16	chr16:85185520:C:T	0	85185520	T	C
16	chr16:85185681:G:C	0	85185681	C	G
16	chr16:85185987:T:C	0	85185987	C	T
16	chr16:85186448:CA:C	0	85186448	C	CA
16	chr16:85186567:T:C	0	85186567	C	T
16	chr16:85187395:C:T	0	85187395	T	C
16	chr16:85187445:G:A	0	85187445	A	G
16	chr16:85187791:G:C	0	85187791	C	G
16	chr16:85187997:A:G	0	85187997	G	A
16	chr16:85188398:C:T	0	85188398	T	C
16	chr16:85188410:C:T	0	85188410	T	C
16	chr16:85188437:C:T	0	85188437	T	C
16	chr16:85188819:AAC:A	0	85188819	A	AAC
16	chr16:85189270:A:G	0	85189270	G	A
16	chr16:85189292:C:T	0	85189292	T	C
16	chr16:85189325:C:T	0	85189325	T	C
16	chr16:85190160:A:G	0	85190160	G	A
16	chr16:85190271:T:C	0	85190271	C	T
16	chr16:85190511:T:C	0	85190511	C	T
16	chr16:85190926:A:G	0	85190926	G	A
16	chr16:85192265:A:C	0	85192265	C	A
16	chr16:85192507:T:C	0	85192507	C	T
16	chr16:85193072:A:T	0	85193072	T	A
16	chr16:85193213:A:G	0	85193213	G	A
16	chr16:85193247:G:A	0	85193247	A	G
16	chr16:85193257:A:G	0	85193257	G	A
16	chr16:85194142:A:G	0	85194142	G	A
16	chr16:85195056:T:C	0	85195056	C	T
16	chr16:85195212:G:C	0	85195212	C	G
16	chr16:85195415:G:A	0	85195415	A	G
16	chr16:85195621:A:G	0	85195621	G	A
16	chr16:85196023:A:T	0	85196023	T	A
16	chr16:85196040:T:C	0	85196040	C	T
16	chr16:85196813:C:T	0	85196813	T	C
16	chr16:85197675:A:T	0	85197675	T	A
16	chr16:85197715:A:C	0	85197715	C	A
16	chr16:85197928:C:G	0	85197928	G	C
16	chr16:85198100:C:T	0	85198100	T	C
16	chr16:85198371:T:C	0	85198371	C	T
16	chr16:85199167:G:A	0	85199167	A	G
16	chr16:85199421:G:A	0	85199421	A	G
16	chr16:85199858:A:T	0	85199858	T	A
16	chr16:85200230:C:A	0	85200230	A	C
16	chr16:85200439:TAGAG:T	0	85200439	T	TAGAG
16	chr16:85200535:A:T	0	85200535	T	A
16	chr16:85200669:T:C	0	85200669	C	T
16	chr16:85201954:A:G	0	85201954	G	A
16	chr16:85202148:G:A	0	85202148	A	G
16	chr16:85202177:G:T	0	85202177	T	G
16	chr16:85203193:TC:T	0	85203193	T	TC
16	chr16:85203303:G:A	0	85203303	A	G
16	chr16:85203571:G:A	0	85203571	A	G
16	chr16:85203765:T:C	0	85203765	C	T
16	chr16:85204412:T:C	0	85204412	C	T
16	chr16:85204875:G:A	0	85204875	A	G
16	chr16:85205320:C:T	0	85205320	T	C
16	chr16:85205779:T:G	0	85205779	G	T
16	chr16:85206389:G:T	0	85206389	T	G
16	chr16:85206992:G:A	0	85206992	A	G
16	chr16:85207672:C:T	0	85207672	T	C
16	chr16:85207922:C:G	0	85207922	G	C
16	chr16:85208196:G:A	0	85208196	A	G
16	chr16:85208638:T:A	0	85208638	A	T
16	chr16:85208798:CTGTGTTGGGGTTTGCCACGTGTTGGGGTTCGTCTGTGTTGGCGTTCGCCTGTGTTGGGGTTCACCATATGTTGGGGTTCACCACGTGTTGGGGTTTGCCG:C	0	85208798	C	CTGTGTTGGGGTTTGCCACGTGTTGGGGTTCGTCTGTGTTGGCGTTCGCCTGTGTTGGGGTTCACCATATGTTGGGGTTCACCACGTGTTGGGGTTTGCCG
16	chr16:85210362:A:G	0	85210362	G	A
16	chr16:85211319:T:G	0	85211319	G	T
16	chr16:85211361:C:T	0	85211361	T	C
16	chr16:85212712:C:T	0	85212712	T	C
16	chr16:85213589:C:T	0	85213589	T	C
16	chr16:85214173:G:A	0	85214173	A	G
16	chr16:85214850:G:A	0	85214850	A	G
16	chr16:85215242:T:G	0	85215242	G	T
16	chr16:85215436:C:G	0	85215436	G	C
16	chr16:85215578:A:G	0	85215578	G	A
16	chr16:85216990:T:G	0	85216990	G	T
16	chr16:85218048:G:A	0	85218048	A	G
16	chr16:85219732:T:C	0	85219732	C	T
16	chr16:85219780:A:G	0	85219780	G	A
16	chr16:85219821:G:A	0	85219821	A	G
16	chr16:85219999:T:C	0	85219999	C	T
16	chr16:85221846:G:A	0	85221846	A	G
16	chr16:85222004:C:T	0	85222004	T	C
16	chr16:85222343:A:G	0	85222343	G	A
16	chr16:85223228:T:C	0	85223228	C	T
16	chr16:85223260:C:T	0	85223260	T	C
16	chr16:85223454:T:C	0	85223454	C	T
16	chr16:85224403:T:G	0	85224403	G	T
16	chr16:85224585:C:T	0	85224585	T	C
16	chr16:85224963:A:G	0	85224963	G	A
16	chr16:85225274:T:C	0	85225274	C	T
16	chr16:85226466:C:T	0	85226466	T	C
16	chr16:85226930:C:T	0	85226930	T	C
16	chr16:85227053:ATCTG:A	0	85227053	A	ATCTG
16	chr16:85227083:T:C	0	85227083	C	T
16	chr16:85227851:G:A	0	85227851	A	G
16	chr16:85228684:T:C	0	85228684	C	T
16	chr16:85230276:C:T	0	85230276	T	C
16	chr16:85232658:T:C	0	85232658	C	T
16	chr16:85232731:C:T	0	85232731	T	C
16	chr16:85233254:A:C	0	85233254	C	A
16	chr16:85233940:G:C	0	85233940	C	G
16	chr16:85234191:A:G	0	85234191	G	A
16	chr16:85234218:T:C	0	85234218	C	T
16	chr16:85235612:A:C	0	85235612	C	A
16	chr16:85235895:G:A	0	85235895	A	G
16	chr16:85237624:G:A	0	85237624	A	G
16	chr16:85238080:G:A	0	85238080	A	G
16	chr16:85238411:T:C	0	85238411	C	T
16	chr16:85238638:G:A	0	85238638	A	G
16	chr16:85239620:G:A	0	85239620	A	G
16	chr16:85240098:G:T	0	85240098	T	G
16	chr16:85240256:C:T	0	85240256	T	C
16	chr16:85240296:A:G	0	85240296	G	A
16	chr16:85240368:GC:G	0	85240368	G	GC
16	chr16:85240528:G:A	0	85240528	A	G
16	chr16:85240615:A:G	0	85240615	G	A
16	chr16:85240633:G:A	0	85240633	A	G
16	chr16:85241650:G:A	0	85241650	A	G
16	chr16:85241676:A:G	0	85241676	G	A
16	chr16:85242229:T:C	0	85242229	C	T
16	chr16:85242288:T:G	0	85242288	G	T
16	chr16:85242536:C:T	0	85242536	T	C
16	chr16:85242905:G:A	0	85242905	A	G
16	chr16:85243728:G:A	0	85243728	A	G
16	chr16:85243768:A:G	0	85243768	G	A
16	chr16:85244719:A:G	0	85244719	G	A
16	chr16:85245268:G:A	0	85245268	A	G
16	chr16:85245611:G:T	0	85245611	T	G
16	chr16:85245972:G:T	0	85245972	T	G
16	chr16:85246039:A:G	0	85246039	G	A
16	chr16:85246594:G:A	0	85246594	A	G
16	chr16:85248669:T:C	0	85248669	C	T
16	chr16:85249909:C:T	0	85249909	T	C
16	chr16:85250775:C:A	0	85250775	A	C
16	chr16:85251273:TGCCCTCAAGGTGACAAA:T	0	85251273	T	TGCCCTCAAGGTGACAAA
16	chr16:85252455:AC:A	0	85252455	A	AC
16	chr16:85254636:G:A	0	85254636	A	G
16	chr16:85255494:T:C	0	85255494	C	T
16	chr16:85255556:C:T	0	85255556	T	C
16	chr16:85255658:C:T	0	85255658	T	C
16	chr16:85255923:A:G	0	85255923	G	A
16	chr16:85257052:G:A	0	85257052	A	G
16	chr16:85257894:A:T	0	85257894	T	A
16	chr16:85257970:G:T	0	85257970	T	G
16	chr16:85258546:C:G	0	85258546	G	C
16	chr16:85258812:T:C	0	85258812	C	T
16	chr16:85258870:A:G	0	85258870	G	A
16	chr16:85259141:T:A	0	85259141	A	T
16	chr16:85259805:G:A	0	85259805	A	G
16	chr16:85259817:A:G	0	85259817	G	A
16	chr16:85259877:T:C	0	85259877	C	T
16	chr16:85259901:A:G	0	85259901	G	A
16	chr16:85261650:A:G	0	85261650	G	A
16	chr16:85262376:A:C	0	85262376	C	A
16	chr16:85262548:G:A	0	85262548	A	G
16	chr16:85262598:G:A	0	85262598	A	G
16	chr16:85262625:T:C	0	85262625	C	T
16	chr16:85264022:C:G	0	85264022	G	C
16	chr16:85264081:T:G	0	85264081	G	T
16	chr16:85264212:G:A	0	85264212	A	G
16	chr16:85264525:G:A	0	85264525	A	G
16	chr16:85264958:C:T	0	85264958	T	C
16	chr16:85264974:T:C	0	85264974	C	T
16	chr16:85265639:T:C	0	85265639	C	T
16	chr16:85265668:A:G	0	85265668	G	A
16	chr16:85265782:A:G	0	85265782	G	A
16	chr16:85265867:C:G	0	85265867	G	C
16	chr16:85266473:C:T	0	85266473	T	C
16	chr16:85266824:T:C	0	85266824	C	T
16	chr16:85266825:G:A	0	85266825	A	G
16	chr16:85268560:C:T	0	85268560	T	C
16	chr16:85271273:G:C	0	85271273	C	G
16	chr16:85271321:G:A	0	85271321	A	G
16	chr16:85271485:C:T	0	85271485	T	C
16	chr16:85271528:C:T	0	85271528	T	C
16	chr16:85272274:G:A	0	85272274	A	G
16	chr16:85272446:GA:G	0	85272446	G	GA
16	chr16:85272628:C:G	0	85272628	G	C
16	chr16:85272656:AGTGCTGGGGGCTTG:A	0	85272656	A	AGTGCTGGGGGCTTG
16	chr16:85272735:CTTGT:C	0	85272735	C	CTTGT
16	chr16:85272755:C:G	0	85272755	G	C
16	chr16:85272882:T:G	0	85272882	G	T
16	chr16:85273245:T:C	0	85273245	C	T
16	chr16:85273299:TAATTA:T	0	85273299	T	TAATTA
16	chr16:85273308:G:A	0	85273308	A	G
16	chr16:85273345:A:G	0	85273345	G	A
16	chr16:85273406:T:C	0	85273406	C	T
16	chr16:85273519:A:T	0	85273519	T	A
16	chr16:85273614:G:A	0	85273614	A	G
16	chr16:85273722:C:T	0	85273722	T	C
16	chr16:85273752:C:T	0	85273752	T	C
16	chr16:85274030:G:C	0	85274030	C	G
16	chr16:85274099:T:C	0	85274099	C	T
16	chr16:85274786:C:T	0	85274786	T	C
16	chr16:85275219:C:T	0	85275219	T	C
16	chr16:85275284:C:T	0	85275284	T	C
16	chr16:85275381:C:T	0	85275381	T	C
16	chr16:85275652:G:C	0	85275652	C	G
16	chr16:85275708:A:G	0	85275708	G	A
16	chr16:85276188:C:T	0	85276188	T	C
16	chr16:85276284:G:A	0	85276284	A	G
16	chr16:85276342:GGT:G	0	85276342	G	GGT
16	chr16:85276375:C:A	0	85276375	A	C
16	chr16:85276853:G:T	0	85276853	T	G
16	chr16:85276880:G:C	0	85276880	C	G
16	chr16:85276930:C:T	0	85276930	T	C
16	chr16:85276953:T:C	0	85276953	C	T
16	chr16:85277088:G:A	0	85277088	A	G
16	chr16:85277145:C:T	0	85277145	T	C
16	chr16:85277474:A:G	0	85277474	G	A
16	chr16:85277682:T:C	0	85277682	C	T
16	chr16:85278065:A:G	0	85278065	G	A
16	chr16:85278106:C:G	0	85278106	G	C
16	chr16:85278164:T:C	0	85278164	C	T
16	chr16:85278340:G:A	0	85278340	A	G
16	chr16:85278587:T:G	0	85278587	G	T
16	chr16:85279277:C:A	0	85279277	A	C
16	chr16:85280018:T:C	0	85280018	C	T
16	chr16:85280056:G:A	0	85280056	A	G
16	chr16:85280201:G:T	0	85280201	T	G
16	chr16:85281345:A:G	0	85281345	G	A
16	chr16:85282544:C:G	0	85282544	G	C
16	chr16:85283559:C:T	0	85283559	T	C
16	chr16:85283589:G:A	0	85283589	A	G
16	chr16:85283781:A:T	0	85283781	T	A
16	chr16:85284696:C:A	0	85284696	A	C
16	chr16:85284953:A:G	0	85284953	G	A
16	chr16:85285793:C:A	0	85285793	A	C
16	chr16:85286971:T:C	0	85286971	C	T
16	chr16:85287877:T:C	0	85287877	C	T
16	chr16:85288078:A:G	0	85288078	G	A
16	chr16:85289884:A:G	0	85289884	G	A
16	chr16:85290067:T:C	0	85290067	C	T
16	chr16:85290808:GT:G	0	85290808	G	GT
16	chr16:85290961:G:A	0	85290961	A	G
16	chr16:85292209:G:A	0	85292209	A	G
16	chr16:85292668:C:T	0	85292668	T	C
16	chr16:85293050:C:T	0	85293050	T	C
16	chr16:85294296:G:T	0	85294296	T	G
16	chr16:85294421:A:G	0	85294421	G	A
16	chr16:85295098:C:T	0	85295098	T	C
16	chr16:85295401:G:A	0	85295401	A	G
16	chr16:85296928:A:G	0	85296928	G	A
16	chr16:85296929:G:T	0	85296929	T	G
16	chr16:85297132:A:G	0	85297132	G	A
16	chr16:85297489:A:G	0	85297489	G	A
16	chr16:85297581:C:A	0	85297581	A	C
16	chr16:85298238:T:C	0	85298238	C	T
16	chr16:85299314:C:T	0	85299314	T	C
16	chr16:85299646:G:A	0	85299646	A	G
16	chr16:85299659:A:C	0	85299659	C	A
16	chr16:85300154:G:A	0	85300154	A	G
16	chr16:85300468:C:A	0	85300468	A	C
16	chr16:85301427:T:G	0	85301427	G	T
16	chr16:85301590:C:T	0	85301590	T	C
16	chr16:85302044:C:A	0	85302044	A	C
16	chr16:85302170:T:G	0	85302170	G	T
16	chr16:85302345:G:T	0	85302345	T	G
16	chr16:85303319:C:T	0	85303319	T	C
16	chr16:85303814:C:T	0	85303814	T	C
16	chr16:85304049:A:C	0	85304049	C	A
16	chr16:85305585:A:G	0	85305585	G	A
16	chr16:85305653:T:C	0	85305653	C	T
16	chr16:85306386:T:A	0	85306386	A	T
16	chr16:85306834:G:A	0	85306834	A	G
16	chr16:85307373:T:C	0	85307373	C	T
16	chr16:85309593:G:A	0	85309593	A	G
16	chr16:85309614:G:A	0	85309614	A	G
16	chr16:85310291:G:A	0	85310291	A	G
16	chr16:85310357:G:A	0	85310357	A	G
16	chr16:85311774:T:C	0	85311774	C	T
16	chr16:85313053:A:G	0	85313053	G	A
16	chr16:85313467:G:A	0	85313467	A	G
16	chr16:85314449:G:C	0	85314449	C	G
16	chr16:85314851:G:C	0	85314851	C	G
16	chr16:85315162:C:T	0	85315162	T	C
16	chr16:85315194:A:G	0	85315194	G	A
16	chr16:85315254:C:T	0	85315254	T	C
16	chr16:85316140:T:C	0	85316140	C	T
16	chr16:85316205:G:A	0	85316205	A	G
16	chr16:85316487:C:T	0	85316487	T	C
16	chr16:85316491:G:C	0	85316491	C	G
16	chr16:85317228:A:G	0	85317228	G	A
16	chr16:85317884:G:A	0	85317884	A	G
16	chr16:85319282:G:A	0	85319282	A	G
16	chr16:85319648:C:T	0	85319648	T	C
16	chr16:85320102:G:A	0	85320102	A	G
16	chr16:85320291:G:A	0	85320291	A	G
16	chr16:85321619:G:C	0	85321619	C	G
16	chr16:85321795:A:AC	0	85321795	AC	A
16	chr16:85322523:G:T	0	85322523	T	G
16	chr16:85322546:G:A	0	85322546	A	G
16	chr16:85322673:T:C	0	85322673	C	T
16	chr16:85323385:C:T	0	85323385	T	C
16	chr16:85324092:G:T	0	85324092	T	G
16	chr16:85324260:A:G	0	85324260	G	A
16	chr16:85324842:T:C	0	85324842	C	T
16	chr16:85325414:A:C	0	85325414	C	A
16	chr16:85325584:A:T	0	85325584	T	A
16	chr16:85326065:C:T	0	85326065	T	C
16	chr16:85326250:G:A	0	85326250	A	G
16	chr16:85327604:G:A	0	85327604	A	G
16	chr16:85329203:T:C	0	85329203	C	T
16	chr16:85329378:C:T	0	85329378	T	C
16	chr16:85330306:G:A	0	85330306	A	G
16	chr16:85330492:T:C	0	85330492	C	T
16	chr16:85330709:C:T	0	85330709	T	C
16	chr16:85330832:C:T	0	85330832	T	C
16	chr16:85331931:G:A	0	85331931	A	G
16	chr16:85332028:A:G	0	85332028	G	A
16	chr16:85332662:A:G	0	85332662	G	A
16	chr16:85333777:G:A	0	85333777	A	G
16	chr16:85334118:C:A	0	85334118	A	C
16	chr16:85334169:G:A	0	85334169	A	G
16	chr16:85334969:C:A	0	85334969	A	C
16	chr16:85335368:G:A	0	85335368	A	G
16	chr16:85335378:A:G	0	85335378	G	A
16	chr16:85335461:C:T	0	85335461	T	C
16	chr16:85335868:G:A	0	85335868	A	G
16	chr16:85336904:G:A	0	85336904	A	G
16	chr16:85336922:A:G	0	85336922	G	A
16	chr16:85337082:A:G	0	85337082	G	A
16	chr16:85337430:T:C	0	85337430	C	T
16	chr16:85337460:C:T	0	85337460	T	C
16	chr16:85337552:G:A	0	85337552	A	G
16	chr16:85337671:T:C	0	85337671	C	T
16	chr16:85337899:C:T	0	85337899	T	C
16	chr16:85337975:T:C	0	85337975	C	T
16	chr16:85338318:C:T	0	85338318	T	C
16	chr16:85338401:A:C	0	85338401	C	A
16	chr16:85338548:C:T	0	85338548	T	C
16	chr16:85338754:A:G	0	85338754	G	A
16	chr16:85339433:C:T	0	85339433	T	C
16	chr16:85340101:T:TA	0	85340101	TA	T
16	chr16:85340210:T:C	0	85340210	C	T
16	chr16:85340647:A:G	0	85340647	G	A
16	chr16:85340824:G:A	0	85340824	A	G
16	chr16:85340899:T:A	0	85340899	A	T
16	chr16:85341115:C:T	0	85341115	T	C
16	chr16:85341771:A:G	0	85341771	G	A
16	chr16:85342235:C:T	0	85342235	T	C
16	chr16:85342412:C:T	0	85342412	T	C
16	chr16:85342525:A:G	0	85342525	G	A
16	chr16:85342809:C:T	0	85342809	T	C
16	chr16:85343282:A:G	0	85343282	G	A
16	chr16:85343541:C:G	0	85343541	G	C
16	chr16:85344824:G:C	0	85344824	C	G
16	chr16:85344841:A:G	0	85344841	G	A
16	chr16:85345232:C:T	0	85345232	T	C
16	chr16:85345525:G:A	0	85345525	A	G
16	chr16:85345666:C:T	0	85345666	T	C
16	chr16:85345865:C:A	0	85345865	A	C
16	chr16:85348150:T:A	0	85348150	A	T
16	chr16:85348584:G:A	0	85348584	A	G
16	chr16:85348713:T:C	0	85348713	C	T
16	chr16:85350360:T:G	0	85350360	G	T
16	chr16:85350532:A:G	0	85350532	G	A
16	chr16:85350691:G:A	0	85350691	A	G
16	chr16:85350698:T:C	0	85350698	C	T
16	chr16:85350794:C:T	0	85350794	T	C
16	chr16:85352008:A:C	0	85352008	C	A
16	chr16:85352262:C:T	0	85352262	T	C
16	chr16:85352719:G:T	0	85352719	T	G
16	chr16:85353731:G:A	0	85353731	A	G
16	chr16:85354185:G:A	0	85354185	A	G
16	chr16:85354700:C:T	0	85354700	T	C
16	chr16:85356392:G:T	0	85356392	T	G
16	chr16:85356771:C:T	0	85356771	T	C
16	chr16:85357029:T:C	0	85357029	C	T
16	chr16:85357161:C:T	0	85357161	T	C
16	chr16:85358686:C:T	0	85358686	T	C
16	chr16:85358799:G:C	0	85358799	C	G
16	chr16:85358903:C:A	0	85358903	A	C
16	chr16:85360772:G:A	0	85360772	A	G
16	chr16:85360796:C:T	0	85360796	T	C
16	chr16:85360920:A:G	0	85360920	G	A
16	chr16:85360970:T:C	0	85360970	C	T
16	chr16:85361276:C:T	0	85361276	T	C
16	chr16:85361570:A:G	0	85361570	G	A
16	chr16:85361610:G:A	0	85361610	A	G
16	chr16:85362061:T:C	0	85362061	C	T
16	chr16:85362665:A:G	0	85362665	G	A
16	chr16:85363176:T:C	0	85363176	C	T
16	chr16:85363214:C:G	0	85363214	G	C
16	chr16:85364181:G:A	0	85364181	A	G
16	chr16:85364184:C:T	0	85364184	T	C
16	chr16:85364264:C:T	0	85364264	T	C
16	chr16:85364371:G:C	0	85364371	C	G
16	chr16:85364431:G:A	0	85364431	A	G
16	chr16:85364697:G:A	0	85364697	A	G
16	chr16:85364820:C:T	0	85364820	T	C
16	chr16:85367318:C:T	0	85367318	T	C
16	chr16:85368127:T:G	0	85368127	G	T
16	chr16:85369382:A:C	0	85369382	C	A
16	chr16:85369397:GT:G	0	85369397	G	GT
16	chr16:85371876:T:G	0	85371876	G	T
16	chr16:85372128:C:G	0	85372128	G	C
16	chr16:85372521:C:A	0	85372521	A	C
16	chr16:85375429:G:A	0	85375429	A	G
16	chr16:85375598:G:C	0	85375598	C	G
16	chr16:85375976:G:C	0	85375976	C	G
16	chr16:85376083:C:T	0	85376083	T	C
16	chr16:85377527:T:C	0	85377527	C	T
16	chr16:85378035:G:A	0	85378035	A	G
16	chr16:85378700:C:T	0	85378700	T	C
16	chr16:85378978:T:C	0	85378978	C	T
16	chr16:85380078:C:T	0	85380078	T	C
16	chr16:85381973:C:A	0	85381973	A	C
16	chr16:85382020:A:G	0	85382020	G	A
16	chr16:85382232:T:C	0	85382232	C	T
16	chr16:85382345:A:G	0	85382345	G	A
16	chr16:85382501:G:T	0	85382501	T	G
16	chr16:85382505:C:G	0	85382505	G	C
16	chr16:85382512:T:A	0	85382512	A	T
16	chr16:85382535:G:C	0	85382535	C	G
16	chr16:85382609:A:G	0	85382609	G	A
16	chr16:85382780:T:C	0	85382780	C	T
16	chr16:85383070:CAT:C	0	85383070	C	CAT
16	chr16:85384756:A:T	0	85384756	T	A
16	chr16:85384859:G:A	0	85384859	A	G
16	chr16:85384889:C:T	0	85384889	T	C
16	chr16:85385506:G:T	0	85385506	T	G
16	chr16:85386174:C:T	0	85386174	T	C
16	chr16:85386203:G:A	0	85386203	A	G
16	chr16:85388897:G:C	0	85388897	C	G
16	chr16:85389673:C:T	0	85389673	T	C
16	chr16:85389781:C:T	0	85389781	T	C
16	chr16:85389829:A:T	0	85389829	T	A
16	chr16:85390557:G:C	0	85390557	C	G
16	chr16:85391631:G:A	0	85391631	A	G
16	chr16:85393151:C:T	0	85393151	T	C
16	chr16:85394275:A:C	0	85394275	C	A
16	chr16:85395060:G:A	0	85395060	A	G
16	chr16:85395341:A:G	0	85395341	G	A
16	chr16:85396304:T:C	0	85396304	C	T
16	chr16:85396340:C:T	0	85396340	T	C
16	chr16:85397107:C:T	0	85397107	T	C
16	chr16:85398899:T:C	0	85398899	C	T
16	chr16:85399135:C:T	0	85399135	T	C
16	chr16:85401885:C:T	0	85401885	T	C
16	chr16:85402240:C:T	0	85402240	T	C
16	chr16:85402266:G:A	0	85402266	A	G
16	chr16:85403997:A:G	0	85403997	G	A
16	chr16:85413379:T:A	0	85413379	A	T
16	chr16:85413578:C:T	0	85413578	T	C
16	chr16:85413781:C:T	0	85413781	T	C
16	chr16:85414332:A:G	0	85414332	G	A
16	chr16:85414388:T:G	0	85414388	G	T
16	chr16:85415104:T:C	0	85415104	C	T
16	chr16:85415341:G:A	0	85415341	A	G
16	chr16:85415566:A:G	0	85415566	G	A
16	chr16:85415711:G:A	0	85415711	A	G
16	chr16:85416983:TGGCTG:T	0	85416983	T	TGGCTG
16	chr16:85417050:C:T	0	85417050	T	C
16	chr16:85417400:G:GTT	0	85417400	GTT	G
16	chr16:85417404:G:GCT	0	85417404	GCT	G
16	chr16:85417405:A:T	0	85417405	T	A
16	chr16:85417407:G:GCT	0	85417407	GCT	G
16	chr16:85417408:A:C	0	85417408	C	A
16	chr16:85417752:C:T	0	85417752	T	C
16	chr16:85418083:C:T	0	85418083	T	C
16	chr16:85419089:C:T	0	85419089	T	C
16	chr16:85419545:G:T	0	85419545	T	G
16	chr16:85419708:G:A	0	85419708	A	G
16	chr16:85419709:T:C	0	85419709	C	T
16	chr16:85419908:G:A	0	85419908	A	G
16	chr16:85420473:G:A	0	85420473	A	G
16	chr16:85421223:A:T	0	85421223	T	A
16	chr16:85421309:T:C	0	85421309	C	T
16	chr16:85421361:C:A	0	85421361	A	C
16	chr16:85421615:G:A	0	85421615	A	G
16	chr16:85421696:G:A	0	85421696	A	G
16	chr16:85423335:G:A	0	85423335	A	G
16	chr16:85423563:G:A	0	85423563	A	G
16	chr16:85423673:A:G	0	85423673	G	A
16	chr16:85424191:T:C	0	85424191	C	T
16	chr16:85424483:C:T	0	85424483	T	C
16	chr16:85424759:T:C	0	85424759	C	T
16	chr16:85424912:G:A	0	85424912	A	G
16	chr16:85425481:T:G	0	85425481	G	T
16	chr16:85425528:T:C	0	85425528	C	T
16	chr16:85425582:G:A	0	85425582	A	G
16	chr16:85427282:T:A	0	85427282	A	T
16	chr16:85427317:A:G	0	85427317	G	A
16	chr16:85427332:G:A	0	85427332	A	G
16	chr16:85427350:A:G	0	85427350	G	A
16	chr16:85427367:C:T	0	85427367	T	C
16	chr16:85427372:G:T	0	85427372	T	G
16	chr16:85427445:T:C	0	85427445	C	T
16	chr16:85427499:G:A	0	85427499	A	G
16	chr16:85427741:G:A	0	85427741	A	G
16	chr16:85427774:G:A	0	85427774	A	G
16	chr16:85428482:T:C	0	85428482	C	T
16	chr16:85428567:A:G	0	85428567	G	A
16	chr16:85428775:T:C	0	85428775	C	T
16	chr16:85428970:C:T	0	85428970	T	C
16	chr16:85428983:G:A	0	85428983	A	G
16	chr16:85429375:A:G	0	85429375	G	A
16	chr16:85429438:G:C	0	85429438	C	G
16	chr16:85429449:A:G	0	85429449	G	A
16	chr16:85429664:C:T	0	85429664	T	C
16	chr16:85429727:C:G	0	85429727	G	C
16	chr16:85429734:G:A	0	85429734	A	G
16	chr16:85430068:C:T	0	85430068	T	C
16	chr16:85430350:C:T	0	85430350	T	C
16	chr16:85430583:G:A	0	85430583	A	G
16	chr16:85430608:G:A	0	85430608	A	G
16	chr16:85430777:G:A	0	85430777	A	G
16	chr16:85430818:G:A	0	85430818	A	G
16	chr16:85431029:C:A	0	85431029	A	C
16	chr16:85431140:T:C	0	85431140	C	T
16	chr16:85431759:C:T	0	85431759	T	C
16	chr16:85431971:G:C	0	85431971	C	G
16	chr16:85432165:A:G	0	85432165	G	A
16	chr16:85432574:G:A	0	85432574	A	G
16	chr16:85432858:G:A	0	85432858	A	G
16	chr16:85432893:T:C	0	85432893	C	T
16	chr16:85433043:A:G	0	85433043	G	A
16	chr16:85433701:G:A	0	85433701	A	G
16	chr16:85433783:G:A	0	85433783	A	G
16	chr16:85434475:A:G	0	85434475	G	A
16	chr16:85434961:G:A	0	85434961	A	G
16	chr16:85435149:A:G	0	85435149	G	A
16	chr16:85436173:T:C	0	85436173	C	T
16	chr16:85436181:C:G	0	85436181	G	C
16	chr16:85437877:T:C	0	85437877	C	T
16	chr16:85437971:T:C	0	85437971	C	T
16	chr16:85438572:A:G	0	85438572	G	A
16	chr16:85439158:T:C	0	85439158	C	T
16	chr16:85439159:G:A	0	85439159	A	G
16	chr16:85439398:T:G	0	85439398	G	T
16	chr16:85439512:A:G	0	85439512	G	A
16	chr16:85439964:A:G	0	85439964	G	A
16	chr16:85440704:T:G	0	85440704	G	T
16	chr16:85440724:T:C	0	85440724	C	T
16	chr16:85440727:C:T	0	85440727	T	C
16	chr16:85441209:A:C	0	85441209	C	A
16	chr16:85441349:G:A	0	85441349	A	G
16	chr16:85441371:G:A	0	85441371	A	G
16	chr16:85441460:GC:G	0	85441460	G	GC
16	chr16:85442788:G:A	0	85442788	A	G
16	chr16:85442833:G:A	0	85442833	A	G
16	chr16:85442913:C:T	0	85442913	T	C
16	chr16:85443144:G:A	0	85443144	A	G
16	chr16:85443693:A:G	0	85443693	G	A
16	chr16:85446259:C:T	0	85446259	T	C
16	chr16:85446599:G:A	0	85446599	A	G
16	chr16:85446639:A:G	0	85446639	G	A
16	chr16:85446839:G:A	0	85446839	A	G
16	chr16:85447276:C:G	0	85447276	G	C
16	chr16:85447799:A:G	0	85447799	G	A
16	chr16:85447829:T:C	0	85447829	C	T
16	chr16:85448306:G:C	0	85448306	C	G
16	chr16:85449854:C:A	0	85449854	A	C
16	chr16:85450226:G:A	0	85450226	A	G
16	chr16:85451886:C:A	0	85451886	A	C
16	chr16:85451982:T:G	0	85451982	G	T
16	chr16:85452312:C:T	0	85452312	T	C
16	chr16:85452683:C:G	0	85452683	G	C
16	chr16:85454518:G:T	0	85454518	T	G
16	chr16:85455463:A:G	0	85455463	G	A
16	chr16:85456525:C:T	0	85456525	T	C
16	chr16:85456952:C:T	0	85456952	T	C
16	chr16:85457147:C:T	0	85457147	T	C
16	chr16:85457708:T:C	0	85457708	C	T
16	chr16:85459276:C:T	0	85459276	T	C
16	chr16:85460434:A:G	0	85460434	G	A
16	chr16:85461781:T:C	0	85461781	C	T
16	chr16:85463033:G:A	0	85463033	A	G
16	chr16:85463204:C:A	0	85463204	A	C
16	chr16:85463991:C:T	0	85463991	T	C
16	chr16:85465146:G:A	0	85465146	A	G
16	chr16:85465284:C:G	0	85465284	G	C
16	chr16:85466024:C:G	0	85466024	G	C
16	chr16:85466445:C:T	0	85466445	T	C
16	chr16:85466797:C:T	0	85466797	T	C
16	chr16:85467028:C:G	0	85467028	G	C
16	chr16:85468196:CT:C	0	85468196	C	CT
16	chr16:85468567:C:T	0	85468567	T	C
16	chr16:85468614:C:A	0	85468614	A	C
16	chr16:85469798:C:G	0	85469798	G	C
16	chr16:85470033:C:T	0	85470033	T	C
16	chr16:85470311:G:A	0	85470311	A	G
16	chr16:85470422:C:CTGGGA	0	85470422	CTGGGA	C
16	chr16:85470812:G:A	0	85470812	A	G
16	chr16:85471076:C:T	0	85471076	T	C
16	chr16:85471964:C:T	0	85471964	T	C
16	chr16:85472569:A:G	0	85472569	G	A
16	chr16:85473053:A:G	0	85473053	G	A
16	chr16:85473431:G:C	0	85473431	C	G
16	chr16:85473571:G:C	0	85473571	C	G
16	chr16:85473916:G:A	0	85473916	A	G
16	chr16:85474211:G:A	0	85474211	A	G
16	chr16:85474528:G:A	0	85474528	A	G
16	chr16:85475507:T:G	0	85475507	G	T
16	chr16:85475789:T:C	0	85475789	C	T
16	chr16:85475991:C:T	0	85475991	T	C
16	chr16:85475994:G:A	0	85475994	A	G
16	chr16:85476219:A:T	0	85476219	T	A
16	chr16:85476588:C:T	0	85476588	T	C
16	chr16:85477004:A:G	0	85477004	G	A
16	chr16:85477140:G:A	0	85477140	A	G
16	chr16:85477318:T:C	0	85477318	C	T
16	chr16:85477353:G:C	0	85477353	C	G
16	chr16:85477398:T:C	0	85477398	C	T
16	chr16:85477430:T:G	0	85477430	G	T
16	chr16:85477503:C:T	0	85477503	T	C
16	chr16:85477638:G:A	0	85477638	A	G
16	chr16:85478236:A:G	0	85478236	G	A
16	chr16:85478555:C:G	0	85478555	G	C
16	chr16:85479948:C:G	0	85479948	G	C
16	chr16:85480267:T:A	0	85480267	A	T
16	chr16:85481252:A:G	0	85481252	G	A
16	chr16:85481724:A:T	0	85481724	T	A
16	chr16:85481866:G:A	0	85481866	A	G
16	chr16:85482656:T:C	0	85482656	C	T
16	chr16:85482671:C:T	0	85482671	T	C
16	chr16:85483908:A:G	0	85483908	G	A
16	chr16:85484897:C:G	0	85484897	G	C
16	chr16:85485462:G:A	0	85485462	A	G
16	chr16:85485953:T:C	0	85485953	C	T
16	chr16:85486591:T:C	0	85486591	C	T
16	chr16:85486613:C:T	0	85486613	T	C
16	chr16:85486623:T:C	0	85486623	C	T
16	chr16:85486661:G:A	0	85486661	A	G
16	chr16:85487349:T:G	0	85487349	G	T
16	chr16:85488088:C:G	0	85488088	G	C
16	chr16:85488738:G:A	0	85488738	A	G
16	chr16:85489043:C:T	0	85489043	T	C
16	chr16:85489710:A:T	0	85489710	T	A
16	chr16:85489768:T:C	0	85489768	C	T
16	chr16:85489870:A:G	0	85489870	G	A
16	chr16:85490067:G:A	0	85490067	A	G
16	chr16:85490251:T:C	0	85490251	C	T
16	chr16:85490593:G:A	0	85490593	A	G
16	chr16:85491754:G:A	0	85491754	A	G
16	chr16:85492684:G:A	0	85492684	A	G
16	chr16:85492746:G:C	0	85492746	C	G
16	chr16:85492747:G:T	0	85492747	T	G
16	chr16:85492757:A:G	0	85492757	G	A
16	chr16:85492759:A:T	0	85492759	T	A
16	chr16:85493528:C:T	0	85493528	T	C
16	chr16:85493954:T:A	0	85493954	A	T
16	chr16:85494539:A:G	0	85494539	G	A
16	chr16:85494592:G:T	0	85494592	T	G
16	chr16:85494644:C:T	0	85494644	T	C
16	chr16:85494942:CT:C	0	85494942	C	CT
16	chr16:85495805:G:T	0	85495805	T	G
16	chr16:85496339:G:A	0	85496339	A	G
16	chr16:85496714:G:T	0	85496714	T	G
16	chr16:85496955:G:A	0	85496955	A	G
16	chr16:85497344:G:C	0	85497344	C	G
16	chr16:85497756:A:G	0	85497756	G	A
16	chr16:85497808:C:T	0	85497808	T	C
16	chr16:85497957:T:A	0	85497957	A	T
16	chr16:85498645:C:G	0	85498645	G	C
16	chr16:85499132:A:AGTAT	0	85499132	AGTAT	A
16	chr16:85499459:C:T	0	85499459	T	C
16	chr16:85500720:A:G	0	85500720	G	A
16	chr16:85501161:C:T	0	85501161	T	C
16	chr16:85501162:A:G	0	85501162	G	A
16	chr16:85501192:C:T	0	85501192	T	C
16	chr16:85501237:C:T	0	85501237	T	C
16	chr16:85502027:C:G	0	85502027	G	C
16	chr16:85502774:G:A	0	85502774	A	G
16	chr16:85502944:G:A	0	85502944	A	G
16	chr16:85503046:G:C	0	85503046	C	G
16	chr16:85503376:C:G	0	85503376	G	C
16	chr16:85503399:C:G	0	85503399	G	C
16	chr16:85503704:A:G	0	85503704	G	A
16	chr16:85503815:A:G	0	85503815	G	A
16	chr16:85504044:C:T	0	85504044	T	C
16	chr16:85504611:A:G	0	85504611	G	A
16	chr16:85505192:T:C	0	85505192	C	T
16	chr16:85505895:C:T	0	85505895	T	C
16	chr16:85506740:C:CATTG	0	85506740	CATTG	C
16	chr16:85507496:A:G	0	85507496	G	A
16	chr16:85507778:C:T	0	85507778	T	C
16	chr16:85508109:A:C	0	85508109	C	A
16	chr16:85508124:C:T	0	85508124	T	C
16	chr16:85508722:T:C	0	85508722	C	T
16	chr16:85509479:C:T	0	85509479	T	C
16	chr16:85510225:G:C	0	85510225	C	G
16	chr16:85510629:G:A	0	85510629	A	G
16	chr16:85512011:C:T	0	85512011	T	C
16	chr16:85512187:G:T	0	85512187	T	G
16	chr16:85513078:G:A	0	85513078	A	G
16	chr16:85513499:A:T	0	85513499	T	A
16	chr16:85513741:C:T	0	85513741	T	C
16	chr16:85514209:G:GTCTCCCC	0	85514209	GTCTCCCC	G
16	chr16:85514291:A:G	0	85514291	G	A
16	chr16:85514457:G:A	0	85514457	A	G
16	chr16:85514578:G:A	0	85514578	A	G
16	chr16:85514726:G:A	0	85514726	A	G
16	chr16:85515726:T:C	0	85515726	C	T
16	chr16:85517063:C:T	0	85517063	T	C
16	chr16:85517460:G:C	0	85517460	C	G
16	chr16:85517463:C:T	0	85517463	T	C
16	chr16:85517606:C:CAG	0	85517606	CAG	C
16	chr16:85517930:G:A	0	85517930	A	G
16	chr16:85518070:C:T	0	85518070	T	C
16	chr16:85518174:G:T	0	85518174	T	G
16	chr16:85518476:C:G	0	85518476	G	C
16	chr16:85518511:C:T	0	85518511	T	C
16	chr16:85518556:T:C	0	85518556	C	T
16	chr16:85518772:A:G	0	85518772	G	A
16	chr16:85518825:G:A	0	85518825	A	G
16	chr16:85518983:C:G	0	85518983	G	C
16	chr16:85520233:G:A	0	85520233	A	G
16	chr16:85520257:C:T	0	85520257	T	C
16	chr16:85520335:G:GAAT	0	85520335	GAAT	G
16	chr16:85520345:C:T	0	85520345	T	C
16	chr16:85520361:TGG:T	0	85520361	T	TGG
16	chr16:85520364:A:C	0	85520364	C	A
16	chr16:85520375:C:T	0	85520375	T	C
16	chr16:85520392:G:A	0	85520392	A	G
16	chr16:85520459:G:T	0	85520459	T	G
16	chr16:85520637:G:T	0	85520637	T	G
16	chr16:85520666:A:G	0	85520666	G	A
16	chr16:85520714:C:T	0	85520714	T	C
16	chr16:85520867:G:T	0	85520867	T	G
16	chr16:85521168:C:T	0	85521168	T	C
16	chr16:85521489:A:G	0	85521489	G	A
16	chr16:85521674:T:C	0	85521674	C	T
16	chr16:85522226:G:A	0	85522226	A	G
16	chr16:85522245:A:C	0	85522245	C	A
16	chr16:85525243:T:C	0	85525243	C	T
16	chr16:85525284:G:T	0	85525284	T	G
16	chr16:85526506:A:G	0	85526506	G	A
16	chr16:85527447:A:G	0	85527447	G	A
16	chr16:85527747:C:T	0	85527747	T	C
16	chr16:85528774:G:T	0	85528774	T	G
16	chr16:85529785:A:G	0	85529785	G	A
16	chr16:85529958:A:G	0	85529958	G	A
16	chr16:85530086:T:G	0	85530086	G	T
16	chr16:85530690:G:A	0	85530690	A	G
16	chr16:85530967:T:G	0	85530967	G	T
16	chr16:85531481:C:G	0	85531481	G	C
16	chr16:85531619:G:A	0	85531619	A	G
16	chr16:85532329:T:C	0	85532329	C	T
16	chr16:85532983:G:A	0	85532983	A	G
16	chr16:85533049:A:C	0	85533049	C	A
16	chr16:85533231:G:A	0	85533231	A	G
16	chr16:85533432:AAAAC:A	0	85533432	A	AAAAC
16	chr16:85533550:G:A	0	85533550	A	G
16	chr16:85533726:G:A	0	85533726	A	G
16	chr16:85533905:T:G	0	85533905	G	T
16	chr16:85534704:G:A	0	85534704	A	G
16	chr16:85535198:G:A	0	85535198	A	G
16	chr16:85535966:T:C	0	85535966	C	T
16	chr16:85536638:G:A	0	85536638	A	G
16	chr16:85536738:C:T	0	85536738	T	C
16	chr16:85536782:C:T	0	85536782	T	C
16	chr16:85538011:G:T	0	85538011	T	G
16	chr16:85538515:C:T	0	85538515	T	C
16	chr16:85538534:C:T	0	85538534	T	C
16	chr16:85538570:G:A	0	85538570	A	G
16	chr16:85538805:G:A	0	85538805	A	G
16	chr16:85539622:G:A	0	85539622	A	G
16	chr16:85540610:C:T	0	85540610	T	C
16	chr16:85540861:T:C	0	85540861	C	T
16	chr16:85540922:T:A	0	85540922	A	T
16	chr16:85541447:T:C	0	85541447	C	T
16	chr16:85542112:GT:G	0	85542112	G	GT
16	chr16:85543486:C:T	0	85543486	T	C
16	chr16:85543833:A:ATC	0	85543833	ATC	A
16	chr16:85544422:C:T	0	85544422	T	C
16	chr16:85544462:G:C	0	85544462	C	G
16	chr16:85544634:T:C	0	85544634	C	T
16	chr16:85544879:C:T	0	85544879	T	C
16	chr16:85545014:C:T	0	85545014	T	C
16	chr16:85545776:G:T	0	85545776	T	G
16	chr16:85547149:G:A	0	85547149	A	G
16	chr16:85547441:A:G	0	85547441	G	A
16	chr16:85548479:T:A	0	85548479	A	T
16	chr16:85548962:A:G	0	85548962	G	A
16	chr16:85549326:G:A	0	85549326	A	G
16	chr16:85549793:T:C	0	85549793	C	T
16	chr16:85549817:C:T	0	85549817	T	C
16	chr16:85550581:G:A	0	85550581	A	G
16	chr16:85551591:G:A	0	85551591	A	G
16	chr16:85552580:T:C	0	85552580	C	T
16	chr16:85552589:C:A	0	85552589	A	C
16	chr16:85557180:C:T	0	85557180	T	C
16	chr16:85561303:A:G	0	85561303	G	A
16	chr16:85562661:C:A	0	85562661	A	C
16	chr16:85562824:G:A	0	85562824	A	G
16	chr16:85563227:T:TTA	0	85563227	TTA	T
16	chr16:85564128:C:A	0	85564128	A	C
16	chr16:85564198:G:A	0	85564198	A	G
16	chr16:85564278:G:A	0	85564278	A	G
16	chr16:85565793:T:G	0	85565793	G	T
16	chr16:85566056:G:A	0	85566056	A	G
16	chr16:85566389:G:A	0	85566389	A	G
16	chr16:85569137:G:A	0	85569137	A	G
16	chr16:85569757:A:G	0	85569757	G	A
16	chr16:85570653:C:T	0	85570653	T	C
16	chr16:85573346:T:A	0	85573346	A	T
16	chr16:85574554:G:A	0	85574554	A	G
16	chr16:85576777:G:A	0	85576777	A	G
16	chr16:85577256:A:G	0	85577256	G	A
16	chr16:85578254:A:G	0	85578254	G	A
16	chr16:85578272:T:A	0	85578272	A	T
16	chr16:85578723:A:G	0	85578723	G	A
16	chr16:85579011:A:G	0	85579011	G	A
16	chr16:85586124:G:A	0	85586124	A	G
16	chr16:85586133:T:C	0	85586133	C	T
16	chr16:85587296:C:T	0	85587296	T	C
16	chr16:85587442:A:G	0	85587442	G	A
16	chr16:85592249:G:A	0	85592249	A	G
16	chr16:85593456:A:T	0	85593456	T	A
16	chr16:85594326:C:T	0	85594326	T	C
16	chr16:85597414:G:A	0	85597414	A	G
16	chr16:85597987:G:A	0	85597987	A	G
16	chr16:85600349:T:C	0	85600349	C	T
16	chr16:85600713:A:G	0	85600713	G	A
16	chr16:85601109:C:G	0	85601109	G	C
16	chr16:85601705:T:A	0	85601705	A	T
16	chr16:85602378:A:G	0	85602378	G	A
16	chr16:85603343:G:A	0	85603343	A	G
16	chr16:85612926:T:C	0	85612926	C	T
16	chr16:85620697:C:G	0	85620697	G	C
16	chr16:85620780:A:G	0	85620780	G	A
16	chr16:85623573:C:T	0	85623573	T	C
16	chr16:85623641:A:C	0	85623641	C	A
16	chr16:85624377:T:C	0	85624377	C	T
16	chr16:85625364:C:T	0	85625364	T	C
16	chr16:85625548:C:G	0	85625548	G	C
16	chr16:85625549:C:T	0	85625549	T	C
16	chr16:85626259:C:G	0	85626259	G	C
16	chr16:85626272:A:G	0	85626272	G	A
16	chr16:85626437:G:A	0	85626437	A	G
16	chr16:85627267:C:A	0	85627267	A	C
16	chr16:85627937:G:C	0	85627937	C	G
16	chr16:85628833:C:T	0	85628833	T	C
16	chr16:85629636:G:T	0	85629636	T	G
16	chr16:85630337:A:G	0	85630337	G	A
16	chr16:85630410:T:C	0	85630410	C	T
16	chr16:85630847:C:T	0	85630847	T	C
16	chr16:85632330:T:C	0	85632330	C	T
16	chr16:85632483:G:A	0	85632483	A	G
16	chr16:85632813:G:A	0	85632813	A	G
16	chr16:85634988:C:T	0	85634988	T	C
16	chr16:85635384:C:G	0	85635384	G	C
16	chr16:85635594:T:C	0	85635594	C	T
16	chr16:85635630:C:T	0	85635630	T	C
16	chr16:85635770:C:T	0	85635770	T	C
16	chr16:85635998:T:C	0	85635998	C	T
16	chr16:85637330:C:T	0	85637330	T	C
16	chr16:85637642:C:T	0	85637642	T	C
16	chr16:85637687:T:C	0	85637687	C	T
16	chr16:85637856:G:T	0	85637856	T	G
16	chr16:85638107:A:G	0	85638107	G	A
16	chr16:85638786:C:T	0	85638786	T	C
16	chr16:85638818:C:T	0	85638818	T	C
16	chr16:85638862:C:T	0	85638862	T	C
16	chr16:85639482:C:T	0	85639482	T	C
16	chr16:85639484:A:G	0	85639484	G	A
16	chr16:85639493:GGGCGCCA:G	0	85639493	G	GGGCGCCA
16	chr16:85639861:C:T	0	85639861	T	C
16	chr16:85640363:T:C	0	85640363	C	T
16	chr16:85640910:A:G	0	85640910	G	A
16	chr16:85641410:G:A	0	85641410	A	G
16	chr16:85642266:A:G	0	85642266	G	A
16	chr16:85642461:GC:G	0	85642461	G	GC
16	chr16:85642514:C:A	0	85642514	A	C
16	chr16:85643411:G:A	0	85643411	A	G
16	chr16:85645174:C:T	0	85645174	T	C
16	chr16:85645180:T:C	0	85645180	C	T
16	chr16:85646282:G:A	0	85646282	A	G
16	chr16:85646338:C:T	0	85646338	T	C
16	chr16:85646386:T:G	0	85646386	G	T
16	chr16:85646766:G:A	0	85646766	A	G
16	chr16:85646809:A:G	0	85646809	G	A
16	chr16:85647809:A:T	0	85647809	T	A
16	chr16:85647829:T:C	0	85647829	C	T
16	chr16:85647951:G:A	0	85647951	A	G
16	chr16:85648262:C:T	0	85648262	T	C
16	chr16:85648465:G:C	0	85648465	C	G
16	chr16:85648865:C:T	0	85648865	T	C
16	chr16:85649012:G:A	0	85649012	A	G
16	chr16:85649565:C:T	0	85649565	T	C
16	chr16:85649599:C:T	0	85649599	T	C
16	chr16:85649604:C:T	0	85649604	T	C
16	chr16:85650289:GC:G	0	85650289	G	GC
16	chr16:85650729:T:C	0	85650729	C	T
16	chr16:85651287:C:T	0	85651287	T	C
16	chr16:85651391:C:T	0	85651391	T	C
16	chr16:85651820:C:G	0	85651820	G	C
16	chr16:85652150:T:C	0	85652150	C	T
16	chr16:85652295:C:T	0	85652295	T	C
16	chr16:85652539:G:A	0	85652539	A	G
16	chr16:85653896:C:G	0	85653896	G	C
16	chr16:85657180:G:C	0	85657180	C	G
16	chr16:85658330:C:T	0	85658330	T	C
16	chr16:85660865:T:C	0	85660865	C	T
16	chr16:85662806:C:T	0	85662806	T	C
16	chr16:85663114:C:T	0	85663114	T	C
16	chr16:85666754:G:A	0	85666754	A	G
16	chr16:85667363:C:A	0	85667363	A	C
16	chr16:85669084:T:C	0	85669084	C	T
16	chr16:85672274:C:T	0	85672274	T	C
16	chr16:85672295:G:A	0	85672295	A	G
16	chr16:85672441:A:C	0	85672441	C	A
16	chr16:85672958:G:A	0	85672958	A	G
16	chr16:85675059:T:A	0	85675059	A	T
16	chr16:85675938:G:C	0	85675938	C	G
16	chr16:85677377:C:T	0	85677377	T	C
16	chr16:85677805:C:G	0	85677805	G	C
16	chr16:85677896:T:C	0	85677896	C	T
16	chr16:85678163:G:A	0	85678163	A	G
16	chr16:85679608:G:A	0	85679608	A	G
16	chr16:85680640:A:C	0	85680640	C	A
16	chr16:85681834:T:A	0	85681834	A	T
16	chr16:85682760:A:G	0	85682760	G	A
16	chr16:85682857:A:G	0	85682857	G	A
16	chr16:85683006:T:A	0	85683006	A	T
16	chr16:85683226:A:G	0	85683226	G	A
16	chr16:85683241:T:C	0	85683241	C	T
16	chr16:85684199:T:C	0	85684199	C	T
16	chr16:85684260:G:A	0	85684260	A	G
16	chr16:85684549:C:A	0	85684549	A	C
16	chr16:85684620:G:A	0	85684620	A	G
16	chr16:85685192:G:C	0	85685192	C	G
16	chr16:85685275:A:T	0	85685275	T	A
16	chr16:85685312:C:A	0	85685312	A	C
16	chr16:85685458:T:G	0	85685458	G	T
16	chr16:85686052:A:G	0	85686052	G	A
16	chr16:85687182:C:T	0	85687182	T	C
16	chr16:85688163:G:A	0	85688163	A	G
16	chr16:85688441:G:C	0	85688441	C	G
16	chr16:85688890:A:C	0	85688890	C	A
16	chr16:85688927:A:T	0	85688927	T	A
16	chr16:85689043:T:C	0	85689043	C	T
16	chr16:85689090:C:G	0	85689090	G	C
16	chr16:85689287:A:G	0	85689287	G	A
16	chr16:85689436:C:T	0	85689436	T	C
16	chr16:85689439:T:C	0	85689439	C	T
16	chr16:85689458:C:A	0	85689458	A	C
16	chr16:85689989:GTC:CTC	0	85689989	CTC	GTC
16	chr16:85691131:C:G	0	85691131	G	C
16	chr16:85694546:T:C	0	85694546	C	T
16	chr16:85695045:T:C	0	85695045	C	T
16	chr16:85695073:G:A	0	85695073	A	G
16	chr16:85695675:A:G	0	85695675	G	A
16	chr16:85696595:A:G	0	85696595	G	A
16	chr16:85696952:G:A	0	85696952	A	G
16	chr16:85697804:G:A	0	85697804	A	G
16	chr16:85698850:C:A	0	85698850	A	C
16	chr16:85699089:C:T	0	85699089	T	C
16	chr16:85699102:T:G	0	85699102	G	T
16	chr16:85699161:C:T	0	85699161	T	C
16	chr16:85699245:TC:T	0	85699245	T	TC
16	chr16:85699256:A:G	0	85699256	G	A
16	chr16:85699336:C:T	0	85699336	T	C
16	chr16:85699383:G:C	0	85699383	C	G
16	chr16:85699584:C:T	0	85699584	T	C
16	chr16:85699678:G:C	0	85699678	C	G
16	chr16:85699704:T:C	0	85699704	C	T
16	chr16:85699861:G:A	0	85699861	A	G
16	chr16:85699966:T:C	0	85699966	C	T
16	chr16:85700316:A:G	0	85700316	G	A
16	chr16:85700408:C:T	0	85700408	T	C
16	chr16:85700907:G:T	0	85700907	T	G
16	chr16:85700966:A:C	0	85700966	C	A
16	chr16:85701012:G:C	0	85701012	C	G
16	chr16:85701224:A:G	0	85701224	G	A
16	chr16:85702036:G:A	0	85702036	A	G
16	chr16:85702046:A:G	0	85702046	G	A
16	chr16:85702104:G:A	0	85702104	A	G
16	chr16:85702823:C:T	0	85702823	T	C
16	chr16:85702875:T:C	0	85702875	C	T
16	chr16:85703265:C:T	0	85703265	T	C
16	chr16:85703661:C:T	0	85703661	T	C
16	chr16:85703784:C:T	0	85703784	T	C
16	chr16:85703896:C:T	0	85703896	T	C
16	chr16:85705189:T:A	0	85705189	A	T
16	chr16:85706626:ACAC:A	0	85706626	A	ACAC
16	chr16:85707144:C:T	0	85707144	T	C
16	chr16:85707651:C:G	0	85707651	G	C
16	chr16:85709344:A:C	0	85709344	C	A
16	chr16:85710126:C:G	0	85710126	G	C
16	chr16:85710614:C:T	0	85710614	T	C
16	chr16:85711171:C:T	0	85711171	T	C
16	chr16:85712474:G:A	0	85712474	A	G
16	chr16:85713222:A:G	0	85713222	G	A
16	chr16:85713819:G:A	0	85713819	A	G
16	chr16:85714326:G:C	0	85714326	C	G
16	chr16:85714894:C:T	0	85714894	T	C
16	chr16:85718512:C:T	0	85718512	T	C
16	chr16:85719140:A:G	0	85719140	G	A
16	chr16:85719659:A:G	0	85719659	G	A
16	chr16:85720737:C:T	0	85720737	T	C
16	chr16:85720899:C:T	0	85720899	T	C
16	chr16:85721046:G:A	0	85721046	A	G
16	chr16:85721310:T:G	0	85721310	G	T
16	chr16:85721401:A:G	0	85721401	G	A
16	chr16:85721783:T:C	0	85721783	C	T
16	chr16:85723222:T:C	0	85723222	C	T
16	chr16:85723374:C:T	0	85723374	T	C
16	chr16:85724650:G:A	0	85724650	A	G
16	chr16:85724751:C:G	0	85724751	G	C
16	chr16:85724778:C:T	0	85724778	T	C
16	chr16:85724841:C:G	0	85724841	G	C
16	chr16:85724857:T:C	0	85724857	C	T
16	chr16:85725179:T:C	0	85725179	C	T
16	chr16:85725377:G:C	0	85725377	C	G
16	chr16:85725834:C:T	0	85725834	T	C
16	chr16:85726778:C:G	0	85726778	G	C
16	chr16:85727033:C:T	0	85727033	T	C
16	chr16:85727323:A:C	0	85727323	C	A
16	chr16:85727807:C:A	0	85727807	A	C
16	chr16:85728018:A:C	0	85728018	C	A
16	chr16:85728113:G:C	0	85728113	C	G
16	chr16:85729827:G:A	0	85729827	A	G
16	chr16:85729841:T:C	0	85729841	C	T
16	chr16:85729994:G:A	0	85729994	A	G
16	chr16:85730207:C:T	0	85730207	T	C
16	chr16:85730448:C:A	0	85730448	A	C
16	chr16:85731761:C:T	0	85731761	T	C
16	chr16:85732441:G:A	0	85732441	A	G
16	chr16:85732528:T:A	0	85732528	A	T
16	chr16:85732596:G:A	0	85732596	A	G
16	chr16:85732840:C:T	0	85732840	T	C
16	chr16:85733712:C:G	0	85733712	G	C
16	chr16:85733781:G:A	0	85733781	A	G
16	chr16:85734659:T:C	0	85734659	C	T
16	chr16:85735111:C:T	0	85735111	T	C
16	chr16:85735972:G:A	0	85735972	A	G
16	chr16:85736810:T:G	0	85736810	G	T
16	chr16:85736826:C:G	0	85736826	G	C
16	chr16:85737744:T:C	0	85737744	C	T
16	chr16:85738204:C:T	0	85738204	T	C
16	chr16:85738606:C:G	0	85738606	G	C
16	chr16:85739133:C:T	0	85739133	T	C
16	chr16:85739366:C:T	0	85739366	T	C
16	chr16:85739750:C:T	0	85739750	T	C
16	chr16:85739782:G:C	0	85739782	C	G
16	chr16:85739897:T:C	0	85739897	C	T
16	chr16:85740325:A:T	0	85740325	T	A
16	chr16:85740570:C:T	0	85740570	T	C
16	chr16:85740931:T:C	0	85740931	C	T
16	chr16:85741148:A:G	0	85741148	G	A
16	chr16:85741311:T:C	0	85741311	C	T
16	chr16:85742168:T:C	0	85742168	C	T
16	chr16:85742367:C:T	0	85742367	T	C
16	chr16:85742494:C:T	0	85742494	T	C
16	chr16:85742610:C:T	0	85742610	T	C
16	chr16:85742667:G:A	0	85742667	A	G
16	chr16:85743995:A:T	0	85743995	T	A
16	chr16:85744311:G:C	0	85744311	C	G
16	chr16:85744593:G:A	0	85744593	A	G
16	chr16:85745045:G:A	0	85745045	A	G
16	chr16:85746184:T:C	0	85746184	C	T
16	chr16:85748566:C:G	0	85748566	G	C
16	chr16:85749241:A:T	0	85749241	T	A
16	chr16:85749334:G:A	0	85749334	A	G
16	chr16:85749416:G:C	0	85749416	C	G
16	chr16:85749632:G:T	0	85749632	T	G
16	chr16:85750162:T:A	0	85750162	A	T
16	chr16:85750264:G:A	0	85750264	A	G
16	chr16:85750297:A:G	0	85750297	G	A
16	chr16:85750517:T:G	0	85750517	G	T
16	chr16:85751154:G:A	0	85751154	A	G
16	chr16:85751293:C:T	0	85751293	T	C
16	chr16:85752653:C:G	0	85752653	G	C
16	chr16:85754782:T:C	0	85754782	C	T
16	chr16:85755689:C:T	0	85755689	T	C
16	chr16:85755738:C:G	0	85755738	G	C
16	chr16:85755933:G:T	0	85755933	T	G
16	chr16:85757037:C:A	0	85757037	A	C
16	chr16:85757136:A:G	0	85757136	G	A
16	chr16:85757375:A:G	0	85757375	G	A
16	chr16:85758604:C:T	0	85758604	T	C
16	chr16:85759282:C:A	0	85759282	A	C
16	chr16:85759361:A:G	0	85759361	G	A
16	chr16:85760040:G:A	0	85760040	A	G
16	chr16:85760155:G:A	0	85760155	A	G
16	chr16:85760166:AC:A	0	85760166	A	AC
16	chr16:85761076:C:T	0	85761076	T	C
16	chr16:85762971:T:G	0	85762971	G	T
16	chr16:85765637:ATT:A	0	85765637	A	ATT
16	chr16:85768160:G:A	0	85768160	A	G
16	chr16:85770073:C:A	0	85770073	A	C
16	chr16:85773040:G:A	0	85773040	A	G
16	chr16:85773047:C:T	0	85773047	T	C
16	chr16:85774975:C:T	0	85774975	T	C
16	chr16:85775684:G:A	0	85775684	A	G
16	chr16:85775688:G:A	0	85775688	A	G
16	chr16:85776743:G:A	0	85776743	A	G
16	chr16:85777041:A:G	0	85777041	G	A
16	chr16:85778460:A:G	0	85778460	G	A
16	chr16:85781492:G:A	0	85781492	A	G
16	chr16:85783718:G:A	0	85783718	A	G
16	chr16:85783734:A:T	0	85783734	T	A
16	chr16:85784299:C:A	0	85784299	A	C
16	chr16:85785485:C:G	0	85785485	G	C
16	chr16:85785915:G:A	0	85785915	A	G
16	chr16:85786596:G:A	0	85786596	A	G
16	chr16:85787599:A:G	0	85787599	G	A
16	chr16:85788023:T:C	0	85788023	C	T
16	chr16:85788368:C:G	0	85788368	G	C
16	chr16:85789367:G:A	0	85789367	A	G
16	chr16:85790584:G:C	0	85790584	C	G
16	chr16:85791380:T:C	0	85791380	C	T
16	chr16:85791417:G:C	0	85791417	C	G
16	chr16:85791561:G:A	0	85791561	A	G
16	chr16:85793267:A:G	0	85793267	G	A
16	chr16:85793493:G:A	0	85793493	A	G
16	chr16:85793794:G:A	0	85793794	A	G
16	chr16:85794459:C:T	0	85794459	T	C
16	chr16:85794622:A:G	0	85794622	G	A
16	chr16:85794802:CAT:C	0	85794802	C	CAT
16	chr16:85794858:G:C	0	85794858	C	G
16	chr16:85795530:T:G	0	85795530	G	T
16	chr16:85795614:A:G	0	85795614	G	A
16	chr16:85795628:C:T	0	85795628	T	C
16	chr16:85795725:T:G	0	85795725	G	T
16	chr16:85795954:C:T	0	85795954	T	C
16	chr16:85796142:C:T	0	85796142	T	C
16	chr16:85797279:A:G	0	85797279	G	A
16	chr16:85800554:T:C	0	85800554	C	T
16	chr16:85801212:G:A	0	85801212	A	G
16	chr16:85804420:G:A	0	85804420	A	G
16	chr16:85806371:G:C	0	85806371	C	G
16	chr16:85807411:T:C	0	85807411	C	T
16	chr16:85810219:G:A	0	85810219	A	G
16	chr16:85810310:C:T	0	85810310	T	C
16	chr16:85811299:C:T	0	85811299	T	C
16	chr16:85811328:G:A	0	85811328	A	G
16	chr16:85813459:C:T	0	85813459	T	C
16	chr16:85813882:C:T	0	85813882	T	C
16	chr16:85814659:C:T	0	85814659	T	C
16	chr16:85814947:A:T	0	85814947	T	A
16	chr16:85815549:C:G	0	85815549	G	C
16	chr16:85815676:T:G	0	85815676	G	T
16	chr16:85818194:G:A	0	85818194	A	G
16	chr16:85820862:AC:A	0	85820862	A	AC
16	chr16:85824073:G:A	0	85824073	A	G
16	chr16:85824952:G:A	0	85824952	A	G
16	chr16:85825304:A:C	0	85825304	C	A
16	chr16:85826864:A:C	0	85826864	C	A
16	chr16:85834539:G:A	0	85834539	A	G
16	chr16:85834974:G:A	0	85834974	A	G
16	chr16:85835570:G:A	0	85835570	A	G
16	chr16:85836275:T:C	0	85836275	C	T
16	chr16:85838463:T:C	0	85838463	C	T
16	chr16:85840311:G:A	0	85840311	A	G
16	chr16:85841211:A:G	0	85841211	G	A
16	chr16:85841247:G:A	0	85841247	A	G
16	chr16:85841878:G:T	0	85841878	T	G
16	chr16:85842498:A:G	0	85842498	G	A
16	chr16:85842767:A:G	0	85842767	G	A
16	chr16:85842774:T:C	0	85842774	C	T
16	chr16:85843489:C:T	0	85843489	T	C
16	chr16:85843885:C:T	0	85843885	T	C
16	chr16:85845743:A:C	0	85845743	C	A
16	chr16:85845856:A:G	0	85845856	G	A
16	chr16:85845894:G:C	0	85845894	C	G
16	chr16:85847875:C:T	0	85847875	T	C
16	chr16:85848050:T:C	0	85848050	C	T
16	chr16:85848232:A:C	0	85848232	C	A
16	chr16:85850203:T:C	0	85850203	C	T
16	chr16:85850941:A:G	0	85850941	G	A
16	chr16:85851115:A:G	0	85851115	G	A
16	chr16:85851392:A:T	0	85851392	T	A
16	chr16:85851758:C:T	0	85851758	T	C
16	chr16:85851759:A:G	0	85851759	G	A
16	chr16:85851921:T:C	0	85851921	C	T
16	chr16:85852098:C:T	0	85852098	T	C
16	chr16:85852544:T:C	0	85852544	C	T
16	chr16:85852932:A:G	0	85852932	G	A
16	chr16:85852966:G:A	0	85852966	A	G
16	chr16:85854087:C:T	0	85854087	T	C
16	chr16:85856401:C:T	0	85856401	T	C
16	chr16:85857101:C:T	0	85857101	T	C
16	chr16:85857574:G:A	0	85857574	A	G
16	chr16:85857597:G:C	0	85857597	C	G
16	chr16:85858210:C:T	0	85858210	T	C
16	chr16:85858478:G:A	0	85858478	A	G
16	chr16:85858877:A:G	0	85858877	G	A
16	chr16:85858885:G:A	0	85858885	A	G
16	chr16:85859025:T:C	0	85859025	C	T
16	chr16:85859254:A:C	0	85859254	C	A
16	chr16:85859621:G:A	0	85859621	A	G
16	chr16:85860069:G:A	0	85860069	A	G
16	chr16:85860317:G:A	0	85860317	A	G
16	chr16:85861040:C:T	0	85861040	T	C
16	chr16:85861217:A:G	0	85861217	G	A
16	chr16:85861635:C:T	0	85861635	T	C
16	chr16:85862253:G:A	0	85862253	A	G
16	chr16:85863265:C:G	0	85863265	G	C
16	chr16:85864078:C:A	0	85864078	A	C
16	chr16:85864630:G:A	0	85864630	A	G
16	chr16:85867433:C:T	0	85867433	T	C
16	chr16:85867459:T:C	0	85867459	C	T
16	chr16:85867630:A:G	0	85867630	G	A
16	chr16:85867796:T:C	0	85867796	C	T
16	chr16:85868050:T:G	0	85868050	G	T
16	chr16:85868435:T:A	0	85868435	A	T
16	chr16:85868940:T:C	0	85868940	C	T
16	chr16:85868951:C:A	0	85868951	A	C
16	chr16:85870070:T:C	0	85870070	C	T
16	chr16:85871226:A:G	0	85871226	G	A
16	chr16:85872322:T:C	0	85872322	C	T
16	chr16:85872526:T:C	0	85872526	C	T
16	chr16:85873010:A:G	0	85873010	G	A
16	chr16:85873290:C:T	0	85873290	T	C
16	chr16:85873492:G:A	0	85873492	A	G
16	chr16:85873969:T:C	0	85873969	C	T
16	chr16:85874044:CAAG:C	0	85874044	C	CAAG
16	chr16:85874304:G:A	0	85874304	A	G
16	chr16:85875542:T:C	0	85875542	C	T
16	chr16:85875907:A:G	0	85875907	G	A
16	chr16:85876009:A:G	0	85876009	G	A
16	chr16:85876103:G:A	0	85876103	A	G
16	chr16:85876262:C:T	0	85876262	T	C
16	chr16:85876545:C:T	0	85876545	T	C
16	chr16:85877494:G:A	0	85877494	A	G
16	chr16:85877526:G:A	0	85877526	A	G
16	chr16:85877779:G:A	0	85877779	A	G
16	chr16:85877800:G:A	0	85877800	A	G
16	chr16:85877927:T:C	0	85877927	C	T
16	chr16:85878691:T:C	0	85878691	C	T
16	chr16:85878996:C:T	0	85878996	T	C
16	chr16:85879011:A:G	0	85879011	G	A
16	chr16:85879264:G:A	0	85879264	A	G
16	chr16:85879499:GA:G	0	85879499	G	GA
16	chr16:85881604:C:T	0	85881604	T	C
16	chr16:85881771:T:C	0	85881771	C	T
16	chr16:85882175:A:G	0	85882175	G	A
16	chr16:85882894:GC:G	0	85882894	G	GC
16	chr16:85884217:G:A	0	85884217	A	G
16	chr16:85884338:A:G	0	85884338	G	A
16	chr16:85884514:G:T	0	85884514	T	G
16	chr16:85885236:C:T	0	85885236	T	C
16	chr16:85885437:CCATGAA:C	0	85885437	C	CCATGAA
16	chr16:85885600:A:G	0	85885600	G	A
16	chr16:85885647:A:AT	0	85885647	AT	A
16	chr16:85886791:A:C	0	85886791	C	A
16	chr16:85886874:C:T	0	85886874	T	C
16	chr16:85887073:G:C	0	85887073	C	G
16	chr16:85887196:T:C	0	85887196	C	T
16	chr16:85887494:AG:A	0	85887494	A	AG
16	chr16:85887741:A:C	0	85887741	C	A
16	chr16:85888421:G:T	0	85888421	T	G
16	chr16:85888589:C:T	0	85888589	T	C
16	chr16:85889253:A:G	0	85889253	G	A
16	chr16:85892067:T:G	0	85892067	G	T
16	chr16:85892332:C:T	0	85892332	T	C
16	chr16:85892430:T:C	0	85892430	C	T
16	chr16:85892795:T:C	0	85892795	C	T
16	chr16:85893089:C:T	0	85893089	T	C
16	chr16:85893113:G:A	0	85893113	A	G
16	chr16:85893115:A:G	0	85893115	G	A
16	chr16:85893236:C:A	0	85893236	A	C
16	chr16:85893620:G:A	0	85893620	A	G
16	chr16:85893888:A:G	0	85893888	G	A
16	chr16:85894022:G:A	0	85894022	A	G
16	chr16:85894208:C:T	0	85894208	T	C
16	chr16:85894958:A:G	0	85894958	G	A
16	chr16:85895015:A:T	0	85895015	T	A
16	chr16:85895099:C:G	0	85895099	G	C
16	chr16:85895594:G:A	0	85895594	A	G
16	chr16:85895676:T:G	0	85895676	G	T
16	chr16:85895678:A:C	0	85895678	C	A
16	chr16:85895828:T:C	0	85895828	C	T
16	chr16:85896224:G:T	0	85896224	T	G
16	chr16:85896288:T:C	0	85896288	C	T
16	chr16:85896291:G:A	0	85896291	A	G
16	chr16:85896794:T:C	0	85896794	C	T
16	chr16:85896965:G:C	0	85896965	C	G
16	chr16:85897084:G:A	0	85897084	A	G
16	chr16:85898350:C:G	0	85898350	G	C
16	chr16:85898423:C:G	0	85898423	G	C
16	chr16:85898526:C:G	0	85898526	G	C
16	chr16:85898745:C:T	0	85898745	T	C
16	chr16:85898864:G:A	0	85898864	A	G
16	chr16:85899432:C:T	0	85899432	T	C
16	chr16:85899975:C:A	0	85899975	A	C
16	chr16:85901967:T:C	0	85901967	C	T
16	chr16:85902272:A:G	0	85902272	G	A
16	chr16:85904989:T:G	0	85904989	G	T
16	chr16:85905149:A:G	0	85905149	G	A
16	chr16:85905229:G:A	0	85905229	A	G
16	chr16:85906044:T:A	0	85906044	A	T
16	chr16:85906060:G:A	0	85906060	A	G
16	chr16:85906404:C:T	0	85906404	T	C
16	chr16:85908168:C:T	0	85908168	T	C
16	chr16:85908890:T:C	0	85908890	C	T
16	chr16:85911217:T:G	0	85911217	G	T
16	chr16:85912069:T:G	0	85912069	G	T
16	chr16:85912233:T:C	0	85912233	C	T
16	chr16:85912718:T:C	0	85912718	C	T
16	chr16:85912844:T:C	0	85912844	C	T
16	chr16:85912888:A:G	0	85912888	G	A
16	chr16:85913869:C:T	0	85913869	T	C
16	chr16:85914173:T:C	0	85914173	C	T
16	chr16:85915035:G:A	0	85915035	A	G
16	chr16:85915465:G:A	0	85915465	A	G
16	chr16:85915501:C:G	0	85915501	G	C
16	chr16:85915818:A:G	0	85915818	G	A
16	chr16:85915867:G:T	0	85915867	T	G
16	chr16:85915952:T:C	0	85915952	C	T
16	chr16:85916290:A:G	0	85916290	G	A
16	chr16:85917370:A:T	0	85917370	T	A
16	chr16:85917652:A:G	0	85917652	G	A
16	chr16:85917748:A:G	0	85917748	G	A
16	chr16:85918076:A:G	0	85918076	G	A
16	chr16:85918142:C:G	0	85918142	G	C
16	chr16:85919323:A:C	0	85919323	C	A
16	chr16:85919345:G:T	0	85919345	T	G
16	chr16:85919404:C:T	0	85919404	T	C
16	chr16:85919590:C:T	0	85919590	T	C
16	chr16:85920076:G:C	0	85920076	C	G
16	chr16:85920303:A:G	0	85920303	G	A
16	chr16:85920349:T:C	0	85920349	C	T
16	chr16:85920470:T:C	0	85920470	C	T
16	chr16:85921636:C:T	0	85921636	T	C
16	chr16:85922065:C:T	0	85922065	T	C
16	chr16:85922123:CA:C	0	85922123	C	CA
16	chr16:85922438:A:T	0	85922438	T	A
16	chr16:85922791:T:C	0	85922791	C	T
16	chr16:85923315:C:T	0	85923315	T	C
16	chr16:85924187:C:T	0	85924187	T	C
16	chr16:85924214:T:C	0	85924214	C	T
16	chr16:85924318:C:G	0	85924318	G	C
16	chr16:85924718:C:G	0	85924718	G	C
16	chr16:85925123:C:T	0	85925123	T	C
16	chr16:85925364:A:G	0	85925364	G	A
16	chr16:85925414:G:A	0	85925414	A	G
16	chr16:85925832:T:C	0	85925832	C	T
16	chr16:85926029:T:G	0	85926029	G	T
16	chr16:85926673:C:T	0	85926673	T	C
16	chr16:85927361:G:A	0	85927361	A	G
16	chr16:85927853:G:A	0	85927853	A	G
16	chr16:85929244:G:C	0	85929244	C	G
16	chr16:85929409:G:A	0	85929409	A	G
16	chr16:85930702:A:G	0	85930702	G	A
16	chr16:85930747:T:C	0	85930747	C	T
16	chr16:85930957:T:C	0	85930957	C	T
16	chr16:85931179:T:C	0	85931179	C	T
16	chr16:85931220:G:A	0	85931220	A	G
16	chr16:85931392:C:G	0	85931392	G	C
16	chr16:85931433:T:C	0	85931433	C	T
16	chr16:85932557:T:C	0	85932557	C	T
16	chr16:85932566:G:A	0	85932566	A	G
16	chr16:85932678:T:C	0	85932678	C	T
16	chr16:85932687:T:G	0	85932687	G	T
16	chr16:85932827:C:T	0	85932827	T	C
16	chr16:85932852:A:C	0	85932852	C	A
16	chr16:85932893:A:G	0	85932893	G	A
16	chr16:85932921:T:G	0	85932921	G	T
16	chr16:85932942:A:G	0	85932942	G	A
16	chr16:85933077:A:G	0	85933077	G	A
16	chr16:85933104:G:A	0	85933104	A	G
16	chr16:85933195:G:A	0	85933195	A	G
16	chr16:85933679:C:T	0	85933679	T	C
16	chr16:85933902:T:C	0	85933902	C	T
16	chr16:85933988:G:A	0	85933988	A	G
16	chr16:85934034:A:G	0	85934034	G	A
16	chr16:85934083:G:A	0	85934083	A	G
16	chr16:85934116:C:G	0	85934116	G	C
16	chr16:85934138:T:C	0	85934138	C	T
16	chr16:85934159:A:G	0	85934159	G	A
16	chr16:85934272:C:T	0	85934272	T	C
16	chr16:85934280:G:A	0	85934280	A	G
16	chr16:85934285:G:A	0	85934285	A	G
16	chr16:85934314:A:G	0	85934314	G	A
16	chr16:85934676:A:G	0	85934676	G	A
16	chr16:85934951:T:C	0	85934951	C	T
16	chr16:85935068:G:A	0	85935068	A	G
16	chr16:85935285:T:G	0	85935285	G	T
16	chr16:85935328:A:G	0	85935328	G	A
16	chr16:85936132:A:G	0	85936132	G	A
16	chr16:85936870:T:C	0	85936870	C	T
16	chr16:85937112:C:G	0	85937112	G	C
16	chr16:85937614:C:G	0	85937614	G	C
16	chr16:85937815:C:T	0	85937815	T	C
16	chr16:85937920:AAAAAG:A	0	85937920	A	AAAAAG
16	chr16:85938234:C:G	0	85938234	G	C
16	chr16:85938354:G:A	0	85938354	A	G
16	chr16:85938407:G:C	0	85938407	C	G
16	chr16:85938575:T:C	0	85938575	C	T
16	chr16:85938631:A:G	0	85938631	G	A
16	chr16:85938665:C:T	0	85938665	T	C
16	chr16:85938801:C:T	0	85938801	T	C
16	chr16:85939006:G:A	0	85939006	A	G
16	chr16:85939173:C:G	0	85939173	G	C
16	chr16:85939386:C:T	0	85939386	T	C
16	chr16:85939534:A:G	0	85939534	G	A
16	chr16:85939546:A:G	0	85939546	G	A
16	chr16:85939598:A:G	0	85939598	G	A
16	chr16:85939870:C:T	0	85939870	T	C
16	chr16:85940260:G:C	0	85940260	C	G
16	chr16:85940763:C:T	0	85940763	T	C
16	chr16:85940901:C:T	0	85940901	T	C
16	chr16:85941170:A:G	0	85941170	G	A
16	chr16:85941279:A:G	0	85941279	G	A
16	chr16:85941355:C:T	0	85941355	T	C
16	chr16:85941469:G:A	0	85941469	A	G
16	chr16:85941535:G:A	0	85941535	A	G
16	chr16:85942334:T:C	0	85942334	C	T
16	chr16:85942353:C:T	0	85942353	T	C
16	chr16:85942412:G:A	0	85942412	A	G
16	chr16:85942697:T:C	0	85942697	C	T
16	chr16:85943117:C:A	0	85943117	A	C
16	chr16:85943896:G:T	0	85943896	T	G
16	chr16:85944393:C:T	0	85944393	T	C
16	chr16:85944499:C:T	0	85944499	T	C
16	chr16:85944519:A:G	0	85944519	G	A
16	chr16:85944603:G:T	0	85944603	T	G
16	chr16:85944604:G:T	0	85944604	T	G
16	chr16:85945198:C:G	0	85945198	G	C
16	chr16:85945637:A:G	0	85945637	G	A
16	chr16:85945740:T:C	0	85945740	C	T
16	chr16:85946600:C:T	0	85946600	T	C
16	chr16:85946928:C:A	0	85946928	A	C
16	chr16:85947362:T:C	0	85947362	C	T
16	chr16:85947876:C:T	0	85947876	T	C
16	chr16:85947995:T:C	0	85947995	C	T
16	chr16:85948199:G:A	0	85948199	A	G
16	chr16:85948640:T:C	0	85948640	C	T
16	chr16:85948910:A:G	0	85948910	G	A
16	chr16:85948915:G:A	0	85948915	A	G
16	chr16:85949383:G:A	0	85949383	A	G
16	chr16:85949450:T:C	0	85949450	C	T
16	chr16:85949672:C:T	0	85949672	T	C
16	chr16:85949735:G:T	0	85949735	T	G
16	chr16:85949852:A:G	0	85949852	G	A
16	chr16:85950072:G:T	0	85950072	T	G
16	chr16:85950074:A:G	0	85950074	G	A
16	chr16:85950409:G:A	0	85950409	A	G
16	chr16:85950994:G:A	0	85950994	A	G
16	chr16:85951396:T:C	0	85951396	C	T
16	chr16:85951423:T:A	0	85951423	A	T
16	chr16:85951476:G:A	0	85951476	A	G
16	chr16:85951594:G:A	0	85951594	A	G
16	chr16:85951755:A:C	0	85951755	C	A
16	chr16:85952065:A:G	0	85952065	G	A
16	chr16:85952165:C:T	0	85952165	T	C
16	chr16:85952313:G:A	0	85952313	A	G
16	chr16:85952351:C:T	0	85952351	T	C
16	chr16:85952907:C:T	0	85952907	T	C
16	chr16:85953081:A:G	0	85953081	G	A
16	chr16:85953690:C:T	0	85953690	T	C
16	chr16:85953892:G:C	0	85953892	C	G
16	chr16:85954416:A:G	0	85954416	G	A
16	chr16:85954754:T:C	0	85954754	C	T
16	chr16:85954992:C:T	0	85954992	T	C
16	chr16:85955059:C:A	0	85955059	A	C
16	chr16:85955289:T:C	0	85955289	C	T
16	chr16:85955578:G:T	0	85955578	T	G
16	chr16:85956292:C:T	0	85956292	T	C
16	chr16:85956336:C:T	0	85956336	T	C
16	chr16:85956546:C:G	0	85956546	G	C
16	chr16:85956951:G:A	0	85956951	A	G
16	chr16:85956974:T:C	0	85956974	C	T
16	chr16:85957317:T:G	0	85957317	G	T
16	chr16:85957484:A:G	0	85957484	G	A
16	chr16:85958099:A:C	0	85958099	C	A
16	chr16:85958213:G:C	0	85958213	C	G
16	chr16:85958221:A:G	0	85958221	G	A
16	chr16:85959126:T:A	0	85959126	A	T
16	chr16:85959223:T:C	0	85959223	C	T
16	chr16:85959626:C:G	0	85959626	G	C
16	chr16:85959689:T:C	0	85959689	C	T
16	chr16:85959974:T:C	0	85959974	C	T
16	chr16:85960914:C:T	0	85960914	T	C
16	chr16:85961118:T:C	0	85961118	C	T
16	chr16:85961273:T:G	0	85961273	G	T
16	chr16:85961277:A:C	0	85961277	C	A
16	chr16:85961621:A:G	0	85961621	G	A
16	chr16:85961819:T:C	0	85961819	C	T
16	chr16:85961978:G:A	0	85961978	A	G
16	chr16:85962003:G:C	0	85962003	C	G
16	chr16:85962053:A:G	0	85962053	G	A
16	chr16:85962056:C:G	0	85962056	G	C
16	chr16:85962651:C:T	0	85962651	T	C
16	chr16:85962689:G:A	0	85962689	A	G
16	chr16:85963990:C:A	0	85963990	A	C
16	chr16:85964434:T:C	0	85964434	C	T
16	chr16:85964672:G:C	0	85964672	C	G
16	chr16:85965803:G:A	0	85965803	A	G
16	chr16:85966425:C:T	0	85966425	T	C
16	chr16:85966756:C:T	0	85966756	T	C
16	chr16:85966776:G:A	0	85966776	A	G
16	chr16:85966801:C:T	0	85966801	T	C
16	chr16:85966984:TC:T	0	85966984	T	TC
16	chr16:85967133:G:A	0	85967133	A	G
16	chr16:85967358:C:T	0	85967358	T	C
16	chr16:85967438:T:G	0	85967438	G	T
16	chr16:85967606:A:G	0	85967606	G	A
16	chr16:85968273:T:A	0	85968273	A	T
16	chr16:85968511:A:T	0	85968511	T	A
16	chr16:85968918:C:T	0	85968918	T	C
16	chr16:85969425:T:C	0	85969425	C	T
16	chr16:85969452:T:C	0	85969452	C	T
16	chr16:85969587:C:T	0	85969587	T	C
16	chr16:85969786:T:C	0	85969786	C	T
16	chr16:85969840:T:C	0	85969840	C	T
16	chr16:85969938:C:T	0	85969938	T	C
16	chr16:85970504:T:C	0	85970504	C	T
16	chr16:85970633:C:T	0	85970633	T	C
16	chr16:85970920:C:G	0	85970920	G	C
16	chr16:85971924:A:G	0	85971924	G	A
16	chr16:85971942:A:G	0	85971942	G	A
16	chr16:85972327:C:G	0	85972327	G	C
16	chr16:85972358:T:G	0	85972358	G	T
16	chr16:85972378:G:A	0	85972378	A	G
16	chr16:85975208:A:G	0	85975208	G	A
16	chr16:85975874:G:A	0	85975874	A	G
16	chr16:85975913:G:A	0	85975913	A	G
16	chr16:85976134:T:C	0	85976134	C	T
16	chr16:85978915:G:C	0	85978915	C	G
16	chr16:85979729:T:C	0	85979729	C	T
16	chr16:85979737:G:A	0	85979737	A	G
16	chr16:85979945:G:C	0	85979945	C	G
16	chr16:85980635:T:C	0	85980635	C	T
16	chr16:85980849:A:G	0	85980849	G	A
16	chr16:85981113:A:G	0	85981113	G	A
16	chr16:85981275:C:G	0	85981275	G	C
16	chr16:85982485:G:A	0	85982485	A	G
16	chr16:85982795:C:G	0	85982795	G	C
16	chr16:85983088:C:T	0	85983088	T	C
16	chr16:85984057:G:A	0	85984057	A	G
16	chr16:85984109:C:T	0	85984109	T	C
16	chr16:85984778:G:C	0	85984778	C	G
16	chr16:85985172:C:T	0	85985172	T	C
16	chr16:85985481:T:A	0	85985481	A	T
16	chr16:85985665:G:A	0	85985665	A	G
16	chr16:85986050:C:T	0	85986050	T	C
16	chr16:85987899:G:A	0	85987899	A	G
16	chr16:85987970:C:T	0	85987970	T	C
16	chr16:85988018:T:C	0	85988018	C	T
16	chr16:85988491:G:T	0	85988491	T	G
16	chr16:85988507:A:G	0	85988507	G	A
16	chr16:85989454:G:GGA	0	85989454	GGA	G
16	chr16:85990788:G:A	0	85990788	A	G
16	chr16:85991128:T:C	0	85991128	C	T
16	chr16:85991232:A:G	0	85991232	G	A
16	chr16:85993227:C:T	0	85993227	T	C
16	chr16:85994613:A:C	0	85994613	C	A
16	chr16:85994631:A:G	0	85994631	G	A
16	chr16:85994778:G:A	0	85994778	A	G
16	chr16:85994910:A:C	0	85994910	C	A
16	chr16:85996494:C:T	0	85996494	T	C
16	chr16:85996906:T:C	0	85996906	C	T
16	chr16:85997337:C:T	0	85997337	T	C
16	chr16:85997587:G:A	0	85997587	A	G
16	chr16:85998493:T:C	0	85998493	C	T
16	chr16:85998550:G:A	0	85998550	A	G
16	chr16:85998899:T:C	0	85998899	C	T
16	chr16:85999075:G:A	0	85999075	A	G
16	chr16:85999580:T:G	0	85999580	G	T
16	chr16:86000204:A:G	0	86000204	G	A
16	chr16:86001744:A:C	0	86001744	C	A
16	chr16:86002114:G:A	0	86002114	A	G
16	chr16:86002457:C:T	0	86002457	T	C
16	chr16:86002918:C:T	0	86002918	T	C
16	chr16:86003954:C:A	0	86003954	A	C
16	chr16:86004134:C:T	0	86004134	T	C
16	chr16:86004307:G:A	0	86004307	A	G
16	chr16:86004990:T:C	0	86004990	C	T
16	chr16:86005125:A:G	0	86005125	G	A
16	chr16:86005617:T:C	0	86005617	C	T
16	chr16:86005784:A:C	0	86005784	C	A
16	chr16:86005787:G:A	0	86005787	A	G
16	chr16:86009214:G:A	0	86009214	A	G
16	chr16:86014473:A:G	0	86014473	G	A
16	chr16:86015426:T:G	0	86015426	G	T
16	chr16:86016015:T:C	0	86016015	C	T
16	chr16:86016145:T:C	0	86016145	C	T
16	chr16:86016222:G:A	0	86016222	A	G
16	chr16:86016341:A:C	0	86016341	C	A
16	chr16:86016753:C:G	0	86016753	G	C
16	chr16:86016984:T:C	0	86016984	C	T
16	chr16:86017647:G:A	0	86017647	A	G
16	chr16:86018180:C:A	0	86018180	A	C
16	chr16:86018276:C:T	0	86018276	T	C
16	chr16:86018814:C:A	0	86018814	A	C
16	chr16:86021280:C:G	0	86021280	G	C
16	chr16:86023251:G:C	0	86023251	C	G
16	chr16:86023338:G:A	0	86023338	A	G
16	chr16:86023529:T:C	0	86023529	C	T
16	chr16:86023531:T:C	0	86023531	C	T
16	chr16:86023615:T:G	0	86023615	G	T
16	chr16:86025357:G:C	0	86025357	C	G
16	chr16:86025835:C:A	0	86025835	A	C
16	chr16:86026006:T:G	0	86026006	G	T
16	chr16:86026973:T:C	0	86026973	C	T
16	chr16:86028443:T:C	0	86028443	C	T
16	chr16:86030202:C:G	0	86030202	G	C
16	chr16:86031236:C:T	0	86031236	T	C
16	chr16:86032422:T:C	0	86032422	C	T
16	chr16:86032812:T:C	0	86032812	C	T
16	chr16:86033005:C:G	0	86033005	G	C
16	chr16:86033783:G:C	0	86033783	C	G
16	chr16:86034575:G:A	0	86034575	A	G
16	chr16:86034916:A:G	0	86034916	G	A
16	chr16:86035021:T:C	0	86035021	C	T
16	chr16:86035271:C:A	0	86035271	A	C
16	chr16:86035488:A:G	0	86035488	G	A
16	chr16:86035667:A:C	0	86035667	C	A
16	chr16:86035803:A:G	0	86035803	G	A
16	chr16:86036132:C:G	0	86036132	G	C
16	chr16:86036840:A:G	0	86036840	G	A
16	chr16:86036843:C:A	0	86036843	A	C
16	chr16:86037068:G:C	0	86037068	C	G
16	chr16:86037173:A:G	0	86037173	G	A
16	chr16:86037192:T:C	0	86037192	C	T
16	chr16:86037207:C:G	0	86037207	G	C
16	chr16:86037983:G:A	0	86037983	A	G
16	chr16:86038189:T:C	0	86038189	C	T
16	chr16:86039509:C:G	0	86039509	G	C
16	chr16:86041078:G:T	0	86041078	T	G
16	chr16:86041495:A:G	0	86041495	G	A
16	chr16:86041578:T:G	0	86041578	G	T
16	chr16:86041585:C:T	0	86041585	T	C
16	chr16:86041843:A:G	0	86041843	G	A
16	chr16:86041877:AAAT:A	0	86041877	A	AAAT
16	chr16:86041935:T:C	0	86041935	C	T
16	chr16:86041970:TC:T	0	86041970	T	TC
16	chr16:86042502:G:A	0	86042502	A	G
16	chr16:86042685:C:T	0	86042685	T	C
16	chr16:86043494:G:A	0	86043494	A	G
16	chr16:86043702:G:C	0	86043702	C	G
16	chr16:86044013:A:G	0	86044013	G	A
16	chr16:86045492:C:T	0	86045492	T	C
16	chr16:86045779:A:G	0	86045779	G	A
16	chr16:86046444:C:T	0	86046444	T	C
16	chr16:86047375:A:G	0	86047375	G	A
16	chr16:86047434:T:A	0	86047434	A	T
16	chr16:86047651:A:G	0	86047651	G	A
16	chr16:86047709:G:A	0	86047709	A	G
16	chr16:86047816:G:A	0	86047816	A	G
16	chr16:86048551:T:C	0	86048551	C	T
16	chr16:86048923:G:C	0	86048923	C	G
16	chr16:86049091:C:T	0	86049091	T	C
16	chr16:86049205:G:C	0	86049205	C	G
16	chr16:86050276:G:A	0	86050276	A	G
16	chr16:86050356:C:T	0	86050356	T	C
16	chr16:86052386:C:A	0	86052386	A	C
16	chr16:86053241:G:A	0	86053241	A	G
16	chr16:86054273:G:A	0	86054273	A	G
16	chr16:86054701:C:T	0	86054701	T	C
16	chr16:86054797:A:G	0	86054797	G	A
16	chr16:86055033:A:T	0	86055033	T	A
16	chr16:86055143:C:G	0	86055143	G	C
16	chr16:86056487:A:C	0	86056487	C	A
16	chr16:86056678:T:A	0	86056678	A	T
16	chr16:86056895:C:T	0	86056895	T	C
16	chr16:86057414:T:A	0	86057414	A	T
16	chr16:86057465:G:A	0	86057465	A	G
16	chr16:86059260:G:A	0	86059260	A	G
16	chr16:86059922:C:T	0	86059922	T	C
16	chr16:86060115:A:G	0	86060115	G	A
16	chr16:86060136:ACCCCTG:A	0	86060136	A	ACCCCTG
16	chr16:86060198:G:C	0	86060198	C	G
16	chr16:86060345:C:T	0	86060345	T	C
16	chr16:86060493:G:A	0	86060493	A	G
16	chr16:86060873:A:G	0	86060873	G	A
16	chr16:86060899:G:T	0	86060899	T	G
16	chr16:86061148:G:A	0	86061148	A	G
16	chr16:86061466:C:G	0	86061466	G	C
16	chr16:86061507:T:C	0	86061507	C	T
16	chr16:86062073:C:G	0	86062073	G	C
16	chr16:86062677:C:T	0	86062677	T	C
16	chr16:86062788:G:A	0	86062788	A	G
16	chr16:86062950:C:G	0	86062950	G	C
16	chr16:86063022:C:T	0	86063022	T	C
16	chr16:86063237:T:C	0	86063237	C	T
16	chr16:86063872:C:T	0	86063872	T	C
16	chr16:86064353:C:T	0	86064353	T	C
16	chr16:86064636:G:T	0	86064636	T	G
16	chr16:86064637:A:C	0	86064637	C	A
16	chr16:86064804:A:G	0	86064804	G	A
16	chr16:86064846:T:G	0	86064846	G	T
16	chr16:86065507:G:A	0	86065507	A	G
16	chr16:86065560:C:T	0	86065560	T	C
16	chr16:86066162:T:A	0	86066162	A	T
16	chr16:86066538:T:G	0	86066538	G	T
16	chr16:86066868:C:T	0	86066868	T	C
16	chr16:86067010:G:A	0	86067010	A	G
16	chr16:86067428:T:C	0	86067428	C	T
16	chr16:86067678:T:C	0	86067678	C	T
16	chr16:86068171:G:A	0	86068171	A	G
16	chr16:86068217:T:C	0	86068217	C	T
16	chr16:86068336:C:G	0	86068336	G	C
16	chr16:86068563:TAC:T	0	86068563	T	TAC
16	chr16:86068615:T:C	0	86068615	C	T
16	chr16:86069375:A:G	0	86069375	G	A
16	chr16:86069478:C:T	0	86069478	T	C
16	chr16:86069657:TTGTC:T	0	86069657	T	TTGTC
16	chr16:86069746:G:A	0	86069746	A	G
16	chr16:86069939:G:A	0	86069939	A	G
16	chr16:86070221:T:C	0	86070221	C	T
16	chr16:86070228:G:C	0	86070228	C	G
16	chr16:86070237:G:A	0	86070237	A	G
16	chr16:86070432:C:T	0	86070432	T	C
16	chr16:86070445:T:C	0	86070445	C	T
16	chr16:86070558:T:C	0	86070558	C	T
16	chr16:86071232:T:G	0	86071232	G	T
16	chr16:86071310:A:G	0	86071310	G	A
16	chr16:86071476:G:A	0	86071476	A	G
16	chr16:86072623:C:T	0	86072623	T	C
16	chr16:86072647:T:C	0	86072647	C	T
16	chr16:86073345:C:A	0	86073345	A	C
16	chr16:86073440:A:G	0	86073440	G	A
16	chr16:86073646:A:G	0	86073646	G	A
16	chr16:86074914:C:T	0	86074914	T	C
16	chr16:86075021:C:T	0	86075021	T	C
16	chr16:86075510:G:C	0	86075510	C	G
16	chr16:86075605:T:G	0	86075605	G	T
16	chr16:86075629:G:A	0	86075629	A	G
16	chr16:86076805:T:C	0	86076805	C	T
16	chr16:86077995:C:T	0	86077995	T	C
16	chr16:86078637:G:A	0	86078637	A	G
16	chr16:86079344:G:A	0	86079344	A	G
16	chr16:86079604:C:G	0	86079604	G	C
16	chr16:86079808:C:T	0	86079808	T	C
16	chr16:86079809:G:A	0	86079809	A	G
16	chr16:86080055:G:A	0	86080055	A	G
16	chr16:86080627:A:G	0	86080627	G	A
16	chr16:86080967:A:T	0	86080967	T	A
16	chr16:86081013:TA:T	0	86081013	T	TA
16	chr16:86081048:T:C	0	86081048	C	T
16	chr16:86081301:G:A	0	86081301	A	G
16	chr16:86081338:G:A	0	86081338	A	G
16	chr16:86081461:C:T	0	86081461	T	C
16	chr16:86081703:T:C	0	86081703	C	T
16	chr16:86081884:T:G	0	86081884	G	T
16	chr16:86081981:T:G	0	86081981	G	T
16	chr16:86082001:T:C	0	86082001	C	T
16	chr16:86082004:T:C	0	86082004	C	T
16	chr16:86082099:C:G	0	86082099	G	C
16	chr16:86082103:A:G	0	86082103	G	A
16	chr16:86082164:T:C	0	86082164	C	T
16	chr16:86082218:A:G	0	86082218	G	A
16	chr16:86082589:G:A	0	86082589	A	G
16	chr16:86082938:G:A	0	86082938	A	G
16	chr16:86083394:C:T	0	86083394	T	C
16	chr16:86083771:C:T	0	86083771	T	C
16	chr16:86084180:T:C	0	86084180	C	T
16	chr16:86084213:A:G	0	86084213	G	A
16	chr16:86084259:T:A	0	86084259	A	T
16	chr16:86084691:C:G	0	86084691	G	C
16	chr16:86085239:G:A	0	86085239	A	G
16	chr16:86085326:T:A	0	86085326	A	T
16	chr16:86085495:A:G	0	86085495	G	A
16	chr16:86086205:AT:A	0	86086205	A	AT
16	chr16:86086419:T:C	0	86086419	C	T
16	chr16:86086474:A:G	0	86086474	G	A
16	chr16:86086506:G:A	0	86086506	A	G
16	chr16:86086769:A:G	0	86086769	G	A
16	chr16:86087680:C:T	0	86087680	T	C
16	chr16:86088220:C:T	0	86088220	T	C
16	chr16:86088595:A:G	0	86088595	G	A
16	chr16:86088604:C:T	0	86088604	T	C
16	chr16:86088918:G:A	0	86088918	A	G
16	chr16:86089016:G:A	0	86089016	A	G
16	chr16:86089137:T:C	0	86089137	C	T
16	chr16:86089476:A:G	0	86089476	G	A
16	chr16:86089635:G:C	0	86089635	C	G
16	chr16:86090749:G:A	0	86090749	A	G
16	chr16:86091019:AG:A	0	86091019	A	AG
16	chr16:86091160:G:T	0	86091160	T	G
16	chr16:86091541:A:G	0	86091541	G	A
16	chr16:86091559:G:A	0	86091559	A	G
16	chr16:86091793:C:T	0	86091793	T	C
16	chr16:86091817:G:T	0	86091817	T	G
16	chr16:86091871:T:C	0	86091871	C	T
16	chr16:86092151:A:G	0	86092151	G	A
16	chr16:86092392:A:T	0	86092392	T	A
16	chr16:86092411:G:A	0	86092411	A	G
16	chr16:86092698:C:T	0	86092698	T	C
16	chr16:86092718:C:T	0	86092718	T	C
16	chr16:86092914:G:A	0	86092914	A	G
16	chr16:86092915:T:C	0	86092915	C	T
16	chr16:86093278:G:A	0	86093278	A	G
16	chr16:86093451:G:A	0	86093451	A	G
16	chr16:86093511:C:A	0	86093511	A	C
16	chr16:86093515:A:G	0	86093515	G	A
16	chr16:86093647:A:G	0	86093647	G	A
16	chr16:86093801:C:T	0	86093801	T	C
16	chr16:86093807:C:A	0	86093807	A	C
16	chr16:86093836:C:T	0	86093836	T	C
16	chr16:86093992:G:A	0	86093992	A	G
16	chr16:86094633:GT:G	0	86094633	G	GT
16	chr16:86094873:T:A	0	86094873	A	T
16	chr16:86096064:C:T	0	86096064	T	C
16	chr16:86096241:G:C	0	86096241	C	G
16	chr16:86096656:A:G	0	86096656	G	A
16	chr16:86096716:G:T	0	86096716	T	G
16	chr16:86097458:G:A	0	86097458	A	G
16	chr16:86097488:C:T	0	86097488	T	C
16	chr16:86097750:T:A	0	86097750	A	T
16	chr16:86098009:G:T	0	86098009	T	G
16	chr16:86098359:G:A	0	86098359	A	G
16	chr16:86098417:A:C	0	86098417	C	A
16	chr16:86098465:C:G	0	86098465	G	C
16	chr16:86098691:T:TA	0	86098691	TA	T
16	chr16:86098787:T:A	0	86098787	A	T
16	chr16:86098889:C:A	0	86098889	A	C
16	chr16:86099430:C:T	0	86099430	T	C
16	chr16:86099531:G:C	0	86099531	C	G
16	chr16:86099970:C:T	0	86099970	T	C
16	chr16:86100154:C:G	0	86100154	G	C
16	chr16:86100330:T:C	0	86100330	C	T
16	chr16:86100974:G:A	0	86100974	A	G
16	chr16:86101178:C:G	0	86101178	G	C
16	chr16:86101189:C:T	0	86101189	T	C
16	chr16:86103066:G:A	0	86103066	A	G
16	chr16:86103093:C:G	0	86103093	G	C
16	chr16:86103683:G:A	0	86103683	A	G
16	chr16:86103955:A:G	0	86103955	G	A
16	chr16:86104150:G:A	0	86104150	A	G
16	chr16:86104339:C:G	0	86104339	G	C
16	chr16:86104496:C:G	0	86104496	G	C
16	chr16:86104684:A:G	0	86104684	G	A
16	chr16:86104883:C:T	0	86104883	T	C
16	chr16:86104988:G:T	0	86104988	T	G
16	chr16:86105021:T:C	0	86105021	C	T
16	chr16:86105261:A:G	0	86105261	G	A
16	chr16:86105456:A:G	0	86105456	G	A
16	chr16:86105692:G:A	0	86105692	A	G
16	chr16:86106079:C:T	0	86106079	T	C
16	chr16:86106659:A:C	0	86106659	C	A
16	chr16:86107427:T:G	0	86107427	G	T
16	chr16:86107504:G:C	0	86107504	C	G
16	chr16:86108436:T:C	0	86108436	C	T
16	chr16:86108765:CTAT:C	0	86108765	C	CTAT
16	chr16:86108787:TGCTACTATTACC:T	0	86108787	T	TGCTACTATTACC
16	chr16:86109002:A:C	0	86109002	C	A
16	chr16:86109343:C:T	0	86109343	T	C
16	chr16:86109679:A:C	0	86109679	C	A
16	chr16:86110660:T:C	0	86110660	C	T
16	chr16:86112056:C:T	0	86112056	T	C
16	chr16:86112360:G:A	0	86112360	A	G
16	chr16:86112612:T:G	0	86112612	G	T
16	chr16:86113734:C:G	0	86113734	G	C
16	chr16:86113735:T:C	0	86113735	C	T
16	chr16:86113831:T:G	0	86113831	G	T
16	chr16:86113984:G:A	0	86113984	A	G
16	chr16:86114035:A:G	0	86114035	G	A
16	chr16:86114143:T:G	0	86114143	G	T
16	chr16:86114281:C:T	0	86114281	T	C
16	chr16:86114327:G:T	0	86114327	T	G
16	chr16:86114448:T:C	0	86114448	C	T
16	chr16:86114989:A:C	0	86114989	C	A
16	chr16:86115164:G:A	0	86115164	A	G
16	chr16:86115165:T:G	0	86115165	G	T
16	chr16:86115297:C:G	0	86115297	G	C
16	chr16:86115418:T:C	0	86115418	C	T
16	chr16:86115508:G:A	0	86115508	A	G
16	chr16:86115568:C:T	0	86115568	T	C
16	chr16:86115789:A:G	0	86115789	G	A
16	chr16:86115812:T:C	0	86115812	C	T
16	chr16:86115878:C:G	0	86115878	G	C
16	chr16:86116157:G:C	0	86116157	C	G
16	chr16:86116622:T:C	0	86116622	C	T
16	chr16:86116670:A:G	0	86116670	G	A
16	chr16:86116842:A:G	0	86116842	G	A
16	chr16:86116878:G:C	0	86116878	C	G
16	chr16:86116891:T:A	0	86116891	A	T
16	chr16:86116919:T:G	0	86116919	G	T
16	chr16:86117210:C:T	0	86117210	T	C
16	chr16:86117472:C:T	0	86117472	T	C
16	chr16:86117772:A:G	0	86117772	G	A
16	chr16:86118135:C:T	0	86118135	T	C
16	chr16:86120372:G:A	0	86120372	A	G
16	chr16:86120472:A:G	0	86120472	G	A
16	chr16:86120521:A:G	0	86120521	G	A
16	chr16:86120643:G:A	0	86120643	A	G
16	chr16:86121323:T:C	0	86121323	C	T
16	chr16:86122283:A:T	0	86122283	T	A
16	chr16:86122358:T:C	0	86122358	C	T
16	chr16:86123070:C:T	0	86123070	T	C
16	chr16:86123074:T:C	0	86123074	C	T
16	chr16:86123088:G:A	0	86123088	A	G
16	chr16:86123254:T:C	0	86123254	C	T
16	chr16:86123562:G:A	0	86123562	A	G
16	chr16:86123668:G:C	0	86123668	C	G
16	chr16:86123671:A:G	0	86123671	G	A
16	chr16:86124142:C:T	0	86124142	T	C
16	chr16:86124151:A:G	0	86124151	G	A
16	chr16:86124715:G:A	0	86124715	A	G
16	chr16:86125244:T:C	0	86125244	C	T
16	chr16:86125285:G:C	0	86125285	C	G
16	chr16:86125396:G:C	0	86125396	C	G
16	chr16:86125633:A:C	0	86125633	C	A
16	chr16:86126116:C:T	0	86126116	T	C
16	chr16:86126493:G:A	0	86126493	A	G
16	chr16:86126521:G:A	0	86126521	A	G
16	chr16:86127784:C:T	0	86127784	T	C
16	chr16:86128061:C:A	0	86128061	A	C
16	chr16:86128401:G:A	0	86128401	A	G
16	chr16:86129367:A:G	0	86129367	G	A
16	chr16:86129615:G:A	0	86129615	A	G
16	chr16:86130984:A:G	0	86130984	G	A
16	chr16:86133498:T:C	0	86133498	C	T
16	chr16:86133526:A:G	0	86133526	G	A
16	chr16:86133606:C:T	0	86133606	T	C
16	chr16:86134198:G:A	0	86134198	A	G
16	chr16:86134278:C:T	0	86134278	T	C
16	chr16:86134548:C:T	0	86134548	T	C
16	chr16:86135121:T:C	0	86135121	C	T
16	chr16:86135195:T:C	0	86135195	C	T
16	chr16:86135462:G:A	0	86135462	A	G
16	chr16:86135481:A:G	0	86135481	G	A
16	chr16:86135813:C:T	0	86135813	T	C
16	chr16:86135831:G:C	0	86135831	C	G
16	chr16:86135989:A:T	0	86135989	T	A
16	chr16:86136438:T:C	0	86136438	C	T
16	chr16:86137292:A:G	0	86137292	G	A
16	chr16:86137597:A:G	0	86137597	G	A
16	chr16:86137674:A:G	0	86137674	G	A
16	chr16:86137876:A:G	0	86137876	G	A
16	chr16:86137904:C:A	0	86137904	A	C
16	chr16:86138375:A:C	0	86138375	C	A
16	chr16:86138965:T:G	0	86138965	G	T
16	chr16:86139142:G:A	0	86139142	A	G
16	chr16:86139251:G:A	0	86139251	A	G
16	chr16:86139291:A:G	0	86139291	G	A
16	chr16:86139695:T:A	0	86139695	A	T
16	chr16:86140323:A:G	0	86140323	G	A
16	chr16:86140610:C:G	0	86140610	G	C
16	chr16:86140658:C:T	0	86140658	T	C
16	chr16:86140742:AT:A	0	86140742	A	AT
16	chr16:86140860:G:A	0	86140860	A	G
16	chr16:86141748:G:T	0	86141748	T	G
16	chr16:86141771:TGTGTGTGCACGCGTGTGTGTGTGC:T	0	86141771	T	TGTGTGTGCACGCGTGTGTGTGTGC
16	chr16:86142001:C:G	0	86142001	G	C
16	chr16:86142623:G:A	0	86142623	A	G
16	chr16:86142685:G:T	0	86142685	T	G
16	chr16:86143025:T:C	0	86143025	C	T
16	chr16:86143098:A:G	0	86143098	G	A
16	chr16:86143114:G:A	0	86143114	A	G
16	chr16:86143679:G:T	0	86143679	T	G
16	chr16:86143846:G:C	0	86143846	C	G
16	chr16:86143861:C:T	0	86143861	T	C
16	chr16:86144130:C:T	0	86144130	T	C
16	chr16:86144167:C:T	0	86144167	T	C
16	chr16:86144552:A:G	0	86144552	G	A
16	chr16:86145779:G:T	0	86145779	T	G
16	chr16:86145832:C:T	0	86145832	T	C
16	chr16:86146176:G:A	0	86146176	A	G
16	chr16:86146313:C:T	0	86146313	T	C
16	chr16:86146840:G:C	0	86146840	C	G
16	chr16:86147695:CCA:C	0	86147695	C	CCA
```
