## Supplementary material for "Characterization of shared and ancestry-specific signals driving complex traits using multi-ancestry fine-mapping": s1_data.bim

```
16	chr16:87990311:T:A	0	87990311	A	T
16	chr16:87990632:C:G	0	87990632	G	C
16	chr16:87991642:C:T	0	87991642	T	C
16	chr16:87991921:A:G	0	87991921	G	A
16	chr16:87992518:T:G	0	87992518	G	T
16	chr16:87992926:T:C	0	87992926	C	T
16	chr16:87993622:CAG:C	0	87993622	C	CAG
16	chr16:87994150:C:G	0	87994150	G	C
16	chr16:87994397:G:A	0	87994397	A	G
16	chr16:87994524:T:C	0	87994524	C	T
16	chr16:87994927:C:G	0	87994927	G	C
16	chr16:87995037:TG:T	0	87995037	T	TG
16	chr16:87995068:G:A	0	87995068	A	G
16	chr16:87995173:C:G	0	87995173	G	C
16	chr16:87995949:C:T	0	87995949	T	C
16	chr16:87996079:G:A	0	87996079	A	G
16	chr16:87996402:C:T	0	87996402	T	C
16	chr16:88001837:A:G	0	88001837	G	A
16	chr16:88004951:A:G	0	88004951	G	A
16	chr16:88005544:T:C	0	88005544	C	T
16	chr16:88005841:A:C	0	88005841	C	A
16	chr16:88006814:C:T	0	88006814	T	C
16	chr16:88007211:G:A	0	88007211	A	G
16	chr16:88007619:G:A	0	88007619	A	G
16	chr16:88009900:T:G	0	88009900	G	T
16	chr16:88011374:G:A	0	88011374	A	G
16	chr16:88011712:C:T	0	88011712	T	C
16	chr16:88011728:G:A	0	88011728	A	G
16	chr16:88012016:G:C	0	88012016	C	G
16	chr16:88012120:C:G	0	88012120	G	C
16	chr16:88012193:C:T	0	88012193	T	C
16	chr16:88012513:G:C	0	88012513	C	G
16	chr16:88013072:T:C	0	88013072	C	T
16	chr16:88014709:A:C	0	88014709	C	A
16	chr16:88015046:C:T	0	88015046	T	C
16	chr16:88015086:CTGT:C	0	88015086	C	CTGT
16	chr16:88015196:CCTT:C	0	88015196	C	CCTT
16	chr16:88015454:G:A	0	88015454	A	G
16	chr16:88017047:T:C	0	88017047	C	T
16	chr16:88017201:G:A	0	88017201	A	G
16	chr16:88017763:T:C	0	88017763	C	T
16	chr16:88017955:C:T	0	88017955	T	C
16	chr16:88018137:G:A	0	88018137	A	G
16	chr16:88018204:C:T	0	88018204	T	C
16	chr16:88018365:G:A	0	88018365	A	G
16	chr16:88018419:G:C	0	88018419	C	G
16	chr16:88018854:T:C	0	88018854	C	T
16	chr16:88019034:CT:C	0	88019034	C	CT
16	chr16:88019192:C:T	0	88019192	T	C
16	chr16:88021422:T:G	0	88021422	G	T
16	chr16:88021750:T:C	0	88021750	C	T
16	chr16:88022041:G:A	0	88022041	A	G
16	chr16:88022085:A:G	0	88022085	G	A
16	chr16:88022815:C:T	0	88022815	T	C
16	chr16:88022960:A:G	0	88022960	G	A
16	chr16:88023288:G:T	0	88023288	T	G
16	chr16:88023400:A:G	0	88023400	G	A
16	chr16:88024031:CT:C	0	88024031	C	CT
16	chr16:88024047:G:A	0	88024047	A	G
16	chr16:88025283:AG:A	0	88025283	A	AG
16	chr16:88025538:C:T	0	88025538	T	C
16	chr16:88026086:C:T	0	88026086	T	C
16	chr16:88026419:C:G	0	88026419	G	C
16	chr16:88027063:T:A	0	88027063	A	T
16	chr16:88027383:G:C	0	88027383	C	G
16	chr16:88028650:T:A	0	88028650	A	T
16	chr16:88028735:G:A	0	88028735	A	G
16	chr16:88028797:A:G	0	88028797	G	A
16	chr16:88029139:T:G	0	88029139	G	T
16	chr16:88030333:A:G	0	88030333	G	A
16	chr16:88031096:G:T	0	88031096	T	G
16	chr16:88032497:C:T	0	88032497	T	C
16	chr16:88033049:A:G	0	88033049	G	A
16	chr16:88033053:C:A	0	88033053	A	C
16	chr16:88033111:C:T	0	88033111	T	C
16	chr16:88033593:T:C	0	88033593	C	T
16	chr16:88033973:A:G	0	88033973	G	A
16	chr16:88034141:G:A	0	88034141	A	G
16	chr16:88034918:T:C	0	88034918	C	T
16	chr16:88035815:G:A	0	88035815	A	G
16	chr16:88036269:G:A	0	88036269	A	G
16	chr16:88037225:A:G	0	88037225	G	A
16	chr16:88037642:G:C	0	88037642	C	G
16	chr16:88038266:A:G	0	88038266	G	A
16	chr16:88038447:A:G	0	88038447	G	A
16	chr16:88038470:C:T	0	88038470	T	C
16	chr16:88038673:A:G	0	88038673	G	A
16	chr16:88038822:T:C	0	88038822	C	T
16	chr16:88039533:C:T	0	88039533	T	C
16	chr16:88040274:A:G	0	88040274	G	A
16	chr16:88040334:C:T	0	88040334	T	C
16	chr16:88040575:C:T	0	88040575	T	C
16	chr16:88040855:G:A	0	88040855	A	G
16	chr16:88040927:C:T	0	88040927	T	C
16	chr16:88042182:G:T	0	88042182	T	G
16	chr16:88042282:G:C	0	88042282	C	G
16	chr16:88042403:C:T	0	88042403	T	C
16	chr16:88042889:C:A	0	88042889	A	C
16	chr16:88043276:G:A	0	88043276	A	G
16	chr16:88043893:CTTAAAAA:C	0	88043893	C	CTTAAAAA
16	chr16:88044056:C:T	0	88044056	T	C
16	chr16:88044304:C:T	0	88044304	T	C
16	chr16:88044618:A:G	0	88044618	G	A
16	chr16:88044658:T:G	0	88044658	G	T
16	chr16:88044724:C:T	0	88044724	T	C
16	chr16:88044738:C:G	0	88044738	G	C
16	chr16:88044788:G:C	0	88044788	C	G
16	chr16:88044809:C:T	0	88044809	T	C
16	chr16:88044840:G:A	0	88044840	A	G
16	chr16:88044863:T:G	0	88044863	G	T
16	chr16:88045132:T:C	0	88045132	C	T
16	chr16:88045382:C:T	0	88045382	T	C
16	chr16:88045538:A:G	0	88045538	G	A
16	chr16:88046072:T:C	0	88046072	C	T
16	chr16:88047053:G:A	0	88047053	A	G
16	chr16:88048278:C:G	0	88048278	G	C
16	chr16:88048298:C:G	0	88048298	G	C
16	chr16:88048345:G:A	0	88048345	A	G
16	chr16:88048457:T:A	0	88048457	A	T
16	chr16:88048989:T:C	0	88048989	C	T
16	chr16:88049679:C:G	0	88049679	G	C
16	chr16:88050200:A:G	0	88050200	G	A
16	chr16:88051026:C:T	0	88051026	T	C
16	chr16:88051822:C:G	0	88051822	G	C
16	chr16:88052294:G:A	0	88052294	A	G
16	chr16:88052779:C:G	0	88052779	G	C
16	chr16:88055028:A:G	0	88055028	G	A
16	chr16:88055042:T:C	0	88055042	C	T
16	chr16:88055083:A:G	0	88055083	G	A
16	chr16:88055403:A:G	0	88055403	G	A
16	chr16:88055872:A:G	0	88055872	G	A
16	chr16:88056762:A:T	0	88056762	T	A
16	chr16:88057289:A:G	0	88057289	G	A
16	chr16:88057530:G:T	0	88057530	T	G
16	chr16:88057649:A:G	0	88057649	G	A
16	chr16:88057941:G:C	0	88057941	C	G
16	chr16:88058331:A:G	0	88058331	G	A
16	chr16:88058341:G:A	0	88058341	A	G
16	chr16:88058486:T:C	0	88058486	C	T
16	chr16:88058726:TAAG:T	0	88058726	T	TAAG
16	chr16:88058974:C:T	0	88058974	T	C
16	chr16:88059009:A:G	0	88059009	G	A
16	chr16:88060786:C:T	0	88060786	T	C
16	chr16:88060807:C:T	0	88060807	T	C
16	chr16:88061489:T:C	0	88061489	C	T
16	chr16:88061595:G:A	0	88061595	A	G
16	chr16:88061846:A:G	0	88061846	G	A
16	chr16:88062597:C:T	0	88062597	T	C
16	chr16:88062614:G:T	0	88062614	T	G
16	chr16:88062932:C:T	0	88062932	T	C
16	chr16:88064687:A:G	0	88064687	G	A
16	chr16:88064954:A:G	0	88064954	G	A
16	chr16:88064966:A:G	0	88064966	G	A
16	chr16:88065676:G:C	0	88065676	C	G
16	chr16:88066263:A:G	0	88066263	G	A
16	chr16:88066715:T:C	0	88066715	C	T
16	chr16:88066874:A:G	0	88066874	G	A
16	chr16:88067976:C:T	0	88067976	T	C
16	chr16:88068602:T:C	0	88068602	C	T
16	chr16:88070108:G:A	0	88070108	A	G
16	chr16:88070553:C:T	0	88070553	T	C
16	chr16:88071350:C:T	0	88071350	T	C
16	chr16:88071447:T:A	0	88071447	A	T
16	chr16:88072119:G:A	0	88072119	A	G
16	chr16:88072310:TC:T	0	88072310	T	TC
16	chr16:88072360:A:G	0	88072360	G	A
16	chr16:88072677:C:T	0	88072677	T	C
16	chr16:88072701:C:T	0	88072701	T	C
16	chr16:88072859:A:G	0	88072859	G	A
16	chr16:88073627:G:A	0	88073627	A	G
16	chr16:88073684:C:T	0	88073684	T	C
16	chr16:88074068:C:T	0	88074068	T	C
16	chr16:88074921:G:A	0	88074921	A	G
16	chr16:88075521:A:C	0	88075521	C	A
16	chr16:88075621:T:C	0	88075621	C	T
16	chr16:88076816:C:G	0	88076816	G	C
16	chr16:88077324:C:T	0	88077324	T	C
16	chr16:88077575:G:A	0	88077575	A	G
16	chr16:88078020:C:T	0	88078020	T	C
16	chr16:88078263:A:T	0	88078263	T	A
16	chr16:88078628:G:A	0	88078628	A	G
16	chr16:88082217:A:C	0	88082217	C	A
16	chr16:88082410:T:C	0	88082410	C	T
16	chr16:88082524:A:G	0	88082524	G	A
16	chr16:88082717:G:A	0	88082717	A	G
16	chr16:88082953:C:T	0	88082953	T	C
16	chr16:88083375:T:C	0	88083375	C	T
16	chr16:88083671:T:C	0	88083671	C	T
16	chr16:88084153:G:A	0	88084153	A	G
16	chr16:88084381:A:G	0	88084381	G	A
16	chr16:88086065:G:A	0	88086065	A	G
16	chr16:88086530:C:G	0	88086530	G	C
16	chr16:88087524:G:A	0	88087524	A	G
16	chr16:88087866:G:A	0	88087866	A	G
16	chr16:88088248:A:G	0	88088248	G	A
16	chr16:88088283:C:T	0	88088283	T	C
16	chr16:88091871:A:G	0	88091871	G	A
16	chr16:88092994:T:A	0	88092994	A	T
16	chr16:88094079:G:A	0	88094079	A	G
16	chr16:88096643:C:T	0	88096643	T	C
16	chr16:88097332:G:A	0	88097332	A	G
16	chr16:88097636:A:G	0	88097636	G	A
16	chr16:88097958:A:T	0	88097958	T	A
16	chr16:88098008:G:C	0	88098008	C	G
16	chr16:88098574:T:C	0	88098574	C	T
16	chr16:88098593:A:G	0	88098593	G	A
16	chr16:88099206:C:T	0	88099206	T	C
16	chr16:88099258:T:C	0	88099258	C	T
16	chr16:88099509:C:T	0	88099509	T	C
16	chr16:88100612:C:G	0	88100612	G	C
16	chr16:88100935:C:T	0	88100935	T	C
16	chr16:88103084:A:G	0	88103084	G	A
16	chr16:88104371:A:C	0	88104371	C	A
16	chr16:88104624:C:T	0	88104624	T	C
16	chr16:88106170:G:A	0	88106170	A	G
16	chr16:88106237:A:G	0	88106237	G	A
16	chr16:88106446:CTTAT:C	0	88106446	C	CTTAT
16	chr16:88107196:C:G	0	88107196	G	C
16	chr16:88107199:G:A	0	88107199	A	G
16	chr16:88107276:T:G	0	88107276	G	T
16	chr16:88107724:C:T	0	88107724	T	C
16	chr16:88108053:T:C	0	88108053	C	T
16	chr16:88108120:T:C	0	88108120	C	T
16	chr16:88108414:G:A	0	88108414	A	G
16	chr16:88108548:G:A	0	88108548	A	G
16	chr16:88109026:T:C	0	88109026	C	T
16	chr16:88109318:T:C	0	88109318	C	T
16	chr16:88110496:T:C	0	88110496	C	T
16	chr16:88110870:C:T	0	88110870	T	C
16	chr16:88111101:C:G	0	88111101	G	C
16	chr16:88112059:G:A	0	88112059	A	G
16	chr16:88112060:T:C	0	88112060	C	T
16	chr16:88112179:CT:C	0	88112179	C	CT
16	chr16:88112432:C:A	0	88112432	A	C
16	chr16:88112469:G:A	0	88112469	A	G
16	chr16:88112540:C:T	0	88112540	T	C
16	chr16:88113055:G:C	0	88113055	C	G
16	chr16:88113242:C:G	0	88113242	G	C
16	chr16:88113373:T:C	0	88113373	C	T
16	chr16:88113747:GCGTCCCTTCTT:G	0	88113747	G	GCGTCCCTTCTT
16	chr16:88114155:C:G	0	88114155	G	C
16	chr16:88114729:G:A	0	88114729	A	G
16	chr16:88114845:G:A	0	88114845	A	G
16	chr16:88114957:GTGGCCTCTCA:G	0	88114957	G	GTGGCCTCTCA
16	chr16:88115075:C:T	0	88115075	T	C
16	chr16:88115115:C:T	0	88115115	T	C
16	chr16:88115131:G:A	0	88115131	A	G
16	chr16:88115288:C:T	0	88115288	T	C
16	chr16:88115847:C:G	0	88115847	G	C
16	chr16:88116309:G:A	0	88116309	A	G
16	chr16:88116364:A:G	0	88116364	G	A
16	chr16:88116417:T:C	0	88116417	C	T
16	chr16:88116430:G:C	0	88116430	C	G
16	chr16:88116505:G:A	0	88116505	A	G
16	chr16:88116702:C:T	0	88116702	T	C
16	chr16:88116877:T:A	0	88116877	A	T
16	chr16:88117021:A:G	0	88117021	G	A
16	chr16:88117024:G:A	0	88117024	A	G
16	chr16:88117457:G:A	0	88117457	A	G
16	chr16:88118365:T:C	0	88118365	C	T
16	chr16:88119347:A:G	0	88119347	G	A
16	chr16:88119683:G:A	0	88119683	A	G
16	chr16:88120495:T:C	0	88120495	C	T
16	chr16:88120786:C:T	0	88120786	T	C
16	chr16:88121620:A:G	0	88121620	G	A
16	chr16:88121897:A:G	0	88121897	G	A
16	chr16:88122581:G:A	0	88122581	A	G
16	chr16:88122948:T:TCCTCCTGCCTCTG	0	88122948	TCCTCCTGCCTCTG	T
16	chr16:88123252:T:C	0	88123252	C	T
16	chr16:88123383:G:A	0	88123383	A	G
16	chr16:88123685:C:T	0	88123685	T	C
16	chr16:88123777:G:T	0	88123777	T	G
16	chr16:88123975:C:A	0	88123975	A	C
16	chr16:88124078:C:T	0	88124078	T	C
16	chr16:88124710:G:A	0	88124710	A	G
16	chr16:88124976:A:G	0	88124976	G	A
16	chr16:88125390:G:T	0	88125390	T	G
16	chr16:88125446:A:T	0	88125446	T	A
16	chr16:88125515:G:A	0	88125515	A	G
16	chr16:88126775:T:C	0	88126775	C	T
16	chr16:88126989:T:G	0	88126989	G	T
16	chr16:88127066:G:A	0	88127066	A	G
16	chr16:88127231:G:A	0	88127231	A	G
16	chr16:88127420:C:T	0	88127420	T	C
16	chr16:88127566:C:T	0	88127566	T	C
16	chr16:88127658:G:A	0	88127658	A	G
16	chr16:88127671:A:G	0	88127671	G	A
16	chr16:88127810:A:G	0	88127810	G	A
16	chr16:88127926:C:T	0	88127926	T	C
16	chr16:88128041:G:A	0	88128041	A	G
16	chr16:88128236:C:T	0	88128236	T	C
16	chr16:88128432:T:G	0	88128432	G	T
16	chr16:88128598:T:C	0	88128598	C	T
16	chr16:88128755:A:C	0	88128755	C	A
16	chr16:88129788:A:G	0	88129788	G	A
16	chr16:88130041:GA:G	0	88130041	G	GA
16	chr16:88130471:C:T	0	88130471	T	C
16	chr16:88131146:A:G	0	88131146	G	A
16	chr16:88131254:A:G	0	88131254	G	A
16	chr16:88131318:T:C	0	88131318	C	T
16	chr16:88131720:C:T	0	88131720	T	C
16	chr16:88131994:G:A	0	88131994	A	G
16	chr16:88132195:C:T	0	88132195	T	C
16	chr16:88132796:T:C	0	88132796	C	T
16	chr16:88133739:C:T	0	88133739	T	C
16	chr16:88133752:T:C	0	88133752	C	T
16	chr16:88134262:G:A	0	88134262	A	G
16	chr16:88134911:A:G	0	88134911	G	A
16	chr16:88134993:G:A	0	88134993	A	G
16	chr16:88135316:A:G	0	88135316	G	A
16	chr16:88135533:C:T	0	88135533	T	C
16	chr16:88135618:G:A	0	88135618	A	G
16	chr16:88135842:C:G	0	88135842	G	C
16	chr16:88135886:G:A	0	88135886	A	G
16	chr16:88136790:G:A	0	88136790	A	G
16	chr16:88137082:T:G	0	88137082	G	T
16	chr16:88138606:G:T	0	88138606	T	G
16	chr16:88138895:G:A	0	88138895	A	G
16	chr16:88138922:A:G	0	88138922	G	A
16	chr16:88138925:C:T	0	88138925	T	C
16	chr16:88139125:C:T	0	88139125	T	C
16	chr16:88139151:G:A	0	88139151	A	G
16	chr16:88139179:C:CA	0	88139179	CA	C
16	chr16:88139472:T:G	0	88139472	G	T
16	chr16:88140426:C:T	0	88140426	T	C
16	chr16:88140543:C:T	0	88140543	T	C
16	chr16:88141168:T:A	0	88141168	A	T
16	chr16:88142081:A:G	0	88142081	G	A
16	chr16:88142474:G:A	0	88142474	A	G
16	chr16:88142593:T:C	0	88142593	C	T
16	chr16:88142749:C:T	0	88142749	T	C
16	chr16:88142945:C:T	0	88142945	T	C
16	chr16:88143311:C:T	0	88143311	T	C
16	chr16:88143365:C:T	0	88143365	T	C
16	chr16:88144254:A:G	0	88144254	G	A
16	chr16:88144456:C:T	0	88144456	T	C
16	chr16:88144491:G:A	0	88144491	A	G
16	chr16:88146455:C:T	0	88146455	T	C
16	chr16:88147307:C:T	0	88147307	T	C
16	chr16:88147477:C:T	0	88147477	T	C
16	chr16:88147522:A:G	0	88147522	G	A
16	chr16:88148033:C:T	0	88148033	T	C
16	chr16:88148418:G:A	0	88148418	A	G
16	chr16:88148595:C:T	0	88148595	T	C
16	chr16:88148651:T:C	0	88148651	C	T
16	chr16:88148927:G:A	0	88148927	A	G
16	chr16:88148933:G:A	0	88148933	A	G
16	chr16:88149126:TCA:T	0	88149126	T	TCA
16	chr16:88149357:A:G	0	88149357	G	A
16	chr16:88149619:A:G	0	88149619	G	A
16	chr16:88150040:A:G	0	88150040	G	A
16	chr16:88150866:C:T	0	88150866	T	C
16	chr16:88150881:C:T	0	88150881	T	C
16	chr16:88151084:C:A	0	88151084	A	C
16	chr16:88151114:T:C	0	88151114	C	T
16	chr16:88151124:T:C	0	88151124	C	T
16	chr16:88151208:G:A	0	88151208	A	G
16	chr16:88151427:G:A	0	88151427	A	G
16	chr16:88152305:G:A	0	88152305	A	G
16	chr16:88152673:G:C	0	88152673	C	G
16	chr16:88152724:T:C	0	88152724	C	T
16	chr16:88152970:G:A	0	88152970	A	G
16	chr16:88153731:T:C	0	88153731	C	T
16	chr16:88153771:G:A	0	88153771	A	G
16	chr16:88153999:A:AG	0	88153999	AG	A
16	chr16:88154001:C:G	0	88154001	G	C
16	chr16:88154771:C:T	0	88154771	T	C
16	chr16:88155110:G:T	0	88155110	T	G
16	chr16:88157294:G:A	0	88157294	A	G
16	chr16:88157843:G:A	0	88157843	A	G
16	chr16:88158340:G:A	0	88158340	A	G
16	chr16:88158888:T:C	0	88158888	C	T
16	chr16:88159817:A:G	0	88159817	G	A
16	chr16:88160245:C:T	0	88160245	T	C
16	chr16:88160688:T:G	0	88160688	G	T
16	chr16:88161365:A:G	0	88161365	G	A
16	chr16:88163569:G:A	0	88163569	A	G
16	chr16:88163821:A:G	0	88163821	G	A
16	chr16:88163824:C:A	0	88163824	A	C
16	chr16:88163999:A:G	0	88163999	G	A
16	chr16:88164005:A:G	0	88164005	G	A
16	chr16:88164608:T:C	0	88164608	C	T
16	chr16:88164672:G:A	0	88164672	A	G
16	chr16:88164994:C:T	0	88164994	T	C
16	chr16:88165094:A:G	0	88165094	G	A
16	chr16:88165186:T:C	0	88165186	C	T
16	chr16:88165542:T:C	0	88165542	C	T
16	chr16:88165673:C:G	0	88165673	G	C
16	chr16:88168630:C:T	0	88168630	T	C
16	chr16:88168643:T:C	0	88168643	C	T
16	chr16:88169031:T:C	0	88169031	C	T
16	chr16:88169440:A:G	0	88169440	G	A
16	chr16:88169512:G:A	0	88169512	A	G
16	chr16:88169692:T:C	0	88169692	C	T
16	chr16:88170668:T:C	0	88170668	C	T
16	chr16:88170911:CA:C	0	88170911	C	CA
16	chr16:88171011:C:A	0	88171011	A	C
16	chr16:88171370:A:T	0	88171370	T	A
16	chr16:88171450:G:A	0	88171450	A	G
16	chr16:88172482:A:T	0	88172482	T	A
16	chr16:88172568:C:T	0	88172568	T	C
16	chr16:88172899:T:C	0	88172899	C	T
16	chr16:88173280:C:T	0	88173280	T	C
16	chr16:88173304:C:T	0	88173304	T	C
16	chr16:88173964:C:A	0	88173964	A	C
16	chr16:88174653:A:G	0	88174653	G	A
16	chr16:88177168:G:T	0	88177168	T	G
16	chr16:88177309:T:A	0	88177309	A	T
16	chr16:88177391:C:G	0	88177391	G	C
16	chr16:88177402:C:T	0	88177402	T	C
16	chr16:88177461:TTA:T	0	88177461	T	TTA
16	chr16:88178653:G:A	0	88178653	A	G
16	chr16:88179518:G:A	0	88179518	A	G
16	chr16:88179716:C:T	0	88179716	T	C
16	chr16:88179784:A:G	0	88179784	G	A
16	chr16:88179865:G:A	0	88179865	A	G
16	chr16:88179887:G:A	0	88179887	A	G
16	chr16:88179921:G:C	0	88179921	C	G
16	chr16:88180162:C:A	0	88180162	A	C
16	chr16:88180631:G:A	0	88180631	A	G
16	chr16:88180928:A:G	0	88180928	G	A
16	chr16:88181038:A:G	0	88181038	G	A
16	chr16:88181319:C:T	0	88181319	T	C
16	chr16:88181564:G:C	0	88181564	C	G
16	chr16:88181883:A:G	0	88181883	G	A
16	chr16:88182028:C:T	0	88182028	T	C
16	chr16:88182312:A:G	0	88182312	G	A
16	chr16:88182696:CAG:C	0	88182696	C	CAG
16	chr16:88182941:A:G	0	88182941	G	A
16	chr16:88183039:C:G	0	88183039	G	C
16	chr16:88183244:T:C	0	88183244	C	T
16	chr16:88183252:C:T	0	88183252	T	C
16	chr16:88183286:C:T	0	88183286	T	C
16	chr16:88183318:G:A	0	88183318	A	G
16	chr16:88183574:C:T	0	88183574	T	C
16	chr16:88183592:A:T	0	88183592	T	A
16	chr16:88183769:T:C	0	88183769	C	T
16	chr16:88183777:G:C	0	88183777	C	G
16	chr16:88183814:G:A	0	88183814	A	G
16	chr16:88183990:C:G	0	88183990	G	C
16	chr16:88184923:G:C	0	88184923	C	G
16	chr16:88184944:TC:T	0	88184944	T	TC
16	chr16:88185038:T:C	0	88185038	C	T
16	chr16:88185215:ACACT:A	0	88185215	A	ACACT
16	chr16:88185265:G:A	0	88185265	A	G
16	chr16:88185512:CAT:C	0	88185512	C	CAT
16	chr16:88185541:ACT:A	0	88185541	A	ACT
16	chr16:88186880:G:A	0	88186880	A	G
16	chr16:88188824:C:G	0	88188824	G	C
16	chr16:88189294:T:C	0	88189294	C	T
16	chr16:88191009:T:C	0	88191009	C	T
16	chr16:88191367:G:T	0	88191367	T	G
16	chr16:88191452:C:T	0	88191452	T	C
16	chr16:88191907:C:T	0	88191907	T	C
16	chr16:88193845:A:T	0	88193845	T	A
16	chr16:88194593:C:T	0	88194593	T	C
16	chr16:88195124:G:A	0	88195124	A	G
16	chr16:88195430:C:G	0	88195430	G	C
16	chr16:88195741:G:A	0	88195741	A	G
16	chr16:88195811:G:A	0	88195811	A	G
16	chr16:88195901:C:T	0	88195901	T	C
16	chr16:88195903:A:G	0	88195903	G	A
16	chr16:88196131:G:A	0	88196131	A	G
16	chr16:88196480:G:C	0	88196480	C	G
16	chr16:88196619:T:C	0	88196619	C	T
16	chr16:88196681:C:A	0	88196681	A	C
16	chr16:88196686:A:G	0	88196686	G	A
16	chr16:88196828:G:A	0	88196828	A	G
16	chr16:88196860:C:T	0	88196860	T	C
16	chr16:88196897:C:A	0	88196897	A	C
16	chr16:88196934:T:C	0	88196934	C	T
16	chr16:88197285:C:T	0	88197285	T	C
16	chr16:88197500:C:T	0	88197500	T	C
16	chr16:88197507:A:T	0	88197507	T	A
16	chr16:88197595:C:T	0	88197595	T	C
16	chr16:88197607:T:C	0	88197607	C	T
16	chr16:88197675:T:C	0	88197675	C	T
16	chr16:88197681:T:C	0	88197681	C	T
16	chr16:88197732:C:A	0	88197732	A	C
16	chr16:88197801:G:A	0	88197801	A	G
16	chr16:88197815:T:C	0	88197815	C	T
16	chr16:88197826:C:A	0	88197826	A	C
16	chr16:88197857:G:C	0	88197857	C	G
16	chr16:88198129:G:A	0	88198129	A	G
16	chr16:88198184:G:A	0	88198184	A	G
16	chr16:88198409:T:G	0	88198409	G	T
16	chr16:88198544:A:G	0	88198544	G	A
16	chr16:88198689:A:G	0	88198689	G	A
16	chr16:88198701:C:G	0	88198701	G	C
16	chr16:88198771:A:G	0	88198771	G	A
16	chr16:88199073:G:C	0	88199073	C	G
16	chr16:88199191:A:G	0	88199191	G	A
16	chr16:88199204:A:G	0	88199204	G	A
16	chr16:88199413:C:A	0	88199413	A	C
16	chr16:88199439:G:A	0	88199439	A	G
16	chr16:88199614:G:A	0	88199614	A	G
16	chr16:88199721:A:G	0	88199721	G	A
16	chr16:88199886:C:G	0	88199886	G	C
16	chr16:88200007:T:C	0	88200007	C	T
16	chr16:88200036:C:A	0	88200036	A	C
16	chr16:88200101:T:C	0	88200101	C	T
16	chr16:88200241:G:A	0	88200241	A	G
16	chr16:88200567:G:A	0	88200567	A	G
16	chr16:88200634:C:T	0	88200634	T	C
16	chr16:88201995:G:T	0	88201995	T	G
16	chr16:88202412:C:A	0	88202412	A	C
16	chr16:88202638:T:C	0	88202638	C	T
16	chr16:88203338:C:T	0	88203338	T	C
16	chr16:88203378:G:A	0	88203378	A	G
16	chr16:88203782:G:A	0	88203782	A	G
16	chr16:88204033:A:G	0	88204033	G	A
16	chr16:88204251:C:T	0	88204251	T	C
16	chr16:88204530:T:C	0	88204530	C	T
16	chr16:88204670:A:G	0	88204670	G	A
16	chr16:88204728:T:C	0	88204728	C	T
16	chr16:88205236:T:C	0	88205236	C	T
16	chr16:88205258:G:A	0	88205258	A	G
16	chr16:88206158:G:A	0	88206158	A	G
16	chr16:88206222:C:T	0	88206222	T	C
16	chr16:88206528:G:T	0	88206528	T	G
16	chr16:88206540:C:A	0	88206540	A	C
16	chr16:88206569:C:A	0	88206569	A	C
16	chr16:88207774:A:G	0	88207774	G	A
16	chr16:88207953:G:C	0	88207953	C	G
16	chr16:88208303:G:A	0	88208303	A	G
16	chr16:88209240:G:A	0	88209240	A	G
16	chr16:88209352:G:A	0	88209352	A	G
16	chr16:88209355:A:T	0	88209355	T	A
16	chr16:88209436:A:G	0	88209436	G	A
16	chr16:88210039:T:C	0	88210039	C	T
16	chr16:88210359:G:A	0	88210359	A	G
16	chr16:88210362:A:G	0	88210362	G	A
16	chr16:88215127:G:A	0	88215127	A	G
16	chr16:88215850:A:G	0	88215850	G	A
16	chr16:88216198:A:T	0	88216198	T	A
16	chr16:88216579:T:C	0	88216579	C	T
16	chr16:88217155:T:TA	0	88217155	TA	T
16	chr16:88220119:A:G	0	88220119	G	A
16	chr16:88220728:T:C	0	88220728	C	T
16	chr16:88220752:C:A	0	88220752	A	C
16	chr16:88220870:G:T	0	88220870	T	G
16	chr16:88220937:T:C	0	88220937	C	T
16	chr16:88221373:G:A	0	88221373	A	G
16	chr16:88221948:A:G	0	88221948	G	A
16	chr16:88222107:T:C	0	88222107	C	T
16	chr16:88222408:C:T	0	88222408	T	C
16	chr16:88222451:G:A	0	88222451	A	G
16	chr16:88222514:A:G	0	88222514	G	A
16	chr16:88222706:G:A	0	88222706	A	G
16	chr16:88223755:C:T	0	88223755	T	C
16	chr16:88223800:C:T	0	88223800	T	C
16	chr16:88224353:T:C	0	88224353	C	T
16	chr16:88224437:T:C	0	88224437	C	T
16	chr16:88224711:G:T	0	88224711	T	G
16	chr16:88225066:C:T	0	88225066	T	C
16	chr16:88225171:T:C	0	88225171	C	T
16	chr16:88225381:A:G	0	88225381	G	A
16	chr16:88225455:G:A	0	88225455	A	G
16	chr16:88226146:G:A	0	88226146	A	G
16	chr16:88226894:C:T	0	88226894	T	C
16	chr16:88226940:A:G	0	88226940	G	A
16	chr16:88226977:G:A	0	88226977	A	G
16	chr16:88227131:G:A	0	88227131	A	G
16	chr16:88227277:G:A	0	88227277	A	G
16	chr16:88227464:C:A	0	88227464	A	C
16	chr16:88227700:G:A	0	88227700	A	G
16	chr16:88227844:G:A	0	88227844	A	G
16	chr16:88228556:C:T	0	88228556	T	C
16	chr16:88229006:G:A	0	88229006	A	G
16	chr16:88229395:A:G	0	88229395	G	A
16	chr16:88230987:G:C	0	88230987	C	G
16	chr16:88231998:A:C	0	88231998	C	A
16	chr16:88232453:G:T	0	88232453	T	G
16	chr16:88232563:A:G	0	88232563	G	A
16	chr16:88232705:T:C	0	88232705	C	T
16	chr16:88233010:T:C	0	88233010	C	T
16	chr16:88233706:G:A	0	88233706	A	G
16	chr16:88233828:G:A	0	88233828	A	G
16	chr16:88234427:A:G	0	88234427	G	A
16	chr16:88234494:T:C	0	88234494	C	T
16	chr16:88234846:G:A	0	88234846	A	G
16	chr16:88235148:G:A	0	88235148	A	G
16	chr16:88235988:G:A	0	88235988	A	G
16	chr16:88236112:G:A	0	88236112	A	G
16	chr16:88238188:C:T	0	88238188	T	C
16	chr16:88240509:G:C	0	88240509	C	G
16	chr16:88240836:C:T	0	88240836	T	C
16	chr16:88240876:C:G	0	88240876	G	C
16	chr16:88241516:A:G	0	88241516	G	A
16	chr16:88241901:G:A	0	88241901	A	G
16	chr16:88242408:G:A	0	88242408	A	G
16	chr16:88242423:T:C	0	88242423	C	T
16	chr16:88242429:C:G	0	88242429	G	C
16	chr16:88242976:C:T	0	88242976	T	C
16	chr16:88243030:T:C	0	88243030	C	T
16	chr16:88243509:C:T	0	88243509	T	C
16	chr16:88243758:AATAG:A	0	88243758	A	AATAG
16	chr16:88244043:G:A	0	88244043	A	G
16	chr16:88246237:T:C	0	88246237	C	T
16	chr16:88246342:C:G	0	88246342	G	C
16	chr16:88246362:A:G	0	88246362	G	A
16	chr16:88246867:ATGAG:A	0	88246867	A	ATGAG
16	chr16:88247108:T:G	0	88247108	G	T
16	chr16:88247504:G:GT	0	88247504	GT	G
16	chr16:88248191:A:G	0	88248191	G	A
16	chr16:88248305:G:C	0	88248305	C	G
16	chr16:88248441:G:A	0	88248441	A	G
16	chr16:88248895:G:C	0	88248895	C	G
16	chr16:88249202:C:A	0	88249202	A	C
16	chr16:88249340:A:G	0	88249340	G	A
16	chr16:88249678:C:T	0	88249678	T	C
16	chr16:88249815:G:A	0	88249815	A	G
16	chr16:88249879:A:G	0	88249879	G	A
16	chr16:88250097:G:A	0	88250097	A	G
16	chr16:88250981:G:A	0	88250981	A	G
16	chr16:88250995:A:T	0	88250995	T	A
16	chr16:88251323:A:C	0	88251323	C	A
16	chr16:88251393:A:C	0	88251393	C	A
16	chr16:88251728:T:C	0	88251728	C	T
16	chr16:88252501:G:A	0	88252501	A	G
16	chr16:88252626:C:T	0	88252626	T	C
16	chr16:88252962:A:T	0	88252962	T	A
16	chr16:88253048:A:G	0	88253048	G	A
16	chr16:88253742:C:T	0	88253742	T	C
16	chr16:88254232:C:T	0	88254232	T	C
16	chr16:88254238:T:C	0	88254238	C	T
16	chr16:88254495:C:T	0	88254495	T	C
16	chr16:88255193:T:C	0	88255193	C	T
16	chr16:88257155:G:C	0	88257155	C	G
16	chr16:88257174:G:A	0	88257174	A	G
16	chr16:88257262:C:T	0	88257262	T	C
16	chr16:88257330:CT:C	0	88257330	C	CT
16	chr16:88257371:A:G	0	88257371	G	A
16	chr16:88258555:A:G	0	88258555	G	A
16	chr16:88258633:A:G	0	88258633	G	A
16	chr16:88258705:T:C	0	88258705	C	T
16	chr16:88258747:C:G	0	88258747	G	C
16	chr16:88258801:C:A	0	88258801	A	C
16	chr16:88258802:A:G	0	88258802	G	A
16	chr16:88259043:A:T	0	88259043	T	A
16	chr16:88259148:A:G	0	88259148	G	A
16	chr16:88260025:T:A	0	88260025	A	T
16	chr16:88260542:T:C	0	88260542	C	T
16	chr16:88260730:C:T	0	88260730	T	C
16	chr16:88262921:T:C	0	88262921	C	T
16	chr16:88263219:C:T	0	88263219	T	C
16	chr16:88263279:G:A	0	88263279	A	G
16	chr16:88263388:C:T	0	88263388	T	C
16	chr16:88263403:T:G	0	88263403	G	T
16	chr16:88264518:C:T	0	88264518	T	C
16	chr16:88264664:G:A	0	88264664	A	G
16	chr16:88264844:A:G	0	88264844	G	A
16	chr16:88265189:T:A	0	88265189	A	T
16	chr16:88265765:C:T	0	88265765	T	C
16	chr16:88265873:C:G	0	88265873	G	C
16	chr16:88265885:A:G	0	88265885	G	A
16	chr16:88265987:G:C	0	88265987	C	G
16	chr16:88266504:C:T	0	88266504	T	C
16	chr16:88267045:C:T	0	88267045	T	C
16	chr16:88267626:A:C	0	88267626	C	A
16	chr16:88268197:A:G	0	88268197	G	A
16	chr16:88268315:A:G	0	88268315	G	A
16	chr16:88268338:G:A	0	88268338	A	G
16	chr16:88268407:C:T	0	88268407	T	C
16	chr16:88269154:G:A	0	88269154	A	G
16	chr16:88269665:C:T	0	88269665	T	C
16	chr16:88269691:C:T	0	88269691	T	C
16	chr16:88270678:A:G	0	88270678	G	A
16	chr16:88270703:C:T	0	88270703	T	C
16	chr16:88273279:A:G	0	88273279	G	A
16	chr16:88273618:A:G	0	88273618	G	A
16	chr16:88273891:G:A	0	88273891	A	G
16	chr16:88274103:A:G	0	88274103	G	A
16	chr16:88274147:T:C	0	88274147	C	T
16	chr16:88274219:A:G	0	88274219	G	A
16	chr16:88274566:G:A	0	88274566	A	G
16	chr16:88274957:G:A	0	88274957	A	G
16	chr16:88275844:A:G	0	88275844	G	A
16	chr16:88276169:C:T	0	88276169	T	C
16	chr16:88276429:C:T	0	88276429	T	C
16	chr16:88276621:C:T	0	88276621	T	C
16	chr16:88279356:C:T	0	88279356	T	C
16	chr16:88280071:C:T	0	88280071	T	C
16	chr16:88280239:C:T	0	88280239	T	C
16	chr16:88280644:A:C	0	88280644	C	A
16	chr16:88280742:G:A	0	88280742	A	G
16	chr16:88280901:G:C	0	88280901	C	G
16	chr16:88281867:G:A	0	88281867	A	G
16	chr16:88281909:G:C	0	88281909	C	G
16	chr16:88283029:A:C	0	88283029	C	A
16	chr16:88283043:C:T	0	88283043	T	C
16	chr16:88283679:T:G	0	88283679	G	T
16	chr16:88284938:G:A	0	88284938	A	G
16	chr16:88285042:T:C	0	88285042	C	T
16	chr16:88285953:A:G	0	88285953	G	A
16	chr16:88286036:G:A	0	88286036	A	G
16	chr16:88287014:T:C	0	88287014	C	T
16	chr16:88287089:C:A	0	88287089	A	C
16	chr16:88287256:G:C	0	88287256	C	G
16	chr16:88287305:A:T	0	88287305	T	A
16	chr16:88287561:A:T	0	88287561	T	A
16	chr16:88287830:C:T	0	88287830	T	C
16	chr16:88288446:A:G	0	88288446	G	A
16	chr16:88289717:T:C	0	88289717	C	T
16	chr16:88291148:G:A	0	88291148	A	G
16	chr16:88291468:G:A	0	88291468	A	G
16	chr16:88291748:G:A	0	88291748	A	G
16	chr16:88292349:T:A	0	88292349	A	T
16	chr16:88292560:C:T	0	88292560	T	C
16	chr16:88293816:G:T	0	88293816	T	G
16	chr16:88294202:T:G	0	88294202	G	T
16	chr16:88295672:A:G	0	88295672	G	A
16	chr16:88296054:C:T	0	88296054	T	C
16	chr16:88296743:A:G	0	88296743	G	A
16	chr16:88296907:G:A	0	88296907	A	G
16	chr16:88297695:G:C	0	88297695	C	G
16	chr16:88297909:A:G	0	88297909	G	A
16	chr16:88298034:C:A	0	88298034	A	C
16	chr16:88298873:T:C	0	88298873	C	T
16	chr16:88299607:G:C	0	88299607	C	G
16	chr16:88300506:A:C	0	88300506	C	A
16	chr16:88300835:C:T	0	88300835	T	C
16	chr16:88301356:A:G	0	88301356	G	A
16	chr16:88302170:C:T	0	88302170	T	C
16	chr16:88302184:G:C	0	88302184	C	G
16	chr16:88302962:C:A	0	88302962	A	C
16	chr16:88303071:C:T	0	88303071	T	C
16	chr16:88303372:G:A	0	88303372	A	G
16	chr16:88303407:G:A	0	88303407	A	G
16	chr16:88303441:C:T	0	88303441	T	C
16	chr16:88303713:A:G	0	88303713	G	A
16	chr16:88303870:C:G	0	88303870	G	C
16	chr16:88304861:A:G	0	88304861	G	A
16	chr16:88306989:C:G	0	88306989	G	C
16	chr16:88307312:C:T	0	88307312	T	C
16	chr16:88307315:T:C	0	88307315	C	T
16	chr16:88309776:G:A	0	88309776	A	G
16	chr16:88310427:AAC:A	0	88310427	A	AAC
16	chr16:88310645:C:T	0	88310645	T	C
16	chr16:88311160:C:T	0	88311160	T	C
16	chr16:88311340:C:T	0	88311340	T	C
16	chr16:88312096:T:C	0	88312096	C	T
16	chr16:88312168:GA:G	0	88312168	G	GA
16	chr16:88312971:T:TA	0	88312971	TA	T
16	chr16:88313085:A:G	0	88313085	G	A
16	chr16:88313103:G:A	0	88313103	A	G
16	chr16:88315206:G:A	0	88315206	A	G
16	chr16:88315328:C:T	0	88315328	T	C
16	chr16:88315917:C:T	0	88315917	T	C
16	chr16:88316497:A:G	0	88316497	G	A
16	chr16:88317860:C:T	0	88317860	T	C
16	chr16:88318219:G:A	0	88318219	A	G
16	chr16:88319498:CT:C	0	88319498	C	CT
16	chr16:88319694:G:A	0	88319694	A	G
16	chr16:88319794:A:G	0	88319794	G	A
16	chr16:88320414:T:C	0	88320414	C	T
16	chr16:88320748:A:G	0	88320748	G	A
16	chr16:88321348:G:T	0	88321348	T	G
16	chr16:88321350:T:A	0	88321350	A	T
16	chr16:88321354:A:G	0	88321354	G	A
16	chr16:88322360:G:A	0	88322360	A	G
16	chr16:88322821:G:T	0	88322821	T	G
16	chr16:88322902:AGAC:A	0	88322902	A	AGAC
16	chr16:88323096:G:A	0	88323096	A	G
16	chr16:88323795:C:T	0	88323795	T	C
16	chr16:88323919:T:C	0	88323919	C	T
16	chr16:88323934:A:G	0	88323934	G	A
16	chr16:88323998:A:G	0	88323998	G	A
16	chr16:88324076:T:C	0	88324076	C	T
16	chr16:88324149:G:C	0	88324149	C	G
16	chr16:88324621:C:T	0	88324621	T	C
16	chr16:88324643:G:C	0	88324643	C	G
16	chr16:88325839:TC:T	0	88325839	T	TC
16	chr16:88326182:G:A	0	88326182	A	G
16	chr16:88326195:A:G	0	88326195	G	A
16	chr16:88326297:T:C	0	88326297	C	T
16	chr16:88326340:T:C	0	88326340	C	T
16	chr16:88326386:A:G	0	88326386	G	A
16	chr16:88326957:C:T	0	88326957	T	C
16	chr16:88327464:T:C	0	88327464	C	T
16	chr16:88327488:A:G	0	88327488	G	A
16	chr16:88327907:C:T	0	88327907	T	C
16	chr16:88328198:A:G	0	88328198	G	A
16	chr16:88328465:C:A	0	88328465	A	C
16	chr16:88328691:C:G	0	88328691	G	C
16	chr16:88328952:G:A	0	88328952	A	G
16	chr16:88329206:C:T	0	88329206	T	C
16	chr16:88329817:T:C	0	88329817	C	T
16	chr16:88329938:A:G	0	88329938	G	A
16	chr16:88330877:T:G	0	88330877	G	T
16	chr16:88330942:A:G	0	88330942	G	A
16	chr16:88332808:C:G	0	88332808	G	C
16	chr16:88333067:C:T	0	88333067	T	C
16	chr16:88333144:G:C	0	88333144	C	G
16	chr16:88333706:T:TCCA	0	88333706	TCCA	T
16	chr16:88334340:C:T	0	88334340	T	C
16	chr16:88335476:G:T	0	88335476	T	G
16	chr16:88335963:T:C	0	88335963	C	T
16	chr16:88337036:T:C	0	88337036	C	T
16	chr16:88337072:G:A	0	88337072	A	G
16	chr16:88337177:A:C	0	88337177	C	A
16	chr16:88338082:T:C	0	88338082	C	T
16	chr16:88338364:A:C	0	88338364	C	A
16	chr16:88340054:G:A	0	88340054	A	G
16	chr16:88340127:C:T	0	88340127	T	C
16	chr16:88340205:T:G	0	88340205	G	T
16	chr16:88340251:G:C	0	88340251	C	G
16	chr16:88340785:A:G	0	88340785	G	A
16	chr16:88340807:G:A	0	88340807	A	G
16	chr16:88340832:A:G	0	88340832	G	A
16	chr16:88340905:T:G	0	88340905	G	T
16	chr16:88340936:T:C	0	88340936	C	T
16	chr16:88340974:C:T	0	88340974	T	C
16	chr16:88341099:C:T	0	88341099	T	C
16	chr16:88341117:T:C	0	88341117	C	T
16	chr16:88341127:G:A	0	88341127	A	G
16	chr16:88341173:T:C	0	88341173	C	T
16	chr16:88341205:A:G	0	88341205	G	A
16	chr16:88341312:C:T	0	88341312	T	C
16	chr16:88341315:A:G	0	88341315	G	A
16	chr16:88341384:G:T	0	88341384	T	G
16	chr16:88341403:G:A	0	88341403	A	G
16	chr16:88341413:A:G	0	88341413	G	A
16	chr16:88341547:C:T	0	88341547	T	C
16	chr16:88341605:A:G	0	88341605	G	A
16	chr16:88341716:T:C	0	88341716	C	T
16	chr16:88341768:T:G	0	88341768	G	T
16	chr16:88342538:A:G	0	88342538	G	A
16	chr16:88342737:G:C	0	88342737	C	G
16	chr16:88342831:G:A	0	88342831	A	G
16	chr16:88343034:G:C	0	88343034	C	G
16	chr16:88343084:T:C	0	88343084	C	T
16	chr16:88343091:T:C	0	88343091	C	T
16	chr16:88343427:C:T	0	88343427	T	C
16	chr16:88343434:A:G	0	88343434	G	A
16	chr16:88343462:T:A	0	88343462	A	T
16	chr16:88343478:G:T	0	88343478	T	G
16	chr16:88343752:A:G	0	88343752	G	A
16	chr16:88343810:A:G	0	88343810	G	A
16	chr16:88344509:G:T	0	88344509	T	G
16	chr16:88345110:T:A	0	88345110	A	T
16	chr16:88345161:C:A	0	88345161	A	C
16	chr16:88345249:G:A	0	88345249	A	G
16	chr16:88345615:T:A	0	88345615	A	T
16	chr16:88346276:C:A	0	88346276	A	C
16	chr16:88346315:T:C	0	88346315	C	T
16	chr16:88346813:C:T	0	88346813	T	C
16	chr16:88347018:G:A	0	88347018	A	G
16	chr16:88348480:C:T	0	88348480	T	C
16	chr16:88348537:G:A	0	88348537	A	G
16	chr16:88349031:G:A	0	88349031	A	G
16	chr16:88349183:C:T	0	88349183	T	C
16	chr16:88349261:C:T	0	88349261	T	C
16	chr16:88350036:T:C	0	88350036	C	T
16	chr16:88350065:T:C	0	88350065	C	T
16	chr16:88350193:G:A	0	88350193	A	G
16	chr16:88351032:G:A	0	88351032	A	G
16	chr16:88351320:T:C	0	88351320	C	T
16	chr16:88351406:G:A	0	88351406	A	G
16	chr16:88351554:C:T	0	88351554	T	C
16	chr16:88351863:G:A	0	88351863	A	G
16	chr16:88351888:T:C	0	88351888	C	T
16	chr16:88351950:A:C	0	88351950	C	A
16	chr16:88351985:G:C	0	88351985	C	G
16	chr16:88352112:G:A	0	88352112	A	G
16	chr16:88353312:C:T	0	88353312	T	C
16	chr16:88353568:C:T	0	88353568	T	C
16	chr16:88353740:T:C	0	88353740	C	T
16	chr16:88354006:G:A	0	88354006	A	G
16	chr16:88354026:G:A	0	88354026	A	G
16	chr16:88354362:C:G	0	88354362	G	C
16	chr16:88355681:A:G	0	88355681	G	A
16	chr16:88356118:A:T	0	88356118	T	A
16	chr16:88356716:G:A	0	88356716	A	G
16	chr16:88359529:T:C	0	88359529	C	T
16	chr16:88359720:T:G	0	88359720	G	T
16	chr16:88360072:T:G	0	88360072	G	T
16	chr16:88360233:T:A	0	88360233	A	T
16	chr16:88360310:G:A	0	88360310	A	G
16	chr16:88361655:T:C	0	88361655	C	T
16	chr16:88361850:T:C	0	88361850	C	T
16	chr16:88362232:A:G	0	88362232	G	A
16	chr16:88362234:A:C	0	88362234	C	A
16	chr16:88363834:T:C	0	88363834	C	T
16	chr16:88364192:G:T	0	88364192	T	G
16	chr16:88364240:C:T	0	88364240	T	C
16	chr16:88364405:G:A	0	88364405	A	G
16	chr16:88364595:C:G	0	88364595	G	C
16	chr16:88365614:C:G	0	88365614	G	C
16	chr16:88365660:T:C	0	88365660	C	T
16	chr16:88365834:A:G	0	88365834	G	A
16	chr16:88365838:C:T	0	88365838	T	C
16	chr16:88365920:T:C	0	88365920	C	T
16	chr16:88366774:G:A	0	88366774	A	G
16	chr16:88367100:G:A	0	88367100	A	G
16	chr16:88368023:A:G	0	88368023	G	A
16	chr16:88368186:G:T	0	88368186	T	G
16	chr16:88368297:G:A	0	88368297	A	G
16	chr16:88369221:C:T	0	88369221	T	C
16	chr16:88369667:C:G	0	88369667	G	C
16	chr16:88369778:C:T	0	88369778	T	C
16	chr16:88371580:C:T	0	88371580	T	C
16	chr16:88373220:A:G	0	88373220	G	A
16	chr16:88374091:G:A	0	88374091	A	G
16	chr16:88374470:A:G	0	88374470	G	A
16	chr16:88375617:G:A	0	88375617	A	G
16	chr16:88375962:A:G	0	88375962	G	A
16	chr16:88376336:C:T	0	88376336	T	C
16	chr16:88377110:A:T	0	88377110	T	A
16	chr16:88377614:C:T	0	88377614	T	C
16	chr16:88377703:T:C	0	88377703	C	T
16	chr16:88377764:T:A	0	88377764	A	T
16	chr16:88378271:T:A	0	88378271	A	T
16	chr16:88378586:C:T	0	88378586	T	C
16	chr16:88378766:T:C	0	88378766	C	T
16	chr16:88381348:A:G	0	88381348	G	A
16	chr16:88382277:T:C	0	88382277	C	T
16	chr16:88383275:T:C	0	88383275	C	T
16	chr16:88383550:C:T	0	88383550	T	C
16	chr16:88384193:C:A	0	88384193	A	C
16	chr16:88384468:G:T	0	88384468	T	G
16	chr16:88384717:G:A	0	88384717	A	G
16	chr16:88384898:C:G	0	88384898	G	C
16	chr16:88385852:G:A	0	88385852	A	G
16	chr16:88385898:T:C	0	88385898	C	T
16	chr16:88386343:T:C	0	88386343	C	T
16	chr16:88386513:T:C	0	88386513	C	T
16	chr16:88386787:G:A	0	88386787	A	G
16	chr16:88386848:A:G	0	88386848	G	A
16	chr16:88386873:TG:T	0	88386873	T	TG
16	chr16:88387351:T:C	0	88387351	C	T
16	chr16:88387860:G:A	0	88387860	A	G
16	chr16:88388027:G:A	0	88388027	A	G
16	chr16:88389042:C:T	0	88389042	T	C
16	chr16:88389255:T:C	0	88389255	C	T
16	chr16:88389589:G:A	0	88389589	A	G
16	chr16:88389811:C:T	0	88389811	T	C
16	chr16:88389972:G:C	0	88389972	C	G
16	chr16:88389977:C:G	0	88389977	G	C
16	chr16:88390414:G:A	0	88390414	A	G
16	chr16:88390762:C:T	0	88390762	T	C
16	chr16:88391010:T:C	0	88391010	C	T
16	chr16:88391260:C:T	0	88391260	T	C
16	chr16:88391342:A:G	0	88391342	G	A
16	chr16:88391425:A:G	0	88391425	G	A
16	chr16:88392327:A:C	0	88392327	C	A
16	chr16:88392805:C:G	0	88392805	G	C
16	chr16:88392913:C:T	0	88392913	T	C
16	chr16:88392980:G:C	0	88392980	C	G
16	chr16:88393247:G:A	0	88393247	A	G
16	chr16:88393335:A:G	0	88393335	G	A
16	chr16:88393768:G:C	0	88393768	C	G
16	chr16:88394136:C:T	0	88394136	T	C
16	chr16:88394353:C:T	0	88394353	T	C
16	chr16:88394491:T:A	0	88394491	A	T
16	chr16:88394736:T:C	0	88394736	C	T
16	chr16:88394867:C:T	0	88394867	T	C
16	chr16:88394878:G:A	0	88394878	A	G
16	chr16:88394881:G:A	0	88394881	A	G
16	chr16:88395074:A:G	0	88395074	G	A
16	chr16:88395497:G:A	0	88395497	A	G
16	chr16:88395661:G:A	0	88395661	A	G
16	chr16:88395840:G:A	0	88395840	A	G
16	chr16:88395866:G:C	0	88395866	C	G
16	chr16:88396142:T:C	0	88396142	C	T
16	chr16:88396539:C:T	0	88396539	T	C
16	chr16:88397140:C:T	0	88397140	T	C
16	chr16:88397812:T:C	0	88397812	C	T
16	chr16:88397940:C:G	0	88397940	G	C
16	chr16:88398005:T:C	0	88398005	C	T
16	chr16:88398104:T:C	0	88398104	C	T
16	chr16:88398122:T:C	0	88398122	C	T
16	chr16:88398123:G:A	0	88398123	A	G
16	chr16:88398383:C:T	0	88398383	T	C
16	chr16:88398424:G:A	0	88398424	A	G
16	chr16:88398432:A:G	0	88398432	G	A
16	chr16:88398445:T:C	0	88398445	C	T
16	chr16:88398455:T:A	0	88398455	A	T
16	chr16:88398469:G:A	0	88398469	A	G
16	chr16:88398479:G:A	0	88398479	A	G
16	chr16:88398551:T:A	0	88398551	A	T
16	chr16:88398554:A:G	0	88398554	G	A
16	chr16:88398556:A:G	0	88398556	G	A
16	chr16:88398778:C:A	0	88398778	A	C
16	chr16:88398893:C:T	0	88398893	T	C
16	chr16:88398907:C:G	0	88398907	G	C
16	chr16:88399270:T:C	0	88399270	C	T
16	chr16:88399463:A:G	0	88399463	G	A
16	chr16:88399561:G:C	0	88399561	C	G
16	chr16:88399565:A:G	0	88399565	G	A
16	chr16:88399584:G:A	0	88399584	A	G
16	chr16:88399610:C:T	0	88399610	T	C
16	chr16:88399744:A:G	0	88399744	G	A
16	chr16:88399843:A:G	0	88399843	G	A
16	chr16:88399864:G:T	0	88399864	T	G
16	chr16:88399959:G:A	0	88399959	A	G
16	chr16:88400016:A:G	0	88400016	G	A
16	chr16:88400053:T:C	0	88400053	C	T
16	chr16:88400244:C:T	0	88400244	T	C
16	chr16:88400359:A:G	0	88400359	G	A
16	chr16:88400715:TGGGATGGCACCCAA:T	0	88400715	T	TGGGATGGCACCCAA
16	chr16:88400862:T:C	0	88400862	C	T
16	chr16:88400898:T:C	0	88400898	C	T
16	chr16:88401319:G:A	0	88401319	A	G
16	chr16:88401383:G:C	0	88401383	C	G
16	chr16:88401399:A:G	0	88401399	G	A
16	chr16:88401577:G:A	0	88401577	A	G
16	chr16:88402147:G:A	0	88402147	A	G
16	chr16:88402319:A:C	0	88402319	C	A
16	chr16:88402359:G:A	0	88402359	A	G
16	chr16:88402426:G:A	0	88402426	A	G
16	chr16:88402635:C:T	0	88402635	T	C
16	chr16:88402800:C:T	0	88402800	T	C
16	chr16:88402828:C:T	0	88402828	T	C
16	chr16:88402973:G:A	0	88402973	A	G
16	chr16:88403006:G:A	0	88403006	A	G
16	chr16:88403026:G:A	0	88403026	A	G
16	chr16:88403175:G:A	0	88403175	A	G
16	chr16:88403465:C:T	0	88403465	T	C
16	chr16:88403888:A:G	0	88403888	G	A
16	chr16:88403933:T:C	0	88403933	C	T
16	chr16:88404109:T:C	0	88404109	C	T
16	chr16:88404668:A:G	0	88404668	G	A
16	chr16:88404720:T:C	0	88404720	C	T
16	chr16:88404879:T:C	0	88404879	C	T
16	chr16:88405330:A:T	0	88405330	T	A
16	chr16:88405496:C:T	0	88405496	T	C
16	chr16:88408345:T:C	0	88408345	C	T
16	chr16:88408666:G:A	0	88408666	A	G
16	chr16:88409100:G:T	0	88409100	T	G
16	chr16:88409532:A:G	0	88409532	G	A
16	chr16:88410178:C:G	0	88410178	G	C
16	chr16:88410671:C:G	0	88410671	G	C
16	chr16:88412216:G:A	0	88412216	A	G
16	chr16:88412460:T:C	0	88412460	C	T
16	chr16:88412638:G:A	0	88412638	A	G
16	chr16:88413250:A:G	0	88413250	G	A
16	chr16:88413440:G:A	0	88413440	A	G
16	chr16:88413740:G:T	0	88413740	T	G
16	chr16:88413913:A:G	0	88413913	G	A
16	chr16:88415021:A:G	0	88415021	G	A
16	chr16:88415706:C:A	0	88415706	A	C
16	chr16:88416283:G:A	0	88416283	A	G
16	chr16:88416599:C:T	0	88416599	T	C
16	chr16:88416909:G:A	0	88416909	A	G
16	chr16:88417903:C:T	0	88417903	T	C
16	chr16:88419098:T:C	0	88419098	C	T
16	chr16:88419606:C:T	0	88419606	T	C
16	chr16:88420867:G:A	0	88420867	A	G
16	chr16:88421157:A:G	0	88421157	G	A
16	chr16:88421160:G:A	0	88421160	A	G
16	chr16:88421677:C:G	0	88421677	G	C
16	chr16:88422145:C:T	0	88422145	T	C
16	chr16:88422190:G:A	0	88422190	A	G
16	chr16:88424010:G:A	0	88424010	A	G
16	chr16:88424987:C:T	0	88424987	T	C
16	chr16:88425074:G:A	0	88425074	A	G
16	chr16:88425167:C:T	0	88425167	T	C
16	chr16:88426079:C:T	0	88426079	T	C
16	chr16:88427100:C:T	0	88427100	T	C
16	chr16:88428755:G:A	0	88428755	A	G
16	chr16:88428959:G:A	0	88428959	A	G
16	chr16:88429297:G:A	0	88429297	A	G
16	chr16:88429600:T:C	0	88429600	C	T
16	chr16:88430986:T:C	0	88430986	C	T
16	chr16:88430992:G:A	0	88430992	A	G
16	chr16:88431038:A:G	0	88431038	G	A
16	chr16:88431904:C:T	0	88431904	T	C
16	chr16:88433940:G:A	0	88433940	A	G
16	chr16:88435563:T:A	0	88435563	A	T
16	chr16:88435800:A:T	0	88435800	T	A
16	chr16:88436074:C:T	0	88436074	T	C
16	chr16:88438442:G:C	0	88438442	C	G
16	chr16:88438445:G:A	0	88438445	A	G
16	chr16:88439340:G:A	0	88439340	A	G
16	chr16:88439966:C:A	0	88439966	A	C
16	chr16:88440177:T:C	0	88440177	C	T
16	chr16:88440239:G:A	0	88440239	A	G
16	chr16:88440253:T:TG	0	88440253	TG	T
16	chr16:88440333:A:G	0	88440333	G	A
16	chr16:88440764:C:T	0	88440764	T	C
16	chr16:88440861:G:A	0	88440861	A	G
16	chr16:88440887:C:T	0	88440887	T	C
16	chr16:88441289:G:T	0	88441289	T	G
16	chr16:88442136:C:T	0	88442136	T	C
16	chr16:88444951:A:G	0	88444951	G	A
16	chr16:88445347:G:A	0	88445347	A	G
16	chr16:88448707:G:A	0	88448707	A	G
16	chr16:88448778:G:A	0	88448778	A	G
16	chr16:88448933:A:G	0	88448933	G	A
16	chr16:88449304:T:A	0	88449304	A	T
16	chr16:88450697:G:A	0	88450697	A	G
16	chr16:88451052:AG:A	0	88451052	A	AG
16	chr16:88451314:T:C	0	88451314	C	T
16	chr16:88451364:C:T	0	88451364	T	C
16	chr16:88453324:C:G	0	88453324	G	C
16	chr16:88453619:G:C	0	88453619	C	G
16	chr16:88453662:C:T	0	88453662	T	C
16	chr16:88454044:A:C	0	88454044	C	A
16	chr16:88456148:T:C	0	88456148	C	T
16	chr16:88457407:T:C	0	88457407	C	T
16	chr16:88457890:T:C	0	88457890	C	T
16	chr16:88458157:C:T	0	88458157	T	C
16	chr16:88460013:C:T	0	88460013	T	C
16	chr16:88460014:C:G	0	88460014	G	C
16	chr16:88460160:G:C	0	88460160	C	G
16	chr16:88460272:T:A	0	88460272	A	T
16	chr16:88460814:G:A	0	88460814	A	G
16	chr16:88461717:C:T	0	88461717	T	C
16	chr16:88462103:T:C	0	88462103	C	T
16	chr16:88462228:T:A	0	88462228	A	T
16	chr16:88462372:T:C	0	88462372	C	T
16	chr16:88462814:G:A	0	88462814	A	G
16	chr16:88462980:C:T	0	88462980	T	C
16	chr16:88463223:G:A	0	88463223	A	G
16	chr16:88463728:C:T	0	88463728	T	C
16	chr16:88463764:G:A	0	88463764	A	G
16	chr16:88464141:G:A	0	88464141	A	G
16	chr16:88464457:G:A	0	88464457	A	G
16	chr16:88464908:T:C	0	88464908	C	T
16	chr16:88465230:A:G	0	88465230	G	A
16	chr16:88467487:C:T	0	88467487	T	C
16	chr16:88468515:A:G	0	88468515	G	A
16	chr16:88468834:C:T	0	88468834	T	C
16	chr16:88468933:G:A	0	88468933	A	G
16	chr16:88468999:C:G	0	88468999	G	C
16	chr16:88469111:G:T	0	88469111	T	G
16	chr16:88469183:C:T	0	88469183	T	C
16	chr16:88469212:A:G	0	88469212	G	A
16	chr16:88469262:C:T	0	88469262	T	C
16	chr16:88470155:C:T	0	88470155	T	C
16	chr16:88470366:T:A	0	88470366	A	T
16	chr16:88472005:G:A	0	88472005	A	G
16	chr16:88474762:T:C	0	88474762	C	T
16	chr16:88475167:A:G	0	88475167	G	A
16	chr16:88476576:A:G	0	88476576	G	A
16	chr16:88477072:AGT:A	0	88477072	A	AGT
16	chr16:88477643:C:T	0	88477643	T	C
16	chr16:88479997:C:T	0	88479997	T	C
16	chr16:88481522:C:T	0	88481522	T	C
16	chr16:88481523:T:C	0	88481523	C	T
16	chr16:88481573:G:A	0	88481573	A	G
16	chr16:88482856:C:G	0	88482856	G	C
16	chr16:88484122:T:G	0	88484122	G	T
16	chr16:88484146:A:G	0	88484146	G	A
16	chr16:88484674:A:G	0	88484674	G	A
16	chr16:88484745:T:C	0	88484745	C	T
16	chr16:88484867:C:T	0	88484867	T	C
16	chr16:88485057:T:C	0	88485057	C	T
16	chr16:88485962:A:G	0	88485962	G	A
16	chr16:88487909:C:T	0	88487909	T	C
16	chr16:88488072:T:C	0	88488072	C	T
16	chr16:88488499:T:C	0	88488499	C	T
16	chr16:88488808:T:G	0	88488808	G	T
16	chr16:88488893:C:A	0	88488893	A	C
16	chr16:88489471:G:A	0	88489471	A	G
16	chr16:88489522:T:C	0	88489522	C	T
16	chr16:88489550:T:C	0	88489550	C	T
16	chr16:88489596:G:A	0	88489596	A	G
16	chr16:88489599:C:T	0	88489599	T	C
16	chr16:88490243:G:A	0	88490243	A	G
16	chr16:88490472:A:G	0	88490472	G	A
16	chr16:88491388:G:T	0	88491388	T	G
16	chr16:88491764:G:A	0	88491764	A	G
16	chr16:88491904:G:A	0	88491904	A	G
16	chr16:88491946:A:C	0	88491946	C	A
16	chr16:88492793:T:C	0	88492793	C	T
16	chr16:88492837:T:C	0	88492837	C	T
16	chr16:88493798:G:A	0	88493798	A	G
16	chr16:88493858:A:T	0	88493858	T	A
16	chr16:88493962:G:A	0	88493962	A	G
16	chr16:88495292:G:A	0	88495292	A	G
16	chr16:88495651:G:A	0	88495651	A	G
16	chr16:88495815:G:A	0	88495815	A	G
16	chr16:88496009:G:A	0	88496009	A	G
16	chr16:88497619:C:T	0	88497619	T	C
16	chr16:88498650:G:A	0	88498650	A	G
16	chr16:88499226:G:A	0	88499226	A	G
16	chr16:88499248:A:G	0	88499248	G	A
16	chr16:88499318:T:C	0	88499318	C	T
16	chr16:88499413:G:A	0	88499413	A	G
16	chr16:88499457:A:G	0	88499457	G	A
16	chr16:88499519:G:C	0	88499519	C	G
16	chr16:88499587:T:C	0	88499587	C	T
16	chr16:88499682:T:C	0	88499682	C	T
16	chr16:88499915:T:G	0	88499915	G	T
16	chr16:88499960:A:G	0	88499960	G	A
16	chr16:88499979:G:A	0	88499979	A	G
16	chr16:88500108:C:T	0	88500108	T	C
16	chr16:88500278:C:G	0	88500278	G	C
16	chr16:88500408:C:T	0	88500408	T	C
16	chr16:88502488:T:G	0	88502488	G	T
16	chr16:88502615:C:T	0	88502615	T	C
16	chr16:88503161:C:T	0	88503161	T	C
16	chr16:88503599:A:G	0	88503599	G	A
16	chr16:88503605:G:C	0	88503605	C	G
16	chr16:88503684:T:C	0	88503684	C	T
16	chr16:88503878:C:T	0	88503878	T	C
16	chr16:88503975:T:C	0	88503975	C	T
16	chr16:88504072:A:G	0	88504072	G	A
16	chr16:88504267:T:C	0	88504267	C	T
16	chr16:88504408:A:G	0	88504408	G	A
16	chr16:88504788:T:C	0	88504788	C	T
16	chr16:88504793:A:G	0	88504793	G	A
16	chr16:88505222:G:A	0	88505222	A	G
16	chr16:88505398:G:A	0	88505398	A	G
16	chr16:88505592:T:C	0	88505592	C	T
16	chr16:88505638:A:G	0	88505638	G	A
16	chr16:88505660:T:C	0	88505660	C	T
16	chr16:88506364:T:C	0	88506364	C	T
16	chr16:88506939:G:T	0	88506939	T	G
16	chr16:88506975:G:A	0	88506975	A	G
16	chr16:88507002:G:A	0	88507002	A	G
16	chr16:88507683:C:T	0	88507683	T	C
16	chr16:88508030:C:T	0	88508030	T	C
16	chr16:88508913:T:C	0	88508913	C	T
16	chr16:88509031:G:A	0	88509031	A	G
16	chr16:88509855:T:C	0	88509855	C	T
16	chr16:88511680:A:G	0	88511680	G	A
16	chr16:88511748:C:T	0	88511748	T	C
16	chr16:88512216:C:G	0	88512216	G	C
16	chr16:88512362:G:A	0	88512362	A	G
16	chr16:88513162:T:C	0	88513162	C	T
16	chr16:88515282:A:G	0	88515282	G	A
16	chr16:88515826:A:G	0	88515826	G	A
16	chr16:88515937:G:A	0	88515937	A	G
16	chr16:88516220:C:A	0	88516220	A	C
16	chr16:88516463:G:T	0	88516463	T	G
16	chr16:88516831:G:A	0	88516831	A	G
16	chr16:88517117:A:C	0	88517117	C	A
16	chr16:88517967:T:C	0	88517967	C	T
16	chr16:88518146:G:A	0	88518146	A	G
16	chr16:88518157:G:A	0	88518157	A	G
16	chr16:88519374:T:C	0	88519374	C	T
16	chr16:88520288:G:A	0	88520288	A	G
16	chr16:88521250:C:T	0	88521250	T	C
16	chr16:88522735:A:G	0	88522735	G	A
16	chr16:88524215:G:A	0	88524215	A	G
16	chr16:88524370:C:G	0	88524370	G	C
16	chr16:88524476:G:A	0	88524476	A	G
16	chr16:88524592:C:T	0	88524592	T	C
16	chr16:88526074:C:T	0	88526074	T	C
16	chr16:88526522:C:A	0	88526522	A	C
16	chr16:88526524:C:T	0	88526524	T	C
16	chr16:88527075:C:G	0	88527075	G	C
16	chr16:88527215:C:T	0	88527215	T	C
16	chr16:88527268:G:A	0	88527268	A	G
16	chr16:88527278:T:C	0	88527278	C	T
16	chr16:88527417:G:A	0	88527417	A	G
16	chr16:88527420:C:T	0	88527420	T	C
16	chr16:88527438:G:A	0	88527438	A	G
16	chr16:88527909:C:A	0	88527909	A	C
16	chr16:88528131:TGAA:T	0	88528131	T	TGAA
16	chr16:88528159:C:T	0	88528159	T	C
16	chr16:88528396:A:G	0	88528396	G	A
16	chr16:88528630:G:C	0	88528630	C	G
16	chr16:88528638:A:G	0	88528638	G	A
16	chr16:88528656:G:A	0	88528656	A	G
16	chr16:88528974:C:T	0	88528974	T	C
16	chr16:88528983:T:C	0	88528983	C	T
16	chr16:88529060:G:A	0	88529060	A	G
16	chr16:88529176:ACAG:A	0	88529176	A	ACAG
16	chr16:88529223:C:A	0	88529223	A	C
16	chr16:88529341:A:G	0	88529341	G	A
16	chr16:88529542:A:T	0	88529542	T	A
16	chr16:88529785:G:A	0	88529785	A	G
16	chr16:88529841:T:C	0	88529841	C	T
16	chr16:88530089:A:G	0	88530089	G	A
16	chr16:88530440:A:T	0	88530440	T	A
16	chr16:88530714:A:AAC	0	88530714	AAC	A
16	chr16:88530741:C:T	0	88530741	T	C
16	chr16:88531195:T:C	0	88531195	C	T
16	chr16:88532081:C:T	0	88532081	T	C
16	chr16:88532261:C:T	0	88532261	T	C
16	chr16:88532615:A:G	0	88532615	G	A
16	chr16:88533833:C:G	0	88533833	G	C
16	chr16:88535059:G:C	0	88535059	C	G
16	chr16:88535073:C:T	0	88535073	T	C
16	chr16:88535858:G:A	0	88535858	A	G
16	chr16:88535895:TG:T	0	88535895	T	TG
16	chr16:88536063:T:C	0	88536063	C	T
16	chr16:88536333:G:A	0	88536333	A	G
16	chr16:88536623:G:A	0	88536623	A	G
16	chr16:88536928:G:A	0	88536928	A	G
16	chr16:88537169:A:G	0	88537169	G	A
16	chr16:88537273:C:T	0	88537273	T	C
16	chr16:88537516:C:T	0	88537516	T	C
16	chr16:88538283:A:G	0	88538283	G	A
16	chr16:88538500:T:A	0	88538500	A	T
16	chr16:88538549:C:T	0	88538549	T	C
16	chr16:88538886:C:T	0	88538886	T	C
16	chr16:88539757:A:G	0	88539757	G	A
16	chr16:88540299:G:A	0	88540299	A	G
16	chr16:88540357:C:T	0	88540357	T	C
16	chr16:88540816:C:G	0	88540816	G	C
16	chr16:88541069:A:G	0	88541069	G	A
16	chr16:88541481:T:C	0	88541481	C	T
16	chr16:88542170:C:T	0	88542170	T	C
16	chr16:88542368:T:G	0	88542368	G	T
16	chr16:88542907:G:A	0	88542907	A	G
16	chr16:88542918:C:T	0	88542918	T	C
16	chr16:88543306:A:C	0	88543306	C	A
16	chr16:88543570:A:C	0	88543570	C	A
16	chr16:88543922:A:G	0	88543922	G	A
16	chr16:88543998:G:A	0	88543998	A	G
16	chr16:88544269:A:G	0	88544269	G	A
16	chr16:88545332:T:C	0	88545332	C	T
16	chr16:88545346:T:C	0	88545346	C	T
16	chr16:88545379:G:C	0	88545379	C	G
16	chr16:88546157:T:C	0	88546157	C	T
16	chr16:88546813:C:T	0	88546813	T	C
16	chr16:88548089:C:G	0	88548089	G	C
16	chr16:88548200:A:T	0	88548200	T	A
16	chr16:88548565:C:A	0	88548565	A	C
16	chr16:88549476:A:G	0	88549476	G	A
16	chr16:88549543:A:G	0	88549543	G	A
16	chr16:88549745:G:A	0	88549745	A	G
16	chr16:88549854:C:T	0	88549854	T	C
16	chr16:88549984:G:A	0	88549984	A	G
16	chr16:88550817:C:T	0	88550817	T	C
16	chr16:88550902:G:A	0	88550902	A	G
16	chr16:88551358:C:G	0	88551358	G	C
16	chr16:88551743:A:C	0	88551743	C	A
16	chr16:88552349:T:C	0	88552349	C	T
16	chr16:88552380:T:C	0	88552380	C	T
16	chr16:88552387:T:A	0	88552387	A	T
16	chr16:88552881:C:A	0	88552881	A	C
16	chr16:88553085:C:T	0	88553085	T	C
16	chr16:88553171:C:T	0	88553171	T	C
16	chr16:88553268:A:C	0	88553268	C	A
16	chr16:88553536:T:C	0	88553536	C	T
16	chr16:88553594:G:A	0	88553594	A	G
16	chr16:88553629:C:T	0	88553629	T	C
16	chr16:88553740:C:G	0	88553740	G	C
16	chr16:88553787:T:G	0	88553787	G	T
16	chr16:88553904:T:C	0	88553904	C	T
16	chr16:88554220:A:G	0	88554220	G	A
16	chr16:88555465:T:C	0	88555465	C	T
16	chr16:88555835:C:T	0	88555835	T	C
16	chr16:88555877:T:C	0	88555877	C	T
16	chr16:88555878:T:C	0	88555878	C	T
16	chr16:88556979:T:C	0	88556979	C	T
16	chr16:88557589:G:T	0	88557589	T	G
16	chr16:88557702:G:A	0	88557702	A	G
16	chr16:88557997:C:T	0	88557997	T	C
16	chr16:88558060:G:C	0	88558060	C	G
16	chr16:88558237:T:C	0	88558237	C	T
16	chr16:88558351:A:C	0	88558351	C	A
16	chr16:88558834:G:T	0	88558834	T	G
16	chr16:88559144:C:T	0	88559144	T	C
16	chr16:88559145:A:G	0	88559145	G	A
16	chr16:88559527:T:G	0	88559527	G	T
16	chr16:88560026:C:T	0	88560026	T	C
16	chr16:88560352:T:C	0	88560352	C	T
16	chr16:88560676:A:G	0	88560676	G	A
16	chr16:88560961:A:G	0	88560961	G	A
16	chr16:88561109:G:A	0	88561109	A	G
16	chr16:88561166:G:A	0	88561166	A	G
16	chr16:88561218:G:A	0	88561218	A	G
16	chr16:88561630:C:T	0	88561630	T	C
16	chr16:88562501:G:A	0	88562501	A	G
16	chr16:88562846:T:C	0	88562846	C	T
16	chr16:88563060:T:C	0	88563060	C	T
16	chr16:88563191:T:C	0	88563191	C	T
16	chr16:88563634:A:G	0	88563634	G	A
16	chr16:88564683:C:T	0	88564683	T	C
16	chr16:88564792:A:G	0	88564792	G	A
16	chr16:88565104:G:A	0	88565104	A	G
16	chr16:88566428:C:T	0	88566428	T	C
16	chr16:88567122:C:G	0	88567122	G	C
16	chr16:88567475:G:A	0	88567475	A	G
16	chr16:88567495:T:G	0	88567495	G	T
16	chr16:88567513:G:A	0	88567513	A	G
16	chr16:88567630:A:C	0	88567630	C	A
16	chr16:88567775:A:G	0	88567775	G	A
16	chr16:88567836:G:A	0	88567836	A	G
16	chr16:88567879:C:T	0	88567879	T	C
16	chr16:88567909:T:A	0	88567909	A	T
16	chr16:88568505:C:G	0	88568505	G	C
16	chr16:88568534:T:C	0	88568534	C	T
16	chr16:88568902:A:G	0	88568902	G	A
16	chr16:88568987:C:T	0	88568987	T	C
16	chr16:88569037:T:A	0	88569037	A	T
16	chr16:88569660:A:C	0	88569660	C	A
16	chr16:88571375:A:G	0	88571375	G	A
16	chr16:88571488:C:T	0	88571488	T	C
16	chr16:88571562:C:T	0	88571562	T	C
16	chr16:88572446:T:G	0	88572446	G	T
16	chr16:88573251:G:C	0	88573251	C	G
16	chr16:88573757:A:G	0	88573757	G	A
16	chr16:88574913:C:T	0	88574913	T	C
16	chr16:88575704:G:A	0	88575704	A	G
16	chr16:88576046:G:A	0	88576046	A	G
16	chr16:88577049:A:G	0	88577049	G	A
16	chr16:88577597:A:G	0	88577597	G	A
16	chr16:88579510:A:G	0	88579510	G	A
16	chr16:88579523:T:C	0	88579523	C	T
16	chr16:88579769:A:C	0	88579769	C	A
16	chr16:88579781:G:A	0	88579781	A	G
16	chr16:88580372:A:G	0	88580372	G	A
16	chr16:88581795:C:G	0	88581795	G	C
16	chr16:88581967:G:A	0	88581967	A	G
16	chr16:88582079:G:A	0	88582079	A	G
16	chr16:88582686:C:G	0	88582686	G	C
16	chr16:88583347:G:A	0	88583347	A	G
16	chr16:88583449:G:A	0	88583449	A	G
16	chr16:88583699:G:A	0	88583699	A	G
16	chr16:88583862:C:T	0	88583862	T	C
16	chr16:88584199:A:G	0	88584199	G	A
16	chr16:88584543:T:A	0	88584543	A	T
16	chr16:88584812:A:G	0	88584812	G	A
16	chr16:88584967:G:A	0	88584967	A	G
16	chr16:88585654:G:T	0	88585654	T	G
16	chr16:88585854:G:T	0	88585854	T	G
16	chr16:88586734:T:C	0	88586734	C	T
16	chr16:88588545:ATCCTGTCTC:A	0	88588545	A	ATCCTGTCTC
16	chr16:88589636:A:G	0	88589636	G	A
16	chr16:88589678:A:G	0	88589678	G	A
16	chr16:88589853:G:A	0	88589853	A	G
16	chr16:88590437:G:T	0	88590437	T	G
16	chr16:88591767:C:G	0	88591767	G	C
16	chr16:88592775:C:A	0	88592775	A	C
16	chr16:88593582:C:T	0	88593582	T	C
16	chr16:88594219:T:C	0	88594219	C	T
16	chr16:88594428:C:T	0	88594428	T	C
16	chr16:88594559:A:G	0	88594559	G	A
16	chr16:88594759:G:A	0	88594759	A	G
16	chr16:88594864:A:G	0	88594864	G	A
16	chr16:88595477:T:TC	0	88595477	TC	T
16	chr16:88596073:C:T	0	88596073	T	C
16	chr16:88596302:G:C	0	88596302	C	G
16	chr16:88596698:A:G	0	88596698	G	A
16	chr16:88596873:G:A	0	88596873	A	G
16	chr16:88596963:C:G	0	88596963	G	C
16	chr16:88598035:C:T	0	88598035	T	C
16	chr16:88598350:T:C	0	88598350	C	T
16	chr16:88598916:A:G	0	88598916	G	A
16	chr16:88599627:G:A	0	88599627	A	G
16	chr16:88600316:G:A	0	88600316	A	G
16	chr16:88600685:C:T	0	88600685	T	C
16	chr16:88601081:C:T	0	88601081	T	C
16	chr16:88601643:A:G	0	88601643	G	A
16	chr16:88601828:A:T	0	88601828	T	A
16	chr16:88602051:G:A	0	88602051	A	G
16	chr16:88602149:G:A	0	88602149	A	G
16	chr16:88602243:G:A	0	88602243	A	G
16	chr16:88602402:A:G	0	88602402	G	A
16	chr16:88602500:T:C	0	88602500	C	T
16	chr16:88602605:C:T	0	88602605	T	C
16	chr16:88602800:A:G	0	88602800	G	A
16	chr16:88603398:A:G	0	88603398	G	A
16	chr16:88603450:A:G	0	88603450	G	A
16	chr16:88606221:A:G	0	88606221	G	A
16	chr16:88606378:G:A	0	88606378	A	G
16	chr16:88607312:G:A	0	88607312	A	G
16	chr16:88608054:C:T	0	88608054	T	C
16	chr16:88608101:G:T	0	88608101	T	G
16	chr16:88608769:A:G	0	88608769	G	A
16	chr16:88608786:A:G	0	88608786	G	A
16	chr16:88609559:C:T	0	88609559	T	C
16	chr16:88609976:T:A	0	88609976	A	T
16	chr16:88610162:A:G	0	88610162	G	A
16	chr16:88610710:C:T	0	88610710	T	C
16	chr16:88611630:C:G	0	88611630	G	C
16	chr16:88613224:A:G	0	88613224	G	A
16	chr16:88613300:T:A	0	88613300	A	T
16	chr16:88613726:C:G	0	88613726	G	C
16	chr16:88614447:A:T	0	88614447	T	A
16	chr16:88614710:A:G	0	88614710	G	A
16	chr16:88616785:A:G	0	88616785	G	A
16	chr16:88616844:G:A	0	88616844	A	G
16	chr16:88617284:TC:T	0	88617284	T	TC
16	chr16:88618087:G:T	0	88618087	T	G
16	chr16:88618171:G:A	0	88618171	A	G
16	chr16:88618549:C:T	0	88618549	T	C
16	chr16:88619820:C:T	0	88619820	T	C
16	chr16:88621398:A:G	0	88621398	G	A
16	chr16:88621562:T:G	0	88621562	G	T
16	chr16:88622139:T:C	0	88622139	C	T
16	chr16:88622424:A:G	0	88622424	G	A
16	chr16:88622545:T:C	0	88622545	C	T
16	chr16:88622805:T:C	0	88622805	C	T
16	chr16:88623444:T:C	0	88623444	C	T
16	chr16:88623495:G:A	0	88623495	A	G
16	chr16:88623589:C:T	0	88623589	T	C
16	chr16:88624200:A:C	0	88624200	C	A
16	chr16:88624993:G:A	0	88624993	A	G
16	chr16:88625688:T:G	0	88625688	G	T
16	chr16:88626643:G:A	0	88626643	A	G
16	chr16:88626911:C:G	0	88626911	G	C
16	chr16:88627417:A:AT	0	88627417	AT	A
16	chr16:88628210:C:T	0	88628210	T	C
16	chr16:88628545:TC:T	0	88628545	T	TC
16	chr16:88629076:C:T	0	88629076	T	C
16	chr16:88629196:C:T	0	88629196	T	C
16	chr16:88629277:C:G	0	88629277	G	C
16	chr16:88629564:C:T	0	88629564	T	C
16	chr16:88629901:C:T	0	88629901	T	C
16	chr16:88631079:G:A	0	88631079	A	G
16	chr16:88632697:T:A	0	88632697	A	T
16	chr16:88633653:A:G	0	88633653	G	A
16	chr16:88634659:A:G	0	88634659	G	A
16	chr16:88635584:C:G	0	88635584	G	C
16	chr16:88639396:T:C	0	88639396	C	T
16	chr16:88641610:G:A	0	88641610	A	G
16	chr16:88641820:C:T	0	88641820	T	C
16	chr16:88641901:T:C	0	88641901	C	T
16	chr16:88642080:C:T	0	88642080	T	C
16	chr16:88642676:C:T	0	88642676	T	C
16	chr16:88642935:A:G	0	88642935	G	A
16	chr16:88643329:C:T	0	88643329	T	C
16	chr16:88643420:A:G	0	88643420	G	A
16	chr16:88643989:T:C	0	88643989	C	T
16	chr16:88644474:T:C	0	88644474	C	T
16	chr16:88645058:A:G	0	88645058	G	A
16	chr16:88645911:T:C	0	88645911	C	T
16	chr16:88646359:A:G	0	88646359	G	A
16	chr16:88646372:A:C	0	88646372	C	A
16	chr16:88646374:A:G	0	88646374	G	A
16	chr16:88647065:G:A	0	88647065	A	G
16	chr16:88647093:A:G	0	88647093	G	A
16	chr16:88648151:C:T	0	88648151	T	C
16	chr16:88648413:AC:A	0	88648413	A	AC
16	chr16:88649094:T:C	0	88649094	C	T
16	chr16:88649333:C:T	0	88649333	T	C
16	chr16:88649934:G:A	0	88649934	A	G
16	chr16:88649976:T:C	0	88649976	C	T
16	chr16:88650126:A:G	0	88650126	G	A
16	chr16:88650666:G:A	0	88650666	A	G
16	chr16:88651549:G:A	0	88651549	A	G
16	chr16:88651688:A:T	0	88651688	T	A
16	chr16:88651927:G:A	0	88651927	A	G
16	chr16:88651945:C:T	0	88651945	T	C
16	chr16:88652039:C:T	0	88652039	T	C
16	chr16:88652144:G:A	0	88652144	A	G
16	chr16:88653017:A:G	0	88653017	G	A
16	chr16:88653572:G:T	0	88653572	T	G
16	chr16:88653666:A:G	0	88653666	G	A
16	chr16:88654270:G:A	0	88654270	A	G
16	chr16:88655130:C:T	0	88655130	T	C
16	chr16:88655604:C:T	0	88655604	T	C
16	chr16:88655928:G:A	0	88655928	A	G
16	chr16:88656490:G:C	0	88656490	C	G
16	chr16:88656825:G:A	0	88656825	A	G
16	chr16:88657221:C:T	0	88657221	T	C
16	chr16:88657867:A:T	0	88657867	T	A
16	chr16:88658321:A:G	0	88658321	G	A
16	chr16:88658953:G:A	0	88658953	A	G
16	chr16:88659390:C:T	0	88659390	T	C
16	chr16:88661111:T:C	0	88661111	C	T
16	chr16:88661325:C:T	0	88661325	T	C
16	chr16:88662105:A:G	0	88662105	G	A
16	chr16:88662600:G:A	0	88662600	A	G
16	chr16:88663242:T:C	0	88663242	C	T
16	chr16:88663262:G:T	0	88663262	T	G
16	chr16:88663946:A:G	0	88663946	G	A
16	chr16:88666225:T:A	0	88666225	A	T
16	chr16:88667075:A:ACCTC	0	88667075	ACCTC	A
16	chr16:88668027:G:A	0	88668027	A	G
16	chr16:88668181:TCTGCTCCTCTCCCTCCTCCTGCCCTCCCCCC:T	0	88668181	T	TCTGCTCCTCTCCCTCCTCCTGCCCTCCCCCC
16	chr16:88668496:T:C	0	88668496	C	T
16	chr16:88668636:T:C	0	88668636	C	T
16	chr16:88669512:A:C	0	88669512	C	A
16	chr16:88669955:A:G	0	88669955	G	A
16	chr16:88671025:C:T	0	88671025	T	C
16	chr16:88672329:G:A	0	88672329	A	G
16	chr16:88673570:T:C	0	88673570	C	T
16	chr16:88673580:G:T	0	88673580	T	G
16	chr16:88673676:C:T	0	88673676	T	C
16	chr16:88675798:A:C	0	88675798	C	A
16	chr16:88676177:G:T	0	88676177	T	G
16	chr16:88676280:G:C	0	88676280	C	G
16	chr16:88677240:C:T	0	88677240	T	C
16	chr16:88677464:G:T	0	88677464	T	G
16	chr16:88678062:T:G	0	88678062	G	T
16	chr16:88678101:C:T	0	88678101	T	C
16	chr16:88679483:C:T	0	88679483	T	C
16	chr16:88679581:GA:G	0	88679581	G	GA
16	chr16:88685120:T:G	0	88685120	G	T
16	chr16:88685259:G:C	0	88685259	C	G
16	chr16:88687457:A:G	0	88687457	G	A
16	chr16:88688262:G:A	0	88688262	A	G
16	chr16:88688414:C:T	0	88688414	T	C
16	chr16:88688461:C:T	0	88688461	T	C
16	chr16:88690404:G:T	0	88690404	T	G
16	chr16:88690927:C:T	0	88690927	T	C
16	chr16:88690933:A:G	0	88690933	G	A
16	chr16:88691234:C:T	0	88691234	T	C
16	chr16:88691341:A:G	0	88691341	G	A
16	chr16:88691347:C:T	0	88691347	T	C
16	chr16:88691431:C:T	0	88691431	T	C
16	chr16:88691532:G:A	0	88691532	A	G
16	chr16:88692050:C:A	0	88692050	A	C
16	chr16:88692110:C:T	0	88692110	T	C
16	chr16:88693033:G:A	0	88693033	A	G
16	chr16:88693036:G:A	0	88693036	A	G
16	chr16:88693692:G:A	0	88693692	A	G
16	chr16:88694367:G:A	0	88694367	A	G
16	chr16:88694823:C:A	0	88694823	A	C
16	chr16:88694874:G:A	0	88694874	A	G
16	chr16:88695969:CA:C	0	88695969	C	CA
16	chr16:88696743:G:A	0	88696743	A	G
16	chr16:88698340:A:G	0	88698340	G	A
16	chr16:88699987:A:C	0	88699987	C	A
16	chr16:88700556:C:T	0	88700556	T	C
16	chr16:88700565:G:C	0	88700565	C	G
16	chr16:88700568:C:CT	0	88700568	CT	C
16	chr16:88701361:G:C	0	88701361	C	G
16	chr16:88701527:A:G	0	88701527	G	A
16	chr16:88701690:G:A	0	88701690	A	G
16	chr16:88702274:T:G	0	88702274	G	T
16	chr16:88703121:G:A	0	88703121	A	G
16	chr16:88703135:G:A	0	88703135	A	G
16	chr16:88703142:G:A	0	88703142	A	G
16	chr16:88703180:G:A	0	88703180	A	G
16	chr16:88703626:C:T	0	88703626	T	C
16	chr16:88703816:A:T	0	88703816	T	A
16	chr16:88703840:C:T	0	88703840	T	C
16	chr16:88704169:C:A	0	88704169	A	C
16	chr16:88704213:T:C	0	88704213	C	T
16	chr16:88704646:C:T	0	88704646	T	C
16	chr16:88705638:T:C	0	88705638	C	T
16	chr16:88706083:A:G	0	88706083	G	A
16	chr16:88706520:C:T	0	88706520	T	C
16	chr16:88707006:G:T	0	88707006	T	G
16	chr16:88707330:C:T	0	88707330	T	C
16	chr16:88708117:A:G	0	88708117	G	A
16	chr16:88708144:C:T	0	88708144	T	C
16	chr16:88708161:A:C	0	88708161	C	A
16	chr16:88708463:A:G	0	88708463	G	A
16	chr16:88708846:G:A	0	88708846	A	G
16	chr16:88709584:T:G	0	88709584	G	T
16	chr16:88709889:T:C	0	88709889	C	T
16	chr16:88711346:C:T	0	88711346	T	C
16	chr16:88711759:T:C	0	88711759	C	T
16	chr16:88712207:G:A	0	88712207	A	G
16	chr16:88712423:C:T	0	88712423	T	C
16	chr16:88712526:C:T	0	88712526	T	C
16	chr16:88712724:C:T	0	88712724	T	C
16	chr16:88713682:G:A	0	88713682	A	G
16	chr16:88714110:A:G	0	88714110	G	A
16	chr16:88714665:G:A	0	88714665	A	G
16	chr16:88714717:T:C	0	88714717	C	T
16	chr16:88715011:A:G	0	88715011	G	A
16	chr16:88715126:C:T	0	88715126	T	C
16	chr16:88715150:G:A	0	88715150	A	G
16	chr16:88715671:G:A	0	88715671	A	G
16	chr16:88716268:A:G	0	88716268	G	A
16	chr16:88716447:G:A	0	88716447	A	G
16	chr16:88716692:T:C	0	88716692	C	T
16	chr16:88716965:C:T	0	88716965	T	C
16	chr16:88717041:C:G	0	88717041	G	C
16	chr16:88717113:T:C	0	88717113	C	T
16	chr16:88717330:A:G	0	88717330	G	A
16	chr16:88717495:A:G	0	88717495	G	A
16	chr16:88717501:C:T	0	88717501	T	C
16	chr16:88717926:A:G	0	88717926	G	A
16	chr16:88718047:C:T	0	88718047	T	C
16	chr16:88718539:G:A	0	88718539	A	G
16	chr16:88718718:A:G	0	88718718	G	A
16	chr16:88718878:TTATTTTTTTG:T	0	88718878	T	TTATTTTTTTG
16	chr16:88719655:C:T	0	88719655	T	C
16	chr16:88720980:C:T	0	88720980	T	C
16	chr16:88721199:CCTT:C	0	88721199	C	CCTT
16	chr16:88722069:A:G	0	88722069	G	A
16	chr16:88722495:T:G	0	88722495	G	T
16	chr16:88722526:A:G	0	88722526	G	A
16	chr16:88722530:G:A	0	88722530	A	G
16	chr16:88722552:C:A	0	88722552	A	C
16	chr16:88724556:G:C	0	88724556	C	G
16	chr16:88725050:G:A	0	88725050	A	G
16	chr16:88725289:T:C	0	88725289	C	T
16	chr16:88725295:G:A	0	88725295	A	G
16	chr16:88725639:A:G	0	88725639	G	A
16	chr16:88726487:C:G	0	88726487	G	C
16	chr16:88727435:C:T	0	88727435	T	C
16	chr16:88727464:T:C	0	88727464	C	T
16	chr16:88727502:C:T	0	88727502	T	C
16	chr16:88730702:C:G	0	88730702	G	C
16	chr16:88731064:G:T	0	88731064	T	G
16	chr16:88731518:A:G	0	88731518	G	A
16	chr16:88732310:G:A	0	88732310	A	G
16	chr16:88732830:T:C	0	88732830	C	T
16	chr16:88732880:G:A	0	88732880	A	G
16	chr16:88733009:G:C	0	88733009	C	G
16	chr16:88733887:C:T	0	88733887	T	C
16	chr16:88734069:G:A	0	88734069	A	G
16	chr16:88734262:G:C	0	88734262	C	G
16	chr16:88734285:C:T	0	88734285	T	C
16	chr16:88734377:C:T	0	88734377	T	C
16	chr16:88734406:G:A	0	88734406	A	G
16	chr16:88734505:C:T	0	88734505	T	C
16	chr16:88735362:G:A	0	88735362	A	G
16	chr16:88735650:A:G	0	88735650	G	A
16	chr16:88735759:C:G	0	88735759	G	C
16	chr16:88735840:G:A	0	88735840	A	G
16	chr16:88736086:G:A	0	88736086	A	G
16	chr16:88736103:G:T	0	88736103	T	G
16	chr16:88736340:C:T	0	88736340	T	C
16	chr16:88736424:G:A	0	88736424	A	G
16	chr16:88737574:C:G	0	88737574	G	C
16	chr16:88737941:G:T	0	88737941	T	G
16	chr16:88738326:A:G	0	88738326	G	A
16	chr16:88738448:G:A	0	88738448	A	G
16	chr16:88738516:TC:T	0	88738516	T	TC
16	chr16:88738775:G:A	0	88738775	A	G
16	chr16:88738823:G:A	0	88738823	A	G
16	chr16:88738828:G:A	0	88738828	A	G
16	chr16:88739507:G:A	0	88739507	A	G
16	chr16:88741470:G:A	0	88741470	A	G
16	chr16:88741488:G:A	0	88741488	A	G
16	chr16:88742335:A:G	0	88742335	G	A
16	chr16:88742454:C:T	0	88742454	T	C
16	chr16:88742464:G:A	0	88742464	A	G
16	chr16:88742615:C:G	0	88742615	G	C
16	chr16:88742625:C:T	0	88742625	T	C
16	chr16:88742697:A:T	0	88742697	T	A
16	chr16:88742835:A:G	0	88742835	G	A
16	chr16:88743072:A:G	0	88743072	G	A
16	chr16:88743278:T:C	0	88743278	C	T
16	chr16:88743485:G:A	0	88743485	A	G
16	chr16:88744179:T:A	0	88744179	A	T
16	chr16:88744237:G:C	0	88744237	C	G
16	chr16:88744251:T:C	0	88744251	C	T
16	chr16:88744550:G:A	0	88744550	A	G
16	chr16:88744625:T:C	0	88744625	C	T
16	chr16:88744745:G:C	0	88744745	C	G
16	chr16:88744867:C:T	0	88744867	T	C
16	chr16:88745010:C:T	0	88745010	T	C
16	chr16:88745842:T:C	0	88745842	C	T
16	chr16:88745871:C:A	0	88745871	A	C
16	chr16:88745920:G:C	0	88745920	C	G
16	chr16:88745923:G:A	0	88745923	A	G
16	chr16:88746048:G:A	0	88746048	A	G
16	chr16:88746171:A:G	0	88746171	G	A
16	chr16:88746300:A:G	0	88746300	G	A
16	chr16:88746468:C:T	0	88746468	T	C
16	chr16:88746475:C:T	0	88746475	T	C
16	chr16:88746585:G:A	0	88746585	A	G
16	chr16:88746652:C:T	0	88746652	T	C
16	chr16:88746680:A:G	0	88746680	G	A
16	chr16:88746869:C:T	0	88746869	T	C
16	chr16:88746963:G:A	0	88746963	A	G
16	chr16:88747011:G:A	0	88747011	A	G
16	chr16:88747802:G:A	0	88747802	A	G
16	chr16:88748048:C:T	0	88748048	T	C
16	chr16:88748096:G:A	0	88748096	A	G
16	chr16:88748523:C:T	0	88748523	T	C
16	chr16:88748550:G:A	0	88748550	A	G
16	chr16:88749902:C:T	0	88749902	T	C
16	chr16:88750019:C:T	0	88750019	T	C
16	chr16:88750698:G:C	0	88750698	C	G
16	chr16:88751640:A:C	0	88751640	C	A
16	chr16:88751948:C:A	0	88751948	A	C
16	chr16:88752857:A:G	0	88752857	G	A
16	chr16:88753816:A:G	0	88753816	G	A
16	chr16:88754125:T:C	0	88754125	C	T
16	chr16:88755065:A:G	0	88755065	G	A
16	chr16:88755143:C:T	0	88755143	T	C
16	chr16:88755290:C:A	0	88755290	A	C
16	chr16:88755321:G:A	0	88755321	A	G
16	chr16:88755889:T:C	0	88755889	C	T
16	chr16:88756337:C:T	0	88756337	T	C
16	chr16:88756374:A:G	0	88756374	G	A
16	chr16:88756652:C:T	0	88756652	T	C
16	chr16:88756936:T:C	0	88756936	C	T
16	chr16:88757210:C:G	0	88757210	G	C
16	chr16:88757482:G:C	0	88757482	C	G
16	chr16:88757615:G:A	0	88757615	A	G
16	chr16:88757969:A:C	0	88757969	C	A
16	chr16:88758661:G:A	0	88758661	A	G
16	chr16:88759348:C:T	0	88759348	T	C
16	chr16:88759532:C:T	0	88759532	T	C
16	chr16:88759577:G:C	0	88759577	C	G
16	chr16:88759665:G:C	0	88759665	C	G
16	chr16:88759917:C:T	0	88759917	T	C
16	chr16:88760370:T:C	0	88760370	C	T
16	chr16:88760454:C:T	0	88760454	T	C
16	chr16:88760497:G:C	0	88760497	C	G
16	chr16:88760666:G:C	0	88760666	C	G
16	chr16:88760761:A:G	0	88760761	G	A
16	chr16:88760764:C:T	0	88760764	T	C
16	chr16:88760801:C:T	0	88760801	T	C
16	chr16:88760930:G:A	0	88760930	A	G
16	chr16:88761498:G:A	0	88761498	A	G
16	chr16:88762231:G:A	0	88762231	A	G
16	chr16:88762823:A:G	0	88762823	G	A
16	chr16:88763414:C:T	0	88763414	T	C
16	chr16:88763732:T:C	0	88763732	C	T
16	chr16:88763853:C:T	0	88763853	T	C
16	chr16:88764305:C:G	0	88764305	G	C
16	chr16:88764358:G:A	0	88764358	A	G
16	chr16:88764428:C:T	0	88764428	T	C
16	chr16:88764839:G:A	0	88764839	A	G
16	chr16:88765086:A:G	0	88765086	G	A
16	chr16:88766582:G:A	0	88766582	A	G
16	chr16:88766708:A:G	0	88766708	G	A
16	chr16:88766844:C:T	0	88766844	T	C
16	chr16:88767606:A:C	0	88767606	C	A
16	chr16:88767656:G:A	0	88767656	A	G
16	chr16:88768380:A:G	0	88768380	G	A
16	chr16:88768730:G:A	0	88768730	A	G
16	chr16:88768733:C:T	0	88768733	T	C
16	chr16:88769068:C:G	0	88769068	G	C
16	chr16:88769137:G:A	0	88769137	A	G
16	chr16:88769171:C:T	0	88769171	T	C
16	chr16:88769435:G:A	0	88769435	A	G
16	chr16:88770835:C:T	0	88770835	T	C
16	chr16:88770890:C:T	0	88770890	T	C
16	chr16:88771165:G:A	0	88771165	A	G
16	chr16:88772376:G:A	0	88772376	A	G
16	chr16:88773294:C:T	0	88773294	T	C
16	chr16:88774054:G:A	0	88774054	A	G
16	chr16:88774156:C:T	0	88774156	T	C
16	chr16:88775476:C:T	0	88775476	T	C
16	chr16:88775709:G:A	0	88775709	A	G
16	chr16:88775807:G:C	0	88775807	C	G
16	chr16:88775972:G:A	0	88775972	A	G
16	chr16:88776458:C:T	0	88776458	T	C
16	chr16:88776545:G:A	0	88776545	A	G
16	chr16:88777989:G:A	0	88777989	A	G
16	chr16:88778025:T:C	0	88778025	C	T
16	chr16:88778119:A:G	0	88778119	G	A
16	chr16:88778228:G:A	0	88778228	A	G
16	chr16:88778483:A:G	0	88778483	G	A
16	chr16:88778524:T:C	0	88778524	C	T
16	chr16:88778693:G:T	0	88778693	T	G
16	chr16:88779523:C:T	0	88779523	T	C
16	chr16:88779810:G:A	0	88779810	A	G
16	chr16:88780395:G:A	0	88780395	A	G
16	chr16:88780410:A:G	0	88780410	G	A
16	chr16:88780441:C:A	0	88780441	A	C
16	chr16:88780543:G:C	0	88780543	C	G
16	chr16:88780834:G:C	0	88780834	C	G
16	chr16:88780935:C:T	0	88780935	T	C
16	chr16:88781108:G:A	0	88781108	A	G
16	chr16:88781115:T:C	0	88781115	C	T
16	chr16:88781129:T:C	0	88781129	C	T
16	chr16:88781330:G:A	0	88781330	A	G
16	chr16:88781564:T:C	0	88781564	C	T
16	chr16:88781653:C:A	0	88781653	A	C
16	chr16:88782073:G:A	0	88782073	A	G
16	chr16:88782335:T:C	0	88782335	C	T
16	chr16:88782354:C:T	0	88782354	T	C
16	chr16:88783697:G:A	0	88783697	A	G
16	chr16:88786458:A:G	0	88786458	G	A
16	chr16:88787600:C:T	0	88787600	T	C
16	chr16:88788099:C:T	0	88788099	T	C
16	chr16:88788371:C:T	0	88788371	T	C
16	chr16:88788609:T:C	0	88788609	C	T
16	chr16:88789561:C:G	0	88789561	G	C
16	chr16:88789962:C:T	0	88789962	T	C
16	chr16:88791579:T:G	0	88791579	G	T
16	chr16:88791838:C:T	0	88791838	T	C
16	chr16:88792194:A:G	0	88792194	G	A
16	chr16:88792238:T:G	0	88792238	G	T
16	chr16:88792467:G:A	0	88792467	A	G
16	chr16:88792530:G:A	0	88792530	A	G
16	chr16:88795935:C:G	0	88795935	G	C
16	chr16:88795995:G:A	0	88795995	A	G
16	chr16:88796160:G:C	0	88796160	C	G
16	chr16:88797694:T:C	0	88797694	C	T
16	chr16:88797821:A:AG	0	88797821	AG	A
16	chr16:88798489:G:A	0	88798489	A	G
16	chr16:88799822:C:T	0	88799822	T	C
16	chr16:88800202:G:C	0	88800202	C	G
16	chr16:88800278:A:G	0	88800278	G	A
16	chr16:88800344:C:T	0	88800344	T	C
16	chr16:88800549:T:C	0	88800549	C	T
16	chr16:88800573:A:G	0	88800573	G	A
16	chr16:88800715:C:T	0	88800715	T	C
16	chr16:88801102:C:T	0	88801102	T	C
16	chr16:88801405:T:TTA	0	88801405	TTA	T
16	chr16:88801566:C:G	0	88801566	G	C
16	chr16:88801570:C:G	0	88801570	G	C
16	chr16:88801844:T:C	0	88801844	C	T
16	chr16:88802292:G:C	0	88802292	C	G
16	chr16:88802831:T:C	0	88802831	C	T
16	chr16:88803094:G:A	0	88803094	A	G
16	chr16:88803308:A:G	0	88803308	G	A
16	chr16:88803691:T:C	0	88803691	C	T
16	chr16:88804559:T:C	0	88804559	C	T
16	chr16:88805500:A:G	0	88805500	G	A
16	chr16:88806103:T:C	0	88806103	C	T
16	chr16:88806134:C:T	0	88806134	T	C
16	chr16:88808370:C:T	0	88808370	T	C
16	chr16:88809070:C:T	0	88809070	T	C
16	chr16:88809651:A:G	0	88809651	G	A
16	chr16:88810596:A:G	0	88810596	G	A
16	chr16:88810716:G:A	0	88810716	A	G
16	chr16:88810905:G:C	0	88810905	C	G
16	chr16:88811021:G:A	0	88811021	A	G
16	chr16:88812501:T:C	0	88812501	C	T
16	chr16:88812544:C:T	0	88812544	T	C
16	chr16:88812679:A:G	0	88812679	G	A
16	chr16:88812955:G:C	0	88812955	C	G
16	chr16:88812959:C:T	0	88812959	T	C
16	chr16:88813323:A:T	0	88813323	T	A
16	chr16:88813384:G:A	0	88813384	A	G
16	chr16:88813787:T:C	0	88813787	C	T
16	chr16:88813828:T:C	0	88813828	C	T
16	chr16:88814072:A:G	0	88814072	G	A
16	chr16:88814557:C:G	0	88814557	G	C
16	chr16:88815075:C:CT	0	88815075	CT	C
16	chr16:88815227:T:C	0	88815227	C	T
16	chr16:88815230:G:A	0	88815230	A	G
16	chr16:88816004:A:G	0	88816004	G	A
16	chr16:88816639:T:G	0	88816639	G	T
16	chr16:88816683:C:T	0	88816683	T	C
16	chr16:88816880:T:C	0	88816880	C	T
16	chr16:88817165:T:C	0	88817165	C	T
16	chr16:88817248:AGAC:A	0	88817248	A	AGAC
16	chr16:88817818:G:A	0	88817818	A	G
16	chr16:88817898:G:A	0	88817898	A	G
16	chr16:88818058:C:T	0	88818058	T	C
16	chr16:88818401:A:G	0	88818401	G	A
16	chr16:88818405:T:C	0	88818405	C	T
16	chr16:88818501:C:G	0	88818501	G	C
16	chr16:88818592:A:G	0	88818592	G	A
16	chr16:88818672:C:T	0	88818672	T	C
16	chr16:88818724:T:C	0	88818724	C	T
16	chr16:88818829:G:A	0	88818829	A	G
16	chr16:88818928:G:A	0	88818928	A	G
16	chr16:88819101:G:A	0	88819101	A	G
16	chr16:88819148:C:T	0	88819148	T	C
16	chr16:88819157:C:T	0	88819157	T	C
16	chr16:88819530:A:ATCT	0	88819530	ATCT	A
16	chr16:88819553:T:G	0	88819553	G	T
16	chr16:88819815:T:A	0	88819815	A	T
16	chr16:88819934:T:C	0	88819934	C	T
16	chr16:88819995:A:G	0	88819995	G	A
16	chr16:88820080:C:T	0	88820080	T	C
16	chr16:88820240:C:T	0	88820240	T	C
16	chr16:88820403:A:G	0	88820403	G	A
16	chr16:88820420:C:T	0	88820420	T	C
16	chr16:88820463:T:C	0	88820463	C	T
16	chr16:88820609:G:C	0	88820609	C	G
16	chr16:88820987:C:T	0	88820987	T	C
16	chr16:88821051:C:T	0	88821051	T	C
16	chr16:88821119:T:A	0	88821119	A	T
16	chr16:88821146:A:G	0	88821146	G	A
16	chr16:88821172:TCCAGAGG:T	0	88821172	T	TCCAGAGG
16	chr16:88821296:A:T	0	88821296	T	A
16	chr16:88821470:C:T	0	88821470	T	C
16	chr16:88821660:C:G	0	88821660	G	C
16	chr16:88821923:A:G	0	88821923	G	A
16	chr16:88823019:T:C	0	88823019	C	T
16	chr16:88823337:A:G	0	88823337	G	A
16	chr16:88824063:C:T	0	88824063	T	C
16	chr16:88824198:G:A	0	88824198	A	G
16	chr16:88824224:A:G	0	88824224	G	A
16	chr16:88824618:C:T	0	88824618	T	C
16	chr16:88824731:G:A	0	88824731	A	G
16	chr16:88824832:C:A	0	88824832	A	C
16	chr16:88825973:T:C	0	88825973	C	T
16	chr16:88826594:G:A	0	88826594	A	G
16	chr16:88826605:C:G	0	88826605	G	C
16	chr16:88827008:A:G	0	88827008	G	A
16	chr16:88827297:C:T	0	88827297	T	C
16	chr16:88827591:T:C	0	88827591	C	T
16	chr16:88827963:C:T	0	88827963	T	C
16	chr16:88828019:C:T	0	88828019	T	C
16	chr16:88828224:T:C	0	88828224	C	T
16	chr16:88828305:A:G	0	88828305	G	A
16	chr16:88828325:G:A	0	88828325	A	G
16	chr16:88828657:T:C	0	88828657	C	T
16	chr16:88828907:A:G	0	88828907	G	A
16	chr16:88829132:G:C	0	88829132	C	G
16	chr16:88829136:C:T	0	88829136	T	C
16	chr16:88829138:C:T	0	88829138	T	C
16	chr16:88829152:C:T	0	88829152	T	C
16	chr16:88829161:G:A	0	88829161	A	G
16	chr16:88829217:G:A	0	88829217	A	G
16	chr16:88829252:CAAG:C	0	88829252	C	CAAG
16	chr16:88829411:A:G	0	88829411	G	A
16	chr16:88829430:C:T	0	88829430	T	C
16	chr16:88829692:T:C	0	88829692	C	T
16	chr16:88829729:C:T	0	88829729	T	C
16	chr16:88830490:C:T	0	88830490	T	C
16	chr16:88830695:A:G	0	88830695	G	A
16	chr16:88830941:A:T	0	88830941	T	A
16	chr16:88832378:C:T	0	88832378	T	C
16	chr16:88832493:T:C	0	88832493	C	T
16	chr16:88832914:T:C	0	88832914	C	T
16	chr16:88832950:G:A	0	88832950	A	G
16	chr16:88832992:T:G	0	88832992	G	T
16	chr16:88834263:C:T	0	88834263	T	C
16	chr16:88834850:G:T	0	88834850	T	G
16	chr16:88834884:G:A	0	88834884	A	G
16	chr16:88834983:CCT:C	0	88834983	C	CCT
16	chr16:88835113:G:A	0	88835113	A	G
16	chr16:88835265:G:A	0	88835265	A	G
16	chr16:88835442:T:A	0	88835442	A	T
16	chr16:88835703:G:A	0	88835703	A	G
16	chr16:88835868:C:T	0	88835868	T	C
16	chr16:88835869:G:A	0	88835869	A	G
16	chr16:88836110:A:G	0	88836110	G	A
16	chr16:88836372:A:G	0	88836372	G	A
16	chr16:88836412:T:C	0	88836412	C	T
16	chr16:88836415:G:T	0	88836415	T	G
16	chr16:88836514:C:T	0	88836514	T	C
16	chr16:88836526:C:T	0	88836526	T	C
16	chr16:88836614:A:G	0	88836614	G	A
16	chr16:88836946:A:C	0	88836946	C	A
16	chr16:88837062:T:C	0	88837062	C	T
16	chr16:88837146:G:A	0	88837146	A	G
16	chr16:88837427:A:G	0	88837427	G	A
16	chr16:88837512:A:C	0	88837512	C	A
16	chr16:88837678:A:G	0	88837678	G	A
16	chr16:88837854:T:C	0	88837854	C	T
16	chr16:88837893:T:C	0	88837893	C	T
16	chr16:88838004:C:T	0	88838004	T	C
16	chr16:88838018:C:T	0	88838018	T	C
16	chr16:88838392:A:G	0	88838392	G	A
16	chr16:88838666:A:G	0	88838666	G	A
16	chr16:88839558:G:A	0	88839558	A	G
16	chr16:88840372:A:G	0	88840372	G	A
16	chr16:88840635:A:G	0	88840635	G	A
16	chr16:88842620:C:T	0	88842620	T	C
16	chr16:88842687:G:A	0	88842687	A	G
16	chr16:88842751:G:T	0	88842751	T	G
16	chr16:88843754:A:G	0	88843754	G	A
16	chr16:88843789:A:G	0	88843789	G	A
16	chr16:88843799:C:T	0	88843799	T	C
16	chr16:88844187:CA:C	0	88844187	C	CA
16	chr16:88844416:G:A	0	88844416	A	G
16	chr16:88844635:C:T	0	88844635	T	C
16	chr16:88845254:G:A	0	88845254	A	G
16	chr16:88846669:A:G	0	88846669	G	A
16	chr16:88846699:T:C	0	88846699	C	T
16	chr16:88847009:G:A	0	88847009	A	G
16	chr16:88847242:A:G	0	88847242	G	A
16	chr16:88847324:T:G	0	88847324	G	T
16	chr16:88847538:G:C	0	88847538	C	G
16	chr16:88848190:A:C	0	88848190	C	A
16	chr16:88848356:C:T	0	88848356	T	C
16	chr16:88849292:C:T	0	88849292	T	C
16	chr16:88849312:T:C	0	88849312	C	T
16	chr16:88849363:C:A	0	88849363	A	C
16	chr16:88849447:T:C	0	88849447	C	T
16	chr16:88849610:A:G	0	88849610	G	A
16	chr16:88849628:G:T	0	88849628	T	G
16	chr16:88849636:T:C	0	88849636	C	T
16	chr16:88850443:G:A	0	88850443	A	G
16	chr16:88851064:TC:T	0	88851064	T	TC
16	chr16:88851094:G:A	0	88851094	A	G
16	chr16:88851240:C:G	0	88851240	G	C
16	chr16:88851251:C:T	0	88851251	T	C
16	chr16:88851577:G:A	0	88851577	A	G
16	chr16:88851688:C:T	0	88851688	T	C
16	chr16:88851848:C:T	0	88851848	T	C
16	chr16:88852199:G:T	0	88852199	T	G
16	chr16:88852319:C:G	0	88852319	G	C
16	chr16:88852597:G:A	0	88852597	A	G
16	chr16:88852769:T:C	0	88852769	C	T
16	chr16:88852811:C:T	0	88852811	T	C
16	chr16:88853049:C:G	0	88853049	G	C
16	chr16:88853369:G:A	0	88853369	A	G
16	chr16:88853585:T:C	0	88853585	C	T
16	chr16:88854545:G:A	0	88854545	A	G
16	chr16:88855085:C:A	0	88855085	A	C
16	chr16:88855226:C:G	0	88855226	G	C
16	chr16:88856222:T:C	0	88856222	C	T
16	chr16:88856227:A:G	0	88856227	G	A
16	chr16:88857069:T:C	0	88857069	C	T
16	chr16:88857261:T:C	0	88857261	C	T
16	chr16:88857627:C:T	0	88857627	T	C
16	chr16:88857749:G:C	0	88857749	C	G
16	chr16:88859239:C:A	0	88859239	A	C
16	chr16:88859581:A:G	0	88859581	G	A
16	chr16:88860460:T:C	0	88860460	C	T
16	chr16:88860813:T:C	0	88860813	C	T
16	chr16:88861345:T:C	0	88861345	C	T
16	chr16:88862799:T:C	0	88862799	C	T
16	chr16:88863532:C:T	0	88863532	T	C
16	chr16:88863576:A:G	0	88863576	G	A
16	chr16:88863969:A:G	0	88863969	G	A
16	chr16:88864740:G:A	0	88864740	A	G
16	chr16:88864866:C:T	0	88864866	T	C
16	chr16:88865101:G:A	0	88865101	A	G
16	chr16:88865506:T:C	0	88865506	C	T
16	chr16:88867634:T:G	0	88867634	G	T
16	chr16:88867741:T:C	0	88867741	C	T
16	chr16:88867935:C:A	0	88867935	A	C
16	chr16:88867964:T:C	0	88867964	C	T
16	chr16:88868009:A:G	0	88868009	G	A
16	chr16:88868266:A:G	0	88868266	G	A
16	chr16:88868514:G:C	0	88868514	C	G
16	chr16:88868521:A:G	0	88868521	G	A
16	chr16:88868899:C:T	0	88868899	T	C
16	chr16:88868907:A:G	0	88868907	G	A
16	chr16:88869556:A:G	0	88869556	G	A
16	chr16:88871440:T:C	0	88871440	C	T
16	chr16:88877292:G:A	0	88877292	A	G
16	chr16:88880650:C:T	0	88880650	T	C
16	chr16:88883459:C:T	0	88883459	T	C
16	chr16:88883927:G:T	0	88883927	T	G
16	chr16:88884277:C:T	0	88884277	T	C
16	chr16:88887379:C:T	0	88887379	T	C
16	chr16:88887564:A:G	0	88887564	G	A
16	chr16:88888870:G:A	0	88888870	A	G
16	chr16:88888983:G:A	0	88888983	A	G
16	chr16:88889050:A:G	0	88889050	G	A
16	chr16:88889527:A:G	0	88889527	G	A
16	chr16:88889666:G:A	0	88889666	A	G
16	chr16:88890779:T:C	0	88890779	C	T
16	chr16:88890945:C:T	0	88890945	T	C
16	chr16:88891282:G:A	0	88891282	A	G
16	chr16:88893860:C:T	0	88893860	T	C
16	chr16:88894721:T:G	0	88894721	G	T
16	chr16:88894834:C:T	0	88894834	T	C
16	chr16:88895479:G:A	0	88895479	A	G
16	chr16:88896409:C:T	0	88896409	T	C
16	chr16:88896472:C:T	0	88896472	T	C
16	chr16:88896473:A:G	0	88896473	G	A
16	chr16:88896861:G:A	0	88896861	A	G
16	chr16:88897192:G:A	0	88897192	A	G
16	chr16:88897496:C:T	0	88897496	T	C
16	chr16:88897838:C:T	0	88897838	T	C
16	chr16:88898526:T:C	0	88898526	C	T
16	chr16:88899332:AG:A	0	88899332	A	AG
16	chr16:88899522:G:A	0	88899522	A	G
16	chr16:88900132:G:A	0	88900132	A	G
16	chr16:88900259:C:T	0	88900259	T	C
16	chr16:88900402:C:T	0	88900402	T	C
16	chr16:88900529:C:T	0	88900529	T	C
16	chr16:88900645:G:A	0	88900645	A	G
16	chr16:88900759:A:C	0	88900759	C	A
16	chr16:88901029:T:C	0	88901029	C	T
16	chr16:88901451:A:G	0	88901451	G	A
16	chr16:88901640:T:C	0	88901640	C	T
16	chr16:88901717:G:A	0	88901717	A	G
16	chr16:88902139:G:A	0	88902139	A	G
16	chr16:88902275:C:T	0	88902275	T	C
16	chr16:88902349:T:C	0	88902349	C	T
16	chr16:88902900:G:A	0	88902900	A	G
16	chr16:88903561:A:G	0	88903561	G	A
16	chr16:88903815:C:G	0	88903815	G	C
16	chr16:88904079:A:C	0	88904079	C	A
16	chr16:88904158:G:A	0	88904158	A	G
16	chr16:88904276:T:C	0	88904276	C	T
16	chr16:88904304:G:A	0	88904304	A	G
16	chr16:88904410:A:G	0	88904410	G	A
16	chr16:88904473:A:G	0	88904473	G	A
16	chr16:88904536:G:A	0	88904536	A	G
16	chr16:88904678:G:T	0	88904678	T	G
16	chr16:88904952:T:C	0	88904952	C	T
16	chr16:88904995:T:C	0	88904995	C	T
16	chr16:88905275:A:G	0	88905275	G	A
16	chr16:88905562:A:G	0	88905562	G	A
16	chr16:88905567:A:G	0	88905567	G	A
16	chr16:88905570:C:T	0	88905570	T	C
16	chr16:88905990:C:T	0	88905990	T	C
16	chr16:88906022:C:T	0	88906022	T	C
16	chr16:88906146:G:A	0	88906146	A	G
16	chr16:88906557:G:C	0	88906557	C	G
16	chr16:88906695:C:T	0	88906695	T	C
16	chr16:88906711:C:A	0	88906711	A	C
16	chr16:88906930:T:C	0	88906930	C	T
16	chr16:88906948:G:A	0	88906948	A	G
16	chr16:88907468:C:T	0	88907468	T	C
16	chr16:88907529:C:T	0	88907529	T	C
16	chr16:88907537:T:G	0	88907537	G	T
16	chr16:88907852:A:G	0	88907852	G	A
16	chr16:88907937:A:G	0	88907937	G	A
16	chr16:88907981:A:G	0	88907981	G	A
16	chr16:88908108:A:G	0	88908108	G	A
16	chr16:88908452:A:G	0	88908452	G	A
16	chr16:88908494:T:C	0	88908494	C	T
16	chr16:88908924:A:G	0	88908924	G	A
16	chr16:88909039:C:G	0	88909039	G	C
16	chr16:88909195:C:T	0	88909195	T	C
16	chr16:88909502:G:C	0	88909502	C	G
16	chr16:88909721:G:A	0	88909721	A	G
16	chr16:88910069:T:C	0	88910069	C	T
16	chr16:88910255:C:G	0	88910255	G	C
16	chr16:88910785:G:A	0	88910785	A	G
16	chr16:88911179:C:G	0	88911179	G	C
16	chr16:88911391:C:A	0	88911391	A	C
16	chr16:88911572:C:G	0	88911572	G	C
16	chr16:88911574:G:A	0	88911574	A	G
16	chr16:88912436:C:T	0	88912436	T	C
16	chr16:88912441:A:G	0	88912441	G	A
16	chr16:88912775:C:T	0	88912775	T	C
16	chr16:88913584:C:T	0	88913584	T	C
16	chr16:88913693:A:G	0	88913693	G	A
16	chr16:88914026:G:A	0	88914026	A	G
16	chr16:88914108:A:G	0	88914108	G	A
16	chr16:88914337:A:G	0	88914337	G	A
16	chr16:88916184:G:A	0	88916184	A	G
16	chr16:88917119:A:G	0	88917119	G	A
16	chr16:88917423:G:A	0	88917423	A	G
16	chr16:88918100:C:A	0	88918100	A	C
16	chr16:88918560:C:T	0	88918560	T	C
16	chr16:88918796:A:G	0	88918796	G	A
16	chr16:88918949:A:C	0	88918949	C	A
16	chr16:88918978:T:C	0	88918978	C	T
16	chr16:88919506:T:C	0	88919506	C	T
16	chr16:88919871:T:C	0	88919871	C	T
16	chr16:88920324:T:G	0	88920324	G	T
16	chr16:88920907:A:G	0	88920907	G	A
16	chr16:88920983:G:A	0	88920983	A	G
16	chr16:88921089:C:A	0	88921089	A	C
16	chr16:88921453:T:C	0	88921453	C	T
16	chr16:88921744:A:G	0	88921744	G	A
16	chr16:88922597:T:C	0	88922597	C	T
16	chr16:88922651:A:G	0	88922651	G	A
16	chr16:88922891:T:C	0	88922891	C	T
16	chr16:88923102:C:T	0	88923102	T	C
16	chr16:88923454:A:G	0	88923454	G	A
16	chr16:88924495:C:T	0	88924495	T	C
16	chr16:88924533:T:G	0	88924533	G	T
16	chr16:88924548:C:T	0	88924548	T	C
16	chr16:88924911:A:T	0	88924911	T	A
16	chr16:88925092:A:G	0	88925092	G	A
16	chr16:88925104:C:T	0	88925104	T	C
16	chr16:88925253:T:C	0	88925253	C	T
16	chr16:88925304:A:G	0	88925304	G	A
16	chr16:88925507:T:C	0	88925507	C	T
16	chr16:88925529:A:G	0	88925529	G	A
16	chr16:88925535:G:A	0	88925535	A	G
16	chr16:88925545:G:T	0	88925545	T	G
16	chr16:88925559:A:AAG	0	88925559	AAG	A
16	chr16:88925631:C:T	0	88925631	T	C
16	chr16:88925637:G:C	0	88925637	C	G
16	chr16:88925776:C:T	0	88925776	T	C
16	chr16:88925787:T:C	0	88925787	C	T
16	chr16:88925930:G:A	0	88925930	A	G
16	chr16:88926103:C:G	0	88926103	G	C
16	chr16:88926212:G:A	0	88926212	A	G
16	chr16:88926248:AGT:A	0	88926248	A	AGT
16	chr16:88926277:C:T	0	88926277	T	C
16	chr16:88927000:G:A	0	88927000	A	G
16	chr16:88927094:C:A	0	88927094	A	C
16	chr16:88927120:G:C	0	88927120	C	G
16	chr16:88927503:C:G	0	88927503	G	C
16	chr16:88927568:C:T	0	88927568	T	C
16	chr16:88927573:C:G	0	88927573	G	C
16	chr16:88928248:C:T	0	88928248	T	C
16	chr16:88928463:G:A	0	88928463	A	G
16	chr16:88928808:T:C	0	88928808	C	T
16	chr16:88929024:G:A	0	88929024	A	G
16	chr16:88929029:T:C	0	88929029	C	T
16	chr16:88929104:G:A	0	88929104	A	G
16	chr16:88929279:CA:C	0	88929279	C	CA
16	chr16:88930433:A:G	0	88930433	G	A
16	chr16:88931784:C:T	0	88931784	T	C
16	chr16:88931801:A:G	0	88931801	G	A
16	chr16:88932001:G:A	0	88932001	A	G
16	chr16:88932360:T:C	0	88932360	C	T
16	chr16:88932405:T:C	0	88932405	C	T
16	chr16:88933784:TC:T	0	88933784	T	TC
16	chr16:88933895:G:T	0	88933895	T	G
16	chr16:88934639:A:G	0	88934639	G	A
16	chr16:88935035:T:C	0	88935035	C	T
16	chr16:88935990:C:A	0	88935990	A	C
16	chr16:88936453:G:A	0	88936453	A	G
16	chr16:88937952:C:T	0	88937952	T	C
16	chr16:88938255:T:C	0	88938255	C	T
16	chr16:88942149:C:G	0	88942149	G	C
16	chr16:88943883:C:T	0	88943883	T	C
16	chr16:88944044:A:G	0	88944044	G	A
16	chr16:88944066:G:A	0	88944066	A	G
16	chr16:88944112:C:T	0	88944112	T	C
16	chr16:88946077:G:A	0	88946077	A	G
16	chr16:88947440:A:G	0	88947440	G	A
16	chr16:88948463:G:A	0	88948463	A	G
16	chr16:88949966:G:A	0	88949966	A	G
16	chr16:88950086:A:C	0	88950086	C	A
16	chr16:88951718:C:T	0	88951718	T	C
16	chr16:88952758:A:G	0	88952758	G	A
16	chr16:88953445:A:G	0	88953445	G	A
16	chr16:88954243:C:T	0	88954243	T	C
16	chr16:88954244:G:A	0	88954244	A	G
16	chr16:88956173:C:T	0	88956173	T	C
16	chr16:88956740:C:T	0	88956740	T	C
16	chr16:88956979:TGCGGCAGCCTGAAGTCGGCTGAACCACAGAATGAGTGGCTCACC:T	0	88956979	T	TGCGGCAGCCTGAAGTCGGCTGAACCACAGAATGAGTGGCTCACC
16	chr16:88957164:G:T	0	88957164	T	G
16	chr16:88958042:G:A	0	88958042	A	G
16	chr16:88958429:T:C	0	88958429	C	T
16	chr16:88960273:G:A	0	88960273	A	G
16	chr16:88960920:G:A	0	88960920	A	G
16	chr16:88961246:C:T	0	88961246	T	C
16	chr16:88962570:C:T	0	88962570	T	C
16	chr16:88962670:G:A	0	88962670	A	G
16	chr16:88962808:C:T	0	88962808	T	C
16	chr16:88963710:T:C	0	88963710	C	T
16	chr16:88963844:T:A	0	88963844	A	T
16	chr16:88964201:T:C	0	88964201	C	T
16	chr16:88964329:T:TA	0	88964329	TA	T
16	chr16:88964521:G:A	0	88964521	A	G
16	chr16:88965582:C:T	0	88965582	T	C
16	chr16:88965980:A:C	0	88965980	C	A
16	chr16:88966093:G:C	0	88966093	C	G
16	chr16:88966223:T:C	0	88966223	C	T
16	chr16:88967660:G:A	0	88967660	A	G
16	chr16:88968841:T:C	0	88968841	C	T
16	chr16:88968903:G:GACCATA	0	88968903	GACCATA	G
16	chr16:88968937:G:A	0	88968937	A	G
16	chr16:88969682:G:A	0	88969682	A	G
16	chr16:88969806:G:A	0	88969806	A	G
16	chr16:88969850:G:A	0	88969850	A	G
16	chr16:88969985:C:CT	0	88969985	CT	C
16	chr16:88970305:G:A	0	88970305	A	G
16	chr16:88970335:G:A	0	88970335	A	G
16	chr16:88970589:G:A	0	88970589	A	G
16	chr16:88970722:C:T	0	88970722	T	C
16	chr16:88971947:G:A	0	88971947	A	G
16	chr16:88972472:G:T	0	88972472	T	G
16	chr16:88973312:C:T	0	88973312	T	C
16	chr16:88973448:A:G	0	88973448	G	A
16	chr16:88974703:C:T	0	88974703	T	C
16	chr16:88974757:G:A	0	88974757	A	G
16	chr16:88975505:C:T	0	88975505	T	C
16	chr16:88975893:G:C	0	88975893	C	G
16	chr16:88975959:C:T	0	88975959	T	C
16	chr16:88976453:A:G	0	88976453	G	A
16	chr16:88977973:G:A	0	88977973	A	G
16	chr16:88978171:G:A	0	88978171	A	G
16	chr16:88978688:T:A	0	88978688	A	T
16	chr16:88981246:T:C	0	88981246	C	T
16	chr16:88981883:C:T	0	88981883	T	C
16	chr16:88982338:G:A	0	88982338	A	G
16	chr16:88982427:G:A	0	88982427	A	G
16	chr16:88982506:T:C	0	88982506	C	T
16	chr16:88982827:G:A	0	88982827	A	G
16	chr16:88982832:T:C	0	88982832	C	T
16	chr16:88983565:A:G	0	88983565	G	A
16	chr16:88983749:G:A	0	88983749	A	G
16	chr16:88984129:G:A	0	88984129	A	G
16	chr16:88984681:T:A	0	88984681	A	T
16	chr16:88985095:C:T	0	88985095	T	C
16	chr16:88986157:C:A	0	88986157	A	C
16	chr16:88986930:C:T	0	88986930	T	C
16	chr16:88987879:T:G	0	88987879	G	T
16	chr16:88989623:C:A	0	88989623	A	C
16	chr16:88990213:C:T	0	88990213	T	C
```
