## Supplementary material for "Characterization of shared and ancestry-specific signals driving complex traits using multi-ancestry fine-mapping": mesusieoutput

```
                 eur          afr      eur_afr
   [1,] 4.276647e-05 7.553748e-05 1.366299e-05
   [2,] 4.872628e-05 4.595556e-05 9.662912e-06
   [3,] 5.651201e-05 4.826219e-05 1.153097e-05
   [4,] 4.567679e-05 8.263328e-05 1.629787e-05
   [5,] 5.865747e-05 3.449068e-05 8.366326e-06
   [6,] 5.631583e-05 5.065662e-05 1.204077e-05
   [7,] 4.225352e-05 4.264178e-05 7.836847e-06
   [8,] 5.650267e-05 4.892843e-05 1.169659e-05
   [9,] 7.363499e-05 6.679683e-05 2.059126e-05
  [10,] 5.652158e-05 4.971458e-05 1.186796e-05
  [11,] 4.275506e-05 4.243969e-05 7.900183e-06
  [12,] 7.539650e-05 5.003210e-05 1.565636e-05
  [13,] 7.645376e-05 4.995996e-05 1.582330e-05
  [14,] 5.694087e-05 4.795233e-05 1.153915e-05
  [15,] 7.568010e-05 4.983353e-05 1.565100e-05
  [16,] 7.555591e-05 4.941702e-05 1.541856e-05
  [17,] 7.584229e-05 4.967844e-05 1.560548e-05
  [18,] 7.601576e-05 4.965480e-05 1.562558e-05
  [19,] 7.336550e-05 6.959692e-05 2.131845e-05
  [20,] 7.785903e-05 4.903656e-05 1.567621e-05
  [21,] 7.783146e-05 4.904243e-05 1.566801e-05
  [22,] 4.511265e-05 4.194832e-05 8.218808e-06
  [23,] 7.725044e-05 4.896001e-05 1.554405e-05
  [24,] 7.731268e-05 4.949947e-05 1.574639e-05
  [25,] 7.900550e-05 4.719027e-05 1.570684e-05
  [26,] 4.599040e-05 6.257542e-05 1.229488e-05
  [27,] 4.692946e-05 6.297774e-05 1.258933e-05
  [28,] 4.720327e-05 6.272779e-05 1.260490e-05
  [29,] 6.590111e-05 7.787008e-05 2.368796e-05
  [30,] 4.507928e-05 6.301408e-05 1.207495e-05
  [31,] 4.529722e-05 6.486572e-05 1.263843e-05
  [32,] 4.577730e-05 6.497885e-05 1.280632e-05
  [33,] 4.379402e-05 6.429366e-05 1.206765e-05
  [34,] 4.553454e-05 6.500923e-05 1.273951e-05
  [35,] 4.379402e-05 6.451023e-05 1.211295e-05
  [36,] 6.760916e-05 8.221770e-05 2.060924e-05
  [37,] 4.529722e-05 6.586240e-05 1.287671e-05
  [38,] 4.526357e-05 6.549911e-05 1.272252e-05
  [39,] 4.553454e-05 6.559114e-05 1.287939e-05
  [40,] 4.577730e-05 6.460107e-05 1.268828e-05
  [41,] 4.559179e-05 6.416116e-05 1.252774e-05
  [42,] 4.441374e-05 6.418966e-05 1.218302e-05
  [43,] 4.533851e-05 6.363018e-05 1.234525e-05
  [44,] 4.452641e-05 6.492945e-05 1.240528e-05
  [45,] 4.419541e-05 6.430344e-05 1.217670e-05
  [46,] 4.283278e-05 6.543124e-05 1.203439e-05
  [47,] 4.466579e-05 6.614673e-05 1.282270e-05
  [48,] 8.475088e-05 5.372781e-05 1.693637e-05
  [49,] 4.850427e-05 8.384695e-05 1.665467e-05
  [50,] 4.850049e-05 8.314330e-05 1.651534e-05
  [51,] 4.826055e-05 6.815079e-05 1.428489e-05
  [52,] 8.687965e-05 4.559369e-05 2.447854e-05
  [53,] 5.568054e-05 2.910246e-05 6.870079e-06
  [54,] 7.957437e-05 3.877102e-05 1.211098e-05
  [55,] 6.944251e-05 7.712158e-05 2.198399e-05
  [56,] 7.369765e-05 1.152050e-04 3.526439e-05
  [57,] 5.320285e-05 1.019104e-04 2.354397e-05
  [58,] 8.214980e-05 8.259193e-05 2.406746e-05
  [59,] 5.525505e-05 4.044736e-05 9.619712e-06
  [60,] 5.522555e-05 7.282755e-05 1.703529e-05
  [61,] 6.124877e-05 7.556294e-05 1.964718e-05
  [62,] 5.678794e-05 7.698453e-05 1.866732e-05
  [63,] 4.075454e-05 1.049506e-04 1.865534e-05
  [64,] 5.538086e-05 7.169217e-05 1.700032e-05
  [65,] 5.575787e-05 6.903461e-05 1.641424e-05
  [66,] 5.624713e-05 7.090585e-05 1.714796e-05
  [67,] 5.701593e-05 6.849446e-05 1.671896e-05
  [68,] 5.650117e-05 6.951678e-05 1.682612e-05
  [69,] 5.807793e-05 7.018025e-05 1.761161e-05
  [70,] 5.791389e-05 7.015568e-05 1.754437e-05
  [71,] 9.059535e-05 1.066486e-04 3.054091e-05
  [72,] 5.615874e-05 6.917033e-05 1.664198e-05
  [73,] 2.017559e-04 3.648869e-05 6.008578e-05
  [74,] 5.625443e-05 6.904130e-05 1.664356e-05
  [75,] 5.528130e-05 6.937871e-05 1.633409e-05
  [76,] 5.824047e-05 6.841764e-05 1.714497e-05
  [77,] 4.127452e-05 4.375689e-05 7.959225e-06
  [78,] 5.800045e-05 7.047955e-05 1.769173e-05
  [79,] 5.463743e-05 3.173135e-05 7.497871e-06
  [80,] 5.554313e-05 7.512769e-05 1.790181e-05
  [81,] 5.776343e-05 7.264644e-05 1.807288e-05
  [82,] 5.416811e-05 7.923861e-05 1.781881e-05
  [83,] 5.449492e-05 1.350564e-04 2.437825e-05
  [84,] 5.485461e-05 1.403157e-04 2.526042e-05
  [85,] 5.628020e-05 1.377657e-04 2.524232e-05
  [86,] 6.123460e-05 1.378578e-04 2.663242e-05
  [87,] 5.447961e-05 1.449782e-04 2.582651e-05
  [88,] 5.383476e-05 1.290762e-04 2.331153e-05
  [89,] 1.082354e-04 8.122570e-05 2.917400e-05
  [90,] 1.043262e-04 4.763212e-05 1.720137e-05
  [91,] 1.024583e-04 4.663354e-05 1.668856e-05
  [92,] 5.706965e-05 2.662991e-04 5.076600e-05
  [93,] 9.810139e-05 1.064161e-04 3.409175e-05
  [94,] 1.103965e-04 7.311911e-05 2.707361e-05
  [95,] 5.307181e-05 1.586393e-04 2.735242e-05
  [96,] 1.024869e-04 7.107538e-05 2.481715e-05
  [97,] 5.294086e-05 1.319757e-04 2.349577e-05
  [98,] 9.920712e-05 4.377231e-05 1.549908e-05
  [99,] 9.250144e-05 4.490814e-05 1.502682e-05
 [100,] 9.288637e-05 4.462412e-05 1.499468e-05
 [101,] 9.237635e-05 7.493845e-05 2.382208e-05
 [102,] 5.486006e-05 9.610347e-05 1.867003e-05
 [103,] 9.215833e-05 4.547528e-05 1.513678e-05
 [104,] 9.866909e-05 4.257107e-05 1.508422e-05
 [105,] 5.069323e-05 5.111328e-04 9.350116e-05
 [106,] 5.155774e-05 4.471373e-04 8.297537e-05
 [107,] 5.110648e-05 3.974606e-04 7.381296e-05
 [108,] 5.133000e-05 4.114946e-04 7.647194e-05
 [109,] 5.202605e-05 4.114196e-04 7.700149e-05
 [110,] 5.290952e-05 4.041212e-04 7.639505e-05
 [111,] 8.273540e-05 1.487802e-03 3.550905e-04
 [112,] 8.526642e-05 1.490032e-03 3.638119e-04
 [113,] 8.316685e-05 1.445053e-03 3.468608e-04
 [114,] 1.472297e-04 2.346531e-03 8.559291e-04
 [115,] 1.388122e-04 2.273870e-03 7.911037e-04
 [116,] 1.384766e-04 2.643244e-03 9.084425e-04
 [117,] 6.182162e-05 6.328972e-05 1.465024e-05
 [118,] 1.250447e-04 2.486188e-03 7.936046e-04
 [119,] 1.211359e-04 2.486188e-03 7.740362e-04
 [120,] 1.187848e-04 2.527064e-03 7.739379e-04
 [121,] 1.151509e-04 2.415138e-03 7.240156e-04
 [122,] 1.247856e-04 2.501944e-03 7.990251e-04
 [123,] 1.149918e-04 2.454727e-03 7.343166e-04
 [124,] 1.109726e-04 2.744244e-03 7.947937e-04
 [125,] 1.076796e-04 2.615363e-03 7.421939e-04
 [126,] 1.093078e-04 2.615363e-03 7.508920e-04
 [127,] 6.130479e-05 6.012157e-04 1.219983e-04
 [128,] 1.178319e-04 2.423707e-03 7.414660e-04
 [129,] 1.160156e-04 2.242785e-03 6.812205e-04
 [130,] 1.178319e-04 2.105346e-03 6.499952e-04
 [131,] 1.196895e-04 2.074738e-03 6.491065e-04
 [132,] 1.178319e-04 2.074738e-03 6.411588e-04
 [133,] 5.959140e-05 1.164431e-03 2.245229e-04
 [134,] 1.196895e-04 4.166617e-03 1.246595e-03
 [135,] 1.196895e-04 4.604974e-03 1.369171e-03
 [136,] 1.294248e-04 2.141734e-03 7.112949e-04
 [137,] 6.552684e-05 9.877724e-04 1.946505e-04
 [138,] 1.215894e-04 1.868385e-03 5.959761e-04
 [139,] 1.235328e-04 1.890147e-03 6.100626e-04
 [140,] 1.235328e-04 1.892402e-03 6.107417e-04
 [141,] 1.194081e-04 5.650171e-05 5.307820e-05
 [142,] 7.464171e-05 2.367395e-04 5.706806e-05
 [143,] 6.203313e-05 1.040234e-04 2.257036e-05
 [144,] 7.695813e-05 1.438199e-04 3.714589e-05
 [145,] 7.644487e-05 1.483165e-04 3.799253e-05
 [146,] 8.423988e-05 9.927673e-05 2.862018e-05
 [147,] 6.197226e-05 6.137997e-04 1.248314e-04
 [148,] 6.147449e-05 7.247350e-04 1.451238e-04
 [149,] 5.678585e-05 9.227343e-05 1.848916e-05
 [150,] 5.623101e-05 2.666168e-04 5.341931e-05
 [151,] 5.127763e-05 5.483903e-05 1.288259e-05
 [152,] 5.632309e-05 5.628004e-05 1.232521e-05
 [153,] 4.679951e-05 4.758475e-05 1.004887e-05
 [154,] 4.290318e-05 2.595694e-04 4.448924e-05
 [155,] 4.505931e-05 3.514884e-05 6.961017e-06
 [156,] 4.430042e-05 5.135073e-05 1.016055e-05
 [157,] 4.609625e-05 4.631531e-05 9.601922e-06
 [158,] 4.494628e-05 4.793268e-05 9.614654e-06
 [159,] 5.665535e-05 4.460413e-04 8.606084e-05
 [160,] 4.651748e-05 3.346140e-04 5.841007e-05
 [161,] 4.516289e-05 2.236785e-04 3.829158e-05
 [162,] 4.555753e-05 1.652490e-02 3.187277e-03
 [163,] 2.250518e-04 4.078834e-04 4.415516e-04
 [164,] 1.971989e-04 4.033012e-04 4.133894e-04
 [165,] 4.150928e-05 2.809578e-05 5.143890e-06
 [166,] 4.419932e-05 2.830949e-05 5.471583e-06
 [167,] 4.081982e-05 2.795699e-05 5.045705e-06
 [168,] 4.084829e-05 2.800260e-05 5.056044e-06
 [169,] 1.194114e-04 3.076737e-04 2.083912e-04
 [170,] 4.081607e-05 2.811933e-05 5.072146e-06
 [171,] 6.080106e-05 1.329696e-04 3.897665e-05
 [172,] 4.111026e-05 2.811385e-05 5.101223e-06
 [173,] 2.007668e-04 2.932797e-04 2.939750e-04
 [174,] 1.867811e-04 2.975193e-04 2.878048e-04
 [175,] 6.301745e-05 1.048776e-04 3.178855e-05
 [176,] 6.256827e-05 1.049569e-04 3.156152e-05
 [177,] 5.880013e-05 1.048829e-04 2.942071e-05
 [178,] 6.266274e-05 1.030840e-04 3.103387e-05
 [179,] 6.221925e-05 1.030840e-04 3.078998e-05
 [180,] 6.393795e-05 1.030840e-04 3.173432e-05
 [181,] 6.256827e-05 1.049208e-04 3.155035e-05
 [182,] 4.129935e-05 2.841116e-05 5.199692e-06
 [183,] 5.158139e-05 2.500852e-03 6.097924e-04
 [184,] 4.987107e-05 6.989441e-05 1.469566e-05
 [185,] 5.503100e-05 1.128230e-04 2.939159e-05
 [186,] 5.568381e-05 1.993930e-04 5.317194e-05
 [187,] 6.797481e-05 1.261019e-04 4.083993e-05
 [188,] 5.601860e-05 1.345744e-04 3.590286e-05
 [189,] 4.105108e-05 2.923942e-05 5.282943e-06
 [190,] 5.601860e-05 2.298044e-04 6.184256e-05
 [191,] 4.113050e-05 2.983298e-05 5.390990e-06
 [192,] 5.705736e-05 1.356927e-04 3.698488e-05
 [193,] 5.670529e-05 1.382953e-04 3.743922e-05
 [194,] 5.174236e-05 4.243991e-03 1.037574e-03
 [195,] 5.745148e-05 1.784931e-04 4.928662e-05
 [196,] 1.569546e-04 3.094597e-04 2.731723e-04
 [197,] 6.087437e-05 1.687630e-04 4.977334e-05
 [198,] 5.856368e-05 1.796835e-04 5.074219e-05
 [199,] 1.555744e-04 3.497466e-04 3.094057e-04
 [200,] 6.670857e-05 1.513638e-03 4.973663e-04
 [201,] 5.735732e-05 1.476652e-04 4.055846e-05
 [202,] 5.937712e-05 1.743161e-04 4.999130e-05
 [203,] 5.696881e-05 1.948129e-04 5.333961e-05
 [204,] 4.289675e-05 2.452752e-04 4.686569e-05
 [205,] 4.098365e-05 3.060034e-05 5.539761e-06
 [206,] 4.100364e-05 3.039894e-05 5.496714e-06
 [207,] 1.242433e-04 3.551510e-04 2.479875e-04
 [208,] 5.406210e-05 1.878168e-04 4.829735e-05
 [209,] 4.416817e-05 2.262785e-04 4.508787e-05
 [210,] 6.064686e-05 7.411634e-05 1.742268e-05
 [211,] 5.440003e-05 9.242636e-05 2.366129e-05
 [212,] 4.391655e-05 1.027537e-04 2.035972e-05
 [213,] 5.346386e-05 9.408180e-05 2.361823e-05
 [214,] 4.379595e-05 1.075541e-04 2.122705e-05
 [215,] 1.394335e-04 1.183504e-04 9.612079e-05
 [216,] 5.346386e-05 2.050853e-04 5.208573e-05
 [217,] 1.373228e-04 1.169809e-04 9.386350e-05
 [218,] 4.391655e-05 1.116763e-04 2.212413e-05
 [219,] 4.345470e-05 1.074853e-04 2.097769e-05
 [220,] 4.429924e-05 1.075541e-04 2.156595e-05
 [221,] 4.443386e-05 1.075541e-04 2.165512e-05
 [222,] 4.443386e-05 1.075541e-04 2.165512e-05
 [223,] 4.388070e-05 1.075541e-04 2.128480e-05
 [224,] 1.386103e-04 1.320694e-04 9.755954e-05
 [225,] 4.714265e-05 3.207977e-05 6.429644e-06
 [226,] 4.642714e-05 3.172135e-05 6.283431e-06
 [227,] 4.443386e-05 1.042304e-04 2.098385e-05
 [228,] 4.443386e-05 1.033068e-04 2.079788e-05
 [229,] 4.443386e-05 1.043021e-04 2.099828e-05
 [230,] 4.443386e-05 1.033068e-04 2.079788e-05
 [231,] 4.285163e-05 1.091944e-04 2.077015e-05
 [232,] 4.277719e-05 1.062462e-04 2.015529e-05
 [233,] 4.429317e-05 1.053180e-04 2.111164e-05
 [234,] 4.548717e-05 1.024130e-04 2.126458e-05
 [235,] 5.072529e-05 7.304926e-05 1.484326e-05
 [236,] 4.429299e-05 1.080569e-04 2.166019e-05
 [237,] 6.002017e-05 7.823773e-05 2.225282e-05
 [238,] 7.293728e-05 1.070875e-04 3.192697e-05
 [239,] 4.238907e-05 1.052182e-04 1.963923e-05
 [240,] 4.238907e-05 1.053274e-04 1.965937e-05
 [241,] 7.305921e-05 1.215760e-04 3.610633e-05
 [242,] 4.429299e-05 9.980948e-05 2.000770e-05
 [243,] 7.310241e-05 1.133567e-04 3.361113e-05
 [244,] 4.931033e-05 3.359799e-05 7.220068e-06
 [245,] 4.714387e-05 3.245563e-05 6.499065e-06
 [246,] 4.285413e-05 9.884852e-05 1.871876e-05
 [247,] 3.895040e-05 5.860349e-05 9.766796e-06
 [248,] 7.237605e-05 1.158602e-03 4.242470e-04
 [249,] 1.253270e-04 1.162580e-04 8.502963e-05
 [250,] 1.422355e-04 1.214500e-04 1.002313e-04
 [251,] 1.140570e-04 1.227469e-04 7.218976e-05
 [252,] 4.331179e-05 2.874759e-05 5.425537e-06
 [253,] 4.373029e-05 1.040353e-04 2.042073e-05
 [254,] 5.158965e-05 7.317933e-05 1.512279e-05
 [255,] 4.285776e-05 2.096351e-04 3.938244e-05
 [256,] 1.198816e-04 3.538608e-04 2.416885e-04
 [257,] 1.209448e-04 3.598076e-04 2.487004e-04
 [258,] 4.461704e-05 2.781114e-05 5.406284e-06
 [259,] 4.343048e-05 9.192862e-03 1.591329e-03
 [260,] 1.171882e-04 3.332915e-04 2.202854e-04
 [261,] 1.195627e-04 3.276554e-04 2.218080e-04
 [262,] 9.005699e-05 6.062358e-05 2.299373e-05
 [263,] 4.347441e-05 1.546372e-04 2.989958e-05
 [264,] 5.937085e-05 7.621815e-03 2.077670e-03
 [265,] 5.869404e-05 9.912165e-05 2.109711e-05
 [266,] 7.958826e-05 3.098218e-04 8.396191e-05
 [267,] 5.135936e-05 1.138131e-04 2.245108e-05
 [268,] 4.654324e-05 2.924009e-05 5.852387e-06
 [269,] 7.858521e-05 2.876460e-04 7.836476e-05
 [270,] 6.809406e-05 6.609045e-03 2.258541e-03
 [271,] 5.482960e-05 7.336389e-05 1.567909e-05
 [272,] 4.460065e-05 1.056981e-02 1.992930e-03
 [273,] 4.468431e-05 1.116112e-02 2.112060e-03
 [274,] 4.468431e-05 1.137253e-02 2.151533e-03
 [275,] 4.186653e-05 2.905656e-05 5.323823e-06
 [276,] 4.409855e-05 1.134710e-02 2.077019e-03
 [277,] 7.851362e-05 2.409521e-04 6.621915e-05
 [278,] 4.457729e-05 1.137253e-02 2.139534e-03
 [279,] 4.457729e-05 1.079749e-02 2.032773e-03
 [280,] 6.868243e-05 6.523238e-03 2.258603e-03
 [281,] 4.416249e-05 1.165433e-02 2.138953e-03
 [282,] 6.887600e-05 5.729970e-03 1.990167e-03
 [283,] 4.311028e-05 1.042230e-02 1.778294e-03
 [284,] 1.149278e-04 3.516448e-04 2.278244e-04
 [285,] 1.162138e-04 3.545481e-04 2.329884e-04
 [286,] 4.767651e-05 1.114954e-04 2.094445e-05
 [287,] 1.195627e-04 3.545481e-04 2.411907e-04
 [288,] 4.416249e-05 1.004121e-02 1.848598e-03
 [289,] 6.724271e-05 8.782110e-03 1.631453e-03
 [290,] 7.662392e-05 2.501338e-04 6.909841e-05
 [291,] 6.147366e-05 7.009436e-05 1.606191e-05
 [292,] 4.364354e-05 9.385413e-03 1.665163e-03
 [293,] 4.397333e-05 9.042659e-03 1.646054e-03
 [294,] 4.883784e-05 1.308165e-04 2.473620e-05
 [295,] 1.205886e-04 3.129182e-04 2.130981e-04
 [296,] 4.811214e-05 1.017439e-04 1.931119e-05
 [297,] 4.376848e-05 7.549888e-03 1.358337e-03
 [298,] 4.344476e-05 7.399108e-03 1.289115e-03
 [299,] 5.454998e-05 7.459733e-05 1.585056e-05
 [300,] 5.138288e-05 1.094092e-04 2.164516e-05
 [301,] 5.167211e-05 1.095382e-04 2.175546e-05
 [302,] 1.253270e-04 2.812672e-04 1.946059e-04
 [303,] 5.869154e-05 7.421122e-05 1.658467e-05
 [304,] 5.869154e-05 7.449710e-05 1.662883e-05
 [305,] 4.413313e-05 2.853507e-05 5.475562e-06
 [306,] 7.587556e-05 2.999872e-03 1.188592e-03
 [307,] 9.031892e-05 2.468755e-04 6.888048e-05
 [308,] 5.190222e-05 1.038017e-04 2.074242e-05
 [309,] 7.497138e-05 2.894421e-03 1.126832e-03
 [310,] 8.592623e-05 2.559273e-04 7.111156e-05
 [311,] 4.903576e-05 1.045370e-04 2.005899e-05
 [312,] 5.547038e-05 7.394386e-05 1.590086e-05
 [313,] 4.903576e-05 1.045370e-04 2.005899e-05
 [314,] 4.903576e-05 1.054577e-04 2.022666e-05
 [315,] 4.879654e-05 1.045370e-04 1.999280e-05
 [316,] 7.629966e-05 3.430094e-03 1.371689e-03
 [317,] 4.835247e-05 1.020351e-04 1.941839e-05
 [318,] 4.840805e-05 1.010629e-04 1.925731e-05
 [319,] 7.802281e-05 1.035548e-04 2.823202e-05
 [320,] 5.454335e-05 7.810549e-05 1.641849e-05
 [321,] 1.384859e-04 3.083372e-04 2.135528e-04
 [322,] 4.445794e-05 2.808928e-05 5.436381e-06
 [323,] 9.622982e-05 1.170404e-04 5.739430e-05
 [324,] 5.546160e-05 7.884438e-05 1.667992e-05
 [325,] 5.708931e-05 7.288726e-05 1.610081e-05
 [326,] 7.203875e-05 2.400349e-03 7.744510e-04
 [327,] 5.484058e-05 7.001532e-05 1.515730e-05
 [328,] 6.833918e-05 2.787252e-05 7.952325e-06
 [329,] 6.833918e-05 2.787241e-05 7.952306e-06
 [330,] 9.075637e-05 2.544457e-04 7.087619e-05
 [331,] 4.383739e-05 2.822162e-05 5.391710e-06
 [332,] 9.782905e-05 1.185224e-04 5.922985e-05
 [333,] 5.469520e-05 7.834936e-05 1.646030e-05
 [334,] 4.694124e-05 9.952527e-05 1.870779e-05
 [335,] 6.885918e-05 2.787252e-05 8.007168e-06
 [336,] 6.880873e-05 8.490329e-05 2.608605e-05
 [337,] 6.787828e-05 2.783393e-05 7.896691e-06
 [338,] 4.390459e-05 2.799310e-05 5.363413e-06
 [339,] 6.938760e-05 2.779614e-05 8.048992e-06
 [340,] 6.787828e-05 2.704447e-05 7.820903e-06
 [341,] 5.400338e-05 7.527245e-05 1.583840e-05
 [342,] 5.413712e-05 7.248624e-05 1.541600e-05
 [343,] 6.833918e-05 2.692875e-05 8.005396e-06
 [344,] 6.938760e-05 2.689730e-05 8.243638e-06
 [345,] 6.854153e-05 1.431758e-04 4.692423e-05
 [346,] 9.131449e-05 3.109031e-04 8.547167e-05
 [347,] 1.405900e-04 2.664292e-04 1.841774e-04
 [348,] 1.417078e-04 2.841189e-04 1.981477e-04
 [349,] 1.394830e-04 2.741751e-04 1.892783e-04
 [350,] 1.171428e-04 2.237630e-04 1.400696e-04
 [351,] 5.022523e-05 1.128180e-04 2.234702e-05
 [352,] 6.836824e-05 3.039280e-03 8.237263e-04
 [353,] 5.147779e-05 1.033267e-04 2.405044e-05
 [354,] 4.036355e-05 6.393651e-05 1.090818e-05
 [355,] 8.192541e-05 2.708337e-04 7.371546e-05
 [356,] 5.670278e-05 7.503219e-05 1.627208e-05
 [357,] 5.688955e-05 7.518676e-05 1.633347e-05
 [358,] 5.492387e-05 5.156482e-03 9.137061e-04
 [359,] 5.757872e-05 7.155369e-05 1.591235e-05
 [360,] 4.797051e-05 5.664444e-05 1.127172e-05
 [361,] 5.407558e-05 5.885285e-03 1.039872e-03
 [362,] 8.065825e-05 4.693189e-04 1.270100e-04
 [363,] 5.867206e-05 7.301478e-05 1.637299e-05
 [364,] 7.224892e-05 1.716489e-03 5.578012e-04
 [365,] 2.548652e-04 1.952924e-04 2.293518e-04
 [366,] 8.087565e-05 2.439580e-04 6.693370e-05
 [367,] 4.637181e-05 1.088585e-04 2.099028e-05
 [368,] 7.288033e-05 1.779274e-03 5.920334e-04
 [369,] 5.152164e-05 3.644234e-03 6.492489e-04
 [370,] 5.167371e-05 3.647553e-03 6.501605e-04
 [371,] 5.182860e-05 3.084279e-03 5.539636e-04
 [372,] 5.182860e-05 2.990322e-03 5.376433e-04
 [373,] 8.792403e-05 2.784163e-05 1.099540e-05
 [374,] 8.935843e-05 2.784478e-05 1.125839e-05
 [375,] 8.079538e-05 2.219592e-04 6.122711e-05
 [376,] 8.120748e-05 2.314112e-04 6.372581e-05
 [377,] 9.083916e-05 2.728805e-05 1.165891e-05
 [378,] 5.359975e-05 2.905409e-03 5.275848e-04
 [379,] 8.901189e-05 2.726392e-05 1.135869e-05
 [380,] 5.813334e-05 7.159501e-05 1.604681e-05
 [381,] 8.276336e-05 2.728805e-05 1.014224e-05
 [382,] 8.120391e-05 2.904681e-04 7.905175e-05
 [383,] 8.151697e-05 2.265342e-04 6.247968e-05
 [384,] 1.784095e-04 1.625105e-04 1.502703e-04
 [385,] 7.172142e-05 1.151474e-03 3.675248e-04
 [386,] 7.231059e-05 1.148855e-03 3.746011e-04
 [387,] 1.561330e-04 1.782207e-04 1.437825e-04
 [388,] 4.951539e-05 3.680204e-05 7.885925e-06
 [389,] 1.561330e-04 1.782207e-04 1.437825e-04
 [390,] 1.107925e-04 7.378587e-05 2.569739e-05
 [391,] 7.192700e-05 1.179482e-03 3.797663e-04
 [392,] 7.973108e-05 2.442318e-04 6.783650e-05
 [393,] 1.702764e-04 1.450460e-04 1.348157e-04
 [394,] 5.335609e-05 2.939266e-05 6.833722e-06
 [395,] 2.212643e-04 1.292238e-04 1.793280e-04
 [396,] 4.284239e-05 6.789810e-05 1.216728e-05
 [397,] 1.205076e-04 5.214435e-05 2.090497e-05
 [398,] 1.741926e-04 1.498333e-04 1.388112e-04
 [399,] 1.741926e-04 1.636805e-04 1.471049e-04
 [400,] 4.475712e-05 6.468150e-05 1.183107e-05
 [401,] 1.693441e-04 1.498333e-04 1.345353e-04
 [402,] 7.206080e-05 1.025275e-03 3.310171e-04
 [403,] 4.505775e-05 6.469111e-05 1.189190e-05
 [404,] 5.760100e-05 2.775420e-05 6.989484e-06
 [405,] 4.461243e-05 6.633406e-05 1.203218e-05
 [406,] 1.647963e-04 1.467126e-04 1.284600e-04
 [407,] 1.647963e-04 1.467126e-04 1.284600e-04
 [408,] 1.718966e-04 1.458024e-04 1.339637e-04
 [409,] 6.941262e-05 1.025717e-03 2.705737e-04
 [410,] 7.061776e-05 7.090358e-04 2.164708e-04
 [411,] 1.634052e-04 1.429396e-04 1.254205e-04
 [412,] 1.703002e-04 1.375066e-04 1.286420e-04
 [413,] 7.024516e-05 8.410977e-04 2.488231e-04
 [414,] 4.161028e-05 8.650226e-05 1.571334e-05
 [415,] 8.122554e-05 2.010314e-04 5.722677e-05
 [416,] 7.016640e-05 8.193088e-04 2.418737e-04
 [417,] 7.029018e-05 8.089826e-04 2.411437e-04
 [418,] 4.536081e-05 8.272681e-05 1.441167e-05
 [419,] 8.521142e-05 7.286510e-05 3.021424e-05
 [420,] 7.278345e-05 1.612057e-04 4.877373e-05
 [421,] 2.157390e-04 1.468228e-04 1.615955e-04
 [422,] 8.158135e-05 2.194636e-04 6.064347e-05
 [423,] 8.263385e-05 2.430824e-04 6.678742e-05
 [424,] 2.115201e-04 1.431152e-04 1.562963e-04
 [425,] 2.115201e-04 1.404268e-04 1.543370e-04
 [426,] 2.136172e-04 1.280837e-04 1.579913e-04
 [427,] 6.846180e-05 1.192153e-03 3.225072e-04
 [428,] 4.259762e-05 7.131305e-05 1.238559e-05
 [429,] 6.826134e-05 1.192153e-03 3.275460e-04
 [430,] 8.248681e-05 2.343411e-04 6.447268e-05
 [431,] 6.829395e-05 1.141777e-03 3.126942e-04
 [432,] 9.544534e-05 2.675168e-05 1.882653e-05
 [433,] 6.492273e-05 5.721059e-05 1.619414e-05
 [434,] 1.784095e-04 1.302956e-04 1.316668e-04
 [435,] 4.400564e-05 8.009562e-05 1.394666e-05
 [436,] 9.054949e-05 2.892720e-05 1.072339e-05
 [437,] 7.188332e-05 2.860778e-05 8.603006e-06
 [438,] 6.825043e-05 1.168065e-03 3.213655e-04
 [439,] 1.016358e-04 2.674937e-05 2.112619e-05
 [440,] 8.176374e-05 2.328891e-04 6.415343e-05
 [441,] 4.750264e-05 7.586197e-05 1.390330e-05
 [442,] 8.202438e-05 2.182483e-04 6.035154e-05
 [443,] 5.926510e-05 8.000314e-05 1.758896e-05
 [444,] 2.285881e-04 1.191811e-04 1.645844e-04
 [445,] 4.864310e-05 7.668824e-05 1.426506e-05
 [446,] 2.311975e-04 1.201028e-04 1.655679e-04
 [447,] 6.770732e-05 8.591248e-05 2.033842e-05
 [448,] 1.228114e-04 2.827317e-05 1.687037e-05
 [449,] 8.483384e-05 1.294768e-04 3.721846e-05
 [450,] 8.488800e-05 1.459515e-04 4.156191e-05
 [451,] 8.483384e-05 1.846663e-04 5.167922e-05
 [452,] 2.176895e-04 1.138337e-04 1.505100e-04
 [453,] 2.176895e-04 1.138337e-04 1.505100e-04
 [454,] 8.118189e-05 2.285790e-04 6.305110e-05
 [455,] 2.136172e-04 1.138337e-04 1.474918e-04
 [456,] 6.821277e-05 5.029102e-04 1.372518e-04
 [457,] 8.477985e-05 2.299971e-04 6.346432e-05
 [458,] 1.886573e-04 1.146818e-04 1.292944e-04
 [459,] 1.147569e-04 2.855591e-05 1.518748e-05
 [460,] 2.136172e-04 1.159894e-04 1.498847e-04
 [461,] 1.060759e-04 2.840516e-05 1.360574e-05
 [462,] 1.025973e-04 2.845260e-05 1.293851e-05
 [463,] 2.162484e-04 1.852753e-04 1.977155e-04
 [464,] 2.220542e-04 1.839851e-04 2.031217e-04
 [465,] 2.220542e-04 1.859209e-04 2.062295e-04
 [466,] 1.147569e-04 2.892455e-05 1.496822e-05
 [467,] 1.097393e-04 2.902701e-05 1.391258e-05
 [468,] 5.850148e-05 8.320762e-05 1.794111e-05
 [469,] 1.546872e-04 6.717850e-05 3.375947e-05
 [470,] 1.084176e-04 2.836039e-05 1.424284e-05
 [471,] 1.097393e-04 2.844258e-05 1.441906e-05
 [472,] 6.919089e-05 9.295699e-04 2.486113e-04
 [473,] 2.157390e-04 1.817682e-04 1.973377e-04
 [474,] 4.997948e-05 1.212049e-04 2.386856e-05
 [475,] 1.708741e-04 2.966106e-05 2.442424e-05
 [476,] 5.081830e-05 1.345124e-04 2.661068e-05
 [477,] 1.025973e-04 2.854564e-05 1.296914e-05
 [478,] 6.877091e-05 8.250929e-04 2.241292e-04
 [479,] 4.907594e-05 1.182183e-04 2.308423e-05
 [480,] 2.075835e-04 1.811901e-04 1.873534e-04
 [481,] 5.930398e-05 1.824408e-03 3.494317e-04
 [482,] 1.784095e-04 2.045283e-04 1.781796e-04
 [483,] 2.075835e-04 1.862981e-04 1.893940e-04
 [484,] 1.875434e-04 1.709332e-04 1.600912e-04
 [485,] 1.600431e-04 1.823131e-04 1.504616e-04
 [486,] 1.614306e-04 1.823131e-04 1.511097e-04
 [487,] 1.816972e-04 1.889908e-04 1.648330e-04
 [488,] 9.181689e-05 2.701074e-05 1.711077e-05
 [489,] 8.146064e-05 1.372701e-04 3.898865e-05
 [490,] 8.137006e-05 1.353291e-04 3.847096e-05
 [491,] 8.955228e-05 2.839228e-05 1.097346e-05
 [492,] 1.027362e-04 1.606827e-03 9.354327e-04
 [493,] 8.211709e-05 1.636333e-04 4.593508e-05
 [494,] 6.206989e-05 7.487030e-05 1.746218e-05
 [495,] 6.901579e-05 1.021625e-03 2.753740e-04
 [496,] 9.547077e-05 2.099803e-03 1.123331e-03
 [497,] 7.347600e-05 6.106971e-05 1.921259e-05
 [498,] 9.093571e-05 1.446567e-04 4.215017e-05
 [499,] 6.899889e-05 8.820872e-04 2.382912e-04
 [500,] 1.940433e-04 2.393418e-04 2.214670e-04
 [501,] 6.908632e-05 8.944849e-04 2.409240e-04
 [502,] 1.706606e-04 2.052408e-04 1.774600e-04
 [503,] 9.739321e-05 1.388847e-04 4.151353e-05
 [504,] 1.923408e-04 2.337493e-04 2.150637e-04
 [505,] 6.903298e-05 8.710983e-04 2.351033e-04
 [506,] 1.060742e-04 1.702870e-04 1.038929e-04
 [507,] 6.898228e-05 8.500248e-04 2.298805e-04
 [508,] 8.562767e-05 1.414839e-04 4.068339e-05
 [509,] 6.914230e-05 8.704855e-04 2.341782e-04
 [510,] 1.203140e-04 1.495905e-03 1.053781e-03
 [511,] 5.688390e-05 5.276071e-05 1.268287e-05
 [512,] 7.731333e-05 7.664219e-05 2.230212e-05
 [513,] 8.553729e-05 2.273201e-04 6.327943e-05
 [514,] 1.068708e-04 1.741718e-04 1.076854e-04
 [515,] 5.695091e-05 3.778291e-05 9.631804e-06
 [516,] 5.707652e-05 3.752444e-05 9.584929e-06
 [517,] 8.280663e-05 2.074524e-04 5.798392e-05
 [518,] 8.469032e-05 2.001988e-04 5.611535e-05
 [519,] 2.009014e-04 1.688632e-04 1.657994e-04
 [520,] 1.147975e-04 2.658129e-04 1.632305e-04
 [521,] 1.018390e-04 1.712131e-04 9.180661e-05
 [522,] 1.080098e-04 2.504576e-04 1.443748e-04
 [523,] 5.148217e-05 3.927046e-05 8.913971e-06
 [524,] 6.772334e-05 3.551771e-05 1.068156e-05
 [525,] 1.111249e-04 2.362287e-04 1.400520e-04
 [526,] 6.094647e-05 2.772649e-05 7.160668e-06
 [527,] 7.919273e-05 1.641437e-04 4.680278e-05
 [528,] 1.120808e-04 2.640148e-04 1.594263e-04
 [529,] 1.111473e-04 2.618673e-04 1.564708e-04
 [530,] 1.229905e-04 2.710334e-04 1.721093e-04
 [531,] 6.677192e-05 1.974336e-04 6.105241e-05
 [532,] 1.139117e-04 2.710334e-04 1.662116e-04
 [533,] 1.367065e-04 3.288752e-05 2.057485e-05
 [534,] 1.080098e-04 2.732733e-04 1.582811e-04
 [535,] 1.071188e-04 2.732733e-04 1.567223e-04
 [536,] 1.089152e-04 2.710334e-04 1.584707e-04
 [537,] 1.114517e-04 2.732733e-04 1.642954e-04
 [538,] 1.111249e-04 2.323285e-04 1.376947e-04
 [539,] 5.802419e-05 2.841778e-05 6.991116e-06
 [540,] 6.643030e-05 2.249592e-04 6.910385e-05
 [541,] 6.748685e-05 2.638323e-04 8.292665e-05
 [542,] 9.600521e-05 3.116582e-05 1.308295e-05
 [543,] 6.969414e-05 9.265096e-04 2.878406e-04
 [544,] 5.669440e-05 9.129922e-05 1.918027e-05
 [545,] 6.657449e-05 2.356192e-04 7.258156e-05
 [546,] 1.235638e-04 2.468275e-04 1.527933e-04
 [547,] 1.672583e-04 3.129907e-05 2.840863e-05
 [548,] 1.055006e-04 1.675911e-04 9.132582e-05
 [549,] 6.196328e-04 4.699599e-05 1.537897e-04
 [550,] 6.848126e-05 3.018421e-05 8.768438e-06
 [551,] 2.479238e-04 2.987395e-05 4.690226e-05
 [552,] 3.927561e-05 4.624408e-05 8.181049e-06
 [553,] 3.883314e-05 4.507375e-05 7.861608e-06
 [554,] 9.820109e-05 1.232971e-04 3.735024e-05
 [555,] 1.081739e-04 1.284550e-04 4.171157e-05
 [556,] 4.085949e-04 7.578688e-05 1.544388e-04
 [557,] 3.825103e-05 4.535934e-05 7.757125e-06
 [558,] 3.239083e-04 2.879614e-05 6.576097e-05
 [559,] 1.024985e-04 1.487910e-04 7.764525e-05
 [560,] 1.401497e-04 1.360001e-04 5.372383e-05
 [561,] 3.013074e-04 2.845409e-05 5.906204e-05
 [562,] 1.019125e-04 1.487910e-04 7.714571e-05
 [563,] 3.939596e-05 3.080840e-05 5.345163e-06
 [564,] 1.342979e-04 1.310497e-04 5.036296e-05
 [565,] 4.962582e-04 6.932966e-05 1.711668e-04
 [566,] 1.010396e-04 1.489014e-04 7.639320e-05
 [567,] 9.795676e-05 1.424533e-04 7.025531e-05
 [568,] 3.841183e-05 4.052143e-05 6.971164e-06
 [569,] 5.564231e-04 4.936129e-05 1.371404e-04
 [570,] 1.149753e-04 1.358080e-04 4.577428e-05
 [571,] 5.804083e-04 6.390224e-05 1.817315e-04
 [572,] 1.254931e-04 1.280374e-04 4.682004e-05
 [573,] 1.013448e-04 1.321290e-04 6.743187e-05
 [574,] 4.046836e-05 3.083685e-05 5.591405e-06
 [575,] 3.132012e-04 4.327281e-05 4.733696e-05
 [576,] 4.001221e-05 3.094712e-05 5.547160e-06
 [577,] 1.028708e-04 1.454370e-04 7.596768e-05
 [578,] 5.295846e-04 4.789136e-05 1.192900e-04
 [579,] 5.244252e-04 7.495081e-05 1.972535e-04
 [580,] 4.013474e-05 4.178776e-05 7.596911e-06
 [581,] 7.562651e-05 3.685670e-05 1.110934e-05
 [582,] 3.988488e-05 3.048901e-05 5.378451e-06
 [583,] 3.393402e-04 5.817550e-05 1.353493e-04
 [584,] 1.349674e-04 1.017235e-04 4.091409e-05
 [585,] 5.814610e-05 3.450251e-05 8.432911e-06
 [586,] 1.037224e-04 1.960952e-04 1.136270e-04
 [587,] 9.441081e-05 1.214946e-04 5.677723e-05
 [588,] 5.783949e-05 3.360479e-05 8.312646e-06
 [589,] 1.465393e-04 8.820865e-05 3.833465e-05
 [590,] 3.780125e-04 1.160920e-04 2.311596e-04
 [591,] 3.887452e-04 1.169890e-04 2.398509e-04
 [592,] 9.376153e-05 2.751284e-05 1.114935e-05
 [593,] 3.953065e-04 1.180734e-04 2.465308e-04
 [594,] 3.931134e-05 6.543093e-05 1.097102e-05
 [595,] 4.319391e-04 1.354879e-04 3.144322e-04
 [596,] 1.080411e-04 7.978687e-05 2.786095e-05
 [597,] 1.080411e-04 8.205059e-05 2.852155e-05
 [598,] 4.175371e-05 6.531523e-04 1.210197e-04
 [599,] 1.052157e-04 1.088779e-04 6.254364e-05
 [600,] 3.653755e-04 1.273669e-04 2.476966e-04
 [601,] 3.854980e-05 3.138759e-05 5.344719e-06
 [602,] 1.331930e-04 5.029543e-05 2.314099e-05
 [603,] 3.134701e-04 1.138422e-04 1.870932e-04
 [604,] 6.234475e-05 7.195131e-05 1.809769e-05
 [605,] 5.586671e-05 3.346252e-05 8.381020e-06
 [606,] 1.203178e-04 5.020012e-05 2.114926e-05
 [607,] 1.486112e-04 9.646673e-05 4.064992e-05
 [608,] 3.412395e-04 1.096213e-04 1.958109e-04
 [609,] 4.140170e-05 2.342156e-04 4.417267e-05
 [610,] 4.126257e-05 8.815316e-05 1.657662e-05
 [611,] 4.073659e-05 2.390489e-04 4.409681e-05
 [612,] 4.143908e-05 8.533373e-05 1.613184e-05
 [613,] 4.157567e-05 8.264247e-05 1.568603e-05
 [614,] 3.348368e-04 1.104581e-04 1.936922e-04
 [615,] 4.007208e-05 2.415504e-04 4.352476e-05
 [616,] 4.773597e-05 3.863281e-05 8.424276e-06
 [617,] 4.103339e-04 1.281366e-04 2.801685e-04
 [618,] 4.005041e-05 8.451124e-05 1.529548e-05
 [619,] 3.348368e-04 1.223280e-04 2.164742e-04
 [620,] 3.986155e-05 8.116934e-05 1.460060e-05
 [621,] 3.623024e-04 1.255613e-04 2.413885e-04
 [622,] 4.044091e-05 8.585416e-05 1.573479e-05
 [623,] 3.676483e-04 1.192016e-04 2.314178e-04
 [624,] 1.547304e-04 4.327170e-05 2.387089e-05
 [625,] 7.221733e-05 6.602030e-05 2.284480e-05
 [626,] 7.151580e-05 7.270481e-05 2.501604e-05
 [627,] 1.694060e-04 9.417208e-05 8.947796e-05
 [628,] 7.227996e-05 6.732388e-05 2.334011e-05
 [629,] 1.050075e-04 4.009010e-05 1.582825e-05
 [630,] 1.414237e-04 4.789020e-05 2.269537e-05
 [631,] 1.105214e-04 4.660473e-05 1.827010e-05
 [632,] 9.574208e-05 1.049835e-04 5.032682e-05
 [633,] 8.419374e-05 3.125112e-05 1.091656e-05
 [634,] 6.782668e-05 4.337860e-05 1.245679e-05
 [635,] 6.112906e-05 2.966051e-05 7.875141e-06
 [636,] 8.855205e-05 4.069759e-05 1.392321e-05
 [637,] 8.855205e-05 4.045041e-05 1.387663e-05
 [638,] 8.855205e-05 4.026614e-05 1.384293e-05
 [639,] 8.751323e-05 4.022021e-05 1.369797e-05
 [640,] 8.923640e-05 4.026979e-05 1.395077e-05
 [641,] 5.336599e-05 5.802904e-05 1.363445e-05
 [642,] 8.751323e-05 4.022513e-05 1.371555e-05
 [643,] 8.613858e-05 4.054372e-05 1.358984e-05
 [644,] 7.252186e-05 4.176334e-05 1.218077e-05
 [645,] 5.673829e-05 5.681032e-05 1.376619e-05
 [646,] 7.258323e-05 3.998641e-05 1.169946e-05
 [647,] 7.079777e-05 4.133707e-05 1.174231e-05
 [648,] 7.127523e-05 4.097323e-05 1.172889e-05
 [649,] 6.791852e-05 4.307824e-05 1.238041e-05
 [650,] 7.111330e-05 4.064978e-05 1.179792e-05
 [651,] 7.160320e-05 4.054186e-05 1.185063e-05
 [652,] 7.127523e-05 4.048887e-05 1.179798e-05
 [653,] 7.063568e-05 4.036335e-05 1.169282e-05
 [654,] 6.986640e-05 4.020412e-05 1.156654e-05
 [655,] 5.779026e-05 3.913761e-05 9.738262e-06
 [656,] 7.185751e-05 4.012367e-05 1.183860e-05
 [657,] 5.787553e-05 3.922980e-05 9.782849e-06
 [658,] 5.988939e-05 3.939966e-05 1.017855e-05
 [659,] 7.143852e-05 4.014065e-05 1.178108e-05
 [660,] 7.063568e-05 4.024251e-05 1.169758e-05
 [661,] 1.410712e-04 4.741153e-05 5.072746e-05
 [662,] 1.097159e-04 4.184803e-05 3.284060e-05
 [663,] 1.421014e-04 5.400667e-05 5.829424e-05
 [664,] 5.787553e-05 3.941886e-05 9.843081e-06
 [665,] 6.760540e-05 4.360479e-05 1.239481e-05
 [666,] 2.188544e-04 4.197543e-05 3.708488e-05
 [667,] 7.135371e-05 4.030237e-05 1.180442e-05
 [668,] 5.779026e-05 3.949379e-05 9.851604e-06
 [669,] 5.787553e-05 3.948987e-05 9.865185e-06
 [670,] 1.064415e-04 4.872966e-05 3.477725e-05
 [671,] 7.047917e-05 4.024766e-05 1.165726e-05
 [672,] 5.787553e-05 3.948987e-05 9.865185e-06
 [673,] 7.127523e-05 4.018688e-05 1.178313e-05
 [674,] 5.890902e-05 3.944212e-05 1.002727e-05
 [675,] 5.805035e-05 3.953927e-05 9.910829e-06
 [676,] 5.832339e-05 3.958132e-05 9.971342e-06
 [677,] 5.832339e-05 3.953927e-05 9.958132e-06
 [678,] 7.160320e-05 4.013161e-05 1.182565e-05
 [679,] 1.126390e-04 4.928015e-05 3.939972e-05
 [680,] 1.503484e-04 5.555427e-05 6.334166e-05
 [681,] 1.491353e-04 5.505706e-05 6.242475e-05
 [682,] 5.774401e-05 3.952978e-05 9.820800e-06
 [683,] 5.822779e-05 3.960078e-05 9.928025e-06
 [684,] 6.505384e-05 1.474722e-04 4.592498e-05
 [685,] 5.763497e-05 3.952978e-05 9.801191e-06
 [686,] 1.431973e-04 5.609050e-05 6.092253e-05
 [687,] 5.791644e-05 3.950693e-05 9.844851e-06
 [688,] 9.857147e-05 5.170013e-05 3.021381e-05
 [689,] 9.727670e-05 4.997797e-05 2.872006e-05
 [690,] 5.748023e-05 3.940083e-05 9.736141e-06
 [691,] 5.839778e-05 3.904956e-05 9.498812e-06
 [692,] 1.005504e-04 5.170013e-05 3.156219e-05
 [693,] 6.658520e-05 4.369982e-05 1.224784e-05
 [694,] 1.467446e-04 5.882980e-05 6.534319e-05
 [695,] 5.794562e-05 3.967316e-05 9.894133e-06
 [696,] 6.976709e-05 4.018021e-05 1.156846e-05
 [697,] 6.150584e-05 4.069603e-05 1.053786e-05
 [698,] 6.899855e-05 4.023852e-05 1.146496e-05
 [699,] 2.808520e-04 4.309384e-05 5.457238e-05
 [700,] 6.840804e-05 4.019926e-05 1.137742e-05
 [701,] 6.855367e-05 4.023852e-05 1.140202e-05
 [702,] 1.825452e-04 7.749523e-05 1.002590e-04
 [703,] 6.799815e-05 4.648798e-05 1.318854e-05
 [704,] 6.769958e-05 4.021870e-05 1.127910e-05
 [705,] 1.479507e-04 7.637609e-05 7.967588e-05
 [706,] 6.742526e-05 4.021870e-05 1.124030e-05
 [707,] 6.870063e-05 4.014624e-05 1.146067e-05
 [708,] 6.694128e-05 1.087855e-04 3.473865e-05
 [709,] 6.870063e-05 4.048256e-05 1.152378e-05
 [710,] 2.209308e-04 1.772274e-04 2.142134e-04
 [711,] 1.539407e-04 4.292658e-05 6.018160e-05
 [712,] 9.854352e-05 5.008693e-05 2.941833e-05
 [713,] 9.595398e-05 4.800742e-05 2.716911e-05
 [714,] 1.715952e-04 5.714782e-05 7.365884e-05
 [715,] 6.931275e-05 1.236904e-04 4.128063e-05
 [716,] 5.731695e-05 4.051592e-05 1.001131e-05
 [717,] 9.973880e-05 5.109209e-05 3.059314e-05
 [718,] 1.503226e-04 5.665306e-05 6.408680e-05
 [719,] 1.553303e-04 5.689945e-05 6.645158e-05
 [720,] 1.585023e-04 4.088320e-05 5.871267e-05
 [721,] 1.579258e-04 6.181373e-05 7.305756e-05
 [722,] 1.592442e-04 6.242132e-05 7.426686e-05
 [723,] 1.503179e-04 4.213582e-05 5.654105e-05
 [724,] 9.985034e-05 5.690802e-05 3.279599e-05
 [725,] 1.424189e-04 4.194535e-05 5.094314e-05
 [726,] 1.407166e-04 9.146278e-05 3.549018e-05
 [727,] 1.540490e-04 6.242132e-05 7.182681e-05
 [728,] 6.965778e-05 4.034726e-05 1.160842e-05
 [729,] 6.998317e-05 4.034726e-05 1.165492e-05
 [730,] 6.998317e-05 4.038379e-05 1.165776e-05
 [731,] 6.918673e-05 1.338484e-04 4.467548e-05
 [732,] 1.669425e-04 4.309791e-05 6.951726e-05
 [733,] 1.479507e-04 6.065671e-05 6.736264e-05
 [734,] 1.607174e-04 4.289757e-05 6.639374e-05
 [735,] 9.640439e-05 5.324944e-05 2.999656e-05
 [736,] 1.697563e-04 4.290544e-05 7.139269e-05
 [737,] 6.847220e-05 4.021612e-05 1.143000e-05
 [738,] 9.333284e-05 5.488243e-05 2.834997e-05
 [739,] 7.010199e-05 7.648104e-05 2.065692e-05
 [740,] 1.821998e-04 1.021339e-04 4.569018e-05
 [741,] 6.677019e-05 4.391239e-05 1.231786e-05
 [742,] 1.467226e-04 9.655877e-05 7.563511e-05
 [743,] 6.900645e-05 4.006878e-05 1.154951e-05
 [744,] 9.346498e-05 5.285177e-05 2.729561e-05
 [745,] 1.502544e-04 5.993955e-05 6.694267e-05
 [746,] 1.368285e-04 5.721633e-05 5.859262e-05
 [747,] 1.126103e-04 5.988642e-05 4.332913e-05
 [748,] 7.257861e-05 3.432101e-05 1.093237e-05
 [749,] 1.566313e-04 4.353313e-05 5.986932e-05
 [750,] 6.856039e-05 1.968289e-04 6.575452e-05
 [751,] 1.320143e-04 9.276205e-05 6.511016e-05
 [752,] 5.829118e-05 3.693238e-05 9.437149e-06
 [753,] 1.310723e-04 9.160598e-05 6.410322e-05
 [754,] 9.757412e-05 5.397732e-05 3.030835e-05
 [755,] 1.358664e-04 9.042134e-05 6.612023e-05
 [756,] 5.759020e-05 3.782140e-05 9.523792e-06
 [757,] 1.249933e-04 8.997314e-05 6.020675e-05
 [758,] 1.048032e-04 5.881010e-05 3.525105e-05
 [759,] 7.077170e-05 8.275597e-05 2.364881e-05
 [760,] 5.710420e-05 4.099761e-05 1.028121e-05
 [761,] 9.924974e-05 6.292076e-05 3.293261e-05
 [762,] 5.721765e-05 3.941735e-05 9.788588e-06
 [763,] 1.042932e-04 5.910320e-05 3.477572e-05
 [764,] 5.514034e-05 2.005092e-04 3.971674e-05
 [765,] 4.931058e-05 3.652207e-05 7.608189e-06
 [766,] 4.714011e-05 3.690786e-05 7.436871e-06
 [767,] 4.963389e-05 3.754515e-05 7.833576e-06
 [768,] 4.810436e-05 5.310319e-05 1.161356e-05
 [769,] 4.946146e-05 3.739653e-05 7.785087e-06
 [770,] 1.119267e-04 8.884675e-05 5.115238e-05
 [771,] 4.863129e-05 3.788083e-05 7.773132e-06
 [772,] 4.990812e-05 5.603433e-05 1.282401e-05
 [773,] 1.331337e-04 8.995556e-05 6.491483e-05
 [774,] 8.212991e-05 1.237780e-04 4.936860e-05
 [775,] 6.843612e-05 5.131439e-05 1.422488e-05
 [776,] 8.081581e-05 1.230992e-04 4.801200e-05
 [777,] 8.019061e-05 1.234407e-04 4.766560e-05
 [778,] 8.369606e-05 1.485992e-04 4.146562e-05
 [779,] 1.284830e-04 9.262070e-05 6.347693e-05
 [780,] 1.400128e-04 9.319098e-05 6.985372e-05
 [781,] 8.272009e-05 1.267856e-04 5.113095e-05
 [782,] 6.859660e-05 5.101724e-05 1.417211e-05
 [783,] 1.390375e-04 9.340760e-05 6.942347e-05
 [784,] 4.453105e-05 1.849462e-04 3.677644e-05
 [785,] 4.923161e-05 4.507586e-05 1.008142e-05
 [786,] 4.920896e-05 5.395804e-05 1.211895e-05
 [787,] 4.982766e-05 6.335683e-05 1.449336e-05
 [788,] 6.970837e-05 6.043790e-05 1.732044e-05
 [789,] 1.902162e-04 3.354647e-05 3.041969e-05
 [790,] 1.578376e-04 2.832233e-05 2.388942e-05
 [791,] 1.051611e-04 3.164027e-05 1.923123e-05
 [792,] 1.014656e-04 3.176260e-05 1.831149e-05
 [793,] 7.199379e-05 1.176593e-04 4.023170e-05
 [794,] 1.075924e-04 3.125792e-05 1.938572e-05
 [795,] 1.023606e-04 3.135836e-05 1.793894e-05
 [796,] 9.249715e-05 3.116244e-05 1.538829e-05
 [797,] 6.139622e-05 3.900186e-05 1.095065e-05
 [798,] 6.782803e-05 3.568881e-05 1.085979e-05
 [799,] 1.349083e-04 3.994241e-05 2.465814e-05
 [800,] 1.220911e-04 3.548173e-05 1.910903e-05
 [801,] 1.350072e-04 3.392365e-05 1.976414e-05
 [802,] 5.172177e-05 4.771755e-05 1.092744e-05
 [803,] 7.370914e-05 6.996047e-05 2.341717e-05
 [804,] 5.968609e-05 3.459243e-05 9.183267e-06
 [805,] 5.077188e-05 2.999604e-05 6.628861e-06
 [806,] 5.456765e-05 3.873794e-05 9.488826e-06
 [807,] 7.706107e-05 6.543849e-05 2.300419e-05
 [808,] 7.784017e-05 3.480380e-05 1.209338e-05
 [809,] 7.199821e-05 7.591928e-05 2.482572e-05
 [810,] 7.182630e-05 6.868675e-05 2.220214e-05
 [811,] 7.194666e-05 6.551730e-05 2.112058e-05
 [812,] 7.073546e-05 6.529587e-05 2.058487e-05
 [813,] 7.156896e-05 6.793352e-05 2.183324e-05
 [814,] 7.002340e-05 6.390855e-05 1.985064e-05
 [815,] 7.049859e-05 6.550625e-05 2.059034e-05
 [816,] 5.519707e-05 5.725211e-05 1.330879e-05
 [817,] 6.452737e-05 3.945261e-05 1.156441e-05
 [818,] 5.864965e-05 2.877833e-05 7.081503e-06
 [819,] 6.939702e-05 6.363424e-05 1.954443e-05
 [820,] 5.890669e-05 4.143118e-05 1.100706e-05
 [821,] 6.326917e-05 3.995430e-05 1.150748e-05
 [822,] 7.011124e-05 6.415605e-05 1.998258e-05
 [823,] 5.645263e-05 5.214292e-05 1.232832e-05
 [824,] 7.027020e-05 6.474738e-05 2.024445e-05
 [825,] 7.027020e-05 6.248249e-05 1.947538e-05
 [826,] 5.866825e-05 4.849750e-05 1.172598e-05
 [827,] 5.841421e-05 5.045652e-05 1.216036e-05
 [828,] 5.686453e-05 3.182343e-05 7.541401e-06
 [829,] 7.689779e-05 3.976209e-05 1.292088e-05
 [830,] 4.900245e-05 3.816159e-05 8.305686e-06
 [831,] 5.619052e-05 4.595827e-05 1.091280e-05
 [832,] 7.188271e-05 6.867965e-05 2.000531e-05
 [833,] 5.566116e-05 5.500224e-05 1.305274e-05
 [834,] 5.784615e-05 5.317550e-05 1.360724e-05
 [835,] 5.762776e-05 5.229428e-05 1.254633e-05
 [836,] 5.566175e-05 4.875869e-05 1.159420e-05
 [837,] 5.608525e-05 4.951410e-05 1.169587e-05
 [838,] 5.559301e-05 5.228495e-05 1.232639e-05
 [839,] 5.812584e-05 4.635537e-05 1.121290e-05
 [840,] 5.923350e-05 4.602074e-05 1.121454e-05
 [841,] 9.111584e-05 4.576796e-05 1.947066e-05
 [842,] 6.277055e-05 3.081433e-05 7.943918e-06
 [843,] 7.078024e-05 6.179245e-05 1.941578e-05
 [844,] 7.135181e-05 6.127499e-05 1.943850e-05
 [845,] 7.102378e-05 6.179245e-05 1.950300e-05
 [846,] 8.447797e-05 4.400687e-05 1.727354e-05
 [847,] 6.580557e-05 6.184673e-05 1.579868e-05
 [848,] 5.776180e-05 3.713736e-05 9.014947e-06
 [849,] 5.879359e-05 3.920802e-05 9.595743e-06
 [850,] 7.078024e-05 6.343988e-05 1.998311e-05
 [851,] 6.031964e-05 4.443034e-05 1.094599e-05
 [852,] 6.623748e-05 2.987460e-05 8.090379e-06
 [853,] 6.706707e-05 2.920873e-05 8.032240e-06
 [854,] 5.239597e-05 6.351744e-05 1.309049e-05
 [855,] 5.934376e-05 2.922845e-05 7.331971e-06
 [856,] 7.814552e-05 4.054653e-05 1.345027e-05
 [857,] 1.430614e-04 3.875835e-05 2.635092e-05
 [858,] 7.135719e-05 6.203340e-05 1.972610e-05
 [859,] 1.005317e-04 4.017941e-05 1.860838e-05
 [860,] 7.688705e-05 7.468712e-05 2.263218e-05
 [861,] 1.612532e-04 3.974670e-05 3.246040e-05
 [862,] 7.344724e-05 6.259245e-05 2.066915e-05
 [863,] 7.238400e-05 6.120207e-05 1.979053e-05
 [864,] 7.210703e-05 6.228549e-05 2.008210e-05
 [865,] 7.256896e-05 6.239340e-05 2.028446e-05
 [866,] 1.385440e-04 6.959317e-05 4.787563e-05
 [867,] 7.021251e-05 4.374079e-05 1.419350e-05
 [868,] 1.025623e-04 5.306513e-05 2.605631e-05
 [869,] 5.982243e-05 3.666595e-05 9.953611e-06
 [870,] 7.870570e-05 4.689505e-05 1.732070e-05
 [871,] 7.006256e-05 6.294057e-05 1.958434e-05
 [872,] 7.006256e-05 6.282707e-05 1.954604e-05
 [873,] 7.061470e-05 6.190477e-05 1.943503e-05
 [874,] 7.094936e-05 6.019697e-05 1.895812e-05
 [875,] 2.062149e-04 3.407009e-05 4.634521e-05
 [876,] 2.130148e-04 3.521486e-05 5.016106e-05
 [877,] 1.960260e-04 3.930283e-05 5.069708e-05
 [878,] 7.086277e-05 6.004292e-05 1.887506e-05
 [879,] 2.313187e-04 3.896761e-05 6.297893e-05
 [880,] 1.201724e-04 2.938179e-05 1.505824e-05
 [881,] 6.042905e-05 2.727647e-05 7.058546e-06
 [882,] 7.218076e-05 5.730778e-05 1.833415e-05
 [883,] 2.276363e-04 4.084170e-05 6.233877e-05
 [884,] 4.854782e-05 4.015555e-05 8.471070e-06
 [885,] 1.150986e-04 4.557352e-05 2.468105e-05
 [886,] 7.202167e-05 5.478498e-05 1.736494e-05
 [887,] 4.196999e-04 3.728842e-05 1.537212e-04
 [888,] 6.948540e-05 2.768099e-05 8.263769e-06
 [889,] 7.042436e-05 5.405529e-05 1.664844e-05
 [890,] 7.082397e-05 5.398581e-05 1.673771e-05
 [891,] 1.999264e-04 2.621341e-05 2.117584e-05
 [892,] 7.389747e-05 2.752901e-05 8.660591e-06
 [893,] 2.099424e-04 2.640042e-05 2.207454e-05
 [894,] 7.280283e-05 2.746132e-05 8.506440e-06
 [895,] 2.910568e-04 3.779816e-05 9.622416e-05
 [896,] 1.025708e-04 4.149733e-05 1.650507e-05
 [897,] 1.351468e-04 4.367060e-05 2.865218e-05
 [898,] 1.184679e-04 4.552474e-05 2.536476e-05
 [899,] 2.472165e-04 3.553588e-05 7.671105e-05
 [900,] 1.846913e-04 2.624513e-05 2.340429e-05
 [901,] 1.936872e-04 2.627824e-05 2.476096e-05
 [902,] 2.807635e-04 3.681954e-05 1.006648e-04
 [903,] 1.899000e-04 2.622900e-05 2.385123e-05
 [904,] 2.526348e-04 3.736611e-05 8.675922e-05
 [905,] 9.530295e-05 1.005838e-04 4.895933e-05
 [906,] 7.130691e-05 2.868101e-05 8.820677e-06
 [907,] 7.231087e-05 2.862692e-05 9.173529e-06
 [908,] 6.982988e-05 2.909128e-05 8.796755e-06
 [909,] 8.277190e-05 5.174469e-05 2.027213e-05
 [910,] 7.150117e-05 2.668374e-05 8.277080e-06
 [911,] 5.667510e-05 3.928503e-05 9.547245e-06
 [912,] 9.234099e-05 5.735381e-05 2.542407e-05
 [913,] 2.170232e-04 2.665654e-05 3.124795e-05
 [914,] 5.260681e-05 6.787551e-05 1.648599e-05
 [915,] 5.823607e-05 4.044302e-05 1.003776e-05
 [916,] 7.582455e-05 2.759050e-05 8.684938e-06
 [917,] 7.998174e-05 7.279779e-05 2.374271e-05
 [918,] 7.366239e-05 7.548371e-05 2.539881e-05
 [919,] 7.271287e-05 7.994933e-05 2.656242e-05
 [920,] 7.099322e-05 3.900640e-05 1.080432e-05
 [921,] 1.049880e-04 9.335407e-05 2.955851e-05
 [922,] 6.328963e-05 7.363921e-05 1.883074e-05
 [923,] 8.342402e-05 5.529272e-05 1.841666e-05
 [924,] 5.118938e-05 2.786140e-05 6.232124e-06
 [925,] 4.331259e-05 8.625707e-05 1.505826e-05
 [926,] 7.311492e-05 4.703981e-05 1.425785e-05
 [927,] 6.540232e-05 2.785022e-05 1.014200e-05
 [928,] 7.138698e-05 2.814631e-05 1.334906e-05
 [929,] 7.804318e-05 8.179377e-05 3.058085e-05
 [930,] 5.016966e-05 2.832117e-05 6.539296e-06
 [931,] 6.210830e-05 5.193045e-05 1.262300e-05
 [932,] 5.069981e-05 2.669356e-05 5.857276e-06
 [933,] 5.140774e-05 2.642566e-05 5.898486e-06
 [934,] 5.179161e-05 2.661648e-05 5.963114e-06
 [935,] 1.377345e-04 2.844531e-05 3.139146e-05
 [936,] 6.840647e-05 3.783449e-05 1.167080e-05
 [937,] 5.785864e-05 3.801047e-05 9.338049e-06
 [938,] 1.290739e-04 2.747240e-05 3.075464e-05
 [939,] 1.353324e-04 2.752166e-05 3.289527e-05
 [940,] 6.696390e-04 2.962371e-05 1.282923e-04
 [941,] 7.092122e-04 6.366941e-05 2.829995e-04
 [942,] 1.321365e-04 2.809326e-05 3.040055e-05
 [943,] 7.295388e-05 5.537914e-05 1.708630e-05
 [944,] 5.371661e-05 2.804511e-05 6.411194e-06
 [945,] 1.251380e-04 2.667797e-05 2.961978e-05
 [946,] 1.312810e-04 2.661473e-05 3.125384e-05
 [947,] 1.354320e-04 2.647455e-05 3.325195e-05
 [948,] 6.961067e-04 6.905730e-05 2.910490e-04
 [949,] 9.773717e-05 3.424265e-05 1.303544e-05
 [950,] 1.068452e-04 2.869487e-05 1.475395e-05
 [951,] 1.204873e-04 2.749048e-05 1.743310e-05
 [952,] 1.144456e-04 8.725288e-05 5.060559e-05
 [953,] 7.036599e-05 5.561393e-05 1.643850e-05
 [954,] 6.219948e-05 2.767397e-05 7.929896e-06
 [955,] 5.801227e-04 2.871259e-05 1.138319e-04
 [956,] 8.088406e-04 2.799829e-05 1.606019e-04
 [957,] 7.834130e-04 2.788098e-05 1.574221e-04
 [958,] 1.090055e-04 2.678515e-05 1.743799e-05
 [959,] 1.156982e-04 2.692892e-05 1.873961e-05
 [960,] 1.105385e-04 2.716315e-05 1.720827e-05
 [961,] 8.210849e-05 2.702149e-05 1.113742e-05
 [962,] 5.831939e-05 2.635059e-05 7.872279e-06
 [963,] 8.187119e-05 6.088773e-05 2.089568e-05
 [964,] 4.592242e-04 2.717418e-05 1.030407e-04
 [965,] 4.584665e-04 2.671129e-05 1.064555e-04
 [966,] 7.037154e-05 4.201039e-05 1.205373e-05
 [967,] 6.342209e-05 6.083017e-05 1.461331e-05
 [968,] 9.470355e-05 7.295198e-05 3.373316e-05
 [969,] 9.868444e-05 2.699307e-05 1.516376e-05
 [970,] 6.689905e-05 3.397553e-05 9.496812e-06
 [971,] 8.927430e-05 2.995022e-05 1.133828e-05
 [972,] 7.494701e-04 2.706065e-05 2.288297e-04
 [973,] 5.643872e-04 2.684445e-05 1.724317e-04
 [974,] 6.555944e-05 3.337220e-05 9.213144e-06
 [975,] 8.116690e-05 2.664340e-05 1.526035e-05
 [976,] 8.714839e-05 4.071857e-05 2.498931e-05
 [977,] 8.687581e-05 2.652084e-05 1.439344e-05
 [978,] 1.824085e-04 3.581265e-05 3.354232e-05
 [979,] 9.061116e-05 2.656729e-05 1.564167e-05
 [980,] 7.547854e-05 6.968882e-05 2.000045e-05
 [981,] 9.379324e-05 2.621792e-05 1.755271e-05
 [982,] 4.143048e-05 4.224863e-05 7.414949e-06
 [983,] 8.210633e-05 4.070036e-05 1.285927e-05
 [984,] 9.204903e-05 2.744566e-05 1.895372e-05
 [985,] 3.219277e-04 2.804816e-05 1.144830e-04
 [986,] 7.050970e-05 3.818539e-05 1.116302e-05
 [987,] 3.910072e-04 3.003226e-05 1.503269e-04
 [988,] 4.682143e-04 2.680674e-05 1.361451e-04
 [989,] 3.786270e-04 2.782332e-05 1.300052e-04
 [990,] 7.039081e-05 3.518357e-05 1.033577e-05
 [991,] 5.029833e-04 2.657704e-05 1.321423e-04
 [992,] 4.823279e-04 2.603856e-05 1.278087e-04
 [993,] 9.719083e-05 2.627923e-05 1.763455e-05
 [994,] 9.995803e-05 2.648966e-05 1.807098e-05
 [995,] 6.876636e-05 4.130915e-05 1.217351e-05
 [996,] 9.284704e-05 2.629653e-05 1.617327e-05
 [997,] 9.574715e-05 2.581359e-05 1.794463e-05
 [998,] 9.808135e-05 2.641409e-04 1.527247e-04
 [999,] 1.023042e-04 2.618966e-05 1.807945e-05
[1000,] 7.181363e-05 5.043762e-05 1.512336e-05
[1001,] 1.233312e-04 2.635361e-05 2.326344e-05
[1002,] 9.830769e-05 2.610133e-05 1.728798e-05
[1003,] 1.316999e-04 2.713794e-05 2.522735e-05
[1004,] 1.009544e-04 2.657923e-05 1.727312e-05
[1005,] 9.671696e-05 2.622943e-05 1.668965e-05
[1006,] 7.024612e-05 5.081972e-05 1.488236e-05
[1007,] 9.140143e-05 2.604954e-05 1.565105e-05
[1008,] 7.886989e-05 6.482319e-05 2.000910e-05
[1009,] 1.013136e-04 2.605037e-05 1.856278e-05
[1010,] 9.705243e-05 2.615697e-05 1.716100e-05
[1011,] 1.024626e-04 2.612765e-05 1.869693e-05
[1012,] 1.156337e-04 2.618184e-05 2.226861e-05
[1013,] 1.047268e-04 2.614583e-05 1.938384e-05
[1014,] 1.162134e-04 2.603665e-05 2.724889e-05
[1015,] 6.432032e-05 3.730269e-05 1.027436e-05
[1016,] 7.216115e-05 5.108215e-05 1.550966e-05
[1017,] 1.178980e-04 2.622880e-05 2.551233e-05
[1018,] 1.273571e-04 2.642026e-05 2.782387e-05
[1019,] 6.648715e-05 3.355141e-05 9.579925e-06
[1020,] 8.593308e-05 2.601256e-05 1.476105e-05
[1021,] 7.188596e-05 5.289554e-05 1.583838e-05
[1022,] 7.297372e-05 2.596050e-05 1.163464e-05
[1023,] 6.952022e-05 7.681159e-05 2.563980e-05
[1024,] 7.264223e-05 2.598054e-05 1.126567e-05
[1025,] 7.604291e-05 8.367759e-05 3.105881e-05
[1026,] 6.730921e-05 2.594638e-05 1.030146e-05
[1027,] 6.586767e-05 2.630224e-05 9.610622e-06
[1028,] 6.492352e-05 4.487680e-05 1.228570e-05
[1029,] 6.574107e-05 3.583437e-05 9.870871e-06
[1030,] 6.631810e-05 4.052356e-05 1.112098e-05
[1031,] 7.194358e-05 5.452026e-05 1.646791e-05
[1032,] 6.866683e-05 2.596238e-05 1.084257e-05
[1033,] 6.614621e-05 4.080356e-05 1.118624e-05
[1034,] 6.589890e-05 4.155366e-05 1.138853e-05
[1035,] 6.880020e-05 2.598828e-05 1.092697e-05
[1036,] 6.410208e-05 2.597352e-05 9.737531e-06
[1037,] 7.308244e-05 5.678074e-05 1.771042e-05
[1038,] 7.183518e-05 2.626719e-05 1.074643e-05
[1039,] 7.259030e-05 2.621969e-05 1.119251e-05
[1040,] 6.211978e-05 2.598312e-05 9.099699e-06
[1041,] 7.338732e-05 2.603375e-05 1.225385e-05
[1042,] 6.291570e-05 2.611233e-05 9.038436e-06
[1043,] 6.375337e-05 2.596107e-05 9.088894e-06
[1044,] 8.936020e-05 3.863369e-04 1.993369e-04
[1045,] 5.976735e-05 2.670701e-05 7.533351e-06
[1046,] 5.845357e-05 2.606752e-05 7.677235e-06
[1047,] 5.759242e-05 2.610713e-05 7.557306e-06
[1048,] 5.990333e-05 2.638451e-05 7.822635e-06
[1049,] 9.001152e-05 3.876398e-04 2.024949e-04
[1050,] 5.929248e-05 2.619282e-05 7.857828e-06
[1051,] 6.405797e-05 4.117466e-05 1.099138e-05
[1052,] 6.232438e-05 2.599445e-05 8.584875e-06
[1053,] 6.672809e-05 6.693617e-05 2.104472e-05
[1054,] 6.108052e-05 2.678323e-05 6.983322e-06
[1055,] 6.805150e-05 8.425727e-05 2.336293e-05
[1056,] 8.363876e-05 7.719490e-05 2.540482e-05
[1057,] 7.409188e-05 3.747213e-05 1.154366e-05
[1058,] 7.875222e-05 3.783682e-05 1.246671e-05
[1059,] 7.405425e-05 3.957324e-05 1.220564e-05
[1060,] 8.109864e-05 3.900463e-05 1.228380e-05
[1061,] 4.723157e-05 2.742566e-05 5.696124e-06
[1062,] 5.794862e-05 2.622336e-05 7.727138e-06
[1063,] 7.252604e-05 3.727500e-05 1.134885e-05
[1064,] 6.184999e-05 3.365147e-05 8.900729e-06
[1065,] 6.068544e-05 2.690020e-05 8.016178e-06
[1066,] 3.859130e-05 2.634795e-05 4.518701e-06
[1067,] 3.738180e-05 2.635353e-05 4.384710e-06
[1068,] 3.852065e-05 2.634802e-05 4.510836e-06
[1069,] 3.742823e-05 2.652900e-05 4.416539e-06
[1070,] 9.570478e-03 4.609609e-05 3.913570e-03
[1071,] 5.363322e-05 3.345843e-05 8.037862e-06
[1072,] 6.802037e-05 3.432911e-05 9.427122e-06
[1073,] 3.861193e-05 2.906445e-05 4.928604e-06
[1074,] 4.295375e-05 3.064999e-05 5.665364e-06
[1075,] 4.063500e-05 3.085370e-05 5.433938e-06
[1076,] 4.223296e-05 3.265690e-05 5.912889e-06
[1077,] 6.588743e-05 5.536681e-05 1.487026e-05
[1078,] 6.540782e-05 5.433499e-05 1.466175e-05
[1079,] 4.087484e-05 3.150047e-05 5.565518e-06
[1080,] 1.007227e-03 9.304706e-05 6.010653e-04
[1081,] 1.036308e-03 9.207371e-05 6.157765e-04
[1082,] 4.229844e-05 3.390413e-05 6.127050e-06
[1083,] 4.106495e-05 3.240517e-05 5.734149e-06
[1084,] 6.322902e-05 4.591289e-05 1.247238e-05
[1085,] 4.018357e-05 3.359040e-05 5.822665e-06
[1086,] 5.695246e-05 5.347613e-05 1.376846e-05
[1087,] 4.077746e-05 3.798487e-05 6.607054e-06
[1088,] 3.953857e-03 3.042687e-05 9.918590e-04
[1089,] 4.127430e-03 3.024474e-05 1.006638e-03
[1090,] 6.618964e-05 3.858627e-05 1.061239e-05
[1091,] 4.142710e-05 3.907293e-05 6.869348e-06
[1092,] 4.248818e-05 4.355657e-05 7.757212e-06
[1093,] 4.084330e-05 3.846495e-05 6.693645e-06
[1094,] 8.002833e-04 8.849647e-05 4.591011e-04
[1095,] 6.156853e-03 3.197633e-05 1.738291e-03
[1096,] 4.353296e-05 3.917859e-05 7.169111e-06
[1097,] 8.172059e-05 9.568302e-05 2.602171e-05
[1098,] 4.653684e-05 3.511699e-05 6.862386e-06
[1099,] 4.065939e-05 3.439338e-05 6.009424e-06
[1100,] 7.858455e-05 6.833639e-05 2.418997e-05
[1101,] 8.730340e-03 3.126037e-05 2.291200e-03
[1102,] 4.340672e-05 3.329934e-05 6.167050e-06
[1103,] 6.853591e-05 5.294122e-05 1.616860e-05
[1104,] 4.464502e-05 3.435108e-05 6.493719e-06
[1105,] 7.370020e-05 5.793954e-05 1.757914e-05
[1106,] 6.460898e-05 3.174720e-05 8.633781e-06
[1107,] 4.625192e-05 3.503370e-05 6.816070e-06
[1108,] 6.311180e-05 4.220767e-05 1.115915e-05
[1109,] 2.292036e-03 1.048521e-04 1.519697e-03
[1110,] 5.470024e-05 6.070770e-05 1.477720e-05
[1111,] 4.699470e-05 2.809868e-05 5.900609e-06
[1112,] 7.282007e-03 3.243757e-05 2.116549e-03
[1113,] 1.343834e-03 1.136126e-04 9.004630e-04
[1114,] 1.272787e-03 1.136126e-04 8.506805e-04
[1115,] 9.545785e-04 1.180030e-04 6.364748e-04
[1116,] 1.496055e-03 9.527324e-05 9.163760e-04
[1117,] 9.971934e-04 1.103345e-04 6.494124e-04
[1118,] 4.005474e-05 3.884087e-05 6.653184e-06
[1119,] 3.945491e-05 4.829519e-05 8.086762e-06
[1120,] 7.743796e-05 7.713452e-05 2.694259e-05
[1121,] 4.006342e-05 4.127456e-05 7.046718e-06
[1122,] 1.006367e-02 3.076289e-05 2.233371e-03
[1123,] 7.754404e-05 8.244968e-05 2.894805e-05
[1124,] 1.218114e-02 3.079527e-05 2.723585e-03
[1125,] 2.225758e-03 1.473568e-04 1.705772e-03
[1126,] 2.358677e-03 1.257616e-04 1.647246e-03
[1127,] 7.696885e-05 7.319102e-05 2.527041e-05
[1128,] 4.050920e-05 4.558890e-05 7.802104e-06
[1129,] 4.238811e-05 4.896014e-05 8.636741e-06
[1130,] 4.686046e-05 2.690207e-05 5.492973e-06
[1131,] 5.220724e-05 6.944343e-05 1.619520e-05
[1132,] 6.348912e-05 3.902151e-05 1.038266e-05
[1133,] 4.154192e-05 4.289049e-05 7.509533e-06
[1134,] 5.015220e-05 5.716851e-05 1.289176e-05
[1135,] 4.429959e-05 4.902767e-05 8.950534e-06
[1136,] 4.224517e-05 4.463135e-05 7.897230e-06
[1137,] 4.232794e-05 5.009521e-05 8.812015e-06
[1138,] 6.765946e-05 4.309233e-05 1.191625e-05
[1139,] 4.302483e-05 4.760082e-05 8.510516e-06
[1140,] 4.072877e-05 4.438510e-05 7.638827e-06
[1141,] 4.514891e-05 3.652378e-05 6.935650e-06
[1142,] 7.975248e-05 6.173901e-05 2.200555e-05
[1143,] 3.861859e-05 2.996262e-05 5.071050e-06
[1144,] 1.904578e-03 9.238128e-05 1.139543e-03
[1145,] 3.848165e-05 3.026772e-05 5.104446e-06
[1146,] 4.011619e-05 3.068029e-05 5.344666e-06
[1147,] 4.720650e-05 3.217640e-05 6.426219e-06
[1148,] 1.128380e-03 1.072596e-04 7.117655e-04
[1149,] 3.743694e-05 3.327371e-05 5.519747e-06
[1150,] 3.940519e-05 3.562435e-05 6.066961e-06
[1151,] 3.744372e-05 3.387039e-05 5.606411e-06
[1152,] 1.081554e-02 3.062421e-05 2.681552e-03
[1153,] 4.084834e-05 3.448168e-05 6.046040e-06
[1154,] 4.031137e-05 3.448168e-05 5.981545e-06
[1155,] 4.066413e-05 3.448168e-05 6.023840e-06
[1156,] 4.319129e-05 3.504261e-05 6.427057e-06
[1157,] 7.632048e-05 5.674107e-05 1.911824e-05
[1158,] 1.716060e-03 7.487935e-05 9.113730e-04
[1159,] 6.663717e-05 4.747437e-05 1.388821e-05
[1160,] 9.290575e-03 3.053354e-05 2.305175e-03
[1161,] 4.133791e-05 3.418498e-05 6.057401e-06
[1162,] 4.093505e-05 3.380687e-05 5.947318e-06
[1163,] 4.040811e-05 3.392744e-05 5.904046e-06
[1164,] 5.093327e-03 3.019004e-05 1.208525e-03
[1165,] 4.079074e-05 3.380687e-05 5.930081e-06
[1166,] 1.303305e-03 6.460066e-05 6.229707e-04
[1167,] 7.264005e-05 5.880935e-05 1.767799e-05
[1168,] 4.438181e-05 3.032689e-05 5.777444e-06
[1169,] 9.170970e-03 3.176601e-05 2.588089e-03
[1170,] 4.018210e-05 3.168188e-05 5.516446e-06
[1171,] 7.512363e-05 5.173894e-05 1.699031e-05
[1172,] 4.338010e-04 2.899302e-05 1.177176e-04
[1173,] 5.029542e-05 2.685641e-05 5.978665e-06
[1174,] 3.750079e-05 3.136877e-05 5.201087e-06
[1175,] 1.913183e-03 7.306896e-05 1.001590e-03
[1176,] 3.745868e-05 3.155603e-05 5.231415e-06
[1177,] 8.077997e-05 5.370295e-05 1.849909e-05
[1178,] 4.091702e-05 3.183967e-05 5.626220e-06
[1179,] 3.716038e-05 3.173912e-05 5.215481e-06
[1180,] 3.747752e-05 3.144819e-05 5.237449e-06
[1181,] 3.756735e-05 3.082946e-05 5.155855e-06
[1182,] 7.595362e-05 5.040386e-05 1.675439e-05
[1183,] 3.710024e-05 3.069745e-05 5.051569e-06
[1184,] 8.147257e-05 6.207128e-05 1.947866e-05
[1185,] 4.266280e-05 3.164006e-05 5.796689e-06
[1186,] 3.965632e-05 3.090158e-05 5.332643e-06
[1187,] 3.896272e-05 3.062805e-05 5.212882e-06
[1188,] 3.950804e-05 3.054570e-05 5.259704e-06
[1189,] 2.043833e-03 7.641517e-05 1.093728e-03
[1190,] 3.840076e-05 3.064143e-05 5.154682e-06
[1191,] 1.931260e-03 7.676766e-05 1.034921e-03
[1192,] 3.923256e-05 3.105562e-05 5.310069e-06
[1193,] 6.310228e-03 3.269958e-05 1.965258e-03
[1194,] 3.840076e-05 3.115877e-05 5.236171e-06
[1195,] 3.923256e-05 3.098205e-05 5.298414e-06
[1196,] 3.923256e-05 3.125781e-05 5.342115e-06
[1197,] 3.979394e-05 3.115877e-05 5.388960e-06
[1198,] 4.663065e-05 2.684844e-05 5.569608e-06
[1199,] 3.864454e-05 3.242887e-05 5.462938e-06
[1200,] 3.856623e-05 3.285633e-05 5.522046e-06
[1201,] 3.292848e-03 8.180275e-05 1.854358e-03
[1202,] 3.903662e-05 3.252054e-05 5.520708e-06
[1203,] 3.849763e-05 3.351356e-05 5.618574e-06
[1204,] 3.872453e-05 3.691036e-05 6.182291e-06
[1205,] 2.648589e-03 1.056249e-04 1.682786e-03
[1206,] 3.927154e-05 3.750307e-05 6.341298e-06
[1207,] 3.823705e-05 3.734454e-05 6.196060e-06
[1208,] 3.823705e-05 3.718765e-05 6.171266e-06
[1209,] 3.854654e-05 3.750928e-05 6.256774e-06
[1210,] 3.970674e-05 3.750307e-05 6.394462e-06
[1211,] 4.033863e-05 3.527877e-05 6.113904e-06
[1212,] 4.104844e-05 3.642828e-05 6.388000e-06
[1213,] 3.869066e-05 3.703329e-05 6.197882e-06
[1214,] 6.357207e-05 3.773600e-05 1.025054e-05
[1215,] 1.404022e-03 1.174882e-04 9.131095e-04
[1216,] 3.782800e-05 3.672761e-05 6.055913e-06
[1217,] 3.869066e-05 3.736123e-05 6.249892e-06
[1218,] 3.775250e-05 3.768031e-05 6.198869e-06
[1219,] 3.782800e-05 3.784237e-05 6.231780e-06
[1220,] 3.782800e-05 3.784237e-05 6.231780e-06
[1221,] 1.918714e-03 8.298521e-05 1.061469e-03
[1222,] 3.799026e-05 3.302251e-05 5.487417e-06
[1223,] 3.755579e-05 3.396037e-05 5.593827e-06
[1224,] 3.816796e-05 3.383944e-05 5.634764e-06
[1225,] 1.761000e-03 8.262030e-05 9.745684e-04
[1226,] 1.761000e-03 8.148287e-05 9.668601e-04
[1227,] 3.485444e-03 3.244730e-05 1.066816e-03
[1228,] 2.296202e-03 8.222519e-05 1.276571e-03
[1229,] 3.774876e-05 3.435178e-05 5.673293e-06
[1230,] 3.765445e-05 3.384707e-05 5.584785e-06
[1231,] 3.774333e-05 3.435178e-05 5.672775e-06
[1232,] 3.782405e-05 3.372737e-05 5.582039e-06
[1233,] 4.115522e-05 3.514985e-05 6.192697e-06
[1234,] 3.776856e-05 3.370628e-05 5.573321e-06
[1235,] 2.533714e-03 3.118809e-05 7.265535e-04
[1236,] 3.857055e-05 3.360899e-05 5.641647e-06
[1237,] 2.015275e-03 3.097518e-05 5.709166e-04
[1238,] 3.809990e-05 3.318447e-05 5.524017e-06
[1239,] 3.828151e-05 3.330011e-05 5.561320e-06
[1240,] 3.992969e-05 3.259036e-05 5.633123e-06
[1241,] 1.969836e-03 6.900163e-05 9.821596e-04
[1242,] 1.269819e-03 7.647561e-05 6.675801e-04
[1243,] 3.891303e-05 3.384707e-05 5.717485e-06
[1244,] 1.570027e-03 7.289606e-05 8.064480e-04
[1245,] 4.214366e-05 7.029980e-05 1.304553e-05
[1246,] 1.334208e-03 7.154330e-05 6.704299e-04
[1247,] 1.203071e-03 7.893049e-05 6.430738e-04
[1248,] 6.888744e-05 9.548835e-05 2.930435e-05
[1249,] 4.001439e-05 3.570113e-05 6.142681e-06
[1250,] 4.094731e-05 3.628945e-05 6.352719e-06
[1251,] 4.291766e-05 3.624552e-05 6.594742e-06
[1252,] 4.058168e-05 3.643685e-05 6.331096e-06
[1253,] 4.029384e-05 3.870551e-05 6.661777e-06
[1254,] 4.022398e-05 3.658582e-05 6.310839e-06
[1255,] 5.118413e-03 3.069803e-05 1.364913e-03
[1256,] 4.152066e-05 3.721880e-05 6.577210e-06
[1257,] 4.512272e-05 3.596275e-05 6.829375e-06
[1258,] 4.677015e-04 9.042242e-05 2.587408e-04
[1259,] 4.035347e-05 3.615216e-05 6.256796e-06
[1260,] 4.232055e-05 3.691651e-05 6.630037e-06
[1261,] 4.232055e-05 3.724186e-05 6.684050e-06
[1262,] 4.035347e-05 3.707055e-05 6.405200e-06
[1263,] 4.070832e-05 3.691651e-05 6.424732e-06
[1264,] 4.324818e-05 3.676408e-05 6.724231e-06
[1265,] 4.222406e-05 3.691651e-05 6.617630e-06
[1266,] 4.238245e-05 3.770131e-05 6.768417e-06
[1267,] 4.172480e-05 3.804585e-05 6.739572e-06
[1268,] 4.151690e-05 3.841445e-05 6.773030e-06
[1269,] 6.886000e-04 8.700298e-05 3.798015e-04
[1270,] 4.089446e-05 3.663340e-05 6.402297e-06
[1271,] 6.529984e-04 7.963979e-05 3.441218e-04
[1272,] 6.529984e-04 8.534822e-05 3.559504e-04
[1273,] 5.198015e-04 9.309072e-05 2.914934e-04
[1274,] 5.801003e-05 4.880247e-05 1.273915e-05
[1275,] 5.369638e-05 2.682670e-05 6.261963e-06
[1276,] 6.886000e-04 9.266137e-05 3.919318e-04
[1277,] 4.363404e-05 3.578182e-05 6.608643e-06
[1278,] 6.886000e-04 9.357138e-05 3.938141e-04
[1279,] 4.282605e-05 3.804585e-05 6.884102e-06
[1280,] 4.283354e-05 3.805670e-05 6.886906e-06
[1281,] 4.586582e-05 3.691651e-05 7.091650e-06
[1282,] 4.496267e-05 3.858690e-05 7.261737e-06
[1283,] 4.404234e-05 4.058257e-05 7.477162e-06
[1284,] 4.766710e-05 8.637162e-05 1.865278e-05
[1285,] 5.078972e-05 3.088524e-05 6.609172e-06
[1286,] 7.411673e-05 8.408727e-05 2.752249e-05
[1287,] 4.520204e-05 4.585736e-05 8.552750e-06
[1288,] 5.722274e-05 3.127843e-05 7.909382e-06
[1289,] 4.330442e-05 4.537818e-05 8.181771e-06
[1290,] 5.632347e-03 3.274767e-05 1.723233e-03
[1291,] 4.378319e-05 2.998977e-05 5.656817e-06
[1292,] 6.321876e-05 4.675982e-05 1.237939e-05
[1293,] 7.798609e-05 9.600980e-05 3.320844e-05
[1294,] 8.577455e-05 3.625623e-05 1.374183e-05
[1295,] 7.252441e-05 5.416667e-05 1.611781e-05
[1296,] 1.142047e-03 1.746529e-04 9.283406e-04
[1297,] 1.738772e-03 1.616213e-04 1.438702e-03
[1298,] 2.069271e-04 6.321404e-05 9.898146e-05
[1299,] 6.142826e-05 3.008818e-05 7.891714e-06
[1300,] 7.405369e-05 7.664407e-05 2.487089e-05
[1301,] 6.103308e-05 5.133995e-05 1.318520e-05
[1302,] 2.341096e-04 7.659731e-05 1.243497e-04
[1303,] 2.206182e-04 7.577167e-05 1.159171e-04
[1304,] 8.283930e-04 2.108476e-04 7.064716e-04
[1305,] 2.392707e-04 7.271963e-05 1.241195e-04
[1306,] 5.956252e-05 7.154534e-05 1.962010e-05
[1307,] 2.512175e-04 7.188007e-05 1.294852e-04
[1308,] 7.582061e-05 5.596601e-05 1.738034e-05
[1309,] 1.610524e-03 2.650646e-04 1.578262e-03
[1310,] 1.009363e-03 2.472827e-04 9.258711e-04
[1311,] 8.199377e-05 1.139621e-04 4.692518e-05
[1312,] 4.367926e-05 3.953279e-05 7.254470e-06
[1313,] 1.191573e-03 2.007205e-04 1.016081e-03
[1314,] 1.169788e-03 2.064575e-04 1.007748e-03
[1315,] 1.081990e-03 2.078472e-04 9.293481e-04
[1316,] 9.953199e-04 2.078472e-04 8.451954e-04
[1317,] 1.249896e-03 1.924098e-04 1.051504e-03
[1318,] 1.151263e-03 1.859103e-04 9.440476e-04
[1319,] 9.956184e-04 1.458975e-04 7.344430e-04
[1320,] 8.721682e-04 1.884819e-04 7.053366e-04
[1321,] 1.319570e-03 1.711300e-04 1.063651e-03
[1322,] 8.600422e-04 2.094056e-04 7.244627e-04
[1323,] 7.932435e-05 6.856901e-05 2.514387e-05
[1324,] 1.107038e-03 1.582271e-04 8.615178e-04
[1325,] 9.445688e-04 1.676059e-04 7.391036e-04
[1326,] 2.459259e-03 1.295869e-04 1.791367e-03
[1327,] 7.583454e-05 7.336086e-05 2.230685e-05
[1328,] 1.041981e-03 1.018638e-04 6.511940e-04
[1329,] 5.202343e-05 4.642698e-05 1.038385e-05
[1330,] 9.387677e-04 9.429939e-05 5.762777e-04
[1331,] 3.890916e-04 1.065054e-04 2.354721e-04
[1332,] 6.888115e-05 7.748193e-05 2.372677e-05
[1333,] 1.400480e-03 1.032343e-04 8.934976e-04
[1334,] 1.430344e-03 9.947761e-05 8.955757e-04
[1335,] 1.590754e-03 1.080511e-04 1.041607e-03
[1336,] 1.451798e-03 1.024935e-04 9.242563e-04
[1337,] 7.073288e-05 8.396069e-05 2.702424e-05
[1338,] 1.417528e-03 1.050800e-04 9.103081e-04
[1339,] 2.038799e-03 1.015290e-04 1.313808e-03
[1340,] 1.417528e-03 1.061806e-04 9.213697e-04
[1341,] 1.206275e-03 1.061806e-04 7.784941e-04
[1342,] 1.237182e-03 1.172238e-04 8.397419e-04
[1343,] 1.309049e-03 1.179469e-04 8.936606e-04
[1344,] 1.172931e-03 1.200802e-04 8.032957e-04
[1345,] 1.104386e-03 1.215482e-04 7.543036e-04
[1346,] 1.571419e-03 1.211458e-04 1.082178e-03
[1347,] 6.965000e-05 1.155904e-04 3.740201e-05
[1348,] 2.017678e-03 1.738555e-04 1.602534e-03
[1349,] 3.041202e-04 1.359679e-04 1.921100e-04
[1350,] 1.635866e-04 7.542538e-05 7.849847e-05
[1351,] 9.986787e-05 1.421941e-04 7.466567e-05
[1352,] 3.710354e-03 2.853136e-04 3.197901e-03
[1353,] 2.815098e-04 1.741772e-04 1.900936e-04
[1354,] 4.312246e-04 2.164387e-04 3.301184e-04
[1355,] 4.054013e-04 2.207556e-04 3.102439e-04
[1356,] 4.759844e-04 1.900698e-04 3.493297e-04
[1357,] 8.995363e-05 1.187425e-04 5.419023e-05
[1358,] 7.763546e-05 1.171445e-04 4.438107e-05
[1359,] 1.033269e-02 5.228327e-05 1.680373e-03
[1360,] 8.550075e-05 3.174102e-05 1.182898e-05
[1361,] 8.828537e-05 3.147040e-05 1.203721e-05
[1362,] 1.031782e-04 1.169351e-04 6.257487e-05
[1363,] 4.848952e-04 1.491757e-04 3.178989e-04
[1364,] 5.447007e-04 1.532682e-04 3.636913e-04
[1365,] 9.828147e-05 1.111315e-04 5.592177e-05
[1366,] 6.519113e-05 3.210151e-05 9.231837e-06
[1367,] 6.739989e-05 3.149037e-05 9.282008e-06
[1368,] 1.075627e-04 9.790205e-05 5.820360e-05
[1369,] 1.097537e-04 1.057399e-04 6.268399e-05
[1370,] 6.027468e-05 3.102640e-05 8.103022e-06
[1371,] 2.771814e-04 6.371758e-05 1.201957e-04
[1372,] 3.826774e-04 6.872708e-05 1.744646e-04
[1373,] 7.700640e-04 6.684274e-05 3.561540e-04
[1374,] 7.148167e-04 6.298975e-05 3.208444e-04
[1375,] 3.986233e-05 6.594133e-05 1.108190e-05
[1376,] 2.007912e-04 5.168310e-05 1.063091e-04
[1377,] 2.406272e-04 5.029076e-05 1.265836e-04
[1378,] 8.363541e-05 2.841215e-05 1.003501e-05
[1379,] 1.168184e-04 2.902163e-05 2.008015e-05
[1380,] 8.491259e-05 2.895693e-05 1.052413e-05
[1381,] 2.399656e-04 5.346154e-05 1.362875e-04
[1382,] 8.002913e-05 3.015031e-05 1.052479e-05
[1383,] 1.044121e-04 9.549709e-05 5.770484e-05
[1384,] 2.432154e-04 5.460550e-05 1.413949e-04
[1385,] 2.472291e-04 5.211231e-05 1.404318e-04
[1386,] 8.932913e-05 2.907219e-05 1.124738e-05
[1387,] 1.182872e-04 3.004721e-05 2.306655e-05
[1388,] 9.869230e-05 8.902761e-05 4.819811e-05
[1389,] 1.126603e-02 4.706321e-05 4.442399e-03
[1390,] 2.540602e-04 4.163784e-05 8.098494e-05
[1391,] 2.071961e-04 6.352291e-05 1.334655e-04
[1392,] 2.031893e-04 6.178624e-05 1.284260e-04
[1393,] 2.834208e-04 5.681675e-05 1.740642e-04
[1394,] 9.639989e-05 8.325710e-05 4.380001e-05
[1395,] 8.082810e-05 3.458918e-05 1.249074e-05
[1396,] 8.989270e-05 8.655881e-05 3.832376e-05
[1397,] 8.330757e-05 4.771378e-05 1.613146e-05
[1398,] 9.053450e-05 8.485726e-05 3.776979e-05
[1399,] 2.006347e-04 2.937108e-05 3.428963e-05
[1400,] 8.072366e-05 3.409766e-05 1.077723e-05
[1401,] 8.399710e-05 3.841268e-05 1.376521e-05
[1402,] 7.927172e-05 6.086599e-05 2.215335e-05
[1403,] 7.963658e-04 5.061900e-05 2.912104e-04
[1404,] 8.853718e-05 3.169997e-05 1.196004e-05
[1405,] 9.168317e-05 2.814329e-05 1.032458e-05
[1406,] 9.063018e-05 2.880404e-05 1.085512e-05
[1407,] 8.092476e-05 7.938482e-05 3.078078e-05
[1408,] 6.364591e-05 4.390247e-05 1.108240e-05
[1409,] 5.481165e-05 8.424302e-05 2.115816e-05
[1410,] 1.169983e-03 2.848591e-05 3.128632e-04
[1411,] 1.152742e-03 2.848478e-05 3.078643e-04
[1412,] 1.092757e-04 4.502928e-05 2.151880e-05
[1413,] 1.127751e-03 2.829266e-05 2.972524e-04
[1414,] 7.994706e-05 2.905171e-05 9.348362e-06
[1415,] 4.597762e-05 7.143705e-05 1.471421e-05
[1416,] 5.533500e-05 4.475465e-05 1.071833e-05
[1417,] 5.538850e-05 4.404683e-05 1.056980e-05
[1418,] 5.579984e-05 3.804493e-05 8.949763e-06
[1419,] 5.578921e-05 3.681266e-05 8.698926e-06
[1420,] 5.144050e-05 6.658455e-05 1.597038e-05
[1421,] 6.125343e-05 3.769141e-05 9.568151e-06
[1422,] 1.338589e-04 7.619868e-05 3.394716e-05
[1423,] 1.195556e-04 2.744124e-05 1.699003e-05
[1424,] 4.748739e-05 3.784811e-05 7.635751e-06
[1425,] 4.491644e-05 8.101051e-05 1.511855e-05
[1426,] 6.672743e-05 9.799309e-05 3.019927e-05
[1427,] 4.446176e-05 6.926436e-05 1.281081e-05
[1428,] 5.576488e-05 4.181350e-05 1.016639e-05
[1429,] 4.425241e-05 6.371711e-05 1.211148e-05
[1430,] 4.646359e-05 3.929162e-05 7.762279e-06
[1431,] 7.951041e-05 1.194976e-04 4.361493e-05
[1432,] 5.986084e-05 6.229275e-05 1.416346e-05
[1433,] 4.825049e-05 4.371294e-05 8.826650e-06
[1434,] 4.188019e-05 6.024909e-05 1.066652e-05
[1435,] 1.606769e-04 9.726002e-05 4.239936e-05
[1436,] 4.136033e-05 3.789050e-05 6.857337e-06
[1437,] 4.177626e-05 5.312901e-05 9.779413e-06
[1438,] 4.181833e-05 5.232208e-05 9.648763e-06
[1439,] 5.274680e-05 4.273427e-05 1.017532e-05
[1440,] 5.475934e-05 3.539999e-05 8.308308e-06
[1441,] 5.987275e-05 1.017731e-04 2.333505e-05
[1442,] 4.624683e-05 3.071985e-05 6.285026e-06
[1443,] 7.986989e-05 5.945194e-05 1.810944e-05
[1444,] 4.471846e-05 4.083722e-05 8.059833e-06
[1445,] 4.249901e-05 5.066983e-05 9.358421e-06
[1446,] 4.252008e-05 4.963336e-05 9.146789e-06
[1447,] 4.254671e-05 5.052549e-05 9.295886e-06
[1448,] 4.140966e-05 5.153149e-05 9.141193e-06
[1449,] 4.220377e-05 4.322940e-05 7.971774e-06
[1450,] 4.158250e-05 4.580005e-05 8.176533e-06
[1451,] 6.216088e-05 3.488386e-05 9.060032e-06
[1452,] 4.158250e-05 5.189465e-05 9.212171e-06
[1453,] 4.146398e-05 5.189465e-05 9.204632e-06
[1454,] 4.158250e-05 5.189465e-05 9.212171e-06
[1455,] 4.221001e-05 4.282173e-05 7.904790e-06
[1456,] 4.046097e-05 3.356678e-05 6.079770e-06
[1457,] 7.564945e-05 8.168869e-05 2.337917e-05
[1458,] 4.036479e-05 3.214409e-05 5.802245e-06
[1459,] 4.026791e-05 3.243548e-05 5.839455e-06
[1460,] 7.721126e-05 6.487366e-05 1.860907e-05
[1461,] 9.392179e-05 2.752703e-05 1.263889e-05
[1462,] 1.040700e-04 5.927569e-05 2.848542e-05
[1463,] 1.474292e-04 8.996326e-05 3.746190e-05
[1464,] 9.496064e-05 5.790753e-05 2.509868e-05
[1465,] 7.786041e-05 6.350284e-05 1.853452e-05
[1466,] 1.039244e-04 5.721206e-05 2.712008e-05
[1467,] 5.212331e-05 3.414661e-05 7.677563e-06
[1468,] 5.240924e-05 3.365709e-05 7.616003e-06
[1469,] 7.765314e-05 6.433517e-05 1.860940e-05
[1470,] 4.179076e-05 4.141785e-05 7.449478e-06
[1471,] 5.780399e-05 3.416344e-05 8.456294e-06
[1472,] 4.293538e-05 4.004463e-05 7.466465e-06
[1473,] 5.333796e-05 3.345873e-05 7.724650e-06
[1474,] 6.612619e-05 6.873100e-05 1.673835e-05
[1475,] 5.277707e-05 5.583910e-05 1.209595e-05
[1476,] 5.453784e-05 5.642532e-05 1.251946e-05
[1477,] 4.396041e-05 4.857664e-05 9.254027e-06
[1478,] 5.761261e-05 3.165098e-05 7.877872e-06
[1479,] 8.216831e-04 5.235460e-05 4.587634e-05
[1480,] 6.707307e-05 3.229907e-05 1.058263e-05
[1481,] 4.397039e-05 4.190637e-05 8.044885e-06
[1482,] 9.406272e-05 3.549323e-05 1.273475e-05
[1483,] 5.718078e-05 3.538083e-05 8.621232e-06
[1484,] 9.726448e-05 3.158791e-05 2.133757e-05
[1485,] 4.424918e-05 4.521153e-05 8.709488e-06
[1486,] 5.727497e-05 3.449160e-05 8.422329e-06
[1487,] 5.822385e-05 3.375571e-05 8.343062e-06
[1488,] 5.797765e-05 3.570841e-05 8.751318e-06
[1489,] 4.589037e-05 3.064695e-05 6.125913e-06
[1490,] 1.338434e-04 5.594713e-05 2.890683e-05
[1491,] 5.810515e-05 3.641478e-05 8.921774e-06
[1492,] 5.804082e-05 3.636019e-05 8.903308e-06
[1493,] 1.391859e-04 5.603186e-05 2.997517e-05
[1494,] 1.455533e-04 5.349544e-05 3.000467e-05
[1495,] 5.784871e-05 3.509537e-05 8.635378e-06
[1496,] 3.049677e-03 6.553206e-05 2.470125e-04
[1497,] 5.835249e-05 3.700108e-05 9.117509e-06
[1498,] 5.835249e-05 3.700108e-05 9.117509e-06
[1499,] 5.790238e-05 3.675176e-05 8.994961e-06
[1500,] 1.090282e-04 3.488090e-05 3.081839e-05
[1501,] 2.204794e-03 6.607222e-05 1.312617e-04
[1502,] 2.502474e-04 5.480351e-05 4.660983e-05
[1503,] 4.724492e-05 4.438459e-05 8.793847e-06
[1504,] 5.953103e-05 3.900646e-05 9.594238e-06
[1505,] 3.107143e-03 5.404325e-05 1.086298e-04
[1506,] 7.004791e-05 6.205906e-05 1.956266e-05
[1507,] 6.003281e-05 3.187094e-05 8.316717e-06
[1508,] 7.504424e-05 5.542305e-05 1.809543e-05
[1509,] 8.118365e-05 5.439250e-05 1.889143e-05
[1510,] 3.015400e-04 3.910912e-05 3.440239e-05
[1511,] 4.482969e-05 3.989052e-05 7.611350e-06
[1512,] 4.534218e-05 4.153053e-05 7.964820e-06
[1513,] 2.361120e-04 3.466280e-05 4.447144e-05
[1514,] 5.732431e-04 4.525713e-05 4.119896e-05
[1515,] 7.273685e-04 5.606392e-05 9.323508e-05
[1516,] 3.865295e-04 4.578674e-05 3.133942e-05
[1517,] 2.629402e-04 6.047145e-05 5.527598e-05
[1518,] 3.224212e-04 4.657559e-05 2.872252e-05
[1519,] 3.091019e-04 4.405788e-05 2.591994e-05
[1520,] 6.180077e-05 9.831558e-05 2.742214e-05
[1521,] 3.638305e-04 5.537123e-05 4.227594e-05
[1522,] 1.945828e-04 4.186568e-05 2.040892e-05
[1523,] 1.661685e-04 3.751603e-05 1.841138e-05
[1524,] 1.758467e-04 3.121493e-05 2.138921e-05
[1525,] 5.828337e-05 3.388119e-05 8.368158e-06
[1526,] 3.957854e-04 5.531454e-05 4.369293e-05
[1527,] 2.227388e-04 4.097324e-05 2.208611e-05
[1528,] 2.523423e-04 5.514914e-05 2.643040e-05
[1529,] 2.813167e-04 5.514753e-05 2.811861e-05
[1530,] 5.814703e-05 3.156502e-05 7.816012e-06
[1531,] 1.287453e-04 5.065235e-05 1.942367e-05
[1532,] 1.287279e-04 1.057713e-04 7.319757e-05
[1533,] 4.639130e-05 3.157122e-05 6.282830e-06
[1534,] 9.098154e-05 6.665907e-05 2.498386e-05
[1535,] 8.960970e-05 6.698621e-05 2.501599e-05
[1536,] 6.849803e-05 8.599321e-05 2.513360e-05
[1537,] 1.099780e-04 3.750016e-05 1.826838e-05
[1538,] 1.073132e-04 7.716122e-05 3.736631e-05
[1539,] 2.035263e-04 8.026051e-05 8.255144e-05
[1540,] 2.198792e-04 7.875572e-05 8.690328e-05
[1541,] 1.793419e-04 5.629024e-05 1.593067e-05
[1542,] 5.714325e-05 3.978900e-05 9.789881e-06
[1543,] 1.808321e-04 5.573970e-05 1.592541e-05
[1544,] 2.006575e-04 4.612991e-05 1.887485e-05
[1545,] 1.808321e-04 5.573970e-05 1.592541e-05
[1546,] 1.808321e-04 5.566186e-05 1.593187e-05
[1547,] 1.656575e-04 5.602672e-05 1.551352e-05
[1548,] 1.727980e-04 7.281521e-05 5.855896e-05
[1549,] 4.106021e-05 5.683766e-05 9.920509e-06
[1550,] 1.044190e-04 4.587556e-05 1.455569e-05
[1551,] 1.864575e-04 5.562075e-05 1.657488e-05
[1552,] 1.241435e-04 4.659873e-05 1.463015e-05
[1553,] 1.201357e-04 5.470211e-05 1.448075e-05
[1554,] 6.559340e-05 6.785785e-05 1.710657e-05
[1555,] 4.976826e-05 3.278035e-05 7.354789e-06
[1556,] 4.099361e-05 4.021447e-05 7.383064e-06
[1557,] 5.608385e-05 1.081042e-04 2.242084e-05
[1558,] 6.363620e-05 3.913585e-05 1.061581e-05
[1559,] 4.287929e-05 1.059069e-04 1.840838e-05
[1560,] 5.890511e-05 3.858149e-05 9.568995e-06
[1561,] 2.209259e-04 5.590445e-05 3.056516e-05
[1562,] 4.280471e-05 1.123559e-04 1.958238e-05
[1563,] 6.602423e-05 3.691853e-05 1.045658e-05
[1564,] 1.443159e-03 6.215368e-05 1.821522e-05
[1565,] 2.068335e-04 5.630673e-05 3.062568e-05
[1566,] 4.281084e-05 1.122342e-04 1.954715e-05
[1567,] 2.209259e-04 5.663601e-05 3.424436e-05
[1568,] 2.108230e-04 5.639851e-05 3.158929e-05
[1569,] 2.108230e-04 5.637986e-05 3.150143e-05
[1570,] 1.476022e-04 6.692006e-05 3.968699e-05
[1571,] 5.269918e-05 3.287515e-05 7.551406e-06
[1572,] 2.021506e-04 5.679324e-05 3.297882e-05
[1573,] 5.517071e-05 5.596814e-05 1.320272e-05
[1574,] 5.302102e-05 4.686692e-05 1.151491e-05
[1575,] 5.620603e-05 2.839626e-05 6.832273e-06
[1576,] 5.220264e-05 4.601368e-05 1.110822e-05
[1577,] 5.730607e-05 3.022697e-05 7.280662e-06
[1578,] 5.349654e-05 4.686692e-05 1.162399e-05
[1579,] 6.266036e-05 3.898679e-05 1.034100e-05
[1580,] 5.865461e-05 4.707463e-05 1.240545e-05
[1581,] 7.864701e-05 9.553983e-05 3.735490e-05
[1582,] 7.877863e-05 9.373037e-05 3.666326e-05
[1583,] 6.329255e-05 3.898177e-05 1.049579e-05
[1584,] 6.329255e-05 3.892539e-05 1.050779e-05
[1585,] 5.464620e-05 3.205508e-05 7.682437e-06
[1586,] 7.160409e-05 4.512353e-05 1.508839e-05
[1587,] 4.860899e-05 3.211936e-05 6.655533e-06
[1588,] 2.595305e-04 5.729551e-05 4.306211e-05
[1589,] 6.137157e-05 3.884964e-05 1.020132e-05
[1590,] 5.469890e-05 3.004666e-05 7.186079e-06
[1591,] 5.573283e-05 3.919972e-05 9.999514e-06
[1592,] 5.833360e-05 3.839891e-05 1.023860e-05
[1593,] 5.798433e-05 3.828987e-05 1.014385e-05
[1594,] 7.920520e-05 6.336577e-05 2.398867e-05
[1595,] 4.435334e-05 4.704595e-05 8.972848e-06
[1596,] 3.588140e-04 5.772246e-05 6.107822e-05
[1597,] 4.425103e-05 4.673809e-05 8.937647e-06
[1598,] 5.955008e-05 3.928668e-05 1.072659e-05
[1599,] 8.623049e-05 6.502545e-05 2.702048e-05
[1600,] 3.328841e-04 5.725093e-05 5.705196e-05
[1601,] 8.415154e-05 6.180932e-05 2.485455e-05
[1602,] 3.860482e-04 5.669868e-05 5.798341e-05
[1603,] 5.353343e-05 3.221588e-05 7.522415e-06
[1604,] 4.188348e-04 5.643800e-05 5.934922e-05
[1605,] 5.530648e-05 2.960567e-05 7.148422e-06
[1606,] 5.523164e-04 5.842943e-05 1.002396e-04
[1607,] 5.424511e-05 3.229541e-05 7.668064e-06
[1608,] 5.961103e-05 3.876398e-05 9.929432e-06
[1609,] 4.717789e-05 4.067634e-05 8.465510e-06
[1610,] 4.651020e-05 4.140701e-05 8.503298e-06
[1611,] 5.329831e-05 3.424828e-05 7.735974e-06
[1612,] 1.993837e-04 6.067965e-05 4.514273e-05
[1613,] 1.019308e-04 5.575458e-05 2.686630e-05
[1614,] 1.005961e-04 5.561505e-05 2.643252e-05
[1615,] 1.647131e-04 6.913633e-05 4.811508e-05
[1616,] 8.364111e-05 6.395085e-05 2.566653e-05
[1617,] 8.242104e-05 3.414680e-05 2.138660e-05
[1618,] 1.427231e-04 2.671955e-05 9.807122e-06
[1619,] 4.279506e-05 5.921771e-05 1.081545e-05
[1620,] 8.508564e-05 6.166957e-05 2.148639e-05
[1621,] 6.872298e-05 3.291064e-05 9.874734e-06
[1622,] 4.287593e-05 5.865567e-05 1.080808e-05
[1623,] 7.963273e-05 6.192237e-05 2.056331e-05
[1624,] 7.996820e-05 3.114747e-05 1.525640e-05
[1625,] 7.845824e-05 3.116136e-05 1.503767e-05
[1626,] 5.835904e-05 3.979428e-05 1.007413e-05
[1627,] 8.136531e-05 3.113418e-05 1.551615e-05
[1628,] 7.771851e-05 3.119754e-05 1.462298e-05
[1629,] 8.263282e-05 3.134963e-05 1.620223e-05
[1630,] 8.279036e-05 3.134260e-05 1.609851e-05
[1631,] 8.513870e-05 3.130981e-05 1.698982e-05
[1632,] 5.657673e-05 3.275504e-05 8.172953e-06
[1633,] 7.037236e-05 3.416558e-05 1.517318e-05
[1634,] 2.469881e-04 4.188187e-05 1.026274e-05
[1635,] 1.110500e-04 6.269521e-05 2.922799e-05
[1636,] 1.791053e-04 4.853443e-05 1.875257e-05
[1637,] 1.791053e-04 4.833020e-05 1.373659e-05
[1638,] 6.278239e-05 7.943057e-05 2.311778e-05
[1639,] 5.955220e-05 4.117466e-05 1.070012e-05
[1640,] 4.998838e-05 3.428632e-05 7.784625e-06
[1641,] 5.157498e-05 3.623824e-05 8.366744e-06
[1642,] 5.288218e-05 3.270192e-05 7.832171e-06
[1643,] 1.078025e-04 6.832481e-05 3.819882e-05
[1644,] 1.126707e-04 6.602446e-05 3.495661e-05
[1645,] 5.642147e-05 3.984426e-05 9.274203e-06
[1646,] 5.331079e-05 3.274505e-05 7.438871e-06
[1647,] 5.509845e-05 3.202960e-05 7.462860e-06
[1648,] 7.415760e-05 3.195370e-05 1.034556e-05
[1649,] 5.511740e-05 3.188156e-05 7.433884e-06
[1650,] 5.565365e-05 3.180167e-05 7.471962e-06
[1651,] 5.727372e-05 3.802019e-05 8.979716e-06
[1652,] 5.805560e-05 3.765748e-05 9.000532e-06
[1653,] 5.629529e-05 3.165866e-05 7.508420e-06
[1654,] 7.147375e-05 3.214419e-05 9.814193e-06
[1655,] 7.083974e-05 7.184878e-05 2.104741e-05
[1656,] 1.106414e-04 6.471405e-05 3.650870e-05
[1657,] 6.164759e-05 6.207644e-05 1.530068e-05
[1658,] 8.637009e-05 7.003591e-05 3.309135e-05
[1659,] 5.612615e-05 3.861994e-05 8.945566e-06
[1660,] 5.770941e-05 3.832799e-05 9.062445e-06
[1661,] 6.236387e-05 3.734522e-05 9.384502e-06
[1662,] 7.036620e-05 5.867249e-05 1.741540e-05
[1663,] 6.236387e-05 3.852016e-05 9.645465e-06
[1664,] 6.128116e-05 3.854327e-05 9.523648e-06
[1665,] 6.128116e-05 3.852016e-05 9.517392e-06
[1666,] 5.972798e-05 3.836801e-05 9.301662e-06
[1667,] 6.150884e-05 3.854327e-05 9.550559e-06
[1668,] 6.128116e-05 3.867383e-05 9.551457e-06
[1669,] 6.348431e-05 6.444724e-05 1.955294e-05
[1670,] 6.060004e-05 6.505006e-05 1.504822e-05
[1671,] 6.150884e-05 3.916002e-05 9.686413e-06
[1672,] 5.712701e-05 4.050689e-05 9.455064e-06
[1673,] 5.923798e-05 3.916002e-05 9.417417e-06
[1674,] 6.211289e-05 2.883972e-05 8.053636e-06
[1675,] 5.923798e-05 3.867383e-05 9.311346e-06
[1676,] 6.340109e-05 6.561406e-05 2.009109e-05
[1677,] 5.871538e-05 2.995815e-05 7.959844e-06
[1678,] 5.246696e-05 3.914782e-05 8.909378e-06
[1679,] 5.856225e-05 3.757849e-05 8.997424e-06
[1680,] 5.890685e-05 3.800360e-05 9.129094e-06
[1681,] 5.856225e-05 3.800360e-05 9.089393e-06
[1682,] 7.605749e-05 2.833787e-05 8.826466e-06
[1683,] 6.600953e-05 5.225774e-05 1.587169e-05
[1684,] 5.315400e-05 6.616759e-05 1.787797e-05
[1685,] 7.430230e-05 3.105715e-05 9.395824e-06
[1686,] 7.662499e-05 5.464625e-05 1.941828e-05
[1687,] 7.059851e-05 3.156686e-05 9.084741e-06
[1688,] 1.263172e-04 3.977055e-05 1.741482e-05
[1689,] 7.133552e-05 3.087172e-05 9.643638e-06
[1690,] 1.800273e-04 3.633871e-05 2.280164e-05
[1691,] 5.571960e-05 2.923797e-05 7.508319e-06
[1692,] 5.938384e-05 3.052498e-05 8.916273e-06
[1693,] 4.024350e-05 7.300525e-05 1.288347e-05
[1694,] 6.028446e-05 2.842227e-05 8.670897e-06
[1695,] 6.026151e-05 2.969306e-05 8.979935e-06
[1696,] 7.387642e-05 6.555527e-05 1.857480e-05
[1697,] 4.972329e-05 3.632342e-05 7.619167e-06
[1698,] 1.385391e-04 6.585643e-05 4.456748e-05
[1699,] 4.957261e-05 3.562180e-05 7.470410e-06
[1700,] 3.859348e-05 3.220371e-05 5.473428e-06
[1701,] 3.647237e-04 1.073437e-04 3.239681e-04
[1702,] 2.033056e-04 9.514539e-05 1.450534e-04
[1703,] 1.942707e-04 1.004714e-04 1.530774e-04
[1704,] 5.378926e-05 2.798485e-05 6.546008e-06
[1705,] 4.785666e-05 7.537902e-05 1.685112e-05
[1706,] 7.330173e-05 3.193904e-05 9.577103e-06
[1707,] 2.682045e-04 7.596216e-05 1.410005e-04
[1708,] 4.293555e-05 8.868670e-05 1.748869e-05
[1709,] 4.163621e-05 7.890889e-05 1.413769e-05
[1710,] 7.451243e-05 3.070977e-05 9.322909e-06
[1711,] 4.367607e-05 2.723242e-05 5.219275e-06
[1712,] 5.283158e-05 6.764597e-05 1.943873e-05
[1713,] 5.556697e-05 5.434706e-05 1.223767e-05
[1714,] 5.764221e-05 6.351212e-05 1.535008e-05
[1715,] 6.539020e-05 1.474213e-04 4.357315e-05
[1716,] 7.354742e-05 6.319157e-05 1.956280e-05
[1717,] 5.465460e-05 4.324863e-05 1.061058e-05
[1718,] 1.026195e-04 1.076820e-04 2.230242e-04
[1719,] 3.881765e-05 9.613415e-05 6.486388e-05
[1720,] 9.840115e-05 1.046170e-04 2.168646e-04
[1721,] 1.026195e-04 1.060577e-04 2.320235e-04
[1722,] 8.943724e-05 5.909529e-05 1.863478e-05
[1723,] 7.438311e-05 1.594739e-04 1.202063e-04
[1724,] 4.509782e-05 1.046704e-04 7.316085e-05
[1725,] 5.497741e-05 1.566006e-04 9.028301e-05
[1726,] 5.898390e-05 6.373804e-05 1.432153e-05
[1727,] 7.355321e-05 1.230886e-04 3.953675e-05
[1728,] 8.301088e-05 8.811060e-05 3.508707e-05
[1729,] 5.940252e-05 6.364441e-05 1.438088e-05
[1730,] 1.313099e-04 1.079047e-04 3.098811e-04
[1731,] 7.916582e-05 1.382370e-04 9.576296e-05
[1732,] 5.836631e-05 7.414654e-05 1.842099e-05
[1733,] 9.430049e-05 1.183212e-04 2.469682e-04
[1734,] 8.323977e-05 1.348497e-04 2.516553e-04
[1735,] 5.959548e-05 6.474787e-05 1.464658e-05
[1736,] 7.532823e-05 6.954080e-05 2.394737e-05
[1737,] 8.150900e-05 8.177314e-05 3.008879e-05
[1738,] 1.270541e-04 1.287765e-04 1.293490e-04
[1739,] 7.634565e-05 1.208494e-04 1.994539e-04
[1740,] 5.034611e-05 2.449099e-04 5.676391e-05
[1741,] 5.021086e-05 7.844247e-05 1.665487e-05
[1742,] 4.699193e-05 1.176493e-04 2.589423e-05
[1743,] 9.510778e-05 7.435664e-05 2.359659e-05
[1744,] 8.223341e-05 6.763782e-05 1.952617e-05
[1745,] 6.493830e-05 1.021564e-04 2.596502e-05
[1746,] 5.992145e-05 9.739885e-05 2.694080e-05
[1747,] 8.324285e-05 1.072393e-04 1.893036e-04
[1748,] 1.326924e-04 8.881085e-05 1.861254e-04
[1749,] 1.107696e-04 9.735844e-05 2.140115e-04
[1750,] 5.838701e-05 6.271224e-05 1.442288e-05
[1751,] 4.141771e-05 1.904296e-04 3.193934e-05
[1752,] 4.133789e-05 2.139854e-04 3.893499e-05
[1753,] 4.008858e-05 1.573907e-04 5.590566e-05
[1754,] 4.008858e-05 1.560098e-04 5.511674e-05
[1755,] 6.453954e-05 7.017091e-05 1.679133e-05
[1756,] 4.037071e-05 1.457430e-04 3.996311e-05
[1757,] 7.955545e-05 7.000861e-05 1.970615e-05
[1758,] 7.955545e-05 7.000861e-05 1.970615e-05
[1759,] 6.295068e-05 7.766205e-05 1.802649e-05
[1760,] 6.587374e-05 8.963115e-05 1.026464e-04
[1761,] 6.223758e-05 7.018628e-05 1.631033e-05
[1762,] 7.860712e-05 8.627902e-05 1.167127e-04
[1763,] 8.162506e-05 5.924184e-05 1.867386e-05
[1764,] 7.352037e-05 6.598617e-05 1.771194e-05
[1765,] 6.511977e-05 3.856864e-05 1.545885e-05
[1766,] 3.951997e-05 9.790912e-05 2.736152e-05
[1767,] 4.414212e-05 7.820830e-05 5.186714e-05
[1768,] 6.071401e-05 6.557000e-05 1.504223e-05
[1769,] 6.991852e-05 6.249636e-05 1.616468e-05
[1770,] 7.867946e-05 6.561370e-05 1.846554e-05
[1771,] 5.691899e-05 7.814423e-05 6.737990e-05
[1772,] 5.920863e-05 7.565356e-05 6.445328e-05
[1773,] 6.163188e-05 6.851334e-05 1.583383e-05
[1774,] 5.533950e-05 6.657556e-05 1.457678e-05
[1775,] 4.186960e-05 8.953626e-05 3.565687e-05
[1776,] 6.664671e-05 7.119990e-05 1.745977e-05
[1777,] 4.988195e-05 3.949637e-05 8.515628e-06
[1778,] 4.034542e-05 1.213329e-04 3.190474e-05
[1779,] 7.405914e-05 6.792399e-05 1.827134e-05
[1780,] 4.572588e-05 8.295693e-05 5.442410e-05
[1781,] 4.079773e-05 1.197762e-04 2.817153e-05
[1782,] 8.034043e-05 1.437553e-04 5.677620e-05
[1783,] 3.872026e-03 6.266117e-05 3.668512e-03
[1784,] 4.468656e-05 8.705144e-05 4.864104e-05
[1785,] 7.464482e-05 8.512985e-05 2.244815e-05
[1786,] 7.507896e-05 6.873555e-05 1.863786e-05
[1787,] 3.984300e-05 1.257926e-04 3.534688e-05
[1788,] 7.483269e-05 6.832685e-05 1.849743e-05
[1789,] 7.645969e-05 8.445750e-05 2.265134e-05
[1790,] 5.160872e-03 6.181342e-05 4.561104e-03
[1791,] 7.322675e-05 8.402662e-05 2.190338e-05
[1792,] 7.405914e-05 6.866518e-05 1.845029e-05
[1793,] 7.483269e-05 6.904438e-05 1.867154e-05
[1794,] 7.464482e-05 7.685095e-05 2.046896e-05
[1795,] 7.326742e-05 6.867567e-05 1.832093e-05
[1796,] 4.244106e-05 8.883263e-05 4.170242e-05
[1797,] 7.456431e-05 6.866518e-05 1.853465e-05
[1798,] 6.171476e-05 7.157919e-05 1.649088e-05
[1799,] 7.483269e-05 6.832685e-05 1.849743e-05
[1800,] 7.611583e-05 6.001458e-05 1.936802e-05
[1801,] 4.374456e-03 6.212039e-05 4.288775e-03
[1802,] 7.405914e-05 6.382510e-05 1.728022e-05
[1803,] 7.716717e-05 7.639668e-05 2.082543e-05
[1804,] 7.889142e-05 6.287008e-05 1.781370e-05
[1805,] 7.716717e-05 7.554515e-05 2.061754e-05
[1806,] 7.601004e-05 7.638004e-05 2.060468e-05
[1807,] 7.940231e-05 6.480540e-05 1.837486e-05
[1808,] 7.405914e-05 6.254649e-05 1.697055e-05
[1809,] 4.151925e-05 1.082678e-04 1.886585e-05
[1810,] 6.649432e-05 5.035673e-05 1.581625e-05
[1811,] 7.716717e-05 7.466492e-05 2.040252e-05
[1812,] 4.178064e-05 1.074270e-04 1.815289e-05
[1813,] 7.432258e-05 6.222580e-05 1.693401e-05
[1814,] 7.456431e-05 6.222580e-05 1.697181e-05
[1815,] 4.100813e-05 9.243904e-05 2.836890e-05
[1816,] 7.682965e-05 7.454489e-05 2.031104e-05
[1817,] 7.652587e-05 7.466492e-05 2.028432e-05
[1818,] 2.827509e-03 6.734820e-05 3.860338e-03
[1819,] 7.456995e-05 7.026260e-05 1.887309e-05
[1820,] 7.382188e-05 6.131190e-05 1.663465e-05
[1821,] 7.405914e-05 6.131190e-05 1.667133e-05
[1822,] 7.356332e-05 6.131090e-05 1.659447e-05
[1823,] 4.165411e-05 9.780048e-05 1.657496e-05
[1824,] 6.154496e-05 1.040645e-04 4.047538e-05
[1825,] 2.428359e-03 6.632264e-05 3.040918e-03
[1826,] 2.307203e-03 6.874452e-05 3.103745e-03
[1827,] 2.307203e-03 6.839450e-05 3.326532e-03
[1828,] 7.333045e-05 6.192405e-05 1.670642e-05
[1829,] 7.307669e-05 5.952425e-05 1.608893e-05
[1830,] 7.307669e-05 5.927889e-05 1.602978e-05
[1831,] 5.801529e-05 6.186069e-05 1.376133e-05
[1832,] 2.113947e-03 6.755159e-05 2.808309e-03
[1833,] 7.161338e-05 6.261887e-05 1.661310e-05
[1834,] 4.321426e-05 1.020794e-04 5.455238e-05
[1835,] 3.350614e-03 7.797348e-05 7.485438e-03
[1836,] 7.307669e-05 5.896833e-05 1.595490e-05
[1837,] 7.252478e-05 9.611159e-05 2.353038e-05
[1838,] 4.109777e-05 1.054986e-04 1.988204e-05
[1839,] 7.284815e-05 5.867951e-05 1.585104e-05
[1840,] 7.259912e-05 5.867951e-05 1.581379e-05
[1841,] 2.984256e-03 7.955249e-05 7.026400e-03
[1842,] 4.034819e-05 1.118595e-04 2.633777e-05
[1843,] 7.259912e-05 5.590969e-05 1.514628e-05
[1844,] 7.284815e-05 5.839325e-05 1.578211e-05
[1845,] 7.284815e-05 5.839325e-05 1.578211e-05
[1846,] 7.284815e-05 5.839325e-05 1.578211e-05
[1847,] 7.213049e-05 5.813778e-05 1.561397e-05
[1848,] 7.213049e-05 5.839325e-05 1.567520e-05
[1849,] 7.259912e-05 5.813778e-05 1.568356e-05
[1850,] 7.259912e-05 5.813778e-05 1.568356e-05
[1851,] 7.284815e-05 5.839325e-05 1.578211e-05
[1852,] 7.284815e-05 5.839325e-05 1.578211e-05
[1853,] 3.975474e-05 8.991579e-05 2.321220e-05
[1854,] 7.307669e-05 5.813778e-05 1.575460e-05
[1855,] 1.069156e-03 8.635985e-05 2.685717e-03
[1856,] 3.744842e-05 1.089059e-04 1.752780e-05
[1857,] 3.743654e-05 1.021078e-04 1.637461e-05
[1858,] 5.806392e-05 6.426830e-05 1.555342e-05
[1859,] 7.294387e-05 5.839325e-05 1.579639e-05
[1860,] 7.294387e-05 5.839325e-05 1.579639e-05
[1861,] 7.154513e-05 5.839325e-05 1.558823e-05
[1862,] 7.871199e-05 5.026948e-05 1.663164e-05
[1863,] 3.990224e-05 9.116282e-05 2.244315e-05
[1864,] 4.005684e-05 9.187894e-05 2.173754e-05
[1865,] 3.982310e-05 9.237365e-05 2.370872e-05
[1866,] 4.109622e-05 8.637440e-05 1.463815e-05
[1867,] 5.427031e-05 5.318205e-05 1.137524e-05
[1868,] 4.051963e-05 1.100725e-04 2.710554e-05
[1869,] 4.023416e-05 9.237365e-05 2.049926e-05
[1870,] 4.004709e-05 9.237365e-05 2.181534e-05
[1871,] 3.997781e-05 9.499215e-05 2.350659e-05
[1872,] 3.982310e-05 9.304942e-05 2.402439e-05
[1873,] 4.395257e-05 1.083570e-04 7.961465e-05
[1874,] 7.284815e-05 5.867951e-05 1.585104e-05
[1875,] 7.259912e-05 5.867951e-05 1.581379e-05
[1876,] 4.130105e-05 9.366988e-05 2.909143e-05
[1877,] 3.996848e-05 9.429625e-05 2.328365e-05
[1878,] 7.333045e-05 5.870136e-05 1.592856e-05
[1879,] 7.333045e-05 5.870136e-05 1.592856e-05
[1880,] 7.333045e-05 5.839325e-05 1.585413e-05
[1881,] 7.356332e-05 5.813778e-05 1.582712e-05
[1882,] 4.267794e-05 9.044591e-05 5.256073e-05
[1883,] 7.307669e-05 5.698321e-05 1.547764e-05
[1884,] 4.103992e-05 1.124899e-04 2.264573e-05
[1885,] 4.162763e-05 9.207895e-05 1.559449e-05
[1886,] 7.307669e-05 5.561965e-05 1.514813e-05
[1887,] 4.109622e-05 9.207895e-05 1.571051e-05
[1888,] 7.191043e-05 5.588344e-05 1.504293e-05
[1889,] 7.191043e-05 5.588344e-05 1.504293e-05
[1890,] 7.169236e-05 6.093401e-05 1.621928e-05
[1891,] 4.353659e-05 9.708581e-05 6.242853e-05
[1892,] 5.428235e-05 6.186113e-05 1.335742e-05
[1893,] 4.012843e-05 1.021577e-04 2.497823e-05
[1894,] 4.017429e-05 1.007529e-04 2.351605e-05
[1895,] 7.973632e-05 5.133607e-05 1.505957e-05
[1896,] 7.949594e-05 5.133607e-05 1.502704e-05
[1897,] 7.384689e-05 6.156168e-05 1.689100e-05
[1898,] 7.480697e-05 5.547207e-05 1.550914e-05
[1899,] 7.418444e-05 5.553837e-05 1.532432e-05
[1900,] 7.507896e-05 5.666188e-05 1.569417e-05
[1901,] 3.677863e-05 9.363793e-05 1.472765e-05
[1902,] 4.253361e-05 9.124683e-05 1.568762e-05
[1903,] 4.238621e-05 9.185019e-05 1.575480e-05
[1904,] 4.298005e-05 8.456946e-05 4.364572e-05
[1905,] 4.320211e-05 8.430031e-05 4.511208e-05
[1906,] 4.710003e-05 8.927321e-05 6.903191e-05
[1907,] 4.386545e-05 9.636878e-05 6.209290e-05
[1908,] 7.456431e-05 5.721060e-05 1.575233e-05
[1909,] 7.432258e-05 5.721060e-05 1.571656e-05
[1910,] 7.356332e-05 5.721060e-05 1.560435e-05
[1911,] 7.356332e-05 5.721060e-05 1.560435e-05
[1912,] 7.432258e-05 5.721060e-05 1.571656e-05
[1913,] 7.432258e-05 5.721060e-05 1.571656e-05
[1914,] 7.563180e-05 5.721060e-05 1.591058e-05
[1915,] 5.318945e-05 5.878585e-05 1.259504e-05
[1916,] 7.432258e-05 5.666271e-05 1.558305e-05
[1917,] 7.432258e-05 5.774106e-05 1.584578e-05
[1918,] 7.456431e-05 5.774106e-05 1.588177e-05
[1919,] 3.467423e-03 7.053803e-05 5.740976e-03
[1920,] 2.550401e-03 7.046392e-05 4.177351e-03
[1921,] 7.356332e-05 5.666271e-05 1.547154e-05
[1922,] 4.142552e-05 9.803685e-05 1.720134e-05
[1923,] 7.382188e-05 5.588425e-05 1.532040e-05
[1924,] 5.782486e-05 5.654611e-05 1.303791e-05
[1925,] 7.682355e-05 5.106525e-05 1.644686e-05
[1926,] 7.670543e-05 5.000631e-05 1.599901e-05
[1927,] 2.976207e-03 7.008122e-05 4.793628e-03
[1928,] 4.201182e-05 9.864197e-05 1.673268e-05
[1929,] 4.201182e-05 1.100194e-04 1.965938e-05
[1930,] 7.407289e-05 6.348453e-05 1.719994e-05
[1931,] 7.431247e-05 5.770906e-05 1.583648e-05
[1932,] 7.431247e-05 5.770906e-05 1.583648e-05
[1933,] 7.842274e-05 6.241897e-05 1.762969e-05
[1934,] 4.483805e-05 8.743767e-05 4.489081e-05
[1935,] 4.238113e-05 1.052069e-04 5.722702e-05
[1936,] 4.135781e-05 1.037524e-04 2.051654e-05
[1937,] 4.152189e-05 1.375544e-04 3.159565e-05
[1938,] 7.290717e-05 5.471218e-05 1.490446e-05
[1939,] 7.431247e-05 5.941324e-05 1.625139e-05
[1940,] 3.505559e-03 8.098183e-05 8.743023e-03
[1941,] 4.120160e-05 1.232720e-04 2.690506e-05
[1942,] 4.163694e-03 7.532269e-05 8.381701e-03
[1943,] 4.023329e-03 7.894473e-05 9.349722e-03
[1944,] 4.076318e-05 1.365801e-04 3.735342e-05
[1945,] 3.436671e-03 7.886850e-05 7.403049e-03
[1946,] 7.172713e-05 6.747053e-05 1.778328e-05
[1947,] 4.035389e-05 1.479283e-04 4.995211e-05
[1948,] 4.043974e-05 1.480053e-04 4.944310e-05
[1949,] 4.035103e-05 1.457182e-04 4.895277e-05
[1950,] 7.129632e-05 6.784171e-05 1.780115e-05
[1951,] 5.916368e-05 4.292399e-05 1.131355e-05
[1952,] 7.151074e-05 6.714018e-05 1.766948e-05
[1953,] 4.818199e-03 7.722140e-05 1.055837e-02
[1954,] 1.982384e-04 5.867704e-05 1.647604e-04
[1955,] 4.561543e-03 8.070672e-05 1.131188e-02
[1956,] 3.527733e-03 8.316040e-05 8.250010e-03
[1957,] 3.927352e-03 7.880171e-05 9.052959e-03
[1958,] 7.129632e-05 5.700537e-05 1.522378e-05
[1959,] 7.085233e-05 6.101436e-05 1.611301e-05
[1960,] 7.085233e-05 6.101436e-05 1.611301e-05
[1961,] 6.976911e-05 6.454633e-05 1.678153e-05
[1962,] 6.933640e-05 6.961238e-05 1.791182e-05
[1963,] 4.026024e-05 1.016075e-04 2.478389e-05
[1964,] 6.713011e-05 7.573595e-05 1.881914e-05
[1965,] 6.976911e-05 6.383372e-05 1.661366e-05
[1966,] 6.935437e-05 6.294808e-05 1.632704e-05
[1967,] 4.773201e-05 1.139653e-04 4.453472e-05
[1968,] 6.836180e-05 6.773373e-05 1.730565e-05
[1969,] 6.935437e-05 6.849030e-05 1.764202e-05
[1970,] 4.340593e-03 7.261896e-05 8.177820e-03
[1971,] 6.915972e-05 6.702776e-05 1.726804e-05
[1972,] 6.741691e-05 5.357267e-05 1.386525e-05
[1973,] 6.875682e-05 6.739778e-05 1.729030e-05
[1974,] 6.915972e-05 6.773373e-05 1.743338e-05
[1975,] 3.750399e-03 9.164512e-05 1.231798e-02
[1976,] 6.915972e-05 6.887384e-05 1.770025e-05
[1977,] 6.976911e-05 6.887384e-05 1.779949e-05
[1978,] 6.894768e-05 6.961238e-05 1.783838e-05
[1979,] 6.894768e-05 6.961238e-05 1.783838e-05
[1980,] 3.517152e-03 7.299886e-05 6.420197e-03
[1981,] 6.854893e-05 7.040391e-05 1.795778e-05
[1982,] 2.728133e-03 7.349571e-05 5.064555e-03
[1983,] 4.367754e-05 8.393911e-05 5.398632e-05
[1984,] 6.854893e-05 7.045907e-05 1.797062e-05
[1985,] 4.350958e-05 8.354641e-05 5.298688e-05
[1986,] 6.854893e-05 7.076491e-05 1.804183e-05
[1987,] 4.032016e-05 1.642773e-04 6.232711e-05
[1988,] 4.097710e-05 1.900632e-04 6.267943e-05
[1989,] 2.864071e-03 7.462342e-05 5.691017e-03
[1990,] 7.021416e-05 7.194880e-05 1.859614e-05
[1991,] 4.067546e-05 1.760738e-04 6.144571e-05
[1992,] 4.049022e-05 1.601798e-04 5.630931e-05
[1993,] 7.104870e-05 7.163348e-05 1.866694e-05
[1994,] 7.678640e-05 4.431843e-05 1.125665e-05
[1995,] 5.365798e-05 5.561259e-05 1.235460e-05
[1996,] 6.981049e-05 7.194880e-05 1.852817e-05
[1997,] 4.540684e-05 9.635839e-05 1.751592e-05
[1998,] 6.959165e-05 7.188309e-05 1.847604e-05
[1999,] 4.067546e-05 1.542847e-04 5.107292e-05
[2000,] 4.413734e-05 1.640244e-04 7.954838e-05
[2001,] 2.717884e-03 6.601647e-05 3.544179e-03
[2002,] 2.327981e-03 6.570411e-05 2.975185e-03
[2003,] 6.779286e-05 7.188309e-05 1.817711e-05
[2004,] 7.587455e-05 8.660491e-05 2.739927e-05
[2005,] 3.503781e-03 6.219839e-05 3.504142e-03
[2006,] 3.296467e-03 6.595421e-05 4.012048e-03
[2007,] 5.692119e-05 6.778864e-05 1.608220e-05
[2008,] 3.954146e-05 7.389211e-05 1.696136e-05
[2009,] 6.875682e-05 6.849925e-05 1.753949e-05
[2010,] 4.084289e-05 1.003811e-04 2.406793e-05
[2011,] 2.576672e-03 6.280646e-05 2.711066e-03
[2012,] 2.853286e-03 6.309237e-05 3.056318e-03
[2013,] 4.119095e-05 7.373168e-05 1.924047e-05
[2014,] 1.764730e-03 6.295261e-05 1.805197e-03
[2015,] 6.741691e-05 5.991708e-05 1.533964e-05
[2016,] 1.039289e-04 3.714284e-05 3.637318e-05
[2017,] 4.003657e-05 1.051693e-04 3.332715e-05
[2018,] 4.352703e-03 6.140386e-05 4.037175e-03
[2019,] 4.002802e-05 1.007565e-04 3.094168e-05
[2020,] 3.999470e-05 1.014506e-04 3.326831e-05
[2021,] 3.770590e-03 6.169721e-05 3.610841e-03
[2022,] 7.584873e-05 7.653351e-05 2.411886e-05
[2023,] 5.431406e-05 7.272531e-05 1.641751e-05
[2024,] 6.882462e-05 8.587508e-05 2.788125e-05
[2025,] 6.132708e-05 8.585257e-05 2.008569e-05
[2026,] 6.836180e-05 6.968738e-05 1.775206e-05
[2027,] 6.244574e-05 1.190151e-04 3.448208e-05
[2028,] 4.395653e-05 1.483989e-04 7.071334e-05
[2029,] 6.633383e-05 7.077827e-05 1.767740e-05
[2030,] 6.633383e-05 7.077827e-05 1.767740e-05
[2031,] 6.420354e-05 1.323783e-04 3.981978e-05
[2032,] 6.633383e-05 7.038330e-05 1.758685e-05
[2033,] 3.923130e-03 6.536135e-05 4.913483e-03
[2034,] 3.562015e-03 6.603201e-05 4.655697e-03
[2035,] 4.581009e-05 1.313663e-04 6.079753e-05
[2036,] 3.953804e-05 9.370847e-05 2.405147e-05
[2037,] 3.992888e-05 1.028094e-04 3.186043e-05
[2038,] 3.716014e-03 6.598348e-05 4.842863e-03
[2039,] 4.589203e-05 1.016691e-04 3.785102e-05
[2040,] 4.139716e-05 1.169348e-04 2.557902e-05
[2041,] 6.468732e-05 6.764100e-05 1.670257e-05
[2042,] 4.411285e-05 1.150906e-04 4.564217e-05
[2043,] 6.565844e-05 6.450327e-05 1.613220e-05
[2044,] 4.411285e-05 1.159243e-04 4.621760e-05
[2045,] 4.411285e-05 1.159243e-04 4.621760e-05
[2046,] 6.468732e-05 6.765605e-05 1.670599e-05
[2047,] 6.452312e-05 6.835645e-05 1.684040e-05
[2048,] 6.483822e-05 6.835645e-05 1.688800e-05
[2049,] 3.537630e-03 6.387985e-05 3.335157e-03
[2050,] 4.255976e-05 1.151209e-04 4.334512e-05
[2051,] 6.500600e-05 6.861975e-05 1.697702e-05
[2052,] 3.191524e-03 6.630151e-05 4.239735e-03
[2053,] 3.985557e-05 1.159549e-04 4.127710e-05
[2054,] 6.500600e-05 6.757807e-05 1.673970e-05
[2055,] 6.483822e-05 6.824436e-05 1.686604e-05
[2056,] 4.036765e-05 1.539495e-04 5.862424e-05
[2057,] 4.006378e-05 1.646854e-04 7.336434e-05
[2058,] 2.880648e-03 6.695649e-05 3.977510e-03
[2059,] 4.222249e-05 1.204263e-04 2.247691e-05
[2060,] 3.992888e-05 1.252005e-04 4.484679e-05
[2061,] 6.468732e-05 6.972792e-05 1.718043e-05
[2062,] 4.027461e-05 1.168818e-04 3.597758e-05
[2063,] 4.574252e-03 6.701308e-05 6.353164e-03
[2064,] 6.452312e-05 7.086582e-05 1.741362e-05
[2065,] 4.222873e-05 1.589925e-04 7.610398e-05
[2066,] 3.351698e-03 6.676014e-05 4.590422e-03
[2067,] 3.351698e-03 6.630151e-05 4.453459e-03
[2068,] 6.483822e-05 7.011690e-05 1.729199e-05
[2069,] 4.195368e-05 7.908668e-05 3.485926e-05
[2070,] 6.564813e-05 7.021934e-05 1.743717e-05
[2071,] 5.519556e-05 5.078546e-05 1.205305e-05
[2072,] 5.014435e-05 1.244211e-04 5.783626e-05
[2073,] 6.489091e-05 7.212644e-05 1.775264e-05
[2074,] 6.489091e-05 7.331978e-05 1.802343e-05
[2075,] 6.360194e-05 7.294604e-05 1.775623e-05
[2076,] 7.612699e-05 7.892290e-05 2.549244e-05
[2077,] 8.241434e-05 7.677398e-05 2.488142e-05
[2078,] 4.738598e-05 1.339927e-04 5.948736e-05
[2079,] 6.460112e-05 8.175815e-05 1.988397e-05
[2080,] 5.267863e-05 5.087211e-05 1.162517e-05
[2081,] 6.911029e-05 1.370851e-04 8.219091e-05
[2082,] 6.509155e-05 1.225225e-04 6.591735e-05
[2083,] 7.467173e-05 1.877712e-04 1.514384e-04
[2084,] 4.337543e-05 9.082778e-05 1.635277e-05
[2085,] 1.422008e-02 6.476232e-05 1.681962e-02
[2086,] 1.527311e-02 6.443599e-05 1.762844e-02
[2087,] 1.795085e-02 6.350879e-05 1.931439e-02
[2088,] 9.383859e-04 8.191281e-05 1.458289e-03
[2089,] 4.217355e-05 9.075853e-05 4.909900e-05
[2090,] 7.629807e-03 6.079231e-05 6.470478e-03
[2091,] 7.640548e-03 6.101746e-05 6.630209e-03
[2092,] 9.659483e-05 1.039952e-04 1.934595e-04
[2093,] 6.893304e-05 1.625812e-04 5.376501e-05
[2094,] 9.649742e-03 6.534959e-05 1.174850e-02
[2095,] 1.187036e-02 7.984467e-05 2.695773e-02
[2096,] 1.526796e-02 8.080260e-05 3.588488e-02
[2097,] 1.000718e-02 7.807601e-05 2.110913e-02
[2098,] 1.239413e-02 7.298592e-05 2.191204e-02
[2099,] 9.649742e-03 6.368884e-05 1.038209e-02
[2100,] 1.330411e-02 6.318950e-05 1.364925e-02
[2101,] 1.137291e-04 1.017918e-04 2.213051e-04
[2102,] 1.278972e-02 6.257053e-05 1.244172e-02
[2103,] 6.656709e-05 5.596845e-05 1.429718e-05
[2104,] 9.654757e-03 7.142091e-05 1.527796e-02
[2105,] 1.619371e-02 7.211492e-05 2.649988e-02
[2106,] 9.009565e-03 5.980532e-05 6.700916e-03
[2107,] 1.402604e-04 8.074300e-05 1.778523e-04
[2108,] 9.464800e-03 6.776904e-05 1.238679e-02
[2109,] 9.127423e-03 5.940016e-05 6.478116e-03
[2110,] 8.094804e-03 6.985375e-05 1.179450e-02
[2111,] 8.512627e-03 6.706382e-05 1.072727e-02
[2112,] 7.081003e-05 1.204279e-04 2.775322e-05
[2113,] 2.166050e-04 5.728254e-05 1.564037e-04
[2114,] 1.917574e-04 5.742189e-05 1.408926e-04
[2115,] 4.279293e-05 6.599193e-05 5.426818e-05
[2116,] 4.785537e-05 6.617127e-05 6.122593e-05
[2117,] 4.254854e-05 7.803602e-05 3.210667e-05
[2118,] 7.586675e-05 7.771721e-05 2.459259e-05
[2119,] 5.094839e-05 9.505114e-05 9.555626e-05
[2120,] 6.474926e-05 7.442662e-05 6.983012e-05
[2121,] 5.510395e-05 9.696887e-05 1.076333e-04
[2122,] 5.754339e-05 9.869370e-05 1.164152e-04
[2123,] 4.229278e-05 6.250320e-05 4.554991e-05
[2124,] 3.804960e-05 1.536429e-04 2.585666e-05
[2125,] 4.626836e-05 1.092746e-04 9.686264e-05
[2126,] 6.634754e-05 7.121176e-05 1.778756e-05
[2127,] 7.575536e-05 6.680805e-05 2.125710e-05
[2128,] 6.313220e-05 8.032139e-05 1.931915e-05
[2129,] 4.658030e-05 1.052234e-04 6.692600e-05
[2130,] 6.431845e-05 6.702995e-05 1.650495e-05
[2131,] 9.972642e-05 5.428001e-05 2.175492e-05
[2132,] 4.503830e-05 8.610215e-05 4.616572e-05
[2133,] 6.431845e-05 6.849227e-05 1.683690e-05
[2134,] 3.753685e-05 1.663457e-04 2.733697e-05
[2135,] 6.356303e-05 6.815014e-05 1.664627e-05
[2136,] 4.449721e-05 8.783468e-05 4.424171e-05
[2137,] 6.303236e-05 7.121176e-05 1.725794e-05
[2138,] 6.261924e-05 7.080680e-05 1.710589e-05
[2139,] 3.813043e-05 1.705613e-04 2.876369e-05
[2140,] 4.646057e-05 1.118864e-04 7.266606e-05
[2141,] 4.747781e-05 1.123735e-04 8.355254e-05
[2142,] 6.422398e-05 7.704156e-05 1.876221e-05
[2143,] 4.401377e-05 1.232256e-04 7.578499e-05
[2144,] 6.603390e-05 7.203042e-05 1.791155e-05
[2145,] 3.687909e-05 1.752421e-04 2.768134e-05
[2146,] 7.340551e-05 6.887575e-05 1.838730e-05
[2147,] 7.377750e-05 6.815014e-05 1.828138e-05
[2148,] 7.404169e-05 6.849227e-05 1.840809e-05
[2149,] 4.010297e-05 1.040156e-04 1.791882e-05
[2150,] 3.932478e-05 1.627185e-04 2.571683e-05
[2151,] 7.404169e-05 6.536489e-05 1.765156e-05
[2152,] 7.580536e-05 8.054241e-05 2.537882e-05
[2153,] 7.353957e-05 6.530054e-05 1.755474e-05
[2154,] 4.086477e-05 8.372667e-05 1.487622e-05
[2155,] 5.929375e-05 1.429542e-04 3.870490e-05
[2156,] 7.633185e-05 6.597602e-05 1.816961e-05
[2157,] 4.155387e-05 1.102490e-04 1.995704e-05
[2158,] 7.053750e-05 6.460205e-05 1.690764e-05
[2159,] 4.370222e-05 1.206273e-04 6.120945e-05
[2160,] 7.076935e-05 6.530054e-05 1.710974e-05
[2161,] 3.676644e-05 1.754077e-04 2.714067e-05
[2162,] 7.053750e-05 6.530054e-05 1.707279e-05
[2163,] 3.676059e-05 1.736518e-04 2.691858e-05
[2164,] 7.297118e-05 7.545506e-05 1.993681e-05
[2165,] 7.481144e-05 7.339060e-05 1.975692e-05
[2166,] 7.409476e-05 7.501739e-05 2.002682e-05
[2167,] 7.032876e-05 7.368117e-05 1.900770e-05
[2168,] 4.211653e-05 9.008848e-05 3.223198e-05
[2169,] 6.933263e-05 7.369741e-05 1.884070e-05
[2170,] 7.245884e-05 7.128691e-05 1.880666e-05
[2171,] 7.245884e-05 7.455908e-05 1.958596e-05
[2172,] 7.245884e-05 7.539262e-05 1.978422e-05
[2173,] 3.973234e-05 1.651941e-04 4.128462e-05
[2174,] 4.347664e-05 8.627986e-05 3.626938e-05
[2175,] 7.268717e-05 7.331484e-05 1.932955e-05
[2176,] 7.018299e-05 7.128691e-05 1.842092e-05
[2177,] 4.250827e-05 9.285786e-05 3.645590e-05
[2178,] 3.685912e-05 1.671979e-04 2.572403e-05
[2179,] 4.408673e-05 9.065577e-05 4.487911e-05
[2180,] 6.716677e-05 6.641575e-05 1.680808e-05
[2181,] 6.471239e-05 6.967501e-05 1.717606e-05
[2182,] 7.644205e-05 1.253080e-04 3.256911e-05
[2183,] 6.551459e-05 6.859636e-05 1.705340e-05
[2184,] 6.308474e-05 6.866754e-05 1.670518e-05
[2185,] 6.321849e-05 6.943556e-05 1.689797e-05
[2186,] 3.424444e-04 7.935264e-05 2.928776e-04
[2187,] 4.076123e-05 1.358533e-04 2.236243e-05
[2188,] 6.474413e-05 6.888603e-05 1.700141e-05
[2189,] 4.037751e-05 1.364307e-04 2.299676e-05
[2190,] 6.645519e-05 3.032286e-05 8.409026e-06
[2191,] 6.272642e-05 6.978579e-05 1.688839e-05
[2192,] 6.293927e-05 6.684426e-05 1.627287e-05
[2193,] 3.958527e-05 1.642000e-04 2.647497e-05
[2194,] 6.293927e-05 6.651815e-05 1.619926e-05
[2195,] 4.074027e-05 1.627172e-04 2.658732e-05
[2196,] 3.987715e-05 1.498822e-04 2.444053e-05
[2197,] 3.987715e-05 1.547905e-04 2.521010e-05
[2198,] 3.898766e-05 1.817005e-04 2.802326e-05
[2199,] 6.241287e-05 8.844056e-05 2.535506e-05
[2200,] 6.507803e-05 7.586784e-05 1.862030e-05
[2201,] 6.399652e-05 6.186959e-05 1.529545e-05
[2202,] 2.337767e-04 7.954853e-05 2.207721e-04
[2203,] 4.026717e-05 1.419086e-04 2.377865e-05
[2204,] 4.026717e-05 1.448612e-04 2.423865e-05
[2205,] 3.715642e-05 3.911924e-05 6.386791e-06
[2206,] 6.444669e-05 5.618324e-05 1.405654e-05
[2207,] 7.391145e-05 7.976325e-05 2.498696e-05
[2208,] 5.020998e-05 1.040220e-04 1.976439e-05
[2209,] 5.146498e-05 1.420950e-04 5.183563e-05
[2210,] 6.508008e-05 5.865713e-05 1.471412e-05
[2211,] 3.715588e-05 1.236394e-04 1.939434e-05
[2212,] 6.513063e-05 5.719669e-05 1.439436e-05
[2213,] 4.986985e-05 3.900792e-05 8.372293e-06
[2214,] 6.459503e-05 5.422780e-05 1.363301e-05
[2215,] 6.806237e-05 5.845954e-05 1.511271e-05
[2216,] 6.914441e-05 4.253742e-05 1.153665e-05
[2217,] 6.785237e-05 4.229916e-05 1.131994e-05
[2218,] 4.579897e-05 1.635885e-04 3.276796e-05
[2219,] 7.506133e-05 4.378456e-05 1.254141e-05
[2220,] 6.491155e-05 4.891624e-05 1.245606e-05
[2221,] 4.220490e-05 1.768404e-04 3.136423e-05
[2222,] 3.724603e-05 9.884092e-05 1.559701e-05
[2223,] 3.710204e-05 9.102563e-05 1.455809e-05
[2224,] 3.736827e-05 9.752259e-05 1.537542e-05
[2225,] 3.720000e-05 9.173035e-05 1.452086e-05
[2226,] 3.732069e-05 7.836587e-05 1.245533e-05
[2227,] 4.114282e-05 7.702464e-05 1.412739e-05
[2228,] 6.431778e-05 4.078463e-05 1.051365e-05
[2229,] 5.567616e-05 5.982515e-05 1.359519e-05
[2230,] 5.567616e-05 6.347154e-05 1.438653e-05
[2231,] 6.434540e-05 3.983669e-05 1.029567e-05
[2232,] 5.525331e-05 6.400271e-05 1.445777e-05
[2233,] 6.364243e-05 4.062251e-05 1.039906e-05
[2234,] 6.449573e-05 3.970781e-05 1.028352e-05
[2235,] 4.582540e-05 4.659695e-05 9.526773e-06
[2236,] 4.510656e-05 2.071616e-04 4.011956e-05
[2237,] 6.321849e-05 4.036603e-05 1.029238e-05
[2238,] 6.537388e-05 4.036603e-05 1.053982e-05
[2239,] 5.047186e-05 6.321959e-05 1.425533e-05
[2240,] 6.418184e-05 3.921807e-05 1.013600e-05
[2241,] 4.674272e-05 4.664050e-05 9.625519e-06
[2242,] 5.563270e-05 6.500931e-05 1.471515e-05
[2243,] 4.625561e-05 3.922089e-05 8.265337e-06
[2244,] 5.825468e-05 4.328402e-05 1.032404e-05
[2245,] 5.987702e-05 3.443182e-05 8.553579e-06
[2246,] 6.208519e-05 3.598117e-05 9.156672e-06
[2247,] 6.167295e-05 4.266332e-05 1.296664e-05
[2248,] 7.598870e-05 3.674561e-05 1.091308e-05
[2249,] 6.193787e-05 3.588800e-05 9.119875e-06
[2250,] 5.952903e-05 3.544653e-05 8.757881e-06
[2251,] 5.922053e-05 3.616575e-05 8.887849e-06
[2252,] 5.868184e-05 5.929113e-05 1.395014e-05
[2253,] 5.956146e-05 3.607349e-05 8.903521e-06
[2254,] 7.462779e-05 4.055333e-05 1.166413e-05
[2255,] 8.141740e-05 6.985672e-05 3.877630e-05
[2256,] 5.837316e-05 4.238715e-05 1.012068e-05
[2257,] 7.260387e-05 4.153238e-05 1.164164e-05
[2258,] 5.872949e-05 4.269190e-05 1.022741e-05
[2259,] 5.894475e-05 4.301860e-05 1.032355e-05
[2260,] 5.872949e-05 4.301860e-05 1.029913e-05
[2261,] 5.900797e-05 3.836348e-05 9.349498e-06
[2262,] 5.885960e-05 4.352028e-05 1.042407e-05
[2263,] 5.945755e-05 3.901586e-05 9.534986e-06
[2264,] 5.744446e-05 4.254676e-05 1.004453e-05
[2265,] 4.958995e-05 7.572371e-05 1.626358e-05
[2266,] 5.849787e-05 4.384537e-05 1.045441e-05
[2267,] 5.861289e-05 4.384537e-05 1.046742e-05
[2268,] 5.754816e-05 4.285448e-05 1.012286e-05
[2269,] 5.815126e-05 4.352028e-05 1.034436e-05
[2270,] 6.252722e-05 4.886863e-05 1.196730e-05
[2271,] 5.380691e-05 4.963021e-05 1.120935e-05
[2272,] 6.197436e-05 5.518791e-05 1.331682e-05
[2273,] 6.300823e-05 5.518791e-05 1.346863e-05
[2274,] 5.904514e-05 4.437055e-05 1.062345e-05
[2275,] 6.515717e-05 3.225015e-05 8.701369e-06
[2276,] 5.842422e-05 3.735916e-05 9.135472e-06
[2277,] 2.031495e-04 3.417074e-05 3.256374e-05
[2278,] 6.800943e-05 4.736289e-05 1.240628e-05
[2279,] 6.912987e-05 4.264034e-05 1.145787e-05
[2280,] 6.910448e-05 4.581659e-05 1.219525e-05
[2281,] 6.215276e-05 4.277580e-05 1.067935e-05
[2282,] 6.215276e-05 4.277580e-05 1.067935e-05
[2283,] 6.215276e-05 4.277580e-05 1.067935e-05
[2284,] 5.928231e-05 3.776917e-05 9.238868e-06
[2285,] 5.928231e-05 3.750631e-05 9.180750e-06
[2286,] 6.959729e-05 4.100809e-05 1.113681e-05
[2287,] 5.788226e-05 4.161046e-05 9.887402e-06
[2288,] 5.776296e-05 4.161046e-05 9.874378e-06
[2289,] 5.911963e-05 3.750631e-05 9.163559e-06
[2290,] 6.854398e-05 4.385521e-05 1.166455e-05
[2291,] 6.834910e-05 4.082840e-05 1.093722e-05
[2292,] 6.534985e-05 3.962412e-05 1.064392e-05
[2293,] 9.093151e-05 7.768693e-05 3.341223e-05
[2294,] 2.192510e-04 3.347983e-05 3.534242e-05
[2295,] 6.277353e-05 4.043247e-05 1.018327e-05
[2296,] 6.187421e-05 4.126214e-05 1.026015e-05
[2297,] 6.240384e-05 4.111268e-05 1.029052e-05
[2298,] 6.187421e-05 4.111268e-05 1.022697e-05
[2299,] 6.382509e-05 4.140325e-05 1.050471e-05
[2300,] 6.532510e-05 3.844325e-05 1.002386e-05
[2301,] 5.616532e-05 3.718417e-05 8.746358e-06
[2302,] 6.673245e-05 4.011945e-05 1.057584e-05
[2303,] 5.642748e-05 3.750903e-05 8.842721e-06
[2304,] 6.876857e-05 3.958650e-05 1.070425e-05
[2305,] 5.792816e-05 3.439189e-05 8.356973e-06
[2306,] 5.739904e-05 3.624491e-05 8.668658e-06
[2307,] 7.228281e-05 3.797289e-05 1.075492e-05
[2308,] 5.718757e-05 3.575394e-05 8.540593e-06
[2309,] 5.750213e-05 3.575394e-05 8.573431e-06
[2310,] 5.803537e-05 3.566250e-05 8.635659e-06
[2311,] 5.689904e-05 3.548080e-05 8.451919e-06
[2312,] 6.801549e-05 3.773865e-05 1.018931e-05
[2313,] 6.694254e-05 3.773865e-05 1.006118e-05
[2314,] 5.690942e-05 3.604543e-05 8.574787e-06
[2315,] 5.798166e-05 3.431331e-05 8.345277e-06
[2316,] 4.395018e-04 2.042084e-04 3.043944e-04
[2317,] 6.482621e-05 3.844325e-05 9.963787e-06
[2318,] 6.682205e-05 3.739594e-05 9.968073e-06
[2319,] 6.606047e-05 3.739594e-05 9.877450e-06
[2320,] 5.778198e-05 3.485552e-05 8.409502e-06
[2321,] 5.739444e-05 3.819978e-05 8.992617e-06
[2322,] 5.735267e-05 3.502935e-05 8.401750e-06
[2323,] 6.097772e-05 3.564715e-05 8.924677e-06
[2324,] 6.097772e-05 3.583818e-05 8.966216e-06
[2325,] 6.097772e-05 3.613237e-05 9.030288e-06
[2326,] 5.993861e-05 3.957003e-05 9.590068e-06
[2327,] 5.804452e-05 3.342196e-05 8.154162e-06
[2328,] 5.684408e-05 3.936829e-05 9.199548e-06
[2329,] 5.698067e-05 1.384304e-04 3.039916e-05
[2330,] 5.826311e-05 3.817719e-05 9.195729e-06
[2331,] 6.770541e-05 1.261641e-04 4.187338e-05
[2332,] 1.727828e-04 1.312820e-04 1.031946e-04
[2333,] 5.849306e-05 3.451031e-05 8.411141e-06
[2334,] 1.443985e-04 1.138425e-04 8.295294e-05
[2335,] 5.836435e-05 3.442891e-05 8.377409e-06
[2336,] 1.813767e-04 1.748519e-04 1.320982e-04
[2337,] 5.902006e-05 1.415578e-04 4.039959e-05
[2338,] 5.907875e-05 3.240119e-05 8.048599e-06
[2339,] 1.754315e-04 2.160263e-04 1.620713e-04
[2340,] 7.054199e-05 3.601608e-05 1.009412e-05
[2341,] 4.952787e-05 1.155152e-04 2.414600e-05
[2342,] 6.030574e-05 3.396475e-05 8.472258e-06
[2343,] 1.092856e-04 2.241630e-04 1.240348e-04
[2344,] 1.703961e-04 1.875722e-04 1.369527e-04
[2345,] 1.659631e-04 1.845793e-04 1.323962e-04
[2346,] 1.761526e-04 2.013363e-04 1.521384e-04
[2347,] 1.761526e-04 2.002009e-04 1.512277e-04
[2348,] 6.844398e-05 1.508958e-04 5.099056e-05
[2349,] 5.832404e-05 2.026492e-04 5.733002e-05
[2350,] 6.632093e-05 1.598653e-04 5.210757e-05
[2351,] 5.952903e-05 3.446594e-05 8.536404e-06
[2352,] 6.203615e-05 2.016544e-04 5.362913e-05
[2353,] 6.993249e-05 3.997073e-05 1.093564e-05
[2354,] 6.393886e-05 3.639394e-05 9.370496e-06
[2355,] 7.042712e-05 4.214776e-05 1.150857e-05
[2356,] 7.347733e-05 3.777532e-05 1.087750e-05
[2357,] 5.739291e-05 3.207678e-05 7.731979e-06
[2358,] 5.974911e-05 3.423287e-05 8.524368e-06
[2359,] 5.997127e-05 3.351005e-05 8.389275e-06
[2360,] 5.568898e-05 3.218961e-05 7.557289e-06
[2361,] 3.982072e-04 1.396510e-04 2.559705e-04
[2362,] 6.788711e-05 9.761045e-05 3.218061e-05
[2363,] 5.720524e-05 9.101584e-05 2.480530e-05
[2364,] 6.665637e-05 1.075845e-04 3.488647e-05
[2365,] 1.108944e-04 3.412271e-05 1.432068e-05
[2366,] 6.005336e-05 8.910822e-05 2.561297e-05
[2367,] 1.102187e-04 3.327736e-05 1.402832e-05
[2368,] 9.909783e-05 3.234168e-05 1.253087e-05
[2369,] 2.542805e-04 1.003661e-04 1.414648e-04
[2370,] 6.911699e-05 3.270057e-05 9.258925e-06
[2371,] 5.931790e-05 1.133675e-04 3.235523e-05
[2372,] 5.613501e-05 3.599930e-05 8.537849e-06
[2373,] 1.939324e-04 7.267956e-05 9.410914e-05
[2374,] 7.637551e-05 1.132464e-04 4.320179e-05
[2375,] 1.490258e-04 1.112072e-04 8.435582e-05
[2376,] 6.526050e-05 3.261093e-05 8.834244e-06
[2377,] 6.647779e-05 3.336266e-05 9.133713e-06
[2378,] 4.734923e-05 9.642353e-05 2.110575e-05
[2379,] 1.542784e-04 1.242851e-04 9.430306e-05
[2380,] 9.787041e-05 3.435254e-05 2.180835e-05
[2381,] 5.903240e-05 9.347438e-05 2.639875e-05
[2382,] 1.827471e-04 6.887590e-05 9.025415e-05
[2383,] 2.346336e-04 6.846814e-05 1.203518e-04
[2384,] 7.035755e-05 3.913872e-05 1.090864e-05
[2385,] 8.126256e-05 6.729380e-05 2.645202e-05
[2386,] 7.153130e-05 3.900799e-05 1.100685e-05
[2387,] 6.073094e-05 7.321519e-05 2.123179e-05
[2388,] 7.022180e-05 4.202297e-05 1.159230e-05
[2389,] 7.554432e-05 4.319530e-05 1.303426e-05
[2390,] 6.948194e-05 5.903273e-05 1.653831e-05
[2391,] 7.283002e-05 4.193032e-05 1.187248e-05
[2392,] 6.996755e-05 4.221117e-05 1.160929e-05
[2393,] 7.157275e-05 4.345781e-05 1.209716e-05
[2394,] 8.062597e-05 3.903187e-05 1.217773e-05
[2395,] 7.284005e-05 4.056046e-05 1.155240e-05
[2396,] 7.268486e-05 4.480057e-05 1.256193e-05
[2397,] 9.072692e-05 4.135390e-05 1.510688e-05
[2398,] 6.884063e-05 4.909214e-05 1.308793e-05
[2399,] 1.081711e-04 6.218477e-05 5.157893e-05
[2400,] 6.947149e-05 4.832374e-05 1.298191e-05
[2401,] 6.428751e-05 4.741351e-05 1.213258e-05
[2402,] 7.157275e-05 4.178133e-05 1.168890e-05
[2403,] 9.646018e-05 3.687189e-05 1.388010e-05
[2404,] 7.335852e-05 4.126713e-05 1.177786e-05
[2405,] 7.465983e-05 3.772868e-05 1.193576e-05
[2406,] 1.424175e-04 3.940699e-05 2.424897e-05
[2407,] 6.881596e-05 3.929793e-05 1.077691e-05
[2408,] 6.994093e-05 3.820048e-05 1.064037e-05
[2409,] 7.788098e-05 3.862645e-05 1.161404e-05
[2410,] 7.298777e-05 4.032443e-05 1.149410e-05
[2411,] 7.781476e-05 3.435404e-05 1.056284e-05
[2412,] 7.060675e-05 4.419962e-05 1.266393e-05
[2413,] 7.415696e-05 4.150426e-05 1.199934e-05
[2414,] 7.479096e-05 3.340834e-05 1.002953e-05
[2415,] 7.598998e-05 3.567495e-05 1.068170e-05
[2416,] 7.674424e-05 3.610961e-05 1.086897e-05
[2417,] 7.746424e-05 3.492621e-05 1.066127e-05
[2418,] 7.867442e-05 3.540789e-05 1.090159e-05
[2419,] 1.846289e-04 3.283761e-05 2.238169e-05
[2420,] 1.338326e-04 3.520036e-05 1.747720e-05
[2421,] 1.384225e-04 3.536926e-05 1.806991e-05
[2422,] 5.635762e-03 3.442625e-05 1.909806e-03
[2423,] 8.256540e-05 3.239223e-05 1.199701e-05
[2424,] 8.001089e-05 3.257575e-05 1.046694e-05
[2425,] 7.895995e-05 3.287170e-05 1.032531e-05
[2426,] 7.915907e-05 3.384226e-05 1.057033e-05
[2427,] 7.937973e-05 3.697422e-05 1.135973e-05
[2428,] 5.700283e-03 3.297478e-05 1.756060e-03
[2429,] 8.868087e-05 3.357001e-05 1.153859e-05
[2430,] 7.434767e-05 3.432073e-05 1.693425e-05
[2431,] 1.524909e-04 3.797569e-05 2.424105e-05
[2432,] 3.674278e-04 3.165691e-05 7.538360e-05
[2433,] 8.046721e-05 3.377145e-05 1.069297e-05
[2434,] 8.023817e-05 3.363635e-05 1.063680e-05
[2435,] 7.980578e-05 3.353684e-05 1.058616e-05
[2436,] 8.346630e-05 3.348127e-05 1.122894e-05
[2437,] 8.368863e-05 3.334519e-05 1.135449e-05
[2438,] 8.067697e-05 3.339641e-05 1.062744e-05
[2439,] 8.674620e-05 3.373486e-05 1.135858e-05
[2440,] 8.550738e-05 3.455964e-05 1.143466e-05
[2441,] 7.734199e-05 3.275885e-05 1.012854e-05
[2442,] 7.833215e-05 3.270370e-05 1.022126e-05
[2443,] 2.206093e-04 3.206816e-05 4.604990e-05
[2444,] 8.255717e-04 3.263344e-05 1.504248e-04
[2445,] 7.833215e-05 3.367224e-05 1.044238e-05
[2446,] 9.143068e-05 3.164510e-05 2.154407e-05
[2447,] 3.050619e-04 3.319534e-05 5.931480e-05
[2448,] 1.019484e-04 7.180952e-05 3.116531e-05
[2449,] 6.651545e-05 7.752507e-05 2.280636e-05
[2450,] 1.052131e-04 7.200176e-05 3.244937e-05
[2451,] 7.743393e-05 3.637935e-05 1.100933e-05
[2452,] 1.161048e-02 4.331152e-05 4.864190e-03
[2453,] 1.747917e-04 2.934354e-05 3.310781e-05
[2454,] 7.003703e-05 3.360854e-05 1.460999e-05
[2455,] 7.581862e-05 3.538540e-05 1.059350e-05
[2456,] 7.562591e-05 3.538540e-05 1.057267e-05
[2457,] 6.081212e-05 6.417884e-05 1.649182e-05
[2458,] 6.409461e-05 6.782817e-05 1.776563e-05
[2459,] 1.802281e-04 3.609640e-05 2.663191e-05
[2460,] 2.760556e-03 3.245314e-05 6.462562e-04
[2461,] 8.198293e-05 3.435845e-05 1.100378e-05
[2462,] 1.701088e-04 3.084655e-05 2.910348e-05
[2463,] 8.001089e-05 2.999046e-05 1.255085e-05
[2464,] 7.980578e-05 2.998815e-05 1.250692e-05
[2465,] 9.170817e-05 3.307867e-05 3.147428e-05
[2466,] 1.436117e-04 2.903961e-05 2.676775e-05
[2467,] 5.255604e-05 6.326110e-05 1.367850e-05
[2468,] 9.178596e-05 2.938480e-05 1.057021e-05
[2469,] 5.765446e-05 2.790719e-05 6.856919e-06
[2470,] 8.144970e-05 3.014953e-05 1.376440e-05
[2471,] 7.891891e-05 3.016216e-05 1.272871e-05
[2472,] 6.219328e-05 2.824759e-05 9.322915e-06
[2473,] 2.341526e-04 2.998516e-05 5.111911e-05
[2474,] 6.140658e-05 2.858036e-05 9.193167e-06
[2475,] 5.706259e-05 6.439046e-05 1.471368e-05
[2476,] 2.037272e-04 2.913963e-05 4.753246e-05
[2477,] 7.907943e-05 3.001544e-05 1.295506e-05
[2478,] 2.373673e-03 3.494486e-05 8.633119e-04
[2479,] 2.242651e-04 2.998606e-05 4.939490e-05
[2480,] 8.267959e-05 3.022245e-05 1.483049e-05
[2481,] 2.264345e-04 2.999583e-05 4.863346e-05
[2482,] 2.039268e-04 2.986997e-05 4.403494e-05
[2483,] 1.651831e-04 3.051855e-05 3.453604e-05
[2484,] 2.039268e-04 2.987048e-05 4.407825e-05
[2485,] 2.108844e-04 2.987048e-05 4.552067e-05
[2486,] 6.697251e-05 8.998818e-05 2.167074e-05
[2487,] 8.343038e-05 3.032499e-05 1.304179e-05
[2488,] 8.316015e-05 3.032438e-05 1.306380e-05
[2489,] 8.264546e-05 3.036704e-05 1.263635e-05
[2490,] 5.665504e-05 2.656490e-05 6.470111e-06
[2491,] 8.367117e-05 3.038934e-05 1.314127e-05
[2492,] 8.367117e-05 3.041228e-05 1.310740e-05
[2493,] 8.367117e-05 3.041228e-05 1.310740e-05
[2494,] 5.661275e-05 2.643745e-05 6.439141e-06
[2495,] 3.958808e-04 3.846651e-05 7.923025e-05
[2496,] 5.749554e-05 6.604868e-05 1.508990e-05
[2497,] 4.570382e-04 3.097569e-05 9.569194e-05
[2498,] 6.029364e-04 3.830471e-05 1.148741e-04
[2499,] 4.501179e-04 3.097569e-05 9.435274e-05
[2500,] 8.822318e-05 3.236423e-05 1.327046e-05
[2501,] 7.543357e-05 6.191482e-05 1.922360e-05
[2502,] 7.456752e-05 6.198492e-05 1.909843e-05
[2503,] 7.724945e-05 6.191291e-05 2.013088e-05
[2504,] 4.351801e-05 6.379399e-05 1.173295e-05
[2505,] 6.984130e-05 3.608596e-05 1.021722e-05
[2506,] 6.940527e-05 6.478809e-05 1.762344e-05
[2507,] 1.289765e-03 2.914248e-05 2.966375e-04
[2508,] 6.475918e-05 7.903044e-05 1.961260e-05
[2509,] 7.128443e-05 3.015041e-05 9.976425e-06
[2510,] 7.190904e-05 3.025738e-05 9.506994e-06
[2511,] 1.431365e-04 3.424955e-05 3.799854e-05
[2512,] 6.717349e-05 2.687894e-05 1.338996e-05
[2513,] 6.458293e-05 8.770640e-05 2.083740e-05
[2514,] 6.492117e-05 8.969560e-05 2.119998e-05
[2515,] 5.613269e-05 2.646962e-05 6.424859e-06
[2516,] 7.748478e-05 6.899998e-05 1.990759e-05
[2517,] 5.603343e-05 2.632567e-05 6.375299e-06
[2518,] 5.603343e-05 2.649708e-05 6.416509e-06
[2519,] 6.843443e-05 6.761748e-05 1.870584e-05
[2520,] 7.549791e-05 7.676913e-05 2.201607e-05
[2521,] 9.066357e-05 2.973342e-05 1.333952e-05
[2522,] 6.543413e-05 8.266264e-05 2.027160e-05
[2523,] 8.324028e-05 2.976369e-05 1.128727e-05
[2524,] 2.461809e-03 3.629775e-05 9.054709e-04
[2525,] 2.234740e-03 3.372216e-05 7.277558e-04
[2526,] 2.049396e-03 2.926491e-05 5.588083e-04
[2527,] 7.454777e-05 3.001152e-05 1.049564e-05
[2528,] 7.149416e-05 3.086003e-05 9.188843e-06
[2529,] 6.837416e-05 2.992064e-05 1.209798e-05
[2530,] 7.339489e-05 3.087626e-05 1.002689e-05
[2531,] 7.053930e-05 3.165886e-05 1.111791e-05
[2532,] 1.629986e-04 2.935126e-05 4.583798e-05
[2533,] 5.159636e-05 2.711637e-05 6.086116e-06
[2534,] 7.038562e-05 3.123332e-05 1.078501e-05
[2535,] 5.580931e-05 2.689784e-05 6.517553e-06
[2536,] 1.746333e-03 3.001704e-05 3.598597e-04
[2537,] 6.087314e-05 1.197089e-04 3.238586e-05
[2538,] 1.080250e-04 3.979022e-05 4.143340e-05
[2539,] 6.811610e-04 4.447086e-05 2.972922e-04
[2540,] 6.735868e-05 4.688853e-05 1.405301e-05
[2541,] 4.972119e-05 2.735830e-05 5.934997e-06
[2542,] 1.021618e-04 6.303384e-05 2.625815e-05
[2543,] 6.299848e-05 3.951123e-05 1.741675e-05
[2544,] 8.165438e-05 3.412758e-05 1.496797e-05
[2545,] 5.166076e-05 2.850616e-05 6.330893e-06
[2546,] 7.993990e-05 3.420164e-05 1.445168e-05
[2547,] 7.971205e-05 3.424674e-05 1.413010e-05
[2548,] 7.928198e-05 3.421628e-05 1.382295e-05
[2549,] 5.221521e-05 2.947479e-05 6.581005e-06
[2550,] 8.093928e-05 3.856242e-05 1.670476e-05
[2551,] 6.963636e-05 7.729032e-05 2.184004e-05
[2552,] 4.124035e-03 3.597765e-05 1.568466e-03
[2553,] 4.714575e-05 2.722656e-05 5.625485e-06
[2554,] 4.671085e-05 2.880317e-05 5.901642e-06
[2555,] 6.436829e-05 4.839735e-05 2.058691e-05
[2556,] 7.976880e-05 3.487516e-05 1.329835e-05
[2557,] 5.158024e-05 3.313972e-05 9.808387e-06
[2558,] 5.575088e-05 2.806716e-05 8.987829e-06
[2559,] 4.758692e-05 2.856518e-05 5.942099e-06
[2560,] 2.059243e-04 5.326858e-05 4.005826e-05
[2561,] 6.871261e-05 3.236075e-05 1.508446e-05
[2562,] 8.358810e-05 3.848482e-05 1.790305e-05
[2563,] 7.322753e-05 4.032861e-05 1.345460e-05
[2564,] 7.709977e-05 3.766700e-05 1.444652e-05
[2565,] 5.833008e-05 2.697158e-05 7.377662e-06
[2566,] 5.825139e-05 2.697158e-05 7.331832e-06
[2567,] 5.863199e-05 2.696028e-05 7.455107e-06
[2568,] 7.651875e-05 3.415239e-05 1.305288e-05
[2569,] 8.035545e-05 3.400662e-05 1.237710e-05
[2570,] 5.803733e-05 2.697158e-05 7.205390e-06
[2571,] 1.065909e-04 3.393977e-05 1.797851e-05
[2572,] 1.065909e-04 3.396037e-05 1.800636e-05
[2573,] 7.630585e-05 3.415239e-05 1.295982e-05
[2574,] 5.797068e-05 2.702413e-05 7.227995e-06
[2575,] 7.709977e-05 3.774714e-05 1.450574e-05
[2576,] 1.278988e-04 3.143726e-05 2.296529e-05
[2577,] 7.671383e-05 3.515891e-05 1.383458e-05
[2578,] 5.551896e-05 2.683067e-05 6.437873e-06
[2579,] 5.563220e-05 2.676770e-05 6.435129e-06
[2580,] 4.510424e-05 4.790977e-05 9.296471e-06
[2581,] 8.321011e-05 3.273731e-05 1.116027e-05
[2582,] 7.918044e-05 3.247294e-05 1.060817e-05
[2583,] 5.557072e-05 2.679329e-05 6.440097e-06
[2584,] 7.751018e-05 3.206993e-05 1.033091e-05
[2585,] 7.199863e-05 2.668593e-05 1.595808e-05
[2586,] 6.725434e-05 3.222118e-05 9.030046e-06
[2587,] 7.782469e-05 3.485763e-05 1.098301e-05
[2588,] 7.724165e-05 2.661790e-05 1.802332e-05
[2589,] 7.821599e-05 3.558301e-05 1.116623e-05
[2590,] 4.171027e-05 2.678591e-05 4.955024e-06
[2591,] 4.319534e-05 3.186545e-05 6.085905e-06
[2592,] 7.615041e-05 2.665403e-05 1.821941e-05
[2593,] 7.647351e-05 2.677967e-05 1.719078e-05
[2594,] 7.912416e-05 3.415930e-05 1.210583e-05
[2595,] 7.742087e-05 2.689272e-05 2.025479e-05
[2596,] 7.671584e-05 2.665273e-05 1.869564e-05
[2597,] 2.168367e-04 8.992230e-05 1.042048e-04
[2598,] 7.602552e-05 2.663377e-05 1.814852e-05
[2599,] 7.917772e-05 3.275703e-05 1.058641e-05
[2600,] 3.719067e-05 5.158050e-05 8.262532e-06
[2601,] 7.742087e-05 2.662063e-05 1.878722e-05
[2602,] 4.242728e-05 3.426610e-05 6.270553e-06
[2603,] 7.574237e-05 3.274965e-05 1.016283e-05
[2604,] 3.724114e-05 5.240894e-05 8.385345e-06
[2605,] 3.724114e-05 5.267420e-05 8.423318e-06
[2606,] 7.534965e-05 2.663815e-05 1.767918e-05
[2607,] 6.899067e-05 3.250136e-05 9.283120e-06
[2608,] 8.063518e-05 3.903934e-05 1.237730e-05
[2609,] 7.293558e-05 3.360862e-05 9.983943e-06
[2610,] 7.604728e-05 3.367523e-05 1.038525e-05
[2611,] 7.871246e-05 2.700144e-05 1.723160e-05
[2612,] 8.291969e-05 3.993199e-05 1.408586e-05
[2613,] 7.757052e-05 2.648411e-05 1.841687e-05
[2614,] 7.771514e-05 2.648759e-05 1.800308e-05
[2615,] 7.503280e-05 2.649132e-05 1.738166e-05
[2616,] 3.724015e-05 5.807645e-05 9.284769e-06
[2617,] 7.543834e-05 3.238738e-05 1.005416e-05
[2618,] 7.168444e-05 3.230753e-05 9.578568e-06
[2619,] 3.836637e-05 3.167033e-05 5.382831e-06
[2620,] 6.507765e-05 2.663280e-05 1.219744e-05
[2621,] 4.116377e-05 3.360342e-05 6.179325e-06
[2622,] 4.628270e-05 3.395507e-05 6.726388e-06
[2623,] 4.690428e-05 3.223977e-05 6.719005e-06
[2624,] 6.835054e-05 3.141315e-05 9.422798e-06
[2625,] 6.702417e-05 2.727903e-05 1.229379e-05
[2626,] 8.908658e-05 3.704525e-05 2.369352e-05
[2627,] 3.892228e-05 3.101281e-05 5.326083e-06
[2628,] 7.061639e-05 2.664122e-05 1.502268e-05
[2629,] 1.096686e-04 6.781443e-05 4.076896e-05
[2630,] 8.113332e-05 4.002500e-05 1.924742e-05
[2631,] 1.066235e-04 6.167641e-05 3.746781e-05
[2632,] 5.294113e-05 3.425246e-05 7.654585e-06
[2633,] 5.294113e-05 3.419874e-05 7.645759e-06
[2634,] 5.250449e-05 3.419737e-05 7.587974e-06
[2635,] 8.017653e-05 4.111321e-05 1.912017e-05
[2636,] 8.443395e-05 4.229596e-05 2.072165e-05
[2637,] 6.458342e-05 3.311382e-05 9.524973e-06
[2638,] 4.852144e-05 3.223813e-05 6.798856e-06
[2639,] 8.976139e-05 8.329750e-05 2.442412e-05
[2640,] 7.801731e-05 2.723264e-05 1.757786e-05
[2641,] 3.775174e-05 6.162801e-05 9.996086e-06
[2642,] 1.138745e-04 7.067312e-05 4.333174e-05
[2643,] 3.765748e-05 6.199407e-05 1.001206e-05
[2644,] 1.136735e-04 7.160821e-05 4.350236e-05
[2645,] 4.007896e-05 3.189726e-05 5.654417e-06
[2646,] 9.009127e-05 7.875095e-05 2.341420e-05
[2647,] 4.885037e-05 5.985199e-05 1.171711e-05
[2648,] 8.725701e-05 4.096652e-05 2.261311e-05
[2649,] 2.589926e-04 3.834399e-05 7.351635e-05
[2650,] 2.049000e-04 3.818271e-05 4.021996e-05
[2651,] 4.048150e-05 8.199184e-05 1.424047e-05
[2652,] 2.532607e-04 6.404974e-05 6.848377e-05
[2653,] 1.450050e-04 3.241385e-05 5.886547e-05
[2654,] 1.289510e-04 4.739695e-05 6.425089e-05
[2655,] 1.544607e-01 3.499967e-05 5.582787e-02
[2656,] 5.152833e-05 2.785120e-05 6.229844e-06
[2657,] 7.123842e-05 3.659524e-05 1.240781e-05
[2658,] 1.753695e-02 3.782266e-05 7.753187e-03
[2659,] 9.763778e-05 3.577189e-05 2.440717e-05
[2660,] 5.589043e-05 3.524221e-05 8.443513e-06
[2661,] 2.124490e-02 3.786135e-05 9.343718e-03
[2662,] 1.010327e-04 3.613052e-05 2.760240e-05
[2663,] 5.584160e-05 3.291534e-05 7.929659e-06
[2664,] 9.986374e-05 3.627340e-05 2.694557e-05
[2665,] 6.915369e-05 7.177404e-05 2.107875e-05
[2666,] 6.871382e-04 6.405264e-05 1.812529e-04
[2667,] 7.114896e-05 7.230201e-05 2.217272e-05
[2668,] 6.291848e-04 3.018063e-05 2.478470e-04
[2669,] 7.660287e-05 4.504184e-05 3.772569e-05
[2670,] 1.250769e-03 3.355381e-05 2.962191e-04
[2671,] 2.361530e-03 3.692176e-05 1.001350e-03
[2672,] 5.882722e-05 3.388633e-05 8.478428e-06
[2673,] 5.674538e-05 3.439082e-05 8.378185e-06
[2674,] 9.672147e-05 6.903202e-05 2.330509e-05
[2675,] 1.004824e-04 6.689328e-05 2.339634e-05
[2676,] 1.616805e-02 3.624353e-05 6.607321e-03
[2677,] 1.635713e-03 3.576296e-05 4.991978e-04
[2678,] 7.219525e-05 3.378794e-05 1.311396e-05
[2679,] 1.112173e-04 3.641363e-05 4.154049e-05
[2680,] 7.049358e-05 7.243547e-05 2.195098e-05
[2681,] 5.997914e-05 3.168243e-05 1.933413e-05
[2682,] 6.131025e-05 3.203121e-05 2.058964e-05
[2683,] 5.933130e-05 3.241755e-05 1.918900e-05
[2684,] 5.886308e-04 4.438132e-05 2.930174e-04
[2685,] 6.071597e-04 4.593639e-05 3.098871e-04
[2686,] 9.526836e-05 3.636180e-05 2.401812e-05
[2687,] 9.811461e-05 3.538427e-05 2.382944e-05
[2688,] 6.452421e-05 3.304147e-05 1.015661e-05
[2689,] 6.850474e-05 6.135866e-05 1.759832e-05
[2690,] 9.919576e-05 3.643651e-05 2.494910e-05
[2691,] 4.265745e-04 3.039882e-05 1.680039e-04
[2692,] 9.849992e-05 3.593897e-05 2.505709e-05
[2693,] 9.956619e-05 3.612843e-05 2.426686e-05
[2694,] 7.005411e-05 6.588706e-05 1.946040e-05
[2695,] 7.858452e-05 3.726109e-05 3.728357e-05
[2696,] 5.748355e-05 3.504538e-05 8.735742e-06
[2697,] 6.889995e-05 5.745033e-05 1.657273e-05
[2698,] 8.850612e-05 3.631905e-05 1.901053e-05
[2699,] 8.250921e-05 3.582881e-05 1.544646e-05
[2700,] 9.540062e-05 6.619364e-05 2.844300e-05
[2701,] 8.378016e-05 3.580955e-05 1.599999e-05
[2702,] 9.377256e-05 3.631614e-05 2.174209e-05
[2703,] 8.402539e-05 3.577245e-05 1.605248e-05
[2704,] 8.572699e-05 3.609911e-05 1.732587e-05
[2705,] 6.188124e-05 2.674115e-05 7.038658e-06
[2706,] 6.612918e-05 3.239614e-05 2.392201e-05
[2707,] 5.300184e-05 3.169617e-05 1.120589e-05
[2708,] 5.300184e-05 3.274352e-05 1.148539e-05
[2709,] 9.337933e-05 3.636709e-05 1.988626e-05
[2710,] 6.095138e-05 2.916148e-05 7.437942e-06
[2711,] 9.433262e-05 3.534631e-05 1.995390e-05
[2712,] 9.499893e-05 3.535282e-05 2.031544e-05
[2713,] 3.033570e-03 3.729677e-05 9.304437e-04
[2714,] 9.398744e-05 3.530584e-05 1.954281e-05
[2715,] 3.104455e-03 3.669352e-05 9.146957e-04
[2716,] 7.769003e-05 6.426977e-05 2.161592e-05
[2717,] 2.958550e-03 3.637601e-05 8.428544e-04
[2718,] 9.252948e-05 3.559243e-05 1.951461e-05
[2719,] 5.289879e-05 3.200998e-05 1.088243e-05
[2720,] 2.062562e-03 3.660800e-05 6.092657e-04
[2721,] 8.953438e-05 3.553498e-05 1.815932e-05
[2722,] 3.255996e-03 3.710207e-05 9.722273e-04
[2723,] 8.321439e-05 6.872388e-05 2.564057e-05
[2724,] 7.292518e-04 3.684111e-05 3.119686e-04
[2725,] 8.367487e-05 6.823564e-05 2.553026e-05
[2726,] 1.478358e-04 3.454448e-05 5.823468e-05
[2727,] 1.092823e-04 3.537237e-05 4.360068e-05
[2728,] 1.294125e-04 3.596373e-05 5.265682e-05
[2729,] 9.885685e-05 3.585784e-05 2.346161e-05
[2730,] 8.307285e-05 7.033773e-05 2.649226e-05
[2731,] 1.445902e-04 4.205149e-05 6.653051e-05
[2732,] 1.571083e-04 4.211080e-05 7.238859e-05
[2733,] 9.345262e-05 3.586292e-05 2.019818e-05
[2734,] 5.582311e-05 3.240412e-05 7.716570e-06
[2735,] 5.587137e-05 5.746491e-05 1.858272e-05
[2736,] 1.333491e-04 4.339800e-05 6.131238e-05
[2737,] 5.657532e-05 3.479898e-05 8.311131e-06
[2738,] 1.392618e-04 4.330385e-05 6.505660e-05
[2739,] 6.034507e-05 3.112417e-05 7.861521e-06
[2740,] 5.624122e-05 3.039482e-05 7.297261e-06
[2741,] 9.350589e-05 3.692497e-05 1.843001e-05
[2742,] 5.668621e-05 3.087449e-05 7.439616e-06
[2743,] 5.691530e-05 3.191075e-05 7.692225e-06
[2744,] 5.680100e-05 2.910157e-05 7.051065e-06
[2745,] 1.228151e-04 3.683011e-05 2.708242e-05
[2746,] 5.680100e-05 3.038011e-05 7.338818e-06
[2747,] 5.697427e-05 3.045399e-05 7.369880e-06
[2748,] 9.198478e-05 3.604408e-05 1.808662e-05
[2749,] 9.229610e-05 3.605126e-05 1.819108e-05
[2750,] 7.239394e-05 2.917170e-05 8.648606e-06
[2751,] 8.994856e-05 3.601984e-05 1.731404e-05
[2752,] 5.676930e-05 3.460754e-05 8.293364e-06
[2753,] 1.089188e-04 6.608026e-05 2.785425e-05
[2754,] 5.863550e-05 3.995771e-05 1.811612e-05
[2755,] 6.070066e-05 3.689981e-05 9.235445e-06
[2756,] 5.941127e-05 3.840008e-05 1.835342e-05
[2757,] 6.108854e-05 3.870162e-05 9.701262e-06
[2758,] 8.945438e-05 3.610457e-05 1.735638e-05
[2759,] 8.945438e-05 3.624665e-05 1.713481e-05
[2760,] 6.090930e-05 3.903657e-05 9.762489e-06
[2761,] 5.797472e-05 4.462154e-05 1.689365e-05
[2762,] 5.456006e-05 4.042522e-05 1.413918e-05
[2763,] 9.289826e-05 3.633372e-05 1.931186e-05
[2764,] 9.398447e-05 6.276696e-05 2.459182e-05
[2765,] 8.727081e-05 3.648166e-05 1.723142e-05
[2766,] 9.210258e-05 3.738864e-05 1.828948e-05
[2767,] 6.092012e-05 3.737818e-05 9.390493e-06
[2768,] 8.955261e-05 3.633681e-05 1.737196e-05
[2769,] 6.059080e-05 3.545264e-05 8.909958e-06
[2770,] 9.093750e-05 3.644732e-05 1.806775e-05
[2771,] 8.948226e-05 7.874336e-05 2.345844e-05
[2772,] 4.590251e-05 3.512427e-05 7.060517e-06
[2773,] 6.037608e-05 3.387762e-05 8.536322e-06
[2774,] 6.192154e-05 3.472573e-05 8.875224e-06
[2775,] 6.292200e-05 3.827619e-05 9.822513e-06
[2776,] 9.680178e-05 6.277914e-05 2.412042e-05
[2777,] 6.309878e-05 3.153003e-05 8.251657e-06
[2778,] 9.480341e-05 3.381113e-05 1.316240e-05
[2779,] 1.810825e-04 3.969709e-05 2.602006e-05
[2780,] 4.709890e-05 4.561430e-05 9.682224e-06
[2781,] 6.299717e-05 3.444773e-05 8.929387e-06
[2782,] 9.004405e-05 3.729348e-05 1.737939e-05
[2783,] 8.501859e-05 6.844123e-05 2.565881e-05
[2784,] 9.147718e-05 3.758740e-05 1.854742e-05
[2785,] 2.256014e-04 1.319731e-04 1.647952e-04
```
