## Supplementary material for "Characterization of shared and ancestry-specific signals driving complex traits using multi-ancestry fine-mapping": s1_remaining_snps.pvar

```
##FILTER=<ID=PASS,Description="All filters passed">
##reference=ftp://ftp.1000genomes.ebi.ac.uk//vol1/ftp/technical/reference/phase2_reference_assembly_sequence/hs37d5.fa.gz
##contig=<ID=16,assembly=b37,length=90354753>
##ALT=<ID=CNV,Description="Copy Number Polymorphism">
##ALT=<ID=DEL,Description="Deletion">
##ALT=<ID=DUP,Description="Duplication">
##ALT=<ID=INS:ME:ALU,Description="Insertion of ALU element">
##ALT=<ID=INS:ME:LINE1,Description="Insertion of LINE1 element">
##ALT=<ID=INS:ME:SVA,Description="Insertion of SVA element">
##ALT=<ID=INS:MT,Description="Nuclear Mitochondrial Insertion">
##ALT=<ID=INV,Description="Inversion">
##ALT=<ID=CN0,Description="Copy number allele: 0 copies">
##ALT=<ID=CN1,Description="Copy number allele: 1 copy">
##ALT=<ID=CN2,Description="Copy number allele: 2 copies">
##ALT=<ID=CN3,Description="Copy number allele: 3 copies">
##ALT=<ID=CN4,Description="Copy number allele: 4 copies">
##ALT=<ID=CN5,Description="Copy number allele: 5 copies">
##ALT=<ID=CN6,Description="Copy number allele: 6 copies">
##ALT=<ID=CN7,Description="Copy number allele: 7 copies">
##ALT=<ID=CN8,Description="Copy number allele: 8 copies">
##ALT=<ID=CN9,Description="Copy number allele: 9 copies">
##ALT=<ID=CN10,Description="Copy number allele: 10 copies">
##ALT=<ID=CN11,Description="Copy number allele: 11 copies">
##ALT=<ID=CN12,Description="Copy number allele: 12 copies">
##ALT=<ID=CN13,Description="Copy number allele: 13 copies">
##ALT=<ID=CN14,Description="Copy number allele: 14 copies">
##ALT=<ID=CN15,Description="Copy number allele: 15 copies">
##ALT=<ID=CN16,Description="Copy number allele: 16 copies">
##ALT=<ID=CN17,Description="Copy number allele: 17 copies">
##ALT=<ID=CN18,Description="Copy number allele: 18 copies">
##ALT=<ID=CN19,Description="Copy number allele: 19 copies">
##ALT=<ID=CN20,Description="Copy number allele: 20 copies">
##ALT=<ID=CN21,Description="Copy number allele: 21 copies">
##ALT=<ID=CN22,Description="Copy number allele: 22 copies">
##ALT=<ID=CN23,Description="Copy number allele: 23 copies">
##ALT=<ID=CN24,Description="Copy number allele: 24 copies">
##ALT=<ID=CN25,Description="Copy number allele: 25 copies">
##ALT=<ID=CN26,Description="Copy number allele: 26 copies">
##ALT=<ID=CN27,Description="Copy number allele: 27 copies">
##ALT=<ID=CN28,Description="Copy number allele: 28 copies">
##ALT=<ID=CN29,Description="Copy number allele: 29 copies">
##ALT=<ID=CN30,Description="Copy number allele: 30 copies">
##ALT=<ID=CN31,Description="Copy number allele: 31 copies">
##ALT=<ID=CN32,Description="Copy number allele: 32 copies">
##ALT=<ID=CN33,Description="Copy number allele: 33 copies">
##ALT=<ID=CN34,Description="Copy number allele: 34 copies">
##ALT=<ID=CN35,Description="Copy number allele: 35 copies">
##ALT=<ID=CN36,Description="Copy number allele: 36 copies">
##ALT=<ID=CN37,Description="Copy number allele: 37 copies">
##ALT=<ID=CN38,Description="Copy number allele: 38 copies">
##ALT=<ID=CN39,Description="Copy number allele: 39 copies">
##ALT=<ID=CN40,Description="Copy number allele: 40 copies">
##ALT=<ID=CN41,Description="Copy number allele: 41 copies">
##ALT=<ID=CN42,Description="Copy number allele: 42 copies">
##ALT=<ID=CN43,Description="Copy number allele: 43 copies">
##ALT=<ID=CN44,Description="Copy number allele: 44 copies">
##ALT=<ID=CN45,Description="Copy number allele: 45 copies">
##ALT=<ID=CN46,Description="Copy number allele: 46 copies">
##ALT=<ID=CN47,Description="Copy number allele: 47 copies">
##ALT=<ID=CN48,Description="Copy number allele: 48 copies">
##ALT=<ID=CN49,Description="Copy number allele: 49 copies">
##ALT=<ID=CN50,Description="Copy number allele: 50 copies">
##ALT=<ID=CN51,Description="Copy number allele: 51 copies">
##ALT=<ID=CN52,Description="Copy number allele: 52 copies">
##ALT=<ID=CN53,Description="Copy number allele: 53 copies">
##ALT=<ID=CN54,Description="Copy number allele: 54 copies">
##ALT=<ID=CN55,Description="Copy number allele: 55 copies">
##ALT=<ID=CN56,Description="Copy number allele: 56 copies">
##ALT=<ID=CN57,Description="Copy number allele: 57 copies">
##ALT=<ID=CN58,Description="Copy number allele: 58 copies">
##ALT=<ID=CN59,Description="Copy number allele: 59 copies">
##ALT=<ID=CN60,Description="Copy number allele: 60 copies">
##ALT=<ID=CN61,Description="Copy number allele: 61 copies">
##ALT=<ID=CN62,Description="Copy number allele: 62 copies">
##ALT=<ID=CN63,Description="Copy number allele: 63 copies">
##ALT=<ID=CN64,Description="Copy number allele: 64 copies">
##ALT=<ID=CN65,Description="Copy number allele: 65 copies">
##ALT=<ID=CN66,Description="Copy number allele: 66 copies">
##ALT=<ID=CN67,Description="Copy number allele: 67 copies">
##ALT=<ID=CN68,Description="Copy number allele: 68 copies">
##ALT=<ID=CN69,Description="Copy number allele: 69 copies">
##ALT=<ID=CN70,Description="Copy number allele: 70 copies">
##ALT=<ID=CN71,Description="Copy number allele: 71 copies">
##ALT=<ID=CN72,Description="Copy number allele: 72 copies">
##ALT=<ID=CN73,Description="Copy number allele: 73 copies">
##ALT=<ID=CN74,Description="Copy number allele: 74 copies">
##ALT=<ID=CN75,Description="Copy number allele: 75 copies">
##ALT=<ID=CN76,Description="Copy number allele: 76 copies">
##ALT=<ID=CN77,Description="Copy number allele: 77 copies">
##ALT=<ID=CN78,Description="Copy number allele: 78 copies">
##ALT=<ID=CN79,Description="Copy number allele: 79 copies">
##ALT=<ID=CN80,Description="Copy number allele: 80 copies">
##ALT=<ID=CN81,Description="Copy number allele: 81 copies">
##ALT=<ID=CN82,Description="Copy number allele: 82 copies">
##ALT=<ID=CN83,Description="Copy number allele: 83 copies">
##ALT=<ID=CN84,Description="Copy number allele: 84 copies">
##ALT=<ID=CN85,Description="Copy number allele: 85 copies">
##ALT=<ID=CN86,Description="Copy number allele: 86 copies">
##ALT=<ID=CN87,Description="Copy number allele: 87 copies">
##ALT=<ID=CN88,Description="Copy number allele: 88 copies">
##ALT=<ID=CN89,Description="Copy number allele: 89 copies">
##ALT=<ID=CN90,Description="Copy number allele: 90 copies">
##ALT=<ID=CN91,Description="Copy number allele: 91 copies">
##ALT=<ID=CN92,Description="Copy number allele: 92 copies">
##ALT=<ID=CN93,Description="Copy number allele: 93 copies">
##ALT=<ID=CN94,Description="Copy number allele: 94 copies">
##ALT=<ID=CN95,Description="Copy number allele: 95 copies">
##ALT=<ID=CN96,Description="Copy number allele: 96 copies">
##ALT=<ID=CN97,Description="Copy number allele: 97 copies">
##ALT=<ID=CN98,Description="Copy number allele: 98 copies">
##ALT=<ID=CN99,Description="Copy number allele: 99 copies">
##ALT=<ID=CN100,Description="Copy number allele: 100 copies">
##ALT=<ID=CN101,Description="Copy number allele: 101 copies">
##ALT=<ID=CN102,Description="Copy number allele: 102 copies">
##ALT=<ID=CN103,Description="Copy number allele: 103 copies">
##ALT=<ID=CN104,Description="Copy number allele: 104 copies">
##ALT=<ID=CN105,Description="Copy number allele: 105 copies">
##ALT=<ID=CN106,Description="Copy number allele: 106 copies">
##ALT=<ID=CN107,Description="Copy number allele: 107 copies">
##ALT=<ID=CN108,Description="Copy number allele: 108 copies">
##ALT=<ID=CN109,Description="Copy number allele: 109 copies">
##ALT=<ID=CN110,Description="Copy number allele: 110 copies">
##ALT=<ID=CN111,Description="Copy number allele: 111 copies">
##ALT=<ID=CN112,Description="Copy number allele: 112 copies">
##ALT=<ID=CN113,Description="Copy number allele: 113 copies">
##ALT=<ID=CN114,Description="Copy number allele: 114 copies">
##ALT=<ID=CN115,Description="Copy number allele: 115 copies">
##ALT=<ID=CN116,Description="Copy number allele: 116 copies">
##ALT=<ID=CN117,Description="Copy number allele: 117 copies">
##ALT=<ID=CN118,Description="Copy number allele: 118 copies">
##ALT=<ID=CN119,Description="Copy number allele: 119 copies">
##ALT=<ID=CN120,Description="Copy number allele: 120 copies">
##ALT=<ID=CN121,Description="Copy number allele: 121 copies">
##ALT=<ID=CN122,Description="Copy number allele: 122 copies">
##ALT=<ID=CN123,Description="Copy number allele: 123 copies">
##ALT=<ID=CN124,Description="Copy number allele: 124 copies">
##INFO=<ID=CIEND,Number=2,Type=Integer,Description="Confidence interval around END for imprecise variants">
##INFO=<ID=CIPOS,Number=2,Type=Integer,Description="Confidence interval around POS for imprecise variants">
##INFO=<ID=CS,Number=1,Type=String,Description="Source call set.">
##INFO=<ID=END,Number=1,Type=Integer,Description="End coordinate of this variant">
##INFO=<ID=IMPRECISE,Number=0,Type=Flag,Description="Imprecise structural variation">
##INFO=<ID=MC,Number=.,Type=String,Description="Merged calls.">
##INFO=<ID=MEINFO,Number=4,Type=String,Description="Mobile element info of the form NAME,START,END<POLARITY; If there is only 5' OR 3' support for this call, will be NULL NULL for START and END">
##INFO=<ID=MEND,Number=1,Type=Integer,Description="Mitochondrial end coordinate of inserted sequence">
##INFO=<ID=MLEN,Number=1,Type=Integer,Description="Estimated length of mitochondrial insert">
##INFO=<ID=MSTART,Number=1,Type=Integer,Description="Mitochondrial start coordinate of inserted sequence">
##INFO=<ID=SVLEN,Number=.,Type=Integer,Description="SV length. It is only calculated for structural variation MEIs. For other types of SVs; one may calculate the SV length by INFO:END-START+1, or by finding the difference between lengthes of REF and ALT alleles">
##INFO=<ID=SVTYPE,Number=1,Type=String,Description="Type of structural variant">
##INFO=<ID=TSD,Number=1,Type=String,Description="Precise Target Site Duplication for bases, if unknown, value will be NULL">
##INFO=<ID=AC,Number=A,Type=Integer,Description="Total number of alternate alleles in called genotypes">
##INFO=<ID=AF,Number=A,Type=Float,Description="Estimated allele frequency in the range (0,1)">
##INFO=<ID=NS,Number=1,Type=Integer,Description="Number of samples with data">
##INFO=<ID=AN,Number=1,Type=Integer,Description="Total number of alleles in called genotypes">
##INFO=<ID=EAS_AF,Number=A,Type=Float,Description="Allele frequency in the EAS populations calculated from AC and AN, in the range (0,1)">
##INFO=<ID=EUR_AF,Number=A,Type=Float,Description="Allele frequency in the EUR populations calculated from AC and AN, in the range (0,1)">
##INFO=<ID=AFR_AF,Number=A,Type=Float,Description="Allele frequency in the AFR populations calculated from AC and AN, in the range (0,1)">
##INFO=<ID=AMR_AF,Number=A,Type=Float,Description="Allele frequency in the AMR populations calculated from AC and AN, in the range (0,1)">
##INFO=<ID=SAS_AF,Number=A,Type=Float,Description="Allele frequency in the SAS populations calculated from AC and AN, in the range (0,1)">
##INFO=<ID=DP,Number=1,Type=Integer,Description="Total read depth; only low coverage data were counted towards the DP, exome data were not used">
##INFO=<ID=AA,Number=1,Type=String,Description="Ancestral Allele. Format: AA|REF|ALT|IndelType. AA: Ancestral allele, REF:Reference Allele, ALT:Alternate Allele, IndelType:Type of Indel (REF, ALT and IndelType are only defined for indels)">
##INFO=<ID=VT,Number=.,Type=String,Description="indicates what type of variant the line represents">
##INFO=<ID=EX_TARGET,Number=0,Type=Flag,Description="indicates whether a variant is within the exon pull down target boundaries">
##INFO=<ID=MULTI_ALLELIC,Number=0,Type=Flag,Description="indicates whether a site is multi-allelic">
#CHROM	POS	ID	REF	ALT	QUAL	FILTER	INFO
16	89059385	rs11644990	C	G	100	PASS	AC=526;AF=0.105032;AN=5008;NS=2504;DP=16522;EAS_AF=0.006;AMR_AF=0.1369;AFR_AF=0.0408;EUR_AF=0.2893;SAS_AF=0.0818;AA=C|||;VT=SNP
16	89060486	rs8051406	C	T	100	PASS	AC=3668;AF=0.732428;AN=5008;NS=2504;DP=14158;EAS_AF=0.9107;AMR_AF=0.7824;AFR_AF=0.5643;EUR_AF=0.8062;SAS_AF=0.6646;AA=C|||;VT=SNP
16	89060611	rs4782339	C	T	100	PASS	AC=4314;AF=0.861422;AN=5008;NS=2504;DP=16008;EAS_AF=0.9127;AMR_AF=0.9308;AFR_AF=0.7769;EUR_AF=0.9105;SAS_AF=0.8231;AA=C|||;VT=SNP
16	89061253	rs8056679	C	T	100	PASS	AC=541;AF=0.108027;AN=5008;NS=2504;DP=22060;EAS_AF=0.005;AMR_AF=0.1427;AFR_AF=0.0461;EUR_AF=0.2903;SAS_AF=0.0859;AA=C|||;VT=SNP
16	89061658	rs56331811	T	C	100	PASS	AC=1002;AF=0.20008;AN=5008;NS=2504;DP=20154;EAS_AF=0.3333;AMR_AF=0.2824;AFR_AF=0.1021;EUR_AF=0.1819;SAS_AF=0.1554;AA=T|||;VT=SNP
16	89062133	rs4782483	G	A	100	PASS	AC=4307;AF=0.860024;AN=5008;NS=2504;DP=18303;EAS_AF=0.9097;AMR_AF=0.9308;AFR_AF=0.7738;EUR_AF=0.9115;SAS_AF=0.8221;AA=G|||;VT=SNP
16	89062733	rs10852633	C	T	100	PASS	AC=3715;AF=0.741813;AN=5008;NS=2504;DP=15892;EAS_AF=0.9067;AMR_AF=0.7911;AFR_AF=0.7163;EUR_AF=0.6173;SAS_AF=0.6994;AA=C|||;VT=SNP
16	89062776	rs10852634	C	T	100	PASS	AC=4421;AF=0.882788;AN=5008;NS=2504;DP=14335;EAS_AF=0.9117;AMR_AF=0.9308;AFR_AF=0.8585;EUR_AF=0.9115;SAS_AF=0.8221;AA=T|||;VT=SNP
16	89062879	rs117882211	C	T	100	PASS	AC=107;AF=0.0213658;AN=5008;NS=2504;DP=13853;EAS_AF=0.0179;AMR_AF=0.0893;AFR_AF=0.0038;EUR_AF=0.0199;SAS_AF=0.002;AA=C|||;VT=SNP
16	89062969	rs11076748	C	T	100	PASS	AC=4325;AF=0.863618;AN=5008;NS=2504;DP=14196;EAS_AF=0.9107;AMR_AF=0.9308;AFR_AF=0.7874;EUR_AF=0.9105;SAS_AF=0.8221;AA=T|||;VT=SNP
16	89063501	rs4782481	C	A	100	PASS	AC=3715;AF=0.741813;AN=5008;NS=2504;DP=13791;EAS_AF=0.9067;AMR_AF=0.7911;AFR_AF=0.7163;EUR_AF=0.6183;SAS_AF=0.6984;AA=C|||;VT=SNP
16	89063716	rs7187273	A	C	100	PASS	AC=4544;AF=0.907348;AN=5008;NS=2504;DP=19185;EAS_AF=0.9117;AMR_AF=0.9741;AFR_AF=0.8661;EUR_AF=0.9881;SAS_AF=0.8282;AA=C|||;VT=SNP
16	89064019	rs7193497	T	C	100	PASS	AC=4649;AF=0.928315;AN=5008;NS=2504;DP=19198;EAS_AF=0.9117;AMR_AF=0.9755;AFR_AF=0.9455;EUR_AF=0.9881;SAS_AF=0.8272;AA=T|||;VT=SNP
16	89064420	rs9935191	A	G	100	PASS	AC=4584;AF=0.915335;AN=5008;NS=2504;DP=18911;EAS_AF=0.9117;AMR_AF=0.938;AFR_AF=0.9735;EUR_AF=0.9165;SAS_AF=0.8231;AA=G|||;VT=SNP
16	89065057	rs8052850	A	G	100	PASS	AC=4547;AF=0.907947;AN=5008;NS=2504;DP=18480;EAS_AF=0.9107;AMR_AF=0.9741;AFR_AF=0.8691;EUR_AF=0.9881;SAS_AF=0.8282;AA=G|||;VT=SNP
16	89065140	rs8058241	T	C	100	PASS	AC=4544;AF=0.907348;AN=5008;NS=2504;DP=15623;EAS_AF=0.9097;AMR_AF=0.9741;AFR_AF=0.8676;EUR_AF=0.9881;SAS_AF=0.8282;AA=N|||;VT=SNP
16	89065316	rs8062694	T	C	100	PASS	AC=4547;AF=0.907947;AN=5008;NS=2504;DP=16533;EAS_AF=0.9117;AMR_AF=0.9741;AFR_AF=0.8684;EUR_AF=0.9881;SAS_AF=0.8282;AA=C|||;VT=SNP
16	89065379	rs8062839	T	C	100	PASS	AC=4548;AF=0.908147;AN=5008;NS=2504;DP=17270;EAS_AF=0.9117;AMR_AF=0.9741;AFR_AF=0.8691;EUR_AF=0.9881;SAS_AF=0.8282;AA=C|||;VT=SNP
16	89065386	rs118010021	C	A	100	PASS	AC=41;AF=0.0081869;AN=5008;NS=2504;DP=17546;EAS_AF=0.0109;AMR_AF=0.0115;AFR_AF=0.0015;EUR_AF=0.0189;SAS_AF=0.001;AA=C|||;VT=SNP
16	89065641	rs8063176	T	G	100	PASS	AC=4378;AF=0.874201;AN=5008;NS=2504;DP=15968;EAS_AF=0.9117;AMR_AF=0.9741;AFR_AF=0.7716;EUR_AF=0.9871;SAS_AF=0.7873;AA=T|||;VT=SNP
16	89065649	rs8058043	A	T	100	PASS	AC=4378;AF=0.874201;AN=5008;NS=2504;DP=15591;EAS_AF=0.9117;AMR_AF=0.9741;AFR_AF=0.7716;EUR_AF=0.9871;SAS_AF=0.7873;AA=A|||;VT=SNP
16	89066527	rs7498845	T	C	100	PASS	AC=3728;AF=0.744409;AN=5008;NS=2504;DP=13118;EAS_AF=0.9067;AMR_AF=0.7925;AFR_AF=0.7148;EUR_AF=0.6292;SAS_AF=0.7014;AA=t|||;VT=SNP
16	89066873	rs9921065	A	G	100	PASS	AC=4376;AF=0.873802;AN=5008;NS=2504;DP=17473;EAS_AF=0.9097;AMR_AF=0.9741;AFR_AF=0.7746;EUR_AF=0.9871;SAS_AF=0.7832;AA=A|||;VT=SNP
16	89066988	rs9921232	A	G	100	PASS	AC=4686;AF=0.935703;AN=5008;NS=2504;DP=20081;EAS_AF=0.9097;AMR_AF=0.9813;AFR_AF=0.9818;EUR_AF=0.9881;SAS_AF=0.8139;AA=G|||;VT=SNP
16	89067131	rs72815572	C	A	100	PASS	AC=196;AF=0.0391374;AN=5008;NS=2504;DP=17494;EAS_AF=0.0774;AMR_AF=0.0533;AFR_AF=0.0008;EUR_AF=0.0606;SAS_AF=0.0194;AA=C|||;VT=SNP
16	89071089	rs60040102	T	C	100	PASS	AC=929;AF=0.185503;AN=5008;NS=2504;DP=15021;EAS_AF=0.003;AMR_AF=0.1945;AFR_AF=0.2292;EUR_AF=0.3678;SAS_AF=0.1207;AA=C|||;VT=SNP
16	89076447	rs58333036	C	A	100	PASS	AC=921;AF=0.183906;AN=5008;NS=2504;DP=23426;EAS_AF=0.003;AMR_AF=0.1945;AFR_AF=0.236;EUR_AF=0.3648;SAS_AF=0.1063;AA=a|||;VT=SNP
16	89076610	rs28579462	T	C	100	PASS	AC=1035;AF=0.206669;AN=5008;NS=2504;DP=22268;EAS_AF=0.003;AMR_AF=0.1945;AFR_AF=0.3222;EUR_AF=0.3648;SAS_AF=0.1063;AA=c|||;VT=SNP
16	89079047	rs13339243	A	G	100	PASS	AC=4586;AF=0.915735;AN=5008;NS=2504;DP=10336;EAS_AF=0.8998;AMR_AF=0.9467;AFR_AF=0.9418;EUR_AF=0.8807;SAS_AF=0.911;AA=g|||;VT=SNP
16	89079313	rs11076749	A	G	100	PASS	AC=919;AF=0.183506;AN=5008;NS=2504;DP=15449;EAS_AF=0.003;AMR_AF=0.1945;AFR_AF=0.2231;EUR_AF=0.3648;SAS_AF=0.1217;AA=a|||;VT=SNP
16	89079361	rs11076750	A	G	100	PASS	AC=689;AF=0.13758;AN=5008;NS=2504;DP=15958;EAS_AF=0.003;AMR_AF=0.1859;AFR_AF=0.0734;EUR_AF=0.3638;SAS_AF=0.0961;AA=a|||;VT=SNP
16	89079527	rs11076751	G	A	100	PASS	AC=655;AF=0.130791;AN=5008;NS=2504;DP=18832;EAS_AF=0.003;AMR_AF=0.183;AFR_AF=0.0545;EUR_AF=0.3638;SAS_AF=0.089;AA=g|||;VT=SNP
16	89079773	rs9939076	C	T	100	PASS	AC=739;AF=0.147564;AN=5008;NS=2504;DP=17814;EAS_AF=0.003;AMR_AF=0.1873;AFR_AF=0.1021;EUR_AF=0.3648;SAS_AF=0.1063;AA=c|||;VT=SNP
16	89080039	rs9931254	G	A	100	PASS	AC=655;AF=0.130791;AN=5008;NS=2504;DP=17487;EAS_AF=0.003;AMR_AF=0.183;AFR_AF=0.0545;EUR_AF=0.3638;SAS_AF=0.089;AA=g|||;VT=SNP
16	89080918	rs13336078	G	T	100	PASS	AC=732;AF=0.146166;AN=5008;NS=2504;DP=4684;EAS_AF=0.003;AMR_AF=0.1873;AFR_AF=0.0961;EUR_AF=0.3648;SAS_AF=0.1074;AA=g|||;VT=SNP
16	89081075	rs13332145	A	G	100	PASS	AC=353;AF=0.0704872;AN=5008;NS=2504;DP=8917;EAS_AF=0.003;AMR_AF=0.111;AFR_AF=0.0197;EUR_AF=0.2038;SAS_AF=0.0429;AA=a|||;VT=SNP
16	89081437	rs13334511	T	C	100	PASS	AC=667;AF=0.133187;AN=5008;NS=2504;DP=17122;EAS_AF=0.003;AMR_AF=0.183;AFR_AF=0.0628;EUR_AF=0.3638;SAS_AF=0.09;AA=T|||;VT=SNP
16	89081713	rs112389704	C	T	100	PASS	AC=669;AF=0.133586;AN=5008;NS=2504;DP=15927;EAS_AF=0.003;AMR_AF=0.183;AFR_AF=0.0643;EUR_AF=0.3638;SAS_AF=0.09;AA=C|||;VT=SNP
16	89081944	rs9936918	G	A	100	PASS	AC=658;AF=0.13139;AN=5008;NS=2504;DP=15054;EAS_AF=0.003;AMR_AF=0.183;AFR_AF=0.056;EUR_AF=0.3638;SAS_AF=0.09;AA=G|||;VT=SNP
16	89082451	rs72815580	T	A	100	PASS	AC=806;AF=0.160942;AN=5008;NS=2504;DP=19728;EAS_AF=0.003;AMR_AF=0.1902;AFR_AF=0.1641;EUR_AF=0.3638;SAS_AF=0.09;AA=T|||;VT=SNP
16	89082834	rs35577949	A	G	100	PASS	AC=852;AF=0.170128;AN=5008;NS=2504;DP=22011;EAS_AF=0.0129;AMR_AF=0.1945;AFR_AF=0.171;EUR_AF=0.3668;SAS_AF=0.1115;AA=a|||;VT=SNP
16	89083258	rs62045842	C	A	100	PASS	AC=720;AF=0.14377;AN=5008;NS=2504;DP=21199;EAS_AF=0.003;AMR_AF=0.1844;AFR_AF=0.0893;EUR_AF=0.3648;SAS_AF=0.1063;AA=C|||;VT=SNP
16	89084797	rs11639948	A	C	100	PASS	AC=1031;AF=0.205871;AN=5008;NS=2504;DP=22264;EAS_AF=0.003;AMR_AF=0.1945;AFR_AF=0.3162;EUR_AF=0.3658;SAS_AF=0.1094;AA=C|||;VT=SNP
16	89085515	rs12446899	G	T	100	PASS	AC=769;AF=0.153554;AN=5008;NS=2504;DP=15789;EAS_AF=0.003;AMR_AF=0.1859;AFR_AF=0.1263;EUR_AF=0.3648;SAS_AF=0.1053;AA=T|||;VT=SNP
16	89086168	rs11076752	A	G	100	PASS	AC=832;AF=0.166134;AN=5008;NS=2504;DP=13904;EAS_AF=0.003;AMR_AF=0.1902;AFR_AF=0.1649;EUR_AF=0.3668;SAS_AF=0.1125;AA=G|||;VT=SNP
16	89086726	rs62045845	T	G	100	PASS	AC=833;AF=0.166334;AN=5008;NS=2504;DP=15531;EAS_AF=0.003;AMR_AF=0.1873;AFR_AF=0.1717;EUR_AF=0.3668;SAS_AF=0.1063;AA=G|||;VT=SNP
16	89087382	rs11076753	T	C	100	PASS	AC=788;AF=0.157348;AN=5008;NS=2504;DP=17342;EAS_AF=0.005;AMR_AF=0.1859;AFR_AF=0.1354;EUR_AF=0.3658;SAS_AF=0.1094;AA=T|||;VT=SNP
16	89087705	rs78208831	G	A	100	PASS	AC=552;AF=0.110224;AN=5008;NS=2504;DP=21354;EAS_AF=0.378;AMR_AF=0.1037;AFR_AF=0.0023;EUR_AF=0.0099;SAS_AF=0.0879;AA=G|||;VT=SNP
16	89089214	rs7194426	A	G	100	PASS	AC=856;AF=0.170927;AN=5008;NS=2504;DP=18910;EAS_AF=0.0099;AMR_AF=0.147;AFR_AF=0.3525;EUR_AF=0.162;SAS_AF=0.1176;AA=G|||;VT=SNP
16	89089220	rs7200084	T	C	100	PASS	AC=1093;AF=0.218251;AN=5008;NS=2504;DP=18840;EAS_AF=0.0119;AMR_AF=0.1542;AFR_AF=0.5272;EUR_AF=0.162;SAS_AF=0.1166;AA=C|||;VT=SNP
16	89092585	rs62045847	C	T	100	PASS	AC=625;AF=0.1248;AN=5008;NS=2504;DP=19169;EAS_AF=0.003;AMR_AF=0.1787;AFR_AF=0.0492;EUR_AF=0.3459;SAS_AF=0.0869;AA=G|||;VT=SNP
16	89092653	rs72815584	G	A	100	PASS	AC=398;AF=0.0794728;AN=5008;NS=2504;DP=19807;EAS_AF=0.2153;AMR_AF=0.1225;AFR_AF=0.0038;EUR_AF=0.0696;SAS_AF=0.0215;AA=G|||;VT=SNP
16	89094243	rs11647758	T	C	100	PASS	AC=940;AF=0.1877;AN=5008;NS=2504;DP=18675;EAS_AF=0.3502;AMR_AF=0.2853;AFR_AF=0.0257;EUR_AF=0.1938;SAS_AF=0.1636;AA=T|||;VT=SNP
16	89101485	rs73258295	T	G	100	PASS	AC=1497;AF=0.298922;AN=5008;NS=2504;DP=12789;EAS_AF=0.4435;AMR_AF=0.2262;AFR_AF=0.5681;EUR_AF=0.0119;SAS_AF=0.1329;AA=G|||;VT=SNP
16	89103272	rs113223613	C	T	100	PASS	AC=144;AF=0.028754;AN=5008;NS=2504;DP=16539;EAS_AF=0.002;AMR_AF=0.0274;AFR_AF=0.0023;EUR_AF=0.0437;SAS_AF=0.0777;AA=C|||;VT=SNP
16	89104344	rs117548180	G	A	100	PASS	AC=209;AF=0.0417332;AN=5008;NS=2504;DP=14563;EAS_AF=0.0466;AMR_AF=0.0159;AFR_AF=0.0008;EUR_AF=0.0189;SAS_AF=0.1339;AA=G|||;VT=SNP
16	89106321	rs7204237	C	T	100	PASS	AC=293;AF=0.0585064;AN=5008;NS=2504;DP=16096;EAS_AF=0.0099;AMR_AF=0.1066;AFR_AF=0.0068;EUR_AF=0.1402;SAS_AF=0.0603;AA=C|||;VT=SNP
16	89116594	rs4782478	T	C	100	PASS	AC=4851;AF=0.96865;AN=5008;NS=2504;DP=13763;EAS_AF=0.9008;AMR_AF=0.9827;AFR_AF=0.997;EUR_AF=0.9712;SAS_AF=0.9877;AA=C|||;VT=SNP
16	89123872	rs11862059	C	T	100	PASS	AC=950;AF=0.189696;AN=5008;NS=2504;DP=21361;EAS_AF=0.2024;AMR_AF=0.1888;AFR_AF=0.3116;EUR_AF=0.0934;SAS_AF=0.1115;AA=C|||;VT=SNP
16	89132194	rs35904179	A	G	100	PASS	AC=1185;AF=0.236621;AN=5008;NS=2504;DP=15937;EAS_AF=0.0089;AMR_AF=0.1715;AFR_AF=0.615;EUR_AF=0.1382;SAS_AF=0.1074;AA=G|||;VT=SNP
16	89132534	rs11866163	C	G	100	PASS	AC=948;AF=0.189297;AN=5008;NS=2504;DP=17568;EAS_AF=0.006;AMR_AF=0.1571;AFR_AF=0.4622;EUR_AF=0.1352;SAS_AF=0.0879;AA=C|||;VT=SNP
16	89132559	rs11859627	A	T	100	PASS	AC=1092;AF=0.218051;AN=5008;NS=2504;DP=18270;EAS_AF=0.0069;AMR_AF=0.1571;AFR_AF=0.5446;EUR_AF=0.1362;SAS_AF=0.1217;AA=t|||;VT=SNP
16	89132772	rs9939105	C	G	100	PASS	AC=1148;AF=0.229233;AN=5008;NS=2504;DP=15654;EAS_AF=0.2183;AMR_AF=0.317;AFR_AF=0.174;EUR_AF=0.3867;SAS_AF=0.091;AA=c|||;VT=SNP
16	89137610	rs9937042	A	G	100	PASS	AC=1033;AF=0.20627;AN=5008;NS=2504;DP=11528;EAS_AF=0.0288;AMR_AF=0.134;AFR_AF=0.5545;EUR_AF=0.0944;SAS_AF=0.0849;AA=G|||;VT=SNP
16	89138228	rs35894487	C	G	100	PASS	AC=615;AF=0.122804;AN=5008;NS=2504;DP=15139;EAS_AF=0.0288;AMR_AF=0.1182;AFR_AF=0.267;EUR_AF=0.0934;SAS_AF=0.0583;AA=C|||;VT=SNP
16	89138550	rs7199263	G	C	100	PASS	AC=1023;AF=0.204273;AN=5008;NS=2504;DP=18173;EAS_AF=0.0288;AMR_AF=0.1369;AFR_AF=0.5424;EUR_AF=0.0954;SAS_AF=0.0879;AA=c|||;VT=SNP
16	89138739	rs7199652	G	A	100	PASS	AC=694;AF=0.138578;AN=5008;NS=2504;DP=15956;EAS_AF=0.0278;AMR_AF=0.1196;AFR_AF=0.292;EUR_AF=0.0934;SAS_AF=0.1053;AA=G|||;VT=SNP
16	89139380	rs34755047	T	C	100	PASS	AC=633;AF=0.126398;AN=5008;NS=2504;DP=14269;EAS_AF=0.0288;AMR_AF=0.1182;AFR_AF=0.2685;EUR_AF=0.0934;SAS_AF=0.0746;AA=t|||;VT=SNP
16	89140383	rs35715701	C	T	100	PASS	AC=858;AF=0.171326;AN=5008;NS=2504;DP=26410;EAS_AF=0.0258;AMR_AF=0.134;AFR_AF=0.4312;EUR_AF=0.0934;SAS_AF=0.0767;AA=c|||;VT=SNP
16	89140457	rs67305132	A	G	100	PASS	AC=861;AF=0.171925;AN=5008;NS=2504;DP=28216;EAS_AF=0.0258;AMR_AF=0.134;AFR_AF=0.4334;EUR_AF=0.0924;SAS_AF=0.0777;AA=a|||;VT=SNP
16	89140766	rs72491944	C	T	100	PASS	AC=301;AF=0.0601038;AN=5008;NS=2504;DP=30850;EAS_AF=0.1518;AMR_AF=0.0346;AFR_AF=0.0038;EUR_AF=0.0557;SAS_AF=0.0644;AA=-|||;VT=SNP
16	89141460	rs55711955	T	C	100	PASS	AC=1034;AF=0.20647;AN=5008;NS=2504;DP=29087;EAS_AF=0.0258;AMR_AF=0.1369;AFR_AF=0.5454;EUR_AF=0.0944;SAS_AF=0.0992;AA=t|||;VT=SNP
16	89141490	rs72817412	C	T	100	PASS	AC=327;AF=0.0652955;AN=5008;NS=2504;DP=29037;EAS_AF=0.2192;AMR_AF=0.0447;AFR_AF=0.0008;EUR_AF=0.0507;SAS_AF=0.0235;AA=c|||;VT=SNP
16	89141723	rs55733613	G	C	100	PASS	AC=1032;AF=0.20607;AN=5008;NS=2504;DP=22553;EAS_AF=0.0258;AMR_AF=0.1354;AFR_AF=0.5446;EUR_AF=0.0944;SAS_AF=0.0992;AA=C|||;VT=SNP
16	89141729	rs56391274	A	G	100	PASS	AC=629;AF=0.125599;AN=5008;NS=2504;DP=22766;EAS_AF=0.0258;AMR_AF=0.1167;AFR_AF=0.2678;EUR_AF=0.0944;SAS_AF=0.0746;AA=A|||;VT=SNP
16	89143698	rs7206784	C	T	100	PASS	AC=981;AF=0.195887;AN=5008;NS=2504;DP=13027;EAS_AF=0.0258;AMR_AF=0.134;AFR_AF=0.5265;EUR_AF=0.0915;SAS_AF=0.0757;AA=C|||;VT=SNP
16	89143702	rs62045855	G	A	100	PASS	AC=810;AF=0.161741;AN=5008;NS=2504;DP=13040;EAS_AF=0.1756;AMR_AF=0.2133;AFR_AF=0.0325;EUR_AF=0.3539;SAS_AF=0.0879;AA=G|||;VT=SNP
16	89144828	rs34697926	G	A	100	PASS	AC=980;AF=0.195687;AN=5008;NS=2504;DP=18214;EAS_AF=0.0268;AMR_AF=0.1326;AFR_AF=0.5257;EUR_AF=0.0915;SAS_AF=0.0757;AA=A|||;VT=SNP
16	89144907	rs12934766	T	C	100	PASS	AC=1346;AF=0.26877;AN=5008;NS=2504;DP=18763;EAS_AF=0.2897;AMR_AF=0.1772;AFR_AF=0.413;EUR_AF=0.1531;SAS_AF=0.2362;AA=T|||;VT=SNP
16	89145182	rs12920626	T	C	100	PASS	AC=1039;AF=0.207468;AN=5008;NS=2504;DP=14964;EAS_AF=0.0238;AMR_AF=0.134;AFR_AF=0.5537;EUR_AF=0.0924;SAS_AF=0.0992;AA=C|||;VT=SNP
16	89145392	rs12931179	G	A	100	PASS	AC=590;AF=0.117812;AN=5008;NS=2504;DP=12813;EAS_AF=0.0258;AMR_AF=0.1037;AFR_AF=0.2481;EUR_AF=0.0895;SAS_AF=0.0757;AA=g|||;VT=SNP
16	89145541	rs11862875	A	T	100	PASS	AC=1046;AF=0.208866;AN=5008;NS=2504;DP=15992;EAS_AF=0.0258;AMR_AF=0.1297;AFR_AF=0.5257;EUR_AF=0.0865;SAS_AF=0.1513;AA=T|||;VT=SNP
16	89146374	rs11645629	A	T	100	PASS	AC=1230;AF=0.245607;AN=5008;NS=2504;DP=16726;EAS_AF=0.0278;AMR_AF=0.2305;AFR_AF=0.4939;EUR_AF=0.2396;SAS_AF=0.1513;AA=A|||;VT=SNP
16	89146523	rs11647013	T	C	100	PASS	AC=1372;AF=0.273962;AN=5008;NS=2504;DP=18465;EAS_AF=0.0278;AMR_AF=0.2392;AFR_AF=0.5802;EUR_AF=0.2416;SAS_AF=0.1718;AA=C|||;VT=SNP
16	89146714	rs9921637	G	A	100	PASS	AC=1075;AF=0.214657;AN=5008;NS=2504;DP=14970;EAS_AF=0.0278;AMR_AF=0.2219;AFR_AF=0.385;EUR_AF=0.2396;SAS_AF=0.1462;AA=G|||;VT=SNP
16	89146775	rs9921653	G	A	100	PASS	AC=911;AF=0.181909;AN=5008;NS=2504;DP=18032;EAS_AF=0.0288;AMR_AF=0.2147;AFR_AF=0.264;EUR_AF=0.2396;SAS_AF=0.1462;AA=G|||;VT=SNP
16	89146862	rs9929697	C	G	100	PASS	AC=1324;AF=0.264377;AN=5008;NS=2504;DP=17938;EAS_AF=0.0278;AMR_AF=0.2378;AFR_AF=0.5635;EUR_AF=0.2396;SAS_AF=0.1483;AA=G|||;VT=SNP
16	89146969	rs9936336	T	C	100	PASS	AC=1367;AF=0.272963;AN=5008;NS=2504;DP=17134;EAS_AF=0.0278;AMR_AF=0.2378;AFR_AF=0.5787;EUR_AF=0.2406;SAS_AF=0.1708;AA=t|||;VT=SNP
16	89147282	rs6500516	C	T	100	PASS	AC=3185;AF=0.635982;AN=5008;NS=2504;DP=18897;EAS_AF=0.7173;AMR_AF=0.7233;AFR_AF=0.4138;EUR_AF=0.7107;SAS_AF=0.7137;AA=C|||;VT=SNP
16	89147370	rs6500517	C	A	100	PASS	AC=4422;AF=0.882987;AN=5008;NS=2504;DP=19295;EAS_AF=0.753;AMR_AF=0.9539;AFR_AF=0.8949;EUR_AF=0.9513;SAS_AF=0.8804;AA=A|||;VT=SNP
16	89147378	rs6500518	T	C	100	PASS	AC=4436;AF=0.885783;AN=5008;NS=2504;DP=19107;EAS_AF=0.753;AMR_AF=0.9539;AFR_AF=0.8956;EUR_AF=0.9513;SAS_AF=0.8937;AA=C|||;VT=SNP
16	89147403	rs3934813	G	A	100	PASS	AC=429;AF=0.0856629;AN=5008;NS=2504;DP=18971;EAS_AF=0.13;AMR_AF=0.0634;AFR_AF=0.0091;EUR_AF=0.1481;SAS_AF=0.0951;AA=G|||;VT=SNP
16	89147455	rs3934812	G	A	100	PASS	AC=3218;AF=0.642572;AN=5008;NS=2504;DP=18680;EAS_AF=0.7202;AMR_AF=0.7233;AFR_AF=0.4213;EUR_AF=0.7127;SAS_AF=0.7321;AA=G|||;VT=SNP
16	89147524	rs4072578	A	G	100	PASS	AC=3207;AF=0.640375;AN=5008;NS=2504;DP=20822;EAS_AF=0.7331;AMR_AF=0.7248;AFR_AF=0.4138;EUR_AF=0.7127;SAS_AF=0.7168;AA=A|||;VT=SNP
16	89147801	rs9932527	C	T	100	PASS	AC=1132;AF=0.226038;AN=5008;NS=2504;DP=17138;EAS_AF=0.0278;AMR_AF=0.2291;AFR_AF=0.4259;EUR_AF=0.2386;SAS_AF=0.1452;AA=C|||;VT=SNP
16	89147812	rs7187116	C	A	100	PASS	AC=3200;AF=0.638978;AN=5008;NS=2504;DP=17048;EAS_AF=0.7331;AMR_AF=0.7233;AFR_AF=0.41;EUR_AF=0.7117;SAS_AF=0.7168;AA=C|||;VT=SNP
16	89147994	rs9932699	C	T	100	PASS	AC=1195;AF=0.238618;AN=5008;NS=2504;DP=18170;EAS_AF=0.0288;AMR_AF=0.2291;AFR_AF=0.4728;EUR_AF=0.2376;SAS_AF=0.1462;AA=C|||;VT=SNP
16	89148271	rs6500519	T	G	100	PASS	AC=4480;AF=0.894569;AN=5008;NS=2504;DP=14593;EAS_AF=0.7579;AMR_AF=0.9539;AFR_AF=0.9365;EUR_AF=0.9493;SAS_AF=0.8804;AA=t|||;VT=SNP
16	89148284	rs6500520	G	A	100	PASS	AC=4422;AF=0.882987;AN=5008;NS=2504;DP=14914;EAS_AF=0.7579;AMR_AF=0.951;AFR_AF=0.8949;EUR_AF=0.9483;SAS_AF=0.8804;AA=g|||;VT=SNP
16	89148291	rs6500521	C	T	100	PASS	AC=4422;AF=0.882987;AN=5008;NS=2504;DP=14913;EAS_AF=0.7579;AMR_AF=0.951;AFR_AF=0.8949;EUR_AF=0.9483;SAS_AF=0.8804;AA=c|||;VT=SNP
16	89148524	rs7498224	T	C	100	PASS	AC=3282;AF=0.655351;AN=5008;NS=2504;DP=13808;EAS_AF=0.7292;AMR_AF=0.7277;AFR_AF=0.4486;EUR_AF=0.7157;SAS_AF=0.7454;AA=T|||;VT=SNP
16	89148643	rs9935216	C	T	100	PASS	AC=1184;AF=0.236422;AN=5008;NS=2504;DP=14679;EAS_AF=0.0278;AMR_AF=0.2277;AFR_AF=0.472;EUR_AF=0.2336;SAS_AF=0.1421;AA=C|||;VT=SNP
16	89148711	rs7198087	G	A	100	PASS	AC=4426;AF=0.883786;AN=5008;NS=2504;DP=14471;EAS_AF=0.7569;AMR_AF=0.951;AFR_AF=0.8949;EUR_AF=0.9483;SAS_AF=0.8855;AA=A|||;VT=SNP
16	89148765	rs7193356	C	T	100	PASS	AC=4552;AF=0.908946;AN=5008;NS=2504;DP=15884;EAS_AF=0.7401;AMR_AF=0.9582;AFR_AF=0.997;EUR_AF=0.9493;SAS_AF=0.8875;AA=c|||;VT=SNP
16	89148894	rs7193715	C	T	100	PASS	AC=3369;AF=0.672724;AN=5008;NS=2504;DP=13007;EAS_AF=0.5228;AMR_AF=0.5548;AFR_AF=0.8283;EUR_AF=0.8181;SAS_AF=0.5511;AA=C|||;VT=SNP
16	89148928	rs7185616	T	A	100	PASS	AC=3374;AF=0.673722;AN=5008;NS=2504;DP=13740;EAS_AF=0.5238;AMR_AF=0.5576;AFR_AF=0.8283;EUR_AF=0.8181;SAS_AF=0.5532;AA=A|||;VT=SNP
16	89148953	rs6500522	C	G	100	PASS	AC=3374;AF=0.673722;AN=5008;NS=2504;DP=14091;EAS_AF=0.5238;AMR_AF=0.5576;AFR_AF=0.8283;EUR_AF=0.8181;SAS_AF=0.5532;AA=C|||;VT=SNP
16	89149007	rs6500523	C	T	100	PASS	AC=3373;AF=0.673522;AN=5008;NS=2504;DP=13822;EAS_AF=0.5228;AMR_AF=0.5591;AFR_AF=0.829;EUR_AF=0.8181;SAS_AF=0.5511;AA=C|||;VT=SNP
16	89149080	rs6500524	C	A	100	PASS	AC=3371;AF=0.673123;AN=5008;NS=2504;DP=15294;EAS_AF=0.5238;AMR_AF=0.5562;AFR_AF=0.8275;EUR_AF=0.8181;SAS_AF=0.5521;AA=A|||;VT=SNP
16	89149379	rs6500525	A	G	100	PASS	AC=3391;AF=0.677117;AN=5008;NS=2504;DP=13228;EAS_AF=0.5327;AMR_AF=0.5562;AFR_AF=0.8366;EUR_AF=0.8171;SAS_AF=0.5521;AA=G|||;VT=SNP
16	89149432	rs8050042	T	C	100	PASS	AC=2172;AF=0.433706;AN=5008;NS=2504;DP=15306;EAS_AF=0.496;AMR_AF=0.3285;AFR_AF=0.3464;EUR_AF=0.5815;SAS_AF=0.41;AA=T|||;VT=SNP
16	89149439	rs8061746	G	C	100	PASS	AC=2169;AF=0.433107;AN=5008;NS=2504;DP=15556;EAS_AF=0.495;AMR_AF=0.3285;AFR_AF=0.3449;EUR_AF=0.5815;SAS_AF=0.41;AA=G|||;VT=SNP
16	89149593	rs8057674	C	T	100	PASS	AC=2172;AF=0.433706;AN=5008;NS=2504;DP=19011;EAS_AF=0.496;AMR_AF=0.3285;AFR_AF=0.348;EUR_AF=0.5805;SAS_AF=0.409;AA=T|||;VT=SNP
16	89151436	rs4782337	C	A	100	PASS	AC=2108;AF=0.420927;AN=5008;NS=2504;DP=19037;EAS_AF=0.4603;AMR_AF=0.3242;AFR_AF=0.3359;EUR_AF=0.5736;SAS_AF=0.407;AA=C|||;VT=SNP
16	89151518	rs4782336	C	A	100	PASS	AC=2055;AF=0.410343;AN=5008;NS=2504;DP=18504;EAS_AF=0.4593;AMR_AF=0.3199;AFR_AF=0.3313;EUR_AF=0.5616;SAS_AF=0.3753;AA=C|||;VT=SNP
16	89151733	rs4782477	C	T	100	PASS	AC=2067;AF=0.41274;AN=5008;NS=2504;DP=19908;EAS_AF=0.4613;AMR_AF=0.3213;AFR_AF=0.3374;EUR_AF=0.5626;SAS_AF=0.3753;AA=C|||;VT=SNP
16	89151751	rs62047770	C	A	100	PASS	AC=680;AF=0.135783;AN=5008;NS=2504;DP=19344;EAS_AF=0.1627;AMR_AF=0.1556;AFR_AF=0.0295;EUR_AF=0.2932;SAS_AF=0.0757;AA=C|||;VT=SNP
16	89152068	rs35470237	C	T	100	PASS	AC=2114;AF=0.422125;AN=5008;NS=2504;DP=19847;EAS_AF=0.4623;AMR_AF=0.3256;AFR_AF=0.3374;EUR_AF=0.5726;SAS_AF=0.409;AA=C|||;VT=SNP
16	89152073	rs34409592	T	C	100	PASS	AC=2114;AF=0.422125;AN=5008;NS=2504;DP=19957;EAS_AF=0.4623;AMR_AF=0.3256;AFR_AF=0.3374;EUR_AF=0.5726;SAS_AF=0.409;AA=T|||;VT=SNP
16	89152108	rs11860156	C	T	100	PASS	AC=2113;AF=0.421925;AN=5008;NS=2504;DP=20504;EAS_AF=0.4623;AMR_AF=0.3256;AFR_AF=0.3374;EUR_AF=0.5716;SAS_AF=0.409;AA=t|||;VT=SNP
16	89152410	rs34518280	C	T	100	PASS	AC=2114;AF=0.422125;AN=5008;NS=2504;DP=20907;EAS_AF=0.4613;AMR_AF=0.3242;AFR_AF=0.3381;EUR_AF=0.5716;SAS_AF=0.411;AA=C|||;VT=SNP
16	89152444	rs55848941	G	A	100	PASS	AC=2112;AF=0.421725;AN=5008;NS=2504;DP=21855;EAS_AF=0.4613;AMR_AF=0.3242;AFR_AF=0.3374;EUR_AF=0.5706;SAS_AF=0.411;AA=A|||;VT=SNP
16	89152646	rs11076757	G	A	100	PASS	AC=2059;AF=0.411142;AN=5008;NS=2504;DP=19133;EAS_AF=0.4613;AMR_AF=0.3213;AFR_AF=0.3359;EUR_AF=0.5577;SAS_AF=0.3742;AA=G|||;VT=SNP
16	89152800	rs11076758	C	A	100	PASS	AC=2111;AF=0.421526;AN=5008;NS=2504;DP=21007;EAS_AF=0.4623;AMR_AF=0.3256;AFR_AF=0.3374;EUR_AF=0.5696;SAS_AF=0.409;AA=C|||;VT=SNP
16	89152813	rs11076759	T	C	100	PASS	AC=2111;AF=0.421526;AN=5008;NS=2504;DP=20831;EAS_AF=0.4623;AMR_AF=0.3256;AFR_AF=0.3374;EUR_AF=0.5696;SAS_AF=0.409;AA=C|||;VT=SNP
16	89152827	rs11076760	A	G	100	PASS	AC=2111;AF=0.421526;AN=5008;NS=2504;DP=20533;EAS_AF=0.4623;AMR_AF=0.3256;AFR_AF=0.3374;EUR_AF=0.5696;SAS_AF=0.409;AA=G|||;VT=SNP
16	89153099	rs4782335	T	C	100	PASS	AC=3389;AF=0.676717;AN=5008;NS=2504;DP=18993;EAS_AF=0.4891;AMR_AF=0.5605;AFR_AF=0.8684;EUR_AF=0.8181;SAS_AF=0.5481;AA=C|||;VT=SNP
16	89153169	rs12444342	G	A	100	PASS	AC=2107;AF=0.420727;AN=5008;NS=2504;DP=19246;EAS_AF=0.4603;AMR_AF=0.3242;AFR_AF=0.3374;EUR_AF=0.5696;SAS_AF=0.408;AA=G|||;VT=SNP
16	89153198	rs4782476	A	T	100	PASS	AC=2110;AF=0.421326;AN=5008;NS=2504;DP=19579;EAS_AF=0.4623;AMR_AF=0.3242;AFR_AF=0.3381;EUR_AF=0.5696;SAS_AF=0.408;AA=A|||;VT=SNP
16	89153897	rs62047774	T	C	100	PASS	AC=2115;AF=0.422324;AN=5008;NS=2504;DP=18014;EAS_AF=0.4623;AMR_AF=0.3242;AFR_AF=0.3411;EUR_AF=0.5696;SAS_AF=0.409;AA=C|||;VT=SNP
16	89154007	rs62047775	A	G	100	PASS	AC=2115;AF=0.422324;AN=5008;NS=2504;DP=20870;EAS_AF=0.4623;AMR_AF=0.3242;AFR_AF=0.3411;EUR_AF=0.5696;SAS_AF=0.409;AA=A|||;VT=SNP
16	89154099	rs55702834	T	C	100	PASS	AC=2115;AF=0.422324;AN=5008;NS=2504;DP=21232;EAS_AF=0.4623;AMR_AF=0.3242;AFR_AF=0.3411;EUR_AF=0.5696;SAS_AF=0.409;AA=T|||;VT=SNP
16	89154265	rs55885011	T	C	100	PASS	AC=3210;AF=0.640974;AN=5008;NS=2504;DP=17363;EAS_AF=0.4762;AMR_AF=0.5447;AFR_AF=0.7526;EUR_AF=0.8171;SAS_AF=0.547;AA=C|||;VT=SNP
16	89154268	rs55739484	A	G	100	PASS	AC=2102;AF=0.419728;AN=5008;NS=2504;DP=17308;EAS_AF=0.4494;AMR_AF=0.3242;AFR_AF=0.3411;EUR_AF=0.5696;SAS_AF=0.409;AA=G|||;VT=SNP
16	89154332	rs56002703	G	A	100	PASS	AC=2104;AF=0.420128;AN=5008;NS=2504;DP=18473;EAS_AF=0.4514;AMR_AF=0.3242;AFR_AF=0.3411;EUR_AF=0.5696;SAS_AF=0.409;AA=G|||;VT=SNP
16	89154393	rs11862277	G	C	100	PASS	AC=2345;AF=0.468251;AN=5008;NS=2504;DP=17786;EAS_AF=0.4613;AMR_AF=0.3357;AFR_AF=0.5098;EUR_AF=0.5696;SAS_AF=0.409;AA=C|||;VT=SNP
16	89154499	rs11862309	G	C	100	PASS	AC=1144;AF=0.228435;AN=5008;NS=2504;DP=16674;EAS_AF=0.3085;AMR_AF=0.147;AFR_AF=0.1604;EUR_AF=0.2594;SAS_AF=0.2638;AA=G|||;VT=SNP
16	89154654	rs11862347	G	T	100	PASS	AC=2113;AF=0.421925;AN=5008;NS=2504;DP=18003;EAS_AF=0.4603;AMR_AF=0.3242;AFR_AF=0.3411;EUR_AF=0.5696;SAS_AF=0.409;AA=T|||;VT=SNP
16	89154869	rs58263117	A	G	100	PASS	AC=2114;AF=0.422125;AN=5008;NS=2504;DP=13083;EAS_AF=0.4623;AMR_AF=0.3242;AFR_AF=0.3404;EUR_AF=0.5696;SAS_AF=0.409;AA=G|||;VT=SNP
16	89154902	rs60563677	A	G	100	PASS	AC=2113;AF=0.421925;AN=5008;NS=2504;DP=12293;EAS_AF=0.4613;AMR_AF=0.3242;AFR_AF=0.3404;EUR_AF=0.5696;SAS_AF=0.409;AA=G|||;VT=SNP
16	89155020	rs28729715	A	G	100	PASS	AC=4845;AF=0.967452;AN=5008;NS=2504;DP=10966;EAS_AF=0.9167;AMR_AF=0.9697;AFR_AF=0.9992;EUR_AF=0.9553;SAS_AF=0.9877;AA=G|||;VT=SNP
16	89156969	rs12921208	C	G	100	PASS	AC=1849;AF=0.369209;AN=5008;NS=2504;DP=19556;EAS_AF=0.3224;AMR_AF=0.3156;AFR_AF=0.3396;EUR_AF=0.5447;SAS_AF=0.3149;AA=C|||;VT=SNP
16	89157040	rs60640544	C	T	100	PASS	AC=431;AF=0.0860623;AN=5008;NS=2504;DP=22927;EAS_AF=0.1052;AMR_AF=0.0749;AFR_AF=0.0106;EUR_AF=0.164;SAS_AF=0.0961;AA=C|||;VT=SNP
16	89157228	rs60830392	C	A	100	PASS	AC=1855;AF=0.370407;AN=5008;NS=2504;DP=16404;EAS_AF=0.3284;AMR_AF=0.3156;AFR_AF=0.3404;EUR_AF=0.5437;SAS_AF=0.3149;AA=C|||;VT=SNP
16	89157477	rs4782475	T	C	100	PASS	AC=1849;AF=0.369209;AN=5008;NS=2504;DP=19976;EAS_AF=0.3294;AMR_AF=0.3141;AFR_AF=0.3351;EUR_AF=0.5447;SAS_AF=0.3149;AA=T|||;VT=SNP
16	89157547	rs4782474	G	A	100	PASS	AC=2286;AF=0.45647;AN=5008;NS=2504;DP=16876;EAS_AF=0.3026;AMR_AF=0.3386;AFR_AF=0.6732;EUR_AF=0.5457;SAS_AF=0.3139;AA=G|||;VT=SNP
16	89157651	rs7499525	C	T	100	PASS	AC=1563;AF=0.312101;AN=5008;NS=2504;DP=13531;EAS_AF=0.4821;AMR_AF=0.4424;AFR_AF=0.0809;EUR_AF=0.1909;SAS_AF=0.4816;AA=C|||;VT=SNP
16	89157819	rs7499589	C	A	100	PASS	AC=1454;AF=0.290335;AN=5008;NS=2504;DP=18109;EAS_AF=0.4742;AMR_AF=0.3703;AFR_AF=0.0431;EUR_AF=0.1918;SAS_AF=0.4796;AA=A|||;VT=SNP
16	89158108	rs9930014	A	G	100	PASS	AC=813;AF=0.16234;AN=5008;NS=2504;DP=17393;EAS_AF=0.0258;AMR_AF=0.2017;AFR_AF=0.1626;EUR_AF=0.2594;SAS_AF=0.1748;AA=A|||;VT=SNP
16	89158708	rs9928477	C	T	100	PASS	AC=1521;AF=0.303714;AN=5008;NS=2504;DP=17549;EAS_AF=0.4653;AMR_AF=0.4366;AFR_AF=0.1051;EUR_AF=0.173;SAS_AF=0.4458;AA=C|||;VT=SNP
16	89159920	rs10163428	T	G	100	PASS	AC=3674;AF=0.733626;AN=5008;NS=2504;DP=11262;EAS_AF=0.8165;AMR_AF=0.7767;AFR_AF=0.6142;EUR_AF=0.7356;SAS_AF=0.7771;AA=T|||;VT=SNP
16	89159939	rs35722116	T	C	100	PASS	AC=619;AF=0.123602;AN=5008;NS=2504;DP=10542;EAS_AF=0.1796;AMR_AF=0.1297;AFR_AF=0.0272;EUR_AF=0.2505;SAS_AF=0.0613;AA=T|||;VT=SNP
16	89160452	rs9938075	A	G	100	PASS	AC=3389;AF=0.676717;AN=5008;NS=2504;DP=3926;EAS_AF=0.7917;AMR_AF=0.7536;AFR_AF=0.4781;EUR_AF=0.7207;SAS_AF=0.727;AA=A|||;VT=SNP
16	89160747	rs9940871	T	C	100	PASS	AC=1565;AF=0.3125;AN=5008;NS=2504;DP=15465;EAS_AF=0.4692;AMR_AF=0.4669;AFR_AF=0.0658;EUR_AF=0.2256;SAS_AF=0.4642;AA=T|||;VT=SNP
16	89160920	rs4782472	A	G	100	PASS	AC=3644;AF=0.727636;AN=5008;NS=2504;DP=17144;EAS_AF=0.8145;AMR_AF=0.7738;AFR_AF=0.6135;EUR_AF=0.7475;SAS_AF=0.7393;AA=A|||;VT=SNP
16	89161365	rs9928756	G	A	100	PASS	AC=3508;AF=0.700479;AN=5008;NS=2504;DP=23807;EAS_AF=0.7639;AMR_AF=0.7622;AFR_AF=0.5847;EUR_AF=0.7217;SAS_AF=0.726;AA=G|||;VT=SNP
16	89161373	rs4782334	T	C	100	PASS	AC=3761;AF=0.750998;AN=5008;NS=2504;DP=23963;EAS_AF=0.7907;AMR_AF=0.7767;AFR_AF=0.7209;EUR_AF=0.7217;SAS_AF=0.7628;AA=C|||;VT=SNP
16	89161610	rs4782471	A	G	100	PASS	AC=3594;AF=0.717652;AN=5008;NS=2504;DP=16751;EAS_AF=0.7659;AMR_AF=0.7666;AFR_AF=0.6142;EUR_AF=0.7356;SAS_AF=0.7546;AA=G|||;VT=SNP
16	89161684	rs4782333	C	T	100	PASS	AC=1699;AF=0.339257;AN=5008;NS=2504;DP=18289;EAS_AF=0.4563;AMR_AF=0.4856;AFR_AF=0.1256;EUR_AF=0.2525;SAS_AF=0.4928;AA=T|||;VT=SNP
16	89161690	rs4782470	A	G	100	PASS	AC=1658;AF=0.33107;AN=5008;NS=2504;DP=18203;EAS_AF=0.4633;AMR_AF=0.4856;AFR_AF=0.118;EUR_AF=0.2435;SAS_AF=0.4632;AA=a|||;VT=SNP
16	89161934	rs10163422	C	T	100	PASS	AC=937;AF=0.187101;AN=5008;NS=2504;DP=11468;EAS_AF=0.1567;AMR_AF=0.1974;AFR_AF=0.2148;EUR_AF=0.2763;SAS_AF=0.0818;AA=C|||;VT=SNP
16	89162252	rs4782469	G	A	100	PASS	AC=1391;AF=0.277756;AN=5008;NS=2504;DP=17415;EAS_AF=0.3621;AMR_AF=0.428;AFR_AF=0.1112;EUR_AF=0.168;SAS_AF=0.4223;AA=G|||;VT=SNP
16	89162348	rs72817429	A	G	100	PASS	AC=366;AF=0.0730831;AN=5008;NS=2504;DP=19414;EAS_AF=0.2183;AMR_AF=0.0375;AFR_AF=0.0015;EUR_AF=0.0586;SAS_AF=0.0603;AA=A|||;VT=SNP
16	89162528	rs72817430	G	A	100	PASS	AC=284;AF=0.0567093;AN=5008;NS=2504;DP=21261;EAS_AF=0.1558;AMR_AF=0.0317;AFR_AF=0.0015;EUR_AF=0.0577;SAS_AF=0.046;AA=G|||;VT=SNP
16	89162738	rs11076761	A	G	100	PASS	AC=2898;AF=0.578674;AN=5008;NS=2504;DP=19646;EAS_AF=0.3323;AMR_AF=0.7565;AFR_AF=0.6377;EUR_AF=0.7247;SAS_AF=0.4765;AA=A|||;VT=SNP
16	89162790	rs11076762	C	T	100	PASS	AC=2900;AF=0.579073;AN=5008;NS=2504;DP=19523;EAS_AF=0.3333;AMR_AF=0.7565;AFR_AF=0.6377;EUR_AF=0.7256;SAS_AF=0.4765;AA=C|||;VT=SNP
16	89163265	rs4782468	C	T	100	PASS	AC=2845;AF=0.568091;AN=5008;NS=2504;DP=17778;EAS_AF=0.3313;AMR_AF=0.7565;AFR_AF=0.6006;EUR_AF=0.7247;SAS_AF=0.4734;AA=C|||;VT=SNP
16	89163313	rs4782467	C	T	100	PASS	AC=2847;AF=0.56849;AN=5008;NS=2504;DP=18617;EAS_AF=0.3323;AMR_AF=0.755;AFR_AF=0.5991;EUR_AF=0.7237;SAS_AF=0.4785;AA=T|||;VT=SNP
16	89163328	rs77749279	C	T	100	PASS	AC=264;AF=0.0527157;AN=5008;NS=2504;DP=18150;EAS_AF=0.1558;AMR_AF=0.0288;AFR_AF=0.0015;EUR_AF=0.0497;SAS_AF=0.0358;AA=C|||;VT=SNP
16	89163356	rs4782466	G	A	100	PASS	AC=2731;AF=0.545327;AN=5008;NS=2504;DP=18467;EAS_AF=0.3313;AMR_AF=0.7536;AFR_AF=0.5166;EUR_AF=0.7237;SAS_AF=0.4734;AA=G|||;VT=SNP
16	89163502	rs4782465	T	C	100	PASS	AC=3176;AF=0.634185;AN=5008;NS=2504;DP=17969;EAS_AF=0.5248;AMR_AF=0.7853;AFR_AF=0.6067;EUR_AF=0.7813;SAS_AF=0.5256;AA=C|||;VT=SNP
16	89163599	rs62047785	C	G	100	PASS	AC=2842;AF=0.567492;AN=5008;NS=2504;DP=19314;EAS_AF=0.3333;AMR_AF=0.7536;AFR_AF=0.5946;EUR_AF=0.7237;SAS_AF=0.4796;AA=G|||;VT=SNP
16	89163788	rs72817431	G	T	100	PASS	AC=284;AF=0.0567093;AN=5008;NS=2504;DP=18597;EAS_AF=0.1558;AMR_AF=0.0317;AFR_AF=0.0015;EUR_AF=0.0577;SAS_AF=0.046;AA=G|||;VT=SNP
16	89163829	rs112196155	C	T	100	PASS	AC=285;AF=0.0569089;AN=5008;NS=2504;DP=18028;EAS_AF=0.1558;AMR_AF=0.0317;AFR_AF=0.0023;EUR_AF=0.0577;SAS_AF=0.046;AA=C|||;VT=SNP
16	89163839	rs11863384	A	C	100	PASS	AC=3124;AF=0.623802;AN=5008;NS=2504;DP=17620;EAS_AF=0.4891;AMR_AF=0.7853;AFR_AF=0.5998;EUR_AF=0.7813;SAS_AF=0.5184;AA=c|||;VT=SNP
16	89163846	rs11863385	A	C	100	PASS	AC=3124;AF=0.623802;AN=5008;NS=2504;DP=17871;EAS_AF=0.4881;AMR_AF=0.7853;AFR_AF=0.6006;EUR_AF=0.7813;SAS_AF=0.5184;AA=C|||;VT=SNP
16	89164081	rs11076763	G	C	100	PASS	AC=3174;AF=0.633786;AN=5008;NS=2504;DP=17499;EAS_AF=0.4891;AMR_AF=0.7896;AFR_AF=0.6316;EUR_AF=0.7813;SAS_AF=0.5235;AA=C|||;VT=SNP
16	89164207	rs11076764	G	A	100	PASS	AC=3126;AF=0.624201;AN=5008;NS=2504;DP=18167;EAS_AF=0.4891;AMR_AF=0.7853;AFR_AF=0.6006;EUR_AF=0.7823;SAS_AF=0.5184;AA=G|||;VT=SNP
16	89164208	rs11076765	C	T	100	PASS	AC=3134;AF=0.625799;AN=5008;NS=2504;DP=18205;EAS_AF=0.4891;AMR_AF=0.7853;AFR_AF=0.6067;EUR_AF=0.7823;SAS_AF=0.5184;AA=t|||;VT=SNP
16	89164429	rs4782464	C	T	100	PASS	AC=3124;AF=0.623802;AN=5008;NS=2504;DP=16347;EAS_AF=0.4891;AMR_AF=0.7853;AFR_AF=0.5998;EUR_AF=0.7813;SAS_AF=0.5184;AA=C|||;VT=SNP
16	89164540	rs4782331	G	A	100	PASS	AC=3127;AF=0.624401;AN=5008;NS=2504;DP=20281;EAS_AF=0.4881;AMR_AF=0.7853;AFR_AF=0.5998;EUR_AF=0.7813;SAS_AF=0.5225;AA=G|||;VT=SNP
16	89164841	rs4782463	C	G	100	PASS	AC=2753;AF=0.54972;AN=5008;NS=2504;DP=20391;EAS_AF=0.3363;AMR_AF=0.755;AFR_AF=0.5091;EUR_AF=0.7316;SAS_AF=0.4918;AA=C|||;VT=SNP
16	89164844	rs4782462	G	A	100	PASS	AC=3403;AF=0.679513;AN=5008;NS=2504;DP=20537;EAS_AF=0.6627;AMR_AF=0.7939;AFR_AF=0.6082;EUR_AF=0.7992;SAS_AF=0.589;AA=G|||;VT=SNP
16	89164974	rs36099289	C	A	100	PASS	AC=666;AF=0.132987;AN=5008;NS=2504;DP=21015;EAS_AF=0.0258;AMR_AF=0.1311;AFR_AF=0.23;EUR_AF=0.1352;SAS_AF=0.1115;AA=C|||;VT=SNP
16	89165575	rs7499425	G	C	100	PASS	AC=3119;AF=0.622804;AN=5008;NS=2504;DP=16758;EAS_AF=0.4782;AMR_AF=0.7853;AFR_AF=0.6014;EUR_AF=0.7803;SAS_AF=0.5235;AA=G|||;VT=SNP
16	89165748	rs59788479	T	C	100	PASS	AC=3168;AF=0.632588;AN=5008;NS=2504;DP=17085;EAS_AF=0.5139;AMR_AF=0.7853;AFR_AF=0.6142;EUR_AF=0.7803;SAS_AF=0.5194;AA=C|||;VT=SNP
16	89165984	rs12933826	T	C	100	PASS	AC=344;AF=0.0686901;AN=5008;NS=2504;DP=17317;EAS_AF=0.0823;AMR_AF=0.0562;AFR_AF=0.0061;EUR_AF=0.0596;SAS_AF=0.1575;AA=T|||;VT=SNP
16	89166048	rs8053006	G	A	100	PASS	AC=3113;AF=0.621605;AN=5008;NS=2504;DP=17559;EAS_AF=0.4772;AMR_AF=0.7853;AFR_AF=0.6006;EUR_AF=0.7803;SAS_AF=0.5194;AA=G|||;VT=SNP
16	89166262	rs8061360	A	G	100	PASS	AC=2719;AF=0.542931;AN=5008;NS=2504;DP=18972;EAS_AF=0.3204;AMR_AF=0.7392;AFR_AF=0.5371;EUR_AF=0.7127;SAS_AF=0.4663;AA=A|||;VT=SNP
16	89166424	rs8046141	T	C	100	PASS	AC=3156;AF=0.630192;AN=5008;NS=2504;DP=14873;EAS_AF=0.5129;AMR_AF=0.7839;AFR_AF=0.6036;EUR_AF=0.7803;SAS_AF=0.5235;AA=C|||;VT=SNP
16	89166607	rs12447799	C	G	100	PASS	AC=2762;AF=0.551518;AN=5008;NS=2504;DP=16875;EAS_AF=0.3234;AMR_AF=0.7536;AFR_AF=0.5393;EUR_AF=0.7227;SAS_AF=0.4836;AA=C|||;VT=SNP
16	89166669	rs56386090	C	T	100	PASS	AC=3115;AF=0.622005;AN=5008;NS=2504;DP=17150;EAS_AF=0.4782;AMR_AF=0.7853;AFR_AF=0.5983;EUR_AF=0.7803;SAS_AF=0.5235;AA=C|||;VT=SNP
16	89166807	rs12449019	A	G	100	PASS	AC=3119;AF=0.622804;AN=5008;NS=2504;DP=21978;EAS_AF=0.4792;AMR_AF=0.7853;AFR_AF=0.6006;EUR_AF=0.7803;SAS_AF=0.5235;AA=A|||;VT=SNP
16	89166832	rs12445614	G	A	100	PASS	AC=3387;AF=0.676318;AN=5008;NS=2504;DP=21628;EAS_AF=0.627;AMR_AF=0.7983;AFR_AF=0.6082;EUR_AF=0.8131;SAS_AF=0.592;AA=A|||;VT=SNP
16	89166941	rs7195892	C	T	100	PASS	AC=3122;AF=0.623403;AN=5008;NS=2504;DP=17368;EAS_AF=0.4812;AMR_AF=0.7853;AFR_AF=0.6014;EUR_AF=0.7803;SAS_AF=0.5235;AA=C|||;VT=SNP
16	89166988	rs72817434	G	A	100	PASS	AC=283;AF=0.0565096;AN=5008;NS=2504;DP=17000;EAS_AF=0.1548;AMR_AF=0.0317;AFR_AF=0.0015;EUR_AF=0.0577;SAS_AF=0.046;AA=G|||;VT=SNP
16	89167066	rs57558972	C	G	100	PASS	AC=3118;AF=0.622604;AN=5008;NS=2504;DP=14564;EAS_AF=0.4831;AMR_AF=0.7853;AFR_AF=0.5998;EUR_AF=0.7773;SAS_AF=0.5225;AA=C|||;VT=SNP;EX_TARGET
16	89167094	rs7188200	T	C	100	PASS	AC=3127;AF=0.624401;AN=5008;NS=2504;DP=14671;EAS_AF=0.4841;AMR_AF=0.7853;AFR_AF=0.6029;EUR_AF=0.7803;SAS_AF=0.5235;AA=C|||;VT=SNP;EX_TARGET
16	89167138	rs11547019	G	C	100	PASS	AC=282;AF=0.0563099;AN=5008;NS=2504;DP=14874;EAS_AF=0.1597;AMR_AF=0.0317;AFR_AF=0.0015;EUR_AF=0.0577;SAS_AF=0.0399;AA=G|||;VT=SNP;EX_TARGET
16	89167140	rs7201122	G	C	100	PASS	AC=4253;AF=0.849241;AN=5008;NS=2504;DP=14952;EAS_AF=0.6994;AMR_AF=0.9323;AFR_AF=0.9312;EUR_AF=0.9344;SAS_AF=0.7464;AA=C|||;VT=SNP;EX_TARGET
16	89167404	rs7193255	T	C	100	PASS	AC=3104;AF=0.619808;AN=5008;NS=2504;DP=14442;EAS_AF=0.4841;AMR_AF=0.7853;AFR_AF=0.587;EUR_AF=0.7803;SAS_AF=0.5215;AA=C|||;VT=SNP;EX_TARGET
16	89167431	rs6500527	G	C	100	PASS	AC=3104;AF=0.619808;AN=5008;NS=2504;DP=14538;EAS_AF=0.4821;AMR_AF=0.7853;AFR_AF=0.5893;EUR_AF=0.7793;SAS_AF=0.5215;AA=C|||;VT=SNP;EX_TARGET
16	89167458	rs6500529	C	A	100	PASS	AC=3101;AF=0.619209;AN=5008;NS=2504;DP=13645;EAS_AF=0.4792;AMR_AF=0.7853;AFR_AF=0.5877;EUR_AF=0.7803;SAS_AF=0.5225;AA=C|||;VT=SNP;EX_TARGET
16	89167792	rs8060043	C	T	100	PASS	AC=3083;AF=0.615615;AN=5008;NS=2504;DP=15542;EAS_AF=0.4821;AMR_AF=0.7795;AFR_AF=0.6029;EUR_AF=0.7455;SAS_AF=0.5204;AA=T|||;VT=SNP
16	89167950	rs6500530	G	A	100	PASS	AC=2802;AF=0.559505;AN=5008;NS=2504;DP=13512;EAS_AF=0.3224;AMR_AF=0.7565;AFR_AF=0.559;EUR_AF=0.7316;SAS_AF=0.4877;AA=G|||;VT=SNP
16	89167954	rs7194257	T	C	100	PASS	AC=2789;AF=0.556909;AN=5008;NS=2504;DP=13798;EAS_AF=0.3224;AMR_AF=0.7565;AFR_AF=0.5492;EUR_AF=0.7316;SAS_AF=0.4877;AA=t|||;VT=SNP
16	89168115	rs72817435	G	A	100	PASS	AC=267;AF=0.0533147;AN=5008;NS=2504;DP=18765;EAS_AF=0.1597;AMR_AF=0.0274;AFR_AF=0.0015;EUR_AF=0.0497;SAS_AF=0.0358;AA=G|||;VT=SNP
16	89168323	rs4782461	A	G	100	PASS	AC=3105;AF=0.620008;AN=5008;NS=2504;DP=17868;EAS_AF=0.4831;AMR_AF=0.7839;AFR_AF=0.5885;EUR_AF=0.7803;SAS_AF=0.5225;AA=G|||;VT=SNP
16	89168396	rs4782460	T	C	100	PASS	AC=3083;AF=0.615615;AN=5008;NS=2504;DP=16892;EAS_AF=0.4831;AMR_AF=0.7824;AFR_AF=0.5885;EUR_AF=0.7614;SAS_AF=0.5204;AA=C|||;VT=SNP
16	89168723	rs71387680	C	T	100	PASS	AC=542;AF=0.108227;AN=5008;NS=2504;DP=17657;EAS_AF=0.0258;AMR_AF=0.1138;AFR_AF=0.2171;EUR_AF=0.0825;SAS_AF=0.0685;AA=C|||;VT=SNP
16	89168725	rs7194635	A	G	100	PASS	AC=3116;AF=0.622204;AN=5008;NS=2504;DP=17565;EAS_AF=0.4931;AMR_AF=0.7839;AFR_AF=0.5885;EUR_AF=0.7803;SAS_AF=0.5235;AA=G|||;VT=SNP
16	89168911	rs7200676	T	C	100	PASS	AC=3097;AF=0.618411;AN=5008;NS=2504;DP=19667;EAS_AF=0.496;AMR_AF=0.7824;AFR_AF=0.5877;EUR_AF=0.7614;SAS_AF=0.5225;AA=C|||;VT=SNP
16	89168935	rs4782458	G	C	100	PASS	AC=3115;AF=0.622005;AN=5008;NS=2504;DP=19807;EAS_AF=0.4931;AMR_AF=0.7839;AFR_AF=0.5877;EUR_AF=0.7803;SAS_AF=0.5235;AA=C|||;VT=SNP
16	89168981	rs4782457	T	C	100	PASS	AC=3093;AF=0.617612;AN=5008;NS=2504;DP=20891;EAS_AF=0.4931;AMR_AF=0.7824;AFR_AF=0.5877;EUR_AF=0.7614;SAS_AF=0.5215;AA=C|||;VT=SNP;EX_TARGET
16	89169000	rs72817437	C	T	100	PASS	AC=280;AF=0.0559105;AN=5008;NS=2504;DP=20633;EAS_AF=0.1726;AMR_AF=0.0274;AFR_AF=0.0015;EUR_AF=0.0487;SAS_AF=0.0368;AA=C|||;VT=SNP;EX_TARGET
16	89169205	rs4782456	C	G	100	PASS	AC=3100;AF=0.61901;AN=5008;NS=2504;DP=17946;EAS_AF=0.4792;AMR_AF=0.7839;AFR_AF=0.5877;EUR_AF=0.7803;SAS_AF=0.5225;AA=C|||;VT=SNP;EX_TARGET
16	89169284	rs72817438	G	A	100	PASS	AC=280;AF=0.0559105;AN=5008;NS=2504;DP=18272;EAS_AF=0.1726;AMR_AF=0.0274;AFR_AF=0.0015;EUR_AF=0.0487;SAS_AF=0.0368;AA=g|||;VT=SNP
16	89169312	rs4782455	T	C	100	PASS	AC=3090;AF=0.617013;AN=5008;NS=2504;DP=19058;EAS_AF=0.4931;AMR_AF=0.7824;AFR_AF=0.5885;EUR_AF=0.7614;SAS_AF=0.5174;AA=C|||;VT=SNP
16	89169514	rs6500531	T	C	100	PASS	AC=3100;AF=0.61901;AN=5008;NS=2504;DP=22182;EAS_AF=0.496;AMR_AF=0.7824;AFR_AF=0.59;EUR_AF=0.7614;SAS_AF=0.5225;AA=T|||;VT=SNP
16	89170027	rs4782454	T	C	100	PASS	AC=3102;AF=0.619409;AN=5008;NS=2504;DP=21410;EAS_AF=0.4931;AMR_AF=0.7824;AFR_AF=0.5938;EUR_AF=0.7614;SAS_AF=0.5225;AA=C|||;VT=SNP
16	89170047	rs4782453	T	C	100	PASS	AC=3094;AF=0.617812;AN=5008;NS=2504;DP=20973;EAS_AF=0.4931;AMR_AF=0.7824;AFR_AF=0.5877;EUR_AF=0.7614;SAS_AF=0.5225;AA=C|||;VT=SNP
16	89170064	rs4782330	C	T	100	PASS	AC=3094;AF=0.617812;AN=5008;NS=2504;DP=20448;EAS_AF=0.4931;AMR_AF=0.7824;AFR_AF=0.5877;EUR_AF=0.7614;SAS_AF=0.5225;AA=C|||;VT=SNP
16	89170171	rs7184784	T	C	100	PASS	AC=3095;AF=0.618011;AN=5008;NS=2504;DP=19418;EAS_AF=0.4931;AMR_AF=0.7824;AFR_AF=0.5877;EUR_AF=0.7624;SAS_AF=0.5225;AA=T|||;VT=SNP
16	89170296	rs72817441	C	T	100	PASS	AC=304;AF=0.0607029;AN=5008;NS=2504;DP=20001;EAS_AF=0.1736;AMR_AF=0.0317;AFR_AF=0.0015;EUR_AF=0.0586;SAS_AF=0.047;AA=C|||;VT=SNP
16	89170421	rs7202765	G	A	100	PASS	AC=2790;AF=0.557109;AN=5008;NS=2504;DP=18039;EAS_AF=0.3204;AMR_AF=0.7507;AFR_AF=0.5847;EUR_AF=0.7048;SAS_AF=0.4744;AA=G|||;VT=SNP
16	89170570	rs7202996	G	A	100	PASS	AC=2720;AF=0.543131;AN=5008;NS=2504;DP=19674;EAS_AF=0.3204;AMR_AF=0.7507;AFR_AF=0.5325;EUR_AF=0.7048;SAS_AF=0.4734;AA=G|||;VT=SNP
16	89170679	rs8044145	A	G	100	PASS	AC=3097;AF=0.618411;AN=5008;NS=2504;DP=21305;EAS_AF=0.494;AMR_AF=0.7824;AFR_AF=0.5877;EUR_AF=0.7614;SAS_AF=0.5245;AA=G|||;VT=SNP
16	89170777	rs8044192	A	G	100	PASS	AC=3097;AF=0.618411;AN=5008;NS=2504;DP=16655;EAS_AF=0.4931;AMR_AF=0.7824;AFR_AF=0.5885;EUR_AF=0.7614;SAS_AF=0.5245;AA=G|||;VT=SNP
16	89170856	rs8056878	C	T	100	PASS	AC=3096;AF=0.618211;AN=5008;NS=2504;DP=17380;EAS_AF=0.4931;AMR_AF=0.7824;AFR_AF=0.5877;EUR_AF=0.7614;SAS_AF=0.5245;AA=C|||;VT=SNP
16	89170861	rs8056882	C	T	100	PASS	AC=3096;AF=0.618211;AN=5008;NS=2504;DP=17571;EAS_AF=0.4931;AMR_AF=0.7824;AFR_AF=0.5877;EUR_AF=0.7614;SAS_AF=0.5245;AA=C|||;VT=SNP
16	89170974	rs8061488	G	T	100	PASS	AC=3099;AF=0.61881;AN=5008;NS=2504;DP=17296;EAS_AF=0.4921;AMR_AF=0.7824;AFR_AF=0.5877;EUR_AF=0.7654;SAS_AF=0.5245;AA=G|||;VT=SNP
16	89171018	rs8057217	C	G	100	PASS	AC=3098;AF=0.61861;AN=5008;NS=2504;DP=16388;EAS_AF=0.4921;AMR_AF=0.7824;AFR_AF=0.5877;EUR_AF=0.7654;SAS_AF=0.5235;AA=C|||;VT=SNP
16	89171228	rs12446046	C	G	100	PASS	AC=3052;AF=0.609425;AN=5008;NS=2504;DP=17796;EAS_AF=0.4921;AMR_AF=0.7795;AFR_AF=0.5552;EUR_AF=0.7634;SAS_AF=0.5245;AA=G|||;VT=SNP
16	89171267	rs12443768	G	C	100	PASS	AC=3096;AF=0.618211;AN=5008;NS=2504;DP=19630;EAS_AF=0.4931;AMR_AF=0.7795;AFR_AF=0.5877;EUR_AF=0.7634;SAS_AF=0.5245;AA=C|||;VT=SNP
16	89171384	rs11640002	G	A	100	PASS	AC=688;AF=0.13738;AN=5008;NS=2504;DP=16702;EAS_AF=0.0258;AMR_AF=0.1311;AFR_AF=0.2753;EUR_AF=0.1372;SAS_AF=0.0706;AA=G|||;VT=SNP
16	89171389	rs12447910	T	C	100	PASS	AC=3098;AF=0.61861;AN=5008;NS=2504;DP=16526;EAS_AF=0.494;AMR_AF=0.7824;AFR_AF=0.5877;EUR_AF=0.7624;SAS_AF=0.5245;AA=t|||;VT=SNP
16	89171442	rs12446096	C	T	100	PASS	AC=3089;AF=0.616813;AN=5008;NS=2504;DP=16793;EAS_AF=0.4931;AMR_AF=0.7824;AFR_AF=0.584;EUR_AF=0.7594;SAS_AF=0.5245;AA=C|||;VT=SNP
16	89171494	rs118072370	C	T	100	PASS	AC=309;AF=0.0617013;AN=5008;NS=2504;DP=18940;EAS_AF=0.1796;AMR_AF=0.0504;AFR_AF=0.0091;EUR_AF=0.0338;SAS_AF=0.0481;AA=C|||;VT=SNP
16	89171544	rs7190776	A	G	100	PASS	AC=3103;AF=0.619609;AN=5008;NS=2504;DP=18311;EAS_AF=0.4931;AMR_AF=0.7839;AFR_AF=0.5938;EUR_AF=0.7644;SAS_AF=0.5194;AA=G|||;VT=SNP
16	89171646	rs11076766	C	T	100	PASS	AC=3091;AF=0.617212;AN=5008;NS=2504;DP=19017;EAS_AF=0.4921;AMR_AF=0.781;AFR_AF=0.587;EUR_AF=0.7644;SAS_AF=0.5194;AA=C|||;VT=SNP
16	89171661	rs116891340	C	T	100	PASS	AC=291;AF=0.058107;AN=5008;NS=2504;DP=18323;EAS_AF=0.1736;AMR_AF=0.013;AFR_AF=0.0083;EUR_AF=0.0328;SAS_AF=0.0644;AA=C|||;VT=SNP
16	89172122	rs7405366	C	A	100	PASS	AC=3087;AF=0.616414;AN=5008;NS=2504;DP=16879;EAS_AF=0.4921;AMR_AF=0.7795;AFR_AF=0.587;EUR_AF=0.7624;SAS_AF=0.5184;AA=C|||;VT=SNP
16	89172455	rs79195040	G	C	100	PASS	AC=296;AF=0.0591054;AN=5008;NS=2504;DP=15956;EAS_AF=0.1766;AMR_AF=0.013;AFR_AF=0.0083;EUR_AF=0.0328;SAS_AF=0.0665;AA=G|||;VT=SNP
16	89173085	rs11648364	C	G	100	PASS	AC=770;AF=0.153754;AN=5008;NS=2504;DP=21562;EAS_AF=0.1875;AMR_AF=0.3674;AFR_AF=0.0113;EUR_AF=0.1024;SAS_AF=0.2127;AA=C|||;VT=SNP
16	89173260	rs7187583	G	A	100	PASS	AC=2739;AF=0.546925;AN=5008;NS=2504;DP=18696;EAS_AF=0.3194;AMR_AF=0.7536;AFR_AF=0.5325;EUR_AF=0.7147;SAS_AF=0.4816;AA=G|||;VT=SNP
16	89173583	rs28538054	C	G	100	PASS	AC=3217;AF=0.642372;AN=5008;NS=2504;DP=20922;EAS_AF=0.5089;AMR_AF=0.7939;AFR_AF=0.6452;EUR_AF=0.7684;SAS_AF=0.5389;AA=G|||;VT=SNP
16	89173704	rs28542844	C	G	100	PASS	AC=895;AF=0.178714;AN=5008;NS=2504;DP=18852;EAS_AF=0.0119;AMR_AF=0.2695;AFR_AF=0.0386;EUR_AF=0.4533;SAS_AF=0.1933;AA=C|||;VT=SNP
16	89174133	rs6500532	A	C	100	PASS	AC=4291;AF=0.856829;AN=5008;NS=2504;DP=20892;EAS_AF=0.6974;AMR_AF=0.9352;AFR_AF=0.9523;EUR_AF=0.9374;SAS_AF=0.7536;AA=C|||;VT=SNP
16	89174931	rs72817445	T	C	100	PASS	AC=280;AF=0.0559105;AN=5008;NS=2504;DP=19581;EAS_AF=0.1726;AMR_AF=0.0274;AFR_AF=0.0015;EUR_AF=0.0487;SAS_AF=0.0368;AA=T|||;VT=SNP
16	89175801	rs72817447	T	C	100	PASS	AC=294;AF=0.0587061;AN=5008;NS=2504;DP=12523;EAS_AF=0.1726;AMR_AF=0.0274;AFR_AF=0.0121;EUR_AF=0.0487;SAS_AF=0.0368;AA=T|||;VT=SNP
16	89176321	rs72817448	G	A	100	PASS	AC=367;AF=0.0732827;AN=5008;NS=2504;DP=13200;EAS_AF=0.1716;AMR_AF=0.0274;AFR_AF=0.0658;EUR_AF=0.0497;SAS_AF=0.0389;AA=A|||;VT=SNP
16	89176458	rs9935801	T	C	100	PASS	AC=2879;AF=0.57488;AN=5008;NS=2504;DP=15254;EAS_AF=0.3502;AMR_AF=0.7738;AFR_AF=0.5764;EUR_AF=0.7316;SAS_AF=0.502;AA=T|||;VT=SNP
16	89176878	rs8044701	G	A	100	PASS	AC=3193;AF=0.63758;AN=5008;NS=2504;DP=18296;EAS_AF=0.5218;AMR_AF=0.7954;AFR_AF=0.6316;EUR_AF=0.7694;SAS_AF=0.5174;AA=A|||;VT=SNP
16	89176957	rs12918883	G	A	100	PASS	AC=677;AF=0.135184;AN=5008;NS=2504;DP=21178;EAS_AF=0.0298;AMR_AF=0.1196;AFR_AF=0.2481;EUR_AF=0.1252;SAS_AF=0.1125;AA=A|||;VT=SNP
16	89177506	rs4782450	G	T	100	PASS	AC=3175;AF=0.633986;AN=5008;NS=2504;DP=20480;EAS_AF=0.497;AMR_AF=0.7954;AFR_AF=0.6301;EUR_AF=0.7763;SAS_AF=0.5194;AA=t|||;VT=SNP
16	89177614	rs72817450	G	A	100	PASS	AC=265;AF=0.0529153;AN=5008;NS=2504;DP=21171;EAS_AF=0.1587;AMR_AF=0.0274;AFR_AF=0.0015;EUR_AF=0.0487;SAS_AF=0.0358;AA=G|||;VT=SNP
16	89178448	rs72817452	C	T	100	PASS	AC=259;AF=0.0517173;AN=5008;NS=2504;DP=16478;EAS_AF=0.1587;AMR_AF=0.0274;AFR_AF=0.0015;EUR_AF=0.0487;SAS_AF=0.0297;AA=C|||;VT=SNP;EX_TARGET
16	89178773	rs4782449	A	G	100	PASS	AC=2899;AF=0.578874;AN=5008;NS=2504;DP=19625;EAS_AF=0.3482;AMR_AF=0.7723;AFR_AF=0.5787;EUR_AF=0.7366;SAS_AF=0.5174;AA=A|||;VT=SNP
16	89178839	rs4782329	T	C	100	PASS	AC=3479;AF=0.694688;AN=5008;NS=2504;DP=20128;EAS_AF=0.6438;AMR_AF=0.8112;AFR_AF=0.643;EUR_AF=0.8181;SAS_AF=0.6074;AA=T|||;VT=SNP
16	89179040	rs72817455	C	A	100	PASS	AC=273;AF=0.0545128;AN=5008;NS=2504;DP=21769;EAS_AF=0.1597;AMR_AF=0.0274;AFR_AF=0.0113;EUR_AF=0.0487;SAS_AF=0.0297;AA=C|||;VT=SNP
16	89179363	rs55756754	C	T	100	PASS	AC=261;AF=0.0521166;AN=5008;NS=2504;DP=17465;EAS_AF=0.1597;AMR_AF=0.0274;AFR_AF=0.0015;EUR_AF=0.0487;SAS_AF=0.0307;AA=C|||;VT=SNP
16	89179567	rs7204124	G	A	100	PASS	AC=825;AF=0.164736;AN=5008;NS=2504;DP=16224;EAS_AF=0.0109;AMR_AF=0.245;AFR_AF=0.0514;EUR_AF=0.3946;SAS_AF=0.183;AA=g|||;VT=SNP
16	89179874	rs7186059	A	G	100	PASS	AC=3212;AF=0.641374;AN=5008;NS=2504;DP=18392;EAS_AF=0.506;AMR_AF=0.7911;AFR_AF=0.6399;EUR_AF=0.7734;SAS_AF=0.5409;AA=G|||;VT=SNP
16	89180664	rs9940965	C	G	100	PASS	AC=4209;AF=0.840455;AN=5008;NS=2504;DP=18419;EAS_AF=0.6647;AMR_AF=0.9294;AFR_AF=0.9334;EUR_AF=0.9344;SAS_AF=0.7362;AA=G|||;VT=SNP
16	89180695	rs8182228	C	T	100	PASS	AC=432;AF=0.086262;AN=5008;NS=2504;DP=19445;EAS_AF=0.1319;AMR_AF=0.0706;AFR_AF=0.0076;EUR_AF=0.1541;SAS_AF=0.0869;AA=C|||;VT=SNP
16	89180765	rs75591977	A	T	100	PASS	AC=250;AF=0.0499201;AN=5008;NS=2504;DP=19772;EAS_AF=0.1369;AMR_AF=0.0115;AFR_AF=0.0076;EUR_AF=0.0328;SAS_AF=0.0624;AA=A|||;VT=SNP;EX_TARGET
16	89180883	rs3743979	G	A	100	PASS	AC=3153;AF=0.629593;AN=5008;NS=2504;DP=19746;EAS_AF=0.4821;AMR_AF=0.7752;AFR_AF=0.6195;EUR_AF=0.7575;SAS_AF=0.5603;AA=G|||;VT=SNP;EX_TARGET
16	89180935	rs3743980	G	T	100	PASS	AC=2708;AF=0.540735;AN=5008;NS=2504;DP=20299;EAS_AF=0.3462;AMR_AF=0.7478;AFR_AF=0.4849;EUR_AF=0.7207;SAS_AF=0.4847;AA=G|||;VT=SNP;EX_TARGET
16	89181012	rs3743981	G	A	100	PASS	AC=256;AF=0.0511182;AN=5008;NS=2504;DP=19146;EAS_AF=0.1359;AMR_AF=0.013;AFR_AF=0.0106;EUR_AF=0.0328;SAS_AF=0.0644;AA=G|||;VT=SNP
16	89181139	rs3743982	T	G	100	PASS	AC=4192;AF=0.837061;AN=5008;NS=2504;DP=19672;EAS_AF=0.6726;AMR_AF=0.9323;AFR_AF=0.8941;EUR_AF=0.9384;SAS_AF=0.7577;AA=G|||;VT=SNP
16	89181325	rs55974015	G	T	100	PASS	AC=593;AF=0.118411;AN=5008;NS=2504;DP=16924;EAS_AF=0.0268;AMR_AF=0.1239;AFR_AF=0.2118;EUR_AF=0.1292;SAS_AF=0.0716;AA=G|||;VT=SNP
16	89181890	rs4782447	T	C	100	PASS	AC=3464;AF=0.691693;AN=5008;NS=2504;DP=17529;EAS_AF=0.6429;AMR_AF=0.8069;AFR_AF=0.6422;EUR_AF=0.8101;SAS_AF=0.6053;AA=C|||;VT=SNP
16	89182104	rs4782446	A	G	100	PASS	AC=3460;AF=0.690895;AN=5008;NS=2504;DP=18497;EAS_AF=0.6429;AMR_AF=0.8069;AFR_AF=0.6407;EUR_AF=0.8101;SAS_AF=0.6033;AA=G|||;VT=SNP
16	89182218	rs4782328	A	G	100	PASS	AC=3448;AF=0.688498;AN=5008;NS=2504;DP=17862;EAS_AF=0.6429;AMR_AF=0.8084;AFR_AF=0.6309;EUR_AF=0.8101;SAS_AF=0.6033;AA=A|||;VT=SNP
16	89182295	rs4782445	G	A	100	PASS	AC=2842;AF=0.567492;AN=5008;NS=2504;DP=18232;EAS_AF=0.3452;AMR_AF=0.768;AFR_AF=0.5666;EUR_AF=0.7296;SAS_AF=0.4888;AA=G|||;VT=SNP
16	89182926	rs8052780	A	G	100	PASS	AC=3459;AF=0.690695;AN=5008;NS=2504;DP=17040;EAS_AF=0.6438;AMR_AF=0.8069;AFR_AF=0.6422;EUR_AF=0.8062;SAS_AF=0.6033;AA=G|||;VT=SNP
16	89182938	rs58188939	G	A	100	PASS	AC=251;AF=0.0501198;AN=5008;NS=2504;DP=17028;EAS_AF=0.1359;AMR_AF=0.0115;AFR_AF=0.0083;EUR_AF=0.0328;SAS_AF=0.0634;AA=G|||;VT=SNP
16	89183197	rs8053537	G	A	100	PASS	AC=3448;AF=0.688498;AN=5008;NS=2504;DP=16756;EAS_AF=0.6429;AMR_AF=0.8084;AFR_AF=0.6324;EUR_AF=0.8082;SAS_AF=0.6033;AA=G|||;VT=SNP
16	89183217	rs8057399	A	G	100	PASS	AC=3457;AF=0.690296;AN=5008;NS=2504;DP=16710;EAS_AF=0.6419;AMR_AF=0.8084;AFR_AF=0.6399;EUR_AF=0.8082;SAS_AF=0.6033;AA=A|||;VT=SNP
16	89183772	rs9938463	A	G	100	PASS	AC=4151;AF=0.828874;AN=5008;NS=2504;DP=18191;EAS_AF=0.6696;AMR_AF=0.9323;AFR_AF=0.8888;EUR_AF=0.9384;SAS_AF=0.726;AA=G|||;VT=SNP
16	89183780	rs9938518	A	G	100	PASS	AC=3417;AF=0.682308;AN=5008;NS=2504;DP=18063;EAS_AF=0.6419;AMR_AF=0.8026;AFR_AF=0.6082;EUR_AF=0.8062;SAS_AF=0.6115;AA=G|||;VT=SNP
16	89183973	rs4782444	A	G	100	PASS	AC=4144;AF=0.827476;AN=5008;NS=2504;DP=13062;EAS_AF=0.6677;AMR_AF=0.9323;AFR_AF=0.8896;EUR_AF=0.9384;SAS_AF=0.7198;AA=G|||;VT=SNP
16	89184135	rs4782327	G	C	100	PASS	AC=3444;AF=0.6877;AN=5008;NS=2504;DP=15291;EAS_AF=0.6409;AMR_AF=0.8012;AFR_AF=0.6377;EUR_AF=0.8022;SAS_AF=0.6053;AA=C|||;VT=SNP
16	89184560	rs117221405	A	G	100	PASS	AC=300;AF=0.0599042;AN=5008;NS=2504;DP=14867;EAS_AF=0.1617;AMR_AF=0.0331;AFR_AF=0.0121;EUR_AF=0.0487;SAS_AF=0.0501;AA=a|||;VT=SNP
16	89184625	rs72817464	A	T	100	PASS	AC=300;AF=0.0599042;AN=5008;NS=2504;DP=16352;EAS_AF=0.1617;AMR_AF=0.0331;AFR_AF=0.0121;EUR_AF=0.0487;SAS_AF=0.0501;AA=N|||;VT=SNP
16	89184910	rs11865614	C	T	100	PASS	AC=3141;AF=0.627196;AN=5008;NS=2504;DP=16307;EAS_AF=0.4792;AMR_AF=0.7738;AFR_AF=0.6218;EUR_AF=0.7575;SAS_AF=0.5491;AA=c|||;VT=SNP
16	89184942	rs72817465	G	A	100	PASS	AC=286;AF=0.0571086;AN=5008;NS=2504;DP=16675;EAS_AF=0.1617;AMR_AF=0.0331;AFR_AF=0.0015;EUR_AF=0.0487;SAS_AF=0.0501;AA=g|||;VT=SNP
16	89185019	rs12443551	A	G	100	PASS	AC=3450;AF=0.688898;AN=5008;NS=2504;DP=18495;EAS_AF=0.6409;AMR_AF=0.8069;AFR_AF=0.6399;EUR_AF=0.8062;SAS_AF=0.6002;AA=G|||;VT=SNP
16	89185117	rs36075163	T	C	100	PASS	AC=2661;AF=0.53135;AN=5008;NS=2504;DP=18430;EAS_AF=0.63;AMR_AF=0.5648;AFR_AF=0.6104;EUR_AF=0.4135;SAS_AF=0.4202;AA=C|||;VT=SNP
16	89185124	rs117088049	G	A	100	PASS	AC=254;AF=0.0507188;AN=5008;NS=2504;DP=18289;EAS_AF=0.1359;AMR_AF=0.0115;AFR_AF=0.0091;EUR_AF=0.0348;SAS_AF=0.0634;AA=G|||;VT=SNP
16	89185175	rs35561531	C	T	100	PASS	AC=734;AF=0.146565;AN=5008;NS=2504;DP=17078;EAS_AF=0.1319;AMR_AF=0.0994;AFR_AF=0.2186;EUR_AF=0.163;SAS_AF=0.0808;AA=C|||;VT=SNP
16	89185454	rs4782443	G	C	100	PASS	AC=3447;AF=0.688299;AN=5008;NS=2504;DP=12237;EAS_AF=0.6409;AMR_AF=0.8069;AFR_AF=0.6392;EUR_AF=0.8062;SAS_AF=0.5982;AA=C|||;VT=SNP
16	89186138	rs11860237	A	G	100	PASS	AC=3463;AF=0.691494;AN=5008;NS=2504;DP=14820;EAS_AF=0.6419;AMR_AF=0.8069;AFR_AF=0.6467;EUR_AF=0.8062;SAS_AF=0.6033;AA=G|||;VT=SNP
16	89186529	rs4782441	G	A	100	PASS	AC=3092;AF=0.617412;AN=5008;NS=2504;DP=17011;EAS_AF=0.4782;AMR_AF=0.768;AFR_AF=0.6195;EUR_AF=0.7505;SAS_AF=0.5143;AA=G|||;VT=SNP
16	89186868	rs72817472	C	T	100	PASS	AC=284;AF=0.0567093;AN=5008;NS=2504;DP=21440;EAS_AF=0.1607;AMR_AF=0.0331;AFR_AF=0.0106;EUR_AF=0.0487;SAS_AF=0.0368;AA=C|||;VT=SNP
16	89187378	rs3743983	G	C	100	PASS	AC=3100;AF=0.61901;AN=5008;NS=2504;DP=18498;EAS_AF=0.4792;AMR_AF=0.7738;AFR_AF=0.5855;EUR_AF=0.7575;SAS_AF=0.5562;AA=G|||;VT=SNP
16	89187764	rs34573246	T	G	100	PASS	AC=3446;AF=0.688099;AN=5008;NS=2504;DP=17930;EAS_AF=0.6349;AMR_AF=0.8069;AFR_AF=0.6384;EUR_AF=0.8062;SAS_AF=0.6043;AA=G|||;VT=SNP
16	89187809	rs11645063	T	C	100	PASS	AC=3446;AF=0.688099;AN=5008;NS=2504;DP=18506;EAS_AF=0.6359;AMR_AF=0.8055;AFR_AF=0.6384;EUR_AF=0.8062;SAS_AF=0.6043;AA=C|||;VT=SNP
16	89187954	rs7500326	G	T	100	PASS	AC=587;AF=0.117212;AN=5008;NS=2504;DP=23878;EAS_AF=0.0268;AMR_AF=0.121;AFR_AF=0.2133;EUR_AF=0.1302;SAS_AF=0.0644;AA=G|||;VT=SNP
16	89188302	rs35118496	T	C	100	PASS	AC=3167;AF=0.632388;AN=5008;NS=2504;DP=21247;EAS_AF=0.4792;AMR_AF=0.7738;AFR_AF=0.6278;EUR_AF=0.7575;SAS_AF=0.5675;AA=C|||;VT=SNP
16	89188672	rs8058601	C	A	100	PASS	AC=3153;AF=0.629593;AN=5008;NS=2504;DP=15329;EAS_AF=0.4782;AMR_AF=0.7738;AFR_AF=0.621;EUR_AF=0.7575;SAS_AF=0.5634;AA=-|||;VT=SNP
16	89189194	rs55797131	G	A	100	PASS	AC=271;AF=0.0541134;AN=5008;NS=2504;DP=17236;EAS_AF=0.1587;AMR_AF=0.0331;AFR_AF=0.0023;EUR_AF=0.0487;SAS_AF=0.0368;AA=G|||;VT=SNP
16	89189472	rs7498787	G	A	100	PASS	AC=586;AF=0.117013;AN=5008;NS=2504;DP=17577;EAS_AF=0.0258;AMR_AF=0.121;AFR_AF=0.2126;EUR_AF=0.1312;SAS_AF=0.0644;AA=G|||;VT=SNP
16	89189556	rs7501421	C	T	100	PASS	AC=586;AF=0.117013;AN=5008;NS=2504;DP=16574;EAS_AF=0.0258;AMR_AF=0.121;AFR_AF=0.2126;EUR_AF=0.1312;SAS_AF=0.0644;AA=C|||;VT=SNP
16	89189912	rs7184755	C	T	100	PASS	AC=2821;AF=0.563299;AN=5008;NS=2504;DP=16276;EAS_AF=0.3383;AMR_AF=0.7622;AFR_AF=0.5575;EUR_AF=0.7227;SAS_AF=0.498;AA=C|||;VT=SNP
16	89190065	rs6500533	G	A	100	PASS	AC=4074;AF=0.813498;AN=5008;NS=2504;DP=23032;EAS_AF=0.6617;AMR_AF=0.9308;AFR_AF=0.8858;EUR_AF=0.9364;SAS_AF=0.6626;AA=A|||;VT=SNP
16	89190166	rs75592427	C	G	100	PASS	AC=259;AF=0.0517173;AN=5008;NS=2504;DP=23841;EAS_AF=0.1369;AMR_AF=0.0115;AFR_AF=0.0136;EUR_AF=0.0328;SAS_AF=0.0634;AA=C|||;VT=SNP
16	89190207	rs7189805	C	A	100	PASS	AC=3143;AF=0.627596;AN=5008;NS=2504;DP=21542;EAS_AF=0.4782;AMR_AF=0.7738;AFR_AF=0.6188;EUR_AF=0.7565;SAS_AF=0.5573;AA=C|||;VT=SNP
16	89190313	rs6500534	C	T	100	PASS	AC=4081;AF=0.814896;AN=5008;NS=2504;DP=23002;EAS_AF=0.6627;AMR_AF=0.9308;AFR_AF=0.8843;EUR_AF=0.9364;SAS_AF=0.6708;AA=T|||;VT=SNP
16	89191071	rs60626045	C	T	100	PASS	AC=246;AF=0.0491214;AN=5008;NS=2504;DP=28103;EAS_AF=0.1359;AMR_AF=0.0115;AFR_AF=0.0091;EUR_AF=0.0268;SAS_AF=0.0634;AA=-|||;VT=SNP
16	89191264	rs8059060	G	A	100	PASS	AC=3146;AF=0.628195;AN=5008;NS=2504;DP=26585;EAS_AF=0.4772;AMR_AF=0.7738;AFR_AF=0.6248;EUR_AF=0.7485;SAS_AF=0.5613;AA=A|||;VT=SNP
16	89191270	rs59501746	T	C	100	PASS	AC=643;AF=0.128395;AN=5008;NS=2504;DP=26608;EAS_AF=0.0258;AMR_AF=0.1239;AFR_AF=0.2504;EUR_AF=0.1322;SAS_AF=0.0685;AA=T|||;VT=SNP
16	89191297	rs4782437	C	T	100	PASS	AC=3146;AF=0.628195;AN=5008;NS=2504;DP=26421;EAS_AF=0.4772;AMR_AF=0.7738;AFR_AF=0.6248;EUR_AF=0.7485;SAS_AF=0.5613;AA=T|||;VT=SNP
16	89191355	rs4782326	A	G	100	PASS	AC=3130;AF=0.625;AN=5008;NS=2504;DP=25746;EAS_AF=0.4772;AMR_AF=0.7738;AFR_AF=0.6097;EUR_AF=0.7485;SAS_AF=0.5654;AA=G|||;VT=SNP
16	89191474	rs4782325	G	A	100	PASS	AC=3126;AF=0.624201;AN=5008;NS=2504;DP=19158;EAS_AF=0.4772;AMR_AF=0.7738;AFR_AF=0.6097;EUR_AF=0.7485;SAS_AF=0.5613;AA=g|||;VT=SNP
16	89191707	rs4782436	C	T	100	PASS	AC=4062;AF=0.811102;AN=5008;NS=2504;DP=15690;EAS_AF=0.6667;AMR_AF=0.9308;AFR_AF=0.8699;EUR_AF=0.9364;SAS_AF=0.6667;AA=C|||;VT=SNP
16	89192265	rs55727237	G	A	100	PASS	AC=2975;AF=0.59405;AN=5008;NS=2504;DP=19052;EAS_AF=0.4573;AMR_AF=0.7392;AFR_AF=0.5817;EUR_AF=0.7127;SAS_AF=0.5266;AA=A|||;VT=SNP
16	89192278	rs8050311	C	T	100	PASS	AC=3113;AF=0.621605;AN=5008;NS=2504;DP=19707;EAS_AF=0.4772;AMR_AF=0.7709;AFR_AF=0.6082;EUR_AF=0.7455;SAS_AF=0.5552;AA=C|||;VT=SNP
16	89192488	rs12931140	A	C	100	PASS	AC=3239;AF=0.646765;AN=5008;NS=2504;DP=24149;EAS_AF=0.4782;AMR_AF=0.8069;AFR_AF=0.6293;EUR_AF=0.7992;SAS_AF=0.5736;AA=C|||;VT=SNP
16	89192519	rs60524679	T	C	100	PASS	AC=590;AF=0.117812;AN=5008;NS=2504;DP=24832;EAS_AF=0.0258;AMR_AF=0.121;AFR_AF=0.2141;EUR_AF=0.1292;SAS_AF=0.0685;AA=T|||;VT=SNP
16	89192621	rs56260132	C	T	100	PASS	AC=286;AF=0.0571086;AN=5008;NS=2504;DP=22876;EAS_AF=0.1627;AMR_AF=0.0331;AFR_AF=0.0023;EUR_AF=0.0557;SAS_AF=0.0409;AA=C|||;VT=SNP
16	89192715	rs11076767	C	T	100	PASS	AC=2822;AF=0.563498;AN=5008;NS=2504;DP=17838;EAS_AF=0.3423;AMR_AF=0.7622;AFR_AF=0.5575;EUR_AF=0.7217;SAS_AF=0.4959;AA=C|||;VT=SNP
16	89192802	rs56291251	C	A	100	PASS	AC=956;AF=0.190895;AN=5008;NS=2504;DP=18919;EAS_AF=0.1885;AMR_AF=0.1571;AFR_AF=0.2746;EUR_AF=0.1869;SAS_AF=0.1084;AA=A|||;VT=SNP
16	89192902	rs59346323	C	G	100	PASS	AC=592;AF=0.118211;AN=5008;NS=2504;DP=17143;EAS_AF=0.0258;AMR_AF=0.121;AFR_AF=0.2141;EUR_AF=0.1312;SAS_AF=0.0685;AA=C|||;VT=SNP
16	89193259	rs74036125	A	G	100	PASS	AC=332;AF=0.0662939;AN=5008;NS=2504;DP=18225;EAS_AF=0.0258;AMR_AF=0.0951;AFR_AF=0.031;EUR_AF=0.1302;SAS_AF=0.0695;AA=A|||;VT=SNP
16	89193390	rs8056427	C	T	100	PASS	AC=4221;AF=0.842851;AN=5008;NS=2504;DP=17201;EAS_AF=0.6637;AMR_AF=0.9683;AFR_AF=0.9259;EUR_AF=0.9831;SAS_AF=0.682;AA=T|||;VT=SNP
16	89193395	rs58210325	C	T	100	PASS	AC=659;AF=0.131589;AN=5008;NS=2504;DP=17225;EAS_AF=0.0278;AMR_AF=0.1225;AFR_AF=0.2625;EUR_AF=0.1312;SAS_AF=0.0685;AA=C|||;VT=SNP
16	89193677	rs4782435	G	A	100	PASS	AC=2970;AF=0.593051;AN=5008;NS=2504;DP=16362;EAS_AF=0.3433;AMR_AF=0.7983;AFR_AF=0.6044;EUR_AF=0.7684;SAS_AF=0.5092;AA=G|||;VT=SNP
16	89193715	rs4782434	A	G	100	PASS	AC=2976;AF=0.594249;AN=5008;NS=2504;DP=16970;EAS_AF=0.3442;AMR_AF=0.7968;AFR_AF=0.6089;EUR_AF=0.7684;SAS_AF=0.5092;AA=A|||;VT=SNP
16	89194030	rs117658388	T	G	100	PASS	AC=247;AF=0.0493211;AN=5008;NS=2504;DP=18369;EAS_AF=0.1359;AMR_AF=0.0115;AFR_AF=0.0091;EUR_AF=0.0278;SAS_AF=0.0634;AA=T|||;VT=SNP
16	89194212	rs7186287	G	A	100	PASS	AC=2897;AF=0.578474;AN=5008;NS=2504;DP=17688;EAS_AF=0.3423;AMR_AF=0.7622;AFR_AF=0.6157;EUR_AF=0.7217;SAS_AF=0.4939;AA=A|||;VT=SNP
16	89194250	rs8049456	A	G	100	PASS	AC=937;AF=0.187101;AN=5008;NS=2504;DP=16184;EAS_AF=0.1885;AMR_AF=0.1556;AFR_AF=0.2602;EUR_AF=0.1869;SAS_AF=0.1094;AA=A|||;VT=SNP
16	89194594	rs76924932	G	C	100	PASS	AC=592;AF=0.118211;AN=5008;NS=2504;DP=11634;EAS_AF=0.0258;AMR_AF=0.1196;AFR_AF=0.2141;EUR_AF=0.1312;SAS_AF=0.0695;AA=G|||;VT=SNP
16	89194657	rs12103007	A	T	100	PASS	AC=893;AF=0.178315;AN=5008;NS=2504;DP=8568;EAS_AF=0.1458;AMR_AF=0.1081;AFR_AF=0.2224;EUR_AF=0.2227;SAS_AF=0.1564;AA=A|||;VT=SNP
16	89194679	rs7197055	T	C	100	PASS	AC=2974;AF=0.59385;AN=5008;NS=2504;DP=10019;EAS_AF=0.3433;AMR_AF=0.7968;AFR_AF=0.6051;EUR_AF=0.7684;SAS_AF=0.5133;AA=T|||;VT=SNP
16	89194809	rs7197285	T	C	100	PASS	AC=3929;AF=0.784545;AN=5008;NS=2504;DP=9277;EAS_AF=0.5317;AMR_AF=0.9524;AFR_AF=0.8805;EUR_AF=0.9553;SAS_AF=0.6207;AA=C|||;VT=SNP
16	89195025	rs12102355	G	A	100	PASS	AC=2970;AF=0.593051;AN=5008;NS=2504;DP=16455;EAS_AF=0.3433;AMR_AF=0.7968;AFR_AF=0.6044;EUR_AF=0.7684;SAS_AF=0.5102;AA=G|||;VT=SNP
16	89195395	rs12446954	C	T	100	PASS	AC=2881;AF=0.57528;AN=5008;NS=2504;DP=18471;EAS_AF=0.3433;AMR_AF=0.7622;AFR_AF=0.6029;EUR_AF=0.7217;SAS_AF=0.4939;AA=C|||;VT=SNP
16	89195521	rs12444649	G	A	100	PASS	AC=2969;AF=0.592851;AN=5008;NS=2504;DP=19378;EAS_AF=0.3433;AMR_AF=0.7968;AFR_AF=0.6044;EUR_AF=0.7684;SAS_AF=0.5092;AA=G|||;VT=SNP
16	89195929	rs6416805	T	C	100	PASS	AC=2999;AF=0.598842;AN=5008;NS=2504;DP=19258;EAS_AF=0.3631;AMR_AF=0.8026;AFR_AF=0.6059;EUR_AF=0.7684;SAS_AF=0.5133;AA=T|||;VT=SNP
16	89195932	rs74036126	T	G	100	PASS	AC=599;AF=0.119609;AN=5008;NS=2504;DP=19278;EAS_AF=0.0268;AMR_AF=0.1196;AFR_AF=0.2141;EUR_AF=0.1312;SAS_AF=0.0757;AA=T|||;VT=SNP
16	89196093	rs57137022	A	G	100	PASS	AC=647;AF=0.129193;AN=5008;NS=2504;DP=20063;EAS_AF=0.0268;AMR_AF=0.1225;AFR_AF=0.2489;EUR_AF=0.1312;SAS_AF=0.0757;AA=A|||;VT=SNP
16	89196204	rs6500536	C	T	100	PASS	AC=2999;AF=0.598842;AN=5008;NS=2504;DP=20329;EAS_AF=0.3651;AMR_AF=0.8026;AFR_AF=0.6051;EUR_AF=0.7684;SAS_AF=0.5123;AA=C|||;VT=SNP
16	89196208	rs6500537	A	G	100	PASS	AC=3008;AF=0.600639;AN=5008;NS=2504;DP=20176;EAS_AF=0.3651;AMR_AF=0.8026;AFR_AF=0.6112;EUR_AF=0.7684;SAS_AF=0.5133;AA=G|||;VT=SNP
16	89196279	rs71395385	A	G	100	PASS	AC=352;AF=0.0702875;AN=5008;NS=2504;DP=19951;EAS_AF=0.1002;AMR_AF=0.0533;AFR_AF=0.0189;EUR_AF=0.0557;SAS_AF=0.136;AA=A|||;VT=SNP
16	89196637	rs74484101	T	C	100	PASS	AC=252;AF=0.0503195;AN=5008;NS=2504;DP=20909;EAS_AF=0.1409;AMR_AF=0.0115;AFR_AF=0.0083;EUR_AF=0.0278;SAS_AF=0.0644;AA=T|||;VT=SNP
16	89196729	rs117939309	C	G	100	PASS	AC=276;AF=0.0551118;AN=5008;NS=2504;DP=16343;EAS_AF=0.1577;AMR_AF=0.0274;AFR_AF=0.0023;EUR_AF=0.0557;SAS_AF=0.0399;AA=C|||;VT=SNP
16	89197267	rs56339509	G	A	100	PASS	AC=278;AF=0.0555112;AN=5008;NS=2504;DP=15192;EAS_AF=0.1597;AMR_AF=0.0274;AFR_AF=0.0015;EUR_AF=0.0557;SAS_AF=0.0409;AA=G|||;VT=SNP
16	89197311	rs55710626	G	C	100	PASS	AC=276;AF=0.0551118;AN=5008;NS=2504;DP=15222;EAS_AF=0.1587;AMR_AF=0.0274;AFR_AF=0.0015;EUR_AF=0.0557;SAS_AF=0.0399;AA=G|||;VT=SNP
16	89197682	rs55889568	G	C	100	PASS	AC=354;AF=0.0706869;AN=5008;NS=2504;DP=13132;EAS_AF=0.1607;AMR_AF=0.0303;AFR_AF=0.0575;EUR_AF=0.0557;SAS_AF=0.0399;AA=C|||;VT=SNP
16	89198449	rs12918372	C	G	100	PASS	AC=1584;AF=0.316294;AN=5008;NS=2504;DP=16439;EAS_AF=0.4752;AMR_AF=0.1772;AFR_AF=0.2958;EUR_AF=0.1799;SAS_AF=0.4192;AA=C|||;VT=SNP
16	89198762	rs78579751	C	T	100	PASS	AC=668;AF=0.133387;AN=5008;NS=2504;DP=16292;EAS_AF=0.3056;AMR_AF=0.0346;AFR_AF=0.0272;EUR_AF=0.0209;SAS_AF=0.2853;AA=C|||;VT=SNP
16	89199108	rs11646135	G	A	100	PASS	AC=872;AF=0.174121;AN=5008;NS=2504;DP=17786;EAS_AF=0.1637;AMR_AF=0.1369;AFR_AF=0.2413;EUR_AF=0.159;SAS_AF=0.136;AA=A|||;VT=SNP
16	89199651	rs12447947	G	A	100	PASS	AC=728;AF=0.145367;AN=5008;NS=2504;DP=18812;EAS_AF=0.0109;AMR_AF=0.2608;AFR_AF=0.0295;EUR_AF=0.3608;SAS_AF=0.137;AA=G|||;VT=SNP;EX_TARGET
16	89199890	rs111644287	C	G	100	PASS	AC=258;AF=0.0515176;AN=5008;NS=2504;DP=15121;EAS_AF=0.1379;AMR_AF=0.013;AFR_AF=0.0159;EUR_AF=0.0278;SAS_AF=0.0624;AA=C|||;VT=SNP
16	89200157	rs11647590	G	A	100	PASS	AC=563;AF=0.11242;AN=5008;NS=2504;DP=18905;EAS_AF=0.0258;AMR_AF=0.1225;AFR_AF=0.1891;EUR_AF=0.1322;SAS_AF=0.0706;AA=g|||;VT=SNP
16	89200228	rs71395387	G	A	100	PASS	AC=555;AF=0.110823;AN=5008;NS=2504;DP=18119;EAS_AF=0.0258;AMR_AF=0.1225;AFR_AF=0.1831;EUR_AF=0.1322;SAS_AF=0.0706;AA=G|||;VT=SNP
16	89200812	rs11076768	G	A	100	PASS	AC=1321;AF=0.263778;AN=5008;NS=2504;DP=18428;EAS_AF=0.3313;AMR_AF=0.1614;AFR_AF=0.289;EUR_AF=0.1521;SAS_AF=0.3476;AA=A|||;VT=SNP
16	89201395	rs34007589	C	T	100	PASS	AC=603;AF=0.120407;AN=5008;NS=2504;DP=17072;EAS_AF=0.0258;AMR_AF=0.1254;AFR_AF=0.2163;EUR_AF=0.1342;SAS_AF=0.0706;AA=C|||;VT=SNP
16	89201805	rs4530136	A	G	100	PASS	AC=1786;AF=0.356629;AN=5008;NS=2504;DP=15394;EAS_AF=0.6329;AMR_AF=0.1844;AFR_AF=0.3192;EUR_AF=0.1829;SAS_AF=0.4233;AA=G|||;VT=SNP
16	89202041	rs12934720	C	T	100	PASS	AC=1337;AF=0.266973;AN=5008;NS=2504;DP=17360;EAS_AF=0.3562;AMR_AF=0.1556;AFR_AF=0.2844;EUR_AF=0.1531;SAS_AF=0.3476;AA=C|||;VT=SNP
16	89202483	rs80333640	G	A	100	PASS	AC=413;AF=0.0824681;AN=5008;NS=2504;DP=15596;EAS_AF=0.2718;AMR_AF=0.0187;AFR_AF=0.025;EUR_AF=0.0278;SAS_AF=0.0665;AA=G|||;VT=SNP
16	89203073	rs12930806	C	T	100	PASS	AC=553;AF=0.110423;AN=5008;NS=2504;DP=14864;EAS_AF=0.0258;AMR_AF=0.1239;AFR_AF=0.1815;EUR_AF=0.1312;SAS_AF=0.0706;AA=C|||;VT=SNP
16	89203466	rs76532675	C	T	100	PASS	AC=683;AF=0.136382;AN=5008;NS=2504;DP=15339;EAS_AF=0.3363;AMR_AF=0.0303;AFR_AF=0.0408;EUR_AF=0.0169;SAS_AF=0.2577;AA=C|||;VT=SNP
16	89203619	rs72817491	C	A	100	PASS	AC=315;AF=0.0628994;AN=5008;NS=2504;DP=17804;EAS_AF=0.1508;AMR_AF=0.036;AFR_AF=0.0015;EUR_AF=0.0656;SAS_AF=0.0716;AA=C|||;VT=SNP
16	89204145	rs59578612	C	T	100	PASS	AC=247;AF=0.0493211;AN=5008;NS=2504;DP=16297;EAS_AF=0.1369;AMR_AF=0.0115;AFR_AF=0.0106;EUR_AF=0.0268;SAS_AF=0.0613;AA=C|||;VT=SNP
16	89204826	rs12922653	C	A	100	PASS	AC=1607;AF=0.320887;AN=5008;NS=2504;DP=18784;EAS_AF=0.4931;AMR_AF=0.1715;AFR_AF=0.3253;EUR_AF=0.1799;SAS_AF=0.3885;AA=A|||;VT=SNP
16	89204882	rs75030790	C	T	100	PASS	AC=735;AF=0.146765;AN=5008;NS=2504;DP=17502;EAS_AF=0.3313;AMR_AF=0.0346;AFR_AF=0.0802;EUR_AF=0.0169;SAS_AF=0.2597;AA=C|||;VT=SNP
16	89205393	rs11648312	G	C	100	PASS	AC=1336;AF=0.266773;AN=5008;NS=2504;DP=14125;EAS_AF=0.3571;AMR_AF=0.1614;AFR_AF=0.2965;EUR_AF=0.1521;SAS_AF=0.3262;AA=G|||;VT=SNP
16	89205510	rs11076770	T	C	100	PASS	AC=1352;AF=0.269968;AN=5008;NS=2504;DP=15759;EAS_AF=0.3581;AMR_AF=0.1614;AFR_AF=0.3048;EUR_AF=0.1521;SAS_AF=0.3303;AA=C|||;VT=SNP
16	89205873	rs10852635	T	C	100	PASS	AC=1355;AF=0.270567;AN=5008;NS=2504;DP=14931;EAS_AF=0.3611;AMR_AF=0.1614;AFR_AF=0.3048;EUR_AF=0.1521;SAS_AF=0.3303;AA=C|||;VT=SNP
16	89206256	rs11649694	G	C	100	PASS	AC=1363;AF=0.272165;AN=5008;NS=2504;DP=17705;EAS_AF=0.3621;AMR_AF=0.1628;AFR_AF=0.3071;EUR_AF=0.1521;SAS_AF=0.3333;AA=C|||;VT=SNP
16	89206483	rs12599126	T	C	100	PASS	AC=1940;AF=0.38738;AN=5008;NS=2504;DP=17462;EAS_AF=0.6597;AMR_AF=0.2075;AFR_AF=0.329;EUR_AF=0.2445;SAS_AF=0.4601;AA=C|||;VT=SNP
16	89206841	rs11647054	T	G	100	PASS	AC=1939;AF=0.387181;AN=5008;NS=2504;DP=16668;EAS_AF=0.6597;AMR_AF=0.2046;AFR_AF=0.3283;EUR_AF=0.2455;SAS_AF=0.4611;AA=G|||;VT=SNP
16	89207005	rs77793532	G	A	100	PASS	AC=249;AF=0.0497204;AN=5008;NS=2504;DP=18930;EAS_AF=0.1359;AMR_AF=0.0115;AFR_AF=0.0106;EUR_AF=0.0268;SAS_AF=0.0644;AA=G|||;VT=SNP
16	89207085	rs79260508	G	A	100	PASS	AC=248;AF=0.0495208;AN=5008;NS=2504;DP=16396;EAS_AF=0.1359;AMR_AF=0.0115;AFR_AF=0.0098;EUR_AF=0.0268;SAS_AF=0.0644;AA=g|||;VT=SNP
16	89208178	rs12325583	T	C	100	PASS	AC=1942;AF=0.38778;AN=5008;NS=2504;DP=18194;EAS_AF=0.6647;AMR_AF=0.2046;AFR_AF=0.326;EUR_AF=0.2465;SAS_AF=0.4611;AA=C|||;VT=SNP
16	89208315	rs12931350	A	G	100	PASS	AC=1350;AF=0.269569;AN=5008;NS=2504;DP=20012;EAS_AF=0.3631;AMR_AF=0.1599;AFR_AF=0.3003;EUR_AF=0.1541;SAS_AF=0.3282;AA=G|||;VT=SNP
16	89208334	rs12325574	A	G	100	PASS	AC=1947;AF=0.388778;AN=5008;NS=2504;DP=20335;EAS_AF=0.6657;AMR_AF=0.2046;AFR_AF=0.3275;EUR_AF=0.2465;SAS_AF=0.4632;AA=G|||;VT=SNP
16	89208407	rs12917851	T	A	100	PASS	AC=600;AF=0.119808;AN=5008;NS=2504;DP=19245;EAS_AF=0.0258;AMR_AF=0.1254;AFR_AF=0.2156;EUR_AF=0.1362;SAS_AF=0.0665;AA=T|||;VT=SNP
16	89208680	rs12595941	T	C	100	PASS	AC=1964;AF=0.392173;AN=5008;NS=2504;DP=17587;EAS_AF=0.6647;AMR_AF=0.2089;AFR_AF=0.3404;EUR_AF=0.2475;SAS_AF=0.4601;AA=C|||;VT=SNP
16	89208964	rs144040443	C	G	100	PASS	AC=253;AF=0.0505192;AN=5008;NS=2504;DP=16354;EAS_AF=0.1399;AMR_AF=0.0115;AFR_AF=0.0106;EUR_AF=0.0278;SAS_AF=0.0634;AA=c|||;VT=SNP
16	89209639	rs59511017	G	A	100	PASS	AC=248;AF=0.0495208;AN=5008;NS=2504;DP=16837;EAS_AF=0.1349;AMR_AF=0.013;AFR_AF=0.0098;EUR_AF=0.0278;SAS_AF=0.0634;AA=G|||;VT=SNP
16	89210165	rs72817498	C	G	100	PASS	AC=338;AF=0.067492;AN=5008;NS=2504;DP=16907;EAS_AF=0.1776;AMR_AF=0.0331;AFR_AF=0.0015;EUR_AF=0.0666;SAS_AF=0.0685;AA=C|||;VT=SNP
16	89210514	rs73256062	C	T	100	PASS	AC=765;AF=0.152756;AN=5008;NS=2504;DP=20220;EAS_AF=0.3363;AMR_AF=0.0375;AFR_AF=0.0991;EUR_AF=0.0179;SAS_AF=0.2566;AA=c|||;VT=SNP
16	89210720	rs57688577	G	A	100	PASS	AC=774;AF=0.154553;AN=5008;NS=2504;DP=21558;EAS_AF=0.3353;AMR_AF=0.0375;AFR_AF=0.1059;EUR_AF=0.0189;SAS_AF=0.2566;AA=G|||;VT=SNP
16	89211117	rs72817499	C	T	100	PASS	AC=320;AF=0.0638978;AN=5008;NS=2504;DP=17899;EAS_AF=0.1607;AMR_AF=0.0331;AFR_AF=0.0015;EUR_AF=0.0666;SAS_AF=0.0675;AA=C|||;VT=SNP
16	89211233	rs75042359	G	A	100	PASS	AC=742;AF=0.148163;AN=5008;NS=2504;DP=20537;EAS_AF=0.1885;AMR_AF=0.3674;AFR_AF=0.0098;EUR_AF=0.1004;SAS_AF=0.1871;AA=G|||;VT=SNP
16	89211453	rs72817500	G	A	100	PASS	AC=320;AF=0.0638978;AN=5008;NS=2504;DP=21202;EAS_AF=0.1607;AMR_AF=0.0331;AFR_AF=0.0015;EUR_AF=0.0666;SAS_AF=0.0675;AA=G|||;VT=SNP
16	89211480	rs11076771	C	T	100	PASS	AC=369;AF=0.0736821;AN=5008;NS=2504;DP=20844;EAS_AF=0.1389;AMR_AF=0.0202;AFR_AF=0.0651;EUR_AF=0.0308;SAS_AF=0.1002;AA=C|||;VT=SNP
16	89211492	rs73256070	G	A	100	PASS	AC=774;AF=0.154553;AN=5008;NS=2504;DP=21036;EAS_AF=0.3343;AMR_AF=0.0375;AFR_AF=0.1074;EUR_AF=0.0179;SAS_AF=0.2566;AA=G|||;VT=SNP
16	89211662	rs140859425	C	G	100	PASS	AC=275;AF=0.0549121;AN=5008;NS=2504;DP=20425;EAS_AF=0.1359;AMR_AF=0.0144;AFR_AF=0.0303;EUR_AF=0.0268;SAS_AF=0.0624;AA=c|||;VT=SNP;EX_TARGET
16	89212019	rs72817501	A	G	100	PASS	AC=345;AF=0.0688898;AN=5008;NS=2504;DP=17305;EAS_AF=0.1855;AMR_AF=0.0331;AFR_AF=0.0015;EUR_AF=0.0666;SAS_AF=0.0675;AA=A|||;VT=SNP
16	89212200	rs4302032	A	G	100	PASS	AC=3290;AF=0.656949;AN=5008;NS=2504;DP=16152;EAS_AF=0.6716;AMR_AF=0.5735;AFR_AF=0.5068;EUR_AF=0.837;SAS_AF=0.7188;AA=G|||;VT=SNP
16	89213403	rs72817502	A	G	100	PASS	AC=354;AF=0.0706869;AN=5008;NS=2504;DP=15245;EAS_AF=0.1974;AMR_AF=0.0331;AFR_AF=0.0015;EUR_AF=0.0666;SAS_AF=0.0644;AA=A|||;VT=SNP
16	89213433	rs34387772	C	T	100	PASS	AC=762;AF=0.152157;AN=5008;NS=2504;DP=14913;EAS_AF=0.004;AMR_AF=0.1945;AFR_AF=0.1921;EUR_AF=0.2783;SAS_AF=0.091;AA=C|||;VT=SNP
16	89214002	rs73256075	T	G	100	PASS	AC=1237;AF=0.247005;AN=5008;NS=2504;DP=7796;EAS_AF=0.497;AMR_AF=0.0922;AFR_AF=0.1952;EUR_AF=0.0964;SAS_AF=0.3241;AA=T|||;VT=SNP
16	89214007	rs72819303	C	T	100	PASS	AC=329;AF=0.0656949;AN=5008;NS=2504;DP=8532;EAS_AF=0.1736;AMR_AF=0.0331;AFR_AF=0.0015;EUR_AF=0.0666;SAS_AF=0.0634;AA=C|||;VT=SNP
16	89214164	rs111373667	C	G	100	PASS	AC=333;AF=0.0664936;AN=5008;NS=2504;DP=12746;EAS_AF=0.1776;AMR_AF=0.0331;AFR_AF=0.0015;EUR_AF=0.0666;SAS_AF=0.0634;AA=C|||;VT=SNP
16	89214204	rs12931470	G	A	100	PASS	AC=803;AF=0.160343;AN=5008;NS=2504;DP=13697;EAS_AF=0.0258;AMR_AF=0.2104;AFR_AF=0.1952;EUR_AF=0.2803;SAS_AF=0.093;AA=G|||;VT=SNP
16	89214601	rs72819306	C	G	100	PASS	AC=330;AF=0.0658946;AN=5008;NS=2504;DP=16028;EAS_AF=0.1736;AMR_AF=0.0331;AFR_AF=0.0015;EUR_AF=0.0666;SAS_AF=0.0644;AA=C|||;VT=SNP
16	89214753	rs75633651	C	A	100	PASS	AC=810;AF=0.161741;AN=5008;NS=2504;DP=16860;EAS_AF=0.3244;AMR_AF=0.0418;AFR_AF=0.1377;EUR_AF=0.0179;SAS_AF=0.2597;AA=C|||;VT=SNP
16	89214856	rs12935839	A	T	100	PASS	AC=805;AF=0.160743;AN=5008;NS=2504;DP=17871;EAS_AF=0.0258;AMR_AF=0.2104;AFR_AF=0.1952;EUR_AF=0.2803;SAS_AF=0.0951;AA=A|||;VT=SNP
16	89214972	rs12917772	A	G	100	PASS	AC=2315;AF=0.46226;AN=5008;NS=2504;DP=17554;EAS_AF=0.6627;AMR_AF=0.2968;AFR_AF=0.441;EUR_AF=0.3897;SAS_AF=0.4765;AA=G|||;VT=SNP
16	89215404	rs8048651	A	G	100	PASS	AC=808;AF=0.161342;AN=5008;NS=2504;DP=21697;EAS_AF=0.0258;AMR_AF=0.2104;AFR_AF=0.1989;EUR_AF=0.2803;SAS_AF=0.093;AA=a|||;VT=SNP
16	89215505	rs111459991	A	G	100	PASS	AC=351;AF=0.0700879;AN=5008;NS=2504;DP=20813;EAS_AF=0.1746;AMR_AF=0.0331;AFR_AF=0.0166;EUR_AF=0.0666;SAS_AF=0.0644;AA=a|||;VT=SNP
16	89215535	rs72819311	A	G	100	PASS	AC=351;AF=0.0700879;AN=5008;NS=2504;DP=21794;EAS_AF=0.1746;AMR_AF=0.0331;AFR_AF=0.0166;EUR_AF=0.0666;SAS_AF=0.0644;AA=G|||;VT=SNP
16	89216124	rs72819312	T	C	100	PASS	AC=349;AF=0.0696885;AN=5008;NS=2504;DP=18428;EAS_AF=0.1746;AMR_AF=0.0331;AFR_AF=0.0151;EUR_AF=0.0666;SAS_AF=0.0644;AA=c|||;VT=SNP
16	89216194	rs76729187	G	A	100	PASS	AC=687;AF=0.137181;AN=5008;NS=2504;DP=18666;EAS_AF=0.3254;AMR_AF=0.0346;AFR_AF=0.0318;EUR_AF=0.0229;SAS_AF=0.2761;AA=g|||;VT=SNP
16	89216941	rs61501852	C	T	100	PASS	AC=786;AF=0.156949;AN=5008;NS=2504;DP=19628;EAS_AF=0.3244;AMR_AF=0.036;AFR_AF=0.1241;EUR_AF=0.0179;SAS_AF=0.2577;AA=c|||;VT=SNP
16	89217066	rs72819313	A	G	100	PASS	AC=351;AF=0.0700879;AN=5008;NS=2504;DP=18382;EAS_AF=0.1746;AMR_AF=0.0331;AFR_AF=0.0166;EUR_AF=0.0666;SAS_AF=0.0644;AA=g|||;VT=SNP
16	89217094	rs28371980	T	C	100	PASS	AC=344;AF=0.0686901;AN=5008;NS=2504;DP=18569;EAS_AF=0.1746;AMR_AF=0.0331;AFR_AF=0.0106;EUR_AF=0.0676;SAS_AF=0.0644;AA=c|||;VT=SNP
16	89217119	rs117928581	C	T	100	PASS	AC=664;AF=0.132588;AN=5008;NS=2504;DP=18269;EAS_AF=0.3264;AMR_AF=0.0303;AFR_AF=0.0318;EUR_AF=0.0189;SAS_AF=0.2587;AA=c|||;VT=SNP
16	89217173	rs34695247	G	A	100	PASS	AC=1085;AF=0.216653;AN=5008;NS=2504;DP=18340;EAS_AF=0.1567;AMR_AF=0.2262;AFR_AF=0.2383;EUR_AF=0.3042;SAS_AF=0.1524;AA=g|||;VT=SNP
16	89217507	rs111243767	C	T	100	PASS	AC=234;AF=0.0467252;AN=5008;NS=2504;DP=20379;EAS_AF=0.1329;AMR_AF=0.0115;AFR_AF=0.0061;EUR_AF=0.0249;SAS_AF=0.0603;AA=c|||;VT=SNP
16	89217686	rs78406340	C	T	100	PASS	AC=698;AF=0.139377;AN=5008;NS=2504;DP=21772;EAS_AF=0.3264;AMR_AF=0.0303;AFR_AF=0.0567;EUR_AF=0.0189;SAS_AF=0.2597;AA=c|||;VT=SNP
16	89217754	rs74486778	A	G	100	PASS	AC=705;AF=0.140775;AN=5008;NS=2504;DP=20302;EAS_AF=0.3274;AMR_AF=0.0303;AFR_AF=0.062;EUR_AF=0.0189;SAS_AF=0.2587;AA=a|||;VT=SNP
16	89219524	rs11640513	G	C	100	PASS	AC=818;AF=0.163339;AN=5008;NS=2504;DP=15265;EAS_AF=0.0238;AMR_AF=0.2133;AFR_AF=0.1959;EUR_AF=0.2932;SAS_AF=0.0941;AA=g|||;VT=SNP
16	89219591	rs12599577	T	A	100	PASS	AC=1893;AF=0.377995;AN=5008;NS=2504;DP=13527;EAS_AF=0.4167;AMR_AF=0.2882;AFR_AF=0.3941;EUR_AF=0.3986;SAS_AF=0.3589;AA=a|||;VT=SNP
16	89219873	rs112393984	G	A	100	PASS	AC=353;AF=0.0704872;AN=5008;NS=2504;DP=8584;EAS_AF=0.0962;AMR_AF=0.0274;AFR_AF=0.0711;EUR_AF=0.0119;SAS_AF=0.1339;AA=g|||;VT=SNP
16	89220160	rs74659525	C	G	100	PASS	AC=314;AF=0.0626997;AN=5008;NS=2504;DP=14776;EAS_AF=0.1587;AMR_AF=0.0331;AFR_AF=0.0015;EUR_AF=0.0666;SAS_AF=0.0634;AA=c|||;VT=SNP
16	89220177	rs117877906	G	A	100	PASS	AC=247;AF=0.0493211;AN=5008;NS=2504;DP=14886;EAS_AF=0.1359;AMR_AF=0.013;AFR_AF=0.0098;EUR_AF=0.0268;SAS_AF=0.0624;AA=g|||;VT=SNP
16	89220278	rs117117251	T	C	100	PASS	AC=242;AF=0.0483227;AN=5008;NS=2504;DP=16024;EAS_AF=0.1359;AMR_AF=0.0115;AFR_AF=0.0068;EUR_AF=0.0268;SAS_AF=0.0624;AA=t|||;VT=SNP
16	89220473	rs72819316	C	T	100	PASS	AC=316;AF=0.063099;AN=5008;NS=2504;DP=18673;EAS_AF=0.1607;AMR_AF=0.0331;AFR_AF=0.0015;EUR_AF=0.0666;SAS_AF=0.0634;AA=c|||;VT=SNP;EX_TARGET
16	89220846	rs1054747	G	A	100	PASS	AC=315;AF=0.0628994;AN=5008;NS=2504;DP=15188;EAS_AF=0.1597;AMR_AF=0.0331;AFR_AF=0.0015;EUR_AF=0.0666;SAS_AF=0.0634;AA=g|||;VT=SNP
16	89220986	rs72819317	G	A	100	PASS	AC=330;AF=0.0658946;AN=5008;NS=2504;DP=15651;EAS_AF=0.1746;AMR_AF=0.0331;AFR_AF=0.0015;EUR_AF=0.0666;SAS_AF=0.0634;AA=g|||;VT=SNP
16	89221054	rs76940692	G	A	100	PASS	AC=688;AF=0.13738;AN=5008;NS=2504;DP=16067;EAS_AF=0.3264;AMR_AF=0.0346;AFR_AF=0.0363;EUR_AF=0.0219;SAS_AF=0.271;AA=g|||;VT=SNP
16	89221179	rs34208235	G	A	100	PASS	AC=851;AF=0.169928;AN=5008;NS=2504;DP=17667;EAS_AF=0.0238;AMR_AF=0.2089;AFR_AF=0.2337;EUR_AF=0.2813;SAS_AF=0.092;AA=g|||;VT=SNP
16	89221287	rs78403542	G	C	100	PASS	AC=752;AF=0.15016;AN=5008;NS=2504;DP=15748;EAS_AF=0.3264;AMR_AF=0.0389;AFR_AF=0.0825;EUR_AF=0.0219;SAS_AF=0.271;AA=g|||;VT=SNP
16	89221788	rs61507207	A	C	100	PASS	AC=246;AF=0.0491214;AN=5008;NS=2504;DP=18416;EAS_AF=0.1359;AMR_AF=0.0115;AFR_AF=0.0098;EUR_AF=0.0268;SAS_AF=0.0624;AA=a|||;VT=SNP
16	89221795	rs12597637	G	A	100	PASS	AC=750;AF=0.14976;AN=5008;NS=2504;DP=18177;EAS_AF=0.3274;AMR_AF=0.0375;AFR_AF=0.0809;EUR_AF=0.0219;SAS_AF=0.271;AA=g|||;VT=SNP
16	89222412	rs57609335	G	C	100	PASS	AC=1417;AF=0.282947;AN=5008;NS=2504;DP=17397;EAS_AF=0.6389;AMR_AF=0.085;AFR_AF=0.1573;EUR_AF=0.1153;SAS_AF=0.3988;AA=C|||;VT=SNP
16	89222444	rs61704196	C	T	100	PASS	AC=1057;AF=0.211062;AN=5008;NS=2504;DP=17563;EAS_AF=0.4623;AMR_AF=0.0504;AFR_AF=0.1354;EUR_AF=0.0487;SAS_AF=0.3354;AA=C|||;VT=SNP
16	89222666	rs72819318	C	G	100	PASS	AC=412;AF=0.0822684;AN=5008;NS=2504;DP=19459;EAS_AF=0.1766;AMR_AF=0.036;AFR_AF=0.0605;EUR_AF=0.0666;SAS_AF=0.0634;AA=C|||;VT=SNP
16	89222751	rs112924269	C	T	100	PASS	AC=519;AF=0.103634;AN=5008;NS=2504;DP=17233;EAS_AF=0.0238;AMR_AF=0.1787;AFR_AF=0.0144;EUR_AF=0.2634;SAS_AF=0.089;AA=C|||;VT=SNP
16	89222924	rs34394329	T	C	100	PASS	AC=2294;AF=0.458067;AN=5008;NS=2504;DP=16747;EAS_AF=0.6617;AMR_AF=0.3112;AFR_AF=0.3896;EUR_AF=0.4115;SAS_AF=0.4928;AA=C|||;VT=SNP
16	89222944	rs12931681	A	G	100	PASS	AC=2278;AF=0.454872;AN=5008;NS=2504;DP=17032;EAS_AF=0.6627;AMR_AF=0.3055;AFR_AF=0.3888;EUR_AF=0.3996;SAS_AF=0.4928;AA=G|||;VT=SNP
16	89222961	rs76148780	C	A	100	PASS	AC=747;AF=0.149161;AN=5008;NS=2504;DP=16805;EAS_AF=0.3234;AMR_AF=0.0375;AFR_AF=0.0787;EUR_AF=0.0219;SAS_AF=0.2751;AA=C|||;VT=SNP
16	89223225	rs12598678	T	A	100	PASS	AC=1378;AF=0.27516;AN=5008;NS=2504;DP=17065;EAS_AF=0.6379;AMR_AF=0.0836;AFR_AF=0.1293;EUR_AF=0.1153;SAS_AF=0.3988;AA=T|||;VT=SNP
16	89223261	rs77873484	T	C	100	PASS	AC=247;AF=0.0493211;AN=5008;NS=2504;DP=17735;EAS_AF=0.1359;AMR_AF=0.013;AFR_AF=0.0098;EUR_AF=0.0268;SAS_AF=0.0624;AA=t|||;VT=SNP
16	89223425	rs56866896	T	C	100	PASS	AC=906;AF=0.180911;AN=5008;NS=2504;DP=18987;EAS_AF=0.0238;AMR_AF=0.2291;AFR_AF=0.2534;EUR_AF=0.2962;SAS_AF=0.092;AA=t|||;VT=SNP
16	89223455	rs117197610	G	A	100	PASS	AC=243;AF=0.0485224;AN=5008;NS=2504;DP=18361;EAS_AF=0.1359;AMR_AF=0.0115;AFR_AF=0.0076;EUR_AF=0.0268;SAS_AF=0.0624;AA=g|||;VT=SNP
16	89223480	rs73256093	G	A	100	PASS	AC=611;AF=0.122005;AN=5008;NS=2504;DP=18658;EAS_AF=0.0238;AMR_AF=0.1311;AFR_AF=0.2201;EUR_AF=0.1372;SAS_AF=0.0685;AA=a|||;VT=SNP
16	89223505	rs72819319	T	C	100	PASS	AC=336;AF=0.0670927;AN=5008;NS=2504;DP=18681;EAS_AF=0.1806;AMR_AF=0.0331;AFR_AF=0.0015;EUR_AF=0.0666;SAS_AF=0.0634;AA=t|||;VT=SNP
16	89223883	rs75040820	C	T	100	PASS	AC=882;AF=0.176118;AN=5008;NS=2504;DP=28396;EAS_AF=0.0288;AMR_AF=0.2262;AFR_AF=0.2322;EUR_AF=0.2972;SAS_AF=0.092;AA=T|||;VT=SNP
16	89223906	rs151201822	A	G	100	PASS	AC=327;AF=0.0652955;AN=5008;NS=2504;DP=29575;EAS_AF=0.1736;AMR_AF=0.0317;AFR_AF=0.0015;EUR_AF=0.0656;SAS_AF=0.0634;AA=A|||;VT=SNP
16	89225157	rs28690424	G	A	100	PASS	AC=623;AF=0.124401;AN=5008;NS=2504;DP=28484;EAS_AF=0.0238;AMR_AF=0.1383;AFR_AF=0.2209;EUR_AF=0.1382;SAS_AF=0.0736;AA=G|||;VT=SNP
16	89225163	rs28373319	G	A	100	PASS	AC=2032;AF=0.405751;AN=5008;NS=2504;DP=28293;EAS_AF=0.6627;AMR_AF=0.2464;AFR_AF=0.3616;EUR_AF=0.2535;SAS_AF=0.4703;AA=A|||;VT=SNP
16	89225345	rs113199621	G	C	100	PASS	AC=260;AF=0.0519169;AN=5008;NS=2504;DP=20018;EAS_AF=0.1329;AMR_AF=0.013;AFR_AF=0.0219;EUR_AF=0.0268;SAS_AF=0.0624;AA=G|||;VT=SNP
16	89225364	rs77218881	G	T	100	PASS	AC=259;AF=0.0517173;AN=5008;NS=2504;DP=19389;EAS_AF=0.1319;AMR_AF=0.013;AFR_AF=0.0219;EUR_AF=0.0268;SAS_AF=0.0624;AA=G|||;VT=SNP
16	89225442	rs76849030	C	T	100	PASS	AC=261;AF=0.0521166;AN=5008;NS=2504;DP=17196;EAS_AF=0.1329;AMR_AF=0.013;AFR_AF=0.0219;EUR_AF=0.0268;SAS_AF=0.0634;AA=C|||;VT=SNP
16	89225454	rs72819322	C	G	100	PASS	AC=332;AF=0.0662939;AN=5008;NS=2504;DP=17857;EAS_AF=0.1766;AMR_AF=0.0331;AFR_AF=0.0015;EUR_AF=0.0666;SAS_AF=0.0634;AA=C|||;VT=SNP
16	89225495	rs72819323	C	T	100	PASS	AC=332;AF=0.0662939;AN=5008;NS=2504;DP=19001;EAS_AF=0.1766;AMR_AF=0.0331;AFR_AF=0.0015;EUR_AF=0.0666;SAS_AF=0.0634;AA=C|||;VT=SNP
16	89225562	rs117523575	C	A	100	PASS	AC=247;AF=0.0493211;AN=5008;NS=2504;DP=21489;EAS_AF=0.1369;AMR_AF=0.0115;AFR_AF=0.0098;EUR_AF=0.0268;SAS_AF=0.0624;AA=C|||;VT=SNP
16	89225609	rs72819325	T	G	100	PASS	AC=332;AF=0.0662939;AN=5008;NS=2504;DP=20870;EAS_AF=0.1766;AMR_AF=0.0331;AFR_AF=0.0015;EUR_AF=0.0666;SAS_AF=0.0634;AA=T|||;VT=SNP
16	89225652	rs75025772	G	A	100	PASS	AC=791;AF=0.157947;AN=5008;NS=2504;DP=20200;EAS_AF=0.3442;AMR_AF=0.1052;AFR_AF=0.0613;EUR_AF=0.0219;SAS_AF=0.274;AA=G|||;VT=SNP
16	89225674	rs76594781	C	T	100	PASS	AC=265;AF=0.0529153;AN=5008;NS=2504;DP=18901;EAS_AF=0.1369;AMR_AF=0.013;AFR_AF=0.0227;EUR_AF=0.0268;SAS_AF=0.0624;AA=C|||;VT=SNP
16	89226356	rs72819326	G	C	100	PASS	AC=349;AF=0.0696885;AN=5008;NS=2504;DP=17543;EAS_AF=0.1756;AMR_AF=0.0346;AFR_AF=0.0144;EUR_AF=0.0666;SAS_AF=0.0634;AA=G|||;VT=SNP
16	89226511	rs883941	T	C	100	PASS	AC=1978;AF=0.394968;AN=5008;NS=2504;DP=15361;EAS_AF=0.6627;AMR_AF=0.2205;AFR_AF=0.3374;EUR_AF=0.2515;SAS_AF=0.4683;AA=T|||;VT=SNP
16	89226631	rs72819328	C	G	100	PASS	AC=331;AF=0.0660942;AN=5008;NS=2504;DP=13335;EAS_AF=0.1756;AMR_AF=0.0331;AFR_AF=0.0015;EUR_AF=0.0666;SAS_AF=0.0634;AA=C|||;VT=SNP
16	89227806	rs11644528	G	A	100	PASS	AC=2032;AF=0.405751;AN=5008;NS=2504;DP=20694;EAS_AF=0.6587;AMR_AF=0.2205;AFR_AF=0.382;EUR_AF=0.2515;SAS_AF=0.4673;AA=g|||;VT=SNP
16	89227817	rs11640375	A	G	100	PASS	AC=2032;AF=0.405751;AN=5008;NS=2504;DP=21161;EAS_AF=0.6587;AMR_AF=0.2205;AFR_AF=0.382;EUR_AF=0.2515;SAS_AF=0.4673;AA=g|||;VT=SNP
16	89227852	rs72819330	C	T	100	PASS	AC=339;AF=0.0676917;AN=5008;NS=2504;DP=22363;EAS_AF=0.1835;AMR_AF=0.0331;AFR_AF=0.0015;EUR_AF=0.0666;SAS_AF=0.0634;AA=c|||;VT=SNP
16	89228784	rs72819331	C	T	100	PASS	AC=339;AF=0.0676917;AN=5008;NS=2504;DP=23265;EAS_AF=0.1835;AMR_AF=0.0331;AFR_AF=0.0015;EUR_AF=0.0666;SAS_AF=0.0634;AA=C|||;VT=SNP
16	89228929	rs72819332	C	G	100	PASS	AC=343;AF=0.0684904;AN=5008;NS=2504;DP=15948;EAS_AF=0.1875;AMR_AF=0.0331;AFR_AF=0.0015;EUR_AF=0.0666;SAS_AF=0.0634;AA=C|||;VT=SNP
16	89229088	rs4352046	T	C	100	PASS	AC=1901;AF=0.379593;AN=5008;NS=2504;DP=14559;EAS_AF=0.6597;AMR_AF=0.2205;AFR_AF=0.2829;EUR_AF=0.2515;SAS_AF=0.4663;AA=T|||;VT=SNP
16	89229372	rs34450472	T	C	100	PASS	AC=1951;AF=0.389577;AN=5008;NS=2504;DP=14585;EAS_AF=0.6607;AMR_AF=0.2176;AFR_AF=0.3215;EUR_AF=0.2515;SAS_AF=0.4663;AA=T|||;VT=SNP
16	89229598	rs34022105	G	A	100	PASS	AC=561;AF=0.112021;AN=5008;NS=2504;DP=21608;EAS_AF=0.0238;AMR_AF=0.1326;AFR_AF=0.1831;EUR_AF=0.1362;SAS_AF=0.0675;AA=G|||;VT=SNP
16	89229984	rs4310853	G	A	100	PASS	AC=1705;AF=0.340455;AN=5008;NS=2504;DP=20716;EAS_AF=0.5288;AMR_AF=0.2061;AFR_AF=0.3116;EUR_AF=0.2247;SAS_AF=0.3998;AA=G|||;VT=SNP
16	89230316	rs12598652	T	C	100	PASS	AC=2011;AF=0.401558;AN=5008;NS=2504;DP=17265;EAS_AF=0.6627;AMR_AF=0.2176;AFR_AF=0.3646;EUR_AF=0.2515;SAS_AF=0.4673;AA=C|||;VT=SNP
16	89230366	rs4277343	T	C	100	PASS	AC=2010;AF=0.401358;AN=5008;NS=2504;DP=17450;EAS_AF=0.6617;AMR_AF=0.2176;AFR_AF=0.3646;EUR_AF=0.2515;SAS_AF=0.4673;AA=C|||;VT=SNP
16	89230367	rs4474680	G	A	100	PASS	AC=709;AF=0.141573;AN=5008;NS=2504;DP=17301;EAS_AF=0.3185;AMR_AF=0.0346;AFR_AF=0.0582;EUR_AF=0.0219;SAS_AF=0.271;AA=G|||;VT=SNP
16	89230414	rs72819334	T	A	100	PASS	AC=344;AF=0.0686901;AN=5008;NS=2504;DP=15457;EAS_AF=0.1885;AMR_AF=0.0331;AFR_AF=0.0015;EUR_AF=0.0666;SAS_AF=0.0634;AA=T|||;VT=SNP
16	89230589	rs4581700	G	C	100	PASS	AC=1648;AF=0.329073;AN=5008;NS=2504;DP=17216;EAS_AF=0.4732;AMR_AF=0.183;AFR_AF=0.3502;EUR_AF=0.1849;SAS_AF=0.4039;AA=C|||;VT=SNP
16	89230985	rs12600036	G	C	100	PASS	AC=2065;AF=0.41234;AN=5008;NS=2504;DP=14271;EAS_AF=0.6587;AMR_AF=0.2637;AFR_AF=0.3116;EUR_AF=0.328;SAS_AF=0.4867;AA=G|||;VT=SNP
16	89231013	rs12918431	A	T	100	PASS	AC=1526;AF=0.304712;AN=5008;NS=2504;DP=15828;EAS_AF=0.4732;AMR_AF=0.1801;AFR_AF=0.2587;EUR_AF=0.1849;SAS_AF=0.4049;AA=A|||;VT=SNP
16	89231051	rs12598250	A	G	100	PASS	AC=2065;AF=0.41234;AN=5008;NS=2504;DP=16067;EAS_AF=0.6637;AMR_AF=0.2219;AFR_AF=0.3858;EUR_AF=0.2515;SAS_AF=0.4898;AA=G|||;VT=SNP
16	89231185	rs77797587	G	A	100	PASS	AC=727;AF=0.145168;AN=5008;NS=2504;DP=13810;EAS_AF=0.3204;AMR_AF=0.036;AFR_AF=0.0696;EUR_AF=0.0219;SAS_AF=0.271;AA=G|||;VT=SNP
16	89231549	rs35635608	G	A	100	PASS	AC=1661;AF=0.331669;AN=5008;NS=2504;DP=15024;EAS_AF=0.4772;AMR_AF=0.1844;AFR_AF=0.3563;EUR_AF=0.1849;SAS_AF=0.4039;AA=A|||;VT=SNP
16	89231593	rs72819337	A	G	100	PASS	AC=340;AF=0.0678914;AN=5008;NS=2504;DP=14748;EAS_AF=0.1835;AMR_AF=0.0331;AFR_AF=0.0023;EUR_AF=0.0666;SAS_AF=0.0634;AA=A|||;VT=SNP
16	89231840	rs34303789	T	C	100	PASS	AC=1332;AF=0.265974;AN=5008;NS=2504;DP=13613;EAS_AF=0.3502;AMR_AF=0.1686;AFR_AF=0.2806;EUR_AF=0.1581;SAS_AF=0.3395;AA=T|||;VT=SNP
16	89233118	rs113591515	G	A	100	PASS	AC=465;AF=0.0928514;AN=5008;NS=2504;DP=17609;EAS_AF=0.1845;AMR_AF=0.036;AFR_AF=0.0946;EUR_AF=0.0666;SAS_AF=0.0634;AA=G|||;VT=SNP
16	89233211	rs77193977	T	C	100	PASS	AC=340;AF=0.0678914;AN=5008;NS=2504;DP=16999;EAS_AF=0.1845;AMR_AF=0.0331;AFR_AF=0.0015;EUR_AF=0.0666;SAS_AF=0.0634;AA=T|||;VT=SNP
16	89233356	rs7498590	G	A	100	PASS	AC=642;AF=0.128195;AN=5008;NS=2504;DP=16327;EAS_AF=0.1855;AMR_AF=0.0591;AFR_AF=0.2148;EUR_AF=0.0676;SAS_AF=0.0634;AA=G|||;VT=SNP
16	89233498	rs3903052	A	G	100	PASS	AC=726;AF=0.144968;AN=5008;NS=2504;DP=18175;EAS_AF=0.1845;AMR_AF=0.0605;AFR_AF=0.2784;EUR_AF=0.0676;SAS_AF=0.0634;AA=G|||;VT=SNP
16	89233650	rs4076384	T	C	100	PASS	AC=727;AF=0.145168;AN=5008;NS=2504;DP=16835;EAS_AF=0.1845;AMR_AF=0.0605;AFR_AF=0.2791;EUR_AF=0.0676;SAS_AF=0.0634;AA=C|||;VT=SNP
16	89233698	rs72819340	G	A	100	PASS	AC=339;AF=0.0676917;AN=5008;NS=2504;DP=15963;EAS_AF=0.1835;AMR_AF=0.0331;AFR_AF=0.0015;EUR_AF=0.0666;SAS_AF=0.0634;AA=G|||;VT=SNP
16	89233754	rs2002259	A	G	100	PASS	AC=1717;AF=0.342851;AN=5008;NS=2504;DP=16043;EAS_AF=0.6379;AMR_AF=0.1081;AFR_AF=0.3714;EUR_AF=0.1163;SAS_AF=0.3998;AA=G|||;VT=SNP
16	89233798	rs76082320	C	T	100	PASS	AC=239;AF=0.0477236;AN=5008;NS=2504;DP=15606;EAS_AF=0.129;AMR_AF=0.0115;AFR_AF=0.0068;EUR_AF=0.0278;SAS_AF=0.0654;AA=C|||;VT=SNP
16	89234554	rs75234870	A	G	100	PASS	AC=239;AF=0.0477236;AN=5008;NS=2504;DP=15950;EAS_AF=0.129;AMR_AF=0.0115;AFR_AF=0.0076;EUR_AF=0.0268;SAS_AF=0.0654;AA=A|||;VT=SNP
16	89234676	rs12597281	A	G	100	PASS	AC=2043;AF=0.407947;AN=5008;NS=2504;DP=14775;EAS_AF=0.6617;AMR_AF=0.2219;AFR_AF=0.3812;EUR_AF=0.2565;SAS_AF=0.4703;AA=G|||;VT=SNP
16	89234723	rs72819343	A	G	100	PASS	AC=947;AF=0.189097;AN=5008;NS=2504;DP=15781;EAS_AF=0.3016;AMR_AF=0.072;AFR_AF=0.2814;EUR_AF=0.0944;SAS_AF=0.1288;AA=G|||;VT=SNP
16	89234760	rs78538583	A	G	100	PASS	AC=293;AF=0.0585064;AN=5008;NS=2504;DP=16436;EAS_AF=0.13;AMR_AF=0.0115;AFR_AF=0.0477;EUR_AF=0.0268;SAS_AF=0.0654;AA=A|||;VT=SNP
16	89234948	rs12922670	C	A	100	PASS	AC=308;AF=0.0615016;AN=5008;NS=2504;DP=16037;EAS_AF=0.0238;AMR_AF=0.1066;AFR_AF=0.0061;EUR_AF=0.1352;SAS_AF=0.0675;AA=C|||;VT=SNP
16	89235184	rs12598446	T	G	100	PASS	AC=700;AF=0.139776;AN=5008;NS=2504;DP=16284;EAS_AF=0.3353;AMR_AF=0.0346;AFR_AF=0.0378;EUR_AF=0.0219;SAS_AF=0.272;AA=T|||;VT=SNP
16	89235258	rs72819344	C	A	100	PASS	AC=606;AF=0.121006;AN=5008;NS=2504;DP=15900;EAS_AF=0.3006;AMR_AF=0.0389;AFR_AF=0.056;EUR_AF=0.0765;SAS_AF=0.1278;AA=A|||;VT=SNP
16	89235401	rs117156175	C	T	100	PASS	AC=70;AF=0.0139776;AN=5008;NS=2504;DP=14983;EAS_AF=0.0387;AMR_AF=0.0101;AFR_AF=0.0015;EUR_AF=0.0199;SAS_AF=0.002;AA=c|||;VT=SNP
16	89235570	rs75531100	G	A	100	PASS	AC=237;AF=0.0473243;AN=5008;NS=2504;DP=17929;EAS_AF=0.129;AMR_AF=0.0115;AFR_AF=0.0068;EUR_AF=0.0258;SAS_AF=0.0654;AA=G|||;VT=SNP
16	89235655	rs12599804	G	A	100	PASS	AC=698;AF=0.139377;AN=5008;NS=2504;DP=16188;EAS_AF=0.3343;AMR_AF=0.0375;AFR_AF=0.0371;EUR_AF=0.0219;SAS_AF=0.2699;AA=G|||;VT=SNP
16	89235746	rs74912344	G	A	100	PASS	AC=343;AF=0.0684904;AN=5008;NS=2504;DP=14544;EAS_AF=0.1706;AMR_AF=0.0317;AFR_AF=0.0151;EUR_AF=0.0666;SAS_AF=0.0634;AA=G|||;VT=SNP
16	89235776	rs12599826	G	A	100	PASS	AC=722;AF=0.144169;AN=5008;NS=2504;DP=14516;EAS_AF=0.3343;AMR_AF=0.036;AFR_AF=0.0552;EUR_AF=0.0219;SAS_AF=0.271;AA=G|||;VT=SNP
16	89235892	rs72819348	T	C	100	PASS	AC=650;AF=0.129792;AN=5008;NS=2504;DP=15358;EAS_AF=0.1657;AMR_AF=0.0591;AFR_AF=0.236;EUR_AF=0.0676;SAS_AF=0.0634;AA=C|||;VT=SNP
16	89235906	rs112982292	T	C	100	PASS	AC=605;AF=0.120807;AN=5008;NS=2504;DP=15547;EAS_AF=0.129;AMR_AF=0.0389;AFR_AF=0.2708;EUR_AF=0.0258;SAS_AF=0.0654;AA=C|||;VT=SNP
16	89235915	rs72819349	C	T	100	PASS	AC=338;AF=0.067492;AN=5008;NS=2504;DP=16008;EAS_AF=0.1657;AMR_AF=0.0317;AFR_AF=0.0151;EUR_AF=0.0666;SAS_AF=0.0634;AA=C|||;VT=SNP
16	89235935	rs12599862	G	T	100	PASS	AC=698;AF=0.139377;AN=5008;NS=2504;DP=16238;EAS_AF=0.3343;AMR_AF=0.036;AFR_AF=0.0371;EUR_AF=0.0219;SAS_AF=0.271;AA=G|||;VT=SNP
16	89236329	rs72819350	C	T	100	PASS	AC=104;AF=0.0207668;AN=5008;NS=2504;DP=14253;EAS_AF=0.0238;AMR_AF=0.0259;AFR_AF=0.0008;EUR_AF=0.0497;SAS_AF=0.0112;AA=c|||;VT=SNP
16	89236496	rs74361671	G	A	100	PASS	AC=707;AF=0.141174;AN=5008;NS=2504;DP=17255;EAS_AF=0.3353;AMR_AF=0.036;AFR_AF=0.0439;EUR_AF=0.0219;SAS_AF=0.2699;AA=g|||;VT=SNP
16	89236737	rs75813972	G	C	100	PASS	AC=236;AF=0.0471246;AN=5008;NS=2504;DP=16192;EAS_AF=0.129;AMR_AF=0.0115;AFR_AF=0.0068;EUR_AF=0.0249;SAS_AF=0.0654;AA=g|||;VT=SNP
16	89237286	rs12596439	G	C	100	PASS	AC=687;AF=0.137181;AN=5008;NS=2504;DP=16542;EAS_AF=0.3313;AMR_AF=0.0346;AFR_AF=0.0325;EUR_AF=0.0219;SAS_AF=0.2699;AA=g|||;VT=SNP
16	89237729	rs4638573	A	G	100	PASS	AC=947;AF=0.189097;AN=5008;NS=2504;DP=7392;EAS_AF=0.3056;AMR_AF=0.0692;AFR_AF=0.2806;EUR_AF=0.0924;SAS_AF=0.1299;AA=g|||;VT=SNP
16	89238190	rs12927793	G	A	100	PASS	AC=1257;AF=0.250998;AN=5008;NS=2504;DP=9960;EAS_AF=0.0198;AMR_AF=0.3559;AFR_AF=0.1248;EUR_AF=0.5924;SAS_AF=0.2342;AA=g|||;VT=SNP
16	89238215	rs139759411	C	T	100	PASS	AC=254;AF=0.0507188;AN=5008;NS=2504;DP=10247;EAS_AF=0.0942;AMR_AF=0.0231;AFR_AF=0.0008;EUR_AF=0.0129;SAS_AF=0.1319;AA=c|||;VT=SNP;EX_TARGET
16	89238228	rs117058444	G	A	100	PASS	AC=250;AF=0.0499201;AN=5008;NS=2504;DP=10325;EAS_AF=0.1349;AMR_AF=0.0115;AFR_AF=0.0129;EUR_AF=0.0249;SAS_AF=0.0654;AA=g|||;VT=SNP;EX_TARGET
16	89238310	rs117273249	C	G	100	PASS	AC=104;AF=0.0207668;AN=5008;NS=2504;DP=10949;EAS_AF=0.0238;AMR_AF=0.0259;AFR_AF=0.0008;EUR_AF=0.0497;SAS_AF=0.0112;AA=c|||;VT=SNP;EX_TARGET
16	89238727	rs1109821	T	G	100	PASS	AC=1971;AF=0.39357;AN=5008;NS=2504;DP=13586;EAS_AF=0.7698;AMR_AF=0.1326;AFR_AF=0.4198;EUR_AF=0.1471;SAS_AF=0.409;AA=G|||;VT=SNP
16	89238728	rs882650	T	A	100	PASS	AC=1970;AF=0.393371;AN=5008;NS=2504;DP=13665;EAS_AF=0.7698;AMR_AF=0.1326;AFR_AF=0.4198;EUR_AF=0.1461;SAS_AF=0.409;AA=A|||;VT=SNP
16	89238874	rs7197788	G	A	100	PASS	AC=250;AF=0.0499201;AN=5008;NS=2504;DP=14157;EAS_AF=0.1349;AMR_AF=0.0115;AFR_AF=0.0129;EUR_AF=0.0249;SAS_AF=0.0654;AA=G|||;VT=SNP
16	89238961	rs140113856	A	C	100	PASS	AC=251;AF=0.0501198;AN=5008;NS=2504;DP=14406;EAS_AF=0.1359;AMR_AF=0.0115;AFR_AF=0.0129;EUR_AF=0.0249;SAS_AF=0.0654;AA=A|||;VT=SNP
16	89239206	rs113693994	C	T	100	PASS	AC=351;AF=0.0700879;AN=5008;NS=2504;DP=16299;EAS_AF=0.1687;AMR_AF=0.0317;AFR_AF=0.0386;EUR_AF=0.0656;SAS_AF=0.0429;AA=C|||;VT=SNP
16	89240783	rs729201	A	G	100	PASS	AC=364;AF=0.0726837;AN=5008;NS=2504;DP=18864;EAS_AF=0.1925;AMR_AF=0.098;AFR_AF=0.0068;EUR_AF=0.0567;SAS_AF=0.0368;AA=A|||;VT=SNP
16	89240938	rs729202	G	A	100	PASS	AC=313;AF=0.0625;AN=5008;NS=2504;DP=19602;EAS_AF=0.128;AMR_AF=0.0951;AFR_AF=0.0197;EUR_AF=0.0567;SAS_AF=0.0358;AA=G|||;VT=SNP
16	89240947	rs3887583	G	T	100	PASS	AC=371;AF=0.0740815;AN=5008;NS=2504;DP=19870;EAS_AF=0.1875;AMR_AF=0.0951;AFR_AF=0.0182;EUR_AF=0.0567;SAS_AF=0.0358;AA=G|||;VT=SNP
16	89241079	rs78799390	G	A	100	PASS	AC=697;AF=0.139177;AN=5008;NS=2504;DP=16722;EAS_AF=0.1825;AMR_AF=0.3012;AFR_AF=0.0068;EUR_AF=0.1054;SAS_AF=0.1933;AA=G|||;VT=SNP
16	89241415	rs12444102	C	T	100	PASS	AC=1574;AF=0.314297;AN=5008;NS=2504;DP=16869;EAS_AF=0.5873;AMR_AF=0.1196;AFR_AF=0.3971;EUR_AF=0.0805;SAS_AF=0.2996;AA=C|||;VT=SNP
16	89241459	rs729200	A	C	100	PASS	AC=358;AF=0.0714856;AN=5008;NS=2504;DP=16667;EAS_AF=0.1915;AMR_AF=0.0937;AFR_AF=0.0053;EUR_AF=0.0567;SAS_AF=0.0368;AA=A|||;VT=SNP
16	89241629	rs4785696	T	G	100	PASS	AC=1381;AF=0.275759;AN=5008;NS=2504;DP=15640;EAS_AF=0.6389;AMR_AF=0.1729;AFR_AF=0.1679;EUR_AF=0.1143;SAS_AF=0.2863;AA=G|||;VT=SNP
16	89241952	rs79652312	G	A	100	PASS	AC=248;AF=0.0495208;AN=5008;NS=2504;DP=16206;EAS_AF=0.1379;AMR_AF=0.013;AFR_AF=0.0091;EUR_AF=0.0249;SAS_AF=0.0644;AA=G|||;VT=SNP
16	89242148	rs72819352	G	A	100	PASS	AC=351;AF=0.0700879;AN=5008;NS=2504;DP=13687;EAS_AF=0.1875;AMR_AF=0.0937;AFR_AF=0.0038;EUR_AF=0.0567;SAS_AF=0.0358;AA=G|||;VT=SNP
16	89242366	rs72819354	G	A	100	PASS	AC=351;AF=0.0700879;AN=5008;NS=2504;DP=15463;EAS_AF=0.1875;AMR_AF=0.0937;AFR_AF=0.0038;EUR_AF=0.0567;SAS_AF=0.0358;AA=G|||;VT=SNP
16	89242767	rs72819355	T	C	100	PASS	AC=356;AF=0.0710863;AN=5008;NS=2504;DP=14949;EAS_AF=0.1875;AMR_AF=0.0937;AFR_AF=0.0076;EUR_AF=0.0567;SAS_AF=0.0358;AA=t|||;VT=SNP
16	89242872	rs77612535	G	A	100	PASS	AC=842;AF=0.168131;AN=5008;NS=2504;DP=13818;EAS_AF=0.4504;AMR_AF=0.0677;AFR_AF=0.0401;EUR_AF=0.0547;SAS_AF=0.2382;AA=g|||;VT=SNP
16	89242953	rs72819356	G	A	100	PASS	AC=351;AF=0.0700879;AN=5008;NS=2504;DP=15030;EAS_AF=0.1875;AMR_AF=0.0937;AFR_AF=0.0038;EUR_AF=0.0567;SAS_AF=0.0358;AA=G|||;VT=SNP
16	89243027	rs8049644	T	C	100	PASS	AC=2335;AF=0.466254;AN=5008;NS=2504;DP=15056;EAS_AF=0.8026;AMR_AF=0.3963;AFR_AF=0.2995;EUR_AF=0.3529;SAS_AF=0.5112;AA=C|||;VT=SNP
16	89243304	rs77698824	G	C	100	PASS	AC=372;AF=0.0742812;AN=5008;NS=2504;DP=12876;EAS_AF=0.1875;AMR_AF=0.0937;AFR_AF=0.0197;EUR_AF=0.0567;SAS_AF=0.0358;AA=C|||;VT=SNP
16	89243481	rs4785578	A	G	100	PASS	AC=357;AF=0.0712859;AN=5008;NS=2504;DP=12028;EAS_AF=0.1875;AMR_AF=0.0937;AFR_AF=0.0076;EUR_AF=0.0567;SAS_AF=0.0368;AA=a|||;VT=SNP
16	89243584	rs4785579	A	G	100	PASS	AC=358;AF=0.0714856;AN=5008;NS=2504;DP=13230;EAS_AF=0.1875;AMR_AF=0.0951;AFR_AF=0.0076;EUR_AF=0.0567;SAS_AF=0.0368;AA=G|||;VT=SNP
16	89243832	rs72819358	T	G	100	PASS	AC=357;AF=0.0712859;AN=5008;NS=2504;DP=16582;EAS_AF=0.1875;AMR_AF=0.0937;AFR_AF=0.0076;EUR_AF=0.0567;SAS_AF=0.0368;AA=g|||;VT=SNP
16	89243893	rs79341274	A	G	100	PASS	AC=358;AF=0.0714856;AN=5008;NS=2504;DP=14896;EAS_AF=0.1885;AMR_AF=0.0937;AFR_AF=0.0076;EUR_AF=0.0567;SAS_AF=0.0368;AA=A|||;VT=SNP
16	89244086	rs4592657	A	G	100	PASS	AC=1248;AF=0.249201;AN=5008;NS=2504;DP=16769;EAS_AF=0.6369;AMR_AF=0.1643;AFR_AF=0.0832;EUR_AF=0.1113;SAS_AF=0.2761;AA=G|||;VT=SNP
16	89244737	rs77727600	G	A	100	PASS	AC=842;AF=0.168131;AN=5008;NS=2504;DP=15334;EAS_AF=0.4504;AMR_AF=0.0677;AFR_AF=0.0439;EUR_AF=0.0537;SAS_AF=0.2342;AA=G|||;VT=SNP
16	89244774	rs80024341	G	A	100	PASS	AC=835;AF=0.166733;AN=5008;NS=2504;DP=16544;EAS_AF=0.4425;AMR_AF=0.0663;AFR_AF=0.0439;EUR_AF=0.0537;SAS_AF=0.2362;AA=g|||;VT=SNP
16	89245055	rs66754614	T	G	100	PASS	AC=2208;AF=0.440895;AN=5008;NS=2504;DP=14326;EAS_AF=0.7996;AMR_AF=0.3112;AFR_AF=0.3411;EUR_AF=0.2813;SAS_AF=0.4622;AA=g|||;VT=SNP
16	89245248	rs73261990	G	A	100	PASS	AC=727;AF=0.145168;AN=5008;NS=2504;DP=13076;EAS_AF=0.3373;AMR_AF=0.0418;AFR_AF=0.0703;EUR_AF=0.0298;SAS_AF=0.2403;AA=g|||;VT=SNP
16	89245265	rs71395390	C	A	100	PASS	AC=536;AF=0.107029;AN=5008;NS=2504;DP=13974;EAS_AF=0.0238;AMR_AF=0.1326;AFR_AF=0.1793;EUR_AF=0.1173;SAS_AF=0.0665;AA=c|||;VT=SNP
16	89245890	rs2287359	G	T	100	PASS	AC=845;AF=0.16873;AN=5008;NS=2504;DP=15134;EAS_AF=0.4444;AMR_AF=0.0677;AFR_AF=0.0461;EUR_AF=0.0567;SAS_AF=0.2372;AA=G|||;VT=SNP;EX_TARGET
16	89245955	rs2287358	C	T	100	PASS	AC=345;AF=0.0688898;AN=5008;NS=2504;DP=15592;EAS_AF=0.1885;AMR_AF=0.0922;AFR_AF=0.0023;EUR_AF=0.0517;SAS_AF=0.0368;AA=C|||;VT=SNP;EX_TARGET
16	89246670	rs59865771	T	C	100	PASS	AC=2158;AF=0.430911;AN=5008;NS=2504;DP=19591;EAS_AF=0.8224;AMR_AF=0.3141;AFR_AF=0.3003;EUR_AF=0.2813;SAS_AF=0.4407;AA=C|||;VT=SNP;EX_TARGET
16	89247251	rs140843686	C	T	100	PASS	AC=348;AF=0.0694888;AN=5008;NS=2504;DP=12616;EAS_AF=0.1905;AMR_AF=0.0922;AFR_AF=0.003;EUR_AF=0.0517;SAS_AF=0.0368;AA=c|||;VT=SNP
16	89247662	rs80264718	G	A	100	PASS	AC=878;AF=0.175319;AN=5008;NS=2504;DP=14135;EAS_AF=0.369;AMR_AF=0.0937;AFR_AF=0.0514;EUR_AF=0.1859;SAS_AF=0.1902;AA=g|||;VT=SNP
16	89248299	rs34284163	T	A	100	PASS	AC=1179;AF=0.235423;AN=5008;NS=2504;DP=10766;EAS_AF=0.2619;AMR_AF=0.1916;AFR_AF=0.2337;EUR_AF=0.2008;SAS_AF=0.2771;AA=t|||;VT=SNP
16	89248821	rs12599774	A	G	100	PASS	AC=1314;AF=0.26238;AN=5008;NS=2504;DP=11916;EAS_AF=0.3075;AMR_AF=0.2824;AFR_AF=0.2481;EUR_AF=0.2406;SAS_AF=0.2434;AA=g|||;VT=SNP
16	89248851	rs7404994	A	C	100	PASS	AC=2255;AF=0.45028;AN=5008;NS=2504;DP=11653;EAS_AF=0.6964;AMR_AF=0.3833;AFR_AF=0.3154;EUR_AF=0.4294;SAS_AF=0.4479;AA=a|||;VT=SNP
16	89249041	rs7405436	T	C	100	PASS	AC=2252;AF=0.449681;AN=5008;NS=2504;DP=14368;EAS_AF=0.6964;AMR_AF=0.3804;AFR_AF=0.3177;EUR_AF=0.4264;SAS_AF=0.4468;AA=C|||;VT=SNP
16	89249075	rs34013220	C	T	100	PASS	AC=971;AF=0.19389;AN=5008;NS=2504;DP=17028;EAS_AF=0.1181;AMR_AF=0.1873;AFR_AF=0.2474;EUR_AF=0.1859;SAS_AF=0.2127;AA=T|||;VT=SNP
16	89249301	rs112282484	T	C	100	PASS	AC=911;AF=0.181909;AN=5008;NS=2504;DP=18474;EAS_AF=0.12;AMR_AF=0.183;AFR_AF=0.2012;EUR_AF=0.1879;SAS_AF=0.2127;AA=T|||;VT=SNP
16	89250145	rs2287357	G	A	100	PASS	AC=817;AF=0.163139;AN=5008;NS=2504;DP=16894;EAS_AF=0.3889;AMR_AF=0.0764;AFR_AF=0.0499;EUR_AF=0.1252;SAS_AF=0.184;AA=G|||;VT=SNP;EX_TARGET
16	89250882	rs9635539	T	C	100	PASS	AC=2256;AF=0.450479;AN=5008;NS=2504;DP=18182;EAS_AF=0.6974;AMR_AF=0.379;AFR_AF=0.3154;EUR_AF=0.4284;SAS_AF=0.4519;AA=C|||;VT=SNP
16	89250951	rs9635533	T	A	100	PASS	AC=1296;AF=0.258786;AN=5008;NS=2504;DP=17894;EAS_AF=0.3075;AMR_AF=0.2781;AFR_AF=0.2481;EUR_AF=0.2376;SAS_AF=0.2311;AA=A|||;VT=SNP
16	89251128	rs9635540	G	A	100	PASS	AC=339;AF=0.0676917;AN=5008;NS=2504;DP=17850;EAS_AF=0.1885;AMR_AF=0.0922;AFR_AF=0.0023;EUR_AF=0.0517;SAS_AF=0.0307;AA=G|||;VT=SNP
16	89251776	rs58079876	G	A	100	PASS	AC=933;AF=0.186302;AN=5008;NS=2504;DP=14023;EAS_AF=0.1171;AMR_AF=0.1859;AFR_AF=0.2269;EUR_AF=0.1849;SAS_AF=0.2045;AA=G|||;VT=SNP;EX_TARGET
16	89251798	rs2287356	C	T	100	PASS	AC=1333;AF=0.266174;AN=5008;NS=2504;DP=13601;EAS_AF=0.3065;AMR_AF=0.281;AFR_AF=0.2814;EUR_AF=0.2356;SAS_AF=0.2249;AA=T|||;VT=SNP
16	89251832	rs2287355	C	T	100	PASS	AC=342;AF=0.0682907;AN=5008;NS=2504;DP=14446;EAS_AF=0.1885;AMR_AF=0.0922;AFR_AF=0.0045;EUR_AF=0.0517;SAS_AF=0.0307;AA=C|||;VT=SNP
16	89251851	rs2287354	A	G	100	PASS	AC=2520;AF=0.503195;AN=5008;NS=2504;DP=15180;EAS_AF=0.8353;AMR_AF=0.3876;AFR_AF=0.354;EUR_AF=0.4354;SAS_AF=0.5143;AA=G|||;VT=SNP
16	89252488	rs73264003	C	T	100	PASS	AC=942;AF=0.188099;AN=5008;NS=2504;DP=21902;EAS_AF=0.1181;AMR_AF=0.183;AFR_AF=0.2277;EUR_AF=0.1819;SAS_AF=0.2168;AA=-|||;VT=SNP
16	89252892	rs74187036	G	A	100	PASS	AC=837;AF=0.167133;AN=5008;NS=2504;DP=24392;EAS_AF=0.3631;AMR_AF=0.1009;AFR_AF=0.0113;EUR_AF=0.1879;SAS_AF=0.2014;AA=A|||;VT=SNP
16	89252918	rs183449783	A	C	100	PASS	AC=340;AF=0.0678914;AN=5008;NS=2504;DP=24176;EAS_AF=0.1875;AMR_AF=0.0922;AFR_AF=0.0038;EUR_AF=0.0517;SAS_AF=0.0307;AA=A|||;VT=SNP
16	89252948	rs368567018	C	T	100	PASS	AC=339;AF=0.0676917;AN=5008;NS=2504;DP=23035;EAS_AF=0.1865;AMR_AF=0.0908;AFR_AF=0.0045;EUR_AF=0.0517;SAS_AF=0.0307;AA=N|||;VT=SNP
16	89253136	rs55971619	A	C	100	PASS	AC=2277;AF=0.454673;AN=5008;NS=2504;DP=23041;EAS_AF=0.6905;AMR_AF=0.3847;AFR_AF=0.3351;EUR_AF=0.4274;SAS_AF=0.4509;AA=N|||;VT=SNP
16	89253235	rs112120867	C	T	100	PASS	AC=917;AF=0.183107;AN=5008;NS=2504;DP=26118;EAS_AF=0.369;AMR_AF=0.1009;AFR_AF=0.0666;EUR_AF=0.1869;SAS_AF=0.2035;AA=N|||;VT=SNP
16	89253269	rs55694921	G	A	100	PASS	AC=874;AF=0.174521;AN=5008;NS=2504;DP=25138;EAS_AF=0.1161;AMR_AF=0.1772;AFR_AF=0.18;EUR_AF=0.1859;SAS_AF=0.2137;AA=N|||;VT=SNP
16	89253610	rs66682219	A	G	100	PASS	AC=923;AF=0.184305;AN=5008;NS=2504;DP=25747;EAS_AF=0.3889;AMR_AF=0.1009;AFR_AF=0.0537;EUR_AF=0.1889;SAS_AF=0.2045;AA=A|||;VT=SNP
16	89254064	rs12929648	A	G	100	PASS	AC=943;AF=0.188299;AN=5008;NS=2504;DP=16436;EAS_AF=0.121;AMR_AF=0.1816;AFR_AF=0.2231;EUR_AF=0.1869;SAS_AF=0.2168;AA=A|||;VT=SNP
16	89255032	rs117607956	A	G	100	PASS	AC=336;AF=0.0670927;AN=5008;NS=2504;DP=16982;EAS_AF=0.1875;AMR_AF=0.0922;AFR_AF=0.0023;EUR_AF=0.0507;SAS_AF=0.0297;AA=N|||;VT=SNP
16	89256008	rs28504541	T	C	100	PASS	AC=2431;AF=0.485423;AN=5008;NS=2504;DP=17922;EAS_AF=0.7788;AMR_AF=0.3862;AFR_AF=0.3729;EUR_AF=0.4374;SAS_AF=0.455;AA=C|||;VT=SNP
16	89256040	rs72819363	A	C	100	PASS	AC=490;AF=0.0978435;AN=5008;NS=2504;DP=19570;EAS_AF=0.1528;AMR_AF=0.0893;AFR_AF=0.0091;EUR_AF=0.1809;SAS_AF=0.0818;AA=A|||;VT=SNP
16	89256131	rs4785719	A	G	100	PASS	AC=2394;AF=0.478035;AN=5008;NS=2504;DP=19782;EAS_AF=0.7788;AMR_AF=0.3862;AFR_AF=0.3449;EUR_AF=0.4364;SAS_AF=0.456;AA=a|||;VT=SNP
16	89256191	rs72819365	T	G	100	PASS	AC=341;AF=0.0680911;AN=5008;NS=2504;DP=19312;EAS_AF=0.1925;AMR_AF=0.0922;AFR_AF=0.0023;EUR_AF=0.0507;SAS_AF=0.0297;AA=T|||;VT=SNP
16	89256695	rs72819366	G	A	100	PASS	AC=879;AF=0.175519;AN=5008;NS=2504;DP=15936;EAS_AF=0.3512;AMR_AF=0.0937;AFR_AF=0.0499;EUR_AF=0.1899;SAS_AF=0.2076;AA=g|||;VT=SNP;EX_TARGET
16	89257515	rs72819368	T	C	100	PASS	AC=924;AF=0.184505;AN=5008;NS=2504;DP=23652;EAS_AF=0.3819;AMR_AF=0.1009;AFR_AF=0.0545;EUR_AF=0.1909;SAS_AF=0.2096;AA=T|||;VT=SNP
16	89258747	rs75791347	A	C	100	PASS	AC=2269;AF=0.453075;AN=5008;NS=2504;DP=8209;EAS_AF=0.6528;AMR_AF=0.3804;AFR_AF=0.3616;EUR_AF=0.4304;SAS_AF=0.4458;AA=c|||;VT=SNP;EX_TARGET
16	89259693	rs12920277	G	A	100	PASS	AC=918;AF=0.183307;AN=5008;NS=2504;DP=3973;EAS_AF=0.1766;AMR_AF=0.1772;AFR_AF=0.174;EUR_AF=0.1958;SAS_AF=0.1943;AA=c|||;VT=SNP
16	89259993	rs3815615	A	G	100	PASS	AC=2503;AF=0.4998;AN=5008;NS=2504;DP=8160;EAS_AF=0.8333;AMR_AF=0.3775;AFR_AF=0.3389;EUR_AF=0.4473;SAS_AF=0.5143;AA=G|||;VT=SNP;EX_TARGET
16	89260563	rs3785415	G	A	100	PASS	AC=1812;AF=0.361821;AN=5008;NS=2504;DP=14273;EAS_AF=0.3978;AMR_AF=0.379;AFR_AF=0.0923;EUR_AF=0.6352;SAS_AF=0.3957;AA=G|||;VT=SNP
16	89260826	rs3826267	C	T	100	PASS	AC=848;AF=0.169329;AN=5008;NS=2504;DP=18098;EAS_AF=0.121;AMR_AF=0.1744;AFR_AF=0.1747;EUR_AF=0.1869;SAS_AF=0.1902;AA=C|||;VT=SNP
16	89260909	rs10438575	C	T	100	PASS	AC=1579;AF=0.315296;AN=5008;NS=2504;DP=17378;EAS_AF=0.1508;AMR_AF=0.3372;AFR_AF=0.5976;EUR_AF=0.1123;SAS_AF=0.2965;AA=C|||;VT=SNP
16	89260984	rs72819370	G	T	100	PASS	AC=213;AF=0.0425319;AN=5008;NS=2504;DP=16490;EAS_AF=0.0476;AMR_AF=0.0922;AFR_AF=0.0212;EUR_AF=0.0437;SAS_AF=0.0297;AA=T|||;VT=SNP
16	89261482	rs2270416	C	A	100	PASS	AC=376;AF=0.0750799;AN=5008;NS=2504;DP=16536;EAS_AF=0.1825;AMR_AF=0.0922;AFR_AF=0.0325;EUR_AF=0.0507;SAS_AF=0.0348;AA=A|||;VT=SNP;EX_TARGET
16	89262431	rs2287353	G	A	100	PASS	AC=664;AF=0.132588;AN=5008;NS=2504;DP=13577;EAS_AF=0.1508;AMR_AF=0.2853;AFR_AF=0.0144;EUR_AF=0.0895;SAS_AF=0.2096;AA=g|||;VT=SNP
16	89262657	rs117169628	G	A	100	PASS	AC=362;AF=0.0722843;AN=5008;NS=2504;DP=12477;EAS_AF=0.0248;AMR_AF=0.1153;AFR_AF=0.0061;EUR_AF=0.161;SAS_AF=0.089;AA=G|||;VT=SNP
16	89263386	rs72819371	A	G	100	PASS	AC=784;AF=0.15655;AN=5008;NS=2504;DP=16888;EAS_AF=0.3879;AMR_AF=0.072;AFR_AF=0.0499;EUR_AF=0.1243;SAS_AF=0.1554;AA=A|||;VT=SNP
16	89263402	rs72819372	C	T	100	PASS	AC=779;AF=0.155551;AN=5008;NS=2504;DP=17048;EAS_AF=0.3879;AMR_AF=0.072;AFR_AF=0.0499;EUR_AF=0.1223;SAS_AF=0.1524;AA=C|||;VT=SNP
16	89263454	rs7188277	T	C	100	PASS	AC=1211;AF=0.241813;AN=5008;NS=2504;DP=16902;EAS_AF=0.5685;AMR_AF=0.17;AFR_AF=0.1188;EUR_AF=0.1759;SAS_AF=0.1902;AA=C|||;VT=SNP
16	89263565	rs3826268	A	G	100	PASS	AC=785;AF=0.156749;AN=5008;NS=2504;DP=15093;EAS_AF=0.3889;AMR_AF=0.072;AFR_AF=0.0499;EUR_AF=0.1243;SAS_AF=0.1554;AA=A|||;VT=SNP
16	89263851	rs3743986	T	C	100	PASS	AC=2122;AF=0.423722;AN=5008;NS=2504;DP=15733;EAS_AF=0.6905;AMR_AF=0.3473;AFR_AF=0.3533;EUR_AF=0.3598;SAS_AF=0.364;AA=C|||;VT=SNP
16	89264046	rs3826269	C	T	100	PASS	AC=782;AF=0.15615;AN=5008;NS=2504;DP=16735;EAS_AF=0.3899;AMR_AF=0.072;AFR_AF=0.0499;EUR_AF=0.1233;SAS_AF=0.1524;AA=C|||;VT=SNP
16	89264167	rs35379058	C	T	100	PASS	AC=908;AF=0.18131;AN=5008;NS=2504;DP=19645;EAS_AF=0.12;AMR_AF=0.1801;AFR_AF=0.2307;EUR_AF=0.1849;SAS_AF=0.1748;AA=C|||;VT=SNP
16	89264460	rs7202874	C	T	100	PASS	AC=905;AF=0.180711;AN=5008;NS=2504;DP=17090;EAS_AF=0.121;AMR_AF=0.1787;AFR_AF=0.2292;EUR_AF=0.1849;SAS_AF=0.1738;AA=C|||;VT=SNP
16	89265087	rs61732365	A	G	100	PASS	AC=1715;AF=0.342452;AN=5008;NS=2504;DP=17645;EAS_AF=0.5089;AMR_AF=0.2507;AFR_AF=0.2844;EUR_AF=0.3091;SAS_AF=0.3487;AA=A|||;VT=SNP
16	89265095	rs4785728	C	T	100	PASS	AC=348;AF=0.0694888;AN=5008;NS=2504;DP=17727;EAS_AF=0.1815;AMR_AF=0.0922;AFR_AF=0.0106;EUR_AF=0.0517;SAS_AF=0.0358;AA=T|||;VT=SNP
16	89265100	rs61732366	G	A	100	PASS	AC=784;AF=0.15655;AN=5008;NS=2504;DP=17388;EAS_AF=0.3889;AMR_AF=0.072;AFR_AF=0.0514;EUR_AF=0.1233;SAS_AF=0.1534;AA=G|||;VT=SNP
16	89265466	rs12926888	A	G	100	PASS	AC=2403;AF=0.479832;AN=5008;NS=2504;DP=17332;EAS_AF=0.8403;AMR_AF=0.3559;AFR_AF=0.3699;EUR_AF=0.3708;SAS_AF=0.4571;AA=G|||;VT=SNP
16	89266459	rs34094455	T	C	100	PASS	AC=882;AF=0.176118;AN=5008;NS=2504;DP=16952;EAS_AF=0.12;AMR_AF=0.1772;AFR_AF=0.1967;EUR_AF=0.1869;SAS_AF=0.1943;AA=T|||;VT=SNP
16	89267096	rs74899331	C	A	100	PASS	AC=767;AF=0.153155;AN=5008;NS=2504;DP=13801;EAS_AF=0.3829;AMR_AF=0.072;AFR_AF=0.0484;EUR_AF=0.1193;SAS_AF=0.1503;AA=C|||;VT=SNP
16	89267937	rs112083449	G	A	100	PASS	AC=76;AF=0.0151757;AN=5008;NS=2504;DP=5271;EAS_AF=0.002;AMR_AF=0.0187;AFR_AF=0.0015;EUR_AF=0.0427;SAS_AF=0.0164;AA=G|||;VT=SNP
16	89269036	rs8051874	A	C	100	PASS	AC=2550;AF=0.509185;AN=5008;NS=2504;DP=11825;EAS_AF=0.8175;AMR_AF=0.4179;AFR_AF=0.4039;EUR_AF=0.4423;SAS_AF=0.4673;AA=C|||;VT=SNP
16	89269068	rs8043697	C	G	100	PASS	AC=948;AF=0.189297;AN=5008;NS=2504;DP=14223;EAS_AF=0.121;AMR_AF=0.1787;AFR_AF=0.264;EUR_AF=0.1829;SAS_AF=0.1728;AA=C|||;VT=SNP
16	89269178	rs8052423	G	T	100	PASS	AC=657;AF=0.13119;AN=5008;NS=2504;DP=17535;EAS_AF=0.0248;AMR_AF=0.1427;AFR_AF=0.2148;EUR_AF=0.162;SAS_AF=0.0879;AA=G|||;VT=SNP
16	89270193	rs4785597	G	T	100	PASS	AC=891;AF=0.177915;AN=5008;NS=2504;DP=19463;EAS_AF=0.3889;AMR_AF=0.0994;AFR_AF=0.0514;EUR_AF=0.1839;SAS_AF=0.181;AA=-|||;VT=SNP
16	89270194	rs4785598	G	T	100	PASS	AC=1846;AF=0.36861;AN=5008;NS=2504;DP=19447;EAS_AF=0.505;AMR_AF=0.2752;AFR_AF=0.326;EUR_AF=0.3668;SAS_AF=0.3538;AA=-|||;VT=SNP
16	89270486	rs12920831	T	C	100	PASS	AC=2066;AF=0.41254;AN=5008;NS=2504;DP=19542;EAS_AF=0.6647;AMR_AF=0.3401;AFR_AF=0.3139;EUR_AF=0.3748;SAS_AF=0.3763;AA=C|||;VT=SNP
16	89270661	rs1112463	A	T	100	PASS	AC=1829;AF=0.365216;AN=5008;NS=2504;DP=18508;EAS_AF=0.504;AMR_AF=0.2738;AFR_AF=0.3139;EUR_AF=0.3678;SAS_AF=0.3538;AA=A|||;VT=SNP
16	89270729	rs1112462	C	G	100	PASS	AC=2118;AF=0.422923;AN=5008;NS=2504;DP=18525;EAS_AF=0.6647;AMR_AF=0.3458;AFR_AF=0.351;EUR_AF=0.3748;SAS_AF=0.3753;AA=G|||;VT=SNP
16	89271553	rs12709109	A	G	100	PASS	AC=2069;AF=0.413139;AN=5008;NS=2504;DP=16436;EAS_AF=0.6647;AMR_AF=0.3444;AFR_AF=0.3162;EUR_AF=0.3738;SAS_AF=0.3742;AA=G|||;VT=SNP
16	89271578	rs72819380	T	G	100	PASS	AC=886;AF=0.176917;AN=5008;NS=2504;DP=16235;EAS_AF=0.3879;AMR_AF=0.1023;AFR_AF=0.0507;EUR_AF=0.1839;SAS_AF=0.1759;AA=T|||;VT=SNP
16	89272058	rs12595995	G	T	100	PASS	AC=1865;AF=0.372404;AN=5008;NS=2504;DP=11613;EAS_AF=0.503;AMR_AF=0.2781;AFR_AF=0.3381;EUR_AF=0.3698;SAS_AF=0.3538;AA=G|||;VT=SNP
16	89272340	rs9937089	C	T	100	PASS	AC=2379;AF=0.47504;AN=5008;NS=2504;DP=12767;EAS_AF=0.8155;AMR_AF=0.353;AFR_AF=0.3608;EUR_AF=0.3857;SAS_AF=0.4571;AA=T|||;VT=SNP
16	89272444	rs59356144	G	T	100	PASS	AC=901;AF=0.179912;AN=5008;NS=2504;DP=13540;EAS_AF=0.3849;AMR_AF=0.0994;AFR_AF=0.062;EUR_AF=0.1809;SAS_AF=0.184;AA=G|||;VT=SNP
16	89272895	rs4785738	A	G	100	PASS	AC=2064;AF=0.412141;AN=5008;NS=2504;DP=16175;EAS_AF=0.6607;AMR_AF=0.3444;AFR_AF=0.3064;EUR_AF=0.3757;SAS_AF=0.3845;AA=G|||;VT=SNP
16	89272933	rs56887356	T	C	100	PASS	AC=888;AF=0.177316;AN=5008;NS=2504;DP=15989;EAS_AF=0.3839;AMR_AF=0.0994;AFR_AF=0.0507;EUR_AF=0.1839;SAS_AF=0.184;AA=T|||;VT=SNP
16	89273092	rs4785602	G	A	100	PASS	AC=2079;AF=0.415136;AN=5008;NS=2504;DP=19545;EAS_AF=0.6607;AMR_AF=0.3429;AFR_AF=0.3056;EUR_AF=0.3767;SAS_AF=0.4008;AA=A|||;VT=SNP
16	89273376	rs4785739	G	A	100	PASS	AC=911;AF=0.181909;AN=5008;NS=2504;DP=17889;EAS_AF=0.3829;AMR_AF=0.0994;AFR_AF=0.0719;EUR_AF=0.1839;SAS_AF=0.18;AA=G|||;VT=SNP
16	89273426	rs4785740	T	C	100	PASS	AC=2065;AF=0.41234;AN=5008;NS=2504;DP=17269;EAS_AF=0.6607;AMR_AF=0.3458;AFR_AF=0.3071;EUR_AF=0.3748;SAS_AF=0.3845;AA=C|||;VT=SNP
16	89273515	rs4785603	C	T	100	PASS	AC=911;AF=0.181909;AN=5008;NS=2504;DP=13837;EAS_AF=0.3829;AMR_AF=0.1009;AFR_AF=0.0719;EUR_AF=0.1839;SAS_AF=0.1789;AA=C|||;VT=SNP
16	89273554	rs8045472	G	C	100	PASS	AC=905;AF=0.180711;AN=5008;NS=2504;DP=16091;EAS_AF=0.1141;AMR_AF=0.1801;AFR_AF=0.233;EUR_AF=0.1839;SAS_AF=0.1759;AA=G|||;VT=SNP
16	89273883	rs8046156	G	A	100	PASS	AC=1849;AF=0.369209;AN=5008;NS=2504;DP=20108;EAS_AF=0.6647;AMR_AF=0.255;AFR_AF=0.3011;EUR_AF=0.2664;SAS_AF=0.3436;AA=A|||;VT=SNP
16	89273974	rs35229428	G	T	100	PASS	AC=1848;AF=0.36901;AN=5008;NS=2504;DP=17908;EAS_AF=0.6627;AMR_AF=0.255;AFR_AF=0.3018;EUR_AF=0.2664;SAS_AF=0.3436;AA=T|||;VT=SNP
16	89273991	rs72819383	C	G	100	PASS	AC=118;AF=0.0235623;AN=5008;NS=2504;DP=17424;EAS_AF=0.0397;AMR_AF=0.0274;AFR_AF=0.0008;EUR_AF=0.0447;SAS_AF=0.0133;AA=C|||;VT=SNP
16	89274298	rs4785604	A	G	100	PASS	AC=1850;AF=0.369409;AN=5008;NS=2504;DP=17278;EAS_AF=0.6637;AMR_AF=0.255;AFR_AF=0.3018;EUR_AF=0.2674;SAS_AF=0.3436;AA=G|||;VT=SNP
16	89274781	rs9922963	C	T	100	PASS	AC=693;AF=0.138379;AN=5008;NS=2504;DP=15043;EAS_AF=0.1141;AMR_AF=0.0879;AFR_AF=0.2315;EUR_AF=0.0755;SAS_AF=0.138;AA=C|||;VT=SNP
16	89275300	rs13331879	C	T	100	PASS	AC=740;AF=0.147764;AN=5008;NS=2504;DP=10179;EAS_AF=0.1141;AMR_AF=0.0865;AFR_AF=0.261;EUR_AF=0.0845;SAS_AF=0.138;AA=C|||;VT=SNP
16	89275306	rs13331880	C	T	100	PASS	AC=781;AF=0.15595;AN=5008;NS=2504;DP=9975;EAS_AF=0.1131;AMR_AF=0.0937;AFR_AF=0.289;EUR_AF=0.0845;SAS_AF=0.138;AA=C|||;VT=SNP
16	89275489	rs62068511	G	A	100	PASS	AC=2398;AF=0.478834;AN=5008;NS=2504;DP=14078;EAS_AF=0.3333;AMR_AF=0.5058;AFR_AF=0.4841;EUR_AF=0.6233;SAS_AF=0.454;AA=g|||;VT=SNP
16	89275918	rs4998656	G	C	100	PASS	AC=829;AF=0.165535;AN=5008;NS=2504;DP=22272;EAS_AF=0.2123;AMR_AF=0.0807;AFR_AF=0.2383;EUR_AF=0.0855;SAS_AF=0.1616;AA=C|||;VT=SNP
16	89276585	rs882324	A	T	100	PASS	AC=229;AF=0.0457268;AN=5008;NS=2504;DP=19104;EAS_AF=0.0893;AMR_AF=0.036;AFR_AF=0.003;EUR_AF=0.0268;SAS_AF=0.0849;AA=A|||;VT=SNP
16	89276671	rs882323	C	G	100	PASS	AC=3513;AF=0.701478;AN=5008;NS=2504;DP=20523;EAS_AF=0.7262;AMR_AF=0.8919;AFR_AF=0.4297;EUR_AF=0.8897;SAS_AF=0.7147;AA=C|||;VT=SNP
16	89276831	rs8051810	T	C	100	PASS	AC=642;AF=0.128195;AN=5008;NS=2504;DP=18174;EAS_AF=0.1151;AMR_AF=0.0793;AFR_AF=0.1936;EUR_AF=0.0785;SAS_AF=0.1391;AA=T|||;VT=SNP
16	89277116	rs8063987	G	T	100	PASS	AC=642;AF=0.128195;AN=5008;NS=2504;DP=19780;EAS_AF=0.1161;AMR_AF=0.0793;AFR_AF=0.1929;EUR_AF=0.0785;SAS_AF=0.1391;AA=G|||;VT=SNP
16	89277250	rs12596287	G	T	100	PASS	AC=642;AF=0.128195;AN=5008;NS=2504;DP=20248;EAS_AF=0.1151;AMR_AF=0.0793;AFR_AF=0.1936;EUR_AF=0.0785;SAS_AF=0.1391;AA=G|||;VT=SNP
16	89277435	rs12596323	G	A	100	PASS	AC=644;AF=0.128594;AN=5008;NS=2504;DP=21634;EAS_AF=0.1161;AMR_AF=0.0807;AFR_AF=0.1929;EUR_AF=0.0785;SAS_AF=0.1401;AA=G|||;VT=SNP
16	89277746	rs12598213	C	G	100	PASS	AC=642;AF=0.128195;AN=5008;NS=2504;DP=20566;EAS_AF=0.1151;AMR_AF=0.0793;AFR_AF=0.1936;EUR_AF=0.0785;SAS_AF=0.1391;AA=C|||;VT=SNP
16	89277828	rs12446503	C	T	100	PASS	AC=3168;AF=0.632588;AN=5008;NS=2504;DP=17510;EAS_AF=0.5605;AMR_AF=0.8199;AFR_AF=0.3888;EUR_AF=0.8787;SAS_AF=0.6503;AA=C|||;VT=SNP
16	89277834	rs12598239	C	G	100	PASS	AC=642;AF=0.128195;AN=5008;NS=2504;DP=17716;EAS_AF=0.1161;AMR_AF=0.0793;AFR_AF=0.1929;EUR_AF=0.0785;SAS_AF=0.1391;AA=C|||;VT=SNP
16	89278524	rs35430883	C	T	100	PASS	AC=641;AF=0.127995;AN=5008;NS=2504;DP=14629;EAS_AF=0.1151;AMR_AF=0.0793;AFR_AF=0.1929;EUR_AF=0.0785;SAS_AF=0.1391;AA=-|||;VT=SNP
16	89280580	rs72819392	C	G	100	PASS	AC=810;AF=0.161741;AN=5008;NS=2504;DP=19958;EAS_AF=0.1577;AMR_AF=0.0288;AFR_AF=0.3427;EUR_AF=0.0318;SAS_AF=0.1493;AA=C|||;VT=SNP
16	89281093	rs8054959	T	C	100	PASS	AC=3239;AF=0.646765;AN=5008;NS=2504;DP=15562;EAS_AF=0.5655;AMR_AF=0.8473;AFR_AF=0.3903;EUR_AF=0.9076;SAS_AF=0.6667;AA=T|||;VT=SNP
16	89281197	rs7201378	T	C	100	PASS	AC=614;AF=0.122604;AN=5008;NS=2504;DP=15932;EAS_AF=0.1151;AMR_AF=0.0706;AFR_AF=0.1936;EUR_AF=0.0636;SAS_AF=0.1319;AA=T|||;VT=SNP
16	89281572	rs7187328	C	G	100	PASS	AC=607;AF=0.121206;AN=5008;NS=2504;DP=19403;EAS_AF=0.1131;AMR_AF=0.0706;AFR_AF=0.1921;EUR_AF=0.0616;SAS_AF=0.1309;AA=A|||;VT=SNP
16	89282110	rs12709110	G	T	100	PASS	AC=600;AF=0.119808;AN=5008;NS=2504;DP=19951;EAS_AF=0.1131;AMR_AF=0.0677;AFR_AF=0.1815;EUR_AF=0.0626;SAS_AF=0.1391;AA=G|||;VT=SNP
16	89282202	rs141578504	G	A	100	PASS	AC=218;AF=0.0435304;AN=5008;NS=2504;DP=17075;EAS_AF=0.0863;AMR_AF=0.036;AFR_AF=0.003;EUR_AF=0.0268;SAS_AF=0.0767;AA=G|||;VT=SNP
16	89283019	rs8063641	C	G	100	PASS	AC=592;AF=0.118211;AN=5008;NS=2504;DP=17328;EAS_AF=0.0972;AMR_AF=0.0677;AFR_AF=0.1876;EUR_AF=0.0626;SAS_AF=0.1391;AA=C|||;VT=SNP
16	89283670	rs9933428	C	T	100	PASS	AC=605;AF=0.120807;AN=5008;NS=2504;DP=18543;EAS_AF=0.0972;AMR_AF=0.0706;AFR_AF=0.1959;EUR_AF=0.0626;SAS_AF=0.1391;AA=T|||;VT=SNP
16	89283864	rs9925542	G	T	100	PASS	AC=605;AF=0.120807;AN=5008;NS=2504;DP=12605;EAS_AF=0.0972;AMR_AF=0.0706;AFR_AF=0.1967;EUR_AF=0.0626;SAS_AF=0.138;AA=T|||;VT=SNP
16	89284286	rs3803722	A	G	100	PASS	AC=613;AF=0.122404;AN=5008;NS=2504;DP=13373;EAS_AF=0.0972;AMR_AF=0.0706;AFR_AF=0.2035;EUR_AF=0.0626;SAS_AF=0.137;AA=G|||;VT=SNP
16	89285085	rs9928631	G	C	100	PASS	AC=588;AF=0.117412;AN=5008;NS=2504;DP=11934;EAS_AF=0.0972;AMR_AF=0.0677;AFR_AF=0.1861;EUR_AF=0.0626;SAS_AF=0.137;AA=G|||;VT=SNP
16	89285711	rs4785769	T	G	100	PASS	AC=3740;AF=0.746805;AN=5008;NS=2504;DP=18590;EAS_AF=0.8938;AMR_AF=0.8991;AFR_AF=0.4236;EUR_AF=0.9135;SAS_AF=0.7526;AA=T|||;VT=SNP
16	89285921	rs7202536	C	G	100	PASS	AC=630;AF=0.125799;AN=5008;NS=2504;DP=21433;EAS_AF=0.0972;AMR_AF=0.072;AFR_AF=0.2156;EUR_AF=0.0626;SAS_AF=0.137;AA=C|||;VT=SNP
16	89285972	rs4785613	G	A	100	PASS	AC=3739;AF=0.746605;AN=5008;NS=2504;DP=22083;EAS_AF=0.8938;AMR_AF=0.8991;AFR_AF=0.4236;EUR_AF=0.9135;SAS_AF=0.7515;AA=G|||;VT=SNP
16	89286360	rs4785770	C	G	100	PASS	AC=3892;AF=0.777157;AN=5008;NS=2504;DP=21271;EAS_AF=0.8948;AMR_AF=0.9092;AFR_AF=0.531;EUR_AF=0.9135;SAS_AF=0.7546;AA=C|||;VT=SNP
16	89286562	rs13332037	A	G	100	PASS	AC=636;AF=0.126997;AN=5008;NS=2504;DP=19618;EAS_AF=0.0962;AMR_AF=0.072;AFR_AF=0.2209;EUR_AF=0.0626;SAS_AF=0.137;AA=a|||;VT=SNP
16	89286697	rs56051960	G	T	100	PASS	AC=585;AF=0.116813;AN=5008;NS=2504;DP=20859;EAS_AF=0.0962;AMR_AF=0.0677;AFR_AF=0.1846;EUR_AF=0.0626;SAS_AF=0.137;AA=G|||;VT=SNP
16	89286945	rs141509427	A	G	100	PASS	AC=288;AF=0.057508;AN=5008;NS=2504;DP=20427;EAS_AF=0.1726;AMR_AF=0.0274;AFR_AF=0.0008;EUR_AF=0.0517;SAS_AF=0.0429;AA=A|||;VT=SNP
16	89287083	rs4785771	G	C	100	PASS	AC=3486;AF=0.696086;AN=5008;NS=2504;DP=22381;EAS_AF=0.7222;AMR_AF=0.8746;AFR_AF=0.4463;EUR_AF=0.8618;SAS_AF=0.7096;AA=G|||;VT=SNP
16	89287163	rs72819395	T	C	100	PASS	AC=290;AF=0.0579073;AN=5008;NS=2504;DP=22523;EAS_AF=0.1736;AMR_AF=0.0288;AFR_AF=0.0008;EUR_AF=0.0517;SAS_AF=0.0429;AA=T|||;VT=SNP
16	89287238	rs4785772	T	C	100	PASS	AC=3773;AF=0.753395;AN=5008;NS=2504;DP=21306;EAS_AF=0.8938;AMR_AF=0.902;AFR_AF=0.447;EUR_AF=0.9135;SAS_AF=0.7526;AA=C|||;VT=SNP
16	89287481	rs117976521	C	A	100	PASS	AC=201;AF=0.0401358;AN=5008;NS=2504;DP=21584;EAS_AF=0.0704;AMR_AF=0.0375;AFR_AF=0.003;EUR_AF=0.0268;SAS_AF=0.0746;AA=C|||;VT=SNP
16	89287857	rs11076775	C	T	100	PASS	AC=410;AF=0.081869;AN=5008;NS=2504;DP=23165;EAS_AF=0.1538;AMR_AF=0.0893;AFR_AF=0.0076;EUR_AF=0.1183;SAS_AF=0.0654;AA=C|||;VT=SNP
16	89287865	rs8059397	A	C	100	PASS	AC=625;AF=0.1248;AN=5008;NS=2504;DP=23170;EAS_AF=0.0962;AMR_AF=0.0706;AFR_AF=0.2133;EUR_AF=0.0626;SAS_AF=0.137;AA=A|||;VT=SNP
16	89288418	rs9931258	A	G	100	PASS	AC=3774;AF=0.753594;AN=5008;NS=2504;DP=21950;EAS_AF=0.8948;AMR_AF=0.902;AFR_AF=0.4463;EUR_AF=0.9135;SAS_AF=0.7536;AA=A|||;VT=SNP
16	89288960	rs4785619	C	T	100	PASS	AC=3774;AF=0.753594;AN=5008;NS=2504;DP=18685;EAS_AF=0.8938;AMR_AF=0.902;AFR_AF=0.4463;EUR_AF=0.9135;SAS_AF=0.7546;AA=C|||;VT=SNP
16	89288983	rs4785620	G	T	100	PASS	AC=3484;AF=0.695687;AN=5008;NS=2504;DP=19296;EAS_AF=0.7202;AMR_AF=0.8761;AFR_AF=0.4448;EUR_AF=0.8618;SAS_AF=0.7106;AA=G|||;VT=SNP
16	89289059	rs35492505	A	C	100	PASS	AC=586;AF=0.117013;AN=5008;NS=2504;DP=19334;EAS_AF=0.0972;AMR_AF=0.0677;AFR_AF=0.1853;EUR_AF=0.0626;SAS_AF=0.136;AA=A|||;VT=SNP
16	89289197	rs62068534	C	T	100	PASS	AC=3774;AF=0.753594;AN=5008;NS=2504;DP=21725;EAS_AF=0.8938;AMR_AF=0.902;AFR_AF=0.4463;EUR_AF=0.9135;SAS_AF=0.7546;AA=T|||;VT=SNP
16	89289624	rs12920028	G	A	100	PASS	AC=577;AF=0.115216;AN=5008;NS=2504;DP=21800;EAS_AF=0.0972;AMR_AF=0.0677;AFR_AF=0.1846;EUR_AF=0.0626;SAS_AF=0.1278;AA=G|||;VT=SNP;EX_TARGET
16	89289963	rs9930572	C	G	100	PASS	AC=3895;AF=0.777756;AN=5008;NS=2504;DP=20131;EAS_AF=0.8938;AMR_AF=0.9107;AFR_AF=0.5333;EUR_AF=0.9135;SAS_AF=0.7546;AA=G|||;VT=SNP
16	89290215	rs9932828	C	G	100	PASS	AC=3774;AF=0.753594;AN=5008;NS=2504;DP=20668;EAS_AF=0.8938;AMR_AF=0.902;AFR_AF=0.4463;EUR_AF=0.9135;SAS_AF=0.7546;AA=C|||;VT=SNP
16	89290330	rs9924865	G	A	100	PASS	AC=3773;AF=0.753395;AN=5008;NS=2504;DP=17625;EAS_AF=0.8929;AMR_AF=0.902;AFR_AF=0.4463;EUR_AF=0.9135;SAS_AF=0.7546;AA=G|||;VT=SNP
16	89290332	rs9936926	A	G	100	PASS	AC=3774;AF=0.753594;AN=5008;NS=2504;DP=17665;EAS_AF=0.8938;AMR_AF=0.902;AFR_AF=0.4463;EUR_AF=0.9135;SAS_AF=0.7546;AA=A|||;VT=SNP
16	89290402	rs9924954	G	A	100	PASS	AC=577;AF=0.115216;AN=5008;NS=2504;DP=16866;EAS_AF=0.0972;AMR_AF=0.0677;AFR_AF=0.1846;EUR_AF=0.0626;SAS_AF=0.1278;AA=T|||;VT=SNP
16	89290888	rs4785623	G	A	100	PASS	AC=3483;AF=0.695487;AN=5008;NS=2504;DP=17774;EAS_AF=0.7183;AMR_AF=0.8761;AFR_AF=0.447;EUR_AF=0.8608;SAS_AF=0.7096;AA=G|||;VT=SNP
16	89291662	rs72819399	T	G	100	PASS	AC=288;AF=0.057508;AN=5008;NS=2504;DP=14164;EAS_AF=0.1736;AMR_AF=0.0259;AFR_AF=0.0008;EUR_AF=0.0517;SAS_AF=0.0429;AA=T|||;VT=SNP
16	89291779	rs72819400	T	C	100	PASS	AC=289;AF=0.0577077;AN=5008;NS=2504;DP=18806;EAS_AF=0.1746;AMR_AF=0.0259;AFR_AF=0.0008;EUR_AF=0.0517;SAS_AF=0.0429;AA=T|||;VT=SNP
16	89292892	rs28444583	C	T	100	PASS	AC=3848;AF=0.768371;AN=5008;NS=2504;DP=17108;EAS_AF=0.8948;AMR_AF=0.9063;AFR_AF=0.4947;EUR_AF=0.9254;SAS_AF=0.7485;AA=C|||;VT=SNP
16	89292920	rs11642976	A	G	100	PASS	AC=3887;AF=0.776158;AN=5008;NS=2504;DP=18657;EAS_AF=0.8948;AMR_AF=0.9121;AFR_AF=0.5212;EUR_AF=0.9254;SAS_AF=0.7485;AA=A|||;VT=SNP
16	89293271	rs28417933	A	C	100	PASS	AC=2975;AF=0.59405;AN=5008;NS=2504;DP=22505;EAS_AF=0.5556;AMR_AF=0.804;AFR_AF=0.264;EUR_AF=0.8658;SAS_AF=0.6513;AA=A|||;VT=SNP;EX_TARGET
16	89293614	rs4785626	A	G	100	PASS	AC=3857;AF=0.770168;AN=5008;NS=2504;DP=20594;EAS_AF=0.8948;AMR_AF=0.9107;AFR_AF=0.4985;EUR_AF=0.9254;SAS_AF=0.7495;AA=G|||;VT=SNP;EX_TARGET
16	89293730	rs72819401	C	T	100	PASS	AC=341;AF=0.0680911;AN=5008;NS=2504;DP=20673;EAS_AF=0.1806;AMR_AF=0.0908;AFR_AF=0.0015;EUR_AF=0.0517;SAS_AF=0.0429;AA=C|||;VT=SNP;EX_TARGET
16	89294184	rs4785627	G	A	100	PASS	AC=3850;AF=0.76877;AN=5008;NS=2504;DP=22141;EAS_AF=0.8948;AMR_AF=0.9063;AFR_AF=0.4962;EUR_AF=0.9254;SAS_AF=0.7485;AA=G|||;VT=SNP;EX_TARGET
16	89294381	rs28415940	T	C	100	PASS	AC=3511;AF=0.701078;AN=5008;NS=2504;DP=25034;EAS_AF=0.7123;AMR_AF=0.8199;AFR_AF=0.4955;EUR_AF=0.8738;SAS_AF=0.7055;AA=T|||;VT=SNP;EX_TARGET
16	89294439	rs9921361	G	T	100	PASS	AC=3496;AF=0.698083;AN=5008;NS=2504;DP=24706;EAS_AF=0.7113;AMR_AF=0.8156;AFR_AF=0.4932;EUR_AF=0.8738;SAS_AF=0.6973;AA=G|||;VT=SNP;EX_TARGET
16	89294511	rs28638280	C	T	100	PASS	AC=3849;AF=0.76857;AN=5008;NS=2504;DP=24843;EAS_AF=0.8948;AMR_AF=0.9063;AFR_AF=0.4955;EUR_AF=0.9254;SAS_AF=0.7485;AA=C|||;VT=SNP;EX_TARGET
16	89294595	rs74466939	C	T	100	PASS	AC=813;AF=0.16234;AN=5008;NS=2504;DP=22985;EAS_AF=0.1746;AMR_AF=0.2651;AFR_AF=0.1248;EUR_AF=0.0815;SAS_AF=0.2106;AA=C|||;VT=SNP;EX_TARGET
16	89294697	rs60437616	C	T	100	PASS	AC=3508;AF=0.700479;AN=5008;NS=2504;DP=21459;EAS_AF=0.7123;AMR_AF=0.8184;AFR_AF=0.4947;EUR_AF=0.8738;SAS_AF=0.7045;AA=C|||;VT=SNP;EX_TARGET
16	89294798	rs118093429	A	G	100	PASS	AC=207;AF=0.0413339;AN=5008;NS=2504;DP=23978;EAS_AF=0.0694;AMR_AF=0.036;AFR_AF=0.003;EUR_AF=0.0278;SAS_AF=0.0818;AA=a|||;VT=SNP;EX_TARGET
16	89294827	rs55974122	A	G	100	PASS	AC=344;AF=0.0686901;AN=5008;NS=2504;DP=23788;EAS_AF=0.1825;AMR_AF=0.0908;AFR_AF=0.0015;EUR_AF=0.0517;SAS_AF=0.044;AA=a|||;VT=SNP;EX_TARGET
16	89295046	rs12927047	T	C	100	PASS	AC=1128;AF=0.22524;AN=5008;NS=2504;DP=21673;EAS_AF=0.1062;AMR_AF=0.0908;AFR_AF=0.4826;EUR_AF=0.0746;SAS_AF=0.2505;AA=c|||;VT=SNP
16	89295345	rs12926572	A	G	100	PASS	AC=639;AF=0.127596;AN=5008;NS=2504;DP=23479;EAS_AF=0.0972;AMR_AF=0.0735;AFR_AF=0.2216;EUR_AF=0.0636;SAS_AF=0.136;AA=a|||;VT=SNP
16	89296096	rs28667869	G	A	100	PASS	AC=590;AF=0.117812;AN=5008;NS=2504;DP=26216;EAS_AF=0.0933;AMR_AF=0.072;AFR_AF=0.1967;EUR_AF=0.0596;SAS_AF=0.1288;AA=-|||;VT=SNP
16	89296339	rs28577998	A	G	100	PASS	AC=629;AF=0.125599;AN=5008;NS=2504;DP=22902;EAS_AF=0.0972;AMR_AF=0.0735;AFR_AF=0.2141;EUR_AF=0.0636;SAS_AF=0.136;AA=-|||;VT=SNP
16	89296455	rs66697325	G	A	100	PASS	AC=420;AF=0.0838658;AN=5008;NS=2504;DP=21301;EAS_AF=0.1528;AMR_AF=0.0893;AFR_AF=0.0068;EUR_AF=0.1163;SAS_AF=0.0798;AA=g|||;VT=SNP
16	89296884	rs12102609	G	A	100	PASS	AC=627;AF=0.1252;AN=5008;NS=2504;DP=19180;EAS_AF=0.0972;AMR_AF=0.0735;AFR_AF=0.2141;EUR_AF=0.0636;SAS_AF=0.1339;AA=-|||;VT=SNP
16	89297252	rs28399767	A	G	100	PASS	AC=630;AF=0.125799;AN=5008;NS=2504;DP=22960;EAS_AF=0.0972;AMR_AF=0.0735;AFR_AF=0.2148;EUR_AF=0.0636;SAS_AF=0.136;AA=a|||;VT=SNP
16	89297405	rs4785628	C	T	100	PASS	AC=361;AF=0.0720847;AN=5008;NS=2504;DP=21039;EAS_AF=0.1647;AMR_AF=0.0879;AFR_AF=0.0257;EUR_AF=0.0567;SAS_AF=0.044;AA=c|||;VT=SNP
16	89297450	rs10400923	T	C	100	PASS	AC=614;AF=0.122604;AN=5008;NS=2504;DP=21835;EAS_AF=0.0913;AMR_AF=0.0735;AFR_AF=0.2133;EUR_AF=0.0636;SAS_AF=0.1278;AA=t|||;VT=SNP
16	89297483	rs10400977	C	T	100	PASS	AC=654;AF=0.130591;AN=5008;NS=2504;DP=23344;EAS_AF=0.0972;AMR_AF=0.0735;AFR_AF=0.233;EUR_AF=0.0636;SAS_AF=0.136;AA=c|||;VT=SNP
16	89297864	rs4785629	C	T	100	PASS	AC=320;AF=0.0638978;AN=5008;NS=2504;DP=19238;EAS_AF=0.1647;AMR_AF=0.0879;AFR_AF=0.0015;EUR_AF=0.0517;SAS_AF=0.0399;AA=c|||;VT=SNP
16	89297952	rs10400958	G	A	100	PASS	AC=629;AF=0.125599;AN=5008;NS=2504;DP=21895;EAS_AF=0.0972;AMR_AF=0.0735;AFR_AF=0.2141;EUR_AF=0.0636;SAS_AF=0.136;AA=g|||;VT=SNP
16	89298515	rs9972663	T	C	100	PASS	AC=630;AF=0.125799;AN=5008;NS=2504;DP=16239;EAS_AF=0.0972;AMR_AF=0.0735;AFR_AF=0.2148;EUR_AF=0.0636;SAS_AF=0.136;AA=t|||;VT=SNP
16	89298567	rs12934482	G	A	100	PASS	AC=3061;AF=0.611222;AN=5008;NS=2504;DP=17430;EAS_AF=0.5486;AMR_AF=0.8012;AFR_AF=0.3449;EUR_AF=0.8638;SAS_AF=0.6411;AA=g|||;VT=SNP
16	89298616	rs9972734	G	A	100	PASS	AC=630;AF=0.125799;AN=5008;NS=2504;DP=20136;EAS_AF=0.0972;AMR_AF=0.0735;AFR_AF=0.2148;EUR_AF=0.0636;SAS_AF=0.136;AA=g|||;VT=SNP
16	89298818	rs77807554	G	A	100	PASS	AC=728;AF=0.145367;AN=5008;NS=2504;DP=20304;EAS_AF=0.373;AMR_AF=0.098;AFR_AF=0.0076;EUR_AF=0.1213;SAS_AF=0.1554;AA=g|||;VT=SNP
16	89299200	rs61078268	C	A	100	PASS	AC=3980;AF=0.794728;AN=5008;NS=2504;DP=23878;EAS_AF=0.7222;AMR_AF=0.8357;AFR_AF=0.7421;EUR_AF=0.8837;SAS_AF=0.82;AA=g|||;VT=SNP
16	89299227	rs62068537	C	T	100	PASS	AC=3499;AF=0.698682;AN=5008;NS=2504;DP=25910;EAS_AF=0.7133;AMR_AF=0.8156;AFR_AF=0.4924;EUR_AF=0.8738;SAS_AF=0.6994;AA=c|||;VT=SNP
16	89299280	rs62068538	T	A	100	PASS	AC=3504;AF=0.699681;AN=5008;NS=2504;DP=28238;EAS_AF=0.7143;AMR_AF=0.8156;AFR_AF=0.4955;EUR_AF=0.8738;SAS_AF=0.6994;AA=-|||;VT=SNP
16	89299353	rs72821305	T	A	100	PASS	AC=336;AF=0.0670927;AN=5008;NS=2504;DP=26957;EAS_AF=0.1786;AMR_AF=0.0879;AFR_AF=0.0015;EUR_AF=0.0517;SAS_AF=0.0419;AA=-|||;VT=SNP
16	89299442	rs62068540	G	A	100	PASS	AC=3059;AF=0.610823;AN=5008;NS=2504;DP=24387;EAS_AF=0.5486;AMR_AF=0.7968;AFR_AF=0.3495;EUR_AF=0.8618;SAS_AF=0.638;AA=-|||;VT=SNP
16	89299899	rs34175485	A	G	100	PASS	AC=3842;AF=0.767173;AN=5008;NS=2504;DP=29455;EAS_AF=0.8909;AMR_AF=0.9063;AFR_AF=0.5;EUR_AF=0.9245;SAS_AF=0.7403;AA=-|||;VT=SNP
16	89300752	rs56381797	C	A	100	PASS	AC=1435;AF=0.286542;AN=5008;NS=2504;DP=19368;EAS_AF=0.2847;AMR_AF=0.1801;AFR_AF=0.4644;EUR_AF=0.1243;SAS_AF=0.2904;AA=a|||;VT=SNP
16	89300764	rs56135239	C	T	100	PASS	AC=336;AF=0.0670927;AN=5008;NS=2504;DP=19603;EAS_AF=0.1786;AMR_AF=0.0865;AFR_AF=0.0023;EUR_AF=0.0517;SAS_AF=0.0419;AA=c|||;VT=SNP
16	89300826	rs56207237	A	G	100	PASS	AC=335;AF=0.066893;AN=5008;NS=2504;DP=20289;EAS_AF=0.1786;AMR_AF=0.0865;AFR_AF=0.0015;EUR_AF=0.0517;SAS_AF=0.0419;AA=a|||;VT=SNP
16	89300884	rs56079143	G	A	100	PASS	AC=1166;AF=0.232827;AN=5008;NS=2504;DP=21167;EAS_AF=0.2758;AMR_AF=0.17;AFR_AF=0.3601;EUR_AF=0.1153;SAS_AF=0.182;AA=a|||;VT=SNP
16	89301403	rs72821306	T	C	100	PASS	AC=337;AF=0.0672923;AN=5008;NS=2504;DP=18372;EAS_AF=0.1796;AMR_AF=0.0865;AFR_AF=0.0023;EUR_AF=0.0517;SAS_AF=0.0419;AA=t|||;VT=SNP
16	89301562	rs72821307	C	T	100	PASS	AC=336;AF=0.0670927;AN=5008;NS=2504;DP=15334;EAS_AF=0.1796;AMR_AF=0.0865;AFR_AF=0.0015;EUR_AF=0.0517;SAS_AF=0.0419;AA=c|||;VT=SNP
16	89301737	rs9939155	G	C	100	PASS	AC=3983;AF=0.795327;AN=5008;NS=2504;DP=18303;EAS_AF=0.7232;AMR_AF=0.8401;AFR_AF=0.7428;EUR_AF=0.8837;SAS_AF=0.818;AA=c|||;VT=SNP
16	89301780	rs9941250	G	T	100	PASS	AC=3497;AF=0.698283;AN=5008;NS=2504;DP=19372;EAS_AF=0.7143;AMR_AF=0.817;AFR_AF=0.4864;EUR_AF=0.8738;SAS_AF=0.7035;AA=g|||;VT=SNP
16	89301850	rs9941273	G	A	100	PASS	AC=3976;AF=0.79393;AN=5008;NS=2504;DP=17977;EAS_AF=0.7232;AMR_AF=0.8357;AFR_AF=0.7405;EUR_AF=0.8837;SAS_AF=0.817;AA=g|||;VT=SNP
16	89302446	rs8044374	G	A	100	PASS	AC=709;AF=0.141573;AN=5008;NS=2504;DP=13692;EAS_AF=0.1706;AMR_AF=0.0216;AFR_AF=0.2557;EUR_AF=0.0209;SAS_AF=0.1667;AA=N|||;VT=SNP
16	89302984	rs72821312	G	A	100	PASS	AC=338;AF=0.067492;AN=5008;NS=2504;DP=16410;EAS_AF=0.1796;AMR_AF=0.0893;AFR_AF=0.0015;EUR_AF=0.0517;SAS_AF=0.0419;AA=g|||;VT=SNP
16	89303099	rs111882797	A	C	100	PASS	AC=633;AF=0.126398;AN=5008;NS=2504;DP=19587;EAS_AF=0.0972;AMR_AF=0.0735;AFR_AF=0.2148;EUR_AF=0.0626;SAS_AF=0.1401;AA=a|||;VT=SNP
16	89303308	rs71395400	C	G	100	PASS	AC=633;AF=0.126398;AN=5008;NS=2504;DP=16096;EAS_AF=0.0972;AMR_AF=0.0735;AFR_AF=0.2148;EUR_AF=0.0626;SAS_AF=0.1401;AA=t|||;VT=SNP
16	89303325	rs71395401	A	T	100	PASS	AC=633;AF=0.126398;AN=5008;NS=2504;DP=15934;EAS_AF=0.0972;AMR_AF=0.0735;AFR_AF=0.2148;EUR_AF=0.0626;SAS_AF=0.1401;AA=a|||;VT=SNP
16	89303603	rs4785630	A	T	100	PASS	AC=3073;AF=0.613618;AN=5008;NS=2504;DP=18825;EAS_AF=0.5536;AMR_AF=0.8012;AFR_AF=0.3487;EUR_AF=0.8668;SAS_AF=0.6401;AA=a|||;VT=SNP
16	89303642	rs9929579	G	A	100	PASS	AC=971;AF=0.19389;AN=5008;NS=2504;DP=16908;EAS_AF=0.2768;AMR_AF=0.1628;AFR_AF=0.2163;EUR_AF=0.1143;SAS_AF=0.182;AA=g|||;VT=SNP
16	89304452	rs4785632	T	C	100	PASS	AC=338;AF=0.067492;AN=5008;NS=2504;DP=18192;EAS_AF=0.1796;AMR_AF=0.0893;AFR_AF=0.0015;EUR_AF=0.0517;SAS_AF=0.0419;AA=t|||;VT=SNP
16	89304656	rs4566167	G	A	100	PASS	AC=3979;AF=0.794529;AN=5008;NS=2504;DP=17106;EAS_AF=0.7232;AMR_AF=0.8343;AFR_AF=0.7421;EUR_AF=0.8847;SAS_AF=0.818;AA=a|||;VT=SNP
16	89304888	rs4294815	C	T	100	PASS	AC=3506;AF=0.70008;AN=5008;NS=2504;DP=19687;EAS_AF=0.7133;AMR_AF=0.817;AFR_AF=0.4924;EUR_AF=0.8757;SAS_AF=0.7035;AA=c|||;VT=SNP
16	89304949	rs9926404	A	G	100	PASS	AC=970;AF=0.19369;AN=5008;NS=2504;DP=18447;EAS_AF=0.2768;AMR_AF=0.1628;AFR_AF=0.2156;EUR_AF=0.1143;SAS_AF=0.182;AA=a|||;VT=SNP
16	89305409	rs9922889	C	T	100	PASS	AC=635;AF=0.126797;AN=5008;NS=2504;DP=17414;EAS_AF=0.0972;AMR_AF=0.0735;AFR_AF=0.2141;EUR_AF=0.0626;SAS_AF=0.1431;AA=N|||;VT=SNP
16	89305582	rs62070764	T	C	100	PASS	AC=3540;AF=0.706869;AN=5008;NS=2504;DP=14352;EAS_AF=0.7123;AMR_AF=0.8228;AFR_AF=0.5159;EUR_AF=0.8757;SAS_AF=0.7035;AA=t|||;VT=SNP
16	89306189	rs111453547	C	A	100	PASS	AC=3450;AF=0.688898;AN=5008;NS=2504;DP=16608;EAS_AF=0.7004;AMR_AF=0.8372;AFR_AF=0.4977;EUR_AF=0.834;SAS_AF=0.681;AA=a|||;VT=SNP
16	89306641	rs74035766	G	A	100	PASS	AC=714;AF=0.142572;AN=5008;NS=2504;DP=19848;EAS_AF=0.1796;AMR_AF=0.0764;AFR_AF=0.2216;EUR_AF=0.0179;SAS_AF=0.1728;AA=a|||;VT=SNP
16	89306703	rs117353460	C	T	100	PASS	AC=213;AF=0.0425319;AN=5008;NS=2504;DP=16505;EAS_AF=0.0704;AMR_AF=0.036;AFR_AF=0.003;EUR_AF=0.0278;SAS_AF=0.0869;AA=c|||;VT=SNP
16	89306726	rs144411358	C	T	100	PASS	AC=101;AF=0.0201677;AN=5008;NS=2504;DP=16123;EAS_AF=0.0248;AMR_AF=0.0245;AFR_AF=0.0008;EUR_AF=0.0447;SAS_AF=0.0133;AA=c|||;VT=SNP
16	89307209	rs12597503	C	T	100	PASS	AC=624;AF=0.124601;AN=5008;NS=2504;DP=12397;EAS_AF=0.0972;AMR_AF=0.072;AFR_AF=0.2073;EUR_AF=0.0626;SAS_AF=0.1421;AA=N|||;VT=SNP
16	89307255	rs12930922	C	A	100	PASS	AC=1345;AF=0.26857;AN=5008;NS=2504;DP=13684;EAS_AF=0.2788;AMR_AF=0.1124;AFR_AF=0.4349;EUR_AF=0.1252;SAS_AF=0.2914;AA=c|||;VT=SNP
16	89307689	rs72821319	T	G	100	PASS	AC=286;AF=0.0571086;AN=5008;NS=2504;DP=13638;EAS_AF=0.1726;AMR_AF=0.0259;AFR_AF=0.0015;EUR_AF=0.0517;SAS_AF=0.0409;AA=-|||;VT=SNP
16	89307728	rs72821321	C	T	100	PASS	AC=284;AF=0.0567093;AN=5008;NS=2504;DP=12847;EAS_AF=0.1716;AMR_AF=0.0259;AFR_AF=0.0008;EUR_AF=0.0517;SAS_AF=0.0409;AA=c|||;VT=SNP
16	89309592	rs34422843	G	A	100	PASS	AC=3610;AF=0.720847;AN=5008;NS=2504;DP=18053;EAS_AF=0.7044;AMR_AF=0.879;AFR_AF=0.559;EUR_AF=0.8787;SAS_AF=0.682;AA=N|||;VT=SNP
16	89309655	rs12927572	G	A	100	PASS	AC=604;AF=0.120607;AN=5008;NS=2504;DP=18171;EAS_AF=0.253;AMR_AF=0.062;AFR_AF=0.0545;EUR_AF=0.0676;SAS_AF=0.1697;AA=N|||;VT=SNP
16	89309708	rs7200693	A	G	100	PASS	AC=4028;AF=0.804313;AN=5008;NS=2504;DP=18029;EAS_AF=0.7212;AMR_AF=0.9049;AFR_AF=0.7466;EUR_AF=0.8877;SAS_AF=0.8108;AA=N|||;VT=SNP
16	89310031	rs4785634	C	T	100	PASS	AC=3065;AF=0.612021;AN=5008;NS=2504;DP=18746;EAS_AF=0.5387;AMR_AF=0.7997;AFR_AF=0.3661;EUR_AF=0.8678;SAS_AF=0.6237;AA=c|||;VT=SNP
16	89310185	rs72821327	C	T	100	PASS	AC=98;AF=0.0195687;AN=5008;NS=2504;DP=19842;EAS_AF=0.0248;AMR_AF=0.0259;AFR_AF=0.0008;EUR_AF=0.0437;SAS_AF=0.0102;AA=c|||;VT=SNP
16	89310581	rs4785635	G	A	100	PASS	AC=3644;AF=0.727636;AN=5008;NS=2504;DP=20714;EAS_AF=0.7321;AMR_AF=0.9063;AFR_AF=0.4932;EUR_AF=0.9225;SAS_AF=0.7127;AA=g|||;VT=SNP
16	89310851	rs72821328	G	A	100	PASS	AC=98;AF=0.0195687;AN=5008;NS=2504;DP=17094;EAS_AF=0.0248;AMR_AF=0.0259;AFR_AF=0.0008;EUR_AF=0.0437;SAS_AF=0.0102;AA=-|||;VT=SNP
16	89310872	rs12325600	C	T	100	PASS	AC=1426;AF=0.284744;AN=5008;NS=2504;DP=18180;EAS_AF=0.2907;AMR_AF=0.121;AFR_AF=0.4834;EUR_AF=0.1213;SAS_AF=0.2945;AA=-|||;VT=SNP
16	89310941	rs140631775	T	C	100	PASS	AC=98;AF=0.0195687;AN=5008;NS=2504;DP=18196;EAS_AF=0.0248;AMR_AF=0.0259;AFR_AF=0.0008;EUR_AF=0.0437;SAS_AF=0.0102;AA=-|||;VT=SNP
16	89311002	rs61096459	C	T	100	PASS	AC=1288;AF=0.257188;AN=5008;NS=2504;DP=16447;EAS_AF=0.2659;AMR_AF=0.0937;AFR_AF=0.4561;EUR_AF=0.0775;SAS_AF=0.2802;AA=-|||;VT=SNP
16	89312320	rs145651407	C	G	100	PASS	AC=94;AF=0.01877;AN=5008;NS=2504;DP=16398;EAS_AF=0.0248;AMR_AF=0.0245;AFR_AF=0.0008;EUR_AF=0.0408;SAS_AF=0.0102;AA=c|||;VT=SNP
16	89312558	rs12447482	G	C	100	PASS	AC=3423;AF=0.683506;AN=5008;NS=2504;DP=17567;EAS_AF=0.7093;AMR_AF=0.8689;AFR_AF=0.4062;EUR_AF=0.8767;SAS_AF=0.7014;AA=g|||;VT=SNP
16	89312578	rs117587601	A	T	100	PASS	AC=34;AF=0.00678914;AN=5008;NS=2504;DP=16808;EAS_AF=0.003;AMR_AF=0.0072;AFR_AF=0.0015;EUR_AF=0.0229;SAS_AF=0.001;AA=a|||;VT=SNP
16	89312663	rs35085227	A	C	100	PASS	AC=1473;AF=0.294129;AN=5008;NS=2504;DP=16671;EAS_AF=0.2698;AMR_AF=0.1081;AFR_AF=0.5734;EUR_AF=0.0845;SAS_AF=0.2894;AA=a|||;VT=SNP
16	89312739	rs2170838	G	T	100	PASS	AC=1431;AF=0.285743;AN=5008;NS=2504;DP=17273;EAS_AF=0.2887;AMR_AF=0.1225;AFR_AF=0.4834;EUR_AF=0.1262;SAS_AF=0.2955;AA=t|||;VT=SNP
16	89313451	rs9783776	C	A	100	PASS	AC=1285;AF=0.256589;AN=5008;NS=2504;DP=12365;EAS_AF=0.2669;AMR_AF=0.0965;AFR_AF=0.4531;EUR_AF=0.0785;SAS_AF=0.2771;AA=c|||;VT=SNP
16	89313537	rs9783777	C	G	100	PASS	AC=1397;AF=0.278954;AN=5008;NS=2504;DP=9697;EAS_AF=0.2917;AMR_AF=0.1239;AFR_AF=0.4607;EUR_AF=0.1243;SAS_AF=0.2894;AA=N|||;VT=SNP
16	89313672	rs28627551	A	G	100	PASS	AC=3042;AF=0.607428;AN=5008;NS=2504;DP=9208;EAS_AF=0.4623;AMR_AF=0.5173;AFR_AF=0.7421;EUR_AF=0.6362;SAS_AF=0.6094;AA=N|||;VT=SNP
16	89313794	rs9783753	G	T	100	PASS	AC=1400;AF=0.279553;AN=5008;NS=2504;DP=6908;EAS_AF=0.2708;AMR_AF=0.1326;AFR_AF=0.4228;EUR_AF=0.1779;SAS_AF=0.3037;AA=N|||;VT=SNP
16	89313966	rs1531884	G	A	100	PASS	AC=1454;AF=0.290335;AN=5008;NS=2504;DP=4317;EAS_AF=0.2688;AMR_AF=0.1398;AFR_AF=0.4622;EUR_AF=0.1799;SAS_AF=0.3006;AA=N|||;VT=SNP
16	89314349	rs3859130	C	T	100	PASS	AC=1464;AF=0.292332;AN=5008;NS=2504;DP=9347;EAS_AF=0.2698;AMR_AF=0.1441;AFR_AF=0.4622;EUR_AF=0.1829;SAS_AF=0.3037;AA=N|||;VT=SNP
16	89314701	rs9937816	A	G	100	PASS	AC=1611;AF=0.321685;AN=5008;NS=2504;DP=10903;EAS_AF=0.2956;AMR_AF=0.1671;AFR_AF=0.4939;EUR_AF=0.2266;SAS_AF=0.3231;AA=N|||;VT=SNP
16	89314706	rs34509231	C	T	100	PASS	AC=1473;AF=0.294129;AN=5008;NS=2504;DP=10817;EAS_AF=0.2708;AMR_AF=0.1412;AFR_AF=0.4614;EUR_AF=0.1859;SAS_AF=0.3119;AA=N|||;VT=SNP
16	89314798	rs190774428	G	C	100	PASS	AC=102;AF=0.0203674;AN=5008;NS=2504;DP=11336;EAS_AF=0.0258;AMR_AF=0.0245;AFR_AF=0.0061;EUR_AF=0.0408;SAS_AF=0.0102;AA=-|||;VT=SNP
16	89314821	rs12926091	C	A	100	PASS	AC=1511;AF=0.301717;AN=5008;NS=2504;DP=12579;EAS_AF=0.2728;AMR_AF=0.1441;AFR_AF=0.4932;EUR_AF=0.1859;SAS_AF=0.3037;AA=-|||;VT=SNP
16	89314960	rs28584716	T	C	100	PASS	AC=1590;AF=0.317492;AN=5008;NS=2504;DP=12013;EAS_AF=0.2956;AMR_AF=0.1671;AFR_AF=0.4818;EUR_AF=0.2306;SAS_AF=0.3139;AA=-|||;VT=SNP
16	89314997	rs77549524	T	C	100	PASS	AC=93;AF=0.0185703;AN=5008;NS=2504;DP=11533;EAS_AF=0.0238;AMR_AF=0.0245;AFR_AF=0.0008;EUR_AF=0.0408;SAS_AF=0.0102;AA=-|||;VT=SNP
16	89315617	rs75132468	A	T	100	PASS	AC=523;AF=0.104433;AN=5008;NS=2504;DP=14311;EAS_AF=0.1895;AMR_AF=0.1037;AFR_AF=0.1036;EUR_AF=0.0517;SAS_AF=0.0726;AA=a|||;VT=SNP
16	89315624	rs117350523	C	G	100	PASS	AC=230;AF=0.0459265;AN=5008;NS=2504;DP=14374;EAS_AF=0.0833;AMR_AF=0.0317;AFR_AF=0.003;EUR_AF=0.0278;SAS_AF=0.0941;AA=c|||;VT=SNP
16	89315640	rs77253230	G	T	100	PASS	AC=523;AF=0.104433;AN=5008;NS=2504;DP=14210;EAS_AF=0.1895;AMR_AF=0.1037;AFR_AF=0.1036;EUR_AF=0.0517;SAS_AF=0.0726;AA=t|||;VT=SNP
16	89315643	rs76701102	C	T	100	PASS	AC=520;AF=0.103834;AN=5008;NS=2504;DP=14052;EAS_AF=0.1885;AMR_AF=0.1023;AFR_AF=0.1036;EUR_AF=0.0527;SAS_AF=0.0706;AA=c|||;VT=SNP
16	89315664	rs9922876	T	G	100	PASS	AC=3232;AF=0.645367;AN=5008;NS=2504;DP=13378;EAS_AF=0.4772;AMR_AF=0.5562;AFR_AF=0.7685;EUR_AF=0.7326;SAS_AF=0.6258;AA=g|||;VT=SNP
16	89315834	rs8046438	A	G	100	PASS	AC=124;AF=0.0247604;AN=5008;NS=2504;DP=14978;EAS_AF=0.0238;AMR_AF=0.0274;AFR_AF=0.0227;EUR_AF=0.0408;SAS_AF=0.0102;AA=g|||;VT=SNP
16	89316072	rs146575144	T	G	100	PASS	AC=95;AF=0.0189696;AN=5008;NS=2504;DP=14228;EAS_AF=0.0238;AMR_AF=0.0245;AFR_AF=0.0008;EUR_AF=0.0417;SAS_AF=0.0112;AA=t|||;VT=SNP
16	89316094	rs141262170	A	G	100	PASS	AC=535;AF=0.106829;AN=5008;NS=2504;DP=14514;EAS_AF=0.1905;AMR_AF=0.1066;AFR_AF=0.1089;EUR_AF=0.0527;SAS_AF=0.0736;AA=a|||;VT=SNP
16	89316099	rs138948557	C	T	100	PASS	AC=228;AF=0.0455272;AN=5008;NS=2504;DP=14466;EAS_AF=0.0823;AMR_AF=0.0317;AFR_AF=0.003;EUR_AF=0.0278;SAS_AF=0.093;AA=c|||;VT=SNP
16	89316100	rs188020180	G	A	100	PASS	AC=95;AF=0.0189696;AN=5008;NS=2504;DP=14405;EAS_AF=0.0238;AMR_AF=0.0245;AFR_AF=0.0008;EUR_AF=0.0417;SAS_AF=0.0112;AA=g|||;VT=SNP
16	89316109	rs2883067	G	A	100	PASS	AC=2943;AF=0.58766;AN=5008;NS=2504;DP=14252;EAS_AF=0.5367;AMR_AF=0.755;AFR_AF=0.3835;EUR_AF=0.7575;SAS_AF=0.6227;AA=g|||;VT=SNP
16	89316412	rs4785637	C	T	100	PASS	AC=1451;AF=0.289736;AN=5008;NS=2504;DP=17956;EAS_AF=0.2738;AMR_AF=0.1427;AFR_AF=0.416;EUR_AF=0.2207;SAS_AF=0.3108;AA=c|||;VT=SNP
16	89316615	rs4785638	T	C	100	PASS	AC=1471;AF=0.29373;AN=5008;NS=2504;DP=19689;EAS_AF=0.2758;AMR_AF=0.1398;AFR_AF=0.4289;EUR_AF=0.2217;SAS_AF=0.3129;AA=N|||;VT=SNP
16	89316645	rs4785639	G	A	100	PASS	AC=1514;AF=0.302316;AN=5008;NS=2504;DP=19595;EAS_AF=0.2986;AMR_AF=0.1599;AFR_AF=0.4266;EUR_AF=0.2316;SAS_AF=0.3119;AA=N|||;VT=SNP
16	89317116	rs117711620	G	A	100	PASS	AC=198;AF=0.0395367;AN=5008;NS=2504;DP=14322;EAS_AF=0.0813;AMR_AF=0.0303;AFR_AF=0.003;EUR_AF=0.0239;SAS_AF=0.0685;AA=N|||;VT=SNP
16	89317465	rs4785641	A	G	100	PASS	AC=2522;AF=0.503594;AN=5008;NS=2504;DP=16246;EAS_AF=0.2153;AMR_AF=0.402;AFR_AF=0.77;EUR_AF=0.6252;SAS_AF=0.3875;AA=-|||;VT=SNP
16	89317591	rs11646117	G	C	100	PASS	AC=1391;AF=0.277756;AN=5008;NS=2504;DP=17075;EAS_AF=0.4653;AMR_AF=0.2622;AFR_AF=0.1392;EUR_AF=0.2813;SAS_AF=0.2791;AA=-|||;VT=SNP
16	89318098	rs4785642	C	T	100	PASS	AC=2616;AF=0.522364;AN=5008;NS=2504;DP=13812;EAS_AF=0.3294;AMR_AF=0.6182;AFR_AF=0.4387;EUR_AF=0.6789;SAS_AF=0.6053;AA=N|||;VT=SNP
16	89318203	rs4785643	T	C	100	PASS	AC=2646;AF=0.528355;AN=5008;NS=2504;DP=13590;EAS_AF=0.3284;AMR_AF=0.6196;AFR_AF=0.4614;EUR_AF=0.6789;SAS_AF=0.6053;AA=N|||;VT=SNP
16	89318271	rs72821332	C	T	100	PASS	AC=455;AF=0.0908546;AN=5008;NS=2504;DP=12333;EAS_AF=0.0843;AMR_AF=0.0418;AFR_AF=0.1997;EUR_AF=0.0656;SAS_AF=0.0112;AA=N|||;VT=SNP
16	89318648	rs6500541	C	T	100	PASS	AC=2610;AF=0.521166;AN=5008;NS=2504;DP=7284;EAS_AF=0.3224;AMR_AF=0.6167;AFR_AF=0.4387;EUR_AF=0.6789;SAS_AF=0.6074;AA=t|||;VT=SNP
16	89318904	rs6500542	G	A	100	PASS	AC=2607;AF=0.520567;AN=5008;NS=2504;DP=12625;EAS_AF=0.3214;AMR_AF=0.6182;AFR_AF=0.4387;EUR_AF=0.6779;SAS_AF=0.6053;AA=g|||;VT=SNP
16	89319139	rs9927242	C	T	100	PASS	AC=2620;AF=0.523163;AN=5008;NS=2504;DP=14554;EAS_AF=0.3244;AMR_AF=0.6196;AFR_AF=0.4425;EUR_AF=0.6789;SAS_AF=0.6084;AA=c|||;VT=SNP
16	89320359	rs7186972	G	A	100	PASS	AC=2569;AF=0.512979;AN=5008;NS=2504;DP=19921;EAS_AF=0.3194;AMR_AF=0.6124;AFR_AF=0.4198;EUR_AF=0.675;SAS_AF=0.6012;AA=g|||;VT=SNP
16	89320899	rs2086823	A	G	100	PASS	AC=2610;AF=0.521166;AN=5008;NS=2504;DP=11479;EAS_AF=0.1687;AMR_AF=0.6484;AFR_AF=0.4644;EUR_AF=0.7396;SAS_AF=0.6462;AA=g|||;VT=SNP
16	89321135	rs4785556	G	A	100	PASS	AC=2457;AF=0.490615;AN=5008;NS=2504;DP=16376;EAS_AF=0.1438;AMR_AF=0.6066;AFR_AF=0.4652;EUR_AF=0.6789;SAS_AF=0.6063;AA=a|||;VT=SNP
16	89321238	rs4785644	T	C	100	PASS	AC=2406;AF=0.480431;AN=5008;NS=2504;DP=16744;EAS_AF=0.129;AMR_AF=0.5187;AFR_AF=0.475;EUR_AF=0.6859;SAS_AF=0.6115;AA=c|||;VT=SNP
16	89321758	rs8048460	C	T	100	PASS	AC=2437;AF=0.486621;AN=5008;NS=2504;DP=13083;EAS_AF=0.1448;AMR_AF=0.6009;AFR_AF=0.4584;EUR_AF=0.6829;SAS_AF=0.5941;AA=c|||;VT=SNP
16	89323073	rs11640786	C	A	100	PASS	AC=883;AF=0.176318;AN=5008;NS=2504;DP=18729;EAS_AF=0.3234;AMR_AF=0.2133;AFR_AF=0.0545;EUR_AF=0.1292;SAS_AF=0.2117;AA=c|||;VT=SNP
16	89323466	rs117844811	C	A	100	PASS	AC=153;AF=0.0305511;AN=5008;NS=2504;DP=14585;EAS_AF=0.0754;AMR_AF=0.0259;AFR_AF=0.0008;EUR_AF=0.0487;SAS_AF=0.0092;AA=c|||;VT=SNP
16	89323925	rs4785645	G	A	100	PASS	AC=2419;AF=0.483027;AN=5008;NS=2504;DP=11371;EAS_AF=0.1597;AMR_AF=0.5836;AFR_AF=0.4425;EUR_AF=0.7078;SAS_AF=0.5685;AA=a|||;VT=SNP
16	89324513	rs3096314	C	T	100	PASS	AC=2643;AF=0.527756;AN=5008;NS=2504;DP=21592;EAS_AF=0.2381;AMR_AF=0.647;AFR_AF=0.4667;EUR_AF=0.7435;SAS_AF=0.6022;AA=c|||;VT=SNP
16	89324852	rs3096315	G	T	100	PASS	AC=1222;AF=0.24401;AN=5008;NS=2504;DP=16436;EAS_AF=0.3433;AMR_AF=0.2637;AFR_AF=0.2496;EUR_AF=0.1501;SAS_AF=0.2168;AA=t|||;VT=SNP
16	89325339	rs117855868	A	T	100	PASS	AC=164;AF=0.0327476;AN=5008;NS=2504;DP=13047;EAS_AF=0.0754;AMR_AF=0.0288;AFR_AF=0.0045;EUR_AF=0.0507;SAS_AF=0.0112;AA=a|||;VT=SNP
16	89325533	rs3114861	C	T	100	PASS	AC=2434;AF=0.486022;AN=5008;NS=2504;DP=11797;EAS_AF=0.1667;AMR_AF=0.5793;AFR_AF=0.4667;EUR_AF=0.673;SAS_AF=0.5828;AA=c|||;VT=SNP
16	89325738	rs74746488	A	G	100	PASS	AC=325;AF=0.0648962;AN=5008;NS=2504;DP=16204;EAS_AF=0.0754;AMR_AF=0.0317;AFR_AF=0.1293;EUR_AF=0.0477;SAS_AF=0.0082;AA=g|||;VT=SNP
16	89325835	rs77681270	C	T	100	PASS	AC=322;AF=0.0642971;AN=5008;NS=2504;DP=17983;EAS_AF=0.0744;AMR_AF=0.0317;AFR_AF=0.1278;EUR_AF=0.0477;SAS_AF=0.0082;AA=t|||;VT=SNP
16	89326399	rs77673273	G	A	100	PASS	AC=149;AF=0.0297524;AN=5008;NS=2504;DP=16135;EAS_AF=0.0744;AMR_AF=0.0245;AFR_AF=0.0008;EUR_AF=0.0477;SAS_AF=0.0082;AA=g|||;VT=SNP
16	89326453	rs149510964	G	A	100	PASS	AC=150;AF=0.0299521;AN=5008;NS=2504;DP=14752;EAS_AF=0.0744;AMR_AF=0.0245;AFR_AF=0.0008;EUR_AF=0.0487;SAS_AF=0.0082;AA=g|||;VT=SNP
16	89326602	rs7192049	G	C	100	PASS	AC=323;AF=0.0644968;AN=5008;NS=2504;DP=12706;EAS_AF=0.0744;AMR_AF=0.0317;AFR_AF=0.1286;EUR_AF=0.0477;SAS_AF=0.0082;AA=N|||;VT=SNP
16	89327122	rs76333753	T	C	100	PASS	AC=426;AF=0.0850639;AN=5008;NS=2504;DP=17060;EAS_AF=0.0744;AMR_AF=0.0346;AFR_AF=0.205;EUR_AF=0.0477;SAS_AF=0.0082;AA=N|||;VT=SNP
16	89327548	rs149186223	C	G	100	PASS	AC=323;AF=0.0644968;AN=5008;NS=2504;DP=16832;EAS_AF=0.0764;AMR_AF=0.0375;AFR_AF=0.1218;EUR_AF=0.0507;SAS_AF=0.0082;AA=g|||;VT=SNP
16	89327582	rs11076776	T	C	100	PASS	AC=4113;AF=0.821286;AN=5008;NS=2504;DP=16414;EAS_AF=0.62;AMR_AF=0.9078;AFR_AF=0.8638;EUR_AF=0.8956;SAS_AF=0.8333;AA=c|||;VT=SNP
16	89327932	rs3114859	A	G	100	PASS	AC=1016;AF=0.202875;AN=5008;NS=2504;DP=21098;EAS_AF=0.3899;AMR_AF=0.3271;AFR_AF=0.0091;EUR_AF=0.1461;SAS_AF=0.2423;AA=a|||;VT=SNP
16	89328477	rs4785648	A	G	100	PASS	AC=3776;AF=0.753994;AN=5008;NS=2504;DP=18316;EAS_AF=0.5417;AMR_AF=0.8818;AFR_AF=0.7209;EUR_AF=0.8529;SAS_AF=0.8252;AA=a|||;VT=SNP
16	89328681	rs55850916	T	G	100	PASS	AC=454;AF=0.090655;AN=5008;NS=2504;DP=18437;EAS_AF=0.0754;AMR_AF=0.036;AFR_AF=0.2224;EUR_AF=0.0507;SAS_AF=0.0082;AA=g|||;VT=SNP
16	89329001	rs3114857	G	A	100	PASS	AC=904;AF=0.180511;AN=5008;NS=2504;DP=18675;EAS_AF=0.3611;AMR_AF=0.2478;AFR_AF=0.0076;EUR_AF=0.1332;SAS_AF=0.229;AA=g|||;VT=SNP
16	89329223	rs3114856	G	A	100	PASS	AC=1124;AF=0.224441;AN=5008;NS=2504;DP=18387;EAS_AF=0.3571;AMR_AF=0.2695;AFR_AF=0.1369;EUR_AF=0.167;SAS_AF=0.2331;AA=g|||;VT=SNP
16	89329541	rs56032683	A	G	100	PASS	AC=312;AF=0.0623003;AN=5008;NS=2504;DP=19230;EAS_AF=0.0744;AMR_AF=0.0346;AFR_AF=0.1165;EUR_AF=0.0507;SAS_AF=0.0082;AA=a|||;VT=SNP
16	89329605	rs55975421	C	G	100	PASS	AC=729;AF=0.145567;AN=5008;NS=2504;DP=20444;EAS_AF=0.373;AMR_AF=0.0692;AFR_AF=0.0333;EUR_AF=0.0964;SAS_AF=0.1677;AA=c|||;VT=SNP
16	89329912	rs2003152	G	A	100	PASS	AC=276;AF=0.0551118;AN=5008;NS=2504;DP=16847;EAS_AF=0.0744;AMR_AF=0.0303;AFR_AF=0.0915;EUR_AF=0.0507;SAS_AF=0.0082;AA=g|||;VT=SNP
16	89330153	rs72821339	A	C	100	PASS	AC=367;AF=0.0732827;AN=5008;NS=2504;DP=16841;EAS_AF=0.0744;AMR_AF=0.036;AFR_AF=0.1573;EUR_AF=0.0507;SAS_AF=0.0082;AA=a|||;VT=SNP
16	89331085	rs1994188	T	G	100	PASS	AC=4043;AF=0.807308;AN=5008;NS=2504;DP=20528;EAS_AF=0.627;AMR_AF=0.9135;AFR_AF=0.7905;EUR_AF=0.9145;SAS_AF=0.8303;AA=g|||;VT=SNP
16	89331163	rs12934299	A	G	100	PASS	AC=4009;AF=0.800519;AN=5008;NS=2504;DP=20712;EAS_AF=0.628;AMR_AF=0.915;AFR_AF=0.7943;EUR_AF=0.9145;SAS_AF=0.7883;AA=a|||;VT=SNP
16	89331774	rs900726	G	A	100	PASS	AC=3607;AF=0.720248;AN=5008;NS=2504;DP=14224;EAS_AF=0.5476;AMR_AF=0.8775;AFR_AF=0.5946;EUR_AF=0.8549;SAS_AF=0.818;AA=g|||;VT=SNP
16	89331987	rs900728	C	T	100	PASS	AC=508;AF=0.101438;AN=5008;NS=2504;DP=16722;EAS_AF=0.0972;AMR_AF=0.1585;AFR_AF=0.0053;EUR_AF=0.1163;SAS_AF=0.18;AA=c|||;VT=SNP
16	89332050	rs900729	G	C	100	PASS	AC=1308;AF=0.261182;AN=5008;NS=2504;DP=15780;EAS_AF=0.1657;AMR_AF=0.2421;AFR_AF=0.3661;EUR_AF=0.2038;SAS_AF=0.2904;AA=g|||;VT=SNP
16	89332108	rs4541078	A	T	100	PASS	AC=4030;AF=0.804712;AN=5008;NS=2504;DP=16304;EAS_AF=0.62;AMR_AF=0.915;AFR_AF=0.7874;EUR_AF=0.9076;SAS_AF=0.8344;AA=t|||;VT=SNP
16	89332294	rs60735953	G	A	100	PASS	AC=307;AF=0.0613019;AN=5008;NS=2504;DP=13341;EAS_AF=0.0218;AMR_AF=0.0346;AFR_AF=0.1399;EUR_AF=0.0308;SAS_AF=0.046;AA=g|||;VT=SNP
16	89332421	rs4785649	G	C	100	PASS	AC=3882;AF=0.77516;AN=5008;NS=2504;DP=15539;EAS_AF=0.6151;AMR_AF=0.9078;AFR_AF=0.6906;EUR_AF=0.9056;SAS_AF=0.8262;AA=g|||;VT=SNP
16	89333342	rs12928649	T	C	100	PASS	AC=1002;AF=0.20008;AN=5008;NS=2504;DP=18312;EAS_AF=0.377;AMR_AF=0.0893;AFR_AF=0.2231;EUR_AF=0.0934;SAS_AF=0.1748;AA=c|||;VT=SNP
16	89333817	rs4785650	G	A	100	PASS	AC=830;AF=0.165735;AN=5008;NS=2504;DP=14750;EAS_AF=0.372;AMR_AF=0.0821;AFR_AF=0.115;EUR_AF=0.0835;SAS_AF=0.1656;AA=g|||;VT=SNP
16	89333837	rs117652610	T	C	100	PASS	AC=859;AF=0.171526;AN=5008;NS=2504;DP=15049;EAS_AF=0.378;AMR_AF=0.0821;AFR_AF=0.1233;EUR_AF=0.0944;SAS_AF=0.1667;AA=t|||;VT=SNP
16	89333986	rs4785558	G	C	100	PASS	AC=864;AF=0.172524;AN=5008;NS=2504;DP=17004;EAS_AF=0.381;AMR_AF=0.0821;AFR_AF=0.1233;EUR_AF=0.0964;SAS_AF=0.1667;AA=g|||;VT=SNP
16	89335375	rs59204820	T	G	100	PASS	AC=852;AF=0.170128;AN=5008;NS=2504;DP=19894;EAS_AF=0.378;AMR_AF=0.0807;AFR_AF=0.1172;EUR_AF=0.0964;SAS_AF=0.1667;AA=T|||;VT=SNP
16	89335818	rs4238828	A	G	100	PASS	AC=821;AF=0.163938;AN=5008;NS=2504;DP=18712;EAS_AF=0.3671;AMR_AF=0.0807;AFR_AF=0.1142;EUR_AF=0.0825;SAS_AF=0.1646;AA=a|||;VT=SNP
16	89336344	rs6500544	C	T	100	PASS	AC=1136;AF=0.226837;AN=5008;NS=2504;DP=19277;EAS_AF=0.3651;AMR_AF=0.0893;AFR_AF=0.3517;EUR_AF=0.0825;SAS_AF=0.1616;AA=c|||;VT=SNP
16	89338416	rs2883069	T	A	100	PASS	AC=3909;AF=0.780551;AN=5008;NS=2504;DP=20788;EAS_AF=0.6468;AMR_AF=0.7089;AFR_AF=0.9085;EUR_AF=0.8191;SAS_AF=0.7566;AA=A|||;VT=SNP
16	89338420	rs4290474	G	C	100	PASS	AC=1215;AF=0.242612;AN=5008;NS=2504;DP=20692;EAS_AF=0.4385;AMR_AF=0.1081;AFR_AF=0.3011;EUR_AF=0.1332;SAS_AF=0.1697;AA=C|||;VT=SNP
16	89338596	rs60733936	G	A	100	PASS	AC=150;AF=0.0299521;AN=5008;NS=2504;DP=18349;EAS_AF=0.0724;AMR_AF=0.0245;AFR_AF=0.0008;EUR_AF=0.0507;SAS_AF=0.0082;AA=A|||;VT=SNP
16	89338625	rs58718372	A	G	100	PASS	AC=150;AF=0.0299521;AN=5008;NS=2504;DP=18083;EAS_AF=0.0724;AMR_AF=0.0245;AFR_AF=0.0008;EUR_AF=0.0507;SAS_AF=0.0082;AA=a|||;VT=SNP
16	89338717	rs56359909	A	T	100	PASS	AC=150;AF=0.0299521;AN=5008;NS=2504;DP=17484;EAS_AF=0.0724;AMR_AF=0.0245;AFR_AF=0.0008;EUR_AF=0.0507;SAS_AF=0.0082;AA=a|||;VT=SNP
16	89338726	rs2353026	C	T	100	PASS	AC=3844;AF=0.767572;AN=5008;NS=2504;DP=17590;EAS_AF=0.62;AMR_AF=0.7075;AFR_AF=0.882;EUR_AF=0.8201;SAS_AF=0.7536;AA=T|||;VT=SNP
16	89339499	rs1542633	G	C	100	PASS	AC=890;AF=0.177716;AN=5008;NS=2504;DP=17555;EAS_AF=0.4206;AMR_AF=0.0793;AFR_AF=0.1195;EUR_AF=0.0825;SAS_AF=0.1738;AA=G|||;VT=SNP
16	89339571	rs1542634	A	G	100	PASS	AC=917;AF=0.183107;AN=5008;NS=2504;DP=20752;EAS_AF=0.4107;AMR_AF=0.0951;AFR_AF=0.1324;EUR_AF=0.0885;SAS_AF=0.1769;AA=A|||;VT=SNP
16	89339836	rs6500545	G	A	100	PASS	AC=841;AF=0.167931;AN=5008;NS=2504;DP=17786;EAS_AF=0.3631;AMR_AF=0.0807;AFR_AF=0.1293;EUR_AF=0.0845;SAS_AF=0.1667;AA=G|||;VT=SNP
16	89339847	rs55663028	C	T	100	PASS	AC=150;AF=0.0299521;AN=5008;NS=2504;DP=17789;EAS_AF=0.0724;AMR_AF=0.0245;AFR_AF=0.0008;EUR_AF=0.0507;SAS_AF=0.0082;AA=C|||;VT=SNP
16	89340222	rs4785651	G	A	100	PASS	AC=854;AF=0.170527;AN=5008;NS=2504;DP=20353;EAS_AF=0.3671;AMR_AF=0.0821;AFR_AF=0.1354;EUR_AF=0.0845;SAS_AF=0.1667;AA=G|||;VT=SNP
16	89340504	rs7206646	G	A	100	PASS	AC=1284;AF=0.25639;AN=5008;NS=2504;DP=19616;EAS_AF=0.4395;AMR_AF=0.1196;AFR_AF=0.3419;EUR_AF=0.1352;SAS_AF=0.1738;AA=G|||;VT=SNP
16	89341168	rs12709112	C	G	100	PASS	AC=1289;AF=0.257388;AN=5008;NS=2504;DP=16943;EAS_AF=0.4444;AMR_AF=0.1138;AFR_AF=0.3427;EUR_AF=0.1382;SAS_AF=0.1738;AA=G|||;VT=SNP;EX_TARGET
16	89342733	rs7192878	G	A	100	PASS	AC=1265;AF=0.252596;AN=5008;NS=2504;DP=20937;EAS_AF=0.1359;AMR_AF=0.3516;AFR_AF=0.3411;EUR_AF=0.172;SAS_AF=0.2658;AA=G|||;VT=SNP
16	89344201	rs62070780	C	G	100	PASS	AC=911;AF=0.181909;AN=5008;NS=2504;DP=15545;EAS_AF=0.3859;AMR_AF=0.0778;AFR_AF=0.1596;EUR_AF=0.0855;SAS_AF=0.1748;AA=C|||;VT=SNP
16	89344431	rs1466539	A	G	100	PASS	AC=4568;AF=0.912141;AN=5008;NS=2504;DP=19317;EAS_AF=0.881;AMR_AF=0.83;AFR_AF=0.9834;EUR_AF=0.8767;SAS_AF=0.9427;AA=G|||;VT=SNP
16	89344477	rs1466540	C	T	100	PASS	AC=2331;AF=0.465455;AN=5008;NS=2504;DP=20000;EAS_AF=0.1786;AMR_AF=0.5403;AFR_AF=0.4917;EUR_AF=0.5954;SAS_AF=0.5389;AA=C|||;VT=SNP
16	89344603	rs72821355	G	A	100	PASS	AC=153;AF=0.0305511;AN=5008;NS=2504;DP=18139;EAS_AF=0.0744;AMR_AF=0.0259;AFR_AF=0.0008;EUR_AF=0.0497;SAS_AF=0.0092;AA=G|||;VT=SNP
16	89345122	rs3102367	G	A	100	PASS	AC=2403;AF=0.479832;AN=5008;NS=2504;DP=13275;EAS_AF=0.1815;AMR_AF=0.5187;AFR_AF=0.4365;EUR_AF=0.6958;SAS_AF=0.5961;AA=G|||;VT=SNP
16	89345127	rs144104266	G	A	100	PASS	AC=43;AF=0.00858626;AN=5008;NS=2504;DP=13058;EAS_AF=0.002;AMR_AF=0.0101;AFR_AF=0.0015;EUR_AF=0.0288;SAS_AF=0.0031;AA=G|||;VT=SNP
16	89345408	rs3096305	G	A	100	PASS	AC=2428;AF=0.484824;AN=5008;NS=2504;DP=15714;EAS_AF=0.1806;AMR_AF=0.5043;AFR_AF=0.4743;EUR_AF=0.6849;SAS_AF=0.593;AA=G|||;VT=SNP
16	89346883	rs60520302	C	G	100	PASS	AC=188;AF=0.0375399;AN=5008;NS=2504;DP=12625;EAS_AF=0.0744;AMR_AF=0.0245;AFR_AF=0.028;EUR_AF=0.0507;SAS_AF=0.0082;AA=C|||;VT=SNP;EX_TARGET
16	89348018	rs72821356	C	T	100	PASS	AC=149;AF=0.0297524;AN=5008;NS=2504;DP=14237;EAS_AF=0.0714;AMR_AF=0.0245;AFR_AF=0.0008;EUR_AF=0.0507;SAS_AF=0.0082;AA=C|||;VT=SNP;EX_TARGET
16	89349128	rs61741725	G	A	100	PASS	AC=149;AF=0.0297524;AN=5008;NS=2504;DP=18940;EAS_AF=0.0714;AMR_AF=0.0245;AFR_AF=0.0008;EUR_AF=0.0507;SAS_AF=0.0082;AA=G|||;VT=SNP;EX_TARGET
16	89349377	rs62000377	G	C	100	PASS	AC=150;AF=0.0299521;AN=5008;NS=2504;DP=17521;EAS_AF=0.0714;AMR_AF=0.0259;AFR_AF=0.0008;EUR_AF=0.0507;SAS_AF=0.0082;AA=G|||;VT=SNP;EX_TARGET
16	89350038	rs2279348	G	A	100	PASS	AC=2672;AF=0.533546;AN=5008;NS=2504;DP=16853;EAS_AF=0.1627;AMR_AF=0.6009;AFR_AF=0.6248;EUR_AF=0.6819;SAS_AF=0.592;AA=G|||;VT=SNP;EX_TARGET
16	89350178	rs2279349	G	A	100	PASS	AC=3824;AF=0.763578;AN=5008;NS=2504;DP=19910;EAS_AF=0.6161;AMR_AF=0.7118;AFR_AF=0.8646;EUR_AF=0.8201;SAS_AF=0.7577;AA=A|||;VT=SNP;EX_TARGET
16	89352678	rs2353028	G	A	100	PASS	AC=2721;AF=0.543331;AN=5008;NS=2504;DP=16087;EAS_AF=0.1786;AMR_AF=0.5893;AFR_AF=0.6619;EUR_AF=0.6779;SAS_AF=0.5879;AA=G|||;VT=SNP
16	89354347	rs3114919	T	C	100	PASS	AC=2771;AF=0.553315;AN=5008;NS=2504;DP=14633;EAS_AF=0.2034;AMR_AF=0.6282;AFR_AF=0.5582;EUR_AF=0.7306;SAS_AF=0.6718;AA=T|||;VT=SNP
16	89355278	rs2306633	A	G	100	PASS	AC=2624;AF=0.523962;AN=5008;NS=2504;DP=20412;EAS_AF=0.1786;AMR_AF=0.6052;AFR_AF=0.553;EUR_AF=0.7028;SAS_AF=0.5992;AA=A|||;VT=SNP
16	89355684	rs72803306	A	G	100	PASS	AC=154;AF=0.0307508;AN=5008;NS=2504;DP=18371;EAS_AF=0.0774;AMR_AF=0.0231;AFR_AF=0.0008;EUR_AF=0.0507;SAS_AF=0.0082;AA=A|||;VT=SNP
16	89355771	rs56013820	T	C	100	PASS	AC=154;AF=0.0307508;AN=5008;NS=2504;DP=19243;EAS_AF=0.0774;AMR_AF=0.0231;AFR_AF=0.0008;EUR_AF=0.0507;SAS_AF=0.0082;AA=T|||;VT=SNP
16	89355953	rs55670800	G	A	100	PASS	AC=155;AF=0.0309505;AN=5008;NS=2504;DP=14186;EAS_AF=0.0774;AMR_AF=0.0231;AFR_AF=0.0015;EUR_AF=0.0507;SAS_AF=0.0082;AA=G|||;VT=SNP
16	89358050	rs60431652	A	T	100	PASS	AC=149;AF=0.0297524;AN=5008;NS=2504;DP=23821;EAS_AF=0.0724;AMR_AF=0.0231;AFR_AF=0.0008;EUR_AF=0.0507;SAS_AF=0.0082;AA=A|||;VT=SNP
16	89359004	rs731135	G	A	100	PASS	AC=2297;AF=0.458666;AN=5008;NS=2504;DP=19864;EAS_AF=0.1786;AMR_AF=0.5605;AFR_AF=0.3722;EUR_AF=0.6561;SAS_AF=0.589;AA=G|||;VT=SNP
16	89359010	rs1979504	C	T	100	PASS	AC=2215;AF=0.442292;AN=5008;NS=2504;DP=19731;EAS_AF=0.1786;AMR_AF=0.5605;AFR_AF=0.3169;EUR_AF=0.6491;SAS_AF=0.5869;AA=C|||;VT=SNP
16	89359421	rs731136	C	G	100	PASS	AC=2378;AF=0.47484;AN=5008;NS=2504;DP=15408;EAS_AF=0.1786;AMR_AF=0.5692;AFR_AF=0.4274;EUR_AF=0.66;SAS_AF=0.5869;AA=C|||;VT=SNP
16	89359736	rs72803310	G	A	100	PASS	AC=148;AF=0.0295527;AN=5008;NS=2504;DP=14321;EAS_AF=0.0714;AMR_AF=0.0231;AFR_AF=0.0008;EUR_AF=0.0507;SAS_AF=0.0082;AA=G|||;VT=SNP
16	89360965	rs3114917	G	A	100	PASS	AC=2509;AF=0.500998;AN=5008;NS=2504;DP=19027;EAS_AF=0.1756;AMR_AF=0.5807;AFR_AF=0.5257;EUR_AF=0.659;SAS_AF=0.5838;AA=G|||;VT=SNP
16	89361066	rs3102368	A	G	100	PASS	AC=2920;AF=0.583067;AN=5008;NS=2504;DP=20272;EAS_AF=0.253;AMR_AF=0.6196;AFR_AF=0.7118;EUR_AF=0.7107;SAS_AF=0.592;AA=G|||;VT=SNP
16	89361222	rs62070781	C	T	100	PASS	AC=774;AF=0.154553;AN=5008;NS=2504;DP=19682;EAS_AF=0.3611;AMR_AF=0.0764;AFR_AF=0.0711;EUR_AF=0.0875;SAS_AF=0.1789;AA=C|||;VT=SNP
16	89361335	rs72803311	G	C	100	PASS	AC=153;AF=0.0305511;AN=5008;NS=2504;DP=20186;EAS_AF=0.0754;AMR_AF=0.0245;AFR_AF=0.0008;EUR_AF=0.0507;SAS_AF=0.0082;AA=G|||;VT=SNP
16	89361613	rs3114916	G	C	100	PASS	AC=2405;AF=0.480232;AN=5008;NS=2504;DP=16055;EAS_AF=0.1766;AMR_AF=0.585;AFR_AF=0.4433;EUR_AF=0.6581;SAS_AF=0.5859;AA=g|||;VT=SNP
16	89364165	rs2279350	C	T	100	PASS	AC=1126;AF=0.22484;AN=5008;NS=2504;DP=12783;EAS_AF=0.1379;AMR_AF=0.2752;AFR_AF=0.2897;EUR_AF=0.1431;SAS_AF=0.2751;AA=C|||;VT=SNP
16	89365286	rs3096294	T	G	100	PASS	AC=2719;AF=0.542931;AN=5008;NS=2504;DP=18894;EAS_AF=0.1845;AMR_AF=0.6081;AFR_AF=0.6233;EUR_AF=0.7058;SAS_AF=0.59;AA=T|||;VT=SNP
16	89365581	rs72803313	G	A	100	PASS	AC=153;AF=0.0305511;AN=5008;NS=2504;DP=16012;EAS_AF=0.0754;AMR_AF=0.0245;AFR_AF=0.0008;EUR_AF=0.0507;SAS_AF=0.0082;AA=G|||;VT=SNP
16	89366932	rs3114915	G	A	100	PASS	AC=2407;AF=0.480631;AN=5008;NS=2504;DP=17235;EAS_AF=0.1825;AMR_AF=0.585;AFR_AF=0.4017;EUR_AF=0.6769;SAS_AF=0.6186;AA=G|||;VT=SNP
16	89367498	rs4785656	T	G	100	PASS	AC=968;AF=0.193291;AN=5008;NS=2504;DP=16538;EAS_AF=0.3651;AMR_AF=0.0937;AFR_AF=0.1891;EUR_AF=0.0984;SAS_AF=0.1902;AA=T|||;VT=SNP
16	89367588	rs145188932	C	T	100	PASS	AC=153;AF=0.0305511;AN=5008;NS=2504;DP=15085;EAS_AF=0.0754;AMR_AF=0.0245;AFR_AF=0.0008;EUR_AF=0.0507;SAS_AF=0.0082;AA=C|||;VT=SNP
16	89367902	rs72803317	G	A	100	PASS	AC=153;AF=0.0305511;AN=5008;NS=2504;DP=15426;EAS_AF=0.0754;AMR_AF=0.0245;AFR_AF=0.0008;EUR_AF=0.0507;SAS_AF=0.0082;AA=G|||;VT=SNP
16	89368030	rs3114914	C	T	100	PASS	AC=3317;AF=0.66234;AN=5008;NS=2504;DP=16532;EAS_AF=0.5188;AMR_AF=0.6988;AFR_AF=0.652;EUR_AF=0.7247;SAS_AF=0.7342;AA=C|||;VT=SNP
16	89369178	rs3803694	T	C	100	PASS	AC=971;AF=0.19389;AN=5008;NS=2504;DP=19053;EAS_AF=0.3631;AMR_AF=0.0937;AFR_AF=0.1861;EUR_AF=0.1054;SAS_AF=0.1922;AA=T|||;VT=SNP
16	89369295	rs3102345	A	G	100	PASS	AC=3427;AF=0.684305;AN=5008;NS=2504;DP=18147;EAS_AF=0.5188;AMR_AF=0.7089;AFR_AF=0.7148;EUR_AF=0.7386;SAS_AF=0.7403;AA=G|||;VT=SNP
16	89369430	rs3803692	G	A	100	PASS	AC=963;AF=0.192292;AN=5008;NS=2504;DP=17527;EAS_AF=0.3611;AMR_AF=0.0937;AFR_AF=0.1823;EUR_AF=0.1044;SAS_AF=0.1922;AA=G|||;VT=SNP
16	89369627	rs3102346	A	G	100	PASS	AC=2751;AF=0.549321;AN=5008;NS=2504;DP=22345;EAS_AF=0.1825;AMR_AF=0.6081;AFR_AF=0.6437;EUR_AF=0.6809;SAS_AF=0.6227;AA=A|||;VT=SNP
16	89369869	rs3102347	A	G	100	PASS	AC=4489;AF=0.896366;AN=5008;NS=2504;DP=20042;EAS_AF=0.8839;AMR_AF=0.804;AFR_AF=0.9758;EUR_AF=0.836;SAS_AF=0.9294;AA=G|||;VT=SNP
16	89370677	rs3096311	C	G	100	PASS	AC=2608;AF=0.520767;AN=5008;NS=2504;DP=23612;EAS_AF=0.1845;AMR_AF=0.6095;AFR_AF=0.5023;EUR_AF=0.7137;SAS_AF=0.6309;AA=C|||;VT=SNP
16	89370763	rs3096312	T	C	100	PASS	AC=2845;AF=0.568091;AN=5008;NS=2504;DP=24286;EAS_AF=0.1835;AMR_AF=0.6239;AFR_AF=0.6649;EUR_AF=0.7237;SAS_AF=0.6339;AA=C|||;VT=SNP
16	89371407	rs3114913	G	A	100	PASS	AC=2667;AF=0.532548;AN=5008;NS=2504;DP=17807;EAS_AF=0.1815;AMR_AF=0.6023;AFR_AF=0.5703;EUR_AF=0.6978;SAS_AF=0.6237;AA=A|||;VT=SNP
16	89371827	rs3114912	G	A	100	PASS	AC=3504;AF=0.699681;AN=5008;NS=2504;DP=17930;EAS_AF=0.5129;AMR_AF=0.732;AFR_AF=0.7436;EUR_AF=0.7584;SAS_AF=0.7495;AA=G|||;VT=SNP
16	89371839	rs2277908	G	A	100	PASS	AC=3489;AF=0.696685;AN=5008;NS=2504;DP=17485;EAS_AF=0.5139;AMR_AF=0.7334;AFR_AF=0.7322;EUR_AF=0.7575;SAS_AF=0.7485;AA=A|||;VT=SNP
16	89371953	rs2277907	G	T	100	PASS	AC=2735;AF=0.546126;AN=5008;NS=2504;DP=14441;EAS_AF=0.1845;AMR_AF=0.621;AFR_AF=0.6029;EUR_AF=0.7018;SAS_AF=0.6288;AA=G|||;VT=SNP
16	89372039	rs3829499	C	G	100	PASS	AC=3501;AF=0.699081;AN=5008;NS=2504;DP=15288;EAS_AF=0.5139;AMR_AF=0.732;AFR_AF=0.7405;EUR_AF=0.7584;SAS_AF=0.7495;AA=G|||;VT=SNP
16	89372046	rs62070784	G	C	100	PASS	AC=2790;AF=0.557109;AN=5008;NS=2504;DP=15201;EAS_AF=0.1825;AMR_AF=0.6225;AFR_AF=0.646;EUR_AF=0.7018;SAS_AF=0.6278;AA=g|||;VT=SNP
16	89373324	rs72803323	C	T	100	PASS	AC=116;AF=0.0231629;AN=5008;NS=2504;DP=15191;EAS_AF=0.0496;AMR_AF=0.0231;AFR_AF=0.0008;EUR_AF=0.0408;SAS_AF=0.0082;AA=c|||;VT=SNP
16	89373416	rs77560414	G	A	100	PASS	AC=910;AF=0.181709;AN=5008;NS=2504;DP=12036;EAS_AF=0.3512;AMR_AF=0.0706;AFR_AF=0.1944;EUR_AF=0.0755;SAS_AF=0.1779;AA=G|||;VT=SNP
16	89373707	rs3096304	C	T	100	PASS	AC=3337;AF=0.666334;AN=5008;NS=2504;DP=16099;EAS_AF=0.5139;AMR_AF=0.7305;AFR_AF=0.5756;EUR_AF=0.8022;SAS_AF=0.7607;AA=C|||;VT=SNP
16	89374010	rs62070788	G	T	100	PASS	AC=950;AF=0.189696;AN=5008;NS=2504;DP=15159;EAS_AF=0.3562;AMR_AF=0.0706;AFR_AF=0.2201;EUR_AF=0.0765;SAS_AF=0.1779;AA=T|||;VT=SNP
16	89374410	rs3102348	A	C	100	PASS	AC=2559;AF=0.510982;AN=5008;NS=2504;DP=18708;EAS_AF=0.1389;AMR_AF=0.6268;AFR_AF=0.4924;EUR_AF=0.7396;SAS_AF=0.6022;AA=a|||;VT=SNP
16	89374889	rs3096303	A	T	100	PASS	AC=3424;AF=0.683706;AN=5008;NS=2504;DP=19316;EAS_AF=0.504;AMR_AF=0.7363;AFR_AF=0.6452;EUR_AF=0.8032;SAS_AF=0.7607;AA=A|||;VT=SNP
16	89375239	rs3096302	A	G	100	PASS	AC=4509;AF=0.900359;AN=5008;NS=2504;DP=20183;EAS_AF=0.8859;AMR_AF=0.8184;AFR_AF=0.9365;EUR_AF=0.8827;SAS_AF=0.9427;AA=G|||;VT=SNP
16	89376330	rs3096301	C	T	100	PASS	AC=2372;AF=0.473642;AN=5008;NS=2504;DP=19797;EAS_AF=0.1706;AMR_AF=0.6052;AFR_AF=0.3472;EUR_AF=0.7306;SAS_AF=0.5992;AA=C|||;VT=SNP
16	89376470	rs3096300	C	T	100	PASS	AC=3524;AF=0.703674;AN=5008;NS=2504;DP=20600;EAS_AF=0.4474;AMR_AF=0.7133;AFR_AF=0.829;EUR_AF=0.7495;SAS_AF=0.7444;AA=T|||;VT=SNP
16	89376945	rs3102349	T	C	100	PASS	AC=2717;AF=0.542532;AN=5008;NS=2504;DP=18158;EAS_AF=0.1855;AMR_AF=0.6412;AFR_AF=0.5272;EUR_AF=0.7704;SAS_AF=0.6268;AA=T|||;VT=SNP
16	89377521	rs3114911	A	G	100	PASS	AC=4587;AF=0.915935;AN=5008;NS=2504;DP=19297;EAS_AF=0.8869;AMR_AF=0.8573;AFR_AF=0.9425;EUR_AF=0.9115;SAS_AF=0.956;AA=G|||;VT=SNP
16	89378219	rs61303935	G	A	100	PASS	AC=1008;AF=0.201278;AN=5008;NS=2504;DP=18065;EAS_AF=0.381;AMR_AF=0.0793;AFR_AF=0.2451;EUR_AF=0.0765;SAS_AF=0.1718;AA=G|||;VT=SNP
16	89378653	rs75167441	C	T	100	PASS	AC=486;AF=0.0970447;AN=5008;NS=2504;DP=19139;EAS_AF=0.0089;AMR_AF=0.0749;AFR_AF=0.1339;EUR_AF=0.0895;SAS_AF=0.1616;AA=C|||;VT=SNP
16	89378942	rs56136715	C	T	100	PASS	AC=131;AF=0.0261581;AN=5008;NS=2504;DP=18911;EAS_AF=0.0595;AMR_AF=0.0144;AFR_AF=0.0008;EUR_AF=0.0507;SAS_AF=0.0092;AA=C|||;VT=SNP
16	89379071	rs55857430	G	A	100	PASS	AC=131;AF=0.0261581;AN=5008;NS=2504;DP=18149;EAS_AF=0.0595;AMR_AF=0.0144;AFR_AF=0.0008;EUR_AF=0.0507;SAS_AF=0.0092;AA=G|||;VT=SNP
16	89379427	rs3114910	C	G	100	PASS	AC=3962;AF=0.791134;AN=5008;NS=2504;DP=17145;EAS_AF=0.5784;AMR_AF=0.7176;AFR_AF=0.91;EUR_AF=0.8787;SAS_AF=0.8119;AA=C|||;VT=SNP
16	89379936	rs3102350	T	C	100	PASS	AC=4772;AF=0.952875;AN=5008;NS=2504;DP=18699;EAS_AF=0.9425;AMR_AF=0.8573;AFR_AF=0.9947;EUR_AF=0.9503;SAS_AF=0.9775;AA=C|||;VT=SNP
16	89380540	rs3102351	G	C	100	PASS	AC=347;AF=0.0692891;AN=5008;NS=2504;DP=16913;EAS_AF=0.002;AMR_AF=0.0994;AFR_AF=0.0113;EUR_AF=0.1362;SAS_AF=0.1268;AA=g|||;VT=SNP
16	89380666	rs10454069	C	G	100	PASS	AC=230;AF=0.0459265;AN=5008;NS=2504;DP=19780;EAS_AF=0.0556;AMR_AF=0.0836;AFR_AF=0.0061;EUR_AF=0.0636;SAS_AF=0.045;AA=c|||;VT=SNP
16	89381305	rs3102352	C	G	100	PASS	AC=3292;AF=0.657348;AN=5008;NS=2504;DP=19934;EAS_AF=0.4603;AMR_AF=0.7853;AFR_AF=0.5522;EUR_AF=0.8449;SAS_AF=0.7188;AA=C|||;VT=SNP
16	89383725	rs3114908	T	C	100	PASS	AC=3448;AF=0.688498;AN=5008;NS=2504;DP=20644;EAS_AF=0.75;AMR_AF=0.6556;AFR_AF=0.6687;EUR_AF=0.6889;SAS_AF=0.6748;AA=C|||;VT=SNP
16	89384042	rs3102356	G	A	100	PASS	AC=164;AF=0.0327476;AN=5008;NS=2504;DP=14216;EAS_AF=0.0982;AMR_AF=0.0403;AFR_AF=0.0038;EUR_AF=0.0189;SAS_AF=0.0133;AA=G|||;VT=SNP
16	89384555	rs3102357	G	T	100	PASS	AC=2227;AF=0.444688;AN=5008;NS=2504;DP=16970;EAS_AF=0.3472;AMR_AF=0.4928;AFR_AF=0.3797;EUR_AF=0.5825;SAS_AF=0.4571;AA=G|||;VT=SNP
16	89385510	rs2353032	T	C	100	PASS	AC=2382;AF=0.475639;AN=5008;NS=2504;DP=20992;EAS_AF=0.3492;AMR_AF=0.5115;AFR_AF=0.4531;EUR_AF=0.6064;SAS_AF=0.4765;AA=C|||;VT=SNP
16	89385551	rs72803338	G	A	100	PASS	AC=235;AF=0.0469249;AN=5008;NS=2504;DP=20772;EAS_AF=0.1071;AMR_AF=0.0259;AFR_AF=0.0023;EUR_AF=0.0755;SAS_AF=0.0307;AA=G|||;VT=SNP
16	89385561	rs2353033	C	T	100	PASS	AC=2283;AF=0.455871;AN=5008;NS=2504;DP=20560;EAS_AF=0.3056;AMR_AF=0.4986;AFR_AF=0.4569;EUR_AF=0.5765;SAS_AF=0.455;AA=C|||;VT=SNP
16	89385582	rs73253776	T	C	100	PASS	AC=713;AF=0.142372;AN=5008;NS=2504;DP=19737;EAS_AF=0.0853;AMR_AF=0.2219;AFR_AF=0.1641;EUR_AF=0.1034;SAS_AF=0.1554;AA=T|||;VT=SNP
16	89386808	rs889574	A	G	100	PASS	AC=3273;AF=0.653554;AN=5008;NS=2504;DP=20174;EAS_AF=0.626;AMR_AF=0.6657;AFR_AF=0.6899;EUR_AF=0.6789;SAS_AF=0.5982;AA=G|||;VT=SNP
16	89386934	rs1078578	G	A	100	PASS	AC=3321;AF=0.663139;AN=5008;NS=2504;DP=17219;EAS_AF=0.624;AMR_AF=0.6657;AFR_AF=0.73;EUR_AF=0.6789;SAS_AF=0.5951;AA=A|||;VT=SNP
16	89387088	rs1078577	A	G	100	PASS	AC=3301;AF=0.659145;AN=5008;NS=2504;DP=19179;EAS_AF=0.625;AMR_AF=0.6657;AFR_AF=0.7118;EUR_AF=0.6789;SAS_AF=0.5982;AA=G|||;VT=SNP
16	89387597	rs3114906	T	C	100	PASS	AC=3094;AF=0.617812;AN=5008;NS=2504;DP=15427;EAS_AF=0.629;AMR_AF=0.5519;AFR_AF=0.7269;EUR_AF=0.6123;SAS_AF=0.5112;AA=C|||;VT=SNP
16	89389632	rs3114901	A	C	100	PASS	AC=2026;AF=0.404553;AN=5008;NS=2504;DP=16186;EAS_AF=0.5813;AMR_AF=0.2522;AFR_AF=0.6195;EUR_AF=0.1113;SAS_AF=0.3415;AA=A|||;VT=SNP
16	89389987	rs71374109	A	G	100	PASS	AC=2601;AF=0.519369;AN=5008;NS=2504;DP=5140;EAS_AF=0.498;AMR_AF=0.4597;AFR_AF=0.5711;EUR_AF=0.5716;SAS_AF=0.4601;AA=G|||;VT=SNP
16	89390416	rs3102380	T	C	100	PASS	AC=3087;AF=0.616414;AN=5008;NS=2504;DP=18372;EAS_AF=0.621;AMR_AF=0.5548;AFR_AF=0.7307;EUR_AF=0.6093;SAS_AF=0.5082;AA=C|||;VT=SNP
16	89391092	rs6500546	A	G	100	PASS	AC=2698;AF=0.538738;AN=5008;NS=2504;DP=18257;EAS_AF=0.621;AMR_AF=0.5346;AFR_AF=0.4463;EUR_AF=0.6093;SAS_AF=0.5092;AA=A|||;VT=SNP
16	89392315	rs3114898	C	T	100	PASS	AC=2057;AF=0.410743;AN=5008;NS=2504;DP=20042;EAS_AF=0.4038;AMR_AF=0.4669;AFR_AF=0.3707;EUR_AF=0.5398;SAS_AF=0.2996;AA=c|||;VT=SNP
16	89393562	rs3114896	T	C	100	PASS	AC=1126;AF=0.22484;AN=5008;NS=2504;DP=17805;EAS_AF=0.0456;AMR_AF=0.3156;AFR_AF=0.118;EUR_AF=0.5159;SAS_AF=0.1902;AA=t|||;VT=SNP
16	89394810	rs3114895	C	T	100	PASS	AC=2989;AF=0.596845;AN=5008;NS=2504;DP=21199;EAS_AF=0.6161;AMR_AF=0.5461;AFR_AF=0.6679;EUR_AF=0.6083;SAS_AF=0.5051;AA=T|||;VT=SNP
16	89395018	rs35940339	C	T	100	PASS	AC=156;AF=0.0311502;AN=5008;NS=2504;DP=16885;EAS_AF=0.1052;AMR_AF=0.0202;AFR_AF=0.003;EUR_AF=0.0179;SAS_AF=0.0143;AA=C|||;VT=SNP
16	89395417	rs3114892	G	A	100	PASS	AC=2967;AF=0.592452;AN=5008;NS=2504;DP=15206;EAS_AF=0.6141;AMR_AF=0.5375;AFR_AF=0.6808;EUR_AF=0.5845;SAS_AF=0.498;AA=G|||;VT=SNP
16	89397954	rs11076780	A	C	100	PASS	AC=3020;AF=0.603035;AN=5008;NS=2504;DP=18407;EAS_AF=0.6062;AMR_AF=0.549;AFR_AF=0.6899;EUR_AF=0.6093;SAS_AF=0.5143;AA=C|||;VT=SNP
16	89398271	rs3102372	A	T	100	PASS	AC=3032;AF=0.605431;AN=5008;NS=2504;DP=17483;EAS_AF=0.6091;AMR_AF=0.549;AFR_AF=0.6982;EUR_AF=0.6103;SAS_AF=0.5112;AA=T|||;VT=SNP
16	89398622	rs3102373	T	C	100	PASS	AC=2638;AF=0.526757;AN=5008;NS=2504;DP=21075;EAS_AF=0.6101;AMR_AF=0.5274;AFR_AF=0.4107;EUR_AF=0.6103;SAS_AF=0.5112;AA=T|||;VT=SNP
16	89399455	rs3114891	A	G	100	PASS	AC=1111;AF=0.221845;AN=5008;NS=2504;DP=15884;EAS_AF=0.0437;AMR_AF=0.3156;AFR_AF=0.1225;EUR_AF=0.5159;SAS_AF=0.1708;AA=A|||;VT=SNP
16	89399982	rs74968519	A	C	100	PASS	AC=486;AF=0.0970447;AN=5008;NS=2504;DP=20207;EAS_AF=0.2063;AMR_AF=0.0461;AFR_AF=0.0061;EUR_AF=0.0616;SAS_AF=0.18;AA=A|||;VT=SNP
16	89402473	rs3102376	A	C	100	PASS	AC=2177;AF=0.434704;AN=5008;NS=2504;DP=21169;EAS_AF=0.4177;AMR_AF=0.4697;AFR_AF=0.4251;EUR_AF=0.5119;SAS_AF=0.3609;AA=A|||;VT=SNP
16	89402634	rs3096319	C	G	100	PASS	AC=2524;AF=0.503994;AN=5008;NS=2504;DP=17519;EAS_AF=0.4157;AMR_AF=0.4841;AFR_AF=0.7027;EUR_AF=0.503;SAS_AF=0.3415;AA=G|||;VT=SNP
16	89403057	rs3096320	C	A	100	PASS	AC=1057;AF=0.211062;AN=5008;NS=2504;DP=16078;EAS_AF=0.0427;AMR_AF=0.304;AFR_AF=0.1127;EUR_AF=0.4751;SAS_AF=0.18;AA=C|||;VT=SNP
16	89403085	rs56781321	G	A	100	PASS	AC=211;AF=0.0421326;AN=5008;NS=2504;DP=16742;EAS_AF=0.1141;AMR_AF=0.0461;AFR_AF=0.003;EUR_AF=0.0258;SAS_AF=0.0348;AA=G|||;VT=SNP
16	89404038	rs3102378	T	C	100	PASS	AC=3054;AF=0.609824;AN=5008;NS=2504;DP=14575;EAS_AF=0.6151;AMR_AF=0.549;AFR_AF=0.7209;EUR_AF=0.5905;SAS_AF=0.5174;AA=C|||;VT=SNP
16	89405827	rs2353030	T	C	100	PASS	AC=2528;AF=0.504792;AN=5008;NS=2504;DP=15856;EAS_AF=0.4187;AMR_AF=0.5014;AFR_AF=0.6513;EUR_AF=0.5388;SAS_AF=0.363;AA=C|||;VT=SNP
16	89406914	rs3102379	T	C	100	PASS	AC=2561;AF=0.511382;AN=5008;NS=2504;DP=17012;EAS_AF=0.4196;AMR_AF=0.5029;AFR_AF=0.6619;EUR_AF=0.5398;SAS_AF=0.3793;AA=C|||;VT=SNP
16	89406943	rs7403817	A	C	100	PASS	AC=2454;AF=0.490016;AN=5008;NS=2504;DP=17652;EAS_AF=0.4187;AMR_AF=0.4986;AFR_AF=0.5847;EUR_AF=0.5398;SAS_AF=0.3783;AA=A|||;VT=SNP
16	89409452	rs2170839	C	G	100	PASS	AC=2450;AF=0.489217;AN=5008;NS=2504;DP=18252;EAS_AF=0.3839;AMR_AF=0.4813;AFR_AF=0.6944;EUR_AF=0.498;SAS_AF=0.317;AA=G|||;VT=SNP
16	89409720	rs3102381	G	C	100	PASS	AC=2034;AF=0.40615;AN=5008;NS=2504;DP=18482;EAS_AF=0.3869;AMR_AF=0.4597;AFR_AF=0.3896;EUR_AF=0.498;SAS_AF=0.316;AA=G|||;VT=SNP
16	89409742	rs3102382	C	G	100	PASS	AC=2451;AF=0.489417;AN=5008;NS=2504;DP=19992;EAS_AF=0.3869;AMR_AF=0.4841;AFR_AF=0.6725;EUR_AF=0.498;SAS_AF=0.3425;AA=G|||;VT=SNP
16	89411010	rs3096296	C	A	100	PASS	AC=2037;AF=0.406749;AN=5008;NS=2504;DP=18676;EAS_AF=0.377;AMR_AF=0.4553;AFR_AF=0.4183;EUR_AF=0.4871;SAS_AF=0.3047;AA=C|||;VT=SNP
16	89411295	rs3102383	G	A	100	PASS	AC=3080;AF=0.615016;AN=5008;NS=2504;DP=19242;EAS_AF=0.5923;AMR_AF=0.5432;AFR_AF=0.7882;EUR_AF=0.5815;SAS_AF=0.4898;AA=A|||;VT=SNP
16	89411633	rs116999413	G	A	100	PASS	AC=52;AF=0.0103834;AN=5008;NS=2504;DP=14653;EAS_AF=0.0278;AMR_AF=0.0058;AFR_AF=0.0008;EUR_AF=0.0129;SAS_AF=0.0061;AA=g|||;VT=SNP
16	89415081	rs918722	C	G	100	PASS	AC=2508;AF=0.500799;AN=5008;NS=2504;DP=17927;EAS_AF=0.3879;AMR_AF=0.5043;AFR_AF=0.6505;EUR_AF=0.5417;SAS_AF=0.3701;AA=G|||;VT=SNP
16	89415505	rs3114889	T	C	100	PASS	AC=2405;AF=0.480232;AN=5008;NS=2504;DP=10175;EAS_AF=0.4077;AMR_AF=0.4971;AFR_AF=0.5424;EUR_AF=0.5467;SAS_AF=0.3906;AA=T|||;VT=SNP
16	89416321	rs3114888	T	C	100	PASS	AC=2078;AF=0.414936;AN=5008;NS=2504;DP=13210;EAS_AF=0.4177;AMR_AF=0.4481;AFR_AF=0.3873;EUR_AF=0.5169;SAS_AF=0.3211;AA=C|||;VT=SNP
16	89418705	rs112144981	C	G	100	PASS	AC=443;AF=0.0884585;AN=5008;NS=2504;DP=21404;EAS_AF=0.0823;AMR_AF=0.196;AFR_AF=0.0091;EUR_AF=0.1093;SAS_AF=0.1043;AA=C|||;VT=SNP
16	89419615	rs12921572	T	C	100	PASS	AC=994;AF=0.198482;AN=5008;NS=2504;DP=13394;EAS_AF=0.0417;AMR_AF=0.2911;AFR_AF=0.0393;EUR_AF=0.4851;SAS_AF=0.2147;AA=t|||;VT=SNP
16	89420356	rs2035481	A	C	100	PASS	AC=2464;AF=0.492013;AN=5008;NS=2504;DP=15644;EAS_AF=0.3681;AMR_AF=0.4856;AFR_AF=0.6725;EUR_AF=0.5209;SAS_AF=0.3507;AA=a|||;VT=SNP
16	89421388	rs75263440	A	C	100	PASS	AC=458;AF=0.0914537;AN=5008;NS=2504;DP=19502;EAS_AF=0.2212;AMR_AF=0.0346;AFR_AF=0.0045;EUR_AF=0.0427;SAS_AF=0.1656;AA=A|||;VT=SNP
16	89421678	rs3096325	A	G	100	PASS	AC=2560;AF=0.511182;AN=5008;NS=2504;DP=12897;EAS_AF=0.4206;AMR_AF=0.4957;AFR_AF=0.7065;EUR_AF=0.5219;SAS_AF=0.3405;AA=G|||;VT=SNP
16	89422632	rs3114881	T	C	100	PASS	AC=2297;AF=0.458666;AN=5008;NS=2504;DP=18951;EAS_AF=0.4812;AMR_AF=0.4813;AFR_AF=0.4191;EUR_AF=0.5427;SAS_AF=0.3865;AA=T|||;VT=SNP
16	89422823	rs3096324	G	A	100	PASS	AC=2606;AF=0.520367;AN=5008;NS=2504;DP=16990;EAS_AF=0.4812;AMR_AF=0.5014;AFR_AF=0.6626;EUR_AF=0.5417;SAS_AF=0.3599;AA=A|||;VT=SNP
16	89427549	rs3114870	G	C	100	PASS	AC=4518;AF=0.902157;AN=5008;NS=2504;DP=19570;EAS_AF=0.8304;AMR_AF=0.928;AFR_AF=0.9962;EUR_AF=0.8648;SAS_AF=0.8691;AA=C|||;VT=SNP
16	89428967	rs3114867	A	C	100	PASS	AC=2490;AF=0.497204;AN=5008;NS=2504;DP=20677;EAS_AF=0.6131;AMR_AF=0.4986;AFR_AF=0.3631;EUR_AF=0.5636;SAS_AF=0.4898;AA=G|||;VT=SNP
16	89429052	rs4785561	G	A	100	PASS	AC=2191;AF=0.4375;AN=5008;NS=2504;DP=20352;EAS_AF=0.4752;AMR_AF=0.4582;AFR_AF=0.295;EUR_AF=0.5398;SAS_AF=0.4714;AA=A|||;VT=SNP
16	89429653	rs889576	C	T	100	PASS	AC=3098;AF=0.61861;AN=5008;NS=2504;DP=15316;EAS_AF=0.6379;AMR_AF=0.5274;AFR_AF=0.789;EUR_AF=0.5656;SAS_AF=0.4877;AA=T|||;VT=SNP
16	89431603	rs3096309	C	T	100	PASS	AC=4458;AF=0.890176;AN=5008;NS=2504;DP=20463;EAS_AF=0.8562;AMR_AF=0.9035;AFR_AF=0.9947;EUR_AF=0.829;SAS_AF=0.8374;AA=T|||;VT=SNP
16	89432276	rs3102387	A	C	100	PASS	AC=2861;AF=0.571286;AN=5008;NS=2504;DP=17562;EAS_AF=0.6399;AMR_AF=0.5101;AFR_AF=0.6059;EUR_AF=0.5676;SAS_AF=0.501;AA=C|||;VT=SNP
16	89434541	rs111460975	A	G	100	PASS	AC=145;AF=0.0289537;AN=5008;NS=2504;DP=19514;EAS_AF=0.003;AMR_AF=0.0331;AFR_AF=0.0045;EUR_AF=0.0984;SAS_AF=0.0143;AA=A|||;VT=SNP
16	89434888	rs4785663	G	A	100	PASS	AC=2872;AF=0.573482;AN=5008;NS=2504;DP=12419;EAS_AF=0.6359;AMR_AF=0.5086;AFR_AF=0.6157;EUR_AF=0.5616;SAS_AF=0.5102;AA=A|||;VT=SNP
16	89437560	rs889573	C	T	100	PASS	AC=2635;AF=0.526158;AN=5008;NS=2504;DP=18375;EAS_AF=0.7321;AMR_AF=0.513;AFR_AF=0.2988;EUR_AF=0.6163;SAS_AF=0.5378;AA=C|||;VT=SNP
16	89438667	rs3114863	G	C	100	PASS	AC=2695;AF=0.538139;AN=5008;NS=2504;DP=15002;EAS_AF=0.7371;AMR_AF=0.5288;AFR_AF=0.3079;EUR_AF=0.6412;SAS_AF=0.545;AA=G|||;VT=SNP
16	89439270	rs744327	C	T	100	PASS	AC=2467;AF=0.492612;AN=5008;NS=2504;DP=16169;EAS_AF=0.6359;AMR_AF=0.487;AFR_AF=0.3517;EUR_AF=0.5547;SAS_AF=0.4755;AA=C|||;VT=SNP
16	89441123	rs3096322	G	A	100	PASS	AC=2436;AF=0.486422;AN=5008;NS=2504;DP=19396;EAS_AF=0.6369;AMR_AF=0.5;AFR_AF=0.2973;EUR_AF=0.5785;SAS_AF=0.4826;AA=G|||;VT=SNP
16	89441492	rs3102335	A	G	100	PASS	AC=297;AF=0.0593051;AN=5008;NS=2504;DP=20700;EAS_AF=0.1716;AMR_AF=0.1052;AFR_AF=0.003;EUR_AF=0.0278;SAS_AF=0.0194;AA=A|||;VT=SNP
16	89442006	rs3102336	C	T	100	PASS	AC=2437;AF=0.486621;AN=5008;NS=2504;DP=13858;EAS_AF=0.6419;AMR_AF=0.4986;AFR_AF=0.295;EUR_AF=0.5795;SAS_AF=0.4816;AA=C|||;VT=SNP
16	89442034	rs3102337	A	G	100	PASS	AC=3006;AF=0.60024;AN=5008;NS=2504;DP=13803;EAS_AF=0.6577;AMR_AF=0.5346;AFR_AF=0.6589;EUR_AF=0.5895;SAS_AF=0.5194;AA=G|||;VT=SNP
16	89442250	rs3102338	C	G	100	PASS	AC=2452;AF=0.489617;AN=5008;NS=2504;DP=15023;EAS_AF=0.6528;AMR_AF=0.4986;AFR_AF=0.2973;EUR_AF=0.5795;SAS_AF=0.4826;AA=C|||;VT=SNP
16	89442421	rs2086822	C	A	100	PASS	AC=267;AF=0.0533147;AN=5008;NS=2504;DP=18272;EAS_AF=0.1429;AMR_AF=0.1052;AFR_AF=0.003;EUR_AF=0.0278;SAS_AF=0.0184;AA=C|||;VT=SNP
16	89442711	rs3102339	C	T	100	PASS	AC=2998;AF=0.598642;AN=5008;NS=2504;DP=18653;EAS_AF=0.6528;AMR_AF=0.5331;AFR_AF=0.6566;EUR_AF=0.5915;SAS_AF=0.5184;AA=T|||;VT=SNP
16	89444677	rs2965822	A	T	100	PASS	AC=2814;AF=0.561901;AN=5008;NS=2504;DP=18955;EAS_AF=0.6071;AMR_AF=0.5259;AFR_AF=0.5522;EUR_AF=0.5895;SAS_AF=0.5256;AA=T|||;VT=SNP
16	89446419	rs753852	G	A	100	PASS	AC=2684;AF=0.535942;AN=5008;NS=2504;DP=16313;EAS_AF=0.6071;AMR_AF=0.5101;AFR_AF=0.4675;EUR_AF=0.5726;SAS_AF=0.5358;AA=A|||;VT=SNP
16	89446525	rs753853	G	T	100	PASS	AC=2689;AF=0.536941;AN=5008;NS=2504;DP=17444;EAS_AF=0.6071;AMR_AF=0.5101;AFR_AF=0.4713;EUR_AF=0.5726;SAS_AF=0.5358;AA=T|||;VT=SNP
16	89448045	rs889571	C	T	100	PASS	AC=713;AF=0.142372;AN=5008;NS=2504;DP=21048;EAS_AF=0.3631;AMR_AF=0.134;AFR_AF=0.0582;EUR_AF=0.0358;SAS_AF=0.1442;AA=C|||;VT=SNP
16	89448663	rs3096299	G	A	100	PASS	AC=2737;AF=0.546526;AN=5008;NS=2504;DP=13187;EAS_AF=0.6101;AMR_AF=0.5086;AFR_AF=0.5061;EUR_AF=0.5726;SAS_AF=0.5358;AA=A|||;VT=SNP
16	89449546	rs3114890	C	G	100	PASS	AC=2465;AF=0.492212;AN=5008;NS=2504;DP=18083;EAS_AF=0.6042;AMR_AF=0.4856;AFR_AF=0.3744;EUR_AF=0.5547;SAS_AF=0.4765;AA=C|||;VT=SNP
16	89450507	rs141512954	A	T	100	PASS	AC=109;AF=0.0217652;AN=5008;NS=2504;DP=17100;EAS_AF=0.0466;AMR_AF=0.0159;AFR_AF=0.0008;EUR_AF=0.0408;SAS_AF=0.0092;AA=A|||;VT=SNP
16	89450744	rs3102341	G	A	100	PASS	AC=2510;AF=0.501198;AN=5008;NS=2504;DP=19837;EAS_AF=0.6101;AMR_AF=0.4971;AFR_AF=0.3608;EUR_AF=0.5656;SAS_AF=0.5153;AA=G|||;VT=SNP
16	89450747	rs3114880	C	T	100	PASS	AC=174;AF=0.0347444;AN=5008;NS=2504;DP=19890;EAS_AF=0.1062;AMR_AF=0.0389;AFR_AF=0.0023;EUR_AF=0.0219;SAS_AF=0.0153;AA=T|||;VT=SNP
16	89451575	rs3102342	T	C	100	PASS	AC=3056;AF=0.610224;AN=5008;NS=2504;DP=16958;EAS_AF=0.6101;AMR_AF=0.5202;AFR_AF=0.7731;EUR_AF=0.5676;SAS_AF=0.498;AA=C|||;VT=SNP
16	89452771	rs3114848	G	A	100	PASS	AC=2464;AF=0.492013;AN=5008;NS=2504;DP=16881;EAS_AF=0.6091;AMR_AF=0.4942;AFR_AF=0.3434;EUR_AF=0.5656;SAS_AF=0.4949;AA=G|||;VT=SNP
16	89453155	rs3096297	T	G	100	PASS	AC=3101;AF=0.619209;AN=5008;NS=2504;DP=20455;EAS_AF=0.6111;AMR_AF=0.5245;AFR_AF=0.7663;EUR_AF=0.5755;SAS_AF=0.5409;AA=G|||;VT=SNP
16	89454292	rs28608022	C	T	100	PASS	AC=2873;AF=0.573682;AN=5008;NS=2504;DP=12501;EAS_AF=0.6101;AMR_AF=0.5115;AFR_AF=0.6415;EUR_AF=0.5676;SAS_AF=0.4949;AA=-|||;VT=SNP
16	89454924	rs2965823	G	A	100	PASS	AC=2711;AF=0.541334;AN=5008;NS=2504;DP=18350;EAS_AF=0.6141;AMR_AF=0.5;AFR_AF=0.5219;EUR_AF=0.5676;SAS_AF=0.4949;AA=A|||;VT=SNP
16	89454931	rs2911249	C	T	100	PASS	AC=253;AF=0.0505192;AN=5008;NS=2504;DP=18461;EAS_AF=0.131;AMR_AF=0.1037;AFR_AF=0.003;EUR_AF=0.0288;SAS_AF=0.0164;AA=C|||;VT=SNP
16	89455306	rs2965824	A	G	100	PASS	AC=2977;AF=0.594449;AN=5008;NS=2504;DP=20658;EAS_AF=0.6141;AMR_AF=0.5144;AFR_AF=0.7148;EUR_AF=0.5676;SAS_AF=0.4959;AA=G|||;VT=SNP
16	89455363	rs113940941	G	C	100	PASS	AC=48;AF=0.00958466;AN=5008;NS=2504;DP=22023;EAS_AF=0.0258;AMR_AF=0.0058;AFR_AF=0.0008;EUR_AF=0.0109;SAS_AF=0.0061;AA=G|||;VT=SNP
16	89457350	rs2965827	C	A	100	PASS	AC=2757;AF=0.550519;AN=5008;NS=2504;DP=17741;EAS_AF=0.6141;AMR_AF=0.5058;AFR_AF=0.5514;EUR_AF=0.5706;SAS_AF=0.4949;AA=A|||;VT=SNP
16	89457432	rs2965828	C	G	100	PASS	AC=2780;AF=0.555112;AN=5008;NS=2504;DP=16474;EAS_AF=0.6141;AMR_AF=0.5072;AFR_AF=0.5681;EUR_AF=0.5706;SAS_AF=0.4949;AA=G|||;VT=SNP
16	89458984	rs7205785	A	G	100	PASS	AC=2773;AF=0.553714;AN=5008;NS=2504;DP=20987;EAS_AF=0.6161;AMR_AF=0.5115;AFR_AF=0.5575;EUR_AF=0.5716;SAS_AF=0.4959;AA=A|||;VT=SNP
16	89460093	rs28689480	T	C	100	PASS	AC=3123;AF=0.623602;AN=5008;NS=2504;DP=14618;EAS_AF=0.6141;AMR_AF=0.5317;AFR_AF=0.8132;EUR_AF=0.5716;SAS_AF=0.4959;AA=C|||;VT=SNP
16	89460290	rs2965830	T	C	100	PASS	AC=2571;AF=0.513379;AN=5008;NS=2504;DP=21152;EAS_AF=0.6131;AMR_AF=0.4971;AFR_AF=0.416;EUR_AF=0.5696;SAS_AF=0.4959;AA=T|||;VT=SNP
16	89462262	rs4238829	G	A	100	PASS	AC=2395;AF=0.478235;AN=5008;NS=2504;DP=21338;EAS_AF=0.6052;AMR_AF=0.4971;AFR_AF=0.2927;EUR_AF=0.5726;SAS_AF=0.4877;AA=G|||;VT=SNP
16	89462393	rs79387261	C	T	100	PASS	AC=455;AF=0.0908546;AN=5008;NS=2504;DP=20789;EAS_AF=0.1954;AMR_AF=0.0403;AFR_AF=0.0053;EUR_AF=0.0577;SAS_AF=0.1687;AA=C|||;VT=SNP
16	89462678	rs4785665	G	A	100	PASS	AC=171;AF=0.0341454;AN=5008;NS=2504;DP=16209;EAS_AF=0.1052;AMR_AF=0.0375;AFR_AF=0.0023;EUR_AF=0.0209;SAS_AF=0.0153;AA=A|||;VT=SNP
16	89462771	rs4785666	C	G	100	PASS	AC=2633;AF=0.525759;AN=5008;NS=2504;DP=13676;EAS_AF=0.6141;AMR_AF=0.5115;AFR_AF=0.4191;EUR_AF=0.5845;SAS_AF=0.5286;AA=G|||;VT=SNP
16	89462847	rs9927904	G	A	100	PASS	AC=2770;AF=0.553115;AN=5008;NS=2504;DP=17298;EAS_AF=0.6131;AMR_AF=0.5187;AFR_AF=0.5189;EUR_AF=0.5845;SAS_AF=0.5297;AA=A|||;VT=SNP
16	89463132	rs72803355	T	C	100	PASS	AC=579;AF=0.115615;AN=5008;NS=2504;DP=16197;EAS_AF=0.2272;AMR_AF=0.0634;AFR_AF=0.0121;EUR_AF=0.0845;SAS_AF=0.2096;AA=T|||;VT=SNP
16	89466307	rs11648663	C	T	100	PASS	AC=2549;AF=0.508986;AN=5008;NS=2504;DP=16819;EAS_AF=0.5982;AMR_AF=0.5;AFR_AF=0.4092;EUR_AF=0.5686;SAS_AF=0.4969;AA=c|||;VT=SNP
16	89469498	rs2965811	C	T	100	PASS	AC=198;AF=0.0395367;AN=5008;NS=2504;DP=15069;EAS_AF=0.131;AMR_AF=0.0389;AFR_AF=0.0023;EUR_AF=0.0209;SAS_AF=0.0153;AA=C|||;VT=SNP
16	89469890	rs28575874	C	T	100	PASS	AC=2782;AF=0.555511;AN=5008;NS=2504;DP=17589;EAS_AF=0.6091;AMR_AF=0.5086;AFR_AF=0.5726;EUR_AF=0.5686;SAS_AF=0.4969;AA=C|||;VT=SNP
16	89471246	rs2086824	A	C	100	PASS	AC=955;AF=0.190695;AN=5008;NS=2504;DP=22537;EAS_AF=0.0417;AMR_AF=0.2968;AFR_AF=0.0378;EUR_AF=0.4732;SAS_AF=0.1851;AA=A|||;VT=SNP
16	89471482	rs16965692	C	T	100	PASS	AC=2534;AF=0.50599;AN=5008;NS=2504;DP=17648;EAS_AF=0.6161;AMR_AF=0.4971;AFR_AF=0.3828;EUR_AF=0.5676;SAS_AF=0.502;AA=C|||;VT=SNP
16	89471542	rs2086825	C	T	100	PASS	AC=1136;AF=0.226837;AN=5008;NS=2504;DP=17079;EAS_AF=0.0417;AMR_AF=0.2997;AFR_AF=0.1785;EUR_AF=0.4672;SAS_AF=0.184;AA=C|||;VT=SNP
16	89472181	rs28644774	G	C	100	PASS	AC=2595;AF=0.518171;AN=5008;NS=2504;DP=16939;EAS_AF=0.6091;AMR_AF=0.5;AFR_AF=0.4319;EUR_AF=0.5686;SAS_AF=0.502;AA=G|||;VT=SNP
16	89474094	rs747485	T	C	100	PASS	AC=2632;AF=0.525559;AN=5008;NS=2504;DP=18332;EAS_AF=0.631;AMR_AF=0.5;AFR_AF=0.4418;EUR_AF=0.5686;SAS_AF=0.5041;AA=T|||;VT=SNP
16	89474393	rs747486	G	A	100	PASS	AC=332;AF=0.0662939;AN=5008;NS=2504;DP=20004;EAS_AF=0.1141;AMR_AF=0.036;AFR_AF=0.0091;EUR_AF=0.0487;SAS_AF=0.1339;AA=A|||;VT=SNP
16	89475614	rs78912890	T	C	100	PASS	AC=427;AF=0.0852636;AN=5008;NS=2504;DP=17691;EAS_AF=0.2063;AMR_AF=0.0346;AFR_AF=0.0129;EUR_AF=0.0457;SAS_AF=0.135;AA=T|||;VT=SNP
16	89475817	rs17177108	G	A	100	PASS	AC=422;AF=0.0842652;AN=5008;NS=2504;DP=18730;EAS_AF=0.1974;AMR_AF=0.0389;AFR_AF=0.0129;EUR_AF=0.0467;SAS_AF=0.135;AA=G|||;VT=SNP
16	89476075	rs2930220	C	A	100	PASS	AC=171;AF=0.0341454;AN=5008;NS=2504;DP=17407;EAS_AF=0.1071;AMR_AF=0.0346;AFR_AF=0.0023;EUR_AF=0.0209;SAS_AF=0.0153;AA=C|||;VT=SNP
16	89476302	rs3111349	T	C	100	PASS	AC=2918;AF=0.582668;AN=5008;NS=2504;DP=12811;EAS_AF=0.629;AMR_AF=0.5101;AFR_AF=0.6498;EUR_AF=0.5696;SAS_AF=0.5092;AA=C|||;VT=SNP
16	89476494	rs77655198	G	A	100	PASS	AC=413;AF=0.0824681;AN=5008;NS=2504;DP=13836;EAS_AF=0.1964;AMR_AF=0.0346;AFR_AF=0.0091;EUR_AF=0.0467;SAS_AF=0.135;AA=G|||;VT=SNP
16	89477034	rs74586371	G	A	100	PASS	AC=416;AF=0.0830671;AN=5008;NS=2504;DP=19762;EAS_AF=0.1944;AMR_AF=0.0346;AFR_AF=0.0129;EUR_AF=0.0467;SAS_AF=0.135;AA=G|||;VT=SNP
16	89477051	rs2965932	T	C	100	PASS	AC=2674;AF=0.533946;AN=5008;NS=2504;DP=20141;EAS_AF=0.629;AMR_AF=0.4957;AFR_AF=0.4735;EUR_AF=0.5686;SAS_AF=0.5092;AA=T|||;VT=SNP
16	89479773	rs2911259	C	T	100	PASS	AC=2500;AF=0.499201;AN=5008;NS=2504;DP=16983;EAS_AF=0.62;AMR_AF=0.4841;AFR_AF=0.3608;EUR_AF=0.5686;SAS_AF=0.501;AA=C|||;VT=SNP
16	89480633	rs6416798	T	C	100	PASS	AC=177;AF=0.0353435;AN=5008;NS=2504;DP=20041;EAS_AF=0.1121;AMR_AF=0.0346;AFR_AF=0.0023;EUR_AF=0.0209;SAS_AF=0.0164;AA=T|||;VT=SNP
16	89480760	rs2911258	A	G	100	PASS	AC=2883;AF=0.575679;AN=5008;NS=2504;DP=16518;EAS_AF=0.6319;AMR_AF=0.5043;AFR_AF=0.6263;EUR_AF=0.5686;SAS_AF=0.5072;AA=G|||;VT=SNP
16	89481229	rs2965934	C	G	100	PASS	AC=2796;AF=0.558307;AN=5008;NS=2504;DP=19623;EAS_AF=0.631;AMR_AF=0.5029;AFR_AF=0.5605;EUR_AF=0.5696;SAS_AF=0.5082;AA=G|||;VT=SNP
16	89481274	rs2965935	A	G	100	PASS	AC=2408;AF=0.480831;AN=5008;NS=2504;DP=22351;EAS_AF=0.621;AMR_AF=0.4813;AFR_AF=0.2874;EUR_AF=0.5696;SAS_AF=0.5061;AA=A|||;VT=SNP
16	89484134	rs2911257	C	G	100	PASS	AC=2851;AF=0.569289;AN=5008;NS=2504;DP=20124;EAS_AF=0.619;AMR_AF=0.5029;AFR_AF=0.6172;EUR_AF=0.5706;SAS_AF=0.499;AA=G|||;VT=SNP
16	89485096	rs2911256	G	C	100	PASS	AC=2687;AF=0.536542;AN=5008;NS=2504;DP=18619;EAS_AF=0.6339;AMR_AF=0.4986;AFR_AF=0.4917;EUR_AF=0.5676;SAS_AF=0.4918;AA=G|||;VT=SNP
16	89487137	rs2911255	C	T	100	PASS	AC=2874;AF=0.573882;AN=5008;NS=2504;DP=17882;EAS_AF=0.624;AMR_AF=0.513;AFR_AF=0.6278;EUR_AF=0.5696;SAS_AF=0.4969;AA=T|||;VT=SNP
16	89488261	rs72803358	C	A	100	PASS	AC=109;AF=0.0217652;AN=5008;NS=2504;DP=17143;EAS_AF=0.0466;AMR_AF=0.0173;AFR_AF=0.0008;EUR_AF=0.0398;SAS_AF=0.0092;AA=C|||;VT=SNP
16	89488587	rs2911253	T	G	100	PASS	AC=2708;AF=0.540735;AN=5008;NS=2504;DP=15089;EAS_AF=0.6359;AMR_AF=0.5058;AFR_AF=0.4909;EUR_AF=0.5736;SAS_AF=0.501;AA=T|||;VT=SNP
16	89488779	rs2965937	A	T	100	PASS	AC=2647;AF=0.528554;AN=5008;NS=2504;DP=16579;EAS_AF=0.62;AMR_AF=0.4986;AFR_AF=0.4705;EUR_AF=0.5656;SAS_AF=0.4959;AA=A|||;VT=SNP
16	89490759	rs2911252	G	A	100	PASS	AC=2483;AF=0.495807;AN=5008;NS=2504;DP=18596;EAS_AF=0.6329;AMR_AF=0.5;AFR_AF=0.3359;EUR_AF=0.5686;SAS_AF=0.4928;AA=G|||;VT=SNP
16	89491336	rs2965938	C	T	100	PASS	AC=2802;AF=0.559505;AN=5008;NS=2504;DP=18268;EAS_AF=0.626;AMR_AF=0.5101;AFR_AF=0.5749;EUR_AF=0.5686;SAS_AF=0.4959;AA=T|||;VT=SNP
16	89491736	rs55660259	C	T	100	PASS	AC=109;AF=0.0217652;AN=5008;NS=2504;DP=18363;EAS_AF=0.0466;AMR_AF=0.0173;AFR_AF=0.0008;EUR_AF=0.0398;SAS_AF=0.0092;AA=C|||;VT=SNP
16	89492049	rs2930219	G	A	100	PASS	AC=2582;AF=0.515575;AN=5008;NS=2504;DP=16255;EAS_AF=0.626;AMR_AF=0.5043;AFR_AF=0.4115;EUR_AF=0.5686;SAS_AF=0.4959;AA=G|||;VT=SNP
16	89492322	rs74620171	C	T	100	PASS	AC=467;AF=0.0932508;AN=5008;NS=2504;DP=19554;EAS_AF=0.1994;AMR_AF=0.0403;AFR_AF=0.0091;EUR_AF=0.0557;SAS_AF=0.1738;AA=C|||;VT=SNP
16	89493043	rs2965939	G	A	100	PASS	AC=2658;AF=0.530751;AN=5008;NS=2504;DP=19642;EAS_AF=0.624;AMR_AF=0.5043;AFR_AF=0.4697;EUR_AF=0.5696;SAS_AF=0.4959;AA=G|||;VT=SNP
16	89493580	rs12929744	G	C	100	PASS	AC=956;AF=0.190895;AN=5008;NS=2504;DP=20704;EAS_AF=0.0437;AMR_AF=0.2968;AFR_AF=0.0371;EUR_AF=0.4702;SAS_AF=0.1881;AA=g|||;VT=SNP
16	89494331	rs9933533	T	C	100	PASS	AC=2772;AF=0.553514;AN=5008;NS=2504;DP=15507;EAS_AF=0.6389;AMR_AF=0.4856;AFR_AF=0.6225;EUR_AF=0.4761;SAS_AF=0.5;AA=c|||;VT=SNP
16	89494667	rs138721299	T	C	100	PASS	AC=123;AF=0.0245607;AN=5008;NS=2504;DP=15470;EAS_AF=0.002;AMR_AF=0.0317;AFR_AF=0.0106;EUR_AF=0.0338;SAS_AF=0.0521;AA=t|||;VT=SNP
16	89494676	rs182163884	A	G	100	PASS	AC=30;AF=0.00599042;AN=5008;NS=2504;DP=16064;EAS_AF=0.004;AMR_AF=0.0014;AFR_AF=0.0068;EUR_AF=0.003;SAS_AF=0.0133;AA=a|||;VT=SNP
16	89494699	rs149441196	C	T	100	PASS	AC=242;AF=0.0483227;AN=5008;NS=2504;DP=16753;EAS_AF=0.1597;AMR_AF=0.0403;AFR_AF=0.003;EUR_AF=0.0139;SAS_AF=0.0358;AA=c|||;VT=SNP
16	89494700	rs111461657	A	G	100	PASS	AC=337;AF=0.0672923;AN=5008;NS=2504;DP=16833;EAS_AF=0.1607;AMR_AF=0.0461;AFR_AF=0.0469;EUR_AF=0.0209;SAS_AF=0.0613;AA=a|||;VT=SNP
16	89494701	rs148566497	A	G	100	PASS	AC=231;AF=0.0461262;AN=5008;NS=2504;DP=16819;EAS_AF=0.1498;AMR_AF=0.0418;AFR_AF=0.003;EUR_AF=0.0139;SAS_AF=0.0337;AA=a|||;VT=SNP
16	89494746	rs4785667	A	G	100	PASS	AC=628;AF=0.125399;AN=5008;NS=2504;DP=14539;EAS_AF=0.2827;AMR_AF=0.098;AFR_AF=0.0136;EUR_AF=0.0437;SAS_AF=0.2178;AA=a|||;VT=SNP
16	89494760	rs9923267	C	G	100	PASS	AC=1959;AF=0.391174;AN=5008;NS=2504;DP=13474;EAS_AF=0.5823;AMR_AF=0.3473;AFR_AF=0.326;EUR_AF=0.3449;SAS_AF=0.3609;AA=c|||;VT=SNP
16	89495160	rs2911251	G	C	100	PASS	AC=2643;AF=0.527756;AN=5008;NS=2504;DP=15412;EAS_AF=0.6319;AMR_AF=0.5058;AFR_AF=0.444;EUR_AF=0.5676;SAS_AF=0.5082;AA=G|||;VT=SNP
16	89495519	rs62068637	C	T	100	PASS	AC=201;AF=0.0401358;AN=5008;NS=2504;DP=20401;EAS_AF=0.1349;AMR_AF=0.0389;AFR_AF=0.0023;EUR_AF=0.0199;SAS_AF=0.0153;AA=C|||;VT=SNP
16	89499232	rs72803364	C	G	100	PASS	AC=514;AF=0.102636;AN=5008;NS=2504;DP=15406;EAS_AF=0.2292;AMR_AF=0.0432;AFR_AF=0.0106;EUR_AF=0.0696;SAS_AF=0.1728;AA=C|||;VT=SNP
16	89499272	rs2911264	A	C	100	PASS	AC=2708;AF=0.540735;AN=5008;NS=2504;DP=16260;EAS_AF=0.6429;AMR_AF=0.5058;AFR_AF=0.4175;EUR_AF=0.5696;SAS_AF=0.5971;AA=A|||;VT=SNP
16	89501030	rs2965819	T	G	100	PASS	AC=2388;AF=0.476837;AN=5008;NS=2504;DP=18621;EAS_AF=0.6448;AMR_AF=0.4597;AFR_AF=0.2443;EUR_AF=0.5239;SAS_AF=0.5818;AA=T|||;VT=SNP
16	89501357	rs9931120	A	G	100	PASS	AC=2742;AF=0.547524;AN=5008;NS=2504;DP=18245;EAS_AF=0.6498;AMR_AF=0.4827;AFR_AF=0.4788;EUR_AF=0.5318;SAS_AF=0.5971;AA=A|||;VT=SNP
16	89502736	rs11076603	T	C	100	PASS	AC=2382;AF=0.475639;AN=5008;NS=2504;DP=20430;EAS_AF=0.628;AMR_AF=0.4683;AFR_AF=0.3154;EUR_AF=0.5189;SAS_AF=0.4959;AA=T|||;VT=SNP
16	89506440	rs2965940	G	T	100	PASS	AC=2621;AF=0.523363;AN=5008;NS=2504;DP=20203;EAS_AF=0.621;AMR_AF=0.4726;AFR_AF=0.5219;EUR_AF=0.5199;SAS_AF=0.4642;AA=T|||;VT=SNP
16	89507995	rs2911268	A	G	100	PASS	AC=3724;AF=0.74361;AN=5008;NS=2504;DP=12001;EAS_AF=0.8294;AMR_AF=0.7392;AFR_AF=0.562;EUR_AF=0.8052;SAS_AF=0.8405;AA=A|||;VT=SNP
16	89508862	rs9302767	A	C	100	PASS	AC=1317;AF=0.262979;AN=5008;NS=2504;DP=20071;EAS_AF=0.3056;AMR_AF=0.2334;AFR_AF=0.3601;EUR_AF=0.2227;SAS_AF=0.1503;AA=A|||;VT=SNP
16	89509001	rs2911266	C	T	100	PASS	AC=2372;AF=0.473642;AN=5008;NS=2504;DP=21114;EAS_AF=0.6389;AMR_AF=0.3559;AFR_AF=0.5643;EUR_AF=0.3141;SAS_AF=0.4284;AA=T|||;VT=SNP
16	89510327	rs2965942	G	A	100	PASS	AC=2476;AF=0.494409;AN=5008;NS=2504;DP=17074;EAS_AF=0.6548;AMR_AF=0.4582;AFR_AF=0.3449;EUR_AF=0.5219;SAS_AF=0.5286;AA=G|||;VT=SNP
16	89510494	rs2965818	A	G	100	PASS	AC=2754;AF=0.54992;AN=5008;NS=2504;DP=20924;EAS_AF=0.6647;AMR_AF=0.4712;AFR_AF=0.5303;EUR_AF=0.5338;SAS_AF=0.5307;AA=G|||;VT=SNP
16	89510869	rs1011749	G	C	100	PASS	AC=2610;AF=0.521166;AN=5008;NS=2504;DP=12080;EAS_AF=0.6706;AMR_AF=0.4654;AFR_AF=0.4107;EUR_AF=0.5398;SAS_AF=0.5368;AA=G|||;VT=SNP
16	89511328	rs2911265	G	A	100	PASS	AC=2767;AF=0.552516;AN=5008;NS=2504;DP=18809;EAS_AF=0.6696;AMR_AF=0.4712;AFR_AF=0.5303;EUR_AF=0.5368;SAS_AF=0.5358;AA=A|||;VT=SNP
16	89512498	rs17783733	T	A	100	PASS	AC=469;AF=0.0936502;AN=5008;NS=2504;DP=15276;EAS_AF=0.2321;AMR_AF=0.0389;AFR_AF=0.003;EUR_AF=0.0467;SAS_AF=0.1605;AA=T|||;VT=SNP
16	89512810	rs79860948	G	A	100	PASS	AC=470;AF=0.0938498;AN=5008;NS=2504;DP=18146;EAS_AF=0.2331;AMR_AF=0.0389;AFR_AF=0.003;EUR_AF=0.0467;SAS_AF=0.1605;AA=G|||;VT=SNP
16	89513234	rs2965817	C	T	100	PASS	AC=2542;AF=0.507588;AN=5008;NS=2504;DP=18801;EAS_AF=0.6716;AMR_AF=0.4683;AFR_AF=0.3601;EUR_AF=0.5378;SAS_AF=0.5348;AA=C|||;VT=SNP
16	89513782	rs35637261	G	A	100	PASS	AC=607;AF=0.121206;AN=5008;NS=2504;DP=23113;EAS_AF=0.1359;AMR_AF=0.1167;AFR_AF=0.0113;EUR_AF=0.1759;SAS_AF=0.2014;AA=g|||;VT=SNP
16	89513984	rs17783751	C	A	100	PASS	AC=607;AF=0.121206;AN=5008;NS=2504;DP=18812;EAS_AF=0.1359;AMR_AF=0.1167;AFR_AF=0.0113;EUR_AF=0.1759;SAS_AF=0.2014;AA=C|||;VT=SNP
16	89514017	rs2965945	T	C	100	PASS	AC=2775;AF=0.554113;AN=5008;NS=2504;DP=17827;EAS_AF=0.6726;AMR_AF=0.4755;AFR_AF=0.531;EUR_AF=0.5378;SAS_AF=0.5358;AA=C|||;VT=SNP
16	89514183	rs2965816	A	C	100	PASS	AC=2674;AF=0.533946;AN=5008;NS=2504;DP=18488;EAS_AF=0.6726;AMR_AF=0.4712;AFR_AF=0.4395;EUR_AF=0.5378;SAS_AF=0.5593;AA=a|||;VT=SNP
16	89514364	rs78150682	C	A	100	PASS	AC=521;AF=0.104034;AN=5008;NS=2504;DP=15276;EAS_AF=0.2579;AMR_AF=0.0432;AFR_AF=0.0061;EUR_AF=0.0616;SAS_AF=0.1646;AA=C|||;VT=SNP
16	89515041	rs2911262	C	T	100	PASS	AC=2506;AF=0.500399;AN=5008;NS=2504;DP=19255;EAS_AF=0.6696;AMR_AF=0.4654;AFR_AF=0.3359;EUR_AF=0.5378;SAS_AF=0.5348;AA=C|||;VT=SNP
16	89515253	rs9929800	G	C	100	PASS	AC=1298;AF=0.259185;AN=5008;NS=2504;DP=14787;EAS_AF=0.0437;AMR_AF=0.304;AFR_AF=0.3056;EUR_AF=0.4463;SAS_AF=0.1943;AA=G|||;VT=SNP
16	89515759	rs4785565	T	C	100	PASS	AC=2631;AF=0.525359;AN=5008;NS=2504;DP=16779;EAS_AF=0.6726;AMR_AF=0.4712;AFR_AF=0.4244;EUR_AF=0.5368;SAS_AF=0.5368;AA=T|||;VT=SNP
16	89516155	rs4785669	T	C	100	PASS	AC=3431;AF=0.685104;AN=5008;NS=2504;DP=17819;EAS_AF=0.8105;AMR_AF=0.5951;AFR_AF=0.5772;EUR_AF=0.7127;SAS_AF=0.7372;AA=C|||;VT=SNP
16	89516612	rs2965946	T	C	100	PASS	AC=3433;AF=0.685503;AN=5008;NS=2504;DP=21442;EAS_AF=0.8135;AMR_AF=0.5951;AFR_AF=0.5772;EUR_AF=0.7117;SAS_AF=0.7372;AA=C|||;VT=SNP
16	89517502	rs79230416	G	C	100	PASS	AC=485;AF=0.096845;AN=5008;NS=2504;DP=18716;EAS_AF=0.2589;AMR_AF=0.0331;AFR_AF=0.0053;EUR_AF=0.0447;SAS_AF=0.1524;AA=G|||;VT=SNP
16	89518484	rs4594255	C	T	100	PASS	AC=2554;AF=0.509984;AN=5008;NS=2504;DP=16036;EAS_AF=0.6706;AMR_AF=0.4683;AFR_AF=0.3722;EUR_AF=0.5358;SAS_AF=0.5337;AA=C|||;VT=SNP
16	89518670	rs2965947	T	C	100	PASS	AC=2728;AF=0.544728;AN=5008;NS=2504;DP=18287;EAS_AF=0.6706;AMR_AF=0.4741;AFR_AF=0.5008;EUR_AF=0.5358;SAS_AF=0.5337;AA=C|||;VT=SNP
16	89518908	rs2353581	T	C	100	PASS	AC=2463;AF=0.491813;AN=5008;NS=2504;DP=16970;EAS_AF=0.6667;AMR_AF=0.464;AFR_AF=0.3086;EUR_AF=0.5358;SAS_AF=0.5337;AA=T|||;VT=SNP
16	89518942	rs12922711	T	C	100	PASS	AC=617;AF=0.123203;AN=5008;NS=2504;DP=17437;EAS_AF=0.1389;AMR_AF=0.1167;AFR_AF=0.0113;EUR_AF=0.1759;SAS_AF=0.2086;AA=T|||;VT=SNP
16	89520452	rs2965949	A	G	100	PASS	AC=3342;AF=0.667332;AN=5008;NS=2504;DP=23203;EAS_AF=0.8046;AMR_AF=0.5908;AFR_AF=0.5136;EUR_AF=0.7117;SAS_AF=0.7423;AA=G|||;VT=SNP
16	89521860	rs2911244	A	G	100	PASS	AC=2741;AF=0.547324;AN=5008;NS=2504;DP=19579;EAS_AF=0.6667;AMR_AF=0.4769;AFR_AF=0.5106;EUR_AF=0.5378;SAS_AF=0.5337;AA=G|||;VT=SNP
16	89522747	rs2965812	A	G	100	PASS	AC=4749;AF=0.948283;AN=5008;NS=2504;DP=17187;EAS_AF=0.998;AMR_AF=0.8703;AFR_AF=0.9894;EUR_AF=0.8956;SAS_AF=0.9509;AA=G|||;VT=SNP
16	89522755	rs4785671	G	A	100	PASS	AC=2520;AF=0.503195;AN=5008;NS=2504;DP=17026;EAS_AF=0.6657;AMR_AF=0.4683;AFR_AF=0.3533;EUR_AF=0.5328;SAS_AF=0.5327;AA=G|||;VT=SNP
16	89523790	rs12934708	C	T	100	PASS	AC=2443;AF=0.487819;AN=5008;NS=2504;DP=12998;EAS_AF=0.6617;AMR_AF=0.464;AFR_AF=0.2995;EUR_AF=0.5358;SAS_AF=0.5307;AA=-|||;VT=SNP
16	89524308	rs2965815	G	A	100	PASS	AC=221;AF=0.0441294;AN=5008;NS=2504;DP=16422;EAS_AF=0.1478;AMR_AF=0.0389;AFR_AF=0.0023;EUR_AF=0.0268;SAS_AF=0.0153;AA=G|||;VT=SNP
16	89524923	rs2965955	T	C	100	PASS	AC=3305;AF=0.659944;AN=5008;NS=2504;DP=17657;EAS_AF=0.8046;AMR_AF=0.5908;AFR_AF=0.5234;EUR_AF=0.7038;SAS_AF=0.6994;AA=c|||;VT=SNP
16	89527537	rs9929606	C	T	100	PASS	AC=2578;AF=0.514776;AN=5008;NS=2504;DP=12581;EAS_AF=0.6647;AMR_AF=0.487;AFR_AF=0.3457;EUR_AF=0.5805;SAS_AF=0.5409;AA=T|||;VT=SNP
16	89527693	rs57552990	G	A	100	PASS	AC=933;AF=0.186302;AN=5008;NS=2504;DP=15554;EAS_AF=0.0466;AMR_AF=0.255;AFR_AF=0.0976;EUR_AF=0.3976;SAS_AF=0.184;AA=G|||;VT=SNP
16	89530087	rs8055457	A	T	100	PASS	AC=2599;AF=0.51897;AN=5008;NS=2504;DP=13016;EAS_AF=0.6657;AMR_AF=0.4885;AFR_AF=0.3548;EUR_AF=0.5795;SAS_AF=0.5491;AA=-|||;VT=SNP
16	89530742	rs113016552	C	T	100	PASS	AC=56;AF=0.0111821;AN=5008;NS=2504;DP=17342;EAS_AF=0.0308;AMR_AF=0.0086;AFR_AF=0.0008;EUR_AF=0.0139;SAS_AF=0.0041;AA=C|||;VT=SNP
16	89530761	rs4785672	A	G	100	PASS	AC=1541;AF=0.307708;AN=5008;NS=2504;DP=16464;EAS_AF=0.2669;AMR_AF=0.3905;AFR_AF=0.1657;EUR_AF=0.4592;SAS_AF=0.3272;AA=A|||;VT=SNP
16	89533516	rs4572400	T	A	100	PASS	AC=2751;AF=0.549321;AN=5008;NS=2504;DP=18662;EAS_AF=0.6627;AMR_AF=0.4928;AFR_AF=0.4644;EUR_AF=0.5875;SAS_AF=0.5481;AA=A|||;VT=SNP
16	89534004	rs8052147	T	A	100	PASS	AC=510;AF=0.101837;AN=5008;NS=2504;DP=17417;EAS_AF=0.253;AMR_AF=0.0418;AFR_AF=0.0053;EUR_AF=0.0586;SAS_AF=0.1636;AA=T|||;VT=SNP
16	89535257	rs66461358	T	C	100	PASS	AC=485;AF=0.096845;AN=5008;NS=2504;DP=18130;EAS_AF=0.1369;AMR_AF=0.0922;AFR_AF=0.0083;EUR_AF=0.1213;SAS_AF=0.1534;AA=T|||;VT=SNP
16	89535888	rs55637757	C	T	100	PASS	AC=489;AF=0.0976438;AN=5008;NS=2504;DP=15835;EAS_AF=0.1518;AMR_AF=0.1902;AFR_AF=0.0061;EUR_AF=0.1153;SAS_AF=0.0818;AA=C|||;VT=SNP
16	89536545	rs4785673	A	G	100	PASS	AC=2300;AF=0.459265;AN=5008;NS=2504;DP=13538;EAS_AF=0.5179;AMR_AF=0.4452;AFR_AF=0.2995;EUR_AF=0.5606;SAS_AF=0.5204;AA=A|||;VT=SNP
16	89536613	rs4785674	A	G	100	PASS	AC=3302;AF=0.659345;AN=5008;NS=2504;DP=15609;EAS_AF=0.7986;AMR_AF=0.5908;AFR_AF=0.528;EUR_AF=0.7107;SAS_AF=0.6892;AA=G|||;VT=SNP
16	89537010	rs12924621	T	C	100	PASS	AC=548;AF=0.109425;AN=5008;NS=2504;DP=20592;EAS_AF=0.1369;AMR_AF=0.1124;AFR_AF=0.0106;EUR_AF=0.165;SAS_AF=0.1554;AA=T|||;VT=SNP
16	89537487	rs66477884	G	A	100	PASS	AC=548;AF=0.109425;AN=5008;NS=2504;DP=15553;EAS_AF=0.1369;AMR_AF=0.1124;AFR_AF=0.0106;EUR_AF=0.165;SAS_AF=0.1554;AA=G|||;VT=SNP
16	89537697	rs34373216	C	T	100	PASS	AC=543;AF=0.108427;AN=5008;NS=2504;DP=17539;EAS_AF=0.1349;AMR_AF=0.1124;AFR_AF=0.0106;EUR_AF=0.163;SAS_AF=0.1544;AA=C|||;VT=SNP
16	89538759	rs7196903	C	T	100	PASS	AC=716;AF=0.142971;AN=5008;NS=2504;DP=20301;EAS_AF=0.1349;AMR_AF=0.1182;AFR_AF=0.1377;EUR_AF=0.164;SAS_AF=0.1544;AA=T|||;VT=SNP
16	89538803	rs7197617	A	C	100	PASS	AC=593;AF=0.118411;AN=5008;NS=2504;DP=19977;EAS_AF=0.1369;AMR_AF=0.1138;AFR_AF=0.0454;EUR_AF=0.164;SAS_AF=0.1544;AA=A|||;VT=SNP
16	89539382	rs4399533	G	C	100	PASS	AC=2545;AF=0.508187;AN=5008;NS=2504;DP=17570;EAS_AF=0.6667;AMR_AF=0.4683;AFR_AF=0.3601;EUR_AF=0.5467;SAS_AF=0.5337;AA=G|||;VT=SNP
16	89539974	rs4785675	T	C	100	PASS	AC=2483;AF=0.495807;AN=5008;NS=2504;DP=23605;EAS_AF=0.6667;AMR_AF=0.4654;AFR_AF=0.3275;EUR_AF=0.5467;SAS_AF=0.5164;AA=T|||;VT=SNP
16	89540121	rs62070281	T	A	100	PASS	AC=218;AF=0.0435304;AN=5008;NS=2504;DP=21775;EAS_AF=0.1448;AMR_AF=0.0375;AFR_AF=0.0023;EUR_AF=0.0278;SAS_AF=0.0153;AA=T|||;VT=SNP
16	89540241	rs4238830	C	T	100	PASS	AC=2469;AF=0.493011;AN=5008;NS=2504;DP=22031;EAS_AF=0.6607;AMR_AF=0.4654;AFR_AF=0.3222;EUR_AF=0.5457;SAS_AF=0.5164;AA=c|||;VT=SNP
16	89541243	rs8052103	T	A	100	PASS	AC=3237;AF=0.646366;AN=5008;NS=2504;DP=21682;EAS_AF=0.8065;AMR_AF=0.5951;AFR_AF=0.4871;EUR_AF=0.7127;SAS_AF=0.6646;AA=A|||;VT=SNP
16	89541473	rs74622129	T	A	100	PASS	AC=220;AF=0.0439297;AN=5008;NS=2504;DP=16755;EAS_AF=0.1458;AMR_AF=0.0375;AFR_AF=0.003;EUR_AF=0.0278;SAS_AF=0.0153;AA=T|||;VT=SNP
16	89541795	rs2965960	G	A	100	PASS	AC=3527;AF=0.704273;AN=5008;NS=2504;DP=16784;EAS_AF=0.8046;AMR_AF=0.6153;AFR_AF=0.6974;EUR_AF=0.7147;SAS_AF=0.6626;AA=A|||;VT=SNP
16	89542126	rs11643561	T	C	100	PASS	AC=540;AF=0.107827;AN=5008;NS=2504;DP=16885;EAS_AF=0.126;AMR_AF=0.1124;AFR_AF=0.0106;EUR_AF=0.167;SAS_AF=0.1564;AA=T|||;VT=SNP
16	89542284	rs11647494	C	T	100	PASS	AC=522;AF=0.104233;AN=5008;NS=2504;DP=15979;EAS_AF=0.1081;AMR_AF=0.1124;AFR_AF=0.0106;EUR_AF=0.167;SAS_AF=0.1564;AA=C|||;VT=SNP
16	89542532	rs77754982	G	A	100	PASS	AC=217;AF=0.0433307;AN=5008;NS=2504;DP=21256;EAS_AF=0.1429;AMR_AF=0.0375;AFR_AF=0.003;EUR_AF=0.0278;SAS_AF=0.0153;AA=G|||;VT=SNP
16	89542695	rs12446145	C	T	100	PASS	AC=2463;AF=0.491813;AN=5008;NS=2504;DP=20982;EAS_AF=0.6845;AMR_AF=0.4741;AFR_AF=0.3018;EUR_AF=0.5447;SAS_AF=0.5082;AA=C|||;VT=SNP
16	89542858	rs12935112	A	G	100	PASS	AC=2661;AF=0.53135;AN=5008;NS=2504;DP=23657;EAS_AF=0.6855;AMR_AF=0.4813;AFR_AF=0.441;EUR_AF=0.5457;SAS_AF=0.5153;AA=a|||;VT=SNP
16	89542874	rs12935119	A	T	100	PASS	AC=2243;AF=0.447883;AN=5008;NS=2504;DP=23713;EAS_AF=0.5377;AMR_AF=0.4366;AFR_AF=0.3003;EUR_AF=0.5179;SAS_AF=0.4908;AA=A|||;VT=SNP
16	89543073	rs35025581	C	T	100	PASS	AC=691;AF=0.137979;AN=5008;NS=2504;DP=22797;EAS_AF=0.002;AMR_AF=0.2233;AFR_AF=0.0204;EUR_AF=0.3499;SAS_AF=0.1585;AA=C|||;VT=SNP
16	89543154	rs72803389	C	A	100	PASS	AC=492;AF=0.0982428;AN=5008;NS=2504;DP=21962;EAS_AF=0.248;AMR_AF=0.0447;AFR_AF=0.0053;EUR_AF=0.0606;SAS_AF=0.1462;AA=C|||;VT=SNP
16	89543157	rs34590044	A	C	100	PASS	AC=2659;AF=0.53095;AN=5008;NS=2504;DP=21820;EAS_AF=0.7024;AMR_AF=0.4813;AFR_AF=0.4334;EUR_AF=0.5457;SAS_AF=0.5061;AA=C|||;VT=SNP
16	89543188	rs12935033	C	T	100	PASS	AC=918;AF=0.183307;AN=5008;NS=2504;DP=21621;EAS_AF=0.0456;AMR_AF=0.255;AFR_AF=0.0968;EUR_AF=0.3877;SAS_AF=0.181;AA=C|||;VT=SNP
16	89544384	rs8051537	T	A	100	PASS	AC=2688;AF=0.536741;AN=5008;NS=2504;DP=15674;EAS_AF=0.6984;AMR_AF=0.4841;AFR_AF=0.4425;EUR_AF=0.5447;SAS_AF=0.5266;AA=A|||;VT=SNP
16	89544636	rs3803682	C	T	100	PASS	AC=2698;AF=0.538738;AN=5008;NS=2504;DP=15344;EAS_AF=0.7034;AMR_AF=0.4841;AFR_AF=0.4402;EUR_AF=0.5437;SAS_AF=0.5358;AA=C|||;VT=SNP
16	89544756	rs3803681	C	T	100	PASS	AC=2695;AF=0.538139;AN=5008;NS=2504;DP=17653;EAS_AF=0.7004;AMR_AF=0.4827;AFR_AF=0.4402;EUR_AF=0.5447;SAS_AF=0.5358;AA=T|||;VT=SNP
16	89545575	rs79229765	G	T	100	PASS	AC=463;AF=0.0924521;AN=5008;NS=2504;DP=19840;EAS_AF=0.2411;AMR_AF=0.0331;AFR_AF=0.0045;EUR_AF=0.0457;SAS_AF=0.1483;AA=G|||;VT=SNP
16	89545799	rs4785567	A	G	100	PASS	AC=2706;AF=0.540335;AN=5008;NS=2504;DP=16822;EAS_AF=0.6855;AMR_AF=0.4841;AFR_AF=0.4584;EUR_AF=0.5457;SAS_AF=0.5358;AA=G|||;VT=SNP
16	89547054	rs12443705	C	G	100	PASS	AC=2570;AF=0.513179;AN=5008;NS=2504;DP=17081;EAS_AF=0.6855;AMR_AF=0.4798;AFR_AF=0.3578;EUR_AF=0.5457;SAS_AF=0.5358;AA=G|||;VT=SNP
16	89549562	rs8043788	T	C	100	PASS	AC=2455;AF=0.490216;AN=5008;NS=2504;DP=18305;EAS_AF=0.7073;AMR_AF=0.4452;AFR_AF=0.3169;EUR_AF=0.4781;SAS_AF=0.545;AA=T|||;VT=SNP
16	89551039	rs74251516	T	G	100	PASS	AC=224;AF=0.0447284;AN=5008;NS=2504;DP=19361;EAS_AF=0.1617;AMR_AF=0.036;AFR_AF=0.003;EUR_AF=0.0199;SAS_AF=0.0123;AA=T|||;VT=SNP
16	89552320	rs8050512	G	C	100	PASS	AC=2549;AF=0.508986;AN=5008;NS=2504;DP=19248;EAS_AF=0.6806;AMR_AF=0.4683;AFR_AF=0.3419;EUR_AF=0.5487;SAS_AF=0.546;AA=G|||;VT=SNP
16	89552560	rs7185371	G	C	100	PASS	AC=528;AF=0.105431;AN=5008;NS=2504;DP=20080;EAS_AF=0.119;AMR_AF=0.111;AFR_AF=0.0098;EUR_AF=0.164;SAS_AF=0.1564;AA=G|||;VT=SNP
16	89552715	rs8044977	G	A	100	PASS	AC=2530;AF=0.505192;AN=5008;NS=2504;DP=17061;EAS_AF=0.6806;AMR_AF=0.4683;AFR_AF=0.3298;EUR_AF=0.5477;SAS_AF=0.544;AA=G|||;VT=SNP
16	89553624	rs4785676	T	C	100	PASS	AC=2539;AF=0.506989;AN=5008;NS=2504;DP=16686;EAS_AF=0.6806;AMR_AF=0.4683;AFR_AF=0.3359;EUR_AF=0.5487;SAS_AF=0.544;AA=T|||;VT=SNP
16	89553707	rs4785568	A	G	100	PASS	AC=2755;AF=0.55012;AN=5008;NS=2504;DP=19152;EAS_AF=0.6806;AMR_AF=0.4827;AFR_AF=0.4818;EUR_AF=0.5537;SAS_AF=0.5521;AA=G|||;VT=SNP
16	89555099	rs35737602	A	G	100	PASS	AC=532;AF=0.10623;AN=5008;NS=2504;DP=19206;EAS_AF=0.123;AMR_AF=0.111;AFR_AF=0.0098;EUR_AF=0.164;SAS_AF=0.1564;AA=A|||;VT=SNP
16	89555101	rs4785677	A	G	100	PASS	AC=2593;AF=0.517772;AN=5008;NS=2504;DP=19133;EAS_AF=0.6835;AMR_AF=0.4798;AFR_AF=0.3381;EUR_AF=0.5875;SAS_AF=0.545;AA=A|||;VT=SNP
16	89555314	rs4785569	T	C	100	PASS	AC=2800;AF=0.559105;AN=5008;NS=2504;DP=21199;EAS_AF=0.6835;AMR_AF=0.4942;AFR_AF=0.4781;EUR_AF=0.5915;SAS_AF=0.5532;AA=C|||;VT=SNP
16	89558705	rs9940093	G	A	100	PASS	AC=2658;AF=0.530751;AN=5008;NS=2504;DP=19845;EAS_AF=0.6756;AMR_AF=0.4885;AFR_AF=0.3585;EUR_AF=0.5885;SAS_AF=0.5849;AA=G|||;VT=SNP
16	89559297	rs4575535	A	G	100	PASS	AC=3308;AF=0.660543;AN=5008;NS=2504;DP=16326;EAS_AF=0.8006;AMR_AF=0.5908;AFR_AF=0.4947;EUR_AF=0.7137;SAS_AF=0.7352;AA=G|||;VT=SNP
16	89559613	rs4260058	G	A	100	PASS	AC=2606;AF=0.520367;AN=5008;NS=2504;DP=18451;EAS_AF=0.6766;AMR_AF=0.4769;AFR_AF=0.3548;EUR_AF=0.5507;SAS_AF=0.5828;AA=G|||;VT=SNP
16	89560178	rs4329923	C	T	100	PASS	AC=2439;AF=0.487021;AN=5008;NS=2504;DP=20172;EAS_AF=0.6766;AMR_AF=0.464;AFR_AF=0.2352;EUR_AF=0.5507;SAS_AF=0.5828;AA=C|||;VT=SNP
16	89560209	rs3934737	G	A	100	PASS	AC=2601;AF=0.519369;AN=5008;NS=2504;DP=19707;EAS_AF=0.6766;AMR_AF=0.4769;AFR_AF=0.351;EUR_AF=0.5507;SAS_AF=0.5828;AA=G|||;VT=SNP
16	89560315	rs4291902	G	C	100	PASS	AC=2764;AF=0.551917;AN=5008;NS=2504;DP=19295;EAS_AF=0.6756;AMR_AF=0.4798;AFR_AF=0.4735;EUR_AF=0.5507;SAS_AF=0.5828;AA=c|||;VT=SNP
16	89560432	rs4072344	C	T	100	PASS	AC=296;AF=0.0591054;AN=5008;NS=2504;DP=18810;EAS_AF=0.1627;AMR_AF=0.0375;AFR_AF=0.0038;EUR_AF=0.0288;SAS_AF=0.0736;AA=c|||;VT=SNP
16	89560567	rs11642053	C	T	100	PASS	AC=523;AF=0.104433;AN=5008;NS=2504;DP=18249;EAS_AF=0.12;AMR_AF=0.111;AFR_AF=0.0091;EUR_AF=0.163;SAS_AF=0.1524;AA=c|||;VT=SNP
16	89561123	rs56066214	C	T	100	PASS	AC=473;AF=0.0944489;AN=5008;NS=2504;DP=16557;EAS_AF=0.245;AMR_AF=0.0461;AFR_AF=0.0053;EUR_AF=0.0636;SAS_AF=0.1258;AA=C|||;VT=SNP
16	89561475	rs4129126	A	C	100	PASS	AC=3309;AF=0.660743;AN=5008;NS=2504;DP=19579;EAS_AF=0.7956;AMR_AF=0.5951;AFR_AF=0.4985;EUR_AF=0.7117;SAS_AF=0.7352;AA=C|||;VT=SNP
16	89562071	rs12443689	T	C	100	PASS	AC=2772;AF=0.553514;AN=5008;NS=2504;DP=12924;EAS_AF=0.6756;AMR_AF=0.4784;AFR_AF=0.4788;EUR_AF=0.5517;SAS_AF=0.5838;AA=C|||;VT=SNP
16	89562516	rs4600467	C	T	100	PASS	AC=2764;AF=0.551917;AN=5008;NS=2504;DP=13807;EAS_AF=0.6756;AMR_AF=0.4784;AFR_AF=0.4743;EUR_AF=0.5507;SAS_AF=0.5828;AA=T|||;VT=SNP
16	89563110	rs12929281	A	G	100	PASS	AC=2605;AF=0.520168;AN=5008;NS=2504;DP=12105;EAS_AF=0.6756;AMR_AF=0.4741;AFR_AF=0.3563;EUR_AF=0.5507;SAS_AF=0.5828;AA=G|||;VT=SNP
16	89563130	rs12929292	A	C	100	PASS	AC=3248;AF=0.648562;AN=5008;NS=2504;DP=11534;EAS_AF=0.7956;AMR_AF=0.5749;AFR_AF=0.4856;EUR_AF=0.7008;SAS_AF=0.7157;AA=c|||;VT=SNP
16	89563262	rs12927977	G	A	100	PASS	AC=2610;AF=0.521166;AN=5008;NS=2504;DP=11926;EAS_AF=0.6756;AMR_AF=0.4755;AFR_AF=0.3578;EUR_AF=0.5517;SAS_AF=0.5838;AA=G|||;VT=SNP
16	89564055	rs12920022	T	A	100	PASS	AC=771;AF=0.153954;AN=5008;NS=2504;DP=12527;EAS_AF=0.124;AMR_AF=0.0922;AFR_AF=0.2345;EUR_AF=0.1252;SAS_AF=0.1493;AA=A|||;VT=SNP
16	89564925	rs12149542	A	G	100	PASS	AC=2616;AF=0.522364;AN=5008;NS=2504;DP=12355;EAS_AF=0.6825;AMR_AF=0.4769;AFR_AF=0.3563;EUR_AF=0.5527;SAS_AF=0.5828;AA=A|||;VT=SNP
16	89565169	rs4785571	A	G	100	PASS	AC=2772;AF=0.553514;AN=5008;NS=2504;DP=17335;EAS_AF=0.6835;AMR_AF=0.4798;AFR_AF=0.4743;EUR_AF=0.5507;SAS_AF=0.5818;AA=G|||;VT=SNP
16	89565403	rs4785573	A	G	100	PASS	AC=3310;AF=0.660942;AN=5008;NS=2504;DP=18101;EAS_AF=0.8026;AMR_AF=0.5922;AFR_AF=0.4939;EUR_AF=0.7147;SAS_AF=0.7342;AA=G|||;VT=SNP
16	89566113	rs4785679	G	T	100	PASS	AC=2609;AF=0.520966;AN=5008;NS=2504;DP=18959;EAS_AF=0.6796;AMR_AF=0.4755;AFR_AF=0.3548;EUR_AF=0.5517;SAS_AF=0.5828;AA=g|||;VT=SNP
16	89568309	rs62070316	G	A	100	PASS	AC=281;AF=0.0561102;AN=5008;NS=2504;DP=12705;EAS_AF=0.1657;AMR_AF=0.0375;AFR_AF=0.0053;EUR_AF=0.0278;SAS_AF=0.0542;AA=G|||;VT=SNP
16	89568404	rs12919081	A	C	100	PASS	AC=840;AF=0.167732;AN=5008;NS=2504;DP=16688;EAS_AF=0.2847;AMR_AF=0.1499;AFR_AF=0.0144;EUR_AF=0.1899;SAS_AF=0.2444;AA=A|||;VT=SNP
16	89568513	rs9931073	G	C	100	PASS	AC=2462;AF=0.491613;AN=5008;NS=2504;DP=14735;EAS_AF=0.5169;AMR_AF=0.4409;AFR_AF=0.4743;EUR_AF=0.5239;SAS_AF=0.4918;AA=C|||;VT=SNP
16	89568875	rs4785574	A	G	100	PASS	AC=2611;AF=0.521366;AN=5008;NS=2504;DP=15608;EAS_AF=0.6845;AMR_AF=0.4841;AFR_AF=0.3139;EUR_AF=0.5944;SAS_AF=0.5849;AA=A|||;VT=SNP
16	89569215	rs11645860	G	A	100	PASS	AC=523;AF=0.104433;AN=5008;NS=2504;DP=17453;EAS_AF=0.1171;AMR_AF=0.1124;AFR_AF=0.0098;EUR_AF=0.163;SAS_AF=0.1534;AA=G|||;VT=SNP
16	89569317	rs4785680	G	C	100	PASS	AC=2596;AF=0.518371;AN=5008;NS=2504;DP=13851;EAS_AF=0.6835;AMR_AF=0.4827;AFR_AF=0.3094;EUR_AF=0.5895;SAS_AF=0.5828;AA=G|||;VT=SNP
16	89569355	rs111837616	C	T	100	PASS	AC=155;AF=0.0309505;AN=5008;NS=2504;DP=12066;EAS_AF=0.0387;AMR_AF=0.0216;AFR_AF=0.0038;EUR_AF=0.0378;SAS_AF=0.0593;AA=C|||;VT=SNP
16	89570321	rs9937331	C	T	100	PASS	AC=2545;AF=0.508187;AN=5008;NS=2504;DP=15608;EAS_AF=0.6845;AMR_AF=0.4726;AFR_AF=0.3064;EUR_AF=0.5507;SAS_AF=0.5808;AA=C|||;VT=SNP
16	89570635	rs4347628	T	C	100	PASS	AC=2652;AF=0.529553;AN=5008;NS=2504;DP=16292;EAS_AF=0.6845;AMR_AF=0.4885;AFR_AF=0.3487;EUR_AF=0.5895;SAS_AF=0.5818;AA=C|||;VT=SNP
16	89571408	rs4785683	G	A	100	PASS	AC=2651;AF=0.529353;AN=5008;NS=2504;DP=13173;EAS_AF=0.6855;AMR_AF=0.4885;AFR_AF=0.348;EUR_AF=0.5875;SAS_AF=0.5828;AA=A|||;VT=SNP
16	89571815	rs9922341	C	G	100	PASS	AC=2602;AF=0.519569;AN=5008;NS=2504;DP=17942;EAS_AF=0.6855;AMR_AF=0.4885;AFR_AF=0.3086;EUR_AF=0.5895;SAS_AF=0.5838;AA=C|||;VT=SNP
16	89572543	rs62070317	C	A	100	PASS	AC=279;AF=0.0557109;AN=5008;NS=2504;DP=21859;EAS_AF=0.1667;AMR_AF=0.0375;AFR_AF=0.0038;EUR_AF=0.0278;SAS_AF=0.0532;AA=C|||;VT=SNP
16	89572665	rs57696383	A	G	100	PASS	AC=2586;AF=0.516374;AN=5008;NS=2504;DP=19087;EAS_AF=0.6845;AMR_AF=0.4827;AFR_AF=0.3487;EUR_AF=0.5288;SAS_AF=0.5808;AA=A|||;VT=SNP
16	89572732	rs75746799	G	A	100	PASS	AC=120;AF=0.0239617;AN=5008;NS=2504;DP=18519;EAS_AF=0.0387;AMR_AF=0.0793;AFR_AF=0.0023;EUR_AF=0.0169;SAS_AF=0.0061;AA=G|||;VT=SNP
16	89573689	rs62070320	A	G	100	PASS	AC=2567;AF=0.51258;AN=5008;NS=2504;DP=18656;EAS_AF=0.6855;AMR_AF=0.4712;AFR_AF=0.3691;EUR_AF=0.4901;SAS_AF=0.5808;AA=G|||;VT=SNP
16	89574166	rs3809641	C	G	100	PASS	AC=2563;AF=0.511781;AN=5008;NS=2504;DP=14260;EAS_AF=0.6865;AMR_AF=0.4697;AFR_AF=0.3631;EUR_AF=0.4901;SAS_AF=0.5849;AA=G|||;VT=SNP
16	89574576	rs4785684	G	A	100	PASS	AC=2482;AF=0.495607;AN=5008;NS=2504;DP=11379;EAS_AF=0.6875;AMR_AF=0.4654;AFR_AF=0.3033;EUR_AF=0.4901;SAS_AF=0.5849;AA=G|||;VT=SNP
16	89574685	rs9935289	G	C	100	PASS	AC=2650;AF=0.529153;AN=5008;NS=2504;DP=9935;EAS_AF=0.6875;AMR_AF=0.4813;AFR_AF=0.4213;EUR_AF=0.4901;SAS_AF=0.5859;AA=G|||;VT=SNP
16	89575608	rs3923714	T	A	100	PASS	AC=528;AF=0.105431;AN=5008;NS=2504;DP=19764;EAS_AF=0.1161;AMR_AF=0.1124;AFR_AF=0.0106;EUR_AF=0.162;SAS_AF=0.1595;AA=T|||;VT=SNP
16	89575771	rs12103234	G	A	100	PASS	AC=2501;AF=0.499401;AN=5008;NS=2504;DP=17632;EAS_AF=0.6865;AMR_AF=0.4654;AFR_AF=0.3185;EUR_AF=0.4891;SAS_AF=0.5859;AA=G|||;VT=SNP
16	89576016	rs35987986	A	T	100	PASS	AC=527;AF=0.105232;AN=5008;NS=2504;DP=16674;EAS_AF=0.1161;AMR_AF=0.1124;AFR_AF=0.0106;EUR_AF=0.162;SAS_AF=0.1585;AA=A|||;VT=SNP
16	89576086	rs9931446	T	G	100	PASS	AC=2567;AF=0.51258;AN=5008;NS=2504;DP=14233;EAS_AF=0.6875;AMR_AF=0.4697;AFR_AF=0.3654;EUR_AF=0.4891;SAS_AF=0.5859;AA=G|||;VT=SNP
16	89576507	rs4499232	T	C	100	PASS	AC=3282;AF=0.655351;AN=5008;NS=2504;DP=16258;EAS_AF=0.8026;AMR_AF=0.5879;AFR_AF=0.5159;EUR_AF=0.6511;SAS_AF=0.7444;AA=C|||;VT=SNP
16	89576663	rs4238831	G	A	100	PASS	AC=2498;AF=0.498802;AN=5008;NS=2504;DP=17588;EAS_AF=0.6865;AMR_AF=0.4654;AFR_AF=0.3162;EUR_AF=0.4891;SAS_AF=0.5859;AA=G|||;VT=SNP
16	89576766	rs3922634	T	C	100	PASS	AC=2566;AF=0.51238;AN=5008;NS=2504;DP=19576;EAS_AF=0.6865;AMR_AF=0.4697;AFR_AF=0.3654;EUR_AF=0.4891;SAS_AF=0.5859;AA=C|||;VT=SNP
16	89577046	rs3922633	C	T	100	PASS	AC=2565;AF=0.512181;AN=5008;NS=2504;DP=18697;EAS_AF=0.6865;AMR_AF=0.4697;AFR_AF=0.3646;EUR_AF=0.4891;SAS_AF=0.5859;AA=T|||;VT=SNP
16	89577366	rs4347629	A	G	100	PASS	AC=2567;AF=0.51258;AN=5008;NS=2504;DP=18415;EAS_AF=0.6865;AMR_AF=0.4697;AFR_AF=0.3654;EUR_AF=0.4901;SAS_AF=0.5859;AA=G|||;VT=SNP
16	89578057	rs55653896	C	T	100	PASS	AC=2389;AF=0.477037;AN=5008;NS=2504;DP=18976;EAS_AF=0.5496;AMR_AF=0.4352;AFR_AF=0.4395;EUR_AF=0.4632;SAS_AF=0.4969;AA=T|||;VT=SNP
16	89578141	rs55952217	T	C	100	PASS	AC=2501;AF=0.499401;AN=5008;NS=2504;DP=16986;EAS_AF=0.6865;AMR_AF=0.4654;AFR_AF=0.3169;EUR_AF=0.4911;SAS_AF=0.5859;AA=T|||;VT=SNP
16	89578756	rs4785685	C	G	100	PASS	AC=2498;AF=0.498802;AN=5008;NS=2504;DP=16901;EAS_AF=0.6865;AMR_AF=0.4654;AFR_AF=0.3147;EUR_AF=0.4911;SAS_AF=0.5859;AA=c|||;VT=SNP
16	89579076	rs35463145	A	G	100	PASS	AC=602;AF=0.120208;AN=5008;NS=2504;DP=18580;EAS_AF=0.1161;AMR_AF=0.1167;AFR_AF=0.0582;EUR_AF=0.17;SAS_AF=0.1595;AA=A|||;VT=SNP
16	89579123	rs11076605	G	A	100	PASS	AC=2510;AF=0.501198;AN=5008;NS=2504;DP=19034;EAS_AF=0.6875;AMR_AF=0.4625;AFR_AF=0.3245;EUR_AF=0.4911;SAS_AF=0.5859;AA=A|||;VT=SNP
16	89579796	rs4505322	C	T	100	PASS	AC=2508;AF=0.500799;AN=5008;NS=2504;DP=13987;EAS_AF=0.6925;AMR_AF=0.4654;AFR_AF=0.32;EUR_AF=0.4881;SAS_AF=0.5859;AA=C|||;VT=SNP
16	89579871	rs4513098	T	C	100	PASS	AC=2514;AF=0.501997;AN=5008;NS=2504;DP=14779;EAS_AF=0.6925;AMR_AF=0.4654;AFR_AF=0.3245;EUR_AF=0.4881;SAS_AF=0.5859;AA=C|||;VT=SNP
16	89580684	rs8045263	A	T	100	PASS	AC=531;AF=0.10603;AN=5008;NS=2504;DP=15453;EAS_AF=0.1091;AMR_AF=0.1167;AFR_AF=0.0121;EUR_AF=0.168;SAS_AF=0.1585;AA=A|||;VT=SNP
16	89580853	rs8043556	G	C	100	PASS	AC=2570;AF=0.513179;AN=5008;NS=2504;DP=15042;EAS_AF=0.6954;AMR_AF=0.4669;AFR_AF=0.3638;EUR_AF=0.4891;SAS_AF=0.5849;AA=C|||;VT=SNP
16	89580856	rs8043557	G	A	100	PASS	AC=2504;AF=0.5;AN=5008;NS=2504;DP=14756;EAS_AF=0.6954;AMR_AF=0.4625;AFR_AF=0.3162;EUR_AF=0.4891;SAS_AF=0.5849;AA=G|||;VT=SNP
16	89581036	rs8043900	G	A	100	PASS	AC=2504;AF=0.5;AN=5008;NS=2504;DP=15188;EAS_AF=0.6954;AMR_AF=0.464;AFR_AF=0.3154;EUR_AF=0.4891;SAS_AF=0.5849;AA=G|||;VT=SNP
16	89581216	rs8046182	A	G	100	PASS	AC=2514;AF=0.501997;AN=5008;NS=2504;DP=15889;EAS_AF=0.6944;AMR_AF=0.4654;AFR_AF=0.323;EUR_AF=0.4891;SAS_AF=0.5849;AA=A|||;VT=SNP
16	89581236	rs8050629	T	C	100	PASS	AC=2576;AF=0.514377;AN=5008;NS=2504;DP=16432;EAS_AF=0.6954;AMR_AF=0.4683;AFR_AF=0.3676;EUR_AF=0.4891;SAS_AF=0.5849;AA=C|||;VT=SNP
16	89581589	rs6500424	G	C	100	PASS	AC=2737;AF=0.546526;AN=5008;NS=2504;DP=13359;EAS_AF=0.6935;AMR_AF=0.4726;AFR_AF=0.4887;EUR_AF=0.4891;SAS_AF=0.5849;AA=C|||;VT=SNP
16	89581924	rs9928142	T	C	100	PASS	AC=2570;AF=0.513179;AN=5008;NS=2504;DP=9267;EAS_AF=0.6935;AMR_AF=0.4697;AFR_AF=0.3638;EUR_AF=0.4891;SAS_AF=0.5849;AA=C|||;VT=SNP
16	89582684	rs12596362	C	T	100	PASS	AC=2500;AF=0.499201;AN=5008;NS=2504;DP=15378;EAS_AF=0.6935;AMR_AF=0.4683;AFR_AF=0.3109;EUR_AF=0.4901;SAS_AF=0.5849;AA=C|||;VT=SNP
16	89582928	rs28887168	C	T	100	PASS	AC=440;AF=0.0878594;AN=5008;NS=2504;DP=15443;EAS_AF=0.244;AMR_AF=0.0476;AFR_AF=0.0053;EUR_AF=0.0646;SAS_AF=0.091;AA=C|||;VT=SNP
16	89582942	rs72805503	G	C	100	PASS	AC=518;AF=0.103435;AN=5008;NS=2504;DP=14686;EAS_AF=0.1091;AMR_AF=0.1138;AFR_AF=0.0106;EUR_AF=0.159;SAS_AF=0.1585;AA=G|||;VT=SNP
16	89583067	rs62070324	G	A	100	PASS	AC=2501;AF=0.499401;AN=5008;NS=2504;DP=12681;EAS_AF=0.6935;AMR_AF=0.4697;AFR_AF=0.3109;EUR_AF=0.4901;SAS_AF=0.5849;AA=G|||;VT=SNP
16	89583189	rs62070325	C	T	100	PASS	AC=2500;AF=0.499201;AN=5008;NS=2504;DP=12532;EAS_AF=0.6935;AMR_AF=0.4683;AFR_AF=0.3109;EUR_AF=0.4901;SAS_AF=0.5849;AA=C|||;VT=SNP
16	89583578	rs62070326	G	A	100	PASS	AC=2509;AF=0.500998;AN=5008;NS=2504;DP=21148;EAS_AF=0.6935;AMR_AF=0.4683;AFR_AF=0.3177;EUR_AF=0.4901;SAS_AF=0.5849;AA=G|||;VT=SNP
16	89583610	rs62070327	C	T	100	PASS	AC=2510;AF=0.501198;AN=5008;NS=2504;DP=21311;EAS_AF=0.6935;AMR_AF=0.4697;AFR_AF=0.3177;EUR_AF=0.4901;SAS_AF=0.5849;AA=C|||;VT=SNP
16	89583809	rs8052076	C	T	100	PASS	AC=2503;AF=0.4998;AN=5008;NS=2504;DP=20129;EAS_AF=0.6935;AMR_AF=0.4683;AFR_AF=0.3132;EUR_AF=0.4901;SAS_AF=0.5849;AA=C|||;VT=SNP
16	89584185	rs7192801	G	T	100	PASS	AC=528;AF=0.105431;AN=5008;NS=2504;DP=16810;EAS_AF=0.1091;AMR_AF=0.1153;AFR_AF=0.0113;EUR_AF=0.166;SAS_AF=0.1595;AA=G|||;VT=SNP
16	89585400	rs4511532	A	T	100	PASS	AC=2481;AF=0.495407;AN=5008;NS=2504;DP=16259;EAS_AF=0.6915;AMR_AF=0.4654;AFR_AF=0.3079;EUR_AF=0.4891;SAS_AF=0.5746;AA=A|||;VT=SNP
16	89585627	rs11076606	A	G	100	PASS	AC=2565;AF=0.512181;AN=5008;NS=2504;DP=15293;EAS_AF=0.6925;AMR_AF=0.4712;AFR_AF=0.3578;EUR_AF=0.492;SAS_AF=0.5849;AA=A|||;VT=SNP
16	89585814	rs12050936	A	G	100	PASS	AC=2585;AF=0.516174;AN=5008;NS=2504;DP=17041;EAS_AF=0.6925;AMR_AF=0.4741;AFR_AF=0.3722;EUR_AF=0.4911;SAS_AF=0.5849;AA=G|||;VT=SNP
16	89586488	rs12919314	G	A	100	PASS	AC=528;AF=0.105431;AN=5008;NS=2504;DP=18396;EAS_AF=0.1101;AMR_AF=0.1153;AFR_AF=0.0106;EUR_AF=0.166;SAS_AF=0.1595;AA=G|||;VT=SNP
16	89586592	rs12924776	A	T	100	PASS	AC=538;AF=0.107428;AN=5008;NS=2504;DP=18030;EAS_AF=0.1101;AMR_AF=0.1153;AFR_AF=0.0182;EUR_AF=0.166;SAS_AF=0.1595;AA=A|||;VT=SNP
16	89586659	rs12924902	A	C	100	PASS	AC=3103;AF=0.619609;AN=5008;NS=2504;DP=16694;EAS_AF=0.8036;AMR_AF=0.5865;AFR_AF=0.3442;EUR_AF=0.66;SAS_AF=0.7843;AA=A|||;VT=SNP
16	89586995	rs8048080	G	A	100	PASS	AC=531;AF=0.10603;AN=5008;NS=2504;DP=17900;EAS_AF=0.1101;AMR_AF=0.1153;AFR_AF=0.0106;EUR_AF=0.169;SAS_AF=0.1595;AA=G|||;VT=SNP
16	89587030	rs11864726	C	T	100	PASS	AC=2498;AF=0.498802;AN=5008;NS=2504;DP=18168;EAS_AF=0.6915;AMR_AF=0.4683;AFR_AF=0.3079;EUR_AF=0.4911;SAS_AF=0.5879;AA=C|||;VT=SNP
16	89587287	rs60997773	T	A	100	PASS	AC=2499;AF=0.499002;AN=5008;NS=2504;DP=20351;EAS_AF=0.6915;AMR_AF=0.4683;AFR_AF=0.3086;EUR_AF=0.492;SAS_AF=0.5869;AA=T|||;VT=SNP
16	89587438	rs57654699	C	G	100	PASS	AC=2515;AF=0.502196;AN=5008;NS=2504;DP=19048;EAS_AF=0.6915;AMR_AF=0.4654;AFR_AF=0.323;EUR_AF=0.4911;SAS_AF=0.5869;AA=G|||;VT=SNP
16	89587579	rs57505611	C	T	100	PASS	AC=2568;AF=0.51278;AN=5008;NS=2504;DP=20091;EAS_AF=0.6915;AMR_AF=0.4741;AFR_AF=0.3585;EUR_AF=0.4911;SAS_AF=0.5869;AA=c|||;VT=SNP
16	89587871	rs4785686	A	C	100	PASS	AC=2588;AF=0.516773;AN=5008;NS=2504;DP=20108;EAS_AF=0.6925;AMR_AF=0.4741;AFR_AF=0.3714;EUR_AF=0.492;SAS_AF=0.5879;AA=C|||;VT=SNP
16	89588488	rs11862081	A	G	100	PASS	AC=2498;AF=0.498802;AN=5008;NS=2504;DP=18321;EAS_AF=0.6925;AMR_AF=0.4683;AFR_AF=0.3071;EUR_AF=0.492;SAS_AF=0.5869;AA=A|||;VT=SNP
16	89588896	rs4785687	A	G	100	PASS	AC=3055;AF=0.610024;AN=5008;NS=2504;DP=14963;EAS_AF=0.8016;AMR_AF=0.5865;AFR_AF=0.3366;EUR_AF=0.66;SAS_AF=0.7474;AA=a|||;VT=SNP
16	89589125	rs8059968	G	A	100	PASS	AC=2580;AF=0.515176;AN=5008;NS=2504;DP=17834;EAS_AF=0.6915;AMR_AF=0.4741;AFR_AF=0.3676;EUR_AF=0.4911;SAS_AF=0.5869;AA=A|||;VT=SNP
16	89589408	rs8060502	G	A	100	PASS	AC=3018;AF=0.602636;AN=5008;NS=2504;DP=18649;EAS_AF=0.8016;AMR_AF=0.5836;AFR_AF=0.3207;EUR_AF=0.6481;SAS_AF=0.7454;AA=G|||;VT=SNP
16	89590060	rs28643511	G	A	100	PASS	AC=2499;AF=0.499002;AN=5008;NS=2504;DP=18208;EAS_AF=0.6915;AMR_AF=0.4683;AFR_AF=0.3086;EUR_AF=0.492;SAS_AF=0.5869;AA=G|||;VT=SNP
16	89590243	rs3803680	G	A	100	PASS	AC=2499;AF=0.499002;AN=5008;NS=2504;DP=21865;EAS_AF=0.6915;AMR_AF=0.4683;AFR_AF=0.3086;EUR_AF=0.492;SAS_AF=0.5869;AA=G|||;VT=SNP
16	89590667	rs3803679	T	C	100	PASS	AC=2651;AF=0.529353;AN=5008;NS=2504;DP=17692;EAS_AF=0.6915;AMR_AF=0.4741;AFR_AF=0.4228;EUR_AF=0.4891;SAS_AF=0.5869;AA=c|||;VT=SNP;EX_TARGET
16	89590825	rs8051680	C	T	100	PASS	AC=519;AF=0.103634;AN=5008;NS=2504;DP=23588;EAS_AF=0.1101;AMR_AF=0.1138;AFR_AF=0.0098;EUR_AF=0.159;SAS_AF=0.1595;AA=C|||;VT=SNP
16	89592053	rs11643271	G	A	100	PASS	AC=525;AF=0.104832;AN=5008;NS=2504;DP=20431;EAS_AF=0.1101;AMR_AF=0.1138;AFR_AF=0.0166;EUR_AF=0.1571;SAS_AF=0.1585;AA=G|||;VT=SNP
16	89592077	rs3935312	G	A	100	PASS	AC=2480;AF=0.495208;AN=5008;NS=2504;DP=20878;EAS_AF=0.6915;AMR_AF=0.4669;AFR_AF=0.2965;EUR_AF=0.4901;SAS_AF=0.5869;AA=g|||;VT=SNP
16	89592338	rs12933264	A	C	100	PASS	AC=520;AF=0.103834;AN=5008;NS=2504;DP=18915;EAS_AF=0.1101;AMR_AF=0.1138;AFR_AF=0.0106;EUR_AF=0.159;SAS_AF=0.1595;AA=A|||;VT=SNP
16	89592622	rs3935627	C	T	100	PASS	AC=859;AF=0.171526;AN=5008;NS=2504;DP=19631;EAS_AF=0.0466;AMR_AF=0.2522;AFR_AF=0.0976;EUR_AF=0.331;SAS_AF=0.1789;AA=C|||;VT=SNP
16	89592690	rs3935626	G	A	100	PASS	AC=518;AF=0.103435;AN=5008;NS=2504;DP=17195;EAS_AF=0.1121;AMR_AF=0.1138;AFR_AF=0.0098;EUR_AF=0.1571;SAS_AF=0.1585;AA=G|||;VT=SNP;EX_TARGET
16	89593198	rs34607811	C	T	100	PASS	AC=642;AF=0.128195;AN=5008;NS=2504;DP=14512;EAS_AF=0.1101;AMR_AF=0.1167;AFR_AF=0.1036;EUR_AF=0.1571;SAS_AF=0.1585;AA=c|||;VT=SNP
16	89593976	rs74960453	C	T	100	PASS	AC=161;AF=0.0321486;AN=5008;NS=2504;DP=20674;EAS_AF=0.0883;AMR_AF=0.0072;AFR_AF=0.0008;EUR_AF=0.0517;SAS_AF=0.0143;AA=C|||;VT=SNP
16	89594626	rs8063180	G	A	100	PASS	AC=2488;AF=0.496805;AN=5008;NS=2504;DP=15319;EAS_AF=0.6905;AMR_AF=0.4683;AFR_AF=0.3048;EUR_AF=0.4891;SAS_AF=0.5849;AA=G|||;VT=SNP
16	89594731	rs8043881	C	T	100	PASS	AC=2461;AF=0.491414;AN=5008;NS=2504;DP=13272;EAS_AF=0.6905;AMR_AF=0.4625;AFR_AF=0.3018;EUR_AF=0.4881;SAS_AF=0.5665;AA=C|||;VT=SNP
16	89595261	rs13336753	T	C	100	PASS	AC=2634;AF=0.525958;AN=5008;NS=2504;DP=18912;EAS_AF=0.6925;AMR_AF=0.4755;AFR_AF=0.4092;EUR_AF=0.4901;SAS_AF=0.5849;AA=t|||;VT=SNP
16	89595516	rs4785689	G	A	100	PASS	AC=2537;AF=0.506589;AN=5008;NS=2504;DP=17347;EAS_AF=0.6905;AMR_AF=0.4712;AFR_AF=0.3389;EUR_AF=0.4911;SAS_AF=0.5849;AA=g|||;VT=SNP
16	89595723	rs3803677	G	A	100	PASS	AC=2487;AF=0.496605;AN=5008;NS=2504;DP=19332;EAS_AF=0.6905;AMR_AF=0.4683;AFR_AF=0.3033;EUR_AF=0.4901;SAS_AF=0.5849;AA=g|||;VT=SNP
16	89596106	rs3803676	C	T	100	PASS	AC=2488;AF=0.496805;AN=5008;NS=2504;DP=19683;EAS_AF=0.6905;AMR_AF=0.4683;AFR_AF=0.3048;EUR_AF=0.4901;SAS_AF=0.5838;AA=c|||;VT=SNP
16	89596714	rs12448464	A	G	100	PASS	AC=3278;AF=0.654553;AN=5008;NS=2504;DP=17870;EAS_AF=0.7996;AMR_AF=0.5908;AFR_AF=0.5151;EUR_AF=0.6501;SAS_AF=0.7434;AA=G|||;VT=SNP
16	89597057	rs4785690	G	T	100	PASS	AC=2492;AF=0.497604;AN=5008;NS=2504;DP=19073;EAS_AF=0.6895;AMR_AF=0.4697;AFR_AF=0.3116;EUR_AF=0.4851;SAS_AF=0.5838;AA=G|||;VT=SNP;EX_TARGET
16	89597221	rs4785691	A	G	100	PASS	AC=2651;AF=0.529353;AN=5008;NS=2504;DP=20160;EAS_AF=0.6915;AMR_AF=0.4784;AFR_AF=0.4221;EUR_AF=0.4871;SAS_AF=0.5869;AA=G|||;VT=SNP;EX_TARGET
16	89597844	rs35696391	C	A	100	PASS	AC=518;AF=0.103435;AN=5008;NS=2504;DP=15077;EAS_AF=0.1101;AMR_AF=0.1124;AFR_AF=0.0091;EUR_AF=0.161;SAS_AF=0.1585;AA=C|||;VT=SNP
16	89597876	rs6500425	A	G	100	PASS	AC=2497;AF=0.498602;AN=5008;NS=2504;DP=14145;EAS_AF=0.6905;AMR_AF=0.4683;AFR_AF=0.3124;EUR_AF=0.4871;SAS_AF=0.5859;AA=A|||;VT=SNP
16	89598760	rs463701	A	G	100	PASS	AC=2664;AF=0.531949;AN=5008;NS=2504;DP=14087;EAS_AF=0.6895;AMR_AF=0.4769;AFR_AF=0.4349;EUR_AF=0.4871;SAS_AF=0.5859;AA=G|||;VT=SNP
16	89599241	rs595869	C	T	100	PASS	AC=2600;AF=0.519169;AN=5008;NS=2504;DP=15674;EAS_AF=0.6895;AMR_AF=0.4726;AFR_AF=0.3888;EUR_AF=0.4871;SAS_AF=0.5859;AA=C|||;VT=SNP
16	89599352	rs680716	G	T	100	PASS	AC=2521;AF=0.503395;AN=5008;NS=2504;DP=13493;EAS_AF=0.6895;AMR_AF=0.4712;AFR_AF=0.329;EUR_AF=0.4871;SAS_AF=0.5869;AA=G|||;VT=SNP
16	89599355	rs607006	G	A	100	PASS	AC=2521;AF=0.503395;AN=5008;NS=2504;DP=13399;EAS_AF=0.6895;AMR_AF=0.4712;AFR_AF=0.329;EUR_AF=0.4871;SAS_AF=0.5869;AA=A|||;VT=SNP
16	89599530	rs2946630	A	G	100	PASS	AC=2664;AF=0.531949;AN=5008;NS=2504;DP=16377;EAS_AF=0.6895;AMR_AF=0.4769;AFR_AF=0.4349;EUR_AF=0.4871;SAS_AF=0.5859;AA=G|||;VT=SNP
16	89599600	rs2914460	T	C	100	PASS	AC=2640;AF=0.527157;AN=5008;NS=2504;DP=16381;EAS_AF=0.6895;AMR_AF=0.4769;AFR_AF=0.416;EUR_AF=0.4881;SAS_AF=0.5859;AA=C|||;VT=SNP
16	89600177	rs2460455	A	T	100	PASS	AC=2495;AF=0.498203;AN=5008;NS=2504;DP=18806;EAS_AF=0.6895;AMR_AF=0.4683;AFR_AF=0.3109;EUR_AF=0.4881;SAS_AF=0.5859;AA=A|||;VT=SNP
16	89600718	rs463930	C	T	100	PASS	AC=2600;AF=0.519169;AN=5008;NS=2504;DP=20057;EAS_AF=0.6895;AMR_AF=0.4726;AFR_AF=0.388;EUR_AF=0.4881;SAS_AF=0.5859;AA=T|||;VT=SNP
16	89600802	rs463181	T	C	100	PASS	AC=2600;AF=0.519169;AN=5008;NS=2504;DP=21055;EAS_AF=0.6895;AMR_AF=0.4726;AFR_AF=0.388;EUR_AF=0.4881;SAS_AF=0.5859;AA=C|||;VT=SNP
16	89601234	rs11649090	C	T	100	PASS	AC=520;AF=0.103834;AN=5008;NS=2504;DP=21317;EAS_AF=0.1101;AMR_AF=0.1124;AFR_AF=0.0091;EUR_AF=0.161;SAS_AF=0.1605;AA=C|||;VT=SNP
16	89601472	rs390849	C	G	100	PASS	AC=2616;AF=0.522364;AN=5008;NS=2504;DP=22968;EAS_AF=0.6905;AMR_AF=0.4755;AFR_AF=0.3994;EUR_AF=0.4871;SAS_AF=0.5849;AA=C|||;VT=SNP
16	89601484	rs11644192	A	G	100	PASS	AC=520;AF=0.103834;AN=5008;NS=2504;DP=23181;EAS_AF=0.1101;AMR_AF=0.1124;AFR_AF=0.0091;EUR_AF=0.161;SAS_AF=0.1605;AA=G|||;VT=SNP
16	89601492	rs11644193	A	G	100	PASS	AC=520;AF=0.103834;AN=5008;NS=2504;DP=23354;EAS_AF=0.1101;AMR_AF=0.1124;AFR_AF=0.0091;EUR_AF=0.161;SAS_AF=0.1605;AA=A|||;VT=SNP
16	89601554	rs7184655	T	C	100	PASS	AC=602;AF=0.120208;AN=5008;NS=2504;DP=23154;EAS_AF=0.1101;AMR_AF=0.1225;AFR_AF=0.0386;EUR_AF=0.173;SAS_AF=0.1851;AA=C|||;VT=SNP
16	89601765	rs12920340	A	T	100	PASS	AC=501;AF=0.10004;AN=5008;NS=2504;DP=22015;EAS_AF=0.1607;AMR_AF=0.2032;AFR_AF=0.0068;EUR_AF=0.1193;SAS_AF=0.0706;AA=A|||;VT=SNP
16	89601893	rs2460456	C	T	100	PASS	AC=2014;AF=0.402157;AN=5008;NS=2504;DP=23368;EAS_AF=0.3562;AMR_AF=0.4323;AFR_AF=0.3094;EUR_AF=0.5199;SAS_AF=0.4325;AA=C|||;VT=SNP
16	89601990	rs36097004	G	A	100	PASS	AC=522;AF=0.104233;AN=5008;NS=2504;DP=21927;EAS_AF=0.1101;AMR_AF=0.1124;AFR_AF=0.0106;EUR_AF=0.161;SAS_AF=0.1605;AA=G|||;VT=SNP
16	89602006	rs11640186	C	G	100	PASS	AC=1964;AF=0.392173;AN=5008;NS=2504;DP=21849;EAS_AF=0.3105;AMR_AF=0.4914;AFR_AF=0.3207;EUR_AF=0.5;SAS_AF=0.3916;AA=G|||;VT=SNP
16	89602028	rs35008606	T	G	100	PASS	AC=520;AF=0.103834;AN=5008;NS=2504;DP=21130;EAS_AF=0.1101;AMR_AF=0.1124;AFR_AF=0.0098;EUR_AF=0.161;SAS_AF=0.1595;AA=T|||;VT=SNP
16	89602149	rs2434868	C	T	100	PASS	AC=2589;AF=0.516973;AN=5008;NS=2504;DP=23074;EAS_AF=0.6895;AMR_AF=0.4712;AFR_AF=0.3812;EUR_AF=0.4881;SAS_AF=0.5849;AA=C|||;VT=SNP
16	89602153	rs11639901	G	C	100	PASS	AC=2388;AF=0.476837;AN=5008;NS=2504;DP=22969;EAS_AF=0.3105;AMR_AF=0.5245;AFR_AF=0.5976;EUR_AF=0.5119;SAS_AF=0.4151;AA=G|||;VT=SNP
16	89603586	rs382745	A	G	100	PASS	AC=2698;AF=0.538738;AN=5008;NS=2504;DP=17810;EAS_AF=0.6895;AMR_AF=0.4769;AFR_AF=0.4622;EUR_AF=0.4861;SAS_AF=0.5849;AA=G|||;VT=SNP
16	89604610	rs432936	A	G	100	PASS	AC=2671;AF=0.533347;AN=5008;NS=2504;DP=17388;EAS_AF=0.6895;AMR_AF=0.4769;AFR_AF=0.4418;EUR_AF=0.4861;SAS_AF=0.5849;AA=G|||;VT=SNP
16	89605495	rs7193472	C	T	100	PASS	AC=2135;AF=0.426318;AN=5008;NS=2504;DP=16928;EAS_AF=0.3115;AMR_AF=0.5043;AFR_AF=0.4153;EUR_AF=0.5139;SAS_AF=0.4141;AA=C|||;VT=SNP
16	89607142	rs2056310	G	A	100	PASS	AC=846;AF=0.16893;AN=5008;NS=2504;DP=18648;EAS_AF=0.0437;AMR_AF=0.2522;AFR_AF=0.0983;EUR_AF=0.325;SAS_AF=0.1738;AA=G|||;VT=SNP
16	89607414	rs2056309	G	A	100	PASS	AC=2504;AF=0.5;AN=5008;NS=2504;DP=22191;EAS_AF=0.6409;AMR_AF=0.451;AFR_AF=0.4939;EUR_AF=0.4513;SAS_AF=0.4479;AA=G|||;VT=SNP
16	89607508	rs364339	G	A	100	PASS	AC=166;AF=0.033147;AN=5008;NS=2504;DP=20670;EAS_AF=0.0218;AMR_AF=0.0274;AFR_AF=0.0023;EUR_AF=0.0308;SAS_AF=0.093;AA=G|||;VT=SNP
16	89607679	rs3751687	G	A	100	PASS	AC=2168;AF=0.432907;AN=5008;NS=2504;DP=24546;EAS_AF=0.3343;AMR_AF=0.5072;AFR_AF=0.3865;EUR_AF=0.5169;SAS_AF=0.4581;AA=G|||;VT=SNP
16	89608235	rs457372	A	G	100	PASS	AC=3323;AF=0.663538;AN=5008;NS=2504;DP=18144;EAS_AF=0.7262;AMR_AF=0.611;AFR_AF=0.6324;EUR_AF=0.6223;SAS_AF=0.7209;AA=A|||;VT=SNP
16	89608342	rs12928752	T	C	100	PASS	AC=2216;AF=0.442492;AN=5008;NS=2504;DP=14144;EAS_AF=0.3343;AMR_AF=0.5058;AFR_AF=0.4228;EUR_AF=0.5169;SAS_AF=0.4591;AA=C|||;VT=SNP
16	89608702	rs11642231	G	A	100	PASS	AC=1492;AF=0.297923;AN=5008;NS=2504;DP=14922;EAS_AF=0.2014;AMR_AF=0.3876;AFR_AF=0.2821;EUR_AF=0.3509;SAS_AF=0.3006;AA=G|||;VT=SNP
16	89609241	rs12929254	C	G	100	PASS	AC=2294;AF=0.458067;AN=5008;NS=2504;DP=18045;EAS_AF=0.3552;AMR_AF=0.5317;AFR_AF=0.3722;EUR_AF=0.5417;SAS_AF=0.5419;AA=C|||;VT=SNP
16	89609456	rs56156927	C	T	100	PASS	AC=374;AF=0.0746805;AN=5008;NS=2504;DP=14139;EAS_AF=0.1528;AMR_AF=0.1772;AFR_AF=0.003;EUR_AF=0.0586;SAS_AF=0.0348;AA=C|||;VT=SNP
16	89609504	rs2434866	C	T	100	PASS	AC=172;AF=0.034345;AN=5008;NS=2504;DP=13270;EAS_AF=0.0198;AMR_AF=0.0259;AFR_AF=0.0038;EUR_AF=0.0149;SAS_AF=0.1166;AA=C|||;VT=SNP
16	89609572	rs2434865	C	G	100	PASS	AC=1532;AF=0.305911;AN=5008;NS=2504;DP=15527;EAS_AF=0.2371;AMR_AF=0.2824;AFR_AF=0.469;EUR_AF=0.2416;SAS_AF=0.2393;AA=G|||;VT=SNP
16	89609647	rs75724594	G	A	100	PASS	AC=371;AF=0.0740815;AN=5008;NS=2504;DP=16548;EAS_AF=0.0387;AMR_AF=0.0317;AFR_AF=0.1914;EUR_AF=0.0338;SAS_AF=0.0235;AA=G|||;VT=SNP
16	89609694	rs35878298	A	G	100	PASS	AC=553;AF=0.110423;AN=5008;NS=2504;DP=17600;EAS_AF=0.1359;AMR_AF=0.1095;AFR_AF=0.0113;EUR_AF=0.16;SAS_AF=0.1677;AA=A|||;VT=SNP
16	89609853	rs11643662	G	A	100	PASS	AC=499;AF=0.0996406;AN=5008;NS=2504;DP=15676;EAS_AF=0.1329;AMR_AF=0.0908;AFR_AF=0.0076;EUR_AF=0.1352;SAS_AF=0.1595;AA=G|||;VT=SNP
16	89610021	rs2434863	C	T	100	PASS	AC=947;AF=0.189097;AN=5008;NS=2504;DP=15260;EAS_AF=0.1528;AMR_AF=0.1499;AFR_AF=0.1831;EUR_AF=0.1978;SAS_AF=0.2536;AA=C|||;VT=SNP
16	89611199	rs79201073	G	A	100	PASS	AC=731;AF=0.145966;AN=5008;NS=2504;DP=16122;EAS_AF=0.3363;AMR_AF=0.1153;AFR_AF=0.0613;EUR_AF=0.0716;SAS_AF=0.1626;AA=G|||;VT=SNP;EX_TARGET
16	89612398	rs467449	G	A	100	PASS	AC=161;AF=0.0321486;AN=5008;NS=2504;DP=13008;EAS_AF=0.0198;AMR_AF=0.0274;AFR_AF=0.0023;EUR_AF=0.0308;SAS_AF=0.09;AA=G|||;VT=SNP
16	89612511	rs72805524	T	G	100	PASS	AC=430;AF=0.0858626;AN=5008;NS=2504;DP=14577;EAS_AF=0.1994;AMR_AF=0.049;AFR_AF=0.0061;EUR_AF=0.0736;SAS_AF=0.1155;AA=T|||;VT=SNP
16	89612638	rs364343	G	A	100	PASS	AC=937;AF=0.187101;AN=5008;NS=2504;DP=15709;EAS_AF=0.1518;AMR_AF=0.1499;AFR_AF=0.1884;EUR_AF=0.1988;SAS_AF=0.2362;AA=G|||;VT=SNP
16	89613037	rs462464	G	A	100	PASS	AC=971;AF=0.19389;AN=5008;NS=2504;DP=14041;EAS_AF=0.1508;AMR_AF=0.1499;AFR_AF=0.2171;EUR_AF=0.1958;SAS_AF=0.2362;AA=G|||;VT=SNP;EX_TARGET
16	89613123	rs2292954	A	G	100	PASS	AC=533;AF=0.10643;AN=5008;NS=2504;DP=15594;EAS_AF=0.131;AMR_AF=0.1124;AFR_AF=0.0106;EUR_AF=0.168;SAS_AF=0.1431;AA=A|||;VT=SNP;EX_TARGET
16	89613233	rs461405	A	C	100	PASS	AC=946;AF=0.188898;AN=5008;NS=2504;DP=18016;EAS_AF=0.1518;AMR_AF=0.1499;AFR_AF=0.1929;EUR_AF=0.1988;SAS_AF=0.2393;AA=C|||;VT=SNP
16	89613373	rs2292952	G	A	100	PASS	AC=734;AF=0.146565;AN=5008;NS=2504;DP=17407;EAS_AF=0.0367;AMR_AF=0.2435;AFR_AF=0.0227;EUR_AF=0.3151;SAS_AF=0.1851;AA=G|||;VT=SNP
16	89613530	rs462314	G	A	100	PASS	AC=978;AF=0.195288;AN=5008;NS=2504;DP=18711;EAS_AF=0.1498;AMR_AF=0.1499;AFR_AF=0.2209;EUR_AF=0.1988;SAS_AF=0.2362;AA=A|||;VT=SNP
16	89615061	rs112121852	G	A	100	PASS	AC=48;AF=0.00958466;AN=5008;NS=2504;DP=16521;EAS_AF=0.0288;AMR_AF=0.0058;AFR_AF=0;EUR_AF=0.0129;SAS_AF=0.002;AA=G|||;VT=SNP
16	89615333	rs67643661	C	T	100	PASS	AC=802;AF=0.160144;AN=5008;NS=2504;DP=19462;EAS_AF=0.131;AMR_AF=0.121;AFR_AF=0.2163;EUR_AF=0.159;SAS_AF=0.1431;AA=T|||;VT=SNP
16	89615453	rs4325552	A	C	100	PASS	AC=775;AF=0.154752;AN=5008;NS=2504;DP=19119;EAS_AF=0.1359;AMR_AF=0.1225;AFR_AF=0.1868;EUR_AF=0.165;SAS_AF=0.1431;AA=A|||;VT=SNP
16	89615765	rs2019604	T	G	100	PASS	AC=534;AF=0.106629;AN=5008;NS=2504;DP=19409;EAS_AF=0.1339;AMR_AF=0.1023;AFR_AF=0.0386;EUR_AF=0.1471;SAS_AF=0.1319;AA=T|||;VT=SNP
16	89616039	rs997212	G	A	100	PASS	AC=2201;AF=0.439497;AN=5008;NS=2504;DP=19390;EAS_AF=0.3313;AMR_AF=0.5086;AFR_AF=0.441;EUR_AF=0.5149;SAS_AF=0.4223;AA=G|||;VT=SNP
16	89616155	rs2377056	G	T	100	PASS	AC=521;AF=0.104034;AN=5008;NS=2504;DP=18686;EAS_AF=0.128;AMR_AF=0.1124;AFR_AF=0.0083;EUR_AF=0.168;SAS_AF=0.137;AA=G|||;VT=SNP
16	89616167	rs2889543	T	C	100	PASS	AC=762;AF=0.152157;AN=5008;NS=2504;DP=18320;EAS_AF=0.128;AMR_AF=0.1225;AFR_AF=0.1861;EUR_AF=0.167;SAS_AF=0.137;AA=T|||;VT=SNP
16	89616178	rs2377057	G	A	100	PASS	AC=758;AF=0.151358;AN=5008;NS=2504;DP=18229;EAS_AF=0.128;AMR_AF=0.1225;AFR_AF=0.1831;EUR_AF=0.167;SAS_AF=0.137;AA=G|||;VT=SNP
16	89616232	rs1864155	G	A	100	PASS	AC=724;AF=0.144569;AN=5008;NS=2504;DP=16563;EAS_AF=0.128;AMR_AF=0.1225;AFR_AF=0.1573;EUR_AF=0.167;SAS_AF=0.137;AA=G|||;VT=SNP
16	89616558	rs7359417	T	C	100	PASS	AC=773;AF=0.154353;AN=5008;NS=2504;DP=15657;EAS_AF=0.13;AMR_AF=0.1225;AFR_AF=0.1891;EUR_AF=0.168;SAS_AF=0.1411;AA=C|||;VT=SNP
16	89616725	rs71396923	C	T	100	PASS	AC=740;AF=0.147764;AN=5008;NS=2504;DP=15603;EAS_AF=0.128;AMR_AF=0.1225;AFR_AF=0.1626;EUR_AF=0.168;SAS_AF=0.1452;AA=C|||;VT=SNP
16	89616772	rs71396924	G	T	100	PASS	AC=768;AF=0.153355;AN=5008;NS=2504;DP=16137;EAS_AF=0.125;AMR_AF=0.1225;AFR_AF=0.1899;EUR_AF=0.166;SAS_AF=0.1421;AA=G|||;VT=SNP
16	89616790	rs66845605	G	A	100	PASS	AC=733;AF=0.146366;AN=5008;NS=2504;DP=15604;EAS_AF=0.128;AMR_AF=0.1225;AFR_AF=0.1619;EUR_AF=0.166;SAS_AF=0.1411;AA=g|||;VT=SNP
16	89617064	rs3794632	G	C	100	PASS	AC=848;AF=0.169329;AN=5008;NS=2504;DP=12349;EAS_AF=0.13;AMR_AF=0.1268;AFR_AF=0.2436;EUR_AF=0.168;SAS_AF=0.1411;AA=C|||;VT=SNP
16	89617518	rs17775174	C	T	100	PASS	AC=524;AF=0.104633;AN=5008;NS=2504;DP=19554;EAS_AF=0.128;AMR_AF=0.1124;AFR_AF=0.0098;EUR_AF=0.168;SAS_AF=0.138;AA=C|||;VT=SNP
16	89618530	rs4785577	G	A	100	PASS	AC=720;AF=0.14377;AN=5008;NS=2504;DP=16820;EAS_AF=0.0367;AMR_AF=0.2349;AFR_AF=0.0454;EUR_AF=0.2992;SAS_AF=0.1626;AA=G|||;VT=SNP
16	89620148	rs730264	A	G	100	PASS	AC=903;AF=0.180312;AN=5008;NS=2504;DP=17163;EAS_AF=0.1359;AMR_AF=0.1254;AFR_AF=0.2617;EUR_AF=0.169;SAS_AF=0.1667;AA=G|||;VT=SNP
16	89620328	rs12960	G	A	100	PASS	AC=530;AF=0.105831;AN=5008;NS=2504;DP=14832;EAS_AF=0.131;AMR_AF=0.1124;AFR_AF=0.0098;EUR_AF=0.166;SAS_AF=0.1431;AA=G|||;VT=SNP;EX_TARGET
16	89622524	rs12919215	T	G	100	PASS	AC=569;AF=0.113618;AN=5008;NS=2504;DP=19007;EAS_AF=0.1329;AMR_AF=0.1124;AFR_AF=0.0113;EUR_AF=0.1779;SAS_AF=0.1667;AA=T|||;VT=SNP
16	89623393	rs11559075	G	A	100	PASS	AC=31;AF=0.0061901;AN=5008;NS=2504;DP=19376;EAS_AF=0.0129;AMR_AF=0.0043;AFR_AF=0.0008;EUR_AF=0.0129;SAS_AF=0.001;AA=G|||;VT=SNP;EX_TARGET
16	89624574	rs8044125	A	T	100	PASS	AC=819;AF=0.163538;AN=5008;NS=2504;DP=19716;EAS_AF=0.1319;AMR_AF=0.1239;AFR_AF=0.2163;EUR_AF=0.169;SAS_AF=0.1472;AA=T|||;VT=SNP
16	89625227	rs67689854	C	A	100	PASS	AC=409;AF=0.0816693;AN=5008;NS=2504;DP=15772;EAS_AF=0.124;AMR_AF=0.1383;AFR_AF=0.0061;EUR_AF=0.1153;SAS_AF=0.0654;AA=C|||;VT=SNP
16	89627460	rs2280370	T	G	100	PASS	AC=956;AF=0.190895;AN=5008;NS=2504;DP=12808;EAS_AF=0.1458;AMR_AF=0.1282;AFR_AF=0.2988;EUR_AF=0.17;SAS_AF=0.1575;AA=G|||;VT=SNP;EX_TARGET
16	89627671	rs174035	C	T	100	PASS	AC=720;AF=0.14377;AN=5008;NS=2504;DP=12083;EAS_AF=0.13;AMR_AF=0.1282;AFR_AF=0.1256;EUR_AF=0.1839;SAS_AF=0.1524;AA=C|||;VT=SNP;EX_TARGET
16	89628073	rs9930567	G	A	100	PASS	AC=470;AF=0.0938498;AN=5008;NS=2504;DP=18098;EAS_AF=0.002;AMR_AF=0.1916;AFR_AF=0.0136;EUR_AF=0.2286;SAS_AF=0.089;AA=G|||;VT=SNP;EX_TARGET
16	89628381	rs3751691	C	T	100	PASS	AC=615;AF=0.122804;AN=5008;NS=2504;DP=21197;EAS_AF=0.129;AMR_AF=0.1153;AFR_AF=0.0809;EUR_AF=0.1571;SAS_AF=0.1431;AA=C|||;VT=SNP
16	89628621	rs3751690	A	G	100	PASS	AC=782;AF=0.15615;AN=5008;NS=2504;DP=20411;EAS_AF=0.129;AMR_AF=0.1225;AFR_AF=0.1952;EUR_AF=0.163;SAS_AF=0.1483;AA=A|||;VT=SNP
16	89628870	rs885268	C	G	100	PASS	AC=743;AF=0.148363;AN=5008;NS=2504;DP=19847;EAS_AF=0.128;AMR_AF=0.1196;AFR_AF=0.171;EUR_AF=0.161;SAS_AF=0.1462;AA=-|||;VT=SNP
16	89629070	rs34414057	C	G	100	PASS	AC=812;AF=0.162141;AN=5008;NS=2504;DP=17967;EAS_AF=0.129;AMR_AF=0.1225;AFR_AF=0.202;EUR_AF=0.162;SAS_AF=0.1708;AA=C|||;VT=SNP
16	89629229	rs72805539	A	T	100	PASS	AC=227;AF=0.0453275;AN=5008;NS=2504;DP=16030;EAS_AF=0.1071;AMR_AF=0.0692;AFR_AF=0.0015;EUR_AF=0.0527;SAS_AF=0.0164;AA=A|||;VT=SNP
16	89629736	rs3211567	C	T	100	PASS	AC=783;AF=0.15635;AN=5008;NS=2504;DP=19248;EAS_AF=0.128;AMR_AF=0.1225;AFR_AF=0.2012;EUR_AF=0.16;SAS_AF=0.1452;AA=C|||;VT=SNP
16	89629780	rs3211568	G	A	100	PASS	AC=952;AF=0.190096;AN=5008;NS=2504;DP=19498;EAS_AF=0.127;AMR_AF=0.134;AFR_AF=0.3215;EUR_AF=0.16;SAS_AF=0.1483;AA=A|||;VT=SNP
16	89629819	rs3211569	G	A	100	PASS	AC=791;AF=0.157947;AN=5008;NS=2504;DP=19275;EAS_AF=0.127;AMR_AF=0.1225;AFR_AF=0.208;EUR_AF=0.16;SAS_AF=0.1452;AA=A|||;VT=SNP
16	89629928	rs57775530	C	G	100	PASS	AC=785;AF=0.156749;AN=5008;NS=2504;DP=16330;EAS_AF=0.127;AMR_AF=0.1225;AFR_AF=0.2035;EUR_AF=0.16;SAS_AF=0.1452;AA=G|||;VT=SNP
16	89630092	rs13380730	C	G	100	PASS	AC=782;AF=0.15615;AN=5008;NS=2504;DP=20359;EAS_AF=0.126;AMR_AF=0.1225;AFR_AF=0.202;EUR_AF=0.16;SAS_AF=0.1452;AA=c|||;VT=SNP
16	89630212	rs12709088	T	A	100	PASS	AC=786;AF=0.156949;AN=5008;NS=2504;DP=20979;EAS_AF=0.126;AMR_AF=0.1225;AFR_AF=0.205;EUR_AF=0.16;SAS_AF=0.1452;AA=t|||;VT=SNP
16	89630311	rs12709089	G	A	100	PASS	AC=777;AF=0.155152;AN=5008;NS=2504;DP=21376;EAS_AF=0.126;AMR_AF=0.1225;AFR_AF=0.1982;EUR_AF=0.16;SAS_AF=0.1452;AA=G|||;VT=SNP
16	89630630	rs12932337	C	T	100	PASS	AC=493;AF=0.0984425;AN=5008;NS=2504;DP=21498;EAS_AF=0.126;AMR_AF=0.1081;AFR_AF=0.0098;EUR_AF=0.16;SAS_AF=0.1196;AA=C|||;VT=SNP
16	89631008	rs34434037	G	C	100	PASS	AC=454;AF=0.090655;AN=5008;NS=2504;DP=19532;EAS_AF=0.125;AMR_AF=0.0937;AFR_AF=0.0098;EUR_AF=0.1501;SAS_AF=0.1012;AA=G|||;VT=SNP
16	89631186	rs59013041	A	G	100	PASS	AC=244;AF=0.048722;AN=5008;NS=2504;DP=17424;EAS_AF=0.0377;AMR_AF=0.0418;AFR_AF=0.0439;EUR_AF=0.0567;SAS_AF=0.0634;AA=G|||;VT=SNP
16	89631665	rs17471624	T	C	100	PASS	AC=532;AF=0.10623;AN=5008;NS=2504;DP=14999;EAS_AF=0.119;AMR_AF=0.1052;AFR_AF=0.028;EUR_AF=0.1581;SAS_AF=0.1462;AA=T|||;VT=SNP
16	89631998	rs67723215	A	C	100	PASS	AC=775;AF=0.154752;AN=5008;NS=2504;DP=16743;EAS_AF=0.122;AMR_AF=0.1066;AFR_AF=0.2141;EUR_AF=0.1501;SAS_AF=0.1472;AA=C|||;VT=SNP
16	89632385	rs12919518	G	A	100	PASS	AC=531;AF=0.10603;AN=5008;NS=2504;DP=18796;EAS_AF=0.127;AMR_AF=0.0865;AFR_AF=0.056;EUR_AF=0.1402;SAS_AF=0.1309;AA=A|||;VT=SNP
16	89632423	rs12919536	G	T	100	PASS	AC=481;AF=0.0960463;AN=5008;NS=2504;DP=18882;EAS_AF=0.1181;AMR_AF=0.0821;AFR_AF=0.0741;EUR_AF=0.1312;SAS_AF=0.0767;AA=T|||;VT=SNP
16	89632725	rs12932628	G	T	100	PASS	AC=1524;AF=0.304313;AN=5008;NS=2504;DP=16191;EAS_AF=0.1101;AMR_AF=0.3718;AFR_AF=0.3343;EUR_AF=0.4563;SAS_AF=0.2597;AA=-|||;VT=SNP
16	89633451	rs8059629	G	C	100	PASS	AC=807;AF=0.161142;AN=5008;NS=2504;DP=13224;EAS_AF=0.119;AMR_AF=0.0965;AFR_AF=0.3048;EUR_AF=0.1332;SAS_AF=0.0849;AA=C|||;VT=SNP
16	89634439	rs3751688	G	A	100	PASS	AC=630;AF=0.125799;AN=5008;NS=2504;DP=18965;EAS_AF=0.1151;AMR_AF=0.0994;AFR_AF=0.1142;EUR_AF=0.1511;SAS_AF=0.1452;AA=G|||;VT=SNP
16	89634591	rs35857091	A	C	100	PASS	AC=634;AF=0.126597;AN=5008;NS=2504;DP=20641;EAS_AF=0.1181;AMR_AF=0.0994;AFR_AF=0.1165;EUR_AF=0.1491;SAS_AF=0.1452;AA=A|||;VT=SNP
16	89635400	rs34537363	G	C	100	PASS	AC=507;AF=0.101238;AN=5008;NS=2504;DP=17998;EAS_AF=0.119;AMR_AF=0.0908;AFR_AF=0.0189;EUR_AF=0.1511;SAS_AF=0.1503;AA=G|||;VT=SNP
16	89636075	rs171307	T	C	100	PASS	AC=356;AF=0.0710863;AN=5008;NS=2504;DP=17688;EAS_AF=0.1101;AMR_AF=0.1455;AFR_AF=0.0098;EUR_AF=0.0825;SAS_AF=0.0491;AA=T|||;VT=SNP
16	89636106	rs57707083	G	A	100	PASS	AC=344;AF=0.0686901;AN=5008;NS=2504;DP=18369;EAS_AF=0.1101;AMR_AF=0.1354;AFR_AF=0.0098;EUR_AF=0.0775;SAS_AF=0.0491;AA=G|||;VT=SNP
16	89636788	rs60724534	G	A	100	PASS	AC=1002;AF=0.20008;AN=5008;NS=2504;DP=16940;EAS_AF=0.0823;AMR_AF=0.2493;AFR_AF=0.1536;EUR_AF=0.2913;SAS_AF=0.2556;AA=G|||;VT=SNP
16	89637906	rs456311	G	A	100	PASS	AC=1369;AF=0.273363;AN=5008;NS=2504;DP=14443;EAS_AF=0.248;AMR_AF=0.2867;AFR_AF=0.3192;EUR_AF=0.2654;SAS_AF=0.2362;AA=A|||;VT=SNP
16	89638106	rs466045	A	G	100	PASS	AC=1371;AF=0.273762;AN=5008;NS=2504;DP=18100;EAS_AF=0.248;AMR_AF=0.2867;AFR_AF=0.3207;EUR_AF=0.2654;SAS_AF=0.2362;AA=G|||;VT=SNP
16	89638178	rs464972	T	C	100	PASS	AC=567;AF=0.113219;AN=5008;NS=2504;DP=17993;EAS_AF=0.1151;AMR_AF=0.1499;AFR_AF=0.1589;EUR_AF=0.0825;SAS_AF=0.0552;AA=C|||;VT=SNP
16	89638290	rs12924133	C	A	100	PASS	AC=621;AF=0.124002;AN=5008;NS=2504;DP=18576;EAS_AF=0.1359;AMR_AF=0.098;AFR_AF=0.0726;EUR_AF=0.1511;SAS_AF=0.1718;AA=C|||;VT=SNP
16	89638370	rs12923145	G	T	100	PASS	AC=534;AF=0.106629;AN=5008;NS=2504;DP=18840;EAS_AF=0.1359;AMR_AF=0.0922;AFR_AF=0.0098;EUR_AF=0.1511;SAS_AF=0.1718;AA=G|||;VT=SNP
16	89638380	rs456662	G	A	100	PASS	AC=355;AF=0.0708866;AN=5008;NS=2504;DP=18415;EAS_AF=0.1141;AMR_AF=0.1427;AFR_AF=0.0053;EUR_AF=0.0825;SAS_AF=0.0521;AA=G|||;VT=SNP
16	89639226	rs414998	C	G	100	PASS	AC=1304;AF=0.260383;AN=5008;NS=2504;DP=18408;EAS_AF=0.25;AMR_AF=0.2522;AFR_AF=0.3154;EUR_AF=0.2366;SAS_AF=0.227;AA=G|||;VT=SNP
16	89640267	rs458526	A	G	100	PASS	AC=1052;AF=0.210064;AN=5008;NS=2504;DP=11944;EAS_AF=0.255;AMR_AF=0.2594;AFR_AF=0.1014;EUR_AF=0.2505;SAS_AF=0.2342;AA=A|||;VT=SNP
16	89641181	rs366576	C	A	100	PASS	AC=401;AF=0.0800719;AN=5008;NS=2504;DP=10507;EAS_AF=0.1151;AMR_AF=0.1427;AFR_AF=0.0416;EUR_AF=0.0845;SAS_AF=0.047;AA=a|||;VT=SNP
16	89641246	rs377119	T	G	100	PASS	AC=636;AF=0.126997;AN=5008;NS=2504;DP=10812;EAS_AF=0.1151;AMR_AF=0.1556;AFR_AF=0.2118;EUR_AF=0.0845;SAS_AF=0.0481;AA=g|||;VT=SNP
16	89641661	rs2437954	A	G	100	PASS	AC=1239;AF=0.247404;AN=5008;NS=2504;DP=8915;EAS_AF=0.25;AMR_AF=0.2493;AFR_AF=0.2685;EUR_AF=0.2416;SAS_AF=0.2209;AA=a|||;VT=SNP
16	89643014	rs12933022	C	A	100	PASS	AC=624;AF=0.124601;AN=5008;NS=2504;DP=10187;EAS_AF=0.124;AMR_AF=0.1037;AFR_AF=0.0764;EUR_AF=0.1531;SAS_AF=0.1759;AA=C|||;VT=SNP
16	89643247	rs1078587	C	T	100	PASS	AC=605;AF=0.120807;AN=5008;NS=2504;DP=9625;EAS_AF=0.128;AMR_AF=0.1009;AFR_AF=0.0613;EUR_AF=0.1561;SAS_AF=0.1718;AA=C|||;VT=SNP
16	89643464	rs35264225	C	G	100	PASS	AC=655;AF=0.130791;AN=5008;NS=2504;DP=16321;EAS_AF=0.121;AMR_AF=0.1052;AFR_AF=0.1014;EUR_AF=0.1561;SAS_AF=0.1728;AA=C|||;VT=SNP
16	89643532	rs11859533	T	C	100	PASS	AC=691;AF=0.137979;AN=5008;NS=2504;DP=15994;EAS_AF=0.1359;AMR_AF=0.1095;AFR_AF=0.1104;EUR_AF=0.1581;SAS_AF=0.1769;AA=T|||;VT=SNP
16	89643676	rs72805550	G	A	100	PASS	AC=663;AF=0.132388;AN=5008;NS=2504;DP=16878;EAS_AF=0.003;AMR_AF=0.2378;AFR_AF=0.0189;EUR_AF=0.3688;SAS_AF=0.1012;AA=G|||;VT=SNP
16	89644001	rs455527	T	C	100	PASS	AC=466;AF=0.0930511;AN=5008;NS=2504;DP=18717;EAS_AF=0.2143;AMR_AF=0.1441;AFR_AF=0.0038;EUR_AF=0.0785;SAS_AF=0.0675;AA=T|||;VT=SNP;EX_TARGET
16	89645437	rs369230	G	T	100	PASS	AC=3151;AF=0.629193;AN=5008;NS=2504;DP=15627;EAS_AF=0.4762;AMR_AF=0.7205;AFR_AF=0.4743;EUR_AF=0.7157;SAS_AF=0.8425;AA=G|||;VT=SNP
16	89645846	rs7404704	C	T	100	PASS	AC=3790;AF=0.756789;AN=5008;NS=2504;DP=22059;EAS_AF=0.5893;AMR_AF=0.8991;AFR_AF=0.6188;EUR_AF=0.8648;SAS_AF=0.9039;AA=C|||;VT=SNP
16	89645895	rs74037226	C	T	100	PASS	AC=741;AF=0.147963;AN=5008;NS=2504;DP=22864;EAS_AF=0.4048;AMR_AF=0.0562;AFR_AF=0.0893;EUR_AF=0.0865;SAS_AF=0.091;AA=C|||;VT=SNP
16	89645957	rs7404644	G	C	100	PASS	AC=3963;AF=0.791334;AN=5008;NS=2504;DP=24521;EAS_AF=0.5933;AMR_AF=0.9078;AFR_AF=0.7405;EUR_AF=0.8658;SAS_AF=0.9049;AA=C|||;VT=SNP
16	89646023	rs34652781	C	T	100	PASS	AC=3352;AF=0.669329;AN=5008;NS=2504;DP=26661;EAS_AF=0.4802;AMR_AF=0.7622;AFR_AF=0.5461;EUR_AF=0.7823;SAS_AF=0.8487;AA=C|||;VT=SNP
16	89646842	rs173290	A	G	100	PASS	AC=3801;AF=0.758986;AN=5008;NS=2504;DP=22847;EAS_AF=0.5992;AMR_AF=0.8991;AFR_AF=0.6188;EUR_AF=0.8638;SAS_AF=0.9059;AA=N|||;VT=SNP
16	89647240	rs62068674	G	A	100	PASS	AC=352;AF=0.0702875;AN=5008;NS=2504;DP=27522;EAS_AF=0.1121;AMR_AF=0.1398;AFR_AF=0.0038;EUR_AF=0.0835;SAS_AF=0.0542;AA=G|||;VT=SNP
16	89647676	rs183040	C	T	100	PASS	AC=3243;AF=0.647564;AN=5008;NS=2504;DP=25068;EAS_AF=0.4891;AMR_AF=0.745;AFR_AF=0.4766;EUR_AF=0.7684;SAS_AF=0.8487;AA=C|||;VT=SNP
16	89647705	rs181295	C	T	100	PASS	AC=3446;AF=0.688099;AN=5008;NS=2504;DP=22443;EAS_AF=0.4901;AMR_AF=0.7608;AFR_AF=0.6074;EUR_AF=0.7833;SAS_AF=0.8517;AA=C|||;VT=SNP
16	89647951	rs352936	G	C	100	PASS	AC=3983;AF=0.795327;AN=5008;NS=2504;DP=21340;EAS_AF=0.6032;AMR_AF=0.9092;AFR_AF=0.7474;EUR_AF=0.8658;SAS_AF=0.9049;AA=C|||;VT=SNP
16	89648281	rs76751818	C	T	100	PASS	AC=709;AF=0.141573;AN=5008;NS=2504;DP=20912;EAS_AF=0.3948;AMR_AF=0.0548;AFR_AF=0.0741;EUR_AF=0.0865;SAS_AF=0.09;AA=C|||;VT=SNP
16	89648291	rs62068675	G	A	100	PASS	AC=351;AF=0.0700879;AN=5008;NS=2504;DP=20971;EAS_AF=0.1131;AMR_AF=0.1383;AFR_AF=0.0045;EUR_AF=0.0825;SAS_AF=0.0532;AA=g|||;VT=SNP
16	89648580	rs352935	C	T	100	PASS	AC=1437;AF=0.286941;AN=5008;NS=2504;DP=18650;EAS_AF=0.13;AMR_AF=0.4265;AFR_AF=0.0976;EUR_AF=0.5189;SAS_AF=0.3671;AA=c|||;VT=SNP
16	89648976	rs402136	C	T	100	PASS	AC=627;AF=0.1252;AN=5008;NS=2504;DP=16095;EAS_AF=0.121;AMR_AF=0.1599;AFR_AF=0.031;EUR_AF=0.164;SAS_AF=0.1922;AA=c|||;VT=SNP
16	89649245	rs101151	A	G	100	PASS	AC=3374;AF=0.673722;AN=5008;NS=2504;DP=20015;EAS_AF=0.5883;AMR_AF=0.7421;AFR_AF=0.503;EUR_AF=0.7684;SAS_AF=0.8466;AA=A|||;VT=SNP
16	89649635	rs440729	G	A	100	PASS	AC=3443;AF=0.6875;AN=5008;NS=2504;DP=18069;EAS_AF=0.5833;AMR_AF=0.7565;AFR_AF=0.5363;EUR_AF=0.7833;SAS_AF=0.8517;AA=g|||;VT=SNP
16	89649675	rs455868	G	A	100	PASS	AC=3414;AF=0.681709;AN=5008;NS=2504;DP=17210;EAS_AF=0.5794;AMR_AF=0.7478;AFR_AF=0.5469;EUR_AF=0.7545;SAS_AF=0.8476;AA=G|||;VT=SNP
16	89649684	rs754087	G	C	100	PASS	AC=350;AF=0.0698882;AN=5008;NS=2504;DP=16993;EAS_AF=0.1131;AMR_AF=0.1383;AFR_AF=0.0038;EUR_AF=0.0815;SAS_AF=0.0542;AA=C|||;VT=SNP
16	89650371	rs408800	T	G	100	PASS	AC=4105;AF=0.819688;AN=5008;NS=2504;DP=13680;EAS_AF=0.7024;AMR_AF=0.9092;AFR_AF=0.7617;EUR_AF=0.8668;SAS_AF=0.907;AA=G|||;VT=SNP
16	89650830	rs62068676	C	T	100	PASS	AC=358;AF=0.0714856;AN=5008;NS=2504;DP=13480;EAS_AF=0.1121;AMR_AF=0.1398;AFR_AF=0.0121;EUR_AF=0.0785;SAS_AF=0.0542;AA=C|||;VT=SNP
16	89651001	rs2271913	A	G	100	PASS	AC=230;AF=0.0459265;AN=5008;NS=2504;DP=10142;EAS_AF=0.0645;AMR_AF=0.0173;AFR_AF=0.0151;EUR_AF=0.0298;SAS_AF=0.1053;AA=A|||;VT=SNP
16	89652796	rs62068677	G	C	100	PASS	AC=451;AF=0.0900559;AN=5008;NS=2504;DP=11740;EAS_AF=0.1101;AMR_AF=0.0908;AFR_AF=0.1082;EUR_AF=0.0815;SAS_AF=0.0532;AA=G|||;VT=SNP
16	89653032	rs452176	G	A	100	PASS	AC=1994;AF=0.398163;AN=5008;NS=2504;DP=15633;EAS_AF=0.3105;AMR_AF=0.6095;AFR_AF=0.2209;EUR_AF=0.5934;SAS_AF=0.3773;AA=g|||;VT=SNP;EX_TARGET
16	89653173	rs2292957	T	C	100	PASS	AC=732;AF=0.146166;AN=5008;NS=2504;DP=14167;EAS_AF=0.379;AMR_AF=0.062;AFR_AF=0.0666;EUR_AF=0.0258;SAS_AF=0.1973;AA=c|||;VT=SNP;EX_TARGET
16	89653304	rs2292955	C	G	100	PASS	AC=544;AF=0.108626;AN=5008;NS=2504;DP=6240;EAS_AF=0.3165;AMR_AF=0.072;AFR_AF=0.0545;EUR_AF=0.0109;SAS_AF=0.0941;AA=c|||;VT=SNP
16	89653943	rs72805558	C	T	100	PASS	AC=346;AF=0.0690895;AN=5008;NS=2504;DP=4648;EAS_AF=0.1071;AMR_AF=0.2248;AFR_AF=0.003;EUR_AF=0.0596;SAS_AF=0.0184;AA=C|||;VT=SNP
16	89654800	rs35251956	C	T	100	PASS	AC=937;AF=0.187101;AN=5008;NS=2504;DP=13300;EAS_AF=0.0486;AMR_AF=0.1383;AFR_AF=0.2481;EUR_AF=0.2177;SAS_AF=0.2505;AA=T|||;VT=SNP
16	89654829	rs74037228	C	T	100	PASS	AC=1195;AF=0.238618;AN=5008;NS=2504;DP=13638;EAS_AF=0.6637;AMR_AF=0.072;AFR_AF=0.1649;EUR_AF=0.0308;SAS_AF=0.2321;AA=C|||;VT=SNP
16	89655221	rs3794630	G	A	100	PASS	AC=1069;AF=0.213458;AN=5008;NS=2504;DP=15078;EAS_AF=0.6081;AMR_AF=0.0519;AFR_AF=0.1407;EUR_AF=0.0358;SAS_AF=0.2025;AA=G|||;VT=SNP;EX_TARGET
16	89655421	rs75032725	C	T	100	PASS	AC=975;AF=0.194688;AN=5008;NS=2504;DP=16048;EAS_AF=0.6647;AMR_AF=0.0476;AFR_AF=0.0499;EUR_AF=0.0348;SAS_AF=0.1748;AA=C|||;VT=SNP
16	89655561	rs28444518	G	A	100	PASS	AC=608;AF=0.121406;AN=5008;NS=2504;DP=17093;EAS_AF=0.1131;AMR_AF=0.2622;AFR_AF=0.1172;EUR_AF=0.0845;SAS_AF=0.0736;AA=G|||;VT=SNP
16	89655615	rs7199850	A	G	100	PASS	AC=3034;AF=0.605831;AN=5008;NS=2504;DP=17061;EAS_AF=0.8621;AMR_AF=0.6628;AFR_AF=0.4841;EUR_AF=0.5527;SAS_AF=0.5204;AA=G|||;VT=SNP
16	89655627	rs11862848	G	A	100	PASS	AC=2316;AF=0.46246;AN=5008;NS=2504;DP=17055;EAS_AF=0.8611;AMR_AF=0.3818;AFR_AF=0.4493;EUR_AF=0.167;SAS_AF=0.4305;AA=G|||;VT=SNP
16	89656163	rs397564	A	G	100	PASS	AC=2972;AF=0.59345;AN=5008;NS=2504;DP=16479;EAS_AF=0.7302;AMR_AF=0.5202;AFR_AF=0.4985;EUR_AF=0.5099;SAS_AF=0.7188;AA=G|||;VT=SNP
16	89656251	rs464349	T	C	100	PASS	AC=2973;AF=0.59365;AN=5008;NS=2504;DP=16613;EAS_AF=0.7312;AMR_AF=0.5231;AFR_AF=0.497;EUR_AF=0.5089;SAS_AF=0.7198;AA=t|||;VT=SNP;EX_TARGET
16	89656545	rs12927153	T	G	100	PASS	AC=348;AF=0.0694888;AN=5008;NS=2504;DP=19136;EAS_AF=0.1071;AMR_AF=0.0922;AFR_AF=0.0045;EUR_AF=0.0865;SAS_AF=0.0849;AA=T|||;VT=SNP
16	89656631	rs464274	A	G	100	PASS	AC=2966;AF=0.592252;AN=5008;NS=2504;DP=19702;EAS_AF=0.7292;AMR_AF=0.5202;AFR_AF=0.4924;EUR_AF=0.5099;SAS_AF=0.7219;AA=A|||;VT=SNP
16	89657719	rs2292950	T	A	100	PASS	AC=816;AF=0.162939;AN=5008;NS=2504;DP=13312;EAS_AF=0.5069;AMR_AF=0.0346;AFR_AF=0.0318;EUR_AF=0.0358;SAS_AF=0.2076;AA=t|||;VT=SNP;EX_TARGET
16	89658403	rs9708822	G	A	100	PASS	AC=2376;AF=0.474441;AN=5008;NS=2504;DP=14776;EAS_AF=0.8522;AMR_AF=0.4035;AFR_AF=0.4682;EUR_AF=0.2157;SAS_AF=0.41;AA=g|||;VT=SNP
16	89658409	rs9708848	C	G	100	PASS	AC=641;AF=0.127995;AN=5008;NS=2504;DP=14937;EAS_AF=0.1944;AMR_AF=0.2637;AFR_AF=0.0287;EUR_AF=0.1113;SAS_AF=0.1145;AA=c|||;VT=SNP
16	89658714	rs9708920	G	A	100	PASS	AC=641;AF=0.127995;AN=5008;NS=2504;DP=12422;EAS_AF=0.1944;AMR_AF=0.2637;AFR_AF=0.0295;EUR_AF=0.1113;SAS_AF=0.1135;AA=G|||;VT=SNP
16	89658774	rs2434862	C	T	100	PASS	AC=668;AF=0.133387;AN=5008;NS=2504;DP=16509;EAS_AF=0.1776;AMR_AF=0.0865;AFR_AF=0.1135;EUR_AF=0.0795;SAS_AF=0.2035;AA=C|||;VT=SNP
16	89659450	rs56128121	C	A	100	PASS	AC=599;AF=0.119609;AN=5008;NS=2504;DP=13031;EAS_AF=0.1776;AMR_AF=0.0778;AFR_AF=0.0635;EUR_AF=0.0805;SAS_AF=0.2055;AA=C|||;VT=SNP
16	89659538	rs7184767	T	A	100	PASS	AC=2509;AF=0.500998;AN=5008;NS=2504;DP=14484;EAS_AF=0.8393;AMR_AF=0.415;AFR_AF=0.5439;EUR_AF=0.2932;SAS_AF=0.3691;AA=A|||;VT=SNP
16	89660315	rs421959	G	T	100	PASS	AC=618;AF=0.123403;AN=5008;NS=2504;DP=14052;EAS_AF=0.1776;AMR_AF=0.0793;AFR_AF=0.0847;EUR_AF=0.0746;SAS_AF=0.2014;AA=G|||;VT=SNP
16	89660343	rs62068681	G	A	100	PASS	AC=324;AF=0.0646965;AN=5008;NS=2504;DP=13346;EAS_AF=0.003;AMR_AF=0.0677;AFR_AF=0.0439;EUR_AF=0.1133;SAS_AF=0.1043;AA=g|||;VT=SNP
16	89660509	rs59806584	A	G	100	PASS	AC=890;AF=0.177716;AN=5008;NS=2504;DP=13159;EAS_AF=0.4683;AMR_AF=0.0447;AFR_AF=0.1762;EUR_AF=0.0994;SAS_AF=0.0552;AA=G|||;VT=SNP
16	89660511	rs602001	C	G	100	PASS	AC=1467;AF=0.292931;AN=5008;NS=2504;DP=13035;EAS_AF=0.372;AMR_AF=0.3674;AFR_AF=0.2663;EUR_AF=0.1809;SAS_AF=0.3098;AA=C|||;VT=SNP
16	89661506	rs379334	A	G	100	PASS	AC=2320;AF=0.463259;AN=5008;NS=2504;DP=17312;EAS_AF=0.8383;AMR_AF=0.3948;AFR_AF=0.5144;EUR_AF=0.1998;SAS_AF=0.3272;AA=G|||;VT=SNP
16	89661807	rs12445560	C	T	100	PASS	AC=436;AF=0.0870607;AN=5008;NS=2504;DP=18215;EAS_AF=0.1181;AMR_AF=0.2536;AFR_AF=0.0053;EUR_AF=0.0855;SAS_AF=0.0491;AA=C|||;VT=SNP;EX_TARGET
16	89662422	rs461227	A	G	100	PASS	AC=2362;AF=0.471645;AN=5008;NS=2504;DP=20497;EAS_AF=0.8373;AMR_AF=0.4006;AFR_AF=0.5484;EUR_AF=0.2068;SAS_AF=0.3139;AA=G|||;VT=SNP
16	89662837	rs12447806	C	T	100	PASS	AC=633;AF=0.126398;AN=5008;NS=2504;DP=19714;EAS_AF=0.1895;AMR_AF=0.2622;AFR_AF=0.0295;EUR_AF=0.1103;SAS_AF=0.1125;AA=c|||;VT=SNP
16	89662990	rs694285	T	C	100	PASS	AC=2364;AF=0.472045;AN=5008;NS=2504;DP=17717;EAS_AF=0.8333;AMR_AF=0.3963;AFR_AF=0.5658;EUR_AF=0.1948;SAS_AF=0.3119;AA=C|||;VT=SNP;EX_TARGET
16	89663072	rs659974	G	A	100	PASS	AC=1485;AF=0.296526;AN=5008;NS=2504;DP=16884;EAS_AF=0.3671;AMR_AF=0.3646;AFR_AF=0.2821;EUR_AF=0.1899;SAS_AF=0.3047;AA=G|||;VT=SNP;EX_TARGET
16	89663715	rs112854838	G	A	100	PASS	AC=75;AF=0.014976;AN=5008;NS=2504;DP=17097;EAS_AF=0.0536;AMR_AF=0.0058;AFR_AF=0;EUR_AF=0.0139;SAS_AF=0.0031;AA=G|||;VT=SNP
16	89665747	rs154658	T	C	100	PASS	AC=2444;AF=0.488019;AN=5008;NS=2504;DP=13481;EAS_AF=0.8433;AMR_AF=0.402;AFR_AF=0.5726;EUR_AF=0.2147;SAS_AF=0.3497;AA=t|||;VT=SNP
16	89665905	rs8048760	C	G	100	PASS	AC=1558;AF=0.311102;AN=5008;NS=2504;DP=18224;EAS_AF=0.371;AMR_AF=0.3674;AFR_AF=0.3321;EUR_AF=0.1779;SAS_AF=0.318;AA=c|||;VT=SNP
16	89666511	rs164737	A	G	100	PASS	AC=2582;AF=0.515575;AN=5008;NS=2504;DP=20269;EAS_AF=0.8482;AMR_AF=0.4366;AFR_AF=0.6286;EUR_AF=0.2545;SAS_AF=0.3446;AA=a|||;VT=SNP
16	89666961	rs62068684	C	T	100	PASS	AC=579;AF=0.115615;AN=5008;NS=2504;DP=21490;EAS_AF=0.0278;AMR_AF=0.0778;AFR_AF=0.177;EUR_AF=0.0944;SAS_AF=0.1718;AA=C|||;VT=SNP
16	89667337	rs154659	T	C	100	PASS	AC=1976;AF=0.394569;AN=5008;NS=2504;DP=20629;EAS_AF=0.3909;AMR_AF=0.402;AFR_AF=0.5756;EUR_AF=0.2455;SAS_AF=0.3016;AA=C|||;VT=SNP
16	89667637	rs154660	C	G	100	PASS	AC=2440;AF=0.48722;AN=5008;NS=2504;DP=19060;EAS_AF=0.8532;AMR_AF=0.4135;AFR_AF=0.556;EUR_AF=0.2475;SAS_AF=0.316;AA=G|||;VT=SNP
16	89667699	rs164739	C	G	100	PASS	AC=2529;AF=0.504992;AN=5008;NS=2504;DP=18779;EAS_AF=0.8562;AMR_AF=0.4179;AFR_AF=0.618;EUR_AF=0.2485;SAS_AF=0.316;AA=G|||;VT=SNP
16	89668295	rs12933774	G	A	100	PASS	AC=1359;AF=0.271366;AN=5008;NS=2504;DP=16312;EAS_AF=0.3859;AMR_AF=0.3199;AFR_AF=0.2655;EUR_AF=0.165;SAS_AF=0.2362;AA=G|||;VT=SNP
16	89668414	rs12935102	C	T	100	PASS	AC=589;AF=0.117612;AN=5008;NS=2504;DP=14332;EAS_AF=0.2183;AMR_AF=0.0432;AFR_AF=0.0567;EUR_AF=0.0805;SAS_AF=0.1871;AA=C|||;VT=SNP
16	89668511	rs62068700	G	A	100	PASS	AC=499;AF=0.0996406;AN=5008;NS=2504;DP=14919;EAS_AF=0.1369;AMR_AF=0.2651;AFR_AF=0.0061;EUR_AF=0.1034;SAS_AF=0.0665;AA=A|||;VT=SNP
16	89668568	rs164740	G	A	100	PASS	AC=1759;AF=0.351238;AN=5008;NS=2504;DP=16985;EAS_AF=0.4355;AMR_AF=0.1513;AFR_AF=0.6067;EUR_AF=0.1581;SAS_AF=0.2597;AA=A|||;VT=SNP
16	89669451	rs62068701	C	A	100	PASS	AC=972;AF=0.194089;AN=5008;NS=2504;DP=20532;EAS_AF=0.0258;AMR_AF=0.2262;AFR_AF=0.2337;EUR_AF=0.1958;SAS_AF=0.2894;AA=C|||;VT=SNP
16	89669631	rs12447525	G	A	100	PASS	AC=1046;AF=0.208866;AN=5008;NS=2504;DP=18598;EAS_AF=0.2679;AMR_AF=0.2983;AFR_AF=0.0779;EUR_AF=0.2217;SAS_AF=0.2485;AA=G|||;VT=SNP
16	89669714	rs352933	A	G	100	PASS	AC=3698;AF=0.738419;AN=5008;NS=2504;DP=14511;EAS_AF=0.754;AMR_AF=0.6715;AFR_AF=0.82;EUR_AF=0.7425;SAS_AF=0.6554;AA=a|||;VT=SNP
16	89669851	rs352934	A	G	100	PASS	AC=3661;AF=0.73103;AN=5008;NS=2504;DP=11530;EAS_AF=0.754;AMR_AF=0.6715;AFR_AF=0.7912;EUR_AF=0.7435;SAS_AF=0.6554;AA=g|||;VT=SNP
16	89671336	rs441526	A	G	100	PASS	AC=3677;AF=0.734225;AN=5008;NS=2504;DP=13034;EAS_AF=0.756;AMR_AF=0.6715;AFR_AF=0.8026;EUR_AF=0.7435;SAS_AF=0.6544;AA=G|||;VT=SNP
16	89671432	rs452726	A	G	100	PASS	AC=3615;AF=0.721845;AN=5008;NS=2504;DP=14141;EAS_AF=0.7569;AMR_AF=0.6599;AFR_AF=0.7988;EUR_AF=0.7008;SAS_AF=0.6472;AA=G|||;VT=SNP
16	89671448	rs431417	T	C	100	PASS	AC=3893;AF=0.777356;AN=5008;NS=2504;DP=15759;EAS_AF=0.7669;AMR_AF=0.6801;AFR_AF=0.8926;EUR_AF=0.7346;SAS_AF=0.7454;AA=C|||;VT=SNP
16	89671781	rs407984	C	T	100	PASS	AC=3617;AF=0.722244;AN=5008;NS=2504;DP=18824;EAS_AF=0.7579;AMR_AF=0.6585;AFR_AF=0.8011;EUR_AF=0.7008;SAS_AF=0.6462;AA=C|||;VT=SNP
16	89672155	rs1991508	C	T	100	PASS	AC=519;AF=0.103634;AN=5008;NS=2504;DP=16981;EAS_AF=0.2272;AMR_AF=0.0951;AFR_AF=0.0287;EUR_AF=0.0686;SAS_AF=0.1196;AA=C|||;VT=SNP
16	89672368	rs8058428	C	T	100	PASS	AC=3616;AF=0.722045;AN=5008;NS=2504;DP=16601;EAS_AF=0.756;AMR_AF=0.6585;AFR_AF=0.8018;EUR_AF=0.7008;SAS_AF=0.6462;AA=C|||;VT=SNP
16	89672451	rs8057288	G	C	100	PASS	AC=3616;AF=0.722045;AN=5008;NS=2504;DP=16367;EAS_AF=0.756;AMR_AF=0.6585;AFR_AF=0.8018;EUR_AF=0.7008;SAS_AF=0.6462;AA=C|||;VT=SNP
16	89672582	rs391773	A	G	100	PASS	AC=3617;AF=0.722244;AN=5008;NS=2504;DP=15756;EAS_AF=0.756;AMR_AF=0.6585;AFR_AF=0.8026;EUR_AF=0.7008;SAS_AF=0.6462;AA=G|||;VT=SNP
16	89672715	rs668009	T	C	100	PASS	AC=3888;AF=0.776358;AN=5008;NS=2504;DP=15721;EAS_AF=0.7669;AMR_AF=0.6801;AFR_AF=0.8911;EUR_AF=0.7346;SAS_AF=0.7423;AA=C|||;VT=SNP
16	89672812	rs8064126	T	A	100	PASS	AC=3106;AF=0.620208;AN=5008;NS=2504;DP=13678;EAS_AF=0.5278;AMR_AF=0.5634;AFR_AF=0.7814;EUR_AF=0.6312;SAS_AF=0.5266;AA=T|||;VT=SNP
16	89672949	rs149908136	C	T	100	PASS	AC=244;AF=0.048722;AN=5008;NS=2504;DP=13010;EAS_AF=0.0109;AMR_AF=0.0202;AFR_AF=0.0688;EUR_AF=0.0338;SAS_AF=0.0961;AA=c|||;VT=SNP
16	89673076	rs56164821	G	A	100	PASS	AC=3098;AF=0.61861;AN=5008;NS=2504;DP=11070;EAS_AF=0.5288;AMR_AF=0.562;AFR_AF=0.7723;EUR_AF=0.6322;SAS_AF=0.5297;AA=g|||;VT=SNP
16	89673135	rs62068703	T	C	100	PASS	AC=3098;AF=0.61861;AN=5008;NS=2504;DP=7726;EAS_AF=0.5288;AMR_AF=0.562;AFR_AF=0.7723;EUR_AF=0.6322;SAS_AF=0.5297;AA=t|||;VT=SNP
16	89673609	rs78085008	G	A	100	PASS	AC=906;AF=0.180911;AN=5008;NS=2504;DP=14876;EAS_AF=0.0218;AMR_AF=0.1772;AFR_AF=0.2141;EUR_AF=0.1918;SAS_AF=0.2914;AA=a|||;VT=SNP
16	89673611	rs664020	C	T	100	PASS	AC=2147;AF=0.428714;AN=5008;NS=2504;DP=15094;EAS_AF=0.502;AMR_AF=0.3833;AFR_AF=0.5356;EUR_AF=0.4344;SAS_AF=0.2352;AA=c|||;VT=SNP
16	89673702	rs653429	G	A	100	PASS	AC=1288;AF=0.257188;AN=5008;NS=2504;DP=18511;EAS_AF=0.0179;AMR_AF=0.3545;AFR_AF=0.2837;EUR_AF=0.4304;SAS_AF=0.2209;AA=g|||;VT=SNP
16	89674269	rs35198968	G	A	100	PASS	AC=195;AF=0.0389377;AN=5008;NS=2504;DP=19278;EAS_AF=0.0536;AMR_AF=0.0303;AFR_AF=0.0098;EUR_AF=0.0696;SAS_AF=0.0378;AA=G|||;VT=SNP
16	89674320	rs376402	T	G	100	PASS	AC=1342;AF=0.267971;AN=5008;NS=2504;DP=16675;EAS_AF=0.0198;AMR_AF=0.3559;AFR_AF=0.3238;EUR_AF=0.4284;SAS_AF=0.2209;AA=t|||;VT=SNP
16	89674575	rs73263339	C	T	100	PASS	AC=925;AF=0.184704;AN=5008;NS=2504;DP=19251;EAS_AF=0.0218;AMR_AF=0.1772;AFR_AF=0.2284;EUR_AF=0.1918;SAS_AF=0.2914;AA=C|||;VT=SNP
16	89675068	rs8059821	T	G	100	PASS	AC=1250;AF=0.249601;AN=5008;NS=2504;DP=17706;EAS_AF=0.0188;AMR_AF=0.3617;AFR_AF=0.2141;EUR_AF=0.4712;SAS_AF=0.228;AA=T|||;VT=SNP
16	89675182	rs4785697	C	G	100	PASS	AC=4043;AF=0.807308;AN=5008;NS=2504;DP=17168;EAS_AF=0.7669;AMR_AF=0.8617;AFR_AF=0.7602;EUR_AF=0.8917;SAS_AF=0.7873;AA=G|||;VT=SNP
16	89675319	rs4785698	G	C	100	PASS	AC=4164;AF=0.83147;AN=5008;NS=2504;DP=16563;EAS_AF=0.7679;AMR_AF=0.8646;AFR_AF=0.8517;EUR_AF=0.8926;SAS_AF=0.7832;AA=C|||;VT=SNP
16	89677398	rs61286271	C	T	100	PASS	AC=930;AF=0.185703;AN=5008;NS=2504;DP=17833;EAS_AF=0.0218;AMR_AF=0.1787;AFR_AF=0.2345;EUR_AF=0.1889;SAS_AF=0.2904;AA=C|||;VT=SNP
16	89677522	rs4519330	G	A	100	PASS	AC=1265;AF=0.252596;AN=5008;NS=2504;DP=14536;EAS_AF=0.2401;AMR_AF=0.3329;AFR_AF=0.1422;EUR_AF=0.3012;SAS_AF=0.3078;AA=G|||;VT=SNP
16	89678165	rs7191697	G	A	100	PASS	AC=657;AF=0.13119;AN=5008;NS=2504;DP=15671;EAS_AF=0.2192;AMR_AF=0.1009;AFR_AF=0.0976;EUR_AF=0.0736;SAS_AF=0.1667;AA=G|||;VT=SNP
16	89678423	rs57407733	G	A	100	PASS	AC=1287;AF=0.256989;AN=5008;NS=2504;DP=13397;EAS_AF=0.2411;AMR_AF=0.3228;AFR_AF=0.2057;EUR_AF=0.2604;SAS_AF=0.2924;AA=G|||;VT=SNP
16	89679266	rs7200366	A	C	100	PASS	AC=960;AF=0.191693;AN=5008;NS=2504;DP=18286;EAS_AF=0.2282;AMR_AF=0.1311;AFR_AF=0.236;EUR_AF=0.1093;SAS_AF=0.2219;AA=A|||;VT=SNP
16	89679501	rs35859096	C	G	100	PASS	AC=990;AF=0.197684;AN=5008;NS=2504;DP=22124;EAS_AF=0.0308;AMR_AF=0.1888;AFR_AF=0.2572;EUR_AF=0.1909;SAS_AF=0.3027;AA=C|||;VT=SNP
16	89680868	rs16965867	C	T	100	PASS	AC=1004;AF=0.200479;AN=5008;NS=2504;DP=16154;EAS_AF=0.0238;AMR_AF=0.1945;AFR_AF=0.2466;EUR_AF=0.1948;SAS_AF=0.3303;AA=C|||;VT=SNP
16	89680977	rs71396932	C	T	100	PASS	AC=1007;AF=0.201078;AN=5008;NS=2504;DP=15052;EAS_AF=0.0248;AMR_AF=0.1931;AFR_AF=0.2413;EUR_AF=0.1948;SAS_AF=0.3405;AA=C|||;VT=SNP
16	89681118	rs62068708	G	T	100	PASS	AC=1135;AF=0.226637;AN=5008;NS=2504;DP=14501;EAS_AF=0.2401;AMR_AF=0.2565;AFR_AF=0.1808;EUR_AF=0.2326;SAS_AF=0.2474;AA=G|||;VT=SNP
16	89681549	rs455344	C	G	100	PASS	AC=1828;AF=0.365016;AN=5008;NS=2504;DP=18261;EAS_AF=0.248;AMR_AF=0.4294;AFR_AF=0.2784;EUR_AF=0.5338;SAS_AF=0.3834;AA=C|||;VT=SNP
16	89682006	rs460105	T	C	100	PASS	AC=1093;AF=0.218251;AN=5008;NS=2504;DP=16712;EAS_AF=0.0218;AMR_AF=0.3617;AFR_AF=0.0802;EUR_AF=0.496;SAS_AF=0.2198;AA=T|||;VT=SNP
16	89682125	rs8044136	C	G	100	PASS	AC=2701;AF=0.539337;AN=5008;NS=2504;DP=13150;EAS_AF=0.7649;AMR_AF=0.4856;AFR_AF=0.4879;EUR_AF=0.3777;SAS_AF=0.5808;AA=C|||;VT=SNP
16	89682135	rs8063611	G	A	100	PASS	AC=1220;AF=0.24361;AN=5008;NS=2504;DP=12920;EAS_AF=0.2391;AMR_AF=0.317;AFR_AF=0.2118;EUR_AF=0.2296;SAS_AF=0.2536;AA=G|||;VT=SNP
16	89682169	rs35078537	G	C	100	PASS	AC=1624;AF=0.324281;AN=5008;NS=2504;DP=11774;EAS_AF=0.5198;AMR_AF=0.1873;AFR_AF=0.3404;EUR_AF=0.1839;SAS_AF=0.3425;AA=C|||;VT=SNP
16	89682190	rs57856222	C	T	100	PASS	AC=476;AF=0.0950479;AN=5008;NS=2504;DP=11039;EAS_AF=0.2024;AMR_AF=0.098;AFR_AF=0.0061;EUR_AF=0.0746;SAS_AF=0.1237;AA=C|||;VT=SNP
16	89682350	rs409170	A	G	100	PASS	AC=2432;AF=0.485623;AN=5008;NS=2504;DP=12698;EAS_AF=0.244;AMR_AF=0.5159;AFR_AF=0.621;EUR_AF=0.6024;SAS_AF=0.41;AA=A|||;VT=SNP
16	89682491	rs72805578	C	A	100	PASS	AC=1199;AF=0.239417;AN=5008;NS=2504;DP=13195;EAS_AF=0.2411;AMR_AF=0.3184;AFR_AF=0.1944;EUR_AF=0.2296;SAS_AF=0.2526;AA=N|||;VT=SNP
16	89683240	rs1968499	A	G	100	PASS	AC=845;AF=0.16873;AN=5008;NS=2504;DP=14691;EAS_AF=0.2014;AMR_AF=0.1254;AFR_AF=0.202;EUR_AF=0.1044;SAS_AF=0.1871;AA=A|||;VT=SNP
16	89684661	rs4968049	G	A	100	PASS	AC=910;AF=0.181709;AN=5008;NS=2504;DP=14678;EAS_AF=0.2163;AMR_AF=0.1282;AFR_AF=0.2345;EUR_AF=0.1044;SAS_AF=0.1922;AA=G|||;VT=SNP
16	89685234	rs61408277	G	T	100	PASS	AC=493;AF=0.0984425;AN=5008;NS=2504;DP=10565;EAS_AF=0.2113;AMR_AF=0.0994;AFR_AF=0.0106;EUR_AF=0.0746;SAS_AF=0.1247;AA=G|||;VT=SNP
16	89686245	rs9673820	C	T	100	PASS	AC=3028;AF=0.604633;AN=5008;NS=2504;DP=3925;EAS_AF=0.2688;AMR_AF=0.6311;AFR_AF=0.6732;EUR_AF=0.7475;SAS_AF=0.6922;AA=c|||;VT=SNP
16	89687377	rs62068711	G	A	100	PASS	AC=912;AF=0.182109;AN=5008;NS=2504;DP=16687;EAS_AF=0.0347;AMR_AF=0.1167;AFR_AF=0.2496;EUR_AF=0.1531;SAS_AF=0.319;AA=G|||;VT=SNP
16	89687407	rs2280374	C	T	100	PASS	AC=485;AF=0.096845;AN=5008;NS=2504;DP=15511;EAS_AF=0.2103;AMR_AF=0.0994;AFR_AF=0.0106;EUR_AF=0.0746;SAS_AF=0.1176;AA=c|||;VT=SNP
16	89687812	rs79172130	G	A	100	PASS	AC=485;AF=0.096845;AN=5008;NS=2504;DP=14077;EAS_AF=0.2103;AMR_AF=0.0994;AFR_AF=0.0106;EUR_AF=0.0746;SAS_AF=0.1176;AA=G|||;VT=SNP
16	89688617	rs62068712	A	G	100	PASS	AC=909;AF=0.18151;AN=5008;NS=2504;DP=17644;EAS_AF=0.0347;AMR_AF=0.1182;AFR_AF=0.2466;EUR_AF=0.1541;SAS_AF=0.318;AA=A|||;VT=SNP
16	89689786	rs62068713	C	T	100	PASS	AC=937;AF=0.187101;AN=5008;NS=2504;DP=15858;EAS_AF=0.0397;AMR_AF=0.1153;AFR_AF=0.2474;EUR_AF=0.1531;SAS_AF=0.3436;AA=C|||;VT=SNP
16	89690079	rs4968054	C	T	100	PASS	AC=473;AF=0.0944489;AN=5008;NS=2504;DP=18940;EAS_AF=0.1984;AMR_AF=0.0994;AFR_AF=0.0106;EUR_AF=0.0746;SAS_AF=0.1176;AA=C|||;VT=SNP
16	89690688	rs154665	C	T	100	PASS	AC=1154;AF=0.230431;AN=5008;NS=2504;DP=15071;EAS_AF=0.002;AMR_AF=0.3573;AFR_AF=0.205;EUR_AF=0.4612;SAS_AF=0.1728;AA=C|||;VT=SNP
16	89690990	rs75923656	T	C	100	PASS	AC=475;AF=0.0948482;AN=5008;NS=2504;DP=13261;EAS_AF=0.1964;AMR_AF=0.1066;AFR_AF=0.0106;EUR_AF=0.0736;SAS_AF=0.1176;AA=T|||;VT=SNP
16	89690991	rs79138604	G	A	100	PASS	AC=476;AF=0.0950479;AN=5008;NS=2504;DP=13256;EAS_AF=0.1964;AMR_AF=0.1066;AFR_AF=0.0113;EUR_AF=0.0736;SAS_AF=0.1176;AA=G|||;VT=SNP
16	89691045	rs34323930	C	T	100	PASS	AC=484;AF=0.0966454;AN=5008;NS=2504;DP=14507;EAS_AF=0.1964;AMR_AF=0.1066;AFR_AF=0.0166;EUR_AF=0.0746;SAS_AF=0.1176;AA=C|||;VT=SNP
16	89691142	rs258341	T	C	100	PASS	AC=2657;AF=0.530551;AN=5008;NS=2504;DP=13706;EAS_AF=0.7321;AMR_AF=0.5202;AFR_AF=0.4304;EUR_AF=0.5835;SAS_AF=0.411;AA=C|||;VT=SNP
16	89691384	rs258340	C	G	100	PASS	AC=1500;AF=0.299521;AN=5008;NS=2504;DP=16516;EAS_AF=0.0337;AMR_AF=0.3775;AFR_AF=0.3374;EUR_AF=0.493;SAS_AF=0.2679;AA=C|||;VT=SNP
16	89691769	rs12930346	C	T	100	PASS	AC=873;AF=0.174321;AN=5008;NS=2504;DP=16489;EAS_AF=0.0198;AMR_AF=0.2839;AFR_AF=0.0877;EUR_AF=0.3738;SAS_AF=0.1677;AA=C|||;VT=SNP
16	89692298	rs164741	A	G	100	PASS	AC=2515;AF=0.502196;AN=5008;NS=2504;DP=18700;EAS_AF=0.0744;AMR_AF=0.5086;AFR_AF=0.6044;EUR_AF=0.664;SAS_AF=0.6339;AA=A|||;VT=SNP
16	89693099	rs4248913	C	A	100	PASS	AC=1015;AF=0.202676;AN=5008;NS=2504;DP=14231;EAS_AF=0.5685;AMR_AF=0.1081;AFR_AF=0.1611;EUR_AF=0.0785;SAS_AF=0.0767;AA=c|||;VT=SNP
16	89693190	rs444964	A	G	100	PASS	AC=1249;AF=0.249401;AN=5008;NS=2504;DP=15480;EAS_AF=0.0238;AMR_AF=0.3516;AFR_AF=0.1694;EUR_AF=0.4801;SAS_AF=0.2802;AA=a|||;VT=SNP
16	89693191	rs112233725	T	C	100	PASS	AC=218;AF=0.0435304;AN=5008;NS=2504;DP=15398;EAS_AF=0.0556;AMR_AF=0.0893;AFR_AF=0.0083;EUR_AF=0.0706;SAS_AF=0.0184;AA=t|||;VT=SNP
16	89693201	rs62068714	T	C	100	PASS	AC=656;AF=0.13099;AN=5008;NS=2504;DP=14954;EAS_AF=0.2986;AMR_AF=0.2738;AFR_AF=0.0045;EUR_AF=0.1004;SAS_AF=0.0593;AA=t|||;VT=SNP
16	89693756	rs383027	C	T	100	PASS	AC=1312;AF=0.261981;AN=5008;NS=2504;DP=14039;EAS_AF=0.0159;AMR_AF=0.3458;AFR_AF=0.27;EUR_AF=0.495;SAS_AF=0.2055;AA=c|||;VT=SNP
16	89693761	rs453528	A	C	100	PASS	AC=1350;AF=0.269569;AN=5008;NS=2504;DP=14134;EAS_AF=0.0159;AMR_AF=0.3487;AFR_AF=0.2859;EUR_AF=0.501;SAS_AF=0.2147;AA=a|||;VT=SNP
16	89694169	rs9673694	A	C	100	PASS	AC=2435;AF=0.486222;AN=5008;NS=2504;DP=13415;EAS_AF=0.6786;AMR_AF=0.3012;AFR_AF=0.6029;EUR_AF=0.2684;SAS_AF=0.4857;AA=a|||;VT=SNP
16	89694431	rs194479	T	C	100	PASS	AC=3759;AF=0.750599;AN=5008;NS=2504;DP=13554;EAS_AF=0.6905;AMR_AF=0.6427;AFR_AF=0.9062;EUR_AF=0.7425;SAS_AF=0.6871;AA=C|||;VT=SNP
16	89694620	rs258342	A	G	100	PASS	AC=3748;AF=0.748403;AN=5008;NS=2504;DP=13098;EAS_AF=0.6865;AMR_AF=0.6412;AFR_AF=0.9002;EUR_AF=0.7406;SAS_AF=0.6912;AA=a|||;VT=SNP
16	89696438	rs3794633	A	G	100	PASS	AC=1730;AF=0.345447;AN=5008;NS=2504;DP=18726;EAS_AF=0.1637;AMR_AF=0.2839;AFR_AF=0.5015;EUR_AF=0.2565;SAS_AF=0.4571;AA=A|||;VT=SNP
16	89697625	rs908951	C	T	100	PASS	AC=1965;AF=0.392372;AN=5008;NS=2504;DP=13973;EAS_AF=0.5258;AMR_AF=0.3703;AFR_AF=0.3578;EUR_AF=0.4801;SAS_AF=0.227;AA=c|||;VT=SNP
16	89697792	rs2460451	C	A	100	PASS	AC=1024;AF=0.204473;AN=5008;NS=2504;DP=15447;EAS_AF=0.0129;AMR_AF=0.3285;AFR_AF=0.0756;EUR_AF=0.4751;SAS_AF=0.2096;AA=C|||;VT=SNP
16	89698070	rs2250598	C	T	100	PASS	AC=2006;AF=0.400559;AN=5008;NS=2504;DP=14900;EAS_AF=0.5268;AMR_AF=0.3775;AFR_AF=0.3812;EUR_AF=0.4841;SAS_AF=0.227;AA=c|||;VT=SNP
16	89698078	rs11649482	A	G	100	PASS	AC=956;AF=0.190895;AN=5008;NS=2504;DP=15330;EAS_AF=0.0169;AMR_AF=0.1254;AFR_AF=0.2791;EUR_AF=0.1581;SAS_AF=0.3313;AA=a|||;VT=SNP
16	89698283	rs2434858	A	G	100	PASS	AC=2009;AF=0.401158;AN=5008;NS=2504;DP=17110;EAS_AF=0.5268;AMR_AF=0.3775;AFR_AF=0.3828;EUR_AF=0.4841;SAS_AF=0.228;AA=a|||;VT=SNP
16	89698752	rs420332	C	T	100	PASS	AC=2001;AF=0.399561;AN=5008;NS=2504;DP=15077;EAS_AF=0.5268;AMR_AF=0.3746;AFR_AF=0.3812;EUR_AF=0.4811;SAS_AF=0.227;AA=c|||;VT=SNP
16	89698986	rs78961851	T	C	100	PASS	AC=238;AF=0.047524;AN=5008;NS=2504;DP=17109;EAS_AF=0.0089;AMR_AF=0.0231;AFR_AF=0.0053;EUR_AF=0.0974;SAS_AF=0.1104;AA=t|||;VT=SNP
16	89699523	rs12920969	G	A	100	PASS	AC=1178;AF=0.235224;AN=5008;NS=2504;DP=16731;EAS_AF=0.0129;AMR_AF=0.3314;AFR_AF=0.1906;EUR_AF=0.4732;SAS_AF=0.2117;AA=G|||;VT=SNP
16	89699528	rs4785580	A	G	100	PASS	AC=2133;AF=0.425919;AN=5008;NS=2504;DP=16898;EAS_AF=0.5278;AMR_AF=0.3818;AFR_AF=0.4713;EUR_AF=0.4831;SAS_AF=0.2321;AA=a|||;VT=SNP
16	89699664	rs4785581	C	A	100	PASS	AC=2172;AF=0.433706;AN=5008;NS=2504;DP=17281;EAS_AF=0.5268;AMR_AF=0.3818;AFR_AF=0.5045;EUR_AF=0.4831;SAS_AF=0.228;AA=A|||;VT=SNP
16	89700495	rs382429	T	C	100	PASS	AC=1467;AF=0.292931;AN=5008;NS=2504;DP=16708;EAS_AF=0.2401;AMR_AF=0.4611;AFR_AF=0.1354;EUR_AF=0.4533;SAS_AF=0.2761;AA=T|||;VT=SNP
16	89700612	rs61217159	T	A	100	PASS	AC=739;AF=0.147564;AN=5008;NS=2504;DP=14500;EAS_AF=0.2629;AMR_AF=0.2579;AFR_AF=0.0772;EUR_AF=0.0885;SAS_AF=0.1063;AA=T|||;VT=SNP
16	89700747	rs2460449	G	A	100	PASS	AC=1101;AF=0.219848;AN=5008;NS=2504;DP=17574;EAS_AF=0.0149;AMR_AF=0.3285;AFR_AF=0.1316;EUR_AF=0.4732;SAS_AF=0.2127;AA=G|||;VT=SNP
16	89700881	rs2460448	G	A	100	PASS	AC=2120;AF=0.423323;AN=5008;NS=2504;DP=18461;EAS_AF=0.5288;AMR_AF=0.3646;AFR_AF=0.4713;EUR_AF=0.4831;SAS_AF=0.2301;AA=A|||;VT=SNP
16	89702124	rs449882	C	G	100	PASS	AC=1017;AF=0.203075;AN=5008;NS=2504;DP=16422;EAS_AF=0.0139;AMR_AF=0.3343;AFR_AF=0.0658;EUR_AF=0.4732;SAS_AF=0.2127;AA=C|||;VT=SNP
16	89702204	rs463938	G	A	100	PASS	AC=1010;AF=0.201677;AN=5008;NS=2504;DP=16830;EAS_AF=0.0129;AMR_AF=0.3329;AFR_AF=0.0628;EUR_AF=0.4742;SAS_AF=0.2106;AA=G|||;VT=SNP
16	89702620	rs2070992	G	C	100	PASS	AC=654;AF=0.130591;AN=5008;NS=2504;DP=18436;EAS_AF=0.2629;AMR_AF=0.2536;AFR_AF=0.0045;EUR_AF=0.0885;SAS_AF=0.1207;AA=G|||;VT=SNP;EX_TARGET
16	89703424	rs445537	A	G	100	PASS	AC=1294;AF=0.258387;AN=5008;NS=2504;DP=19942;EAS_AF=0.0377;AMR_AF=0.3617;AFR_AF=0.1127;EUR_AF=0.5169;SAS_AF=0.3436;AA=A|||;VT=SNP
16	89703797	rs34422500	C	T	100	PASS	AC=284;AF=0.0567093;AN=5008;NS=2504;DP=17099;EAS_AF=0.002;AMR_AF=0.062;AFR_AF=0.025;EUR_AF=0.1014;SAS_AF=0.1063;AA=C|||;VT=SNP;EX_TARGET
16	89704365	rs1126464	G	C	100	PASS	AC=1211;AF=0.241813;AN=5008;NS=2504;DP=17684;EAS_AF=0.3562;AMR_AF=0.3343;AFR_AF=0.0772;EUR_AF=0.2505;SAS_AF=0.272;AA=g|||;VT=SNP;EX_TARGET
16	89704797	rs76820443	G	T	100	PASS	AC=195;AF=0.0389377;AN=5008;NS=2504;DP=15240;EAS_AF=0.0308;AMR_AF=0.0504;AFR_AF=0.0023;EUR_AF=0.0616;SAS_AF=0.0654;AA=g|||;VT=SNP
16	89704977	rs79283723	A	G	100	PASS	AC=202;AF=0.0403355;AN=5008;NS=2504;DP=12103;EAS_AF=0.0308;AMR_AF=0.0504;AFR_AF=0.0023;EUR_AF=0.0636;SAS_AF=0.0706;AA=a|||;VT=SNP
16	89706125	rs137873456	G	A	100	PASS	AC=144;AF=0.028754;AN=5008;NS=2504;DP=14942;EAS_AF=0.0069;AMR_AF=0.0331;AFR_AF=0.0015;EUR_AF=0.0308;SAS_AF=0.0828;AA=G|||;VT=SNP
16	89706992	rs2052868	C	T	100	PASS	AC=1206;AF=0.240815;AN=5008;NS=2504;DP=19051;EAS_AF=0.119;AMR_AF=0.2305;AFR_AF=0.3011;EUR_AF=0.2078;SAS_AF=0.3262;AA=C|||;VT=SNP
16	89707093	rs2052867	C	T	100	PASS	AC=272;AF=0.0543131;AN=5008;NS=2504;DP=17877;EAS_AF=0.003;AMR_AF=0.062;AFR_AF=0.0068;EUR_AF=0.0974;SAS_AF=0.1217;AA=C|||;VT=SNP
16	89707099	rs2139455	G	T	100	PASS	AC=758;AF=0.151358;AN=5008;NS=2504;DP=17831;EAS_AF=0.0079;AMR_AF=0.0994;AFR_AF=0.2458;EUR_AF=0.1223;SAS_AF=0.2382;AA=G|||;VT=SNP
16	89707783	rs58290281	C	T	100	PASS	AC=752;AF=0.15016;AN=5008;NS=2504;DP=13911;EAS_AF=0.0089;AMR_AF=0.0994;AFR_AF=0.2458;EUR_AF=0.1233;SAS_AF=0.2301;AA=C|||;VT=SNP
16	89708003	rs154656	T	A	100	PASS	AC=1034;AF=0.20647;AN=5008;NS=2504;DP=14217;EAS_AF=0.0208;AMR_AF=0.3329;AFR_AF=0.0809;EUR_AF=0.4761;SAS_AF=0.2004;AA=T|||;VT=SNP
16	89708037	rs12921177	G	A	100	PASS	AC=377;AF=0.0752796;AN=5008;NS=2504;DP=15076;EAS_AF=0.1121;AMR_AF=0.1196;AFR_AF=0.0053;EUR_AF=0.0855;SAS_AF=0.09;AA=G|||;VT=SNP
16	89708096	rs154657	G	A	100	PASS	AC=1001;AF=0.19988;AN=5008;NS=2504;DP=15556;EAS_AF=0.0159;AMR_AF=0.33;AFR_AF=0.0643;EUR_AF=0.4771;SAS_AF=0.1953;AA=G|||;VT=SNP
16	89708224	rs164749	T	G	100	PASS	AC=2008;AF=0.400958;AN=5008;NS=2504;DP=16035;EAS_AF=0.5347;AMR_AF=0.3674;AFR_AF=0.3873;EUR_AF=0.4851;SAS_AF=0.2188;AA=G|||;VT=SNP
16	89708292	rs164748	C	G	100	PASS	AC=999;AF=0.199481;AN=5008;NS=2504;DP=16517;EAS_AF=0.0159;AMR_AF=0.3285;AFR_AF=0.0635;EUR_AF=0.4771;SAS_AF=0.1953;AA=C|||;VT=SNP
16	89708680	rs164747	T	G	100	PASS	AC=1001;AF=0.19988;AN=5008;NS=2504;DP=18916;EAS_AF=0.0159;AMR_AF=0.33;AFR_AF=0.0643;EUR_AF=0.4771;SAS_AF=0.1953;AA=T|||;VT=SNP
16	89709019	rs164746	G	A	100	PASS	AC=1144;AF=0.228435;AN=5008;NS=2504;DP=18683;EAS_AF=0.0159;AMR_AF=0.3386;AFR_AF=0.1672;EUR_AF=0.4771;SAS_AF=0.1963;AA=g|||;VT=SNP
16	89709516	rs34656869	C	T	100	PASS	AC=690;AF=0.13778;AN=5008;NS=2504;DP=20093;EAS_AF=0.0079;AMR_AF=0.0893;AFR_AF=0.2315;EUR_AF=0.1064;SAS_AF=0.2117;AA=C|||;VT=SNP
16	89709664	rs164745	C	T	100	PASS	AC=941;AF=0.187899;AN=5008;NS=2504;DP=18691;EAS_AF=0.0159;AMR_AF=0.2695;AFR_AF=0.1362;EUR_AF=0.3827;SAS_AF=0.1769;AA=C|||;VT=SNP
16	89710378	rs352939	G	A	100	PASS	AC=1768;AF=0.353035;AN=5008;NS=2504;DP=17213;EAS_AF=0.5357;AMR_AF=0.3415;AFR_AF=0.2247;EUR_AF=0.4791;SAS_AF=0.2168;AA=A|||;VT=SNP
16	89711120	rs6860	C	T	100	PASS	AC=962;AF=0.192093;AN=5008;NS=2504;DP=16329;EAS_AF=0.0159;AMR_AF=0.3285;AFR_AF=0.0371;EUR_AF=0.4761;SAS_AF=0.1943;AA=C|||;VT=SNP
16	89712889	rs460879	C	T	100	PASS	AC=1853;AF=0.370008;AN=5008;NS=2504;DP=16720;EAS_AF=0.5377;AMR_AF=0.3573;AFR_AF=0.2708;EUR_AF=0.4871;SAS_AF=0.2198;AA=C|||;VT=SNP
16	89713174	rs460984	C	T	100	PASS	AC=940;AF=0.1877;AN=5008;NS=2504;DP=14975;EAS_AF=0.0159;AMR_AF=0.2983;AFR_AF=0.0371;EUR_AF=0.4801;SAS_AF=0.1892;AA=C|||;VT=SNP
16	89713938	rs11648089	T	C	100	PASS	AC=337;AF=0.0672923;AN=5008;NS=2504;DP=16333;EAS_AF=0.0337;AMR_AF=0.1066;AFR_AF=0.0136;EUR_AF=0.1183;SAS_AF=0.0941;AA=t|||;VT=SNP
16	89714866	rs71374191	T	C	100	PASS	AC=3136;AF=0.626198;AN=5008;NS=2504;DP=15305;EAS_AF=0.6677;AMR_AF=0.5144;AFR_AF=0.7307;EUR_AF=0.5497;SAS_AF=0.6002;AA=C|||;VT=SNP
16	89714874	rs4968050	C	T	100	PASS	AC=2667;AF=0.532548;AN=5008;NS=2504;DP=15790;EAS_AF=0.4325;AMR_AF=0.6744;AFR_AF=0.469;EUR_AF=0.5278;SAS_AF=0.6258;AA=c|||;VT=SNP
16	89714978	rs8061010	T	A	100	PASS	AC=296;AF=0.0591054;AN=5008;NS=2504;DP=17848;EAS_AF=0.0407;AMR_AF=0.072;AFR_AF=0.0076;EUR_AF=0.1064;SAS_AF=0.09;AA=T|||;VT=SNP
16	89714981	rs4968051	T	C	100	PASS	AC=453;AF=0.0904553;AN=5008;NS=2504;DP=17890;EAS_AF=0.1111;AMR_AF=0.1297;AFR_AF=0.0613;EUR_AF=0.0835;SAS_AF=0.0879;AA=T|||;VT=SNP
16	89715375	rs8055347	G	C	100	PASS	AC=968;AF=0.193291;AN=5008;NS=2504;DP=15007;EAS_AF=0.0575;AMR_AF=0.1398;AFR_AF=0.2065;EUR_AF=0.2078;SAS_AF=0.3384;AA=G|||;VT=SNP
16	89715564	rs61482648	A	C	100	PASS	AC=1254;AF=0.250399;AN=5008;NS=2504;DP=8319;EAS_AF=0.1161;AMR_AF=0.2392;AFR_AF=0.3404;EUR_AF=0.1948;SAS_AF=0.3323;AA=N|||;VT=SNP
16	89715648	rs2437957	G	A	100	PASS	AC=954;AF=0.190495;AN=5008;NS=2504;DP=9835;EAS_AF=0.0159;AMR_AF=0.3228;AFR_AF=0.0378;EUR_AF=0.4771;SAS_AF=0.1881;AA=g|||;VT=SNP
16	89715664	rs72805595	C	T	100	PASS	AC=1001;AF=0.19988;AN=5008;NS=2504;DP=11089;EAS_AF=0.0575;AMR_AF=0.1398;AFR_AF=0.2254;EUR_AF=0.2068;SAS_AF=0.3476;AA=C|||;VT=SNP
16	89716222	rs4785699	G	T	100	PASS	AC=1219;AF=0.243411;AN=5008;NS=2504;DP=12790;EAS_AF=0.119;AMR_AF=0.2305;AFR_AF=0.3396;EUR_AF=0.1909;SAS_AF=0.3047;AA=G|||;VT=SNP
16	89716251	rs2437956	T	C	100	PASS	AC=1929;AF=0.385184;AN=5008;NS=2504;DP=13288;EAS_AF=0.0734;AMR_AF=0.4625;AFR_AF=0.2436;EUR_AF=0.6849;SAS_AF=0.5348;AA=T|||;VT=SNP
16	89716275	rs2437955	C	A	100	PASS	AC=955;AF=0.190695;AN=5008;NS=2504;DP=11942;EAS_AF=0.0159;AMR_AF=0.3228;AFR_AF=0.0371;EUR_AF=0.4791;SAS_AF=0.1881;AA=C|||;VT=SNP
16	89716747	rs72805596	C	A	100	PASS	AC=1047;AF=0.209065;AN=5008;NS=2504;DP=15857;EAS_AF=0.0575;AMR_AF=0.1427;AFR_AF=0.2587;EUR_AF=0.2068;SAS_AF=0.3476;AA=C|||;VT=SNP
16	89716883	rs645019	C	T	100	PASS	AC=979;AF=0.195487;AN=5008;NS=2504;DP=18113;EAS_AF=0.0159;AMR_AF=0.3271;AFR_AF=0.0545;EUR_AF=0.4771;SAS_AF=0.1881;AA=C|||;VT=SNP
16	89716915	rs2434872	C	G	100	PASS	AC=953;AF=0.190296;AN=5008;NS=2504;DP=18060;EAS_AF=0.0159;AMR_AF=0.3228;AFR_AF=0.0371;EUR_AF=0.4771;SAS_AF=0.1881;AA=C|||;VT=SNP
16	89717397	rs467357	A	G	100	PASS	AC=953;AF=0.190296;AN=5008;NS=2504;DP=20150;EAS_AF=0.0159;AMR_AF=0.3228;AFR_AF=0.0371;EUR_AF=0.4771;SAS_AF=0.1881;AA=A|||;VT=SNP
16	89717560	rs11643471	T	A	100	PASS	AC=700;AF=0.139776;AN=5008;NS=2504;DP=18507;EAS_AF=0.0079;AMR_AF=0.0879;AFR_AF=0.2307;EUR_AF=0.1083;SAS_AF=0.2219;AA=T|||;VT=SNP
16	89717670	rs2162944	G	C	100	PASS	AC=965;AF=0.192692;AN=5008;NS=2504;DP=16715;EAS_AF=0.2837;AMR_AF=0.281;AFR_AF=0.1755;EUR_AF=0.1203;SAS_AF=0.1339;AA=T|||;VT=SNP
16	89717711	rs407863	G	A	100	PASS	AC=954;AF=0.190495;AN=5008;NS=2504;DP=17428;EAS_AF=0.0169;AMR_AF=0.3228;AFR_AF=0.0371;EUR_AF=0.4771;SAS_AF=0.1881;AA=G|||;VT=SNP
16	89719955	rs56397046	C	T	100	PASS	AC=815;AF=0.16274;AN=5008;NS=2504;DP=12101;EAS_AF=0.0169;AMR_AF=0.2709;AFR_AF=0.0401;EUR_AF=0.3867;SAS_AF=0.1718;AA=C|||;VT=SNP
16	89720710	rs258337	T	A	100	PASS	AC=2466;AF=0.492412;AN=5008;NS=2504;DP=18579;EAS_AF=0.8264;AMR_AF=0.6066;AFR_AF=0.2065;EUR_AF=0.6004;SAS_AF=0.3425;AA=A|||;VT=SNP
16	89720831	rs258336	T	G	100	PASS	AC=1910;AF=0.38139;AN=5008;NS=2504;DP=16760;EAS_AF=0.3125;AMR_AF=0.6037;AFR_AF=0.1959;EUR_AF=0.5974;SAS_AF=0.3231;AA=T|||;VT=SNP
16	89720909	rs11647958	T	A	100	PASS	AC=2230;AF=0.445288;AN=5008;NS=2504;DP=15992;EAS_AF=0.1736;AMR_AF=0.3631;AFR_AF=0.5756;EUR_AF=0.3986;SAS_AF=0.6554;AA=T|||;VT=SNP
16	89720944	rs258335	G	A	100	PASS	AC=1878;AF=0.375;AN=5008;NS=2504;DP=15681;EAS_AF=0.2986;AMR_AF=0.6037;AFR_AF=0.1838;EUR_AF=0.5974;SAS_AF=0.3211;AA=G|||;VT=SNP
16	89721129	rs258334	A	T	100	PASS	AC=2453;AF=0.489816;AN=5008;NS=2504;DP=14596;EAS_AF=0.8264;AMR_AF=0.6066;AFR_AF=0.1967;EUR_AF=0.6004;SAS_AF=0.3425;AA=T|||;VT=SNP
16	89721135	rs113974432	G	C	100	PASS	AC=379;AF=0.0756789;AN=5008;NS=2504;DP=14519;EAS_AF=0.1081;AMR_AF=0.1254;AFR_AF=0.0106;EUR_AF=0.0835;SAS_AF=0.0869;AA=G|||;VT=SNP
16	89722390	rs164752	G	A	100	PASS	AC=3739;AF=0.746605;AN=5008;NS=2504;DP=15792;EAS_AF=0.3621;AMR_AF=0.8386;AFR_AF=0.7587;EUR_AF=0.9125;SAS_AF=0.8906;AA=g|||;VT=SNP
16	89722511	rs7203947	T	C	100	PASS	AC=1796;AF=0.358626;AN=5008;NS=2504;DP=17207;EAS_AF=0.0655;AMR_AF=0.2305;AFR_AF=0.5287;EUR_AF=0.3141;SAS_AF=0.5675;AA=t|||;VT=SNP
16	89723602	rs76762453	G	A	100	PASS	AC=1839;AF=0.367212;AN=5008;NS=2504;DP=7794;EAS_AF=0.0665;AMR_AF=0.2378;AFR_AF=0.5522;EUR_AF=0.3161;SAS_AF=0.5716;AA=G|||;VT=SNP
16	89723870	rs34878706	G	A	100	PASS	AC=378;AF=0.0754792;AN=5008;NS=2504;DP=8996;EAS_AF=0.1071;AMR_AF=0.1268;AFR_AF=0.0113;EUR_AF=0.0835;SAS_AF=0.0849;AA=G|||;VT=SNP
16	89724268	rs35415928	C	T	100	PASS	AC=384;AF=0.0766773;AN=5008;NS=2504;DP=9684;EAS_AF=0.1121;AMR_AF=0.1268;AFR_AF=0.0113;EUR_AF=0.0835;SAS_AF=0.0859;AA=C|||;VT=SNP;EX_TARGET
16	89726035	rs154663	T	C	100	PASS	AC=4046;AF=0.807907;AN=5008;NS=2504;DP=16138;EAS_AF=0.7183;AMR_AF=0.7075;AFR_AF=0.8222;EUR_AF=0.8857;SAS_AF=0.8722;AA=C|||;VT=SNP
16	89726484	rs7188458	G	A	100	PASS	AC=2200;AF=0.439297;AN=5008;NS=2504;DP=22437;EAS_AF=0.1706;AMR_AF=0.3573;AFR_AF=0.5658;EUR_AF=0.3926;SAS_AF=0.6513;AA=G|||;VT=SNP
16	89727595	rs164753	C	T	100	PASS	AC=3836;AF=0.765974;AN=5008;NS=2504;DP=21317;EAS_AF=0.7123;AMR_AF=0.6513;AFR_AF=0.7837;EUR_AF=0.7903;SAS_AF=0.8538;AA=T|||;VT=SNP
16	89727683	rs258332	G	A	100	PASS	AC=966;AF=0.192891;AN=5008;NS=2504;DP=18170;EAS_AF=0.0159;AMR_AF=0.3256;AFR_AF=0.0461;EUR_AF=0.4742;SAS_AF=0.1902;AA=G|||;VT=SNP
16	89728475	rs34526810	G	A	100	PASS	AC=372;AF=0.0742812;AN=5008;NS=2504;DP=18719;EAS_AF=0.1101;AMR_AF=0.1254;AFR_AF=0.0053;EUR_AF=0.0835;SAS_AF=0.0849;AA=G|||;VT=SNP
16	89728620	rs258331	G	T	100	PASS	AC=3994;AF=0.797524;AN=5008;NS=2504;DP=15802;EAS_AF=0.7044;AMR_AF=0.7046;AFR_AF=0.7965;EUR_AF=0.8847;SAS_AF=0.8712;AA=T|||;VT=SNP
16	89729025	rs2010623	A	G	100	PASS	AC=2301;AF=0.459465;AN=5008;NS=2504;DP=15450;EAS_AF=0.1786;AMR_AF=0.366;AFR_AF=0.6157;EUR_AF=0.4076;SAS_AF=0.6575;AA=a|||;VT=SNP
16	89729125	rs11645271	G	T	100	PASS	AC=2259;AF=0.451078;AN=5008;NS=2504;DP=17968;EAS_AF=0.1776;AMR_AF=0.3617;AFR_AF=0.5938;EUR_AF=0.3996;SAS_AF=0.6564;AA=G|||;VT=SNP
16	89729169	rs11640702	A	G	100	PASS	AC=2285;AF=0.45627;AN=5008;NS=2504;DP=18618;EAS_AF=0.1776;AMR_AF=0.3617;AFR_AF=0.6135;EUR_AF=0.3996;SAS_AF=0.6564;AA=a|||;VT=SNP
16	89729327	rs11645355	G	A	100	PASS	AC=1882;AF=0.375799;AN=5008;NS=2504;DP=16937;EAS_AF=0.0675;AMR_AF=0.2349;AFR_AF=0.5862;EUR_AF=0.3151;SAS_AF=0.5716;AA=G|||;VT=SNP
16	89729336	rs187283	A	G	100	PASS	AC=3078;AF=0.614617;AN=5008;NS=2504;DP=16678;EAS_AF=0.0833;AMR_AF=0.572;AFR_AF=0.792;EUR_AF=0.7992;SAS_AF=0.7628;AA=G|||;VT=SNP
16	89729574	rs258330	T	G	100	PASS	AC=1095;AF=0.21865;AN=5008;NS=2504;DP=19467;EAS_AF=0.0159;AMR_AF=0.3329;AFR_AF=0.1369;EUR_AF=0.4781;SAS_AF=0.1902;AA=T|||;VT=SNP
16	89729738	rs258329	G	A	100	PASS	AC=3076;AF=0.614217;AN=5008;NS=2504;DP=15896;EAS_AF=0.0823;AMR_AF=0.5735;AFR_AF=0.792;EUR_AF=0.7972;SAS_AF=0.7628;AA=A|||;VT=SNP
16	89729844	rs4785701	C	G	100	PASS	AC=2278;AF=0.454872;AN=5008;NS=2504;DP=16347;EAS_AF=0.1796;AMR_AF=0.366;AFR_AF=0.6014;EUR_AF=0.3996;SAS_AF=0.6605;AA=C|||;VT=SNP
16	89730084	rs11646741	G	C	100	PASS	AC=1884;AF=0.376198;AN=5008;NS=2504;DP=16790;EAS_AF=0.0665;AMR_AF=0.2363;AFR_AF=0.5877;EUR_AF=0.3151;SAS_AF=0.5716;AA=g|||;VT=SNP
16	89730314	rs258328	C	T	100	PASS	AC=1095;AF=0.21865;AN=5008;NS=2504;DP=19024;EAS_AF=0.0169;AMR_AF=0.3329;AFR_AF=0.1392;EUR_AF=0.4771;SAS_AF=0.1871;AA=c|||;VT=SNP
16	89730479	rs13332439	A	T	100	PASS	AC=1876;AF=0.374601;AN=5008;NS=2504;DP=17976;EAS_AF=0.0665;AMR_AF=0.2363;AFR_AF=0.5802;EUR_AF=0.3151;SAS_AF=0.5736;AA=A|||;VT=SNP
16	89730827	rs459920	T	C	100	PASS	AC=1136;AF=0.226837;AN=5008;NS=2504;DP=18197;EAS_AF=0.0159;AMR_AF=0.3329;AFR_AF=0.171;EUR_AF=0.4771;SAS_AF=0.1871;AA=T|||;VT=SNP
16	89731185	rs166297	A	G	100	PASS	AC=4039;AF=0.80651;AN=5008;NS=2504;DP=17384;EAS_AF=0.7183;AMR_AF=0.7061;AFR_AF=0.8177;EUR_AF=0.8867;SAS_AF=0.8712;AA=G|||;VT=SNP
16	89732024	rs258319	A	T	100	PASS	AC=961;AF=0.191893;AN=5008;NS=2504;DP=16112;EAS_AF=0.0159;AMR_AF=0.3256;AFR_AF=0.0371;EUR_AF=0.4781;SAS_AF=0.1933;AA=A|||;VT=SNP
16	89732050	rs258318	T	C	100	PASS	AC=4012;AF=0.801118;AN=5008;NS=2504;DP=17329;EAS_AF=0.7044;AMR_AF=0.7089;AFR_AF=0.8079;EUR_AF=0.8847;SAS_AF=0.8712;AA=t|||;VT=SNP
16	89732238	rs258317	C	T	100	PASS	AC=1160;AF=0.231629;AN=5008;NS=2504;DP=15670;EAS_AF=0.0169;AMR_AF=0.3386;AFR_AF=0.1815;EUR_AF=0.4821;SAS_AF=0.1871;AA=C|||;VT=SNP
16	89732668	rs8062346	G	A	100	PASS	AC=890;AF=0.177716;AN=5008;NS=2504;DP=17685;EAS_AF=0.2817;AMR_AF=0.2752;AFR_AF=0.1324;EUR_AF=0.1143;SAS_AF=0.1278;AA=G|||;VT=SNP
16	89733206	rs4785702	G	A	100	PASS	AC=385;AF=0.076877;AN=5008;NS=2504;DP=20730;EAS_AF=0.1131;AMR_AF=0.1282;AFR_AF=0.0098;EUR_AF=0.0845;SAS_AF=0.0859;AA=G|||;VT=SNP
16	89733424	rs258316	C	T	100	PASS	AC=3019;AF=0.602835;AN=5008;NS=2504;DP=20133;EAS_AF=0.0843;AMR_AF=0.572;AFR_AF=0.761;EUR_AF=0.7843;SAS_AF=0.7587;AA=C|||;VT=SNP
16	89734088	rs464586	A	G	100	PASS	AC=3047;AF=0.608427;AN=5008;NS=2504;DP=19542;EAS_AF=0.0833;AMR_AF=0.5735;AFR_AF=0.7814;EUR_AF=0.7843;SAS_AF=0.7597;AA=A|||;VT=SNP
16	89734093	rs460319	G	T	100	PASS	AC=3963;AF=0.791334;AN=5008;NS=2504;DP=20056;EAS_AF=0.7173;AMR_AF=0.7061;AFR_AF=0.7746;EUR_AF=0.8728;SAS_AF=0.8671;AA=T|||;VT=SNP
16	89734349	rs447735	T	C	100	PASS	AC=1009;AF=0.201478;AN=5008;NS=2504;DP=20678;EAS_AF=0.0169;AMR_AF=0.3314;AFR_AF=0.0741;EUR_AF=0.4742;SAS_AF=0.1912;AA=T|||;VT=SNP
16	89734788	rs16965913	C	T	100	PASS	AC=1856;AF=0.370607;AN=5008;NS=2504;DP=21454;EAS_AF=0.0665;AMR_AF=0.2349;AFR_AF=0.5726;EUR_AF=0.3111;SAS_AF=0.5685;AA=C|||;VT=SNP
16	89734831	rs2377058	A	G	100	PASS	AC=1857;AF=0.370807;AN=5008;NS=2504;DP=20982;EAS_AF=0.0665;AMR_AF=0.2349;AFR_AF=0.5734;EUR_AF=0.3111;SAS_AF=0.5685;AA=A|||;VT=SNP
16	89735072	rs59863025	G	A	100	PASS	AC=718;AF=0.143371;AN=5008;NS=2504;DP=12881;EAS_AF=0.0079;AMR_AF=0.0893;AFR_AF=0.2436;EUR_AF=0.1064;SAS_AF=0.2239;AA=G|||;VT=SNP
16	89735923	rs9937322	G	C	100	PASS	AC=1740;AF=0.347444;AN=5008;NS=2504;DP=16402;EAS_AF=0.0655;AMR_AF=0.2277;AFR_AF=0.4887;EUR_AF=0.3121;SAS_AF=0.5685;AA=G|||;VT=SNP
16	89736352	rs2434871	G	C	100	PASS	AC=3247;AF=0.648363;AN=5008;NS=2504;DP=12330;EAS_AF=0.7083;AMR_AF=0.6196;AFR_AF=0.5393;EUR_AF=0.7644;SAS_AF=0.635;AA=g|||;VT=SNP
16	89739850	rs12445808	C	G	100	PASS	AC=2029;AF=0.405152;AN=5008;NS=2504;DP=19283;EAS_AF=0.4157;AMR_AF=0.4971;AFR_AF=0.382;EUR_AF=0.3161;SAS_AF=0.4519;AA=C|||;VT=SNP
16	89739903	rs2118193	G	A	100	PASS	AC=1138;AF=0.227236;AN=5008;NS=2504;DP=17031;EAS_AF=0.0665;AMR_AF=0.147;AFR_AF=0.3669;EUR_AF=0.2038;SAS_AF=0.2853;AA=G|||;VT=SNP
16	89740285	rs467035	C	G	100	PASS	AC=961;AF=0.191893;AN=5008;NS=2504;DP=18225;EAS_AF=0.0169;AMR_AF=0.3199;AFR_AF=0.0575;EUR_AF=0.4642;SAS_AF=0.183;AA=c|||;VT=SNP
16	89740609	rs2115401	T	C	100	PASS	AC=3212;AF=0.641374;AN=5008;NS=2504;DP=15325;EAS_AF=0.4663;AMR_AF=0.6398;AFR_AF=0.7481;EUR_AF=0.5278;SAS_AF=0.7955;AA=t|||;VT=SNP
16	89740823	rs34344257	C	T	100	PASS	AC=1148;AF=0.229233;AN=5008;NS=2504;DP=13587;EAS_AF=0.0665;AMR_AF=0.1484;AFR_AF=0.3714;EUR_AF=0.2038;SAS_AF=0.2883;AA=c|||;VT=SNP
16	89741019	rs382045	C	T	100	PASS	AC=943;AF=0.188299;AN=5008;NS=2504;DP=16369;EAS_AF=0.0169;AMR_AF=0.3256;AFR_AF=0.0431;EUR_AF=0.4622;SAS_AF=0.182;AA=-|||;VT=SNP
16	89741151	rs12596604	T	C	100	PASS	AC=2216;AF=0.442492;AN=5008;NS=2504;DP=15004;EAS_AF=0.8095;AMR_AF=0.3674;AFR_AF=0.3578;EUR_AF=0.2396;SAS_AF=0.4407;AA=-|||;VT=SNP
16	89741285	rs59839010	T	C	100	PASS	AC=2212;AF=0.441693;AN=5008;NS=2504;DP=16988;EAS_AF=0.8095;AMR_AF=0.3674;AFR_AF=0.3555;EUR_AF=0.2386;SAS_AF=0.4407;AA=T|||;VT=SNP
16	89741403	rs12918773	G	A	100	PASS	AC=397;AF=0.0792732;AN=5008;NS=2504;DP=17851;EAS_AF=0.1071;AMR_AF=0.1282;AFR_AF=0.0234;EUR_AF=0.0845;SAS_AF=0.0859;AA=G|||;VT=SNP
16	89741496	rs12443954	A	G	100	PASS	AC=2203;AF=0.439896;AN=5008;NS=2504;DP=17521;EAS_AF=0.8095;AMR_AF=0.3674;AFR_AF=0.3472;EUR_AF=0.2406;SAS_AF=0.4407;AA=G|||;VT=SNP
16	89741527	rs12446791	C	G	100	PASS	AC=2216;AF=0.442492;AN=5008;NS=2504;DP=16973;EAS_AF=0.8125;AMR_AF=0.3674;AFR_AF=0.3548;EUR_AF=0.2396;SAS_AF=0.4417;AA=G|||;VT=SNP
16	89741790	rs12445225	T	G	100	PASS	AC=2217;AF=0.442692;AN=5008;NS=2504;DP=15793;EAS_AF=0.8125;AMR_AF=0.3674;AFR_AF=0.3555;EUR_AF=0.2406;SAS_AF=0.4407;AA=T|||;VT=SNP
16	89741909	rs12444609	A	G	100	PASS	AC=2214;AF=0.442093;AN=5008;NS=2504;DP=14837;EAS_AF=0.8095;AMR_AF=0.3674;AFR_AF=0.3555;EUR_AF=0.2406;SAS_AF=0.4407;AA=G|||;VT=SNP
16	89742430	rs60990680	G	A	100	PASS	AC=2168;AF=0.432907;AN=5008;NS=2504;DP=13918;EAS_AF=0.8115;AMR_AF=0.3674;AFR_AF=0.3192;EUR_AF=0.2406;SAS_AF=0.4407;AA=g|||;VT=SNP
16	89742979	rs35414122	A	G	100	PASS	AC=958;AF=0.191294;AN=5008;NS=2504;DP=12240;EAS_AF=0.628;AMR_AF=0.1354;AFR_AF=0.028;EUR_AF=0.0885;SAS_AF=0.1074;AA=-|||;VT=SNP
16	89743000	rs57364768	G	A	100	PASS	AC=1629;AF=0.32528;AN=5008;NS=2504;DP=11317;EAS_AF=0.2956;AMR_AF=0.3689;AFR_AF=0.3207;EUR_AF=0.2396;SAS_AF=0.4192;AA=-|||;VT=SNP
16	89743083	rs34057012	G	A	100	PASS	AC=2586;AF=0.516374;AN=5008;NS=2504;DP=8779;EAS_AF=0.9236;AMR_AF=0.5029;AFR_AF=0.3487;EUR_AF=0.328;SAS_AF=0.5266;AA=-|||;VT=SNP
16	89743219	rs437625	G	A	100	PASS	AC=933;AF=0.186302;AN=5008;NS=2504;DP=12342;EAS_AF=0.0169;AMR_AF=0.3228;AFR_AF=0.0371;EUR_AF=0.4622;SAS_AF=0.182;AA=-|||;VT=SNP
16	89744494	rs67632157	G	A	100	PASS	AC=2813;AF=0.561701;AN=5008;NS=2504;DP=13730;EAS_AF=0.9633;AMR_AF=0.5677;AFR_AF=0.3502;EUR_AF=0.4085;SAS_AF=0.5869;AA=N|||;VT=SNP
16	89744591	rs62067106	A	G	100	PASS	AC=2803;AF=0.559704;AN=5008;NS=2504;DP=9279;EAS_AF=0.9544;AMR_AF=0.5677;AFR_AF=0.3495;EUR_AF=0.4085;SAS_AF=0.5869;AA=g|||;VT=SNP
16	89744756	rs9673945	G	A	100	PASS	AC=3979;AF=0.794529;AN=5008;NS=2504;DP=11327;EAS_AF=0.9762;AMR_AF=0.9035;AFR_AF=0.556;EUR_AF=0.8748;SAS_AF=0.7699;AA=A|||;VT=SNP
16	89744809	rs12922197	G	C	100	PASS	AC=399;AF=0.0796725;AN=5008;NS=2504;DP=11870;EAS_AF=0.1071;AMR_AF=0.1282;AFR_AF=0.0234;EUR_AF=0.0855;SAS_AF=0.0869;AA=G|||;VT=SNP
16	89745421	rs11641469	A	G	100	PASS	AC=1860;AF=0.371406;AN=5008;NS=2504;DP=18724;EAS_AF=0.3373;AMR_AF=0.4323;AFR_AF=0.3275;EUR_AF=0.3211;SAS_AF=0.4744;AA=a|||;VT=SNP
16	89745995	rs62067107	T	C	100	PASS	AC=2431;AF=0.485423;AN=5008;NS=2504;DP=15205;EAS_AF=0.8552;AMR_AF=0.4395;AFR_AF=0.3404;EUR_AF=0.3231;SAS_AF=0.5;AA=C|||;VT=SNP
16	89746237	rs68092778	A	G	100	PASS	AC=1847;AF=0.36881;AN=5008;NS=2504;DP=18498;EAS_AF=0.3333;AMR_AF=0.4308;AFR_AF=0.3215;EUR_AF=0.3181;SAS_AF=0.4775;AA=a|||;VT=SNP
16	89746277	rs417323	T	G	100	PASS	AC=1027;AF=0.205072;AN=5008;NS=2504;DP=18116;EAS_AF=0.0179;AMR_AF=0.3329;AFR_AF=0.0961;EUR_AF=0.4682;SAS_AF=0.184;AA=t|||;VT=SNP
16	89746435	rs12929965	A	G	100	PASS	AC=1025;AF=0.204673;AN=5008;NS=2504;DP=12904;EAS_AF=0.0188;AMR_AF=0.3329;AFR_AF=0.0938;EUR_AF=0.4682;SAS_AF=0.184;AA=A|||;VT=SNP
16	89746522	rs62067108	C	G	100	PASS	AC=729;AF=0.145567;AN=5008;NS=2504;DP=14069;EAS_AF=0.2817;AMR_AF=0.1297;AFR_AF=0.0764;EUR_AF=0.1262;SAS_AF=0.1299;AA=C|||;VT=SNP
16	89746902	rs2377233	G	C	100	PASS	AC=4098;AF=0.818291;AN=5008;NS=2504;DP=16170;EAS_AF=0.7183;AMR_AF=0.7104;AFR_AF=0.8737;EUR_AF=0.8718;SAS_AF=0.8681;AA=G|||;VT=SNP
16	89747144	rs62067109	T	C	100	PASS	AC=767;AF=0.153155;AN=5008;NS=2504;DP=18425;EAS_AF=0.2817;AMR_AF=0.2709;AFR_AF=0.0287;EUR_AF=0.1282;SAS_AF=0.1309;AA=T|||;VT=SNP
16	89747259	rs9939860	G	C	100	PASS	AC=2334;AF=0.466054;AN=5008;NS=2504;DP=15173;EAS_AF=0.1845;AMR_AF=0.3674;AFR_AF=0.6384;EUR_AF=0.3996;SAS_AF=0.6616;AA=G|||;VT=SNP
16	89747781	rs12598543	A	G	100	PASS	AC=829;AF=0.165535;AN=5008;NS=2504;DP=19453;EAS_AF=0.2817;AMR_AF=0.2781;AFR_AF=0.0711;EUR_AF=0.1292;SAS_AF=0.1309;AA=G|||;VT=SNP
16	89747907	rs60601085	T	C	100	PASS	AC=821;AF=0.163938;AN=5008;NS=2504;DP=17592;EAS_AF=0.2817;AMR_AF=0.2767;AFR_AF=0.0666;EUR_AF=0.1282;SAS_AF=0.1309;AA=C|||;VT=SNP
16	89748037	rs56858519	T	C	100	PASS	AC=720;AF=0.14377;AN=5008;NS=2504;DP=18407;EAS_AF=0.2798;AMR_AF=0.1311;AFR_AF=0.0681;EUR_AF=0.1282;SAS_AF=0.1309;AA=C|||;VT=SNP
16	89748403	rs60220118	G	A	100	PASS	AC=709;AF=0.141573;AN=5008;NS=2504;DP=14562;EAS_AF=0.2788;AMR_AF=0.1297;AFR_AF=0.0605;EUR_AF=0.1292;SAS_AF=0.1309;AA=A|||;VT=SNP
16	89748430	rs57276429	C	T	100	PASS	AC=818;AF=0.163339;AN=5008;NS=2504;DP=14948;EAS_AF=0.2817;AMR_AF=0.2723;AFR_AF=0.0666;EUR_AF=0.1292;SAS_AF=0.1299;AA=C|||;VT=SNP
16	89748736	rs12924572	G	A	100	PASS	AC=2221;AF=0.44349;AN=5008;NS=2504;DP=17004;EAS_AF=0.1756;AMR_AF=0.353;AFR_AF=0.5719;EUR_AF=0.3956;SAS_AF=0.6595;AA=G|||;VT=SNP
16	89749244	rs11641963	C	G	100	PASS	AC=128;AF=0.0255591;AN=5008;NS=2504;DP=16948;EAS_AF=0.0089;AMR_AF=0.0303;AFR_AF=0.003;EUR_AF=0.0288;SAS_AF=0.0665;AA=c|||;VT=SNP
16	89749436	rs648548	C	G	100	PASS	AC=1001;AF=0.19988;AN=5008;NS=2504;DP=15005;EAS_AF=0.003;AMR_AF=0.3372;AFR_AF=0.0847;EUR_AF=0.4682;SAS_AF=0.1851;AA=C|||;VT=SNP
16	89749547	rs59210737	A	G	100	PASS	AC=663;AF=0.132388;AN=5008;NS=2504;DP=15559;EAS_AF=0.0427;AMR_AF=0.0821;AFR_AF=0.2352;EUR_AF=0.0885;SAS_AF=0.1667;AA=A|||;VT=SNP
16	89750672	rs464873	T	C	100	PASS	AC=1063;AF=0.21226;AN=5008;NS=2504;DP=17323;EAS_AF=0.0179;AMR_AF=0.3415;AFR_AF=0.1044;EUR_AF=0.4712;SAS_AF=0.2004;AA=T|||;VT=SNP
16	89751327	rs457708	G	C	100	PASS	AC=4047;AF=0.808107;AN=5008;NS=2504;DP=18236;EAS_AF=0.7034;AMR_AF=0.7133;AFR_AF=0.885;EUR_AF=0.8618;SAS_AF=0.8241;AA=C|||;VT=SNP
16	89751368	rs62067112	C	T	100	PASS	AC=887;AF=0.177117;AN=5008;NS=2504;DP=18261;EAS_AF=0.2966;AMR_AF=0.2738;AFR_AF=0.0666;EUR_AF=0.1372;SAS_AF=0.1759;AA=C|||;VT=SNP
16	89751861	rs3751698	A	G	100	PASS	AC=895;AF=0.178714;AN=5008;NS=2504;DP=11507;EAS_AF=0.2996;AMR_AF=0.2795;AFR_AF=0.0658;EUR_AF=0.1392;SAS_AF=0.1759;AA=A|||;VT=SNP
16	89751920	rs3751699	G	C	100	PASS	AC=712;AF=0.142173;AN=5008;NS=2504;DP=13714;EAS_AF=0.0565;AMR_AF=0.0605;AFR_AF=0.2776;EUR_AF=0.0477;SAS_AF=0.2025;AA=G|||;VT=SNP
16	89752194	rs3751700	G	A	100	PASS	AC=894;AF=0.178514;AN=5008;NS=2504;DP=17805;EAS_AF=0.2986;AMR_AF=0.2795;AFR_AF=0.0658;EUR_AF=0.1392;SAS_AF=0.1759;AA=G|||;VT=SNP
16	89752501	rs2277905	A	G	100	PASS	AC=894;AF=0.178514;AN=5008;NS=2504;DP=13678;EAS_AF=0.2986;AMR_AF=0.2795;AFR_AF=0.0658;EUR_AF=0.1392;SAS_AF=0.1759;AA=g|||;VT=SNP
16	89752571	rs2277906	C	T	100	PASS	AC=894;AF=0.178514;AN=5008;NS=2504;DP=11877;EAS_AF=0.2986;AMR_AF=0.2795;AFR_AF=0.0658;EUR_AF=0.1392;SAS_AF=0.1759;AA=C|||;VT=SNP
16	89752787	rs62067113	C	T	100	PASS	AC=899;AF=0.179513;AN=5008;NS=2504;DP=7161;EAS_AF=0.2986;AMR_AF=0.281;AFR_AF=0.0658;EUR_AF=0.1431;SAS_AF=0.1759;AA=C|||;VT=SNP
16	89752912	rs62067158	G	A	100	PASS	AC=895;AF=0.178714;AN=5008;NS=2504;DP=10113;EAS_AF=0.2986;AMR_AF=0.281;AFR_AF=0.0658;EUR_AF=0.1392;SAS_AF=0.1759;AA=G|||;VT=SNP
16	89752965	rs62067159	A	G	100	PASS	AC=895;AF=0.178714;AN=5008;NS=2504;DP=10320;EAS_AF=0.2986;AMR_AF=0.281;AFR_AF=0.0658;EUR_AF=0.1392;SAS_AF=0.1759;AA=G|||;VT=SNP
16	89753031	rs397891	G	C	100	PASS	AC=978;AF=0.195288;AN=5008;NS=2504;DP=10013;EAS_AF=0.0179;AMR_AF=0.33;AFR_AF=0.0514;EUR_AF=0.4602;SAS_AF=0.2045;AA=G|||;VT=SNP
16	89753436	rs3794638	C	A	100	PASS	AC=1223;AF=0.244209;AN=5008;NS=2504;DP=8286;EAS_AF=0.0595;AMR_AF=0.1311;AFR_AF=0.4992;EUR_AF=0.1233;SAS_AF=0.2945;AA=C|||;VT=SNP
16	89753570	rs3794637	C	T	100	PASS	AC=895;AF=0.178714;AN=5008;NS=2504;DP=11971;EAS_AF=0.2986;AMR_AF=0.281;AFR_AF=0.0658;EUR_AF=0.1392;SAS_AF=0.1759;AA=C|||;VT=SNP
16	89754255	rs258324	T	G	100	PASS	AC=4039;AF=0.80651;AN=5008;NS=2504;DP=18884;EAS_AF=0.7014;AMR_AF=0.7089;AFR_AF=0.8858;EUR_AF=0.8588;SAS_AF=0.8231;AA=G|||;VT=SNP
16	89754417	rs17784285	A	G	100	PASS	AC=851;AF=0.169928;AN=5008;NS=2504;DP=16466;EAS_AF=0.2986;AMR_AF=0.2752;AFR_AF=0.0348;EUR_AF=0.1402;SAS_AF=0.1759;AA=A|||;VT=SNP
16	89754444	rs12924138	G	T	100	PASS	AC=2605;AF=0.520168;AN=5008;NS=2504;DP=16025;EAS_AF=0.4365;AMR_AF=0.3617;AFR_AF=0.6974;EUR_AF=0.3887;SAS_AF=0.6145;AA=G|||;VT=SNP
16	89754560	rs3764256	G	A	100	PASS	AC=892;AF=0.178115;AN=5008;NS=2504;DP=12633;EAS_AF=0.2986;AMR_AF=0.2767;AFR_AF=0.0651;EUR_AF=0.1402;SAS_AF=0.1759;AA=G|||;VT=SNP
16	89754694	rs258323	G	C	100	PASS	AC=1025;AF=0.204673;AN=5008;NS=2504;DP=18021;EAS_AF=0.0179;AMR_AF=0.3386;AFR_AF=0.0787;EUR_AF=0.4652;SAS_AF=0.2045;AA=G|||;VT=SNP
16	89755216	rs2075880	A	G	100	PASS	AC=2630;AF=0.52516;AN=5008;NS=2504;DP=17967;EAS_AF=0.4395;AMR_AF=0.3674;AFR_AF=0.708;EUR_AF=0.3936;SAS_AF=0.6135;AA=A|||;VT=SNP
16	89755903	rs258322	A	G	100	PASS	AC=3825;AF=0.763778;AN=5008;NS=2504;DP=22548;EAS_AF=0.3839;AMR_AF=0.8343;AFR_AF=0.8048;EUR_AF=0.9016;SAS_AF=0.908;AA=G|||;VT=SNP
16	89756069	rs58374338	G	T	100	PASS	AC=884;AF=0.176518;AN=5008;NS=2504;DP=19830;EAS_AF=0.2956;AMR_AF=0.2695;AFR_AF=0.0666;EUR_AF=0.1372;SAS_AF=0.1769;AA=G|||;VT=SNP
16	89756171	rs61665209	G	A	100	PASS	AC=900;AF=0.179712;AN=5008;NS=2504;DP=18560;EAS_AF=0.2956;AMR_AF=0.2695;AFR_AF=0.0779;EUR_AF=0.1372;SAS_AF=0.1779;AA=A|||;VT=SNP
16	89756185	rs62068362	A	T	100	PASS	AC=899;AF=0.179513;AN=5008;NS=2504;DP=19031;EAS_AF=0.2956;AMR_AF=0.2695;AFR_AF=0.0772;EUR_AF=0.1372;SAS_AF=0.1779;AA=A|||;VT=SNP
16	89756344	rs142556882	G	A	100	PASS	AC=667;AF=0.133187;AN=5008;NS=2504;DP=18225;EAS_AF=0.3611;AMR_AF=0.1268;AFR_AF=0.0832;EUR_AF=0.0179;SAS_AF=0.089;AA=A|||;VT=SNP
16	89756349	rs11076612	C	T	100	PASS	AC=1948;AF=0.388978;AN=5008;NS=2504;DP=18047;EAS_AF=0.0694;AMR_AF=0.2334;AFR_AF=0.6815;EUR_AF=0.3062;SAS_AF=0.5184;AA=C|||;VT=SNP
16	89756473	rs258321	A	G	100	PASS	AC=1024;AF=0.204473;AN=5008;NS=2504;DP=19669;EAS_AF=0.0188;AMR_AF=0.3329;AFR_AF=0.084;EUR_AF=0.4583;SAS_AF=0.2065;AA=A|||;VT=SNP
16	89756768	rs164744	T	G	100	PASS	AC=1887;AF=0.376797;AN=5008;NS=2504;DP=17726;EAS_AF=0.3194;AMR_AF=0.6095;AFR_AF=0.1203;EUR_AF=0.6014;SAS_AF=0.3865;AA=T|||;VT=SNP
16	89757199	rs62068364	C	T	100	PASS	AC=1925;AF=0.384385;AN=5008;NS=2504;DP=16675;EAS_AF=0.0645;AMR_AF=0.2219;AFR_AF=0.6808;EUR_AF=0.3032;SAS_AF=0.5123;AA=C|||;VT=SNP
16	89757725	rs164742	A	G	100	PASS	AC=2066;AF=0.41254;AN=5008;NS=2504;DP=17046;EAS_AF=0.3194;AMR_AF=0.6268;AFR_AF=0.239;EUR_AF=0.6064;SAS_AF=0.3916;AA=A|||;VT=SNP
16	89760474	rs12595968	G	T	100	PASS	AC=862;AF=0.172125;AN=5008;NS=2504;DP=19034;EAS_AF=0.2996;AMR_AF=0.2723;AFR_AF=0.0817;EUR_AF=0.1014;SAS_AF=0.1646;AA=G|||;VT=SNP
16	89760712	rs2115400	G	A	100	PASS	AC=2383;AF=0.475839;AN=5008;NS=2504;DP=19003;EAS_AF=0.4246;AMR_AF=0.3429;AFR_AF=0.6649;EUR_AF=0.3429;SAS_AF=0.5041;AA=G|||;VT=SNP
16	89762410	rs1946482	T	C	100	PASS	AC=828;AF=0.165335;AN=5008;NS=2504;DP=17909;EAS_AF=0.2996;AMR_AF=0.3156;AFR_AF=0.0098;EUR_AF=0.1511;SAS_AF=0.1452;AA=T|||;VT=SNP
16	89762915	rs1045814	C	T	100	PASS	AC=2448;AF=0.488818;AN=5008;NS=2504;DP=13410;EAS_AF=0.4236;AMR_AF=0.3386;AFR_AF=0.6626;EUR_AF=0.335;SAS_AF=0.5859;AA=C|||;VT=SNP
16	89763214	rs4247353	T	C	100	PASS	AC=2461;AF=0.491414;AN=5008;NS=2504;DP=17002;EAS_AF=0.4246;AMR_AF=0.3458;AFR_AF=0.6702;EUR_AF=0.3519;SAS_AF=0.5654;AA=T|||;VT=SNP
16	89763263	rs462769	T	C	100	PASS	AC=1478;AF=0.295128;AN=5008;NS=2504;DP=16823;EAS_AF=0.0179;AMR_AF=0.3948;AFR_AF=0.2133;EUR_AF=0.5934;SAS_AF=0.3139;AA=C|||;VT=SNP
16	89763359	rs3803690	G	C	100	PASS	AC=2409;AF=0.48103;AN=5008;NS=2504;DP=16676;EAS_AF=0.4286;AMR_AF=0.3444;AFR_AF=0.6664;EUR_AF=0.3479;SAS_AF=0.5184;AA=G|||;VT=SNP
16	89763619	rs3751696	A	T	100	PASS	AC=2459;AF=0.491014;AN=5008;NS=2504;DP=17609;EAS_AF=0.4256;AMR_AF=0.3444;AFR_AF=0.6694;EUR_AF=0.3509;SAS_AF=0.5654;AA=A|||;VT=SNP
16	89764237	rs11866038	C	T	100	PASS	AC=589;AF=0.117612;AN=5008;NS=2504;DP=15425;EAS_AF=0.0427;AMR_AF=0.0591;AFR_AF=0.2216;EUR_AF=0.0547;SAS_AF=0.1605;AA=C|||;VT=SNP;EX_TARGET
16	89764549	rs3751695	G	A	100	PASS	AC=1039;AF=0.207468;AN=5008;NS=2504;DP=15811;EAS_AF=0.2966;AMR_AF=0.2896;AFR_AF=0.1082;EUR_AF=0.1819;SAS_AF=0.2178;AA=G|||;VT=SNP;EX_TARGET
16	89765046	rs35432452	C	G	100	PASS	AC=443;AF=0.0884585;AN=5008;NS=2504;DP=12506;EAS_AF=0.0099;AMR_AF=0.0692;AFR_AF=0.0446;EUR_AF=0.1193;SAS_AF=0.2106;AA=C|||;VT=SNP
16	89765144	rs62068366	C	G	100	PASS	AC=934;AF=0.186502;AN=5008;NS=2504;DP=14447;EAS_AF=0.2917;AMR_AF=0.2839;AFR_AF=0.0386;EUR_AF=0.1829;SAS_AF=0.2127;AA=C|||;VT=SNP
16	89766063	rs8047204	A	G	100	PASS	AC=2486;AF=0.496406;AN=5008;NS=2504;DP=17504;EAS_AF=0.4355;AMR_AF=0.353;AFR_AF=0.6755;EUR_AF=0.3231;SAS_AF=0.5971;AA=A|||;VT=SNP
16	89768056	rs396742	C	G	100	PASS	AC=894;AF=0.178514;AN=5008;NS=2504;DP=7391;EAS_AF=0.0149;AMR_AF=0.317;AFR_AF=0.0356;EUR_AF=0.4563;SAS_AF=0.1564;AA=C|||;VT=SNP
16	89768558	rs13330285	A	G	100	PASS	AC=879;AF=0.175519;AN=5008;NS=2504;DP=11629;EAS_AF=0.0149;AMR_AF=0.3141;AFR_AF=0.0348;EUR_AF=0.4483;SAS_AF=0.1524;AA=A|||;VT=SNP
16	89768560	rs13335097	C	T	100	PASS	AC=880;AF=0.175719;AN=5008;NS=2504;DP=11711;EAS_AF=0.0159;AMR_AF=0.3141;AFR_AF=0.0348;EUR_AF=0.4483;SAS_AF=0.1524;AA=C|||;VT=SNP
16	89769725	rs34265416	C	A	100	PASS	AC=631;AF=0.125998;AN=5008;NS=2504;DP=21284;EAS_AF=0.3512;AMR_AF=0.1369;AFR_AF=0.0053;EUR_AF=0.0915;SAS_AF=0.0849;AA=C|||;VT=SNP
16	89772619	rs4785587	G	A	100	PASS	AC=3234;AF=0.645767;AN=5008;NS=2504;DP=16932;EAS_AF=0.7391;AMR_AF=0.6037;AFR_AF=0.6029;EUR_AF=0.4821;SAS_AF=0.8057;AA=G|||;VT=SNP
16	89772750	rs4785588	G	C	100	PASS	AC=525;AF=0.104832;AN=5008;NS=2504;DP=19054;EAS_AF=0.3492;AMR_AF=0.0994;AFR_AF=0.0038;EUR_AF=0.0229;SAS_AF=0.0777;AA=G|||;VT=SNP
16	89772906	rs2016968	C	G	100	PASS	AC=4003;AF=0.799321;AN=5008;NS=2504;DP=18136;EAS_AF=0.997;AMR_AF=0.7017;AFR_AF=0.8427;EUR_AF=0.5696;SAS_AF=0.8425;AA=G|||;VT=SNP
16	89774396	rs1110331	G	A	100	PASS	AC=3354;AF=0.669728;AN=5008;NS=2504;DP=19838;EAS_AF=0.7391;AMR_AF=0.6599;AFR_AF=0.6218;EUR_AF=0.5467;SAS_AF=0.7965;AA=G|||;VT=SNP
16	89775946	rs72807526	A	G	100	PASS	AC=841;AF=0.167931;AN=5008;NS=2504;DP=17736;EAS_AF=0.004;AMR_AF=0.2911;AFR_AF=0.028;EUR_AF=0.4304;SAS_AF=0.1687;AA=A|||;VT=SNP
16	89776510	rs117570427	T	C	100	PASS	AC=553;AF=0.110423;AN=5008;NS=2504;DP=17846;EAS_AF=0.3591;AMR_AF=0.098;AFR_AF=0.0038;EUR_AF=0.0229;SAS_AF=0.0971;AA=T|||;VT=SNP
16	89777761	rs12920315	C	T	100	PASS	AC=2815;AF=0.562101;AN=5008;NS=2504;DP=12592;EAS_AF=0.4623;AMR_AF=0.5951;AFR_AF=0.4546;EUR_AF=0.5527;SAS_AF=0.7965;AA=c|||;VT=SNP;EX_TARGET
16	89780090	rs12149952	T	C	100	PASS	AC=3458;AF=0.690495;AN=5008;NS=2504;DP=16017;EAS_AF=0.7262;AMR_AF=0.6859;AFR_AF=0.6823;EUR_AF=0.5746;SAS_AF=0.7873;AA=t|||;VT=SNP
16	89780672	rs34133162	G	A	100	PASS	AC=767;AF=0.153155;AN=5008;NS=2504;DP=16349;EAS_AF=0.0506;AMR_AF=0.1196;AFR_AF=0.2254;EUR_AF=0.1799;SAS_AF=0.1575;AA=G|||;VT=SNP
16	89781756	rs34714188	T	A	100	PASS	AC=137;AF=0.0273562;AN=5008;NS=2504;DP=14233;EAS_AF=0.0387;AMR_AF=0.0245;AFR_AF=0.003;EUR_AF=0.0726;SAS_AF=0.0041;AA=t|||;VT=SNP
16	89782556	rs140019243	C	T	100	PASS	AC=874;AF=0.174521;AN=5008;NS=2504;DP=14262;EAS_AF=0.5357;AMR_AF=0.3098;AFR_AF=0.0053;EUR_AF=0.0706;SAS_AF=0.0419;AA=N|||;VT=SNP
16	89782989	rs7206570	A	G	100	PASS	AC=4483;AF=0.895168;AN=5008;NS=2504;DP=14186;EAS_AF=0.7401;AMR_AF=0.9784;AFR_AF=0.9009;EUR_AF=0.9851;SAS_AF=0.8957;AA=g|||;VT=SNP;EX_TARGET
16	89784992	rs57119673	A	G	100	PASS	AC=1627;AF=0.32488;AN=5008;NS=2504;DP=16390;EAS_AF=0.123;AMR_AF=0.2738;AFR_AF=0.3918;EUR_AF=0.4016;SAS_AF=0.3998;AA=g|||;VT=SNP
16	89785242	rs113661672	C	T	100	PASS	AC=895;AF=0.178714;AN=5008;NS=2504;DP=15426;EAS_AF=0.0109;AMR_AF=0.2824;AFR_AF=0.0832;EUR_AF=0.4145;SAS_AF=0.1646;AA=C|||;VT=SNP
16	89786761	rs56283750	C	T	100	PASS	AC=1464;AF=0.292332;AN=5008;NS=2504;DP=16931;EAS_AF=0.0129;AMR_AF=0.4006;AFR_AF=0.1263;EUR_AF=0.6501;SAS_AF=0.3599;AA=C|||;VT=SNP
16	89786855	rs3809646	C	T	100	PASS	AC=4154;AF=0.829473;AN=5008;NS=2504;DP=15673;EAS_AF=0.9901;AMR_AF=0.7147;AFR_AF=0.9493;EUR_AF=0.5855;SAS_AF=0.8344;AA=T|||;VT=SNP
16	89787040	rs4785589	C	T	100	PASS	AC=899;AF=0.179513;AN=5008;NS=2504;DP=9223;EAS_AF=0.0099;AMR_AF=0.2824;AFR_AF=0.0862;EUR_AF=0.4145;SAS_AF=0.1656;AA=C|||;VT=SNP
16	89787968	rs147792551	C	G	100	PASS	AC=212;AF=0.0423323;AN=5008;NS=2504;DP=6915;EAS_AF=0.1111;AMR_AF=0.0202;AFR_AF=0.0038;EUR_AF=0.0646;SAS_AF=0.0164;AA=C|||;VT=SNP
16	89789898	rs6500437	T	C	100	PASS	AC=2722;AF=0.54353;AN=5008;NS=2504;DP=18600;EAS_AF=0.7282;AMR_AF=0.5562;AFR_AF=0.5809;EUR_AF=0.3101;SAS_AF=0.5337;AA=T|||;VT=SNP;EX_TARGET
16	89790167	rs4785590	G	C	100	PASS	AC=775;AF=0.154752;AN=5008;NS=2504;DP=19199;EAS_AF=0.0089;AMR_AF=0.2594;AFR_AF=0.0212;EUR_AF=0.3986;SAS_AF=0.1605;AA=G|||;VT=SNP
16	89791020	rs7189711	A	G	100	PASS	AC=2703;AF=0.539736;AN=5008;NS=2504;DP=18996;EAS_AF=0.7292;AMR_AF=0.5519;AFR_AF=0.5651;EUR_AF=0.3101;SAS_AF=0.5378;AA=A|||;VT=SNP
16	89791210	rs62068387	C	G	100	PASS	AC=847;AF=0.169129;AN=5008;NS=2504;DP=20933;EAS_AF=0.256;AMR_AF=0.1398;AFR_AF=0.0265;EUR_AF=0.2584;SAS_AF=0.2014;AA=C|||;VT=SNP
16	89791270	rs76393429	C	T	100	PASS	AC=159;AF=0.0317492;AN=5008;NS=2504;DP=22597;EAS_AF=0.0407;AMR_AF=0.0303;AFR_AF=0;EUR_AF=0.0169;SAS_AF=0.0818;AA=c|||;VT=SNP
16	89791343	rs72807538	T	A	100	PASS	AC=197;AF=0.0393371;AN=5008;NS=2504;DP=21573;EAS_AF=0.131;AMR_AF=0.0086;AFR_AF=0.0008;EUR_AF=0.0437;SAS_AF=0.0143;AA=T|||;VT=SNP
16	89791487	rs62068388	A	T	100	PASS	AC=851;AF=0.169928;AN=5008;NS=2504;DP=16451;EAS_AF=0.2629;AMR_AF=0.1369;AFR_AF=0.0265;EUR_AF=0.2584;SAS_AF=0.2004;AA=a|||;VT=SNP
16	89792228	rs8059398	T	C	100	PASS	AC=992;AF=0.198083;AN=5008;NS=2504;DP=18258;EAS_AF=0.0099;AMR_AF=0.2781;AFR_AF=0.1528;EUR_AF=0.4215;SAS_AF=0.1667;AA=T|||;VT=SNP
16	89792491	rs12051515	T	A	100	PASS	AC=2646;AF=0.528355;AN=5008;NS=2504;DP=15146;EAS_AF=0.7183;AMR_AF=0.5461;AFR_AF=0.5393;EUR_AF=0.3082;SAS_AF=0.5317;AA=T|||;VT=SNP
16	89792856	rs12925026	C	T	100	PASS	AC=111;AF=0.0221645;AN=5008;NS=2504;DP=16184;EAS_AF=0.0198;AMR_AF=0.0144;AFR_AF=0.003;EUR_AF=0.0726;SAS_AF=0.0041;AA=c|||;VT=SNP
16	89793042	rs8048331	G	T	100	PASS	AC=906;AF=0.180911;AN=5008;NS=2504;DP=16269;EAS_AF=0.0099;AMR_AF=0.2637;AFR_AF=0.118;EUR_AF=0.3986;SAS_AF=0.1595;AA=G|||;VT=SNP
16	89793115	rs9934785	G	A	100	PASS	AC=776;AF=0.154952;AN=5008;NS=2504;DP=15605;EAS_AF=0.0119;AMR_AF=0.2565;AFR_AF=0.0227;EUR_AF=0.3966;SAS_AF=0.1605;AA=G|||;VT=SNP
16	89793555	rs2099105	T	C	100	PASS	AC=3985;AF=0.795727;AN=5008;NS=2504;DP=17007;EAS_AF=0.7431;AMR_AF=0.8444;AFR_AF=0.8502;EUR_AF=0.7406;SAS_AF=0.7986;AA=C|||;VT=SNP
16	89794819	rs35034309	T	A	100	PASS	AC=334;AF=0.0666933;AN=5008;NS=2504;DP=12945;EAS_AF=0.0863;AMR_AF=0.0749;AFR_AF=0.0734;EUR_AF=0.0378;SAS_AF=0.0613;AA=T|||;VT=SNP
16	89794828	rs143250644	T	A	100	PASS	AC=160;AF=0.0319489;AN=5008;NS=2504;DP=13176;EAS_AF=0.0843;AMR_AF=0.0634;AFR_AF=0.0008;EUR_AF=0.0149;SAS_AF=0.0153;AA=T|||;VT=SNP
16	89794932	rs9941108	C	T	100	PASS	AC=2557;AF=0.510583;AN=5008;NS=2504;DP=12416;EAS_AF=0.7242;AMR_AF=0.5389;AFR_AF=0.4728;EUR_AF=0.3101;SAS_AF=0.5276;AA=C|||;VT=SNP
16	89794994	rs9941129	C	T	100	PASS	AC=4164;AF=0.83147;AN=5008;NS=2504;DP=12952;EAS_AF=0.9891;AMR_AF=0.7378;AFR_AF=0.9425;EUR_AF=0.5954;SAS_AF=0.8282;AA=T|||;VT=SNP
16	89795092	rs9933498	T	G	100	PASS	AC=4118;AF=0.822284;AN=5008;NS=2504;DP=15349;EAS_AF=0.9077;AMR_AF=0.7579;AFR_AF=0.8374;EUR_AF=0.7366;SAS_AF=0.8476;AA=G|||;VT=SNP
16	89795305	rs74606487	A	G	100	PASS	AC=482;AF=0.096246;AN=5008;NS=2504;DP=18817;EAS_AF=0.0724;AMR_AF=0.1037;AFR_AF=0.0061;EUR_AF=0.1352;SAS_AF=0.1973;AA=A|||;VT=SNP
16	89795485	rs7204478	C	T	100	PASS	AC=3257;AF=0.650359;AN=5008;NS=2504;DP=16186;EAS_AF=0.7272;AMR_AF=0.6614;AFR_AF=0.6694;EUR_AF=0.4781;SAS_AF=0.7147;AA=T|||;VT=SNP
16	89795797	rs11640734	C	G	100	PASS	AC=462;AF=0.0922524;AN=5008;NS=2504;DP=11373;EAS_AF=0.256;AMR_AF=0.0231;AFR_AF=0.053;EUR_AF=0.0905;SAS_AF=0.0276;AA=G|||;VT=SNP
16	89795813	rs34120897	A	C	100	PASS	AC=521;AF=0.104034;AN=5008;NS=2504;DP=11336;EAS_AF=0.2599;AMR_AF=0.0274;AFR_AF=0.0825;EUR_AF=0.0974;SAS_AF=0.0337;AA=C|||;VT=SNP
16	89795859	rs11640450	G	A	100	PASS	AC=314;AF=0.0626997;AN=5008;NS=2504;DP=10142;EAS_AF=0.244;AMR_AF=0.013;AFR_AF=0.0015;EUR_AF=0.0457;SAS_AF=0.0112;AA=G|||;VT=SNP
16	89796010	rs7185737	G	A	100	PASS	AC=3469;AF=0.692692;AN=5008;NS=2504;DP=12171;EAS_AF=0.3899;AMR_AF=0.6196;AFR_AF=0.8169;EUR_AF=0.8787;SAS_AF=0.6973;AA=A|||;VT=SNP
16	89796569	rs4785708	C	T	100	PASS	AC=1271;AF=0.253794;AN=5008;NS=2504;DP=20137;EAS_AF=0.0149;AMR_AF=0.2896;AFR_AF=0.2738;EUR_AF=0.4185;SAS_AF=0.2781;AA=C|||;VT=SNP
16	89796665	rs4785709	G	A	100	PASS	AC=773;AF=0.154353;AN=5008;NS=2504;DP=18267;EAS_AF=0.0119;AMR_AF=0.2522;AFR_AF=0.0265;EUR_AF=0.3907;SAS_AF=0.1616;AA=G|||;VT=SNP
16	89796756	rs4785710	C	T	100	PASS	AC=970;AF=0.19369;AN=5008;NS=2504;DP=16800;EAS_AF=0.0099;AMR_AF=0.2752;AFR_AF=0.1475;EUR_AF=0.4105;SAS_AF=0.1646;AA=C|||;VT=SNP
16	89797337	rs12709092	C	G	100	PASS	AC=4332;AF=0.865016;AN=5008;NS=2504;DP=18546;EAS_AF=0.7391;AMR_AF=0.9467;AFR_AF=0.8797;EUR_AF=0.9056;SAS_AF=0.8753;AA=G|||;VT=SNP
16	89797513	rs4785591	C	T	100	PASS	AC=2606;AF=0.520367;AN=5008;NS=2504;DP=18393;EAS_AF=0.7232;AMR_AF=0.5331;AFR_AF=0.5431;EUR_AF=0.2942;SAS_AF=0.5041;AA=C|||;VT=SNP
16	89797515	rs4785592	G	C	100	PASS	AC=2606;AF=0.520367;AN=5008;NS=2504;DP=18356;EAS_AF=0.7232;AMR_AF=0.5331;AFR_AF=0.5431;EUR_AF=0.2942;SAS_AF=0.5041;AA=G|||;VT=SNP
16	89797946	rs4785711	C	G	100	PASS	AC=2684;AF=0.535942;AN=5008;NS=2504;DP=18800;EAS_AF=0.7232;AMR_AF=0.5576;AFR_AF=0.5756;EUR_AF=0.3022;SAS_AF=0.5143;AA=C|||;VT=SNP
16	89797954	rs4785712	C	G	100	PASS	AC=2682;AF=0.535543;AN=5008;NS=2504;DP=18400;EAS_AF=0.7232;AMR_AF=0.5576;AFR_AF=0.5749;EUR_AF=0.3022;SAS_AF=0.5133;AA=C|||;VT=SNP
16	89798081	rs11643713	C	T	100	PASS	AC=862;AF=0.172125;AN=5008;NS=2504;DP=19985;EAS_AF=0.2619;AMR_AF=0.1383;AFR_AF=0.025;EUR_AF=0.2704;SAS_AF=0.2014;AA=C|||;VT=SNP
16	89798098	rs4785713	C	G	100	PASS	AC=2659;AF=0.53095;AN=5008;NS=2504;DP=20348;EAS_AF=0.7252;AMR_AF=0.5533;AFR_AF=0.5628;EUR_AF=0.3012;SAS_AF=0.5082;AA=C|||;VT=SNP
16	89798179	rs11649100	A	G	100	PASS	AC=360;AF=0.071885;AN=5008;NS=2504;DP=22054;EAS_AF=0.2589;AMR_AF=0.0187;AFR_AF=0.0038;EUR_AF=0.0646;SAS_AF=0.0164;AA=A|||;VT=SNP
16	89798183	rs11639906	T	C	100	PASS	AC=360;AF=0.071885;AN=5008;NS=2504;DP=22158;EAS_AF=0.2589;AMR_AF=0.0187;AFR_AF=0.0038;EUR_AF=0.0646;SAS_AF=0.0164;AA=T|||;VT=SNP
16	89798375	rs56296040	C	G	100	PASS	AC=857;AF=0.171126;AN=5008;NS=2504;DP=19467;EAS_AF=0.2609;AMR_AF=0.1369;AFR_AF=0.025;EUR_AF=0.2704;SAS_AF=0.1984;AA=G|||;VT=SNP
16	89798404	rs4785714	C	A	100	PASS	AC=930;AF=0.185703;AN=5008;NS=2504;DP=19880;EAS_AF=0.0089;AMR_AF=0.2723;AFR_AF=0.1165;EUR_AF=0.4145;SAS_AF=0.1646;AA=C|||;VT=SNP
16	89798516	rs4785594	G	C	100	PASS	AC=3996;AF=0.797923;AN=5008;NS=2504;DP=21652;EAS_AF=0.7371;AMR_AF=0.8473;AFR_AF=0.8744;EUR_AF=0.7237;SAS_AF=0.7986;AA=G|||;VT=SNP
16	89799079	rs7206546	C	T	100	PASS	AC=976;AF=0.194888;AN=5008;NS=2504;DP=20322;EAS_AF=0.0089;AMR_AF=0.2738;AFR_AF=0.1483;EUR_AF=0.4165;SAS_AF=0.1656;AA=C|||;VT=SNP
16	89799478	rs111443517	C	T	100	PASS	AC=241;AF=0.048123;AN=5008;NS=2504;DP=18319;EAS_AF=0.0367;AMR_AF=0.0591;AFR_AF=0.0129;EUR_AF=0.0726;SAS_AF=0.0746;AA=C|||;VT=SNP
16	89799950	rs17177891	C	T	100	PASS	AC=364;AF=0.0726837;AN=5008;NS=2504;DP=17139;EAS_AF=0.2579;AMR_AF=0.0187;AFR_AF=0.0068;EUR_AF=0.0656;SAS_AF=0.0164;AA=C|||;VT=SNP;EX_TARGET
16	89800058	rs3803689	C	T	100	PASS	AC=3074;AF=0.613818;AN=5008;NS=2504;DP=18630;EAS_AF=0.7887;AMR_AF=0.5288;AFR_AF=0.6876;EUR_AF=0.4085;SAS_AF=0.6053;AA=T|||;VT=SNP
16	89800135	rs4785715	A	G	100	PASS	AC=1858;AF=0.371006;AN=5008;NS=2504;DP=18418;EAS_AF=0.2708;AMR_AF=0.4121;AFR_AF=0.2042;EUR_AF=0.672;SAS_AF=0.3609;AA=G|||;VT=SNP
16	89800529	rs9935559	C	T	100	PASS	AC=984;AF=0.196486;AN=5008;NS=2504;DP=16962;EAS_AF=0.0089;AMR_AF=0.2738;AFR_AF=0.1498;EUR_AF=0.4205;SAS_AF=0.1677;AA=C|||;VT=SNP
16	89800550	rs7189734	G	A	100	PASS	AC=825;AF=0.164736;AN=5008;NS=2504;DP=16957;EAS_AF=0.2629;AMR_AF=0.1196;AFR_AF=0.025;EUR_AF=0.2535;SAS_AF=0.1933;AA=G|||;VT=SNP
16	89800887	rs3764257	C	G	100	PASS	AC=850;AF=0.169728;AN=5008;NS=2504;DP=17966;EAS_AF=0.2619;AMR_AF=0.1369;AFR_AF=0.025;EUR_AF=0.2644;SAS_AF=0.1963;AA=C|||;VT=SNP
16	89801014	rs3764258	C	G	100	PASS	AC=362;AF=0.0722843;AN=5008;NS=2504;DP=17432;EAS_AF=0.2609;AMR_AF=0.0187;AFR_AF=0.0038;EUR_AF=0.0646;SAS_AF=0.0164;AA=C|||;VT=SNP
16	89801127	rs4785716	T	C	100	PASS	AC=4016;AF=0.801917;AN=5008;NS=2504;DP=17379;EAS_AF=0.9911;AMR_AF=0.7277;AFR_AF=0.8381;EUR_AF=0.5845;SAS_AF=0.8344;AA=C|||;VT=SNP
16	89801133	rs4785717	A	G	100	PASS	AC=4012;AF=0.801118;AN=5008;NS=2504;DP=17570;EAS_AF=0.9911;AMR_AF=0.7262;AFR_AF=0.8359;EUR_AF=0.5845;SAS_AF=0.8344;AA=G|||;VT=SNP
16	89801892	rs11649155	G	C	100	PASS	AC=1210;AF=0.241613;AN=5008;NS=2504;DP=17461;EAS_AF=0.2659;AMR_AF=0.1571;AFR_AF=0.18;EUR_AF=0.2863;SAS_AF=0.3139;AA=C|||;VT=SNP
16	89801952	rs11649196	G	A	100	PASS	AC=634;AF=0.126597;AN=5008;NS=2504;DP=15552;EAS_AF=0.2589;AMR_AF=0.0735;AFR_AF=0.1316;EUR_AF=0.1312;SAS_AF=0.0164;AA=A|||;VT=SNP
16	89802090	rs2077001	G	A	100	PASS	AC=3748;AF=0.748403;AN=5008;NS=2504;DP=17157;EAS_AF=0.9821;AMR_AF=0.7133;AFR_AF=0.7428;EUR_AF=0.5746;SAS_AF=0.7188;AA=G|||;VT=SNP
16	89802396	rs7202427	G	T	100	PASS	AC=1161;AF=0.231829;AN=5008;NS=2504;DP=16124;EAS_AF=0.2669;AMR_AF=0.1499;AFR_AF=0.1679;EUR_AF=0.2654;SAS_AF=0.3057;AA=T|||;VT=SNP
16	89802719	rs8054492	G	A	100	PASS	AC=880;AF=0.175719;AN=5008;NS=2504;DP=13432;EAS_AF=0.0992;AMR_AF=0.1499;AFR_AF=0.236;EUR_AF=0.162;SAS_AF=0.2055;AA=G|||;VT=SNP
16	89803286	rs2003522	C	G	100	PASS	AC=2740;AF=0.547125;AN=5008;NS=2504;DP=16895;EAS_AF=0.7242;AMR_AF=0.5778;AFR_AF=0.5923;EUR_AF=0.3151;SAS_AF=0.5204;AA=C|||;VT=SNP
16	89803629	rs17233868	C	T	100	PASS	AC=359;AF=0.0716853;AN=5008;NS=2504;DP=20334;EAS_AF=0.2579;AMR_AF=0.0187;AFR_AF=0.0038;EUR_AF=0.0646;SAS_AF=0.0164;AA=C|||;VT=SNP
16	89803670	rs2077155	A	G	100	PASS	AC=4077;AF=0.814097;AN=5008;NS=2504;DP=19430;EAS_AF=0.9901;AMR_AF=0.7334;AFR_AF=0.8669;EUR_AF=0.6024;SAS_AF=0.8364;AA=G|||;VT=SNP
16	89803762	rs1961556	C	G	100	PASS	AC=2728;AF=0.544728;AN=5008;NS=2504;DP=17795;EAS_AF=0.7222;AMR_AF=0.5692;AFR_AF=0.5893;EUR_AF=0.3141;SAS_AF=0.5215;AA=C|||;VT=SNP
16	89804624	rs17227424	G	C	100	PASS	AC=205;AF=0.0409345;AN=5008;NS=2504;DP=18387;EAS_AF=0.1359;AMR_AF=0.0086;AFR_AF=0.0015;EUR_AF=0.0437;SAS_AF=0.0164;AA=G|||;VT=SNP;EX_TARGET
16	89804855	rs1230	C	T	100	PASS	AC=3494;AF=0.697684;AN=5008;NS=2504;DP=19486;EAS_AF=0.9861;AMR_AF=0.6009;AFR_AF=0.8003;EUR_AF=0.3907;SAS_AF=0.6462;AA=T|||;VT=SNP
16	89805261	rs1800359	A	G	100	PASS	AC=4261;AF=0.850839;AN=5008;NS=2504;DP=20979;EAS_AF=0.9901;AMR_AF=0.7536;AFR_AF=0.9796;EUR_AF=0.6074;SAS_AF=0.8528;AA=G|||;VT=SNP;EX_TARGET
16	89805794	rs9282682	A	G	100	PASS	AC=704;AF=0.140575;AN=5008;NS=2504;DP=20752;EAS_AF=0.2649;AMR_AF=0.0346;AFR_AF=0.1581;EUR_AF=0.0736;SAS_AF=0.1329;AA=G|||;VT=SNP
16	89805914	rs9282681	T	C	100	PASS	AC=362;AF=0.0722843;AN=5008;NS=2504;DP=18297;EAS_AF=0.2599;AMR_AF=0.0202;AFR_AF=0.0038;EUR_AF=0.0646;SAS_AF=0.0164;AA=T|||;VT=SNP;EX_TARGET
16	89805977	rs1061646	G	A	100	PASS	AC=2695;AF=0.538139;AN=5008;NS=2504;DP=18825;EAS_AF=0.7073;AMR_AF=0.5677;AFR_AF=0.5825;EUR_AF=0.3151;SAS_AF=0.5123;AA=G|||;VT=SNP;EX_TARGET
16	89806063	rs1061647	G	C	100	PASS	AC=361;AF=0.0720847;AN=5008;NS=2504;DP=17924;EAS_AF=0.2589;AMR_AF=0.0202;AFR_AF=0.0038;EUR_AF=0.0646;SAS_AF=0.0164;AA=G|||;VT=SNP
16	89806343	rs11647746	C	A	100	PASS	AC=707;AF=0.141174;AN=5008;NS=2504;DP=19895;EAS_AF=0.2629;AMR_AF=0.0346;AFR_AF=0.1611;EUR_AF=0.0736;SAS_AF=0.1339;AA=A|||;VT=SNP
16	89806347	rs7195906	A	T	100	PASS	AC=3538;AF=0.70647;AN=5008;NS=2504;DP=19647;EAS_AF=0.9871;AMR_AF=0.6081;AFR_AF=0.8238;EUR_AF=0.3926;SAS_AF=0.6513;AA=T|||;VT=SNP
16	89806614	rs11644967	T	A	100	PASS	AC=703;AF=0.140375;AN=5008;NS=2504;DP=18739;EAS_AF=0.2639;AMR_AF=0.0346;AFR_AF=0.1619;EUR_AF=0.0736;SAS_AF=0.1278;AA=A|||;VT=SNP
16	89806732	rs11648689	G	A	100	PASS	AC=361;AF=0.0720847;AN=5008;NS=2504;DP=17028;EAS_AF=0.2589;AMR_AF=0.0202;AFR_AF=0.0038;EUR_AF=0.0646;SAS_AF=0.0164;AA=G|||;VT=SNP
16	89807131	rs11649162	C	A	100	PASS	AC=361;AF=0.0720847;AN=5008;NS=2504;DP=15642;EAS_AF=0.2589;AMR_AF=0.0202;AFR_AF=0.0038;EUR_AF=0.0646;SAS_AF=0.0164;AA=C|||;VT=SNP
16	89807233	rs11649210	C	G	100	PASS	AC=691;AF=0.137979;AN=5008;NS=2504;DP=17285;EAS_AF=0.2629;AMR_AF=0.0346;AFR_AF=0.1543;EUR_AF=0.0736;SAS_AF=0.1268;AA=G|||;VT=SNP;EX_TARGET
16	89807543	rs11639788	G	A	100	PASS	AC=363;AF=0.072484;AN=5008;NS=2504;DP=18597;EAS_AF=0.2599;AMR_AF=0.0202;AFR_AF=0.0038;EUR_AF=0.0656;SAS_AF=0.0164;AA=G|||;VT=SNP
16	89807705	rs11076618	T	C	100	PASS	AC=4209;AF=0.840455;AN=5008;NS=2504;DP=15409;EAS_AF=0.9911;AMR_AF=0.7421;AFR_AF=0.9629;EUR_AF=0.6014;SAS_AF=0.8354;AA=C|||;VT=SNP
16	89807732	rs11640188	C	T	100	PASS	AC=361;AF=0.0720847;AN=5008;NS=2504;DP=19185;EAS_AF=0.2589;AMR_AF=0.0202;AFR_AF=0.0038;EUR_AF=0.0646;SAS_AF=0.0164;AA=C|||;VT=SNP
16	89807785	rs11640198	C	T	100	PASS	AC=1110;AF=0.221645;AN=5008;NS=2504;DP=20481;EAS_AF=0.2669;AMR_AF=0.1484;AFR_AF=0.1717;EUR_AF=0.2575;SAS_AF=0.2577;AA=T|||;VT=SNP
16	89807828	rs11640209	C	A	100	PASS	AC=361;AF=0.0720847;AN=5008;NS=2504;DP=21100;EAS_AF=0.2589;AMR_AF=0.0202;AFR_AF=0.0038;EUR_AF=0.0646;SAS_AF=0.0164;AA=C|||;VT=SNP
16	89808241	rs75092208	T	C	100	PASS	AC=85;AF=0.0169728;AN=5008;NS=2504;DP=18686;EAS_AF=0.0546;AMR_AF=0.0187;AFR_AF=0.0008;EUR_AF=0.0139;SAS_AF=0.002;AA=T|||;VT=SNP
16	89808275	rs6500439	A	C	100	PASS	AC=3502;AF=0.699281;AN=5008;NS=2504;DP=20168;EAS_AF=0.9881;AMR_AF=0.6037;AFR_AF=0.7988;EUR_AF=0.3946;SAS_AF=0.6483;AA=C|||;VT=SNP
16	89808850	rs62054599	C	G	100	PASS	AC=363;AF=0.072484;AN=5008;NS=2504;DP=16410;EAS_AF=0.2579;AMR_AF=0.0202;AFR_AF=0.0038;EUR_AF=0.0646;SAS_AF=0.0194;AA=C|||;VT=SNP
16	89808939	rs34027607	T	C	100	PASS	AC=789;AF=0.157548;AN=5008;NS=2504;DP=14690;EAS_AF=0.2629;AMR_AF=0.0389;AFR_AF=0.2216;EUR_AF=0.0765;SAS_AF=0.1299;AA=C|||;VT=SNP
16	89809171	rs34420680	C	T	100	PASS	AC=360;AF=0.071885;AN=5008;NS=2504;DP=17753;EAS_AF=0.2579;AMR_AF=0.0202;AFR_AF=0.0038;EUR_AF=0.0646;SAS_AF=0.0164;AA=C|||;VT=SNP;EX_TARGET
16	89809319	rs1800358	T	C	100	PASS	AC=789;AF=0.157548;AN=5008;NS=2504;DP=18197;EAS_AF=0.2629;AMR_AF=0.0389;AFR_AF=0.2216;EUR_AF=0.0765;SAS_AF=0.1299;AA=C|||;VT=SNP;EX_TARGET
16	89809549	rs2286392	A	G	100	PASS	AC=804;AF=0.160543;AN=5008;NS=2504;DP=19622;EAS_AF=0.2619;AMR_AF=0.0403;AFR_AF=0.2322;EUR_AF=0.0775;SAS_AF=0.1299;AA=G|||;VT=SNP
16	89809902	rs2238525	T	C	100	PASS	AC=625;AF=0.1248;AN=5008;NS=2504;DP=21777;EAS_AF=0.2579;AMR_AF=0.0317;AFR_AF=0.1936;EUR_AF=0.0686;SAS_AF=0.0184;AA=C|||;VT=SNP
16	89809962	rs17233678	T	C	100	PASS	AC=360;AF=0.071885;AN=5008;NS=2504;DP=18609;EAS_AF=0.2579;AMR_AF=0.0202;AFR_AF=0.0038;EUR_AF=0.0646;SAS_AF=0.0164;AA=T|||;VT=SNP
16	89810186	rs12445480	G	A	100	PASS	AC=2728;AF=0.544728;AN=5008;NS=2504;DP=18922;EAS_AF=0.7242;AMR_AF=0.572;AFR_AF=0.5885;EUR_AF=0.3171;SAS_AF=0.5153;AA=A|||;VT=SNP
16	89810220	rs12448600	A	C	100	PASS	AC=1037;AF=0.207069;AN=5008;NS=2504;DP=21174;EAS_AF=0.6062;AMR_AF=0.3184;AFR_AF=0.0068;EUR_AF=0.0696;SAS_AF=0.1288;AA=A|||;VT=SNP
16	89810327	rs62054600	T	C	100	PASS	AC=787;AF=0.157149;AN=5008;NS=2504;DP=19597;EAS_AF=0.2629;AMR_AF=0.0389;AFR_AF=0.2201;EUR_AF=0.0765;SAS_AF=0.1299;AA=T|||;VT=SNP
16	89810337	rs12445695	C	T	100	PASS	AC=2752;AF=0.549521;AN=5008;NS=2504;DP=18662;EAS_AF=0.7242;AMR_AF=0.5749;AFR_AF=0.6051;EUR_AF=0.3171;SAS_AF=0.5153;AA=C|||;VT=SNP
16	89810598	rs17227263	G	A	100	PASS	AC=360;AF=0.071885;AN=5008;NS=2504;DP=17198;EAS_AF=0.2579;AMR_AF=0.0202;AFR_AF=0.0038;EUR_AF=0.0646;SAS_AF=0.0164;AA=G|||;VT=SNP
16	89810628	rs17233664	C	T	100	PASS	AC=360;AF=0.071885;AN=5008;NS=2504;DP=17691;EAS_AF=0.2579;AMR_AF=0.0202;AFR_AF=0.0038;EUR_AF=0.0646;SAS_AF=0.0164;AA=C|||;VT=SNP
16	89810823	rs6500440	T	C	100	PASS	AC=4244;AF=0.847444;AN=5008;NS=2504;DP=16776;EAS_AF=0.9911;AMR_AF=0.7522;AFR_AF=0.9788;EUR_AF=0.6054;SAS_AF=0.8384;AA=C|||;VT=SNP
16	89810941	rs12917681	C	A	100	PASS	AC=787;AF=0.157149;AN=5008;NS=2504;DP=16481;EAS_AF=0.2589;AMR_AF=0.0389;AFR_AF=0.2209;EUR_AF=0.0765;SAS_AF=0.1329;AA=A|||;VT=SNP
16	89811151	rs12918575	A	G	100	PASS	AC=789;AF=0.157548;AN=5008;NS=2504;DP=14422;EAS_AF=0.2629;AMR_AF=0.0389;AFR_AF=0.2216;EUR_AF=0.0765;SAS_AF=0.1299;AA=G|||;VT=SNP
16	89811196	rs9923733	T	C	100	PASS	AC=3542;AF=0.707268;AN=5008;NS=2504;DP=15154;EAS_AF=0.9881;AMR_AF=0.6138;AFR_AF=0.8268;EUR_AF=0.3936;SAS_AF=0.6452;AA=C|||;VT=SNP
16	89811209	rs17233623	C	T	100	PASS	AC=620;AF=0.123802;AN=5008;NS=2504;DP=14839;EAS_AF=0.2629;AMR_AF=0.0317;AFR_AF=0.0976;EUR_AF=0.0765;SAS_AF=0.1299;AA=c|||;VT=SNP
16	89811546	rs2074904	A	G	100	PASS	AC=360;AF=0.071885;AN=5008;NS=2504;DP=17777;EAS_AF=0.2579;AMR_AF=0.0202;AFR_AF=0.0038;EUR_AF=0.0646;SAS_AF=0.0164;AA=A|||;VT=SNP
16	89811663	rs2074903	T	C	100	PASS	AC=360;AF=0.071885;AN=5008;NS=2504;DP=24521;EAS_AF=0.2579;AMR_AF=0.0202;AFR_AF=0.0038;EUR_AF=0.0646;SAS_AF=0.0164;AA=T|||;VT=SNP
16	89811751	rs62054601	C	G	100	PASS	AC=359;AF=0.0716853;AN=5008;NS=2504;DP=21701;EAS_AF=0.2569;AMR_AF=0.0202;AFR_AF=0.0038;EUR_AF=0.0646;SAS_AF=0.0164;AA=c|||;VT=SNP
16	89811796	rs4785718	T	C	100	PASS	AC=2759;AF=0.550919;AN=5008;NS=2504;DP=17651;EAS_AF=0.7252;AMR_AF=0.5749;AFR_AF=0.6089;EUR_AF=0.3171;SAS_AF=0.5164;AA=-|||;VT=SNP
16	89812139	rs12923751	A	G	100	PASS	AC=2360;AF=0.471246;AN=5008;NS=2504;DP=13439;EAS_AF=0.7391;AMR_AF=0.3833;AFR_AF=0.5688;EUR_AF=0.2366;SAS_AF=0.3671;AA=-|||;VT=SNP
16	89812283	rs12922302	G	A	100	PASS	AC=3111;AF=0.621206;AN=5008;NS=2504;DP=24126;EAS_AF=0.9831;AMR_AF=0.5937;AFR_AF=0.6104;EUR_AF=0.3787;SAS_AF=0.5317;AA=A|||;VT=SNP
16	89812617	rs12102290	C	T	100	PASS	AC=3561;AF=0.711062;AN=5008;NS=2504;DP=18520;EAS_AF=0.9871;AMR_AF=0.6138;AFR_AF=0.8427;EUR_AF=0.3936;SAS_AF=0.6442;AA=T|||;VT=SNP
16	89812762	rs12102297	C	A	100	PASS	AC=3562;AF=0.711262;AN=5008;NS=2504;DP=19149;EAS_AF=0.9881;AMR_AF=0.6138;AFR_AF=0.8427;EUR_AF=0.3936;SAS_AF=0.6442;AA=A|||;VT=SNP
16	89813194	rs1800355	C	T	100	PASS	AC=359;AF=0.0716853;AN=5008;NS=2504;DP=18454;EAS_AF=0.2569;AMR_AF=0.0202;AFR_AF=0.0038;EUR_AF=0.0646;SAS_AF=0.0164;AA=C|||;VT=SNP
16	89813589	rs11641147	C	T	100	PASS	AC=359;AF=0.0716853;AN=5008;NS=2504;DP=16825;EAS_AF=0.2579;AMR_AF=0.0187;AFR_AF=0.0038;EUR_AF=0.0646;SAS_AF=0.0164;AA=C|||;VT=SNP
16	89813821	rs17233567	G	A	100	PASS	AC=360;AF=0.071885;AN=5008;NS=2504;DP=17006;EAS_AF=0.2589;AMR_AF=0.0187;AFR_AF=0.0038;EUR_AF=0.0646;SAS_AF=0.0164;AA=A|||;VT=SNP
16	89813966	rs1029673	T	G	100	PASS	AC=1274;AF=0.254393;AN=5008;NS=2504;DP=12333;EAS_AF=0.2659;AMR_AF=0.1527;AFR_AF=0.2451;EUR_AF=0.2624;SAS_AF=0.319;AA=G|||;VT=SNP
16	89813972	rs2003520	C	T	100	PASS	AC=3550;AF=0.708866;AN=5008;NS=2504;DP=12173;EAS_AF=0.9861;AMR_AF=0.5937;AFR_AF=0.8434;EUR_AF=0.3946;SAS_AF=0.6462;AA=T|||;VT=SNP
16	89813988	rs17227149	T	A	100	PASS	AC=360;AF=0.071885;AN=5008;NS=2504;DP=11768;EAS_AF=0.2589;AMR_AF=0.0187;AFR_AF=0.0038;EUR_AF=0.0646;SAS_AF=0.0164;AA=T|||;VT=SNP
16	89814064	rs2011925	T	G	100	PASS	AC=4233;AF=0.845248;AN=5008;NS=2504;DP=13923;EAS_AF=0.9911;AMR_AF=0.7421;AFR_AF=0.9796;EUR_AF=0.6004;SAS_AF=0.8384;AA=G|||;VT=SNP
16	89814188	rs4420527	A	G	100	PASS	AC=3566;AF=0.712061;AN=5008;NS=2504;DP=14865;EAS_AF=0.9881;AMR_AF=0.6124;AFR_AF=0.8434;EUR_AF=0.3946;SAS_AF=0.6472;AA=G|||;VT=SNP
16	89814604	rs45567439	G	A	100	PASS	AC=359;AF=0.0716853;AN=5008;NS=2504;DP=18849;EAS_AF=0.2579;AMR_AF=0.0187;AFR_AF=0.0038;EUR_AF=0.0646;SAS_AF=0.0164;AA=G|||;VT=SNP
16	89815152	rs17233497	G	A	100	PASS	AC=117;AF=0.0233626;AN=5008;NS=2504;DP=21735;EAS_AF=0.0218;AMR_AF=0.0187;AFR_AF=0.0038;EUR_AF=0.0646;SAS_AF=0.0123;AA=G|||;VT=SNP;EX_TARGET
16	89815217	rs1800345	C	T	100	PASS	AC=2729;AF=0.544928;AN=5008;NS=2504;DP=19146;EAS_AF=0.7252;AMR_AF=0.5735;AFR_AF=0.5885;EUR_AF=0.3161;SAS_AF=0.5153;AA=C|||;VT=SNP
16	89815321	rs17227085	C	T	100	PASS	AC=359;AF=0.0716853;AN=5008;NS=2504;DP=19897;EAS_AF=0.2579;AMR_AF=0.0187;AFR_AF=0.0038;EUR_AF=0.0646;SAS_AF=0.0164;AA=C|||;VT=SNP
16	89815656	rs2283564	T	C	100	PASS	AC=359;AF=0.0716853;AN=5008;NS=2504;DP=17491;EAS_AF=0.2579;AMR_AF=0.0187;AFR_AF=0.0038;EUR_AF=0.0646;SAS_AF=0.0164;AA=C|||;VT=SNP
16	89815781	rs8043882	T	C	100	PASS	AC=3547;AF=0.708267;AN=5008;NS=2504;DP=18495;EAS_AF=0.9881;AMR_AF=0.611;AFR_AF=0.8207;EUR_AF=0.3966;SAS_AF=0.6575;AA=C|||;VT=SNP
16	89815799	rs8044026	T	C	100	PASS	AC=2785;AF=0.55611;AN=5008;NS=2504;DP=18298;EAS_AF=0.7252;AMR_AF=0.5749;AFR_AF=0.6225;EUR_AF=0.3191;SAS_AF=0.5225;AA=T|||;VT=SNP
16	89815824	rs45524643	G	A	100	PASS	AC=359;AF=0.0716853;AN=5008;NS=2504;DP=19257;EAS_AF=0.2579;AMR_AF=0.0187;AFR_AF=0.0038;EUR_AF=0.0646;SAS_AF=0.0164;AA=G|||;VT=SNP
16	89816314	rs17227064	A	G	100	PASS	AC=359;AF=0.0716853;AN=5008;NS=2504;DP=17769;EAS_AF=0.2579;AMR_AF=0.0187;AFR_AF=0.0038;EUR_AF=0.0646;SAS_AF=0.0164;AA=G|||;VT=SNP;EX_TARGET
16	89816333	rs17227057	C	T	100	PASS	AC=359;AF=0.0716853;AN=5008;NS=2504;DP=17099;EAS_AF=0.2579;AMR_AF=0.0187;AFR_AF=0.0038;EUR_AF=0.0646;SAS_AF=0.0164;AA=C|||;VT=SNP;EX_TARGET
16	89816367	rs1800344	T	G	100	PASS	AC=359;AF=0.0716853;AN=5008;NS=2504;DP=18294;EAS_AF=0.2579;AMR_AF=0.0187;AFR_AF=0.0038;EUR_AF=0.0646;SAS_AF=0.0164;AA=T|||;VT=SNP
16	89816407	rs17233455	A	G	100	PASS	AC=360;AF=0.071885;AN=5008;NS=2504;DP=19201;EAS_AF=0.2579;AMR_AF=0.0187;AFR_AF=0.0045;EUR_AF=0.0646;SAS_AF=0.0164;AA=A|||;VT=SNP
16	89816424	rs17233448	G	T	100	PASS	AC=359;AF=0.0716853;AN=5008;NS=2504;DP=19116;EAS_AF=0.2579;AMR_AF=0.0187;AFR_AF=0.0038;EUR_AF=0.0646;SAS_AF=0.0164;AA=G|||;VT=SNP
16	89816569	rs62054609	C	A	100	PASS	AC=359;AF=0.0716853;AN=5008;NS=2504;DP=17202;EAS_AF=0.2579;AMR_AF=0.0187;AFR_AF=0.0038;EUR_AF=0.0646;SAS_AF=0.0164;AA=C|||;VT=SNP
16	89816745	rs142519821	G	C	100	PASS	AC=359;AF=0.0716853;AN=5008;NS=2504;DP=16397;EAS_AF=0.2579;AMR_AF=0.0187;AFR_AF=0.0038;EUR_AF=0.0646;SAS_AF=0.0164;AA=G|||;VT=SNP
16	89817017	rs62054611	T	C	100	PASS	AC=359;AF=0.0716853;AN=5008;NS=2504;DP=16453;EAS_AF=0.2579;AMR_AF=0.0187;AFR_AF=0.0038;EUR_AF=0.0646;SAS_AF=0.0164;AA=T|||;VT=SNP
16	89817569	rs12599002	G	A	100	PASS	AC=359;AF=0.0716853;AN=5008;NS=2504;DP=18495;EAS_AF=0.2579;AMR_AF=0.0187;AFR_AF=0.0038;EUR_AF=0.0646;SAS_AF=0.0164;AA=G|||;VT=SNP
16	89817777	rs2377043	G	T	100	PASS	AC=2879;AF=0.57488;AN=5008;NS=2504;DP=17126;EAS_AF=0.7302;AMR_AF=0.5764;AFR_AF=0.6021;EUR_AF=0.325;SAS_AF=0.6339;AA=G|||;VT=SNP
16	89817998	rs17233441	C	G	100	PASS	AC=359;AF=0.0716853;AN=5008;NS=2504;DP=15408;EAS_AF=0.2579;AMR_AF=0.0187;AFR_AF=0.0038;EUR_AF=0.0646;SAS_AF=0.0164;AA=G|||;VT=SNP
16	89818089	rs9926296	A	G	100	PASS	AC=3336;AF=0.666134;AN=5008;NS=2504;DP=16609;EAS_AF=0.9891;AMR_AF=0.6023;AFR_AF=0.6241;EUR_AF=0.4533;SAS_AF=0.6544;AA=a|||;VT=SNP
16	89818340	rs3743861	G	C	100	PASS	AC=2917;AF=0.582468;AN=5008;NS=2504;DP=14908;EAS_AF=0.7312;AMR_AF=0.5807;AFR_AF=0.5779;EUR_AF=0.3877;SAS_AF=0.637;AA=G|||;VT=SNP
16	89818491	rs3743860	T	C	100	PASS	AC=2937;AF=0.586462;AN=5008;NS=2504;DP=18558;EAS_AF=0.7312;AMR_AF=0.5836;AFR_AF=0.5893;EUR_AF=0.3897;SAS_AF=0.638;AA=T|||;VT=SNP
16	89818732	rs12931267	C	G	100	PASS	AC=106;AF=0.0211661;AN=5008;NS=2504;DP=18198;EAS_AF=0.0179;AMR_AF=0.0144;AFR_AF=0.003;EUR_AF=0.0686;SAS_AF=0.0051;AA=C|||;VT=SNP
16	89818908	rs12599846	C	T	100	PASS	AC=358;AF=0.0714856;AN=5008;NS=2504;DP=19088;EAS_AF=0.2579;AMR_AF=0.0187;AFR_AF=0.0038;EUR_AF=0.0636;SAS_AF=0.0164;AA=C|||;VT=SNP
16	89819305	rs17233392	C	T	100	PASS	AC=358;AF=0.0714856;AN=5008;NS=2504;DP=18893;EAS_AF=0.2579;AMR_AF=0.0187;AFR_AF=0.0038;EUR_AF=0.0636;SAS_AF=0.0164;AA=C|||;VT=SNP
16	89819427	rs17233385	T	C	100	PASS	AC=360;AF=0.071885;AN=5008;NS=2504;DP=21779;EAS_AF=0.2579;AMR_AF=0.0202;AFR_AF=0.0038;EUR_AF=0.0636;SAS_AF=0.0174;AA=t|||;VT=SNP
16	89819640	rs111269812	C	G	100	PASS	AC=192;AF=0.0383387;AN=5008;NS=2504;DP=17439;EAS_AF=0.0694;AMR_AF=0.062;AFR_AF=0;EUR_AF=0.0139;SAS_AF=0.0665;AA=c|||;VT=SNP
16	89819702	rs7203255	G	A	100	PASS	AC=2842;AF=0.567492;AN=5008;NS=2504;DP=15768;EAS_AF=0.7302;AMR_AF=0.5735;AFR_AF=0.5764;EUR_AF=0.325;SAS_AF=0.6329;AA=g|||;VT=SNP
16	89819737	rs7203281	G	A	100	PASS	AC=2870;AF=0.573083;AN=5008;NS=2504;DP=15966;EAS_AF=0.7292;AMR_AF=0.5663;AFR_AF=0.6051;EUR_AF=0.325;SAS_AF=0.6288;AA=g|||;VT=SNP
16	89819816	rs7205519	A	G	100	PASS	AC=2882;AF=0.575479;AN=5008;NS=2504;DP=17370;EAS_AF=0.7302;AMR_AF=0.5749;AFR_AF=0.6059;EUR_AF=0.325;SAS_AF=0.6329;AA=N|||;VT=SNP
16	89819881	rs7203511	G	C	100	PASS	AC=2840;AF=0.567093;AN=5008;NS=2504;DP=20405;EAS_AF=0.7302;AMR_AF=0.5735;AFR_AF=0.5772;EUR_AF=0.3231;SAS_AF=0.6319;AA=-|||;VT=SNP
16	89819932	rs11649642	G	A	100	PASS	AC=1015;AF=0.202676;AN=5008;NS=2504;DP=21618;EAS_AF=0.2599;AMR_AF=0.1369;AFR_AF=0.1377;EUR_AF=0.2724;SAS_AF=0.2065;AA=-|||;VT=SNP
16	89820149	rs7206120	A	C	100	PASS	AC=2697;AF=0.538538;AN=5008;NS=2504;DP=18057;EAS_AF=0.7242;AMR_AF=0.5648;AFR_AF=0.5643;EUR_AF=0.3181;SAS_AF=0.5204;AA=-|||;VT=SNP
16	89820185	rs7206308	A	G	100	PASS	AC=2883;AF=0.575679;AN=5008;NS=2504;DP=18937;EAS_AF=0.7302;AMR_AF=0.5749;AFR_AF=0.6059;EUR_AF=0.325;SAS_AF=0.6339;AA=-|||;VT=SNP
16	89820202	rs7205604	C	G	100	PASS	AC=2884;AF=0.575879;AN=5008;NS=2504;DP=18740;EAS_AF=0.7302;AMR_AF=0.5749;AFR_AF=0.6059;EUR_AF=0.326;SAS_AF=0.6339;AA=-|||;VT=SNP
16	89820416	rs7206721	A	C	100	PASS	AC=2873;AF=0.573682;AN=5008;NS=2504;DP=17888;EAS_AF=0.7302;AMR_AF=0.5749;AFR_AF=0.5983;EUR_AF=0.325;SAS_AF=0.6339;AA=-|||;VT=SNP
16	89820441	rs7205993	C	G	100	PASS	AC=2883;AF=0.575679;AN=5008;NS=2504;DP=16961;EAS_AF=0.7302;AMR_AF=0.5749;AFR_AF=0.6059;EUR_AF=0.325;SAS_AF=0.6339;AA=-|||;VT=SNP
16	89821080	rs12923946	C	T	100	PASS	AC=4193;AF=0.83726;AN=5008;NS=2504;DP=19431;EAS_AF=0.9911;AMR_AF=0.7334;AFR_AF=0.9569;EUR_AF=0.5974;SAS_AF=0.8374;AA=T|||;VT=SNP
16	89821131	rs62054638	G	C	100	PASS	AC=359;AF=0.0716853;AN=5008;NS=2504;DP=21293;EAS_AF=0.2579;AMR_AF=0.0187;AFR_AF=0.0038;EUR_AF=0.0646;SAS_AF=0.0164;AA=G|||;VT=SNP
16	89821489	rs62054639	C	T	100	PASS	AC=359;AF=0.0716853;AN=5008;NS=2504;DP=19904;EAS_AF=0.2579;AMR_AF=0.0187;AFR_AF=0.0038;EUR_AF=0.0646;SAS_AF=0.0164;AA=T|||;VT=SNP
16	89821960	rs7195752	A	G	100	PASS	AC=3039;AF=0.606829;AN=5008;NS=2504;DP=15813;EAS_AF=0.7302;AMR_AF=0.5821;AFR_AF=0.7194;EUR_AF=0.326;SAS_AF=0.6339;AA=A|||;VT=SNP
16	89822118	rs7201028	T	C	100	PASS	AC=2859;AF=0.570887;AN=5008;NS=2504;DP=15949;EAS_AF=0.7302;AMR_AF=0.5749;AFR_AF=0.587;EUR_AF=0.326;SAS_AF=0.6339;AA=T|||;VT=SNP
16	89822331	rs12597296	C	T	100	PASS	AC=361;AF=0.0720847;AN=5008;NS=2504;DP=11724;EAS_AF=0.2589;AMR_AF=0.0187;AFR_AF=0.0038;EUR_AF=0.0646;SAS_AF=0.0174;AA=c|||;VT=SNP
16	89822364	rs12597299	C	A	100	PASS	AC=361;AF=0.0720847;AN=5008;NS=2504;DP=15119;EAS_AF=0.2589;AMR_AF=0.0187;AFR_AF=0.0038;EUR_AF=0.0646;SAS_AF=0.0174;AA=C|||;VT=SNP
16	89822793	rs76784033	T	C	100	PASS	AC=359;AF=0.0716853;AN=5008;NS=2504;DP=19076;EAS_AF=0.2579;AMR_AF=0.0187;AFR_AF=0.0038;EUR_AF=0.0646;SAS_AF=0.0164;AA=t|||;VT=SNP
16	89823157	rs62054640	C	T	100	PASS	AC=359;AF=0.0716853;AN=5008;NS=2504;DP=19621;EAS_AF=0.2579;AMR_AF=0.0187;AFR_AF=0.0038;EUR_AF=0.0646;SAS_AF=0.0164;AA=c|||;VT=SNP
16	89823393	rs7191144	C	T	100	PASS	AC=3914;AF=0.78155;AN=5008;NS=2504;DP=21414;EAS_AF=0.9911;AMR_AF=0.7089;AFR_AF=0.7708;EUR_AF=0.5885;SAS_AF=0.8303;AA=N|||;VT=SNP
16	89824263	rs3785281	G	C	100	PASS	AC=362;AF=0.0722843;AN=5008;NS=2504;DP=24071;EAS_AF=0.2609;AMR_AF=0.0187;AFR_AF=0.0038;EUR_AF=0.0646;SAS_AF=0.0164;AA=G|||;VT=SNP
16	89824348	rs4490003	C	A	100	PASS	AC=2681;AF=0.535343;AN=5008;NS=2504;DP=20597;EAS_AF=0.7202;AMR_AF=0.5663;AFR_AF=0.5651;EUR_AF=0.3131;SAS_AF=0.5112;AA=C|||;VT=SNP
16	89824384	rs3785280	C	G	100	PASS	AC=2875;AF=0.574081;AN=5008;NS=2504;DP=19188;EAS_AF=0.7282;AMR_AF=0.5749;AFR_AF=0.6051;EUR_AF=0.3231;SAS_AF=0.6309;AA=C|||;VT=SNP
16	89824562	rs3785279	G	C	100	PASS	AC=361;AF=0.0720847;AN=5008;NS=2504;DP=19272;EAS_AF=0.2599;AMR_AF=0.0187;AFR_AF=0.0038;EUR_AF=0.0646;SAS_AF=0.0164;AA=G|||;VT=SNP
16	89824753	rs12709093	T	C	100	PASS	AC=2855;AF=0.570088;AN=5008;NS=2504;DP=22331;EAS_AF=0.7282;AMR_AF=0.5735;AFR_AF=0.5885;EUR_AF=0.3231;SAS_AF=0.6339;AA=T|||;VT=SNP
16	89825065	rs17226980	G	A	100	PASS	AC=361;AF=0.0720847;AN=5008;NS=2504;DP=22388;EAS_AF=0.2599;AMR_AF=0.0187;AFR_AF=0.0038;EUR_AF=0.0646;SAS_AF=0.0164;AA=G|||;VT=SNP;EX_TARGET
16	89825248	rs17226973	T	C	100	PASS	AC=361;AF=0.0720847;AN=5008;NS=2504;DP=15787;EAS_AF=0.2599;AMR_AF=0.0187;AFR_AF=0.0038;EUR_AF=0.0646;SAS_AF=0.0164;AA=T|||;VT=SNP
16	89825338	rs17226966	A	G	100	PASS	AC=361;AF=0.0720847;AN=5008;NS=2504;DP=18486;EAS_AF=0.2599;AMR_AF=0.0187;AFR_AF=0.0038;EUR_AF=0.0646;SAS_AF=0.0164;AA=G|||;VT=SNP
16	89825495	rs7204328	C	G	100	PASS	AC=4198;AF=0.838259;AN=5008;NS=2504;DP=15889;EAS_AF=0.9911;AMR_AF=0.7363;AFR_AF=0.9569;EUR_AF=0.5984;SAS_AF=0.8395;AA=G|||;VT=SNP
16	89825662	rs17226953	A	T	100	PASS	AC=331;AF=0.0660942;AN=5008;NS=2504;DP=13769;EAS_AF=0.0476;AMR_AF=0.0735;AFR_AF=0.0091;EUR_AF=0.1402;SAS_AF=0.0808;AA=a|||;VT=SNP
16	89825857	rs3819567	C	T	100	PASS	AC=2687;AF=0.536542;AN=5008;NS=2504;DP=15238;EAS_AF=0.7232;AMR_AF=0.5648;AFR_AF=0.5643;EUR_AF=0.3151;SAS_AF=0.5143;AA=c|||;VT=SNP
16	89825970	rs3819568	A	G	100	PASS	AC=2702;AF=0.539537;AN=5008;NS=2504;DP=15994;EAS_AF=0.7232;AMR_AF=0.5648;AFR_AF=0.5734;EUR_AF=0.3161;SAS_AF=0.5164;AA=a|||;VT=SNP
16	89826336	rs3819569	G	C	100	PASS	AC=342;AF=0.0682907;AN=5008;NS=2504;DP=14833;EAS_AF=0.247;AMR_AF=0.0187;AFR_AF=0.0038;EUR_AF=0.0586;SAS_AF=0.0164;AA=C|||;VT=SNP
16	89826342	rs3819570	C	T	100	PASS	AC=342;AF=0.0682907;AN=5008;NS=2504;DP=14489;EAS_AF=0.247;AMR_AF=0.0187;AFR_AF=0.0038;EUR_AF=0.0586;SAS_AF=0.0164;AA=C|||;VT=SNP
16	89826372	rs3819571	C	T	100	PASS	AC=342;AF=0.0682907;AN=5008;NS=2504;DP=13771;EAS_AF=0.247;AMR_AF=0.0187;AFR_AF=0.0038;EUR_AF=0.0586;SAS_AF=0.0164;AA=c|||;VT=SNP
16	89826373	rs3819572	G	T	100	PASS	AC=343;AF=0.0684904;AN=5008;NS=2504;DP=13695;EAS_AF=0.247;AMR_AF=0.0187;AFR_AF=0.0045;EUR_AF=0.0586;SAS_AF=0.0164;AA=G|||;VT=SNP
16	89826394	rs3819573	C	G	100	PASS	AC=346;AF=0.0690895;AN=5008;NS=2504;DP=14413;EAS_AF=0.247;AMR_AF=0.0202;AFR_AF=0.0053;EUR_AF=0.0586;SAS_AF=0.0174;AA=C|||;VT=SNP
16	89826630	rs3819574	G	A	100	PASS	AC=361;AF=0.0720847;AN=5008;NS=2504;DP=16675;EAS_AF=0.2599;AMR_AF=0.0187;AFR_AF=0.0038;EUR_AF=0.0646;SAS_AF=0.0164;AA=G|||;VT=SNP
16	89826723	rs2238526	G	A	100	PASS	AC=3389;AF=0.676717;AN=5008;NS=2504;DP=18537;EAS_AF=0.7302;AMR_AF=0.6888;AFR_AF=0.6354;EUR_AF=0.5288;SAS_AF=0.8211;AA=G|||;VT=SNP
16	89826892	rs4785720	T	A	100	PASS	AC=2874;AF=0.573882;AN=5008;NS=2504;DP=18241;EAS_AF=0.7282;AMR_AF=0.5706;AFR_AF=0.6036;EUR_AF=0.325;SAS_AF=0.6329;AA=T|||;VT=SNP
16	89826901	rs2376885	G	A	100	PASS	AC=2874;AF=0.573882;AN=5008;NS=2504;DP=17875;EAS_AF=0.7282;AMR_AF=0.5706;AFR_AF=0.6036;EUR_AF=0.325;SAS_AF=0.6329;AA=G|||;VT=SNP
16	89826922	rs2376884	C	T	100	PASS	AC=4003;AF=0.799321;AN=5008;NS=2504;DP=17104;EAS_AF=0.9911;AMR_AF=0.7248;AFR_AF=0.8185;EUR_AF=0.5944;SAS_AF=0.8395;AA=T|||;VT=SNP
16	89826926	rs2376883	A	G	100	PASS	AC=4003;AF=0.799321;AN=5008;NS=2504;DP=17038;EAS_AF=0.9911;AMR_AF=0.7248;AFR_AF=0.8185;EUR_AF=0.5944;SAS_AF=0.8395;AA=G|||;VT=SNP
16	89827002	rs2376882	T	C	100	PASS	AC=3968;AF=0.792332;AN=5008;NS=2504;DP=20068;EAS_AF=0.9911;AMR_AF=0.7161;AFR_AF=0.7965;EUR_AF=0.5944;SAS_AF=0.8395;AA=C|||;VT=SNP
16	89827011	rs2376881	C	G	100	PASS	AC=4200;AF=0.838658;AN=5008;NS=2504;DP=20381;EAS_AF=0.9911;AMR_AF=0.7363;AFR_AF=0.9569;EUR_AF=0.5994;SAS_AF=0.8405;AA=G|||;VT=SNP
16	89827239	rs2239356	T	C	100	PASS	AC=361;AF=0.0720847;AN=5008;NS=2504;DP=19975;EAS_AF=0.2599;AMR_AF=0.0187;AFR_AF=0.0038;EUR_AF=0.0646;SAS_AF=0.0164;AA=T|||;VT=SNP
16	89827251	rs2239357	G	A	100	PASS	AC=361;AF=0.0720847;AN=5008;NS=2504;DP=19098;EAS_AF=0.2599;AMR_AF=0.0187;AFR_AF=0.0038;EUR_AF=0.0646;SAS_AF=0.0164;AA=A|||;VT=SNP
16	89827330	rs2239358	C	G	100	PASS	AC=361;AF=0.0720847;AN=5008;NS=2504;DP=18456;EAS_AF=0.2599;AMR_AF=0.0187;AFR_AF=0.0038;EUR_AF=0.0646;SAS_AF=0.0164;AA=C|||;VT=SNP
16	89827435	rs12599473	A	C	100	PASS	AC=361;AF=0.0720847;AN=5008;NS=2504;DP=20042;EAS_AF=0.2599;AMR_AF=0.0187;AFR_AF=0.0038;EUR_AF=0.0646;SAS_AF=0.0164;AA=C|||;VT=SNP
16	89827556	rs2283565	G	T	100	PASS	AC=361;AF=0.0720847;AN=5008;NS=2504;DP=17972;EAS_AF=0.2599;AMR_AF=0.0187;AFR_AF=0.0038;EUR_AF=0.0646;SAS_AF=0.0164;AA=A|||;VT=SNP
16	89827610	rs2283566	G	A	100	PASS	AC=361;AF=0.0720847;AN=5008;NS=2504;DP=17549;EAS_AF=0.2599;AMR_AF=0.0187;AFR_AF=0.0038;EUR_AF=0.0646;SAS_AF=0.0164;AA=G|||;VT=SNP
16	89827755	rs11648879	A	G	100	PASS	AC=364;AF=0.0726837;AN=5008;NS=2504;DP=13450;EAS_AF=0.2599;AMR_AF=0.0187;AFR_AF=0.0045;EUR_AF=0.0656;SAS_AF=0.0174;AA=A|||;VT=SNP
16	89828043	rs78904586	T	A	100	PASS	AC=356;AF=0.0710863;AN=5008;NS=2504;DP=17294;EAS_AF=0.0655;AMR_AF=0.0735;AFR_AF=0.0098;EUR_AF=0.1402;SAS_AF=0.0869;AA=T|||;VT=SNP
16	89828220	rs12933317	A	G	100	PASS	AC=365;AF=0.0728834;AN=5008;NS=2504;DP=19337;EAS_AF=0.2609;AMR_AF=0.0187;AFR_AF=0.0061;EUR_AF=0.0646;SAS_AF=0.0164;AA=G|||;VT=SNP
16	89828437	rs17233253	A	G	100	PASS	AC=361;AF=0.0720847;AN=5008;NS=2504;DP=19685;EAS_AF=0.2599;AMR_AF=0.0187;AFR_AF=0.0038;EUR_AF=0.0646;SAS_AF=0.0164;AA=-|||;VT=SNP;EX_TARGET
16	89828484	rs17226841	C	T	100	PASS	AC=361;AF=0.0720847;AN=5008;NS=2504;DP=19877;EAS_AF=0.2599;AMR_AF=0.0187;AFR_AF=0.0038;EUR_AF=0.0646;SAS_AF=0.0164;AA=C|||;VT=SNP
16	89828669	rs6500441	C	G	100	PASS	AC=3425;AF=0.683906;AN=5008;NS=2504;DP=21436;EAS_AF=0.9881;AMR_AF=0.598;AFR_AF=0.7474;EUR_AF=0.3857;SAS_AF=0.6524;AA=G|||;VT=SNP
16	89828862	rs6500442	T	C	100	PASS	AC=3446;AF=0.688099;AN=5008;NS=2504;DP=15472;EAS_AF=0.9881;AMR_AF=0.5965;AFR_AF=0.764;EUR_AF=0.3857;SAS_AF=0.6524;AA=C|||;VT=SNP
16	89829196	rs12598276	G	C	100	PASS	AC=362;AF=0.0722843;AN=5008;NS=2504;DP=14967;EAS_AF=0.2609;AMR_AF=0.0187;AFR_AF=0.0038;EUR_AF=0.0646;SAS_AF=0.0164;AA=G|||;VT=SNP
16	89829201	rs9806894	G	C	100	PASS	AC=2848;AF=0.56869;AN=5008;NS=2504;DP=15103;EAS_AF=0.7272;AMR_AF=0.5692;AFR_AF=0.5862;EUR_AF=0.3211;SAS_AF=0.636;AA=G|||;VT=SNP
16	89829455	rs62054643	A	G	100	PASS	AC=362;AF=0.0722843;AN=5008;NS=2504;DP=13887;EAS_AF=0.2609;AMR_AF=0.0187;AFR_AF=0.0038;EUR_AF=0.0646;SAS_AF=0.0164;AA=A|||;VT=SNP
16	89829539	rs12924011	C	T	100	PASS	AC=349;AF=0.0696885;AN=5008;NS=2504;DP=11373;EAS_AF=0.0615;AMR_AF=0.0735;AFR_AF=0.0091;EUR_AF=0.1382;SAS_AF=0.0869;AA=C|||;VT=SNP
16	89829863	rs117555146	C	T	100	PASS	AC=164;AF=0.0327476;AN=5008;NS=2504;DP=12255;EAS_AF=0.0615;AMR_AF=0.0403;AFR_AF=0;EUR_AF=0.0139;SAS_AF=0.0613;AA=C|||;VT=SNP
16	89829864	rs116953717	A	G	100	PASS	AC=169;AF=0.033746;AN=5008;NS=2504;DP=12270;EAS_AF=0.0645;AMR_AF=0.0418;AFR_AF=0;EUR_AF=0.0139;SAS_AF=0.0624;AA=A|||;VT=SNP
16	89829895	rs12447465	C	T	100	PASS	AC=3445;AF=0.687899;AN=5008;NS=2504;DP=13647;EAS_AF=0.9881;AMR_AF=0.5965;AFR_AF=0.7625;EUR_AF=0.3867;SAS_AF=0.6524;AA=T|||;VT=SNP
16	89830462	rs12925427	C	G	100	PASS	AC=2848;AF=0.56869;AN=5008;NS=2504;DP=15867;EAS_AF=0.7292;AMR_AF=0.5706;AFR_AF=0.584;EUR_AF=0.3221;SAS_AF=0.635;AA=C|||;VT=SNP
16	89830493	rs12929831	T	C	100	PASS	AC=2848;AF=0.56869;AN=5008;NS=2504;DP=14443;EAS_AF=0.7292;AMR_AF=0.5692;AFR_AF=0.5847;EUR_AF=0.3221;SAS_AF=0.635;AA=T|||;VT=SNP
16	89831243	rs11076619	C	A	100	PASS	AC=358;AF=0.0714856;AN=5008;NS=2504;DP=20356;EAS_AF=0.2579;AMR_AF=0.0187;AFR_AF=0.0038;EUR_AF=0.0636;SAS_AF=0.0164;AA=C|||;VT=SNP;EX_TARGET
16	89831520	rs11076620	A	T	100	PASS	AC=359;AF=0.0716853;AN=5008;NS=2504;DP=23224;EAS_AF=0.2589;AMR_AF=0.0187;AFR_AF=0.0038;EUR_AF=0.0636;SAS_AF=0.0164;AA=A|||;VT=SNP
16	89831558	rs12600151	C	T	100	PASS	AC=359;AF=0.0716853;AN=5008;NS=2504;DP=21567;EAS_AF=0.2589;AMR_AF=0.0187;AFR_AF=0.0038;EUR_AF=0.0636;SAS_AF=0.0164;AA=C|||;VT=SNP
16	89831630	rs12600047	G	A	100	PASS	AC=359;AF=0.0716853;AN=5008;NS=2504;DP=19893;EAS_AF=0.2589;AMR_AF=0.0187;AFR_AF=0.0038;EUR_AF=0.0636;SAS_AF=0.0164;AA=A|||;VT=SNP
16	89831819	rs2159115	A	G	100	PASS	AC=4188;AF=0.836262;AN=5008;NS=2504;DP=20006;EAS_AF=0.9911;AMR_AF=0.7363;AFR_AF=0.9561;EUR_AF=0.5865;SAS_AF=0.8425;AA=G|||;VT=SNP
16	89831841	rs2159114	A	G	100	PASS	AC=4200;AF=0.838658;AN=5008;NS=2504;DP=20696;EAS_AF=0.9911;AMR_AF=0.7378;AFR_AF=0.9569;EUR_AF=0.5964;SAS_AF=0.8425;AA=G|||;VT=SNP
16	89832083	rs2159113	C	T	100	PASS	AC=3064;AF=0.611821;AN=5008;NS=2504;DP=17621;EAS_AF=0.7292;AMR_AF=0.5764;AFR_AF=0.7413;EUR_AF=0.3231;SAS_AF=0.638;AA=C|||;VT=SNP
16	89832364	rs2376880	T	C	100	PASS	AC=2710;AF=0.541134;AN=5008;NS=2504;DP=17504;EAS_AF=0.7212;AMR_AF=0.5634;AFR_AF=0.5779;EUR_AF=0.3131;SAS_AF=0.5245;AA=T|||;VT=SNP
16	89832693	rs17226757	A	G	100	PASS	AC=366;AF=0.0730831;AN=5008;NS=2504;DP=13508;EAS_AF=0.2659;AMR_AF=0.0187;AFR_AF=0.0038;EUR_AF=0.0626;SAS_AF=0.0174;AA=G|||;VT=SNP
16	89832751	rs17233176	G	C	100	PASS	AC=359;AF=0.0716853;AN=5008;NS=2504;DP=19289;EAS_AF=0.2589;AMR_AF=0.0187;AFR_AF=0.0038;EUR_AF=0.0636;SAS_AF=0.0164;AA=G|||;VT=SNP
16	89832848	rs8055825	C	T	100	PASS	AC=3422;AF=0.683307;AN=5008;NS=2504;DP=15296;EAS_AF=0.9881;AMR_AF=0.5951;AFR_AF=0.7443;EUR_AF=0.3857;SAS_AF=0.6554;AA=T|||;VT=SNP
16	89833097	rs8061447	T	C	100	PASS	AC=2851;AF=0.569289;AN=5008;NS=2504;DP=13180;EAS_AF=0.7292;AMR_AF=0.5677;AFR_AF=0.5832;EUR_AF=0.325;SAS_AF=0.638;AA=T|||;VT=SNP
16	89833774	rs7203907	C	G	100	PASS	AC=3425;AF=0.683906;AN=5008;NS=2504;DP=19182;EAS_AF=0.9881;AMR_AF=0.5937;AFR_AF=0.7443;EUR_AF=0.3887;SAS_AF=0.6564;AA=G|||;VT=SNP
16	89833881	rs6500443	G	T	100	PASS	AC=3422;AF=0.683307;AN=5008;NS=2504;DP=18016;EAS_AF=0.9881;AMR_AF=0.5951;AFR_AF=0.7421;EUR_AF=0.3877;SAS_AF=0.6564;AA=T|||;VT=SNP
16	89834025	rs6500444	C	G	100	PASS	AC=2671;AF=0.533347;AN=5008;NS=2504;DP=18580;EAS_AF=0.7192;AMR_AF=0.5591;AFR_AF=0.5575;EUR_AF=0.3151;SAS_AF=0.5153;AA=C|||;VT=SNP
16	89834076	rs6500445	T	C	100	PASS	AC=3449;AF=0.688698;AN=5008;NS=2504;DP=19536;EAS_AF=0.9871;AMR_AF=0.5965;AFR_AF=0.7625;EUR_AF=0.3877;SAS_AF=0.6564;AA=C|||;VT=SNP
16	89834270	rs76075456	T	C	100	PASS	AC=358;AF=0.0714856;AN=5008;NS=2504;DP=17438;EAS_AF=0.2589;AMR_AF=0.0187;AFR_AF=0.0038;EUR_AF=0.0626;SAS_AF=0.0164;AA=T|||;VT=SNP
16	89834661	rs11860203	A	C	100	PASS	AC=2688;AF=0.536741;AN=5008;NS=2504;DP=21362;EAS_AF=0.7222;AMR_AF=0.5591;AFR_AF=0.5673;EUR_AF=0.3191;SAS_AF=0.5123;AA=A|||;VT=SNP
16	89834971	rs1974583	C	G	100	PASS	AC=2667;AF=0.532548;AN=5008;NS=2504;DP=18437;EAS_AF=0.7212;AMR_AF=0.5591;AFR_AF=0.553;EUR_AF=0.3171;SAS_AF=0.5133;AA=C|||;VT=SNP
16	89835097	rs1010356	A	G	100	PASS	AC=2672;AF=0.533546;AN=5008;NS=2504;DP=23508;EAS_AF=0.7192;AMR_AF=0.5591;AFR_AF=0.559;EUR_AF=0.3171;SAS_AF=0.5123;AA=A|||;VT=SNP
16	89835234	rs11645916	G	A	100	PASS	AC=358;AF=0.0714856;AN=5008;NS=2504;DP=17893;EAS_AF=0.2589;AMR_AF=0.0187;AFR_AF=0.0038;EUR_AF=0.0626;SAS_AF=0.0164;AA=G|||;VT=SNP
16	89835289	rs3890534	C	T	100	PASS	AC=1096;AF=0.21885;AN=5008;NS=2504;DP=15678;EAS_AF=0.5159;AMR_AF=0.3415;AFR_AF=0.0446;EUR_AF=0.1054;SAS_AF=0.1779;AA=C|||;VT=SNP
16	89835401	rs17226666	G	A	100	PASS	AC=357;AF=0.0712859;AN=5008;NS=2504;DP=16334;EAS_AF=0.2579;AMR_AF=0.0187;AFR_AF=0.0038;EUR_AF=0.0626;SAS_AF=0.0164;AA=G|||;VT=SNP
16	89835521	rs4785595	A	G	100	PASS	AC=3171;AF=0.633187;AN=5008;NS=2504;DP=21004;EAS_AF=0.9881;AMR_AF=0.5879;AFR_AF=0.5575;EUR_AF=0.3897;SAS_AF=0.6524;AA=a|||;VT=SNP
16	89836323	rs7195066	C	T	100	PASS	AC=3339;AF=0.666733;AN=5008;NS=2504;DP=17886;EAS_AF=0.9881;AMR_AF=0.5821;AFR_AF=0.7398;EUR_AF=0.3221;SAS_AF=0.6513;AA=T|||;VT=SNP;EX_TARGET
16	89836781	rs886952	G	A	100	PASS	AC=3449;AF=0.688698;AN=5008;NS=2504;DP=21183;EAS_AF=0.9871;AMR_AF=0.598;AFR_AF=0.7625;EUR_AF=0.3897;SAS_AF=0.6534;AA=A|||;VT=SNP
16	89836865	rs886951	A	G	100	PASS	AC=3450;AF=0.688898;AN=5008;NS=2504;DP=19379;EAS_AF=0.9861;AMR_AF=0.598;AFR_AF=0.7625;EUR_AF=0.3897;SAS_AF=0.6554;AA=G|||;VT=SNP
16	89836872	rs886950	T	C	100	PASS	AC=3428;AF=0.684505;AN=5008;NS=2504;DP=19139;EAS_AF=0.9881;AMR_AF=0.5965;AFR_AF=0.7443;EUR_AF=0.3907;SAS_AF=0.6554;AA=T|||;VT=SNP
16	89837326	rs11645240	T	C	100	PASS	AC=358;AF=0.0714856;AN=5008;NS=2504;DP=16949;EAS_AF=0.2579;AMR_AF=0.0202;AFR_AF=0.0038;EUR_AF=0.0626;SAS_AF=0.0164;AA=C|||;VT=SNP
16	89837367	rs11644213	A	G	100	PASS	AC=358;AF=0.0714856;AN=5008;NS=2504;DP=17146;EAS_AF=0.2569;AMR_AF=0.0216;AFR_AF=0.0038;EUR_AF=0.0626;SAS_AF=0.0164;AA=G|||;VT=SNP
16	89837491	rs11645321	T	C	100	PASS	AC=357;AF=0.0712859;AN=5008;NS=2504;DP=16655;EAS_AF=0.2569;AMR_AF=0.0202;AFR_AF=0.0038;EUR_AF=0.0626;SAS_AF=0.0164;AA=T|||;VT=SNP
16	89837927	rs11076621	A	G	100	PASS	AC=362;AF=0.0722843;AN=5008;NS=2504;DP=18604;EAS_AF=0.2619;AMR_AF=0.0202;AFR_AF=0.0038;EUR_AF=0.0626;SAS_AF=0.0164;AA=G|||;VT=SNP
16	89837951	rs11076622	T	C	100	PASS	AC=363;AF=0.072484;AN=5008;NS=2504;DP=19065;EAS_AF=0.2629;AMR_AF=0.0202;AFR_AF=0.0038;EUR_AF=0.0626;SAS_AF=0.0164;AA=C|||;VT=SNP
16	89838078	rs1800340	A	G	100	PASS	AC=2804;AF=0.559904;AN=5008;NS=2504;DP=18046;EAS_AF=0.7242;AMR_AF=0.5677;AFR_AF=0.5507;EUR_AF=0.327;SAS_AF=0.637;AA=A|||;VT=SNP;EX_TARGET
16	89838541	rs1007932	C	T	100	PASS	AC=692;AF=0.138179;AN=5008;NS=2504;DP=21715;EAS_AF=0.256;AMR_AF=0.036;AFR_AF=0.1558;EUR_AF=0.0736;SAS_AF=0.1319;AA=T|||;VT=SNP
16	89838578	rs11646766	A	T	100	PASS	AC=360;AF=0.071885;AN=5008;NS=2504;DP=21956;EAS_AF=0.2599;AMR_AF=0.0202;AFR_AF=0.0038;EUR_AF=0.0626;SAS_AF=0.0164;AA=T|||;VT=SNP
16	89838700	rs11641552	C	A	100	PASS	AC=352;AF=0.0702875;AN=5008;NS=2504;DP=20503;EAS_AF=0.252;AMR_AF=0.0202;AFR_AF=0.0038;EUR_AF=0.0626;SAS_AF=0.0164;AA=c|||;VT=SNP
16	89838834	rs1007931	T	C	100	PASS	AC=2917;AF=0.582468;AN=5008;NS=2504;DP=20728;EAS_AF=0.7252;AMR_AF=0.5836;AFR_AF=0.6006;EUR_AF=0.339;SAS_AF=0.6605;AA=T|||;VT=SNP
16	89838862	rs17226554	T	C	100	PASS	AC=363;AF=0.072484;AN=5008;NS=2504;DP=20970;EAS_AF=0.2629;AMR_AF=0.0202;AFR_AF=0.0038;EUR_AF=0.0626;SAS_AF=0.0164;AA=t|||;VT=SNP
16	89839142	rs3785277	G	C	100	PASS	AC=363;AF=0.072484;AN=5008;NS=2504;DP=17482;EAS_AF=0.2629;AMR_AF=0.0202;AFR_AF=0.0038;EUR_AF=0.0626;SAS_AF=0.0164;AA=G|||;VT=SNP
16	89839306	rs12599180	A	G	100	PASS	AC=3407;AF=0.680312;AN=5008;NS=2504;DP=21103;EAS_AF=0.9861;AMR_AF=0.5965;AFR_AF=0.7307;EUR_AF=0.3897;SAS_AF=0.6554;AA=G|||;VT=SNP
16	89839637	rs1800339	C	A	100	PASS	AC=363;AF=0.072484;AN=5008;NS=2504;DP=19181;EAS_AF=0.2629;AMR_AF=0.0202;AFR_AF=0.0038;EUR_AF=0.0626;SAS_AF=0.0164;AA=C|||;VT=SNP
16	89839766	rs17232910	G	C	100	PASS	AC=371;AF=0.0740815;AN=5008;NS=2504;DP=17511;EAS_AF=0.2698;AMR_AF=0.0202;AFR_AF=0.0038;EUR_AF=0.0626;SAS_AF=0.0174;AA=G|||;VT=SNP;EX_TARGET
16	89839854	rs17226519	T	C	100	PASS	AC=363;AF=0.072484;AN=5008;NS=2504;DP=18036;EAS_AF=0.2629;AMR_AF=0.0202;AFR_AF=0.0038;EUR_AF=0.0626;SAS_AF=0.0164;AA=C|||;VT=SNP
16	89839976	rs17226512	T	C	100	PASS	AC=363;AF=0.072484;AN=5008;NS=2504;DP=17245;EAS_AF=0.2629;AMR_AF=0.0202;AFR_AF=0.0038;EUR_AF=0.0626;SAS_AF=0.0164;AA=T|||;VT=SNP
16	89839997	rs4785721	G	A	100	PASS	AC=3241;AF=0.647165;AN=5008;NS=2504;DP=16701;EAS_AF=0.9821;AMR_AF=0.5865;AFR_AF=0.7133;EUR_AF=0.3797;SAS_AF=0.5307;AA=A|||;VT=SNP
16	89840453	rs17232903	G	C	100	PASS	AC=363;AF=0.072484;AN=5008;NS=2504;DP=17822;EAS_AF=0.2629;AMR_AF=0.0202;AFR_AF=0.0038;EUR_AF=0.0626;SAS_AF=0.0164;AA=G|||;VT=SNP
16	89840631	rs17226498	T	C	100	PASS	AC=363;AF=0.072484;AN=5008;NS=2504;DP=16562;EAS_AF=0.2629;AMR_AF=0.0202;AFR_AF=0.0038;EUR_AF=0.0626;SAS_AF=0.0164;AA=T|||;VT=SNP
16	89840708	rs2238527	C	A	100	PASS	AC=363;AF=0.072484;AN=5008;NS=2504;DP=16483;EAS_AF=0.2629;AMR_AF=0.0202;AFR_AF=0.0038;EUR_AF=0.0626;SAS_AF=0.0164;AA=A|||;VT=SNP
16	89840856	rs2190808	C	T	100	PASS	AC=364;AF=0.0726837;AN=5008;NS=2504;DP=14013;EAS_AF=0.2629;AMR_AF=0.0202;AFR_AF=0.0038;EUR_AF=0.0626;SAS_AF=0.0174;AA=C|||;VT=SNP
16	89840965	rs1974573	T	C	100	PASS	AC=3413;AF=0.68151;AN=5008;NS=2504;DP=13248;EAS_AF=0.9881;AMR_AF=0.598;AFR_AF=0.733;EUR_AF=0.3897;SAS_AF=0.6554;AA=C|||;VT=SNP
16	89841055	rs2190806	A	G	100	PASS	AC=370;AF=0.0738818;AN=5008;NS=2504;DP=12372;EAS_AF=0.2629;AMR_AF=0.0202;AFR_AF=0.0091;EUR_AF=0.0626;SAS_AF=0.0164;AA=G|||;VT=SNP
16	89841239	rs12596415	T	C	100	PASS	AC=3447;AF=0.688299;AN=5008;NS=2504;DP=13616;EAS_AF=0.9881;AMR_AF=0.598;AFR_AF=0.7587;EUR_AF=0.3897;SAS_AF=0.6554;AA=t|||;VT=SNP
16	89841374	rs12596429	T	C	100	PASS	AC=3976;AF=0.79393;AN=5008;NS=2504;DP=16008;EAS_AF=0.9911;AMR_AF=0.7219;AFR_AF=0.792;EUR_AF=0.5974;SAS_AF=0.8466;AA=T|||;VT=SNP
16	89841424	rs12598214	C	T	100	PASS	AC=354;AF=0.0706869;AN=5008;NS=2504;DP=14954;EAS_AF=0.254;AMR_AF=0.0202;AFR_AF=0.0038;EUR_AF=0.0626;SAS_AF=0.0164;AA=C|||;VT=SNP
16	89841552	rs8046872	T	C	100	PASS	AC=3974;AF=0.79353;AN=5008;NS=2504;DP=16874;EAS_AF=0.9911;AMR_AF=0.7219;AFR_AF=0.792;EUR_AF=0.5964;SAS_AF=0.8456;AA=G|||;VT=SNP
16	89841605	rs12596934	T	G	100	PASS	AC=363;AF=0.072484;AN=5008;NS=2504;DP=17188;EAS_AF=0.2629;AMR_AF=0.0202;AFR_AF=0.0038;EUR_AF=0.0626;SAS_AF=0.0164;AA=G|||;VT=SNP
16	89841793	rs3785276	G	C	100	PASS	AC=2684;AF=0.535942;AN=5008;NS=2504;DP=17017;EAS_AF=0.7202;AMR_AF=0.5591;AFR_AF=0.5582;EUR_AF=0.3171;SAS_AF=0.5245;AA=G|||;VT=SNP
16	89842029	rs3785275	C	G	100	PASS	AC=2730;AF=0.545128;AN=5008;NS=2504;DP=15180;EAS_AF=0.7222;AMR_AF=0.562;AFR_AF=0.5877;EUR_AF=0.3171;SAS_AF=0.5276;AA=C|||;VT=SNP
16	89842374	rs1558184	T	G	100	PASS	AC=3499;AF=0.698682;AN=5008;NS=2504;DP=9428;EAS_AF=0.9881;AMR_AF=0.6009;AFR_AF=0.795;EUR_AF=0.3897;SAS_AF=0.6575;AA=G|||;VT=SNP
16	89842479	rs17232840	T	C	100	PASS	AC=364;AF=0.0726837;AN=5008;NS=2504;DP=11608;EAS_AF=0.2629;AMR_AF=0.0202;AFR_AF=0.0038;EUR_AF=0.0636;SAS_AF=0.0164;AA=T|||;VT=SNP
16	89842749	rs1974572	G	C	100	PASS	AC=2666;AF=0.532348;AN=5008;NS=2504;DP=10164;EAS_AF=0.7202;AMR_AF=0.5576;AFR_AF=0.5416;EUR_AF=0.3171;SAS_AF=0.5297;AA=G|||;VT=SNP
16	89842824	rs1974571	C	T	100	PASS	AC=2659;AF=0.53095;AN=5008;NS=2504;DP=13352;EAS_AF=0.7202;AMR_AF=0.5576;AFR_AF=0.5386;EUR_AF=0.3171;SAS_AF=0.5266;AA=C|||;VT=SNP
16	89842884	rs17226428	T	A	100	PASS	AC=364;AF=0.0726837;AN=5008;NS=2504;DP=15266;EAS_AF=0.2629;AMR_AF=0.0202;AFR_AF=0.0038;EUR_AF=0.0636;SAS_AF=0.0164;AA=T|||;VT=SNP
16	89842903	rs1558151	T	A	100	PASS	AC=2916;AF=0.582268;AN=5008;NS=2504;DP=15349;EAS_AF=0.9494;AMR_AF=0.4971;AFR_AF=0.7042;EUR_AF=0.2227;SAS_AF=0.4693;AA=A|||;VT=SNP
16	89843136	rs17232812	G	A	100	PASS	AC=319;AF=0.0636981;AN=5008;NS=2504;DP=11933;EAS_AF=0.0357;AMR_AF=0.0706;AFR_AF=0.0091;EUR_AF=0.1412;SAS_AF=0.0818;AA=G|||;VT=SNP
16	89843189	rs17232805	A	C	100	PASS	AC=364;AF=0.0726837;AN=5008;NS=2504;DP=13815;EAS_AF=0.2629;AMR_AF=0.0202;AFR_AF=0.0038;EUR_AF=0.0636;SAS_AF=0.0164;AA=A|||;VT=SNP
16	89844043	rs1006548	T	C	100	PASS	AC=2951;AF=0.589257;AN=5008;NS=2504;DP=16270;EAS_AF=0.7272;AMR_AF=0.562;AFR_AF=0.7148;EUR_AF=0.2584;SAS_AF=0.637;AA=T|||;VT=SNP
16	89844120	rs11076623	G	T	100	PASS	AC=363;AF=0.072484;AN=5008;NS=2504;DP=16168;EAS_AF=0.2619;AMR_AF=0.0202;AFR_AF=0.0038;EUR_AF=0.0636;SAS_AF=0.0164;AA=G|||;VT=SNP
16	89844229	rs1006547	T	C	100	PASS	AC=2680;AF=0.535144;AN=5008;NS=2504;DP=17657;EAS_AF=0.7232;AMR_AF=0.5591;AFR_AF=0.5507;EUR_AF=0.3171;SAS_AF=0.5276;AA=T|||;VT=SNP
16	89844276	rs2016571	G	C	100	PASS	AC=2896;AF=0.578275;AN=5008;NS=2504;DP=16783;EAS_AF=0.7212;AMR_AF=0.5677;AFR_AF=0.7095;EUR_AF=0.3171;SAS_AF=0.5297;AA=G|||;VT=SNP
16	89845110	rs7187436	A	T	100	PASS	AC=3397;AF=0.678315;AN=5008;NS=2504;DP=15708;EAS_AF=0.9871;AMR_AF=0.598;AFR_AF=0.7209;EUR_AF=0.3887;SAS_AF=0.6575;AA=T|||;VT=SNP
16	89845194	rs1800337	A	G	100	PASS	AC=3418;AF=0.682508;AN=5008;NS=2504;DP=16665;EAS_AF=0.9871;AMR_AF=0.5965;AFR_AF=0.739;EUR_AF=0.3887;SAS_AF=0.6554;AA=G|||;VT=SNP;EX_TARGET
16	89845287	rs2302162	A	G	100	PASS	AC=362;AF=0.0722843;AN=5008;NS=2504;DP=18032;EAS_AF=0.2619;AMR_AF=0.0202;AFR_AF=0.0038;EUR_AF=0.0626;SAS_AF=0.0164;AA=G|||;VT=SNP;EX_TARGET
16	89845566	rs2302161	C	T	100	PASS	AC=59;AF=0.0117812;AN=5008;NS=2504;DP=20493;EAS_AF=0.0407;AMR_AF=0.0043;AFR_AF=0;EUR_AF=0.0129;SAS_AF=0.002;AA=C|||;VT=SNP
16	89846050	rs3743859	C	T	100	PASS	AC=3383;AF=0.675519;AN=5008;NS=2504;DP=18504;EAS_AF=0.9871;AMR_AF=0.5965;AFR_AF=0.7141;EUR_AF=0.3887;SAS_AF=0.6534;AA=T|||;VT=SNP
16	89846195	rs1800335	A	G	100	PASS	AC=3393;AF=0.677516;AN=5008;NS=2504;DP=18735;EAS_AF=0.9851;AMR_AF=0.5965;AFR_AF=0.7201;EUR_AF=0.3897;SAS_AF=0.6564;AA=-|||;VT=SNP
16	89846677	rs75570604	G	C	100	PASS	AC=105;AF=0.0209665;AN=5008;NS=2504;DP=19691;EAS_AF=0.0179;AMR_AF=0.0144;AFR_AF=0.003;EUR_AF=0.0676;SAS_AF=0.0051;AA=G|||;VT=SNP
16	89846987	rs8058179	A	G	100	PASS	AC=3950;AF=0.788738;AN=5008;NS=2504;DP=15490;EAS_AF=0.9901;AMR_AF=0.7133;AFR_AF=0.7791;EUR_AF=0.5984;SAS_AF=0.8436;AA=G|||;VT=SNP
16	89847420	rs62052660	T	A	100	PASS	AC=359;AF=0.0716853;AN=5008;NS=2504;DP=16483;EAS_AF=0.2589;AMR_AF=0.0202;AFR_AF=0.0038;EUR_AF=0.0626;SAS_AF=0.0164;AA=T|||;VT=SNP
16	89847502	rs7198982	G	A	100	PASS	AC=2814;AF=0.561901;AN=5008;NS=2504;DP=14722;EAS_AF=0.7272;AMR_AF=0.5677;AFR_AF=0.5582;EUR_AF=0.326;SAS_AF=0.635;AA=G|||;VT=SNP
16	89847521	rs9939756	C	T	100	PASS	AC=3411;AF=0.68111;AN=5008;NS=2504;DP=14228;EAS_AF=0.9871;AMR_AF=0.5951;AFR_AF=0.7368;EUR_AF=0.3887;SAS_AF=0.6524;AA=c|||;VT=SNP
16	89847631	rs7201321	A	G	100	PASS	AC=3399;AF=0.678714;AN=5008;NS=2504;DP=12796;EAS_AF=0.9871;AMR_AF=0.5965;AFR_AF=0.7284;EUR_AF=0.3887;SAS_AF=0.6503;AA=G|||;VT=SNP
16	89847891	rs7206398	A	C	100	PASS	AC=4104;AF=0.819489;AN=5008;NS=2504;DP=15131;EAS_AF=0.9891;AMR_AF=0.7219;AFR_AF=0.8888;EUR_AF=0.6014;SAS_AF=0.8446;AA=C|||;VT=SNP
16	89848559	rs6500446	A	G	100	PASS	AC=3480;AF=0.694888;AN=5008;NS=2504;DP=16753;EAS_AF=0.9871;AMR_AF=0.6023;AFR_AF=0.7617;EUR_AF=0.4105;SAS_AF=0.6616;AA=G|||;VT=SNP
16	89849104	rs17232735	A	G	100	PASS	AC=578;AF=0.115415;AN=5008;NS=2504;DP=17284;EAS_AF=0.2688;AMR_AF=0.0288;AFR_AF=0.1566;EUR_AF=0.0626;SAS_AF=0.0174;AA=G|||;VT=SNP
16	89849480	rs2239359	C	T	100	PASS	AC=3125;AF=0.624002;AN=5008;NS=2504;DP=18307;EAS_AF=0.8671;AMR_AF=0.5821;AFR_AF=0.6997;EUR_AF=0.4066;SAS_AF=0.5245;AA=T|||;VT=SNP;EX_TARGET
16	89849583	rs2239360	C	T	100	PASS	AC=3069;AF=0.612819;AN=5008;NS=2504;DP=20487;EAS_AF=0.7272;AMR_AF=0.5778;AFR_AF=0.7489;EUR_AF=0.326;SAS_AF=0.6309;AA=C|||;VT=SNP
16	89849629	rs12448860	T	A	100	PASS	AC=3387;AF=0.676318;AN=5008;NS=2504;DP=20047;EAS_AF=0.9871;AMR_AF=0.5951;AFR_AF=0.7209;EUR_AF=0.3897;SAS_AF=0.6483;AA=-|||;VT=SNP
16	89849735	rs12928089	G	A	100	PASS	AC=3019;AF=0.602835;AN=5008;NS=2504;DP=17320;EAS_AF=0.7272;AMR_AF=0.5749;AFR_AF=0.7118;EUR_AF=0.326;SAS_AF=0.6319;AA=g|||;VT=SNP
16	89849740	rs12929129	C	T	100	PASS	AC=3019;AF=0.602835;AN=5008;NS=2504;DP=17173;EAS_AF=0.7272;AMR_AF=0.5749;AFR_AF=0.7118;EUR_AF=0.326;SAS_AF=0.6319;AA=C|||;VT=SNP
16	89849914	rs12928256	G	A	100	PASS	AC=3201;AF=0.639177;AN=5008;NS=2504;DP=6541;EAS_AF=0.9871;AMR_AF=0.5879;AFR_AF=0.584;EUR_AF=0.3887;SAS_AF=0.6493;AA=A|||;VT=SNP
16	89849968	rs112225320	A	C	100	PASS	AC=64;AF=0.0127796;AN=5008;NS=2504;DP=15221;EAS_AF=0.0456;AMR_AF=0.0043;AFR_AF=0;EUR_AF=0.0129;SAS_AF=0.002;AA=A|||;VT=SNP
16	89849977	rs2283567	A	C	100	PASS	AC=400;AF=0.0798722;AN=5008;NS=2504;DP=15742;EAS_AF=0.2589;AMR_AF=0.0346;AFR_AF=0.0061;EUR_AF=0.0716;SAS_AF=0.0358;AA=A|||;VT=SNP
16	89850117	rs8054489	C	A	100	PASS	AC=1617;AF=0.322883;AN=5008;NS=2504;DP=13876;EAS_AF=0.5992;AMR_AF=0.3746;AFR_AF=0.2897;EUR_AF=0.1183;SAS_AF=0.2566;AA=c|||;VT=SNP
16	89850170	rs17226274	C	T	100	PASS	AC=517;AF=0.103235;AN=5008;NS=2504;DP=15142;EAS_AF=0.2639;AMR_AF=0.0303;AFR_AF=0.0197;EUR_AF=0.0726;SAS_AF=0.1339;AA=c|||;VT=SNP
16	89850382	rs17232665	T	C	100	PASS	AC=362;AF=0.0722843;AN=5008;NS=2504;DP=17230;EAS_AF=0.2609;AMR_AF=0.0216;AFR_AF=0.0038;EUR_AF=0.0626;SAS_AF=0.0164;AA=t|||;VT=SNP
16	89850415	rs17232658	C	G	100	PASS	AC=1299;AF=0.259385;AN=5008;NS=2504;DP=16921;EAS_AF=0.5952;AMR_AF=0.3516;AFR_AF=0.121;EUR_AF=0.1093;SAS_AF=0.1892;AA=c|||;VT=SNP
16	89850677	rs60828994	C	G	100	PASS	AC=2917;AF=0.582468;AN=5008;NS=2504;DP=17741;EAS_AF=0.7232;AMR_AF=0.5677;AFR_AF=0.7337;EUR_AF=0.3181;SAS_AF=0.5153;AA=G|||;VT=SNP
16	89850957	rs11649501	A	T	100	PASS	AC=358;AF=0.0714856;AN=5008;NS=2504;DP=17778;EAS_AF=0.2589;AMR_AF=0.0187;AFR_AF=0.0038;EUR_AF=0.0626;SAS_AF=0.0164;AA=A|||;VT=SNP
16	89851004	rs11649510	A	G	100	PASS	AC=358;AF=0.0714856;AN=5008;NS=2504;DP=18104;EAS_AF=0.2589;AMR_AF=0.0187;AFR_AF=0.0038;EUR_AF=0.0626;SAS_AF=0.0164;AA=A|||;VT=SNP
16	89851033	rs16966142	C	T	100	PASS	AC=1277;AF=0.254992;AN=5008;NS=2504;DP=18838;EAS_AF=0.5843;AMR_AF=0.353;AFR_AF=0.1127;EUR_AF=0.1083;SAS_AF=0.1892;AA=C|||;VT=SNP
16	89851179	rs17232630	C	T	100	PASS	AC=358;AF=0.0714856;AN=5008;NS=2504;DP=17180;EAS_AF=0.2589;AMR_AF=0.0187;AFR_AF=0.0038;EUR_AF=0.0626;SAS_AF=0.0164;AA=C|||;VT=SNP
16	89852133	rs8046243	A	G	100	PASS	AC=3431;AF=0.685104;AN=5008;NS=2504;DP=17319;EAS_AF=0.9881;AMR_AF=0.5965;AFR_AF=0.7534;EUR_AF=0.3897;SAS_AF=0.6472;AA=a|||;VT=SNP
16	89853017	rs12709094	A	G	100	PASS	AC=3536;AF=0.70607;AN=5008;NS=2504;DP=20637;EAS_AF=0.9881;AMR_AF=0.6023;AFR_AF=0.8283;EUR_AF=0.3917;SAS_AF=0.6472;AA=G|||;VT=SNP
16	89853117	rs2238529	G	C	100	PASS	AC=2884;AF=0.575879;AN=5008;NS=2504;DP=22304;EAS_AF=0.7262;AMR_AF=0.5677;AFR_AF=0.7073;EUR_AF=0.3161;SAS_AF=0.5164;AA=G|||;VT=SNP
16	89853307	rs4522419	T	C	100	PASS	AC=4227;AF=0.84405;AN=5008;NS=2504;DP=18932;EAS_AF=0.9921;AMR_AF=0.7406;AFR_AF=0.9546;EUR_AF=0.6044;SAS_AF=0.862;AA=C|||;VT=SNP
16	89853833	rs4785596	T	C	100	PASS	AC=3190;AF=0.636981;AN=5008;NS=2504;DP=16720;EAS_AF=0.7331;AMR_AF=0.5865;AFR_AF=0.8306;EUR_AF=0.327;SAS_AF=0.6309;AA=A|||;VT=SNP
16	89854025	rs8047486	A	T	100	PASS	AC=3499;AF=0.698682;AN=5008;NS=2504;DP=14257;EAS_AF=0.9881;AMR_AF=0.6023;AFR_AF=0.8026;EUR_AF=0.3897;SAS_AF=0.6462;AA=C|||;VT=SNP
16	89854501	rs12709095	G	C	100	PASS	AC=2826;AF=0.564297;AN=5008;NS=2504;DP=16855;EAS_AF=0.7351;AMR_AF=0.5663;AFR_AF=0.5635;EUR_AF=0.327;SAS_AF=0.6319;AA=G|||;VT=SNP
16	89854829	rs1968109	C	G	100	PASS	AC=3198;AF=0.638578;AN=5008;NS=2504;DP=19154;EAS_AF=0.7371;AMR_AF=0.5735;AFR_AF=0.8472;EUR_AF=0.3211;SAS_AF=0.6278;AA=G|||;VT=SNP
16	89854893	rs62052710	C	T	100	PASS	AC=352;AF=0.0702875;AN=5008;NS=2504;DP=21170;EAS_AF=0.253;AMR_AF=0.0187;AFR_AF=0.0038;EUR_AF=0.0626;SAS_AF=0.0164;AA=C|||;VT=SNP
16	89854977	rs1476761	C	G	100	PASS	AC=3144;AF=0.627796;AN=5008;NS=2504;DP=19684;EAS_AF=0.7351;AMR_AF=0.5793;AFR_AF=0.7988;EUR_AF=0.327;SAS_AF=0.6299;AA=G|||;VT=SNP
16	89855100	rs62052711	C	A	100	PASS	AC=351;AF=0.0700879;AN=5008;NS=2504;DP=15679;EAS_AF=0.251;AMR_AF=0.0187;AFR_AF=0.0038;EUR_AF=0.0636;SAS_AF=0.0164;AA=C|||;VT=SNP
16	89855169	rs6500447	C	T	100	PASS	AC=3145;AF=0.627995;AN=5008;NS=2504;DP=15748;EAS_AF=0.7351;AMR_AF=0.5793;AFR_AF=0.7988;EUR_AF=0.327;SAS_AF=0.6309;AA=C|||;VT=SNP
16	89855192	rs6500448	T	C	100	PASS	AC=3144;AF=0.627796;AN=5008;NS=2504;DP=17169;EAS_AF=0.7351;AMR_AF=0.5793;AFR_AF=0.7988;EUR_AF=0.327;SAS_AF=0.6299;AA=C|||;VT=SNP
16	89855749	rs11076624	T	C	100	PASS	AC=353;AF=0.0704872;AN=5008;NS=2504;DP=16267;EAS_AF=0.254;AMR_AF=0.0187;AFR_AF=0.0038;EUR_AF=0.0626;SAS_AF=0.0164;AA=T|||;VT=SNP
16	89856001	rs2238530	C	T	100	PASS	AC=353;AF=0.0704872;AN=5008;NS=2504;DP=15518;EAS_AF=0.254;AMR_AF=0.0187;AFR_AF=0.0038;EUR_AF=0.0626;SAS_AF=0.0164;AA=T|||;VT=SNP
16	89856217	rs2238531	C	G	100	PASS	AC=353;AF=0.0704872;AN=5008;NS=2504;DP=19108;EAS_AF=0.254;AMR_AF=0.0187;AFR_AF=0.0038;EUR_AF=0.0626;SAS_AF=0.0164;AA=C|||;VT=SNP
16	89856393	rs6500449	T	C	100	PASS	AC=3515;AF=0.701877;AN=5008;NS=2504;DP=18111;EAS_AF=0.9841;AMR_AF=0.598;AFR_AF=0.82;EUR_AF=0.3897;SAS_AF=0.6462;AA=C|||;VT=SNP
16	89856539	rs7200111	G	A	100	PASS	AC=3138;AF=0.626597;AN=5008;NS=2504;DP=16000;EAS_AF=0.7341;AMR_AF=0.5793;AFR_AF=0.7965;EUR_AF=0.327;SAS_AF=0.6278;AA=G|||;VT=SNP
16	89856702	rs76924017	G	A	100	PASS	AC=522;AF=0.104233;AN=5008;NS=2504;DP=12709;EAS_AF=0.254;AMR_AF=0.0303;AFR_AF=0.1256;EUR_AF=0.0626;SAS_AF=0.0164;AA=T|||;VT=SNP
16	89856763	rs7205053	G	C	100	PASS	AC=3514;AF=0.701677;AN=5008;NS=2504;DP=14295;EAS_AF=0.9881;AMR_AF=0.598;AFR_AF=0.8147;EUR_AF=0.3897;SAS_AF=0.6483;AA=C|||;VT=SNP
16	89856797	rs11076625	A	G	100	PASS	AC=3145;AF=0.627995;AN=5008;NS=2504;DP=13062;EAS_AF=0.7341;AMR_AF=0.5793;AFR_AF=0.7995;EUR_AF=0.327;SAS_AF=0.6309;AA=G|||;VT=SNP
16	89856934	rs62052713	A	C	100	PASS	AC=655;AF=0.130791;AN=5008;NS=2504;DP=12967;EAS_AF=0.255;AMR_AF=0.0331;AFR_AF=0.2231;EUR_AF=0.0626;SAS_AF=0.0174;AA=A|||;VT=SNP
16	89857180	rs62052714	T	C	100	PASS	AC=353;AF=0.0704872;AN=5008;NS=2504;DP=14768;EAS_AF=0.254;AMR_AF=0.0187;AFR_AF=0.0038;EUR_AF=0.0626;SAS_AF=0.0164;AA=T|||;VT=SNP
16	89857212	rs34665267	G	A	100	PASS	AC=2701;AF=0.539337;AN=5008;NS=2504;DP=16677;EAS_AF=0.7292;AMR_AF=0.5591;AFR_AF=0.5719;EUR_AF=0.3171;SAS_AF=0.5143;AA=G|||;VT=SNP
16	89857369	rs8044210	C	T	100	PASS	AC=2658;AF=0.530751;AN=5008;NS=2504;DP=14125;EAS_AF=0.7282;AMR_AF=0.5591;AFR_AF=0.5416;EUR_AF=0.3171;SAS_AF=0.5123;AA=C|||;VT=SNP
16	89857548	rs8045232	A	G	100	PASS	AC=3522;AF=0.703275;AN=5008;NS=2504;DP=17075;EAS_AF=0.9881;AMR_AF=0.6023;AFR_AF=0.8207;EUR_AF=0.3897;SAS_AF=0.6452;AA=G|||;VT=SNP
16	89857622	rs1057042	T	C	100	PASS	AC=2870;AF=0.573083;AN=5008;NS=2504;DP=16779;EAS_AF=0.7341;AMR_AF=0.572;AFR_AF=0.5938;EUR_AF=0.33;SAS_AF=0.6299;AA=t|||;VT=SNP
16	89857700	rs8049660	A	G	100	PASS	AC=3150;AF=0.628994;AN=5008;NS=2504;DP=18773;EAS_AF=0.7331;AMR_AF=0.585;AFR_AF=0.8011;EUR_AF=0.327;SAS_AF=0.6309;AA=A|||;VT=SNP
16	89857935	rs11646374	G	A	100	PASS	AC=353;AF=0.0704872;AN=5008;NS=2504;DP=19935;EAS_AF=0.254;AMR_AF=0.0187;AFR_AF=0.0038;EUR_AF=0.0626;SAS_AF=0.0164;AA=G|||;VT=SNP;EX_TARGET
16	89857964	rs1800330	T	C	100	PASS	AC=2864;AF=0.571885;AN=5008;NS=2504;DP=20869;EAS_AF=0.7341;AMR_AF=0.5648;AFR_AF=0.5953;EUR_AF=0.327;SAS_AF=0.6299;AA=C|||;VT=SNP;EX_TARGET
16	89858024	rs6500450	A	G	100	PASS	AC=3521;AF=0.703075;AN=5008;NS=2504;DP=22990;EAS_AF=0.9881;AMR_AF=0.598;AFR_AF=0.8215;EUR_AF=0.3897;SAS_AF=0.6462;AA=G|||;VT=SNP
16	89858417	rs1800331	C	A	100	PASS	AC=360;AF=0.071885;AN=5008;NS=2504;DP=22316;EAS_AF=0.254;AMR_AF=0.0187;AFR_AF=0.0091;EUR_AF=0.0626;SAS_AF=0.0164;AA=C|||;VT=SNP;EX_TARGET
16	89858505	rs6500452	T	C	100	PASS	AC=2663;AF=0.531749;AN=5008;NS=2504;DP=21884;EAS_AF=0.7292;AMR_AF=0.5548;AFR_AF=0.5461;EUR_AF=0.3171;SAS_AF=0.5133;AA=T|||;VT=SNP;EX_TARGET
16	89858525	rs1800287	C	G	100	PASS	AC=3519;AF=0.702676;AN=5008;NS=2504;DP=21426;EAS_AF=0.9871;AMR_AF=0.598;AFR_AF=0.8207;EUR_AF=0.3897;SAS_AF=0.6462;AA=G|||;VT=SNP;EX_TARGET
16	89858657	rs6500453	C	G	100	PASS	AC=3521;AF=0.703075;AN=5008;NS=2504;DP=19011;EAS_AF=0.9881;AMR_AF=0.598;AFR_AF=0.8207;EUR_AF=0.3897;SAS_AF=0.6472;AA=G|||;VT=SNP
16	89859035	rs17232533	G	A	100	PASS	AC=360;AF=0.071885;AN=5008;NS=2504;DP=19380;EAS_AF=0.254;AMR_AF=0.0187;AFR_AF=0.0091;EUR_AF=0.0626;SAS_AF=0.0164;AA=G|||;VT=SNP
16	89859292	rs6500454	A	C	100	PASS	AC=4054;AF=0.809505;AN=5008;NS=2504;DP=20967;EAS_AF=0.9901;AMR_AF=0.7205;AFR_AF=0.8616;EUR_AF=0.5964;SAS_AF=0.8354;AA=C|||;VT=SNP
16	89859649	rs12600229	C	T	100	PASS	AC=353;AF=0.0704872;AN=5008;NS=2504;DP=16786;EAS_AF=0.254;AMR_AF=0.0187;AFR_AF=0.0038;EUR_AF=0.0626;SAS_AF=0.0164;AA=C|||;VT=SNP
16	89859753	rs12921383	T	C	100	PASS	AC=344;AF=0.0686901;AN=5008;NS=2504;DP=20655;EAS_AF=0.0724;AMR_AF=0.072;AFR_AF=0.0613;EUR_AF=0.0825;SAS_AF=0.0583;AA=T|||;VT=SNP
16	89859953	rs2159227	A	G	100	PASS	AC=2844;AF=0.567891;AN=5008;NS=2504;DP=16386;EAS_AF=0.7321;AMR_AF=0.5677;AFR_AF=0.5764;EUR_AF=0.333;SAS_AF=0.6288;AA=G|||;VT=SNP
16	89860584	rs62053701	G	A	100	PASS	AC=355;AF=0.0708866;AN=5008;NS=2504;DP=21183;EAS_AF=0.254;AMR_AF=0.0187;AFR_AF=0.0045;EUR_AF=0.0636;SAS_AF=0.0164;AA=G|||;VT=SNP
16	89860688	rs62053702	G	T	100	PASS	AC=355;AF=0.0708866;AN=5008;NS=2504;DP=16280;EAS_AF=0.254;AMR_AF=0.0187;AFR_AF=0.0045;EUR_AF=0.0636;SAS_AF=0.0164;AA=G|||;VT=SNP
16	89860697	rs34689166	C	T	100	PASS	AC=355;AF=0.0708866;AN=5008;NS=2504;DP=15888;EAS_AF=0.254;AMR_AF=0.0187;AFR_AF=0.0045;EUR_AF=0.0636;SAS_AF=0.0164;AA=C|||;VT=SNP
16	89861491	rs112992887	G	A	100	PASS	AC=159;AF=0.0317492;AN=5008;NS=2504;DP=13242;EAS_AF=0.0546;AMR_AF=0.0533;AFR_AF=0.0008;EUR_AF=0.0129;SAS_AF=0.0542;AA=G|||;VT=SNP
16	89861650	rs17232484	G	A	100	PASS	AC=325;AF=0.0648962;AN=5008;NS=2504;DP=11430;EAS_AF=0.003;AMR_AF=0.0231;AFR_AF=0.171;EUR_AF=0.0119;SAS_AF=0.0695;AA=G|||;VT=SNP
16	89862132	rs8051231	G	C	100	PASS	AC=2876;AF=0.574281;AN=5008;NS=2504;DP=21194;EAS_AF=0.7222;AMR_AF=0.5648;AFR_AF=0.6157;EUR_AF=0.3231;SAS_AF=0.6309;AA=C|||;VT=SNP
16	89862434	rs11648881	T	C	100	PASS	AC=378;AF=0.0754792;AN=5008;NS=2504;DP=20068;EAS_AF=0.2728;AMR_AF=0.0216;AFR_AF=0.0045;EUR_AF=0.0646;SAS_AF=0.0174;AA=T|||;VT=SNP
16	89862906	rs12924101	A	C	100	PASS	AC=369;AF=0.0736821;AN=5008;NS=2504;DP=19157;EAS_AF=0.0417;AMR_AF=0.1023;AFR_AF=0.0106;EUR_AF=0.1581;SAS_AF=0.0849;AA=A|||;VT=SNP
16	89862961	rs12709096	C	G	100	PASS	AC=2876;AF=0.574281;AN=5008;NS=2504;DP=18882;EAS_AF=0.7133;AMR_AF=0.5677;AFR_AF=0.6165;EUR_AF=0.328;SAS_AF=0.6319;AA=G|||;VT=SNP
16	89862982	rs9933901	G	A	100	PASS	AC=2827;AF=0.564497;AN=5008;NS=2504;DP=18207;EAS_AF=0.7173;AMR_AF=0.5663;AFR_AF=0.5802;EUR_AF=0.325;SAS_AF=0.6309;AA=G|||;VT=SNP
16	89863110	rs4785722	A	G	100	PASS	AC=2699;AF=0.538938;AN=5008;NS=2504;DP=18215;EAS_AF=0.7173;AMR_AF=0.5562;AFR_AF=0.5779;EUR_AF=0.3151;SAS_AF=0.5204;AA=A|||;VT=SNP
16	89863750	rs8051915	G	T	100	PASS	AC=2484;AF=0.496006;AN=5008;NS=2504;DP=18150;EAS_AF=0.6915;AMR_AF=0.5288;AFR_AF=0.5106;EUR_AF=0.2425;SAS_AF=0.5123;AA=G|||;VT=SNP
16	89865103	rs11076626	T	A	100	PASS	AC=3462;AF=0.691294;AN=5008;NS=2504;DP=19649;EAS_AF=0.9881;AMR_AF=0.6009;AFR_AF=0.7655;EUR_AF=0.3966;SAS_AF=0.6524;AA=A|||;VT=SNP
16	89865242	rs10852623	T	C	100	PASS	AC=3441;AF=0.687101;AN=5008;NS=2504;DP=17883;EAS_AF=0.9881;AMR_AF=0.6009;AFR_AF=0.7489;EUR_AF=0.3976;SAS_AF=0.6524;AA=C|||;VT=SNP
16	89866043	rs7190823	T	C	100	PASS	AC=3458;AF=0.690495;AN=5008;NS=2504;DP=21218;EAS_AF=0.9871;AMR_AF=0.6037;AFR_AF=0.7625;EUR_AF=0.3956;SAS_AF=0.6524;AA=C|||;VT=SNP;EX_TARGET
16	89866160	rs7186192	A	G	100	PASS	AC=3871;AF=0.772963;AN=5008;NS=2504;DP=17785;EAS_AF=0.9891;AMR_AF=0.7061;AFR_AF=0.8124;EUR_AF=0.5706;SAS_AF=0.7526;AA=G|||;VT=SNP
16	89867339	rs8051712	A	G	100	PASS	AC=4198;AF=0.838259;AN=5008;NS=2504;DP=14641;EAS_AF=0.9901;AMR_AF=0.7363;AFR_AF=0.9531;EUR_AF=0.5974;SAS_AF=0.8466;AA=G|||;VT=SNP
16	89867368	rs12599799	T	G	100	PASS	AC=3449;AF=0.688698;AN=5008;NS=2504;DP=14268;EAS_AF=0.9871;AMR_AF=0.5994;AFR_AF=0.761;EUR_AF=0.3907;SAS_AF=0.6534;AA=G|||;VT=SNP
16	89867797	rs9938865	A	G	100	PASS	AC=3443;AF=0.6875;AN=5008;NS=2504;DP=16220;EAS_AF=0.9871;AMR_AF=0.5994;AFR_AF=0.7602;EUR_AF=0.3897;SAS_AF=0.6493;AA=G|||;VT=SNP
16	89869761	rs1800286	T	C	100	PASS	AC=4221;AF=0.842851;AN=5008;NS=2504;DP=18588;EAS_AF=0.9911;AMR_AF=0.7378;AFR_AF=0.9607;EUR_AF=0.6064;SAS_AF=0.8487;AA=C|||;VT=SNP;EX_TARGET
16	89871344	rs2238533	T	C	100	PASS	AC=1225;AF=0.244609;AN=5008;NS=2504;DP=18411;EAS_AF=0.6181;AMR_AF=0.3516;AFR_AF=0.0446;EUR_AF=0.1123;SAS_AF=0.1902;AA=T|||;VT=SNP
16	89872445	rs6500455	A	C	100	PASS	AC=3442;AF=0.6873;AN=5008;NS=2504;DP=16807;EAS_AF=0.9871;AMR_AF=0.598;AFR_AF=0.7595;EUR_AF=0.3976;SAS_AF=0.6421;AA=C|||;VT=SNP
16	89873377	rs9927381	G	A	100	PASS	AC=2967;AF=0.592452;AN=5008;NS=2504;DP=11581;EAS_AF=0.9812;AMR_AF=0.5749;AFR_AF=0.5113;EUR_AF=0.3877;SAS_AF=0.5245;AA=g|||;VT=SNP
16	89873413	rs9927395	G	A	100	PASS	AC=2989;AF=0.596845;AN=5008;NS=2504;DP=13882;EAS_AF=0.9802;AMR_AF=0.5749;AFR_AF=0.5295;EUR_AF=0.3857;SAS_AF=0.5256;AA=g|||;VT=SNP
16	89874001	rs4313809	T	C	100	PASS	AC=2957;AF=0.590455;AN=5008;NS=2504;DP=16022;EAS_AF=0.9802;AMR_AF=0.5749;AFR_AF=0.5053;EUR_AF=0.3877;SAS_AF=0.5235;AA=T|||;VT=SNP
16	89874559	rs11076627	A	C	100	PASS	AC=2977;AF=0.594449;AN=5008;NS=2504;DP=19360;EAS_AF=0.9821;AMR_AF=0.5749;AFR_AF=0.5182;EUR_AF=0.3877;SAS_AF=0.5245;AA=A|||;VT=SNP
16	89874628	rs1800285	C	T	100	PASS	AC=3442;AF=0.6873;AN=5008;NS=2504;DP=16571;EAS_AF=0.9871;AMR_AF=0.5965;AFR_AF=0.7617;EUR_AF=0.3976;SAS_AF=0.6401;AA=T|||;VT=SNP;EX_TARGET
16	89875246	rs11076628	T	C	100	PASS	AC=3451;AF=0.689097;AN=5008;NS=2504;DP=18785;EAS_AF=0.9871;AMR_AF=0.5965;AFR_AF=0.7617;EUR_AF=0.3976;SAS_AF=0.6493;AA=t|||;VT=SNP
16	89875259	rs11076629	T	C	100	PASS	AC=3986;AF=0.795927;AN=5008;NS=2504;DP=18623;EAS_AF=0.9911;AMR_AF=0.7133;AFR_AF=0.8094;EUR_AF=0.6044;SAS_AF=0.8323;AA=c|||;VT=SNP
16	89876330	rs9928953	T	G	100	PASS	AC=3462;AF=0.691294;AN=5008;NS=2504;DP=16271;EAS_AF=0.9871;AMR_AF=0.5965;AFR_AF=0.7685;EUR_AF=0.3996;SAS_AF=0.6493;AA=t|||;VT=SNP
16	89877269	rs2074963	T	C	100	PASS	AC=388;AF=0.077476;AN=5008;NS=2504;DP=19960;EAS_AF=0.2817;AMR_AF=0.0216;AFR_AF=0.0045;EUR_AF=0.0636;SAS_AF=0.0194;AA=T|||;VT=SNP;EX_TARGET
16	89877720	rs11859183	C	T	100	PASS	AC=2985;AF=0.596046;AN=5008;NS=2504;DP=20242;EAS_AF=0.9812;AMR_AF=0.5692;AFR_AF=0.5265;EUR_AF=0.3847;SAS_AF=0.5297;AA=C|||;VT=SNP
16	89877975	rs11076631	A	G	100	PASS	AC=2963;AF=0.591653;AN=5008;NS=2504;DP=14382;EAS_AF=0.9812;AMR_AF=0.5735;AFR_AF=0.503;EUR_AF=0.3877;SAS_AF=0.5327;AA=a|||;VT=SNP
16	89879713	rs12709099	T	G	100	PASS	AC=3443;AF=0.6875;AN=5008;NS=2504;DP=14520;EAS_AF=0.9871;AMR_AF=0.5735;AFR_AF=0.7663;EUR_AF=0.3986;SAS_AF=0.6503;AA=t|||;VT=SNP
16	89879916	rs9937925	A	C	100	PASS	AC=3927;AF=0.784145;AN=5008;NS=2504;DP=17658;EAS_AF=0.9901;AMR_AF=0.7075;AFR_AF=0.7867;EUR_AF=0.5835;SAS_AF=0.8292;AA=a|||;VT=SNP
16	89880258	rs9927089	G	C	100	PASS	AC=2930;AF=0.585064;AN=5008;NS=2504;DP=17221;EAS_AF=0.9812;AMR_AF=0.5504;AFR_AF=0.4902;EUR_AF=0.3877;SAS_AF=0.5327;AA=G|||;VT=SNP
16	89880537	rs11076632	A	T	100	PASS	AC=3421;AF=0.683107;AN=5008;NS=2504;DP=19479;EAS_AF=0.9871;AMR_AF=0.572;AFR_AF=0.7511;EUR_AF=0.3976;SAS_AF=0.6503;AA=T|||;VT=SNP
16	89881486	rs11640549	T	C	100	PASS	AC=3269;AF=0.652756;AN=5008;NS=2504;DP=13126;EAS_AF=0.9812;AMR_AF=0.5634;AFR_AF=0.7398;EUR_AF=0.3877;SAS_AF=0.5327;AA=C|||;VT=SNP
16	89881612	rs9925181	T	C	100	PASS	AC=2951;AF=0.589257;AN=5008;NS=2504;DP=11906;EAS_AF=0.9812;AMR_AF=0.549;AFR_AF=0.5068;EUR_AF=0.3877;SAS_AF=0.5327;AA=T|||;VT=SNP
16	89881822	rs117449907	A	G	100	PASS	AC=106;AF=0.0211661;AN=5008;NS=2504;DP=11469;EAS_AF=0.0198;AMR_AF=0.0187;AFR_AF=0.0023;EUR_AF=0.0577;SAS_AF=0.0123;AA=a|||;VT=SNP
16	89882807	rs78004870	G	T	100	PASS	AC=2873;AF=0.573682;AN=5008;NS=2504;DP=6070;EAS_AF=0.9821;AMR_AF=0.5346;AFR_AF=0.5053;EUR_AF=0.3141;SAS_AF=0.5399;AA=g|||;VT=SNP
16	89882826	rs72631431	C	T	100	PASS	AC=2873;AF=0.573682;AN=5008;NS=2504;DP=6321;EAS_AF=0.9821;AMR_AF=0.5346;AFR_AF=0.5053;EUR_AF=0.3141;SAS_AF=0.5399;AA=c|||;VT=SNP
16	89883208	rs7186980	T	C	100	PASS	AC=3081;AF=0.615216;AN=5008;NS=2504;DP=12899;EAS_AF=0.9772;AMR_AF=0.5317;AFR_AF=0.7337;EUR_AF=0.3012;SAS_AF=0.4642;AA=c|||;VT=SNP
16	89883224	rs7204250	C	G	100	PASS	AC=3048;AF=0.608626;AN=5008;NS=2504;DP=12990;EAS_AF=0.9772;AMR_AF=0.5317;AFR_AF=0.708;EUR_AF=0.3022;SAS_AF=0.4642;AA=c|||;VT=SNP
16	89884502	rs8047581	C	T	100	PASS	AC=3867;AF=0.772165;AN=5008;NS=2504;DP=16229;EAS_AF=0.9861;AMR_AF=0.6945;AFR_AF=0.8079;EUR_AF=0.5666;SAS_AF=0.7699;AA=T|||;VT=SNP
16	89884697	rs113234026	A	G	100	PASS	AC=68;AF=0.0135783;AN=5008;NS=2504;DP=16993;EAS_AF=0.0486;AMR_AF=0.0043;AFR_AF=0;EUR_AF=0.0139;SAS_AF=0.002;AA=A|||;VT=SNP
16	89884917	rs2079672	G	A	100	PASS	AC=3679;AF=0.734625;AN=5008;NS=2504;DP=15780;EAS_AF=0.9802;AMR_AF=0.6859;AFR_AF=0.764;EUR_AF=0.5706;SAS_AF=0.6452;AA=A|||;VT=SNP
16	89884981	rs2079671	T	C	100	PASS	AC=3895;AF=0.777756;AN=5008;NS=2504;DP=15020;EAS_AF=0.9861;AMR_AF=0.6974;AFR_AF=0.8033;EUR_AF=0.6004;SAS_AF=0.7679;AA=C|||;VT=SNP
16	89885161	rs2376878	G	A	100	PASS	AC=3690;AF=0.736821;AN=5008;NS=2504;DP=18634;EAS_AF=0.9802;AMR_AF=0.6859;AFR_AF=0.7723;EUR_AF=0.5706;SAS_AF=0.6452;AA=A|||;VT=SNP
16	89885223	rs2376877	G	C	100	PASS	AC=3668;AF=0.732428;AN=5008;NS=2504;DP=19118;EAS_AF=0.9802;AMR_AF=0.6859;AFR_AF=0.7557;EUR_AF=0.5706;SAS_AF=0.6452;AA=C|||;VT=SNP
16	89886392	rs11076633	C	G	100	PASS	AC=2779;AF=0.554912;AN=5008;NS=2504;DP=18139;EAS_AF=0.9772;AMR_AF=0.5231;AFR_AF=0.5091;EUR_AF=0.3032;SAS_AF=0.4632;AA=C|||;VT=SNP
16	89886905	rs9932307	C	T	100	PASS	AC=2971;AF=0.593251;AN=5008;NS=2504;DP=18232;EAS_AF=0.7073;AMR_AF=0.6556;AFR_AF=0.525;EUR_AF=0.497;SAS_AF=0.6227;AA=C|||;VT=SNP
16	89888341	rs6500456	T	C	100	PASS	AC=3797;AF=0.758187;AN=5008;NS=2504;DP=17466;EAS_AF=0.9812;AMR_AF=0.696;AFR_AF=0.8601;EUR_AF=0.5586;SAS_AF=0.6401;AA=C|||;VT=SNP
16	89888686	rs2293584	C	G	100	PASS	AC=378;AF=0.0754792;AN=5008;NS=2504;DP=17226;EAS_AF=0.2718;AMR_AF=0.0216;AFR_AF=0.0045;EUR_AF=0.0636;SAS_AF=0.0194;AA=C|||;VT=SNP
16	89888853	rs2293585	C	T	100	PASS	AC=146;AF=0.0291534;AN=5008;NS=2504;DP=17280;EAS_AF=0.0556;AMR_AF=0.0245;AFR_AF=0;EUR_AF=0.0139;SAS_AF=0.0603;AA=C|||;VT=SNP
16	89889327	rs57071566	T	G	100	PASS	AC=434;AF=0.0866613;AN=5008;NS=2504;DP=18377;EAS_AF=0.2758;AMR_AF=0.0231;AFR_AF=0.0431;EUR_AF=0.0636;SAS_AF=0.0194;AA=G|||;VT=SNP
16	89890452	rs11076636	A	G	100	PASS	AC=3738;AF=0.746406;AN=5008;NS=2504;DP=15779;EAS_AF=0.9812;AMR_AF=0.6873;AFR_AF=0.8033;EUR_AF=0.5755;SAS_AF=0.6452;AA=G|||;VT=SNP
16	89890515	rs11639566	C	G	100	PASS	AC=378;AF=0.0754792;AN=5008;NS=2504;DP=16735;EAS_AF=0.2718;AMR_AF=0.0216;AFR_AF=0.0045;EUR_AF=0.0636;SAS_AF=0.0194;AA=C|||;VT=SNP
16	89890879	rs113271242	C	G	100	PASS	AC=282;AF=0.0563099;AN=5008;NS=2504;DP=13927;EAS_AF=0.0337;AMR_AF=0.0706;AFR_AF=0.0227;EUR_AF=0.0865;SAS_AF=0.0838;AA=C|||;VT=SNP
16	89890920	rs8051154	T	C	100	PASS	AC=3931;AF=0.784944;AN=5008;NS=2504;DP=16126;EAS_AF=0.9861;AMR_AF=0.6988;AFR_AF=0.8359;EUR_AF=0.5875;SAS_AF=0.773;AA=T|||;VT=SNP
16	89891619	rs11641726	G	A	100	PASS	AC=378;AF=0.0754792;AN=5008;NS=2504;DP=16850;EAS_AF=0.2718;AMR_AF=0.0216;AFR_AF=0.0045;EUR_AF=0.0636;SAS_AF=0.0194;AA=G|||;VT=SNP
16	89891812	rs8050509	G	A	100	PASS	AC=3295;AF=0.657947;AN=5008;NS=2504;DP=17401;EAS_AF=0.7093;AMR_AF=0.6614;AFR_AF=0.7557;EUR_AF=0.5119;SAS_AF=0.6207;AA=G|||;VT=SNP
16	89891911	rs11648552	T	G	100	PASS	AC=429;AF=0.0856629;AN=5008;NS=2504;DP=16024;EAS_AF=0.2718;AMR_AF=0.0231;AFR_AF=0.0424;EUR_AF=0.0636;SAS_AF=0.0194;AA=G|||;VT=SNP
16	89891956	rs8050717	G	A	100	PASS	AC=3980;AF=0.794728;AN=5008;NS=2504;DP=16886;EAS_AF=0.9861;AMR_AF=0.7032;AFR_AF=0.8707;EUR_AF=0.5875;SAS_AF=0.773;AA=A|||;VT=SNP
16	89892071	rs62054224	C	T	100	PASS	AC=405;AF=0.0808706;AN=5008;NS=2504;DP=18619;EAS_AF=0.2718;AMR_AF=0.0231;AFR_AF=0.025;EUR_AF=0.0626;SAS_AF=0.0194;AA=C|||;VT=SNP
16	89892080	rs62054251	A	G	100	PASS	AC=428;AF=0.0854633;AN=5008;NS=2504;DP=18910;EAS_AF=0.2718;AMR_AF=0.0231;AFR_AF=0.0424;EUR_AF=0.0626;SAS_AF=0.0194;AA=a|||;VT=SNP
16	89892471	rs4785723	G	A	100	PASS	AC=2988;AF=0.596645;AN=5008;NS=2504;DP=18364;EAS_AF=0.7093;AMR_AF=0.6441;AFR_AF=0.5499;EUR_AF=0.492;SAS_AF=0.6176;AA=G|||;VT=SNP
16	89893243	rs4785725	A	G	100	PASS	AC=3733;AF=0.745407;AN=5008;NS=2504;DP=17163;EAS_AF=0.9812;AMR_AF=0.6888;AFR_AF=0.8003;EUR_AF=0.5746;SAS_AF=0.6442;AA=a|||;VT=SNP
16	89893450	rs7187982	G	A	100	PASS	AC=3679;AF=0.734625;AN=5008;NS=2504;DP=15366;EAS_AF=0.9812;AMR_AF=0.683;AFR_AF=0.7648;EUR_AF=0.5746;SAS_AF=0.6411;AA=G|||;VT=SNP
16	89893983	rs1108063	A	G	100	PASS	AC=410;AF=0.081869;AN=5008;NS=2504;DP=15822;EAS_AF=0.2788;AMR_AF=0.0231;AFR_AF=0.0234;EUR_AF=0.0626;SAS_AF=0.0194;AA=A|||;VT=SNP
16	89894150	rs1108064	G	C	100	PASS	AC=3731;AF=0.745008;AN=5008;NS=2504;DP=15923;EAS_AF=0.9812;AMR_AF=0.6859;AFR_AF=0.8026;EUR_AF=0.5696;SAS_AF=0.6462;AA=C|||;VT=SNP
16	89894358	rs12599561	C	G	100	PASS	AC=378;AF=0.0754792;AN=5008;NS=2504;DP=11619;EAS_AF=0.2728;AMR_AF=0.0216;AFR_AF=0.0045;EUR_AF=0.0626;SAS_AF=0.0194;AA=C|||;VT=SNP
16	89894612	rs1109838	C	A	100	PASS	AC=3281;AF=0.655152;AN=5008;NS=2504;DP=6139;EAS_AF=0.7093;AMR_AF=0.6599;AFR_AF=0.7458;EUR_AF=0.5119;SAS_AF=0.6207;AA=C|||;VT=SNP
16	89896220	rs79244293	T	C	100	PASS	AC=406;AF=0.0810703;AN=5008;NS=2504;DP=18717;EAS_AF=0.2718;AMR_AF=0.0245;AFR_AF=0.0227;EUR_AF=0.0656;SAS_AF=0.0194;AA=C|||;VT=SNP
16	89896243	rs77847775	C	T	100	PASS	AC=382;AF=0.076278;AN=5008;NS=2504;DP=17657;EAS_AF=0.2718;AMR_AF=0.0245;AFR_AF=0.0045;EUR_AF=0.0656;SAS_AF=0.0194;AA=C|||;VT=SNP
16	89896331	rs78001663	C	A	100	PASS	AC=382;AF=0.076278;AN=5008;NS=2504;DP=18048;EAS_AF=0.2718;AMR_AF=0.0245;AFR_AF=0.0045;EUR_AF=0.0656;SAS_AF=0.0194;AA=C|||;VT=SNP
16	89896423	rs7186561	A	G	100	PASS	AC=3712;AF=0.741214;AN=5008;NS=2504;DP=19129;EAS_AF=0.9821;AMR_AF=0.6902;AFR_AF=0.8056;EUR_AF=0.5517;SAS_AF=0.637;AA=G|||;VT=SNP
16	89896481	rs7185897	C	A	100	PASS	AC=3271;AF=0.653155;AN=5008;NS=2504;DP=18931;EAS_AF=0.7093;AMR_AF=0.6643;AFR_AF=0.7564;EUR_AF=0.4861;SAS_AF=0.6196;AA=C|||;VT=SNP
16	89896834	rs62054252	G	A	100	PASS	AC=389;AF=0.0776757;AN=5008;NS=2504;DP=20883;EAS_AF=0.2728;AMR_AF=0.0245;AFR_AF=0.0091;EUR_AF=0.0656;SAS_AF=0.0194;AA=G|||;VT=SNP
16	89896911	rs116848174	A	T	100	PASS	AC=64;AF=0.0127796;AN=5008;NS=2504;DP=21029;EAS_AF=0.0456;AMR_AF=0.0043;AFR_AF=0;EUR_AF=0.0129;SAS_AF=0.002;AA=A|||;VT=SNP
16	89896932	rs62054253	T	C	100	PASS	AC=405;AF=0.0808706;AN=5008;NS=2504;DP=20746;EAS_AF=0.2718;AMR_AF=0.0245;AFR_AF=0.0219;EUR_AF=0.0656;SAS_AF=0.0194;AA=C|||;VT=SNP
16	89897149	rs11641891	C	A	100	PASS	AC=3858;AF=0.770367;AN=5008;NS=2504;DP=17879;EAS_AF=0.9871;AMR_AF=0.6945;AFR_AF=0.8079;EUR_AF=0.5606;SAS_AF=0.7658;AA=A|||;VT=SNP
16	89897274	rs12444871	C	T	100	PASS	AC=1223;AF=0.244209;AN=5008;NS=2504;DP=16600;EAS_AF=0.6161;AMR_AF=0.3487;AFR_AF=0.053;EUR_AF=0.1193;SAS_AF=0.1738;AA=C|||;VT=SNP
16	89897930	rs11643204	C	T	100	PASS	AC=381;AF=0.0760783;AN=5008;NS=2504;DP=12192;EAS_AF=0.2718;AMR_AF=0.0245;AFR_AF=0.0038;EUR_AF=0.0656;SAS_AF=0.0194;AA=C|||;VT=SNP
16	89898191	rs2376874	T	C	100	PASS	AC=3720;AF=0.742812;AN=5008;NS=2504;DP=14903;EAS_AF=0.9821;AMR_AF=0.6902;AFR_AF=0.8094;EUR_AF=0.5507;SAS_AF=0.6411;AA=C|||;VT=SNP
16	89898660	rs11644526	C	T	100	PASS	AC=385;AF=0.076877;AN=5008;NS=2504;DP=16170;EAS_AF=0.2718;AMR_AF=0.0245;AFR_AF=0.0091;EUR_AF=0.0626;SAS_AF=0.0194;AA=C|||;VT=SNP
16	89898764	rs6500457	G	C	100	PASS	AC=3731;AF=0.745008;AN=5008;NS=2504;DP=21136;EAS_AF=0.9821;AMR_AF=0.6916;AFR_AF=0.792;EUR_AF=0.5775;SAS_AF=0.6472;AA=C|||;VT=SNP
16	89899055	rs78530336	T	C	100	PASS	AC=378;AF=0.0754792;AN=5008;NS=2504;DP=9736;EAS_AF=0.2718;AMR_AF=0.0245;AFR_AF=0.0038;EUR_AF=0.0626;SAS_AF=0.0194;AA=T|||;VT=SNP
16	89899940	rs11864372	C	T	100	PASS	AC=3334;AF=0.665735;AN=5008;NS=2504;DP=18029;EAS_AF=0.7093;AMR_AF=0.6657;AFR_AF=0.7784;EUR_AF=0.5139;SAS_AF=0.6247;AA=C|||;VT=SNP
16	89900195	rs62054257	G	A	100	PASS	AC=378;AF=0.0754792;AN=5008;NS=2504;DP=18181;EAS_AF=0.2718;AMR_AF=0.0245;AFR_AF=0.0038;EUR_AF=0.0626;SAS_AF=0.0194;AA=g|||;VT=SNP
16	89900237	rs4785727	C	T	100	PASS	AC=3319;AF=0.66274;AN=5008;NS=2504;DP=18332;EAS_AF=0.7103;AMR_AF=0.6657;AFR_AF=0.767;EUR_AF=0.5129;SAS_AF=0.6247;AA=C|||;VT=SNP
16	89900495	rs62054258	C	T	100	PASS	AC=402;AF=0.0802716;AN=5008;NS=2504;DP=20905;EAS_AF=0.2718;AMR_AF=0.0245;AFR_AF=0.0219;EUR_AF=0.0626;SAS_AF=0.0194;AA=T|||;VT=SNP
16	89900500	rs62054259	G	A	100	PASS	AC=402;AF=0.0802716;AN=5008;NS=2504;DP=20410;EAS_AF=0.2718;AMR_AF=0.0245;AFR_AF=0.0219;EUR_AF=0.0626;SAS_AF=0.0194;AA=A|||;VT=SNP
16	89900502	rs62056060	G	A	100	PASS	AC=378;AF=0.0754792;AN=5008;NS=2504;DP=20283;EAS_AF=0.2718;AMR_AF=0.0245;AFR_AF=0.0038;EUR_AF=0.0626;SAS_AF=0.0194;AA=G|||;VT=SNP
16	89901767	rs62056061	G	A	100	PASS	AC=377;AF=0.0752796;AN=5008;NS=2504;DP=19757;EAS_AF=0.2708;AMR_AF=0.0245;AFR_AF=0.0038;EUR_AF=0.0626;SAS_AF=0.0194;AA=G|||;VT=SNP
16	89902482	rs12598477	T	C	100	PASS	AC=3911;AF=0.78095;AN=5008;NS=2504;DP=17267;EAS_AF=0.9881;AMR_AF=0.7003;AFR_AF=0.823;EUR_AF=0.5875;SAS_AF=0.7669;AA=C|||;VT=SNP
16	89903416	rs74251568	A	C	100	PASS	AC=380;AF=0.0758786;AN=5008;NS=2504;DP=17425;EAS_AF=0.2659;AMR_AF=0.0245;AFR_AF=0.0091;EUR_AF=0.0646;SAS_AF=0.0184;AA=A|||;VT=SNP
16	89903552	rs57267516	G	A	100	PASS	AC=480;AF=0.0958466;AN=5008;NS=2504;DP=17822;EAS_AF=0.2659;AMR_AF=0.0288;AFR_AF=0.0825;EUR_AF=0.0646;SAS_AF=0.0184;AA=G|||;VT=SNP
16	89903680	rs62056063	C	T	100	PASS	AC=373;AF=0.0744808;AN=5008;NS=2504;DP=18229;EAS_AF=0.2659;AMR_AF=0.0245;AFR_AF=0.0038;EUR_AF=0.0646;SAS_AF=0.0184;AA=C|||;VT=SNP
16	89903843	rs62056064	G	A	100	PASS	AC=373;AF=0.0744808;AN=5008;NS=2504;DP=19623;EAS_AF=0.2659;AMR_AF=0.0245;AFR_AF=0.0038;EUR_AF=0.0646;SAS_AF=0.0184;AA=G|||;VT=SNP
16	89904384	rs1558183	G	C	100	PASS	AC=2526;AF=0.504393;AN=5008;NS=2504;DP=17081;EAS_AF=0.7133;AMR_AF=0.5072;AFR_AF=0.5348;EUR_AF=0.3161;SAS_AF=0.4397;AA=G|||;VT=SNP
16	89904426	rs2108838	A	G	100	PASS	AC=3921;AF=0.782947;AN=5008;NS=2504;DP=15458;EAS_AF=0.9881;AMR_AF=0.7003;AFR_AF=0.8283;EUR_AF=0.5915;SAS_AF=0.7658;AA=T|||;VT=SNP
16	89904834	rs142382996	G	C	100	PASS	AC=374;AF=0.0746805;AN=5008;NS=2504;DP=17611;EAS_AF=0.2659;AMR_AF=0.0245;AFR_AF=0.0045;EUR_AF=0.0646;SAS_AF=0.0184;AA=g|||;VT=SNP
16	89905115	rs62056065	C	G	100	PASS	AC=373;AF=0.0744808;AN=5008;NS=2504;DP=18317;EAS_AF=0.2659;AMR_AF=0.0245;AFR_AF=0.0038;EUR_AF=0.0646;SAS_AF=0.0184;AA=c|||;VT=SNP
16	89905529	rs34562649	C	T	100	PASS	AC=4106;AF=0.819888;AN=5008;NS=2504;DP=12780;EAS_AF=0.9881;AMR_AF=0.719;AFR_AF=0.9546;EUR_AF=0.5905;SAS_AF=0.772;AA=C|||;VT=SNP
16	89905848	rs9928396	T	C	100	PASS	AC=3087;AF=0.616414;AN=5008;NS=2504;DP=12992;EAS_AF=0.7183;AMR_AF=0.6585;AFR_AF=0.584;EUR_AF=0.5159;SAS_AF=0.6288;AA=t|||;VT=SNP
16	89905925	rs9935541	G	C	100	PASS	AC=4106;AF=0.819888;AN=5008;NS=2504;DP=14943;EAS_AF=0.9881;AMR_AF=0.7205;AFR_AF=0.9546;EUR_AF=0.5915;SAS_AF=0.7699;AA=c|||;VT=SNP
16	89906563	rs62056066	G	A	100	PASS	AC=374;AF=0.0746805;AN=5008;NS=2504;DP=18952;EAS_AF=0.2649;AMR_AF=0.0245;AFR_AF=0.0038;EUR_AF=0.0626;SAS_AF=0.0225;AA=g|||;VT=SNP
16	89906800	rs143106090	G	A	100	PASS	AC=369;AF=0.0736821;AN=5008;NS=2504;DP=11886;EAS_AF=0.2649;AMR_AF=0.0245;AFR_AF=0.0038;EUR_AF=0.0616;SAS_AF=0.0184;AA=G|||;VT=SNP
16	89906894	rs8055746	G	T	100	PASS	AC=2285;AF=0.45627;AN=5008;NS=2504;DP=10269;EAS_AF=0.2817;AMR_AF=0.3919;AFR_AF=0.5552;EUR_AF=0.5656;SAS_AF=0.4356;AA=T|||;VT=SNP
16	89906937	rs144766880	T	A	100	PASS	AC=370;AF=0.0738818;AN=5008;NS=2504;DP=13510;EAS_AF=0.2659;AMR_AF=0.0245;AFR_AF=0.0038;EUR_AF=0.0616;SAS_AF=0.0184;AA=T|||;VT=SNP
16	89907164	rs182251041	C	T	100	PASS	AC=371;AF=0.0740815;AN=5008;NS=2504;DP=11291;EAS_AF=0.2669;AMR_AF=0.0245;AFR_AF=0.0038;EUR_AF=0.0616;SAS_AF=0.0184;AA=C|||;VT=SNP
16	89907493	rs79284621	G	T	100	PASS	AC=371;AF=0.0740815;AN=5008;NS=2504;DP=14662;EAS_AF=0.2669;AMR_AF=0.0245;AFR_AF=0.0038;EUR_AF=0.0616;SAS_AF=0.0184;AA=G|||;VT=SNP
16	89907526	rs7205642	T	A	100	PASS	AC=3446;AF=0.688099;AN=5008;NS=2504;DP=13547;EAS_AF=0.994;AMR_AF=0.611;AFR_AF=0.7519;EUR_AF=0.4254;SAS_AF=0.6115;AA=A|||;VT=SNP
16	89908003	rs1079558	G	A	100	PASS	AC=2629;AF=0.52496;AN=5008;NS=2504;DP=18930;EAS_AF=0.7222;AMR_AF=0.5533;AFR_AF=0.5333;EUR_AF=0.3449;SAS_AF=0.4755;AA=G|||;VT=SNP
16	89908250	rs11639925	C	T	100	PASS	AC=373;AF=0.0744808;AN=5008;NS=2504;DP=16705;EAS_AF=0.2679;AMR_AF=0.0245;AFR_AF=0.0038;EUR_AF=0.0626;SAS_AF=0.0184;AA=C|||;VT=SNP
16	89909401	rs12599531	T	C	100	PASS	AC=3991;AF=0.796925;AN=5008;NS=2504;DP=21355;EAS_AF=0.996;AMR_AF=0.7392;AFR_AF=0.8094;EUR_AF=0.6312;SAS_AF=0.7863;AA=C|||;VT=SNP
16	89909429	rs17177912	A	G	100	PASS	AC=579;AF=0.115615;AN=5008;NS=2504;DP=20578;EAS_AF=0.3115;AMR_AF=0.2478;AFR_AF=0.0061;EUR_AF=0.0636;SAS_AF=0.0215;AA=A|||;VT=SNP
16	89909737	rs62056068	C	T	100	PASS	AC=378;AF=0.0754792;AN=5008;NS=2504;DP=19461;EAS_AF=0.2669;AMR_AF=0.0245;AFR_AF=0.0091;EUR_AF=0.0616;SAS_AF=0.0184;AA=C|||;VT=SNP
16	89912000	rs62056069	C	T	100	PASS	AC=371;AF=0.0740815;AN=5008;NS=2504;DP=14363;EAS_AF=0.2669;AMR_AF=0.0245;AFR_AF=0.0038;EUR_AF=0.0616;SAS_AF=0.0184;AA=C|||;VT=SNP
16	89912063	rs13331995	T	C	100	PASS	AC=2953;AF=0.589657;AN=5008;NS=2504;DP=14177;EAS_AF=0.7212;AMR_AF=0.5778;AFR_AF=0.7564;EUR_AF=0.3529;SAS_AF=0.4806;AA=T|||;VT=SNP
16	89912281	rs11645376	G	C	100	PASS	AC=371;AF=0.0740815;AN=5008;NS=2504;DP=19362;EAS_AF=0.2669;AMR_AF=0.0245;AFR_AF=0.0038;EUR_AF=0.0616;SAS_AF=0.0184;AA=g|||;VT=SNP
16	89912399	rs11076639	G	C	100	PASS	AC=2630;AF=0.52516;AN=5008;NS=2504;DP=14047;EAS_AF=0.7183;AMR_AF=0.5519;AFR_AF=0.5363;EUR_AF=0.3439;SAS_AF=0.4785;AA=G|||;VT=SNP
16	89912457	rs9745545	A	C	100	PASS	AC=2924;AF=0.583866;AN=5008;NS=2504;DP=12543;EAS_AF=0.7222;AMR_AF=0.5764;AFR_AF=0.7337;EUR_AF=0.3539;SAS_AF=0.4806;AA=A|||;VT=SNP
16	89912462	rs11076640	G	A	100	PASS	AC=2910;AF=0.58107;AN=5008;NS=2504;DP=12530;EAS_AF=0.7222;AMR_AF=0.5562;AFR_AF=0.7337;EUR_AF=0.3539;SAS_AF=0.4806;AA=G|||;VT=SNP
16	89912720	rs9746953	C	G	100	PASS	AC=3163;AF=0.631589;AN=5008;NS=2504;DP=14863;EAS_AF=0.7242;AMR_AF=0.6787;AFR_AF=0.5817;EUR_AF=0.5497;SAS_AF=0.6544;AA=C|||;VT=SNP
16	89913008	rs12051519	G	A	100	PASS	AC=1197;AF=0.239018;AN=5008;NS=2504;DP=15185;EAS_AF=0.6071;AMR_AF=0.3444;AFR_AF=0.0507;EUR_AF=0.1093;SAS_AF=0.1728;AA=G|||;VT=SNP
16	89913164	rs62056070	C	T	100	PASS	AC=418;AF=0.0834665;AN=5008;NS=2504;DP=14525;EAS_AF=0.2768;AMR_AF=0.0663;AFR_AF=0.0091;EUR_AF=0.0616;SAS_AF=0.0194;AA=C|||;VT=SNP
16	89913816	rs3743855	G	A	100	PASS	AC=370;AF=0.0738818;AN=5008;NS=2504;DP=18143;EAS_AF=0.2669;AMR_AF=0.0245;AFR_AF=0.0038;EUR_AF=0.0606;SAS_AF=0.0184;AA=G|||;VT=SNP
16	89914508	rs10775347	C	T	100	PASS	AC=3441;AF=0.687101;AN=5008;NS=2504;DP=18755;EAS_AF=0.9931;AMR_AF=0.6052;AFR_AF=0.7511;EUR_AF=0.4245;SAS_AF=0.6135;AA=T|||;VT=SNP
16	89914633	rs10852626	T	G	100	PASS	AC=3968;AF=0.792332;AN=5008;NS=2504;DP=16392;EAS_AF=0.996;AMR_AF=0.7349;AFR_AF=0.7943;EUR_AF=0.6282;SAS_AF=0.7894;AA=G|||;VT=SNP
16	89915418	rs12448762	T	C	100	PASS	AC=3967;AF=0.792133;AN=5008;NS=2504;DP=6598;EAS_AF=0.996;AMR_AF=0.7349;AFR_AF=0.7943;EUR_AF=0.6282;SAS_AF=0.7883;AA=N|||;VT=SNP
16	89916391	rs12932219	G	A	100	PASS	AC=1973;AF=0.39397;AN=5008;NS=2504;DP=14417;EAS_AF=0.374;AMR_AF=0.3242;AFR_AF=0.4054;EUR_AF=0.4682;SAS_AF=0.3722;AA=A|||;VT=SNP
16	89916600	rs12598316	C	A	100	PASS	AC=368;AF=0.0734824;AN=5008;NS=2504;DP=13451;EAS_AF=0.2579;AMR_AF=0.0245;AFR_AF=0.0091;EUR_AF=0.0606;SAS_AF=0.0184;AA=C|||;VT=SNP
16	89917235	rs11644935	G	T	100	PASS	AC=741;AF=0.147963;AN=5008;NS=2504;DP=18186;EAS_AF=0.2679;AMR_AF=0.0548;AFR_AF=0.1989;EUR_AF=0.0795;SAS_AF=0.092;AA=T|||;VT=SNP
16	89917258	rs57027421	T	G	100	PASS	AC=2602;AF=0.519569;AN=5008;NS=2504;DP=18093;EAS_AF=0.7252;AMR_AF=0.536;AFR_AF=0.447;EUR_AF=0.3827;SAS_AF=0.5348;AA=T|||;VT=SNP
16	89917537	rs7190341	T	C	100	PASS	AC=3994;AF=0.797524;AN=5008;NS=2504;DP=18621;EAS_AF=0.996;AMR_AF=0.7349;AFR_AF=0.8064;EUR_AF=0.6362;SAS_AF=0.7914;AA=C|||;VT=SNP
16	89917775	rs78331410	C	T	100	PASS	AC=379;AF=0.0756789;AN=5008;NS=2504;DP=16207;EAS_AF=0.2688;AMR_AF=0.0245;AFR_AF=0.0091;EUR_AF=0.0606;SAS_AF=0.0184;AA=C|||;VT=SNP
16	89920025	rs8060934	C	T	100	PASS	AC=3143;AF=0.627596;AN=5008;NS=2504;DP=15739;EAS_AF=0.7262;AMR_AF=0.6686;AFR_AF=0.5386;EUR_AF=0.5507;SAS_AF=0.6963;AA=C|||;VT=SNP
16	89920383	rs62056087	C	A	100	PASS	AC=377;AF=0.0752796;AN=5008;NS=2504;DP=18944;EAS_AF=0.2708;AMR_AF=0.0245;AFR_AF=0.0061;EUR_AF=0.0606;SAS_AF=0.0184;AA=C|||;VT=SNP
16	89920497	rs34552238	C	T	100	PASS	AC=582;AF=0.116214;AN=5008;NS=2504;DP=19227;EAS_AF=0.1071;AMR_AF=0.111;AFR_AF=0.0098;EUR_AF=0.1998;SAS_AF=0.1871;AA=C|||;VT=SNP
16	89920957	rs12598737	A	G	100	PASS	AC=378;AF=0.0754792;AN=5008;NS=2504;DP=18474;EAS_AF=0.2708;AMR_AF=0.0259;AFR_AF=0.0061;EUR_AF=0.0606;SAS_AF=0.0184;AA=G|||;VT=SNP;EX_TARGET
16	89921119	rs12598756	A	C	100	PASS	AC=773;AF=0.154353;AN=5008;NS=2504;DP=16859;EAS_AF=0.252;AMR_AF=0.0951;AFR_AF=0.208;EUR_AF=0.0706;SAS_AF=0.1094;AA=C|||;VT=SNP
16	89921126	rs12599205	T	G	100	PASS	AC=876;AF=0.17492;AN=5008;NS=2504;DP=16936;EAS_AF=0.2728;AMR_AF=0.0994;AFR_AF=0.2012;EUR_AF=0.0835;SAS_AF=0.1861;AA=G|||;VT=SNP
16	89921128	rs12598757	A	G	100	PASS	AC=876;AF=0.17492;AN=5008;NS=2504;DP=16887;EAS_AF=0.2728;AMR_AF=0.0994;AFR_AF=0.2012;EUR_AF=0.0835;SAS_AF=0.1861;AA=G|||;VT=SNP
16	89921412	rs12596441	C	T	100	PASS	AC=4028;AF=0.804313;AN=5008;NS=2504;DP=16957;EAS_AF=0.996;AMR_AF=0.7392;AFR_AF=0.8185;EUR_AF=0.6461;SAS_AF=0.7965;AA=T|||;VT=SNP
16	89922485	rs1105691	T	C	100	PASS	AC=622;AF=0.124201;AN=5008;NS=2504;DP=12116;EAS_AF=0.3006;AMR_AF=0.0677;AFR_AF=0.0189;EUR_AF=0.1521;SAS_AF=0.0961;AA=t|||;VT=SNP;EX_TARGET
16	89922959	rs34033205	G	T	100	PASS	AC=387;AF=0.0772764;AN=5008;NS=2504;DP=9775;EAS_AF=0.2827;AMR_AF=0.0259;AFR_AF=0.0038;EUR_AF=0.0606;SAS_AF=0.0184;AA=G|||;VT=SNP
16	89923412	rs28670527	C	T	100	PASS	AC=3975;AF=0.79373;AN=5008;NS=2504;DP=11276;EAS_AF=0.996;AMR_AF=0.7291;AFR_AF=0.8162;EUR_AF=0.6223;SAS_AF=0.7771;AA=T|||;VT=SNP
16	89923759	rs6500459	G	T	100	PASS	AC=3228;AF=0.644569;AN=5008;NS=2504;DP=13202;EAS_AF=0.7113;AMR_AF=0.6859;AFR_AF=0.6112;EUR_AF=0.5527;SAS_AF=0.6861;AA=G|||;VT=SNP
16	89923906	rs6500460	C	T	100	PASS	AC=3584;AF=0.715655;AN=5008;NS=2504;DP=20103;EAS_AF=0.7113;AMR_AF=0.7032;AFR_AF=0.8079;EUR_AF=0.5636;SAS_AF=0.7607;AA=C|||;VT=SNP
16	89924122	rs10852627	G	A	100	PASS	AC=3232;AF=0.645367;AN=5008;NS=2504;DP=13074;EAS_AF=0.7113;AMR_AF=0.6859;AFR_AF=0.6135;EUR_AF=0.5527;SAS_AF=0.6871;AA=G|||;VT=SNP
16	89924402	rs10459819	T	C	100	PASS	AC=3600;AF=0.71885;AN=5008;NS=2504;DP=17550;EAS_AF=0.7103;AMR_AF=0.7046;AFR_AF=0.8207;EUR_AF=0.5646;SAS_AF=0.7587;AA=T|||;VT=SNP
16	89925556	rs7200842	G	A	100	PASS	AC=3214;AF=0.641773;AN=5008;NS=2504;DP=14078;EAS_AF=0.7123;AMR_AF=0.6801;AFR_AF=0.6029;EUR_AF=0.5527;SAS_AF=0.6861;AA=G|||;VT=SNP;EX_TARGET
16	89926719	rs10459816	T	C	100	PASS	AC=1854;AF=0.370208;AN=5008;NS=2504;DP=17211;EAS_AF=0.6141;AMR_AF=0.4986;AFR_AF=0.1331;EUR_AF=0.3171;SAS_AF=0.4029;AA=T|||;VT=SNP
16	89927265	rs11641897	C	T	100	PASS	AC=391;AF=0.0780751;AN=5008;NS=2504;DP=13864;EAS_AF=0.2847;AMR_AF=0.0259;AFR_AF=0.0038;EUR_AF=0.0626;SAS_AF=0.0184;AA=C|||;VT=SNP
16	89928601	rs61607766	C	T	100	PASS	AC=1395;AF=0.278554;AN=5008;NS=2504;DP=15378;EAS_AF=0.6071;AMR_AF=0.3473;AFR_AF=0.1589;EUR_AF=0.1213;SAS_AF=0.2147;AA=C|||;VT=SNP
16	89928854	rs12446215	G	C	100	PASS	AC=1394;AF=0.278355;AN=5008;NS=2504;DP=18803;EAS_AF=0.6071;AMR_AF=0.3473;AFR_AF=0.1589;EUR_AF=0.1213;SAS_AF=0.2137;AA=G|||;VT=SNP
16	89930087	rs62056090	T	A	100	PASS	AC=657;AF=0.13119;AN=5008;NS=2504;DP=15404;EAS_AF=0.2827;AMR_AF=0.0389;AFR_AF=0.2005;EUR_AF=0.0616;SAS_AF=0.0184;AA=A|||;VT=SNP
16	89930129	rs55999134	G	C	100	PASS	AC=1416;AF=0.282748;AN=5008;NS=2504;DP=15309;EAS_AF=0.6141;AMR_AF=0.3473;AFR_AF=0.1694;EUR_AF=0.1213;SAS_AF=0.2147;AA=G|||;VT=SNP
16	89930414	rs62056091	G	A	100	PASS	AC=388;AF=0.077476;AN=5008;NS=2504;DP=18272;EAS_AF=0.2827;AMR_AF=0.0259;AFR_AF=0.0038;EUR_AF=0.0616;SAS_AF=0.0184;AA=G|||;VT=SNP
16	89930426	rs62056092	A	G	100	PASS	AC=659;AF=0.131589;AN=5008;NS=2504;DP=17719;EAS_AF=0.2827;AMR_AF=0.0389;AFR_AF=0.202;EUR_AF=0.0616;SAS_AF=0.0184;AA=A|||;VT=SNP
16	89930656	rs55911767	A	G	100	PASS	AC=2278;AF=0.454872;AN=5008;NS=2504;DP=15220;EAS_AF=0.9008;AMR_AF=0.4107;AFR_AF=0.388;EUR_AF=0.2207;SAS_AF=0.3579;AA=g|||;VT=SNP
16	89931974	rs9939893	C	G	100	PASS	AC=4266;AF=0.851837;AN=5008;NS=2504;DP=19811;EAS_AF=0.996;AMR_AF=0.7824;AFR_AF=0.9629;EUR_AF=0.6521;SAS_AF=0.8078;AA=G|||;VT=SNP
16	89932931	rs76846556	C	G	100	PASS	AC=387;AF=0.0772764;AN=5008;NS=2504;DP=17410;EAS_AF=0.2817;AMR_AF=0.0259;AFR_AF=0.0038;EUR_AF=0.0616;SAS_AF=0.0184;AA=C|||;VT=SNP
16	89933306	rs62056096	C	T	100	PASS	AC=391;AF=0.0780751;AN=5008;NS=2504;DP=16572;EAS_AF=0.2817;AMR_AF=0.0259;AFR_AF=0.0038;EUR_AF=0.0646;SAS_AF=0.0194;AA=C|||;VT=SNP
16	89933324	rs55749251	T	G	100	PASS	AC=1519;AF=0.303315;AN=5008;NS=2504;DP=16474;EAS_AF=0.6111;AMR_AF=0.3761;AFR_AF=0.1815;EUR_AF=0.1809;SAS_AF=0.2249;AA=T|||;VT=SNP
16	89933420	rs62056097	A	G	100	PASS	AC=640;AF=0.127796;AN=5008;NS=2504;DP=18421;EAS_AF=0.2817;AMR_AF=0.0389;AFR_AF=0.1884;EUR_AF=0.0616;SAS_AF=0.0184;AA=G|||;VT=SNP
16	89933851	rs35360258	G	A	100	PASS	AC=565;AF=0.112819;AN=5008;NS=2504;DP=15958;EAS_AF=0.0903;AMR_AF=0.1081;AFR_AF=0.0098;EUR_AF=0.1998;SAS_AF=0.1892;AA=g|||;VT=SNP
16	89934886	rs3803688	A	G	100	PASS	AC=1415;AF=0.282548;AN=5008;NS=2504;DP=20208;EAS_AF=0.62;AMR_AF=0.3487;AFR_AF=0.1619;EUR_AF=0.1203;SAS_AF=0.2178;AA=a|||;VT=SNP
16	89938144	rs1109334	G	A	100	PASS	AC=3541;AF=0.707069;AN=5008;NS=2504;DP=19067;EAS_AF=0.6984;AMR_AF=0.7017;AFR_AF=0.7988;EUR_AF=0.5507;SAS_AF=0.7566;AA=A|||;VT=SNP
16	89939212	rs62056098	G	A	100	PASS	AC=1383;AF=0.276158;AN=5008;NS=2504;DP=15283;EAS_AF=0.5923;AMR_AF=0.3444;AFR_AF=0.1762;EUR_AF=0.1074;SAS_AF=0.2106;AA=g|||;VT=SNP
16	89939327	rs62056099	G	A	100	PASS	AC=758;AF=0.151358;AN=5008;NS=2504;DP=15756;EAS_AF=0.2976;AMR_AF=0.0461;AFR_AF=0.1717;EUR_AF=0.0785;SAS_AF=0.1227;AA=a|||;VT=SNP
16	89939753	rs62056100	C	T	100	PASS	AC=395;AF=0.0788738;AN=5008;NS=2504;DP=9694;EAS_AF=0.2837;AMR_AF=0.0245;AFR_AF=0.0038;EUR_AF=0.0676;SAS_AF=0.0194;AA=c|||;VT=SNP
16	89939929	rs9939914	T	C	100	PASS	AC=2719;AF=0.542931;AN=5008;NS=2504;DP=8051;EAS_AF=0.8958;AMR_AF=0.4553;AFR_AF=0.5946;EUR_AF=0.2614;SAS_AF=0.4611;AA=c|||;VT=SNP
16	89940536	rs13333742	G	A	100	PASS	AC=991;AF=0.197883;AN=5008;NS=2504;DP=4237;EAS_AF=0.2827;AMR_AF=0.0605;AFR_AF=0.3563;EUR_AF=0.0726;SAS_AF=0.1227;AA=A|||;VT=SNP
16	89940608	rs74542234	A	C	100	PASS	AC=396;AF=0.0790735;AN=5008;NS=2504;DP=6003;EAS_AF=0.2827;AMR_AF=0.0245;AFR_AF=0.0045;EUR_AF=0.0686;SAS_AF=0.0194;AA=A|||;VT=SNP
16	89941153	rs11640336	T	C	100	PASS	AC=626;AF=0.125;AN=5008;NS=2504;DP=15041;EAS_AF=0.2857;AMR_AF=0.0375;AFR_AF=0.1694;EUR_AF=0.0686;SAS_AF=0.0194;AA=T|||;VT=SNP
16	89941438	rs62056102	T	C	100	PASS	AC=399;AF=0.0796725;AN=5008;NS=2504;DP=18702;EAS_AF=0.2857;AMR_AF=0.0245;AFR_AF=0.0045;EUR_AF=0.0686;SAS_AF=0.0194;AA=T|||;VT=SNP
16	89941490	rs12446243	C	T	100	PASS	AC=1167;AF=0.233027;AN=5008;NS=2504;DP=19516;EAS_AF=0.5992;AMR_AF=0.3343;AFR_AF=0.0106;EUR_AF=0.1083;SAS_AF=0.2127;AA=C|||;VT=SNP
16	89942781	rs62056103	G	A	100	PASS	AC=399;AF=0.0796725;AN=5008;NS=2504;DP=19346;EAS_AF=0.2847;AMR_AF=0.0245;AFR_AF=0.0045;EUR_AF=0.0696;SAS_AF=0.0194;AA=G|||;VT=SNP
16	89943214	rs58384581	A	G	100	PASS	AC=1440;AF=0.28754;AN=5008;NS=2504;DP=10691;EAS_AF=0.2907;AMR_AF=0.0908;AFR_AF=0.5703;EUR_AF=0.0944;SAS_AF=0.2403;AA=G|||;VT=SNP
16	89943629	rs6500461	G	A	100	PASS	AC=3621;AF=0.723043;AN=5008;NS=2504;DP=14152;EAS_AF=0.9008;AMR_AF=0.6037;AFR_AF=0.9561;EUR_AF=0.4056;SAS_AF=0.636;AA=A|||;VT=SNP
16	89945369	rs12919804	G	A	100	PASS	AC=530;AF=0.105831;AN=5008;NS=2504;DP=23155;EAS_AF=0.2907;AMR_AF=0.0317;AFR_AF=0.0098;EUR_AF=0.0805;SAS_AF=0.1237;AA=G|||;VT=SNP
16	89945704	rs62056104	C	T	100	PASS	AC=1432;AF=0.285942;AN=5008;NS=2504;DP=22918;EAS_AF=0.2907;AMR_AF=0.0893;AFR_AF=0.5643;EUR_AF=0.0944;SAS_AF=0.2413;AA=c|||;VT=SNP
16	89946388	rs62056110	A	C	100	PASS	AC=530;AF=0.105831;AN=5008;NS=2504;DP=23198;EAS_AF=0.2907;AMR_AF=0.0317;AFR_AF=0.0098;EUR_AF=0.0805;SAS_AF=0.1237;AA=N|||;VT=SNP
16	89946649	rs12930056	C	A	100	PASS	AC=531;AF=0.10603;AN=5008;NS=2504;DP=22692;EAS_AF=0.2907;AMR_AF=0.0317;AFR_AF=0.0098;EUR_AF=0.0815;SAS_AF=0.1237;AA=C|||;VT=SNP
16	89946682	rs12930606	A	G	100	PASS	AC=530;AF=0.105831;AN=5008;NS=2504;DP=21056;EAS_AF=0.2907;AMR_AF=0.0317;AFR_AF=0.0098;EUR_AF=0.0805;SAS_AF=0.1237;AA=A|||;VT=SNP
16	89947203	rs62052168	G	A	100	PASS	AC=398;AF=0.0794728;AN=5008;NS=2504;DP=19342;EAS_AF=0.2857;AMR_AF=0.0245;AFR_AF=0.0045;EUR_AF=0.0686;SAS_AF=0.0184;AA=G|||;VT=SNP
16	89947457	rs17784386	A	G	100	PASS	AC=530;AF=0.105831;AN=5008;NS=2504;DP=19669;EAS_AF=0.2907;AMR_AF=0.0317;AFR_AF=0.0098;EUR_AF=0.0805;SAS_AF=0.1237;AA=G|||;VT=SNP
16	89947861	rs4257207	T	A	100	PASS	AC=405;AF=0.0808706;AN=5008;NS=2504;DP=17391;EAS_AF=0.2877;AMR_AF=0.0259;AFR_AF=0.0061;EUR_AF=0.0706;SAS_AF=0.0184;AA=A|||;VT=SNP
16	89948397	rs8061025	G	A	100	PASS	AC=777;AF=0.155152;AN=5008;NS=2504;DP=15541;EAS_AF=0.2917;AMR_AF=0.0447;AFR_AF=0.1891;EUR_AF=0.0805;SAS_AF=0.1237;AA=A|||;VT=SNP
16	89948444	rs55703708	C	T	100	PASS	AC=1740;AF=0.347444;AN=5008;NS=2504;DP=14868;EAS_AF=0.5565;AMR_AF=0.4006;AFR_AF=0.2852;EUR_AF=0.1481;SAS_AF=0.3834;AA=C|||;VT=SNP
16	89948985	rs34604714	A	G	100	PASS	AC=531;AF=0.10603;AN=5008;NS=2504;DP=21779;EAS_AF=0.2907;AMR_AF=0.0317;AFR_AF=0.0098;EUR_AF=0.0805;SAS_AF=0.1247;AA=A|||;VT=SNP
16	89949000	rs34272502	G	C	100	PASS	AC=531;AF=0.10603;AN=5008;NS=2504;DP=22203;EAS_AF=0.2907;AMR_AF=0.0317;AFR_AF=0.0098;EUR_AF=0.0805;SAS_AF=0.1247;AA=C|||;VT=SNP
16	89949033	rs35994878	T	C	100	PASS	AC=764;AF=0.152556;AN=5008;NS=2504;DP=22166;EAS_AF=0.2907;AMR_AF=0.0447;AFR_AF=0.1793;EUR_AF=0.0805;SAS_AF=0.1247;AA=C|||;VT=SNP
16	89949205	rs35285305	G	A	100	PASS	AC=554;AF=0.110623;AN=5008;NS=2504;DP=17787;EAS_AF=0.2907;AMR_AF=0.0317;AFR_AF=0.0098;EUR_AF=0.0805;SAS_AF=0.1483;AA=G|||;VT=SNP
16	89950230	rs62052172	G	C	100	PASS	AC=1427;AF=0.284944;AN=5008;NS=2504;DP=17582;EAS_AF=0.2976;AMR_AF=0.1239;AFR_AF=0.5242;EUR_AF=0.1093;SAS_AF=0.2434;AA=c|||;VT=SNP
16	89950299	rs72477006	G	C	100	PASS	AC=539;AF=0.107628;AN=5008;NS=2504;DP=18454;EAS_AF=0.2927;AMR_AF=0.0346;AFR_AF=0.0061;EUR_AF=0.0885;SAS_AF=0.1258;AA=G|||;VT=SNP
16	89950557	rs73276534	A	G	100	PASS	AC=1171;AF=0.233826;AN=5008;NS=2504;DP=18705;EAS_AF=0.2946;AMR_AF=0.0836;AFR_AF=0.3676;EUR_AF=0.0934;SAS_AF=0.2413;AA=G|||;VT=SNP
16	89950739	rs62052173	T	C	100	PASS	AC=1174;AF=0.234425;AN=5008;NS=2504;DP=16301;EAS_AF=0.2946;AMR_AF=0.0865;AFR_AF=0.3684;EUR_AF=0.0934;SAS_AF=0.2413;AA=C|||;VT=SNP
16	89950901	rs62052174	G	A	100	PASS	AC=531;AF=0.10603;AN=5008;NS=2504;DP=18329;EAS_AF=0.2907;AMR_AF=0.0317;AFR_AF=0.0098;EUR_AF=0.0815;SAS_AF=0.1237;AA=A|||;VT=SNP
16	89952843	rs13335395	T	A	100	PASS	AC=1245;AF=0.248602;AN=5008;NS=2504;DP=12969;EAS_AF=0.3581;AMR_AF=0.0836;AFR_AF=0.3759;EUR_AF=0.0915;SAS_AF=0.2423;AA=T|||;VT=SNP
16	89952846	rs368565398	T	A	100	PASS	AC=402;AF=0.0802716;AN=5008;NS=2504;DP=12985;EAS_AF=0.2847;AMR_AF=0.0274;AFR_AF=0.0053;EUR_AF=0.0696;SAS_AF=0.0194;AA=T|||;VT=SNP
16	89953066	rs8058639	G	A	100	PASS	AC=2038;AF=0.406949;AN=5008;NS=2504;DP=15003;EAS_AF=0.2927;AMR_AF=0.2421;AFR_AF=0.6687;EUR_AF=0.2734;SAS_AF=0.4254;AA=A|||;VT=SNP
16	89953773	rs9806913	A	G	100	PASS	AC=1173;AF=0.234225;AN=5008;NS=2504;DP=15897;EAS_AF=0.2897;AMR_AF=0.0807;AFR_AF=0.3759;EUR_AF=0.0905;SAS_AF=0.2423;AA=G|||;VT=SNP
16	89954138	rs9922515	G	C	100	PASS	AC=1416;AF=0.282748;AN=5008;NS=2504;DP=19105;EAS_AF=0.2897;AMR_AF=0.0908;AFR_AF=0.553;EUR_AF=0.0924;SAS_AF=0.2423;AA=C|||;VT=SNP;EX_TARGET
16	89954651	rs8046062	C	G	100	PASS	AC=1153;AF=0.230232;AN=5008;NS=2504;DP=19354;EAS_AF=0.2907;AMR_AF=0.0821;AFR_AF=0.3608;EUR_AF=0.0905;SAS_AF=0.2403;AA=G|||;VT=SNP
16	89956247	rs11643448	C	T	100	PASS	AC=527;AF=0.105232;AN=5008;NS=2504;DP=20298;EAS_AF=0.2917;AMR_AF=0.0317;AFR_AF=0.0091;EUR_AF=0.0795;SAS_AF=0.1217;AA=C|||;VT=SNP
16	89956249	rs35769864	T	C	100	PASS	AC=529;AF=0.105631;AN=5008;NS=2504;DP=18944;EAS_AF=0.2917;AMR_AF=0.0317;AFR_AF=0.0091;EUR_AF=0.0795;SAS_AF=0.1237;AA=C|||;VT=SNP
16	89956253	rs11639625	T	C	100	PASS	AC=529;AF=0.105631;AN=5008;NS=2504;DP=19033;EAS_AF=0.2917;AMR_AF=0.0317;AFR_AF=0.0091;EUR_AF=0.0795;SAS_AF=0.1237;AA=C|||;VT=SNP
16	89957169	rs12596492	T	G	100	PASS	AC=400;AF=0.0798722;AN=5008;NS=2504;DP=13343;EAS_AF=0.2887;AMR_AF=0.0245;AFR_AF=0.0045;EUR_AF=0.0676;SAS_AF=0.0184;AA=T|||;VT=SNP
16	89957635	rs11642267	T	C	100	PASS	AC=398;AF=0.0794728;AN=5008;NS=2504;DP=17768;EAS_AF=0.2867;AMR_AF=0.0245;AFR_AF=0.0045;EUR_AF=0.0676;SAS_AF=0.0184;AA=C|||;VT=SNP
16	89957815	rs4287569	A	G	100	PASS	AC=1440;AF=0.28754;AN=5008;NS=2504;DP=16908;EAS_AF=0.2917;AMR_AF=0.0951;AFR_AF=0.5711;EUR_AF=0.0895;SAS_AF=0.2403;AA=G|||;VT=SNP
16	89958118	rs11645970	G	A	100	PASS	AC=524;AF=0.104633;AN=5008;NS=2504;DP=21627;EAS_AF=0.2917;AMR_AF=0.0288;AFR_AF=0.0098;EUR_AF=0.0775;SAS_AF=0.1217;AA=G|||;VT=SNP
16	89958127	rs11642451	T	C	100	PASS	AC=524;AF=0.104633;AN=5008;NS=2504;DP=21356;EAS_AF=0.2917;AMR_AF=0.0288;AFR_AF=0.0098;EUR_AF=0.0775;SAS_AF=0.1217;AA=C|||;VT=SNP
16	89958538	rs11647174	G	A	100	PASS	AC=397;AF=0.0792732;AN=5008;NS=2504;DP=15398;EAS_AF=0.2867;AMR_AF=0.0245;AFR_AF=0.0045;EUR_AF=0.0666;SAS_AF=0.0184;AA=G|||;VT=SNP
16	89959647	rs7196840	A	G	100	PASS	AC=1157;AF=0.23103;AN=5008;NS=2504;DP=20102;EAS_AF=0.2917;AMR_AF=0.0821;AFR_AF=0.3638;EUR_AF=0.0895;SAS_AF=0.2403;AA=G|||;VT=SNP
16	89959805	rs7199685	G	C	100	PASS	AC=1427;AF=0.284944;AN=5008;NS=2504;DP=21356;EAS_AF=0.2897;AMR_AF=0.0937;AFR_AF=0.5613;EUR_AF=0.0915;SAS_AF=0.2413;AA=C|||;VT=SNP
16	89960618	rs28661943	C	T	100	PASS	AC=633;AF=0.126398;AN=5008;NS=2504;DP=11572;EAS_AF=0.2778;AMR_AF=0.0331;AFR_AF=0.1286;EUR_AF=0.0437;SAS_AF=0.1186;AA=C|||;VT=SNP
16	89960796	rs78908302	A	G	100	PASS	AC=837;AF=0.167133;AN=5008;NS=2504;DP=9289;EAS_AF=0.006;AMR_AF=0.183;AFR_AF=0.1884;EUR_AF=0.2286;SAS_AF=0.2301;AA=A|||;VT=SNP
16	89960814	rs28630471	A	G	100	PASS	AC=1766;AF=0.352636;AN=5008;NS=2504;DP=9493;EAS_AF=0.2937;AMR_AF=0.2262;AFR_AF=0.4894;EUR_AF=0.2694;SAS_AF=0.4039;AA=N|||;VT=SNP
16	89961140	rs35518096	C	A	100	PASS	AC=898;AF=0.179313;AN=5008;NS=2504;DP=14405;EAS_AF=0.2907;AMR_AF=0.0576;AFR_AF=0.1929;EUR_AF=0.0795;SAS_AF=0.2352;AA=C|||;VT=SNP
16	89961593	rs7186976	A	G	100	PASS	AC=899;AF=0.179513;AN=5008;NS=2504;DP=17929;EAS_AF=0.2887;AMR_AF=0.0576;AFR_AF=0.1936;EUR_AF=0.0795;SAS_AF=0.2372;AA=G|||;VT=SNP
16	89961597	rs7191836	T	C	100	PASS	AC=897;AF=0.179113;AN=5008;NS=2504;DP=18125;EAS_AF=0.2887;AMR_AF=0.0576;AFR_AF=0.1936;EUR_AF=0.0795;SAS_AF=0.2352;AA=C|||;VT=SNP
16	89961661	rs7184960	G	A	100	PASS	AC=897;AF=0.179113;AN=5008;NS=2504;DP=19733;EAS_AF=0.2887;AMR_AF=0.0576;AFR_AF=0.1936;EUR_AF=0.0795;SAS_AF=0.2352;AA=G|||;VT=SNP
16	89961957	rs11641790	C	T	100	PASS	AC=1152;AF=0.230032;AN=5008;NS=2504;DP=21436;EAS_AF=0.2877;AMR_AF=0.0807;AFR_AF=0.3676;EUR_AF=0.0885;SAS_AF=0.2362;AA=T|||;VT=SNP
16	89962394	rs2293586	A	G	100	PASS	AC=1433;AF=0.286142;AN=5008;NS=2504;DP=22901;EAS_AF=0.2887;AMR_AF=0.0937;AFR_AF=0.5741;EUR_AF=0.0895;SAS_AF=0.2331;AA=G|||;VT=SNP;EX_TARGET
16	89962635	rs75110337	C	A	100	PASS	AC=515;AF=0.102835;AN=5008;NS=2504;DP=17391;EAS_AF=0.2887;AMR_AF=0.0288;AFR_AF=0.0091;EUR_AF=0.0785;SAS_AF=0.1155;AA=C|||;VT=SNP
16	89963163	rs62052179	T	C	100	PASS	AC=1182;AF=0.236022;AN=5008;NS=2504;DP=14912;EAS_AF=0.2887;AMR_AF=0.0836;AFR_AF=0.385;EUR_AF=0.0924;SAS_AF=0.2362;AA=t|||;VT=SNP
16	89963289	rs62052180	C	G	100	PASS	AC=521;AF=0.104034;AN=5008;NS=2504;DP=14619;EAS_AF=0.2887;AMR_AF=0.0288;AFR_AF=0.0098;EUR_AF=0.0785;SAS_AF=0.1207;AA=G|||;VT=SNP
16	89964309	rs7194371	A	G	100	PASS	AC=1175;AF=0.234625;AN=5008;NS=2504;DP=14718;EAS_AF=0.2887;AMR_AF=0.0836;AFR_AF=0.3812;EUR_AF=0.0915;SAS_AF=0.2352;AA=a|||;VT=SNP
16	89965055	rs11648433	G	A	100	PASS	AC=393;AF=0.0784744;AN=5008;NS=2504;DP=17571;EAS_AF=0.2837;AMR_AF=0.0231;AFR_AF=0.0045;EUR_AF=0.0666;SAS_AF=0.0184;AA=G|||;VT=SNP;EX_TARGET
16	89965825	rs35542367	G	C	100	PASS	AC=518;AF=0.103435;AN=5008;NS=2504;DP=19595;EAS_AF=0.2887;AMR_AF=0.0274;AFR_AF=0.0098;EUR_AF=0.0795;SAS_AF=0.1176;AA=C|||;VT=SNP
16	89965842	rs10153055	C	T	100	PASS	AC=1162;AF=0.232029;AN=5008;NS=2504;DP=18566;EAS_AF=0.2887;AMR_AF=0.0807;AFR_AF=0.3782;EUR_AF=0.0905;SAS_AF=0.229;AA=T|||;VT=SNP
16	89965988	rs11646270	T	G	100	PASS	AC=522;AF=0.104233;AN=5008;NS=2504;DP=15195;EAS_AF=0.2887;AMR_AF=0.0274;AFR_AF=0.0113;EUR_AF=0.0795;SAS_AF=0.1196;AA=T|||;VT=SNP
16	89966357	rs11646448	T	A	100	PASS	AC=518;AF=0.103435;AN=5008;NS=2504;DP=17081;EAS_AF=0.2887;AMR_AF=0.0274;AFR_AF=0.0098;EUR_AF=0.0795;SAS_AF=0.1176;AA=T|||;VT=SNP
16	89966668	rs76885005	A	G	100	PASS	AC=523;AF=0.104433;AN=5008;NS=2504;DP=15228;EAS_AF=0.2887;AMR_AF=0.0274;AFR_AF=0.0121;EUR_AF=0.0795;SAS_AF=0.1196;AA=N|||;VT=SNP
16	89966921	rs62052183	C	A	100	PASS	AC=516;AF=0.103035;AN=5008;NS=2504;DP=19457;EAS_AF=0.2887;AMR_AF=0.0274;AFR_AF=0.0098;EUR_AF=0.0785;SAS_AF=0.1166;AA=C|||;VT=SNP
16	89967217	rs62052184	T	C	100	PASS	AC=1145;AF=0.228634;AN=5008;NS=2504;DP=18067;EAS_AF=0.2887;AMR_AF=0.0807;AFR_AF=0.3661;EUR_AF=0.0895;SAS_AF=0.229;AA=C|||;VT=SNP;EX_TARGET
16	89967397	rs10153196	A	C	100	PASS	AC=1142;AF=0.228035;AN=5008;NS=2504;DP=20663;EAS_AF=0.2887;AMR_AF=0.0807;AFR_AF=0.3638;EUR_AF=0.0895;SAS_AF=0.229;AA=C|||;VT=SNP
16	89969254	rs62052185	C	T	100	PASS	AC=518;AF=0.103435;AN=5008;NS=2504;DP=17214;EAS_AF=0.2887;AMR_AF=0.0274;AFR_AF=0.0098;EUR_AF=0.0805;SAS_AF=0.1166;AA=C|||;VT=SNP
16	89969567	rs62052186	A	T	100	PASS	AC=395;AF=0.0788738;AN=5008;NS=2504;DP=17109;EAS_AF=0.2837;AMR_AF=0.0231;AFR_AF=0.0045;EUR_AF=0.0686;SAS_AF=0.0184;AA=A|||;VT=SNP
16	89969593	rs4785736	T	C	100	PASS	AC=3886;AF=0.775958;AN=5008;NS=2504;DP=16393;EAS_AF=0.9296;AMR_AF=0.6902;AFR_AF=0.9576;EUR_AF=0.501;SAS_AF=0.7157;AA=C|||;VT=SNP
16	89969603	rs8044906	T	C	100	PASS	AC=1538;AF=0.307109;AN=5008;NS=2504;DP=16414;EAS_AF=0.2887;AMR_AF=0.098;AFR_AF=0.6505;EUR_AF=0.0924;SAS_AF=0.2311;AA=C|||;VT=SNP
16	89971909	rs11642428	A	T	100	PASS	AC=1423;AF=0.284145;AN=5008;NS=2504;DP=21800;EAS_AF=0.2887;AMR_AF=0.0922;AFR_AF=0.5651;EUR_AF=0.0934;SAS_AF=0.2321;AA=T|||;VT=SNP
16	89972345	rs2270461	T	C	100	PASS	AC=1424;AF=0.284345;AN=5008;NS=2504;DP=18266;EAS_AF=0.2887;AMR_AF=0.0922;AFR_AF=0.5658;EUR_AF=0.0924;SAS_AF=0.2331;AA=C|||;VT=SNP
16	89972416	rs2270460	C	A	100	PASS	AC=784;AF=0.15655;AN=5008;NS=2504;DP=15803;EAS_AF=0.2887;AMR_AF=0.0389;AFR_AF=0.2042;EUR_AF=0.0815;SAS_AF=0.1166;AA=C|||;VT=SNP
16	89972532	rs11862382	A	C	100	PASS	AC=1458;AF=0.291134;AN=5008;NS=2504;DP=19193;EAS_AF=0.2887;AMR_AF=0.098;AFR_AF=0.5703;EUR_AF=0.1083;SAS_AF=0.2413;AA=C|||;VT=SNP
16	89973071	rs62052187	G	A	100	PASS	AC=784;AF=0.15655;AN=5008;NS=2504;DP=20100;EAS_AF=0.2887;AMR_AF=0.0389;AFR_AF=0.2042;EUR_AF=0.0815;SAS_AF=0.1166;AA=A|||;VT=SNP
16	89975496	rs57940434	G	A	100	PASS	AC=786;AF=0.156949;AN=5008;NS=2504;DP=14428;EAS_AF=0.2877;AMR_AF=0.0389;AFR_AF=0.202;EUR_AF=0.0835;SAS_AF=0.1207;AA=G|||;VT=SNP
16	89975555	rs62052189	G	C	100	PASS	AC=786;AF=0.156949;AN=5008;NS=2504;DP=15949;EAS_AF=0.2877;AMR_AF=0.0389;AFR_AF=0.202;EUR_AF=0.0835;SAS_AF=0.1207;AA=C|||;VT=SNP
16	89975572	rs57492102	A	G	100	PASS	AC=786;AF=0.156949;AN=5008;NS=2504;DP=16269;EAS_AF=0.2877;AMR_AF=0.0389;AFR_AF=0.202;EUR_AF=0.0835;SAS_AF=0.1207;AA=A|||;VT=SNP
16	89975638	rs1137042	A	G	100	PASS	AC=1475;AF=0.294529;AN=5008;NS=2504;DP=16607;EAS_AF=0.2877;AMR_AF=0.098;AFR_AF=0.5787;EUR_AF=0.1113;SAS_AF=0.2454;AA=G|||;VT=SNP
16	89976224	rs11644804	G	A	100	PASS	AC=872;AF=0.174121;AN=5008;NS=2504;DP=15468;EAS_AF=0.2857;AMR_AF=0.0476;AFR_AF=0.3132;EUR_AF=0.0706;SAS_AF=0.0675;AA=A|||;VT=SNP
16	89976329	rs9931722	G	T	100	PASS	AC=1381;AF=0.275759;AN=5008;NS=2504;DP=17290;EAS_AF=0.2827;AMR_AF=0.0893;AFR_AF=0.5197;EUR_AF=0.1004;SAS_AF=0.2515;AA=T|||;VT=SNP
16	89978243	rs7190567	G	A	100	PASS	AC=1620;AF=0.323482;AN=5008;NS=2504;DP=14522;EAS_AF=0.5853;AMR_AF=0.379;AFR_AF=0.2549;EUR_AF=0.1233;SAS_AF=0.3129;AA=G|||;VT=SNP
16	89978338	rs60862594	G	A	100	PASS	AC=792;AF=0.158147;AN=5008;NS=2504;DP=12907;EAS_AF=0.2867;AMR_AF=0.0403;AFR_AF=0.2322;EUR_AF=0.0805;SAS_AF=0.089;AA=G|||;VT=SNP
16	89979052	rs72813442	C	T	100	PASS	AC=2346;AF=0.46845;AN=5008;NS=2504;DP=20222;EAS_AF=0.6052;AMR_AF=0.5418;AFR_AF=0.41;EUR_AF=0.332;SAS_AF=0.4949;AA=C|||;VT=SNP
16	89979494	rs8045560	T	C	100	PASS	AC=3731;AF=0.745008;AN=5008;NS=2504;DP=20043;EAS_AF=0.9067;AMR_AF=0.6297;AFR_AF=0.9425;EUR_AF=0.4254;SAS_AF=0.7219;AA=C|||;VT=SNP
16	89979851	rs2270459	C	A	100	PASS	AC=764;AF=0.152556;AN=5008;NS=2504;DP=19508;EAS_AF=0.2917;AMR_AF=0.0389;AFR_AF=0.202;EUR_AF=0.0815;SAS_AF=0.0961;AA=C|||;VT=SNP
16	89979959	rs8060848	G	A	100	PASS	AC=3649;AF=0.728634;AN=5008;NS=2504;DP=18642;EAS_AF=0.8938;AMR_AF=0.6182;AFR_AF=0.938;EUR_AF=0.4006;SAS_AF=0.6912;AA=A|||;VT=SNP
16	89980158	rs62052210	A	G	100	PASS	AC=769;AF=0.153554;AN=5008;NS=2504;DP=19479;EAS_AF=0.2927;AMR_AF=0.0389;AFR_AF=0.205;EUR_AF=0.0815;SAS_AF=0.0961;AA=G|||;VT=SNP
16	89980316	rs62052211	T	C	100	PASS	AC=3719;AF=0.742612;AN=5008;NS=2504;DP=22266;EAS_AF=0.9067;AMR_AF=0.6326;AFR_AF=0.9425;EUR_AF=0.4254;SAS_AF=0.7076;AA=C|||;VT=SNP
16	89980726	rs111155279	T	C	100	PASS	AC=2427;AF=0.484625;AN=5008;NS=2504;DP=18127;EAS_AF=0.6101;AMR_AF=0.5663;AFR_AF=0.4478;EUR_AF=0.3429;SAS_AF=0.4928;AA=-|||;VT=SNP
16	89981960	rs62052212	G	A	100	PASS	AC=396;AF=0.0790735;AN=5008;NS=2504;DP=18667;EAS_AF=0.2857;AMR_AF=0.0231;AFR_AF=0.0038;EUR_AF=0.0686;SAS_AF=0.0184;AA=G|||;VT=SNP
16	89982272	rs3212345	T	C	100	PASS	AC=3738;AF=0.746406;AN=5008;NS=2504;DP=18805;EAS_AF=0.9216;AMR_AF=0.6354;AFR_AF=0.9418;EUR_AF=0.4245;SAS_AF=0.7117;AA=C|||;VT=SNP
16	89982358	rs3212346	G	A	100	PASS	AC=1287;AF=0.256989;AN=5008;NS=2504;DP=19931;EAS_AF=0.2907;AMR_AF=0.085;AFR_AF=0.4818;EUR_AF=0.0924;SAS_AF=0.2096;AA=A|||;VT=SNP
16	89983231	rs72813445	G	A	100	PASS	AC=1829;AF=0.365216;AN=5008;NS=2504;DP=8457;EAS_AF=0.627;AMR_AF=0.4035;AFR_AF=0.329;EUR_AF=0.1481;SAS_AF=0.3405;AA=G|||;VT=SNP
16	89983276	rs11641201	T	C	100	PASS	AC=1019;AF=0.203474;AN=5008;NS=2504;DP=10173;EAS_AF=0.2917;AMR_AF=0.062;AFR_AF=0.3752;EUR_AF=0.0905;SAS_AF=0.0971;AA=C|||;VT=SNP
16	89983537	rs3212349	C	T	100	PASS	AC=3213;AF=0.641573;AN=5008;NS=2504;DP=8130;EAS_AF=0.9206;AMR_AF=0.5994;AFR_AF=0.6505;EUR_AF=0.4225;SAS_AF=0.5971;AA=C|||;VT=SNP
16	89983554	rs3212350	G	A	100	PASS	AC=3735;AF=0.745807;AN=5008;NS=2504;DP=9296;EAS_AF=0.9206;AMR_AF=0.6354;AFR_AF=0.9418;EUR_AF=0.4245;SAS_AF=0.7096;AA=A|||;VT=SNP
16	89984370	rs3212354	T	C	100	PASS	AC=3737;AF=0.746206;AN=5008;NS=2504;DP=17035;EAS_AF=0.9206;AMR_AF=0.6354;AFR_AF=0.9418;EUR_AF=0.4245;SAS_AF=0.7117;AA=C|||;VT=SNP
16	89984604	rs3212357	T	C	100	PASS	AC=3755;AF=0.7498;AN=5008;NS=2504;DP=12541;EAS_AF=0.9216;AMR_AF=0.6354;AFR_AF=0.9539;EUR_AF=0.4254;SAS_AF=0.7117;AA=C|||;VT=SNP
16	89984739	rs3212358	A	G	100	PASS	AC=3739;AF=0.746605;AN=5008;NS=2504;DP=14553;EAS_AF=0.9216;AMR_AF=0.6354;AFR_AF=0.9418;EUR_AF=0.4254;SAS_AF=0.7117;AA=g|||;VT=SNP
16	89985177	rs3212359	C	T	100	PASS	AC=2807;AF=0.560503;AN=5008;NS=2504;DP=16931;EAS_AF=0.6329;AMR_AF=0.5764;AFR_AF=0.6399;EUR_AF=0.3539;SAS_AF=0.5798;AA=C|||;VT=SNP
16	89985222	rs3212361	G	A	100	PASS	AC=2280;AF=0.455272;AN=5008;NS=2504;DP=16897;EAS_AF=0.627;AMR_AF=0.4841;AFR_AF=0.4289;EUR_AF=0.2634;SAS_AF=0.4908;AA=G|||;VT=SNP
16	89985441	rs3212363	A	T	100	PASS	AC=2575;AF=0.514177;AN=5008;NS=2504;DP=17279;EAS_AF=0.628;AMR_AF=0.5072;AFR_AF=0.5537;EUR_AF=0.2654;SAS_AF=0.6043;AA=T|||;VT=SNP
16	89985940	rs2228479	G	A	100	PASS	AC=399;AF=0.0796725;AN=5008;NS=2504;DP=19874;EAS_AF=0.2887;AMR_AF=0.0231;AFR_AF=0.0038;EUR_AF=0.0686;SAS_AF=0.0184;AA=G|||;VT=SNP;EX_TARGET
16	89986154	rs885479	G	A	100	PASS	AC=958;AF=0.191294;AN=5008;NS=2504;DP=18346;EAS_AF=0.6161;AMR_AF=0.3156;AFR_AF=0.0068;EUR_AF=0.0696;SAS_AF=0.0399;AA=G|||;VT=SNP;EX_TARGET
16	89986608	rs2228478	A	G	100	PASS	AC=1297;AF=0.258986;AN=5008;NS=2504;DP=19553;EAS_AF=0.2927;AMR_AF=0.0836;AFR_AF=0.4871;EUR_AF=0.0924;SAS_AF=0.2117;AA=G|||;VT=SNP;EX_TARGET
16	89986760	rs3212369	A	G	100	PASS	AC=1159;AF=0.23143;AN=5008;NS=2504;DP=17087;EAS_AF=0.2917;AMR_AF=0.1282;AFR_AF=0.3865;EUR_AF=0.159;SAS_AF=0.1074;AA=G|||;VT=SNP
16	89987201	rs3212371	A	G	100	PASS	AC=1074;AF=0.214457;AN=5008;NS=2504;DP=16350;EAS_AF=0.2917;AMR_AF=0.072;AFR_AF=0.3215;EUR_AF=0.0924;SAS_AF=0.2168;AA=G|||;VT=SNP
16	89991409	rs58181634	A	G	100	PASS	AC=1313;AF=0.262181;AN=5008;NS=2504;DP=9571;EAS_AF=0.2917;AMR_AF=0.1427;AFR_AF=0.4054;EUR_AF=0.163;SAS_AF=0.2249;AA=G|||;VT=SNP
16	89991895	rs61356367	C	T	100	PASS	AC=1014;AF=0.202476;AN=5008;NS=2504;DP=12157;EAS_AF=0.2837;AMR_AF=0.1124;AFR_AF=0.3669;EUR_AF=0.1382;SAS_AF=0.0266;AA=T|||;VT=SNP
16	89991963	rs62052213	C	T	100	PASS	AC=396;AF=0.0790735;AN=5008;NS=2504;DP=14216;EAS_AF=0.2837;AMR_AF=0.0231;AFR_AF=0.0045;EUR_AF=0.0696;SAS_AF=0.0184;AA=C|||;VT=SNP
16	89992072	rs12600051	G	T	100	PASS	AC=395;AF=0.0788738;AN=5008;NS=2504;DP=15555;EAS_AF=0.2837;AMR_AF=0.0231;AFR_AF=0.0038;EUR_AF=0.0696;SAS_AF=0.0184;AA=G|||;VT=SNP
16	89992238	rs12596146	C	G	100	PASS	AC=1035;AF=0.206669;AN=5008;NS=2504;DP=12283;EAS_AF=0.2857;AMR_AF=0.1138;AFR_AF=0.3797;EUR_AF=0.1392;SAS_AF=0.0266;AA=C|||;VT=SNP
16	89993691	rs7192242	A	G	100	PASS	AC=3760;AF=0.750799;AN=5008;NS=2504;DP=11220;EAS_AF=0.9127;AMR_AF=0.6383;AFR_AF=0.9425;EUR_AF=0.4443;SAS_AF=0.7198;AA=G|||;VT=SNP
16	89993786	rs7191759	C	T	100	PASS	AC=2226;AF=0.444489;AN=5008;NS=2504;DP=10244;EAS_AF=0.623;AMR_AF=0.4914;AFR_AF=0.3676;EUR_AF=0.3002;SAS_AF=0.4796;AA=C|||;VT=SNP
16	89993878	rs7191944	C	G	100	PASS	AC=2243;AF=0.447883;AN=5008;NS=2504;DP=14454;EAS_AF=0.624;AMR_AF=0.4957;AFR_AF=0.3714;EUR_AF=0.3062;SAS_AF=0.4816;AA=C|||;VT=SNP
16	89993992	rs60723967	T	A	100	PASS	AC=2231;AF=0.445487;AN=5008;NS=2504;DP=15491;EAS_AF=0.624;AMR_AF=0.4914;AFR_AF=0.3707;EUR_AF=0.3002;SAS_AF=0.4796;AA=T|||;VT=SNP
16	89994413	rs12598500	G	C	100	PASS	AC=1389;AF=0.277356;AN=5008;NS=2504;DP=19684;EAS_AF=0.2857;AMR_AF=0.1455;AFR_AF=0.5635;EUR_AF=0.1362;SAS_AF=0.1207;AA=G|||;VT=SNP
16	89994916	rs4586434	G	A	100	PASS	AC=2237;AF=0.446685;AN=5008;NS=2504;DP=15121;EAS_AF=0.623;AMR_AF=0.4957;AFR_AF=0.3707;EUR_AF=0.3032;SAS_AF=0.4806;AA=G|||;VT=SNP
16	89995088	rs4586435	G	A	100	PASS	AC=1381;AF=0.275759;AN=5008;NS=2504;DP=15291;EAS_AF=0.2827;AMR_AF=0.1427;AFR_AF=0.559;EUR_AF=0.1372;SAS_AF=0.1227;AA=A|||;VT=SNP
16	89995790	rs12325120	A	G	100	PASS	AC=1388;AF=0.277157;AN=5008;NS=2504;DP=16098;EAS_AF=0.2877;AMR_AF=0.1441;AFR_AF=0.5598;EUR_AF=0.1382;SAS_AF=0.1217;AA=a|||;VT=SNP
16	89996354	rs7204569	T	C	100	PASS	AC=3730;AF=0.744808;AN=5008;NS=2504;DP=18669;EAS_AF=0.9167;AMR_AF=0.6268;AFR_AF=0.916;EUR_AF=0.4463;SAS_AF=0.727;AA=c|||;VT=SNP
16	89998157	rs62052214	G	A	100	PASS	AC=365;AF=0.0728834;AN=5008;NS=2504;DP=20116;EAS_AF=0.2837;AMR_AF=0.013;AFR_AF=0.003;EUR_AF=0.0477;SAS_AF=0.0184;AA=G|||;VT=SNP
16	89998794	rs2302898	G	A	100	PASS	AC=2130;AF=0.425319;AN=5008;NS=2504;DP=17020;EAS_AF=0.6141;AMR_AF=0.4827;AFR_AF=0.3086;EUR_AF=0.2982;SAS_AF=0.4785;AA=G|||;VT=SNP
16	90000371	rs12920483	T	C	100	PASS	AC=4516;AF=0.901757;AN=5008;NS=2504;DP=11735;EAS_AF=0.7202;AMR_AF=0.9409;AFR_AF=0.9924;EUR_AF=0.8877;SAS_AF=0.953;AA=T|||;VT=SNP
16	90002290	rs1135425	T	C	100	PASS	AC=3666;AF=0.732029;AN=5008;NS=2504;DP=16165;EAS_AF=0.9127;AMR_AF=0.6427;AFR_AF=0.8321;EUR_AF=0.4583;SAS_AF=0.7556;AA=C|||;VT=SNP
16	90002682	rs4395073	C	T	100	PASS	AC=2739;AF=0.546925;AN=5008;NS=2504;DP=15521;EAS_AF=0.8958;AMR_AF=0.5101;AFR_AF=0.407;EUR_AF=0.3658;SAS_AF=0.589;AA=T|||;VT=SNP
16	90002767	rs4558416	A	G	100	PASS	AC=3621;AF=0.723043;AN=5008;NS=2504;DP=16396;EAS_AF=0.8889;AMR_AF=0.6297;AFR_AF=0.8283;EUR_AF=0.4533;SAS_AF=0.7536;AA=G|||;VT=SNP
16	90003359	rs4534840	G	A	100	PASS	AC=606;AF=0.121006;AN=5008;NS=2504;DP=16800;EAS_AF=0.2847;AMR_AF=0.0288;AFR_AF=0.1755;EUR_AF=0.0487;SAS_AF=0.0184;AA=G|||;VT=SNP
16	90004513	rs11642080	G	A	100	PASS	AC=367;AF=0.0732827;AN=5008;NS=2504;DP=16537;EAS_AF=0.2847;AMR_AF=0.013;AFR_AF=0.003;EUR_AF=0.0487;SAS_AF=0.0184;AA=A|||;VT=SNP
16	90004868	rs56378598	C	T	100	PASS	AC=1799;AF=0.359225;AN=5008;NS=2504;DP=18209;EAS_AF=0.6022;AMR_AF=0.4323;AFR_AF=0.1301;EUR_AF=0.2873;SAS_AF=0.4407;AA=c|||;VT=SNP
16	90005453	rs4785741	T	C	100	PASS	AC=3127;AF=0.624401;AN=5008;NS=2504;DP=17350;EAS_AF=0.9127;AMR_AF=0.5303;AFR_AF=0.5673;EUR_AF=0.3688;SAS_AF=0.7342;AA=N|||;VT=SNP
16	90005561	rs4785742	C	T	100	PASS	AC=1654;AF=0.330272;AN=5008;NS=2504;DP=19938;EAS_AF=0.5367;AMR_AF=0.2839;AFR_AF=0.2368;EUR_AF=0.2087;SAS_AF=0.4018;AA=C|||;VT=SNP
16	90006121	rs4785745	C	A	100	PASS	AC=1959;AF=0.391174;AN=5008;NS=2504;DP=15884;EAS_AF=0.6012;AMR_AF=0.4597;AFR_AF=0.1641;EUR_AF=0.3052;SAS_AF=0.5215;AA=C|||;VT=SNP
16	90006179	rs4785746	C	T	100	PASS	AC=3584;AF=0.715655;AN=5008;NS=2504;DP=13914;EAS_AF=0.8899;AMR_AF=0.6196;AFR_AF=0.823;EUR_AF=0.4433;SAS_AF=0.7393;AA=C|||;VT=SNP
16	90006675	rs7205758	G	A	100	PASS	AC=2801;AF=0.559305;AN=5008;NS=2504;DP=16425;EAS_AF=0.881;AMR_AF=0.5144;AFR_AF=0.4085;EUR_AF=0.3598;SAS_AF=0.6687;AA=g|||;VT=SNP
16	90007025	rs11640500	A	G	100	PASS	AC=362;AF=0.0722843;AN=5008;NS=2504;DP=15292;EAS_AF=0.2798;AMR_AF=0.013;AFR_AF=0.003;EUR_AF=0.0487;SAS_AF=0.0184;AA=a|||;VT=SNP
16	90007034	rs7184956	C	T	100	PASS	AC=3007;AF=0.600439;AN=5008;NS=2504;DP=15357;EAS_AF=0.6071;AMR_AF=0.5937;AFR_AF=0.6641;EUR_AF=0.3946;SAS_AF=0.7239;AA=c|||;VT=SNP
16	90007108	rs62052216	A	G	100	PASS	AC=362;AF=0.0722843;AN=5008;NS=2504;DP=15886;EAS_AF=0.2788;AMR_AF=0.013;AFR_AF=0.003;EUR_AF=0.0497;SAS_AF=0.0184;AA=a|||;VT=SNP
16	90007590	rs4785749	C	T	100	PASS	AC=2891;AF=0.577276;AN=5008;NS=2504;DP=11223;EAS_AF=0.5952;AMR_AF=0.5418;AFR_AF=0.6596;EUR_AF=0.3917;SAS_AF=0.6636;AA=C|||;VT=SNP
16	90007663	rs62052217	C	G	100	PASS	AC=362;AF=0.0722843;AN=5008;NS=2504;DP=13095;EAS_AF=0.2808;AMR_AF=0.013;AFR_AF=0.003;EUR_AF=0.0487;SAS_AF=0.0174;AA=C|||;VT=SNP
16	90007808	rs62052218	C	T	100	PASS	AC=198;AF=0.0395367;AN=5008;NS=2504;DP=12988;EAS_AF=0.119;AMR_AF=0.013;AFR_AF=0.003;EUR_AF=0.0487;SAS_AF=0.0164;AA=C|||;VT=SNP
16	90007889	rs80049853	G	A	100	PASS	AC=82;AF=0.0163738;AN=5008;NS=2504;DP=11687;EAS_AF=0.004;AMR_AF=0.0101;AFR_AF=0.0038;EUR_AF=0.0497;SAS_AF=0.0164;AA=g|||;VT=SNP
16	90007907	rs78971867	C	G	100	PASS	AC=359;AF=0.0716853;AN=5008;NS=2504;DP=11418;EAS_AF=0.2788;AMR_AF=0.013;AFR_AF=0.003;EUR_AF=0.0477;SAS_AF=0.0174;AA=C|||;VT=SNP
16	90007992	rs77458649	C	G	100	PASS	AC=362;AF=0.0722843;AN=5008;NS=2504;DP=14170;EAS_AF=0.2817;AMR_AF=0.013;AFR_AF=0.003;EUR_AF=0.0477;SAS_AF=0.0174;AA=C|||;VT=SNP
16	90008296	rs11644157	T	C	100	PASS	AC=355;AF=0.0708866;AN=5008;NS=2504;DP=19262;EAS_AF=0.2748;AMR_AF=0.013;AFR_AF=0.003;EUR_AF=0.0477;SAS_AF=0.0174;AA=T|||;VT=SNP
16	90008568	rs7197627	A	C	100	PASS	AC=1856;AF=0.370607;AN=5008;NS=2504;DP=17060;EAS_AF=0.2867;AMR_AF=0.196;AFR_AF=0.8094;EUR_AF=0.2227;SAS_AF=0.1401;AA=C|||;VT=SNP
16	90008896	rs74251586	G	A	100	PASS	AC=332;AF=0.0662939;AN=5008;NS=2504;DP=19322;EAS_AF=0.253;AMR_AF=0.013;AFR_AF=0.003;EUR_AF=0.0477;SAS_AF=0.0164;AA=G|||;VT=SNP
16	90008928	rs79886664	C	A	100	PASS	AC=342;AF=0.0682907;AN=5008;NS=2504;DP=20669;EAS_AF=0.2619;AMR_AF=0.013;AFR_AF=0.003;EUR_AF=0.0477;SAS_AF=0.0174;AA=C|||;VT=SNP
16	90009473	rs34242253	G	A	100	PASS	AC=1693;AF=0.338059;AN=5008;NS=2504;DP=14760;EAS_AF=0.1181;AMR_AF=0.1787;AFR_AF=0.6952;EUR_AF=0.1998;SAS_AF=0.3374;AA=A|||;VT=SNP
16	90010071	rs79670441	C	T	100	PASS	AC=528;AF=0.105431;AN=5008;NS=2504;DP=14673;EAS_AF=0.2688;AMR_AF=0.0231;AFR_AF=0.0976;EUR_AF=0.0577;SAS_AF=0.0552;AA=c|||;VT=SNP
16	90010303	rs62052219	A	G	100	PASS	AC=3182;AF=0.635383;AN=5008;NS=2504;DP=19341;EAS_AF=0.8829;AMR_AF=0.5548;AFR_AF=0.7534;EUR_AF=0.3807;SAS_AF=0.5399;AA=G|||;VT=SNP
16	90011080	rs13331218	C	T	100	PASS	AC=756;AF=0.150958;AN=5008;NS=2504;DP=15809;EAS_AF=0.2698;AMR_AF=0.0389;AFR_AF=0.261;EUR_AF=0.0577;SAS_AF=0.0552;AA=T|||;VT=SNP
16	90011255	rs13338472	T	C	100	PASS	AC=1210;AF=0.241613;AN=5008;NS=2504;DP=19941;EAS_AF=0.2708;AMR_AF=0.0605;AFR_AF=0.5772;EUR_AF=0.0577;SAS_AF=0.0757;AA=c|||;VT=SNP
16	90011780	rs12599929	T	C	100	PASS	AC=346;AF=0.0690895;AN=5008;NS=2504;DP=17419;EAS_AF=0.2659;AMR_AF=0.013;AFR_AF=0.003;EUR_AF=0.0477;SAS_AF=0.0174;AA=T|||;VT=SNP
16	90012231	rs77463543	C	T	100	PASS	AC=731;AF=0.145966;AN=5008;NS=2504;DP=12820;EAS_AF=0.2679;AMR_AF=0.0677;AFR_AF=0.1483;EUR_AF=0.1322;SAS_AF=0.0869;AA=T|||;VT=SNP
16	90012293	rs62052220	C	G	100	PASS	AC=623;AF=0.124401;AN=5008;NS=2504;DP=13008;EAS_AF=0.2649;AMR_AF=0.0259;AFR_AF=0.2148;EUR_AF=0.0447;SAS_AF=0.0092;AA=G|||;VT=SNP
16	90012852	rs73277907	C	T	100	PASS	AC=690;AF=0.13778;AN=5008;NS=2504;DP=17205;EAS_AF=0.2698;AMR_AF=0.0288;AFR_AF=0.2239;EUR_AF=0.0159;SAS_AF=0.0879;AA=T|||;VT=SNP
16	90013255	rs13335091	C	T	100	PASS	AC=1440;AF=0.28754;AN=5008;NS=2504;DP=10787;EAS_AF=0.1488;AMR_AF=0.1383;AFR_AF=0.5666;EUR_AF=0.1213;SAS_AF=0.3303;AA=T|||;VT=SNP
16	90013420	rs62052221	G	A	100	PASS	AC=570;AF=0.113818;AN=5008;NS=2504;DP=14031;EAS_AF=0.2619;AMR_AF=0.0216;AFR_AF=0.1694;EUR_AF=0.0497;SAS_AF=0.0174;AA=A|||;VT=SNP
16	90013504	rs73277914	G	C	100	PASS	AC=594;AF=0.11861;AN=5008;NS=2504;DP=15765;EAS_AF=0.2619;AMR_AF=0.0216;AFR_AF=0.1876;EUR_AF=0.0497;SAS_AF=0.0174;AA=C|||;VT=SNP
16	90013643	rs11641286	T	C	100	PASS	AC=1020;AF=0.203674;AN=5008;NS=2504;DP=18008;EAS_AF=0.2619;AMR_AF=0.0504;AFR_AF=0.3502;EUR_AF=0.0626;SAS_AF=0.1994;AA=C|||;VT=SNP
16	90013957	rs4365287	C	T	100	PASS	AC=673;AF=0.134385;AN=5008;NS=2504;DP=22292;EAS_AF=0.2619;AMR_AF=0.0346;AFR_AF=0.2405;EUR_AF=0.0497;SAS_AF=0.0174;AA=T|||;VT=SNP
16	90014732	rs77470350	T	C	100	PASS	AC=492;AF=0.0982428;AN=5008;NS=2504;DP=13119;EAS_AF=0.2738;AMR_AF=0.0231;AFR_AF=0.0968;EUR_AF=0.0487;SAS_AF=0.0235;AA=t|||;VT=SNP
16	90014798	rs76687783	C	A	100	PASS	AC=457;AF=0.091254;AN=5008;NS=2504;DP=12205;EAS_AF=0.2599;AMR_AF=0.0187;AFR_AF=0.0877;EUR_AF=0.0437;SAS_AF=0.0225;AA=A|||;VT=SNP
16	90014827	rs75833538	G	A	100	PASS	AC=349;AF=0.0696885;AN=5008;NS=2504;DP=11784;EAS_AF=0.2609;AMR_AF=0.013;AFR_AF=0.0045;EUR_AF=0.0487;SAS_AF=0.0225;AA=g|||;VT=SNP
16	90015027	rs77901106	G	A	100	PASS	AC=727;AF=0.145168;AN=5008;NS=2504;DP=8624;EAS_AF=0.2738;AMR_AF=0.0836;AFR_AF=0.031;EUR_AF=0.1074;SAS_AF=0.2495;AA=G|||;VT=SNP
16	90015153	rs139533955	T	G	100	PASS	AC=359;AF=0.0716853;AN=5008;NS=2504;DP=6532;EAS_AF=0.2698;AMR_AF=0.013;AFR_AF=0.0038;EUR_AF=0.0487;SAS_AF=0.0245;AA=t|||;VT=SNP
16	90015201	rs144195940	A	G	100	PASS	AC=373;AF=0.0744808;AN=5008;NS=2504;DP=4885;EAS_AF=0.2698;AMR_AF=0.013;AFR_AF=0.0151;EUR_AF=0.0487;SAS_AF=0.0235;AA=g|||;VT=SNP
16	90016228	rs62052222	C	G	100	PASS	AC=365;AF=0.0728834;AN=5008;NS=2504;DP=16858;EAS_AF=0.2768;AMR_AF=0.013;AFR_AF=0.0038;EUR_AF=0.0487;SAS_AF=0.0235;AA=C|||;VT=SNP
16	90018186	rs62052223	T	C	100	PASS	AC=366;AF=0.0730831;AN=5008;NS=2504;DP=16410;EAS_AF=0.2778;AMR_AF=0.013;AFR_AF=0.0038;EUR_AF=0.0487;SAS_AF=0.0235;AA=T|||;VT=SNP
16	90018504	rs9923654	T	C	100	PASS	AC=1987;AF=0.396765;AN=5008;NS=2504;DP=12626;EAS_AF=0.2798;AMR_AF=0.2176;AFR_AF=0.8056;EUR_AF=0.1799;SAS_AF=0.3149;AA=C|||;VT=SNP
16	90020341	rs3803687	T	C	100	PASS	AC=1450;AF=0.289537;AN=5008;NS=2504;DP=19069;EAS_AF=0.2778;AMR_AF=0.1873;AFR_AF=0.41;EUR_AF=0.172;SAS_AF=0.3323;AA=C|||;VT=SNP
16	90020346	rs3803686	A	C	100	PASS	AC=1466;AF=0.292732;AN=5008;NS=2504;DP=19035;EAS_AF=0.2768;AMR_AF=0.1859;AFR_AF=0.4244;EUR_AF=0.172;SAS_AF=0.3313;AA=C|||;VT=SNP
16	90020861	rs7195043	C	T	100	PASS	AC=3373;AF=0.673522;AN=5008;NS=2504;DP=19724;EAS_AF=0.8294;AMR_AF=0.5562;AFR_AF=0.854;EUR_AF=0.4443;SAS_AF=0.5879;AA=T|||;VT=SNP
16	90021569	rs62052225	T	C	100	PASS	AC=510;AF=0.101837;AN=5008;NS=2504;DP=18272;EAS_AF=0.2629;AMR_AF=0.0216;AFR_AF=0.121;EUR_AF=0.0487;SAS_AF=0.0215;AA=T|||;VT=SNP;EX_TARGET
16	90021685	rs12597913	A	G	100	PASS	AC=476;AF=0.0950479;AN=5008;NS=2504;DP=18641;EAS_AF=0.2728;AMR_AF=0.0187;AFR_AF=0.0893;EUR_AF=0.0477;SAS_AF=0.0225;AA=G|||;VT=SNP;EX_TARGET
16	90022137	rs62052226	T	C	100	PASS	AC=362;AF=0.0722843;AN=5008;NS=2504;DP=18746;EAS_AF=0.2758;AMR_AF=0.013;AFR_AF=0.0038;EUR_AF=0.0477;SAS_AF=0.0225;AA=T|||;VT=SNP
16	90022603	rs12596182	C	T	100	PASS	AC=356;AF=0.0710863;AN=5008;NS=2504;DP=15522;EAS_AF=0.2688;AMR_AF=0.013;AFR_AF=0.0045;EUR_AF=0.0477;SAS_AF=0.0225;AA=C|||;VT=SNP
16	90022738	rs12596206	C	T	100	PASS	AC=359;AF=0.0716853;AN=5008;NS=2504;DP=12778;EAS_AF=0.2728;AMR_AF=0.013;AFR_AF=0.0038;EUR_AF=0.0477;SAS_AF=0.0225;AA=C|||;VT=SNP
16	90022897	rs62052238	T	G	100	PASS	AC=3331;AF=0.665136;AN=5008;NS=2504;DP=16177;EAS_AF=0.8333;AMR_AF=0.6023;AFR_AF=0.8169;EUR_AF=0.4831;SAS_AF=0.5184;AA=G|||;VT=SNP
16	90023405	rs11641639	C	A	100	PASS	AC=531;AF=0.10603;AN=5008;NS=2504;DP=16249;EAS_AF=0.2708;AMR_AF=0.0231;AFR_AF=0.0416;EUR_AF=0.0557;SAS_AF=0.1339;AA=A|||;VT=SNP
16	90023901	rs12596872	C	T	100	PASS	AC=1081;AF=0.215855;AN=5008;NS=2504;DP=17771;EAS_AF=0.5417;AMR_AF=0.3444;AFR_AF=0.0121;EUR_AF=0.1501;SAS_AF=0.1319;AA=C|||;VT=SNP;EX_TARGET
16	90024202	rs8049897	G	A	100	PASS	AC=816;AF=0.162939;AN=5008;NS=2504;DP=16735;EAS_AF=0.2748;AMR_AF=0.0591;AFR_AF=0.2511;EUR_AF=0.1272;SAS_AF=0.0389;AA=A|||;VT=SNP
16	90024206	rs8051733	A	G	100	PASS	AC=1385;AF=0.276558;AN=5008;NS=2504;DP=16967;EAS_AF=0.2778;AMR_AF=0.1729;AFR_AF=0.3487;EUR_AF=0.2753;SAS_AF=0.2526;AA=G|||;VT=SNP
16	90024228	rs76734820	C	T	100	PASS	AC=356;AF=0.0710863;AN=5008;NS=2504;DP=17679;EAS_AF=0.2708;AMR_AF=0.013;AFR_AF=0.0038;EUR_AF=0.0477;SAS_AF=0.0215;AA=C|||;VT=SNP
16	90024447	rs77522907	T	C	100	PASS	AC=356;AF=0.0710863;AN=5008;NS=2504;DP=20211;EAS_AF=0.2708;AMR_AF=0.013;AFR_AF=0.0038;EUR_AF=0.0477;SAS_AF=0.0215;AA=T|||;VT=SNP
16	90024866	rs62052239	C	T	100	PASS	AC=371;AF=0.0740815;AN=5008;NS=2504;DP=21183;EAS_AF=0.2708;AMR_AF=0.013;AFR_AF=0.0151;EUR_AF=0.0477;SAS_AF=0.0215;AA=C|||;VT=SNP
16	90024899	rs7192275	T	A	100	PASS	AC=440;AF=0.0878594;AN=5008;NS=2504;DP=21373;EAS_AF=0.2718;AMR_AF=0.0202;AFR_AF=0.0628;EUR_AF=0.0477;SAS_AF=0.0215;AA=A|||;VT=SNP
16	90024900	rs7187431	A	G	100	PASS	AC=438;AF=0.0874601;AN=5008;NS=2504;DP=21357;EAS_AF=0.2698;AMR_AF=0.0202;AFR_AF=0.0628;EUR_AF=0.0477;SAS_AF=0.0215;AA=G|||;VT=SNP
16	90025135	rs62052240	C	T	100	PASS	AC=369;AF=0.0736821;AN=5008;NS=2504;DP=17161;EAS_AF=0.2718;AMR_AF=0.0144;AFR_AF=0.0121;EUR_AF=0.0477;SAS_AF=0.0215;AA=C|||;VT=SNP
16	90025320	rs62052241	C	T	100	PASS	AC=613;AF=0.122404;AN=5008;NS=2504;DP=22633;EAS_AF=0.2708;AMR_AF=0.0303;AFR_AF=0.1006;EUR_AF=0.0557;SAS_AF=0.1329;AA=T|||;VT=SNP
16	90025640	rs8166	G	C	100	PASS	AC=609;AF=0.121605;AN=5008;NS=2504;DP=20366;EAS_AF=0.2688;AMR_AF=0.0303;AFR_AF=0.1021;EUR_AF=0.0557;SAS_AF=0.1288;AA=C|||;VT=SNP
16	90026005	rs143798139	C	A	100	PASS	AC=356;AF=0.0710863;AN=5008;NS=2504;DP=17199;EAS_AF=0.2718;AMR_AF=0.0115;AFR_AF=0.0038;EUR_AF=0.0477;SAS_AF=0.0215;AA=C|||;VT=SNP
16	90026049	rs80220635	C	G	100	PASS	AC=356;AF=0.0710863;AN=5008;NS=2504;DP=17164;EAS_AF=0.2718;AMR_AF=0.0115;AFR_AF=0.0038;EUR_AF=0.0477;SAS_AF=0.0215;AA=C|||;VT=SNP
16	90026152	rs62052243	A	G	100	PASS	AC=1471;AF=0.29373;AN=5008;NS=2504;DP=20045;EAS_AF=0.2837;AMR_AF=0.1758;AFR_AF=0.4092;EUR_AF=0.2813;SAS_AF=0.2444;AA=G|||;VT=SNP
16	90026512	rs4268748	T	C	100	PASS	AC=1395;AF=0.278554;AN=5008;NS=2504;DP=17973;EAS_AF=0.2847;AMR_AF=0.1297;AFR_AF=0.4153;EUR_AF=0.2276;SAS_AF=0.2454;AA=C|||;VT=SNP
16	90026775	rs11643722	A	G	100	PASS	AC=356;AF=0.0710863;AN=5008;NS=2504;DP=15469;EAS_AF=0.2718;AMR_AF=0.0115;AFR_AF=0.0038;EUR_AF=0.0477;SAS_AF=0.0215;AA=G|||;VT=SNP
16	90026979	rs17784583	T	C	100	PASS	AC=1202;AF=0.240016;AN=5008;NS=2504;DP=14550;EAS_AF=0.5516;AMR_AF=0.3646;AFR_AF=0.0144;EUR_AF=0.1799;SAS_AF=0.1973;AA=T|||;VT=SNP
16	90027626	rs8063761	A	T	100	PASS	AC=1498;AF=0.299121;AN=5008;NS=2504;DP=20209;EAS_AF=0.2798;AMR_AF=0.1801;AFR_AF=0.4297;EUR_AF=0.2783;SAS_AF=0.2485;AA=T|||;VT=SNP
16	90027838	rs8062311	G	A	100	PASS	AC=614;AF=0.122604;AN=5008;NS=2504;DP=21530;EAS_AF=0.0119;AMR_AF=0.0865;AFR_AF=0.2458;EUR_AF=0.1064;SAS_AF=0.1125;AA=G|||;VT=SNP
16	90027944	rs8062511	G	T	100	PASS	AC=597;AF=0.119209;AN=5008;NS=2504;DP=20726;EAS_AF=0.0119;AMR_AF=0.0735;AFR_AF=0.2526;EUR_AF=0.0984;SAS_AF=0.1033;AA=G|||;VT=SNP
16	90028106	rs8048449	T	G	100	PASS	AC=762;AF=0.152157;AN=5008;NS=2504;DP=17903;EAS_AF=0.0119;AMR_AF=0.0937;AFR_AF=0.351;EUR_AF=0.1103;SAS_AF=0.1125;AA=G|||;VT=SNP;EX_TARGET
16	90029105	rs12596583	G	C	100	PASS	AC=347;AF=0.0692891;AN=5008;NS=2504;DP=21801;EAS_AF=0.2649;AMR_AF=0.0115;AFR_AF=0.0038;EUR_AF=0.0457;SAS_AF=0.0215;AA=G|||;VT=SNP
16	90029417	rs4785751	G	A	100	PASS	AC=1397;AF=0.278954;AN=5008;NS=2504;DP=17357;EAS_AF=0.0942;AMR_AF=0.3905;AFR_AF=0.0726;EUR_AF=0.5189;SAS_AF=0.4223;AA=G|||;VT=SNP
16	90030355	rs13330431	T	C	100	PASS	AC=1956;AF=0.390575;AN=5008;NS=2504;DP=11503;EAS_AF=0.2946;AMR_AF=0.2305;AFR_AF=0.6278;EUR_AF=0.3171;SAS_AF=0.3579;AA=C|||;VT=SNP
16	90030770	rs56219904	A	G	100	PASS	AC=1150;AF=0.229633;AN=5008;NS=2504;DP=12788;EAS_AF=0.5536;AMR_AF=0.3545;AFR_AF=0.0121;EUR_AF=0.162;SAS_AF=0.1708;AA=A|||;VT=SNP
16	90031419	rs11645183	G	A	100	PASS	AC=349;AF=0.0696885;AN=5008;NS=2504;DP=18502;EAS_AF=0.2629;AMR_AF=0.0115;AFR_AF=0.0053;EUR_AF=0.0477;SAS_AF=0.0215;AA=A|||;VT=SNP
16	90031427	rs11641675	T	A	100	PASS	AC=349;AF=0.0696885;AN=5008;NS=2504;DP=18372;EAS_AF=0.2629;AMR_AF=0.0115;AFR_AF=0.0053;EUR_AF=0.0477;SAS_AF=0.0215;AA=T|||;VT=SNP
16	90032048	rs7192165	T	C	100	PASS	AC=981;AF=0.195887;AN=5008;NS=2504;DP=18934;EAS_AF=0.0159;AMR_AF=0.0951;AFR_AF=0.4713;EUR_AF=0.1153;SAS_AF=0.1636;AA=C|||;VT=SNP
16	90032149	rs7192373	T	C	100	PASS	AC=881;AF=0.175919;AN=5008;NS=2504;DP=19149;EAS_AF=0.0188;AMR_AF=0.085;AFR_AF=0.4629;EUR_AF=0.0447;SAS_AF=0.1493;AA=C|||;VT=SNP
16	90034117	rs62052244	A	G	100	PASS	AC=439;AF=0.0876597;AN=5008;NS=2504;DP=23238;EAS_AF=0.2649;AMR_AF=0.0274;AFR_AF=0.0484;EUR_AF=0.0586;SAS_AF=0.0307;AA=A|||;VT=SNP
16	90035141	rs4785752	A	G	100	PASS	AC=1576;AF=0.314696;AN=5008;NS=2504;DP=19319;EAS_AF=0.1806;AMR_AF=0.4049;AFR_AF=0.0794;EUR_AF=0.5676;SAS_AF=0.4468;AA=A|||;VT=SNP
16	90035545	rs58766116	C	G	100	PASS	AC=345;AF=0.0688898;AN=5008;NS=2504;DP=15198;EAS_AF=0.2629;AMR_AF=0.0115;AFR_AF=0.0038;EUR_AF=0.0457;SAS_AF=0.0215;AA=C|||;VT=SNP
16	90037828	rs4785755	G	A	100	PASS	AC=3415;AF=0.681909;AN=5008;NS=2504;DP=22892;EAS_AF=0.7093;AMR_AF=0.7983;AFR_AF=0.5061;EUR_AF=0.7416;SAS_AF=0.7474;AA=G|||;VT=SNP
16	90038369	rs36114385	A	G	100	PASS	AC=360;AF=0.071885;AN=5008;NS=2504;DP=20715;EAS_AF=0.2758;AMR_AF=0.0115;AFR_AF=0.0038;EUR_AF=0.0477;SAS_AF=0.0215;AA=A|||;VT=SNP
16	90038647	rs11643147	A	G	100	PASS	AC=356;AF=0.0710863;AN=5008;NS=2504;DP=15353;EAS_AF=0.2758;AMR_AF=0.0115;AFR_AF=0.0038;EUR_AF=0.0477;SAS_AF=0.0174;AA=A|||;VT=SNP
16	90039432	rs11649465	C	G	100	PASS	AC=1948;AF=0.388978;AN=5008;NS=2504;DP=14783;EAS_AF=0.1657;AMR_AF=0.4366;AFR_AF=0.1762;EUR_AF=0.6431;SAS_AF=0.6115;AA=C|||;VT=SNP
16	90039450	rs11649211	G	C	100	PASS	AC=3267;AF=0.652356;AN=5008;NS=2504;DP=14173;EAS_AF=0.7123;AMR_AF=0.7882;AFR_AF=0.3941;EUR_AF=0.7445;SAS_AF=0.7485;AA=G|||;VT=SNP
16	90039968	rs7203948	C	T	100	PASS	AC=4056;AF=0.809904;AN=5008;NS=2504;DP=15446;EAS_AF=0.9881;AMR_AF=0.8401;AFR_AF=0.6876;EUR_AF=0.8032;SAS_AF=0.7771;AA=T|||;VT=SNP
16	90041014	rs62052246	C	T	100	PASS	AC=965;AF=0.192692;AN=5008;NS=2504;DP=11627;EAS_AF=0.5159;AMR_AF=0.3242;AFR_AF=0.0076;EUR_AF=0.0636;SAS_AF=0.1493;AA=C|||;VT=SNP
16	90041170	rs62052247	C	G	100	PASS	AC=1038;AF=0.207268;AN=5008;NS=2504;DP=22011;EAS_AF=0.5377;AMR_AF=0.3343;AFR_AF=0.0091;EUR_AF=0.1004;SAS_AF=0.1544;AA=C|||;VT=SNP
16	90042268	rs11643495	C	T	100	PASS	AC=342;AF=0.0682907;AN=5008;NS=2504;DP=16215;EAS_AF=0.2639;AMR_AF=0.0115;AFR_AF=0.0038;EUR_AF=0.0457;SAS_AF=0.0174;AA=C|||;VT=SNP
16	90042276	rs7195226	A	G	100	PASS	AC=500;AF=0.0998403;AN=5008;NS=2504;DP=15608;EAS_AF=0.2738;AMR_AF=0.0231;AFR_AF=0.1051;EUR_AF=0.0477;SAS_AF=0.0215;AA=A|||;VT=SNP
16	90042303	rs3923703	C	T	100	PASS	AC=1140;AF=0.227636;AN=5008;NS=2504;DP=14687;EAS_AF=0.5367;AMR_AF=0.3631;AFR_AF=0.0121;EUR_AF=0.166;SAS_AF=0.1677;AA=C|||;VT=SNP
16	90042756	rs11639855	T	C	100	PASS	AC=443;AF=0.0884585;AN=5008;NS=2504;DP=14823;EAS_AF=0.2738;AMR_AF=0.0274;AFR_AF=0.0446;EUR_AF=0.0586;SAS_AF=0.0307;AA=C|||;VT=SNP
16	90043045	rs117469991	A	G	100	PASS	AC=1155;AF=0.230631;AN=5008;NS=2504;DP=10360;EAS_AF=0.5446;AMR_AF=0.3646;AFR_AF=0.0144;EUR_AF=0.167;SAS_AF=0.1697;AA=A|||;VT=SNP
16	90043506	rs6500463	C	G	100	PASS	AC=3982;AF=0.795128;AN=5008;NS=2504;DP=12235;EAS_AF=0.9881;AMR_AF=0.83;AFR_AF=0.6838;EUR_AF=0.7406;SAS_AF=0.7781;AA=G|||;VT=SNP
16	90043840	rs4350572	A	G	100	PASS	AC=3545;AF=0.707867;AN=5008;NS=2504;DP=18077;EAS_AF=0.7143;AMR_AF=0.8012;AFR_AF=0.6407;EUR_AF=0.6869;SAS_AF=0.7474;AA=A|||;VT=SNP
16	90043882	rs4365288	G	A	100	PASS	AC=497;AF=0.0992412;AN=5008;NS=2504;DP=17443;EAS_AF=0.2738;AMR_AF=0.0231;AFR_AF=0.1059;EUR_AF=0.0457;SAS_AF=0.0194;AA=G|||;VT=SNP
16	90044028	rs4408545	C	T	100	PASS	AC=1760;AF=0.351438;AN=5008;NS=2504;DP=18630;EAS_AF=0.1687;AMR_AF=0.3919;AFR_AF=0.1755;EUR_AF=0.5159;SAS_AF=0.5798;AA=C|||;VT=SNP
16	90044113	rs4371157	C	G	100	PASS	AC=416;AF=0.0830671;AN=5008;NS=2504;DP=19513;EAS_AF=0.2738;AMR_AF=0.0259;AFR_AF=0.028;EUR_AF=0.0567;SAS_AF=0.0286;AA=C|||;VT=SNP
16	90044191	rs62052249	G	C	100	PASS	AC=351;AF=0.0700879;AN=5008;NS=2504;DP=20454;EAS_AF=0.2728;AMR_AF=0.0115;AFR_AF=0.0038;EUR_AF=0.0457;SAS_AF=0.0174;AA=G|||;VT=SNP
16	90044378	rs62052250	C	T	100	PASS	AC=579;AF=0.115615;AN=5008;NS=2504;DP=19739;EAS_AF=0.2728;AMR_AF=0.0403;AFR_AF=0.1445;EUR_AF=0.0567;SAS_AF=0.0286;AA=T|||;VT=SNP
16	90045280	rs78517194	A	C	100	PASS	AC=474;AF=0.0946486;AN=5008;NS=2504;DP=19609;EAS_AF=0.2748;AMR_AF=0.0288;AFR_AF=0.0681;EUR_AF=0.0586;SAS_AF=0.0286;AA=A|||;VT=SNP
16	90045986	rs11648898	A	G	100	PASS	AC=852;AF=0.170128;AN=5008;NS=2504;DP=18772;EAS_AF=0.2837;AMR_AF=0.062;AFR_AF=0.2678;EUR_AF=0.1302;SAS_AF=0.0389;AA=G|||;VT=SNP
16	90046121	rs33969658	A	G	100	PASS	AC=476;AF=0.0950479;AN=5008;NS=2504;DP=20221;EAS_AF=0.2758;AMR_AF=0.0288;AFR_AF=0.0673;EUR_AF=0.0586;SAS_AF=0.0307;AA=G|||;VT=SNP
16	90046373	rs3803684	T	C	100	PASS	AC=467;AF=0.0932508;AN=5008;NS=2504;DP=19462;EAS_AF=0.2758;AMR_AF=0.0288;AFR_AF=0.0605;EUR_AF=0.0586;SAS_AF=0.0307;AA=T|||;VT=SNP
16	90047605	rs112001009	A	G	100	PASS	AC=623;AF=0.124401;AN=5008;NS=2504;DP=14543;EAS_AF=0.0089;AMR_AF=0.049;AFR_AF=0.2905;EUR_AF=0.0805;SAS_AF=0.1176;AA=A|||;VT=SNP
16	90048080	rs75570346	G	C	100	PASS	AC=359;AF=0.0716853;AN=5008;NS=2504;DP=17237;EAS_AF=0.2748;AMR_AF=0.0115;AFR_AF=0.0038;EUR_AF=0.0477;SAS_AF=0.0215;AA=G|||;VT=SNP
16	90048327	rs45456401	G	A	100	PASS	AC=354;AF=0.0706869;AN=5008;NS=2504;DP=17885;EAS_AF=0.2738;AMR_AF=0.0115;AFR_AF=0.0038;EUR_AF=0.0457;SAS_AF=0.0194;AA=G|||;VT=SNP;EX_TARGET
16	90048379	rs62052252	T	C	100	PASS	AC=402;AF=0.0802716;AN=5008;NS=2504;DP=16979;EAS_AF=0.2738;AMR_AF=0.0144;AFR_AF=0.0356;EUR_AF=0.0477;SAS_AF=0.0215;AA=T|||;VT=SNP
16	90049234	rs72813466	G	A	100	PASS	AC=1043;AF=0.208267;AN=5008;NS=2504;DP=13966;EAS_AF=0.5456;AMR_AF=0.3343;AFR_AF=0.0091;EUR_AF=0.0994;SAS_AF=0.1524;AA=G|||;VT=SNP
16	90049323	rs11648818	G	A	100	PASS	AC=354;AF=0.0706869;AN=5008;NS=2504;DP=14589;EAS_AF=0.2738;AMR_AF=0.0115;AFR_AF=0.0038;EUR_AF=0.0457;SAS_AF=0.0194;AA=G|||;VT=SNP
16	90049434	rs11645212	T	C	100	PASS	AC=354;AF=0.0706869;AN=5008;NS=2504;DP=14277;EAS_AF=0.2738;AMR_AF=0.0115;AFR_AF=0.0038;EUR_AF=0.0457;SAS_AF=0.0194;AA=C|||;VT=SNP
16	90049589	rs11649229	C	T	100	PASS	AC=354;AF=0.0706869;AN=5008;NS=2504;DP=18235;EAS_AF=0.2738;AMR_AF=0.0115;AFR_AF=0.0038;EUR_AF=0.0457;SAS_AF=0.0194;AA=C|||;VT=SNP
16	90049622	rs56244407	G	A	100	PASS	AC=1043;AF=0.208267;AN=5008;NS=2504;DP=19020;EAS_AF=0.5456;AMR_AF=0.3343;AFR_AF=0.0091;EUR_AF=0.0994;SAS_AF=0.1524;AA=G|||;VT=SNP
16	90050201	rs4328441	G	C	100	PASS	AC=1620;AF=0.323482;AN=5008;NS=2504;DP=18658;EAS_AF=0.1786;AMR_AF=0.4078;AFR_AF=0.0794;EUR_AF=0.5626;SAS_AF=0.4969;AA=G|||;VT=SNP
16	90050261	rs4238832	C	T	100	PASS	AC=3955;AF=0.789736;AN=5008;NS=2504;DP=19812;EAS_AF=0.9881;AMR_AF=0.8242;AFR_AF=0.6331;EUR_AF=0.7376;SAS_AF=0.8262;AA=T|||;VT=SNP
16	90050689	rs4238833	G	T	100	PASS	AC=3182;AF=0.635383;AN=5008;NS=2504;DP=21491;EAS_AF=0.7143;AMR_AF=0.7738;AFR_AF=0.4319;EUR_AF=0.6779;SAS_AF=0.6871;AA=G|||;VT=SNP
16	90050880	rs4785759	A	C	100	PASS	AC=2037;AF=0.406749;AN=5008;NS=2504;DP=18622;EAS_AF=0.1815;AMR_AF=0.4366;AFR_AF=0.3366;EUR_AF=0.5775;SAS_AF=0.5368;AA=A|||;VT=SNP
16	90051438	rs4785760	G	A	100	PASS	AC=3098;AF=0.61861;AN=5008;NS=2504;DP=17696;EAS_AF=0.7143;AMR_AF=0.7738;AFR_AF=0.3684;EUR_AF=0.6769;SAS_AF=0.6881;AA=g|||;VT=SNP
16	90052593	rs11643288	C	T	100	PASS	AC=352;AF=0.0702875;AN=5008;NS=2504;DP=13297;EAS_AF=0.2728;AMR_AF=0.0115;AFR_AF=0.0038;EUR_AF=0.0457;SAS_AF=0.0184;AA=C|||;VT=SNP
16	90052874	rs142125760	A	G	100	PASS	AC=86;AF=0.0171725;AN=5008;NS=2504;DP=16007;EAS_AF=0.0248;AMR_AF=0.0101;AFR_AF=0.0091;EUR_AF=0.0368;SAS_AF=0.0051;AA=a|||;VT=SNP
16	90052880	rs546980530	A	G	100	PASS	AC=76;AF=0.0151757;AN=5008;NS=2504;DP=16243;EAS_AF=0.0248;AMR_AF=0.0101;AFR_AF=0.0015;EUR_AF=0.0368;SAS_AF=0.0051;AA=A|||;VT=SNP
16	90052949	rs9939442	A	C	100	PASS	AC=124;AF=0.0247604;AN=5008;NS=2504;DP=17015;EAS_AF=0.0248;AMR_AF=0.0115;AFR_AF=0.034;EUR_AF=0.0378;SAS_AF=0.0082;AA=A|||;VT=SNP
16	90053048	rs9939542	A	C	100	PASS	AC=1200;AF=0.239617;AN=5008;NS=2504;DP=17653;EAS_AF=0.0119;AMR_AF=0.183;AFR_AF=0.5401;EUR_AF=0.2356;SAS_AF=0.1125;AA=C|||;VT=SNP
16	90053336	rs1004047	C	T	100	PASS	AC=495;AF=0.0988419;AN=5008;NS=2504;DP=19218;EAS_AF=0.2103;AMR_AF=0.072;AFR_AF=0.1278;EUR_AF=0.0437;SAS_AF=0.0204;AA=C|||;VT=SNP
16	90054313	rs7404886	C	A	100	PASS	AC=4096;AF=0.817891;AN=5008;NS=2504;DP=14823;EAS_AF=0.9881;AMR_AF=0.8329;AFR_AF=0.7693;EUR_AF=0.7396;SAS_AF=0.7781;AA=c|||;VT=SNP
16	90054704	rs11866420	C	G	100	PASS	AC=3264;AF=0.651757;AN=5008;NS=2504;DP=17892;EAS_AF=0.7103;AMR_AF=0.7046;AFR_AF=0.5469;EUR_AF=0.66;SAS_AF=0.6871;AA=c|||;VT=SNP
16	90054709	rs8063160	T	C	100	PASS	AC=565;AF=0.112819;AN=5008;NS=2504;DP=17901;EAS_AF=0.0089;AMR_AF=0.0504;AFR_AF=0.2489;EUR_AF=0.0785;SAS_AF=0.1155;AA=c|||;VT=SNP
16	90054724	rs62052255	A	G	100	PASS	AC=403;AF=0.0804712;AN=5008;NS=2504;DP=18128;EAS_AF=0.2778;AMR_AF=0.0706;AFR_AF=0.0053;EUR_AF=0.0457;SAS_AF=0.0215;AA=a|||;VT=SNP
16	90054955	rs4597327	A	G	100	PASS	AC=403;AF=0.0804712;AN=5008;NS=2504;DP=19070;EAS_AF=0.2788;AMR_AF=0.0706;AFR_AF=0.0061;EUR_AF=0.0457;SAS_AF=0.0194;AA=a|||;VT=SNP
16	90054998	rs4785762	G	A	100	PASS	AC=1827;AF=0.364816;AN=5008;NS=2504;DP=19574;EAS_AF=0.1696;AMR_AF=0.4135;AFR_AF=0.1596;EUR_AF=0.6163;SAS_AF=0.5501;AA=g|||;VT=SNP
16	90055018	rs4238834	T	C	100	PASS	AC=2687;AF=0.536542;AN=5008;NS=2504;DP=19190;EAS_AF=0.4573;AMR_AF=0.536;AFR_AF=0.4523;EUR_AF=0.668;SAS_AF=0.5971;AA=c|||;VT=SNP
16	90055664	rs73283845	C	T	100	PASS	AC=544;AF=0.108626;AN=5008;NS=2504;DP=17413;EAS_AF=0.0099;AMR_AF=0.0447;AFR_AF=0.236;EUR_AF=0.0785;SAS_AF=0.1145;AA=c|||;VT=SNP
16	90056195	rs113178244	C	G	100	PASS	AC=616;AF=0.123003;AN=5008;NS=2504;DP=13697;EAS_AF=0.0089;AMR_AF=0.0533;AFR_AF=0.2867;EUR_AF=0.0785;SAS_AF=0.1145;AA=c|||;VT=SNP
16	90056564	rs62054562	A	G	100	PASS	AC=987;AF=0.197085;AN=5008;NS=2504;DP=15168;EAS_AF=0.5437;AMR_AF=0.2522;AFR_AF=0.0076;EUR_AF=0.1004;SAS_AF=0.1564;AA=a|||;VT=SNP
16	90056958	rs7189230	G	A	100	PASS	AC=3981;AF=0.794928;AN=5008;NS=2504;DP=17879;EAS_AF=0.9881;AMR_AF=0.817;AFR_AF=0.7133;EUR_AF=0.7247;SAS_AF=0.7628;AA=g|||;VT=SNP
16	90058097	rs55671402	C	T	100	PASS	AC=978;AF=0.195288;AN=5008;NS=2504;DP=18433;EAS_AF=0.5417;AMR_AF=0.2493;AFR_AF=0.0076;EUR_AF=0.1004;SAS_AF=0.1513;AA=c|||;VT=SNP
16	90058136	rs55939723	A	G	100	PASS	AC=979;AF=0.195487;AN=5008;NS=2504;DP=19036;EAS_AF=0.5427;AMR_AF=0.2493;AFR_AF=0.0076;EUR_AF=0.1004;SAS_AF=0.1513;AA=a|||;VT=SNP
16	90058746	rs7201721	G	A	100	PASS	AC=4329;AF=0.864417;AN=5008;NS=2504;DP=21699;EAS_AF=0.997;AMR_AF=0.8357;AFR_AF=0.8979;EUR_AF=0.7624;SAS_AF=0.8078;AA=A|||;VT=SNP
16	90058754	rs58827852	G	A	100	PASS	AC=719;AF=0.14357;AN=5008;NS=2504;DP=21713;EAS_AF=0.0089;AMR_AF=0.0663;AFR_AF=0.357;EUR_AF=0.0795;SAS_AF=0.1145;AA=A|||;VT=SNP
16	90059336	rs11076649	C	G	100	PASS	AC=1138;AF=0.227236;AN=5008;NS=2504;DP=18719;EAS_AF=0.2847;AMR_AF=0.1369;AFR_AF=0.3767;EUR_AF=0.1252;SAS_AF=0.135;AA=G|||;VT=SNP
16	90059712	rs112153252	A	G	100	PASS	AC=629;AF=0.125599;AN=5008;NS=2504;DP=16235;EAS_AF=0.0089;AMR_AF=0.0533;AFR_AF=0.2965;EUR_AF=0.0785;SAS_AF=0.1145;AA=A|||;VT=SNP
16	90060281	rs3803683	T	C	100	PASS	AC=1462;AF=0.291933;AN=5008;NS=2504;DP=18217;EAS_AF=0.2917;AMR_AF=0.1499;AFR_AF=0.6104;EUR_AF=0.1252;SAS_AF=0.1339;AA=C|||;VT=SNP
16	90061266	rs7192770	G	A	100	PASS	AC=1536;AF=0.306709;AN=5008;NS=2504;DP=25395;EAS_AF=0.1567;AMR_AF=0.428;AFR_AF=0.0719;EUR_AF=0.5497;SAS_AF=0.4427;AA=G|||;VT=SNP
16	90061344	rs7198761	C	T	100	PASS	AC=1796;AF=0.358626;AN=5008;NS=2504;DP=25969;EAS_AF=0.1617;AMR_AF=0.4524;AFR_AF=0.1815;EUR_AF=0.5646;SAS_AF=0.5225;AA=C|||;VT=SNP
16	90062479	rs35176381	G	A	100	PASS	AC=3044;AF=0.607827;AN=5008;NS=2504;DP=25049;EAS_AF=0.7034;AMR_AF=0.7161;AFR_AF=0.3676;EUR_AF=0.6839;SAS_AF=0.6789;AA=G|||;VT=SNP
16	90063890	rs62054570	T	G	100	PASS	AC=1006;AF=0.200879;AN=5008;NS=2504;DP=17310;EAS_AF=0.2877;AMR_AF=0.1268;AFR_AF=0.3654;EUR_AF=0.1173;SAS_AF=0.0276;AA=g|||;VT=SNP
16	90063901	rs62054571	A	C	100	PASS	AC=390;AF=0.0778754;AN=5008;NS=2504;DP=17755;EAS_AF=0.2679;AMR_AF=0.0692;AFR_AF=0.0053;EUR_AF=0.0457;SAS_AF=0.0194;AA=a|||;VT=SNP
16	90064140	rs72813468	G	T	100	PASS	AC=795;AF=0.158746;AN=5008;NS=2504;DP=18904;EAS_AF=0.5317;AMR_AF=0.2176;AFR_AF=0.0053;EUR_AF=0.0666;SAS_AF=0.0348;AA=G|||;VT=SNP
16	90064622	rs4442808	G	A	100	PASS	AC=388;AF=0.077476;AN=5008;NS=2504;DP=21694;EAS_AF=0.2669;AMR_AF=0.0677;AFR_AF=0.0053;EUR_AF=0.0457;SAS_AF=0.0194;AA=G|||;VT=SNP
16	90065941	rs62054572	G	C	100	PASS	AC=402;AF=0.0802716;AN=5008;NS=2504;DP=18424;EAS_AF=0.2788;AMR_AF=0.0706;AFR_AF=0.0053;EUR_AF=0.0457;SAS_AF=0.0194;AA=G|||;VT=SNP
16	90066936	rs4785763	A	C	100	PASS	AC=3604;AF=0.719649;AN=5008;NS=2504;DP=17997;EAS_AF=0.7272;AMR_AF=0.7594;AFR_AF=0.6876;EUR_AF=0.7008;SAS_AF=0.7464;AA=a|||;VT=SNP
16	90067079	rs35991606	T	C	100	PASS	AC=1062;AF=0.212061;AN=5008;NS=2504;DP=17614;EAS_AF=0.5476;AMR_AF=0.2954;AFR_AF=0.0076;EUR_AF=0.1372;SAS_AF=0.1605;AA=T|||;VT=SNP
16	90067310	rs62054574	A	G	100	PASS	AC=407;AF=0.08127;AN=5008;NS=2504;DP=15734;EAS_AF=0.2817;AMR_AF=0.072;AFR_AF=0.0061;EUR_AF=0.0457;SAS_AF=0.0194;AA=A|||;VT=SNP
16	90067496	rs72813472	A	T	100	PASS	AC=1017;AF=0.203075;AN=5008;NS=2504;DP=19416;EAS_AF=0.5446;AMR_AF=0.2824;AFR_AF=0.0076;EUR_AF=0.1044;SAS_AF=0.1605;AA=A|||;VT=SNP
16	90067941	rs11076650	G	A	100	PASS	AC=2511;AF=0.501398;AN=5008;NS=2504;DP=15673;EAS_AF=0.6022;AMR_AF=0.621;AFR_AF=0.2118;EUR_AF=0.5984;SAS_AF=0.6043;AA=G|||;VT=SNP
16	90068417	rs60030426	T	C	100	PASS	AC=471;AF=0.0940495;AN=5008;NS=2504;DP=15818;EAS_AF=0.0198;AMR_AF=0.0764;AFR_AF=0.1051;EUR_AF=0.0716;SAS_AF=0.1912;AA=T|||;VT=SNP
16	90068980	rs9923604	G	C	100	PASS	AC=1047;AF=0.209065;AN=5008;NS=2504;DP=17509;EAS_AF=0.1875;AMR_AF=0.1527;AFR_AF=0.3608;EUR_AF=0.1382;SAS_AF=0.1391;AA=C|||;VT=SNP
16	90069059	rs9936896	T	C	100	PASS	AC=999;AF=0.199481;AN=5008;NS=2504;DP=22592;EAS_AF=0.1845;AMR_AF=0.17;AFR_AF=0.2723;EUR_AF=0.16;SAS_AF=0.1779;AA=C|||;VT=SNP
16	90069379	rs78260644	A	G	100	PASS	AC=289;AF=0.0577077;AN=5008;NS=2504;DP=21416;EAS_AF=0.1637;AMR_AF=0.0735;AFR_AF=0.0053;EUR_AF=0.0457;SAS_AF=0.0204;AA=a|||;VT=SNP
16	90069670	rs59721296	C	G	100	PASS	AC=3450;AF=0.688898;AN=5008;NS=2504;DP=17802;EAS_AF=0.3363;AMR_AF=0.6758;AFR_AF=0.7557;EUR_AF=0.838;SAS_AF=0.818;AA=N|||;VT=SNP
16	90072265	rs2241085	C	T	100	PASS	AC=579;AF=0.115615;AN=5008;NS=2504;DP=17455;EAS_AF=0.0258;AMR_AF=0.1772;AFR_AF=0.2239;EUR_AF=0.0278;SAS_AF=0.1084;AA=c|||;VT=SNP
16	90073301	rs4785765	T	A	100	PASS	AC=2600;AF=0.519169;AN=5008;NS=2504;DP=14158;EAS_AF=0.1567;AMR_AF=0.5504;AFR_AF=0.4372;EUR_AF=0.7058;SAS_AF=0.7894;AA=t|||;VT=SNP
16	90074001	rs11076653	C	T	100	PASS	AC=292;AF=0.0583067;AN=5008;NS=2504;DP=17830;EAS_AF=0.1587;AMR_AF=0.0677;AFR_AF=0.0113;EUR_AF=0.0457;SAS_AF=0.0245;AA=C|||;VT=SNP
16	90074058	rs8056069	C	T	100	PASS	AC=3660;AF=0.730831;AN=5008;NS=2504;DP=18095;EAS_AF=0.3373;AMR_AF=0.6859;AFR_AF=0.9092;EUR_AF=0.829;SAS_AF=0.8262;AA=T|||;VT=SNP
16	90074085	rs11076654	T	A	100	PASS	AC=284;AF=0.0567093;AN=5008;NS=2504;DP=19727;EAS_AF=0.1597;AMR_AF=0.0677;AFR_AF=0.0053;EUR_AF=0.0457;SAS_AF=0.0235;AA=A|||;VT=SNP
16	90074213	rs11647027	A	C	100	PASS	AC=282;AF=0.0563099;AN=5008;NS=2504;DP=20896;EAS_AF=0.1577;AMR_AF=0.0677;AFR_AF=0.0053;EUR_AF=0.0457;SAS_AF=0.0235;AA=A|||;VT=SNP
16	90075226	rs4362387	C	T	100	PASS	AC=285;AF=0.0569089;AN=5008;NS=2504;DP=20383;EAS_AF=0.1587;AMR_AF=0.0706;AFR_AF=0.0053;EUR_AF=0.0457;SAS_AF=0.0235;AA=C|||;VT=SNP;EX_TARGET
16	90075412	rs2241084	T	C	100	PASS	AC=3745;AF=0.747804;AN=5008;NS=2504;DP=19681;EAS_AF=0.3244;AMR_AF=0.696;AFR_AF=0.972;EUR_AF=0.83;SAS_AF=0.8333;AA=C|||;VT=SNP
16	90076227	rs79690969	T	A	100	PASS	AC=254;AF=0.0507188;AN=5008;NS=2504;DP=16532;EAS_AF=0.1319;AMR_AF=0.0692;AFR_AF=0.0053;EUR_AF=0.0457;SAS_AF=0.0204;AA=T|||;VT=SNP
16	90076484	rs149716164	C	T	100	PASS	AC=185;AF=0.0369409;AN=5008;NS=2504;DP=16404;EAS_AF=0.002;AMR_AF=0.0245;AFR_AF=0.003;EUR_AF=0.0358;SAS_AF=0.1288;AA=C|||;VT=SNP
16	90076846	rs11644618	G	C	100	PASS	AC=1621;AF=0.323682;AN=5008;NS=2504;DP=12416;EAS_AF=0.1528;AMR_AF=0.4424;AFR_AF=0.0696;EUR_AF=0.5716;SAS_AF=0.5041;AA=G|||;VT=SNP
16	90077661	rs4461072	G	C	100	PASS	AC=3401;AF=0.679113;AN=5008;NS=2504;DP=16712;EAS_AF=0.3254;AMR_AF=0.6527;AFR_AF=0.7821;EUR_AF=0.8171;SAS_AF=0.7812;AA=G|||;VT=SNP
16	90079534	rs8059973	A	G	100	PASS	AC=3325;AF=0.663938;AN=5008;NS=2504;DP=12765;EAS_AF=0.3343;AMR_AF=0.6585;AFR_AF=0.7148;EUR_AF=0.8171;SAS_AF=0.7812;AA=G|||;VT=SNP
16	90079927	rs10852628	C	T	100	PASS	AC=2353;AF=0.469848;AN=5008;NS=2504;DP=15732;EAS_AF=0.1617;AMR_AF=0.5288;AFR_AF=0.2867;EUR_AF=0.7018;SAS_AF=0.7546;AA=C|||;VT=SNP
16	90080352	rs147899617	C	A	100	PASS	AC=286;AF=0.0571086;AN=5008;NS=2504;DP=8723;EAS_AF=0.1607;AMR_AF=0.0692;AFR_AF=0.0061;EUR_AF=0.0477;SAS_AF=0.0204;AA=C|||;VT=SNP
16	90080691	rs12925506	T	C	100	PASS	AC=3087;AF=0.616414;AN=5008;NS=2504;DP=12784;EAS_AF=0.2163;AMR_AF=0.6297;AFR_AF=0.6755;EUR_AF=0.7823;SAS_AF=0.7689;AA=T|||;VT=SNP
16	90080723	rs77733403	T	C	100	PASS	AC=1687;AF=0.336861;AN=5008;NS=2504;DP=13166;EAS_AF=0.6399;AMR_AF=0.2608;AFR_AF=0.379;EUR_AF=0.1759;SAS_AF=0.1871;AA=T|||;VT=SNP
16	90080828	rs12920128	G	C	100	PASS	AC=3413;AF=0.68151;AN=5008;NS=2504;DP=14089;EAS_AF=0.4087;AMR_AF=0.6744;AFR_AF=0.7035;EUR_AF=0.831;SAS_AF=0.7843;AA=C|||;VT=SNP
16	90080852	rs66701606	C	T	100	PASS	AC=1337;AF=0.266973;AN=5008;NS=2504;DP=15344;EAS_AF=0.0546;AMR_AF=0.2104;AFR_AF=0.4327;EUR_AF=0.2167;SAS_AF=0.3538;AA=T|||;VT=SNP
16	90080920	rs12921906	A	G	100	PASS	AC=3532;AF=0.705272;AN=5008;NS=2504;DP=17574;EAS_AF=0.244;AMR_AF=0.7032;AFR_AF=0.82;EUR_AF=0.829;SAS_AF=0.8998;AA=G|||;VT=SNP
16	90080947	rs79432600	A	G	100	PASS	AC=371;AF=0.0740815;AN=5008;NS=2504;DP=18068;EAS_AF=0.1468;AMR_AF=0.0793;AFR_AF=0.0711;EUR_AF=0.0467;SAS_AF=0.0276;AA=A|||;VT=SNP
16	90081032	rs75163917	T	G	100	PASS	AC=282;AF=0.0563099;AN=5008;NS=2504;DP=18967;EAS_AF=0.1498;AMR_AF=0.0677;AFR_AF=0.0061;EUR_AF=0.0497;SAS_AF=0.0266;AA=T|||;VT=SNP
16	90082016	rs11647253	A	G	100	PASS	AC=302;AF=0.0603035;AN=5008;NS=2504;DP=21997;EAS_AF=0.1667;AMR_AF=0.0677;AFR_AF=0.0068;EUR_AF=0.0497;SAS_AF=0.0286;AA=A|||;VT=SNP
16	90082525	rs72813477	G	A	100	PASS	AC=1163;AF=0.232228;AN=5008;NS=2504;DP=17401;EAS_AF=0.628;AMR_AF=0.268;AFR_AF=0.0809;EUR_AF=0.1083;SAS_AF=0.1309;AA=g|||;VT=SNP
16	90082832	rs4293384	G	A	100	PASS	AC=1107;AF=0.221046;AN=5008;NS=2504;DP=19979;EAS_AF=0.628;AMR_AF=0.2651;AFR_AF=0.0393;EUR_AF=0.1083;SAS_AF=0.1319;AA=G|||;VT=SNP
16	90082970	rs7500224	C	T	100	PASS	AC=1171;AF=0.233826;AN=5008;NS=2504;DP=17546;EAS_AF=0.628;AMR_AF=0.2709;AFR_AF=0.0847;EUR_AF=0.1083;SAS_AF=0.1319;AA=C|||;VT=SNP
16	90083021	rs77632445	G	A	100	PASS	AC=321;AF=0.0640974;AN=5008;NS=2504;DP=16556;EAS_AF=0.1865;AMR_AF=0.0677;AFR_AF=0.0061;EUR_AF=0.0497;SAS_AF=0.0286;AA=G|||;VT=SNP
16	90083031	rs8057672	A	G	100	PASS	AC=1425;AF=0.284545;AN=5008;NS=2504;DP=16628;EAS_AF=0.127;AMR_AF=0.3026;AFR_AF=0.2057;EUR_AF=0.3549;SAS_AF=0.4683;AA=A|||;VT=SNP
16	90083625	rs62054581	C	T	100	PASS	AC=1191;AF=0.237819;AN=5008;NS=2504;DP=18881;EAS_AF=0.628;AMR_AF=0.2709;AFR_AF=0.1036;EUR_AF=0.1083;SAS_AF=0.1268;AA=C|||;VT=SNP
16	90083669	rs13334855	C	A	100	PASS	AC=1341;AF=0.267772;AN=5008;NS=2504;DP=18356;EAS_AF=0.131;AMR_AF=0.2997;AFR_AF=0.1573;EUR_AF=0.338;SAS_AF=0.4632;AA=A|||;VT=SNP
16	90083676	rs13334570	G	A	100	PASS	AC=1341;AF=0.267772;AN=5008;NS=2504;DP=17803;EAS_AF=0.131;AMR_AF=0.2997;AFR_AF=0.1573;EUR_AF=0.338;SAS_AF=0.4632;AA=A|||;VT=SNP
16	90083699	rs138372213	C	G	100	PASS	AC=321;AF=0.0640974;AN=5008;NS=2504;DP=15473;EAS_AF=0.1865;AMR_AF=0.0677;AFR_AF=0.0061;EUR_AF=0.0497;SAS_AF=0.0286;AA=C|||;VT=SNP
16	90083719	rs62054582	C	A	100	PASS	AC=1228;AF=0.245208;AN=5008;NS=2504;DP=13810;EAS_AF=0.628;AMR_AF=0.2738;AFR_AF=0.1256;EUR_AF=0.1083;SAS_AF=0.1329;AA=C|||;VT=SNP
16	90084370	rs62054583	T	C	100	PASS	AC=302;AF=0.0603035;AN=5008;NS=2504;DP=21759;EAS_AF=0.1677;AMR_AF=0.0677;AFR_AF=0.0061;EUR_AF=0.0497;SAS_AF=0.0286;AA=T|||;VT=SNP
16	90084561	rs11648785	C	T	100	PASS	AC=1347;AF=0.26897;AN=5008;NS=2504;DP=17997;EAS_AF=0.1617;AMR_AF=0.2968;AFR_AF=0.1437;EUR_AF=0.336;SAS_AF=0.4601;AA=C|||;VT=SNP
16	90084895	rs79277195	C	G	100	PASS	AC=313;AF=0.0625;AN=5008;NS=2504;DP=15527;EAS_AF=0.1796;AMR_AF=0.0663;AFR_AF=0.0061;EUR_AF=0.0497;SAS_AF=0.0286;AA=C|||;VT=SNP
16	90085787	rs11076656	G	C	100	PASS	AC=1173;AF=0.234225;AN=5008;NS=2504;DP=4287;EAS_AF=0.6409;AMR_AF=0.2695;AFR_AF=0.0756;EUR_AF=0.1103;SAS_AF=0.1319;AA=G|||;VT=SNP;EX_TARGET
16	90087305	rs3809644	T	C	100	PASS	AC=1225;AF=0.244609;AN=5008;NS=2504;DP=20507;EAS_AF=0.6399;AMR_AF=0.2767;AFR_AF=0.112;EUR_AF=0.1103;SAS_AF=0.1319;AA=T|||;VT=SNP
16	90087843	rs4567713	A	G	100	PASS	AC=3593;AF=0.717452;AN=5008;NS=2504;DP=15847;EAS_AF=0.9504;AMR_AF=0.6844;AFR_AF=0.7935;EUR_AF=0.495;SAS_AF=0.6268;AA=G|||;VT=SNP
16	90087927	rs4427799	A	T	100	PASS	AC=2587;AF=0.516573;AN=5008;NS=2504;DP=17159;EAS_AF=0.7629;AMR_AF=0.5648;AFR_AF=0.3313;EUR_AF=0.4344;SAS_AF=0.5634;AA=A|||;VT=SNP
16	90088437	rs2241039	G	A	100	PASS	AC=2677;AF=0.534545;AN=5008;NS=2504;DP=15367;EAS_AF=0.756;AMR_AF=0.5764;AFR_AF=0.3994;EUR_AF=0.4344;SAS_AF=0.5624;AA=A|||;VT=SNP
16	90088787	rs872010	G	A	100	PASS	AC=1324;AF=0.264377;AN=5008;NS=2504;DP=14977;EAS_AF=0.629;AMR_AF=0.2795;AFR_AF=0.1906;EUR_AF=0.1093;SAS_AF=0.137;AA=A|||;VT=SNP
16	90088904	rs2241038	C	G	100	PASS	AC=2301;AF=0.459465;AN=5008;NS=2504;DP=13746;EAS_AF=0.756;AMR_AF=0.5403;AFR_AF=0.1437;EUR_AF=0.4334;SAS_AF=0.5501;AA=C|||;VT=SNP
16	90089335	rs59443037	C	T	100	PASS	AC=1232;AF=0.246006;AN=5008;NS=2504;DP=13260;EAS_AF=0.63;AMR_AF=0.2983;AFR_AF=0.0938;EUR_AF=0.1213;SAS_AF=0.1472;AA=C|||;VT=SNP
16	90089463	rs870856	C	G	100	PASS	AC=1566;AF=0.3127;AN=5008;NS=2504;DP=15673;EAS_AF=0.1627;AMR_AF=0.3112;AFR_AF=0.3207;EUR_AF=0.331;SAS_AF=0.4387;AA=G|||;VT=SNP
16	90089906	rs12598556	G	A	100	PASS	AC=324;AF=0.0646965;AN=5008;NS=2504;DP=16185;EAS_AF=0.1905;AMR_AF=0.0692;AFR_AF=0.0053;EUR_AF=0.0487;SAS_AF=0.0286;AA=g|||;VT=SNP
16	90090028	rs12444334	A	G	100	PASS	AC=1126;AF=0.22484;AN=5008;NS=2504;DP=18472;EAS_AF=0.6349;AMR_AF=0.2925;AFR_AF=0.0083;EUR_AF=0.1223;SAS_AF=0.1524;AA=a|||;VT=SNP
16	90091087	rs79975632	T	A	100	PASS	AC=325;AF=0.0648962;AN=5008;NS=2504;DP=14938;EAS_AF=0.1905;AMR_AF=0.0692;AFR_AF=0.0061;EUR_AF=0.0487;SAS_AF=0.0286;AA=T|||;VT=SNP
16	90091099	rs10153134	T	C	100	PASS	AC=1964;AF=0.392173;AN=5008;NS=2504;DP=14953;EAS_AF=0.3562;AMR_AF=0.3833;AFR_AF=0.3707;EUR_AF=0.3827;SAS_AF=0.4744;AA=C|||;VT=SNP
16	90091535	rs28582207	C	A	100	PASS	AC=2829;AF=0.564896;AN=5008;NS=2504;DP=13370;EAS_AF=0.7897;AMR_AF=0.6009;AFR_AF=0.4463;EUR_AF=0.4513;SAS_AF=0.5849;AA=G|||;VT=SNP
16	90091581	rs148781907	C	T	100	PASS	AC=1210;AF=0.241613;AN=5008;NS=2504;DP=12432;EAS_AF=0.626;AMR_AF=0.2997;AFR_AF=0.0953;EUR_AF=0.1213;SAS_AF=0.1258;AA=C|||;VT=SNP
16	90091886	rs35601476	G	A	100	PASS	AC=1199;AF=0.239417;AN=5008;NS=2504;DP=11647;EAS_AF=0.6161;AMR_AF=0.2983;AFR_AF=0.0953;EUR_AF=0.1213;SAS_AF=0.1258;AA=G|||;VT=SNP
16	90091929	rs62054613	G	A	100	PASS	AC=333;AF=0.0664936;AN=5008;NS=2504;DP=11701;EAS_AF=0.1994;AMR_AF=0.0692;AFR_AF=0.0053;EUR_AF=0.0487;SAS_AF=0.0286;AA=G|||;VT=SNP
16	90092581	rs62054616	C	T	100	PASS	AC=1206;AF=0.240815;AN=5008;NS=2504;DP=19914;EAS_AF=0.626;AMR_AF=0.2968;AFR_AF=0.0946;EUR_AF=0.1213;SAS_AF=0.1247;AA=T|||;VT=SNP
16	90092672	rs62054617	G	A	100	PASS	AC=1210;AF=0.241613;AN=5008;NS=2504;DP=17588;EAS_AF=0.627;AMR_AF=0.2997;AFR_AF=0.0946;EUR_AF=0.1213;SAS_AF=0.1258;AA=G|||;VT=SNP
16	90093147	rs11076659	G	A	100	PASS	AC=4170;AF=0.832668;AN=5008;NS=2504;DP=17148;EAS_AF=0.9921;AMR_AF=0.8905;AFR_AF=0.6853;EUR_AF=0.8648;SAS_AF=0.7935;AA=a|||;VT=SNP
16	90093388	rs62054618	T	C	100	PASS	AC=1210;AF=0.241613;AN=5008;NS=2504;DP=16244;EAS_AF=0.626;AMR_AF=0.2997;AFR_AF=0.0953;EUR_AF=0.1213;SAS_AF=0.1258;AA=T|||;VT=SNP
16	90093424	rs12922757	G	A	100	PASS	AC=1463;AF=0.292133;AN=5008;NS=2504;DP=16485;EAS_AF=0.1667;AMR_AF=0.2925;AFR_AF=0.2398;EUR_AF=0.326;SAS_AF=0.4571;AA=G|||;VT=SNP
16	90093969	rs3743829	T	C	100	PASS	AC=3222;AF=0.643371;AN=5008;NS=2504;DP=17360;EAS_AF=0.9444;AMR_AF=0.683;AFR_AF=0.5174;EUR_AF=0.505;SAS_AF=0.6176;AA=C|||;VT=SNP
16	90094169	rs3743828	G	A	100	PASS	AC=1177;AF=0.235024;AN=5008;NS=2504;DP=16544;EAS_AF=0.625;AMR_AF=0.2954;AFR_AF=0.0734;EUR_AF=0.1213;SAS_AF=0.1258;AA=G|||;VT=SNP
16	90094195	rs3743827	A	G	100	PASS	AC=2951;AF=0.589257;AN=5008;NS=2504;DP=15509;EAS_AF=0.7927;AMR_AF=0.6182;AFR_AF=0.5197;EUR_AF=0.4563;SAS_AF=0.59;AA=G|||;VT=SNP
16	90094214	rs3743826	C	T	100	PASS	AC=1217;AF=0.243011;AN=5008;NS=2504;DP=15824;EAS_AF=0.1677;AMR_AF=0.2723;AFR_AF=0.0651;EUR_AF=0.325;SAS_AF=0.456;AA=C|||;VT=SNP
16	90094501	rs4530137	A	G	100	PASS	AC=3205;AF=0.639976;AN=5008;NS=2504;DP=18372;EAS_AF=0.9444;AMR_AF=0.6816;AFR_AF=0.5053;EUR_AF=0.504;SAS_AF=0.6186;AA=A|||;VT=SNP
16	90095277	rs7191175	T	A	100	PASS	AC=3202;AF=0.639377;AN=5008;NS=2504;DP=20951;EAS_AF=0.9444;AMR_AF=0.6816;AFR_AF=0.5038;EUR_AF=0.504;SAS_AF=0.6176;AA=A|||;VT=SNP
16	90095484	rs3785184	C	T	100	PASS	AC=1176;AF=0.234824;AN=5008;NS=2504;DP=16761;EAS_AF=0.62;AMR_AF=0.2968;AFR_AF=0.0946;EUR_AF=0.1213;SAS_AF=0.1002;AA=C|||;VT=SNP;EX_TARGET
16	90095561	rs3785183	C	T	100	PASS	AC=1658;AF=0.33107;AN=5008;NS=2504;DP=16091;EAS_AF=0.1687;AMR_AF=0.3127;AFR_AF=0.3638;EUR_AF=0.335;SAS_AF=0.4632;AA=N|||;VT=SNP;EX_TARGET
16	90095949	rs79367624	C	T	100	PASS	AC=276;AF=0.0551118;AN=5008;NS=2504;DP=16768;EAS_AF=0.1438;AMR_AF=0.0706;AFR_AF=0.0053;EUR_AF=0.0487;SAS_AF=0.0266;AA=C|||;VT=SNP
16	90096003	rs12926012	C	G	100	PASS	AC=1313;AF=0.262181;AN=5008;NS=2504;DP=16735;EAS_AF=0.1687;AMR_AF=0.2795;AFR_AF=0.1407;EUR_AF=0.3241;SAS_AF=0.4468;AA=C|||;VT=SNP
16	90096067	rs12925087	G	A	100	PASS	AC=1355;AF=0.270567;AN=5008;NS=2504;DP=18765;EAS_AF=0.1677;AMR_AF=0.2853;AFR_AF=0.1702;EUR_AF=0.3241;SAS_AF=0.4468;AA=G|||;VT=SNP
16	90096298	rs62054619	G	A	100	PASS	AC=1213;AF=0.242212;AN=5008;NS=2504;DP=18098;EAS_AF=0.63;AMR_AF=0.2968;AFR_AF=0.0953;EUR_AF=0.1223;SAS_AF=0.1258;AA=G|||;VT=SNP
16	90096463	rs117499476	C	G	100	PASS	AC=257;AF=0.0513179;AN=5008;NS=2504;DP=16700;EAS_AF=0.125;AMR_AF=0.0706;AFR_AF=0.0053;EUR_AF=0.0487;SAS_AF=0.0266;AA=C|||;VT=SNP
16	90096645	rs59108883	G	T	100	PASS	AC=1208;AF=0.241214;AN=5008;NS=2504;DP=18280;EAS_AF=0.625;AMR_AF=0.2968;AFR_AF=0.0953;EUR_AF=0.1213;SAS_AF=0.1268;AA=G|||;VT=SNP
16	90097544	rs4608335	C	T	100	PASS	AC=1274;AF=0.254393;AN=5008;NS=2504;DP=18694;EAS_AF=0.627;AMR_AF=0.2968;AFR_AF=0.1256;EUR_AF=0.1262;SAS_AF=0.1462;AA=C|||;VT=SNP
16	90097748	rs2302513	C	T	100	PASS	AC=1244;AF=0.248403;AN=5008;NS=2504;DP=16413;EAS_AF=0.627;AMR_AF=0.2954;AFR_AF=0.1233;EUR_AF=0.1213;SAS_AF=0.1247;AA=c|||;VT=SNP;EX_TARGET
16	90097979	rs868371	A	G	100	PASS	AC=3360;AF=0.670927;AN=5008;NS=2504;DP=18131;EAS_AF=0.9921;AMR_AF=0.6671;AFR_AF=0.5953;EUR_AF=0.503;SAS_AF=0.6176;AA=G|||;VT=SNP
16	90097995	rs868372	G	C	100	PASS	AC=1293;AF=0.258187;AN=5008;NS=2504;DP=18579;EAS_AF=0.1667;AMR_AF=0.2608;AFR_AF=0.1589;EUR_AF=0.3241;SAS_AF=0.4172;AA=G|||;VT=SNP
16	90098466	rs4433810	G	T	100	PASS	AC=1282;AF=0.25599;AN=5008;NS=2504;DP=27872;EAS_AF=0.1706;AMR_AF=0.2565;AFR_AF=0.1392;EUR_AF=0.3201;SAS_AF=0.4356;AA=G|||;VT=SNP
16	90098616	rs4627348	C	T	100	PASS	AC=2612;AF=0.521565;AN=5008;NS=2504;DP=28353;EAS_AF=0.7887;AMR_AF=0.5562;AFR_AF=0.3321;EUR_AF=0.4334;SAS_AF=0.5685;AA=T|||;VT=SNP
16	90098629	rs3826202	C	G	100	PASS	AC=1235;AF=0.246605;AN=5008;NS=2504;DP=29098;EAS_AF=0.629;AMR_AF=0.2968;AFR_AF=0.1059;EUR_AF=0.1252;SAS_AF=0.1319;AA=C|||;VT=SNP
16	90099061	rs4324129	C	T	100	PASS	AC=2665;AF=0.532149;AN=5008;NS=2504;DP=28389;EAS_AF=0.7937;AMR_AF=0.5735;AFR_AF=0.3457;EUR_AF=0.4503;SAS_AF=0.5695;AA=T|||;VT=SNP
16	90099571	rs10431948	G	A	100	PASS	AC=2612;AF=0.521565;AN=5008;NS=2504;DP=20124;EAS_AF=0.7937;AMR_AF=0.5648;AFR_AF=0.3207;EUR_AF=0.4433;SAS_AF=0.5624;AA=A|||;VT=SNP
16	90100378	rs12931432	G	A	100	PASS	AC=2477;AF=0.494609;AN=5008;NS=2504;DP=16860;EAS_AF=0.7758;AMR_AF=0.4078;AFR_AF=0.3222;EUR_AF=0.4344;SAS_AF=0.5613;AA=G|||;VT=SNP
16	90100389	rs12932473	C	T	100	PASS	AC=1281;AF=0.255791;AN=5008;NS=2504;DP=17041;EAS_AF=0.1617;AMR_AF=0.2565;AFR_AF=0.146;EUR_AF=0.3181;SAS_AF=0.4366;AA=C|||;VT=SNP
16	90100507	rs56338882	G	A	100	PASS	AC=1094;AF=0.21845;AN=5008;NS=2504;DP=17940;EAS_AF=0.6131;AMR_AF=0.1398;AFR_AF=0.1074;EUR_AF=0.1153;SAS_AF=0.1237;AA=G|||;VT=SNP
16	90101090	rs62054623	A	G	100	PASS	AC=466;AF=0.0930511;AN=5008;NS=2504;DP=10300;EAS_AF=0.2073;AMR_AF=0.2291;AFR_AF=0.0076;EUR_AF=0.0577;SAS_AF=0.0307;AA=A|||;VT=SNP
16	90101175	rs34467494	G	A	100	PASS	AC=2612;AF=0.521565;AN=5008;NS=2504;DP=11375;EAS_AF=0.8304;AMR_AF=0.5937;AFR_AF=0.3215;EUR_AF=0.5606;SAS_AF=0.3824;AA=A|||;VT=SNP
16	90101357	rs12446516	G	C	100	PASS	AC=1228;AF=0.245208;AN=5008;NS=2504;DP=9689;EAS_AF=0.627;AMR_AF=0.2968;AFR_AF=0.1097;EUR_AF=0.1213;SAS_AF=0.1258;AA=G|||;VT=SNP
16	90101517	rs112601651	G	T	100	PASS	AC=1037;AF=0.207069;AN=5008;NS=2504;DP=17094;EAS_AF=0.0089;AMR_AF=0.2248;AFR_AF=0.1959;EUR_AF=0.3867;SAS_AF=0.229;AA=G|||;VT=SNP
16	90101827	rs2241037	C	T	100	PASS	AC=327;AF=0.0652955;AN=5008;NS=2504;DP=19147;EAS_AF=0.1895;AMR_AF=0.072;AFR_AF=0.0053;EUR_AF=0.0507;SAS_AF=0.0286;AA=C|||;VT=SNP
16	90102835	rs868045	A	G	100	PASS	AC=1324;AF=0.264377;AN=5008;NS=2504;DP=22057;EAS_AF=0.0079;AMR_AF=0.2493;AFR_AF=0.3933;EUR_AF=0.3907;SAS_AF=0.2352;AA=G|||;VT=SNP;EX_TARGET
16	90103087	rs4464078	C	T	100	PASS	AC=1637;AF=0.326877;AN=5008;NS=2504;DP=21164;EAS_AF=0.1964;AMR_AF=0.317;AFR_AF=0.3956;EUR_AF=0.4414;SAS_AF=0.2577;AA=C|||;VT=SNP
16	90103117	rs7498985	G	A	100	PASS	AC=1640;AF=0.327476;AN=5008;NS=2504;DP=22068;EAS_AF=0.1935;AMR_AF=0.3184;AFR_AF=0.3994;EUR_AF=0.4414;SAS_AF=0.2577;AA=A|||;VT=SNP
16	90103246	rs4374173	C	G	100	PASS	AC=1558;AF=0.311102;AN=5008;NS=2504;DP=23025;EAS_AF=0.1974;AMR_AF=0.3098;AFR_AF=0.3381;EUR_AF=0.4404;SAS_AF=0.2597;AA=C|||;VT=SNP
16	90103451	rs62054624	C	T	100	PASS	AC=327;AF=0.0652955;AN=5008;NS=2504;DP=22917;EAS_AF=0.1895;AMR_AF=0.072;AFR_AF=0.0053;EUR_AF=0.0507;SAS_AF=0.0286;AA=C|||;VT=SNP
16	90103659	rs17178299	G	A	100	PASS	AC=240;AF=0.0479233;AN=5008;NS=2504;DP=21050;EAS_AF=0.1488;AMR_AF=0.013;AFR_AF=0.0038;EUR_AF=0.0507;SAS_AF=0.0256;AA=G|||;VT=SNP;EX_TARGET
16	90104019	rs2241036	G	A	100	PASS	AC=1821;AF=0.363618;AN=5008;NS=2504;DP=19215;EAS_AF=0.1577;AMR_AF=0.317;AFR_AF=0.5136;EUR_AF=0.327;SAS_AF=0.4438;AA=A|||;VT=SNP
16	90105004	rs11648422	T	G	100	PASS	AC=1497;AF=0.298922;AN=5008;NS=2504;DP=19389;EAS_AF=0.2073;AMR_AF=0.3098;AFR_AF=0.2572;EUR_AF=0.4533;SAS_AF=0.2832;AA=G|||;VT=SNP
16	90105046	rs62054625	T	G	100	PASS	AC=86;AF=0.0171725;AN=5008;NS=2504;DP=18604;EAS_AF=0.0069;AMR_AF=0.0101;AFR_AF=0.0038;EUR_AF=0.0497;SAS_AF=0.0174;AA=T|||;VT=SNP
16	90105333	rs3785181	C	T	100	PASS	AC=1165;AF=0.232628;AN=5008;NS=2504;DP=20972;EAS_AF=0.622;AMR_AF=0.2695;AFR_AF=0.0991;EUR_AF=0.0885;SAS_AF=0.1339;AA=C|||;VT=SNP
16	90105662	rs7198372	C	T	100	PASS	AC=3580;AF=0.714856;AN=5008;NS=2504;DP=14234;EAS_AF=0.9831;AMR_AF=0.6772;AFR_AF=0.8086;EUR_AF=0.4682;SAS_AF=0.592;AA=T|||;VT=SNP
16	90105726	rs9928084	G	A	100	PASS	AC=1069;AF=0.213458;AN=5008;NS=2504;DP=16650;EAS_AF=0.0129;AMR_AF=0.2277;AFR_AF=0.2057;EUR_AF=0.3966;SAS_AF=0.2321;AA=G|||;VT=SNP
16	90105740	rs7199280	A	G	100	PASS	AC=3557;AF=0.710264;AN=5008;NS=2504;DP=15854;EAS_AF=0.9831;AMR_AF=0.6772;AFR_AF=0.7905;EUR_AF=0.4682;SAS_AF=0.593;AA=G|||;VT=SNP
16	90106364	rs45583731	C	A	100	PASS	AC=1022;AF=0.204073;AN=5008;NS=2504;DP=17447;EAS_AF=0.0129;AMR_AF=0.2262;AFR_AF=0.1717;EUR_AF=0.3976;SAS_AF=0.2301;AA=C|||;VT=SNP
16	90106525	rs4785767	T	C	100	PASS	AC=2540;AF=0.507188;AN=5008;NS=2504;DP=20987;EAS_AF=0.2153;AMR_AF=0.4654;AFR_AF=0.7595;EUR_AF=0.5696;SAS_AF=0.4325;AA=t|||;VT=SNP
16	90106746	rs61734731	C	T	100	PASS	AC=136;AF=0.0271565;AN=5008;NS=2504;DP=19539;EAS_AF=0.0446;AMR_AF=0.0115;AFR_AF=0.0091;EUR_AF=0.0487;SAS_AF=0.0225;AA=c|||;VT=SNP;EX_TARGET
16	90107353	rs9933627	G	A	100	PASS	AC=1439;AF=0.28734;AN=5008;NS=2504;DP=17237;EAS_AF=0.0526;AMR_AF=0.268;AFR_AF=0.3427;EUR_AF=0.4652;SAS_AF=0.2853;AA=G|||;VT=SNP
16	90107377	rs28423043	A	T	100	PASS	AC=325;AF=0.0648962;AN=5008;NS=2504;DP=16963;EAS_AF=0.1845;AMR_AF=0.0778;AFR_AF=0.0053;EUR_AF=0.0507;SAS_AF=0.0276;AA=A|||;VT=SNP
16	90107716	rs55799444	C	T	100	PASS	AC=1860;AF=0.371406;AN=5008;NS=2504;DP=16932;EAS_AF=0.245;AMR_AF=0.3761;AFR_AF=0.2723;EUR_AF=0.5328;SAS_AF=0.4663;AA=c|||;VT=SNP
16	90107735	rs9926774	T	C	100	PASS	AC=4013;AF=0.801318;AN=5008;NS=2504;DP=16512;EAS_AF=0.7639;AMR_AF=0.5634;AFR_AF=0.9705;EUR_AF=0.7247;SAS_AF=0.8589;AA=N|||;VT=SNP
16	90107889	rs73285483	G	A	100	PASS	AC=1160;AF=0.231629;AN=5008;NS=2504;DP=16877;EAS_AF=0.0109;AMR_AF=0.2378;AFR_AF=0.2073;EUR_AF=0.4612;SAS_AF=0.2515;AA=g|||;VT=SNP
16	90108421	rs13380736	C	T	100	PASS	AC=1445;AF=0.288538;AN=5008;NS=2504;DP=17643;EAS_AF=0.0437;AMR_AF=0.2032;AFR_AF=0.6762;EUR_AF=0.1392;SAS_AF=0.2311;AA=C|||;VT=SNP
16	90108832	rs2241035	C	T	100	PASS	AC=2063;AF=0.411941;AN=5008;NS=2504;DP=20884;EAS_AF=0.3442;AMR_AF=0.4539;AFR_AF=0.264;EUR_AF=0.6561;SAS_AF=0.4008;AA=C|||;VT=SNP
16	90109144	rs2241034	A	G	100	PASS	AC=1653;AF=0.330072;AN=5008;NS=2504;DP=20968;EAS_AF=0.8175;AMR_AF=0.3069;AFR_AF=0.1747;EUR_AF=0.161;SAS_AF=0.228;AA=A|||;VT=SNP
16	90109372	rs2241033	C	T	100	PASS	AC=2029;AF=0.405152;AN=5008;NS=2504;DP=21390;EAS_AF=0.1815;AMR_AF=0.4164;AFR_AF=0.2466;EUR_AF=0.664;SAS_AF=0.5757;AA=C|||;VT=SNP
16	90109519	rs2241032	G	A	100	PASS	AC=1338;AF=0.267173;AN=5008;NS=2504;DP=21412;EAS_AF=0.622;AMR_AF=0.304;AFR_AF=0.1331;EUR_AF=0.1322;SAS_AF=0.1953;AA=G|||;VT=SNP
16	90109711	rs3743825	A	G	100	PASS	AC=4228;AF=0.844249;AN=5008;NS=2504;DP=17943;EAS_AF=0.8472;AMR_AF=0.8112;AFR_AF=0.9834;EUR_AF=0.7386;SAS_AF=0.7853;AA=G|||;VT=SNP;EX_TARGET
16	90110027	rs3743824	G	A	100	PASS	AC=2895;AF=0.578075;AN=5008;NS=2504;DP=18958;EAS_AF=0.8224;AMR_AF=0.5476;AFR_AF=0.7466;EUR_AF=0.2962;SAS_AF=0.41;AA=A|||;VT=SNP
16	90110279	rs3169375	C	T	100	PASS	AC=362;AF=0.0722843;AN=5008;NS=2504;DP=19781;EAS_AF=0.1825;AMR_AF=0.0778;AFR_AF=0.0356;EUR_AF=0.0487;SAS_AF=0.0286;AA=C|||;VT=SNP
16	90110284	rs3743821	G	A	100	PASS	AC=1108;AF=0.221246;AN=5008;NS=2504;DP=19964;EAS_AF=0.6042;AMR_AF=0.268;AFR_AF=0.0719;EUR_AF=0.1024;SAS_AF=0.1176;AA=G|||;VT=SNP
16	90110289	rs1048148	C	A	100	PASS	AC=2911;AF=0.58127;AN=5008;NS=2504;DP=20001;EAS_AF=0.8244;AMR_AF=0.5519;AFR_AF=0.7519;EUR_AF=0.2992;SAS_AF=0.411;AA=A|||;VT=SNP
16	90110681	rs3743818	T	C	100	PASS	AC=384;AF=0.0766773;AN=5008;NS=2504;DP=19899;EAS_AF=0.1905;AMR_AF=0.0793;AFR_AF=0.0454;EUR_AF=0.0487;SAS_AF=0.0286;AA=T|||;VT=SNP
16	90110737	rs3743817	A	G	100	PASS	AC=1144;AF=0.228435;AN=5008;NS=2504;DP=19616;EAS_AF=0.6032;AMR_AF=0.2709;AFR_AF=0.0968;EUR_AF=0.1024;SAS_AF=0.1196;AA=a|||;VT=SNP
16	90110789	rs3743816	A	G	100	PASS	AC=382;AF=0.076278;AN=5008;NS=2504;DP=19616;EAS_AF=0.1905;AMR_AF=0.0793;AFR_AF=0.0439;EUR_AF=0.0487;SAS_AF=0.0286;AA=A|||;VT=SNP
16	90110857	rs62054627	A	G	100	PASS	AC=158;AF=0.0315495;AN=5008;NS=2504;DP=20178;EAS_AF=0.0248;AMR_AF=0.0375;AFR_AF=0.0023;EUR_AF=0.0298;SAS_AF=0.0757;AA=A|||;VT=SNP
16	90110950	rs1048149	C	T	100	PASS	AC=1391;AF=0.277756;AN=5008;NS=2504;DP=19869;EAS_AF=0.0298;AMR_AF=0.2032;AFR_AF=0.6172;EUR_AF=0.1471;SAS_AF=0.2618;AA=C|||;VT=SNP
16	90111042	rs1048150	G	A	100	PASS	AC=230;AF=0.0459265;AN=5008;NS=2504;DP=17946;EAS_AF=0.0248;AMR_AF=0.0418;AFR_AF=0.0552;EUR_AF=0.0288;SAS_AF=0.0757;AA=G|||;VT=SNP
16	90111279	rs8577	G	T	100	PASS	AC=2358;AF=0.470847;AN=5008;NS=2504;DP=18867;EAS_AF=0.6329;AMR_AF=0.464;AFR_AF=0.5961;EUR_AF=0.2485;SAS_AF=0.3681;AA=T|||;VT=SNP
16	90111833	rs12596885	C	T	100	PASS	AC=1406;AF=0.280751;AN=5008;NS=2504;DP=16066;EAS_AF=0.7927;AMR_AF=0.3372;AFR_AF=0.0711;EUR_AF=0.1471;SAS_AF=0.1339;AA=c|||;VT=SNP
16	90112156	rs4280240	A	G	100	PASS	AC=1545;AF=0.308506;AN=5008;NS=2504;DP=19560;EAS_AF=0.2202;AMR_AF=0.2406;AFR_AF=0.5567;EUR_AF=0.172;SAS_AF=0.2526;AA=A|||;VT=SNP
16	90112226	rs4628973	A	G	100	PASS	AC=2857;AF=0.570487;AN=5008;NS=2504;DP=17615;EAS_AF=0.8224;AMR_AF=0.5303;AFR_AF=0.7443;EUR_AF=0.2843;SAS_AF=0.3988;AA=G|||;VT=SNP
16	90112368	rs10468305	G	A	100	PASS	AC=1101;AF=0.219848;AN=5008;NS=2504;DP=18972;EAS_AF=0.5794;AMR_AF=0.268;AFR_AF=0.0915;EUR_AF=0.0984;SAS_AF=0.1135;AA=G|||;VT=SNP
16	90112389	rs12445581	C	T	100	PASS	AC=1028;AF=0.205272;AN=5008;NS=2504;DP=19518;EAS_AF=0.6022;AMR_AF=0.2622;AFR_AF=0.0174;EUR_AF=0.1044;SAS_AF=0.1135;AA=C|||;VT=SNP
16	90112866	rs7203994	T	A	100	PASS	AC=1202;AF=0.240016;AN=5008;NS=2504;DP=20813;EAS_AF=0.0308;AMR_AF=0.1643;AFR_AF=0.5416;EUR_AF=0.1223;SAS_AF=0.2229;AA=t|||;VT=SNP
16	90112891	rs7196935	G	C	100	PASS	AC=1203;AF=0.240216;AN=5008;NS=2504;DP=22091;EAS_AF=0.0308;AMR_AF=0.1715;AFR_AF=0.5371;EUR_AF=0.1233;SAS_AF=0.2239;AA=g|||;VT=SNP
16	90112948	rs869048	G	A	100	PASS	AC=2966;AF=0.592252;AN=5008;NS=2504;DP=22924;EAS_AF=0.8254;AMR_AF=0.5533;AFR_AF=0.7988;EUR_AF=0.2992;SAS_AF=0.4018;AA=a|||;VT=SNP
16	90113107	rs4785612	C	A	100	PASS	AC=3435;AF=0.685903;AN=5008;NS=2504;DP=17750;EAS_AF=0.8016;AMR_AF=0.7493;AFR_AF=0.407;EUR_AF=0.8072;SAS_AF=0.774;AA=C|||;VT=SNP
16	90113121	rs11648775	A	G	100	PASS	AC=489;AF=0.0976438;AN=5008;NS=2504;DP=18559;EAS_AF=0.2163;AMR_AF=0.1124;AFR_AF=0.0083;EUR_AF=0.0785;SAS_AF=0.1053;AA=A|||;VT=SNP
16	90114833	rs35749740	T	C	100	PASS	AC=1078;AF=0.215256;AN=5008;NS=2504;DP=17031;EAS_AF=0.1726;AMR_AF=0.2421;AFR_AF=0.0356;EUR_AF=0.329;SAS_AF=0.3661;AA=T|||;VT=SNP
16	90115430	rs74886016	G	A	100	PASS	AC=206;AF=0.0411342;AN=5008;NS=2504;DP=16398;EAS_AF=0.0238;AMR_AF=0.062;AFR_AF=0.0038;EUR_AF=0.0298;SAS_AF=0.1063;AA=G|||;VT=SNP
16	90115456	rs9934403	T	C	100	PASS	AC=2639;AF=0.526957;AN=5008;NS=2504;DP=16268;EAS_AF=0.3641;AMR_AF=0.5504;AFR_AF=0.4304;EUR_AF=0.7316;SAS_AF=0.5982;AA=C|||;VT=SNP
16	90115559	rs9932312	A	G	100	PASS	AC=2638;AF=0.526757;AN=5008;NS=2504;DP=17563;EAS_AF=0.3611;AMR_AF=0.5519;AFR_AF=0.4312;EUR_AF=0.7316;SAS_AF=0.5982;AA=A|||;VT=SNP
16	90115618	rs9921920	C	G	100	PASS	AC=2575;AF=0.514177;AN=5008;NS=2504;DP=19452;EAS_AF=0.3611;AMR_AF=0.5447;AFR_AF=0.3911;EUR_AF=0.7306;SAS_AF=0.5941;AA=C|||;VT=SNP
16	90115731	rs11639655	G	A	100	PASS	AC=2111;AF=0.421526;AN=5008;NS=2504;DP=19444;EAS_AF=0.1726;AMR_AF=0.4654;AFR_AF=0.2806;EUR_AF=0.6819;SAS_AF=0.5695;AA=G|||;VT=SNP
16	90115921	rs11639747	G	A	100	PASS	AC=2109;AF=0.421126;AN=5008;NS=2504;DP=18749;EAS_AF=0.1716;AMR_AF=0.4654;AFR_AF=0.2799;EUR_AF=0.6819;SAS_AF=0.5695;AA=G|||;VT=SNP
16	90116366	rs59145894	G	A	100	PASS	AC=327;AF=0.0652955;AN=5008;NS=2504;DP=18579;EAS_AF=0.1875;AMR_AF=0.0764;AFR_AF=0.0053;EUR_AF=0.0497;SAS_AF=0.0286;AA=G|||;VT=SNP
16	90118119	rs11642999	C	T	100	PASS	AC=327;AF=0.0652955;AN=5008;NS=2504;DP=17790;EAS_AF=0.1875;AMR_AF=0.0764;AFR_AF=0.0053;EUR_AF=0.0497;SAS_AF=0.0286;AA=c|||;VT=SNP
16	90118342	rs72815359	T	C	100	PASS	AC=866;AF=0.172923;AN=5008;NS=2504;DP=20142;EAS_AF=0.5933;AMR_AF=0.2406;AFR_AF=0.0053;EUR_AF=0.0666;SAS_AF=0.0276;AA=T|||;VT=SNP
16	90119447	rs56169792	G	A	100	PASS	AC=50;AF=0.00998403;AN=5008;NS=2504;DP=17119;EAS_AF=0.002;AMR_AF=0.0086;AFR_AF=0.0015;EUR_AF=0.0368;SAS_AF=0.0031;AA=g|||;VT=SNP
16	90120357	rs11642131	A	G	100	PASS	AC=316;AF=0.063099;AN=5008;NS=2504;DP=18349;EAS_AF=0.1766;AMR_AF=0.0764;AFR_AF=0.0053;EUR_AF=0.0497;SAS_AF=0.0286;AA=a|||;VT=SNP
16	90120986	rs11076662	G	A	100	PASS	AC=2494;AF=0.498003;AN=5008;NS=2504;DP=21747;EAS_AF=0.37;AMR_AF=0.5403;AFR_AF=0.3154;EUR_AF=0.7485;SAS_AF=0.589;AA=a|||;VT=SNP
16	90121131	rs11076663	A	C	100	PASS	AC=327;AF=0.0652955;AN=5008;NS=2504;DP=18183;EAS_AF=0.1875;AMR_AF=0.0764;AFR_AF=0.0053;EUR_AF=0.0497;SAS_AF=0.0286;AA=a|||;VT=SNP
16	90121946	rs75202722	T	G	100	PASS	AC=318;AF=0.0634984;AN=5008;NS=2504;DP=22002;EAS_AF=0.1786;AMR_AF=0.0764;AFR_AF=0.0053;EUR_AF=0.0497;SAS_AF=0.0286;AA=T|||;VT=SNP
16	90122186	rs74951428	C	T	100	PASS	AC=216;AF=0.043131;AN=5008;NS=2504;DP=20129;EAS_AF=0.0278;AMR_AF=0.0346;AFR_AF=0.0174;EUR_AF=0.0298;SAS_AF=0.1135;AA=C|||;VT=SNP
16	90124273	rs3809643	G	T	100	PASS	AC=3085;AF=0.616014;AN=5008;NS=2504;DP=19544;EAS_AF=0.4018;AMR_AF=0.6369;AFR_AF=0.528;EUR_AF=0.8111;SAS_AF=0.7403;AA=T|||;VT=SNP
16	90124316	rs3826201	C	T	100	PASS	AC=977;AF=0.195088;AN=5008;NS=2504;DP=19127;EAS_AF=0.5942;AMR_AF=0.2522;AFR_AF=0.0136;EUR_AF=0.0924;SAS_AF=0.0941;AA=-|||;VT=SNP
16	90124695	rs180980492	A	T	100	PASS	AC=68;AF=0.0135783;AN=5008;NS=2504;DP=20568;EAS_AF=0.0159;AMR_AF=0.0101;AFR_AF=0.0015;EUR_AF=0.0378;SAS_AF=0.0051;AA=A|||;VT=SNP;EX_TARGET
16	90124871	rs7206111	G	T	100	PASS	AC=436;AF=0.0870607;AN=5008;NS=2504;DP=19923;EAS_AF=0.1776;AMR_AF=0.0259;AFR_AF=0.1225;EUR_AF=0.0517;SAS_AF=0.0256;AA=.|||;VT=SNP;EX_TARGET
16	90125731	rs9935461	C	T	100	PASS	AC=543;AF=0.108427;AN=5008;NS=2504;DP=21748;EAS_AF=0.1776;AMR_AF=0.0317;AFR_AF=0.2005;EUR_AF=0.0517;SAS_AF=0.0256;AA=.|||;VT=SNP
16	90125822	rs62054652	C	T	100	PASS	AC=216;AF=0.043131;AN=5008;NS=2504;DP=20725;EAS_AF=0.0288;AMR_AF=0.0591;AFR_AF=0.0061;EUR_AF=0.0586;SAS_AF=0.0808;AA=.|||;VT=SNP
16	90125947	rs9927964	T	C	100	PASS	AC=564;AF=0.11262;AN=5008;NS=2504;DP=20625;EAS_AF=0.1776;AMR_AF=0.0317;AFR_AF=0.2163;EUR_AF=0.0517;SAS_AF=0.0256;AA=.|||;VT=SNP
16	90125958	rs56864106	C	T	100	PASS	AC=270;AF=0.0539137;AN=5008;NS=2504;DP=20763;EAS_AF=0.1786;AMR_AF=0.013;AFR_AF=0.003;EUR_AF=0.0517;SAS_AF=0.0256;AA=.|||;VT=SNP
16	90126266	rs28667468	T	C	100	PASS	AC=565;AF=0.112819;AN=5008;NS=2504;DP=21677;EAS_AF=0.1776;AMR_AF=0.0317;AFR_AF=0.2171;EUR_AF=0.0517;SAS_AF=0.0256;AA=.|||;VT=SNP
16	90126400	rs11647734	G	A	100	PASS	AC=496;AF=0.0990415;AN=5008;NS=2504;DP=19155;EAS_AF=0.1776;AMR_AF=0.0288;AFR_AF=0.1664;EUR_AF=0.0517;SAS_AF=0.0256;AA=.|||;VT=SNP
16	90127080	rs3826200	C	T	100	PASS	AC=1289;AF=0.257388;AN=5008;NS=2504;DP=20384;EAS_AF=0.5952;AMR_AF=0.2781;AFR_AF=0.2005;EUR_AF=0.1024;SAS_AF=0.1309;AA=.|||;VT=SNP
16	90128224	rs2077426	C	G	100	PASS	AC=2094;AF=0.418131;AN=5008;NS=2504;DP=22243;EAS_AF=0.1954;AMR_AF=0.5173;AFR_AF=0.2277;EUR_AF=0.6809;SAS_AF=0.5644;AA=.|||;VT=SNP
16	90129970	rs4493039	C	A	100	PASS	AC=1534;AF=0.30631;AN=5008;NS=2504;DP=18866;EAS_AF=0.7718;AMR_AF=0.2896;AFR_AF=0.1899;EUR_AF=0.1571;SAS_AF=0.1493;AA=.|||;VT=SNP
16	90130136	rs2078478	C	T	100	PASS	AC=1440;AF=0.28754;AN=5008;NS=2504;DP=20389;EAS_AF=0.7798;AMR_AF=0.2781;AFR_AF=0.1195;EUR_AF=0.1571;SAS_AF=0.1483;AA=.|||;VT=SNP;EX_TARGET
16	90131718	rs180735282	T	C	100	PASS	AC=264;AF=0.0527157;AN=5008;NS=2504;DP=12518;EAS_AF=0.1696;AMR_AF=0.0115;AFR_AF=0.0038;EUR_AF=0.0527;SAS_AF=0.0276;AA=.|||;VT=SNP
16	90132441	rs55745223	C	T	100	PASS	AC=1066;AF=0.212859;AN=5008;NS=2504;DP=17932;EAS_AF=0.6022;AMR_AF=0.2651;AFR_AF=0.0257;EUR_AF=0.1074;SAS_AF=0.136;AA=.|||;VT=SNP
16	90132786	rs11642823	T	C	100	PASS	AC=283;AF=0.0565096;AN=5008;NS=2504;DP=19381;EAS_AF=0.1806;AMR_AF=0.0115;AFR_AF=0.0098;EUR_AF=0.0527;SAS_AF=0.0276;AA=.|||;VT=SNP
16	90132819	rs11646697	C	A	100	PASS	AC=275;AF=0.0549121;AN=5008;NS=2504;DP=19136;EAS_AF=0.1806;AMR_AF=0.0115;AFR_AF=0.0038;EUR_AF=0.0527;SAS_AF=0.0276;AA=.|||;VT=SNP
16	90133035	rs12445466	T	G	100	PASS	AC=3449;AF=0.688698;AN=5008;NS=2504;DP=20151;EAS_AF=0.8185;AMR_AF=0.8775;AFR_AF=0.2761;EUR_AF=0.8559;SAS_AF=0.8067;AA=.|||;VT=SNP
16	90133581	rs11648039	C	T	100	PASS	AC=279;AF=0.0557109;AN=5008;NS=2504;DP=17807;EAS_AF=0.1845;AMR_AF=0.0115;AFR_AF=0.0038;EUR_AF=0.0527;SAS_AF=0.0276;AA=.|||;VT=SNP
16	90134174	rs7198289	A	C	100	PASS	AC=3786;AF=0.75599;AN=5008;NS=2504;DP=13885;EAS_AF=0.8165;AMR_AF=0.8977;AFR_AF=0.5151;EUR_AF=0.8569;SAS_AF=0.8149;AA=.|||;VT=SNP
16	90134240	rs7197795	C	T	100	PASS	AC=216;AF=0.043131;AN=5008;NS=2504;DP=17430;EAS_AF=0.0258;AMR_AF=0.0562;AFR_AF=0.0045;EUR_AF=0.0527;SAS_AF=0.0941;AA=.|||;VT=SNP
16	90134260	rs7198471	A	C	100	PASS	AC=3791;AF=0.756989;AN=5008;NS=2504;DP=17503;EAS_AF=0.8125;AMR_AF=0.8977;AFR_AF=0.5212;EUR_AF=0.8588;SAS_AF=0.8139;AA=.|||;VT=SNP
16	90134325	rs11641713	C	A	100	PASS	AC=274;AF=0.0547125;AN=5008;NS=2504;DP=18308;EAS_AF=0.1766;AMR_AF=0.0115;AFR_AF=0.0053;EUR_AF=0.0537;SAS_AF=0.0276;AA=.|||;VT=SNP
16	90134578	rs35366867	T	C	100	PASS	AC=1383;AF=0.276158;AN=5008;NS=2504;DP=12201;EAS_AF=0.7768;AMR_AF=0.2767;AFR_AF=0.0673;EUR_AF=0.159;SAS_AF=0.1626;AA=.|||;VT=SNP
16	90135057	rs12447902	A	G	100	PASS	AC=3526;AF=0.704073;AN=5008;NS=2504;DP=16023;EAS_AF=0.7817;AMR_AF=0.8631;AFR_AF=0.3956;EUR_AF=0.835;SAS_AF=0.7935;AA=.|||;VT=SNP
16	90135283	rs62054655	G	A	100	PASS	AC=442;AF=0.0882588;AN=5008;NS=2504;DP=17054;EAS_AF=0.1766;AMR_AF=0.0173;AFR_AF=0.1301;EUR_AF=0.0527;SAS_AF=0.0276;AA=.|||;VT=SNP
16	90136278	rs7200083	A	G	100	PASS	AC=4101;AF=0.81889;AN=5008;NS=2504;DP=17522;EAS_AF=0.8214;AMR_AF=0.9207;AFR_AF=0.7315;EUR_AF=0.8588;SAS_AF=0.8211;AA=.|||;VT=SNP
16	90136621	rs62054656	C	A	100	PASS	AC=285;AF=0.0569089;AN=5008;NS=2504;DP=18601;EAS_AF=0.0218;AMR_AF=0.062;AFR_AF=0.0658;EUR_AF=0.0547;SAS_AF=0.0798;AA=.|||;VT=SNP
16	90137134	rs4636910	T	C	100	PASS	AC=2570;AF=0.513179;AN=5008;NS=2504;DP=16888;EAS_AF=0.2202;AMR_AF=0.6268;AFR_AF=0.3835;EUR_AF=0.7525;SAS_AF=0.6636;AA=.|||;VT=SNP
16	90137135	rs74768667	G	A	100	PASS	AC=284;AF=0.0567093;AN=5008;NS=2504;DP=16835;EAS_AF=0.0218;AMR_AF=0.062;AFR_AF=0.0643;EUR_AF=0.0547;SAS_AF=0.0808;AA=.|||;VT=SNP
16	90137660	rs12923514	C	G	100	PASS	AC=2018;AF=0.402955;AN=5008;NS=2504;DP=20220;EAS_AF=0.1944;AMR_AF=0.5245;AFR_AF=0.1498;EUR_AF=0.6889;SAS_AF=0.5798;AA=.|||;VT=SNP
16	90138844	rs4785625	G	C	100	PASS	AC=2099;AF=0.419129;AN=5008;NS=2504;DP=19291;EAS_AF=0.1905;AMR_AF=0.5202;AFR_AF=0.2564;EUR_AF=0.6769;SAS_AF=0.5378;AA=.|||;VT=SNP
16	90139772	rs12709101	A	T	100	PASS	AC=1956;AF=0.390575;AN=5008;NS=2504;DP=17241;EAS_AF=0.1915;AMR_AF=0.513;AFR_AF=0.1536;EUR_AF=0.675;SAS_AF=0.5368;AA=.|||;VT=SNP
16	90140204	rs76897509	C	G	100	PASS	AC=271;AF=0.0541134;AN=5008;NS=2504;DP=18129;EAS_AF=0.1766;AMR_AF=0.0115;AFR_AF=0.0038;EUR_AF=0.0527;SAS_AF=0.0276;AA=.|||;VT=SNP
16	90140324	rs62054657	G	A	100	PASS	AC=293;AF=0.0585064;AN=5008;NS=2504;DP=17917;EAS_AF=0.0218;AMR_AF=0.062;AFR_AF=0.0658;EUR_AF=0.0567;SAS_AF=0.0859;AA=.|||;VT=SNP
16	90141355	rs12925933	A	C	100	PASS	AC=1956;AF=0.390575;AN=5008;NS=2504;DP=20681;EAS_AF=0.1905;AMR_AF=0.513;AFR_AF=0.1551;EUR_AF=0.6779;SAS_AF=0.5327;AA=.|||;VT=SNP;EX_TARGET
16	90142087	rs35256427	G	A	100	PASS	AC=1933;AF=0.385982;AN=5008;NS=2504;DP=20015;EAS_AF=0.1885;AMR_AF=0.5058;AFR_AF=0.1528;EUR_AF=0.674;SAS_AF=0.5235;AA=.|||;VT=SNP
16	90142455	rs11642820	G	C	100	PASS	AC=272;AF=0.0543131;AN=5008;NS=2504;DP=19589;EAS_AF=0.1776;AMR_AF=0.0115;AFR_AF=0.0038;EUR_AF=0.0527;SAS_AF=0.0276;AA=.|||;VT=SNP
16	90142459	rs7500106	A	C	100	PASS	AC=1261;AF=0.251797;AN=5008;NS=2504;DP=19715;EAS_AF=0.6052;AMR_AF=0.2853;AFR_AF=0.1551;EUR_AF=0.1034;SAS_AF=0.1472;AA=.|||;VT=SNP
16	90142843	rs4785780	C	T	100	PASS	AC=2062;AF=0.411741;AN=5008;NS=2504;DP=19995;EAS_AF=0.2341;AMR_AF=0.5115;AFR_AF=0.1573;EUR_AF=0.7207;SAS_AF=0.5501;AA=.|||;VT=SNP
16	90143727	rs35986951	C	T	100	PASS	AC=1931;AF=0.385583;AN=5008;NS=2504;DP=14196;EAS_AF=0.1855;AMR_AF=0.5014;AFR_AF=0.1528;EUR_AF=0.671;SAS_AF=0.5307;AA=.|||;VT=SNP
16	90144096	rs7187797	T	G	100	PASS	AC=1251;AF=0.2498;AN=5008;NS=2504;DP=16002;EAS_AF=0.5992;AMR_AF=0.2882;AFR_AF=0.1505;EUR_AF=0.1034;SAS_AF=0.1472;AA=.|||;VT=SNP
16	90144305	rs12923367	G	C	100	PASS	AC=1985;AF=0.396366;AN=5008;NS=2504;DP=19393;EAS_AF=0.1935;AMR_AF=0.5173;AFR_AF=0.1543;EUR_AF=0.6869;SAS_AF=0.5481;AA=.|||;VT=SNP
16	90144870	rs2078569	C	T	100	PASS	AC=1021;AF=0.203874;AN=5008;NS=2504;DP=18765;EAS_AF=0.5933;AMR_AF=0.2622;AFR_AF=0.0098;EUR_AF=0.0944;SAS_AF=0.136;AA=.|||;VT=SNP
16	90145463	rs72815368	A	T	100	PASS	AC=1188;AF=0.23722;AN=5008;NS=2504;DP=19704;EAS_AF=0.5933;AMR_AF=0.2853;AFR_AF=0.1225;EUR_AF=0.1044;SAS_AF=0.1278;AA=.|||;VT=SNP
16	90145656	rs11642964	C	G	100	PASS	AC=265;AF=0.0529153;AN=5008;NS=2504;DP=17882;EAS_AF=0.1706;AMR_AF=0.0115;AFR_AF=0.0038;EUR_AF=0.0527;SAS_AF=0.0276;AA=.|||;VT=SNP
16	90145946	rs72815369	G	A	100	PASS	AC=1123;AF=0.224241;AN=5008;NS=2504;DP=19792;EAS_AF=0.5933;AMR_AF=0.2767;AFR_AF=0.0772;EUR_AF=0.1044;SAS_AF=0.1288;AA=.|||;VT=SNP
16	90146020	rs72815370	T	C	100	PASS	AC=1200;AF=0.239617;AN=5008;NS=2504;DP=19110;EAS_AF=0.5962;AMR_AF=0.2867;AFR_AF=0.1286;EUR_AF=0.1044;SAS_AF=0.1278;AA=.|||;VT=SNP
16	90146288	rs57932945	T	C	100	PASS	AC=1203;AF=0.240216;AN=5008;NS=2504;DP=22481;EAS_AF=0.5962;AMR_AF=0.2867;AFR_AF=0.1293;EUR_AF=0.1044;SAS_AF=0.1299;AA=.|||;VT=SNP
16	90146767	rs7203440	C	A	100	PASS	AC=345;AF=0.0688898;AN=5008;NS=2504;DP=18655;EAS_AF=0.1895;AMR_AF=0.0259;AFR_AF=0.0287;EUR_AF=0.0626;SAS_AF=0.0358;AA=.|||;VT=SNP
16	90146996	rs7501099	A	C	100	PASS	AC=1210;AF=0.241613;AN=5008;NS=2504;DP=16506;EAS_AF=0.5982;AMR_AF=0.2867;AFR_AF=0.1278;EUR_AF=0.1044;SAS_AF=0.137;AA=.|||;VT=SNP
16	90147128	rs7498524	T	C	100	PASS	AC=1201;AF=0.239816;AN=5008;NS=2504;DP=17316;EAS_AF=0.5982;AMR_AF=0.2867;AFR_AF=0.1263;EUR_AF=0.1044;SAS_AF=0.1299;AA=.|||;VT=SNP
16	90148217	rs11643231	T	G	100	PASS	AC=275;AF=0.0549121;AN=5008;NS=2504;DP=13043;EAS_AF=0.1806;AMR_AF=0.0115;AFR_AF=0.0038;EUR_AF=0.0527;SAS_AF=0.0276;AA=.|||;VT=SNP
16	90148397	rs62054659	C	G	100	PASS	AC=275;AF=0.0549121;AN=5008;NS=2504;DP=20117;EAS_AF=0.1806;AMR_AF=0.0115;AFR_AF=0.0038;EUR_AF=0.0527;SAS_AF=0.0276;AA=.|||;VT=SNP
16	90148721	rs34101249	G	T	100	PASS	AC=1501;AF=0.29972;AN=5008;NS=2504;DP=16244;EAS_AF=0.62;AMR_AF=0.3473;AFR_AF=0.1876;EUR_AF=0.169;SAS_AF=0.2219;AA=.|||;VT=SNP
16	90148930	rs62056560	G	T	100	PASS	AC=275;AF=0.0549121;AN=5008;NS=2504;DP=15659;EAS_AF=0.1806;AMR_AF=0.0115;AFR_AF=0.0038;EUR_AF=0.0527;SAS_AF=0.0276;AA=.|||;VT=SNP
16	90149168	rs79613113	A	G	100	PASS	AC=1238;AF=0.247204;AN=5008;NS=2504;DP=15242;EAS_AF=0.6032;AMR_AF=0.2896;AFR_AF=0.1331;EUR_AF=0.1064;SAS_AF=0.1493;AA=.|||;VT=SNP
16	90149171	rs112089506	C	T	100	PASS	AC=329;AF=0.0656949;AN=5008;NS=2504;DP=15216;EAS_AF=0.0218;AMR_AF=0.0735;AFR_AF=0.062;EUR_AF=0.0855;SAS_AF=0.09;AA=.|||;VT=SNP
16	90149365	rs8062369	T	G	100	PASS	AC=2426;AF=0.484425;AN=5008;NS=2504;DP=14736;EAS_AF=0.7847;AMR_AF=0.366;AFR_AF=0.7806;EUR_AF=0.162;SAS_AF=0.1902;AA=.|||;VT=SNP
16	90149922	rs12446019	A	G	100	PASS	AC=1057;AF=0.211062;AN=5008;NS=2504;DP=22058;EAS_AF=0.6042;AMR_AF=0.2622;AFR_AF=0.0219;EUR_AF=0.0974;SAS_AF=0.1421;AA=.|||;VT=SNP
16	90150345	rs6500464	C	T	100	PASS	AC=1799;AF=0.359225;AN=5008;NS=2504;DP=16325;EAS_AF=0.7827;AMR_AF=0.3156;AFR_AF=0.3533;EUR_AF=0.159;SAS_AF=0.1677;AA=.|||;VT=SNP
16	90150531	rs8047873	T	A	100	PASS	AC=1119;AF=0.223442;AN=5008;NS=2504;DP=19180;EAS_AF=0.6002;AMR_AF=0.2709;AFR_AF=0.0741;EUR_AF=0.0974;SAS_AF=0.1329;AA=.|||;VT=SNP
16	90151109	rs75709414	G	C	100	PASS	AC=277;AF=0.0553115;AN=5008;NS=2504;DP=19441;EAS_AF=0.1845;AMR_AF=0.0115;AFR_AF=0.0038;EUR_AF=0.0527;SAS_AF=0.0256;AA=.|||;VT=SNP
16	90151351	rs62052661	G	A	100	PASS	AC=275;AF=0.0549121;AN=5008;NS=2504;DP=19613;EAS_AF=0.1806;AMR_AF=0.0115;AFR_AF=0.0038;EUR_AF=0.0527;SAS_AF=0.0276;AA=.|||;VT=SNP
16	90151735	rs76346339	A	G	100	PASS	AC=1118;AF=0.223243;AN=5008;NS=2504;DP=19229;EAS_AF=0.5992;AMR_AF=0.2709;AFR_AF=0.0741;EUR_AF=0.0974;SAS_AF=0.1329;AA=.|||;VT=SNP
16	90152146	rs7191467	A	C	100	PASS	AC=1636;AF=0.326677;AN=5008;NS=2504;DP=17321;EAS_AF=0.7798;AMR_AF=0.2896;AFR_AF=0.2511;EUR_AF=0.1501;SAS_AF=0.1697;AA=.|||;VT=SNP
16	90153167	rs6500465	A	G	100	PASS	AC=2415;AF=0.482228;AN=5008;NS=2504;DP=18177;EAS_AF=0.7827;AMR_AF=0.366;AFR_AF=0.7799;EUR_AF=0.162;SAS_AF=0.182;AA=.|||;VT=SNP
16	90153335	rs7202160	C	T	100	PASS	AC=597;AF=0.119209;AN=5008;NS=2504;DP=18601;EAS_AF=0.1806;AMR_AF=0.0288;AFR_AF=0.2383;EUR_AF=0.0527;SAS_AF=0.0276;AA=.|||;VT=SNP
16	90153346	rs62052663	G	A	100	PASS	AC=240;AF=0.0479233;AN=5008;NS=2504;DP=18838;EAS_AF=0.0218;AMR_AF=0.0663;AFR_AF=0.0061;EUR_AF=0.0785;SAS_AF=0.0869;AA=.|||;VT=SNP
16	90153444	rs7203035	A	G	100	PASS	AC=814;AF=0.16254;AN=5008;NS=2504;DP=17681;EAS_AF=0.1806;AMR_AF=0.0476;AFR_AF=0.3888;EUR_AF=0.0537;SAS_AF=0.0317;AA=.|||;VT=SNP
16	90153711	rs62052664	A	G	100	PASS	AC=264;AF=0.0527157;AN=5008;NS=2504;DP=17664;EAS_AF=0.1696;AMR_AF=0.0115;AFR_AF=0.0038;EUR_AF=0.0527;SAS_AF=0.0276;AA=.|||;VT=SNP
16	90153893	rs79540509	T	G	100	PASS	AC=1059;AF=0.211462;AN=5008;NS=2504;DP=17647;EAS_AF=0.6022;AMR_AF=0.2651;AFR_AF=0.025;EUR_AF=0.0954;SAS_AF=0.1421;AA=.|||;VT=SNP
16	90154346	rs148009429	A	G	100	PASS	AC=275;AF=0.0549121;AN=5008;NS=2504;DP=19458;EAS_AF=0.1806;AMR_AF=0.0115;AFR_AF=0.0038;EUR_AF=0.0527;SAS_AF=0.0276;AA=.|||;VT=SNP
16	90154845	rs12598121	T	C	100	PASS	AC=1316;AF=0.26278;AN=5008;NS=2504;DP=17333;EAS_AF=0.6091;AMR_AF=0.2824;AFR_AF=0.205;EUR_AF=0.0954;SAS_AF=0.1421;AA=.|||;VT=SNP
16	90155441	rs12922047	T	G	100	PASS	AC=275;AF=0.0549121;AN=5008;NS=2504;DP=15364;EAS_AF=0.1806;AMR_AF=0.0115;AFR_AF=0.0038;EUR_AF=0.0527;SAS_AF=0.0276;AA=.|||;VT=SNP
16	90155533	rs34505755	A	G	100	PASS	AC=90;AF=0.0179712;AN=5008;NS=2504;DP=15388;EAS_AF=0.0069;AMR_AF=0.0115;AFR_AF=0.0038;EUR_AF=0.0507;SAS_AF=0.0194;AA=.|||;VT=SNP
16	90156775	rs8047319	C	T	100	PASS	AC=4023;AF=0.803315;AN=5008;NS=2504;DP=13828;EAS_AF=0.8165;AMR_AF=0.7363;AFR_AF=0.9788;EUR_AF=0.7058;SAS_AF=0.7004;AA=.|||;VT=SNP
16	90157703	rs77557423	T	C	100	PASS	AC=1076;AF=0.214856;AN=5008;NS=2504;DP=21034;EAS_AF=0.6131;AMR_AF=0.2651;AFR_AF=0.0303;EUR_AF=0.0944;SAS_AF=0.1421;AA=.|||;VT=SNP
16	90160140	rs7186130	A	G	100	PASS	AC=1137;AF=0.227037;AN=5008;NS=2504;DP=21253;EAS_AF=0.6101;AMR_AF=0.2709;AFR_AF=0.0734;EUR_AF=0.0944;SAS_AF=0.1452;AA=.|||;VT=SNP
16	90161034	rs9935835	C	A	100	PASS	AC=1168;AF=0.233227;AN=5008;NS=2504;DP=13108;EAS_AF=0.5972;AMR_AF=0.2651;AFR_AF=0.1233;EUR_AF=0.0934;SAS_AF=0.1278;AA=.|||;VT=SNP
16	90162340	rs138169571	C	T	100	PASS	AC=307;AF=0.0613019;AN=5008;NS=2504;DP=21594;EAS_AF=0.0268;AMR_AF=0.0735;AFR_AF=0.0461;EUR_AF=0.0795;SAS_AF=0.09;AA=.|||;VT=SNP
16	90162733	rs3889353	G	A	100	PASS	AC=1049;AF=0.209465;AN=5008;NS=2504;DP=23499;EAS_AF=0.6022;AMR_AF=0.2637;AFR_AF=0.0272;EUR_AF=0.0944;SAS_AF=0.1309;AA=.|||;VT=SNP
16	90162975	rs4785774	G	T	100	PASS	AC=3459;AF=0.690695;AN=5008;NS=2504;DP=19027;EAS_AF=0.8016;AMR_AF=0.621;AFR_AF=0.9561;EUR_AF=0.5577;SAS_AF=0.4039;AA=.|||;VT=SNP
16	90163275	rs4785775	A	C	100	PASS	AC=3584;AF=0.715655;AN=5008;NS=2504;DP=18869;EAS_AF=0.8135;AMR_AF=0.6542;AFR_AF=0.9576;EUR_AF=0.5895;SAS_AF=0.4611;AA=.|||;VT=SNP
16	90163588	rs6500472	A	C	100	PASS	AC=1481;AF=0.295727;AN=5008;NS=2504;DP=16193;EAS_AF=0.1825;AMR_AF=0.2147;AFR_AF=0.4501;EUR_AF=0.3827;SAS_AF=0.1718;AA=.|||;VT=SNP
16	90163686	rs12444311	C	T	100	PASS	AC=1027;AF=0.205072;AN=5008;NS=2504;DP=17556;EAS_AF=0.5893;AMR_AF=0.2637;AFR_AF=0.0204;EUR_AF=0.0944;SAS_AF=0.1309;AA=.|||;VT=SNP
16	90166077	rs62052679	T	C	100	PASS	AC=289;AF=0.0577077;AN=5008;NS=2504;DP=17474;EAS_AF=0.1815;AMR_AF=0.0115;AFR_AF=0.0083;EUR_AF=0.0527;SAS_AF=0.0348;AA=.|||;VT=SNP
16	90170095	rs56407236	G	A	100	PASS	AC=272;AF=0.0543131;AN=5008;NS=2504;DP=19814;EAS_AF=0.0228;AMR_AF=0.0605;AFR_AF=0.0522;EUR_AF=0.0577;SAS_AF=0.0818;AA=.|||;VT=SNP
16	90170495	rs62052683	G	T	100	PASS	AC=270;AF=0.0539137;AN=5008;NS=2504;DP=25612;EAS_AF=0.1716;AMR_AF=0.0115;AFR_AF=0.0038;EUR_AF=0.0517;SAS_AF=0.0327;AA=.|||;VT=SNP
16	90269854	rs9302777	A	G	100	PASS	AC=936;AF=0.186901;AN=5008;NS=2504;DP=16269;EAS_AF=0.002;AMR_AF=0.2305;AFR_AF=0.115;EUR_AF=0.4612;SAS_AF=0.1616;AA=.|||;VT=SNP
```
