## Supplementary material for "Characterization of shared and ancestry-specific signals driving complex traits using multi-ancestry fine-mapping": s1_data.bim

```
17	chr17:1788820:C:T	0	1788820	T	C
17	chr17:1788846:T:C	0	1788846	C	T
17	chr17:1789489:T:C	0	1789489	C	T
17	chr17:1790098:G:A	0	1790098	A	G
17	chr17:1790555:C:T	0	1790555	T	C
17	chr17:1790602:C:T	0	1790602	T	C
17	chr17:1792486:A:T	0	1792486	T	A
17	chr17:1792869:A:G	0	1792869	G	A
17	chr17:1792875:T:C	0	1792875	C	T
17	chr17:1792944:A:AT	0	1792944	AT	A
17	chr17:1793492:G:C	0	1793492	C	G
17	chr17:1793767:C:G	0	1793767	G	C
17	chr17:1796158:G:T	0	1796158	T	G
17	chr17:1797244:G:A	0	1797244	A	G
17	chr17:1799374:T:A	0	1799374	A	T
17	chr17:1799455:C:T	0	1799455	T	C
17	chr17:1799482:G:A	0	1799482	A	G
17	chr17:1800688:C:T	0	1800688	T	C
17	chr17:1801002:C:A	0	1801002	A	C
17	chr17:1801293:C:T	0	1801293	T	C
17	chr17:1801301:C:T	0	1801301	T	C
17	chr17:1801423:G:C	0	1801423	C	G
17	chr17:1801573:A:G	0	1801573	G	A
17	chr17:1801965:C:G	0	1801965	G	C
17	chr17:1803363:C:T	0	1803363	T	C
17	chr17:1803935:G:A	0	1803935	A	G
17	chr17:1804117:C:T	0	1804117	T	C
17	chr17:1804336:A:G	0	1804336	G	A
17	chr17:1804599:T:A	0	1804599	A	T
17	chr17:1805340:C:A	0	1805340	A	C
17	chr17:1805608:T:C	0	1805608	C	T
17	chr17:1805705:G:A	0	1805705	A	G
17	chr17:1806479:G:T	0	1806479	T	G
17	chr17:1807123:C:A	0	1807123	A	C
17	chr17:1807746:C:T	0	1807746	T	C
17	chr17:1808184:A:G	0	1808184	G	A
17	chr17:1808297:T:C	0	1808297	C	T
17	chr17:1810031:A:G	0	1810031	G	A
17	chr17:1810437:T:A	0	1810437	A	T
17	chr17:1810520:G:A	0	1810520	A	G
17	chr17:1810607:G:C	0	1810607	C	G
17	chr17:1811050:T:C	0	1811050	C	T
17	chr17:1811224:G:A	0	1811224	A	G
17	chr17:1811581:C:T	0	1811581	T	C
17	chr17:1812802:C:G	0	1812802	G	C
17	chr17:1814831:A:G	0	1814831	G	A
17	chr17:1815946:C:T	0	1815946	T	C
17	chr17:1816350:T:C	0	1816350	C	T
17	chr17:1816657:C:T	0	1816657	T	C
17	chr17:1816667:C:T	0	1816667	T	C
17	chr17:1818330:C:T	0	1818330	T	C
17	chr17:1818567:C:T	0	1818567	T	C
17	chr17:1819019:C:T	0	1819019	T	C
17	chr17:1821979:C:A	0	1821979	A	C
17	chr17:1824126:T:A	0	1824126	A	T
17	chr17:1824484:C:T	0	1824484	T	C
17	chr17:1824551:G:A	0	1824551	A	G
17	chr17:1825586:G:A	0	1825586	A	G
17	chr17:1825935:TA:T	0	1825935	T	TA
17	chr17:1826544:C:A	0	1826544	A	C
17	chr17:1826575:G:A	0	1826575	A	G
17	chr17:1827215:G:A	0	1827215	A	G
17	chr17:1827235:G:A	0	1827235	A	G
17	chr17:1831581:C:T	0	1831581	T	C
17	chr17:1832150:T:C	0	1832150	C	T
17	chr17:1832175:C:A	0	1832175	A	C
17	chr17:1832346:C:T	0	1832346	T	C
17	chr17:1832559:G:A	0	1832559	A	G
17	chr17:1832676:C:T	0	1832676	T	C
17	chr17:1832995:C:T	0	1832995	T	C
17	chr17:1834221:A:T	0	1834221	T	A
17	chr17:1834462:A:G	0	1834462	G	A
17	chr17:1835664:C:T	0	1835664	T	C
17	chr17:1836109:T:TA	0	1836109	TA	T
17	chr17:1836137:G:A	0	1836137	A	G
17	chr17:1836760:CAA:C	0	1836760	C	CAA
17	chr17:1836841:T:A	0	1836841	A	T
17	chr17:1837155:G:A	0	1837155	A	G
17	chr17:1837445:C:T	0	1837445	T	C
17	chr17:1837538:G:A	0	1837538	A	G
17	chr17:1838308:A:G	0	1838308	G	A
17	chr17:1839395:G:A	0	1839395	A	G
17	chr17:1840391:A:G	0	1840391	G	A
17	chr17:1840460:A:G	0	1840460	G	A
17	chr17:1840991:C:T	0	1840991	T	C
17	chr17:1841052:A:G	0	1841052	G	A
17	chr17:1842155:T:C	0	1842155	C	T
17	chr17:1842556:A:G	0	1842556	G	A
17	chr17:1843659:T:A	0	1843659	A	T
17	chr17:1844734:A:G	0	1844734	G	A
17	chr17:1845977:A:G	0	1845977	G	A
17	chr17:1846656:T:C	0	1846656	C	T
17	chr17:1846762:T:C	0	1846762	C	T
17	chr17:1847808:A:T	0	1847808	T	A
17	chr17:1848124:C:T	0	1848124	T	C
17	chr17:1848562:G:A	0	1848562	A	G
17	chr17:1850946:A:T	0	1850946	T	A
17	chr17:1851086:A:T	0	1851086	T	A
17	chr17:1851835:TG:T	0	1851835	T	TG
17	chr17:1851961:TAA:T	0	1851961	T	TAA
17	chr17:1852242:C:A	0	1852242	A	C
17	chr17:1852730:A:G	0	1852730	G	A
17	chr17:1852850:T:C	0	1852850	C	T
17	chr17:1852918:G:A	0	1852918	A	G
17	chr17:1853057:A:G	0	1853057	G	A
17	chr17:1853343:G:A	0	1853343	A	G
17	chr17:1854184:G:A	0	1854184	A	G
17	chr17:1854264:T:C	0	1854264	C	T
17	chr17:1854682:A:G	0	1854682	G	A
17	chr17:1854909:C:T	0	1854909	T	C
17	chr17:1855532:T:C	0	1855532	C	T
17	chr17:1855928:T:C	0	1855928	C	T
17	chr17:1856487:C:T	0	1856487	T	C
17	chr17:1856505:A:G	0	1856505	G	A
17	chr17:1856691:T:A	0	1856691	A	T
17	chr17:1857085:A:G	0	1857085	G	A
17	chr17:1858137:T:C	0	1858137	C	T
17	chr17:1858152:G:A	0	1858152	A	G
17	chr17:1858913:T:A	0	1858913	A	T
17	chr17:1859029:G:A	0	1859029	A	G
17	chr17:1859195:C:G	0	1859195	G	C
17	chr17:1859629:G:C	0	1859629	C	G
17	chr17:1860273:T:C	0	1860273	C	T
17	chr17:1860947:G:T	0	1860947	T	G
17	chr17:1861316:T:C	0	1861316	C	T
17	chr17:1861621:C:G	0	1861621	G	C
17	chr17:1862014:T:C	0	1862014	C	T
17	chr17:1862152:A:G	0	1862152	G	A
17	chr17:1862276:C:G	0	1862276	G	C
17	chr17:1862888:T:C	0	1862888	C	T
17	chr17:1863011:C:G	0	1863011	G	C
17	chr17:1863373:A:G	0	1863373	G	A
17	chr17:1863495:G:A	0	1863495	A	G
17	chr17:1865283:G:A	0	1865283	A	G
17	chr17:1865727:C:T	0	1865727	T	C
17	chr17:1866021:G:A	0	1866021	A	G
17	chr17:1866259:T:A	0	1866259	A	T
17	chr17:1866280:A:T	0	1866280	T	A
17	chr17:1866747:C:T	0	1866747	T	C
17	chr17:1867171:TAACGTTTTGTTAA:T	0	1867171	T	TAACGTTTTGTTAA
17	chr17:1867390:C:A	0	1867390	A	C
17	chr17:1867993:G:A	0	1867993	A	G
17	chr17:1868262:G:A	0	1868262	A	G
17	chr17:1869162:G:A	0	1869162	A	G
17	chr17:1869520:A:G	0	1869520	G	A
17	chr17:1869696:G:C	0	1869696	C	G
17	chr17:1869741:T:A	0	1869741	A	T
17	chr17:1869979:G:A	0	1869979	A	G
17	chr17:1871496:C:T	0	1871496	T	C
17	chr17:1873196:C:T	0	1873196	T	C
17	chr17:1873573:C:A	0	1873573	A	C
17	chr17:1874133:A:G	0	1874133	G	A
17	chr17:1874978:G:A	0	1874978	A	G
17	chr17:1875272:A:G	0	1875272	G	A
17	chr17:1875388:C:T	0	1875388	T	C
17	chr17:1875617:GTAGAA:G	0	1875617	G	GTAGAA
17	chr17:1878595:G:A	0	1878595	A	G
17	chr17:1878696:C:T	0	1878696	T	C
17	chr17:1879658:A:G	0	1879658	G	A
17	chr17:1879663:C:T	0	1879663	T	C
17	chr17:1879848:C:T	0	1879848	T	C
17	chr17:1880436:G:A	0	1880436	A	G
17	chr17:1880518:T:C	0	1880518	C	T
17	chr17:1881481:C:T	0	1881481	T	C
17	chr17:1882637:C:G	0	1882637	G	C
17	chr17:1882752:C:T	0	1882752	T	C
17	chr17:1882781:A:G	0	1882781	G	A
17	chr17:1883432:G:A	0	1883432	A	G
17	chr17:1883726:T:C	0	1883726	C	T
17	chr17:1884243:G:C	0	1884243	C	G
17	chr17:1884327:G:A	0	1884327	A	G
17	chr17:1885352:A:G	0	1885352	G	A
17	chr17:1885969:G:A	0	1885969	A	G
17	chr17:1887220:G:A	0	1887220	A	G
17	chr17:1888880:G:A	0	1888880	A	G
17	chr17:1889529:C:T	0	1889529	T	C
17	chr17:1890914:T:C	0	1890914	C	T
17	chr17:1891249:C:T	0	1891249	T	C
17	chr17:1891886:T:C	0	1891886	C	T
17	chr17:1895748:T:G	0	1895748	G	T
17	chr17:1896306:G:A	0	1896306	A	G
17	chr17:1896364:G:A	0	1896364	A	G
17	chr17:1896662:C:T	0	1896662	T	C
17	chr17:1896793:A:G	0	1896793	G	A
17	chr17:1897306:C:T	0	1897306	T	C
17	chr17:1897592:G:A	0	1897592	A	G
17	chr17:1897597:G:A	0	1897597	A	G
17	chr17:1897638:T:C	0	1897638	C	T
17	chr17:1897771:G:C	0	1897771	C	G
17	chr17:1897843:G:T	0	1897843	T	G
17	chr17:1897850:C:T	0	1897850	T	C
17	chr17:1897895:C:T	0	1897895	T	C
17	chr17:1897969:T:C	0	1897969	C	T
17	chr17:1898298:A:G	0	1898298	G	A
17	chr17:1899124:G:A	0	1899124	A	G
17	chr17:1899207:G:A	0	1899207	A	G
17	chr17:1900538:A:G	0	1900538	G	A
17	chr17:1900718:C:G	0	1900718	G	C
17	chr17:1901040:G:A	0	1901040	A	G
17	chr17:1901653:G:A	0	1901653	A	G
17	chr17:1901960:A:G	0	1901960	G	A
17	chr17:1901974:A:G	0	1901974	G	A
17	chr17:1902565:G:A	0	1902565	A	G
17	chr17:1902687:T:G	0	1902687	G	T
17	chr17:1903089:G:A	0	1903089	A	G
17	chr17:1904411:A:G	0	1904411	G	A
17	chr17:1905164:T:C	0	1905164	C	T
17	chr17:1905425:T:C	0	1905425	C	T
17	chr17:1908689:G:T	0	1908689	T	G
17	chr17:1910213:A:G	0	1910213	G	A
17	chr17:1910655:A:T	0	1910655	T	A
17	chr17:1911209:G:A	0	1911209	A	G
17	chr17:1911664:T:C	0	1911664	C	T
17	chr17:1912701:C:T	0	1912701	T	C
17	chr17:1912917:A:G	0	1912917	G	A
17	chr17:1913849:G:A	0	1913849	A	G
17	chr17:1914191:T:G	0	1914191	G	T
17	chr17:1914623:G:A	0	1914623	A	G
17	chr17:1916786:G:A	0	1916786	A	G
17	chr17:1920196:TAAG:T	0	1920196	T	TAAG
17	chr17:1921011:C:A	0	1921011	A	C
17	chr17:1921248:C:T	0	1921248	T	C
17	chr17:1921667:A:G	0	1921667	G	A
17	chr17:1921774:T:C	0	1921774	C	T
17	chr17:1922952:T:C	0	1922952	C	T
17	chr17:1923345:T:C	0	1923345	C	T
17	chr17:1923945:A:G	0	1923945	G	A
17	chr17:1924654:T:G	0	1924654	G	T
17	chr17:1925102:T:C	0	1925102	C	T
17	chr17:1925136:C:A	0	1925136	A	C
17	chr17:1926035:G:A	0	1926035	A	G
17	chr17:1926054:A:G	0	1926054	G	A
17	chr17:1926115:C:T	0	1926115	T	C
17	chr17:1926241:C:T	0	1926241	T	C
17	chr17:1926250:G:A	0	1926250	A	G
17	chr17:1926336:C:T	0	1926336	T	C
17	chr17:1926825:T:A	0	1926825	A	T
17	chr17:1927542:C:T	0	1927542	T	C
17	chr17:1927953:A:G	0	1927953	G	A
17	chr17:1928511:C:T	0	1928511	T	C
17	chr17:1929474:G:A	0	1929474	A	G
17	chr17:1930824:A:G	0	1930824	G	A
17	chr17:1931516:C:T	0	1931516	T	C
17	chr17:1931999:G:A	0	1931999	A	G
17	chr17:1932188:C:T	0	1932188	T	C
17	chr17:1933659:T:A	0	1933659	A	T
17	chr17:1934312:G:A	0	1934312	A	G
17	chr17:1934813:G:A	0	1934813	A	G
17	chr17:1935058:C:T	0	1935058	T	C
17	chr17:1935723:A:G	0	1935723	G	A
17	chr17:1935978:A:G	0	1935978	G	A
17	chr17:1936380:G:C	0	1936380	C	G
17	chr17:1937174:C:T	0	1937174	T	C
17	chr17:1938448:C:T	0	1938448	T	C
17	chr17:1938795:A:G	0	1938795	G	A
17	chr17:1939098:G:A	0	1939098	A	G
17	chr17:1939392:A:AAAT	0	1939392	AAAT	A
17	chr17:1939562:T:C	0	1939562	C	T
17	chr17:1939895:C:A	0	1939895	A	C
17	chr17:1940571:G:C	0	1940571	C	G
17	chr17:1941225:G:A	0	1941225	A	G
17	chr17:1941228:A:C	0	1941228	C	A
17	chr17:1941577:T:C	0	1941577	C	T
17	chr17:1942168:A:T	0	1942168	T	A
17	chr17:1942357:GACTGGGTGGGGGGAT:G	0	1942357	G	GACTGGGTGGGGGGAT
17	chr17:1942656:T:C	0	1942656	C	T
17	chr17:1943396:G:A	0	1943396	A	G
17	chr17:1944524:C:T	0	1944524	T	C
17	chr17:1944618:G:A	0	1944618	A	G
17	chr17:1945507:A:T	0	1945507	T	A
17	chr17:1945651:G:A	0	1945651	A	G
17	chr17:1947008:GTGTGAATGTGTCTGTGTGTGCACATGTGTCTGTGTGCGTCTC:G	0	1947008	G	GTGTGAATGTGTCTGTGTGTGCACATGTGTCTGTGTGCGTCTC
17	chr17:1947467:CA:C	0	1947467	C	CA
17	chr17:1947556:G:A	0	1947556	A	G
17	chr17:1947598:TTCAGCTTTCATCTGCC:T	0	1947598	T	TTCAGCTTTCATCTGCC
17	chr17:1948438:G:A	0	1948438	A	G
17	chr17:1949537:C:T	0	1949537	T	C
17	chr17:1950703:C:T	0	1950703	T	C
17	chr17:1951276:T:A	0	1951276	A	T
17	chr17:1951478:G:A	0	1951478	A	G
17	chr17:1952180:T:C	0	1952180	C	T
17	chr17:1952633:A:G	0	1952633	G	A
17	chr17:1952697:A:T	0	1952697	T	A
17	chr17:1952775:T:A	0	1952775	A	T
17	chr17:1952878:A:G	0	1952878	G	A
17	chr17:1953518:G:A	0	1953518	A	G
17	chr17:1953575:T:A	0	1953575	A	T
17	chr17:1954118:G:A	0	1954118	A	G
17	chr17:1954125:T:A	0	1954125	A	T
17	chr17:1956248:C:T	0	1956248	T	C
17	chr17:1956791:A:G	0	1956791	G	A
17	chr17:1957688:G:A	0	1957688	A	G
17	chr17:1958131:T:A	0	1958131	A	T
17	chr17:1958267:G:A	0	1958267	A	G
17	chr17:1958310:C:T	0	1958310	T	C
17	chr17:1958428:CCT:C	0	1958428	C	CCT
17	chr17:1958697:G:A	0	1958697	A	G
17	chr17:1959474:C:T	0	1959474	T	C
17	chr17:1959623:A:G	0	1959623	G	A
17	chr17:1959667:C:T	0	1959667	T	C
17	chr17:1959810:A:G	0	1959810	G	A
17	chr17:1959998:T:C	0	1959998	C	T
17	chr17:1960750:T:C	0	1960750	C	T
17	chr17:1960951:G:A	0	1960951	A	G
17	chr17:1961034:A:G	0	1961034	G	A
17	chr17:1961035:T:C	0	1961035	C	T
17	chr17:1961341:G:A	0	1961341	A	G
17	chr17:1961455:C:T	0	1961455	T	C
17	chr17:1961914:C:T	0	1961914	T	C
17	chr17:1962183:G:A	0	1962183	A	G
17	chr17:1962221:C:A	0	1962221	A	C
17	chr17:1962297:T:A	0	1962297	A	T
17	chr17:1962457:AAGTG:A	0	1962457	A	AAGTG
17	chr17:1963550:C:T	0	1963550	T	C
17	chr17:1963598:G:T	0	1963598	T	G
17	chr17:1963876:C:T	0	1963876	T	C
17	chr17:1963978:C:T	0	1963978	T	C
17	chr17:1964992:T:C	0	1964992	C	T
17	chr17:1966471:G:A	0	1966471	A	G
17	chr17:1967071:C:T	0	1967071	T	C
17	chr17:1967092:T:C	0	1967092	C	T
17	chr17:1967096:G:A	0	1967096	A	G
17	chr17:1967117:C:T	0	1967117	T	C
17	chr17:1967726:T:G	0	1967726	G	T
17	chr17:1968178:T:G	0	1968178	G	T
17	chr17:1968634:A:G	0	1968634	G	A
17	chr17:1968795:G:A	0	1968795	A	G
17	chr17:1968837:C:T	0	1968837	T	C
17	chr17:1968876:T:C	0	1968876	C	T
17	chr17:1968911:A:T	0	1968911	T	A
17	chr17:1969150:C:T	0	1969150	T	C
17	chr17:1969304:G:A	0	1969304	A	G
17	chr17:1969306:C:T	0	1969306	T	C
17	chr17:1969353:G:A	0	1969353	A	G
17	chr17:1969428:T:A	0	1969428	A	T
17	chr17:1969714:G:A	0	1969714	A	G
17	chr17:1969916:G:A	0	1969916	A	G
17	chr17:1970316:T:C	0	1970316	C	T
17	chr17:1970859:T:G	0	1970859	G	T
17	chr17:1970867:A:G	0	1970867	G	A
17	chr17:1971260:T:C	0	1971260	C	T
17	chr17:1971390:G:A	0	1971390	A	G
17	chr17:1971611:T:C	0	1971611	C	T
17	chr17:1971612:G:T	0	1971612	T	G
17	chr17:1972014:C:T	0	1972014	T	C
17	chr17:1974443:G:C	0	1974443	C	G
17	chr17:1974446:G:C	0	1974446	C	G
17	chr17:1975462:C:G	0	1975462	G	C
17	chr17:1975652:A:T	0	1975652	T	A
17	chr17:1975743:G:T	0	1975743	T	G
17	chr17:1975937:G:A	0	1975937	A	G
17	chr17:1975999:T:C	0	1975999	C	T
17	chr17:1976847:T:G	0	1976847	G	T
17	chr17:1976967:C:A	0	1976967	A	C
17	chr17:1976995:T:C	0	1976995	C	T
17	chr17:1977268:A:G	0	1977268	G	A
17	chr17:1977544:G:A	0	1977544	A	G
17	chr17:1980059:T:G	0	1980059	G	T
17	chr17:1980517:G:A	0	1980517	A	G
17	chr17:1981142:G:GTCCT	0	1981142	GTCCT	G
17	chr17:1981144:G:GC	0	1981144	GC	G
17	chr17:1981616:A:G	0	1981616	G	A
17	chr17:1983705:C:T	0	1983705	T	C
17	chr17:1983858:A:G	0	1983858	G	A
17	chr17:1984348:T:C	0	1984348	C	T
17	chr17:1984664:G:T	0	1984664	T	G
17	chr17:1984840:A:G	0	1984840	G	A
17	chr17:1985086:A:G	0	1985086	G	A
17	chr17:1986080:C:A	0	1986080	A	C
17	chr17:1987832:G:A	0	1987832	A	G
17	chr17:1988194:A:G	0	1988194	G	A
17	chr17:1990291:T:C	0	1990291	C	T
17	chr17:1991256:C:T	0	1991256	T	C
17	chr17:1991725:T:C	0	1991725	C	T
17	chr17:1992817:G:A	0	1992817	A	G
17	chr17:1993087:G:A	0	1993087	A	G
17	chr17:1993249:A:G	0	1993249	G	A
17	chr17:1993636:G:A	0	1993636	A	G
17	chr17:1993835:T:C	0	1993835	C	T
17	chr17:1994526:A:G	0	1994526	G	A
17	chr17:1995287:A:G	0	1995287	G	A
17	chr17:1995506:C:A	0	1995506	A	C
17	chr17:1996047:C:G	0	1996047	G	C
17	chr17:1997707:A:C	0	1997707	C	A
17	chr17:1999196:T:C	0	1999196	C	T
17	chr17:1999291:C:T	0	1999291	T	C
17	chr17:1999594:T:C	0	1999594	C	T
17	chr17:2000876:G:A	0	2000876	A	G
17	chr17:2001471:T:C	0	2001471	C	T
17	chr17:2004240:C:T	0	2004240	T	C
17	chr17:2004919:C:T	0	2004919	T	C
17	chr17:2005069:G:A	0	2005069	A	G
17	chr17:2005533:T:C	0	2005533	C	T
17	chr17:2006497:GGCTGGGGT:G	0	2006497	G	GGCTGGGGT
17	chr17:2006529:C:T	0	2006529	T	C
17	chr17:2007199:T:C	0	2007199	C	T
17	chr17:2007742:G:A	0	2007742	A	G
17	chr17:2007876:G:A	0	2007876	A	G
17	chr17:2008591:G:A	0	2008591	A	G
17	chr17:2008704:C:T	0	2008704	T	C
17	chr17:2008709:C:T	0	2008709	T	C
17	chr17:2008993:C:T	0	2008993	T	C
17	chr17:2009017:C:G	0	2009017	G	C
17	chr17:2009122:G:A	0	2009122	A	G
17	chr17:2009179:G:A	0	2009179	A	G
17	chr17:2009370:A:G	0	2009370	G	A
17	chr17:2010307:AT:A	0	2010307	A	AT
17	chr17:2010574:G:T	0	2010574	T	G
17	chr17:2010711:T:C	0	2010711	C	T
17	chr17:2010973:C:T	0	2010973	T	C
17	chr17:2011087:A:AC	0	2011087	AC	A
17	chr17:2011175:T:C	0	2011175	C	T
17	chr17:2011265:G:A	0	2011265	A	G
17	chr17:2011341:A:G	0	2011341	G	A
17	chr17:2011359:A:G	0	2011359	G	A
17	chr17:2011464:C:T	0	2011464	T	C
17	chr17:2011483:A:G	0	2011483	G	A
17	chr17:2011796:G:A	0	2011796	A	G
17	chr17:2012093:T:C	0	2012093	C	T
17	chr17:2012186:T:C	0	2012186	C	T
17	chr17:2012740:C:T	0	2012740	T	C
17	chr17:2013484:C:A	0	2013484	A	C
17	chr17:2014008:A:C	0	2014008	C	A
17	chr17:2014020:G:C	0	2014020	C	G
17	chr17:2014180:T:C	0	2014180	C	T
17	chr17:2014316:A:G	0	2014316	G	A
17	chr17:2014529:A:G	0	2014529	G	A
17	chr17:2014969:T:C	0	2014969	C	T
17	chr17:2015813:C:T	0	2015813	T	C
17	chr17:2016777:G:A	0	2016777	A	G
17	chr17:2018703:A:T	0	2018703	T	A
17	chr17:2018941:G:A	0	2018941	A	G
17	chr17:2021072:T:C	0	2021072	C	T
17	chr17:2021511:G:A	0	2021511	A	G
17	chr17:2021633:T:C	0	2021633	C	T
17	chr17:2022565:A:G	0	2022565	G	A
17	chr17:2023043:T:C	0	2023043	C	T
17	chr17:2023188:C:T	0	2023188	T	C
17	chr17:2023847:C:T	0	2023847	T	C
17	chr17:2024151:T:C	0	2024151	C	T
17	chr17:2024336:A:G	0	2024336	G	A
17	chr17:2026423:TA:T	0	2026423	T	TA
17	chr17:2027075:A:G	0	2027075	G	A
17	chr17:2027454:G:A	0	2027454	A	G
17	chr17:2028282:A:G	0	2028282	G	A
17	chr17:2028568:A:G	0	2028568	G	A
17	chr17:2028599:A:G	0	2028599	G	A
17	chr17:2028671:T:A	0	2028671	A	T
17	chr17:2029022:A:C	0	2029022	C	A
17	chr17:2029035:T:C	0	2029035	C	T
17	chr17:2029368:G:A	0	2029368	A	G
17	chr17:2029530:A:C	0	2029530	C	A
17	chr17:2029544:G:T	0	2029544	T	G
17	chr17:2029720:A:G	0	2029720	G	A
17	chr17:2029931:T:TG	0	2029931	TG	T
17	chr17:2029947:AG:A	0	2029947	A	AG
17	chr17:2030087:G:A	0	2030087	A	G
17	chr17:2031910:T:C	0	2031910	C	T
17	chr17:2032849:T:C	0	2032849	C	T
17	chr17:2036208:G:A	0	2036208	A	G
17	chr17:2036249:T:C	0	2036249	C	T
17	chr17:2036677:G:A	0	2036677	A	G
17	chr17:2037754:A:G	0	2037754	G	A
17	chr17:2037858:C:T	0	2037858	T	C
17	chr17:2039528:T:C	0	2039528	C	T
17	chr17:2039567:C:T	0	2039567	T	C
17	chr17:2039646:G:C	0	2039646	C	G
17	chr17:2041747:A:G	0	2041747	G	A
17	chr17:2041883:C:A	0	2041883	A	C
17	chr17:2042327:G:T	0	2042327	T	G
17	chr17:2042450:C:T	0	2042450	T	C
17	chr17:2042452:A:G	0	2042452	G	A
17	chr17:2043209:C:G	0	2043209	G	C
17	chr17:2044370:C:CT	0	2044370	CT	C
17	chr17:2045352:A:G	0	2045352	G	A
17	chr17:2045740:A:G	0	2045740	G	A
17	chr17:2045804:C:G	0	2045804	G	C
17	chr17:2046495:C:T	0	2046495	T	C
17	chr17:2047114:G:T	0	2047114	T	G
17	chr17:2048318:G:C	0	2048318	C	G
17	chr17:2048369:A:G	0	2048369	G	A
17	chr17:2048785:C:T	0	2048785	T	C
17	chr17:2052375:C:A	0	2052375	A	C
17	chr17:2053430:A:G	0	2053430	G	A
17	chr17:2054303:G:A	0	2054303	A	G
17	chr17:2054599:G:A	0	2054599	A	G
17	chr17:2055242:G:A	0	2055242	A	G
17	chr17:2055315:T:C	0	2055315	C	T
17	chr17:2055618:G:A	0	2055618	A	G
17	chr17:2056532:C:A	0	2056532	A	C
17	chr17:2057680:C:T	0	2057680	T	C
17	chr17:2059100:C:T	0	2059100	T	C
17	chr17:2060667:G:A	0	2060667	A	G
17	chr17:2061103:A:T	0	2061103	T	A
17	chr17:2061791:C:T	0	2061791	T	C
17	chr17:2061802:C:T	0	2061802	T	C
17	chr17:2061984:C:T	0	2061984	T	C
17	chr17:2061985:G:A	0	2061985	A	G
17	chr17:2062248:G:A	0	2062248	A	G
17	chr17:2063163:C:T	0	2063163	T	C
17	chr17:2063595:C:T	0	2063595	T	C
17	chr17:2064207:C:T	0	2064207	T	C
17	chr17:2065689:T:C	0	2065689	C	T
17	chr17:2067604:C:T	0	2067604	T	C
17	chr17:2068306:G:A	0	2068306	A	G
17	chr17:2071090:G:A	0	2071090	A	G
17	chr17:2071217:A:T	0	2071217	T	A
17	chr17:2071487:G:C	0	2071487	C	G
17	chr17:2072363:G:A	0	2072363	A	G
17	chr17:2074238:GC:G	0	2074238	G	GC
17	chr17:2074568:G:A	0	2074568	A	G
17	chr17:2075040:C:T	0	2075040	T	C
17	chr17:2075190:T:C	0	2075190	C	T
17	chr17:2075894:T:C	0	2075894	C	T
17	chr17:2076020:A:G	0	2076020	G	A
17	chr17:2076498:G:A	0	2076498	A	G
17	chr17:2078186:T:C	0	2078186	C	T
17	chr17:2078641:G:A	0	2078641	A	G
17	chr17:2078663:C:T	0	2078663	T	C
17	chr17:2079496:C:T	0	2079496	T	C
17	chr17:2079812:C:T	0	2079812	T	C
17	chr17:2081756:T:C	0	2081756	C	T
17	chr17:2086134:T:C	0	2086134	C	T
17	chr17:2086343:C:T	0	2086343	T	C
17	chr17:2087665:C:A	0	2087665	A	C
17	chr17:2088166:A:G	0	2088166	G	A
17	chr17:2089273:G:A	0	2089273	A	G
17	chr17:2090204:G:A	0	2090204	A	G
17	chr17:2090777:C:G	0	2090777	G	C
17	chr17:2090836:T:C	0	2090836	C	T
17	chr17:2091672:G:T	0	2091672	T	G
17	chr17:2091897:C:T	0	2091897	T	C
17	chr17:2091917:C:T	0	2091917	T	C
17	chr17:2091924:C:T	0	2091924	T	C
17	chr17:2091938:A:T	0	2091938	T	A
17	chr17:2091939:A:C	0	2091939	C	A
17	chr17:2093210:A:G	0	2093210	G	A
17	chr17:2093789:TA:T	0	2093789	T	TA
17	chr17:2094150:G:C	0	2094150	C	G
17	chr17:2094182:C:T	0	2094182	T	C
17	chr17:2095051:G:A	0	2095051	A	G
17	chr17:2095634:G:A	0	2095634	A	G
17	chr17:2096050:G:A	0	2096050	A	G
17	chr17:2096460:T:C	0	2096460	C	T
17	chr17:2096647:A:G	0	2096647	G	A
17	chr17:2096843:A:AC	0	2096843	AC	A
17	chr17:2097239:C:T	0	2097239	T	C
17	chr17:2097297:G:C	0	2097297	C	G
17	chr17:2098310:T:A	0	2098310	A	T
17	chr17:2098363:C:T	0	2098363	T	C
17	chr17:2098531:T:C	0	2098531	C	T
17	chr17:2098562:T:C	0	2098562	C	T
17	chr17:2099914:G:A	0	2099914	A	G
17	chr17:2100103:T:C	0	2100103	C	T
17	chr17:2101836:C:T	0	2101836	T	C
17	chr17:2101947:T:A	0	2101947	A	T
17	chr17:2101961:CAGA:C	0	2101961	C	CAGA
17	chr17:2102675:A:G	0	2102675	G	A
17	chr17:2103710:C:T	0	2103710	T	C
17	chr17:2104532:A:G	0	2104532	G	A
17	chr17:2104650:AT:A	0	2104650	A	AT
17	chr17:2104984:T:A	0	2104984	A	T
17	chr17:2105610:G:A	0	2105610	A	G
17	chr17:2105644:G:A	0	2105644	A	G
17	chr17:2106458:A:C	0	2106458	C	A
17	chr17:2107024:C:T	0	2107024	T	C
17	chr17:2108800:C:T	0	2108800	T	C
17	chr17:2111017:A:G	0	2111017	G	A
17	chr17:2111555:G:A	0	2111555	A	G
17	chr17:2111690:T:C	0	2111690	C	T
17	chr17:2112318:C:T	0	2112318	T	C
17	chr17:2113735:T:C	0	2113735	C	T
17	chr17:2113785:C:A	0	2113785	A	C
17	chr17:2114267:C:G	0	2114267	G	C
17	chr17:2115743:A:G	0	2115743	G	A
17	chr17:2115864:G:A	0	2115864	A	G
17	chr17:2116859:TA:T	0	2116859	T	TA
17	chr17:2117149:C:T	0	2117149	T	C
17	chr17:2118196:C:A	0	2118196	A	C
17	chr17:2119787:A:G	0	2119787	G	A
17	chr17:2119795:T:G	0	2119795	G	T
17	chr17:2120531:A:G	0	2120531	G	A
17	chr17:2120671:T:C	0	2120671	C	T
17	chr17:2120736:C:T	0	2120736	T	C
17	chr17:2120923:C:T	0	2120923	T	C
17	chr17:2121306:A:G	0	2121306	G	A
17	chr17:2121353:C:T	0	2121353	T	C
17	chr17:2122066:G:T	0	2122066	T	G
17	chr17:2123123:GA:G	0	2123123	G	GA
17	chr17:2124350:C:T	0	2124350	T	C
17	chr17:2124812:A:G	0	2124812	G	A
17	chr17:2125634:A:G	0	2125634	G	A
17	chr17:2126265:A:G	0	2126265	G	A
17	chr17:2126281:C:T	0	2126281	T	C
17	chr17:2126861:T:C	0	2126861	C	T
17	chr17:2127213:C:G	0	2127213	G	C
17	chr17:2128093:A:G	0	2128093	G	A
17	chr17:2130981:C:T	0	2130981	T	C
17	chr17:2131777:C:T	0	2131777	T	C
17	chr17:2132297:T:C	0	2132297	C	T
17	chr17:2132868:G:A	0	2132868	A	G
17	chr17:2133359:A:G	0	2133359	G	A
17	chr17:2133541:A:G	0	2133541	G	A
17	chr17:2134108:T:C	0	2134108	C	T
17	chr17:2134545:A:C	0	2134545	C	A
17	chr17:2135942:C:CA	0	2135942	CA	C
17	chr17:2136896:C:T	0	2136896	T	C
17	chr17:2137669:A:G	0	2137669	G	A
17	chr17:2139099:A:G	0	2139099	G	A
17	chr17:2140495:T:C	0	2140495	C	T
17	chr17:2141351:T:C	0	2141351	C	T
17	chr17:2141495:G:A	0	2141495	A	G
17	chr17:2142081:A:C	0	2142081	C	A
17	chr17:2143653:T:C	0	2143653	C	T
17	chr17:2143920:C:T	0	2143920	T	C
17	chr17:2144270:G:A	0	2144270	A	G
17	chr17:2144330:A:G	0	2144330	G	A
17	chr17:2144376:T:C	0	2144376	C	T
17	chr17:2145317:G:A	0	2145317	A	G
17	chr17:2145419:C:T	0	2145419	T	C
17	chr17:2146872:G:T	0	2146872	T	G
17	chr17:2147541:C:T	0	2147541	T	C
17	chr17:2148436:G:T	0	2148436	T	G
17	chr17:2149210:C:T	0	2149210	T	C
17	chr17:2150544:G:A	0	2150544	A	G
17	chr17:2150626:C:T	0	2150626	T	C
17	chr17:2151815:C:T	0	2151815	T	C
17	chr17:2152006:T:C	0	2152006	C	T
17	chr17:2152586:C:A	0	2152586	A	C
17	chr17:2153353:T:C	0	2153353	C	T
17	chr17:2154913:G:A	0	2154913	A	G
17	chr17:2154995:G:C	0	2154995	C	G
17	chr17:2156114:G:C	0	2156114	C	G
17	chr17:2156667:T:C	0	2156667	C	T
17	chr17:2157059:T:C	0	2157059	C	T
17	chr17:2157807:C:A	0	2157807	A	C
17	chr17:2158040:G:C	0	2158040	C	G
17	chr17:2158924:C:G	0	2158924	G	C
17	chr17:2159297:T:G	0	2159297	G	T
17	chr17:2159823:A:G	0	2159823	G	A
17	chr17:2160256:A:T	0	2160256	T	A
17	chr17:2160318:C:T	0	2160318	T	C
17	chr17:2160420:T:G	0	2160420	G	T
17	chr17:2161277:T:C	0	2161277	C	T
17	chr17:2161418:T:A	0	2161418	A	T
17	chr17:2161537:C:T	0	2161537	T	C
17	chr17:2165638:C:A	0	2165638	A	C
17	chr17:2165709:C:T	0	2165709	T	C
17	chr17:2165885:A:G	0	2165885	G	A
17	chr17:2166388:AG:A	0	2166388	A	AG
17	chr17:2167764:C:T	0	2167764	T	C
17	chr17:2167803:G:A	0	2167803	A	G
17	chr17:2169655:A:G	0	2169655	G	A
17	chr17:2169978:G:C	0	2169978	C	G
17	chr17:2170369:C:T	0	2170369	T	C
17	chr17:2171009:G:A	0	2171009	A	G
17	chr17:2171683:T:C	0	2171683	C	T
17	chr17:2172288:T:C	0	2172288	C	T
17	chr17:2173058:G:A	0	2173058	A	G
17	chr17:2174199:G:C	0	2174199	C	G
17	chr17:2175348:T:C	0	2175348	C	T
17	chr17:2175590:C:CT	0	2175590	CT	C
17	chr17:2175596:G:A	0	2175596	A	G
17	chr17:2176745:G:C	0	2176745	C	G
17	chr17:2177404:GAA:G	0	2177404	G	GAA
17	chr17:2178125:G:A	0	2178125	A	G
17	chr17:2178353:T:C	0	2178353	C	T
17	chr17:2180587:T:A	0	2180587	A	T
17	chr17:2181011:A:G	0	2181011	G	A
17	chr17:2181271:G:T	0	2181271	T	G
17	chr17:2181891:G:A	0	2181891	A	G
17	chr17:2182304:G:A	0	2182304	A	G
17	chr17:2182359:T:C	0	2182359	C	T
17	chr17:2182730:G:T	0	2182730	T	G
17	chr17:2182906:G:A	0	2182906	A	G
17	chr17:2183061:T:G	0	2183061	G	T
17	chr17:2184311:T:C	0	2184311	C	T
17	chr17:2185078:T:C	0	2185078	C	T
17	chr17:2185554:CCAGA:C	0	2185554	C	CCAGA
17	chr17:2185741:A:G	0	2185741	G	A
17	chr17:2186254:T:C	0	2186254	C	T
17	chr17:2186554:G:A	0	2186554	A	G
17	chr17:2187509:G:C	0	2187509	C	G
17	chr17:2188471:C:T	0	2188471	T	C
17	chr17:2188712:A:T	0	2188712	T	A
17	chr17:2190217:A:T	0	2190217	T	A
17	chr17:2191513:G:A	0	2191513	A	G
17	chr17:2193286:G:A	0	2193286	A	G
17	chr17:2194289:T:G	0	2194289	G	T
17	chr17:2195123:C:T	0	2195123	T	C
17	chr17:2196637:C:A	0	2196637	A	C
17	chr17:2197218:G:A	0	2197218	A	G
17	chr17:2197514:C:T	0	2197514	T	C
17	chr17:2197840:G:A	0	2197840	A	G
17	chr17:2198953:A:T	0	2198953	T	A
17	chr17:2199159:G:C	0	2199159	C	G
17	chr17:2200516:A:C	0	2200516	C	A
17	chr17:2202005:G:C	0	2202005	C	G
17	chr17:2203796:C:T	0	2203796	T	C
17	chr17:2205056:C:T	0	2205056	T	C
17	chr17:2205284:G:A	0	2205284	A	G
17	chr17:2205559:C:T	0	2205559	T	C
17	chr17:2209273:T:C	0	2209273	C	T
17	chr17:2209426:A:G	0	2209426	G	A
17	chr17:2211977:C:T	0	2211977	T	C
17	chr17:2212260:AAG:A	0	2212260	A	AAG
17	chr17:2213504:A:G	0	2213504	G	A
17	chr17:2214651:A:G	0	2214651	G	A
17	chr17:2216181:A:G	0	2216181	G	A
17	chr17:2216524:A:T	0	2216524	T	A
17	chr17:2218272:A:G	0	2218272	G	A
17	chr17:2218451:A:G	0	2218451	G	A
17	chr17:2219461:T:C	0	2219461	C	T
17	chr17:2219906:A:T	0	2219906	T	A
17	chr17:2220034:G:A	0	2220034	A	G
17	chr17:2221430:G:A	0	2221430	A	G
17	chr17:2221678:G:A	0	2221678	A	G
17	chr17:2221837:G:A	0	2221837	A	G
17	chr17:2222150:C:A	0	2222150	A	C
17	chr17:2222156:A:C	0	2222156	C	A
17	chr17:2222163:G:A	0	2222163	A	G
17	chr17:2222311:G:A	0	2222311	A	G
17	chr17:2222709:A:G	0	2222709	G	A
17	chr17:2223210:G:C	0	2223210	C	G
17	chr17:2225571:A:G	0	2225571	G	A
17	chr17:2225916:C:A	0	2225916	A	C
17	chr17:2227298:C:A	0	2227298	A	C
17	chr17:2228437:C:T	0	2228437	T	C
17	chr17:2228479:A:G	0	2228479	G	A
17	chr17:2229030:T:C	0	2229030	C	T
17	chr17:2229964:T:C	0	2229964	C	T
17	chr17:2230319:AAAAAAAAAAAAAAAAAAG:A	0	2230319	A	AAAAAAAAAAAAAAAAAAG
17	chr17:2230920:T:C	0	2230920	C	T
17	chr17:2230931:G:A	0	2230931	A	G
17	chr17:2235364:T:C	0	2235364	C	T
17	chr17:2235534:C:G	0	2235534	G	C
17	chr17:2237374:T:C	0	2237374	C	T
17	chr17:2239208:G:C	0	2239208	C	G
17	chr17:2240166:G:T	0	2240166	T	G
17	chr17:2241752:A:G	0	2241752	G	A
17	chr17:2241796:G:A	0	2241796	A	G
17	chr17:2241899:T:C	0	2241899	C	T
17	chr17:2242035:A:G	0	2242035	G	A
17	chr17:2243098:G:C	0	2243098	C	G
17	chr17:2243128:T:C	0	2243128	C	T
17	chr17:2243292:G:C	0	2243292	C	G
17	chr17:2245934:C:T	0	2245934	T	C
17	chr17:2246131:A:C	0	2246131	C	A
17	chr17:2250482:G:A	0	2250482	A	G
17	chr17:2251031:T:A	0	2251031	A	T
17	chr17:2252136:G:A	0	2252136	A	G
17	chr17:2252991:T:C	0	2252991	C	T
17	chr17:2253623:G:A	0	2253623	A	G
17	chr17:2254480:A:G	0	2254480	G	A
17	chr17:2254523:C:T	0	2254523	T	C
17	chr17:2255684:T:C	0	2255684	C	T
17	chr17:2256920:T:C	0	2256920	C	T
17	chr17:2257287:C:T	0	2257287	T	C
17	chr17:2258310:C:T	0	2258310	T	C
17	chr17:2258755:G:A	0	2258755	A	G
17	chr17:2258825:A:G	0	2258825	G	A
17	chr17:2258827:G:A	0	2258827	A	G
17	chr17:2260916:A:C	0	2260916	C	A
17	chr17:2261033:G:A	0	2261033	A	G
17	chr17:2261604:A:G	0	2261604	G	A
17	chr17:2262046:A:G	0	2262046	G	A
17	chr17:2262290:G:C	0	2262290	C	G
17	chr17:2262420:C:T	0	2262420	T	C
17	chr17:2262784:A:G	0	2262784	G	A
17	chr17:2264074:GCTCCCAGAGTAACATCACCTCACTA:G	0	2264074	G	GCTCCCAGAGTAACATCACCTCACTA
17	chr17:2264396:A:C	0	2264396	C	A
17	chr17:2264810:G:T	0	2264810	T	G
17	chr17:2264939:C:T	0	2264939	T	C
17	chr17:2265215:G:C	0	2265215	C	G
17	chr17:2267564:A:G	0	2267564	G	A
17	chr17:2268343:C:A	0	2268343	A	C
17	chr17:2269416:T:C	0	2269416	C	T
17	chr17:2269769:A:G	0	2269769	G	A
17	chr17:2269890:A:G	0	2269890	G	A
17	chr17:2270203:A:G	0	2270203	G	A
17	chr17:2270629:A:G	0	2270629	G	A
17	chr17:2270976:T:G	0	2270976	G	T
17	chr17:2271709:C:T	0	2271709	T	C
17	chr17:2272474:C:T	0	2272474	T	C
17	chr17:2272887:G:A	0	2272887	A	G
17	chr17:2272915:G:C	0	2272915	C	G
17	chr17:2273238:A:G	0	2273238	G	A
17	chr17:2273411:A:G	0	2273411	G	A
17	chr17:2273670:A:G	0	2273670	G	A
17	chr17:2274438:T:C	0	2274438	C	T
17	chr17:2274798:C:G	0	2274798	G	C
17	chr17:2277477:T:C	0	2277477	C	T
17	chr17:2277529:C:T	0	2277529	T	C
17	chr17:2277674:A:G	0	2277674	G	A
17	chr17:2278297:G:A	0	2278297	A	G
17	chr17:2280490:C:T	0	2280490	T	C
17	chr17:2281261:A:G	0	2281261	G	A
17	chr17:2282806:C:T	0	2282806	T	C
17	chr17:2283161:A:G	0	2283161	G	A
17	chr17:2284107:G:A	0	2284107	A	G
17	chr17:2284637:C:A	0	2284637	A	C
17	chr17:2285345:C:T	0	2285345	T	C
17	chr17:2286030:T:C	0	2286030	C	T
17	chr17:2286208:T:A	0	2286208	A	T
17	chr17:2287024:C:T	0	2287024	T	C
17	chr17:2287092:T:C	0	2287092	C	T
17	chr17:2287706:G:A	0	2287706	A	G
17	chr17:2287966:G:A	0	2287966	A	G
17	chr17:2288134:T:C	0	2288134	C	T
17	chr17:2289455:G:T	0	2289455	T	G
17	chr17:2289663:C:T	0	2289663	T	C
17	chr17:2290734:T:C	0	2290734	C	T
17	chr17:2291182:C:T	0	2291182	T	C
17	chr17:2291580:C:G	0	2291580	G	C
17	chr17:2291836:A:G	0	2291836	G	A
17	chr17:2291872:G:A	0	2291872	A	G
17	chr17:2292639:GA:G	0	2292639	G	GA
17	chr17:2292794:C:T	0	2292794	T	C
17	chr17:2293532:T:C	0	2293532	C	T
17	chr17:2293891:G:A	0	2293891	A	G
17	chr17:2294093:T:C	0	2294093	C	T
17	chr17:2294343:C:T	0	2294343	T	C
17	chr17:2294698:A:G	0	2294698	G	A
17	chr17:2295506:C:T	0	2295506	T	C
17	chr17:2295598:T:C	0	2295598	C	T
17	chr17:2296195:G:A	0	2296195	A	G
17	chr17:2296460:G:A	0	2296460	A	G
17	chr17:2297092:T:C	0	2297092	C	T
17	chr17:2298441:C:T	0	2298441	T	C
17	chr17:2298650:A:G	0	2298650	G	A
17	chr17:2299649:T:C	0	2299649	C	T
17	chr17:2299873:T:G	0	2299873	G	T
17	chr17:2299881:C:G	0	2299881	G	C
17	chr17:2300699:G:A	0	2300699	A	G
17	chr17:2301710:T:C	0	2301710	C	T
17	chr17:2302370:G:A	0	2302370	A	G
17	chr17:2302629:T:C	0	2302629	C	T
17	chr17:2302820:G:A	0	2302820	A	G
17	chr17:2304032:G:A	0	2304032	A	G
17	chr17:2304131:C:T	0	2304131	T	C
17	chr17:2305580:G:A	0	2305580	A	G
17	chr17:2305605:G:T	0	2305605	T	G
17	chr17:2306577:C:T	0	2306577	T	C
17	chr17:2307707:G:A	0	2307707	A	G
17	chr17:2308122:C:A	0	2308122	A	C
17	chr17:2308623:C:A	0	2308623	A	C
17	chr17:2312964:T:C	0	2312964	C	T
17	chr17:2317486:C:T	0	2317486	T	C
17	chr17:2318237:C:T	0	2318237	T	C
17	chr17:2319031:C:T	0	2319031	T	C
17	chr17:2322072:C:T	0	2322072	T	C
17	chr17:2322712:T:A	0	2322712	A	T
17	chr17:2322822:T:C	0	2322822	C	T
17	chr17:2322842:G:T	0	2322842	T	G
17	chr17:2325773:C:T	0	2325773	T	C
17	chr17:2327122:T:G	0	2327122	G	T
17	chr17:2327977:G:A	0	2327977	A	G
17	chr17:2328048:G:A	0	2328048	A	G
17	chr17:2329980:T:C	0	2329980	C	T
17	chr17:2330711:C:T	0	2330711	T	C
17	chr17:2333110:T:C	0	2333110	C	T
17	chr17:2334167:T:C	0	2334167	C	T
17	chr17:2338605:T:C	0	2338605	C	T
17	chr17:2339123:A:G	0	2339123	G	A
17	chr17:2339200:G:A	0	2339200	A	G
17	chr17:2339292:C:G	0	2339292	G	C
17	chr17:2339527:A:G	0	2339527	G	A
17	chr17:2340287:C:T	0	2340287	T	C
17	chr17:2340427:A:G	0	2340427	G	A
17	chr17:2344688:T:C	0	2344688	C	T
17	chr17:2345978:C:T	0	2345978	T	C
17	chr17:2346610:C:T	0	2346610	T	C
17	chr17:2347717:C:G	0	2347717	G	C
17	chr17:2347765:G:A	0	2347765	A	G
17	chr17:2348910:C:T	0	2348910	T	C
17	chr17:2349075:G:A	0	2349075	A	G
17	chr17:2349202:C:T	0	2349202	T	C
17	chr17:2349240:A:G	0	2349240	G	A
17	chr17:2349269:G:C	0	2349269	C	G
17	chr17:2349277:G:A	0	2349277	A	G
17	chr17:2349334:T:C	0	2349334	C	T
17	chr17:2349945:G:A	0	2349945	A	G
17	chr17:2350174:G:A	0	2350174	A	G
17	chr17:2350499:G:A	0	2350499	A	G
17	chr17:2350843:T:C	0	2350843	C	T
17	chr17:2350979:G:A	0	2350979	A	G
17	chr17:2351027:T:C	0	2351027	C	T
17	chr17:2351238:T:G	0	2351238	G	T
17	chr17:2351247:A:G	0	2351247	G	A
17	chr17:2351844:A:C	0	2351844	C	A
17	chr17:2351899:A:G	0	2351899	G	A
17	chr17:2352057:C:T	0	2352057	T	C
17	chr17:2352390:C:T	0	2352390	T	C
17	chr17:2352732:C:A	0	2352732	A	C
17	chr17:2352870:C:T	0	2352870	T	C
17	chr17:2352878:C:T	0	2352878	T	C
17	chr17:2352924:T:C	0	2352924	C	T
17	chr17:2352932:C:T	0	2352932	T	C
17	chr17:2353391:G:T	0	2353391	T	G
17	chr17:2353534:G:A	0	2353534	A	G
17	chr17:2354332:G:A	0	2354332	A	G
17	chr17:2354367:A:C	0	2354367	C	A
17	chr17:2354525:T:A	0	2354525	A	T
17	chr17:2354570:A:G	0	2354570	G	A
17	chr17:2357457:C:T	0	2357457	T	C
17	chr17:2358257:G:A	0	2358257	A	G
17	chr17:2359168:C:T	0	2359168	T	C
17	chr17:2359409:C:T	0	2359409	T	C
17	chr17:2360122:C:A	0	2360122	A	C
17	chr17:2360572:G:A	0	2360572	A	G
17	chr17:2360921:T:C	0	2360921	C	T
17	chr17:2361185:A:G	0	2361185	G	A
17	chr17:2361275:G:A	0	2361275	A	G
17	chr17:2361480:C:T	0	2361480	T	C
17	chr17:2361819:C:A	0	2361819	A	C
17	chr17:2361982:T:C	0	2361982	C	T
17	chr17:2362650:C:T	0	2362650	T	C
17	chr17:2362761:T:C	0	2362761	C	T
17	chr17:2363415:T:C	0	2363415	C	T
17	chr17:2363518:T:C	0	2363518	C	T
17	chr17:2364400:C:T	0	2364400	T	C
17	chr17:2364845:G:C	0	2364845	C	G
17	chr17:2365017:G:A	0	2365017	A	G
17	chr17:2365098:G:T	0	2365098	T	G
17	chr17:2365387:T:C	0	2365387	C	T
17	chr17:2365795:G:A	0	2365795	A	G
17	chr17:2366475:C:T	0	2366475	T	C
17	chr17:2368730:T:C	0	2368730	C	T
17	chr17:2368983:C:G	0	2368983	G	C
17	chr17:2369051:G:T	0	2369051	T	G
17	chr17:2369770:G:A	0	2369770	A	G
17	chr17:2369877:G:A	0	2369877	A	G
17	chr17:2370287:G:C	0	2370287	C	G
17	chr17:2371043:C:T	0	2371043	T	C
17	chr17:2371575:G:A	0	2371575	A	G
17	chr17:2371579:T:C	0	2371579	C	T
17	chr17:2371695:G:A	0	2371695	A	G
17	chr17:2371723:T:C	0	2371723	C	T
17	chr17:2371874:G:A	0	2371874	A	G
17	chr17:2371894:G:A	0	2371894	A	G
17	chr17:2371895:A:T	0	2371895	T	A
17	chr17:2371946:T:C	0	2371946	C	T
17	chr17:2372550:T:C	0	2372550	C	T
17	chr17:2372791:G:T	0	2372791	T	G
17	chr17:2373107:CTGA:C	0	2373107	C	CTGA
17	chr17:2373138:C:T	0	2373138	T	C
17	chr17:2374426:C:A	0	2374426	A	C
17	chr17:2374540:G:A	0	2374540	A	G
17	chr17:2374770:T:G	0	2374770	G	T
17	chr17:2375098:G:C	0	2375098	C	G
17	chr17:2375261:T:C	0	2375261	C	T
17	chr17:2375263:C:T	0	2375263	T	C
17	chr17:2375315:C:T	0	2375315	T	C
17	chr17:2375350:C:T	0	2375350	T	C
17	chr17:2375391:G:T	0	2375391	T	G
17	chr17:2376060:T:C	0	2376060	C	T
17	chr17:2376324:A:C	0	2376324	C	A
17	chr17:2376327:A:G	0	2376327	G	A
17	chr17:2376401:T:C	0	2376401	C	T
17	chr17:2379545:T:C	0	2379545	C	T
17	chr17:2380005:A:G	0	2380005	G	A
17	chr17:2380373:A:G	0	2380373	G	A
17	chr17:2380374:G:C	0	2380374	C	G
17	chr17:2380594:T:C	0	2380594	C	T
17	chr17:2381408:A:G	0	2381408	G	A
17	chr17:2381877:A:C	0	2381877	C	A
17	chr17:2382169:T:C	0	2382169	C	T
17	chr17:2386405:A:G	0	2386405	G	A
17	chr17:2389622:T:C	0	2389622	C	T
17	chr17:2389889:A:C	0	2389889	C	A
17	chr17:2390126:A:G	0	2390126	G	A
17	chr17:2391636:T:C	0	2391636	C	T
17	chr17:2392077:G:A	0	2392077	A	G
17	chr17:2392217:G:C	0	2392217	C	G
17	chr17:2392339:C:A	0	2392339	A	C
17	chr17:2392341:T:C	0	2392341	C	T
17	chr17:2392912:C:G	0	2392912	G	C
17	chr17:2393387:A:G	0	2393387	G	A
17	chr17:2393418:G:A	0	2393418	A	G
17	chr17:2393474:A:G	0	2393474	G	A
17	chr17:2395321:T:C	0	2395321	C	T
17	chr17:2395836:GGA:G	0	2395836	G	GGA
17	chr17:2396472:A:G	0	2396472	G	A
17	chr17:2399355:G:A	0	2399355	A	G
17	chr17:2401361:T:C	0	2401361	C	T
17	chr17:2401501:C:A	0	2401501	A	C
17	chr17:2404752:T:C	0	2404752	C	T
17	chr17:2405836:C:T	0	2405836	T	C
17	chr17:2405894:A:G	0	2405894	G	A
17	chr17:2406119:C:T	0	2406119	T	C
17	chr17:2406635:A:G	0	2406635	G	A
17	chr17:2407317:C:T	0	2407317	T	C
17	chr17:2408081:T:C	0	2408081	C	T
17	chr17:2409548:A:G	0	2409548	G	A
17	chr17:2409790:C:T	0	2409790	T	C
17	chr17:2410074:G:A	0	2410074	A	G
17	chr17:2410237:A:G	0	2410237	G	A
17	chr17:2411562:A:G	0	2411562	G	A
17	chr17:2411904:G:A	0	2411904	A	G
17	chr17:2412555:C:T	0	2412555	T	C
17	chr17:2413390:C:T	0	2413390	T	C
17	chr17:2413417:G:A	0	2413417	A	G
17	chr17:2413537:C:T	0	2413537	T	C
17	chr17:2414883:A:G	0	2414883	G	A
17	chr17:2415401:G:A	0	2415401	A	G
17	chr17:2416776:T:C	0	2416776	C	T
17	chr17:2416881:A:G	0	2416881	G	A
17	chr17:2417959:A:G	0	2417959	G	A
17	chr17:2418922:T:C	0	2418922	C	T
17	chr17:2419482:T:C	0	2419482	C	T
17	chr17:2421612:T:C	0	2421612	C	T
17	chr17:2421751:A:G	0	2421751	G	A
17	chr17:2423186:C:T	0	2423186	T	C
17	chr17:2424119:TA:T	0	2424119	T	TA
17	chr17:2426709:AC:A	0	2426709	A	AC
17	chr17:2429483:C:T	0	2429483	T	C
17	chr17:2429985:C:G	0	2429985	G	C
17	chr17:2429996:G:A	0	2429996	A	G
17	chr17:2430033:C:T	0	2430033	T	C
17	chr17:2430034:A:G	0	2430034	G	A
17	chr17:2432265:G:A	0	2432265	A	G
17	chr17:2433057:A:G	0	2433057	G	A
17	chr17:2433076:T:C	0	2433076	C	T
17	chr17:2433442:C:CA	0	2433442	CA	C
17	chr17:2433633:C:T	0	2433633	T	C
17	chr17:2433773:C:T	0	2433773	T	C
17	chr17:2434256:C:T	0	2434256	T	C
17	chr17:2434600:G:A	0	2434600	A	G
17	chr17:2435388:C:A	0	2435388	A	C
17	chr17:2437578:G:A	0	2437578	A	G
17	chr17:2438056:T:C	0	2438056	C	T
17	chr17:2438079:G:A	0	2438079	A	G
17	chr17:2438514:T:A	0	2438514	A	T
17	chr17:2439170:C:T	0	2439170	T	C
17	chr17:2441074:C:T	0	2441074	T	C
17	chr17:2441251:G:A	0	2441251	A	G
17	chr17:2441764:T:A	0	2441764	A	T
17	chr17:2443105:C:T	0	2443105	T	C
17	chr17:2445137:G:A	0	2445137	A	G
17	chr17:2445200:C:G	0	2445200	G	C
17	chr17:2445523:C:T	0	2445523	T	C
17	chr17:2445843:C:T	0	2445843	T	C
17	chr17:2446792:G:A	0	2446792	A	G
17	chr17:2449520:G:GAAAACAA	0	2449520	GAAAACAA	G
17	chr17:2450015:T:C	0	2450015	C	T
17	chr17:2451112:C:T	0	2451112	T	C
17	chr17:2452223:A:C	0	2452223	C	A
17	chr17:2454562:TA:T	0	2454562	T	TA
17	chr17:2456658:A:G	0	2456658	G	A
17	chr17:2457100:A:G	0	2457100	G	A
17	chr17:2457517:G:A	0	2457517	A	G
17	chr17:2458213:A:G	0	2458213	G	A
17	chr17:2458433:AG:A	0	2458433	A	AG
17	chr17:2461088:C:T	0	2461088	T	C
17	chr17:2461618:C:T	0	2461618	T	C
17	chr17:2462661:G:A	0	2462661	A	G
17	chr17:2463182:A:T	0	2463182	T	A
17	chr17:2465868:A:G	0	2465868	G	A
17	chr17:2466198:A:C	0	2466198	C	A
17	chr17:2466200:A:C	0	2466200	C	A
17	chr17:2467487:G:A	0	2467487	A	G
17	chr17:2467648:A:G	0	2467648	G	A
17	chr17:2467706:G:A	0	2467706	A	G
17	chr17:2472934:T:C	0	2472934	C	T
17	chr17:2473824:A:G	0	2473824	G	A
17	chr17:2474018:C:T	0	2474018	T	C
17	chr17:2474535:G:A	0	2474535	A	G
17	chr17:2475244:T:G	0	2475244	G	T
17	chr17:2475569:G:A	0	2475569	A	G
17	chr17:2480054:C:T	0	2480054	T	C
17	chr17:2481946:T:C	0	2481946	C	T
17	chr17:2482796:G:A	0	2482796	A	G
17	chr17:2482916:T:A	0	2482916	A	T
17	chr17:2483245:T:C	0	2483245	C	T
17	chr17:2485271:T:C	0	2485271	C	T
17	chr17:2487417:C:A	0	2487417	A	C
17	chr17:2489073:A:G	0	2489073	G	A
17	chr17:2489180:ACTC:A	0	2489180	A	ACTC
17	chr17:2489246:G:A	0	2489246	A	G
17	chr17:2489375:C:A	0	2489375	A	C
17	chr17:2490025:T:C	0	2490025	C	T
17	chr17:2490658:C:T	0	2490658	T	C
17	chr17:2490682:T:C	0	2490682	C	T
17	chr17:2491732:A:G	0	2491732	G	A
17	chr17:2492695:G:C	0	2492695	C	G
17	chr17:2492766:T:G	0	2492766	G	T
17	chr17:2493822:T:C	0	2493822	C	T
17	chr17:2494721:C:T	0	2494721	T	C
17	chr17:2494998:A:G	0	2494998	G	A
17	chr17:2495282:A:G	0	2495282	G	A
17	chr17:2495851:G:A	0	2495851	A	G
17	chr17:2495954:A:G	0	2495954	G	A
17	chr17:2496023:T:C	0	2496023	C	T
17	chr17:2496248:T:C	0	2496248	C	T
17	chr17:2496413:C:T	0	2496413	T	C
17	chr17:2497057:C:G	0	2497057	G	C
17	chr17:2497069:A:G	0	2497069	G	A
17	chr17:2497552:A:G	0	2497552	G	A
17	chr17:2497582:T:C	0	2497582	C	T
17	chr17:2497728:C:G	0	2497728	G	C
17	chr17:2497757:T:C	0	2497757	C	T
17	chr17:2497995:C:T	0	2497995	T	C
17	chr17:2498165:G:A	0	2498165	A	G
17	chr17:2498174:A:G	0	2498174	G	A
17	chr17:2498513:A:G	0	2498513	G	A
17	chr17:2498597:G:A	0	2498597	A	G
17	chr17:2498685:A:G	0	2498685	G	A
17	chr17:2498693:G:A	0	2498693	A	G
17	chr17:2498911:C:G	0	2498911	G	C
17	chr17:2499115:G:A	0	2499115	A	G
17	chr17:2499140:C:T	0	2499140	T	C
17	chr17:2500309:G:C	0	2500309	C	G
17	chr17:2500482:C:A	0	2500482	A	C
17	chr17:2500602:T:C	0	2500602	C	T
17	chr17:2500636:A:G	0	2500636	G	A
17	chr17:2501312:T:C	0	2501312	C	T
17	chr17:2501582:A:G	0	2501582	G	A
17	chr17:2501630:T:C	0	2501630	C	T
17	chr17:2502870:G:C	0	2502870	C	G
17	chr17:2502984:A:G	0	2502984	G	A
17	chr17:2503505:A:C	0	2503505	C	A
17	chr17:2503695:G:A	0	2503695	A	G
17	chr17:2504004:C:T	0	2504004	T	C
17	chr17:2504044:A:G	0	2504044	G	A
17	chr17:2504649:A:G	0	2504649	G	A
17	chr17:2505967:C:G	0	2505967	G	C
17	chr17:2506102:A:C	0	2506102	C	A
17	chr17:2506521:C:T	0	2506521	T	C
17	chr17:2506548:A:G	0	2506548	G	A
17	chr17:2506556:G:A	0	2506556	A	G
17	chr17:2506735:G:A	0	2506735	A	G
17	chr17:2507565:G:A	0	2507565	A	G
17	chr17:2507899:A:G	0	2507899	G	A
17	chr17:2508634:T:C	0	2508634	C	T
17	chr17:2509459:C:T	0	2509459	T	C
17	chr17:2509804:T:C	0	2509804	C	T
17	chr17:2510206:C:G	0	2510206	G	C
17	chr17:2510287:C:T	0	2510287	T	C
17	chr17:2510593:A:G	0	2510593	G	A
17	chr17:2510601:A:C	0	2510601	C	A
17	chr17:2510812:A:G	0	2510812	G	A
17	chr17:2510819:C:T	0	2510819	T	C
17	chr17:2510914:G:A	0	2510914	A	G
17	chr17:2511046:T:C	0	2511046	C	T
17	chr17:2511181:C:T	0	2511181	T	C
17	chr17:2511255:T:C	0	2511255	C	T
17	chr17:2511321:C:G	0	2511321	G	C
17	chr17:2511919:C:A	0	2511919	A	C
17	chr17:2512056:G:A	0	2512056	A	G
17	chr17:2512268:G:A	0	2512268	A	G
17	chr17:2513116:T:C	0	2513116	C	T
17	chr17:2513203:G:A	0	2513203	A	G
17	chr17:2513302:T:C	0	2513302	C	T
17	chr17:2513310:C:G	0	2513310	G	C
17	chr17:2513405:C:T	0	2513405	T	C
17	chr17:2514204:T:C	0	2514204	C	T
17	chr17:2514423:C:G	0	2514423	G	C
17	chr17:2514765:C:A	0	2514765	A	C
17	chr17:2515084:C:A	0	2515084	A	C
17	chr17:2515695:A:G	0	2515695	G	A
17	chr17:2516092:C:T	0	2516092	T	C
17	chr17:2516140:G:A	0	2516140	A	G
17	chr17:2516733:A:G	0	2516733	G	A
17	chr17:2517006:G:A	0	2517006	A	G
17	chr17:2517640:C:T	0	2517640	T	C
17	chr17:2517714:C:T	0	2517714	T	C
17	chr17:2517918:C:G	0	2517918	G	C
17	chr17:2518185:C:T	0	2518185	T	C
17	chr17:2518199:A:T	0	2518199	T	A
17	chr17:2518589:T:C	0	2518589	C	T
17	chr17:2520247:A:G	0	2520247	G	A
17	chr17:2520438:C:G	0	2520438	G	C
17	chr17:2520459:C:T	0	2520459	T	C
17	chr17:2520705:G:A	0	2520705	A	G
17	chr17:2520742:C:T	0	2520742	T	C
17	chr17:2522043:G:T	0	2522043	T	G
17	chr17:2522192:A:T	0	2522192	T	A
17	chr17:2522456:C:G	0	2522456	G	C
17	chr17:2522771:G:C	0	2522771	C	G
17	chr17:2522828:A:G	0	2522828	G	A
17	chr17:2523024:A:G	0	2523024	G	A
17	chr17:2523798:C:T	0	2523798	T	C
17	chr17:2524432:C:A	0	2524432	A	C
17	chr17:2525081:A:G	0	2525081	G	A
17	chr17:2525214:C:T	0	2525214	T	C
17	chr17:2525409:T:C	0	2525409	C	T
17	chr17:2525471:G:A	0	2525471	A	G
17	chr17:2526210:A:G	0	2526210	G	A
17	chr17:2526357:A:G	0	2526357	G	A
17	chr17:2526797:A:C	0	2526797	C	A
17	chr17:2527036:C:T	0	2527036	T	C
17	chr17:2527914:A:G	0	2527914	G	A
17	chr17:2527943:G:A	0	2527943	A	G
17	chr17:2527947:C:T	0	2527947	T	C
17	chr17:2528221:T:A	0	2528221	A	T
17	chr17:2528245:C:A	0	2528245	A	C
17	chr17:2528316:G:A	0	2528316	A	G
17	chr17:2528502:T:C	0	2528502	C	T
17	chr17:2530117:T:G	0	2530117	G	T
17	chr17:2530257:T:C	0	2530257	C	T
17	chr17:2532131:A:G	0	2532131	G	A
17	chr17:2533491:G:A	0	2533491	A	G
17	chr17:2534197:T:G	0	2534197	G	T
17	chr17:2535257:G:A	0	2535257	A	G
17	chr17:2535716:C:T	0	2535716	T	C
17	chr17:2536943:A:G	0	2536943	G	A
17	chr17:2536989:T:C	0	2536989	C	T
17	chr17:2537590:T:C	0	2537590	C	T
17	chr17:2538056:T:G	0	2538056	G	T
17	chr17:2538667:G:A	0	2538667	A	G
17	chr17:2539033:T:C	0	2539033	C	T
17	chr17:2539600:T:G	0	2539600	G	T
17	chr17:2539827:C:T	0	2539827	T	C
17	chr17:2540378:C:T	0	2540378	T	C
17	chr17:2540523:CATT:C	0	2540523	C	CATT
17	chr17:2541630:T:C	0	2541630	C	T
17	chr17:2542019:A:G	0	2542019	G	A
17	chr17:2542610:A:G	0	2542610	G	A
17	chr17:2542730:C:T	0	2542730	T	C
17	chr17:2543907:G:C	0	2543907	C	G
17	chr17:2544706:C:T	0	2544706	T	C
17	chr17:2545201:A:G	0	2545201	G	A
17	chr17:2546062:T:C	0	2546062	C	T
17	chr17:2546481:T:C	0	2546481	C	T
17	chr17:2546635:G:A	0	2546635	A	G
17	chr17:2547230:T:C	0	2547230	C	T
17	chr17:2547330:T:C	0	2547330	C	T
17	chr17:2547974:A:G	0	2547974	G	A
17	chr17:2548103:G:A	0	2548103	A	G
17	chr17:2548171:G:A	0	2548171	A	G
17	chr17:2548863:A:T	0	2548863	T	A
17	chr17:2549071:A:G	0	2549071	G	A
17	chr17:2549183:C:T	0	2549183	T	C
17	chr17:2549556:G:A	0	2549556	A	G
17	chr17:2549986:T:C	0	2549986	C	T
17	chr17:2550136:T:C	0	2550136	C	T
17	chr17:2550177:A:G	0	2550177	G	A
17	chr17:2550388:A:C	0	2550388	C	A
17	chr17:2550503:A:G	0	2550503	G	A
17	chr17:2550614:C:T	0	2550614	T	C
17	chr17:2550830:G:A	0	2550830	A	G
17	chr17:2550999:G:A	0	2550999	A	G
17	chr17:2551292:C:T	0	2551292	T	C
17	chr17:2551308:C:T	0	2551308	T	C
17	chr17:2551355:A:G	0	2551355	G	A
17	chr17:2551357:C:T	0	2551357	T	C
17	chr17:2551753:C:T	0	2551753	T	C
17	chr17:2551808:C:A	0	2551808	A	C
17	chr17:2552036:C:A	0	2552036	A	C
17	chr17:2552362:AAGGGC:A	0	2552362	A	AAGGGC
17	chr17:2552371:G:T	0	2552371	T	G
17	chr17:2552376:GTGGC:G	0	2552376	G	GTGGC
17	chr17:2552611:T:A	0	2552611	A	T
17	chr17:2552683:A:G	0	2552683	G	A
17	chr17:2553138:A:C	0	2553138	C	A
17	chr17:2553175:T:G	0	2553175	G	T
17	chr17:2553848:C:T	0	2553848	T	C
17	chr17:2557549:T:C	0	2557549	C	T
17	chr17:2558137:T:A	0	2558137	A	T
17	chr17:2558202:G:A	0	2558202	A	G
17	chr17:2558413:C:T	0	2558413	T	C
17	chr17:2558745:C:T	0	2558745	T	C
17	chr17:2558880:G:A	0	2558880	A	G
17	chr17:2559496:T:G	0	2559496	G	T
17	chr17:2559708:A:T	0	2559708	T	A
17	chr17:2559902:TG:T	0	2559902	T	TG
17	chr17:2559956:G:A	0	2559956	A	G
17	chr17:2560649:A:G	0	2560649	G	A
17	chr17:2560857:G:A	0	2560857	A	G
17	chr17:2560897:T:A	0	2560897	A	T
17	chr17:2561081:G:A	0	2561081	A	G
17	chr17:2561415:T:A	0	2561415	A	T
17	chr17:2561561:A:G	0	2561561	G	A
17	chr17:2561698:A:G	0	2561698	G	A
17	chr17:2561749:C:T	0	2561749	T	C
17	chr17:2562292:A:G	0	2562292	G	A
17	chr17:2563058:C:T	0	2563058	T	C
17	chr17:2563446:G:A	0	2563446	A	G
17	chr17:2563528:T:C	0	2563528	C	T
17	chr17:2563582:G:A	0	2563582	A	G
17	chr17:2564595:T:C	0	2564595	C	T
17	chr17:2564875:A:C	0	2564875	C	A
17	chr17:2565681:A:T	0	2565681	T	A
17	chr17:2566831:A:AAAAC	0	2566831	AAAAC	A
17	chr17:2567467:G:A	0	2567467	A	G
17	chr17:2567582:C:T	0	2567582	T	C
17	chr17:2568285:C:T	0	2568285	T	C
17	chr17:2568738:A:G	0	2568738	G	A
17	chr17:2569340:G:T	0	2569340	T	G
17	chr17:2569843:C:T	0	2569843	T	C
17	chr17:2570402:G:A	0	2570402	A	G
17	chr17:2570629:G:A	0	2570629	A	G
17	chr17:2571635:A:G	0	2571635	G	A
17	chr17:2572445:C:T	0	2572445	T	C
17	chr17:2572583:T:C	0	2572583	C	T
17	chr17:2572634:C:T	0	2572634	T	C
17	chr17:2572904:CTGGCTCACCATGCTTTT:C	0	2572904	C	CTGGCTCACCATGCTTTT
17	chr17:2573006:T:A	0	2573006	A	T
17	chr17:2573642:C:A	0	2573642	A	C
17	chr17:2573769:G:GC	0	2573769	GC	G
17	chr17:2574294:C:T	0	2574294	T	C
17	chr17:2574383:C:T	0	2574383	T	C
17	chr17:2574401:C:T	0	2574401	T	C
17	chr17:2574493:A:G	0	2574493	G	A
17	chr17:2577032:T:C	0	2577032	C	T
17	chr17:2577052:G:A	0	2577052	A	G
17	chr17:2579333:G:A	0	2579333	A	G
17	chr17:2579382:G:A	0	2579382	A	G
17	chr17:2581519:T:C	0	2581519	C	T
17	chr17:2581920:A:C	0	2581920	C	A
17	chr17:2583728:G:A	0	2583728	A	G
17	chr17:2584741:T:C	0	2584741	C	T
17	chr17:2585040:C:T	0	2585040	T	C
17	chr17:2587306:T:C	0	2587306	C	T
17	chr17:2587933:A:T	0	2587933	T	A
17	chr17:2587953:ATATG:A	0	2587953	A	ATATG
17	chr17:2588581:A:G	0	2588581	G	A
17	chr17:2589415:A:G	0	2589415	G	A
17	chr17:2591190:C:T	0	2591190	T	C
17	chr17:2596196:A:G	0	2596196	G	A
17	chr17:2597679:A:G	0	2597679	G	A
17	chr17:2597742:TTCTC:T	0	2597742	T	TTCTC
17	chr17:2599092:T:C	0	2599092	C	T
17	chr17:2600250:C:A	0	2600250	A	C
17	chr17:2600819:T:C	0	2600819	C	T
17	chr17:2601993:A:G	0	2601993	G	A
17	chr17:2603538:T:C	0	2603538	C	T
17	chr17:2604955:G:A	0	2604955	A	G
17	chr17:2606803:C:T	0	2606803	T	C
17	chr17:2608402:T:C	0	2608402	C	T
17	chr17:2609756:C:T	0	2609756	T	C
17	chr17:2612303:G:A	0	2612303	A	G
17	chr17:2613115:TTTTC:T	0	2613115	T	TTTTC
17	chr17:2613640:T:C	0	2613640	C	T
17	chr17:2614786:C:G	0	2614786	G	C
17	chr17:2614804:T:C	0	2614804	C	T
17	chr17:2615365:A:G	0	2615365	G	A
17	chr17:2615432:A:G	0	2615432	G	A
17	chr17:2615578:C:T	0	2615578	T	C
17	chr17:2618837:G:A	0	2618837	A	G
17	chr17:2620972:TC:T	0	2620972	T	TC
17	chr17:2621881:T:C	0	2621881	C	T
17	chr17:2623010:A:G	0	2623010	G	A
17	chr17:2625966:A:G	0	2625966	G	A
17	chr17:2626104:T:A	0	2626104	A	T
17	chr17:2627834:G:C	0	2627834	C	G
17	chr17:2628081:T:A	0	2628081	A	T
17	chr17:2628758:G:A	0	2628758	A	G
17	chr17:2628852:T:C	0	2628852	C	T
17	chr17:2628978:T:C	0	2628978	C	T
17	chr17:2630276:G:A	0	2630276	A	G
17	chr17:2630329:G:C	0	2630329	C	G
17	chr17:2630780:C:T	0	2630780	T	C
17	chr17:2631624:G:T	0	2631624	T	G
17	chr17:2632026:T:C	0	2632026	C	T
17	chr17:2632573:G:T	0	2632573	T	G
17	chr17:2633225:T:A	0	2633225	A	T
17	chr17:2634207:C:A	0	2634207	A	C
17	chr17:2634257:C:T	0	2634257	T	C
17	chr17:2634902:G:C	0	2634902	C	G
17	chr17:2635124:G:C	0	2635124	C	G
17	chr17:2638960:C:T	0	2638960	T	C
17	chr17:2639656:G:T	0	2639656	T	G
17	chr17:2640167:C:A	0	2640167	A	C
17	chr17:2642179:A:G	0	2642179	G	A
17	chr17:2643046:C:T	0	2643046	T	C
17	chr17:2643307:C:T	0	2643307	T	C
17	chr17:2644118:C:T	0	2644118	T	C
17	chr17:2645075:C:T	0	2645075	T	C
17	chr17:2646436:TGAGGTCAGGA:T	0	2646436	T	TGAGGTCAGGA
17	chr17:2647121:A:G	0	2647121	G	A
17	chr17:2648468:A:G	0	2648468	G	A
17	chr17:2648759:G:GT	0	2648759	GT	G
17	chr17:2649088:G:A	0	2649088	A	G
17	chr17:2649140:CTG:C	0	2649140	C	CTG
17	chr17:2649858:A:G	0	2649858	G	A
17	chr17:2650282:C:T	0	2650282	T	C
17	chr17:2650542:G:A	0	2650542	A	G
17	chr17:2650770:G:A	0	2650770	A	G
17	chr17:2650907:A:G	0	2650907	G	A
17	chr17:2650994:G:A	0	2650994	A	G
17	chr17:2651036:A:G	0	2651036	G	A
17	chr17:2651668:CTTAAA:C	0	2651668	C	CTTAAA
17	chr17:2651937:A:G	0	2651937	G	A
17	chr17:2651941:G:A	0	2651941	A	G
17	chr17:2651979:C:T	0	2651979	T	C
17	chr17:2652058:A:G	0	2652058	G	A
17	chr17:2652107:A:G	0	2652107	G	A
17	chr17:2652177:A:G	0	2652177	G	A
17	chr17:2652217:T:C	0	2652217	C	T
17	chr17:2653677:T:C	0	2653677	C	T
17	chr17:2653806:T:A	0	2653806	A	T
17	chr17:2653953:C:T	0	2653953	T	C
17	chr17:2654154:C:A	0	2654154	A	C
17	chr17:2654672:G:A	0	2654672	A	G
17	chr17:2654785:G:A	0	2654785	A	G
17	chr17:2655099:T:C	0	2655099	C	T
17	chr17:2655762:C:T	0	2655762	T	C
17	chr17:2655986:C:T	0	2655986	T	C
17	chr17:2656145:C:T	0	2656145	T	C
17	chr17:2656481:C:T	0	2656481	T	C
17	chr17:2656871:GTCTGTT:G	0	2656871	G	GTCTGTT
17	chr17:2657137:A:T	0	2657137	T	A
17	chr17:2657304:C:T	0	2657304	T	C
17	chr17:2657875:T:C	0	2657875	C	T
17	chr17:2658003:T:C	0	2658003	C	T
17	chr17:2658574:C:T	0	2658574	T	C
17	chr17:2658859:G:A	0	2658859	A	G
17	chr17:2659916:A:G	0	2659916	G	A
17	chr17:2660206:C:CTTA	0	2660206	CTTA	C
17	chr17:2660349:G:A	0	2660349	A	G
17	chr17:2660973:G:A	0	2660973	A	G
17	chr17:2662005:T:A	0	2662005	A	T
17	chr17:2668780:C:T	0	2668780	T	C
17	chr17:2670358:C:T	0	2670358	T	C
17	chr17:2670564:C:T	0	2670564	T	C
17	chr17:2672049:G:A	0	2672049	A	G
17	chr17:2673797:C:T	0	2673797	T	C
17	chr17:2673883:A:T	0	2673883	T	A
17	chr17:2675354:G:T	0	2675354	T	G
17	chr17:2676149:C:T	0	2676149	T	C
17	chr17:2676296:T:G	0	2676296	G	T
17	chr17:2677527:CAT:C	0	2677527	C	CAT
17	chr17:2678237:G:A	0	2678237	A	G
17	chr17:2679361:GATGATTAGATGGATGA:G	0	2679361	G	GATGATTAGATGGATGA
17	chr17:2679626:ATGAT:A	0	2679626	A	ATGAT
17	chr17:2680682:G:T	0	2680682	T	G
17	chr17:2680817:C:G	0	2680817	G	C
17	chr17:2681819:C:T	0	2681819	T	C
17	chr17:2682935:A:G	0	2682935	G	A
17	chr17:2685728:C:T	0	2685728	T	C
17	chr17:2686194:A:T	0	2686194	T	A
17	chr17:2688737:G:A	0	2688737	A	G
17	chr17:2689796:T:C	0	2689796	C	T
17	chr17:2690924:G:A	0	2690924	A	G
17	chr17:2692201:C:T	0	2692201	T	C
17	chr17:2693495:ACAGCCCTGGCCAGGCAGGGCACCCAGAACCCCACCACAGCCTCCAC:A	0	2693495	A	ACAGCCCTGGCCAGGCAGGGCACCCAGAACCCCACCACAGCCTCCAC
17	chr17:2693617:G:A	0	2693617	A	G
17	chr17:2695978:G:A	0	2695978	A	G
17	chr17:2697162:A:C	0	2697162	C	A
17	chr17:2699178:AC:A	0	2699178	A	AC
17	chr17:2699876:C:T	0	2699876	T	C
17	chr17:2700139:T:C	0	2700139	C	T
17	chr17:2701081:C:T	0	2701081	T	C
17	chr17:2703421:G:A	0	2703421	A	G
17	chr17:2705194:A:G	0	2705194	G	A
17	chr17:2705346:A:T	0	2705346	T	A
17	chr17:2709105:T:C	0	2709105	C	T
17	chr17:2709638:T:G	0	2709638	G	T
17	chr17:2710468:A:G	0	2710468	G	A
17	chr17:2710631:G:T	0	2710631	T	G
17	chr17:2713058:T:A	0	2713058	A	T
17	chr17:2716122:T:C	0	2716122	C	T
17	chr17:2716355:G:A	0	2716355	A	G
17	chr17:2716524:T:C	0	2716524	C	T
17	chr17:2718175:C:T	0	2718175	T	C
17	chr17:2718216:G:A	0	2718216	A	G
17	chr17:2718558:CAT:C	0	2718558	C	CAT
17	chr17:2719011:G:A	0	2719011	A	G
17	chr17:2719316:G:T	0	2719316	T	G
17	chr17:2720627:C:T	0	2720627	T	C
17	chr17:2721613:G:A	0	2721613	A	G
17	chr17:2721699:T:G	0	2721699	G	T
17	chr17:2723336:T:C	0	2723336	C	T
17	chr17:2723598:A:C	0	2723598	C	A
17	chr17:2723728:C:G	0	2723728	G	C
17	chr17:2725668:G:A	0	2725668	A	G
17	chr17:2725790:G:A	0	2725790	A	G
17	chr17:2725876:T:C	0	2725876	C	T
17	chr17:2726188:T:A	0	2726188	A	T
17	chr17:2726477:C:T	0	2726477	T	C
17	chr17:2726694:C:A	0	2726694	A	C
17	chr17:2726762:C:T	0	2726762	T	C
17	chr17:2727703:G:A	0	2727703	A	G
17	chr17:2728057:T:C	0	2728057	C	T
17	chr17:2728497:A:T	0	2728497	T	A
17	chr17:2728535:A:G	0	2728535	G	A
17	chr17:2729522:G:A	0	2729522	A	G
17	chr17:2730030:G:A	0	2730030	A	G
17	chr17:2731449:T:C	0	2731449	C	T
17	chr17:2731532:A:T	0	2731532	T	A
17	chr17:2732788:C:T	0	2732788	T	C
17	chr17:2732850:A:G	0	2732850	G	A
17	chr17:2734645:G:A	0	2734645	A	G
17	chr17:2734774:C:T	0	2734774	T	C
17	chr17:2734957:T:C	0	2734957	C	T
17	chr17:2736183:C:T	0	2736183	T	C
17	chr17:2736806:G:A	0	2736806	A	G
17	chr17:2739122:C:T	0	2739122	T	C
17	chr17:2741504:CTG:C	0	2741504	C	CTG
17	chr17:2742577:G:A	0	2742577	A	G
17	chr17:2743247:T:A	0	2743247	A	T
17	chr17:2743326:G:C	0	2743326	C	G
17	chr17:2744196:C:T	0	2744196	T	C
17	chr17:2746713:C:T	0	2746713	T	C
17	chr17:2746931:C:T	0	2746931	T	C
17	chr17:2747465:G:A	0	2747465	A	G
17	chr17:2748047:G:T	0	2748047	T	G
17	chr17:2750041:G:A	0	2750041	A	G
17	chr17:2750413:G:A	0	2750413	A	G
17	chr17:2750858:A:C	0	2750858	C	A
17	chr17:2750952:T:C	0	2750952	C	T
17	chr17:2751335:C:T	0	2751335	T	C
17	chr17:2752309:A:C	0	2752309	C	A
17	chr17:2752464:G:A	0	2752464	A	G
17	chr17:2753469:G:A	0	2753469	A	G
17	chr17:2753541:C:G	0	2753541	G	C
17	chr17:2755029:T:C	0	2755029	C	T
17	chr17:2755162:T:C	0	2755162	C	T
17	chr17:2755685:G:A	0	2755685	A	G
17	chr17:2755780:C:T	0	2755780	T	C
17	chr17:2756294:G:T	0	2756294	T	G
17	chr17:2756454:T:G	0	2756454	G	T
17	chr17:2757114:T:A	0	2757114	A	T
17	chr17:2757115:C:T	0	2757115	T	C
17	chr17:2757412:G:A	0	2757412	A	G
17	chr17:2758038:T:G	0	2758038	G	T
17	chr17:2758751:G:A	0	2758751	A	G
17	chr17:2759512:A:G	0	2759512	G	A
17	chr17:2759870:G:A	0	2759870	A	G
17	chr17:2759926:T:G	0	2759926	G	T
17	chr17:2759944:A:G	0	2759944	G	A
17	chr17:2760121:G:A	0	2760121	A	G
17	chr17:2760602:G:A	0	2760602	A	G
17	chr17:2761084:A:G	0	2761084	G	A
17	chr17:2761332:A:G	0	2761332	G	A
17	chr17:2761718:G:A	0	2761718	A	G
17	chr17:2762339:G:A	0	2762339	A	G
17	chr17:2762866:A:G	0	2762866	G	A
17	chr17:2763086:T:C	0	2763086	C	T
17	chr17:2764186:T:C	0	2764186	C	T
17	chr17:2764402:C:T	0	2764402	T	C
17	chr17:2764460:C:T	0	2764460	T	C
17	chr17:2764572:T:C	0	2764572	C	T
17	chr17:2765400:C:T	0	2765400	T	C
17	chr17:2765977:C:G	0	2765977	G	C
17	chr17:2766650:T:C	0	2766650	C	T
17	chr17:2766672:A:G	0	2766672	G	A
17	chr17:2766766:A:G	0	2766766	G	A
17	chr17:2766973:A:G	0	2766973	G	A
17	chr17:2767930:C:T	0	2767930	T	C
17	chr17:2768719:T:C	0	2768719	C	T
17	chr17:2768845:G:C	0	2768845	C	G
17	chr17:2769461:G:A	0	2769461	A	G
17	chr17:2769901:C:T	0	2769901	T	C
17	chr17:2770095:G:A	0	2770095	A	G
17	chr17:2770238:C:T	0	2770238	T	C
17	chr17:2770846:G:T	0	2770846	T	G
17	chr17:2774222:G:A	0	2774222	A	G
17	chr17:2774588:C:T	0	2774588	T	C
17	chr17:2775047:G:T	0	2775047	T	G
17	chr17:2775048:C:T	0	2775048	T	C
17	chr17:2775213:A:G	0	2775213	G	A
17	chr17:2775393:T:A	0	2775393	A	T
17	chr17:2775638:C:T	0	2775638	T	C
17	chr17:2775885:A:G	0	2775885	G	A
17	chr17:2776169:ACT:A	0	2776169	A	ACT
17	chr17:2776652:G:A	0	2776652	A	G
17	chr17:2777565:G:A	0	2777565	A	G
17	chr17:2777749:G:C	0	2777749	C	G
17	chr17:2777773:T:A	0	2777773	A	T
17	chr17:2778293:C:T	0	2778293	T	C
17	chr17:2778347:C:T	0	2778347	T	C
17	chr17:2778501:C:T	0	2778501	T	C
17	chr17:2778504:G:A	0	2778504	A	G
17	chr17:2778513:T:C	0	2778513	C	T
17	chr17:2778678:C:T	0	2778678	T	C
17	chr17:2778785:A:G	0	2778785	G	A
17	chr17:2778944:C:A	0	2778944	A	C
17	chr17:2779084:A:G	0	2779084	G	A
17	chr17:2779198:C:T	0	2779198	T	C
17	chr17:2779205:C:T	0	2779205	T	C
17	chr17:2779465:G:T	0	2779465	T	G
17	chr17:2779991:C:G	0	2779991	G	C
17	chr17:2780180:T:A	0	2780180	A	T
17	chr17:2780287:G:A	0	2780287	A	G
17	chr17:2780294:G:A	0	2780294	A	G
17	chr17:2780297:C:T	0	2780297	T	C
17	chr17:2780613:C:T	0	2780613	T	C
17	chr17:2780875:T:C	0	2780875	C	T
17	chr17:2783804:C:T	0	2783804	T	C
17	chr17:2785377:G:T	0	2785377	T	G
17	chr17:2785977:C:T	0	2785977	T	C
17	chr17:2786920:T:G	0	2786920	G	T
17	chr17:2788499:T:C	0	2788499	C	T
17	chr17:2788547:C:T	0	2788547	T	C
```
