## Supplementary material for "Characterization of shared and ancestry-specific signals driving complex traits using multi-ancestry fine-mapping": s1_data.bim

```
17	chr17:4528094:T:C	0	4528094	C	T
17	chr17:4530305:G:T	0	4530305	T	G
17	chr17:4531940:A:G	0	4531940	G	A
17	chr17:4533602:G:A	0	4533602	A	G
17	chr17:4533636:G:A	0	4533636	A	G
17	chr17:4534272:A:T	0	4534272	T	A
17	chr17:4534496:T:A	0	4534496	A	T
17	chr17:4534658:C:G	0	4534658	G	C
17	chr17:4534767:A:G	0	4534767	G	A
17	chr17:4534992:G:C	0	4534992	C	G
17	chr17:4535310:G:C	0	4535310	C	G
17	chr17:4536071:C:T	0	4536071	T	C
17	chr17:4537211:C:T	0	4537211	T	C
17	chr17:4537236:T:G	0	4537236	G	T
17	chr17:4537259:G:C	0	4537259	C	G
17	chr17:4537612:A:G	0	4537612	G	A
17	chr17:4538014:C:A	0	4538014	A	C
17	chr17:4539523:G:A	0	4539523	A	G
17	chr17:4540869:G:A	0	4540869	A	G
17	chr17:4541156:CCA:C	0	4541156	C	CCA
17	chr17:4542264:G:C	0	4542264	C	G
17	chr17:4543928:T:C	0	4543928	C	T
17	chr17:4544941:C:T	0	4544941	T	C
17	chr17:4546415:G:A	0	4546415	A	G
17	chr17:4547528:G:T	0	4547528	T	G
17	chr17:4548281:T:C	0	4548281	C	T
17	chr17:4548504:C:T	0	4548504	T	C
17	chr17:4550520:C:T	0	4550520	T	C
17	chr17:4551581:C:T	0	4551581	T	C
17	chr17:4552908:A:C	0	4552908	C	A
17	chr17:4553821:T:C	0	4553821	C	T
17	chr17:4554133:A:G	0	4554133	G	A
17	chr17:4554135:C:T	0	4554135	T	C
17	chr17:4554285:G:A	0	4554285	A	G
17	chr17:4554322:G:A	0	4554322	A	G
17	chr17:4555007:C:A	0	4555007	A	C
17	chr17:4555303:G:C	0	4555303	C	G
17	chr17:4555495:G:A	0	4555495	A	G
17	chr17:4556775:CAGGAGGT:C	0	4556775	C	CAGGAGGT
17	chr17:4557150:G:A	0	4557150	A	G
17	chr17:4558453:G:A	0	4558453	A	G
17	chr17:4559728:G:A	0	4559728	A	G
17	chr17:4560046:A:T	0	4560046	T	A
17	chr17:4560501:G:A	0	4560501	A	G
17	chr17:4560969:G:C	0	4560969	C	G
17	chr17:4562207:C:T	0	4562207	T	C
17	chr17:4562458:T:C	0	4562458	C	T
17	chr17:4563043:C:T	0	4563043	T	C
17	chr17:4563436:A:G	0	4563436	G	A
17	chr17:4563776:C:T	0	4563776	T	C
17	chr17:4564456:C:T	0	4564456	T	C
17	chr17:4564812:C:T	0	4564812	T	C
17	chr17:4564949:G:A	0	4564949	A	G
17	chr17:4565348:C:G	0	4565348	G	C
17	chr17:4566275:A:G	0	4566275	G	A
17	chr17:4566721:C:T	0	4566721	T	C
17	chr17:4566951:TC:T	0	4566951	T	TC
17	chr17:4567294:A:G	0	4567294	G	A
17	chr17:4568774:G:T	0	4568774	T	G
17	chr17:4568942:A:G	0	4568942	G	A
17	chr17:4569246:T:C	0	4569246	C	T
17	chr17:4569482:T:C	0	4569482	C	T
17	chr17:4569498:G:C	0	4569498	C	G
17	chr17:4569503:A:G	0	4569503	G	A
17	chr17:4569573:G:A	0	4569573	A	G
17	chr17:4569879:C:A	0	4569879	A	C
17	chr17:4570039:G:A	0	4570039	A	G
17	chr17:4570371:G:T	0	4570371	T	G
17	chr17:4571230:G:A	0	4571230	A	G
17	chr17:4571456:C:T	0	4571456	T	C
17	chr17:4571617:T:C	0	4571617	C	T
17	chr17:4571949:C:T	0	4571949	T	C
17	chr17:4572186:C:A	0	4572186	A	C
17	chr17:4572275:A:G	0	4572275	G	A
17	chr17:4572289:G:A	0	4572289	A	G
17	chr17:4572305:C:T	0	4572305	T	C
17	chr17:4572374:T:C	0	4572374	C	T
17	chr17:4572871:G:A	0	4572871	A	G
17	chr17:4573599:T:C	0	4573599	C	T
17	chr17:4573890:G:C	0	4573890	C	G
17	chr17:4574158:A:C	0	4574158	C	A
17	chr17:4574704:T:C	0	4574704	C	T
17	chr17:4574717:C:T	0	4574717	T	C
17	chr17:4575072:T:C	0	4575072	C	T
17	chr17:4575541:T:C	0	4575541	C	T
17	chr17:4575664:C:T	0	4575664	T	C
17	chr17:4575757:T:G	0	4575757	G	T
17	chr17:4575864:C:T	0	4575864	T	C
17	chr17:4576193:G:T	0	4576193	T	G
17	chr17:4576355:G:A	0	4576355	A	G
17	chr17:4576467:G:A	0	4576467	A	G
17	chr17:4576649:T:C	0	4576649	C	T
17	chr17:4576711:A:G	0	4576711	G	A
17	chr17:4576726:C:A	0	4576726	A	C
17	chr17:4576803:C:T	0	4576803	T	C
17	chr17:4576926:C:T	0	4576926	T	C
17	chr17:4577362:G:A	0	4577362	A	G
17	chr17:4578288:T:A	0	4578288	A	T
17	chr17:4578296:C:A	0	4578296	A	C
17	chr17:4578386:A:G	0	4578386	G	A
17	chr17:4578892:G:A	0	4578892	A	G
17	chr17:4579020:G:C	0	4579020	C	G
17	chr17:4579810:G:A	0	4579810	A	G
17	chr17:4579891:C:T	0	4579891	T	C
17	chr17:4580558:G:A	0	4580558	A	G
17	chr17:4581149:A:G	0	4581149	G	A
17	chr17:4581648:A:C	0	4581648	C	A
17	chr17:4581774:G:A	0	4581774	A	G
17	chr17:4581778:G:C	0	4581778	C	G
17	chr17:4583078:C:T	0	4583078	T	C
17	chr17:4583462:A:C	0	4583462	C	A
17	chr17:4583771:A:G	0	4583771	G	A
17	chr17:4584011:T:C	0	4584011	C	T
17	chr17:4584166:G:C	0	4584166	C	G
17	chr17:4585548:T:C	0	4585548	C	T
17	chr17:4585621:T:C	0	4585621	C	T
17	chr17:4585878:C:T	0	4585878	T	C
17	chr17:4585879:T:C	0	4585879	C	T
17	chr17:4586000:G:A	0	4586000	A	G
17	chr17:4586864:G:A	0	4586864	A	G
17	chr17:4587173:A:G	0	4587173	G	A
17	chr17:4587575:T:C	0	4587575	C	T
17	chr17:4587617:A:G	0	4587617	G	A
17	chr17:4587764:T:C	0	4587764	C	T
17	chr17:4588360:C:T	0	4588360	T	C
17	chr17:4588632:C:T	0	4588632	T	C
17	chr17:4588661:T:C	0	4588661	C	T
17	chr17:4588833:C:T	0	4588833	T	C
17	chr17:4588902:A:G	0	4588902	G	A
17	chr17:4589239:C:T	0	4589239	T	C
17	chr17:4589263:T:C	0	4589263	C	T
17	chr17:4589619:T:G	0	4589619	G	T
17	chr17:4590070:G:A	0	4590070	A	G
17	chr17:4590104:T:C	0	4590104	C	T
17	chr17:4590128:G:A	0	4590128	A	G
17	chr17:4590208:C:G	0	4590208	G	C
17	chr17:4590218:C:T	0	4590218	T	C
17	chr17:4590331:C:T	0	4590331	T	C
17	chr17:4590461:C:G	0	4590461	G	C
17	chr17:4590478:A:G	0	4590478	G	A
17	chr17:4590778:T:C	0	4590778	C	T
17	chr17:4591195:T:C	0	4591195	C	T
17	chr17:4591213:C:T	0	4591213	T	C
17	chr17:4591520:T:C	0	4591520	C	T
17	chr17:4591831:C:T	0	4591831	T	C
17	chr17:4591915:C:T	0	4591915	T	C
17	chr17:4592387:G:A	0	4592387	A	G
17	chr17:4592445:G:A	0	4592445	A	G
17	chr17:4593367:G:A	0	4593367	A	G
17	chr17:4593601:C:T	0	4593601	T	C
17	chr17:4593789:G:T	0	4593789	T	G
17	chr17:4593865:T:C	0	4593865	C	T
17	chr17:4594674:C:T	0	4594674	T	C
17	chr17:4595316:G:A	0	4595316	A	G
17	chr17:4595346:A:G	0	4595346	G	A
17	chr17:4595826:A:G	0	4595826	G	A
17	chr17:4596813:A:T	0	4596813	T	A
17	chr17:4597009:C:T	0	4597009	T	C
17	chr17:4598241:C:T	0	4598241	T	C
17	chr17:4598258:G:A	0	4598258	A	G
17	chr17:4598644:C:T	0	4598644	T	C
17	chr17:4598788:T:C	0	4598788	C	T
17	chr17:4599015:T:G	0	4599015	G	T
17	chr17:4599425:A:C	0	4599425	C	A
17	chr17:4599666:A:G	0	4599666	G	A
17	chr17:4599738:C:T	0	4599738	T	C
17	chr17:4599900:G:A	0	4599900	A	G
17	chr17:4601716:A:C	0	4601716	C	A
17	chr17:4601731:G:C	0	4601731	C	G
17	chr17:4603578:G:A	0	4603578	A	G
17	chr17:4603883:C:T	0	4603883	T	C
17	chr17:4604136:C:T	0	4604136	T	C
17	chr17:4604212:C:T	0	4604212	T	C
17	chr17:4604846:T:C	0	4604846	C	T
17	chr17:4604981:T:G	0	4604981	G	T
17	chr17:4605624:G:A	0	4605624	A	G
17	chr17:4605818:CA:C	0	4605818	C	CA
17	chr17:4606086:G:C	0	4606086	C	G
17	chr17:4607305:C:CT	0	4607305	CT	C
17	chr17:4608342:TAGG:T	0	4608342	T	TAGG
17	chr17:4608997:C:T	0	4608997	T	C
17	chr17:4609197:G:A	0	4609197	A	G
17	chr17:4609220:T:C	0	4609220	C	T
17	chr17:4609337:T:A	0	4609337	A	T
17	chr17:4611485:T:C	0	4611485	C	T
17	chr17:4613971:C:T	0	4613971	T	C
17	chr17:4615207:A:G	0	4615207	G	A
17	chr17:4615844:T:C	0	4615844	C	T
17	chr17:4619516:T:G	0	4619516	G	T
17	chr17:4619603:C:T	0	4619603	T	C
17	chr17:4619872:T:C	0	4619872	C	T
17	chr17:4621129:C:T	0	4621129	T	C
17	chr17:4621299:G:A	0	4621299	A	G
17	chr17:4621803:CT:C	0	4621803	C	CT
17	chr17:4624712:A:G	0	4624712	G	A
17	chr17:4624731:G:A	0	4624731	A	G
17	chr17:4628587:T:C	0	4628587	C	T
17	chr17:4629644:C:T	0	4629644	T	C
17	chr17:4631313:G:A	0	4631313	A	G
17	chr17:4632118:T:C	0	4632118	C	T
17	chr17:4632946:T:C	0	4632946	C	T
17	chr17:4633537:G:A	0	4633537	A	G
17	chr17:4634266:T:G	0	4634266	G	T
17	chr17:4635262:C:T	0	4635262	T	C
17	chr17:4635628:T:C	0	4635628	C	T
17	chr17:4636063:C:T	0	4636063	T	C
17	chr17:4636982:C:T	0	4636982	T	C
17	chr17:4637060:G:A	0	4637060	A	G
17	chr17:4637352:G:A	0	4637352	A	G
17	chr17:4637705:T:C	0	4637705	C	T
17	chr17:4637747:T:G	0	4637747	G	T
17	chr17:4637748:T:C	0	4637748	C	T
17	chr17:4639253:C:T	0	4639253	T	C
17	chr17:4639422:G:A	0	4639422	A	G
17	chr17:4641038:G:A	0	4641038	A	G
17	chr17:4641091:CTT:C	0	4641091	C	CTT
17	chr17:4641225:A:G	0	4641225	G	A
17	chr17:4641837:C:G	0	4641837	G	C
17	chr17:4641943:G:A	0	4641943	A	G
17	chr17:4642078:C:T	0	4642078	T	C
17	chr17:4642286:C:T	0	4642286	T	C
17	chr17:4643080:C:T	0	4643080	T	C
17	chr17:4643150:G:A	0	4643150	A	G
17	chr17:4643264:A:G	0	4643264	G	A
17	chr17:4643706:CTTAA:C	0	4643706	C	CTTAA
17	chr17:4644470:A:G	0	4644470	G	A
17	chr17:4644611:C:T	0	4644611	T	C
17	chr17:4644979:G:A	0	4644979	A	G
17	chr17:4645757:AACT:A	0	4645757	A	AACT
17	chr17:4646179:G:A	0	4646179	A	G
17	chr17:4646858:G:A	0	4646858	A	G
17	chr17:4646894:C:T	0	4646894	T	C
17	chr17:4647708:T:C	0	4647708	C	T
17	chr17:4647827:C:T	0	4647827	T	C
17	chr17:4649173:T:C	0	4649173	C	T
17	chr17:4649660:G:GC	0	4649660	GC	G
17	chr17:4650373:C:T	0	4650373	T	C
17	chr17:4650619:T:C	0	4650619	C	T
17	chr17:4651472:T:C	0	4651472	C	T
17	chr17:4651756:G:A	0	4651756	A	G
17	chr17:4653582:GTGTGTTATGTA:G	0	4653582	G	GTGTGTTATGTA
17	chr17:4654565:C:T	0	4654565	T	C
17	chr17:4654566:G:A	0	4654566	A	G
17	chr17:4655367:G:A	0	4655367	A	G
17	chr17:4655540:CAGT:C	0	4655540	C	CAGT
17	chr17:4656059:T:C	0	4656059	C	T
17	chr17:4656212:C:G	0	4656212	G	C
17	chr17:4656490:G:A	0	4656490	A	G
17	chr17:4656538:G:A	0	4656538	A	G
17	chr17:4656738:C:A	0	4656738	A	C
17	chr17:4656846:G:T	0	4656846	T	G
17	chr17:4656979:G:A	0	4656979	A	G
17	chr17:4657614:A:G	0	4657614	G	A
17	chr17:4657779:A:G	0	4657779	G	A
17	chr17:4657809:G:A	0	4657809	A	G
17	chr17:4658083:A:G	0	4658083	G	A
17	chr17:4658106:T:C	0	4658106	C	T
17	chr17:4658204:T:A	0	4658204	A	T
17	chr17:4658271:G:C	0	4658271	C	G
17	chr17:4658539:A:G	0	4658539	G	A
17	chr17:4658633:T:C	0	4658633	C	T
17	chr17:4658787:G:A	0	4658787	A	G
17	chr17:4658855:T:C	0	4658855	C	T
17	chr17:4658962:A:T	0	4658962	T	A
17	chr17:4659154:C:T	0	4659154	T	C
17	chr17:4659550:G:A	0	4659550	A	G
17	chr17:4659606:A:G	0	4659606	G	A
17	chr17:4659832:A:G	0	4659832	G	A
17	chr17:4660149:G:A	0	4660149	A	G
17	chr17:4660194:T:C	0	4660194	C	T
17	chr17:4660288:A:G	0	4660288	G	A
17	chr17:4660292:A:G	0	4660292	G	A
17	chr17:4660313:G:A	0	4660313	A	G
17	chr17:4660365:C:T	0	4660365	T	C
17	chr17:4660599:G:A	0	4660599	A	G
17	chr17:4662009:G:A	0	4662009	A	G
17	chr17:4662422:C:T	0	4662422	T	C
17	chr17:4662460:CTT:C	0	4662460	C	CTT
17	chr17:4662720:G:A	0	4662720	A	G
17	chr17:4663920:A:G	0	4663920	G	A
17	chr17:4664042:C:G	0	4664042	G	C
17	chr17:4664269:T:C	0	4664269	C	T
17	chr17:4664484:G:A	0	4664484	A	G
17	chr17:4664503:G:A	0	4664503	A	G
17	chr17:4665658:CTA:C	0	4665658	C	CTA
17	chr17:4666819:A:C	0	4666819	C	A
17	chr17:4666938:G:T	0	4666938	T	G
17	chr17:4666968:A:C	0	4666968	C	A
17	chr17:4667171:GAAC:G	0	4667171	G	GAAC
17	chr17:4667278:C:T	0	4667278	T	C
17	chr17:4667726:T:C	0	4667726	C	T
17	chr17:4668101:A:ATTT	0	4668101	ATTT	A
17	chr17:4668103:T:TAAA	0	4668103	TAAA	T
17	chr17:4668106:T:TTATAAATATATAAAATTTATAAATTTATAA	0	4668106	TTATAAATATATAAAATTTATAAATTTATAA	T
17	chr17:4668107:G:A	0	4668107	A	G
17	chr17:4669175:C:T	0	4669175	T	C
17	chr17:4669382:A:G	0	4669382	G	A
17	chr17:4670112:T:C	0	4670112	C	T
17	chr17:4670119:C:G	0	4670119	G	C
17	chr17:4670248:T:C	0	4670248	C	T
17	chr17:4670316:C:T	0	4670316	T	C
17	chr17:4670697:G:A	0	4670697	A	G
17	chr17:4670758:A:G	0	4670758	G	A
17	chr17:4671456:T:A	0	4671456	A	T
17	chr17:4671988:A:G	0	4671988	G	A
17	chr17:4673325:C:T	0	4673325	T	C
17	chr17:4673817:G:A	0	4673817	A	G
17	chr17:4674312:G:A	0	4674312	A	G
17	chr17:4674655:C:A	0	4674655	A	C
17	chr17:4676006:G:A	0	4676006	A	G
17	chr17:4676343:G:A	0	4676343	A	G
17	chr17:4676929:C:T	0	4676929	T	C
17	chr17:4677124:AC:A	0	4677124	A	AC
17	chr17:4677284:A:G	0	4677284	G	A
17	chr17:4677808:T:C	0	4677808	C	T
17	chr17:4679131:A:C	0	4679131	C	A
17	chr17:4679577:T:C	0	4679577	C	T
17	chr17:4679728:A:G	0	4679728	G	A
17	chr17:4680936:C:G	0	4680936	G	C
17	chr17:4681375:C:CT	0	4681375	CT	C
17	chr17:4682526:G:A	0	4682526	A	G
17	chr17:4684060:C:T	0	4684060	T	C
17	chr17:4684431:A:G	0	4684431	G	A
17	chr17:4685561:G:A	0	4685561	A	G
17	chr17:4685861:C:T	0	4685861	T	C
17	chr17:4686580:C:T	0	4686580	T	C
17	chr17:4686587:G:A	0	4686587	A	G
17	chr17:4686793:C:T	0	4686793	T	C
17	chr17:4687374:C:G	0	4687374	G	C
17	chr17:4688044:G:C	0	4688044	C	G
17	chr17:4689820:G:A	0	4689820	A	G
17	chr17:4690307:T:C	0	4690307	C	T
17	chr17:4690572:A:C	0	4690572	C	A
17	chr17:4691670:C:T	0	4691670	T	C
17	chr17:4692404:T:C	0	4692404	C	T
17	chr17:4692732:G:A	0	4692732	A	G
17	chr17:4692874:G:A	0	4692874	A	G
17	chr17:4693246:C:G	0	4693246	G	C
17	chr17:4693384:T:C	0	4693384	C	T
17	chr17:4694424:G:A	0	4694424	A	G
17	chr17:4694592:G:A	0	4694592	A	G
17	chr17:4695298:G:A	0	4695298	A	G
17	chr17:4696985:G:C	0	4696985	C	G
17	chr17:4697469:G:A	0	4697469	A	G
17	chr17:4697813:G:C	0	4697813	C	G
17	chr17:4698438:G:A	0	4698438	A	G
17	chr17:4699220:A:T	0	4699220	T	A
17	chr17:4699642:G:A	0	4699642	A	G
17	chr17:4700735:G:T	0	4700735	T	G
17	chr17:4701202:T:C	0	4701202	C	T
17	chr17:4701541:T:C	0	4701541	C	T
17	chr17:4701543:C:T	0	4701543	T	C
17	chr17:4701773:C:T	0	4701773	T	C
17	chr17:4701905:A:C	0	4701905	C	A
17	chr17:4702592:T:C	0	4702592	C	T
17	chr17:4702964:C:G	0	4702964	G	C
17	chr17:4704757:A:G	0	4704757	G	A
17	chr17:4704980:A:G	0	4704980	G	A
17	chr17:4705163:G:A	0	4705163	A	G
17	chr17:4705327:T:C	0	4705327	C	T
17	chr17:4705421:TAAAGTAA:T	0	4705421	T	TAAAGTAA
17	chr17:4705587:CTG:C	0	4705587	C	CTG
17	chr17:4705806:G:A	0	4705806	A	G
17	chr17:4706041:C:A	0	4706041	A	C
17	chr17:4706585:T:G	0	4706585	G	T
17	chr17:4706632:G:C	0	4706632	C	G
17	chr17:4707182:G:A	0	4707182	A	G
17	chr17:4707344:T:C	0	4707344	C	T
17	chr17:4708491:C:T	0	4708491	T	C
17	chr17:4708665:C:CT	0	4708665	CT	C
17	chr17:4708804:A:G	0	4708804	G	A
17	chr17:4709937:G:A	0	4709937	A	G
17	chr17:4710335:C:T	0	4710335	T	C
17	chr17:4711244:G:A	0	4711244	A	G
17	chr17:4711302:C:T	0	4711302	T	C
17	chr17:4711803:A:G	0	4711803	G	A
17	chr17:4712991:T:A	0	4712991	A	T
17	chr17:4712995:T:A	0	4712995	A	T
17	chr17:4714093:CT:C	0	4714093	C	CT
17	chr17:4714806:A:T	0	4714806	T	A
17	chr17:4715796:C:T	0	4715796	T	C
17	chr17:4715918:C:T	0	4715918	T	C
17	chr17:4717202:C:T	0	4717202	T	C
17	chr17:4717602:A:G	0	4717602	G	A
17	chr17:4717633:T:C	0	4717633	C	T
17	chr17:4718478:T:G	0	4718478	G	T
17	chr17:4719256:A:G	0	4719256	G	A
17	chr17:4719343:C:T	0	4719343	T	C
17	chr17:4719585:A:G	0	4719585	G	A
17	chr17:4720080:C:T	0	4720080	T	C
17	chr17:4720161:G:A	0	4720161	A	G
17	chr17:4721214:C:T	0	4721214	T	C
17	chr17:4721864:G:A	0	4721864	A	G
17	chr17:4721917:C:T	0	4721917	T	C
17	chr17:4722374:T:C	0	4722374	C	T
17	chr17:4722377:T:C	0	4722377	C	T
17	chr17:4722505:T:C	0	4722505	C	T
17	chr17:4722575:C:T	0	4722575	T	C
17	chr17:4722597:G:A	0	4722597	A	G
17	chr17:4722663:T:C	0	4722663	C	T
17	chr17:4722791:C:T	0	4722791	T	C
17	chr17:4722925:A:G	0	4722925	G	A
17	chr17:4723023:T:G	0	4723023	G	T
17	chr17:4723059:A:C	0	4723059	C	A
17	chr17:4723292:C:T	0	4723292	T	C
17	chr17:4723370:G:A	0	4723370	A	G
17	chr17:4723371:C:T	0	4723371	T	C
17	chr17:4723886:C:T	0	4723886	T	C
17	chr17:4725549:C:T	0	4725549	T	C
17	chr17:4726230:G:A	0	4726230	A	G
17	chr17:4726806:A:G	0	4726806	G	A
17	chr17:4726885:C:T	0	4726885	T	C
17	chr17:4727901:C:T	0	4727901	T	C
17	chr17:4727971:A:G	0	4727971	G	A
17	chr17:4728893:G:A	0	4728893	A	G
17	chr17:4729766:A:T	0	4729766	T	A
17	chr17:4730152:G:C	0	4730152	C	G
17	chr17:4730358:A:G	0	4730358	G	A
17	chr17:4733270:T:G	0	4733270	G	T
17	chr17:4733518:A:G	0	4733518	G	A
17	chr17:4734065:C:T	0	4734065	T	C
17	chr17:4734101:C:T	0	4734101	T	C
17	chr17:4734227:A:G	0	4734227	G	A
17	chr17:4734403:G:A	0	4734403	A	G
17	chr17:4734591:G:A	0	4734591	A	G
17	chr17:4734715:T:G	0	4734715	G	T
17	chr17:4735189:T:C	0	4735189	C	T
17	chr17:4735268:G:A	0	4735268	A	G
17	chr17:4735442:A:G	0	4735442	G	A
17	chr17:4735837:G:C	0	4735837	C	G
17	chr17:4735987:C:T	0	4735987	T	C
17	chr17:4736036:T:C	0	4736036	C	T
17	chr17:4736080:AAAG:A	0	4736080	A	AAAG
17	chr17:4736105:G:A	0	4736105	A	G
17	chr17:4736192:A:C	0	4736192	C	A
17	chr17:4737092:C:T	0	4737092	T	C
17	chr17:4737270:A:G	0	4737270	G	A
17	chr17:4737349:A:G	0	4737349	G	A
17	chr17:4737897:C:T	0	4737897	T	C
17	chr17:4738072:G:C	0	4738072	C	G
17	chr17:4738074:G:C	0	4738074	C	G
17	chr17:4738075:A:T	0	4738075	T	A
17	chr17:4738460:C:T	0	4738460	T	C
17	chr17:4738774:A:G	0	4738774	G	A
17	chr17:4738927:G:A	0	4738927	A	G
17	chr17:4739520:C:T	0	4739520	T	C
17	chr17:4740187:A:G	0	4740187	G	A
17	chr17:4741196:A:G	0	4741196	G	A
17	chr17:4742029:T:C	0	4742029	C	T
17	chr17:4742317:C:T	0	4742317	T	C
17	chr17:4742769:A:G	0	4742769	G	A
17	chr17:4743185:C:T	0	4743185	T	C
17	chr17:4743477:A:G	0	4743477	G	A
17	chr17:4743707:A:G	0	4743707	G	A
17	chr17:4743749:C:T	0	4743749	T	C
17	chr17:4744880:C:T	0	4744880	T	C
17	chr17:4744967:T:G	0	4744967	G	T
17	chr17:4746083:T:C	0	4746083	C	T
17	chr17:4747071:A:G	0	4747071	G	A
17	chr17:4747817:C:A	0	4747817	A	C
17	chr17:4747983:GT:G	0	4747983	G	GT
17	chr17:4748861:G:A	0	4748861	A	G
17	chr17:4749047:G:A	0	4749047	A	G
17	chr17:4749358:A:T	0	4749358	T	A
17	chr17:4749641:G:T	0	4749641	T	G
17	chr17:4750237:GAAGT:G	0	4750237	G	GAAGT
17	chr17:4750260:C:T	0	4750260	T	C
17	chr17:4750419:C:T	0	4750419	T	C
17	chr17:4751100:T:G	0	4751100	G	T
17	chr17:4751534:G:C	0	4751534	C	G
17	chr17:4753170:G:A	0	4753170	A	G
17	chr17:4753739:C:T	0	4753739	T	C
17	chr17:4754842:G:A	0	4754842	A	G
17	chr17:4754858:A:C	0	4754858	C	A
17	chr17:4754880:C:T	0	4754880	T	C
17	chr17:4755117:C:A	0	4755117	A	C
17	chr17:4755380:C:T	0	4755380	T	C
17	chr17:4755436:A:G	0	4755436	G	A
17	chr17:4755757:A:G	0	4755757	G	A
17	chr17:4755798:G:A	0	4755798	A	G
17	chr17:4755857:C:T	0	4755857	T	C
17	chr17:4756301:GC:G	0	4756301	G	GC
17	chr17:4756554:C:A	0	4756554	A	C
17	chr17:4756741:C:T	0	4756741	T	C
17	chr17:4757419:T:C	0	4757419	C	T
17	chr17:4757941:T:C	0	4757941	C	T
17	chr17:4759064:C:T	0	4759064	T	C
17	chr17:4759453:C:T	0	4759453	T	C
17	chr17:4760941:G:T	0	4760941	T	G
17	chr17:4761515:C:T	0	4761515	T	C
17	chr17:4762159:G:A	0	4762159	A	G
17	chr17:4762195:T:A	0	4762195	A	T
17	chr17:4762328:A:G	0	4762328	G	A
17	chr17:4762573:A:G	0	4762573	G	A
17	chr17:4764221:G:A	0	4764221	A	G
17	chr17:4765196:G:A	0	4765196	A	G
17	chr17:4765664:G:A	0	4765664	A	G
17	chr17:4765882:T:A	0	4765882	A	T
17	chr17:4766452:T:A	0	4766452	A	T
17	chr17:4767097:T:C	0	4767097	C	T
17	chr17:4767483:C:T	0	4767483	T	C
17	chr17:4767677:G:C	0	4767677	C	G
17	chr17:4767945:G:A	0	4767945	A	G
17	chr17:4768054:G:A	0	4768054	A	G
17	chr17:4768271:T:C	0	4768271	C	T
17	chr17:4768746:A:G	0	4768746	G	A
17	chr17:4768754:G:A	0	4768754	A	G
17	chr17:4769038:G:A	0	4769038	A	G
17	chr17:4769117:C:T	0	4769117	T	C
17	chr17:4769601:G:A	0	4769601	A	G
17	chr17:4769728:A:G	0	4769728	G	A
17	chr17:4769890:A:G	0	4769890	G	A
17	chr17:4770138:C:T	0	4770138	T	C
17	chr17:4770314:T:C	0	4770314	C	T
17	chr17:4770524:T:C	0	4770524	C	T
17	chr17:4770572:G:A	0	4770572	A	G
17	chr17:4770675:G:A	0	4770675	A	G
17	chr17:4770988:G:A	0	4770988	A	G
17	chr17:4772300:G:A	0	4772300	A	G
17	chr17:4772342:G:A	0	4772342	A	G
17	chr17:4773113:T:C	0	4773113	C	T
17	chr17:4773157:G:A	0	4773157	A	G
17	chr17:4773419:C:T	0	4773419	T	C
17	chr17:4773788:G:A	0	4773788	A	G
17	chr17:4773951:T:C	0	4773951	C	T
17	chr17:4774114:G:A	0	4774114	A	G
17	chr17:4774345:G:A	0	4774345	A	G
17	chr17:4775731:T:C	0	4775731	C	T
17	chr17:4775905:C:T	0	4775905	T	C
17	chr17:4776598:G:A	0	4776598	A	G
17	chr17:4777169:C:T	0	4777169	T	C
17	chr17:4777437:A:G	0	4777437	G	A
17	chr17:4778415:G:T	0	4778415	T	G
17	chr17:4780800:G:A	0	4780800	A	G
17	chr17:4780943:G:A	0	4780943	A	G
17	chr17:4781065:G:A	0	4781065	A	G
17	chr17:4781255:T:A	0	4781255	A	T
17	chr17:4781422:A:G	0	4781422	G	A
17	chr17:4781933:G:A	0	4781933	A	G
17	chr17:4782216:C:T	0	4782216	T	C
17	chr17:4782327:C:A	0	4782327	A	C
17	chr17:4783119:A:C	0	4783119	C	A
17	chr17:4783313:G:A	0	4783313	A	G
17	chr17:4783405:A:G	0	4783405	G	A
17	chr17:4783519:T:C	0	4783519	C	T
17	chr17:4783530:T:C	0	4783530	C	T
17	chr17:4783746:T:C	0	4783746	C	T
17	chr17:4784010:C:T	0	4784010	T	C
17	chr17:4784664:T:C	0	4784664	C	T
17	chr17:4785234:AAATAAATAAATT:A	0	4785234	A	AAATAAATAAATT
17	chr17:4785899:AC:A	0	4785899	A	AC
17	chr17:4786018:G:C	0	4786018	C	G
17	chr17:4786277:T:C	0	4786277	C	T
17	chr17:4786743:C:A	0	4786743	A	C
17	chr17:4787001:T:C	0	4787001	C	T
17	chr17:4787322:A:G	0	4787322	G	A
17	chr17:4788077:C:T	0	4788077	T	C
17	chr17:4788473:A:C	0	4788473	C	A
17	chr17:4789264:G:T	0	4789264	T	G
17	chr17:4791042:C:T	0	4791042	T	C
17	chr17:4791884:G:T	0	4791884	T	G
17	chr17:4793441:G:A	0	4793441	A	G
17	chr17:4793960:G:A	0	4793960	A	G
17	chr17:4796257:G:A	0	4796257	A	G
17	chr17:4796550:G:T	0	4796550	T	G
17	chr17:4797326:A:G	0	4797326	G	A
17	chr17:4797400:AG:A	0	4797400	A	AG
17	chr17:4797724:C:T	0	4797724	T	C
17	chr17:4798107:C:T	0	4798107	T	C
17	chr17:4800858:C:T	0	4800858	T	C
17	chr17:4801383:G:A	0	4801383	A	G
17	chr17:4801645:T:C	0	4801645	C	T
17	chr17:4802750:TA:T	0	4802750	T	TA
17	chr17:4802814:T:C	0	4802814	C	T
17	chr17:4802828:T:C	0	4802828	C	T
17	chr17:4804461:C:T	0	4804461	T	C
17	chr17:4807296:G:A	0	4807296	A	G
17	chr17:4807662:G:T	0	4807662	T	G
17	chr17:4808503:C:T	0	4808503	T	C
17	chr17:4808935:C:T	0	4808935	T	C
17	chr17:4809019:G:A	0	4809019	A	G
17	chr17:4809100:A:T	0	4809100	T	A
17	chr17:4809322:C:T	0	4809322	T	C
17	chr17:4809462:G:A	0	4809462	A	G
17	chr17:4810686:A:G	0	4810686	G	A
17	chr17:4811111:ACATTGATCTCTCTGATTTCG:A	0	4811111	A	ACATTGATCTCTCTGATTTCG
17	chr17:4812355:C:T	0	4812355	T	C
17	chr17:4813826:T:C	0	4813826	C	T
17	chr17:4814340:G:A	0	4814340	A	G
17	chr17:4815481:G:A	0	4815481	A	G
17	chr17:4815999:C:T	0	4815999	T	C
17	chr17:4817174:C:T	0	4817174	T	C
17	chr17:4818081:A:G	0	4818081	G	A
17	chr17:4818838:C:T	0	4818838	T	C
17	chr17:4819323:AG:A	0	4819323	A	AG
17	chr17:4819403:C:G	0	4819403	G	C
17	chr17:4820246:G:A	0	4820246	A	G
17	chr17:4820509:G:A	0	4820509	A	G
17	chr17:4820829:G:A	0	4820829	A	G
17	chr17:4821355:A:T	0	4821355	T	A
17	chr17:4821534:T:C	0	4821534	C	T
17	chr17:4821647:A:G	0	4821647	G	A
17	chr17:4821916:T:C	0	4821916	C	T
17	chr17:4822504:G:A	0	4822504	A	G
17	chr17:4822625:T:C	0	4822625	C	T
17	chr17:4824057:C:A	0	4824057	A	C
17	chr17:4824389:A:G	0	4824389	G	A
17	chr17:4824432:C:T	0	4824432	T	C
17	chr17:4826117:G:C	0	4826117	C	G
17	chr17:4826389:C:T	0	4826389	T	C
17	chr17:4826475:A:T	0	4826475	T	A
17	chr17:4826664:G:A	0	4826664	A	G
17	chr17:4827107:C:T	0	4827107	T	C
17	chr17:4827229:A:G	0	4827229	G	A
17	chr17:4829172:A:T	0	4829172	T	A
17	chr17:4829240:T:C	0	4829240	C	T
17	chr17:4829518:G:A	0	4829518	A	G
17	chr17:4829665:T:TTTTTG	0	4829665	TTTTTG	T
17	chr17:4831065:G:A	0	4831065	A	G
17	chr17:4831236:G:C	0	4831236	C	G
17	chr17:4831626:T:C	0	4831626	C	T
17	chr17:4832364:A:G	0	4832364	G	A
17	chr17:4832555:T:A	0	4832555	A	T
17	chr17:4833747:T:C	0	4833747	C	T
17	chr17:4834176:G:A	0	4834176	A	G
17	chr17:4834342:TTC:T	0	4834342	T	TTC
17	chr17:4835614:G:A	0	4835614	A	G
17	chr17:4835663:C:T	0	4835663	T	C
17	chr17:4835866:T:G	0	4835866	G	T
17	chr17:4835925:A:T	0	4835925	T	A
17	chr17:4838817:A:G	0	4838817	G	A
17	chr17:4840224:G:C	0	4840224	C	G
17	chr17:4840507:G:GA	0	4840507	GA	G
17	chr17:4841009:C:T	0	4841009	T	C
17	chr17:4842179:A:G	0	4842179	G	A
17	chr17:4842204:A:G	0	4842204	G	A
17	chr17:4842692:G:C	0	4842692	C	G
17	chr17:4842999:A:G	0	4842999	G	A
17	chr17:4843457:G:A	0	4843457	A	G
17	chr17:4844844:T:G	0	4844844	G	T
17	chr17:4846641:T:C	0	4846641	C	T
17	chr17:4847278:G:A	0	4847278	A	G
17	chr17:4848650:G:A	0	4848650	A	G
17	chr17:4848965:G:A	0	4848965	A	G
17	chr17:4849137:C:G	0	4849137	G	C
17	chr17:4850439:A:G	0	4850439	G	A
17	chr17:4851732:G:A	0	4851732	A	G
17	chr17:4852129:A:G	0	4852129	G	A
17	chr17:4853500:G:C	0	4853500	C	G
17	chr17:4854303:T:C	0	4854303	C	T
17	chr17:4854566:T:C	0	4854566	C	T
17	chr17:4854949:A:G	0	4854949	G	A
17	chr17:4855553:C:T	0	4855553	T	C
17	chr17:4856048:C:T	0	4856048	T	C
17	chr17:4856736:C:G	0	4856736	G	C
17	chr17:4858045:G:T	0	4858045	T	G
17	chr17:4858467:A:T	0	4858467	T	A
17	chr17:4858617:C:T	0	4858617	T	C
17	chr17:4858665:T:C	0	4858665	C	T
17	chr17:4861064:C:T	0	4861064	T	C
17	chr17:4861748:G:A	0	4861748	A	G
17	chr17:4862470:C:T	0	4862470	T	C
17	chr17:4862569:G:A	0	4862569	A	G
17	chr17:4862611:G:A	0	4862611	A	G
17	chr17:4862759:G:A	0	4862759	A	G
17	chr17:4862791:T:C	0	4862791	C	T
17	chr17:4862849:C:T	0	4862849	T	C
17	chr17:4863245:T:C	0	4863245	C	T
17	chr17:4863598:C:T	0	4863598	T	C
17	chr17:4863642:T:C	0	4863642	C	T
17	chr17:4864514:T:C	0	4864514	C	T
17	chr17:4864778:C:T	0	4864778	T	C
17	chr17:4865082:ATTTTTATCTTTACT:A	0	4865082	A	ATTTTTATCTTTACT
17	chr17:4865879:AGT:A	0	4865879	A	AGT
17	chr17:4866515:G:A	0	4866515	A	G
17	chr17:4866659:C:T	0	4866659	T	C
17	chr17:4867153:T:G	0	4867153	G	T
17	chr17:4867154:T:G	0	4867154	G	T
17	chr17:4867768:C:T	0	4867768	T	C
17	chr17:4867829:G:T	0	4867829	T	G
17	chr17:4868125:C:T	0	4868125	T	C
17	chr17:4868133:C:T	0	4868133	T	C
17	chr17:4868256:C:T	0	4868256	T	C
17	chr17:4868816:G:A	0	4868816	A	G
17	chr17:4869033:C:T	0	4869033	T	C
17	chr17:4869115:G:A	0	4869115	A	G
17	chr17:4869345:C:T	0	4869345	T	C
17	chr17:4869466:G:A	0	4869466	A	G
17	chr17:4870134:G:A	0	4870134	A	G
17	chr17:4871046:G:A	0	4871046	A	G
17	chr17:4872838:G:A	0	4872838	A	G
17	chr17:4874339:T:C	0	4874339	C	T
17	chr17:4875355:A:G	0	4875355	G	A
17	chr17:4875814:G:A	0	4875814	A	G
17	chr17:4876058:G:A	0	4876058	A	G
17	chr17:4876202:C:G	0	4876202	G	C
17	chr17:4876580:C:T	0	4876580	T	C
17	chr17:4878595:G:A	0	4878595	A	G
17	chr17:4879629:C:T	0	4879629	T	C
17	chr17:4880954:A:C	0	4880954	C	A
17	chr17:4881431:G:A	0	4881431	A	G
17	chr17:4881684:C:T	0	4881684	T	C
17	chr17:4882664:G:A	0	4882664	A	G
17	chr17:4883443:A:G	0	4883443	G	A
17	chr17:4884509:G:A	0	4884509	A	G
17	chr17:4886936:T:TC	0	4886936	TC	T
17	chr17:4887506:G:GC	0	4887506	GC	G
17	chr17:4888400:G:A	0	4888400	A	G
17	chr17:4889757:C:T	0	4889757	T	C
17	chr17:4890072:T:C	0	4890072	C	T
17	chr17:4892976:C:T	0	4892976	T	C
17	chr17:4892979:T:C	0	4892979	C	T
17	chr17:4892991:C:T	0	4892991	T	C
17	chr17:4893361:T:C	0	4893361	C	T
17	chr17:4894010:G:A	0	4894010	A	G
17	chr17:4895941:C:T	0	4895941	T	C
17	chr17:4896602:C:T	0	4896602	T	C
17	chr17:4896995:C:T	0	4896995	T	C
17	chr17:4897009:G:A	0	4897009	A	G
17	chr17:4898299:C:G	0	4898299	G	C
17	chr17:4898592:A:G	0	4898592	G	A
17	chr17:4898675:G:A	0	4898675	A	G
17	chr17:4898960:GGCCTCTGCCTCGCTCCACCC:G	0	4898960	G	GGCCTCTGCCTCGCTCCACCC
17	chr17:4899022:T:C	0	4899022	C	T
17	chr17:4899034:G:A	0	4899034	A	G
17	chr17:4899152:G:A	0	4899152	A	G
17	chr17:4899390:G:A	0	4899390	A	G
17	chr17:4900416:G:A	0	4900416	A	G
17	chr17:4901607:G:A	0	4901607	A	G
17	chr17:4901872:C:T	0	4901872	T	C
17	chr17:4902094:G:A	0	4902094	A	G
17	chr17:4902954:C:T	0	4902954	T	C
17	chr17:4903133:G:A	0	4903133	A	G
17	chr17:4903423:T:C	0	4903423	C	T
17	chr17:4903443:A:T	0	4903443	T	A
17	chr17:4903869:T:A	0	4903869	A	T
17	chr17:4904631:G:A	0	4904631	A	G
17	chr17:4904700:C:T	0	4904700	T	C
17	chr17:4905466:G:C	0	4905466	C	G
17	chr17:4906159:C:T	0	4906159	T	C
17	chr17:4906321:A:G	0	4906321	G	A
17	chr17:4907407:A:T	0	4907407	T	A
17	chr17:4907429:A:G	0	4907429	G	A
17	chr17:4907517:A:G	0	4907517	G	A
17	chr17:4907731:C:T	0	4907731	T	C
17	chr17:4907899:G:A	0	4907899	A	G
17	chr17:4908055:A:G	0	4908055	G	A
17	chr17:4908196:T:C	0	4908196	C	T
17	chr17:4908250:C:G	0	4908250	G	C
17	chr17:4908320:T:C	0	4908320	C	T
17	chr17:4908994:AC:A	0	4908994	A	AC
17	chr17:4908996:ACAC:A	0	4908996	A	ACAC
17	chr17:4909048:A:C	0	4909048	C	A
17	chr17:4909108:A:T	0	4909108	T	A
17	chr17:4909175:A:G	0	4909175	G	A
17	chr17:4909621:C:T	0	4909621	T	C
17	chr17:4910284:C:T	0	4910284	T	C
17	chr17:4910662:T:C	0	4910662	C	T
17	chr17:4911242:G:A	0	4911242	A	G
17	chr17:4911394:C:T	0	4911394	T	C
17	chr17:4912575:C:T	0	4912575	T	C
17	chr17:4912702:A:C	0	4912702	C	A
17	chr17:4913572:C:T	0	4913572	T	C
17	chr17:4914277:C:G	0	4914277	G	C
17	chr17:4914307:C:G	0	4914307	G	C
17	chr17:4914422:A:C	0	4914422	C	A
17	chr17:4915520:A:G	0	4915520	G	A
17	chr17:4916592:A:G	0	4916592	G	A
17	chr17:4918697:T:A	0	4918697	A	T
17	chr17:4918736:C:A	0	4918736	A	C
17	chr17:4919883:A:G	0	4919883	G	A
17	chr17:4920362:G:A	0	4920362	A	G
17	chr17:4920404:G:T	0	4920404	T	G
17	chr17:4921044:C:T	0	4921044	T	C
17	chr17:4921330:G:C	0	4921330	C	G
17	chr17:4921548:G:A	0	4921548	A	G
17	chr17:4921795:T:G	0	4921795	G	T
17	chr17:4922066:G:A	0	4922066	A	G
17	chr17:4922092:T:A	0	4922092	A	T
17	chr17:4922328:A:G	0	4922328	G	A
17	chr17:4922449:AAAAT:A	0	4922449	A	AAAAT
17	chr17:4922946:G:A	0	4922946	A	G
17	chr17:4922998:T:C	0	4922998	C	T
17	chr17:4923297:G:T	0	4923297	T	G
17	chr17:4924034:T:C	0	4924034	C	T
17	chr17:4925539:G:A	0	4925539	A	G
17	chr17:4926692:A:G	0	4926692	G	A
17	chr17:4926809:G:A	0	4926809	A	G
17	chr17:4926826:G:A	0	4926826	A	G
17	chr17:4928495:G:A	0	4928495	A	G
17	chr17:4928908:T:G	0	4928908	G	T
17	chr17:4929896:C:T	0	4929896	T	C
17	chr17:4930183:G:A	0	4930183	A	G
17	chr17:4930914:G:T	0	4930914	T	G
17	chr17:4931014:G:T	0	4931014	T	G
17	chr17:4931124:G:C	0	4931124	C	G
17	chr17:4932600:T:C	0	4932600	C	T
17	chr17:4933086:C:T	0	4933086	T	C
17	chr17:4933678:A:G	0	4933678	G	A
17	chr17:4935346:G:C	0	4935346	C	G
17	chr17:4935507:T:C	0	4935507	C	T
17	chr17:4935738:C:T	0	4935738	T	C
17	chr17:4935854:C:T	0	4935854	T	C
17	chr17:4936194:A:G	0	4936194	G	A
17	chr17:4936635:A:G	0	4936635	G	A
17	chr17:4937231:A:T	0	4937231	T	A
17	chr17:4937573:G:A	0	4937573	A	G
17	chr17:4940500:T:C	0	4940500	C	T
17	chr17:4941586:T:C	0	4941586	C	T
17	chr17:4942473:G:A	0	4942473	A	G
17	chr17:4944061:T:C	0	4944061	C	T
17	chr17:4944148:T:C	0	4944148	C	T
17	chr17:4944157:C:T	0	4944157	T	C
17	chr17:4946089:C:T	0	4946089	T	C
17	chr17:4946332:A:T	0	4946332	T	A
17	chr17:4946340:A:G	0	4946340	G	A
17	chr17:4946479:G:A	0	4946479	A	G
17	chr17:4949010:G:A	0	4949010	A	G
17	chr17:4949168:C:T	0	4949168	T	C
17	chr17:4949575:C:T	0	4949575	T	C
17	chr17:4952529:C:T	0	4952529	T	C
17	chr17:4952789:TC:T	0	4952789	T	TC
17	chr17:4953081:A:G	0	4953081	G	A
17	chr17:4953285:T:C	0	4953285	C	T
17	chr17:4953517:C:G	0	4953517	G	C
17	chr17:4957338:C:T	0	4957338	T	C
17	chr17:4958971:A:C	0	4958971	C	A
17	chr17:4959030:C:T	0	4959030	T	C
17	chr17:4959350:CAT:C	0	4959350	C	CAT
17	chr17:4959666:G:A	0	4959666	A	G
17	chr17:4959711:G:A	0	4959711	A	G
17	chr17:4960115:A:G	0	4960115	G	A
17	chr17:4960819:T:C	0	4960819	C	T
17	chr17:4961223:G:A	0	4961223	A	G
17	chr17:4961796:T:A	0	4961796	A	T
17	chr17:4961874:T:C	0	4961874	C	T
17	chr17:4961881:C:T	0	4961881	T	C
17	chr17:4962633:G:A	0	4962633	A	G
17	chr17:4963004:T:C	0	4963004	C	T
17	chr17:4963009:C:T	0	4963009	T	C
17	chr17:4964936:T:C	0	4964936	C	T
17	chr17:4965798:T:C	0	4965798	C	T
17	chr17:4967598:G:A	0	4967598	A	G
17	chr17:4968223:T:C	0	4968223	C	T
17	chr17:4970668:G:T	0	4970668	T	G
17	chr17:4970876:G:A	0	4970876	A	G
17	chr17:4970920:T:C	0	4970920	C	T
17	chr17:4972271:T:C	0	4972271	C	T
17	chr17:4972333:A:G	0	4972333	G	A
17	chr17:4973032:T:C	0	4973032	C	T
17	chr17:4973151:C:T	0	4973151	T	C
17	chr17:4973825:G:A	0	4973825	A	G
17	chr17:4975665:G:A	0	4975665	A	G
17	chr17:4976190:G:C	0	4976190	C	G
17	chr17:4977025:T:C	0	4977025	C	T
17	chr17:4977463:G:A	0	4977463	A	G
17	chr17:4977598:A:G	0	4977598	G	A
17	chr17:4979037:G:A	0	4979037	A	G
17	chr17:4979213:A:T	0	4979213	T	A
17	chr17:4979657:G:A	0	4979657	A	G
17	chr17:4979750:C:T	0	4979750	T	C
17	chr17:4980155:T:C	0	4980155	C	T
17	chr17:4981037:G:A	0	4981037	A	G
17	chr17:4982462:C:A	0	4982462	A	C
17	chr17:4982620:A:T	0	4982620	T	A
17	chr17:4982687:G:A	0	4982687	A	G
17	chr17:4982742:A:G	0	4982742	G	A
17	chr17:4983477:A:G	0	4983477	G	A
17	chr17:4983533:C:T	0	4983533	T	C
17	chr17:4984575:C:T	0	4984575	T	C
17	chr17:4984824:G:C	0	4984824	C	G
17	chr17:4985135:A:G	0	4985135	G	A
17	chr17:4985285:G:A	0	4985285	A	G
17	chr17:4986453:A:G	0	4986453	G	A
17	chr17:4986484:G:A	0	4986484	A	G
17	chr17:4986659:C:G	0	4986659	G	C
17	chr17:4987507:T:C	0	4987507	C	T
17	chr17:4987548:T:C	0	4987548	C	T
17	chr17:4987637:C:A	0	4987637	A	C
17	chr17:4987797:G:A	0	4987797	A	G
17	chr17:4988881:C:G	0	4988881	G	C
17	chr17:4989308:A:G	0	4989308	G	A
17	chr17:4990816:G:A	0	4990816	A	G
17	chr17:4990830:T:C	0	4990830	C	T
17	chr17:4991281:C:T	0	4991281	T	C
17	chr17:4991547:A:G	0	4991547	G	A
17	chr17:4992468:G:A	0	4992468	A	G
17	chr17:4992652:CCT:C	0	4992652	C	CCT
17	chr17:4993171:C:T	0	4993171	T	C
17	chr17:4993544:T:C	0	4993544	C	T
17	chr17:4993701:C:T	0	4993701	T	C
17	chr17:4994636:A:G	0	4994636	G	A
17	chr17:4996150:G:A	0	4996150	A	G
17	chr17:4996429:C:G	0	4996429	G	C
17	chr17:4997334:A:G	0	4997334	G	A
17	chr17:4997482:T:C	0	4997482	C	T
17	chr17:4998076:A:C	0	4998076	C	A
17	chr17:4999178:C:T	0	4999178	T	C
17	chr17:4999269:T:C	0	4999269	C	T
17	chr17:4999663:G:A	0	4999663	A	G
17	chr17:5000869:A:G	0	5000869	G	A
17	chr17:5001081:T:A	0	5001081	A	T
17	chr17:5001269:T:C	0	5001269	C	T
17	chr17:5001580:CT:C	0	5001580	C	CT
17	chr17:5001603:TG:T	0	5001603	T	TG
17	chr17:5001832:A:G	0	5001832	G	A
17	chr17:5002410:C:T	0	5002410	T	C
17	chr17:5003808:G:A	0	5003808	A	G
17	chr17:5004663:A:G	0	5004663	G	A
17	chr17:5004694:A:G	0	5004694	G	A
17	chr17:5008022:A:G	0	5008022	G	A
17	chr17:5008396:G:A	0	5008396	A	G
17	chr17:5008532:C:T	0	5008532	T	C
17	chr17:5009339:C:T	0	5009339	T	C
17	chr17:5011842:C:A	0	5011842	A	C
17	chr17:5014050:G:C	0	5014050	C	G
17	chr17:5014107:G:A	0	5014107	A	G
17	chr17:5015039:A:G	0	5015039	G	A
17	chr17:5015417:G:A	0	5015417	A	G
17	chr17:5017065:C:T	0	5017065	T	C
17	chr17:5017822:C:T	0	5017822	T	C
17	chr17:5017834:G:C	0	5017834	C	G
17	chr17:5018102:T:C	0	5018102	C	T
17	chr17:5018831:C:T	0	5018831	T	C
17	chr17:5020462:G:A	0	5020462	A	G
17	chr17:5020710:C:T	0	5020710	T	C
17	chr17:5021038:A:G	0	5021038	G	A
17	chr17:5021533:G:A	0	5021533	A	G
17	chr17:5023303:G:A	0	5023303	A	G
17	chr17:5023312:C:T	0	5023312	T	C
17	chr17:5026820:G:A	0	5026820	A	G
17	chr17:5026951:T:C	0	5026951	C	T
17	chr17:5027076:G:C	0	5027076	C	G
17	chr17:5027426:A:G	0	5027426	G	A
17	chr17:5027692:G:A	0	5027692	A	G
17	chr17:5027912:C:T	0	5027912	T	C
17	chr17:5028258:G:T	0	5028258	T	G
17	chr17:5029242:C:G	0	5029242	G	C
17	chr17:5029378:G:A	0	5029378	A	G
17	chr17:5029546:C:T	0	5029546	T	C
17	chr17:5030240:A:G	0	5030240	G	A
17	chr17:5031453:G:A	0	5031453	A	G
17	chr17:5032312:G:A	0	5032312	A	G
17	chr17:5032537:A:G	0	5032537	G	A
17	chr17:5033603:C:T	0	5033603	T	C
17	chr17:5033677:G:A	0	5033677	A	G
17	chr17:5034280:T:C	0	5034280	C	T
17	chr17:5034672:C:T	0	5034672	T	C
17	chr17:5034687:T:C	0	5034687	C	T
17	chr17:5035789:A:G	0	5035789	G	A
17	chr17:5036560:T:C	0	5036560	C	T
17	chr17:5036692:G:A	0	5036692	A	G
17	chr17:5037526:A:G	0	5037526	G	A
17	chr17:5038404:T:A	0	5038404	A	T
17	chr17:5039720:C:T	0	5039720	T	C
17	chr17:5039881:A:G	0	5039881	G	A
17	chr17:5040957:A:G	0	5040957	G	A
17	chr17:5042733:A:G	0	5042733	G	A
17	chr17:5043030:G:A	0	5043030	A	G
17	chr17:5044010:C:T	0	5044010	T	C
17	chr17:5044187:G:A	0	5044187	A	G
17	chr17:5045293:C:T	0	5045293	T	C
17	chr17:5045682:CCT:C	0	5045682	C	CCT
17	chr17:5045767:G:T	0	5045767	T	G
17	chr17:5046419:C:T	0	5046419	T	C
17	chr17:5046880:C:T	0	5046880	T	C
17	chr17:5047297:T:C	0	5047297	C	T
17	chr17:5047299:T:C	0	5047299	C	T
17	chr17:5047309:T:C	0	5047309	C	T
17	chr17:5047779:G:A	0	5047779	A	G
17	chr17:5047803:G:A	0	5047803	A	G
17	chr17:5047835:T:C	0	5047835	C	T
17	chr17:5048889:G:A	0	5048889	A	G
17	chr17:5049017:C:T	0	5049017	T	C
17	chr17:5049639:A:G	0	5049639	G	A
17	chr17:5050147:A:C	0	5050147	C	A
17	chr17:5050429:G:T	0	5050429	T	G
17	chr17:5050461:G:A	0	5050461	A	G
17	chr17:5051537:G:A	0	5051537	A	G
17	chr17:5051911:G:T	0	5051911	T	G
17	chr17:5052076:T:C	0	5052076	C	T
17	chr17:5052135:G:A	0	5052135	A	G
17	chr17:5052550:G:A	0	5052550	A	G
17	chr17:5055348:G:A	0	5055348	A	G
17	chr17:5055448:G:A	0	5055448	A	G
17	chr17:5055462:C:T	0	5055462	T	C
17	chr17:5055547:T:G	0	5055547	G	T
17	chr17:5056043:A:G	0	5056043	G	A
17	chr17:5057417:C:T	0	5057417	T	C
17	chr17:5057892:C:T	0	5057892	T	C
17	chr17:5057947:A:G	0	5057947	G	A
17	chr17:5058243:G:A	0	5058243	A	G
17	chr17:5059839:C:T	0	5059839	T	C
17	chr17:5059986:T:C	0	5059986	C	T
17	chr17:5060034:G:T	0	5060034	T	G
17	chr17:5061323:C:T	0	5061323	T	C
17	chr17:5061352:T:C	0	5061352	C	T
17	chr17:5061519:A:T	0	5061519	T	A
17	chr17:5061634:A:G	0	5061634	G	A
17	chr17:5061674:G:C	0	5061674	C	G
17	chr17:5062805:A:G	0	5062805	G	A
17	chr17:5062850:G:C	0	5062850	C	G
17	chr17:5063659:G:A	0	5063659	A	G
17	chr17:5064404:C:T	0	5064404	T	C
17	chr17:5064512:A:T	0	5064512	T	A
17	chr17:5064531:C:T	0	5064531	T	C
17	chr17:5064827:A:G	0	5064827	G	A
17	chr17:5065202:C:T	0	5065202	T	C
17	chr17:5065717:G:A	0	5065717	A	G
17	chr17:5065813:T:C	0	5065813	C	T
17	chr17:5065941:T:C	0	5065941	C	T
17	chr17:5066063:A:G	0	5066063	G	A
17	chr17:5066327:G:A	0	5066327	A	G
17	chr17:5066399:G:A	0	5066399	A	G
17	chr17:5066645:C:T	0	5066645	T	C
17	chr17:5066720:G:T	0	5066720	T	G
17	chr17:5068823:T:A	0	5068823	A	T
17	chr17:5069680:C:T	0	5069680	T	C
17	chr17:5070087:A:G	0	5070087	G	A
17	chr17:5070487:G:A	0	5070487	A	G
17	chr17:5070600:GA:G	0	5070600	G	GA
17	chr17:5070701:T:C	0	5070701	C	T
17	chr17:5070758:C:T	0	5070758	T	C
17	chr17:5071697:G:T	0	5071697	T	G
17	chr17:5071758:G:A	0	5071758	A	G
17	chr17:5071936:T:G	0	5071936	G	T
17	chr17:5072131:C:A	0	5072131	A	C
17	chr17:5073647:C:G	0	5073647	G	C
17	chr17:5074146:G:A	0	5074146	A	G
17	chr17:5075199:A:T	0	5075199	T	A
17	chr17:5075837:A:G	0	5075837	G	A
17	chr17:5076086:G:A	0	5076086	A	G
17	chr17:5076123:A:G	0	5076123	G	A
17	chr17:5076311:T:G	0	5076311	G	T
17	chr17:5077692:A:G	0	5077692	G	A
17	chr17:5079385:T:C	0	5079385	C	T
17	chr17:5079859:G:A	0	5079859	A	G
17	chr17:5081152:A:G	0	5081152	G	A
17	chr17:5082220:G:A	0	5082220	A	G
17	chr17:5082488:C:T	0	5082488	T	C
17	chr17:5082726:C:T	0	5082726	T	C
17	chr17:5083430:G:A	0	5083430	A	G
17	chr17:5083908:C:T	0	5083908	T	C
17	chr17:5084635:C:T	0	5084635	T	C
17	chr17:5085122:T:C	0	5085122	C	T
17	chr17:5085167:G:A	0	5085167	A	G
17	chr17:5085558:T:C	0	5085558	C	T
17	chr17:5085951:G:A	0	5085951	A	G
17	chr17:5086031:A:G	0	5086031	G	A
17	chr17:5086292:C:T	0	5086292	T	C
17	chr17:5086323:G:A	0	5086323	A	G
17	chr17:5088391:T:A	0	5088391	A	T
17	chr17:5088399:T:C	0	5088399	C	T
17	chr17:5088610:G:A	0	5088610	A	G
17	chr17:5088819:A:G	0	5088819	G	A
17	chr17:5088877:G:T	0	5088877	T	G
17	chr17:5088878:A:T	0	5088878	T	A
17	chr17:5089341:T:C	0	5089341	C	T
17	chr17:5089791:G:A	0	5089791	A	G
17	chr17:5090400:G:T	0	5090400	T	G
17	chr17:5090941:T:G	0	5090941	G	T
17	chr17:5093482:C:T	0	5093482	T	C
17	chr17:5093744:G:C	0	5093744	C	G
17	chr17:5093881:C:T	0	5093881	T	C
17	chr17:5094138:G:A	0	5094138	A	G
17	chr17:5094420:A:G	0	5094420	G	A
17	chr17:5094933:G:C	0	5094933	C	G
17	chr17:5095557:G:C	0	5095557	C	G
17	chr17:5096706:G:A	0	5096706	A	G
17	chr17:5096835:A:G	0	5096835	G	A
17	chr17:5097273:C:T	0	5097273	T	C
17	chr17:5097732:T:C	0	5097732	C	T
17	chr17:5098060:TATAAC:T	0	5098060	T	TATAAC
17	chr17:5098252:C:T	0	5098252	T	C
17	chr17:5098998:C:T	0	5098998	T	C
17	chr17:5099174:G:A	0	5099174	A	G
17	chr17:5100089:C:T	0	5100089	T	C
17	chr17:5100240:C:T	0	5100240	T	C
17	chr17:5100415:T:G	0	5100415	G	T
17	chr17:5100803:C:T	0	5100803	T	C
17	chr17:5101992:T:G	0	5101992	G	T
17	chr17:5102016:A:G	0	5102016	G	A
17	chr17:5102453:T:C	0	5102453	C	T
17	chr17:5103381:G:A	0	5103381	A	G
17	chr17:5111121:G:A	0	5111121	A	G
17	chr17:5112370:G:C	0	5112370	C	G
17	chr17:5112600:C:T	0	5112600	T	C
17	chr17:5112601:G:A	0	5112601	A	G
17	chr17:5112677:C:T	0	5112677	T	C
17	chr17:5113324:T:C	0	5113324	C	T
17	chr17:5114198:C:T	0	5114198	T	C
17	chr17:5114403:T:G	0	5114403	G	T
17	chr17:5114477:A:G	0	5114477	G	A
17	chr17:5114949:C:G	0	5114949	G	C
17	chr17:5116034:A:G	0	5116034	G	A
17	chr17:5116609:G:A	0	5116609	A	G
17	chr17:5117237:C:G	0	5117237	G	C
17	chr17:5117318:C:A	0	5117318	A	C
17	chr17:5118017:C:T	0	5118017	T	C
17	chr17:5118187:C:T	0	5118187	T	C
17	chr17:5119344:C:G	0	5119344	G	C
17	chr17:5124951:A:G	0	5124951	G	A
17	chr17:5125400:G:GT	0	5125400	GT	G
17	chr17:5125424:G:A	0	5125424	A	G
17	chr17:5126068:C:T	0	5126068	T	C
17	chr17:5126196:AAG:A	0	5126196	A	AAG
17	chr17:5126298:C:T	0	5126298	T	C
17	chr17:5127909:C:T	0	5127909	T	C
17	chr17:5128246:A:G	0	5128246	G	A
17	chr17:5128618:C:T	0	5128618	T	C
17	chr17:5128731:A:G	0	5128731	G	A
17	chr17:5128873:G:A	0	5128873	A	G
17	chr17:5129115:G:A	0	5129115	A	G
17	chr17:5130473:C:A	0	5130473	A	C
17	chr17:5130753:A:G	0	5130753	G	A
17	chr17:5131174:G:A	0	5131174	A	G
17	chr17:5131488:G:A	0	5131488	A	G
17	chr17:5131887:A:T	0	5131887	T	A
17	chr17:5132669:C:G	0	5132669	G	C
17	chr17:5133554:T:C	0	5133554	C	T
17	chr17:5134429:C:T	0	5134429	T	C
17	chr17:5134643:C:T	0	5134643	T	C
17	chr17:5134730:G:A	0	5134730	A	G
17	chr17:5134861:G:T	0	5134861	T	G
17	chr17:5134960:G:A	0	5134960	A	G
17	chr17:5135843:C:T	0	5135843	T	C
17	chr17:5135999:G:A	0	5135999	A	G
17	chr17:5136023:T:C	0	5136023	C	T
17	chr17:5136383:C:T	0	5136383	T	C
17	chr17:5138409:A:G	0	5138409	G	A
17	chr17:5139051:C:A	0	5139051	A	C
17	chr17:5139127:G:A	0	5139127	A	G
17	chr17:5139420:G:A	0	5139420	A	G
17	chr17:5139599:T:C	0	5139599	C	T
17	chr17:5139959:T:C	0	5139959	C	T
17	chr17:5140051:A:C	0	5140051	C	A
17	chr17:5140110:T:C	0	5140110	C	T
17	chr17:5140703:C:T	0	5140703	T	C
17	chr17:5141499:G:A	0	5141499	A	G
17	chr17:5141988:T:C	0	5141988	C	T
17	chr17:5142956:C:T	0	5142956	T	C
17	chr17:5144912:A:G	0	5144912	G	A
17	chr17:5144999:C:T	0	5144999	T	C
17	chr17:5145110:G:A	0	5145110	A	G
17	chr17:5146705:A:C	0	5146705	C	A
17	chr17:5147314:A:G	0	5147314	G	A
17	chr17:5147831:C:T	0	5147831	T	C
17	chr17:5148553:T:C	0	5148553	C	T
17	chr17:5149228:T:C	0	5149228	C	T
17	chr17:5149783:A:G	0	5149783	G	A
17	chr17:5150036:G:A	0	5150036	A	G
17	chr17:5150409:G:A	0	5150409	A	G
17	chr17:5150579:C:T	0	5150579	T	C
17	chr17:5151215:T:C	0	5151215	C	T
17	chr17:5151410:C:T	0	5151410	T	C
17	chr17:5154046:A:T	0	5154046	T	A
17	chr17:5155513:G:A	0	5155513	A	G
17	chr17:5159276:G:A	0	5159276	A	G
17	chr17:5162116:C:T	0	5162116	T	C
17	chr17:5162710:A:G	0	5162710	G	A
17	chr17:5163010:A:T	0	5163010	T	A
17	chr17:5163441:G:A	0	5163441	A	G
17	chr17:5166622:G:A	0	5166622	A	G
17	chr17:5166688:C:G	0	5166688	G	C
17	chr17:5168348:TC:T	0	5168348	T	TC
17	chr17:5169021:C:T	0	5169021	T	C
17	chr17:5169846:G:A	0	5169846	A	G
17	chr17:5170028:C:T	0	5170028	T	C
17	chr17:5170900:T:C	0	5170900	C	T
17	chr17:5171328:A:G	0	5171328	G	A
17	chr17:5172543:C:A	0	5172543	A	C
17	chr17:5172557:A:G	0	5172557	G	A
17	chr17:5174051:T:A	0	5174051	A	T
17	chr17:5175299:G:A	0	5175299	A	G
17	chr17:5177049:A:C	0	5177049	C	A
17	chr17:5178185:A:AC	0	5178185	AC	A
17	chr17:5178465:A:G	0	5178465	G	A
17	chr17:5180352:G:A	0	5180352	A	G
17	chr17:5182598:C:T	0	5182598	T	C
17	chr17:5184307:C:G	0	5184307	G	C
17	chr17:5184428:A:T	0	5184428	T	A
17	chr17:5184481:G:T	0	5184481	T	G
17	chr17:5184611:G:A	0	5184611	A	G
17	chr17:5185028:C:T	0	5185028	T	C
17	chr17:5187013:C:T	0	5187013	T	C
17	chr17:5193835:T:C	0	5193835	C	T
17	chr17:5195110:G:C	0	5195110	C	G
17	chr17:5195296:C:A	0	5195296	A	C
17	chr17:5195479:C:T	0	5195479	T	C
17	chr17:5195965:C:T	0	5195965	T	C
17	chr17:5196707:G:A	0	5196707	A	G
17	chr17:5199416:A:G	0	5199416	G	A
17	chr17:5199953:AAG:A	0	5199953	A	AAG
17	chr17:5200591:T:G	0	5200591	G	T
17	chr17:5200635:G:A	0	5200635	A	G
17	chr17:5200980:G:A	0	5200980	A	G
17	chr17:5201752:T:C	0	5201752	C	T
17	chr17:5202151:T:G	0	5202151	G	T
17	chr17:5204826:G:A	0	5204826	A	G
17	chr17:5204969:A:G	0	5204969	G	A
17	chr17:5205988:C:T	0	5205988	T	C
17	chr17:5207581:C:T	0	5207581	T	C
17	chr17:5208468:A:G	0	5208468	G	A
17	chr17:5209074:G:A	0	5209074	A	G
17	chr17:5209175:T:C	0	5209175	C	T
17	chr17:5210128:G:A	0	5210128	A	G
17	chr17:5210283:C:T	0	5210283	T	C
17	chr17:5210719:C:A	0	5210719	A	C
17	chr17:5212114:T:C	0	5212114	C	T
17	chr17:5212582:C:T	0	5212582	T	C
17	chr17:5215128:C:T	0	5215128	T	C
17	chr17:5215656:T:G	0	5215656	G	T
17	chr17:5216623:G:A	0	5216623	A	G
17	chr17:5216725:A:G	0	5216725	G	A
17	chr17:5217597:G:A	0	5217597	A	G
17	chr17:5218376:G:A	0	5218376	A	G
17	chr17:5218787:C:A	0	5218787	A	C
17	chr17:5218789:G:T	0	5218789	T	G
17	chr17:5220107:C:T	0	5220107	T	C
17	chr17:5220460:T:C	0	5220460	C	T
17	chr17:5220566:G:A	0	5220566	A	G
17	chr17:5221167:C:T	0	5221167	T	C
17	chr17:5221582:C:T	0	5221582	T	C
17	chr17:5221613:G:A	0	5221613	A	G
17	chr17:5221648:C:T	0	5221648	T	C
17	chr17:5221954:A:G	0	5221954	G	A
17	chr17:5221997:C:T	0	5221997	T	C
17	chr17:5222038:A:T	0	5222038	T	A
17	chr17:5222550:G:A	0	5222550	A	G
17	chr17:5222929:G:T	0	5222929	T	G
17	chr17:5223379:A:G	0	5223379	G	A
17	chr17:5223394:G:A	0	5223394	A	G
17	chr17:5223581:C:T	0	5223581	T	C
17	chr17:5224530:T:A	0	5224530	A	T
17	chr17:5224696:C:A	0	5224696	A	C
17	chr17:5226071:G:A	0	5226071	A	G
17	chr17:5226506:TTC:T	0	5226506	T	TTC
17	chr17:5226609:G:A	0	5226609	A	G
17	chr17:5227745:C:G	0	5227745	G	C
17	chr17:5227865:AC:A	0	5227865	A	AC
17	chr17:5228506:A:G	0	5228506	G	A
17	chr17:5230439:C:T	0	5230439	T	C
17	chr17:5230512:A:G	0	5230512	G	A
17	chr17:5231127:A:G	0	5231127	G	A
17	chr17:5231519:A:G	0	5231519	G	A
17	chr17:5231774:G:A	0	5231774	A	G
17	chr17:5231829:C:T	0	5231829	T	C
17	chr17:5233509:G:A	0	5233509	A	G
17	chr17:5233752:G:A	0	5233752	A	G
17	chr17:5233991:C:T	0	5233991	T	C
17	chr17:5235009:C:T	0	5235009	T	C
17	chr17:5235685:G:A	0	5235685	A	G
17	chr17:5235759:C:G	0	5235759	G	C
17	chr17:5236418:TTTC:T	0	5236418	T	TTTC
17	chr17:5236513:C:T	0	5236513	T	C
17	chr17:5238006:CAATT:C	0	5238006	C	CAATT
17	chr17:5238505:A:G	0	5238505	G	A
17	chr17:5238591:G:A	0	5238591	A	G
17	chr17:5238813:A:C	0	5238813	C	A
17	chr17:5239287:C:T	0	5239287	T	C
17	chr17:5239761:C:T	0	5239761	T	C
17	chr17:5239863:C:A	0	5239863	A	C
17	chr17:5239871:C:T	0	5239871	T	C
17	chr17:5241401:A:G	0	5241401	G	A
17	chr17:5242264:C:T	0	5242264	T	C
17	chr17:5243750:G:A	0	5243750	A	G
17	chr17:5243853:A:T	0	5243853	T	A
17	chr17:5244209:G:T	0	5244209	T	G
17	chr17:5244534:G:A	0	5244534	A	G
17	chr17:5244682:A:T	0	5244682	T	A
17	chr17:5245629:G:A	0	5245629	A	G
17	chr17:5245978:G:A	0	5245978	A	G
17	chr17:5246302:G:A	0	5246302	A	G
17	chr17:5246391:C:T	0	5246391	T	C
17	chr17:5247358:G:A	0	5247358	A	G
17	chr17:5248314:G:A	0	5248314	A	G
17	chr17:5248429:C:T	0	5248429	T	C
17	chr17:5248465:CAGGG:C	0	5248465	C	CAGGG
17	chr17:5249089:C:T	0	5249089	T	C
17	chr17:5250148:A:G	0	5250148	G	A
17	chr17:5250178:T:C	0	5250178	C	T
17	chr17:5250201:G:A	0	5250201	A	G
17	chr17:5250348:G:A	0	5250348	A	G
17	chr17:5250721:G:A	0	5250721	A	G
17	chr17:5250795:G:A	0	5250795	A	G
17	chr17:5251261:G:A	0	5251261	A	G
17	chr17:5251391:C:G	0	5251391	G	C
17	chr17:5251983:G:A	0	5251983	A	G
17	chr17:5251995:C:T	0	5251995	T	C
17	chr17:5252065:T:G	0	5252065	G	T
17	chr17:5252434:G:A	0	5252434	A	G
17	chr17:5252526:T:C	0	5252526	C	T
17	chr17:5252589:T:C	0	5252589	C	T
17	chr17:5252624:C:T	0	5252624	T	C
17	chr17:5252940:C:T	0	5252940	T	C
17	chr17:5253560:C:A	0	5253560	A	C
17	chr17:5254406:C:T	0	5254406	T	C
17	chr17:5254847:T:C	0	5254847	C	T
17	chr17:5255419:T:C	0	5255419	C	T
17	chr17:5255899:A:G	0	5255899	G	A
17	chr17:5258022:G:A	0	5258022	A	G
17	chr17:5258334:G:T	0	5258334	T	G
17	chr17:5259726:A:G	0	5259726	G	A
17	chr17:5259772:C:T	0	5259772	T	C
17	chr17:5260668:T:C	0	5260668	C	T
17	chr17:5261040:T:A	0	5261040	A	T
17	chr17:5262305:C:T	0	5262305	T	C
17	chr17:5262803:T:C	0	5262803	C	T
17	chr17:5263637:A:G	0	5263637	G	A
17	chr17:5264132:G:C	0	5264132	C	G
17	chr17:5265023:C:T	0	5265023	T	C
17	chr17:5265121:C:T	0	5265121	T	C
17	chr17:5265407:T:C	0	5265407	C	T
17	chr17:5266963:A:G	0	5266963	G	A
17	chr17:5268219:G:A	0	5268219	A	G
17	chr17:5268585:C:A	0	5268585	A	C
17	chr17:5269931:A:G	0	5269931	G	A
17	chr17:5270336:G:A	0	5270336	A	G
17	chr17:5271230:G:A	0	5271230	A	G
17	chr17:5271449:G:A	0	5271449	A	G
17	chr17:5271477:A:C	0	5271477	C	A
17	chr17:5271500:T:C	0	5271500	C	T
17	chr17:5272159:A:T	0	5272159	T	A
17	chr17:5272394:CT:C	0	5272394	C	CT
17	chr17:5272779:T:A	0	5272779	A	T
17	chr17:5273112:T:C	0	5273112	C	T
17	chr17:5273164:T:C	0	5273164	C	T
17	chr17:5273595:G:A	0	5273595	A	G
17	chr17:5274432:AAAAGT:A	0	5274432	A	AAAAGT
17	chr17:5274737:C:T	0	5274737	T	C
17	chr17:5274888:G:A	0	5274888	A	G
17	chr17:5275960:T:C	0	5275960	C	T
17	chr17:5276082:G:C	0	5276082	C	G
17	chr17:5276110:C:T	0	5276110	T	C
17	chr17:5276186:C:T	0	5276186	T	C
17	chr17:5276490:A:G	0	5276490	G	A
17	chr17:5276551:T:C	0	5276551	C	T
17	chr17:5278766:C:T	0	5278766	T	C
17	chr17:5279111:T:TCTC	0	5279111	TCTC	T
17	chr17:5279807:G:A	0	5279807	A	G
17	chr17:5279908:AAAAT:A	0	5279908	A	AAAAT
17	chr17:5280622:A:AT	0	5280622	AT	A
17	chr17:5281172:T:G	0	5281172	G	T
17	chr17:5281909:C:T	0	5281909	T	C
17	chr17:5282992:A:G	0	5282992	G	A
17	chr17:5283597:G:A	0	5283597	A	G
17	chr17:5284578:T:C	0	5284578	C	T
17	chr17:5285357:C:T	0	5285357	T	C
17	chr17:5285868:TATC:T	0	5285868	T	TATC
17	chr17:5286121:T:C	0	5286121	C	T
17	chr17:5286321:C:G	0	5286321	G	C
17	chr17:5286448:C:T	0	5286448	T	C
17	chr17:5286450:T:C	0	5286450	C	T
17	chr17:5286506:GTTGTA:G	0	5286506	G	GTTGTA
17	chr17:5286813:C:T	0	5286813	T	C
17	chr17:5286949:T:C	0	5286949	C	T
17	chr17:5286950:A:G	0	5286950	G	A
17	chr17:5287167:G:A	0	5287167	A	G
17	chr17:5287322:A:G	0	5287322	G	A
17	chr17:5287930:A:G	0	5287930	G	A
17	chr17:5287983:T:C	0	5287983	C	T
17	chr17:5288831:G:A	0	5288831	A	G
17	chr17:5289661:A:G	0	5289661	G	A
17	chr17:5290367:C:T	0	5290367	T	C
17	chr17:5290463:C:T	0	5290463	T	C
17	chr17:5290518:A:G	0	5290518	G	A
17	chr17:5290576:G:A	0	5290576	A	G
17	chr17:5290933:G:A	0	5290933	A	G
17	chr17:5290954:A:G	0	5290954	G	A
17	chr17:5290955:T:C	0	5290955	C	T
17	chr17:5291149:A:G	0	5291149	G	A
17	chr17:5291238:G:A	0	5291238	A	G
17	chr17:5291244:A:C	0	5291244	C	A
17	chr17:5291283:A:G	0	5291283	G	A
17	chr17:5291368:T:C	0	5291368	C	T
17	chr17:5291566:T:C	0	5291566	C	T
17	chr17:5291679:A:G	0	5291679	G	A
17	chr17:5292774:C:T	0	5292774	T	C
17	chr17:5293114:C:T	0	5293114	T	C
17	chr17:5293315:C:T	0	5293315	T	C
17	chr17:5295000:G:T	0	5295000	T	G
17	chr17:5295358:C:A	0	5295358	A	C
17	chr17:5295499:C:G	0	5295499	G	C
17	chr17:5295743:G:A	0	5295743	A	G
17	chr17:5295805:C:T	0	5295805	T	C
17	chr17:5296011:C:G	0	5296011	G	C
17	chr17:5296937:C:T	0	5296937	T	C
17	chr17:5297016:GC:G	0	5297016	G	GC
17	chr17:5298227:G:A	0	5298227	A	G
17	chr17:5298714:A:G	0	5298714	G	A
17	chr17:5298778:T:C	0	5298778	C	T
17	chr17:5298901:C:T	0	5298901	T	C
17	chr17:5299418:A:G	0	5299418	G	A
17	chr17:5299544:G:T	0	5299544	T	G
17	chr17:5299627:C:T	0	5299627	T	C
17	chr17:5299674:A:G	0	5299674	G	A
17	chr17:5299973:C:A	0	5299973	A	C
17	chr17:5300901:A:G	0	5300901	G	A
17	chr17:5301435:G:A	0	5301435	A	G
17	chr17:5304046:AT:A	0	5304046	A	AT
17	chr17:5305226:A:G	0	5305226	G	A
17	chr17:5305695:A:G	0	5305695	G	A
17	chr17:5306857:G:C	0	5306857	C	G
17	chr17:5306957:T:A	0	5306957	A	T
17	chr17:5307779:C:T	0	5307779	T	C
17	chr17:5308608:C:CAATT	0	5308608	CAATT	C
17	chr17:5310096:C:T	0	5310096	T	C
17	chr17:5312188:T:C	0	5312188	C	T
17	chr17:5313554:T:C	0	5313554	C	T
17	chr17:5313674:C:T	0	5313674	T	C
17	chr17:5313703:A:G	0	5313703	G	A
17	chr17:5313884:C:T	0	5313884	T	C
17	chr17:5314356:C:A	0	5314356	A	C
17	chr17:5315278:G:T	0	5315278	T	G
17	chr17:5315445:C:G	0	5315445	G	C
17	chr17:5316140:C:G	0	5316140	G	C
17	chr17:5316216:C:T	0	5316216	T	C
17	chr17:5317030:G:A	0	5317030	A	G
17	chr17:5317045:C:T	0	5317045	T	C
17	chr17:5317840:G:A	0	5317840	A	G
17	chr17:5318016:G:A	0	5318016	A	G
17	chr17:5318239:C:G	0	5318239	G	C
17	chr17:5319369:TA:T	0	5319369	T	TA
17	chr17:5322362:A:G	0	5322362	G	A
17	chr17:5322474:AG:A	0	5322474	A	AG
17	chr17:5323197:G:A	0	5323197	A	G
17	chr17:5323543:A:AT	0	5323543	AT	A
17	chr17:5324267:C:T	0	5324267	T	C
17	chr17:5324584:A:G	0	5324584	G	A
17	chr17:5324697:G:A	0	5324697	A	G
17	chr17:5324766:C:T	0	5324766	T	C
17	chr17:5325197:G:A	0	5325197	A	G
17	chr17:5325241:C:T	0	5325241	T	C
17	chr17:5325434:G:A	0	5325434	A	G
17	chr17:5326822:A:G	0	5326822	G	A
17	chr17:5326901:G:A	0	5326901	A	G
17	chr17:5326999:G:A	0	5326999	A	G
17	chr17:5327572:G:A	0	5327572	A	G
17	chr17:5327833:A:G	0	5327833	G	A
17	chr17:5328117:G:A	0	5328117	A	G
17	chr17:5328323:A:G	0	5328323	G	A
17	chr17:5328907:C:T	0	5328907	T	C
17	chr17:5329788:A:G	0	5329788	G	A
17	chr17:5330522:C:T	0	5330522	T	C
17	chr17:5332711:C:T	0	5332711	T	C
17	chr17:5332733:C:T	0	5332733	T	C
17	chr17:5332808:A:G	0	5332808	G	A
17	chr17:5332838:G:A	0	5332838	A	G
17	chr17:5333717:T:C	0	5333717	C	T
17	chr17:5333811:G:A	0	5333811	A	G
17	chr17:5334041:T:C	0	5334041	C	T
17	chr17:5334582:T:C	0	5334582	C	T
17	chr17:5334778:T:C	0	5334778	C	T
17	chr17:5336001:A:G	0	5336001	G	A
17	chr17:5336280:T:G	0	5336280	G	T
17	chr17:5337185:T:C	0	5337185	C	T
17	chr17:5337371:C:T	0	5337371	T	C
17	chr17:5337649:T:A	0	5337649	A	T
17	chr17:5337701:A:G	0	5337701	G	A
17	chr17:5338198:C:G	0	5338198	G	C
17	chr17:5338362:GACC:G	0	5338362	G	GACC
17	chr17:5339674:CT:C	0	5339674	C	CT
17	chr17:5339906:G:A	0	5339906	A	G
17	chr17:5340167:A:G	0	5340167	G	A
17	chr17:5340533:A:G	0	5340533	G	A
17	chr17:5340745:G:A	0	5340745	A	G
17	chr17:5341776:G:A	0	5341776	A	G
17	chr17:5342142:T:A	0	5342142	A	T
17	chr17:5342744:A:T	0	5342744	T	A
17	chr17:5342855:A:G	0	5342855	G	A
17	chr17:5343263:T:C	0	5343263	C	T
17	chr17:5343374:T:G	0	5343374	G	T
17	chr17:5343662:T:C	0	5343662	C	T
17	chr17:5343836:T:G	0	5343836	G	T
17	chr17:5344295:G:A	0	5344295	A	G
17	chr17:5344319:TC:T	0	5344319	T	TC
17	chr17:5344437:C:A	0	5344437	A	C
17	chr17:5345006:T:A	0	5345006	A	T
17	chr17:5345059:C:T	0	5345059	T	C
17	chr17:5345187:TC:T	0	5345187	T	TC
17	chr17:5345297:CATTTTTCTGAAT:C	0	5345297	C	CATTTTTCTGAAT
17	chr17:5345387:G:T	0	5345387	T	G
17	chr17:5345931:G:A	0	5345931	A	G
17	chr17:5348376:A:G	0	5348376	G	A
17	chr17:5348827:G:C	0	5348827	C	G
17	chr17:5349219:A:G	0	5349219	G	A
17	chr17:5349516:C:G	0	5349516	G	C
17	chr17:5351138:GAC:G	0	5351138	G	GAC
17	chr17:5352987:G:C	0	5352987	C	G
17	chr17:5354497:T:G	0	5354497	G	T
17	chr17:5356470:C:G	0	5356470	G	C
17	chr17:5356743:C:T	0	5356743	T	C
17	chr17:5356902:C:T	0	5356902	T	C
17	chr17:5357822:A:T	0	5357822	T	A
17	chr17:5358448:A:G	0	5358448	G	A
17	chr17:5358526:C:T	0	5358526	T	C
17	chr17:5358589:C:T	0	5358589	T	C
17	chr17:5358958:C:T	0	5358958	T	C
17	chr17:5359234:T:C	0	5359234	C	T
17	chr17:5359952:G:A	0	5359952	A	G
17	chr17:5360187:A:G	0	5360187	G	A
17	chr17:5361621:C:T	0	5361621	T	C
17	chr17:5362361:T:C	0	5362361	C	T
17	chr17:5363549:T:A	0	5363549	A	T
17	chr17:5363707:G:T	0	5363707	T	G
17	chr17:5363865:GTT:G	0	5363865	G	GTT
17	chr17:5363962:A:G	0	5363962	G	A
17	chr17:5364818:G:T	0	5364818	T	G
17	chr17:5365042:A:T	0	5365042	T	A
17	chr17:5365417:A:G	0	5365417	G	A
17	chr17:5365553:A:G	0	5365553	G	A
17	chr17:5365888:T:C	0	5365888	C	T
17	chr17:5367052:G:A	0	5367052	A	G
17	chr17:5367119:T:C	0	5367119	C	T
17	chr17:5367320:A:G	0	5367320	G	A
17	chr17:5367533:T:G	0	5367533	G	T
17	chr17:5367895:C:T	0	5367895	T	C
17	chr17:5368509:A:G	0	5368509	G	A
17	chr17:5368909:C:A	0	5368909	A	C
17	chr17:5368959:C:T	0	5368959	T	C
17	chr17:5369413:G:A	0	5369413	A	G
17	chr17:5371652:T:C	0	5371652	C	T
17	chr17:5372368:C:T	0	5372368	T	C
17	chr17:5372400:G:A	0	5372400	A	G
17	chr17:5372623:G:A	0	5372623	A	G
17	chr17:5373236:A:T	0	5373236	T	A
17	chr17:5373639:G:C	0	5373639	C	G
17	chr17:5374434:A:T	0	5374434	T	A
17	chr17:5374885:G:A	0	5374885	A	G
17	chr17:5375228:GTTAT:G	0	5375228	G	GTTAT
17	chr17:5375760:A:C	0	5375760	C	A
17	chr17:5377145:T:C	0	5377145	C	T
17	chr17:5378694:T:C	0	5378694	C	T
17	chr17:5378805:C:T	0	5378805	T	C
17	chr17:5379466:C:T	0	5379466	T	C
17	chr17:5379468:C:T	0	5379468	T	C
17	chr17:5379944:T:C	0	5379944	C	T
17	chr17:5379957:A:G	0	5379957	G	A
17	chr17:5380614:C:T	0	5380614	T	C
17	chr17:5381185:T:C	0	5381185	C	T
17	chr17:5381403:A:G	0	5381403	G	A
17	chr17:5381691:TTTTC:T	0	5381691	T	TTTTC
17	chr17:5381927:C:T	0	5381927	T	C
17	chr17:5382617:T:C	0	5382617	C	T
17	chr17:5383759:TTTATC:T	0	5383759	T	TTTATC
17	chr17:5383977:AG:A	0	5383977	A	AG
17	chr17:5384626:G:C	0	5384626	C	G
17	chr17:5384859:A:T	0	5384859	T	A
17	chr17:5384883:C:T	0	5384883	T	C
17	chr17:5385449:CA:C	0	5385449	C	CA
17	chr17:5385474:G:C	0	5385474	C	G
17	chr17:5385663:T:C	0	5385663	C	T
17	chr17:5385708:G:A	0	5385708	A	G
17	chr17:5386260:A:G	0	5386260	G	A
17	chr17:5386356:C:T	0	5386356	T	C
17	chr17:5386713:T:C	0	5386713	C	T
17	chr17:5387279:G:A	0	5387279	A	G
17	chr17:5387361:A:C	0	5387361	C	A
17	chr17:5387383:G:A	0	5387383	A	G
17	chr17:5387504:C:A	0	5387504	A	C
17	chr17:5387956:AAAAT:A	0	5387956	A	AAAAT
17	chr17:5388234:T:C	0	5388234	C	T
17	chr17:5388390:G:A	0	5388390	A	G
17	chr17:5388542:T:C	0	5388542	C	T
17	chr17:5389442:C:T	0	5389442	T	C
17	chr17:5389888:T:C	0	5389888	C	T
17	chr17:5390642:T:C	0	5390642	C	T
17	chr17:5390857:G:A	0	5390857	A	G
17	chr17:5391130:C:T	0	5391130	T	C
17	chr17:5391656:T:A	0	5391656	A	T
17	chr17:5391681:A:G	0	5391681	G	A
17	chr17:5391982:G:GT	0	5391982	GT	G
17	chr17:5392037:T:C	0	5392037	C	T
17	chr17:5392051:T:C	0	5392051	C	T
17	chr17:5392182:C:T	0	5392182	T	C
17	chr17:5392208:T:C	0	5392208	C	T
17	chr17:5392633:C:A	0	5392633	A	C
17	chr17:5392739:C:T	0	5392739	T	C
17	chr17:5393230:C:T	0	5393230	T	C
17	chr17:5393259:C:T	0	5393259	T	C
17	chr17:5393476:A:G	0	5393476	G	A
17	chr17:5393521:G:C	0	5393521	C	G
17	chr17:5393635:A:G	0	5393635	G	A
17	chr17:5393689:A:G	0	5393689	G	A
17	chr17:5393718:A:G	0	5393718	G	A
17	chr17:5393829:T:C	0	5393829	C	T
17	chr17:5394030:A:G	0	5394030	G	A
17	chr17:5394231:A:G	0	5394231	G	A
17	chr17:5394441:A:G	0	5394441	G	A
17	chr17:5394446:C:G	0	5394446	G	C
17	chr17:5394676:A:C	0	5394676	C	A
17	chr17:5395000:C:T	0	5395000	T	C
17	chr17:5395076:G:A	0	5395076	A	G
17	chr17:5395170:T:C	0	5395170	C	T
17	chr17:5395472:T:C	0	5395472	C	T
17	chr17:5395738:G:A	0	5395738	A	G
17	chr17:5396036:C:T	0	5396036	T	C
17	chr17:5396039:C:T	0	5396039	T	C
17	chr17:5396354:C:G	0	5396354	G	C
17	chr17:5396630:T:C	0	5396630	C	T
17	chr17:5396863:T:C	0	5396863	C	T
17	chr17:5396885:A:G	0	5396885	G	A
17	chr17:5397722:CTT:C	0	5397722	C	CTT
17	chr17:5398136:G:C	0	5398136	C	G
17	chr17:5398146:CAAG:C	0	5398146	C	CAAG
17	chr17:5398391:C:T	0	5398391	T	C
17	chr17:5398486:G:A	0	5398486	A	G
17	chr17:5399134:A:G	0	5399134	G	A
17	chr17:5399325:T:C	0	5399325	C	T
17	chr17:5399458:T:C	0	5399458	C	T
17	chr17:5399895:G:A	0	5399895	A	G
17	chr17:5400117:G:A	0	5400117	A	G
17	chr17:5400173:A:G	0	5400173	G	A
17	chr17:5400352:T:C	0	5400352	C	T
17	chr17:5400427:T:C	0	5400427	C	T
17	chr17:5401255:T:C	0	5401255	C	T
17	chr17:5401443:T:C	0	5401443	C	T
17	chr17:5402050:T:C	0	5402050	C	T
17	chr17:5402567:C:G	0	5402567	G	C
17	chr17:5402727:G:C	0	5402727	C	G
17	chr17:5403144:G:A	0	5403144	A	G
17	chr17:5403351:C:T	0	5403351	T	C
17	chr17:5403764:T:C	0	5403764	C	T
17	chr17:5403869:C:A	0	5403869	A	C
17	chr17:5404461:G:A	0	5404461	A	G
17	chr17:5404512:G:A	0	5404512	A	G
17	chr17:5404517:C:T	0	5404517	T	C
17	chr17:5404988:G:A	0	5404988	A	G
17	chr17:5405057:C:T	0	5405057	T	C
17	chr17:5405283:G:A	0	5405283	A	G
17	chr17:5406391:T:C	0	5406391	C	T
17	chr17:5406801:A:C	0	5406801	C	A
17	chr17:5407091:T:G	0	5407091	G	T
17	chr17:5408018:CT:C	0	5408018	C	CT
17	chr17:5409238:G:C	0	5409238	C	G
17	chr17:5409352:C:T	0	5409352	T	C
17	chr17:5409572:A:G	0	5409572	G	A
17	chr17:5409766:T:C	0	5409766	C	T
17	chr17:5409832:T:A	0	5409832	A	T
17	chr17:5410202:C:T	0	5410202	T	C
17	chr17:5411479:A:G	0	5411479	G	A
17	chr17:5411636:C:T	0	5411636	T	C
17	chr17:5411769:G:A	0	5411769	A	G
17	chr17:5411979:C:T	0	5411979	T	C
17	chr17:5412182:C:T	0	5412182	T	C
17	chr17:5413177:GC:G	0	5413177	G	GC
17	chr17:5413422:T:C	0	5413422	C	T
17	chr17:5413445:C:T	0	5413445	T	C
17	chr17:5413449:T:C	0	5413449	C	T
17	chr17:5413619:C:T	0	5413619	T	C
17	chr17:5413688:A:C	0	5413688	C	A
17	chr17:5414172:C:A	0	5414172	A	C
17	chr17:5414290:G:C	0	5414290	C	G
17	chr17:5414349:C:T	0	5414349	T	C
17	chr17:5414848:T:C	0	5414848	C	T
17	chr17:5415683:G:A	0	5415683	A	G
17	chr17:5415733:C:G	0	5415733	G	C
17	chr17:5415894:C:T	0	5415894	T	C
17	chr17:5415974:G:A	0	5415974	A	G
17	chr17:5416300:C:A	0	5416300	A	C
17	chr17:5416428:A:C	0	5416428	C	A
17	chr17:5416724:T:A	0	5416724	A	T
17	chr17:5417118:A:G	0	5417118	G	A
17	chr17:5417908:A:G	0	5417908	G	A
17	chr17:5418786:C:T	0	5418786	T	C
17	chr17:5419949:C:T	0	5419949	T	C
17	chr17:5420669:C:T	0	5420669	T	C
17	chr17:5420816:T:C	0	5420816	C	T
17	chr17:5420887:G:A	0	5420887	A	G
17	chr17:5420916:C:T	0	5420916	T	C
17	chr17:5421086:A:C	0	5421086	C	A
17	chr17:5421268:C:T	0	5421268	T	C
17	chr17:5421516:C:T	0	5421516	T	C
17	chr17:5421646:G:T	0	5421646	T	G
17	chr17:5422046:CTCTT:C	0	5422046	C	CTCTT
17	chr17:5422468:G:A	0	5422468	A	G
17	chr17:5422488:A:C	0	5422488	C	A
17	chr17:5422769:C:T	0	5422769	T	C
17	chr17:5422825:C:G	0	5422825	G	C
17	chr17:5422842:G:A	0	5422842	A	G
17	chr17:5422858:C:T	0	5422858	T	C
17	chr17:5423021:C:T	0	5423021	T	C
17	chr17:5424208:C:T	0	5424208	T	C
17	chr17:5424252:T:C	0	5424252	C	T
17	chr17:5424302:A:T	0	5424302	T	A
17	chr17:5424607:C:G	0	5424607	G	C
17	chr17:5424653:C:T	0	5424653	T	C
17	chr17:5424835:T:C	0	5424835	C	T
17	chr17:5425313:G:A	0	5425313	A	G
17	chr17:5425341:T:C	0	5425341	C	T
17	chr17:5425428:T:C	0	5425428	C	T
17	chr17:5425658:CTTTA:C	0	5425658	C	CTTTA
17	chr17:5425879:C:T	0	5425879	T	C
17	chr17:5426501:T:G	0	5426501	G	T
17	chr17:5426739:CAA:C	0	5426739	C	CAA
17	chr17:5426796:A:G	0	5426796	G	A
17	chr17:5426866:A:G	0	5426866	G	A
17	chr17:5427639:C:G	0	5427639	G	C
17	chr17:5428576:A:G	0	5428576	G	A
17	chr17:5429962:G:A	0	5429962	A	G
17	chr17:5430866:G:C	0	5430866	C	G
17	chr17:5430922:A:T	0	5430922	T	A
17	chr17:5432432:C:T	0	5432432	T	C
17	chr17:5432738:G:A	0	5432738	A	G
17	chr17:5432868:A:G	0	5432868	G	A
17	chr17:5433471:G:T	0	5433471	T	G
17	chr17:5435463:G:C	0	5435463	C	G
17	chr17:5435670:T:C	0	5435670	C	T
17	chr17:5435739:G:A	0	5435739	A	G
17	chr17:5436999:T:C	0	5436999	C	T
17	chr17:5437068:TC:T	0	5437068	T	TC
17	chr17:5437483:C:T	0	5437483	T	C
17	chr17:5437493:T:C	0	5437493	C	T
17	chr17:5437745:A:G	0	5437745	G	A
17	chr17:5438429:A:G	0	5438429	G	A
17	chr17:5438554:T:C	0	5438554	C	T
17	chr17:5439959:G:A	0	5439959	A	G
17	chr17:5441155:AGGCAGTTCCT:A	0	5441155	A	AGGCAGTTCCT
17	chr17:5441504:G:GA	0	5441504	GA	G
17	chr17:5442902:C:G	0	5442902	G	C
17	chr17:5443030:AAATT:A	0	5443030	A	AAATT
17	chr17:5443764:T:C	0	5443764	C	T
17	chr17:5444636:A:T	0	5444636	T	A
17	chr17:5445828:C:T	0	5445828	T	C
17	chr17:5446088:C:T	0	5446088	T	C
17	chr17:5446235:A:G	0	5446235	G	A
17	chr17:5447564:T:C	0	5447564	C	T
17	chr17:5447565:G:A	0	5447565	A	G
17	chr17:5448471:A:G	0	5448471	G	A
17	chr17:5448610:T:C	0	5448610	C	T
17	chr17:5450769:A:G	0	5450769	G	A
17	chr17:5450884:G:C	0	5450884	C	G
17	chr17:5451385:G:A	0	5451385	A	G
17	chr17:5451890:G:A	0	5451890	A	G
17	chr17:5452447:G:A	0	5452447	A	G
17	chr17:5453593:C:T	0	5453593	T	C
17	chr17:5455351:C:T	0	5455351	T	C
17	chr17:5455870:G:A	0	5455870	A	G
17	chr17:5456518:A:G	0	5456518	G	A
17	chr17:5457540:G:C	0	5457540	C	G
17	chr17:5457755:G:T	0	5457755	T	G
17	chr17:5457905:A:G	0	5457905	G	A
17	chr17:5458046:G:A	0	5458046	A	G
17	chr17:5458925:C:T	0	5458925	T	C
17	chr17:5460166:T:C	0	5460166	C	T
17	chr17:5460303:T:C	0	5460303	C	T
17	chr17:5460653:C:T	0	5460653	T	C
17	chr17:5460748:C:A	0	5460748	A	C
17	chr17:5461353:T:C	0	5461353	C	T
17	chr17:5464334:AAAC:A	0	5464334	A	AAAC
17	chr17:5464991:G:A	0	5464991	A	G
17	chr17:5466613:T:C	0	5466613	C	T
17	chr17:5466692:GA:G	0	5466692	G	GA
17	chr17:5467367:G:T	0	5467367	T	G
17	chr17:5467502:T:C	0	5467502	C	T
17	chr17:5467611:C:T	0	5467611	T	C
17	chr17:5468563:C:G	0	5468563	G	C
17	chr17:5469082:G:A	0	5469082	A	G
17	chr17:5469370:T:C	0	5469370	C	T
17	chr17:5470636:A:G	0	5470636	G	A
17	chr17:5472435:G:A	0	5472435	A	G
17	chr17:5473138:T:C	0	5473138	C	T
17	chr17:5473527:G:GT	0	5473527	GT	G
17	chr17:5474352:A:G	0	5474352	G	A
17	chr17:5475369:C:T	0	5475369	T	C
17	chr17:5475614:C:T	0	5475614	T	C
17	chr17:5476450:A:C	0	5476450	C	A
17	chr17:5476696:G:A	0	5476696	A	G
17	chr17:5476775:C:A	0	5476775	A	C
17	chr17:5477722:C:A	0	5477722	A	C
17	chr17:5478547:C:T	0	5478547	T	C
17	chr17:5478676:A:G	0	5478676	G	A
17	chr17:5478711:C:T	0	5478711	T	C
17	chr17:5478872:T:C	0	5478872	C	T
17	chr17:5478882:C:T	0	5478882	T	C
17	chr17:5479931:A:G	0	5479931	G	A
17	chr17:5480795:TCAAA:T	0	5480795	T	TCAAA
17	chr17:5481007:T:C	0	5481007	C	T
17	chr17:5481976:T:C	0	5481976	C	T
17	chr17:5482078:C:A	0	5482078	A	C
17	chr17:5482705:A:G	0	5482705	G	A
17	chr17:5483223:T:C	0	5483223	C	T
17	chr17:5483567:G:A	0	5483567	A	G
17	chr17:5484428:G:T	0	5484428	T	G
17	chr17:5485248:T:TCAAC	0	5485248	TCAAC	T
17	chr17:5485794:T:C	0	5485794	C	T
17	chr17:5486568:C:T	0	5486568	T	C
17	chr17:5486742:A:T	0	5486742	T	A
17	chr17:5486767:G:A	0	5486767	A	G
17	chr17:5486808:A:G	0	5486808	G	A
17	chr17:5486887:G:C	0	5486887	C	G
17	chr17:5487384:T:C	0	5487384	C	T
17	chr17:5487425:C:G	0	5487425	G	C
17	chr17:5487714:G:T	0	5487714	T	G
17	chr17:5487763:C:T	0	5487763	T	C
17	chr17:5487869:T:G	0	5487869	G	T
17	chr17:5487886:G:A	0	5487886	A	G
17	chr17:5488370:G:A	0	5488370	A	G
17	chr17:5488841:C:T	0	5488841	T	C
17	chr17:5488853:A:C	0	5488853	C	A
17	chr17:5489699:T:TGTTCCTTA	0	5489699	TGTTCCTTA	T
17	chr17:5489769:C:T	0	5489769	T	C
17	chr17:5490111:G:A	0	5490111	A	G
17	chr17:5490141:T:C	0	5490141	C	T
17	chr17:5490204:A:G	0	5490204	G	A
17	chr17:5490283:C:T	0	5490283	T	C
17	chr17:5490770:G:T	0	5490770	T	G
17	chr17:5490884:T:C	0	5490884	C	T
17	chr17:5490928:G:A	0	5490928	A	G
17	chr17:5491010:C:A	0	5491010	A	C
17	chr17:5491259:A:G	0	5491259	G	A
17	chr17:5491287:T:C	0	5491287	C	T
17	chr17:5491320:A:G	0	5491320	G	A
17	chr17:5491343:C:T	0	5491343	T	C
17	chr17:5491425:C:T	0	5491425	T	C
17	chr17:5492014:G:A	0	5492014	A	G
17	chr17:5492051:C:G	0	5492051	G	C
17	chr17:5492063:G:A	0	5492063	A	G
17	chr17:5492143:A:G	0	5492143	G	A
17	chr17:5492157:C:G	0	5492157	G	C
17	chr17:5492198:T:A	0	5492198	A	T
17	chr17:5492310:G:A	0	5492310	A	G
17	chr17:5492401:A:G	0	5492401	G	A
17	chr17:5492439:C:G	0	5492439	G	C
17	chr17:5492440:A:G	0	5492440	G	A
17	chr17:5492495:C:G	0	5492495	G	C
17	chr17:5492563:T:C	0	5492563	C	T
17	chr17:5492634:C:A	0	5492634	A	C
17	chr17:5492994:G:A	0	5492994	A	G
17	chr17:5493377:C:T	0	5493377	T	C
17	chr17:5493415:T:C	0	5493415	C	T
17	chr17:5493802:A:G	0	5493802	G	A
17	chr17:5493883:G:T	0	5493883	T	G
17	chr17:5493957:C:G	0	5493957	G	C
17	chr17:5494081:T:C	0	5494081	C	T
17	chr17:5494228:A:G	0	5494228	G	A
17	chr17:5494240:T:C	0	5494240	C	T
17	chr17:5494416:T:C	0	5494416	C	T
17	chr17:5494451:T:C	0	5494451	C	T
17	chr17:5494539:G:A	0	5494539	A	G
17	chr17:5494824:G:A	0	5494824	A	G
17	chr17:5494914:A:G	0	5494914	G	A
17	chr17:5495220:A:G	0	5495220	G	A
17	chr17:5496857:G:A	0	5496857	A	G
17	chr17:5497430:C:T	0	5497430	T	C
17	chr17:5498386:C:T	0	5498386	T	C
17	chr17:5499614:CT:C	0	5499614	C	CT
17	chr17:5500950:C:T	0	5500950	T	C
17	chr17:5501161:C:A	0	5501161	A	C
17	chr17:5501481:G:A	0	5501481	A	G
17	chr17:5501677:T:C	0	5501677	C	T
17	chr17:5502507:T:C	0	5502507	C	T
17	chr17:5502509:T:C	0	5502509	C	T
17	chr17:5502966:C:T	0	5502966	T	C
17	chr17:5503215:G:A	0	5503215	A	G
17	chr17:5503473:G:A	0	5503473	A	G
17	chr17:5503597:CTCTG:C	0	5503597	C	CTCTG
17	chr17:5503783:G:C	0	5503783	C	G
17	chr17:5503949:C:T	0	5503949	T	C
17	chr17:5505314:G:A	0	5505314	A	G
17	chr17:5505326:A:G	0	5505326	G	A
17	chr17:5505597:C:G	0	5505597	G	C
17	chr17:5505777:G:T	0	5505777	T	G
17	chr17:5506065:G:A	0	5506065	A	G
17	chr17:5506304:A:G	0	5506304	G	A
17	chr17:5506826:C:T	0	5506826	T	C
17	chr17:5506890:A:G	0	5506890	G	A
17	chr17:5506938:T:G	0	5506938	G	T
17	chr17:5507179:G:A	0	5507179	A	G
17	chr17:5507460:C:T	0	5507460	T	C
17	chr17:5507745:C:T	0	5507745	T	C
17	chr17:5507782:G:A	0	5507782	A	G
17	chr17:5507861:C:T	0	5507861	T	C
17	chr17:5507873:C:T	0	5507873	T	C
17	chr17:5507994:C:T	0	5507994	T	C
17	chr17:5508044:G:C	0	5508044	C	G
17	chr17:5508157:G:T	0	5508157	T	G
17	chr17:5508284:C:T	0	5508284	T	C
17	chr17:5508290:T:C	0	5508290	C	T
17	chr17:5509041:C:T	0	5509041	T	C
17	chr17:5509330:T:C	0	5509330	C	T
17	chr17:5509334:C:T	0	5509334	T	C
17	chr17:5509502:G:A	0	5509502	A	G
17	chr17:5509592:A:C	0	5509592	C	A
17	chr17:5509612:C:A	0	5509612	A	C
17	chr17:5509617:G:T	0	5509617	T	G
17	chr17:5509659:G:A	0	5509659	A	G
17	chr17:5509704:T:C	0	5509704	C	T
17	chr17:5509718:C:T	0	5509718	T	C
17	chr17:5509784:C:T	0	5509784	T	C
17	chr17:5510110:C:T	0	5510110	T	C
17	chr17:5510296:T:C	0	5510296	C	T
17	chr17:5510560:T:C	0	5510560	C	T
17	chr17:5510684:T:A	0	5510684	A	T
17	chr17:5510902:C:T	0	5510902	T	C
17	chr17:5511152:C:T	0	5511152	T	C
17	chr17:5511718:A:C	0	5511718	C	A
17	chr17:5511917:C:G	0	5511917	G	C
17	chr17:5512303:C:T	0	5512303	T	C
17	chr17:5512596:G:A	0	5512596	A	G
17	chr17:5512719:T:TA	0	5512719	TA	T
17	chr17:5514236:C:T	0	5514236	T	C
17	chr17:5514702:A:G	0	5514702	G	A
17	chr17:5514748:G:C	0	5514748	C	G
17	chr17:5515479:G:A	0	5515479	A	G
17	chr17:5515835:C:A	0	5515835	A	C
17	chr17:5515873:A:G	0	5515873	G	A
17	chr17:5515892:G:GT	0	5515892	GT	G
17	chr17:5515958:C:T	0	5515958	T	C
17	chr17:5516565:C:T	0	5516565	T	C
17	chr17:5517008:C:T	0	5517008	T	C
17	chr17:5517685:T:A	0	5517685	A	T
17	chr17:5518233:T:C	0	5518233	C	T
17	chr17:5519784:C:A	0	5519784	A	C
17	chr17:5520004:A:G	0	5520004	G	A
17	chr17:5520722:T:C	0	5520722	C	T
17	chr17:5521056:G:A	0	5521056	A	G
17	chr17:5521287:G:A	0	5521287	A	G
17	chr17:5521384:T:C	0	5521384	C	T
17	chr17:5521452:G:T	0	5521452	T	G
17	chr17:5521671:G:A	0	5521671	A	G
17	chr17:5521757:T:C	0	5521757	C	T
17	chr17:5521873:G:A	0	5521873	A	G
17	chr17:5521934:C:T	0	5521934	T	C
17	chr17:5522104:C:T	0	5522104	T	C
17	chr17:5522698:T:G	0	5522698	G	T
17	chr17:5523382:G:A	0	5523382	A	G
17	chr17:5523403:C:T	0	5523403	T	C
17	chr17:5523795:T:C	0	5523795	C	T
17	chr17:5523866:T:C	0	5523866	C	T
17	chr17:5523947:G:A	0	5523947	A	G
17	chr17:5523985:G:A	0	5523985	A	G
17	chr17:5524011:C:T	0	5524011	T	C
17	chr17:5524275:T:C	0	5524275	C	T
17	chr17:5524603:G:A	0	5524603	A	G
17	chr17:5524774:C:T	0	5524774	T	C
17	chr17:5525220:C:T	0	5525220	T	C
17	chr17:5525448:G:C	0	5525448	C	G
17	chr17:5526393:C:T	0	5526393	T	C
17	chr17:5526771:C:T	0	5526771	T	C
```
