## Supplementary material for "Characterization of shared and ancestry-specific signals driving complex traits using multi-ancestry fine-mapping": mesusieoutput

```
                 eur          afr      eur_afr
   [1,] 0.0003112533 0.0002510256 1.029417e-04
   [2,] 0.0002626984 0.0001913166 6.407812e-05
   [3,] 0.0002630888 0.0002838094 8.323274e-05
   [4,] 0.0002590009 0.0002686535 8.488453e-05
   [5,] 0.0002628901 0.0001514662 5.023487e-05
   [6,] 0.0002625828 0.0002256852 7.536406e-05
   [7,] 0.0002650596 0.0001450067 4.653398e-05
   [8,] 0.0002625994 0.0002306741 7.682921e-05
   [9,] 0.0002648715 0.0002918207 8.932572e-05
  [10,] 0.0002799456 0.0001585259 4.713882e-05
  [11,] 0.0002663870 0.0002873393 8.146486e-05
  [12,] 0.0002626273 0.0002242450 7.463463e-05
  [13,] 0.0002643316 0.0002408816 7.453261e-05
  [14,] 0.0002676740 0.0001780124 5.709384e-05
  [15,] 0.0003351516 0.0004203478 1.250711e-04
  [16,] 0.0002645556 0.0003617689 1.101758e-04
  [17,] 0.0002629341 0.0002215085 7.383525e-05
  [18,] 0.0002812529 0.0001436674 5.217108e-05
  [19,] 0.0002643089 0.0002994692 9.161566e-05
  [20,] 0.0002629215 0.0002044511 6.796152e-05
  [21,] 0.0002629164 0.0002032186 6.758672e-05
  [22,] 0.0002626273 0.0002290893 7.636752e-05
  [23,] 0.0002628993 0.0002034925 6.772828e-05
  [24,] 0.0002641235 0.0002824810 8.697185e-05
  [25,] 0.0002638072 0.0001257902 4.203229e-05
  [26,] 0.0002686010 0.0001868944 5.840450e-05
  [27,] 0.0002647301 0.0002729725 8.505652e-05
  [28,] 0.0002641349 0.0002929734 8.995276e-05
  [29,] 0.0002630268 0.0002022717 6.719408e-05
  [30,] 0.0002625486 0.0001937229 6.455451e-05
  [31,] 0.0002959108 0.0004815439 1.426411e-04
  [32,] 0.0002652491 0.0002693523 7.810441e-05
  [33,] 0.0002647668 0.0003465626 1.053121e-04
  [34,] 0.0002784159 0.0001352632 4.358886e-05
  [35,] 0.0002653573 0.0002523740 7.677369e-05
  [36,] 0.0002625922 0.0002136220 7.115154e-05
  [37,] 0.0002628942 0.0002027839 6.752825e-05
  [38,] 0.0002630668 0.0002033642 6.747459e-05
  [39,] 0.0002641383 0.0004166195 1.274188e-04
  [40,] 0.0002626014 0.0001944356 6.484600e-05
  [41,] 0.0002740992 0.0001730416 5.092807e-05
  [42,] 0.0002626105 0.0001940379 6.473228e-05
  [43,] 0.0002675334 0.0002002058 6.107586e-05
  [44,] 0.0002672229 0.0002057440 6.351184e-05
  [45,] 0.0002631703 0.0002071223 7.087650e-05
  [46,] 0.0002607469 0.0001902899 6.023805e-05
  [47,] 0.0002614158 0.0001298406 4.258737e-05
  [48,] 0.0002670495 0.0001998388 6.898006e-05
  [49,] 0.0002673088 0.0001430402 4.510168e-05
  [50,] 0.0002615336 0.0001803263 6.015817e-05
  [51,] 0.0002614814 0.0001813656 6.041697e-05
  [52,] 0.0002627704 0.0002081819 6.927541e-05
  [53,] 0.0002593368 0.0001747212 5.687652e-05
  [54,] 0.0002621373 0.0002012428 6.599218e-05
  [55,] 0.0002621352 0.0002596960 8.437905e-05
  [56,] 0.0002628128 0.0002274967 7.795800e-05
  [57,] 0.0002611542 0.0020751417 6.558011e-04
  [58,] 0.0002621153 0.0002187043 7.251746e-05
  [59,] 0.0002621305 0.0002156755 7.157751e-05
  [60,] 0.0002613761 0.0001699130 5.774047e-05
  [61,] 0.0002615376 0.0001651120 5.778588e-05
  [62,] 0.0002622815 0.0001819066 6.454167e-05
  [63,] 0.0002622544 0.0002168496 7.172153e-05
  [64,] 0.0002623076 0.0002173562 7.181531e-05
  [65,] 0.0002612672 0.0002350023 7.290483e-05
  [66,] 0.0002613530 0.0002328460 7.227314e-05
  [67,] 0.0002622184 0.0002155029 7.146764e-05
  [68,] 0.0002618407 0.0002394492 7.358849e-05
  [69,] 0.0002604766 0.0001404057 4.788159e-05
  [70,] 0.0002632246 0.0001469272 5.118629e-05
  [71,] 0.0002621631 0.0002410595 7.401934e-05
  [72,] 0.0002625111 0.0002140607 7.085154e-05
  [73,] 0.0002605018 0.0002497612 7.794761e-05
  [74,] 0.0002623959 0.0002139088 7.078573e-05
  [75,] 0.0002617479 0.0001644026 5.446948e-05
  [76,] 0.0002617813 0.0001630487 5.407120e-05
  [77,] 0.0002627115 0.0002133213 7.074949e-05
  [78,] 0.0002642664 0.0004995999 1.393356e-04
  [79,] 0.0002611787 0.0014226967 4.490147e-04
  [80,] 0.0002612276 0.0014235092 4.469855e-04
  [81,] 0.0002632213 0.0065159351 1.887727e-03
  [82,] 0.0002623138 0.0002256366 7.660384e-05
  [83,] 0.0002599250 0.0002025497 6.544721e-05
  [84,] 0.0002637708 0.0011898167 3.521166e-04
  [85,] 0.0002625749 0.0002098742 7.049826e-05
  [86,] 0.0002624292 0.0002191663 7.419765e-05
  [87,] 0.0002634704 0.0007407744 2.247630e-04
  [88,] 0.0002615720 0.0002030110 6.742925e-05
  [89,] 0.0002617528 0.0017540192 4.849634e-04
  [90,] 0.0002629628 0.0038647103 1.153419e-03
  [91,] 0.0002634465 0.0007205392 2.190054e-04
  [92,] 0.0002633425 0.0009389478 2.844466e-04
  [93,] 0.0002590724 0.0001693101 5.621543e-05
  [94,] 0.0002630583 0.0029532200 8.795000e-04
  [95,] 0.0002639707 0.0008203206 2.439993e-04
  [96,] 0.0002638197 0.0011613713 3.435225e-04
  [97,] 0.0002592485 0.0052843055 1.544414e-03
  [98,] 0.0002621643 0.0002294980 7.791830e-05
  [99,] 0.0002590861 0.0002412486 7.896291e-05
 [100,] 0.0002598653 0.0003055610 1.074273e-04
 [101,] 0.0002628453 0.0001998717 6.735336e-05
 [102,] 0.0002632718 0.0006310142 2.223453e-04
 [103,] 0.0002619812 0.0002978236 1.006198e-04
 [104,] 0.0002590634 0.0003554892 1.113028e-04
 [105,] 0.0002619446 0.0002366272 7.632273e-05
 [106,] 0.0002586377 0.0003378001 1.086132e-04
 [107,] 0.0002585118 0.0002285044 7.513934e-05
 [108,] 0.0002617842 0.0001491859 5.009371e-05
 [109,] 0.0002591535 0.0001957967 6.289618e-05
 [110,] 0.0002625812 0.0001756507 6.063664e-05
 [111,] 0.0002627885 0.0001476447 4.911115e-05
 [112,] 0.0002638055 0.0001554514 5.351863e-05
 [113,] 0.0002629532 0.0002500959 8.341995e-05
 [114,] 0.0002590962 0.0002753142 9.342489e-05
 [115,] 0.0002628903 0.0002048203 6.704115e-05
 [116,] 0.0002633364 0.0001780737 5.982474e-05
 [117,] 0.0002633668 0.0001776196 5.964134e-05
 [118,] 0.0002632940 0.0001784009 5.927106e-05
 [119,] 0.0002666998 0.0001900651 6.921166e-05
 [120,] 0.0002682967 0.0001568540 5.551295e-05
 [121,] 0.0002627534 0.0001472089 4.904237e-05
 [122,] 0.0002687934 0.0001509945 6.200877e-05
 [123,] 0.0002680804 0.0001520022 5.318883e-05
 [124,] 0.0002677285 0.0001534664 5.378684e-05
 [125,] 0.0002634078 0.0002213249 8.105629e-05
 [126,] 0.0002627473 0.0014600085 4.913534e-04
 [127,] 0.0002627850 0.0001503914 5.264979e-05
 [128,] 0.0002631131 0.0002131585 7.756379e-05
 [129,] 0.0002646867 0.0002426936 9.083970e-05
 [130,] 0.0002604418 0.0001391302 4.729149e-05
 [131,] 0.0002627055 0.0002739574 9.228193e-05
 [132,] 0.0002609110 0.0001464181 4.976747e-05
 [133,] 0.0002642380 0.0002682896 7.855192e-05
 [134,] 0.0002598407 0.0001517566 4.894190e-05
 [135,] 0.0002620418 0.0002496710 8.403356e-05
 [136,] 0.0002614404 0.0001381839 4.477086e-05
 [137,] 0.0002624530 0.0002936802 9.480233e-05
 [138,] 0.0002596103 0.0003162076 1.108354e-04
 [139,] 0.0002618495 0.0001734732 5.838587e-05
 [140,] 0.0002589117 0.0001539604 5.040835e-05
 [141,] 0.0002594196 0.0001257138 4.163944e-05
 [142,] 0.0002588698 0.0001454681 4.786715e-05
 [143,] 0.0002589564 0.0001551044 5.071262e-05
 [144,] 0.0002617101 0.0002585887 8.538388e-05
 [145,] 0.0002617217 0.0002608382 8.599096e-05
 [146,] 0.0002599338 0.0001824428 5.831711e-05
 [147,] 0.0002586145 0.0001320722 4.383840e-05
 [148,] 0.0002639358 0.0002226059 7.149076e-05
 [149,] 0.0002591939 0.0001299288 4.291988e-05
 [150,] 0.0002592395 0.0001285460 4.297770e-05
 [151,] 0.0002592406 0.0001249083 4.152477e-05
 [152,] 0.0002635996 0.0002150510 7.142321e-05
 [153,] 0.0002612356 0.0001810019 5.956280e-05
 [154,] 0.0002611763 0.0001979038 6.575731e-05
 [155,] 0.0002588635 0.0002013480 6.595108e-05
 [156,] 0.0002614116 0.0002198499 7.377241e-05
 [157,] 0.0002602599 0.0002566545 8.791069e-05
 [158,] 0.0002637085 0.0002155488 7.184405e-05
 [159,] 0.0002588106 0.0001845356 6.103690e-05
 [160,] 0.0002612840 0.0002757279 9.921101e-05
 [161,] 0.0002644542 0.0013725295 5.181347e-04
 [162,] 0.0002588980 0.0001804845 5.923435e-05
 [163,] 0.0002616248 0.0003192148 1.098404e-04
 [164,] 0.0002643878 0.0004697425 1.714145e-04
 [165,] 0.0002619879 0.0002566977 8.713924e-05
 [166,] 0.0002589546 0.0002178699 7.125414e-05
 [167,] 0.0002637439 0.0002128259 7.047106e-05
 [168,] 0.0002618922 0.0002572765 8.700252e-05
 [169,] 0.0002617765 0.0007713184 2.664672e-04
 [170,] 0.0002589134 0.0002806836 9.235064e-05
 [171,] 0.0002628740 0.0001741284 5.777685e-05
 [172,] 0.0002629420 0.0002210627 7.288001e-05
 [173,] 0.0002630925 0.0002235375 7.382764e-05
 [174,] 0.0002605358 0.0001312411 4.390607e-05
 [175,] 0.0002595809 0.0001388556 4.679546e-05
 [176,] 0.0002631421 0.0002398092 7.876424e-05
 [177,] 0.0002589267 0.0004577989 1.500214e-04
 [178,] 0.0002604908 0.0011556850 4.120002e-04
 [179,] 0.0002589316 0.0005391349 1.774364e-04
 [180,] 0.0002589588 0.0005132202 1.664528e-04
 [181,] 0.0002640234 0.0001728356 5.827332e-05
 [182,] 0.0002599340 0.0006648634 2.381108e-04
 [183,] 0.0002606345 0.0005807011 2.125893e-04
 [184,] 0.0002629568 0.0001401268 4.668310e-05
 [185,] 0.0002607804 0.0009927955 3.676467e-04
 [186,] 0.0002600309 0.0003593986 1.275838e-04
 [187,] 0.0002604170 0.0003517086 1.257172e-04
 [188,] 0.0002602755 0.0003699574 1.319758e-04
 [189,] 0.0002593729 0.0004206246 1.468099e-04
 [190,] 0.0002597404 0.0024956925 9.003713e-04
 [191,] 0.0002632912 0.0001864746 6.114415e-05
 [192,] 0.0002600829 0.0001791394 5.838779e-05
 [193,] 0.0002633010 0.0001933270 6.322316e-05
 [194,] 0.0002608330 0.0003108554 1.116414e-04
 [195,] 0.0002669865 0.0008855091 3.805373e-04
 [196,] 0.0002616853 0.0018208837 7.034408e-04
 [197,] 0.0002606124 0.0004527473 1.608353e-04
 [198,] 0.0002629033 0.0016892998 6.751795e-04
 [199,] 0.0002631626 0.0002244073 7.311802e-05
 [200,] 0.0002629965 0.0017759780 7.125257e-04
 [201,] 0.0002631511 0.0002261273 7.368592e-05
 [202,] 0.0002675985 0.0002592959 1.003606e-04
 [203,] 0.0002623961 0.0001955328 6.171900e-05
 [204,] 0.0002622034 0.0016859121 6.617073e-04
 [205,] 0.0002631295 0.0002152248 7.038099e-05
 [206,] 0.0002629106 0.0011415740 4.502986e-04
 [207,] 0.0002596391 0.0001713647 5.880718e-05
 [208,] 0.0002631967 0.0002287227 7.437481e-05
 [209,] 0.0002620041 0.0015849330 6.176589e-04
 [210,] 0.0002593303 0.0001747105 5.628486e-05
 [211,] 0.0002652048 0.0014884567 6.358899e-04
 [212,] 0.0002649217 0.0004925141 1.938779e-04
 [213,] 0.0002638564 0.0003634956 1.384015e-04
 [214,] 0.0002628388 0.0001495923 4.990477e-05
 [215,] 0.0002619556 0.0002424503 8.051382e-05
 [216,] 0.0002628315 0.0001595155 5.314513e-05
 [217,] 0.0002619856 0.0002566425 8.513795e-05
 [218,] 0.0002659619 0.0002252210 8.137698e-05
 [219,] 0.0002655306 0.0003507175 1.334853e-04
 [220,] 0.0002686970 0.0002598821 1.009048e-04
 [221,] 0.0002671939 0.0003614906 1.427182e-04
 [222,] 0.0002658110 0.0001773024 6.404402e-05
 [223,] 0.0002636363 0.0002421403 8.522382e-05
 [224,] 0.0002634090 0.0003580173 1.251729e-04
 [225,] 0.0002632375 0.0002188934 7.451558e-05
 [226,] 0.0002634380 0.0001305610 4.386907e-05
 [227,] 0.0002632255 0.0002146141 7.292578e-05
 [228,] 0.0002633087 0.0002176848 7.424277e-05
 [229,] 0.0002635517 0.0004026742 1.493988e-04
 [230,] 0.0002639918 0.0002720143 9.735274e-05
 [231,] 0.0002633895 0.0004203964 1.473243e-04
 [232,] 0.0002710201 0.0001693146 6.290540e-05
 [233,] 0.0002724295 0.0001791220 6.776788e-05
 [234,] 0.0002721128 0.0001703765 6.376141e-05
 [235,] 0.0002726297 0.0001857436 7.081462e-05
 [236,] 0.0002628688 0.0002489031 8.062655e-05
 [237,] 0.0002735291 0.0001866876 7.161893e-05
 [238,] 0.0002727182 0.0001897093 7.261913e-05
 [239,] 0.0002636241 0.0002097166 7.195942e-05
 [240,] 0.0002635516 0.0002084849 7.145538e-05
 [241,] 0.0002615650 0.0001482237 4.961607e-05
 [242,] 0.0002614214 0.0001422629 4.835100e-05
 [243,] 0.0002627334 0.0004618993 1.786694e-04
 [244,] 0.0002618394 0.0002469362 8.404815e-05
 [245,] 0.0002622985 0.0002471027 8.243874e-05
 [246,] 0.0002624566 0.0003230277 1.173413e-04
 [247,] 0.0002595097 0.0001338864 4.440371e-05
 [248,] 0.0002622392 0.0002482496 8.284021e-05
 [249,] 0.0002612319 0.0001411714 4.553184e-05
 [250,] 0.0002626648 0.0002445737 7.551399e-05
 [251,] 0.0002597052 0.0001999191 6.855780e-05
 [252,] 0.0002595543 0.0001341145 4.411365e-05
 [253,] 0.0002624358 0.0002441575 7.563387e-05
 [254,] 0.0002656652 0.0001525947 4.956355e-05
 [255,] 0.0002628435 0.0001634469 5.438884e-05
 [256,] 0.0002629276 0.0002301015 7.139350e-05
 [257,] 0.0002624772 0.0002291718 7.768370e-05
 [258,] 0.0002632764 0.0001482375 4.920799e-05
 [259,] 0.0002653833 0.0001372652 4.598956e-05
 [260,] 0.0002641142 0.0001575037 5.075915e-05
 [261,] 0.0002622785 0.0002125159 6.854755e-05
 [262,] 0.0002601283 0.0003487539 1.131216e-04
 [263,] 0.0002632541 0.0001959268 6.671085e-05
 [264,] 0.0002603923 0.0004070465 1.300917e-04
 [265,] 0.0002618605 0.0002198638 7.535635e-05
 [266,] 0.0002614654 0.0002010843 6.383439e-05
 [267,] 0.0002603500 0.0004326456 1.384938e-04
 [268,] 0.0002603850 0.0004211200 1.345281e-04
 [269,] 0.0002604563 0.0004199451 1.336181e-04
 [270,] 0.0002619679 0.0002290964 7.279753e-05
 [271,] 0.0002632114 0.0001945058 6.611535e-05
 [272,] 0.0002600012 0.0002256244 7.343404e-05
 [273,] 0.0002620616 0.0001409480 4.818305e-05
 [274,] 0.0002613274 0.0002796607 8.784316e-05
 [275,] 0.0002632145 0.0001861028 6.315242e-05
 [276,] 0.0002604430 0.0001314212 4.375801e-05
 [277,] 0.0002634471 0.0001925632 6.002293e-05
 [278,] 0.0002630699 0.0001571625 5.274063e-05
 [279,] 0.0002629274 0.0002055423 6.948314e-05
 [280,] 0.0002617154 0.0001268175 4.253227e-05
 [281,] 0.0002617169 0.0003366121 1.050138e-04
 [282,] 0.0002620930 0.0001653014 5.357895e-05
 [283,] 0.0002614203 0.0003099234 9.818823e-05
 [284,] 0.0002618047 0.0002073348 7.018750e-05
 [285,] 0.0002625154 0.0002131879 7.100156e-05
 [286,] 0.0002626446 0.0001869602 6.209325e-05
 [287,] 0.0002612906 0.0001676532 5.474797e-05
 [288,] 0.0002590515 0.0001430304 4.746110e-05
 [289,] 0.0002628365 0.0002365543 8.072872e-05
 [290,] 0.0002590232 0.0001379779 4.575921e-05
 [291,] 0.0002615684 0.0002675677 8.562158e-05
 [292,] 0.0002592280 0.0001335859 4.429561e-05
 [293,] 0.0002627545 0.0002479317 8.285261e-05
 [294,] 0.0002633666 0.0009859420 3.797036e-04
 [295,] 0.0002629599 0.0001755068 5.908395e-05
 [296,] 0.0002614975 0.0003315931 1.053192e-04
 [297,] 0.0002615319 0.0001790897 5.878332e-05
 [298,] 0.0002615128 0.0003225668 1.025816e-04
 [299,] 0.0002615099 0.0003234988 1.028762e-04
 [300,] 0.0002632073 0.0003001069 1.082669e-04
 [301,] 0.0002615307 0.0003252256 1.032819e-04
 [302,] 0.0002625972 0.0002245736 7.674371e-05
 [303,] 0.0002590400 0.0001357785 4.495913e-05
 [304,] 0.0002589897 0.0001347933 4.468593e-05
 [305,] 0.0002619201 0.0002003315 6.662595e-05
 [306,] 0.0002628941 0.0002866092 1.024041e-04
 [307,] 0.0002591019 0.0001836562 5.971654e-05
 [308,] 0.0002613704 0.0003075188 9.875805e-05
 [309,] 0.0002603907 0.0001716025 5.620437e-05
 [310,] 0.0002589003 0.0001356219 4.498338e-05
 [311,] 0.0002627188 0.0002159647 7.397591e-05
 [312,] 0.0002611770 0.0001754734 5.738047e-05
 [313,] 0.0002602392 0.0001257463 4.173744e-05
 [314,] 0.0002587915 0.0001382594 4.598757e-05
 [315,] 0.0002601113 0.0001256971 4.179094e-05
 [316,] 0.0002595450 0.0001365156 4.512786e-05
 [317,] 0.0002596650 0.0001276187 4.219895e-05
 [318,] 0.0002600382 0.0001285149 4.237207e-05
 [319,] 0.0002616291 0.0001573573 5.185002e-05
 [320,] 0.0002627545 0.0001948654 6.516688e-05
 [321,] 0.0002616449 0.0001548215 5.110076e-05
 [322,] 0.0002617035 0.0001520970 5.032668e-05
 [323,] 0.0002606690 0.0001281220 4.302186e-05
 [324,] 0.0002604385 0.0001304490 4.390326e-05
 [325,] 0.0002594817 0.0008586416 2.602746e-04
 [326,] 0.0002628474 0.0001881648 6.268476e-05
 [327,] 0.0002605898 0.0001644607 5.253030e-05
 [328,] 0.0002630064 0.0002421133 8.142014e-05
 [329,] 0.0002629153 0.0002092673 6.840840e-05
 [330,] 0.0002614645 0.0003647418 1.075013e-04
 [331,] 0.0002632924 0.0003971517 1.231437e-04
 [332,] 0.0002628767 0.0003677220 1.054747e-04
 [333,] 0.0002629581 0.0002193368 7.365161e-05
 [334,] 0.0002608578 0.0052284540 1.828144e-03
 [335,] 0.0002642957 0.0003133650 1.162589e-04
 [336,] 0.0002642418 0.0003021688 1.116142e-04
 [337,] 0.0002645160 0.0002845174 8.725944e-05
 [338,] 0.0002640000 0.0003004582 1.103907e-04
 [339,] 0.0002628612 0.0003133044 1.056746e-04
 [340,] 0.0002634629 0.0003969533 1.222987e-04
 [341,] 0.0002636465 0.0005319806 1.591519e-04
 [342,] 0.0002634941 0.0002931071 9.202768e-05
 [343,] 0.0002637548 0.0003087599 1.121103e-04
 [344,] 0.0002634017 0.0002874410 9.062045e-05
 [345,] 0.0002635263 0.0002829394 8.907845e-05
 [346,] 0.0002609868 0.0013083478 4.585009e-04
 [347,] 0.0002675478 0.0003664413 1.455413e-04
 [348,] 0.0002612809 0.0066278402 2.392321e-03
 [349,] 0.0002595030 0.0002150304 6.995371e-05
 [350,] 0.0002647936 0.0003697032 1.405785e-04
 [351,] 0.0002627739 0.0002899737 9.755008e-05
 [352,] 0.0002653419 0.0004805672 1.882055e-04
 [353,] 0.0002624845 0.0003106647 9.801100e-05
 [354,] 0.0002627514 0.0002587895 8.503637e-05
 [355,] 0.0002628361 0.0002352730 7.473834e-05
 [356,] 0.0002634769 0.0002457991 7.951751e-05
 [357,] 0.0002624314 0.0006783962 2.092395e-04
 [358,] 0.0002627817 0.0002168485 7.249213e-05
 [359,] 0.0002624118 0.0006481625 2.003146e-04
 [360,] 0.0002620127 0.0002457407 8.211039e-05
 [361,] 0.0002626387 0.0001862933 6.207564e-05
 [362,] 0.0002618829 0.0002595033 8.820834e-05
 [363,] 0.0002622318 0.0003005400 1.037854e-04
 [364,] 0.0002623351 0.0003038931 1.054697e-04
 [365,] 0.0002628043 0.0003632924 1.244674e-04
 [366,] 0.0002605385 0.0012039973 3.872050e-04
 [367,] 0.0002612294 0.0002171520 7.048774e-05
 [368,] 0.0002625775 0.0003615382 1.211061e-04
 [369,] 0.0002608868 0.0019459253 6.760820e-04
 [370,] 0.0002610960 0.0002280206 7.533280e-05
 [371,] 0.0002629320 0.0007436962 2.279401e-04
 [372,] 0.0002623758 0.0002478253 8.346230e-05
 [373,] 0.0002623377 0.0002476916 8.335959e-05
 [374,] 0.0002605454 0.0018986755 6.095175e-04
 [375,] 0.0002623939 0.0002456824 8.236706e-05
 [376,] 0.0002605072 0.0019137026 6.098971e-04
 [377,] 0.0002605663 0.0020014455 6.393521e-04
 [378,] 0.0002605790 0.0020292498 6.465628e-04
 [379,] 0.0002604355 0.0009097352 3.004790e-04
 [380,] 0.0002605148 0.0017776022 5.770521e-04
 [381,] 0.0002605368 0.0020313123 6.544192e-04
 [382,] 0.0002622322 0.0002487208 8.407757e-05
 [383,] 0.0002605699 0.0016483583 5.273202e-04
 [384,] 0.0002607220 0.0027940206 9.407197e-04
 [385,] 0.0002625224 0.0012689990 3.846130e-04
 [386,] 0.0002605845 0.0016753984 5.345769e-04
 [387,] 0.0002618127 0.0038444131 1.209393e-03
 [388,] 0.0002617934 0.0029690568 9.759318e-04
 [389,] 0.0002617025 0.0008157534 2.604047e-04
 [390,] 0.0002615691 0.0015665240 5.120287e-04
 [391,] 0.0002617829 0.0010992166 3.472171e-04
 [392,] 0.0002617319 0.0011441928 3.626400e-04
 [393,] 0.0002616971 0.0004135314 1.365722e-04
 [394,] 0.0002617369 0.0002102315 6.995983e-05
 [395,] 0.0002617441 0.0002109304 6.990118e-05
 [396,] 0.0002617543 0.0002107695 6.968937e-05
 [397,] 0.0002617449 0.0002078897 6.920460e-05
 [398,] 0.0002617675 0.0002141546 7.162178e-05
 [399,] 0.0002617702 0.0003534157 1.161631e-04
 [400,] 0.0002617338 0.0002171645 7.217725e-05
 [401,] 0.0002617031 0.0001992561 6.602387e-05
 [402,] 0.0002655304 0.0001790484 6.006183e-05
 [403,] 0.0002617213 0.0002214704 7.364731e-05
 [404,] 0.0002617213 0.0002098787 6.961182e-05
 [405,] 0.0002618563 0.0002559991 8.527241e-05
 [406,] 0.0002618614 0.0002608885 8.703078e-05
 [407,] 0.0002641948 0.0001791295 6.008094e-05
 [408,] 0.0002599562 0.0001386947 4.608939e-05
 [409,] 0.0002638832 0.0001789771 5.984739e-05
 [410,] 0.0002639631 0.0001795213 5.951324e-05
 [411,] 0.0002596205 0.0001373710 4.496456e-05
 [412,] 0.0002603095 0.0001402504 4.621508e-05
 [413,] 0.0002603230 0.0001387433 4.650778e-05
 [414,] 0.0002600641 0.0001388057 4.648665e-05
 [415,] 0.0002600323 0.0001394401 4.675636e-05
 [416,] 0.0002597927 0.0001610638 5.480420e-05
 [417,] 0.0002597834 0.0001437405 4.839372e-05
 [418,] 0.0002600965 0.0001514467 4.946453e-05
 [419,] 0.0002597284 0.0001339868 4.516884e-05
 [420,] 0.0002608704 0.0001879235 6.005241e-05
 [421,] 0.0002600990 0.0001827337 6.162223e-05
 [422,] 0.0002606369 0.0002216937 6.983852e-05
 [423,] 0.0002657083 0.0002187757 6.692131e-05
 [424,] 0.0002665197 0.0001773660 6.054749e-05
 [425,] 0.0002669983 0.0002018253 7.534586e-05
 [426,] 0.0002609638 0.0001970149 6.673064e-05
 [427,] 0.0002619029 0.0001433998 4.740599e-05
 [428,] 0.0002624787 0.0001373011 4.728183e-05
 [429,] 0.0002624436 0.0001698937 5.581365e-05
 [430,] 0.0002615368 0.0001711211 5.584856e-05
 [431,] 0.0002612727 0.0001933319 6.317842e-05
 [432,] 0.0002615212 0.0001585319 5.194908e-05
 [433,] 0.0002615452 0.0001484619 4.888239e-05
 [434,] 0.0002727153 0.0001512734 4.617372e-05
 [435,] 0.0002794092 0.0002948405 7.687399e-05
 [436,] 0.0002687662 0.0002013142 6.348205e-05
 [437,] 0.0002757315 0.0001386314 5.002305e-05
 [438,] 0.0002744600 0.0001479296 4.525992e-05
 [439,] 0.0002689558 0.0002035660 6.379384e-05
 [440,] 0.0002622440 0.0002560385 8.500004e-05
 [441,] 0.0002688421 0.0002152917 6.629175e-05
 [442,] 0.0002778561 0.0001315507 4.677122e-05
 [443,] 0.0002611691 0.0002119552 7.120280e-05
 [444,] 0.0002606530 0.0002087231 7.000718e-05
 [445,] 0.0002593229 0.0001434990 4.731666e-05
 [446,] 0.0002593422 0.0001438097 4.740619e-05
 [447,] 0.0002621322 0.0001869992 6.126210e-05
 [448,] 0.0002734562 0.0005777548 1.443397e-04
 [449,] 0.0002614328 0.0001674255 5.520868e-05
 [450,] 0.0002608621 0.0002483485 8.062317e-05
 [451,] 0.0002699677 0.0002089961 6.495362e-05
 [452,] 0.0002609677 0.0002414361 7.838407e-05
 [453,] 0.0002620422 0.0001761489 5.803607e-05
 [454,] 0.0002622530 0.0002587071 8.568250e-05
 [455,] 0.0002622435 0.0002538320 8.431565e-05
 [456,] 0.0002620991 0.0002336805 7.570379e-05
 [457,] 0.0002628168 0.0002338705 7.765554e-05
 [458,] 0.0002621663 0.0002368167 7.648613e-05
 [459,] 0.0002659342 0.0002937936 8.383412e-05
 [460,] 0.0002627060 0.0004145730 1.211291e-04
 [461,] 0.0002749256 0.0015732577 3.530667e-04
 [462,] 0.0002679173 0.0002000863 6.380159e-05
 [463,] 0.0002605421 0.0002380336 7.824212e-05
 [464,] 0.0002622443 0.0002649975 8.781602e-05
 [465,] 0.0002609361 0.0002033225 6.826059e-05
 [466,] 0.0002669173 0.0002235623 6.756657e-05
 [467,] 0.0002622460 0.0002529822 8.375165e-05
 [468,] 0.0002606802 0.0002265101 8.005850e-05
 [469,] 0.0002668035 0.0001997178 7.355827e-05
 [470,] 0.0002626499 0.0002597353 8.598338e-05
 [471,] 0.0002601118 0.0001941446 6.463681e-05
 [472,] 0.0002593143 0.0002087335 6.819091e-05
 [473,] 0.0002594823 0.0002962009 9.483939e-05
 [474,] 0.0002632526 0.0001605037 5.528127e-05
 [475,] 0.0002612198 0.0001412784 4.613740e-05
 [476,] 0.0002609696 0.0001446118 4.825975e-05
 [477,] 0.0002623530 0.0001782983 5.829409e-05
 [478,] 0.0002616908 0.0001339937 4.380954e-05
 [479,] 0.0002631201 0.0002207019 7.230206e-05
 [480,] 0.0002605033 0.0001378112 4.566258e-05
 [481,] 0.0002625671 0.0001328212 4.368696e-05
 [482,] 0.0002613798 0.0002386399 7.434739e-05
 [483,] 0.0002649068 0.0002695114 9.910897e-05
 [484,] 0.0002632548 0.0001894462 6.342666e-05
 [485,] 0.0002618970 0.0001721977 5.445883e-05
 [486,] 0.0002627145 0.0002389083 7.938497e-05
 [487,] 0.0002628352 0.0002696736 9.616518e-05
 [488,] 0.0002608175 0.0002494067 8.597667e-05
 [489,] 0.0002619192 0.0002788519 9.803608e-05
 [490,] 0.0002631742 0.0001684922 5.663564e-05
 [491,] 0.0002615573 0.0002767146 9.634769e-05
 [492,] 0.0002618069 0.0001542504 5.283113e-05
 [493,] 0.0002610949 0.0001566299 5.329419e-05
 [494,] 0.0002610338 0.0001584036 5.387911e-05
 [495,] 0.0002645178 0.0002829651 8.168753e-05
 [496,] 0.0002620366 0.0001649864 5.281637e-05
 [497,] 0.0002599983 0.0001307934 4.376592e-05
 [498,] 0.0002630053 0.0001651255 5.391504e-05
 [499,] 0.0002617024 0.0002617087 8.470776e-05
 [500,] 0.0002632360 0.0003144990 9.184007e-05
 [501,] 0.0002602087 0.0001327917 4.409754e-05
 [502,] 0.0002633874 0.0002095417 6.801956e-05
 [503,] 0.0002611382 0.0001320621 4.430864e-05
 [504,] 0.0002601385 0.0001402206 4.714595e-05
 [505,] 0.0002634655 0.0001966947 6.560750e-05
 [506,] 0.0002629799 0.0001660697 5.621000e-05
 [507,] 0.0002634401 0.0002214804 7.465128e-05
 [508,] 0.0002635946 0.0001610651 5.444436e-05
 [509,] 0.0002603876 0.0001383174 4.626212e-05
 [510,] 0.0002604729 0.0002656078 8.915060e-05
 [511,] 0.0002605242 0.0002531010 8.532904e-05
 [512,] 0.0002636675 0.0003374144 9.981225e-05
 [513,] 0.0002585837 0.0001945481 6.467758e-05
 [514,] 0.0002618300 0.0001488790 5.113471e-05
 [515,] 0.0002617257 0.0001478122 5.063850e-05
 [516,] 0.0002632708 0.0003995017 1.156966e-04
 [517,] 0.0002586603 0.0002632762 8.817607e-05
 [518,] 0.0002627428 0.0003028248 9.239886e-05
 [519,] 0.0002634407 0.0003109573 9.895871e-05
 [520,] 0.0002629674 0.0003524812 1.139148e-04
 [521,] 0.0002639748 0.0002502437 7.671361e-05
 [522,] 0.0002629916 0.0002358972 7.724221e-05
 [523,] 0.0002630344 0.0002960081 1.086697e-04
 [524,] 0.0002630047 0.0002960081 1.086091e-04
 [525,] 0.0002692565 0.0002822403 1.113152e-04
 [526,] 0.0002628984 0.0002203030 7.263163e-05
 [527,] 0.0002629330 0.0002466821 8.092003e-05
 [528,] 0.0002629475 0.0002873144 9.372173e-05
 [529,] 0.0002628396 0.0001660719 5.509814e-05
 [530,] 0.0002633819 0.0002319835 7.855406e-05
 [531,] 0.0002633463 0.0002294728 7.744710e-05
 [532,] 0.0002645496 0.0001373076 4.736705e-05
 [533,] 0.0002640556 0.0001317934 4.484891e-05
 [534,] 0.0002644686 0.0001936053 6.648281e-05
 [535,] 0.0002639528 0.0002083307 7.273815e-05
 [536,] 0.0002639534 0.0002737624 8.163763e-05
 [537,] 0.0002681596 0.0001307452 4.521000e-05
 [538,] 0.0002631126 0.0002304532 7.521700e-05
 [539,] 0.0002628825 0.0002530978 8.332873e-05
 [540,] 0.0002628574 0.0002438599 8.120117e-05
 [541,] 0.0002631585 0.0002103775 6.991895e-05
 [542,] 0.0002629571 0.0003108454 1.011853e-04
 [543,] 0.0002633235 0.0002408900 8.191748e-05
 [544,] 0.0002632589 0.0002420565 8.224077e-05
 [545,] 0.0002629261 0.0003328178 1.084944e-04
 [546,] 0.0002628636 0.0002423856 8.062603e-05
 [547,] 0.0002716125 0.0002083173 6.537868e-05
 [548,] 0.0002630251 0.0002181916 7.307563e-05
 [549,] 0.0002651898 0.0001834664 6.401405e-05
 [550,] 0.0002657595 0.0001764653 5.983827e-05
 [551,] 0.0002628708 0.0002742237 9.246689e-05
 [552,] 0.0002651095 0.0001333657 4.339366e-05
 [553,] 0.0002628818 0.0002702348 9.115377e-05
 [554,] 0.0002621043 0.0002576777 8.398458e-05
 [555,] 0.0002653322 0.0001285284 4.241517e-05
 [556,] 0.0002607023 0.0001682493 5.409093e-05
 [557,] 0.0002596391 0.0001331530 4.444563e-05
 [558,] 0.0002628918 0.0002425968 8.122732e-05
 [559,] 0.0002658729 0.0001289486 4.357476e-05
 [560,] 0.0002594853 0.0001288967 4.269026e-05
 [561,] 0.0002623543 0.0002295271 7.548690e-05
 [562,] 0.0002598727 0.0001386037 4.590506e-05
 [563,] 0.0002599315 0.0001890306 6.456940e-05
 [564,] 0.0002585954 0.0001311622 4.357229e-05
 [565,] 0.0002624554 0.0002705293 9.190793e-05
 [566,] 0.0002629263 0.0002227096 7.403325e-05
 [567,] 0.0002600979 0.0001479374 4.914048e-05
 [568,] 0.0002628953 0.0003618647 1.212408e-04
 [569,] 0.0002630082 0.0001344049 4.372362e-05
 [570,] 0.0002603314 0.0001307707 4.291063e-05
 [571,] 0.0002609253 0.0001336303 4.351160e-05
 [572,] 0.0002610701 0.0001699453 5.473046e-05
 [573,] 0.0002624817 0.0001269963 4.230864e-05
 [574,] 0.0002628934 0.0003632391 1.216052e-04
 [575,] 0.0002613149 0.0001965804 6.563935e-05
 [576,] 0.0002603082 0.0001336576 4.362330e-05
 [577,] 0.0002619010 0.0002454308 8.156785e-05
 [578,] 0.0002635475 0.0002419922 8.082717e-05
 [579,] 0.0002634608 0.0002671652 8.508553e-05
 [580,] 0.0002593684 0.0001540392 5.232701e-05
 [581,] 0.0002634405 0.0001849581 5.940831e-05
 [582,] 0.0002594649 0.0001527426 5.194177e-05
 [583,] 0.0002659106 0.0001826817 6.645791e-05
 [584,] 0.0002635482 0.0001391621 4.814955e-05
 [585,] 0.0002631493 0.0002324019 7.869501e-05
 [586,] 0.0002632230 0.0003147292 1.093304e-04
 [587,] 0.0002631180 0.0002475703 8.416415e-05
 [588,] 0.0002617356 0.0001497511 5.199980e-05
 [589,] 0.0002630655 0.0003264589 1.126381e-04
 [590,] 0.0002623225 0.0001554356 5.446161e-05
 [591,] 0.0002615311 0.0001587018 5.535003e-05
 [592,] 0.0002632120 0.0002336235 7.924098e-05
 [593,] 0.0002672096 0.0001665585 5.954322e-05
 [594,] 0.0002608597 0.0001320920 4.442304e-05
 [595,] 0.0002593720 0.0001451718 4.769828e-05
 [596,] 0.0002696170 0.0002838779 1.129842e-04
 [597,] 0.0002629500 0.0001607794 5.370994e-05
 [598,] 0.0002670928 0.0001270932 4.228536e-05
 [599,] 0.0002652508 0.0001280292 4.285570e-05
 [600,] 0.0002637827 0.0002152668 7.324075e-05
 [601,] 0.0002629334 0.0001412366 4.715745e-05
 [602,] 0.0002626464 0.0002383162 7.771541e-05
 [603,] 0.0002637555 0.0002175840 7.418630e-05
 [604,] 0.0002623761 0.0002336066 7.783332e-05
 [605,] 0.0002629337 0.0001344763 4.484570e-05
 [606,] 0.0002744284 0.0001764689 6.557254e-05
 [607,] 0.0002679568 0.0001437198 4.721005e-05
 [608,] 0.0002634958 0.0003563147 1.262770e-04
 [609,] 0.0002635267 0.0003565950 1.265555e-04
 [610,] 0.0002629524 0.0001362786 4.536581e-05
 [611,] 0.0002676197 0.0002307081 7.434417e-05
 [612,] 0.0002711954 0.0001283291 4.263813e-05
 [613,] 0.0002624705 0.0002397277 7.805893e-05
 [614,] 0.0002691707 0.0001292425 4.228967e-05
 [615,] 0.0002756483 0.0001761127 6.599003e-05
 [616,] 0.0002689735 0.0001458389 4.801659e-05
 [617,] 0.0002756137 0.0001766679 6.606259e-05
 [618,] 0.0002633802 0.0002767513 9.542651e-05
 [619,] 0.0002629270 0.0001418951 4.731905e-05
 [620,] 0.0002637766 0.0002178301 7.430268e-05
 [621,] 0.0002688791 0.0002258210 7.391991e-05
 [622,] 0.0002765877 0.0001781853 6.716072e-05
 [623,] 0.0002654975 0.0001284447 4.244298e-05
 [624,] 0.0002625167 0.0002921705 1.033109e-04
 [625,] 0.0002727140 0.0001269494 4.218318e-05
 [626,] 0.0002731014 0.0001270901 4.216168e-05
 [627,] 0.0002714791 0.0001321270 4.274124e-05
 [628,] 0.0002634345 0.0001953387 6.744997e-05
 [629,] 0.0002751112 0.0001609796 6.083020e-05
 [630,] 0.0002835626 0.0001668540 6.153469e-05
 [631,] 0.0002627795 0.0002514113 8.550884e-05
 [632,] 0.0002785459 0.0001693390 6.393268e-05
 [633,] 0.0002695841 0.0002341052 7.864585e-05
 [634,] 0.0002625479 0.0002438651 8.104681e-05
 [635,] 0.0002814986 0.0001937540 7.242104e-05
 [636,] 0.0002753636 0.0001323143 4.478975e-05
 [637,] 0.0002827335 0.0001722541 6.407578e-05
 [638,] 0.0002639045 0.0002545412 8.148251e-05
 [639,] 0.0002785661 0.0001828682 6.724583e-05
 [640,] 0.0002697299 0.0001370482 4.670069e-05
 [641,] 0.0002833571 0.0001642459 5.823100e-05
 [642,] 0.0002630978 0.0002640634 9.049667e-05
 [643,] 0.0002878237 0.0001617285 9.268369e-05
 [644,] 0.0002668646 0.0001318939 4.290723e-05
 [645,] 0.0002671242 0.0001324326 4.538478e-05
 [646,] 0.0002674846 0.0001686590 5.135518e-05
 [647,] 0.0002626192 0.0002303511 7.657682e-05
 [648,] 0.0002612413 0.0001356629 4.462628e-05
 [649,] 0.0002671496 0.0001310034 4.454757e-05
 [650,] 0.0002680317 0.0001321009 4.286339e-05
 [651,] 0.0002676858 0.0001312555 4.273453e-05
 [652,] 0.0002615806 0.0001290722 4.280145e-05
 [653,] 0.0002707518 0.0002408219 9.478336e-05
 [654,] 0.0002657543 0.0001435414 5.073155e-05
 [655,] 0.0002637931 0.0002244623 8.193593e-05
 [656,] 0.0002641566 0.0002399664 8.109135e-05
 [657,] 0.0002612079 0.0002206180 7.820216e-05
 [658,] 0.0002616607 0.0002244654 8.021366e-05
 [659,] 0.0002616858 0.0002163782 7.318330e-05
 [660,] 0.0002598834 0.0002067452 7.014130e-05
 [661,] 0.0002592351 0.0003216684 1.106555e-04
 [662,] 0.0002607917 0.0002728124 9.697866e-05
 [663,] 0.0002628398 0.0003369174 1.097538e-04
 [664,] 0.0002613402 0.0006229111 2.354195e-04
 [665,] 0.0002668944 0.0002195599 8.288673e-05
 [666,] 0.0002615451 0.0002152724 6.978635e-05
 [667,] 0.0002619343 0.0005919086 2.275988e-04
 [668,] 0.0002630887 0.0002015269 7.297688e-05
 [669,] 0.0002635176 0.0001955176 7.092795e-05
 [670,] 0.0002607390 0.0002509750 8.398880e-05
 [671,] 0.0002621589 0.0004282686 1.382550e-04
 [672,] 0.0002618426 0.0001710662 6.017218e-05
 [673,] 0.0002627519 0.0002568415 8.373993e-05
 [674,] 0.0002619132 0.0005178998 1.966881e-04
 [675,] 0.0002633065 0.0010007987 4.105655e-04
 [676,] 0.0002620538 0.0001903014 6.302292e-05
 [677,] 0.0002611329 0.0002672637 9.168636e-05
 [678,] 0.0002654490 0.0001495682 5.308980e-05
 [679,] 0.0002617389 0.0005290532 2.002859e-04
 [680,] 0.0002657750 0.0002014762 7.476416e-05
 [681,] 0.0002621379 0.0003903178 1.267305e-04
 [682,] 0.0002638562 0.0001502402 5.305319e-05
 [683,] 0.0002620490 0.0003528997 1.155504e-04
 [684,] 0.0002637607 0.0002507084 8.031509e-05
 [685,] 0.0002650096 0.0001357738 4.712314e-05
 [686,] 0.0002622302 0.0002633255 8.794975e-05
 [687,] 0.0002613507 0.0003271160 1.181431e-04
 [688,] 0.0002650907 0.0004394861 1.775041e-04
 [689,] 0.0002655416 0.0001364563 4.752999e-05
 [690,] 0.0002620479 0.0003104979 1.018684e-04
 [691,] 0.0002649299 0.0001359990 4.720997e-05
 [692,] 0.0002631725 0.0001906485 6.879405e-05
 [693,] 0.0002676044 0.0001526014 5.479528e-05
 [694,] 0.0002618470 0.0002717886 9.532098e-05
 [695,] 0.0002641056 0.0001644678 5.890488e-05
 [696,] 0.0002618552 0.0002716000 9.468484e-05
 [697,] 0.0002620364 0.0006014698 2.315362e-04
 [698,] 0.0002620372 0.0003402188 1.113263e-04
 [699,] 0.0006692096 0.0002329017 2.214478e-04
 [700,] 0.0002621503 0.0004832045 1.556571e-04
 [701,] 0.0002616261 0.0002715780 9.528863e-05
 [702,] 0.0002629257 0.0001606049 5.359959e-05
 [703,] 0.0002606780 0.0006635079 2.443070e-04
 [704,] 0.0002659701 0.0006612199 1.756536e-04
 [705,] 0.0002606459 0.0008297154 3.079034e-04
 [706,] 0.0002761246 0.0001420785 4.762717e-05
 [707,] 0.0002598538 0.0002618836 9.145313e-05
 [708,] 0.0002599520 0.0002659098 9.314178e-05
 [709,] 0.0002756553 0.0001513695 4.606867e-05
 [710,] 0.0002629774 0.0001992246 6.707183e-05
 [711,] 0.0002758182 0.0002543208 7.158890e-05
 [712,] 0.0002620563 0.0002714314 9.579017e-05
 [713,] 0.0002628870 0.0002650304 8.839323e-05
 [714,] 0.0002744223 0.0002995135 8.184076e-05
 [715,] 0.0002603080 0.0002976283 1.056734e-04
 [716,] 0.0002599163 0.0003557750 1.257581e-04
 [717,] 0.0002606737 0.0003171391 1.139066e-04
 [718,] 0.0002605336 0.0001372211 4.586069e-05
 [719,] 0.0002662039 0.0004868163 1.325440e-04
 [720,] 0.0002604439 0.0003488656 1.250967e-04
 [721,] 0.0002601883 0.0003299118 1.172526e-04
 [722,] 0.0002599664 0.0003144981 1.109024e-04
 [723,] 0.0002600045 0.0003677660 1.305957e-04
 [724,] 0.0002610487 0.0002815676 1.013278e-04
 [725,] 0.0002608952 0.0002688207 9.136005e-05
 [726,] 0.0002630411 0.0001853330 6.259017e-05
 [727,] 0.0002750386 0.0001298991 4.405530e-05
 [728,] 0.0002647093 0.0003629946 1.039123e-04
 [729,] 0.0002642028 0.0001548329 5.453490e-05
 [730,] 0.0002677375 0.0003028022 8.458428e-05
 [731,] 0.0002705995 0.0002328426 6.618158e-05
 [732,] 0.0002616723 0.0002628724 8.804761e-05
 [733,] 0.0002748824 0.0001378006 4.518254e-05
 [734,] 0.0002616576 0.0002155620 7.140694e-05
 [735,] 0.0002616763 0.0002502996 8.215552e-05
 [736,] 0.0002604746 0.0002057232 6.833988e-05
 [737,] 0.0002616826 0.0002616379 8.579465e-05
 [738,] 0.0002651096 0.0002360112 7.696062e-05
 [739,] 0.0002743353 0.0001781719 5.907542e-05
 [740,] 0.0002624899 0.0001754472 6.073423e-05
 [741,] 0.0002641100 0.0002345117 7.712219e-05
 [742,] 0.0002616247 0.0002974195 8.924828e-05
 [743,] 0.0002630700 0.0002105744 7.298959e-05
 [744,] 0.0002635224 0.0001653295 5.634773e-05
 [745,] 0.0002647753 0.0002379113 7.730975e-05
 [746,] 0.0002648176 0.0002371499 7.736568e-05
 [747,] 0.0002663013 0.0001359315 4.576941e-05
 [748,] 0.0002637144 0.0001302893 4.260170e-05
 [749,] 0.0002621188 0.0002433482 8.098385e-05
 [750,] 0.0002626880 0.0001490276 5.002369e-05
 [751,] 0.0002613856 0.0001486092 4.954007e-05
 [752,] 0.0002640718 0.0001660402 5.952091e-05
 [753,] 0.0002613170 0.0001293508 4.265009e-05
 [754,] 0.0002629298 0.0001580102 5.260366e-05
 [755,] 0.0017145701 0.0001999255 5.672912e-04
 [756,] 0.0002612962 0.0001308635 4.296497e-05
 [757,] 0.0002638939 0.0001645652 5.707628e-05
 [758,] 0.0002591903 0.0001432712 4.796124e-05
 [759,] 0.0002614954 0.0001614978 5.345969e-05
 [760,] 0.0002598298 0.0001364699 4.498557e-05
 [761,] 0.0002599889 0.0001397683 4.578292e-05
 [762,] 0.0002598410 0.0001936167 6.670885e-05
 [763,] 0.0002622547 0.0001319858 4.483991e-05
 [764,] 0.0002655157 0.0001411814 4.927652e-05
 [765,] 0.0002619008 0.0001525115 5.070110e-05
 [766,] 0.0002622299 0.0002134437 7.057808e-05
 [767,] 0.0002619265 0.0001536977 5.109279e-05
 [768,] 0.0002619074 0.0001542441 5.131170e-05
 [769,] 0.0002619509 0.0001536177 5.100799e-05
 [770,] 0.0002619551 0.0001544755 5.127413e-05
 [771,] 0.0002619484 0.0001554124 5.158729e-05
 [772,] 0.0002619615 0.0001540493 5.112755e-05
 [773,] 0.0002619657 0.0001537800 5.103597e-05
 [774,] 0.0002619591 0.0001529664 5.078711e-05
 [775,] 0.0002619774 0.0001536734 5.098588e-05
 [776,] 0.0002619463 0.0001536275 5.102669e-05
 [777,] 0.0002619755 0.0001517843 5.039802e-05
 [778,] 0.0002619843 0.0001527397 5.068690e-05
 [779,] 0.0002619728 0.0001523383 5.058067e-05
 [780,] 0.0002620713 0.0001603846 5.300744e-05
 [781,] 0.0002608553 0.0001628400 5.629499e-05
 [782,] 0.0002629987 0.0002537741 8.384754e-05
 [783,] 0.0002600643 0.0002114998 6.905544e-05
 [784,] 0.0002614318 0.0002347887 7.783041e-05
 [785,] 0.0002673451 0.0002610191 9.790331e-05
 [786,] 0.0002597956 0.0002038316 6.720628e-05
 [787,] 0.0002596232 0.0002088178 6.875218e-05
 [788,] 0.0010416963 0.0002443668 3.476291e-04
 [789,] 0.0002616935 0.0002635042 8.523939e-05
 [790,] 0.0002708026 0.0001819898 6.854699e-05
 [791,] 0.0002622061 0.0002450069 8.197793e-05
 [792,] 0.0002635071 0.0002243368 8.235155e-05
 [793,] 0.0002666816 0.0002250901 8.387039e-05
 [794,] 0.0002618271 0.0002557648 8.286959e-05
 [795,] 0.0002675269 0.0001722068 5.807504e-05
 [796,] 0.0002618847 0.0002486122 8.086129e-05
 [797,] 0.0002611958 0.0002107589 6.971960e-05
 [798,] 0.0002587941 0.0001869786 6.201468e-05
 [799,] 0.0002614676 0.0001883353 6.284630e-05
 [800,] 0.0002613452 0.0001648018 5.531192e-05
 [801,] 0.0002649061 0.0001686194 5.611039e-05
 [802,] 0.0002609760 0.0002849617 9.724321e-05
 [803,] 0.0002641287 0.0002459678 8.122327e-05
 [804,] 0.0002608688 0.0003344915 1.213231e-04
 [805,] 0.0002609512 0.0003690200 1.261458e-04
 [806,] 0.0002643780 0.0002368496 8.405211e-05
 [807,] 0.0002631528 0.0001848380 6.392707e-05
 [808,] 0.0002611537 0.0004299717 1.494526e-04
 [809,] 0.0002636620 0.0004779689 1.778056e-04
 [810,] 0.0002624968 0.0002239054 7.734307e-05
 [811,] 0.0002622347 0.0001683699 5.696427e-05
 [812,] 0.0002629107 0.0002458855 8.088096e-05
 [813,] 0.0002600812 0.0002373525 7.486275e-05
 [814,] 0.0002620609 0.0001990467 6.759304e-05
 [815,] 0.0002605415 0.0002532386 7.872535e-05
 [816,] 0.0002619207 0.0001832150 6.166547e-05
 [817,] 0.0002618262 0.0005899118 2.024566e-04
 [818,] 0.0002598645 0.0001855885 6.185470e-05
 [819,] 0.0002627795 0.0001910442 6.384066e-05
 [820,] 0.0002615077 0.0005786793 1.862021e-04
 [821,] 0.0002590538 0.0001293082 4.287504e-05
 [822,] 0.0002601920 0.0002071098 7.015437e-05
 [823,] 0.0002627059 0.0008619792 3.170787e-04
 [824,] 0.0002603158 0.0002212918 7.102581e-05
 [825,] 0.0002625566 0.0002533748 8.426766e-05
 [826,] 0.0002708620 0.0002626082 1.023430e-04
 [827,] 0.0002595517 0.0002460626 8.031271e-05
 [828,] 0.0002624075 0.0002316430 7.929857e-05
 [829,] 0.0002624657 0.0002290176 7.678726e-05
 [830,] 0.0002610913 0.0002892756 9.880569e-05
 [831,] 0.0002625459 0.0001260793 4.176138e-05
 [832,] 0.0002593641 0.0002097361 7.123891e-05
 [833,] 0.0002596872 0.0002965130 1.030040e-04
 [834,] 0.0002592352 0.0001696381 5.588438e-05
 [835,] 0.0002618517 0.0002086948 6.955883e-05
 [836,] 0.0002591151 0.0001605667 5.319083e-05
 [837,] 0.0002600896 0.0001417899 4.628860e-05
 [838,] 0.0002596615 0.0001282559 4.241016e-05
 [839,] 0.0002623116 0.0002313863 7.892621e-05
 [840,] 0.0002597018 0.0001552809 5.051838e-05
 [841,] 0.0002616473 0.0001361035 4.526989e-05
 [842,] 0.0002626094 0.0002129221 6.955157e-05
 [843,] 0.0002627595 0.0002350214 7.718339e-05
 [844,] 0.0002617844 0.0002262203 7.574652e-05
 [845,] 0.0002609518 0.0001904553 6.442096e-05
 [846,] 0.0002653036 0.0002470448 8.154373e-05
 [847,] 0.0002616978 0.0002081907 6.924987e-05
 [848,] 0.0002617007 0.0002151602 7.156054e-05
 [849,] 0.0002621302 0.0002518190 8.155926e-05
 [850,] 0.0002618420 0.0002067041 6.960068e-05
 [851,] 0.0002640161 0.0001510560 5.312933e-05
 [852,] 0.0002623315 0.0002454873 7.953186e-05
 [853,] 0.0002634342 0.0001670697 5.633871e-05
 [854,] 0.0002617900 0.0002011771 6.749758e-05
 [855,] 0.0002618017 0.0002522642 8.515382e-05
 [856,] 0.0002617936 0.0002060731 6.916922e-05
 [857,] 0.0002617231 0.0002064816 6.895972e-05
 [858,] 0.0002630076 0.0001872632 6.699852e-05
 [859,] 0.0002644987 0.0001766035 6.363206e-05
 [860,] 0.0002633909 0.0002125451 7.748589e-05
 [861,] 0.0002614360 0.0001898770 6.652676e-05
 [862,] 0.0002602634 0.0002147415 7.172590e-05
 [863,] 0.0002632091 0.0001771961 6.137591e-05
 [864,] 0.0002626706 0.0001548506 5.422995e-05
 [865,] 0.0002628091 0.0001779982 6.344033e-05
 [866,] 0.0002634913 0.0002308416 8.267755e-05
 [867,] 0.0002608804 0.0001499909 4.914769e-05
 [868,] 0.0002592250 0.0002352757 7.812018e-05
 [869,] 0.0002631766 0.0001939395 6.814019e-05
 [870,] 0.0002630309 0.0002232899 7.941767e-05
 [871,] 0.0002633394 0.0001308417 4.425361e-05
 [872,] 0.0002630484 0.0002713454 9.801204e-05
 [873,] 0.0002626698 0.0002476341 8.362439e-05
 [874,] 0.0002638754 0.0002726280 9.997159e-05
 [875,] 0.0002593196 0.0001700069 5.586446e-05
 [876,] 0.0002635560 0.0002326987 8.370960e-05
 [877,] 0.0002632755 0.0001963264 6.913412e-05
 [878,] 0.0002629699 0.0002171255 7.690559e-05
 [879,] 0.0002602333 0.0001854176 6.121456e-05
 [880,] 0.0002592543 0.0001662872 5.555349e-05
 [881,] 0.0002616598 0.0002060658 7.010677e-05
 [882,] 0.0002628331 0.0001805459 6.252575e-05
 [883,] 0.0002601876 0.0004314348 1.426877e-04
 [884,] 0.0002637045 0.0001909034 6.721342e-05
 [885,] 0.0002634248 0.0002071144 7.346501e-05
 [886,] 0.0002601974 0.0003689035 1.213501e-04
 [887,] 0.0002602048 0.0002770203 9.188860e-05
 [888,] 0.0002613426 0.0001292551 4.304876e-05
 [889,] 0.0002617708 0.0002167651 7.547118e-05
 [890,] 0.0002622736 0.0002431590 8.084133e-05
 [891,] 0.0002619164 0.0002281814 7.585312e-05
 [892,] 0.0002617827 0.0002095640 7.195627e-05
 [893,] 0.0002628817 0.0002417729 8.042061e-05
 [894,] 0.0002633010 0.0002481459 8.107398e-05
 [895,] 0.0002632149 0.0002481539 8.353935e-05
 [896,] 0.0002642260 0.0002087478 6.695918e-05
 [897,] 0.0002625595 0.0002331908 7.746273e-05
 [898,] 0.0002602840 0.0002536136 8.459674e-05
 [899,] 0.0002623005 0.0002181126 7.858449e-05
 [900,] 0.0002611329 0.0001426168 4.897634e-05
 [901,] 0.0002603355 0.0002435488 8.247129e-05
 [902,] 0.0002603166 0.0002016999 6.666636e-05
 [903,] 0.0002602520 0.0001528609 5.095254e-05
 [904,] 0.0002602841 0.0001521799 5.076269e-05
 [905,] 0.0002602685 0.0001533789 5.115717e-05
 [906,] 0.0002602563 0.0001535062 5.118187e-05
 [907,] 0.0002602867 0.0001632171 5.454300e-05
 [908,] 0.0002622389 0.0003110300 1.041574e-04
 [909,] 0.0002642843 0.0001789954 6.252825e-05
 [910,] 0.0002602570 0.0001820200 6.088016e-05
 [911,] 0.0002625253 0.0001578050 5.279336e-05
 [912,] 0.0002603271 0.0001916804 6.440189e-05
 [913,] 0.0002616707 0.0001389970 4.754287e-05
 [914,] 0.0002602502 0.0001837285 6.143641e-05
 [915,] 0.0002597914 0.0001352289 4.486072e-05
 [916,] 0.0002624601 0.0001980165 7.110158e-05
 [917,] 0.0002597834 0.0001328265 4.411199e-05
 [918,] 0.0002647022 0.0002051658 7.372222e-05
 [919,] 0.0002597854 0.0001340617 4.450815e-05
 [920,] 0.0002597880 0.0001343582 4.458866e-05
 [921,] 0.0002629737 0.0001969427 7.107799e-05
 [922,] 0.0002625482 0.0002443428 8.126074e-05
 [923,] 0.0002602452 0.0001898158 6.347294e-05
 [924,] 0.0002649094 0.0001989097 7.127974e-05
 [925,] 0.0002649389 0.0001988114 7.125934e-05
 [926,] 0.0002605723 0.0001829657 6.190272e-05
 [927,] 0.0002625570 0.0002356579 7.824844e-05
 [928,] 0.0002597961 0.0001359648 4.506953e-05
 [929,] 0.0002659684 0.0001946498 7.037366e-05
 [930,] 0.0002606082 0.0001874371 6.355632e-05
 [931,] 0.0002625269 0.0001866167 6.234472e-05
 [932,] 0.0002626936 0.0002966903 1.016552e-04
 [933,] 0.0002622248 0.0001858443 6.622331e-05
 [934,] 0.0002598829 0.0001400485 4.627459e-05
 [935,] 0.0002625523 0.0002429420 8.070931e-05
 [936,] 0.0002606111 0.0001791544 6.063443e-05
 [937,] 0.0002597953 0.0001383400 4.584588e-05
 [938,] 0.0002597833 0.0001348947 4.478124e-05
 [939,] 0.0002598340 0.0001379002 4.570120e-05
 [940,] 0.0002597940 0.0001371014 4.544621e-05
 [941,] 0.0002621183 0.0001911607 6.819265e-05
 [942,] 0.0002621503 0.0001869343 6.659096e-05
 [943,] 0.0002597999 0.0001313457 4.367360e-05
 [944,] 0.0002647564 0.0001971228 7.045876e-05
 [945,] 0.0002625489 0.0002393318 7.955321e-05
 [946,] 0.0002598010 0.0001376063 4.559054e-05
 [947,] 0.0002626483 0.0002649155 9.033558e-05
 [948,] 0.0002598088 0.0001380085 4.570186e-05
 [949,] 0.0002598218 0.0001382255 4.574748e-05
 [950,] 0.0002605413 0.0001880783 6.364694e-05
 [951,] 0.0002597913 0.0002089563 6.999221e-05
 [952,] 0.0002607218 0.0001690019 5.791615e-05
 [953,] 0.0002603125 0.0001583467 5.252509e-05
 [954,] 0.0002605836 0.0001821831 6.166270e-05
 [955,] 0.0002598054 0.0001366500 4.527231e-05
 [956,] 0.0002605653 0.0001894578 6.419201e-05
 [957,] 0.0002598074 0.0001354434 4.487873e-05
 [958,] 0.0002626217 0.0002466231 8.385483e-05
 [959,] 0.0002620549 0.0001696455 5.987234e-05
 [960,] 0.0002605234 0.0001913492 6.477498e-05
 [961,] 0.0002625237 0.0001830886 6.112808e-05
 [962,] 0.0002625857 0.0001734081 6.159170e-05
 [963,] 0.0002598010 0.0001342274 4.449977e-05
 [964,] 0.0002648366 0.0002100808 7.587255e-05
 [965,] 0.0002612413 0.0001385819 4.726397e-05
 [966,] 0.0002604861 0.0001808275 6.100838e-05
 [967,] 0.0002700660 0.0001861701 6.384296e-05
 [968,] 0.0002605532 0.0002122791 7.198949e-05
 [969,] 0.0002597833 0.0001291207 4.289317e-05
 [970,] 0.0002604793 0.0001629285 5.467541e-05
 [971,] 0.0002599850 0.0001359015 4.484982e-05
 [972,] 0.0002598150 0.0001376184 4.557192e-05
 [973,] 0.0002625941 0.0002410833 8.186299e-05
 [974,] 0.0002602884 0.0001597584 5.309811e-05
 [975,] 0.0002604431 0.0001933785 6.527300e-05
 [976,] 0.0002597999 0.0001315760 4.364953e-05
 [977,] 0.0002607111 0.0002379681 8.078180e-05
 [978,] 0.0002601419 0.0001429188 4.737459e-05
 [979,] 0.0002627256 0.0002322169 7.926375e-05
 [980,] 0.0002598172 0.0001305598 4.330902e-05
 [981,] 0.0002653974 0.0002367389 8.741359e-05
 [982,] 0.0002604840 0.0001962485 6.639699e-05
 [983,] 0.0002597877 0.0001333051 4.421935e-05
 [984,] 0.0002597911 0.0001329159 4.408587e-05
 [985,] 0.0002598082 0.0001324119 4.389969e-05
 [986,] 0.0002605367 0.0001952846 6.618175e-05
 [987,] 0.0002605955 0.0001975821 6.711227e-05
 [988,] 0.0002598103 0.0001329390 4.406856e-05
 [989,] 0.0002606664 0.0001492211 5.120353e-05
 [990,] 0.0002653237 0.0002193029 8.013965e-05
 [991,] 0.0002603324 0.0001361846 4.518909e-05
 [992,] 0.0002598665 0.0001310392 4.342803e-05
 [993,] 0.0002626392 0.0002506514 8.533427e-05
 [994,] 0.0002608143 0.0001543827 5.323834e-05
 [995,] 0.0002599686 0.0001253909 4.168594e-05
 [996,] 0.0002625458 0.0002316861 7.703574e-05
 [997,] 0.0002604640 0.0001615393 5.399901e-05
 [998,] 0.0002624381 0.0001492673 4.990133e-05
 [999,] 0.0002600553 0.0001263483 4.190765e-05
[1000,] 0.0002618483 0.0011050179 3.420902e-04
[1001,] 0.0002628927 0.0002479103 8.816654e-05
[1002,] 0.0002650239 0.0001360482 4.741855e-05
[1003,] 0.0002630242 0.0001521464 5.096228e-05
[1004,] 0.0002625079 0.0002832908 9.137011e-05
[1005,] 0.0002619143 0.0001271403 4.238397e-05
[1006,] 0.0002626093 0.0001392942 4.627615e-05
[1007,] 0.0002627904 0.0002187489 7.221786e-05
[1008,] 0.0002628011 0.0002072327 6.856183e-05
[1009,] 0.0002607321 0.0001657988 5.562542e-05
[1010,] 0.0002654553 0.0001557309 5.510773e-05
[1011,] 0.0002648716 0.0002500179 9.235081e-05
[1012,] 0.0002598973 0.0001341043 4.528907e-05
[1013,] 0.0002597688 0.0002107874 6.918010e-05
[1014,] 0.0002610267 0.0001665097 5.600009e-05
[1015,] 0.0002588614 0.0001373188 4.594204e-05
[1016,] 0.0002588760 0.0001366892 4.573594e-05
[1017,] 0.0002587968 0.0001335454 4.457108e-05
[1018,] 0.0002651299 0.0002621429 9.764839e-05
[1019,] 0.0002627358 0.0002266802 7.464118e-05
[1020,] 0.0002627422 0.0002188041 7.229169e-05
[1021,] 0.0002590693 0.0001518608 5.120869e-05
[1022,] 0.0002609601 0.0001497079 5.139419e-05
[1023,] 0.0002613151 0.0001703940 5.768564e-05
[1024,] 0.0002611659 0.0001696409 5.730415e-05
[1025,] 0.0002648345 0.0003460094 1.309624e-04
[1026,] 0.0002627457 0.0002161071 7.133212e-05
[1027,] 0.0002590943 0.0001311768 4.375316e-05
[1028,] 0.0002635376 0.0001345180 4.616062e-05
[1029,] 0.0002593890 0.0001663140 5.663252e-05
[1030,] 0.0002629839 0.0001657699 5.810673e-05
[1031,] 0.0002631728 0.0001680182 5.908106e-05
[1032,] 0.0002595200 0.0001797914 6.158857e-05
[1033,] 0.0002628779 0.0001507807 5.228010e-05
[1034,] 0.0002611356 0.0001623548 5.429943e-05
[1035,] 0.0002607979 0.0001647730 5.551451e-05
[1036,] 0.0002634365 0.0001711796 6.035926e-05
[1037,] 0.0002629739 0.0001533562 5.329135e-05
[1038,] 0.0002609434 0.0001828202 6.253120e-05
[1039,] 0.0002644570 0.0002331255 8.492683e-05
[1040,] 0.0002654246 0.0001340901 4.516928e-05
[1041,] 0.0002589561 0.0001892666 6.358211e-05
[1042,] 0.0002639723 0.0001837046 6.418010e-05
[1043,] 0.0002661573 0.0001308188 4.321291e-05
[1044,] 0.0002612096 0.0002125979 7.066984e-05
[1045,] 0.0002609648 0.0001615030 5.399354e-05
[1046,] 0.0002644351 0.0002327580 8.475261e-05
[1047,] 0.0002654992 0.0001343376 4.534559e-05
[1048,] 0.0002627224 0.0002252561 7.424154e-05
[1049,] 0.0002596826 0.0001617113 5.527237e-05
[1050,] 0.0002654137 0.0001338837 4.497001e-05
[1051,] 0.0002654633 0.0001344749 4.542850e-05
[1052,] 0.0002627868 0.0002205804 7.274577e-05
[1053,] 0.0002595730 0.0001592840 5.430576e-05
[1054,] 0.0002597917 0.0001601549 5.480083e-05
[1055,] 0.0002627732 0.0002181228 7.205794e-05
[1056,] 0.0002653748 0.0001342273 4.526828e-05
[1057,] 0.0002594863 0.0001552505 5.278528e-05
[1058,] 0.0002653987 0.0001340108 4.504458e-05
[1059,] 0.0002648928 0.0001395155 4.554052e-05
[1060,] 0.0002595667 0.0001636820 5.581194e-05
[1061,] 0.0002600407 0.0001627735 5.587366e-05
[1062,] 0.0002645830 0.0002319202 8.457349e-05
[1063,] 0.0002602610 0.0001681806 5.794467e-05
[1064,] 0.0002596848 0.0002345761 8.150062e-05
[1065,] 0.0002599940 0.0001611376 5.330795e-05
[1066,] 0.0002708339 0.0001535784 7.956350e-05
[1067,] 0.0002613256 0.0002071999 7.000739e-05
[1068,] 0.0002621671 0.0001542873 5.070316e-05
[1069,] 0.0002613884 0.0001737938 5.905980e-05
[1070,] 0.0002594595 0.0001719087 5.833003e-05
[1071,] 0.0002619233 0.0001529634 5.073056e-05
[1072,] 0.0002613596 0.0002473148 8.713225e-05
[1073,] 0.0002593338 0.0001706802 5.605509e-05
[1074,] 0.0002615713 0.0001528631 5.076933e-05
[1075,] 0.0002609589 0.0002078445 7.197561e-05
[1076,] 0.0002614716 0.0002078141 7.265585e-05
[1077,] 0.0002594476 0.0018955884 6.524593e-04
[1078,] 0.0002614921 0.0001521203 5.057640e-05
[1079,] 0.0002615376 0.0001521666 5.058303e-05
[1080,] 0.0002589782 0.0003597457 1.203113e-04
[1081,] 0.0002588999 0.0003493178 1.139315e-04
[1082,] 0.0002614918 0.0001528755 5.077783e-05
[1083,] 0.0002606008 0.0002536692 8.785127e-05
[1084,] 0.0002589465 0.0003657758 1.218230e-04
[1085,] 0.0002590959 0.0001524955 5.093956e-05
[1086,] 0.0002591134 0.0001528395 5.109234e-05
[1087,] 0.0002600641 0.0001957888 6.543708e-05
[1088,] 0.0002617127 0.0002358851 7.938298e-05
[1089,] 0.0002620892 0.0001856322 6.337602e-05
[1090,] 0.0002599445 0.0002177887 7.258417e-05
[1091,] 0.0002599795 0.0001983120 6.609100e-05
[1092,] 0.0002616478 0.0005872509 1.961970e-04
[1093,] 0.0002599447 0.0002285211 7.444288e-05
[1094,] 0.0002598962 0.0002207297 7.222802e-05
[1095,] 0.0002621675 0.0001510677 5.055433e-05
[1096,] 0.0002603135 0.0002429483 7.768615e-05
[1097,] 0.0002590831 0.0001393249 4.630680e-05
[1098,] 0.0002611081 0.0002105306 7.169260e-05
[1099,] 0.0002597377 0.0002699443 9.195850e-05
[1100,] 0.0002628222 0.0002216996 7.624592e-05
[1101,] 0.0002606959 0.0003195286 1.091754e-04
[1102,] 0.0002587390 0.0002991724 9.668499e-05
[1103,] 0.0002590238 0.0009118239 3.084882e-04
[1104,] 0.0002592399 0.0001938643 6.375797e-05
[1105,] 0.0002629822 0.0002848835 9.946460e-05
[1106,] 0.0002593985 0.0002046148 6.519473e-05
[1107,] 0.0002612703 0.0002518460 7.859428e-05
[1108,] 0.0002589466 0.0001902257 6.288219e-05
[1109,] 0.0002622410 0.0003380174 1.008645e-04
[1110,] 0.0002627494 0.0001881472 6.436215e-05
[1111,] 0.0083014266 0.0002246528 2.642746e-03
[1112,] 0.0002611735 0.0001955745 6.661623e-05
[1113,] 0.0002700289 0.0001409504 4.423091e-05
[1114,] 0.0426672329 0.0001633892 1.446012e-02
[1115,] 0.0002632726 0.0002150911 7.633428e-05
[1116,] 0.0002618783 0.0004710843 1.626522e-04
[1117,] 0.0002624097 0.0003797226 1.357872e-04
[1118,] 0.0005405589 0.0001779368 1.829347e-04
[1119,] 0.0002622608 0.0002862118 1.000257e-04
[1120,] 0.0435864466 0.0001620698 1.472888e-02
[1121,] 0.0002589256 0.0001391294 4.590343e-05
[1122,] 0.1326969478 0.0001324920 4.344183e-02
[1123,] 0.0002591439 0.0001394635 4.644859e-05
[1124,] 0.0317432126 0.0001610241 1.073431e-02
[1125,] 0.0341903877 0.0001593137 1.156787e-02
[1126,] 0.0270101430 0.0001631475 9.150114e-03
[1127,] 0.0002684342 0.0001317332 4.243664e-05
[1128,] 0.0002618690 0.0001633541 5.430679e-05
[1129,] 0.0047685558 0.0002473398 1.603359e-03
[1130,] 0.0406608801 0.0001626690 1.377436e-02
[1131,] 0.0002629858 0.0002738032 8.933115e-05
[1132,] 0.0002598820 0.0001292222 4.255246e-05
[1133,] 0.0312921686 0.0001588167 1.054817e-02
[1134,] 0.0513827151 0.0001576560 1.731534e-02
[1135,] 0.0002622761 0.0002295963 7.651781e-05
[1136,] 0.0217063640 0.0001327259 7.353485e-03
[1137,] 0.0002613805 0.0001647741 5.574567e-05
[1138,] 0.0002606993 0.0001383158 4.647966e-05
[1139,] 0.0002609865 0.0001402965 5.511719e-05
[1140,] 0.0002633340 0.0007047722 2.724302e-04
[1141,] 0.0002629898 0.0001263332 4.222735e-05
[1142,] 0.0002671074 0.0002170107 7.976815e-05
[1143,] 0.0153608619 0.0001611323 5.183557e-03
[1144,] 0.0040847555 0.0002415207 1.372713e-03
[1145,] 0.0004509789 0.0002942435 1.472006e-04
[1146,] 0.0004387498 0.0002963315 1.431681e-04
[1147,] 0.0004358707 0.0002963130 1.422327e-04
[1148,] 0.0002668573 0.0002253014 8.371222e-05
[1149,] 0.0002596063 0.0002086318 6.913411e-05
[1150,] 0.0002688981 0.0002459155 9.519627e-05
[1151,] 0.0002626211 0.0004986891 1.829671e-04
[1152,] 0.0002613561 0.0001696633 5.709009e-05
[1153,] 0.0002613339 0.0001498134 5.065947e-05
[1154,] 0.0002602725 0.0001375239 4.609535e-05
[1155,] 0.0002620863 0.0001707724 5.807038e-05
[1156,] 0.0002633209 0.0001508732 5.094478e-05
[1157,] 0.0002739554 0.0002665935 1.062986e-04
[1158,] 0.0002621020 0.0001451023 4.987994e-05
[1159,] 0.0002634444 0.0001480639 4.864854e-05
[1160,] 0.0002613022 0.0001454150 4.777489e-05
[1161,] 0.0002613386 0.0001447243 4.767512e-05
[1162,] 0.0002625788 0.0002380172 7.896082e-05
[1163,] 0.0002621007 0.0002813905 9.128415e-05
[1164,] 0.0002633117 0.0001459266 4.824491e-05
[1165,] 0.0002620315 0.0001265926 4.233540e-05
[1166,] 0.0002649540 0.0002795271 1.035479e-04
[1167,] 0.0002628201 0.0004859957 1.755038e-04
[1168,] 0.0002692781 0.0002039629 7.412887e-05
[1169,] 0.0002606691 0.0001352508 4.470156e-05
[1170,] 0.0002655138 0.0002319686 7.089698e-05
[1171,] 0.0002623800 0.0001731608 5.424853e-05
[1172,] 0.0002608640 0.0001366891 4.553455e-05
[1173,] 0.0002721987 0.0002969765 1.206216e-04
[1174,] 0.0002670522 0.0002197590 7.712196e-05
[1175,] 0.0002665005 0.0002196197 7.674885e-05
[1176,] 0.0002626251 0.0001847608 6.451443e-05
[1177,] 0.0002652815 0.0002103274 6.363701e-05
[1178,] 0.0002620631 0.0004877327 1.716635e-04
[1179,] 0.0002623540 0.0001364109 4.512564e-05
[1180,] 0.0002629895 0.0008107245 3.107998e-04
[1181,] 0.0002620703 0.0002461324 8.040219e-05
[1182,] 0.0002686153 0.0002155666 7.976322e-05
[1183,] 0.0002605709 0.0002057191 6.445332e-05
[1184,] 0.0002638775 0.0002295858 7.101389e-05
[1185,] 0.0002708582 0.0002187324 8.199917e-05
[1186,] 0.0002623312 0.0007603103 2.800647e-04
[1187,] 0.0002640561 0.0002355401 7.234172e-05
[1188,] 0.0002703971 0.0002285806 8.534255e-05
[1189,] 0.0002693795 0.0002257960 8.305489e-05
[1190,] 0.0002622033 0.0005674130 2.051041e-04
[1191,] 0.0002619680 0.0001901698 6.301714e-05
[1192,] 0.0002709110 0.0002631754 1.009345e-04
[1193,] 0.0002615951 0.0001584682 5.004758e-05
[1194,] 0.0002624599 0.0001448447 4.770970e-05
[1195,] 0.0002608418 0.0001285245 4.269152e-05
[1196,] 0.0002608807 0.0001751652 5.817315e-05
[1197,] 0.0002608654 0.0001266613 4.208081e-05
[1198,] 0.0002608482 0.0001260268 4.189344e-05
[1199,] 0.0002608351 0.0001259863 4.189094e-05
[1200,] 0.0002620212 0.0002956350 9.879937e-05
[1201,] 0.0002620242 0.0002991810 1.000620e-04
[1202,] 0.0002608648 0.0001255820 4.175608e-05
[1203,] 0.0002608826 0.0001260558 4.188680e-05
[1204,] 0.0002608526 0.0001263175 4.198045e-05
[1205,] 0.0002608556 0.0001261029 4.191232e-05
[1206,] 0.0002608640 0.0001261693 4.192872e-05
[1207,] 0.0002608728 0.0001259910 4.187191e-05
[1208,] 0.0002608694 0.0001262681 4.196013e-05
[1209,] 0.0002608648 0.0001260970 4.190690e-05
[1210,] 0.0002608749 0.0001262065 4.193636e-05
[1211,] 0.0002608296 0.0001264620 4.203641e-05
[1212,] 0.0002608890 0.0001265983 4.205326e-05
[1213,] 0.0002608417 0.0001260688 4.190496e-05
[1214,] 0.0002608249 0.0001265065 4.205506e-05
[1215,] 0.0002608343 0.0001257354 4.180671e-05
[1216,] 0.0002608312 0.0001270825 4.223256e-05
[1217,] 0.0002608149 0.0001268156 4.217150e-05
[1218,] 0.0002608233 0.0001274423 4.235876e-05
[1219,] 0.0002608735 0.0001344212 4.485105e-05
[1220,] 0.0002608214 0.0001275366 4.239406e-05
[1221,] 0.0002608131 0.0001268822 4.219729e-05
[1222,] 0.0002608146 0.0001273308 4.233969e-05
[1223,] 0.0002608234 0.0001268882 4.217962e-05
[1224,] 0.0002608254 0.0001268568 4.216756e-05
[1225,] 0.0002608141 0.0001269932 4.223333e-05
[1226,] 0.0002621594 0.0002932603 9.960803e-05
[1227,] 0.0002662569 0.0001589071 5.640521e-05
[1228,] 0.0002608117 0.0001271153 4.228540e-05
[1229,] 0.0002660139 0.0001559515 5.502800e-05
[1230,] 0.0002608149 0.0001276947 4.248551e-05
[1231,] 0.0002608383 0.0001275255 4.236796e-05
[1232,] 0.0002608230 0.0001268186 4.215831e-05
[1233,] 0.0002608207 0.0001262409 4.197575e-05
[1234,] 0.0002608152 0.0001267641 4.215509e-05
[1235,] 0.0002653240 0.0001416865 4.865675e-05
[1236,] 0.0002608182 0.0001271006 4.225740e-05
[1237,] 0.0002608186 0.0001266595 4.211351e-05
[1238,] 0.0002608182 0.0001264273 4.203860e-05
[1239,] 0.0002608142 0.0001266962 4.213581e-05
[1240,] 0.0002608165 0.0001263729 4.202498e-05
[1241,] 0.0002608859 0.0001679052 5.594510e-05
[1242,] 0.0002608279 0.0001273719 4.233052e-05
[1243,] 0.0002608333 0.0001268600 4.216186e-05
[1244,] 0.0002616126 0.0004587437 1.517238e-04
[1245,] 0.0002646411 0.0001541813 5.443982e-05
[1246,] 0.0002639504 0.0001512024 5.069751e-05
[1247,] 0.0002610159 0.0001867430 6.214461e-05
[1248,] 0.0002655355 0.0002217755 8.247178e-05
[1249,] 0.0002598906 0.0002666405 8.902320e-05
[1250,] 0.0002674016 0.0004038225 1.645046e-04
[1251,] 0.0002597790 0.0001563471 5.207709e-05
[1252,] 0.0002597948 0.0001512712 5.056817e-05
[1253,] 0.0002629636 0.0002132337 7.133860e-05
[1254,] 0.0002651184 0.0014953161 6.262876e-04
[1255,] 0.0002646963 0.0002230291 8.200140e-05
[1256,] 0.0002622496 0.0001648555 5.794299e-05
[1257,] 0.0002593031 0.0001731272 5.749682e-05
[1258,] 0.0002628663 0.0003647304 1.230360e-04
[1259,] 0.0002666410 0.0002463121 8.210430e-05
[1260,] 0.0002626611 0.0002054640 7.422261e-05
[1261,] 0.0002613578 0.0015063776 5.442269e-04
[1262,] 0.0004490544 0.0002108703 1.487043e-04
[1263,] 0.0002628360 0.0003416513 1.134100e-04
[1264,] 0.0002616330 0.0004083411 1.336031e-04
[1265,] 0.0002625019 0.0001381023 4.752831e-05
[1266,] 0.0002628349 0.0003437503 1.142621e-04
[1267,] 0.0002624345 0.0001334406 4.558945e-05
[1268,] 0.0002628370 0.0003204754 1.063341e-04
[1269,] 0.0002622961 0.0001414890 4.733409e-05
[1270,] 0.0002631020 0.0001917926 6.496992e-05
[1271,] 0.0002649357 0.0001318276 4.415439e-05
[1272,] 0.0002642101 0.0001528212 5.249280e-05
[1273,] 0.0002624018 0.0001627901 5.414282e-05
[1274,] 0.0002645538 0.0001833872 6.210014e-05
[1275,] 0.0002694141 0.0002283779 8.819333e-05
[1276,] 0.0002638144 0.0003327230 1.258880e-04
[1277,] 0.0020934626 0.0002260779 7.003563e-04
[1278,] 0.0037679296 0.0001362233 1.230994e-03
[1279,] 0.0002714809 0.0002290323 8.981547e-05
[1280,] 0.0002643049 0.0002988236 8.833891e-05
[1281,] 0.0002715423 0.0001623181 5.959403e-05
[1282,] 0.0002726893 0.0001576687 7.094134e-05
[1283,] 0.0002608567 0.0001619406 5.411199e-05
[1284,] 0.0028605911 0.0001727743 9.562916e-04
[1285,] 0.0002633581 0.0002618546 8.978008e-05
[1286,] 0.0002648142 0.0002027560 6.368938e-05
[1287,] 0.0002647940 0.0001986373 6.263118e-05
[1288,] 0.0003379868 0.0001493260 1.107302e-04
[1289,] 0.0025061530 0.0001764621 8.425977e-04
[1290,] 0.0022412608 0.0001778107 7.548415e-04
[1291,] 0.0002649957 0.0001795564 6.171979e-05
[1292,] 0.0002633748 0.0001611107 5.203643e-05
[1293,] 0.0002622215 0.0001661080 5.394336e-05
[1294,] 0.0002611666 0.0003752028 1.195759e-04
[1295,] 0.0002618731 0.0001905120 6.200074e-05
[1296,] 0.0002618517 0.0001836600 5.988784e-05
[1297,] 0.0002617529 0.0001865114 6.098879e-05
[1298,] 0.0002628937 0.0003168779 1.064252e-04
[1299,] 0.0002612268 0.0003061633 9.779184e-05
[1300,] 0.0002619726 0.0001788068 5.820529e-05
[1301,] 0.0002608679 0.0002768654 9.075347e-05
[1302,] 0.0002621158 0.0001469549 4.850043e-05
[1303,] 0.0002622313 0.0001545523 5.171635e-05
[1304,] 0.0002616859 0.0001569758 5.174179e-05
[1305,] 0.0002616789 0.0001552136 5.119232e-05
[1306,] 0.0002609135 0.0002123565 6.956022e-05
[1307,] 0.0002616068 0.0001484968 4.922092e-05
[1308,] 0.0002618518 0.0001584063 5.142232e-05
[1309,] 0.0002630350 0.0001435840 4.732894e-05
[1310,] 0.0002613397 0.0001306377 4.339181e-05
[1311,] 0.0002628614 0.0002151368 7.015861e-05
[1312,] 0.0002626605 0.0001427696 4.726766e-05
[1313,] 0.0002629140 0.0003188739 1.075371e-04
[1314,] 0.0002633423 0.0002170021 7.463147e-05
[1315,] 0.0002632954 0.0002132397 7.317144e-05
[1316,] 0.0002633117 0.0002199367 7.562526e-05
[1317,] 0.0002629288 0.0001383083 4.610610e-05
[1318,] 0.0002629785 0.0002266907 7.591781e-05
[1319,] 0.0002627609 0.0001386397 4.593255e-05
[1320,] 0.0002616931 0.0001479045 4.887654e-05
[1321,] 0.0002608189 0.0002444065 7.972275e-05
[1322,] 0.0002632460 0.0002192238 7.521080e-05
[1323,] 0.0002632877 0.0002108910 7.231716e-05
[1324,] 0.0002628959 0.0003556983 1.196594e-04
[1325,] 0.0002633112 0.0002133664 7.326043e-05
[1326,] 0.0002611546 0.0001689009 5.626070e-05
[1327,] 0.0002622822 0.0001835463 6.180147e-05
[1328,] 0.0002622747 0.0001867916 6.288153e-05
[1329,] 0.0002614866 0.0001334833 4.433610e-05
[1330,] 0.0002619310 0.0001455683 4.820431e-05
[1331,] 0.0002631131 0.0002248258 7.484841e-05
[1332,] 0.0002607271 0.0001553773 5.280165e-05
[1333,] 0.0002618679 0.0001476682 4.965556e-05
[1334,] 0.0002629520 0.0002957544 1.003084e-04
[1335,] 0.0002631476 0.0003483692 1.210436e-04
[1336,] 0.0002631226 0.0003178023 1.098917e-04
[1337,] 0.0002693590 0.0001575227 5.533151e-05
[1338,] 0.0002718228 0.0001686690 6.273655e-05
[1339,] 0.0002662740 0.0002007310 7.405224e-05
[1340,] 0.0002636382 0.0003296982 1.172288e-04
[1341,] 0.0002642869 0.0002432452 7.660105e-05
[1342,] 0.0002638273 0.0003015557 1.075006e-04
[1343,] 0.0002621422 0.0001791597 5.960471e-05
[1344,] 0.0002617674 0.0001775595 5.748769e-05
[1345,] 0.0002623194 0.0002556707 8.835369e-05
[1346,] 0.0002754804 0.0002204615 8.713487e-05
[1347,] 0.0002692533 0.0002442923 9.465236e-05
[1348,] 0.0002613763 0.0001363597 4.512340e-05
[1349,] 0.0002722154 0.0001390726 6.806559e-05
[1350,] 0.0002719628 0.0002315535 9.074707e-05
[1351,] 0.0002630722 0.0001935730 6.406388e-05
[1352,] 0.0002614253 0.0001893213 6.174697e-05
[1353,] 0.0002685718 0.0002210340 8.289896e-05
[1354,] 0.0002613439 0.0001374624 4.552972e-05
[1355,] 0.0002594278 0.0003428193 1.174632e-04
[1356,] 0.0002598490 0.0002644092 9.130399e-05
[1357,] 0.0002597206 0.0001372131 4.465307e-05
[1358,] 0.0002730611 0.0002003551 7.436195e-05
[1359,] 0.0002612780 0.0001478572 4.888567e-05
[1360,] 0.0002615760 0.0001601874 5.270917e-05
[1361,] 0.0002593296 0.0001625319 5.379352e-05
[1362,] 0.0002596357 0.0002618231 8.974108e-05
[1363,] 0.0002600543 0.0001522931 5.123231e-05
[1364,] 0.0002601000 0.0001411302 4.701300e-05
[1365,] 0.0002600488 0.0001412066 4.705589e-05
[1366,] 0.0002632911 0.0001761499 5.846080e-05
[1367,] 0.0002811217 0.0001430112 9.039788e-05
[1368,] 0.0002608271 0.0002569969 9.073193e-05
[1369,] 0.0002593309 0.0001360108 4.471029e-05
[1370,] 0.0002602139 0.0001550031 5.112707e-05
[1371,] 0.0002592984 0.0002095416 6.985203e-05
[1372,] 0.0002600039 0.0002746723 8.862021e-05
[1373,] 0.0002611576 0.0003160523 1.009455e-04
[1374,] 0.0002650152 0.0002122368 7.007507e-05
[1375,] 0.0002665763 0.0001331570 4.630091e-05
[1376,] 0.0002617645 0.0003549530 1.305839e-04
[1377,] 0.0002605894 0.0002551766 8.929287e-05
[1378,] 0.0002622731 0.0002141148 7.006893e-05
[1379,] 0.0002605749 0.0002710693 9.511460e-05
[1380,] 0.0002608376 0.0002386137 7.937637e-05
[1381,] 0.0002597028 0.0001333601 4.467685e-05
[1382,] 0.0002610213 0.0002105978 6.968243e-05
[1383,] 0.0002613605 0.0003834261 1.253526e-04
[1384,] 0.0002613572 0.0006509453 2.114873e-04
[1385,] 0.0002613597 0.0006343265 2.060059e-04
[1386,] 0.0002599463 0.0001410484 4.580375e-05
[1387,] 0.0002592074 0.0001706660 5.500151e-05
[1388,] 0.0002613522 0.0003698640 1.212284e-04
[1389,] 0.0002613474 0.0003624453 1.190482e-04
[1390,] 0.0002613521 0.0003518155 1.154337e-04
[1391,] 0.0002618173 0.0001312672 4.276457e-05
[1392,] 0.0002619659 0.0001996504 6.158922e-05
[1393,] 0.0002613443 0.0003764922 1.229764e-04
[1394,] 0.0002618824 0.0002105707 7.070181e-05
[1395,] 0.0002633036 0.0001487352 4.703738e-05
[1396,] 0.0002631783 0.0001796560 6.104761e-05
[1397,] 0.0002593740 0.0002246250 7.322614e-05
[1398,] 0.0002593980 0.0002090421 6.848540e-05
[1399,] 0.0002613824 0.0001897312 6.304294e-05
[1400,] 0.0002624046 0.0001746024 5.815146e-05
[1401,] 0.0002593426 0.0002745899 8.739655e-05
[1402,] 0.0002625398 0.0002150617 7.151584e-05
[1403,] 0.0002595076 0.0002096554 6.820428e-05
[1404,] 0.0002593497 0.0003349118 1.100772e-04
[1405,] 0.0002624393 0.0002497778 8.191371e-05
[1406,] 0.0002614201 0.0001801333 5.995047e-05
[1407,] 0.0002614165 0.0001839834 6.126721e-05
[1408,] 0.0002612472 0.0001851582 6.128947e-05
[1409,] 0.0002594101 0.0003780936 1.215923e-04
[1410,] 0.0002595406 0.0003372143 1.136653e-04
[1411,] 0.0002593094 0.0002867844 9.440719e-05
[1412,] 0.0002593996 0.0004677204 1.572005e-04
[1413,] 0.0002594798 0.0006858855 2.081747e-04
[1414,] 0.0002595558 0.0002772889 9.240247e-05
[1415,] 0.0002595120 0.0003148909 1.058310e-04
[1416,] 0.0002623836 0.0002020692 6.686068e-05
[1417,] 0.0002595071 0.0003174238 1.066368e-04
[1418,] 0.0002624214 0.0001786073 5.935290e-05
[1419,] 0.0002594000 0.0004414780 1.413938e-04
[1420,] 0.0002613889 0.0001754895 5.832768e-05
[1421,] 0.0002590218 0.0007095528 2.196875e-04
[1422,] 0.0002595044 0.0003115877 1.046340e-04
[1423,] 0.0002623713 0.0001982882 6.570839e-05
[1424,] 0.0002623896 0.0002018342 6.676562e-05
[1425,] 0.0002623928 0.0002242859 7.505108e-05
[1426,] 0.0002618923 0.0001969510 6.603933e-05
[1427,] 0.0002620231 0.0001877692 6.342239e-05
[1428,] 0.0002603074 0.0002934254 1.027860e-04
[1429,] 0.0002611668 0.0002240455 7.582221e-05
[1430,] 0.0002606603 0.0002014566 6.965733e-05
[1431,] 0.0002590869 0.0002821460 9.205033e-05
[1432,] 0.0002619199 0.0001952326 6.564954e-05
[1433,] 0.0002628971 0.0001890964 6.265440e-05
[1434,] 0.0002628434 0.0001833195 6.046998e-05
[1435,] 0.0002603391 0.0002993694 1.049069e-04
[1436,] 0.0002629517 0.0002350518 7.858543e-05
[1437,] 0.0002602322 0.0001452341 4.943836e-05
[1438,] 0.0002628323 0.0002802426 9.268533e-05
[1439,] 0.0002605416 0.0002037467 7.147443e-05
[1440,] 0.0002596047 0.0002852808 9.672302e-05
[1441,] 0.0002591164 0.0001373395 4.506612e-05
[1442,] 0.0002599530 0.0001597243 5.302608e-05
[1443,] 0.0002592470 0.0001267137 4.211127e-05
[1444,] 0.0002628026 0.0001748554 5.849315e-05
[1445,] 0.0002594274 0.0001493984 4.948218e-05
[1446,] 0.0002620219 0.0002072593 7.069750e-05
[1447,] 0.0002626315 0.0001706257 5.671951e-05
[1448,] 0.0002601698 0.0002787239 9.624139e-05
[1449,] 0.0002620029 0.0001706010 5.744934e-05
[1450,] 0.0002626299 0.0001553832 5.314937e-05
[1451,] 0.0002608055 0.0001812543 6.195882e-05
[1452,] 0.0002591092 0.0001722481 5.798259e-05
[1453,] 0.0002633331 0.0002301121 7.813577e-05
[1454,] 0.0002599782 0.0002995276 1.032649e-04
[1455,] 0.0002630531 0.0002250308 7.514487e-05
[1456,] 0.0002590976 0.0001725234 5.716565e-05
[1457,] 0.0002602934 0.0002866620 1.002375e-04
[1458,] 0.0002604041 0.0004442427 1.579831e-04
[1459,] 0.0002626564 0.0001337156 4.447300e-05
[1460,] 0.0002607222 0.0002747001 9.697942e-05
[1461,] 0.0002608519 0.0002953961 1.046263e-04
[1462,] 0.0002605977 0.0004514522 1.619396e-04
[1463,] 0.0002637824 0.0002312262 7.931932e-05
[1464,] 0.0002601097 0.0004664079 1.642290e-04
[1465,] 0.0002597481 0.0004379200 1.403697e-04
[1466,] 0.0002606113 0.0002407550 8.421557e-05
[1467,] 0.0002597073 0.0014762097 5.013322e-04
[1468,] 0.0002629838 0.0001975396 6.581082e-05
[1469,] 0.0002596492 0.0003924837 1.209042e-04
[1470,] 0.0002598447 0.0004176353 1.268253e-04
[1471,] 0.0002607645 0.0002221367 6.878483e-05
[1472,] 0.0002639956 0.0002062080 6.497501e-05
[1473,] 0.0002629087 0.0002094733 7.018755e-05
[1474,] 0.0002588240 0.0001822785 5.990951e-05
[1475,] 0.0002598007 0.0001680381 5.397847e-05
[1476,] 0.0002630384 0.0001655739 5.485920e-05
[1477,] 0.0002642367 0.0002461067 8.743190e-05
[1478,] 0.0002630079 0.0001313472 4.341030e-05
[1479,] 0.0002595533 0.0001522302 4.949857e-05
[1480,] 0.0002592476 0.0001645699 5.347077e-05
[1481,] 0.0002611382 0.0008357412 3.116556e-04
[1482,] 0.0002591208 0.0001607905 5.243663e-05
[1483,] 0.0002604467 0.0003421035 1.202869e-04
[1484,] 0.0002604717 0.0003637651 1.282300e-04
[1485,] 0.0002625745 0.0001348737 4.554446e-05
[1486,] 0.0002632611 0.0003588359 1.148319e-04
[1487,] 0.0002621569 0.0001432091 4.837735e-05
[1488,] 0.0002632295 0.0002676146 8.710062e-05
[1489,] 0.0002603968 0.0010266643 3.703403e-04
[1490,] 0.0002596926 0.0001446442 4.718285e-05
[1491,] 0.0002629302 0.0002025004 6.882534e-05
[1492,] 0.0002658628 0.0005496371 2.286640e-04
[1493,] 0.0002625631 0.0001871610 6.294262e-05
[1494,] 0.0002631321 0.0003523217 1.138469e-04
[1495,] 0.0002631494 0.0003522030 1.136587e-04
[1496,] 0.0002630778 0.0002405142 7.941921e-05
[1497,] 0.0002631401 0.0003542275 1.143713e-04
[1498,] 0.0002623102 0.0001417559 4.666476e-05
[1499,] 0.0002588798 0.0001534491 5.146073e-05
[1500,] 0.0002623617 0.0005806114 2.231907e-04
[1501,] 0.0002587765 0.0001514839 5.062613e-05
[1502,] 0.0002587508 0.0001520295 5.076372e-05
[1503,] 0.0002625990 0.0003217897 1.196364e-04
[1504,] 0.0002632166 0.0001784394 6.314523e-05
[1505,] 0.0002637759 0.0001344368 4.644049e-05
[1506,] 0.0002621830 0.0001493619 4.926267e-05
[1507,] 0.0002610733 0.0002227410 7.825689e-05
[1508,] 0.0002598641 0.0003801330 1.352363e-04
[1509,] 0.0002604065 0.0002170408 7.059785e-05
[1510,] 0.0002605176 0.0001932349 6.544717e-05
[1511,] 0.0002722083 0.0001774051 6.368338e-05
[1512,] 0.0002624167 0.0001775849 6.238331e-05
[1513,] 0.0002632526 0.0002640476 8.385185e-05
[1514,] 0.0002588229 0.0001534472 5.045572e-05
[1515,] 0.0002636540 0.0002452796 8.650123e-05
[1516,] 0.0002631059 0.0001502773 4.965612e-05
[1517,] 0.0002640875 0.0002680367 8.326671e-05
[1518,] 0.0002630066 0.0002106213 7.112473e-05
[1519,] 0.0002627094 0.0002639222 8.727547e-05
[1520,] 0.0002632431 0.0002450875 8.523741e-05
[1521,] 0.0002639002 0.0002415671 8.388541e-05
[1522,] 0.0002617428 0.0001446963 4.889679e-05
[1523,] 0.0002630382 0.0002323188 7.875711e-05
[1524,] 0.0002735364 0.0001552966 5.699916e-05
[1525,] 0.0002748697 0.0002195116 8.788432e-05
[1526,] 0.0002640678 0.0002811400 1.010413e-04
[1527,] 0.0002643807 0.0002620557 9.322284e-05
[1528,] 0.0002623969 0.0001553852 5.314866e-05
[1529,] 0.0002628744 0.0002655840 9.007062e-05
[1530,] 0.0389337797 0.0001325846 1.276248e-02
[1531,] 0.0002627671 0.0002675336 8.629191e-05
[1532,] 0.0002602045 0.0001438035 4.705689e-05
[1533,] 0.0002645401 0.0002818378 8.656921e-05
[1534,] 0.0002631130 0.0002457057 8.301291e-05
[1535,] 0.0002629082 0.0001431791 4.749996e-05
[1536,] 0.0002596950 0.0001271101 4.215638e-05
[1537,] 0.0002629942 0.0001818240 5.946431e-05
[1538,] 0.0002613813 0.0002746950 9.526107e-05
[1539,] 0.0002630613 0.0002456604 8.269245e-05
[1540,] 0.0002621052 0.0001456057 4.934223e-05
[1541,] 0.0402942394 0.0001601637 1.332246e-02
[1542,] 0.0002642867 0.0002590782 9.212191e-05
[1543,] 0.0002629288 0.0001455176 4.802009e-05
[1544,] 0.0002638703 0.0002730724 8.508240e-05
[1545,] 0.0002674252 0.0002520777 7.903919e-05
[1546,] 0.0002629609 0.0001426994 4.731324e-05
[1547,] 0.0012424905 0.0002711961 4.021887e-04
[1548,] 0.0002625812 0.0001544129 5.302785e-05
[1549,] 0.0002600067 0.0001310857 4.337548e-05
[1550,] 0.0002628853 0.0002444002 8.176166e-05
[1551,] 0.0002630342 0.0001358790 4.583524e-05
[1552,] 0.0002642975 0.0002682660 8.364314e-05
[1553,] 0.0403733815 0.0001623489 1.329702e-02
[1554,] 0.0002630466 0.0002000928 6.749132e-05
[1555,] 0.0002598715 0.0001379273 4.548809e-05
```
