## Supplementary material for "Characterization of shared and ancestry-specific signals driving complex traits using multi-ancestry fine-mapping": s1_data.bim

```
17	chr17:6864310:C:G	0	6864310	G	C
17	chr17:6865000:T:C	0	6865000	C	T
17	chr17:6869214:C:A	0	6869214	A	C
17	chr17:6869971:A:G	0	6869971	G	A
17	chr17:6870380:A:C	0	6870380	C	A
17	chr17:6872190:C:T	0	6872190	T	C
17	chr17:6873148:T:C	0	6873148	C	T
17	chr17:6873656:A:G	0	6873656	G	A
17	chr17:6874454:G:A	0	6874454	A	G
17	chr17:6875407:T:C	0	6875407	C	T
17	chr17:6875648:G:A	0	6875648	A	G
17	chr17:6876208:G:A	0	6876208	A	G
17	chr17:6876685:T:G	0	6876685	G	T
17	chr17:6878075:C:G	0	6878075	G	C
17	chr17:6878981:A:C	0	6878981	C	A
17	chr17:6880287:GC:G	0	6880287	G	GC
17	chr17:6880882:A:G	0	6880882	G	A
17	chr17:6881213:A:G	0	6881213	G	A
17	chr17:6881770:G:A	0	6881770	A	G
17	chr17:6882881:G:A	0	6882881	A	G
17	chr17:6882926:T:G	0	6882926	G	T
17	chr17:6883832:G:A	0	6883832	A	G
17	chr17:6883848:A:G	0	6883848	G	A
17	chr17:6884056:A:G	0	6884056	G	A
17	chr17:6884287:C:T	0	6884287	T	C
17	chr17:6884867:T:C	0	6884867	C	T
17	chr17:6884962:T:C	0	6884962	C	T
17	chr17:6885186:A:G	0	6885186	G	A
17	chr17:6885520:T:C	0	6885520	C	T
17	chr17:6885630:A:G	0	6885630	G	A
17	chr17:6885969:T:C	0	6885969	C	T
17	chr17:6885999:G:A	0	6885999	A	G
17	chr17:6886190:G:T	0	6886190	T	G
17	chr17:6889288:TCAAGAGATCAAGACCATCCTGC:T	0	6889288	T	TCAAGAGATCAAGACCATCCTGC
17	chr17:6889834:T:C	0	6889834	C	T
17	chr17:6889998:G:A	0	6889998	A	G
17	chr17:6890332:A:G	0	6890332	G	A
17	chr17:6890826:C:A	0	6890826	A	C
17	chr17:6891849:G:A	0	6891849	A	G
17	chr17:6892289:G:C	0	6892289	C	G
17	chr17:6892329:C:T	0	6892329	T	C
17	chr17:6892426:G:C	0	6892426	C	G
17	chr17:6893684:A:G	0	6893684	G	A
17	chr17:6895059:G:T	0	6895059	T	G
17	chr17:6895893:C:T	0	6895893	T	C
17	chr17:6897475:G:A	0	6897475	A	G
17	chr17:6898945:T:C	0	6898945	C	T
17	chr17:6898970:C:T	0	6898970	T	C
17	chr17:6899321:G:C	0	6899321	C	G
17	chr17:6899497:T:C	0	6899497	C	T
17	chr17:6899646:G:A	0	6899646	A	G
17	chr17:6900783:G:A	0	6900783	A	G
17	chr17:6901134:G:A	0	6901134	A	G
17	chr17:6903021:TTACA:T	0	6903021	T	TTACA
17	chr17:6903119:T:C	0	6903119	C	T
17	chr17:6904578:T:A	0	6904578	A	T
17	chr17:6904878:A:G	0	6904878	G	A
17	chr17:6905831:A:G	0	6905831	G	A
17	chr17:6907722:G:A	0	6907722	A	G
17	chr17:6907881:G:A	0	6907881	A	G
17	chr17:6908210:G:A	0	6908210	A	G
17	chr17:6908593:C:G	0	6908593	G	C
17	chr17:6909511:G:A	0	6909511	A	G
17	chr17:6909603:G:A	0	6909603	A	G
17	chr17:6909869:C:G	0	6909869	G	C
17	chr17:6910988:T:G	0	6910988	G	T
17	chr17:6911173:T:C	0	6911173	C	T
17	chr17:6911227:T:C	0	6911227	C	T
17	chr17:6912033:A:G	0	6912033	G	A
17	chr17:6912302:T:C	0	6912302	C	T
17	chr17:6913847:G:A	0	6913847	A	G
17	chr17:6915324:A:G	0	6915324	G	A
17	chr17:6915802:T:C	0	6915802	C	T
17	chr17:6916106:A:G	0	6916106	G	A
17	chr17:6916430:T:C	0	6916430	C	T
17	chr17:6916471:AC:A	0	6916471	A	AC
17	chr17:6917024:A:C	0	6917024	C	A
17	chr17:6917170:A:G	0	6917170	G	A
17	chr17:6918062:A:G	0	6918062	G	A
17	chr17:6918069:T:C	0	6918069	C	T
17	chr17:6918173:C:T	0	6918173	T	C
17	chr17:6918689:C:T	0	6918689	T	C
17	chr17:6919229:C:T	0	6919229	T	C
17	chr17:6919549:G:A	0	6919549	A	G
17	chr17:6919950:T:C	0	6919950	C	T
17	chr17:6920135:C:T	0	6920135	T	C
17	chr17:6921829:G:A	0	6921829	A	G
17	chr17:6921843:C:T	0	6921843	T	C
17	chr17:6921998:C:T	0	6921998	T	C
17	chr17:6922296:C:A	0	6922296	A	C
17	chr17:6922383:C:A	0	6922383	A	C
17	chr17:6923193:G:A	0	6923193	A	G
17	chr17:6925450:G:T	0	6925450	T	G
17	chr17:6925969:A:G	0	6925969	G	A
17	chr17:6926248:T:G	0	6926248	G	T
17	chr17:6927063:T:A	0	6927063	A	T
17	chr17:6927367:G:C	0	6927367	C	G
17	chr17:6928494:A:G	0	6928494	G	A
17	chr17:6929501:A:C	0	6929501	C	A
17	chr17:6930035:C:T	0	6930035	T	C
17	chr17:6930455:A:G	0	6930455	G	A
17	chr17:6931422:A:G	0	6931422	G	A
17	chr17:6932824:T:C	0	6932824	C	T
17	chr17:6933561:A:T	0	6933561	T	A
17	chr17:6934378:G:A	0	6934378	A	G
17	chr17:6934635:G:A	0	6934635	A	G
17	chr17:6935105:A:G	0	6935105	G	A
17	chr17:6935137:C:T	0	6935137	T	C
17	chr17:6935155:T:C	0	6935155	C	T
17	chr17:6935207:A:G	0	6935207	G	A
17	chr17:6935336:A:G	0	6935336	G	A
17	chr17:6935347:C:T	0	6935347	T	C
17	chr17:6935866:GC:G	0	6935866	G	GC
17	chr17:6937052:T:A	0	6937052	A	T
17	chr17:6937373:G:A	0	6937373	A	G
17	chr17:6937516:A:C	0	6937516	C	A
17	chr17:6937782:T:G	0	6937782	G	T
17	chr17:6938627:T:G	0	6938627	G	T
17	chr17:6940222:G:A	0	6940222	A	G
17	chr17:6940456:A:T	0	6940456	T	A
17	chr17:6940588:A:G	0	6940588	G	A
17	chr17:6941095:G:A	0	6941095	A	G
17	chr17:6941212:A:C	0	6941212	C	A
17	chr17:6941339:T:C	0	6941339	C	T
17	chr17:6945599:CAG:C	0	6945599	C	CAG
17	chr17:6946768:T:C	0	6946768	C	T
17	chr17:6947049:C:T	0	6947049	T	C
17	chr17:6947142:G:A	0	6947142	A	G
17	chr17:6949940:AGAATGTGTGATCAAACAAAT:A	0	6949940	A	AGAATGTGTGATCAAACAAAT
17	chr17:6950055:TC:T	0	6950055	T	TC
17	chr17:6951180:G:A	0	6951180	A	G
17	chr17:6952207:G:T	0	6952207	T	G
17	chr17:6954216:T:C	0	6954216	C	T
17	chr17:6955134:A:G	0	6955134	G	A
17	chr17:6955985:T:C	0	6955985	C	T
17	chr17:6957733:G:A	0	6957733	A	G
17	chr17:6957800:C:T	0	6957800	T	C
17	chr17:6958755:A:G	0	6958755	G	A
17	chr17:6959273:A:G	0	6959273	G	A
17	chr17:6960649:C:T	0	6960649	T	C
17	chr17:6962236:G:C	0	6962236	C	G
17	chr17:6963080:T:A	0	6963080	A	T
17	chr17:6963659:G:A	0	6963659	A	G
17	chr17:6964169:C:G	0	6964169	G	C
17	chr17:6966132:T:C	0	6966132	C	T
17	chr17:6966202:C:T	0	6966202	T	C
17	chr17:6970338:C:G	0	6970338	G	C
17	chr17:6970620:T:A	0	6970620	A	T
17	chr17:6971784:A:G	0	6971784	G	A
17	chr17:6971960:C:A	0	6971960	A	C
17	chr17:6971967:T:C	0	6971967	C	T
17	chr17:6973307:T:C	0	6973307	C	T
17	chr17:6973384:A:G	0	6973384	G	A
17	chr17:6973393:C:T	0	6973393	T	C
17	chr17:6973501:G:A	0	6973501	A	G
17	chr17:6973541:A:G	0	6973541	G	A
17	chr17:6974080:G:A	0	6974080	A	G
17	chr17:6974316:C:T	0	6974316	T	C
17	chr17:6974540:A:G	0	6974540	G	A
17	chr17:6975552:A:C	0	6975552	C	A
17	chr17:6975643:T:C	0	6975643	C	T
17	chr17:6977317:A:G	0	6977317	G	A
17	chr17:6977400:G:A	0	6977400	A	G
17	chr17:6977601:T:C	0	6977601	C	T
17	chr17:6978760:T:G	0	6978760	G	T
17	chr17:6978790:T:C	0	6978790	C	T
17	chr17:6978805:G:A	0	6978805	A	G
17	chr17:6978927:C:G	0	6978927	G	C
17	chr17:6979189:T:C	0	6979189	C	T
17	chr17:6979290:G:A	0	6979290	A	G
17	chr17:6979540:A:G	0	6979540	G	A
17	chr17:6979652:T:C	0	6979652	C	T
17	chr17:6980641:G:A	0	6980641	A	G
17	chr17:6981748:C:T	0	6981748	T	C
17	chr17:6981989:C:T	0	6981989	T	C
17	chr17:6982925:A:G	0	6982925	G	A
17	chr17:6983106:G:A	0	6983106	A	G
17	chr17:6983581:A:G	0	6983581	G	A
17	chr17:6983832:C:T	0	6983832	T	C
17	chr17:6984087:A:G	0	6984087	G	A
17	chr17:6984275:C:T	0	6984275	T	C
17	chr17:6986238:G:A	0	6986238	A	G
17	chr17:6986565:T:A	0	6986565	A	T
17	chr17:6988022:A:G	0	6988022	G	A
17	chr17:6988532:A:T	0	6988532	T	A
17	chr17:6988865:G:T	0	6988865	T	G
17	chr17:6989320:G:A	0	6989320	A	G
17	chr17:6989759:G:A	0	6989759	A	G
17	chr17:6990372:G:A	0	6990372	A	G
17	chr17:6991112:G:A	0	6991112	A	G
17	chr17:6992363:G:A	0	6992363	A	G
17	chr17:6992629:C:T	0	6992629	T	C
17	chr17:6994137:C:T	0	6994137	T	C
17	chr17:6994524:TC:T	0	6994524	T	TC
17	chr17:6995902:G:A	0	6995902	A	G
17	chr17:6996310:C:T	0	6996310	T	C
17	chr17:6996757:G:A	0	6996757	A	G
17	chr17:6997043:C:T	0	6997043	T	C
17	chr17:6997064:T:C	0	6997064	C	T
17	chr17:6997592:T:C	0	6997592	C	T
17	chr17:6997618:T:C	0	6997618	C	T
17	chr17:6997802:C:T	0	6997802	T	C
17	chr17:6998353:G:A	0	6998353	A	G
17	chr17:6999441:A:G	0	6999441	G	A
17	chr17:6999947:T:C	0	6999947	C	T
17	chr17:7000218:G:A	0	7000218	A	G
17	chr17:7000625:G:A	0	7000625	A	G
17	chr17:7000679:C:T	0	7000679	T	C
17	chr17:7000944:C:T	0	7000944	T	C
17	chr17:7001227:A:G	0	7001227	G	A
17	chr17:7001615:A:G	0	7001615	G	A
17	chr17:7002324:T:C	0	7002324	C	T
17	chr17:7002766:C:CT	0	7002766	CT	C
17	chr17:7003149:G:T	0	7003149	T	G
17	chr17:7003251:A:G	0	7003251	G	A
17	chr17:7003682:T:C	0	7003682	C	T
17	chr17:7008372:G:A	0	7008372	A	G
17	chr17:7010333:G:A	0	7010333	A	G
17	chr17:7014384:C:T	0	7014384	T	C
17	chr17:7014531:C:A	0	7014531	A	C
17	chr17:7015264:G:C	0	7015264	C	G
17	chr17:7015774:T:C	0	7015774	C	T
17	chr17:7017569:C:T	0	7017569	T	C
17	chr17:7023396:C:G	0	7023396	G	C
17	chr17:7025289:G:C	0	7025289	C	G
17	chr17:7025743:G:A	0	7025743	A	G
17	chr17:7026820:C:T	0	7026820	T	C
17	chr17:7027471:G:T	0	7027471	T	G
17	chr17:7027855:GCT:G	0	7027855	G	GCT
17	chr17:7028821:A:C	0	7028821	C	A
17	chr17:7030269:C:T	0	7030269	T	C
17	chr17:7030593:C:T	0	7030593	T	C
17	chr17:7030825:T:C	0	7030825	C	T
17	chr17:7031139:G:C	0	7031139	C	G
17	chr17:7031511:A:G	0	7031511	G	A
17	chr17:7031888:T:C	0	7031888	C	T
17	chr17:7031912:C:G	0	7031912	G	C
17	chr17:7031942:G:T	0	7031942	T	G
17	chr17:7034128:C:T	0	7034128	T	C
17	chr17:7034507:C:T	0	7034507	T	C
17	chr17:7034765:A:G	0	7034765	G	A
17	chr17:7035016:A:G	0	7035016	G	A
17	chr17:7038789:C:T	0	7038789	T	C
17	chr17:7039384:C:T	0	7039384	T	C
17	chr17:7043038:C:A	0	7043038	A	C
17	chr17:7043240:G:A	0	7043240	A	G
17	chr17:7044873:T:C	0	7044873	C	T
17	chr17:7046107:A:G	0	7046107	G	A
17	chr17:7046937:T:C	0	7046937	C	T
17	chr17:7047602:G:T	0	7047602	T	G
17	chr17:7047811:G:A	0	7047811	A	G
17	chr17:7049445:T:C	0	7049445	C	T
17	chr17:7049691:C:A	0	7049691	A	C
17	chr17:7049784:T:C	0	7049784	C	T
17	chr17:7049849:C:T	0	7049849	T	C
17	chr17:7051740:G:C	0	7051740	C	G
17	chr17:7051812:C:T	0	7051812	T	C
17	chr17:7051901:C:G	0	7051901	G	C
17	chr17:7052323:T:C	0	7052323	C	T
17	chr17:7052352:T:C	0	7052352	C	T
17	chr17:7052486:C:T	0	7052486	T	C
17	chr17:7052787:A:G	0	7052787	G	A
17	chr17:7053421:C:T	0	7053421	T	C
17	chr17:7053593:T:C	0	7053593	C	T
17	chr17:7054148:G:A	0	7054148	A	G
17	chr17:7054266:A:G	0	7054266	G	A
17	chr17:7054418:A:G	0	7054418	G	A
17	chr17:7054540:G:A	0	7054540	A	G
17	chr17:7054637:A:G	0	7054637	G	A
17	chr17:7054879:C:A	0	7054879	A	C
17	chr17:7055342:A:G	0	7055342	G	A
17	chr17:7055522:A:G	0	7055522	G	A
17	chr17:7055606:A:G	0	7055606	G	A
17	chr17:7055802:G:A	0	7055802	A	G
17	chr17:7056562:C:T	0	7056562	T	C
17	chr17:7056850:A:G	0	7056850	G	A
17	chr17:7056936:G:A	0	7056936	A	G
17	chr17:7057358:G:C	0	7057358	C	G
17	chr17:7057775:A:G	0	7057775	G	A
17	chr17:7057828:T:C	0	7057828	C	T
17	chr17:7057898:G:A	0	7057898	A	G
17	chr17:7058301:G:T	0	7058301	T	G
17	chr17:7058676:A:G	0	7058676	G	A
17	chr17:7059192:T:G	0	7059192	G	T
17	chr17:7060108:C:T	0	7060108	T	C
17	chr17:7060660:T:C	0	7060660	C	T
17	chr17:7061264:G:C	0	7061264	C	G
17	chr17:7061389:T:C	0	7061389	C	T
17	chr17:7062517:T:C	0	7062517	C	T
17	chr17:7062669:A:G	0	7062669	G	A
17	chr17:7063058:C:T	0	7063058	T	C
17	chr17:7063125:G:A	0	7063125	A	G
17	chr17:7063177:A:G	0	7063177	G	A
17	chr17:7064195:A:G	0	7064195	G	A
17	chr17:7064471:A:G	0	7064471	G	A
17	chr17:7064685:T:C	0	7064685	C	T
17	chr17:7065130:A:G	0	7065130	G	A
17	chr17:7065177:G:A	0	7065177	A	G
17	chr17:7065322:T:C	0	7065322	C	T
17	chr17:7065347:C:T	0	7065347	T	C
17	chr17:7065381:T:C	0	7065381	C	T
17	chr17:7065867:C:T	0	7065867	T	C
17	chr17:7065993:C:A	0	7065993	A	C
17	chr17:7067029:C:A	0	7067029	A	C
17	chr17:7067137:A:G	0	7067137	G	A
17	chr17:7067578:C:T	0	7067578	T	C
17	chr17:7067776:T:C	0	7067776	C	T
17	chr17:7068385:T:TC	0	7068385	TC	T
17	chr17:7068891:A:G	0	7068891	G	A
17	chr17:7068968:G:A	0	7068968	A	G
17	chr17:7069031:A:G	0	7069031	G	A
17	chr17:7069889:A:G	0	7069889	G	A
17	chr17:7070966:A:G	0	7070966	G	A
17	chr17:7071231:C:T	0	7071231	T	C
17	chr17:7071312:G:A	0	7071312	A	G
17	chr17:7071434:T:C	0	7071434	C	T
17	chr17:7071479:T:A	0	7071479	A	T
17	chr17:7071540:T:C	0	7071540	C	T
17	chr17:7071620:T:C	0	7071620	C	T
17	chr17:7071647:A:G	0	7071647	G	A
17	chr17:7071661:T:C	0	7071661	C	T
17	chr17:7071779:G:A	0	7071779	A	G
17	chr17:7071801:T:A	0	7071801	A	T
17	chr17:7071820:A:G	0	7071820	G	A
17	chr17:7074375:C:T	0	7074375	T	C
17	chr17:7075000:A:G	0	7075000	G	A
17	chr17:7075899:AATAGG:A	0	7075899	A	AATAGG
17	chr17:7076786:G:A	0	7076786	A	G
17	chr17:7076954:C:T	0	7076954	T	C
17	chr17:7078078:A:G	0	7078078	G	A
17	chr17:7078660:G:A	0	7078660	A	G
17	chr17:7079125:A:G	0	7079125	G	A
17	chr17:7079331:C:T	0	7079331	T	C
17	chr17:7079644:A:G	0	7079644	G	A
17	chr17:7079996:G:T	0	7079996	T	G
17	chr17:7080148:A:G	0	7080148	G	A
17	chr17:7080186:G:A	0	7080186	A	G
17	chr17:7080210:A:C	0	7080210	C	A
17	chr17:7080816:T:A	0	7080816	A	T
17	chr17:7081181:T:C	0	7081181	C	T
17	chr17:7081383:T:G	0	7081383	G	T
17	chr17:7081440:T:C	0	7081440	C	T
17	chr17:7081525:C:T	0	7081525	T	C
17	chr17:7081597:G:A	0	7081597	A	G
17	chr17:7082315:T:C	0	7082315	C	T
17	chr17:7082358:G:T	0	7082358	T	G
17	chr17:7082702:C:T	0	7082702	T	C
17	chr17:7083333:C:T	0	7083333	T	C
17	chr17:7083841:C:T	0	7083841	T	C
17	chr17:7084036:T:C	0	7084036	C	T
17	chr17:7085031:T:C	0	7085031	C	T
17	chr17:7085349:T:C	0	7085349	C	T
17	chr17:7086817:G:A	0	7086817	A	G
17	chr17:7087942:C:T	0	7087942	T	C
17	chr17:7088512:A:C	0	7088512	C	A
17	chr17:7088947:A:G	0	7088947	G	A
17	chr17:7089212:A:G	0	7089212	G	A
17	chr17:7090066:C:T	0	7090066	T	C
17	chr17:7090243:C:T	0	7090243	T	C
17	chr17:7091065:A:G	0	7091065	G	A
17	chr17:7091504:C:T	0	7091504	T	C
17	chr17:7091625:G:C	0	7091625	C	G
17	chr17:7091905:G:C	0	7091905	C	G
17	chr17:7091998:C:T	0	7091998	T	C
17	chr17:7092338:T:C	0	7092338	C	T
17	chr17:7093334:C:A	0	7093334	A	C
17	chr17:7093521:A:G	0	7093521	G	A
17	chr17:7093540:T:C	0	7093540	C	T
17	chr17:7094540:G:A	0	7094540	A	G
17	chr17:7094995:T:C	0	7094995	C	T
17	chr17:7095397:C:T	0	7095397	T	C
17	chr17:7095703:CTTAG:C	0	7095703	C	CTTAG
17	chr17:7096019:A:T	0	7096019	T	A
17	chr17:7096208:C:T	0	7096208	T	C
17	chr17:7096288:G:A	0	7096288	A	G
17	chr17:7096307:G:A	0	7096307	A	G
17	chr17:7096953:T:C	0	7096953	C	T
17	chr17:7096973:T:C	0	7096973	C	T
17	chr17:7097044:T:G	0	7097044	G	T
17	chr17:7097472:A:G	0	7097472	G	A
17	chr17:7097550:G:A	0	7097550	A	G
17	chr17:7097766:G:C	0	7097766	C	G
17	chr17:7097808:T:A	0	7097808	A	T
17	chr17:7098259:G:A	0	7098259	A	G
17	chr17:7098427:AACTTCTAGTTTTATAGACTTTAT:A	0	7098427	A	AACTTCTAGTTTTATAGACTTTAT
17	chr17:7098653:C:A	0	7098653	A	C
17	chr17:7100329:T:G	0	7100329	G	T
17	chr17:7100566:G:A	0	7100566	A	G
17	chr17:7100732:A:G	0	7100732	G	A
17	chr17:7100891:T:C	0	7100891	C	T
17	chr17:7100992:A:T	0	7100992	T	A
17	chr17:7101163:T:C	0	7101163	C	T
17	chr17:7102596:G:A	0	7102596	A	G
17	chr17:7103396:G:A	0	7103396	A	G
17	chr17:7104166:C:T	0	7104166	T	C
17	chr17:7104242:G:A	0	7104242	A	G
17	chr17:7104263:G:A	0	7104263	A	G
17	chr17:7104297:A:G	0	7104297	G	A
17	chr17:7104303:G:A	0	7104303	A	G
17	chr17:7104450:A:G	0	7104450	G	A
17	chr17:7104748:G:A	0	7104748	A	G
17	chr17:7104939:G:A	0	7104939	A	G
17	chr17:7104971:A:G	0	7104971	G	A
17	chr17:7105121:A:G	0	7105121	G	A
17	chr17:7105233:AC:A	0	7105233	A	AC
17	chr17:7105272:G:GA	0	7105272	GA	G
17	chr17:7105815:G:A	0	7105815	A	G
17	chr17:7105990:T:C	0	7105990	C	T
17	chr17:7105994:G:A	0	7105994	A	G
17	chr17:7106107:C:T	0	7106107	T	C
17	chr17:7106121:C:T	0	7106121	T	C
17	chr17:7106357:A:T	0	7106357	T	A
17	chr17:7106589:T:G	0	7106589	G	T
17	chr17:7106637:T:C	0	7106637	C	T
17	chr17:7106655:C:G	0	7106655	G	C
17	chr17:7106717:G:C	0	7106717	C	G
17	chr17:7106890:C:T	0	7106890	T	C
17	chr17:7107825:G:A	0	7107825	A	G
17	chr17:7108030:A:C	0	7108030	C	A
17	chr17:7108134:C:T	0	7108134	T	C
17	chr17:7108135:G:A	0	7108135	A	G
17	chr17:7108143:T:G	0	7108143	G	T
17	chr17:7108754:G:T	0	7108754	T	G
17	chr17:7108760:C:T	0	7108760	T	C
17	chr17:7110046:G:A	0	7110046	A	G
17	chr17:7110493:G:A	0	7110493	A	G
17	chr17:7111012:C:T	0	7111012	T	C
17	chr17:7111048:G:A	0	7111048	A	G
17	chr17:7111563:G:A	0	7111563	A	G
17	chr17:7111612:C:T	0	7111612	T	C
17	chr17:7111635:A:G	0	7111635	G	A
17	chr17:7111650:C:T	0	7111650	T	C
17	chr17:7111677:A:G	0	7111677	G	A
17	chr17:7112238:AG:A	0	7112238	A	AG
17	chr17:7112392:C:T	0	7112392	T	C
17	chr17:7112761:C:G	0	7112761	G	C
17	chr17:7112920:C:A	0	7112920	A	C
17	chr17:7113092:G:A	0	7113092	A	G
17	chr17:7113334:ACACT:A	0	7113334	A	ACACT
17	chr17:7113475:A:G	0	7113475	G	A
17	chr17:7113525:CAT:C	0	7113525	C	CAT
17	chr17:7113665:A:T	0	7113665	T	A
17	chr17:7113870:A:G	0	7113870	G	A
17	chr17:7114031:A:G	0	7114031	G	A
17	chr17:7114101:G:A	0	7114101	A	G
17	chr17:7114528:C:T	0	7114528	T	C
17	chr17:7114635:G:A	0	7114635	A	G
17	chr17:7114639:A:G	0	7114639	G	A
17	chr17:7114647:C:A	0	7114647	A	C
17	chr17:7114939:CCA:C	0	7114939	C	CCA
17	chr17:7115124:C:T	0	7115124	T	C
17	chr17:7115473:G:A	0	7115473	A	G
17	chr17:7115730:G:C	0	7115730	C	G
17	chr17:7116195:G:A	0	7116195	A	G
17	chr17:7116326:C:T	0	7116326	T	C
17	chr17:7117331:T:C	0	7117331	C	T
17	chr17:7117777:C:T	0	7117777	T	C
17	chr17:7117853:T:A	0	7117853	A	T
17	chr17:7118121:A:G	0	7118121	G	A
17	chr17:7118345:A:G	0	7118345	G	A
17	chr17:7118971:G:A	0	7118971	A	G
17	chr17:7119324:C:A	0	7119324	A	C
17	chr17:7119709:T:C	0	7119709	C	T
17	chr17:7119834:T:A	0	7119834	A	T
17	chr17:7121713:C:T	0	7121713	T	C
17	chr17:7121917:G:A	0	7121917	A	G
17	chr17:7122136:C:T	0	7122136	T	C
17	chr17:7122965:T:C	0	7122965	C	T
17	chr17:7123954:T:C	0	7123954	C	T
17	chr17:7125394:G:A	0	7125394	A	G
17	chr17:7126095:TCAAA:T	0	7126095	T	TCAAA
17	chr17:7126135:G:A	0	7126135	A	G
17	chr17:7126230:G:A	0	7126230	A	G
17	chr17:7126266:A:G	0	7126266	G	A
17	chr17:7130356:T:G	0	7130356	G	T
17	chr17:7130664:A:G	0	7130664	G	A
17	chr17:7131251:C:T	0	7131251	T	C
17	chr17:7131262:T:C	0	7131262	C	T
17	chr17:7131278:G:A	0	7131278	A	G
17	chr17:7132592:C:T	0	7132592	T	C
17	chr17:7133458:C:T	0	7133458	T	C
17	chr17:7134262:T:C	0	7134262	C	T
17	chr17:7134471:C:G	0	7134471	G	C
17	chr17:7134697:A:G	0	7134697	G	A
17	chr17:7134872:C:T	0	7134872	T	C
17	chr17:7135059:ATGTT:A	0	7135059	A	ATGTT
17	chr17:7135661:A:G	0	7135661	G	A
17	chr17:7136008:AT:A	0	7136008	A	AT
17	chr17:7136276:C:G	0	7136276	G	C
17	chr17:7136325:T:C	0	7136325	C	T
17	chr17:7136595:A:C	0	7136595	C	A
17	chr17:7136633:T:C	0	7136633	C	T
17	chr17:7136699:C:G	0	7136699	G	C
17	chr17:7137278:A:T	0	7137278	T	A
17	chr17:7137559:C:T	0	7137559	T	C
17	chr17:7137687:C:T	0	7137687	T	C
17	chr17:7138927:T:C	0	7138927	C	T
17	chr17:7139524:C:A	0	7139524	A	C
17	chr17:7141427:G:A	0	7141427	A	G
17	chr17:7142342:C:T	0	7142342	T	C
17	chr17:7142591:T:C	0	7142591	C	T
17	chr17:7146779:C:T	0	7146779	T	C
17	chr17:7146880:C:A	0	7146880	A	C
17	chr17:7147956:G:A	0	7147956	A	G
17	chr17:7148039:A:G	0	7148039	G	A
17	chr17:7148150:C:T	0	7148150	T	C
17	chr17:7148362:C:T	0	7148362	T	C
17	chr17:7148907:T:C	0	7148907	C	T
17	chr17:7149665:A:C	0	7149665	C	A
17	chr17:7150261:T:C	0	7150261	C	T
17	chr17:7150681:C:T	0	7150681	T	C
17	chr17:7150698:A:G	0	7150698	G	A
17	chr17:7151188:G:T	0	7151188	T	G
17	chr17:7152061:G:A	0	7152061	A	G
17	chr17:7152209:G:A	0	7152209	A	G
17	chr17:7153860:A:G	0	7153860	G	A
17	chr17:7155397:C:T	0	7155397	T	C
17	chr17:7155736:C:T	0	7155736	T	C
17	chr17:7156103:A:G	0	7156103	G	A
17	chr17:7157481:C:T	0	7157481	T	C
17	chr17:7158851:G:T	0	7158851	T	G
17	chr17:7160200:G:A	0	7160200	A	G
17	chr17:7160579:G:A	0	7160579	A	G
17	chr17:7160580:C:A	0	7160580	A	C
17	chr17:7162055:T:A	0	7162055	A	T
17	chr17:7162176:T:G	0	7162176	G	T
17	chr17:7162656:C:T	0	7162656	T	C
17	chr17:7163053:C:A	0	7163053	A	C
17	chr17:7164230:A:G	0	7164230	G	A
17	chr17:7166514:T:C	0	7166514	C	T
17	chr17:7167677:C:G	0	7167677	G	C
17	chr17:7169501:CA:C	0	7169501	C	CA
17	chr17:7169695:A:G	0	7169695	G	A
17	chr17:7169772:A:G	0	7169772	G	A
17	chr17:7170428:G:A	0	7170428	A	G
17	chr17:7170806:G:A	0	7170806	A	G
17	chr17:7171399:A:G	0	7171399	G	A
17	chr17:7172013:A:T	0	7172013	T	A
17	chr17:7172202:G:A	0	7172202	A	G
17	chr17:7172327:A:T	0	7172327	T	A
17	chr17:7173926:G:C	0	7173926	C	G
17	chr17:7175138:A:C	0	7175138	C	A
17	chr17:7175213:C:T	0	7175213	T	C
17	chr17:7175611:C:T	0	7175611	T	C
17	chr17:7175695:A:G	0	7175695	G	A
17	chr17:7175959:CACAT:C	0	7175959	C	CACAT
17	chr17:7176386:ACT:A	0	7176386	A	ACT
17	chr17:7176796:A:T	0	7176796	T	A
17	chr17:7180327:A:G	0	7180327	G	A
17	chr17:7181495:A:G	0	7181495	G	A
17	chr17:7182048:C:T	0	7182048	T	C
17	chr17:7182646:T:C	0	7182646	C	T
17	chr17:7182964:C:T	0	7182964	T	C
17	chr17:7183148:G:A	0	7183148	A	G
17	chr17:7183245:A:G	0	7183245	G	A
17	chr17:7185104:T:C	0	7185104	C	T
17	chr17:7186333:C:G	0	7186333	G	C
17	chr17:7186943:A:C	0	7186943	C	A
17	chr17:7187402:T:C	0	7187402	C	T
17	chr17:7188331:T:C	0	7188331	C	T
17	chr17:7189066:C:T	0	7189066	T	C
17	chr17:7189187:G:A	0	7189187	A	G
17	chr17:7190147:A:G	0	7190147	G	A
17	chr17:7193388:TC:T	0	7193388	T	TC
17	chr17:7195115:A:G	0	7195115	G	A
17	chr17:7195407:C:T	0	7195407	T	C
17	chr17:7196492:G:A	0	7196492	A	G
17	chr17:7197808:A:T	0	7197808	T	A
17	chr17:7197973:C:T	0	7197973	T	C
17	chr17:7199755:G:A	0	7199755	A	G
17	chr17:7201008:C:G	0	7201008	G	C
17	chr17:7202080:A:G	0	7202080	G	A
17	chr17:7203156:A:G	0	7203156	G	A
17	chr17:7203374:TG:T	0	7203374	T	TG
17	chr17:7205486:C:T	0	7205486	T	C
17	chr17:7206676:A:G	0	7206676	G	A
17	chr17:7208931:C:G	0	7208931	G	C
17	chr17:7211537:T:C	0	7211537	C	T
17	chr17:7212830:C:T	0	7212830	T	C
17	chr17:7212835:C:T	0	7212835	T	C
17	chr17:7212947:G:C	0	7212947	C	G
17	chr17:7213534:C:A	0	7213534	A	C
17	chr17:7218466:T:C	0	7218466	C	T
17	chr17:7219305:G:A	0	7219305	A	G
17	chr17:7219509:C:T	0	7219509	T	C
17	chr17:7220187:G:A	0	7220187	A	G
17	chr17:7221187:G:A	0	7221187	A	G
17	chr17:7224399:T:C	0	7224399	C	T
17	chr17:7225408:C:T	0	7225408	T	C
17	chr17:7226521:T:C	0	7226521	C	T
17	chr17:7226655:A:G	0	7226655	G	A
17	chr17:7228642:G:A	0	7228642	A	G
17	chr17:7229237:C:T	0	7229237	T	C
17	chr17:7229843:G:A	0	7229843	A	G
17	chr17:7230290:G:A	0	7230290	A	G
17	chr17:7230810:A:G	0	7230810	G	A
17	chr17:7231004:C:T	0	7231004	T	C
17	chr17:7235919:G:A	0	7235919	A	G
17	chr17:7237287:A:G	0	7237287	G	A
17	chr17:7238906:C:G	0	7238906	G	C
17	chr17:7239338:C:T	0	7239338	T	C
17	chr17:7240675:A:T	0	7240675	T	A
17	chr17:7240827:C:A	0	7240827	A	C
17	chr17:7241798:T:C	0	7241798	C	T
17	chr17:7241962:C:G	0	7241962	G	C
17	chr17:7242662:T:C	0	7242662	C	T
17	chr17:7247233:A:G	0	7247233	G	A
17	chr17:7248999:C:T	0	7248999	T	C
17	chr17:7249399:T:C	0	7249399	C	T
17	chr17:7250788:C:T	0	7250788	T	C
17	chr17:7251263:T:C	0	7251263	C	T
17	chr17:7251819:GA:G	0	7251819	G	GA
17	chr17:7252542:G:A	0	7252542	A	G
17	chr17:7252867:A:G	0	7252867	G	A
17	chr17:7254027:G:GAGAACC	0	7254027	GAGAACC	G
17	chr17:7254197:C:T	0	7254197	T	C
17	chr17:7254884:T:G	0	7254884	G	T
17	chr17:7257542:TG:T	0	7257542	T	TG
17	chr17:7259358:T:TA	0	7259358	TA	T
17	chr17:7259881:G:A	0	7259881	A	G
17	chr17:7260031:A:G	0	7260031	G	A
17	chr17:7260420:A:G	0	7260420	G	A
17	chr17:7261244:C:T	0	7261244	T	C
17	chr17:7264457:T:C	0	7264457	C	T
17	chr17:7267162:TAAATTGC:T	0	7267162	T	TAAATTGC
17	chr17:7267346:G:A	0	7267346	A	G
17	chr17:7268037:C:T	0	7268037	T	C
17	chr17:7269200:G:T	0	7269200	T	G
17	chr17:7269290:A:G	0	7269290	G	A
17	chr17:7269312:C:T	0	7269312	T	C
17	chr17:7272060:C:T	0	7272060	T	C
17	chr17:7272397:AC:A	0	7272397	A	AC
17	chr17:7272525:C:T	0	7272525	T	C
17	chr17:7273482:G:A	0	7273482	A	G
17	chr17:7274553:C:A	0	7274553	A	C
17	chr17:7276688:C:T	0	7276688	T	C
17	chr17:7278245:G:C	0	7278245	C	G
17	chr17:7280203:C:T	0	7280203	T	C
17	chr17:7281162:T:C	0	7281162	C	T
17	chr17:7281773:G:A	0	7281773	A	G
17	chr17:7282542:T:C	0	7282542	C	T
17	chr17:7282703:C:T	0	7282703	T	C
17	chr17:7283804:T:C	0	7283804	C	T
17	chr17:7289364:C:G	0	7289364	G	C
17	chr17:7289736:GA:G	0	7289736	G	GA
17	chr17:7289741:A:G	0	7289741	G	A
17	chr17:7289873:C:T	0	7289873	T	C
17	chr17:7289936:G:A	0	7289936	A	G
17	chr17:7290129:A:G	0	7290129	G	A
17	chr17:7290691:C:T	0	7290691	T	C
17	chr17:7290942:A:G	0	7290942	G	A
17	chr17:7294314:A:G	0	7294314	G	A
17	chr17:7295262:TTC:T	0	7295262	T	TTC
17	chr17:7295342:C:T	0	7295342	T	C
17	chr17:7297964:A:G	0	7297964	G	A
17	chr17:7298362:G:A	0	7298362	A	G
17	chr17:7298496:T:C	0	7298496	C	T
17	chr17:7299584:T:C	0	7299584	C	T
17	chr17:7300031:T:C	0	7300031	C	T
17	chr17:7300863:A:G	0	7300863	G	A
17	chr17:7301485:C:T	0	7301485	T	C
17	chr17:7301911:T:C	0	7301911	C	T
17	chr17:7303369:C:T	0	7303369	T	C
17	chr17:7303483:G:A	0	7303483	A	G
17	chr17:7303744:T:C	0	7303744	C	T
17	chr17:7304165:C:T	0	7304165	T	C
17	chr17:7304568:T:A	0	7304568	A	T
17	chr17:7304645:A:C	0	7304645	C	A
17	chr17:7304878:C:T	0	7304878	T	C
17	chr17:7305010:G:C	0	7305010	C	G
17	chr17:7305054:A:C	0	7305054	C	A
17	chr17:7306067:G:A	0	7306067	A	G
17	chr17:7307341:G:A	0	7307341	A	G
17	chr17:7310241:C:G	0	7310241	G	C
17	chr17:7310375:C:A	0	7310375	A	C
17	chr17:7310454:GGT:G	0	7310454	G	GGT
17	chr17:7310516:A:G	0	7310516	G	A
17	chr17:7311505:C:T	0	7311505	T	C
17	chr17:7311823:G:A	0	7311823	A	G
17	chr17:7312217:T:C	0	7312217	C	T
17	chr17:7313221:G:A	0	7313221	A	G
17	chr17:7314144:T:C	0	7314144	C	T
17	chr17:7314178:AG:A	0	7314178	A	AG
17	chr17:7314625:G:A	0	7314625	A	G
17	chr17:7315911:A:G	0	7315911	G	A
17	chr17:7316714:G:A	0	7316714	A	G
17	chr17:7316973:G:A	0	7316973	A	G
17	chr17:7317378:G:T	0	7317378	T	G
17	chr17:7318066:G:A	0	7318066	A	G
17	chr17:7318220:G:C	0	7318220	C	G
17	chr17:7318225:T:C	0	7318225	C	T
17	chr17:7318388:G:T	0	7318388	T	G
17	chr17:7319429:T:C	0	7319429	C	T
17	chr17:7319557:G:A	0	7319557	A	G
17	chr17:7321000:T:C	0	7321000	C	T
17	chr17:7321602:C:G	0	7321602	G	C
17	chr17:7321830:C:G	0	7321830	G	C
17	chr17:7323393:T:C	0	7323393	C	T
17	chr17:7323638:G:A	0	7323638	A	G
17	chr17:7326226:C:T	0	7326226	T	C
17	chr17:7327917:T:C	0	7327917	C	T
17	chr17:7329687:G:A	0	7329687	A	G
17	chr17:7329692:C:A	0	7329692	A	C
17	chr17:7329843:C:G	0	7329843	G	C
17	chr17:7329882:T:C	0	7329882	C	T
17	chr17:7330980:C:G	0	7330980	G	C
17	chr17:7331254:G:A	0	7331254	A	G
17	chr17:7331549:T:C	0	7331549	C	T
17	chr17:7331664:G:A	0	7331664	A	G
17	chr17:7332255:G:C	0	7332255	C	G
17	chr17:7332498:C:G	0	7332498	G	C
17	chr17:7332737:G:A	0	7332737	A	G
17	chr17:7332748:T:C	0	7332748	C	T
17	chr17:7332805:G:A	0	7332805	A	G
17	chr17:7332856:G:A	0	7332856	A	G
17	chr17:7333038:A:C	0	7333038	C	A
17	chr17:7333386:C:T	0	7333386	T	C
17	chr17:7333919:G:A	0	7333919	A	G
17	chr17:7334027:T:C	0	7334027	C	T
17	chr17:7334119:T:C	0	7334119	C	T
17	chr17:7334809:A:G	0	7334809	G	A
17	chr17:7334867:C:A	0	7334867	A	C
17	chr17:7335006:A:G	0	7335006	G	A
17	chr17:7335199:G:A	0	7335199	A	G
17	chr17:7336131:G:A	0	7336131	A	G
17	chr17:7336138:T:C	0	7336138	C	T
17	chr17:7336592:A:G	0	7336592	G	A
17	chr17:7337958:C:T	0	7337958	T	C
17	chr17:7340341:T:C	0	7340341	C	T
17	chr17:7341158:A:G	0	7341158	G	A
17	chr17:7342052:A:G	0	7342052	G	A
17	chr17:7342187:C:G	0	7342187	G	C
17	chr17:7342355:G:A	0	7342355	A	G
17	chr17:7344765:T:TA	0	7344765	TA	T
17	chr17:7345887:G:A	0	7345887	A	G
17	chr17:7347563:C:T	0	7347563	T	C
17	chr17:7347840:C:T	0	7347840	T	C
17	chr17:7350996:G:A	0	7350996	A	G
17	chr17:7351283:T:G	0	7351283	G	T
17	chr17:7353866:C:T	0	7353866	T	C
17	chr17:7354136:G:T	0	7354136	T	G
17	chr17:7355162:C:T	0	7355162	T	C
17	chr17:7355542:C:A	0	7355542	A	C
17	chr17:7356349:T:C	0	7356349	C	T
17	chr17:7358542:G:C	0	7358542	C	G
17	chr17:7358547:G:A	0	7358547	A	G
17	chr17:7358907:A:T	0	7358907	T	A
17	chr17:7360708:G:A	0	7360708	A	G
17	chr17:7361007:C:T	0	7361007	T	C
17	chr17:7365496:T:C	0	7365496	C	T
17	chr17:7365614:G:A	0	7365614	A	G
17	chr17:7365712:C:T	0	7365712	T	C
17	chr17:7365756:C:T	0	7365756	T	C
17	chr17:7365950:C:T	0	7365950	T	C
17	chr17:7366013:T:C	0	7366013	C	T
17	chr17:7366054:C:T	0	7366054	T	C
17	chr17:7366483:A:T	0	7366483	T	A
17	chr17:7366675:T:C	0	7366675	C	T
17	chr17:7367340:G:C	0	7367340	C	G
17	chr17:7367697:T:C	0	7367697	C	T
17	chr17:7367900:A:C	0	7367900	C	A
17	chr17:7369744:C:T	0	7369744	T	C
17	chr17:7369828:C:T	0	7369828	T	C
17	chr17:7369928:A:G	0	7369928	G	A
17	chr17:7370052:G:A	0	7370052	A	G
17	chr17:7370262:G:A	0	7370262	A	G
17	chr17:7370347:C:T	0	7370347	T	C
17	chr17:7370348:A:G	0	7370348	G	A
17	chr17:7370454:T:C	0	7370454	C	T
17	chr17:7370648:T:G	0	7370648	G	T
17	chr17:7370652:C:T	0	7370652	T	C
17	chr17:7370679:G:A	0	7370679	A	G
17	chr17:7370932:C:T	0	7370932	T	C
17	chr17:7370974:A:G	0	7370974	G	A
17	chr17:7371243:A:G	0	7371243	G	A
17	chr17:7371319:C:T	0	7371319	T	C
17	chr17:7371377:T:G	0	7371377	G	T
17	chr17:7371399:A:G	0	7371399	G	A
17	chr17:7371582:A:G	0	7371582	G	A
17	chr17:7371642:A:G	0	7371642	G	A
17	chr17:7372060:C:T	0	7372060	T	C
17	chr17:7372515:C:T	0	7372515	T	C
17	chr17:7372561:T:G	0	7372561	G	T
17	chr17:7372602:A:C	0	7372602	C	A
17	chr17:7372642:A:G	0	7372642	G	A
17	chr17:7374588:G:A	0	7374588	A	G
17	chr17:7375647:C:T	0	7375647	T	C
17	chr17:7376134:A:T	0	7376134	T	A
17	chr17:7376950:A:G	0	7376950	G	A
17	chr17:7377880:A:G	0	7377880	G	A
17	chr17:7378676:G:A	0	7378676	A	G
17	chr17:7379825:C:A	0	7379825	A	C
17	chr17:7380407:A:G	0	7380407	G	A
17	chr17:7380561:G:A	0	7380561	A	G
17	chr17:7381986:G:A	0	7381986	A	G
17	chr17:7382037:G:T	0	7382037	T	G
17	chr17:7382404:T:C	0	7382404	C	T
17	chr17:7382947:C:T	0	7382947	T	C
17	chr17:7384766:C:T	0	7384766	T	C
17	chr17:7384909:C:T	0	7384909	T	C
17	chr17:7385114:C:T	0	7385114	T	C
17	chr17:7385730:A:G	0	7385730	G	A
17	chr17:7387376:A:G	0	7387376	G	A
17	chr17:7387502:T:C	0	7387502	C	T
17	chr17:7388000:C:T	0	7388000	T	C
17	chr17:7388085:G:C	0	7388085	C	G
17	chr17:7389366:A:G	0	7389366	G	A
17	chr17:7389407:C:T	0	7389407	T	C
17	chr17:7397424:C:T	0	7397424	T	C
17	chr17:7397569:A:C	0	7397569	C	A
17	chr17:7397620:A:G	0	7397620	G	A
17	chr17:7397760:C:T	0	7397760	T	C
17	chr17:7398169:C:T	0	7398169	T	C
17	chr17:7398330:G:C	0	7398330	C	G
17	chr17:7399824:G:A	0	7399824	A	G
17	chr17:7400082:C:T	0	7400082	T	C
17	chr17:7400183:G:T	0	7400183	T	G
17	chr17:7403408:A:G	0	7403408	G	A
17	chr17:7403699:AAAG:A	0	7403699	A	AAAG
17	chr17:7404631:T:G	0	7404631	G	T
17	chr17:7407154:A:C	0	7407154	C	A
17	chr17:7407309:G:A	0	7407309	A	G
17	chr17:7407503:T:C	0	7407503	C	T
17	chr17:7409357:C:G	0	7409357	G	C
17	chr17:7411224:G:A	0	7411224	A	G
17	chr17:7411337:C:T	0	7411337	T	C
17	chr17:7411566:G:C	0	7411566	C	G
17	chr17:7412708:G:A	0	7412708	A	G
17	chr17:7412711:G:T	0	7412711	T	G
17	chr17:7414742:T:C	0	7414742	C	T
17	chr17:7415077:C:T	0	7415077	T	C
17	chr17:7415616:C:T	0	7415616	T	C
17	chr17:7416384:CT:C	0	7416384	C	CT
17	chr17:7416823:C:T	0	7416823	T	C
17	chr17:7418768:G:A	0	7418768	A	G
17	chr17:7418926:A:G	0	7418926	G	A
17	chr17:7419121:G:T	0	7419121	T	G
17	chr17:7419509:TC:T	0	7419509	T	TC
17	chr17:7421469:G:A	0	7421469	A	G
17	chr17:7422804:A:G	0	7422804	G	A
17	chr17:7423085:T:C	0	7423085	C	T
17	chr17:7423161:T:G	0	7423161	G	T
17	chr17:7423770:C:A	0	7423770	A	C
17	chr17:7424522:G:A	0	7424522	A	G
17	chr17:7425815:G:A	0	7425815	A	G
17	chr17:7426971:C:T	0	7426971	T	C
17	chr17:7429611:G:A	0	7429611	A	G
17	chr17:7429739:C:A	0	7429739	A	C
17	chr17:7432736:T:G	0	7432736	G	T
17	chr17:7432755:G:A	0	7432755	A	G
17	chr17:7433052:G:T	0	7433052	T	G
17	chr17:7433074:C:T	0	7433074	T	C
17	chr17:7434534:G:A	0	7434534	A	G
17	chr17:7434543:G:A	0	7434543	A	G
17	chr17:7435519:G:A	0	7435519	A	G
17	chr17:7435581:G:A	0	7435581	A	G
17	chr17:7437545:G:A	0	7437545	A	G
17	chr17:7438829:T:A	0	7438829	A	T
17	chr17:7438975:A:G	0	7438975	G	A
17	chr17:7439363:C:T	0	7439363	T	C
17	chr17:7439487:C:T	0	7439487	T	C
17	chr17:7440944:C:T	0	7440944	T	C
17	chr17:7441178:C:T	0	7441178	T	C
17	chr17:7442983:T:C	0	7442983	C	T
17	chr17:7443804:C:T	0	7443804	T	C
17	chr17:7445306:A:G	0	7445306	G	A
17	chr17:7446731:C:A	0	7446731	A	C
17	chr17:7447225:G:A	0	7447225	A	G
17	chr17:7447656:T:C	0	7447656	C	T
17	chr17:7447918:G:A	0	7447918	A	G
17	chr17:7448160:A:G	0	7448160	G	A
17	chr17:7448517:A:G	0	7448517	G	A
17	chr17:7448844:T:C	0	7448844	C	T
17	chr17:7449917:G:A	0	7449917	A	G
17	chr17:7452310:A:G	0	7452310	G	A
17	chr17:7452340:G:A	0	7452340	A	G
17	chr17:7453283:A:G	0	7453283	G	A
17	chr17:7454681:C:G	0	7454681	G	C
17	chr17:7455201:C:T	0	7455201	T	C
17	chr17:7455542:T:C	0	7455542	C	T
17	chr17:7455611:G:A	0	7455611	A	G
17	chr17:7455958:T:C	0	7455958	C	T
17	chr17:7456238:G:C	0	7456238	C	G
17	chr17:7456438:G:A	0	7456438	A	G
17	chr17:7457004:T:C	0	7457004	C	T
17	chr17:7458218:G:A	0	7458218	A	G
17	chr17:7459040:T:C	0	7459040	C	T
17	chr17:7459769:T:C	0	7459769	C	T
17	chr17:7464362:GT:G	0	7464362	G	GT
17	chr17:7464491:G:A	0	7464491	A	G
17	chr17:7464510:G:A	0	7464510	A	G
17	chr17:7464923:A:G	0	7464923	G	A
17	chr17:7465022:G:A	0	7465022	A	G
17	chr17:7465087:T:C	0	7465087	C	T
17	chr17:7465167:AT:A	0	7465167	A	AT
17	chr17:7465168:T:A	0	7465168	A	T
17	chr17:7467425:GA:G	0	7467425	G	GA
17	chr17:7467949:G:T	0	7467949	T	G
17	chr17:7468613:C:T	0	7468613	T	C
17	chr17:7469318:C:T	0	7469318	T	C
17	chr17:7470276:T:C	0	7470276	C	T
17	chr17:7475537:C:T	0	7475537	T	C
17	chr17:7476298:T:A	0	7476298	A	T
17	chr17:7476331:G:A	0	7476331	A	G
17	chr17:7476685:T:C	0	7476685	C	T
17	chr17:7476869:C:A	0	7476869	A	C
17	chr17:7476986:G:T	0	7476986	T	G
17	chr17:7477386:C:T	0	7477386	T	C
17	chr17:7478435:C:T	0	7478435	T	C
17	chr17:7479763:C:T	0	7479763	T	C
17	chr17:7479782:C:T	0	7479782	T	C
17	chr17:7479817:C:A	0	7479817	A	C
17	chr17:7480665:A:G	0	7480665	G	A
17	chr17:7480879:G:A	0	7480879	A	G
17	chr17:7480938:TC:T	0	7480938	T	TC
17	chr17:7481309:A:G	0	7481309	G	A
17	chr17:7481855:G:C	0	7481855	C	G
17	chr17:7482135:G:A	0	7482135	A	G
17	chr17:7482960:T:C	0	7482960	C	T
17	chr17:7482961:G:A	0	7482961	A	G
17	chr17:7483109:G:A	0	7483109	A	G
17	chr17:7483278:G:A	0	7483278	A	G
17	chr17:7483492:A:T	0	7483492	T	A
17	chr17:7485238:A:T	0	7485238	T	A
17	chr17:7485239:C:T	0	7485239	T	C
17	chr17:7485606:G:A	0	7485606	A	G
17	chr17:7486624:A:G	0	7486624	G	A
17	chr17:7486943:C:T	0	7486943	T	C
17	chr17:7487350:A:G	0	7487350	G	A
17	chr17:7487963:A:G	0	7487963	G	A
17	chr17:7488029:G:A	0	7488029	A	G
17	chr17:7488034:A:C	0	7488034	C	A
17	chr17:7488205:A:G	0	7488205	G	A
17	chr17:7488305:G:C	0	7488305	C	G
17	chr17:7488366:G:A	0	7488366	A	G
17	chr17:7488500:A:C	0	7488500	C	A
17	chr17:7488600:G:A	0	7488600	A	G
17	chr17:7488601:C:T	0	7488601	T	C
17	chr17:7488644:T:C	0	7488644	C	T
17	chr17:7488758:A:T	0	7488758	T	A
17	chr17:7488885:C:A	0	7488885	A	C
17	chr17:7489022:G:A	0	7489022	A	G
17	chr17:7489251:C:T	0	7489251	T	C
17	chr17:7489331:C:G	0	7489331	G	C
17	chr17:7490021:G:A	0	7490021	A	G
17	chr17:7490197:G:A	0	7490197	A	G
17	chr17:7490546:G:A	0	7490546	A	G
17	chr17:7490601:C:T	0	7490601	T	C
17	chr17:7490962:T:C	0	7490962	C	T
17	chr17:7491022:T:C	0	7491022	C	T
17	chr17:7491857:G:A	0	7491857	A	G
17	chr17:7492230:A:G	0	7492230	G	A
17	chr17:7492309:G:A	0	7492309	A	G
17	chr17:7492475:C:G	0	7492475	G	C
17	chr17:7492482:C:T	0	7492482	T	C
17	chr17:7492730:C:G	0	7492730	G	C
17	chr17:7492850:C:G	0	7492850	G	C
17	chr17:7492948:T:C	0	7492948	C	T
17	chr17:7493008:G:T	0	7493008	T	G
17	chr17:7493462:A:T	0	7493462	T	A
17	chr17:7493724:A:G	0	7493724	G	A
17	chr17:7493955:G:A	0	7493955	A	G
17	chr17:7494443:A:G	0	7494443	G	A
17	chr17:7494828:G:A	0	7494828	A	G
17	chr17:7494904:C:T	0	7494904	T	C
17	chr17:7496547:G:A	0	7496547	A	G
17	chr17:7497496:T:C	0	7497496	C	T
17	chr17:7498253:A:T	0	7498253	T	A
17	chr17:7498371:T:C	0	7498371	C	T
17	chr17:7498584:A:G	0	7498584	G	A
17	chr17:7499237:G:A	0	7499237	A	G
17	chr17:7499281:T:C	0	7499281	C	T
17	chr17:7499768:C:A	0	7499768	A	C
17	chr17:7499844:AAAAC:A	0	7499844	A	AAAAC
17	chr17:7499897:G:A	0	7499897	A	G
17	chr17:7499940:C:T	0	7499940	T	C
17	chr17:7500473:C:T	0	7500473	T	C
17	chr17:7500623:A:C	0	7500623	C	A
17	chr17:7501672:T:C	0	7501672	C	T
17	chr17:7501755:C:T	0	7501755	T	C
17	chr17:7502618:C:T	0	7502618	T	C
17	chr17:7504008:A:G	0	7504008	G	A
17	chr17:7504333:A:C	0	7504333	C	A
17	chr17:7504388:C:G	0	7504388	G	C
17	chr17:7504404:A:G	0	7504404	G	A
17	chr17:7504447:C:A	0	7504447	A	C
17	chr17:7504596:C:T	0	7504596	T	C
17	chr17:7505101:C:T	0	7505101	T	C
17	chr17:7506180:G:T	0	7506180	T	G
17	chr17:7506467:G:A	0	7506467	A	G
17	chr17:7506605:CAT:C	0	7506605	C	CAT
17	chr17:7506893:T:G	0	7506893	G	T
17	chr17:7507606:C:T	0	7507606	T	C
17	chr17:7508128:C:T	0	7508128	T	C
17	chr17:7508136:C:T	0	7508136	T	C
17	chr17:7508153:T:G	0	7508153	G	T
17	chr17:7508451:C:T	0	7508451	T	C
17	chr17:7508536:A:G	0	7508536	G	A
17	chr17:7508893:A:G	0	7508893	G	A
17	chr17:7509084:T:C	0	7509084	C	T
17	chr17:7509646:T:TAGA	0	7509646	TAGA	T
17	chr17:7509893:T:C	0	7509893	C	T
17	chr17:7510397:A:G	0	7510397	G	A
17	chr17:7510491:G:A	0	7510491	A	G
17	chr17:7514234:T:C	0	7514234	C	T
17	chr17:7514792:A:G	0	7514792	G	A
17	chr17:7515027:G:T	0	7515027	T	G
17	chr17:7515098:A:G	0	7515098	G	A
17	chr17:7516328:G:A	0	7516328	A	G
17	chr17:7516392:T:C	0	7516392	C	T
17	chr17:7516775:T:C	0	7516775	C	T
17	chr17:7516960:C:T	0	7516960	T	C
17	chr17:7517123:G:A	0	7517123	A	G
17	chr17:7517842:TG:T	0	7517842	T	TG
17	chr17:7518355:G:A	0	7518355	A	G
17	chr17:7518379:T:C	0	7518379	C	T
17	chr17:7518554:G:A	0	7518554	A	G
17	chr17:7519059:G:A	0	7519059	A	G
17	chr17:7519069:A:G	0	7519069	G	A
17	chr17:7519334:C:T	0	7519334	T	C
17	chr17:7519515:T:A	0	7519515	A	T
17	chr17:7519764:TCA:T	0	7519764	T	TCA
17	chr17:7519774:CTT:C	0	7519774	C	CTT
17	chr17:7519876:C:CT	0	7519876	CT	C
17	chr17:7519883:G:T	0	7519883	T	G
17	chr17:7520443:A:C	0	7520443	C	A
17	chr17:7520449:C:T	0	7520449	T	C
17	chr17:7521165:G:A	0	7521165	A	G
17	chr17:7521430:G:A	0	7521430	A	G
17	chr17:7521943:T:G	0	7521943	G	T
17	chr17:7522040:G:A	0	7522040	A	G
17	chr17:7522748:C:T	0	7522748	T	C
17	chr17:7523609:T:C	0	7523609	C	T
17	chr17:7523737:A:C	0	7523737	C	A
17	chr17:7523913:G:A	0	7523913	A	G
17	chr17:7524295:A:G	0	7524295	G	A
17	chr17:7524300:T:C	0	7524300	C	T
17	chr17:7525086:A:G	0	7525086	G	A
17	chr17:7525284:G:A	0	7525284	A	G
17	chr17:7525744:G:A	0	7525744	A	G
17	chr17:7526004:A:C	0	7526004	C	A
17	chr17:7526110:C:T	0	7526110	T	C
17	chr17:7526181:A:G	0	7526181	G	A
17	chr17:7526314:C:T	0	7526314	T	C
17	chr17:7526743:C:A	0	7526743	A	C
17	chr17:7527004:A:G	0	7527004	G	A
17	chr17:7527046:A:G	0	7527046	G	A
17	chr17:7527175:G:A	0	7527175	A	G
17	chr17:7527385:C:T	0	7527385	T	C
17	chr17:7527448:T:C	0	7527448	C	T
17	chr17:7527697:G:A	0	7527697	A	G
17	chr17:7527948:A:G	0	7527948	G	A
17	chr17:7528199:C:T	0	7528199	T	C
17	chr17:7529052:C:T	0	7529052	T	C
17	chr17:7529316:G:A	0	7529316	A	G
17	chr17:7529332:G:A	0	7529332	A	G
17	chr17:7530142:G:A	0	7530142	A	G
17	chr17:7530762:G:A	0	7530762	A	G
17	chr17:7530856:T:C	0	7530856	C	T
17	chr17:7531501:G:T	0	7531501	T	G
17	chr17:7531502:A:T	0	7531502	T	A
17	chr17:7531617:G:A	0	7531617	A	G
17	chr17:7531723:G:A	0	7531723	A	G
17	chr17:7533864:C:T	0	7533864	T	C
17	chr17:7534348:A:G	0	7534348	G	A
17	chr17:7534528:T:C	0	7534528	C	T
17	chr17:7534555:A:G	0	7534555	G	A
17	chr17:7534733:A:G	0	7534733	G	A
17	chr17:7535466:AGACTCCC:A	0	7535466	A	AGACTCCC
17	chr17:7535517:T:A	0	7535517	A	T
17	chr17:7535953:G:A	0	7535953	A	G
17	chr17:7536409:T:C	0	7536409	C	T
17	chr17:7536422:T:C	0	7536422	C	T
17	chr17:7536469:TG:T	0	7536469	T	TG
17	chr17:7537267:T:C	0	7537267	C	T
17	chr17:7537667:C:T	0	7537667	T	C
17	chr17:7538439:C:T	0	7538439	T	C
17	chr17:7538440:G:A	0	7538440	A	G
17	chr17:7538459:G:T	0	7538459	T	G
17	chr17:7539984:CTA:C	0	7539984	C	CTA
17	chr17:7540351:T:C	0	7540351	C	T
17	chr17:7540889:G:A	0	7540889	A	G
17	chr17:7541628:C:T	0	7541628	T	C
17	chr17:7541685:G:A	0	7541685	A	G
17	chr17:7542055:C:T	0	7542055	T	C
17	chr17:7542710:A:G	0	7542710	G	A
17	chr17:7542764:T:C	0	7542764	C	T
17	chr17:7544319:C:T	0	7544319	T	C
17	chr17:7544447:G:A	0	7544447	A	G
17	chr17:7544593:C:T	0	7544593	T	C
17	chr17:7544686:C:T	0	7544686	T	C
17	chr17:7545256:G:A	0	7545256	A	G
17	chr17:7547320:C:T	0	7547320	T	C
17	chr17:7547793:C:T	0	7547793	T	C
17	chr17:7549225:C:T	0	7549225	T	C
17	chr17:7550188:C:A	0	7550188	A	C
17	chr17:7550602:C:T	0	7550602	T	C
17	chr17:7552074:C:T	0	7552074	T	C
17	chr17:7552390:C:T	0	7552390	T	C
17	chr17:7552617:T:C	0	7552617	C	T
17	chr17:7553172:C:T	0	7553172	T	C
17	chr17:7554035:G:A	0	7554035	A	G
17	chr17:7554474:T:C	0	7554474	C	T
17	chr17:7554764:GCCA:G	0	7554764	G	GCCA
17	chr17:7554897:G:A	0	7554897	A	G
17	chr17:7555265:A:T	0	7555265	T	A
17	chr17:7555478:A:G	0	7555478	G	A
17	chr17:7557368:G:A	0	7557368	A	G
17	chr17:7558026:G:A	0	7558026	A	G
17	chr17:7558152:T:C	0	7558152	C	T
17	chr17:7559652:A:G	0	7559652	G	A
17	chr17:7561096:C:T	0	7561096	T	C
17	chr17:7564899:T:C	0	7564899	C	T
17	chr17:7565192:G:A	0	7565192	A	G
17	chr17:7565371:G:T	0	7565371	T	G
17	chr17:7566274:G:A	0	7566274	A	G
17	chr17:7566290:G:A	0	7566290	A	G
17	chr17:7566528:T:C	0	7566528	C	T
17	chr17:7567242:G:A	0	7567242	A	G
17	chr17:7567937:A:G	0	7567937	G	A
17	chr17:7569566:G:A	0	7569566	A	G
17	chr17:7570139:C:A	0	7570139	A	C
17	chr17:7571221:C:T	0	7571221	T	C
17	chr17:7573231:T:C	0	7573231	C	T
17	chr17:7573317:G:A	0	7573317	A	G
17	chr17:7573388:C:T	0	7573388	T	C
17	chr17:7574159:A:G	0	7574159	G	A
17	chr17:7574962:T:C	0	7574962	C	T
17	chr17:7575084:C:G	0	7575084	G	C
17	chr17:7575180:G:A	0	7575180	A	G
17	chr17:7575822:C:T	0	7575822	T	C
17	chr17:7575897:T:C	0	7575897	C	T
17	chr17:7575990:T:C	0	7575990	C	T
17	chr17:7580597:A:T	0	7580597	T	A
17	chr17:7581494:G:A	0	7581494	A	G
17	chr17:7581888:A:G	0	7581888	G	A
17	chr17:7582265:C:T	0	7582265	T	C
17	chr17:7582534:A:G	0	7582534	G	A
17	chr17:7583790:A:G	0	7583790	G	A
17	chr17:7584255:C:T	0	7584255	T	C
17	chr17:7587859:G:T	0	7587859	T	G
17	chr17:7588592:G:A	0	7588592	A	G
17	chr17:7588660:C:T	0	7588660	T	C
17	chr17:7589070:G:A	0	7589070	A	G
17	chr17:7590581:AAC:A	0	7590581	A	AAC
17	chr17:7590584:T:TA	0	7590584	TA	T
17	chr17:7590586:AAGCCCTCCCAACTCC:A	0	7590586	A	AAGCCCTCCCAACTCC
17	chr17:7591027:CTCT:C	0	7591027	C	CTCT
17	chr17:7592060:GTC:G	0	7592060	G	GTC
17	chr17:7594873:C:T	0	7594873	T	C
17	chr17:7594953:A:G	0	7594953	G	A
17	chr17:7595494:GTCTC:G	0	7595494	G	GTCTC
17	chr17:7600470:G:A	0	7600470	A	G
17	chr17:7600841:A:G	0	7600841	G	A
17	chr17:7601540:G:A	0	7601540	A	G
17	chr17:7601729:C:A	0	7601729	A	C
17	chr17:7602483:G:A	0	7602483	A	G
17	chr17:7604921:T:C	0	7604921	C	T
17	chr17:7605323:G:A	0	7605323	A	G
17	chr17:7607969:T:C	0	7607969	C	T
17	chr17:7608211:C:T	0	7608211	T	C
17	chr17:7608445:T:A	0	7608445	A	T
17	chr17:7608618:A:G	0	7608618	G	A
17	chr17:7610968:G:A	0	7610968	A	G
17	chr17:7611226:C:T	0	7611226	T	C
17	chr17:7612859:G:T	0	7612859	T	G
17	chr17:7613757:T:C	0	7613757	C	T
17	chr17:7617969:AG:A	0	7617969	A	AG
17	chr17:7618382:T:C	0	7618382	C	T
17	chr17:7618597:G:T	0	7618597	T	G
17	chr17:7619261:A:C	0	7619261	C	A
17	chr17:7619375:G:A	0	7619375	A	G
17	chr17:7620173:T:C	0	7620173	C	T
17	chr17:7620410:G:A	0	7620410	A	G
17	chr17:7621683:A:G	0	7621683	G	A
17	chr17:7623644:G:T	0	7623644	T	G
17	chr17:7624393:G:A	0	7624393	A	G
17	chr17:7624628:A:C	0	7624628	C	A
17	chr17:7625306:T:C	0	7625306	C	T
17	chr17:7625370:G:A	0	7625370	A	G
17	chr17:7626584:G:A	0	7626584	A	G
17	chr17:7626953:C:T	0	7626953	T	C
17	chr17:7628647:T:C	0	7628647	C	T
17	chr17:7629697:C:T	0	7629697	T	C
17	chr17:7629707:G:A	0	7629707	A	G
17	chr17:7629896:G:A	0	7629896	A	G
17	chr17:7630105:G:A	0	7630105	A	G
17	chr17:7630399:T:C	0	7630399	C	T
17	chr17:7633142:G:T	0	7633142	T	G
17	chr17:7633209:G:A	0	7633209	A	G
17	chr17:7633372:C:CT	0	7633372	CT	C
17	chr17:7633625:C:T	0	7633625	T	C
17	chr17:7634474:T:C	0	7634474	C	T
17	chr17:7636548:T:C	0	7636548	C	T
17	chr17:7639177:A:G	0	7639177	G	A
17	chr17:7639553:C:T	0	7639553	T	C
17	chr17:7639699:C:T	0	7639699	T	C
17	chr17:7640154:T:C	0	7640154	C	T
17	chr17:7640255:C:T	0	7640255	T	C
17	chr17:7640576:C:T	0	7640576	T	C
17	chr17:7640727:GCGTGCTGGC:G	0	7640727	G	GCGTGCTGGC
17	chr17:7640740:CCTCACAGCCCTCGCTCG:C	0	7640740	C	CCTCACAGCCCTCGCTCG
17	chr17:7640766:A:G	0	7640766	G	A
17	chr17:7640873:T:C	0	7640873	C	T
17	chr17:7640953:T:C	0	7640953	C	T
17	chr17:7640954:T:C	0	7640954	C	T
17	chr17:7641308:T:C	0	7641308	C	T
17	chr17:7641428:A:G	0	7641428	G	A
17	chr17:7641531:G:A	0	7641531	A	G
17	chr17:7641662:T:G	0	7641662	G	T
17	chr17:7641933:C:T	0	7641933	T	C
17	chr17:7642260:T:C	0	7642260	C	T
17	chr17:7642270:C:T	0	7642270	T	C
17	chr17:7642403:T:C	0	7642403	C	T
17	chr17:7642666:T:C	0	7642666	C	T
17	chr17:7642815:T:C	0	7642815	C	T
17	chr17:7642990:C:T	0	7642990	T	C
17	chr17:7643010:A:C	0	7643010	C	A
17	chr17:7643754:T:C	0	7643754	C	T
17	chr17:7644048:G:A	0	7644048	A	G
17	chr17:7644550:G:A	0	7644550	A	G
17	chr17:7644710:C:T	0	7644710	T	C
17	chr17:7644734:T:C	0	7644734	C	T
17	chr17:7645002:A:G	0	7645002	G	A
17	chr17:7645177:C:T	0	7645177	T	C
17	chr17:7645241:C:T	0	7645241	T	C
17	chr17:7645329:T:C	0	7645329	C	T
17	chr17:7645354:CA:C	0	7645354	C	CA
17	chr17:7645550:G:A	0	7645550	A	G
17	chr17:7645833:A:C	0	7645833	C	A
17	chr17:7645893:C:T	0	7645893	T	C
17	chr17:7646038:G:A	0	7646038	A	G
17	chr17:7646256:C:A	0	7646256	A	C
17	chr17:7646327:T:G	0	7646327	G	T
17	chr17:7646363:C:T	0	7646363	T	C
17	chr17:7646533:C:T	0	7646533	T	C
17	chr17:7646825:T:C	0	7646825	C	T
17	chr17:7646839:T:A	0	7646839	A	T
17	chr17:7646848:C:A	0	7646848	A	C
17	chr17:7647235:C:T	0	7647235	T	C
17	chr17:7647754:A:G	0	7647754	G	A
17	chr17:7648002:T:C	0	7648002	C	T
17	chr17:7648081:A:C	0	7648081	C	A
17	chr17:7648805:C:T	0	7648805	T	C
17	chr17:7650065:A:T	0	7650065	T	A
17	chr17:7650425:G:C	0	7650425	C	G
17	chr17:7650924:T:C	0	7650924	C	T
17	chr17:7651454:C:T	0	7651454	T	C
17	chr17:7654101:A:G	0	7654101	G	A
17	chr17:7655719:C:T	0	7655719	T	C
17	chr17:7656144:G:A	0	7656144	A	G
17	chr17:7656359:G:A	0	7656359	A	G
17	chr17:7657995:C:G	0	7657995	G	C
17	chr17:7658178:G:A	0	7658178	A	G
17	chr17:7658856:T:G	0	7658856	G	T
17	chr17:7659472:A:G	0	7659472	G	A
17	chr17:7660036:T:C	0	7660036	C	T
17	chr17:7661260:T:C	0	7661260	C	T
17	chr17:7662363:A:G	0	7662363	G	A
17	chr17:7662815:A:G	0	7662815	G	A
17	chr17:7663008:CT:C	0	7663008	C	CT
17	chr17:7664197:C:T	0	7664197	T	C
17	chr17:7664734:T:C	0	7664734	C	T
17	chr17:7665009:C:T	0	7665009	T	C
17	chr17:7666380:A:C	0	7666380	C	A
17	chr17:7666806:G:A	0	7666806	A	G
17	chr17:7666871:T:C	0	7666871	C	T
17	chr17:7666998:A:G	0	7666998	G	A
17	chr17:7667505:G:C	0	7667505	C	G
17	chr17:7667551:T:C	0	7667551	C	T
17	chr17:7667560:G:A	0	7667560	A	G
17	chr17:7667611:C:T	0	7667611	T	C
17	chr17:7667660:T:C	0	7667660	C	T
17	chr17:7667753:T:C	0	7667753	C	T
17	chr17:7667762:A:G	0	7667762	G	A
17	chr17:7668134:G:A	0	7668134	A	G
17	chr17:7668783:C:T	0	7668783	T	C
17	chr17:7669911:C:T	0	7669911	T	C
17	chr17:7671457:C:T	0	7671457	T	C
17	chr17:7671461:C:T	0	7671461	T	C
17	chr17:7671618:C:T	0	7671618	T	C
17	chr17:7672246:T:C	0	7672246	C	T
17	chr17:7672958:T:A	0	7672958	A	T
17	chr17:7673030:C:T	0	7673030	T	C
17	chr17:7673523:A:G	0	7673523	G	A
17	chr17:7674089:A:C	0	7674089	C	A
17	chr17:7674109:G:A	0	7674109	A	G
17	chr17:7674797:T:C	0	7674797	C	T
17	chr17:7675361:A:G	0	7675361	G	A
17	chr17:7676301:G:T	0	7676301	T	G
17	chr17:7677182:C:T	0	7677182	T	C
17	chr17:7677806:A:G	0	7677806	G	A
17	chr17:7678448:TTTTC:T	0	7678448	T	TTTTC
17	chr17:7679401:C:CCTT	0	7679401	CCTT	C
17	chr17:7679695:C:G	0	7679695	G	C
17	chr17:7680210:T:TACA	0	7680210	TACA	T
17	chr17:7680714:G:A	0	7680714	A	G
17	chr17:7680948:G:A	0	7680948	A	G
17	chr17:7681082:T:C	0	7681082	C	T
17	chr17:7681197:A:G	0	7681197	G	A
17	chr17:7683862:T:C	0	7683862	C	T
17	chr17:7684581:T:C	0	7684581	C	T
17	chr17:7684688:A:C	0	7684688	C	A
17	chr17:7685152:A:T	0	7685152	T	A
17	chr17:7685242:A:G	0	7685242	G	A
17	chr17:7685993:G:C	0	7685993	C	G
17	chr17:7689242:C:T	0	7689242	T	C
17	chr17:7689462:G:A	0	7689462	A	G
17	chr17:7689484:C:T	0	7689484	T	C
17	chr17:7690001:T:C	0	7690001	C	T
17	chr17:7690191:C:T	0	7690191	T	C
17	chr17:7690222:C:T	0	7690222	T	C
17	chr17:7690522:A:G	0	7690522	G	A
17	chr17:7691145:G:T	0	7691145	T	G
17	chr17:7691167:T:C	0	7691167	C	T
17	chr17:7691670:A:G	0	7691670	G	A
17	chr17:7692011:G:A	0	7692011	A	G
17	chr17:7693064:C:T	0	7693064	T	C
17	chr17:7693151:TCTC:T	0	7693151	T	TCTC
17	chr17:7693485:G:A	0	7693485	A	G
17	chr17:7693675:A:G	0	7693675	G	A
17	chr17:7693952:A:T	0	7693952	T	A
17	chr17:7694160:G:A	0	7694160	A	G
17	chr17:7694471:G:A	0	7694471	A	G
17	chr17:7694621:G:A	0	7694621	A	G
17	chr17:7695161:T:G	0	7695161	G	T
17	chr17:7695548:A:G	0	7695548	G	A
17	chr17:7695549:T:C	0	7695549	C	T
17	chr17:7695942:C:G	0	7695942	G	C
17	chr17:7696347:G:A	0	7696347	A	G
17	chr17:7699343:C:T	0	7699343	T	C
17	chr17:7703701:A:G	0	7703701	G	A
17	chr17:7705144:C:A	0	7705144	A	C
17	chr17:7706070:A:G	0	7706070	G	A
17	chr17:7706264:G:A	0	7706264	A	G
17	chr17:7707057:G:A	0	7707057	A	G
17	chr17:7710447:G:A	0	7710447	A	G
17	chr17:7711283:G:A	0	7711283	A	G
17	chr17:7711825:C:T	0	7711825	T	C
17	chr17:7711841:C:T	0	7711841	T	C
17	chr17:7712046:T:C	0	7712046	C	T
17	chr17:7712392:C:T	0	7712392	T	C
17	chr17:7713293:C:T	0	7713293	T	C
17	chr17:7713847:T:C	0	7713847	C	T
17	chr17:7713891:C:T	0	7713891	T	C
17	chr17:7714060:G:A	0	7714060	A	G
17	chr17:7714254:C:A	0	7714254	A	C
17	chr17:7714344:C:A	0	7714344	A	C
17	chr17:7714469:A:G	0	7714469	G	A
17	chr17:7714708:T:C	0	7714708	C	T
17	chr17:7714731:G:T	0	7714731	T	G
17	chr17:7714805:A:AC	0	7714805	AC	A
17	chr17:7715286:G:A	0	7715286	A	G
17	chr17:7715419:C:T	0	7715419	T	C
17	chr17:7717277:G:T	0	7717277	T	G
17	chr17:7717589:C:G	0	7717589	G	C
17	chr17:7718146:C:A	0	7718146	A	C
17	chr17:7718210:G:A	0	7718210	A	G
17	chr17:7718243:T:C	0	7718243	C	T
17	chr17:7718559:C:A	0	7718559	A	C
17	chr17:7718625:G:A	0	7718625	A	G
17	chr17:7718891:G:A	0	7718891	A	G
17	chr17:7720076:A:G	0	7720076	G	A
17	chr17:7721537:TCTCACCTA:T	0	7721537	T	TCTCACCTA
17	chr17:7721556:A:G	0	7721556	G	A
17	chr17:7721590:C:T	0	7721590	T	C
17	chr17:7721745:T:C	0	7721745	C	T
17	chr17:7721879:C:T	0	7721879	T	C
17	chr17:7722078:G:A	0	7722078	A	G
17	chr17:7722457:A:C	0	7722457	C	A
17	chr17:7723172:G:A	0	7723172	A	G
17	chr17:7723179:T:C	0	7723179	C	T
17	chr17:7723249:T:C	0	7723249	C	T
17	chr17:7724478:G:A	0	7724478	A	G
17	chr17:7724592:T:A	0	7724592	A	T
17	chr17:7725278:C:T	0	7725278	T	C
17	chr17:7725911:T:TTAAG	0	7725911	TTAAG	T
17	chr17:7726074:C:T	0	7726074	T	C
17	chr17:7726405:G:A	0	7726405	A	G
17	chr17:7727047:C:T	0	7727047	T	C
17	chr17:7728353:A:G	0	7728353	G	A
17	chr17:7729043:T:G	0	7729043	G	T
17	chr17:7730374:C:T	0	7730374	T	C
17	chr17:7730448:G:A	0	7730448	A	G
17	chr17:7730737:A:G	0	7730737	G	A
17	chr17:7730829:C:T	0	7730829	T	C
17	chr17:7731541:T:A	0	7731541	A	T
17	chr17:7731947:T:C	0	7731947	C	T
17	chr17:7732497:C:T	0	7732497	T	C
17	chr17:7733641:C:A	0	7733641	A	C
17	chr17:7736431:G:A	0	7736431	A	G
17	chr17:7738550:C:T	0	7738550	T	C
17	chr17:7738717:C:T	0	7738717	T	C
17	chr17:7741183:C:A	0	7741183	A	C
17	chr17:7742008:G:A	0	7742008	A	G
17	chr17:7742253:G:A	0	7742253	A	G
17	chr17:7743689:A:G	0	7743689	G	A
17	chr17:7744005:C:T	0	7744005	T	C
17	chr17:7744219:G:A	0	7744219	A	G
17	chr17:7744908:G:A	0	7744908	A	G
17	chr17:7745033:C:T	0	7745033	T	C
17	chr17:7745353:G:A	0	7745353	A	G
17	chr17:7748470:T:A	0	7748470	A	T
17	chr17:7750283:A:G	0	7750283	G	A
17	chr17:7750399:C:T	0	7750399	T	C
17	chr17:7751826:C:A	0	7751826	A	C
17	chr17:7752657:C:T	0	7752657	T	C
17	chr17:7753805:G:A	0	7753805	A	G
17	chr17:7754004:G:A	0	7754004	A	G
17	chr17:7755092:T:C	0	7755092	C	T
17	chr17:7755093:G:A	0	7755093	A	G
17	chr17:7755749:G:A	0	7755749	A	G
17	chr17:7756514:G:A	0	7756514	A	G
17	chr17:7757304:C:G	0	7757304	G	C
17	chr17:7757907:A:C	0	7757907	C	A
17	chr17:7758725:T:C	0	7758725	C	T
17	chr17:7759305:G:A	0	7759305	A	G
17	chr17:7760148:A:G	0	7760148	G	A
17	chr17:7760327:T:C	0	7760327	C	T
17	chr17:7760599:A:G	0	7760599	G	A
17	chr17:7761544:T:C	0	7761544	C	T
17	chr17:7761732:A:G	0	7761732	G	A
17	chr17:7761975:A:G	0	7761975	G	A
17	chr17:7762664:TG:T	0	7762664	T	TG
17	chr17:7764464:T:C	0	7764464	C	T
17	chr17:7765879:A:G	0	7765879	G	A
17	chr17:7766725:A:G	0	7766725	G	A
17	chr17:7766918:A:G	0	7766918	G	A
17	chr17:7767539:G:A	0	7767539	A	G
17	chr17:7768624:G:A	0	7768624	A	G
17	chr17:7768729:C:A	0	7768729	A	C
17	chr17:7769077:G:A	0	7769077	A	G
17	chr17:7770287:A:G	0	7770287	G	A
17	chr17:7770604:A:T	0	7770604	T	A
17	chr17:7771141:T:G	0	7771141	G	T
17	chr17:7771466:C:T	0	7771466	T	C
17	chr17:7771532:C:T	0	7771532	T	C
17	chr17:7771590:A:G	0	7771590	G	A
17	chr17:7771595:C:T	0	7771595	T	C
17	chr17:7771869:A:T	0	7771869	T	A
17	chr17:7771942:T:C	0	7771942	C	T
17	chr17:7772795:C:T	0	7772795	T	C
17	chr17:7773385:T:C	0	7773385	C	T
17	chr17:7773645:T:C	0	7773645	C	T
17	chr17:7775641:C:T	0	7775641	T	C
17	chr17:7775730:A:C	0	7775730	C	A
17	chr17:7776433:T:A	0	7776433	A	T
17	chr17:7776841:G:A	0	7776841	A	G
17	chr17:7777004:C:T	0	7777004	T	C
17	chr17:7778094:C:G	0	7778094	G	C
17	chr17:7778668:G:A	0	7778668	A	G
17	chr17:7778820:T:C	0	7778820	C	T
17	chr17:7779009:C:T	0	7779009	T	C
17	chr17:7779121:C:T	0	7779121	T	C
17	chr17:7779203:G:A	0	7779203	A	G
17	chr17:7782430:C:T	0	7782430	T	C
17	chr17:7783085:T:C	0	7783085	C	T
17	chr17:7783452:G:A	0	7783452	A	G
17	chr17:7783630:G:C	0	7783630	C	G
17	chr17:7783820:A:G	0	7783820	G	A
17	chr17:7784864:A:G	0	7784864	G	A
17	chr17:7784923:G:T	0	7784923	T	G
17	chr17:7784998:T:C	0	7784998	C	T
17	chr17:7785242:C:T	0	7785242	T	C
17	chr17:7785729:C:T	0	7785729	T	C
17	chr17:7785899:T:A	0	7785899	A	T
17	chr17:7787086:G:A	0	7787086	A	G
17	chr17:7787667:C:T	0	7787667	T	C
17	chr17:7788310:T:C	0	7788310	C	T
17	chr17:7789060:A:G	0	7789060	G	A
17	chr17:7789192:C:T	0	7789192	T	C
17	chr17:7789338:C:T	0	7789338	T	C
17	chr17:7789383:C:T	0	7789383	T	C
17	chr17:7790137:G:A	0	7790137	A	G
17	chr17:7790767:C:T	0	7790767	T	C
17	chr17:7790985:T:G	0	7790985	G	T
17	chr17:7792109:C:T	0	7792109	T	C
17	chr17:7793882:T:C	0	7793882	C	T
17	chr17:7795281:G:A	0	7795281	A	G
17	chr17:7795728:A:G	0	7795728	G	A
17	chr17:7796985:C:T	0	7796985	T	C
17	chr17:7797394:C:T	0	7797394	T	C
17	chr17:7797886:A:G	0	7797886	G	A
17	chr17:7798488:C:T	0	7798488	T	C
17	chr17:7799039:C:T	0	7799039	T	C
17	chr17:7799618:C:T	0	7799618	T	C
17	chr17:7800086:G:C	0	7800086	C	G
17	chr17:7800574:A:T	0	7800574	T	A
17	chr17:7802092:G:T	0	7802092	T	G
17	chr17:7804778:G:A	0	7804778	A	G
17	chr17:7805084:G:T	0	7805084	T	G
17	chr17:7807808:C:T	0	7807808	T	C
17	chr17:7808642:T:C	0	7808642	C	T
17	chr17:7808729:C:T	0	7808729	T	C
17	chr17:7808758:C:T	0	7808758	T	C
17	chr17:7808798:C:T	0	7808798	T	C
17	chr17:7809256:G:A	0	7809256	A	G
17	chr17:7809761:A:T	0	7809761	T	A
17	chr17:7810463:G:A	0	7810463	A	G
17	chr17:7810862:AAGAGGCTC:A	0	7810862	A	AAGAGGCTC
17	chr17:7811546:T:TA	0	7811546	TA	T
17	chr17:7812163:A:G	0	7812163	G	A
17	chr17:7812273:G:T	0	7812273	T	G
17	chr17:7813062:C:T	0	7813062	T	C
17	chr17:7815177:T:C	0	7815177	C	T
17	chr17:7815248:T:C	0	7815248	C	T
17	chr17:7815636:TCA:T	0	7815636	T	TCA
17	chr17:7816296:AC:A	0	7816296	A	AC
17	chr17:7816773:G:C	0	7816773	C	G
17	chr17:7817540:A:T	0	7817540	T	A
17	chr17:7817712:G:A	0	7817712	A	G
17	chr17:7817913:T:C	0	7817913	C	T
17	chr17:7818613:G:A	0	7818613	A	G
17	chr17:7819047:C:T	0	7819047	T	C
17	chr17:7820195:T:C	0	7820195	C	T
17	chr17:7825446:A:G	0	7825446	G	A
17	chr17:7826170:C:T	0	7826170	T	C
17	chr17:7826199:T:C	0	7826199	C	T
17	chr17:7826388:A:G	0	7826388	G	A
17	chr17:7826527:C:A	0	7826527	A	C
17	chr17:7827001:G:A	0	7827001	A	G
17	chr17:7828039:A:G	0	7828039	G	A
17	chr17:7829086:C:T	0	7829086	T	C
17	chr17:7829639:A:C	0	7829639	C	A
17	chr17:7829719:C:T	0	7829719	T	C
17	chr17:7832616:G:A	0	7832616	A	G
17	chr17:7834399:G:A	0	7834399	A	G
17	chr17:7834681:G:C	0	7834681	C	G
17	chr17:7835838:G:A	0	7835838	A	G
17	chr17:7836346:T:C	0	7836346	C	T
17	chr17:7836852:T:C	0	7836852	C	T
17	chr17:7840875:A:C	0	7840875	C	A
17	chr17:7841980:C:T	0	7841980	T	C
17	chr17:7846303:A:G	0	7846303	G	A
17	chr17:7847039:T:C	0	7847039	C	T
17	chr17:7847529:T:C	0	7847529	C	T
17	chr17:7847618:A:G	0	7847618	G	A
17	chr17:7847732:C:T	0	7847732	T	C
17	chr17:7848433:C:T	0	7848433	T	C
17	chr17:7848460:G:A	0	7848460	A	G
17	chr17:7850693:G:GA	0	7850693	GA	G
17	chr17:7850755:C:T	0	7850755	T	C
17	chr17:7850803:G:A	0	7850803	A	G
17	chr17:7852396:GCTGGGGCTTGGAGAGCCGCCAGCAGTGAGGGAAGGGGCTTGGGCCTAGGTGT:G	0	7852396	G	GCTGGGGCTTGGAGAGCCGCCAGCAGTGAGGGAAGGGGCTTGGGCCTAGGTGT
17	chr17:7853828:G:A	0	7853828	A	G
17	chr17:7855428:C:T	0	7855428	T	C
17	chr17:7856159:C:A	0	7856159	A	C
17	chr17:7857079:G:A	0	7857079	A	G
17	chr17:7857386:A:G	0	7857386	G	A
17	chr17:7857665:G:A	0	7857665	A	G
17	chr17:7858194:C:A	0	7858194	A	C
17	chr17:7860842:CT:C	0	7860842	C	CT
17	chr17:7862910:T:C	0	7862910	C	T
17	chr17:7863290:A:G	0	7863290	G	A
17	chr17:7864170:T:G	0	7864170	G	T
```
