## Supplementary material for "Characterization of shared and ancestry-specific signals driving complex traits using multi-ancestry fine-mapping": mesusieoutput

```
                 eur          afr      eur_afr
   [1,] 0.0001313821 7.249854e-05 2.416618e-05
   [2,] 0.0001313821 7.292551e-05 6.388253e-06
   [3,] 0.0001313821 7.302369e-05 8.231915e-06
   [4,] 0.0001313821 6.191212e-05 5.040124e-06
   [5,] 0.0001313821 6.994450e-05 6.154121e-06
   [6,] 0.0001313821 7.199496e-05 5.884832e-06
   [7,] 0.0001313821 9.338001e-05 1.091362e-05
   [8,] 0.0001313821 6.794521e-05 5.142353e-06
   [9,] 0.0001313821 6.995019e-05 2.440235e-05
  [10,] 0.0001313821 7.485217e-05 7.265141e-06
  [11,] 0.0001313821 7.129908e-05 5.558328e-06
  [12,] 0.0001313821 7.336820e-05 6.129784e-06
  [13,] 0.0001313821 7.380464e-05 6.680530e-06
  [14,] 0.0001313821 7.581308e-05 9.017486e-06
  [15,] 0.0001313821 8.166136e-05 1.415335e-05
  [16,] 0.0001313821 7.102211e-05 5.874765e-06
  [17,] 0.0001313821 7.050246e-05 6.336088e-06
  [18,] 0.0001313821 6.784368e-05 6.105391e-06
  [19,] 0.0001313821 7.442001e-05 8.619032e-06
  [20,] 0.0001313821 7.383700e-05 8.405913e-06
  [21,] 0.0001313821 7.406196e-05 8.289807e-06
  [22,] 0.0001313821 7.506393e-05 8.836658e-06
  [23,] 0.0001313821 8.202274e-05 1.229777e-05
  [24,] 0.0001313821 8.243847e-05 1.263089e-05
  [25,] 0.0001313821 8.350307e-05 1.347883e-05
  [26,] 0.0001313821 7.644630e-05 9.912866e-06
  [27,] 0.0001313821 7.762966e-05 1.195357e-05
  [28,] 0.0001313821 7.712810e-05 1.116639e-05
  [29,] 0.0001313821 7.455821e-05 9.488865e-06
  [30,] 0.0001717827 2.006138e-04 6.687128e-05
  [31,] 0.0001762365 1.100926e-04 5.076944e-05
  [32,] 0.0001313821 8.783682e-05 2.024504e-05
  [33,] 0.0001313821 6.976956e-05 8.107621e-06
  [34,] 0.0001313821 1.118337e-04 3.727789e-05
  [35,] 0.0001313821 6.603687e-05 6.627682e-06
  [36,] 0.0001313821 6.486990e-05 6.136468e-06
  [37,] 0.0001313821 6.599944e-05 6.057272e-06
  [38,] 0.0001313821 2.552376e-04 8.507920e-05
  [39,] 0.0001313821 6.508155e-05 6.126643e-06
  [40,] 0.0001313821 3.948558e-04 1.316186e-04
  [41,] 0.0001313821 6.483483e-05 6.206887e-06
  [42,] 0.0001313821 3.891531e-04 1.297177e-04
  [43,] 0.0001313821 6.492070e-05 6.531773e-06
  [44,] 0.0001313821 4.022893e-04 1.340964e-04
  [45,] 0.0001313821 6.899331e-05 6.832026e-06
  [46,] 0.0001313821 6.894427e-05 6.808792e-06
  [47,] 0.0001313821 6.890659e-05 6.796757e-06
  [48,] 0.0001313821 6.482745e-05 6.154177e-06
  [49,] 0.0001313821 6.413847e-05 5.670649e-06
  [50,] 0.0001313821 6.499317e-05 6.431018e-06
  [51,] 0.0001313821 7.171263e-05 8.236522e-06
  [52,] 0.0001313821 2.289989e-04 7.633296e-05
  [53,] 0.0001313821 6.453008e-05 5.688194e-06
  [54,] 0.0001313821 5.803619e-04 1.934540e-04
  [55,] 0.0001313821 7.021442e-05 7.436981e-06
  [56,] 0.0001313821 5.902329e-04 1.967443e-04
  [57,] 0.0001313821 3.302933e-04 1.100978e-04
  [58,] 0.0001313821 6.236172e-05 6.446353e-06
  [59,] 0.0001313821 6.413392e-05 7.262268e-06
  [60,] 0.0001313821 5.793096e-05 6.855654e-06
  [61,] 0.0001313821 6.474872e-05 7.594090e-06
  [62,] 0.0001313821 6.072713e-05 1.003785e-05
  [63,] 0.0001313821 6.987844e-05 1.069018e-05
  [64,] 0.0001313821 6.112432e-05 8.295463e-06
  [65,] 0.0001313821 6.225772e-05 8.513067e-06
  [66,] 0.0001313821 6.243582e-05 7.435272e-06
  [67,] 0.0001313821 6.509245e-05 5.788057e-06
  [68,] 0.0001313821 6.104824e-05 8.985133e-06
  [69,] 0.0001313821 6.098292e-05 8.835741e-06
  [70,] 0.0001313821 6.108149e-05 8.288388e-06
  [71,] 0.0001313821 7.298614e-05 7.257679e-06
  [72,] 0.0001313821 5.775638e-05 1.302253e-05
  [73,] 0.0001313821 6.021532e-05 1.037095e-05
  [74,] 0.0001313821 6.403790e-05 8.908615e-06
  [75,] 0.0001313821 6.536286e-05 1.689923e-05
  [76,] 0.0001313821 6.423901e-05 9.236037e-06
  [77,] 0.0001313821 6.036436e-05 1.123188e-05
  [78,] 0.0001313821 6.289980e-05 9.856473e-06
  [79,] 0.0001313821 6.040649e-05 1.086695e-05
  [80,] 0.0001313821 5.751574e-05 1.098347e-05
  [81,] 0.0001313821 6.497694e-05 1.711812e-05
  [82,] 0.0001313821 6.260410e-05 6.495066e-06
  [83,] 0.0001313821 6.213276e-05 6.391263e-06
  [84,] 0.0001313821 6.202892e-05 6.724154e-06
  [85,] 0.0001313821 6.187021e-05 6.413040e-06
  [86,] 0.0001313821 6.160988e-05 7.607076e-06
  [87,] 0.0001313821 6.161958e-05 1.124087e-05
  [88,] 0.0001313821 6.515149e-05 1.048172e-05
  [89,] 0.0001313821 5.769744e-05 8.150993e-06
  [90,] 0.0001313821 6.375941e-05 4.867220e-06
  [91,] 0.0001313821 6.674552e-05 7.218586e-06
  [92,] 0.0001313821 6.743268e-05 2.123824e-05
  [93,] 0.0001313821 5.779939e-05 5.209798e-06
  [94,] 0.0001313821 4.773378e-04 1.591126e-04
  [95,] 0.0001313821 7.699275e-05 2.343615e-05
  [96,] 0.0001313821 1.094346e-04 3.647821e-05
  [97,] 0.0001313821 5.873764e-05 8.618986e-06
  [98,] 0.0001313821 6.656015e-05 5.747133e-06
  [99,] 0.0001313821 1.628633e-04 5.428776e-05
 [100,] 0.0001313821 1.011477e-04 3.371590e-05
 [101,] 0.0001313821 6.717281e-05 2.835002e-05
 [102,] 0.0001313821 6.550446e-05 3.032812e-05
 [103,] 0.0001313821 5.833095e-05 1.204692e-05
 [104,] 0.0001313821 1.363941e-04 4.546471e-05
 [105,] 0.0001313821 6.982705e-05 2.376865e-05
 [106,] 0.0001313821 5.981456e-05 1.495043e-05
 [107,] 0.0001313821 5.853746e-05 2.968422e-05
 [108,] 0.0001313821 2.804170e-04 9.347234e-05
 [109,] 0.0001313821 5.961485e-05 1.397218e-05
 [110,] 0.0001313821 6.663181e-05 6.169760e-06
 [111,] 0.0001313821 1.415188e-04 4.717295e-05
 [112,] 0.0001313821 1.950837e-04 6.502789e-05
 [113,] 0.0001313821 5.912642e-05 1.054123e-05
 [114,] 0.0001313821 6.263689e-05 8.578886e-06
 [115,] 0.0001313821 5.949984e-05 1.049780e-05
 [116,] 0.0001313821 6.175109e-05 8.312903e-06
 [117,] 0.0001313821 2.710644e-04 9.035481e-05
 [118,] 0.0001313821 2.829838e-04 9.432795e-05
 [119,] 0.0001313821 5.898698e-05 9.909015e-06
 [120,] 0.0001313821 5.899319e-05 1.032932e-05
 [121,] 0.0001313821 2.671561e-04 8.905203e-05
 [122,] 0.0001313821 3.619261e-04 1.206420e-04
 [123,] 0.0001313821 3.789303e-04 1.263101e-04
 [124,] 0.0001313821 5.860078e-05 1.004320e-05
 [125,] 0.0001313821 3.155098e-04 1.051699e-04
 [126,] 0.0001313821 5.879334e-05 9.689687e-06
 [127,] 0.0001313821 3.696861e-04 1.232287e-04
 [128,] 0.0001313821 3.332379e-04 1.110793e-04
 [129,] 0.0001313821 2.122233e-04 7.074111e-05
 [130,] 0.0001313821 6.232842e-05 8.393361e-06
 [131,] 0.0001313821 3.230268e-04 1.076756e-04
 [132,] 0.0001313821 3.185792e-04 1.061931e-04
 [133,] 0.0001313821 3.175305e-04 1.058435e-04
 [134,] 0.0001313821 3.330639e-04 1.110213e-04
 [135,] 0.0001313821 3.131668e-04 1.043889e-04
 [136,] 0.0001313821 5.890267e-05 9.884699e-06
 [137,] 0.0001313821 6.934638e-05 8.303962e-06
 [138,] 0.0001313821 3.078684e-04 1.026228e-04
 [139,] 0.0001313821 3.069171e-04 1.023057e-04
 [140,] 0.0001313821 6.806008e-05 6.881798e-06
 [141,] 0.0001313821 2.898520e-04 9.661734e-05
 [142,] 0.0001313821 2.898520e-04 9.661734e-05
 [143,] 0.0001313821 2.898520e-04 9.661734e-05
 [144,] 0.0001313821 2.888597e-04 9.628658e-05
 [145,] 0.0001313821 3.580462e-04 1.193487e-04
 [146,] 0.0001313821 2.917380e-04 9.724599e-05
 [147,] 0.0001313821 2.840695e-04 9.468984e-05
 [148,] 0.0001313821 1.794363e-04 5.981211e-05
 [149,] 0.0001313821 1.831855e-04 6.106185e-05
 [150,] 0.0001313821 1.875338e-04 6.251128e-05
 [151,] 0.0001313821 1.766924e-04 5.889746e-05
 [152,] 0.0001313821 1.788987e-04 5.963289e-05
 [153,] 0.0001313821 1.714002e-04 5.713341e-05
 [154,] 0.0001313821 1.620863e-04 5.402878e-05
 [155,] 0.0001313821 6.689602e-05 8.986941e-06
 [156,] 0.0001313821 1.567169e-04 5.223896e-05
 [157,] 0.0001313821 6.754596e-05 1.050454e-05
 [158,] 0.0001313821 6.661758e-05 8.792316e-06
 [159,] 0.0001313821 6.290834e-05 9.716825e-06
 [160,] 0.0001313821 6.312961e-05 8.908568e-06
 [161,] 0.0001313821 6.320418e-05 8.815314e-06
 [162,] 0.0001313821 6.282658e-05 8.117666e-06
 [163,] 0.0001313821 6.260950e-05 8.043452e-06
 [164,] 0.0001313821 2.553174e-04 8.510579e-05
 [165,] 0.0001313821 1.866498e-04 6.221659e-05
 [166,] 0.0001313821 2.620474e-04 8.734915e-05
 [167,] 0.0001313821 6.365235e-05 5.583706e-06
 [168,] 0.0001313821 5.732238e-05 9.998784e-06
 [169,] 0.0001313821 8.219152e-05 2.354079e-05
 [170,] 0.0001313821 6.850930e-05 9.551463e-06
 [171,] 0.0001313821 6.250394e-05 9.079873e-06
 [172,] 0.0001313821 8.067126e-05 2.093367e-05
 [173,] 0.0001313821 8.473576e-05 9.679928e-06
 [174,] 0.0001313821 5.669386e-05 1.009794e-05
 [175,] 0.0001313821 5.633190e-05 1.132067e-05
 [176,] 0.0001313821 5.636323e-05 1.121819e-05
 [177,] 0.0001313821 5.774226e-05 1.253794e-05
 [178,] 0.0001313821 5.636825e-05 1.111757e-05
 [179,] 0.0001313821 5.636825e-05 1.129546e-05
 [180,] 0.0001313821 5.635502e-05 1.106987e-05
 [181,] 0.0001313821 5.635502e-05 1.085649e-05
 [182,] 0.0001313821 5.757666e-05 1.252003e-05
 [183,] 0.0001313821 5.816993e-05 8.178342e-06
 [184,] 0.0001313821 5.634933e-05 1.110824e-05
 [185,] 0.0001313821 5.632969e-05 1.066503e-05
 [186,] 0.0005744379 7.103314e-05 1.841320e-04
 [187,] 0.0001313821 5.632969e-05 1.038673e-05
 [188,] 0.0001313821 5.635521e-05 1.072975e-05
 [189,] 0.0001313821 5.801203e-05 2.175128e-05
 [190,] 0.0001313821 5.797916e-05 2.190015e-05
 [191,] 0.0001313821 6.617572e-05 5.928007e-06
 [192,] 0.0001313821 7.118866e-05 1.092789e-05
 [193,] 0.0001313821 5.891027e-05 1.422949e-05
 [194,] 0.0001313821 5.636603e-05 1.117576e-05
 [195,] 0.0001313821 5.638163e-05 1.137210e-05
 [196,] 0.0001313821 7.562665e-05 1.291693e-05
 [197,] 0.0001313821 6.374769e-05 9.822718e-06
 [198,] 0.0001313821 5.636604e-05 1.123818e-05
 [199,] 0.0001313821 5.637349e-05 1.133814e-05
 [200,] 0.0001313821 6.411689e-05 8.618970e-06
 [201,] 0.0001313821 5.814794e-05 2.080217e-05
 [202,] 0.0001313821 5.645952e-05 1.097568e-05
 [203,] 0.0001313821 7.054440e-05 1.081890e-05
 [204,] 0.0001313821 7.464119e-05 1.689050e-05
 [205,] 0.0001313821 5.957740e-05 2.107857e-05
 [206,] 0.0001313821 9.070650e-05 3.023550e-05
 [207,] 0.0001313821 5.977682e-05 3.103120e-05
 [208,] 0.0001313821 5.952854e-05 2.716639e-05
 [209,] 0.0001313821 7.470936e-05 1.540783e-05
 [210,] 0.0001313821 6.405916e-05 6.699066e-06
 [211,] 0.0001313821 5.816993e-05 1.874785e-05
 [212,] 0.0001313821 7.608232e-05 2.250881e-05
 [213,] 0.0001313821 7.041952e-05 1.046383e-05
 [214,] 0.0001313821 6.122670e-05 6.788839e-06
 [215,] 0.0001313821 5.790303e-05 7.127658e-06
 [216,] 0.0001313821 9.102436e-05 1.687340e-05
 [217,] 0.0001313821 5.986128e-05 9.726825e-06
 [218,] 0.0001313821 5.645368e-05 8.587158e-06
 [219,] 0.0001313821 6.597895e-05 9.218409e-06
 [220,] 0.0001313821 7.039414e-05 2.440940e-05
 [221,] 0.0001313821 9.880805e-05 2.202374e-05
 [222,] 0.0001313821 8.538359e-05 1.349030e-05
 [223,] 0.0001313821 7.100236e-05 6.257266e-06
 [224,] 0.0001313821 7.050333e-05 1.055032e-05
 [225,] 0.0001313821 7.015251e-05 6.085368e-06
 [226,] 0.0001313821 9.427407e-05 1.885382e-05
 [227,] 0.0001313821 5.815346e-05 7.082983e-06
 [228,] 0.0001313821 7.570489e-05 1.416978e-05
 [229,] 0.0001313821 7.509575e-05 1.787487e-05
 [230,] 0.0001313821 7.749630e-05 9.970809e-06
 [231,] 0.0001313821 7.749630e-05 9.970809e-06
 [232,] 0.0001313821 7.491792e-05 1.464850e-05
 [233,] 0.0001313821 6.297097e-05 8.562276e-06
 [234,] 0.0001313821 5.792389e-05 1.476377e-05
 [235,] 0.0001313821 6.128863e-05 9.335848e-06
 [236,] 0.0001313821 6.934327e-05 1.078525e-05
 [237,] 0.0001313821 6.306520e-05 7.532338e-06
 [238,] 0.0001313821 6.365580e-05 7.222269e-06
 [239,] 0.0001313821 6.385292e-05 7.227691e-06
 [240,] 0.0001313821 7.732444e-05 1.288114e-05
 [241,] 0.0001313821 6.320643e-05 9.907592e-06
 [242,] 0.0001313821 6.928318e-05 1.682634e-05
 [243,] 0.0001313821 6.864816e-05 1.735019e-05
 [244,] 0.0001313821 6.408692e-05 1.445457e-05
 [245,] 0.0001313821 6.292147e-05 1.377864e-05
 [246,] 0.0001313821 6.450711e-05 1.593010e-05
 [247,] 0.0001313821 6.213385e-05 9.730045e-06
 [248,] 0.0001313821 6.632753e-05 1.373468e-05
 [249,] 0.0001313821 6.689263e-05 1.516174e-05
 [250,] 0.0001313821 6.760932e-05 1.612240e-05
 [251,] 0.0001313821 6.760098e-05 1.612126e-05
 [252,] 0.0001313821 6.787410e-05 1.528803e-05
 [253,] 0.0001313821 6.425529e-05 1.028746e-05
 [254,] 0.0001313821 6.526318e-05 1.578176e-05
 [255,] 0.0001313821 6.328498e-05 1.049251e-05
 [256,] 0.0001313821 7.227918e-05 1.672816e-05
 [257,] 0.0001313821 7.214053e-05 1.638108e-05
 [258,] 0.0001313821 6.693596e-05 1.802820e-05
 [259,] 0.0001313821 6.758195e-05 1.764916e-05
 [260,] 0.0001313821 6.824547e-05 7.508320e-06
 [261,] 0.0001313821 6.660903e-05 1.816470e-05
 [262,] 0.0001313821 6.647414e-05 1.848630e-05
 [263,] 0.0001313821 7.169006e-05 1.867921e-05
 [264,] 0.0001313821 6.568785e-05 1.869379e-05
 [265,] 0.0001313821 7.021546e-05 1.895676e-05
 [266,] 0.0001313821 6.555820e-05 1.943185e-05
 [267,] 0.0001313821 6.646957e-05 1.952727e-05
 [268,] 0.0001313821 6.167338e-05 1.007419e-05
 [269,] 0.0001313821 6.151446e-05 7.920571e-06
 [270,] 0.0001313821 8.719342e-05 2.906447e-05
 [271,] 0.0001313821 5.845780e-05 1.477213e-05
 [272,] 0.0001313821 5.851349e-05 1.459483e-05
 [273,] 0.0001313821 5.970225e-05 6.670272e-06
 [274,] 0.0001313821 6.492388e-05 8.676751e-06
 [275,] 0.0001313821 5.998782e-05 9.265099e-06
 [276,] 0.0001313821 8.838323e-05 2.946108e-05
 [277,] 0.0001313821 7.252416e-05 1.228157e-05
 [278,] 0.0001313821 6.134788e-05 1.070199e-05
 [279,] 0.0001313821 6.093703e-05 1.068984e-05
 [280,] 0.0001313821 6.491418e-05 8.770875e-06
 [281,] 0.0001313821 7.098329e-05 1.050738e-05
 [282,] 0.0001313821 6.613914e-05 8.844917e-06
 [283,] 0.0001313821 6.608302e-05 9.337733e-06
 [284,] 0.0001313821 6.288751e-05 1.327781e-05
 [285,] 0.0001313821 6.201239e-05 1.256994e-05
 [286,] 0.0001313821 6.738890e-05 8.823200e-06
 [287,] 0.0001313821 6.738977e-05 8.841380e-06
 [288,] 0.0001313821 6.782270e-05 8.543625e-06
 [289,] 0.0001313821 6.782107e-05 8.720405e-06
 [290,] 0.0001313821 6.289352e-05 1.362269e-05
 [291,] 0.0001313821 6.293763e-05 1.309323e-05
 [292,] 0.0001313821 6.399941e-05 8.149028e-06
 [293,] 0.0001313821 6.260355e-05 1.231230e-05
 [294,] 0.0001313821 6.280522e-05 1.229613e-05
 [295,] 0.0001313821 6.397690e-05 1.165089e-05
 [296,] 0.0001313821 7.245353e-05 9.854629e-06
 [297,] 0.0001313821 6.313942e-05 1.531203e-05
 [298,] 0.0001313821 6.252779e-05 4.707789e-06
 [299,] 0.0001313821 6.241463e-05 4.732432e-06
 [300,] 0.0001313821 6.661747e-05 1.569053e-05
 [301,] 0.0001313821 6.225058e-05 1.578135e-05
 [302,] 0.0001313821 6.335390e-05 4.661544e-06
 [303,] 0.0001313821 7.161403e-05 1.469158e-05
 [304,] 0.0001313821 6.863031e-05 2.523661e-05
 [305,] 0.0001313821 6.051956e-05 1.621453e-05
 [306,] 0.0001313821 5.840594e-05 1.323307e-05
 [307,] 0.0001313821 6.216350e-05 3.115710e-05
 [308,] 0.0001313821 6.213514e-05 2.626654e-05
 [309,] 0.0001313821 6.655623e-05 4.352177e-06
 [310,] 0.0001313821 5.885474e-05 5.007443e-06
 [311,] 0.0001313821 5.737710e-05 8.208163e-06
 [312,] 0.0001313821 5.703381e-05 7.928448e-06
 [313,] 0.0001313821 5.946064e-05 1.237865e-05
 [314,] 0.0001313821 5.946586e-05 1.303534e-05
 [315,] 0.0001313821 6.864227e-05 2.096567e-05
 [316,] 0.0001313821 5.665557e-05 5.890710e-06
 [317,] 0.0001313821 7.478364e-05 1.500655e-05
 [318,] 0.0006989956 6.417263e-05 2.077739e-04
 [319,] 0.0001313821 6.088122e-05 2.854075e-05
 [320,] 0.0001313821 5.843799e-05 5.329267e-06
 [321,] 0.0009180064 9.382586e-05 1.492798e-04
 [322,] 0.0001313821 5.908313e-05 6.829343e-06
 [323,] 0.0001313821 6.045073e-05 1.365984e-05
 [324,] 0.0001313821 5.949488e-05 1.012311e-05
 [325,] 0.0001313821 6.584118e-05 8.664560e-06
 [326,] 0.0001313821 6.034983e-05 2.567834e-05
 [327,] 0.0001313821 6.861484e-05 1.647260e-05
 [328,] 0.0001313821 5.943902e-05 1.594599e-05
 [329,] 0.0001313821 5.951214e-05 1.487309e-05
 [330,] 0.0001313821 5.965506e-05 1.542265e-05
 [331,] 0.0001313821 7.158750e-05 1.305308e-05
 [332,] 0.0001313821 5.744182e-05 8.945727e-06
 [333,] 0.0001313821 6.031015e-05 2.199702e-05
 [334,] 0.0001313821 5.990212e-05 1.686338e-05
 [335,] 0.0001313821 6.194313e-05 1.530543e-05
 [336,] 0.0001313821 6.046766e-05 1.625800e-05
 [337,] 0.0001313821 6.886875e-05 2.304228e-05
 [338,] 0.0001313821 7.578518e-05 8.042439e-06
 [339,] 0.0001313821 5.792111e-05 9.032102e-06
 [340,] 0.0001313821 6.886193e-05 1.899666e-05
 [341,] 0.0001313821 6.112917e-05 1.755733e-05
 [342,] 0.0004555982 6.873329e-05 1.157289e-04
 [343,] 0.0001313821 6.401481e-05 7.234950e-06
 [344,] 0.0001313821 6.388651e-05 7.150956e-06
 [345,] 0.0001313821 7.303764e-05 5.590251e-06
 [346,] 0.0001313821 6.364239e-05 7.061063e-06
 [347,] 0.0001313821 9.255934e-05 9.884784e-06
 [348,] 0.0001313821 9.607741e-05 1.094693e-05
 [349,] 0.0001313821 6.114310e-05 4.771632e-06
 [350,] 0.0001313821 6.114310e-05 4.740983e-06
 [351,] 0.0001313821 6.122995e-05 4.914155e-06
 [352,] 0.0001313821 7.563705e-05 8.151798e-06
 [353,] 0.0001313821 6.057172e-05 4.999592e-06
 [354,] 0.0001313821 6.652803e-05 1.274374e-05
 [355,] 0.0004250884 6.963081e-05 1.063081e-04
 [356,] 0.0001313821 6.195343e-05 5.747717e-06
 [357,] 0.0001313821 6.196381e-05 5.743294e-06
 [358,] 0.0001313821 6.335549e-05 7.891785e-06
 [359,] 0.0001313821 7.740668e-05 2.580223e-05
 [360,] 0.0001313821 6.277054e-05 5.438043e-06
 [361,] 0.0001313821 6.784674e-05 6.687750e-06
 [362,] 0.0001313821 7.538933e-05 2.070899e-05
 [363,] 0.0001313821 7.168589e-05 1.979439e-05
 [364,] 0.0001313821 5.885580e-05 5.362748e-06
 [365,] 0.0001313821 8.228650e-05 1.742166e-05
 [366,] 0.0001313821 6.957031e-05 8.544258e-06
 [367,] 0.0001313821 6.342562e-05 5.602660e-06
 [368,] 0.0001313821 6.987243e-05 8.862643e-06
 [369,] 0.0001313821 9.606547e-05 2.562988e-05
 [370,] 0.0001313821 6.012685e-05 5.693883e-06
 [371,] 0.0001313821 7.920777e-05 7.893552e-06
 [372,] 0.0001313821 6.545610e-05 5.059586e-06
 [373,] 0.0001313821 6.940294e-05 8.341488e-06
 [374,] 0.0001313821 7.060014e-05 1.170363e-05
 [375,] 0.0001313821 6.222654e-05 5.334348e-06
 [376,] 0.0001313821 6.262330e-05 5.589411e-06
 [377,] 0.0001313821 7.080571e-05 1.224708e-05
 [378,] 0.0001313821 6.092842e-05 6.644233e-06
 [379,] 0.0001313821 1.433830e-02 4.779435e-03
 [380,] 0.0001313821 4.581008e-04 1.527003e-04
 [381,] 0.0001313821 7.217676e-05 1.122412e-05
 [382,] 0.0001313821 6.878188e-05 8.122014e-06
 [383,] 0.0001313821 6.888699e-05 8.234503e-06
 [384,] 0.0001313821 5.160328e-04 1.720109e-04
 [385,] 0.0001313821 6.409058e-05 1.243531e-05
 [386,] 0.0001313821 7.128585e-05 2.180653e-05
 [387,] 0.0001313821 6.379464e-05 1.697883e-05
 [388,] 0.0001313821 5.801888e-05 1.192093e-05
 [389,] 0.0001313821 6.251811e-02 2.083937e-02
 [390,] 0.0001313821 6.377612e-05 1.243308e-05
 [391,] 0.0001313821 6.376216e-05 1.233986e-05
 [392,] 0.0001313821 6.370324e-05 1.221181e-05
 [393,] 0.0001313821 6.370324e-05 1.349449e-05
 [394,] 0.0001313821 9.307446e-02 3.102482e-02
 [395,] 0.0001313821 7.058383e-05 1.147738e-05
 [396,] 0.0001313821 7.044218e-05 1.117039e-05
 [397,] 0.0001313821 5.644827e-05 9.497733e-06
 [398,] 0.0001313821 6.313096e-05 1.129109e-05
 [399,] 0.0001313821 6.305052e-05 1.172687e-05
 [400,] 0.0001313821 6.303997e-05 1.114323e-05
 [401,] 0.0001313821 6.303302e-05 1.271754e-05
 [402,] 0.0001313821 6.904178e-05 8.373061e-06
 [403,] 0.0001313821 6.303980e-05 1.129517e-05
 [404,] 0.0001313821 6.303612e-05 1.337205e-05
 [405,] 0.0001313821 6.883090e-05 8.125448e-06
 [406,] 0.0001313821 5.649494e-05 9.962493e-06
 [407,] 0.0001313821 6.292202e-05 1.258133e-05
 [408,] 0.0001313821 6.292113e-05 1.262387e-05
 [409,] 0.0001313821 6.292939e-05 1.099299e-05
 [410,] 0.0001313821 6.286869e-05 1.090660e-05
 [411,] 0.0001313821 7.229992e-05 1.056296e-05
 [412,] 0.0001313821 6.286621e-05 1.186046e-05
 [413,] 0.0001313821 6.286531e-05 1.081819e-05
 [414,] 0.0001313821 6.358983e-05 1.024256e-05
 [415,] 0.0006941628 7.129492e-05 2.629254e-04
 [416,] 0.0001313821 9.887453e-05 3.295818e-05
 [417,] 0.0001313821 6.286869e-05 1.069797e-05
 [418,] 0.0001313821 6.870828e-05 7.968563e-06
 [419,] 0.0001313821 6.293655e-05 1.219816e-05
 [420,] 0.0001313821 6.303561e-05 1.116549e-05
 [421,] 0.0001313821 6.293745e-05 1.038173e-05
 [422,] 0.0001313821 5.936769e-02 1.978923e-02
 [423,] 0.0001313821 5.352458e-02 1.784153e-02
 [424,] 0.0001313821 6.668689e-05 6.024878e-06
 [425,] 0.0001313821 4.296247e-02 1.432082e-02
 [426,] 0.0001313821 6.292033e-05 1.018111e-05
 [427,] 0.0001313821 6.292179e-05 1.019061e-05
 [428,] 0.0001313821 6.292179e-05 1.016228e-05
 [429,] 0.0001313821 7.015405e-05 9.026637e-06
 [430,] 0.0001313821 6.988776e-05 8.917958e-06
 [431,] 0.0001313821 6.448132e-05 7.958687e-06
 [432,] 0.0001313821 7.099218e-05 1.786097e-05
 [433,] 0.0001313821 8.408732e-05 2.802911e-05
 [434,] 0.0001313821 7.277122e-05 1.564285e-05
 [435,] 0.0001313821 3.039020e-04 1.013007e-04
 [436,] 0.0001313821 6.306211e-05 7.660531e-06
 [437,] 0.0001313821 7.165467e-05 1.534014e-05
 [438,] 0.0001313821 5.143474e-02 1.714491e-02
 [439,] 0.0001313821 7.093862e-05 1.727095e-05
 [440,] 0.0001313821 7.092209e-05 1.709617e-05
 [441,] 0.0001313821 7.091841e-05 1.706005e-05
 [442,] 0.0001313821 6.433327e-05 1.748571e-05
 [443,] 0.0001313821 6.010713e-05 8.776825e-06
 [444,] 0.0001313821 9.776363e-04 3.258788e-04
 [445,] 0.0001313821 7.095028e-05 1.738491e-05
 [446,] 0.0001313821 5.973223e-05 6.226843e-06
 [447,] 0.0001313821 6.570417e-05 9.191230e-06
 [448,] 0.0001313821 6.713235e-05 2.142731e-05
 [449,] 0.0001313821 6.705533e-05 2.139088e-05
 [450,] 0.0001313821 6.713235e-05 2.129004e-05
 [451,] 0.0001313821 6.710736e-05 2.134999e-05
 [452,] 0.0001313821 5.896661e-05 4.189390e-06
 [453,] 0.0001313821 7.139423e-05 1.363677e-05
 [454,] 0.0001313821 7.089213e-05 1.677087e-05
 [455,] 0.0001313821 7.143863e-05 1.376280e-05
 [456,] 0.0001313821 6.648376e-05 9.772418e-06
 [457,] 0.0001313821 6.662395e-05 9.927028e-06
 [458,] 0.0001313821 7.091144e-05 1.697005e-05
 [459,] 0.0001313821 6.770879e-05 2.237335e-05
 [460,] 0.0001313821 6.765361e-05 2.203726e-05
 [461,] 0.0001313821 4.322470e-03 1.440823e-03
 [462,] 0.0001313821 6.422660e-05 5.883734e-06
 [463,] 0.0001313821 6.661136e-05 5.478276e-06
 [464,] 0.0001313821 7.137330e-05 1.359856e-05
 [465,] 0.0001313821 6.796532e-05 1.148054e-05
 [466,] 0.0001313821 6.349709e-05 7.201710e-06
 [467,] 0.0001313821 7.090149e-05 1.688776e-05
 [468,] 0.0001313821 7.090149e-05 1.688776e-05
 [469,] 0.0001313821 7.090149e-05 1.688776e-05
 [470,] 0.0001313821 6.825024e-05 7.282444e-06
 [471,] 0.0001313821 7.083423e-05 1.480204e-05
 [472,] 0.0001313821 6.214257e-05 6.239729e-06
 [473,] 0.0001313821 5.691958e-05 4.961696e-06
 [474,] 0.0001313821 7.193532e-05 1.525956e-05
 [475,] 0.0001313821 6.284749e-05 6.507332e-06
 [476,] 0.0001313821 7.154749e-05 9.357896e-06
 [477,] 0.0001313821 7.176550e-05 1.467671e-05
 [478,] 0.0001313821 6.288647e-05 6.889326e-06
 [479,] 0.0001313821 6.299083e-05 6.286897e-06
 [480,] 0.0001313821 6.296708e-05 7.066588e-06
 [481,] 0.0001313821 6.372100e-05 6.967498e-06
 [482,] 0.0001313821 6.260776e-05 5.504030e-06
 [483,] 0.0001313821 6.293260e-05 6.849718e-06
 [484,] 0.0001313821 6.341661e-05 8.764050e-06
 [485,] 0.0001313821 6.363376e-05 8.779981e-06
 [486,] 0.0001313821 6.680247e-05 9.662441e-06
 [487,] 0.0001313821 6.610651e-05 9.338343e-06
 [488,] 0.0001313821 6.710262e-05 9.826999e-06
 [489,] 0.0001313821 6.573570e-05 9.168174e-06
 [490,] 0.0001313821 6.445473e-05 7.023674e-06
 [491,] 0.0001313821 5.701385e-05 4.921956e-06
 [492,] 0.0001313821 7.200253e-05 1.535396e-05
 [493,] 0.0001313821 6.327641e-05 7.566536e-06
 [494,] 0.0001313821 6.243112e-05 7.652724e-06
 [495,] 0.0001313821 6.251140e-05 7.667229e-06
 [496,] 0.0001313821 6.266318e-05 7.692779e-06
 [497,] 0.0001313821 5.654870e-05 5.767990e-06
 [498,] 0.0001313821 5.614443e-05 5.115558e-06
 [499,] 0.0001313821 6.309239e-05 7.701531e-06
 [500,] 0.0001313821 5.875285e-05 5.898268e-06
 [501,] 0.0001313821 6.242183e-05 8.127555e-06
 [502,] 0.0001313821 5.819511e-05 5.978191e-06
 [503,] 0.0001313821 6.363909e-05 7.638375e-06
 [504,] 0.0001313821 6.367256e-05 7.641996e-06
 [505,] 0.0001313821 7.213650e-05 1.575065e-05
 [506,] 0.0001313821 5.941119e-05 5.949851e-06
 [507,] 0.0001313821 5.668931e-05 5.315930e-06
 [508,] 0.0001313821 5.665078e-05 5.428941e-06
 [509,] 0.0001313821 5.894328e-05 5.865365e-06
 [510,] 0.0001313821 5.902690e-05 5.812270e-06
 [511,] 0.0001313821 5.763263e-05 5.619715e-06
 [512,] 0.0001313821 5.619660e-05 5.360385e-06
 [513,] 0.0001313821 5.831278e-05 5.775336e-06
 [514,] 0.0001313821 7.275263e-05 1.809623e-05
 [515,] 0.0001313821 7.295383e-05 1.897069e-05
 [516,] 0.0001313821 6.437372e-05 7.719528e-06
 [517,] 0.0001313821 7.071831e-05 8.082160e-06
 [518,] 0.0001313821 6.285369e-05 7.563669e-06
 [519,] 0.0001313821 6.282876e-05 7.509032e-06
 [520,] 0.0001313821 6.298284e-05 7.633627e-06
 [521,] 0.0001313821 6.354381e-05 7.597120e-06
 [522,] 0.0001313821 5.888029e-05 5.885681e-06
 [523,] 0.0001313821 7.177705e-05 1.481815e-05
 [524,] 0.0001313821 7.388460e-05 2.381892e-05
 [525,] 0.0001313821 5.794878e-05 4.963062e-06
 [526,] 0.0001313821 6.456969e-05 7.807548e-06
 [527,] 0.0001313821 6.449349e-05 7.457512e-06
 [528,] 0.0001313821 7.266929e-05 1.852208e-05
 [529,] 0.0001313821 5.865170e-05 4.712662e-06
 [530,] 0.0001313821 6.186529e-05 6.534423e-06
 [531,] 0.0001313821 7.090267e-05 1.705158e-05
 [532,] 0.0001313821 7.560734e-05 8.582913e-06
 [533,] 0.0001313821 6.741828e-05 6.954941e-06
 [534,] 0.0001313821 9.585202e-05 1.229372e-05
 [535,] 0.0001313821 7.113948e-05 6.569156e-06
 [536,] 0.0001313821 7.722027e-05 8.894302e-06
 [537,] 0.0001313821 6.832482e-05 6.619372e-06
 [538,] 0.0001313821 6.050110e-05 5.286749e-06
 [539,] 0.0001313821 5.885794e-05 5.254068e-06
 [540,] 0.0001313821 7.415714e-05 9.046409e-06
 [541,] 0.0001313821 5.954299e-05 6.261866e-06
 [542,] 0.0001313821 7.151464e-05 2.086827e-05
 [543,] 0.0001313821 7.060741e-05 2.024930e-05
 [544,] 0.0001313821 6.719411e-05 1.377031e-05
 [545,] 0.0001313821 7.382418e-05 8.926405e-06
 [546,] 0.0001313821 6.965356e-05 4.786231e-06
 [547,] 0.0001313821 8.281719e-05 8.274792e-06
 [548,] 0.0001313821 8.548522e-05 2.849507e-05
 [549,] 0.0001313821 9.241378e-05 1.272521e-05
 [550,] 0.0001313821 9.134638e-05 1.979219e-05
 [551,] 0.0001313821 9.077994e-05 1.756646e-05
 [552,] 0.0001313821 8.926258e-05 1.364893e-05
 [553,] 0.0001313821 1.009041e-04 1.236067e-05
 [554,] 0.0001313821 9.090876e-05 1.382700e-05
 [555,] 0.0001313821 9.146579e-05 1.351456e-05
 [556,] 0.0001313821 8.914499e-05 2.375876e-05
 [557,] 0.0001313821 8.610839e-05 1.680917e-05
 [558,] 0.0001313821 8.796341e-05 1.915804e-05
 [559,] 0.0001313821 8.849133e-05 1.837218e-05
 [560,] 0.0001313821 9.437420e-05 1.755934e-05
 [561,] 0.0001313821 7.153826e-05 8.246889e-06
 [562,] 0.0001313821 9.459827e-05 9.816937e-06
 [563,] 0.0001313821 7.097558e-05 1.561366e-05
 [564,] 0.0001313821 6.983111e-05 1.544479e-05
 [565,] 0.0001313821 8.179721e-05 1.368161e-05
 [566,] 0.0001313821 8.240262e-05 1.678873e-05
 [567,] 0.0001313821 1.130143e-04 1.659007e-05
 [568,] 0.0001313821 6.960375e-05 1.349297e-05
 [569,] 0.0001313821 7.881147e-05 7.071043e-06
 [570,] 0.0001313821 1.027161e-04 1.278664e-05
 [571,] 0.0001313821 7.628414e-05 2.756827e-05
 [572,] 0.0001313821 7.018115e-05 1.425852e-05
 [573,] 0.0001313821 8.514880e-05 8.794141e-06
 [574,] 0.0001313821 7.083815e-05 1.599355e-05
 [575,] 0.0001313821 6.098115e-05 7.626424e-06
 [576,] 0.0001313821 6.643086e-05 1.053907e-05
 [577,] 0.0001313821 6.646120e-05 9.897132e-06
 [578,] 0.0001313821 6.018918e-05 6.126291e-06
 [579,] 0.0001313821 6.722017e-05 8.940966e-06
 [580,] 0.0001313821 6.951544e-05 6.666956e-06
 [581,] 0.0001313821 6.685059e-05 6.757113e-06
 [582,] 0.0001313821 6.372651e-05 4.868772e-06
 [583,] 0.0001313821 1.401111e-04 3.258829e-05
 [584,] 0.0001313821 5.948536e-05 7.495211e-06
 [585,] 0.0001313821 6.863822e-05 9.185499e-06
 [586,] 0.0001313821 1.795078e-04 4.219112e-05
 [587,] 0.0001313821 6.903572e-05 7.549544e-06
 [588,] 0.0001313821 1.533097e-04 5.110322e-05
 [589,] 0.0001313821 1.236211e-04 2.533813e-05
 [590,] 0.0001313821 8.305215e-05 1.879713e-05
 [591,] 0.0001313821 1.031885e-04 1.824698e-05
 [592,] 0.0001313821 1.237146e-04 2.561492e-05
 [593,] 0.0001313821 4.143984e-04 1.381328e-04
 [594,] 0.0001313821 7.767323e-05 8.445719e-06
 [595,] 0.0001313821 1.758769e-04 5.862563e-05
 [596,] 0.0001313821 1.861119e-04 6.203730e-05
 [597,] 0.0001313821 1.121509e-04 3.451429e-05
 [598,] 0.0001313821 7.470348e-05 1.350348e-05
 [599,] 0.0001313821 8.264150e-05 7.331483e-06
 [600,] 0.0001313821 1.109620e-04 1.371017e-05
 [601,] 0.0001313821 1.063658e-04 1.210429e-05
 [602,] 0.0001313821 1.055970e-04 1.192543e-05
 [603,] 0.0001313821 5.928558e-05 7.269567e-06
 [604,] 0.0001313821 5.929102e-05 7.213732e-06
 [605,] 0.0001313821 7.438173e-05 1.251421e-05
 [606,] 0.0001313821 7.748283e-05 1.700207e-05
 [607,] 0.0001313821 7.831119e-05 1.777163e-05
 [608,] 0.0001313821 5.996355e-05 7.149775e-06
 [609,] 0.0001313821 7.215312e-05 1.058343e-05
 [610,] 0.0001313821 6.940781e-05 7.180926e-06
 [611,] 0.0001313821 5.792215e-05 7.930883e-06
 [612,] 0.0001313821 5.745415e-05 8.482516e-06
 [613,] 0.0001313821 1.252433e-04 4.174775e-05
 [614,] 0.0001313821 6.697618e-05 1.533006e-05
 [615,] 0.0001313821 7.431075e-05 1.294282e-05
 [616,] 0.0001313821 8.889145e-05 2.261347e-05
 [617,] 0.0001313821 6.427861e-05 1.484991e-05
 [618,] 0.0001313821 7.662378e-05 7.977360e-06
 [619,] 0.0001313821 6.958236e-05 8.716070e-06
 [620,] 0.0001313821 7.038594e-05 1.261018e-05
 [621,] 0.0001313821 6.776704e-05 6.735408e-06
 [622,] 0.0001313821 6.679819e-05 6.578679e-06
 [623,] 0.0001313821 7.010239e-05 1.146470e-05
 [624,] 0.0001313821 6.948513e-05 9.534199e-06
 [625,] 0.0001313821 6.791045e-05 2.536152e-05
 [626,] 0.0001313821 6.816940e-05 2.699294e-05
 [627,] 0.0001313821 6.701520e-05 2.458514e-05
 [628,] 0.0001313821 6.891726e-05 8.358528e-06
 [629,] 0.0399913479 6.610497e-05 1.819321e-02
 [630,] 0.0078761652 6.239946e-05 3.099535e-03
 [631,] 0.0001313821 6.659647e-05 3.211063e-05
 [632,] 0.0181313501 6.620153e-05 8.363172e-03
 [633,] 0.0187076359 6.579395e-05 8.464354e-03
 [634,] 0.0001313821 6.466912e-05 3.054688e-05
 [635,] 0.0184919576 6.571468e-05 8.336022e-03
 [636,] 0.0047839161 6.156256e-05 1.812751e-03
 [637,] 0.0001313821 6.968031e-05 9.729226e-06
 [638,] 0.0001313821 6.617284e-05 3.292832e-05
 [639,] 0.0001313821 7.847806e-05 2.615935e-05
 [640,] 0.0001313821 6.940770e-05 9.419626e-06
 [641,] 0.0059082442 6.509904e-05 2.580215e-03
 [642,] 0.0001313821 6.933483e-05 9.038021e-06
 [643,] 0.0041455809 6.800114e-05 2.093430e-03
 [644,] 0.0001313821 6.985770e-05 1.024618e-05
 [645,] 0.0016511589 6.170679e-05 6.657658e-04
 [646,] 0.0020390663 6.339948e-05 8.401565e-04
 [647,] 0.0001313821 6.308963e-05 4.005221e-05
 [648,] 0.0018642430 6.275651e-05 7.500503e-04
 [649,] 0.0065462255 6.497736e-05 2.842999e-03
 [650,] 0.0001313821 6.913116e-05 9.471162e-06
 [651,] 0.0001313821 6.655719e-05 2.523753e-05
 [652,] 0.0070915039 6.426857e-05 2.981207e-03
 [653,] 0.0107891941 6.550404e-05 4.811687e-03
 [654,] 0.0074585013 6.558446e-05 3.331628e-03
 [655,] 0.0090417883 6.656812e-05 4.213813e-03
 [656,] 0.0001313821 7.035449e-05 3.302437e-05
 [657,] 0.0001313821 6.694591e-05 2.770283e-05
 [658,] 0.0001313821 6.774161e-05 3.809022e-05
 [659,] 0.0001313821 9.239118e-05 3.079706e-05
 [660,] 0.0120988819 6.620272e-05 5.552756e-03
 [661,] 0.0093999893 6.512028e-05 4.106725e-03
 [662,] 0.0103537317 6.574078e-05 4.664510e-03
 [663,] 0.0088096764 6.590387e-05 3.993529e-03
 [664,] 0.0114207445 6.353884e-05 4.837186e-03
 [665,] 0.0001313821 6.259870e-05 3.248476e-05
 [666,] 0.0102941475 6.614469e-05 4.719124e-03
 [667,] 0.0001313821 6.499101e-05 3.043913e-05
 [668,] 0.0023043602 5.913262e-05 7.871875e-04
 [669,] 0.0086616902 6.483215e-05 3.732222e-03
 [670,] 0.0001313821 6.276131e-05 2.912171e-05
 [671,] 0.0097169332 6.461641e-05 4.144255e-03
 [672,] 0.0158228049 6.174862e-05 6.026341e-03
 [673,] 0.0128326040 6.504056e-05 5.574905e-03
 [674,] 0.0147639253 6.441811e-05 6.217647e-03
 [675,] 0.0097424045 6.408356e-05 4.032146e-03
 [676,] 0.0204442372 6.482943e-05 8.792738e-03
 [677,] 0.0200111280 6.511400e-05 8.730188e-03
 [678,] 0.0117958274 6.462171e-05 5.004493e-03
 [679,] 0.0107121227 6.503653e-05 4.638126e-03
 [680,] 0.0001313821 6.278425e-05 4.635823e-06
 [681,] 0.0111363086 6.354885e-05 4.459733e-03
 [682,] 0.0001313821 6.786660e-05 9.648032e-06
 [683,] 0.0026226134 5.882713e-05 7.838878e-04
 [684,] 0.0001313821 6.721316e-05 6.513302e-06
 [685,] 0.0001313821 6.765958e-05 6.317269e-06
 [686,] 0.0001313821 6.650936e-05 1.452637e-05
 [687,] 0.0009752388 6.010735e-05 3.365688e-04
 [688,] 0.0001313821 6.874059e-05 1.506643e-05
 [689,] 0.0001313821 6.647572e-05 1.124885e-05
 [690,] 0.0001313821 7.023505e-05 1.948066e-05
 [691,] 0.0001313821 6.890146e-05 1.434616e-05
 [692,] 0.0001313821 6.653267e-05 1.125614e-05
 [693,] 0.0001968470 5.695081e-05 6.222695e-05
 [694,] 0.0001313821 6.902744e-05 1.428471e-05
 [695,] 0.0011342229 6.098578e-05 4.132907e-04
 [696,] 0.0001320126 5.809746e-05 4.253168e-05
 [697,] 0.0002229803 5.699868e-05 7.113055e-05
 [698,] 0.0001855130 5.708687e-05 6.017450e-05
 [699,] 0.0001313821 6.641910e-05 1.119940e-05
 [700,] 0.0009905180 6.110648e-05 3.664223e-04
 [701,] 0.0001613387 5.698739e-05 5.251131e-05
 [702,] 0.0001313821 6.879370e-05 1.411438e-05
 [703,] 0.0001313821 6.649897e-05 1.047393e-05
 [704,] 0.0012281035 6.110829e-05 4.543379e-04
 [705,] 0.0001313821 6.645837e-05 9.972773e-06
 [706,] 0.0009905180 6.105706e-05 3.655077e-04
 [707,] 0.0001313821 6.635220e-05 1.084091e-05
 [708,] 0.0001313821 6.893953e-05 1.390093e-05
 [709,] 0.0002178827 5.688375e-05 7.159686e-05
 [710,] 0.0001313821 7.066602e-05 2.454122e-05
 [711,] 0.0002134738 5.705874e-05 7.058073e-05
 [712,] 0.0001964648 5.705874e-05 6.501546e-05
 [713,] 0.0001313821 7.060139e-05 2.431112e-05
 [714,] 0.0001313821 6.632999e-05 1.095400e-05
 [715,] 0.0001313821 6.871203e-05 1.391194e-05
 [716,] 0.0001313821 6.674383e-05 7.825001e-06
 [717,] 0.0001313821 6.871099e-05 8.394392e-06
 [718,] 0.0011399011 6.192505e-05 4.412863e-04
 [719,] 0.0001313821 6.652285e-05 1.109531e-05
 [720,] 0.0001313821 6.834687e-05 1.070189e-05
 [721,] 0.0001313821 6.844266e-05 1.354878e-05
 [722,] 0.0001362198 5.900470e-05 4.759438e-05
 [723,] 0.0011399011 6.247977e-05 4.513197e-04
 [724,] 0.0001381295 5.900272e-05 4.825795e-05
 [725,] 0.0001313821 6.890398e-05 1.324099e-05
 [726,] 0.0001313821 6.674549e-05 1.128291e-05
 [727,] 0.0012397309 6.281858e-05 4.977099e-04
 [728,] 0.0002764301 5.751749e-05 9.364869e-05
 [729,] 0.0001313821 6.659601e-05 1.092533e-05
 [730,] 0.0001699083 5.993659e-05 6.173336e-05
 [731,] 0.0016860677 5.875327e-05 5.735671e-04
 [732,] 0.0002375217 5.863546e-05 8.517958e-05
 [733,] 0.0017251347 5.853932e-05 5.765709e-04
 [734,] 0.0012275366 6.413727e-05 5.147076e-04
 [735,] 0.0019382778 6.027042e-05 7.352016e-04
 [736,] 0.0001313821 6.813195e-05 1.446411e-05
 [737,] 0.0012275366 6.452989e-05 5.212649e-04
 [738,] 0.0017251347 5.942379e-05 6.142829e-04
 [739,] 0.0018025230 5.942679e-05 6.417572e-04
 [740,] 0.0001313821 6.843377e-05 1.615039e-05
 [741,] 0.0014533510 6.528599e-05 6.334258e-04
 [742,] 0.0019690495 5.957936e-05 7.071426e-04
 [743,] 0.0017615190 5.998662e-05 6.477213e-04
 [744,] 0.0021991242 5.874787e-05 7.507340e-04
 [745,] 0.0018407146 6.004182e-05 6.787344e-04
 [746,] 0.0025262522 6.175622e-05 1.018223e-03
 [747,] 0.0033540335 6.292494e-05 1.409859e-03
 [748,] 0.0018407146 6.009769e-05 6.807461e-04
 [749,] 0.0013922661 5.983033e-05 5.081042e-04
 [750,] 0.0019589776 6.215374e-05 7.993061e-04
 [751,] 0.0019589776 6.215374e-05 7.993061e-04
 [752,] 0.0018407146 6.009769e-05 6.807461e-04
 [753,] 0.0016884367 6.222190e-05 6.918027e-04
 [754,] 0.0019589776 6.205261e-05 7.991342e-04
 [755,] 0.0012922452 6.199408e-05 5.224628e-04
 [756,] 0.0012922452 6.199408e-05 5.224628e-04
 [757,] 0.0012922452 6.232654e-05 5.281914e-04
 [758,] 0.0013255856 6.207600e-05 5.375386e-04
 [759,] 0.0011208959 6.232287e-05 4.573830e-04
 [760,] 0.0013567242 6.206981e-05 5.501758e-04
 [761,] 0.0016101683 6.168210e-05 6.452530e-04
 [762,] 0.0016101683 6.168210e-05 6.452530e-04
 [763,] 0.0011518899 5.988155e-05 4.218032e-04
 [764,] 0.0010729083 6.241165e-05 4.388048e-04
 [765,] 0.0016101683 6.207600e-05 6.541261e-04
 [766,] 0.0013919161 6.215872e-05 5.662553e-04
 [767,] 0.0001874609 5.762166e-05 5.383905e-05
 [768,] 0.0001313821 7.918780e-05 2.108532e-05
 [769,] 0.0013097178 7.100029e-05 6.404589e-04
 [770,] 0.0014076560 7.113150e-05 6.916184e-04
 [771,] 0.0001313821 7.933190e-05 2.161745e-05
 [772,] 0.0016724790 6.295346e-05 6.931311e-04
 [773,] 0.0001979628 5.765999e-05 5.763603e-05
 [774,] 0.0001825703 5.759660e-05 5.358961e-05
 [775,] 0.0001434696 5.751184e-05 4.431788e-05
 [776,] 0.0010713659 6.622834e-05 4.764901e-04
 [777,] 0.0006052660 8.113785e-05 3.276900e-04
 [778,] 0.0001313821 7.956750e-05 2.248840e-05
 [779,] 0.0001313821 7.974540e-05 2.283436e-05
 [780,] 0.0001313821 8.995422e-05 2.476097e-05
 [781,] 0.0001313821 7.095282e-05 5.746492e-06
 [782,] 0.0001313821 6.558791e-05 1.137227e-05
 [783,] 0.0001313821 6.013932e-05 1.562842e-05
 [784,] 0.0001313821 6.194556e-05 1.738650e-05
 [785,] 0.0001313821 6.123847e-05 1.647840e-05
 [786,] 0.0001313821 1.529863e-04 5.099542e-05
 [787,] 0.0001313821 6.141830e-05 1.190892e-05
 [788,] 0.0001313821 6.162345e-05 1.824741e-05
 [789,] 0.0001313821 6.154887e-05 1.070025e-05
 [790,] 0.0001313821 5.779734e-05 1.653406e-05
 [791,] 0.0001313821 6.154887e-05 1.235642e-05
 [792,] 0.0001313821 1.413085e-04 4.710284e-05
 [793,] 0.0001313821 6.084028e-05 1.871619e-05
 [794,] 0.0001313821 6.060979e-05 1.049803e-05
 [795,] 0.0001313821 6.126212e-05 1.154619e-05
 [796,] 0.0001313821 7.552476e-05 4.570698e-05
 [797,] 0.0001313821 6.013723e-05 2.127313e-05
 [798,] 0.0001313821 6.014517e-05 2.204497e-05
 [799,] 0.0001313821 5.795330e-05 1.514364e-05
 [800,] 0.0001313821 5.780522e-05 1.480552e-05
 [801,] 0.0001313821 5.994384e-05 1.308636e-05
 [802,] 0.0001313821 5.998977e-05 1.203931e-05
 [803,] 0.0001313821 6.007263e-05 1.372156e-05
 [804,] 0.0001313821 5.776697e-05 1.335638e-05
 [805,] 0.0001313821 5.776697e-05 1.293414e-05
 [806,] 0.0001313821 5.780064e-05 1.313683e-05
 [807,] 0.0001313821 5.766999e-05 1.460353e-05
 [808,] 0.0001313821 6.240620e-05 2.117631e-05
 [809,] 0.0001313821 6.306278e-05 1.566650e-05
 [810,] 0.0001313821 8.408256e-04 2.802752e-04
 [811,] 0.0001313821 8.637569e-05 1.107112e-05
 [812,] 0.0001313821 5.784099e-05 3.932301e-05
 [813,] 0.0001313821 6.066913e-05 1.482665e-05
 [814,] 0.0001313821 8.162057e-05 9.340558e-06
 [815,] 0.0001313821 8.700346e-05 1.137755e-05
 [816,] 0.0001313821 5.780675e-05 1.712508e-05
 [817,] 0.0001313821 1.825878e-03 6.086260e-04
 [818,] 0.0001313821 8.774867e-05 1.170122e-05
 [819,] 0.0001409306 2.578262e-03 8.594207e-04
 [820,] 0.0001313821 8.950255e-05 1.248598e-05
 [821,] 0.0001859215 3.212598e-03 1.070866e-03
 [822,] 0.0001313821 6.364837e-05 2.484242e-05
 [823,] 0.0001313821 8.857940e-05 1.216377e-05
 [824,] 0.0001313821 9.127543e-05 1.336384e-05
 [825,] 0.0001313821 9.082135e-05 1.315627e-05
 [826,] 0.0001313821 9.103582e-05 1.325403e-05
 [827,] 0.0001313821 9.127543e-05 1.336384e-05
 [828,] 0.0001313821 7.436075e-05 2.832854e-05
 [829,] 0.0001313821 6.228213e-05 8.857318e-06
 [830,] 0.0001313821 7.118185e-05 5.502199e-06
 [831,] 0.0001313821 1.181477e-04 2.630874e-05
 [832,] 0.0001313821 7.516623e-05 2.558357e-05
 [833,] 0.0001313821 7.562017e-05 2.676298e-05
 [834,] 0.0001313821 7.417889e-05 1.245887e-05
 [835,] 0.0001313821 1.299146e-03 4.330486e-04
 [836,] 0.0001313821 1.033441e-04 1.939399e-05
 [837,] 0.0001313821 7.158645e-05 1.357988e-05
 [838,] 0.0001313821 7.170397e-05 7.092010e-06
 [839,] 0.0003735786 7.007996e-05 1.230339e-04
 [840,] 0.0001313821 7.334303e-05 3.790407e-05
 [841,] 0.0001313821 5.556754e-04 1.852251e-04
 [842,] 0.0001313821 8.356756e-05 1.048843e-05
 [843,] 0.0001313821 6.307379e-05 8.285545e-06
 [844,] 0.0001313821 6.570665e-05 2.846438e-05
 [845,] 0.0001313821 8.406846e-05 1.061006e-05
 [846,] 0.0005591572 7.023734e-05 1.670418e-04
 [847,] 0.0001313821 5.716152e-05 1.130877e-05
 [848,] 0.0009939388 6.979276e-05 3.034148e-04
 [849,] 0.0001313821 7.309461e-05 3.157250e-05
 [850,] 0.0004183528 6.998699e-05 1.278843e-04
 [851,] 0.0001313821 7.305143e-05 3.335192e-05
 [852,] 0.0005653598 7.006810e-05 1.830822e-04
 [853,] 0.0001381947 7.036672e-05 4.210352e-05
 [854,] 0.0002003922 7.027069e-05 6.081681e-05
 [855,] 0.0001313821 6.158449e-05 7.687302e-06
 [856,] 0.0001759522 6.778816e-05 6.305299e-05
 [857,] 0.0001313821 6.526640e-05 2.435018e-05
 [858,] 0.0002622583 6.970968e-05 8.151551e-05
 [859,] 0.0002767875 6.971466e-05 8.595559e-05
 [860,] 0.0001313821 6.195333e-05 7.623565e-06
 [861,] 0.0002405723 7.025216e-05 7.284345e-05
 [862,] 0.0001313821 5.973197e-05 1.409774e-05
 [863,] 0.0001313821 6.064124e-05 7.683897e-06
 [864,] 0.0001313821 5.729304e-05 1.524731e-05
 [865,] 0.0001313821 5.979932e-05 1.364658e-05
 [866,] 0.0001313821 5.986742e-05 1.419137e-05
 [867,] 0.0001313821 5.994817e-05 1.385999e-05
 [868,] 0.0001313821 5.959479e-05 1.453528e-05
 [869,] 0.0001313821 5.959479e-05 1.425913e-05
 [870,] 0.0001313821 5.959479e-05 1.439619e-05
 [871,] 0.0001313821 7.197712e-05 2.961281e-05
 [872,] 0.0001313821 5.973785e-05 1.449217e-05
 [873,] 0.0001313821 6.016553e-05 1.317410e-05
 [874,] 0.0002281639 7.026051e-05 6.913274e-05
 [875,] 0.0001313821 6.032190e-05 1.300797e-05
 [876,] 0.0003423111 6.991508e-05 1.053941e-04
 [877,] 0.0001313821 6.001984e-05 1.427336e-05
 [878,] 0.0001313821 6.002174e-05 1.378421e-05
 [879,] 0.0001313821 6.032190e-05 1.496711e-05
 [880,] 0.0001313821 6.016553e-05 1.249192e-05
 [881,] 0.0001313821 6.548355e-05 2.028046e-05
 [882,] 0.0003500948 6.977102e-05 1.084815e-04
 [883,] 0.0001313821 6.023956e-05 1.273629e-05
 [884,] 0.0001313821 6.032267e-05 1.271777e-05
 [885,] 0.0001313821 6.024031e-05 1.236804e-05
 [886,] 0.0001313821 5.737693e-05 1.157575e-05
 [887,] 0.0001313821 6.096228e-05 7.423037e-06
 [888,] 0.0001313821 6.086943e-05 1.251105e-05
 [889,] 0.0001313821 6.095077e-05 1.249485e-05
 [890,] 0.0001313821 7.179871e-05 2.810542e-05
 [891,] 0.0001313821 6.551691e-05 2.114446e-05
 [892,] 0.0003331113 6.984589e-05 1.029831e-04
 [893,] 0.0003159712 6.981994e-05 9.785793e-05
 [894,] 0.0001313821 6.109267e-05 7.452001e-06
 [895,] 0.0001313821 5.737693e-05 9.855021e-06
 [896,] 0.0003355681 6.974518e-05 1.042031e-04
 [897,] 0.0001313821 6.555843e-05 2.178821e-05
 [898,] 0.0001313821 6.055217e-05 1.407874e-05
 [899,] 0.0001313821 5.781801e-05 1.094225e-05
 [900,] 0.0001313821 6.555164e-05 2.180413e-05
 [901,] 0.0001313821 5.787719e-05 1.077936e-05
 [902,] 0.0001313821 6.078351e-05 1.429050e-05
 [903,] 0.0001313821 6.090566e-05 7.556491e-06
 [904,] 0.0001414271 6.595131e-05 5.845360e-05
 [905,] 0.0001313821 5.966369e-05 7.651847e-06
 [906,] 0.0001313821 5.761148e-05 7.821315e-06
 [907,] 0.0001313821 7.084479e-05 2.949753e-05
 [908,] 0.0001313821 7.118446e-05 3.218468e-05
 [909,] 0.0001313821 6.153069e-05 7.614696e-06
 [910,] 0.0001313821 7.154126e-05 3.024828e-05
 [911,] 0.0001313821 6.153069e-05 7.614696e-06
 [912,] 0.0001313821 6.145923e-05 7.617525e-06
 [913,] 0.0001313821 5.845108e-05 1.204395e-05
 [914,] 0.0001313821 5.838669e-05 9.707103e-06
 [915,] 0.0001313821 5.871732e-05 1.021999e-05
 [916,] 0.0004135106 6.950607e-05 1.297447e-04
 [917,] 0.0001313821 6.083454e-05 8.104632e-06
 [918,] 0.0001313821 6.153069e-05 7.627187e-06
 [919,] 0.0001313821 7.164041e-05 3.104241e-05
 [920,] 0.0001313821 7.166060e-05 3.209101e-05
 [921,] 0.0001313821 8.788230e-05 1.545950e-05
 [922,] 0.0001313821 5.766079e-05 2.432231e-05
 [923,] 0.0001323392 6.949079e-05 4.145099e-05
 [924,] 0.0001313821 7.158489e-05 3.362678e-05
 [925,] 0.0001313821 6.024031e-05 1.467871e-05
 [926,] 0.0002616548 6.923632e-05 8.207272e-05
 [927,] 0.0001313821 6.027730e-05 7.466885e-06
 [928,] 0.0001313821 6.033650e-05 7.455564e-06
 [929,] 0.0001457297 6.940518e-05 4.572900e-05
 [930,] 0.0002841990 6.931686e-05 9.073736e-05
 [931,] 0.0001313821 5.779267e-05 8.536092e-06
 [932,] 0.0001313821 7.162519e-05 4.251165e-05
 [933,] 0.0001313821 6.564022e-05 3.093461e-05
 [934,] 0.0001313821 5.998406e-05 7.408027e-06
 [935,] 0.0001313821 6.889063e-05 7.252448e-06
 [936,] 0.0001313821 6.848206e-05 7.253177e-06
 [937,] 0.0001313821 7.136234e-05 3.155808e-05
 [938,] 0.0001313821 5.976714e-05 7.399572e-06
 [939,] 0.0001313821 5.723617e-05 8.689254e-06
 [940,] 0.0001313821 5.946103e-05 7.410250e-06
 [941,] 0.0001313821 5.941224e-05 7.412069e-06
 [942,] 0.0001313821 5.935930e-05 7.414083e-06
 [943,] 0.0001313821 5.930211e-05 7.467090e-06
 [944,] 0.0001313821 7.105982e-05 3.367567e-05
 [945,] 0.0001313821 7.103707e-05 3.365476e-05
 [946,] 0.0001313821 5.688072e-05 8.848019e-06
 [947,] 0.0001313821 7.112465e-05 3.184558e-05
 [948,] 0.0001313821 5.688495e-05 8.848981e-06
 [949,] 0.0003334532 6.932746e-05 1.064807e-04
 [950,] 0.0001313821 5.876283e-05 7.439771e-06
 [951,] 0.0001313821 6.604694e-05 7.255114e-06
 [952,] 0.0002425463 6.944881e-05 7.706425e-05
 [953,] 0.0001313821 6.600603e-05 7.252717e-06
 [954,] 0.0002365136 6.942401e-05 7.533401e-05
 [955,] 0.0001313821 1.266450e-04 2.792294e-05
 [956,] 0.0001313821 8.874656e-05 1.075092e-05
 [957,] 0.0001313821 1.228362e-04 2.561529e-05
 [958,] 0.0001313821 7.114146e-05 2.910633e-05
 [959,] 0.0002728885 6.941689e-05 8.693126e-05
 [960,] 0.0001313821 6.497241e-05 1.621581e-05
 [961,] 0.0001313821 1.295027e-04 4.316755e-05
 [962,] 0.0001881620 6.967254e-05 5.982576e-05
 [963,] 0.0001931282 8.069580e-05 9.334530e-05
 [964,] 0.0001313821 7.875540e-05 7.984204e-06
 [965,] 0.0001313821 7.895343e-05 7.714102e-06
 [966,] 0.0002542141 6.970745e-05 8.050716e-05
 [967,] 0.0001313821 6.384744e-05 1.639255e-05
 [968,] 0.0001313821 8.951023e-05 1.063336e-05
 [969,] 0.0001313821 1.315379e-04 4.384596e-05
 [970,] 0.0001313821 6.407012e-05 2.116708e-05
 [971,] 0.0001313821 6.550634e-05 2.236430e-05
 [972,] 0.0001313821 6.673033e-05 1.320288e-05
 [973,] 0.0001313821 6.683530e-05 1.172487e-05
 [974,] 0.0002537988 6.967835e-05 8.040229e-05
 [975,] 0.0001313821 9.653726e-05 1.321669e-05
 [976,] 0.0001313821 6.753975e-05 1.385772e-05
 [977,] 0.0001313821 9.460586e-05 1.250552e-05
 [978,] 0.0001313821 9.653726e-05 1.321669e-05
 [979,] 0.0001313821 9.785668e-05 1.371696e-05
 [980,] 0.0001313821 9.685593e-05 1.333644e-05
 [981,] 0.0001313821 9.685593e-05 1.333644e-05
 [982,] 0.0001313821 9.789670e-05 1.371688e-05
 [983,] 0.0001313821 9.653774e-05 1.319784e-05
 [984,] 0.0001313821 9.887723e-05 1.411203e-05
 [985,] 0.0001313821 9.653774e-05 1.319784e-05
 [986,] 0.0001313821 9.741467e-05 1.366671e-05
 [987,] 0.0004302683 8.451017e-05 2.237847e-04
 [988,] 0.0004402171 7.047022e-05 1.337864e-04
 [989,] 0.0001313821 6.264572e-05 3.180458e-05
 [990,] 0.0004519766 7.036028e-05 1.380969e-04
 [991,] 0.0001313821 8.139348e-05 9.393006e-06
 [992,] 0.0005608570 7.055110e-05 1.705245e-04
 [993,] 0.0002212119 7.045314e-05 6.826219e-05
 [994,] 0.0001313821 6.153939e-05 1.342253e-05
 [995,] 0.0001313821 1.664331e-04 5.547769e-05
 [996,] 0.0001313821 1.108065e-04 3.693551e-05
 [997,] 0.0001313821 7.551923e-05 1.992191e-05
 [998,] 0.0001313821 7.388913e-05 1.884355e-05
 [999,] 0.0001313821 6.005038e-05 4.279659e-06
[1000,] 0.0001313821 6.907043e-05 8.307061e-06
[1001,] 0.0001313821 6.982326e-05 3.693434e-05
[1002,] 0.0001313821 5.935344e-05 4.223353e-06
[1003,] 0.0001313821 6.318993e-05 4.624403e-06
[1004,] 0.0001313821 6.309629e-05 4.599399e-06
[1005,] 0.0001313821 1.163814e-04 3.879378e-05
[1006,] 0.0001313821 7.462574e-05 2.256686e-05
[1007,] 0.0001313821 6.067068e-05 5.139717e-06
[1008,] 0.0001313821 5.741865e-05 1.298709e-05
[1009,] 0.0001313821 5.738244e-05 1.181979e-05
[1010,] 0.0001313821 5.738244e-05 1.198044e-05
[1011,] 0.0001313821 6.127259e-05 5.606861e-06
[1012,] 0.0001313821 6.054924e-05 5.162946e-06
[1013,] 0.0001313821 5.770774e-05 2.165410e-05
[1014,] 0.0001313821 6.174277e-05 5.243479e-06
[1015,] 0.0001392085 6.692296e-05 5.087507e-05
[1016,] 0.0001313821 6.103605e-05 5.146527e-06
[1017,] 0.0001313821 6.110660e-05 5.171832e-06
[1018,] 0.0001313821 6.103605e-05 5.064341e-06
[1019,] 0.0001313821 5.760601e-05 1.858214e-05
[1020,] 0.0001313821 6.049041e-05 4.620528e-06
[1021,] 0.0008212016 6.913643e-05 3.376630e-04
[1022,] 0.0001313821 1.152524e-04 3.841745e-05
[1023,] 0.0001313821 6.103605e-05 5.236478e-06
[1024,] 0.0001313821 6.162802e-05 5.840203e-06
[1025,] 0.0001313821 6.162802e-05 5.807478e-06
[1026,] 0.0001313821 6.995074e-05 1.403344e-05
[1027,] 0.0001313821 6.262386e-05 4.796372e-06
[1028,] 0.0001313821 1.129145e-04 3.763815e-05
[1029,] 0.0001313821 5.712875e-05 1.338277e-05
[1030,] 0.0001313821 6.226746e-05 4.868621e-06
[1031,] 0.0001313821 6.350325e-05 4.675976e-06
[1032,] 0.0001313821 1.050956e-04 3.503186e-05
[1033,] 0.0001313821 5.709288e-05 1.230709e-05
[1034,] 0.0001313821 6.286799e-05 4.919756e-06
[1035,] 0.0001313821 6.332452e-05 4.653856e-06
[1036,] 0.0001313821 6.332452e-05 4.692105e-06
[1037,] 0.0001313821 1.227402e-04 4.091339e-05
[1038,] 0.0007793287 6.712378e-05 2.885438e-04
[1039,] 0.0001313821 7.387731e-05 3.788112e-05
[1040,] 0.0001313821 7.949310e-05 9.853331e-06
[1041,] 0.0001313821 7.032965e-05 2.171326e-05
[1042,] 0.0001313821 6.440717e-05 8.114485e-06
[1043,] 0.0009355962 6.976388e-05 3.681412e-04
[1044,] 0.0001313821 5.780606e-05 1.108365e-05
[1045,] 0.0007720980 6.259644e-05 2.519253e-04
[1046,] 0.0001313821 5.930269e-05 1.733712e-05
[1047,] 0.0001313821 6.011024e-05 4.479374e-06
[1048,] 0.0001313821 6.954340e-05 2.554929e-05
[1049,] 0.0001313821 6.085409e-05 1.116314e-05
[1050,] 0.0001313821 6.021220e-05 6.070928e-06
[1051,] 0.0001313821 6.261012e-05 3.572851e-05
[1052,] 0.0001313821 6.234978e-05 4.261268e-05
[1053,] 0.0001559515 6.204136e-05 5.086044e-05
[1054,] 0.0001313821 7.422385e-05 1.918304e-05
[1055,] 0.0001313821 8.482290e-05 1.298795e-05
[1056,] 0.0001313821 5.936881e-05 1.480793e-05
[1057,] 0.0001313821 5.851228e-05 1.430147e-05
[1058,] 0.0001313821 7.900297e-05 9.223163e-06
[1059,] 0.0001313821 5.898866e-05 1.059384e-05
[1060,] 0.0001403489 6.622397e-05 5.589183e-05
[1061,] 0.0001313821 8.534004e-05 2.883238e-05
[1062,] 0.0001313821 5.999937e-05 1.633553e-05
[1063,] 0.0001313821 7.311956e-05 6.848157e-06
[1064,] 0.0001313821 7.502436e-05 2.172277e-05
[1065,] 0.0001313821 7.096175e-05 2.555093e-05
[1066,] 0.0001313821 5.765730e-05 4.875175e-06
[1067,] 0.0001313821 5.718034e-05 6.914593e-06
[1068,] 0.0001313821 7.104217e-05 2.731023e-05
[1069,] 0.0001313821 5.764981e-05 4.454692e-06
[1070,] 0.0001313821 7.106283e-05 1.923001e-05
[1071,] 0.0001313821 7.302160e-05 1.572701e-05
[1072,] 0.0001313821 6.302269e-05 2.161478e-05
[1073,] 0.0001313821 6.247911e-05 6.102519e-06
[1074,] 0.0001335005 6.671270e-05 4.765031e-05
[1075,] 0.0001313821 7.286654e-05 1.540187e-05
[1076,] 0.0001313821 7.468135e-05 1.936126e-05
[1077,] 0.0001313821 7.434972e-05 1.858871e-05
[1078,] 0.0001313821 7.536430e-05 1.930786e-05
[1079,] 0.0001313821 7.297545e-05 1.570770e-05
[1080,] 0.0001313821 6.582198e-05 2.567116e-05
[1081,] 0.0001313821 7.295101e-05 1.560361e-05
[1082,] 0.0001313821 5.804937e-05 5.381696e-06
[1083,] 0.0001313821 7.293334e-05 1.556120e-05
[1084,] 0.0001313821 6.838012e-05 1.139460e-05
[1085,] 0.0148240972 6.574822e-05 6.442585e-03
[1086,] 0.0001313821 6.055682e-05 6.393443e-06
[1087,] 0.0001313821 6.475861e-05 7.031571e-06
[1088,] 0.0001313821 6.075650e-05 9.302655e-06
[1089,] 0.0001313821 7.044050e-05 1.134956e-05
[1090,] 0.0001313821 6.043825e-05 9.264328e-06
[1091,] 0.0001313821 5.999339e-05 9.208346e-06
[1092,] 0.0001313821 6.176187e-05 8.528623e-06
[1093,] 0.0001313821 6.028419e-05 9.757273e-06
[1094,] 0.0001313821 6.236244e-05 8.466117e-06
[1095,] 0.0001313821 6.092075e-05 8.282023e-06
[1096,] 0.0001313821 6.488985e-05 1.459444e-05
[1097,] 0.0001313821 6.421492e-05 6.789088e-06
[1098,] 0.0001313821 7.241861e-05 1.433533e-05
[1099,] 0.0001313821 6.360808e-05 1.049925e-05
[1100,] 0.0001313821 6.513604e-05 1.485489e-05
[1101,] 0.0001313821 7.086728e-05 1.131716e-05
[1102,] 0.0001313821 7.119496e-05 1.131428e-05
[1103,] 0.0100320206 6.654544e-05 5.813094e-03
[1104,] 0.0001313821 6.002023e-05 2.389264e-05
[1105,] 0.0001313821 7.058918e-05 1.131619e-05
[1106,] 0.0001313821 6.083918e-05 1.038532e-05
[1107,] 0.0001313821 5.994738e-05 2.521539e-05
[1108,] 0.0001313821 6.927101e-05 1.135181e-05
[1109,] 0.0001313821 2.095812e-04 6.986040e-05
[1110,] 0.0001313821 7.523080e-05 1.830888e-05
[1111,] 0.0001313821 6.547268e-05 5.394456e-06
[1112,] 0.0001313821 7.500602e-05 1.833098e-05
[1113,] 0.0001313821 7.321369e-05 1.654411e-05
[1114,] 0.0001313821 6.554759e-05 5.433095e-06
[1115,] 0.0001313821 6.826817e-05 1.134027e-05
[1116,] 0.0001313821 6.541915e-05 5.365524e-06
[1117,] 0.0005152356 6.162997e-05 1.542194e-04
[1118,] 0.0001313821 6.829372e-05 8.598765e-06
[1119,] 0.0001313821 6.918862e-05 4.159117e-05
[1120,] 0.0263949806 7.266569e-05 4.679179e-02
[1121,] 0.0001313821 6.740872e-05 1.151124e-05
[1122,] 0.0001313821 6.943422e-05 3.102780e-05
[1123,] 0.0001313821 7.218787e-05 1.406348e-05
[1124,] 0.0001313821 6.217412e-05 6.509797e-06
[1125,] 0.0001313821 7.530925e-05 7.039300e-06
[1126,] 0.0001313821 7.565903e-05 7.723002e-06
[1127,] 0.0001313821 1.207470e-04 4.024900e-05
[1128,] 0.0001313821 6.596315e-05 1.096884e-05
[1129,] 0.0001313821 6.579632e-05 1.135530e-05
[1130,] 0.0001313821 6.025708e-05 4.109687e-06
[1131,] 0.3499844084 6.978067e-05 4.167289e-01
[1132,] 0.1110858533 6.751107e-05 1.383569e-03
[1133,] 0.0001313821 7.221061e-05 1.427986e-05
[1134,] 0.0001313821 7.227044e-05 1.441803e-05
[1135,] 0.0001313821 1.170869e-04 3.902897e-05
[1136,] 0.0001313821 7.013989e-05 7.809745e-06
[1137,] 0.0001313821 7.030901e-05 1.046853e-05
[1138,] 0.0001313821 7.228125e-05 1.447839e-05
[1139,] 0.0001313821 2.573634e-04 8.578780e-05
[1140,] 0.0001313821 6.951711e-05 9.160991e-06
[1141,] 0.0002546451 6.959523e-05 1.001530e-04
[1142,] 0.0001313821 6.622325e-05 1.243752e-05
[1143,] 0.0001717054 6.703102e-05 4.799562e-05
[1144,] 0.0001313821 6.088460e-05 4.443370e-06
[1145,] 0.0001313821 6.151054e-05 4.357925e-05
[1146,] 0.0001313821 6.567948e-05 5.233768e-06
[1147,] 0.0001313821 6.828620e-05 7.531270e-06
[1148,] 0.0001313821 8.961187e-05 2.586627e-05
[1149,] 0.0001513568 7.027233e-05 6.056173e-05
[1150,] 0.0002192779 6.249051e-05 7.408754e-05
[1151,] 0.0001313821 6.563476e-05 6.393176e-06
[1152,] 0.0001313821 6.839314e-05 7.653535e-06
[1153,] 0.0003407739 6.293578e-05 1.203108e-04
[1154,] 0.0002273643 8.355840e-05 1.095832e-04
[1155,] 0.0004452362 6.233973e-05 1.520153e-04
[1156,] 0.0001370491 6.286326e-05 3.722536e-05
[1157,] 0.0001401068 6.267822e-05 3.815793e-05
[1158,] 0.0001313821 6.380686e-05 5.621234e-06
[1159,] 0.0004632670 6.251154e-05 1.604431e-04
[1160,] 0.0001313821 6.367001e-05 2.922899e-05
[1161,] 0.0001313821 6.365998e-05 5.317857e-06
[1162,] 0.0001313821 6.354581e-05 5.609552e-06
[1163,] 0.0001313821 7.392634e-05 7.754678e-06
[1164,] 0.0001313821 7.062274e-05 1.426678e-05
[1165,] 0.0001313821 6.817796e-05 8.544812e-06
[1166,] 0.0001313821 6.825260e-05 8.982624e-06
[1167,] 0.0001313821 6.758805e-05 9.183106e-06
[1168,] 0.0031667455 8.263343e-05 5.802088e-04
[1169,] 0.0014158205 6.399029e-05 4.053689e-04
[1170,] 0.0014158205 6.523141e-05 3.878808e-04
[1171,] 0.0001747812 7.456110e-05 4.528082e-05
[1172,] 0.0013436255 8.389943e-05 2.575801e-04
[1173,] 0.0001313821 7.181055e-05 1.395620e-05
[1174,] 0.0001450760 8.053162e-05 3.161039e-05
[1175,] 0.0001576915 7.939048e-05 3.431814e-05
[1176,] 0.0002239964 9.287868e-05 4.691932e-05
[1177,] 0.0002357473 9.662940e-05 4.823889e-05
[1178,] 0.0002920247 9.567942e-05 5.882044e-05
[1179,] 0.0001313821 7.301038e-05 2.089414e-05
[1180,] 0.0001313821 1.252096e-04 2.237897e-05
[1181,] 0.0001753807 7.683770e-05 3.879427e-05
[1182,] 0.0004657474 9.597330e-05 8.871358e-05
[1183,] 0.0001761434 7.492643e-05 3.974582e-05
[1184,] 0.0001621514 1.298430e-04 2.893997e-05
[1185,] 0.0001904238 8.382576e-05 3.904006e-05
[1186,] 0.0001313821 7.323760e-05 1.780316e-05
[1187,] 0.0005077392 1.947339e-04 1.542357e-04
[1188,] 0.0001313821 6.969470e-05 7.219272e-06
[1189,] 0.0007372932 1.859499e-04 3.319132e-04
[1190,] 0.0003917442 1.767551e-04 8.698880e-05
[1191,] 0.0001313821 6.375086e-05 1.231521e-05
[1192,] 0.0005243498 1.935221e-04 1.465475e-04
[1193,] 0.0002023675 1.853387e-04 5.400407e-05
[1194,] 0.0002552384 7.464455e-05 6.975663e-05
[1195,] 0.0001972621 7.660604e-05 5.286232e-05
[1196,] 0.0001313821 6.904643e-05 9.511763e-06
[1197,] 0.0001881045 9.543756e-05 4.936458e-05
[1198,] 0.0001756359 8.801317e-05 4.647410e-05
[1199,] 0.0001797716 8.940973e-05 4.746175e-05
[1200,] 0.0001797716 8.977170e-05 4.744740e-05
[1201,] 0.0001797716 8.940973e-05 4.746175e-05
[1202,] 0.0001673121 8.977170e-05 4.430550e-05
[1203,] 0.0001844546 9.038700e-05 4.863650e-05
[1204,] 0.0001313821 9.494283e-05 3.164761e-05
[1205,] 0.0001888373 9.145715e-05 4.969504e-05
[1206,] 0.0001313821 9.572846e-05 3.190949e-05
[1207,] 0.0001888373 9.220260e-05 4.966488e-05
[1208,] 0.0001888373 1.202933e-04 4.865655e-05
[1209,] 0.0001933434 9.368290e-05 5.073486e-05
[1210,] 0.0001933434 9.406660e-05 5.071940e-05
[1211,] 0.0001933434 9.406660e-05 5.071940e-05
[1212,] 0.0001933434 9.519462e-05 5.067448e-05
[1213,] 0.0001933434 9.519462e-05 5.067448e-05
[1214,] 0.0001933434 9.558648e-05 5.065905e-05
[1215,] 0.0001933434 9.913501e-05 5.052331e-05
[1216,] 0.0001984472 9.637655e-05 5.190238e-05
[1217,] 0.0001947609 9.598045e-05 5.099776e-05
[1218,] 0.0001984472 9.713870e-05 5.187208e-05
[1219,] 0.0001984472 9.713870e-05 5.187208e-05
[1220,] 0.0001984472 9.713870e-05 5.187208e-05
[1221,] 0.0001313821 7.849334e-05 2.616445e-05
[1222,] 0.0001984472 9.754107e-05 5.185622e-05
[1223,] 0.0002032249 9.835237e-05 5.301405e-05
[1224,] 0.0001984472 9.913501e-05 5.179431e-05
[1225,] 0.0001984472 9.954821e-05 5.177849e-05
[1226,] 0.0003773409 8.132809e-05 8.317583e-05
[1227,] 0.0002297972 1.021734e-04 5.952532e-05
[1228,] 0.0002297972 1.030381e-04 5.948814e-05
[1229,] 0.0002297972 1.034740e-04 5.946956e-05
[1230,] 0.0001313821 8.588020e-05 2.862674e-05
[1231,] 0.0002318126 1.034740e-04 5.996739e-05
[1232,] 0.0002236591 1.038724e-04 5.793599e-05
[1233,] 0.0002236591 1.121163e-04 5.760093e-05
[1234,] 0.0002182447 1.153687e-04 5.616779e-05
[1235,] 0.0002073656 1.174499e-04 5.343368e-05
[1236,] 0.0001313821 7.452790e-05 2.484263e-05
[1237,] 0.0002073656 1.184841e-04 5.340109e-05
[1238,] 0.0002024093 1.195298e-04 5.215361e-05
[1239,] 0.0002024093 1.200571e-04 5.213778e-05
[1240,] 0.0002024093 1.205873e-04 5.212196e-05
[1241,] 0.0002073656 1.205873e-04 5.333600e-05
[1242,] 0.0001313821 1.032767e-04 3.442556e-05
[1243,] 0.0002024093 1.210719e-04 5.210759e-05
[1244,] 0.0002073656 1.216078e-04 5.330498e-05
[1245,] 0.0002073656 1.216078e-04 5.330498e-05
[1246,] 0.0001313821 1.349396e-04 4.497986e-05
[1247,] 0.0002024093 1.221467e-04 5.207599e-05
[1248,] 0.0002024093 1.243327e-04 5.201287e-05
[1249,] 0.0002024093 1.259536e-04 5.196704e-05
[1250,] 0.0002126944 1.270835e-04 5.444278e-05
[1251,] 0.0001924468 1.279343e-04 4.944215e-05
[1252,] 0.0002024093 1.279343e-04 5.187206e-05
[1253,] 0.0001879062 1.285107e-04 4.831849e-05
[1254,] 0.0001971171 1.285107e-04 5.056659e-05
[1255,] 0.0001971171 1.290903e-04 5.055129e-05
[1256,] 0.0001971171 1.290903e-04 5.055129e-05
[1257,] 0.0002024093 1.296733e-04 5.182475e-05
[1258,] 0.0001313821 1.416136e-04 4.720453e-05
[1259,] 0.0001313821 1.159087e-04 3.863625e-05
[1260,] 0.0002092069 7.967742e-05 5.573813e-05
[1261,] 0.0002297904 7.669246e-05 6.147639e-05
[1262,] 0.0007638074 9.361833e-05 1.319570e-04
[1263,] 0.0001710615 1.024508e-04 4.496481e-05
[1264,] 0.0002876155 7.694014e-05 6.697762e-05
[1265,] 0.0001924468 1.393484e-04 4.916300e-05
[1266,] 0.0001996728 1.374459e-04 5.096023e-05
[1267,] 0.0001971171 1.380765e-04 5.032538e-05
[1268,] 0.0001924468 1.399314e-04 4.914958e-05
[1269,] 0.0001971171 1.371065e-04 5.038784e-05
[1270,] 0.0001797716 1.522696e-04 5.075655e-05
[1271,] 0.0001844546 1.281298e-04 4.734104e-05
[1272,] 0.0001844546 1.522696e-04 5.075655e-05
[1273,] 0.0001844546 1.364389e-04 4.729146e-05
[1274,] 0.0004171048 8.463477e-05 1.063450e-04
[1275,] 0.0001313821 1.558965e-04 5.196549e-05
[1276,] 0.0001844546 1.522696e-04 5.075655e-05
[1277,] 0.0001888373 1.588437e-04 5.294792e-05
[1278,] 0.0001933434 1.502167e-04 5.007223e-05
[1279,] 0.0001313821 6.596539e-05 7.718105e-06
[1280,] 0.0001313821 5.952374e-05 3.890049e-05
[1281,] 0.0001313821 1.904538e-04 6.348461e-05
[1282,] 0.0001313821 1.483700e-04 4.945668e-05
[1283,] 0.0001695515 1.529424e-04 5.098081e-05
[1284,] 0.0001313821 6.815807e-05 1.737348e-05
[1285,] 0.0005014841 6.019000e-05 3.215282e-05
[1286,] 0.0016979208 6.472746e-05 3.505393e-04
[1287,] 0.0001313821 6.128044e-05 4.070953e-06
[1288,] 0.0001313821 6.837781e-05 1.888476e-05
[1289,] 0.0005283083 6.017327e-05 3.555465e-05
[1290,] 0.0001313821 6.897295e-05 9.929454e-06
[1291,] 0.0001313821 6.158865e-05 4.175996e-06
[1292,] 0.0001313821 6.146788e-05 4.178013e-06
[1293,] 0.0001313821 6.886801e-05 9.942404e-06
[1294,] 0.0001313821 6.887377e-05 1.064338e-05
[1295,] 0.0001313821 6.216167e-05 4.158927e-06
[1296,] 0.0001313821 6.885753e-05 1.013860e-05
[1297,] 0.0001313821 6.082025e-05 4.208399e-06
[1298,] 0.0020135223 5.989167e-05 1.915300e-04
[1299,] 0.0001313821 6.902135e-05 1.022293e-05
[1300,] 0.0001313821 6.900711e-05 1.022536e-05
[1301,] 0.0001313821 6.387907e-05 1.900409e-05
[1302,] 0.0030821029 6.747799e-05 3.143629e-04
[1303,] 0.0001313821 7.103942e-05 8.899403e-06
[1304,] 0.0003172485 6.056848e-05 2.635230e-05
[1305,] 0.0001313821 6.411921e-05 1.217998e-05
[1306,] 0.0001313821 6.698048e-05 6.329258e-06
[1307,] 0.0001313821 6.447334e-05 1.116840e-05
[1308,] 0.0002979825 6.964462e-05 1.378165e-04
[1309,] 0.0001313821 7.007197e-05 2.839401e-05
[1310,] 0.0001313821 7.155902e-05 2.300790e-05
[1311,] 0.0001313821 7.370745e-05 1.171451e-05
[1312,] 0.0001313821 7.631153e-05 9.327561e-06
[1313,] 0.0001313821 7.129445e-05 1.986011e-05
[1314,] 0.0001313821 6.813202e-05 9.442195e-06
[1315,] 0.0001313821 6.876674e-05 2.659084e-05
[1316,] 0.0001313821 7.314409e-05 7.275168e-06
[1317,] 0.0001313821 8.035281e-05 9.272123e-06
[1318,] 0.0001313821 5.960554e-05 2.330971e-05
[1319,] 0.0001455000 7.368467e-05 6.855552e-05
[1320,] 0.0001430026 7.350762e-05 6.728654e-05
[1321,] 0.0001535859 7.350232e-05 7.245650e-05
[1322,] 0.0001760518 5.943755e-05 6.536376e-05
[1323,] 0.0001313821 6.433269e-05 4.989890e-05
[1324,] 0.0001313821 6.360302e-05 4.545769e-05
[1325,] 0.0001568644 5.872399e-05 5.678331e-05
[1326,] 0.0001568644 5.861595e-05 5.655945e-05
[1327,] 0.0001486531 5.775244e-05 5.134826e-05
[1328,] 0.0001510814 5.835279e-05 5.341704e-05
[1329,] 0.0001566538 5.839850e-05 5.550072e-05
[1330,] 0.0001398312 6.203122e-05 5.129942e-05
[1331,] 0.0001566538 5.826524e-05 5.517754e-05
[1332,] 0.0001313821 6.236365e-05 1.498042e-05
[1333,] 0.0001313821 6.132383e-05 1.504257e-05
[1334,] 0.0001313821 5.892869e-05 4.237081e-06
[1335,] 0.0001313821 5.898675e-05 4.382805e-06
[1336,] 0.0001313821 6.241826e-05 1.679389e-05
[1337,] 0.0001313821 6.934496e-05 8.077977e-06
[1338,] 0.0001313821 6.247072e-05 1.676169e-05
[1339,] 0.0001313821 5.929849e-05 4.361145e-06
[1340,] 0.0001313821 6.926536e-05 8.023150e-06
[1341,] 0.0001313821 5.711089e-05 1.313152e-05
[1342,] 0.0001313821 6.820070e-05 7.298179e-06
[1343,] 0.0001313821 6.315950e-05 1.685006e-05
[1344,] 0.0001313821 5.990871e-05 4.718893e-06
[1345,] 0.0001313821 5.990871e-05 4.687874e-06
[1346,] 0.0001313821 6.477671e-05 5.547626e-06
[1347,] 0.0001313821 6.690067e-05 6.551794e-06
[1348,] 0.0001313821 5.898980e-05 4.325221e-06
[1349,] 0.0001313821 6.614091e-05 6.096375e-06
[1350,] 0.0001313821 6.778092e-05 7.157215e-06
[1351,] 0.0001313821 5.811118e-05 4.167070e-06
[1352,] 0.0001313821 5.830389e-05 4.231243e-06
[1353,] 0.0001313821 5.796465e-05 4.269842e-06
[1354,] 0.0001313821 6.634495e-05 6.201491e-06
[1355,] 0.0001313821 6.175632e-05 4.106318e-06
[1356,] 0.0001313821 5.806040e-05 3.923770e-06
[1357,] 0.0001313821 6.635099e-05 6.235450e-06
[1358,] 0.0001313821 5.802682e-05 3.923226e-06
[1359,] 0.0001313821 6.630477e-05 6.206822e-06
[1360,] 0.0001313821 6.277059e-05 1.151792e-05
[1361,] 0.0001313821 5.870403e-05 4.378396e-06
[1362,] 0.0001313821 6.572361e-05 5.847132e-06
[1363,] 0.0001313821 6.712020e-05 6.734843e-06
[1364,] 0.0001313821 6.709172e-05 6.716324e-06
[1365,] 0.0001313821 5.876643e-05 4.496042e-06
[1366,] 0.0001313821 5.881786e-05 4.655494e-06
[1367,] 0.0001313821 5.881667e-05 4.497674e-06
[1368,] 0.0001313821 6.064928e-05 4.057989e-06
[1369,] 0.0001313821 6.634392e-05 6.232241e-06
[1370,] 0.0001313821 6.425817e-05 4.854378e-06
[1371,] 0.0001313821 6.459936e-05 5.082665e-06
[1372,] 0.0001313821 6.449134e-05 5.017338e-06
[1373,] 0.0001313821 5.712946e-05 4.322404e-06
[1374,] 0.0001313821 5.962830e-05 5.018422e-06
[1375,] 0.0001313821 6.440943e-05 4.737765e-06
[1376,] 0.0001313821 5.846421e-05 4.091066e-06
[1377,] 0.0001313821 6.459959e-05 4.803948e-06
[1378,] 0.0001313821 6.489273e-05 4.821738e-06
[1379,] 0.0001313821 6.468394e-05 5.028545e-06
[1380,] 0.0001313821 6.466185e-05 5.022717e-06
[1381,] 0.0001313821 6.466670e-05 5.087487e-06
[1382,] 0.0001313821 6.470430e-05 4.844527e-06
[1383,] 0.0001313821 6.475292e-05 5.155352e-06
[1384,] 0.0001313821 6.456713e-05 4.741836e-06
[1385,] 0.0001313821 7.451210e-05 6.788105e-06
[1386,] 0.0001313821 6.424718e-05 4.931970e-06
[1387,] 0.0001313821 6.418985e-05 4.927507e-06
[1388,] 0.0001313821 6.594675e-05 6.545266e-06
[1389,] 0.0001313821 6.425120e-05 5.993538e-06
[1390,] 0.0001313821 6.465222e-05 5.940039e-06
[1391,] 0.0001313821 6.417381e-05 5.943305e-06
[1392,] 0.0001313821 6.073842e-05 6.068723e-06
[1393,] 0.0001313821 5.980224e-05 3.822585e-06
[1394,] 0.0001313821 5.956281e-05 3.847826e-06
[1395,] 0.0001313821 5.959278e-05 3.848965e-06
[1396,] 0.0001313821 5.954598e-05 3.834490e-06
[1397,] 0.0001313821 6.983904e-05 5.131073e-06
[1398,] 0.0001313821 9.049065e-05 1.015663e-05
[1399,] 0.0001313821 6.906668e-05 5.193625e-06
[1400,] 0.0001313821 7.803073e-05 7.146302e-06
[1401,] 0.0001313821 6.891785e-05 5.194967e-06
[1402,] 0.0001313821 6.891785e-05 5.194967e-06
[1403,] 0.0001313821 8.375668e-05 9.460179e-06
[1404,] 0.0001313821 6.936768e-05 5.053500e-06
[1405,] 0.0001313821 7.361061e-05 5.541535e-06
[1406,] 0.0001313821 6.951986e-05 5.046022e-06
[1407,] 0.0001313821 6.906668e-05 5.193625e-06
[1408,] 0.0001313821 6.936768e-05 5.068102e-06
[1409,] 0.0001313821 6.936768e-05 5.178909e-06
[1410,] 0.0001313821 6.936768e-05 5.144686e-06
[1411,] 0.0001313821 6.947896e-05 5.141140e-06
[1412,] 0.0001313821 6.932489e-05 5.058967e-06
[1413,] 0.0001313821 6.917196e-05 5.131841e-06
[1414,] 0.0001313821 5.933163e-05 3.821064e-06
[1415,] 0.0001313821 5.921421e-05 3.909742e-06
[1416,] 0.0001313821 5.914690e-05 3.876051e-06
[1417,] 0.0001313821 5.896595e-05 3.816472e-06
[1418,] 0.0001313821 5.893774e-05 3.891343e-06
[1419,] 0.0001313821 5.871546e-05 3.915823e-06
[1420,] 0.0001313821 5.866610e-05 3.826589e-06
[1421,] 0.0001313821 6.427529e-05 4.745399e-06
[1422,] 0.0001313821 5.879216e-05 3.891934e-06
[1423,] 0.0001313821 6.313526e-05 4.428202e-06
[1424,] 0.0001313821 7.377591e-05 5.545543e-06
[1425,] 0.0001313821 6.026868e-05 3.879415e-06
[1426,] 0.0001313821 5.871546e-05 3.834636e-06
[1427,] 0.0001313821 7.874408e-05 6.965171e-06
[1428,] 0.0001313821 5.857169e-05 3.897386e-06
[1429,] 0.0001313821 5.869010e-05 3.895570e-06
[1430,] 0.0001313821 5.866531e-05 3.910666e-06
[1431,] 0.0001313821 5.871546e-05 3.856857e-06
[1432,] 0.0001313821 5.862252e-05 3.885044e-06
[1433,] 0.0001313821 5.854967e-05 3.899924e-06
[1434,] 0.0001313821 5.861981e-05 3.988551e-06
[1435,] 0.0001313821 8.124878e-05 8.401884e-06
[1436,] 0.0001313821 7.026581e-05 5.429387e-06
[1437,] 0.0001313821 8.061221e-05 8.218767e-06
[1438,] 0.0001313821 7.612773e-05 5.876259e-06
[1439,] 0.0001313821 6.032750e-05 4.857990e-06
[1440,] 0.0001313821 6.265588e-05 5.094981e-06
[1441,] 0.0001313821 6.032750e-05 4.843814e-06
[1442,] 0.0001313821 6.148801e-05 4.916409e-06
[1443,] 0.0001313821 6.721885e-05 4.630702e-06
[1444,] 0.0001313821 2.709313e-04 9.031044e-05
[1445,] 0.0001313821 5.832009e-05 3.851136e-06
[1446,] 0.0001313821 6.811300e-05 4.673003e-06
[1447,] 0.0001313821 5.832362e-05 3.813166e-06
[1448,] 0.0001313821 8.407808e-05 7.554055e-06
[1449,] 0.0001313821 8.309151e-05 9.060559e-06
[1450,] 0.0001313821 6.856530e-05 4.748174e-06
[1451,] 0.0001313821 8.324108e-05 9.041810e-06
[1452,] 0.0001313821 6.927778e-05 4.875066e-06
[1453,] 0.0001313821 6.770053e-05 4.589706e-06
[1454,] 0.0001313821 6.890404e-05 4.807144e-06
[1455,] 0.0001313821 6.915491e-05 4.852992e-06
[1456,] 0.0001313821 6.915491e-05 4.852992e-06
[1457,] 0.0001313821 6.915995e-05 4.853895e-06
[1458,] 0.0001313821 8.933361e-05 1.095402e-05
[1459,] 0.0001313821 6.952612e-05 4.919925e-06
[1460,] 0.0001313821 6.963709e-05 4.938467e-06
[1461,] 0.0001313821 6.975069e-05 4.959146e-06
[1462,] 0.0001313821 6.963709e-05 4.938467e-06
[1463,] 0.0001313821 7.027931e-05 5.057960e-06
[1464,] 0.0001313821 7.052851e-05 5.104285e-06
[1465,] 0.0001313821 6.903291e-05 4.831153e-06
[1466,] 0.0001313821 6.938524e-05 4.897984e-06
[1467,] 0.0001313821 1.134275e-04 1.940654e-05
[1468,] 0.0001313821 7.265813e-05 5.135106e-06
[1469,] 0.0001313821 7.451956e-05 5.963488e-06
[1470,] 0.0001313821 8.294627e-05 7.260330e-06
[1471,] 0.0001313821 7.483176e-05 6.030373e-06
[1472,] 0.0001313821 6.292927e-05 4.993466e-06
[1473,] 0.0001313821 7.561393e-05 6.200319e-06
[1474,] 0.0001313821 7.514803e-05 6.098680e-06
[1475,] 0.0001313821 7.545229e-05 6.164919e-06
[1476,] 0.0001313821 7.545229e-05 6.164919e-06
[1477,] 0.0001313821 7.545229e-05 6.164919e-06
[1478,] 0.0001313821 6.214791e-05 5.126205e-06
[1479,] 0.0001313821 7.545229e-05 6.164919e-06
[1480,] 0.0001313821 7.545229e-05 6.164919e-06
[1481,] 0.0001313821 1.001779e-04 1.504526e-05
[1482,] 0.0001313821 6.408085e-05 4.827983e-06
[1483,] 0.0001313821 6.395415e-05 4.758415e-06
[1484,] 0.0001313821 6.408085e-05 4.796875e-06
[1485,] 0.0001313821 7.527455e-05 6.157692e-06
[1486,] 0.0001313821 9.943764e-05 1.474647e-05
[1487,] 0.0001313821 7.721754e-05 6.927401e-06
[1488,] 0.0001313821 7.807104e-05 7.131149e-06
[1489,] 0.0001313821 7.831772e-05 7.181143e-06
[1490,] 0.0001313821 7.463316e-05 6.071863e-06
[1491,] 0.0001313821 7.897258e-05 7.336305e-06
[1492,] 0.0001313821 7.395212e-05 1.016245e-05
[1493,] 0.0001313821 7.985169e-05 7.558688e-06
[1494,] 0.0001313821 1.006739e-04 1.543060e-05
[1495,] 0.0001313821 1.010271e-04 1.558325e-05
[1496,] 0.0001313821 7.958142e-05 7.082092e-06
[1497,] 0.0001313821 7.128911e-05 5.413596e-06
[1498,] 0.0001313821 6.269648e-05 9.538820e-06
[1499,] 0.0001313821 1.064751e-04 1.683843e-05
[1500,] 0.0001313821 9.082237e-05 9.634578e-06
[1501,] 0.0001313821 7.110031e-05 5.418208e-06
[1502,] 0.0001313821 7.121735e-05 5.442788e-06
[1503,] 0.0001313821 1.073988e-04 1.748565e-05
[1504,] 0.0001313821 6.409501e-05 4.771139e-06
[1505,] 0.0001313821 6.283993e-05 4.649376e-06
[1506,] 0.0001313821 7.357636e-05 1.041314e-05
[1507,] 0.0001313821 6.187667e-05 4.643433e-06
[1508,] 0.0001313821 2.198510e-04 7.328367e-05
[1509,] 0.0001313821 6.699649e-05 1.385729e-05
[1510,] 0.0001313821 7.470987e-05 1.080228e-05
[1511,] 0.0001313821 7.034545e-05 2.192270e-05
[1512,] 0.0001313821 5.841598e-05 5.016970e-06
[1513,] 0.0001313821 7.000195e-05 2.048315e-05
[1514,] 0.0001313821 6.265649e-05 5.055177e-06
[1515,] 0.0001313821 8.455578e-05 2.082605e-05
[1516,] 0.0001313821 6.634733e-05 5.412998e-06
[1517,] 0.0001313821 7.099483e-05 1.800224e-05
[1518,] 0.0001313821 5.861678e-05 4.393370e-06
[1519,] 0.0001313821 5.811887e-05 4.093406e-06
[1520,] 0.0001313821 6.361970e-05 4.362979e-06
[1521,] 0.0001313821 6.065025e-05 4.196736e-06
[1522,] 0.0001313821 5.759852e-05 5.184831e-06
[1523,] 0.0001313821 5.839629e-05 5.330131e-06
[1524,] 0.0001313821 5.927541e-05 5.903930e-06
[1525,] 0.0001313821 6.058959e-05 4.639354e-06
[1526,] 0.0001313821 6.527800e-05 6.143533e-06
[1527,] 0.0001313821 7.278699e-05 6.105781e-06
[1528,] 0.0001313821 6.696498e-05 5.962811e-06
[1529,] 0.0001313821 6.967535e-05 1.011508e-05
[1530,] 0.0001313821 6.154149e-05 1.366253e-05
[1531,] 0.0001313821 7.140577e-05 2.169113e-05
[1532,] 0.0001313821 6.934290e-05 9.215418e-06
[1533,] 0.0001313821 7.226821e-05 2.298964e-05
[1534,] 0.0001313821 7.985294e-05 7.205466e-06
[1535,] 0.0001313821 7.077103e-05 2.360439e-05
[1536,] 0.0001313821 6.702151e-05 1.263629e-05
[1537,] 0.0001313821 6.127171e-05 5.488237e-06
[1538,] 0.0001313821 5.819675e-05 1.022556e-05
[1539,] 0.0001313821 7.227448e-05 2.681195e-05
[1540,] 0.0001313821 6.644802e-05 8.352606e-06
[1541,] 0.0001313821 6.596088e-05 5.358007e-06
[1542,] 0.0001313821 6.458344e-05 9.024609e-06
[1543,] 0.0001313821 6.070122e-05 5.001912e-06
[1544,] 0.0001313821 6.580059e-05 9.597032e-06
[1545,] 0.0001313821 6.853874e-05 2.415839e-05
[1546,] 0.0001313821 5.964632e-05 5.792608e-06
[1547,] 0.0001313821 5.770879e-05 3.884460e-06
[1548,] 0.0001313821 6.625533e-05 9.981236e-06
[1549,] 0.0001313821 6.478475e-05 1.050843e-05
[1550,] 0.0001313821 6.524308e-05 9.672326e-06
[1551,] 0.0001313821 6.459246e-05 1.010003e-05
[1552,] 0.0001313821 6.898840e-05 8.537659e-06
[1553,] 0.0001313821 6.649287e-05 1.094434e-05
[1554,] 0.0001313821 7.544047e-05 2.005099e-05
[1555,] 0.0001313821 6.463336e-05 1.033987e-05
[1556,] 0.0001313821 7.333326e-05 1.936042e-05
[1557,] 0.0001313821 7.976861e-05 1.805582e-05
[1558,] 0.0001313821 6.899082e-05 8.554503e-06
[1559,] 0.0001313821 9.101504e-05 1.159318e-05
[1560,] 0.0001313821 7.077141e-05 3.135607e-05
[1561,] 0.0001313821 6.548135e-05 9.514904e-06
[1562,] 0.0001313821 6.162143e-05 5.230405e-06
[1563,] 0.0001313821 6.523404e-05 5.071577e-06
[1564,] 0.0001313821 6.535680e-05 2.180093e-05
[1565,] 0.0001313821 1.370816e-04 3.390898e-05
[1566,] 0.0001313821 8.045524e-05 7.869531e-06
[1567,] 0.0001313821 7.925885e-05 9.169257e-06
[1568,] 0.0001313821 6.564674e-05 1.845624e-05
[1569,] 0.0001313821 6.562777e-05 1.860913e-05
[1570,] 0.0001313821 6.493737e-05 1.533005e-05
[1571,] 0.0001313821 1.549584e-04 5.028645e-05
[1572,] 0.0001313821 6.580601e-05 1.792656e-05
[1573,] 0.0001313821 6.584687e-05 1.843164e-05
[1574,] 0.0001313821 6.500358e-05 1.466523e-05
[1575,] 0.0001313821 6.499004e-05 1.465663e-05
[1576,] 0.0001313821 6.975933e-05 9.898708e-06
[1577,] 0.0001313821 6.508946e-05 1.483529e-05
[1578,] 0.0001313821 6.515298e-05 1.484945e-05
[1579,] 0.0001313821 6.516771e-05 1.463581e-05
[1580,] 0.0001313821 6.509551e-05 1.436618e-05
[1581,] 0.0001313821 6.606381e-05 1.685781e-05
[1582,] 0.0001313821 6.591139e-05 1.855782e-05
[1583,] 0.0001313821 6.606469e-05 1.910055e-05
[1584,] 0.0001313821 6.582141e-05 1.840997e-05
[1585,] 0.0001313821 6.584201e-05 1.825870e-05
[1586,] 0.0001313821 6.594248e-05 1.831972e-05
[1587,] 0.0001313821 6.512681e-05 1.547812e-05
[1588,] 0.0001313821 1.495933e-04 4.986444e-05
[1589,] 0.0001313821 6.590780e-05 1.756503e-05
[1590,] 0.0001313821 6.585183e-05 1.913948e-05
[1591,] 0.0001313821 6.786894e-05 1.815718e-05
[1592,] 0.0001313821 1.369647e-04 2.838376e-05
[1593,] 0.0001313821 2.308344e-04 7.694480e-05
[1594,] 0.0001313821 7.967259e-05 2.051537e-05
[1595,] 0.0001313821 2.449557e-04 8.165189e-05
[1596,] 0.0001313821 1.130650e-04 1.722521e-05
[1597,] 0.0001313821 6.563954e-05 4.658741e-06
[1598,] 0.0001313821 1.020194e-04 1.345729e-05
[1599,] 0.0001313821 1.040723e-04 1.413506e-05
[1600,] 0.0001313821 1.089841e-04 1.587911e-05
[1601,] 0.0001313821 1.295364e-04 5.777050e-05
[1602,] 0.0001313821 1.209247e-04 2.138594e-05
[1603,] 0.0001313821 6.728638e-05 5.036268e-06
[1604,] 0.0001313821 7.750129e-05 2.150646e-05
[1605,] 0.0001313821 8.133144e-05 2.559087e-05
[1606,] 0.0001313821 6.867659e-05 8.088527e-06
[1607,] 0.0001313821 1.863635e-04 6.212118e-05
[1608,] 0.0001313821 6.714772e-05 1.749184e-05
[1609,] 0.0001313821 6.724877e-05 5.037734e-06
[1610,] 0.0001313821 6.495100e-05 4.328669e-06
[1611,] 0.0001313821 6.843724e-05 5.312586e-06
[1612,] 0.0001313821 6.980526e-05 1.002568e-05
[1613,] 0.0001313821 6.085844e-05 5.154438e-06
[1614,] 0.0001313821 7.544845e-05 1.108776e-05
[1615,] 0.0001313821 7.748506e-05 7.295768e-06
[1616,] 0.0001313821 6.814476e-05 6.049378e-06
[1617,] 0.0001313821 6.965355e-05 6.210420e-06
[1618,] 0.0001313821 6.778295e-05 6.336820e-06
[1619,] 0.0001313821 7.601607e-05 1.751763e-05
[1620,] 0.0001313821 6.079003e-05 3.921653e-06
[1621,] 0.0001313821 5.822767e-05 4.016557e-06
[1622,] 0.0001313821 7.109391e-05 1.399200e-05
[1623,] 0.0001313821 5.931724e-05 4.000030e-06
[1624,] 0.0001313821 5.801579e-05 4.010518e-06
[1625,] 0.0001313821 6.193108e-05 4.316578e-06
[1626,] 0.0001313821 5.800365e-05 4.020338e-06
[1627,] 0.0001313821 5.801898e-05 3.982686e-06
[1628,] 0.0001313821 5.803488e-05 3.983116e-06
[1629,] 0.0001313821 7.099964e-05 1.361955e-05
[1630,] 0.0001313821 5.851978e-05 6.151053e-06
[1631,] 0.0001313821 7.105426e-05 1.375807e-05
[1632,] 0.0001313821 5.772225e-05 3.856872e-06
[1633,] 0.0001313821 6.242775e-05 4.642042e-06
[1634,] 0.0001313821 7.076764e-05 1.185416e-05
[1635,] 0.0001313821 6.163099e-05 4.340544e-06
[1636,] 0.0001313821 5.852275e-05 6.151278e-06
[1637,] 0.0001313821 5.779224e-05 3.877890e-06
[1638,] 0.0001313821 7.072432e-05 1.496356e-05
[1639,] 0.0001313821 7.167023e-05 1.573969e-05
[1640,] 0.0001313821 6.307955e-05 5.587299e-06
[1641,] 0.0001313821 7.158096e-05 1.713977e-05
[1642,] 0.0001313821 6.649713e-05 5.544770e-06
[1643,] 0.0001313821 6.544105e-05 9.055453e-06
[1644,] 0.0001313821 7.156600e-05 1.801136e-05
[1645,] 0.0001313821 6.263856e-05 8.015639e-06
[1646,] 0.0001313821 6.417789e-05 5.488467e-06
[1647,] 0.0001313821 6.867862e-05 9.218628e-06
[1648,] 0.0001313821 6.398333e-05 5.757170e-06
[1649,] 0.0001313821 8.683712e-05 9.251398e-06
[1650,] 0.0001313821 5.819156e-05 8.399486e-06
[1651,] 0.0001313821 6.400052e-05 5.780813e-06
[1652,] 0.0001313821 5.793351e-05 8.674372e-06
[1653,] 0.0001313821 6.249285e-05 4.406006e-06
[1654,] 0.0001313821 6.421303e-05 4.279222e-06
[1655,] 0.0001313821 6.421303e-05 4.279222e-06
[1656,] 0.0001313821 6.405440e-05 5.804001e-06
[1657,] 0.0001313821 7.219709e-05 2.122039e-05
[1658,] 0.0001313821 6.958187e-05 7.787777e-06
[1659,] 0.0001313821 5.786029e-05 8.503185e-06
[1660,] 0.0001313821 6.035779e-05 4.545057e-06
[1661,] 0.0001313821 7.869561e-05 6.995061e-06
[1662,] 0.0001313821 7.132198e-05 1.685597e-05
[1663,] 0.0001313821 7.009944e-05 1.158233e-05
[1664,] 0.0001313821 7.147806e-05 1.795658e-05
[1665,] 0.0001313821 7.808459e-05 6.851219e-06
[1666,] 0.0001313821 7.125739e-05 1.675958e-05
[1667,] 0.0001313821 6.975317e-05 1.369874e-05
[1668,] 0.0001313821 5.732460e-05 4.682488e-06
[1669,] 0.0001313821 6.268081e-05 9.908404e-06
[1670,] 0.0001313821 6.459044e-05 5.808803e-06
[1671,] 0.0001313821 6.436482e-05 4.651339e-06
[1672,] 0.0001313821 5.893916e-05 4.643010e-06
[1673,] 0.0001313821 5.707004e-05 8.476869e-06
[1674,] 0.0001313821 5.722820e-05 8.265153e-06
[1675,] 0.0001313821 5.946030e-05 4.719625e-06
[1676,] 0.0001313821 5.952863e-05 4.713167e-06
[1677,] 0.0001313821 6.525560e-05 5.894944e-06
[1678,] 0.0001313821 6.112021e-05 1.290290e-05
[1679,] 0.0001313821 5.726289e-05 8.343980e-06
[1680,] 0.0001313821 6.419508e-05 5.332641e-06
[1681,] 0.0001313821 6.400807e-05 5.616444e-06
[1682,] 0.0001313821 6.522852e-05 5.829284e-06
[1683,] 0.0001313821 6.950955e-05 9.572142e-06
[1684,] 0.0001313821 6.038457e-05 4.627512e-06
[1685,] 0.0001313821 5.952214e-05 4.762495e-06
[1686,] 0.0001313821 6.519431e-05 5.732207e-06
[1687,] 0.0001313821 6.058749e-05 1.267769e-05
[1688,] 0.0001313821 6.432070e-05 4.745381e-06
[1689,] 0.0001313821 7.020296e-05 1.097745e-05
[1690,] 0.0001313821 5.959182e-05 4.749907e-06
[1691,] 0.0001313821 7.227872e-05 1.029331e-05
[1692,] 0.0001313821 5.715399e-05 8.181996e-06
[1693,] 0.0001313821 6.696825e-05 4.745308e-06
[1694,] 0.0001313821 5.716029e-05 8.126223e-06
[1695,] 0.0001313821 5.716029e-05 8.126223e-06
[1696,] 0.0001313821 5.716029e-05 8.126223e-06
[1697,] 0.0001313821 5.713541e-05 8.144050e-06
[1698,] 0.0001313821 6.420069e-05 5.716307e-06
[1699,] 0.0001313821 6.591439e-05 5.904737e-06
[1700,] 0.0001313821 6.458256e-05 5.720438e-06
[1701,] 0.0001313821 5.717823e-05 8.185909e-06
[1702,] 0.0001313821 5.716734e-05 8.180749e-06
[1703,] 0.0001313821 7.046934e-05 1.158108e-05
[1704,] 0.0001313821 6.022084e-05 4.785491e-06
[1705,] 0.0001313821 9.395372e-05 1.264264e-05
[1706,] 0.0001313821 6.810692e-05 5.767111e-06
[1707,] 0.0001313821 6.808867e-05 7.478572e-06
[1708,] 0.0001313821 6.368954e-05 5.938071e-06
[1709,] 0.0001313821 6.365762e-05 5.786368e-06
[1710,] 0.0001313821 7.148051e-05 1.887387e-05
[1711,] 0.0001313821 6.847679e-05 6.125032e-06
[1712,] 0.0001313821 7.091905e-05 5.732041e-06
[1713,] 0.0001313821 7.509439e-05 5.900834e-06
[1714,] 0.0001313821 6.558144e-05 6.633602e-06
[1715,] 0.0001313821 7.034533e-05 1.015410e-05
[1716,] 0.0001313821 6.730245e-05 6.165993e-06
[1717,] 0.0001313821 6.575451e-05 6.743833e-06
[1718,] 0.0001313821 6.932322e-05 1.044402e-05
[1719,] 0.0001313821 6.956726e-05 1.043548e-05
[1720,] 0.0001313821 6.956726e-05 1.054262e-05
[1721,] 0.0001313821 7.803148e-05 1.417841e-05
[1722,] 0.0001313821 6.995756e-05 1.102532e-05
[1723,] 0.0001313821 5.929188e-05 1.360372e-05
[1724,] 0.0001313821 5.904375e-05 1.082804e-05
[1725,] 0.0001313821 6.968065e-05 1.074164e-05
[1726,] 0.0001313821 6.985166e-05 1.064746e-05
[1727,] 0.0001313821 7.835899e-05 1.445003e-05
[1728,] 0.0001313821 7.056277e-05 1.026479e-05
[1729,] 0.0001313821 6.985658e-05 1.073424e-05
[1730,] 0.0001313821 7.866670e-05 1.470659e-05
[1731,] 0.0001313821 7.860902e-05 1.456030e-05
[1732,] 0.0001313821 7.151419e-05 1.333372e-05
[1733,] 0.0001313821 7.149982e-05 5.168832e-06
[1734,] 0.0001313821 6.998156e-05 1.078580e-05
[1735,] 0.0001313821 6.991274e-05 1.024514e-05
[1736,] 0.0001313821 6.995166e-05 1.092176e-05
[1737,] 0.0001313821 7.099285e-05 5.057457e-06
[1738,] 0.0001313821 7.920844e-05 1.522048e-05
[1739,] 0.0001313821 7.927218e-05 1.529217e-05
[1740,] 0.0001313821 7.012792e-05 1.104662e-05
[1741,] 0.0001313821 7.094952e-05 1.066358e-05
[1742,] 0.0001313821 7.896013e-05 1.503136e-05
[1743,] 0.0001313821 6.447907e-05 6.883099e-06
[1744,] 0.0001313821 7.031393e-05 1.128587e-05
[1745,] 0.0001313821 7.872283e-05 1.476824e-05
[1746,] 0.0001313821 6.569086e-05 7.186222e-06
[1747,] 0.0001313821 5.950413e-05 5.846223e-06
[1748,] 0.0001313821 6.834891e-05 4.629258e-06
[1749,] 0.0001313821 5.950413e-05 5.866512e-06
[1750,] 0.0001313821 7.526515e-05 1.314341e-05
[1751,] 0.0001313821 7.510816e-05 1.295735e-05
[1752,] 0.0001313821 2.201170e-04 7.337233e-05
[1753,] 0.0001313821 7.019124e-05 1.089411e-05
[1754,] 0.0001313821 6.991681e-05 1.133704e-05
[1755,] 0.0001313821 6.993031e-05 1.156061e-05
[1756,] 0.0001313821 7.391583e-05 1.309870e-05
[1757,] 0.0001313821 7.189207e-05 1.302412e-05
[1758,] 0.0001313821 7.189207e-05 1.307855e-05
[1759,] 0.0001313821 7.186290e-05 1.307378e-05
[1760,] 0.0001313821 7.183382e-05 1.306902e-05
[1761,] 0.0001313821 7.174420e-05 1.321432e-05
[1762,] 0.0001313821 7.162735e-05 1.319036e-05
[1763,] 0.0001313821 7.159637e-05 1.318504e-05
[1764,] 0.0001313821 7.159637e-05 1.297180e-05
[1765,] 0.0001313821 7.154030e-05 1.317538e-05
[1766,] 0.0001313821 7.150960e-05 1.322586e-05
[1767,] 0.0001313821 6.179352e-05 5.869841e-06
[1768,] 0.0001313821 6.179352e-05 5.869841e-06
[1769,] 0.0001313821 7.021188e-05 1.079785e-05
[1770,] 0.0001313821 7.026544e-05 1.090150e-05
[1771,] 0.0001313821 7.082485e-05 1.330945e-05
[1772,] 0.0001313821 7.026544e-05 1.090150e-05
[1773,] 0.0001313821 6.893326e-05 4.833818e-06
[1774,] 0.0001313821 7.110854e-05 1.437781e-05
[1775,] 0.0001313821 1.543662e-04 5.145538e-05
[1776,] 0.0001313821 7.057450e-05 1.336309e-05
[1777,] 0.0001313821 7.054999e-05 1.341512e-05
[1778,] 0.0001313821 6.871233e-05 4.812177e-06
[1779,] 0.0001313821 7.037584e-05 1.343658e-05
[1780,] 0.0001313821 7.030211e-05 1.347866e-05
[1781,] 0.0001313821 7.027849e-05 1.347364e-05
[1782,] 0.0001313821 7.015690e-05 1.349956e-05
[1783,] 0.0001313821 6.359361e-05 5.896041e-06
[1784,] 0.0001313821 6.996942e-05 1.362191e-05
[1785,] 0.0001313821 6.994467e-05 1.361626e-05
[1786,] 0.0001313821 6.992225e-05 1.361112e-05
[1787,] 0.0001313821 6.989990e-05 1.360598e-05
[1788,] 0.0001313821 6.852305e-05 1.169425e-05
[1789,] 0.0001313821 7.030728e-05 1.125699e-05
[1790,] 0.0001313821 6.846082e-05 1.160273e-05
[1791,] 0.0001313821 6.845096e-05 1.171997e-05
[1792,] 0.0001313821 6.845084e-05 1.171483e-05
[1793,] 0.0001313821 6.962551e-05 1.358852e-05
[1794,] 0.0001313821 7.103289e-05 1.737255e-05
[1795,] 0.0001313821 6.836492e-05 1.164322e-05
[1796,] 0.0001313821 6.842150e-05 1.177828e-05
[1797,] 0.0001313821 6.841211e-05 1.177535e-05
[1798,] 0.0001313821 6.840276e-05 1.181370e-05
[1799,] 0.0001313821 7.098105e-05 1.695292e-05
[1800,] 0.0001313821 6.839346e-05 1.181075e-05
[1801,] 0.0001313821 6.976723e-05 8.327788e-06
[1802,] 0.0001313821 6.838328e-05 1.184910e-05
[1803,] 0.0001313821 6.838453e-05 1.184401e-05
[1804,] 0.0001313821 6.838453e-05 1.200980e-05
[1805,] 0.0001313821 6.406324e-05 5.935032e-06
[1806,] 0.0001313821 6.837546e-05 1.180446e-05
[1807,] 0.0001313821 6.552205e-05 7.081737e-06
[1808,] 0.0001313821 6.835840e-05 1.167670e-05
[1809,] 0.0001313821 7.031184e-05 1.108653e-05
[1810,] 0.0001313821 6.834961e-05 1.170972e-05
[1811,] 0.0001313821 6.833215e-05 1.170403e-05
[1812,] 0.0001313821 6.834085e-05 1.167104e-05
[1813,] 0.0001313821 6.837878e-05 1.204194e-05
[1814,] 0.0001313821 6.838759e-05 1.195957e-05
[1815,] 0.0001313821 6.848975e-05 1.170737e-05
[1816,] 0.0001313821 6.847130e-05 1.140266e-05
[1817,] 0.0001313821 6.848032e-05 1.119475e-05
[1818,] 0.0001313821 6.860357e-05 1.136566e-05
[1819,] 0.0001313821 6.849011e-05 1.144020e-05
[1820,] 0.0001313821 6.855571e-05 1.152939e-05
[1821,] 0.0001313821 6.857408e-05 1.221441e-05
[1822,] 0.0001313821 6.138962e-05 1.043624e-05
[1823,] 0.0001313821 6.856493e-05 1.195277e-05
[1824,] 0.0001313821 6.863972e-05 1.210402e-05
[1825,] 0.0001313821 6.862921e-05 1.196307e-05
[1826,] 0.0001313821 6.923394e-05 1.253440e-05
[1827,] 0.0001313821 6.831905e-05 1.546515e-05
[1828,] 0.0001313821 1.108250e-04 2.286970e-05
[1829,] 0.0001313821 1.145669e-04 2.509177e-05
[1830,] 0.0001313821 1.025188e-04 1.813127e-05
[1831,] 0.0001313821 1.174317e-04 2.685548e-05
[1832,] 0.0001313821 1.126844e-04 2.266489e-05
[1833,] 0.0001313821 1.199130e-04 2.704151e-05
[1834,] 0.0001313821 6.995807e-05 1.288731e-05
[1835,] 0.0001313821 1.130564e-04 2.262312e-05
[1836,] 0.0004262427 6.548103e-05 1.256604e-04
[1837,] 0.0001313821 1.152629e-04 2.389156e-05
[1838,] 0.0001313821 1.124914e-04 2.206553e-05
[1839,] 0.0001313821 1.118918e-04 3.092548e-05
[1840,] 0.0001313821 6.557130e-05 5.702318e-06
[1841,] 0.0001313821 1.100626e-04 2.100953e-05
[1842,] 0.0001313821 7.092438e-05 1.422377e-05
[1843,] 0.0001313821 1.100626e-04 2.100953e-05
[1844,] 0.0005701527 6.534073e-05 1.712196e-04
[1845,] 0.0001313821 1.126342e-04 3.164620e-05
[1846,] 0.0001313821 6.700665e-05 1.287010e-05
[1847,] 0.0001313821 6.983069e-05 1.349477e-05
[1848,] 0.0001313821 6.533234e-05 7.235162e-06
[1849,] 0.0001313821 6.983614e-05 1.374349e-05
[1850,] 0.0001313821 6.711505e-05 1.310201e-05
[1851,] 0.0001313821 6.981929e-05 1.362389e-05
[1852,] 0.0001313821 6.988770e-05 1.372103e-05
[1853,] 0.0001313821 6.995237e-05 1.313645e-05
[1854,] 0.0001313821 6.984454e-05 1.399724e-05
[1855,] 0.0008347064 6.528117e-05 2.685777e-04
[1856,] 0.0001313821 6.339339e-05 1.830965e-05
[1857,] 0.0001313821 6.911289e-05 1.385647e-05
[1858,] 0.0001313821 6.882058e-05 1.991259e-05
[1859,] 0.0001313821 6.916665e-05 1.990689e-05
[1860,] 0.0012006693 6.537766e-05 3.467056e-04
[1861,] 0.0001313821 8.125263e-05 1.222237e-05
[1862,] 0.0001313821 6.905579e-05 2.020414e-05
[1863,] 0.0001313821 6.718096e-05 1.423963e-05
[1864,] 0.0001313821 6.599802e-05 5.663224e-06
[1865,] 0.0001313821 1.479445e-04 4.931483e-05
[1866,] 0.0001313821 5.842652e-05 1.071516e-05
[1867,] 0.0001313821 5.838588e-05 8.617766e-06
[1868,] 0.0001313821 6.709595e-05 1.478009e-05
[1869,] 0.0001313821 6.302577e-05 4.677112e-06
[1870,] 0.0001313821 6.302577e-05 4.436548e-06
[1871,] 0.0001313821 1.190458e-04 3.968194e-05
[1872,] 0.0001313821 6.114458e-05 8.289991e-06
[1873,] 0.0001313821 1.553383e-04 5.177944e-05
[1874,] 0.0001313821 6.035836e-05 8.602139e-06
[1875,] 0.0001313821 6.367123e-05 5.517513e-06
[1876,] 0.0001313821 6.715591e-05 1.256689e-05
[1877,] 0.0001313821 5.988872e-05 7.524889e-06
[1878,] 0.0001313821 6.606340e-05 2.841206e-05
[1879,] 0.0001313821 6.851520e-05 7.743753e-06
[1880,] 0.0001313821 6.712798e-05 1.224342e-05
[1881,] 0.0001313821 6.294564e-05 1.620932e-05
[1882,] 0.0001313821 6.375337e-05 5.554682e-06
[1883,] 0.0001313821 6.310744e-05 4.822849e-06
[1884,] 0.0001313821 5.982565e-05 9.002457e-06
[1885,] 0.0001313821 6.049321e-05 8.117159e-06
[1886,] 0.0001313821 6.723493e-05 1.309587e-05
[1887,] 0.0001313821 6.033196e-05 8.842143e-06
[1888,] 0.0001313821 6.603507e-05 5.272070e-06
[1889,] 0.0001313821 6.530637e-05 3.157912e-05
[1890,] 0.0001313821 6.086710e-05 9.104367e-06
[1891,] 0.0001313821 6.574802e-05 5.185131e-06
[1892,] 0.0003581934 6.702960e-05 9.549214e-05
[1893,] 0.0001313821 6.662594e-05 5.463417e-06
[1894,] 0.0001313821 6.853378e-05 7.755284e-06
[1895,] 0.0001313821 6.657216e-05 4.671356e-06
[1896,] 0.0001313821 6.760031e-05 6.666190e-06
[1897,] 0.0001313821 6.581620e-05 4.526425e-06
[1898,] 0.0001313821 6.751292e-05 6.611034e-06
[1899,] 0.0001313821 6.600545e-05 5.650132e-06
[1900,] 0.0001313821 6.754268e-05 6.629538e-06
[1901,] 0.0001313821 5.948794e-05 8.456014e-06
[1902,] 0.0001313821 6.612627e-05 5.710724e-06
[1903,] 0.0001313821 6.718313e-05 1.273047e-05
[1904,] 0.0001313821 6.033862e-05 3.948296e-06
[1905,] 0.0001313821 5.992412e-05 3.983099e-06
[1906,] 0.0001313821 6.797102e-05 6.216808e-06
[1907,] 0.0001313821 6.773962e-05 6.310594e-06
[1908,] 0.0001313821 6.099742e-05 4.337350e-06
[1909,] 0.0001313821 7.073822e-05 1.399215e-05
[1910,] 0.0001313821 7.058107e-05 1.285625e-05
[1911,] 0.0001313821 6.093235e-05 3.902669e-06
[1912,] 0.0001313821 6.229610e-05 4.025816e-06
[1913,] 0.0001313821 6.107860e-05 3.911282e-06
[1914,] 0.0001313821 7.008698e-05 1.116484e-05
[1915,] 0.0001313821 6.060736e-05 8.231892e-06
[1916,] 0.0001313821 6.125531e-05 4.243663e-06
[1917,] 0.0001313821 6.267895e-05 9.904725e-06
[1918,] 0.0001313821 6.304847e-05 1.013891e-05
[1919,] 0.0001313821 6.322049e-05 5.592159e-06
[1920,] 0.0001313821 6.122054e-05 3.918217e-06
[1921,] 0.0001313821 6.249891e-05 1.014607e-05
[1922,] 0.0001313821 6.199730e-05 5.559654e-06
[1923,] 0.0001313821 6.150589e-05 4.223087e-06
[1924,] 0.0001313821 7.046826e-05 1.327938e-05
[1925,] 0.0001313821 6.152890e-05 4.239293e-06
[1926,] 0.0001313821 6.301654e-05 1.119892e-05
[1927,] 0.0001313821 6.163122e-05 4.230666e-06
[1928,] 0.0001313821 6.050410e-05 3.867393e-06
[1929,] 0.0001313821 6.051210e-05 3.926918e-06
[1930,] 0.0001313821 6.887123e-05 6.585648e-06
[1931,] 0.0001313821 6.640305e-05 6.695721e-06
[1932,] 0.0001313821 6.932315e-05 1.318410e-05
[1933,] 0.0001313821 7.180088e-05 1.595225e-05
[1934,] 0.0001313821 6.955084e-05 6.381190e-06
[1935,] 0.0001313821 6.913060e-05 8.929036e-06
[1936,] 0.0001313821 6.826212e-05 1.571228e-05
[1937,] 0.0001313821 6.510652e-05 7.573245e-06
[1938,] 0.0001313821 6.729097e-05 7.779768e-06
[1939,] 0.0001313821 5.771541e-05 6.649319e-06
[1940,] 0.0001313821 6.633924e-05 7.623304e-06
[1941,] 0.0001313821 7.519089e-05 1.740440e-05
[1942,] 0.0001313821 5.721009e-05 6.781742e-06
[1943,] 0.0001313821 5.726168e-05 4.402519e-06
[1944,] 0.0001313821 5.777186e-05 7.967589e-06
[1945,] 0.0001313821 5.787690e-05 8.587355e-06
[1946,] 0.0001313821 6.523720e-05 1.666157e-05
[1947,] 0.0001313821 5.972688e-05 8.791874e-06
[1948,] 0.0001313821 6.586994e-05 1.159781e-05
[1949,] 0.0001313821 6.944545e-05 9.551910e-06
[1950,] 0.0001313821 5.980691e-05 6.002276e-06
[1951,] 0.0001313821 5.838293e-05 9.609882e-06
[1952,] 0.0001313821 5.817303e-05 1.083470e-05
[1953,] 0.0001313821 7.072510e-05 1.208295e-05
[1954,] 0.0001313821 7.072577e-05 1.401999e-05
[1955,] 0.0001313821 6.356683e-05 1.464972e-05
[1956,] 0.0001313821 5.791949e-05 8.438808e-06
[1957,] 0.0001313821 6.306585e-05 4.452413e-06
[1958,] 0.0001313821 6.175655e-05 6.406540e-06
[1959,] 0.0001313821 6.164930e-05 7.083371e-06
[1960,] 0.0001313821 7.305311e-05 3.330017e-05
[1961,] 0.0001313821 6.264485e-05 4.506402e-06
[1962,] 0.0001313821 6.281588e-05 8.488358e-06
[1963,] 0.0001313821 6.153640e-05 6.280935e-06
[1964,] 0.0001313821 6.283221e-05 7.998351e-06
[1965,] 0.0001313821 6.293355e-05 8.087141e-06
[1966,] 0.0001313821 6.233079e-05 8.119478e-06
[1967,] 0.0001313821 6.232761e-05 7.548857e-06
[1968,] 0.0001313821 6.948576e-05 1.021789e-05
[1969,] 0.0001313821 6.095085e-05 7.087783e-06
[1970,] 0.0001313821 6.834441e-05 7.582679e-06
[1971,] 0.0001313821 6.087696e-05 7.044398e-06
[1972,] 0.0001313821 7.054316e-05 1.088193e-05
[1973,] 0.0001313821 6.256498e-05 4.505682e-06
[1974,] 0.0001313821 6.262962e-05 4.527491e-06
[1975,] 0.0001313821 7.058780e-05 8.402839e-06
[1976,] 0.0001313821 6.953346e-05 1.128185e-05
[1977,] 0.0001313821 6.197848e-05 4.904593e-06
[1978,] 0.0001313821 7.242134e-05 9.512555e-06
[1979,] 0.0001313821 6.242178e-05 4.092186e-06
[1980,] 0.0001313821 6.147264e-05 5.376852e-06
[1981,] 0.0001313821 6.205998e-05 4.886440e-06
[1982,] 0.0001313821 6.618758e-05 7.769943e-06
[1983,] 0.0001313821 6.640313e-05 8.519684e-06
[1984,] 0.0001313821 6.197848e-05 4.887231e-06
[1985,] 0.0001313821 6.993309e-05 1.065724e-05
[1986,] 0.0001313821 5.900936e-05 4.018912e-06
[1987,] 0.0001313821 6.155631e-05 5.357807e-06
[1988,] 0.0001313821 5.903417e-05 4.047575e-06
[1989,] 0.0001313821 8.321091e-05 1.882391e-05
[1990,] 0.0001313821 6.224805e-05 4.440784e-06
[1991,] 0.0001313821 5.914607e-05 4.050812e-06
[1992,] 0.0001313821 7.539040e-05 1.232118e-05
[1993,] 0.0001313821 6.050377e-05 4.972641e-06
[1994,] 0.0001313821 5.911437e-05 4.080306e-06
[1995,] 0.0001313821 6.210198e-05 4.946812e-06
[1996,] 0.0001313821 7.513839e-05 1.221753e-05
[1997,] 0.0001313821 6.243179e-05 4.520285e-06
[1998,] 0.0001313821 6.251272e-05 4.516093e-06
[1999,] 0.0001313821 6.981041e-05 1.187573e-05
[2000,] 0.0001313821 6.967665e-05 1.083564e-05
[2001,] 0.0001313821 7.950822e-05 7.581866e-06
[2002,] 0.0001313821 8.508515e-05 9.272381e-06
[2003,] 0.0001313821 7.950822e-05 7.581866e-06
[2004,] 0.0001313821 7.231627e-05 9.101486e-06
[2005,] 0.0001313821 6.268179e-05 4.505681e-06
[2006,] 0.0001313821 7.535255e-05 1.239861e-05
[2007,] 0.0001313821 6.260670e-05 4.512645e-06
[2008,] 0.0001313821 6.972794e-05 1.120150e-05
[2009,] 0.0001313821 6.407917e-05 4.801398e-06
[2010,] 0.0001313821 6.364694e-05 4.750993e-06
[2011,] 0.0001313821 6.167964e-05 4.772791e-06
[2012,] 0.0001313821 6.274783e-05 4.804754e-06
[2013,] 0.0001313821 7.824896e-05 7.345076e-06
[2014,] 0.0001313821 6.982928e-05 1.362371e-05
[2015,] 0.0001313821 7.306624e-05 9.829965e-06
[2016,] 0.0001313821 7.306624e-05 9.829965e-06
[2017,] 0.0001313821 6.675152e-05 5.164096e-06
[2018,] 0.0001313821 6.289549e-05 5.003753e-06
[2019,] 0.0001313821 7.442343e-05 1.094216e-05
[2020,] 0.0001313821 7.485995e-05 1.137109e-05
[2021,] 0.0001313821 6.318853e-05 5.057742e-06
[2022,] 0.0001313821 7.406631e-05 1.065300e-05
[2023,] 0.0001313821 6.953749e-05 1.145261e-05
[2024,] 0.0001313821 6.397426e-05 4.883613e-06
[2025,] 0.0001313821 7.105044e-05 1.602996e-05
[2026,] 0.0001313821 6.451101e-05 5.086507e-06
[2027,] 0.0001313821 6.179416e-05 5.828559e-06
[2028,] 0.0001313821 7.001126e-05 1.081144e-05
[2029,] 0.0001313821 6.640785e-05 7.230179e-06
[2030,] 0.0001313821 7.000328e-05 1.116581e-05
[2031,] 0.0001313821 6.500148e-05 4.704764e-06
[2032,] 0.0001313821 5.839566e-05 5.934847e-06
[2033,] 0.0001313821 6.543382e-05 4.728421e-06
[2034,] 0.0001313821 6.092532e-05 6.355694e-06
[2035,] 0.0001313821 7.380218e-05 9.776738e-06
[2036,] 0.0001313821 6.669033e-05 8.476401e-06
[2037,] 0.0001313821 6.692889e-05 8.219646e-06
[2038,] 0.0001313821 9.255175e-05 1.059826e-05
[2039,] 0.0001313821 8.826265e-05 1.136931e-05
[2040,] 0.0001313821 9.454425e-05 1.124053e-05
[2041,] 0.0001313821 6.667955e-05 8.214306e-06
[2042,] 0.0001313821 7.058332e-05 1.409968e-05
[2043,] 0.0001313821 6.963450e-05 1.415677e-05
[2044,] 0.0001313821 7.090380e-05 7.765708e-06
[2045,] 0.0001313821 7.074199e-05 1.517839e-05
[2046,] 0.0001313821 7.074660e-05 1.523044e-05
[2047,] 0.0001313821 7.081753e-05 1.594462e-05
[2048,] 0.0001313821 7.176475e-05 1.494557e-05
[2049,] 0.0001313821 7.082677e-05 1.599347e-05
[2050,] 0.0001313821 6.578229e-05 8.817559e-06
[2051,] 0.0001313821 9.769775e-05 1.236388e-05
[2052,] 0.0001313821 8.629381e-05 9.784911e-06
[2053,] 0.0001313821 9.796466e-05 1.258621e-05
[2054,] 0.0001313821 7.067626e-05 1.460710e-05
[2055,] 0.0001313821 7.016502e-05 8.475731e-06
[2056,] 0.0001313821 6.936820e-05 1.507638e-05
[2057,] 0.0001313821 6.420703e-05 2.877385e-05
[2058,] 0.0001313821 6.366593e-05 8.973593e-06
[2059,] 0.0001313821 6.979866e-05 1.034193e-05
[2060,] 0.0001313821 6.156609e-05 5.716871e-06
[2061,] 0.0001313821 6.128236e-05 5.412581e-06
[2062,] 0.0001566661 6.935798e-05 5.658555e-05
[2063,] 0.0001313821 5.977855e-05 5.282523e-06
[2064,] 0.0001313821 6.081449e-05 5.283007e-06
[2065,] 0.0001313821 7.109684e-05 1.232730e-05
[2066,] 0.0001313821 7.131346e-05 1.263006e-05
[2067,] 0.0001313821 6.036050e-05 6.194252e-06
[2068,] 0.0001313821 7.429224e-05 1.741462e-05
[2069,] 0.0001313821 6.440519e-05 4.725360e-06
[2070,] 0.0001313821 6.366480e-05 4.627151e-06
[2071,] 0.0001313821 6.765237e-05 6.629240e-06
[2072,] 0.0001313821 6.198250e-05 4.720013e-06
[2073,] 0.0001313821 6.866764e-05 1.119125e-05
[2074,] 0.0001313821 6.558334e-05 4.705440e-06
[2075,] 0.0001313821 6.353968e-05 6.400061e-06
[2076,] 0.0001313821 7.257108e-05 1.637586e-05
[2077,] 0.0001313821 6.252064e-05 1.280202e-05
[2078,] 0.0001313821 7.231160e-05 1.556972e-05
[2079,] 0.0001313821 7.213489e-05 1.512486e-05
[2080,] 0.0001313821 7.245778e-05 1.586232e-05
[2081,] 0.0001313821 7.219417e-05 1.508502e-05
[2082,] 0.0001313821 7.263594e-05 1.628077e-05
[2083,] 0.0001313821 8.596067e-05 1.672483e-05
[2084,] 0.0001313821 6.562479e-05 6.008274e-06
[2085,] 0.0001313821 7.068129e-05 1.337057e-05
[2086,] 0.0001313821 6.210009e-05 6.851340e-06
[2087,] 0.0001313821 6.635724e-05 5.629615e-06
[2088,] 0.0001313821 6.639292e-05 5.977479e-06
[2089,] 0.0001313821 7.256854e-05 1.610527e-05
[2090,] 0.0001313821 7.237476e-05 1.565030e-05
[2091,] 0.0001313821 6.614083e-05 5.741020e-06
[2092,] 0.0001313821 7.323203e-05 1.796087e-05
[2093,] 0.0001313821 7.246743e-05 1.592923e-05
[2094,] 0.0001313821 7.241808e-05 1.580189e-05
[2095,] 0.0001313821 6.684222e-05 5.836804e-06
[2096,] 0.0001313821 7.723068e-05 7.051950e-06
[2097,] 0.0001313821 7.942799e-05 8.122932e-06
[2098,] 0.0001313821 6.583882e-05 5.615358e-06
[2099,] 0.0001313821 7.021112e-05 6.409154e-06
[2100,] 0.0001313821 6.510253e-05 5.893598e-06
[2101,] 0.0001313821 7.132702e-05 1.338331e-05
[2102,] 0.0001313821 6.478295e-05 5.689468e-06
[2103,] 0.0001313821 6.581441e-05 5.726706e-06
[2104,] 0.0001313821 6.442834e-05 5.708343e-06
[2105,] 0.0001313821 6.430960e-05 5.540228e-06
[2106,] 0.0001313821 6.430960e-05 5.653459e-06
[2107,] 0.0001313821 7.156368e-05 1.394545e-05
[2108,] 0.0001313821 7.542404e-05 6.484250e-06
[2109,] 0.0001313821 6.406349e-05 5.221312e-06
[2110,] 0.0001313821 7.718175e-05 7.320903e-06
[2111,] 0.0001313821 6.491582e-05 5.362810e-06
[2112,] 0.0001313821 8.240295e-05 8.300817e-06
[2113,] 0.0001313821 6.442834e-05 5.164804e-06
[2114,] 0.0001313821 6.454809e-05 5.360573e-06
[2115,] 0.0001313821 8.132540e-05 8.069850e-06
[2116,] 0.0001313821 6.431516e-05 5.636861e-06
[2117,] 0.0001313821 6.406895e-05 5.278050e-06
[2118,] 0.0001313821 6.383854e-05 5.236624e-06
[2119,] 0.0001313821 7.192782e-05 1.495017e-05
[2120,] 0.0001313821 6.467691e-05 5.410229e-06
[2121,] 0.0001313821 6.452001e-05 6.666071e-06
[2122,] 0.0001313821 6.395325e-05 5.379360e-06
[2123,] 0.0001313821 6.371902e-05 5.336107e-06
[2124,] 0.0001313821 7.188510e-05 1.483944e-05
[2125,] 0.0001313821 6.501185e-05 5.328701e-06
[2126,] 0.0001313821 6.700475e-05 6.303751e-06
[2127,] 0.0001313821 6.960346e-05 1.337609e-05
[2128,] 0.0001313821 6.562673e-05 5.251375e-06
[2129,] 0.0001313821 7.191045e-05 1.493810e-05
[2130,] 0.0001510136 7.148079e-05 5.694824e-05
[2131,] 0.0001313821 6.474979e-05 5.907243e-06
[2132,] 0.0001313821 7.160163e-05 2.338815e-05
[2133,] 0.0001313821 6.032556e-05 5.604062e-06
[2134,] 0.0001313821 6.233973e-05 2.157539e-05
[2135,] 0.0001313821 6.516222e-05 5.325379e-06
[2136,] 0.0001313821 6.532228e-05 5.361688e-06
[2137,] 0.0001313821 9.106360e-05 1.239640e-05
[2138,] 0.0001313821 6.855625e-05 6.073886e-06
[2139,] 0.0001313821 6.827534e-05 7.977713e-06
[2140,] 0.0001313821 6.631078e-05 1.197079e-05
[2141,] 0.0001313821 6.672541e-05 1.176769e-05
[2142,] 0.0001313821 7.152719e-05 2.219825e-05
[2143,] 0.0001313821 6.984917e-05 2.611327e-05
[2144,] 0.0001313821 6.332164e-05 1.269778e-05
[2145,] 0.0001313821 6.308491e-05 1.194882e-05
[2146,] 0.0001313821 7.364837e-05 2.454946e-05
[2147,] 0.0001313821 6.413121e-05 1.251712e-05
[2148,] 0.0004236350 7.058336e-05 1.148640e-04
[2149,] 0.0001313821 9.429242e-05 1.186428e-05
[2150,] 0.0001313821 6.856747e-05 1.220485e-05
[2151,] 0.0001313821 8.312227e-05 1.001060e-05
[2152,] 0.0001313821 6.834220e-05 1.390669e-05
[2153,] 0.0001313821 1.168751e-04 2.596394e-05
[2154,] 0.0001313821 9.495376e-05 1.154616e-05
[2155,] 0.0001313821 6.361233e-05 4.595081e-06
[2156,] 0.0001313821 1.660953e-04 4.415474e-05
[2157,] 0.0001313821 1.677483e-04 4.529632e-05
[2158,] 0.0001313821 1.703187e-04 4.710739e-05
[2159,] 0.0001313821 3.302344e-04 1.100781e-04
[2160,] 0.0001313821 3.024509e-04 1.008170e-04
[2161,] 0.0001313821 3.704237e-04 1.234746e-04
[2162,] 0.0001313821 8.396165e-04 2.798721e-04
[2163,] 0.0001313821 3.416185e-04 1.138728e-04
[2164,] 0.0001313821 3.528298e-04 1.176099e-04
[2165,] 0.0001313821 3.313437e-04 1.104479e-04
[2166,] 0.0001313821 7.430939e-04 2.476979e-04
[2167,] 0.0001313821 7.698303e-04 2.566101e-04
[2168,] 0.0001313821 3.072676e-04 1.024225e-04
[2169,] 0.0001313821 7.416307e-05 1.158727e-05
[2170,] 0.0001313821 1.181571e-04 2.228322e-05
[2171,] 0.0001313821 7.630294e-05 1.152630e-05
[2172,] 0.0001313821 1.145676e-04 2.055730e-05
[2173,] 0.0001313821 1.140478e-04 2.031437e-05
[2174,] 0.0001313821 1.140478e-04 2.031437e-05
[2175,] 0.0001313821 1.135835e-04 2.009884e-05
[2176,] 0.0001313821 1.160982e-04 2.128287e-05
[2177,] 0.0001313821 1.140478e-04 2.031437e-05
[2178,] 0.0001313821 1.130713e-04 1.986276e-05
[2179,] 0.0001313821 6.245764e-05 3.365297e-05
[2180,] 0.0001313821 1.170684e-04 2.074019e-05
[2181,] 0.0001313821 1.143946e-04 2.025075e-05
[2182,] 0.0001313821 1.143946e-04 2.025075e-05
[2183,] 0.0001313821 2.535841e-04 8.452803e-05
[2184,] 0.0001313821 1.080836e-04 1.747392e-05
[2185,] 0.0001313821 7.620602e-05 1.097299e-05
[2186,] 0.0001313821 1.089958e-04 1.785998e-05
[2187,] 0.0001313821 1.058386e-04 1.655687e-05
[2188,] 0.0001313821 1.019778e-04 1.503000e-05
[2189,] 0.0001313821 1.045225e-04 1.602631e-05
[2190,] 0.0001313821 1.045225e-04 1.602631e-05
[2191,] 0.0001313821 1.062531e-04 1.672615e-05
[2192,] 0.0001313821 1.058386e-04 1.655687e-05
[2193,] 0.0001313821 1.071848e-04 1.711044e-05
[2194,] 0.0001313821 1.053814e-04 1.637137e-05
[2195,] 0.0001313821 1.068433e-04 1.712674e-05
[2196,] 0.0001313821 1.067172e-04 1.691688e-05
[2197,] 0.0001313821 1.067172e-04 1.691688e-05
[2198,] 0.0001313821 1.438808e-04 4.004315e-05
[2199,] 0.0001313821 1.071848e-04 1.711044e-05
[2200,] 0.0001313821 7.707840e-05 1.074573e-05
[2201,] 0.0001313821 8.493081e-04 2.831027e-04
[2202,] 0.0001313821 1.536346e-04 4.764154e-05
[2203,] 0.0001313821 1.475408e-04 4.279936e-05
[2204,] 0.0001313821 1.078350e-04 1.759132e-05
[2205,] 0.0001313821 1.092598e-04 1.820660e-05
[2206,] 0.0001313821 1.092598e-04 1.820660e-05
[2207,] 0.0001313821 1.112823e-04 1.931615e-05
[2208,] 0.0001313821 1.140246e-04 2.032872e-05
[2209,] 0.0001313821 1.106459e-04 1.879040e-05
[2210,] 0.0001313821 6.299626e-05 5.431951e-06
[2211,] 0.0001313821 6.287971e-05 5.428474e-06
[2212,] 0.0001313821 8.555831e-05 1.916505e-05
[2213,] 0.0001313821 1.101565e-04 1.857369e-05
[2214,] 0.0001313821 1.513081e-04 4.567200e-05
[2215,] 0.0001313821 9.075476e-05 1.194129e-05
[2216,] 0.0001313821 1.193801e-04 2.525919e-05
[2217,] 0.0001313821 1.576420e-04 5.090719e-05
[2218,] 0.0001313821 7.421115e-05 7.114638e-06
[2219,] 0.0001313821 8.591277e-05 1.939971e-05
[2220,] 0.0001313821 1.568712e-04 5.025141e-05
[2221,] 0.0001313821 1.513081e-04 4.567200e-05
[2222,] 0.0001313821 1.560215e-04 4.953446e-05
[2223,] 0.0001313821 7.442885e-05 7.180919e-06
[2224,] 0.0001313821 8.633274e-05 1.987066e-05
[2225,] 0.0001313821 8.644362e-05 1.999652e-05
[2226,] 0.0001313821 8.633274e-05 1.987066e-05
[2227,] 0.0001313821 7.502811e-05 7.345552e-06
[2228,] 0.0001313821 8.267799e-05 1.593544e-05
[2229,] 0.0001313821 8.448275e-05 1.786078e-05
[2230,] 0.0001313821 2.445749e-04 8.152496e-05
[2231,] 0.0001313821 1.766891e-04 5.889636e-05
[2232,] 0.0001313821 8.242449e-05 1.579701e-05
[2233,] 0.0001313821 1.287574e-04 3.057606e-05
[2234,] 0.0001313821 8.299036e-05 1.634839e-05
[2235,] 0.0001313821 8.289938e-05 1.626087e-05
[2236,] 0.0001313821 8.243082e-05 1.581613e-05
[2237,] 0.0001313821 1.258565e-04 3.944375e-05
[2238,] 0.0001313821 2.362572e-04 7.875239e-05
[2239,] 0.0001313821 8.682288e-05 1.101101e-05
[2240,] 0.0001313821 2.467963e-04 8.226543e-05
[2241,] 0.0001313821 2.506914e-04 8.356381e-05
[2242,] 0.0001313821 3.053918e-04 1.017973e-04
[2243,] 0.0001313821 8.125045e-05 1.460278e-05
[2244,] 0.0001313821 3.816586e-04 1.272195e-04
[2245,] 0.0001313821 3.248185e-04 1.082728e-04
[2246,] 0.0001313821 2.830866e-04 9.436220e-05
[2247,] 0.0001313821 9.076302e-05 1.237149e-05
[2248,] 0.0001313821 1.146605e-04 2.335781e-05
[2249,] 0.0001313821 8.116667e-05 1.447277e-05
[2250,] 0.0001313821 2.810399e-04 9.367995e-05
[2251,] 0.0001313821 8.116667e-05 1.447277e-05
[2252,] 0.0001313821 8.116667e-05 1.447277e-05
[2253,] 0.0001313821 6.542905e-05 9.201461e-06
[2254,] 0.0001313821 3.088434e-04 1.029478e-04
[2255,] 0.0001313821 8.137641e-05 1.466581e-05
[2256,] 0.0001313821 8.137641e-05 1.466581e-05
[2257,] 0.0001313821 1.133514e-04 2.261178e-05
[2258,] 0.0001313821 8.117329e-05 1.438223e-05
[2259,] 0.0001313821 3.071918e-04 1.023973e-04
[2260,] 0.0001313821 8.090550e-05 1.415511e-05
[2261,] 0.0001313821 3.579268e-04 1.193089e-04
[2262,] 0.0001313821 8.144377e-05 1.461460e-05
[2263,] 0.0001313821 1.159882e-04 2.409080e-05
[2264,] 0.0001313821 8.064447e-05 1.381200e-05
[2265,] 0.0001313821 1.211036e-04 2.715462e-05
[2266,] 0.0001313821 6.830480e-05 9.257529e-06
[2267,] 0.0001313821 7.042533e-04 2.347511e-04
[2268,] 0.0001313821 7.925139e-05 1.299748e-05
[2269,] 0.0001313821 1.161140e-04 2.407537e-05
[2270,] 0.0001313821 2.053469e-04 6.844896e-05
[2271,] 0.0001313821 1.161140e-04 2.407537e-05
[2272,] 0.0001313821 1.361090e-04 3.776792e-05
[2273,] 0.0001313821 6.762334e-05 5.527736e-06
[2274,] 0.0001313821 6.670677e-05 5.986410e-06
[2275,] 0.0001313821 9.791699e-05 1.779390e-05
[2276,] 0.0001313821 1.058499e-04 2.229270e-05
[2277,] 0.0001313821 1.130028e-04 2.660320e-05
[2278,] 0.0001313821 1.044760e-04 2.120497e-05
[2279,] 0.0001313821 1.089061e-04 2.361082e-05
[2280,] 0.0001313821 1.046869e-04 2.118599e-05
[2281,] 0.0001313821 9.349209e-05 1.775981e-05
[2282,] 0.0001313821 6.729221e-05 6.190628e-06
[2283,] 0.0001313821 1.115631e-04 2.530116e-05
[2284,] 0.0001313821 1.029425e-04 1.984971e-05
[2285,] 0.0001313821 9.825305e-05 1.755298e-05
[2286,] 0.0001313821 9.616054e-05 1.651554e-05
[2287,] 0.0001313821 9.648137e-05 1.667563e-05
[2288,] 0.0001313821 9.380309e-05 1.536861e-05
[2289,] 0.0001313821 6.844635e-05 6.813907e-06
[2290,] 0.0001313821 9.346611e-05 1.520888e-05
[2291,] 0.0001313821 9.188224e-05 1.447197e-05
[2292,] 0.0001313821 9.342095e-05 1.533519e-05
[2293,] 0.0001313821 9.669523e-05 1.699816e-05
[2294,] 0.0001313821 1.385962e-04 4.351835e-05
[2295,] 0.0001313821 9.245824e-05 1.489622e-05
[2296,] 0.0001313821 1.417231e-04 4.724102e-05
[2297,] 0.0001313821 2.507437e-04 8.358124e-05
[2298,] 0.0001313821 1.012245e-04 1.925260e-05
[2299,] 0.0001313821 1.042957e-04 2.099414e-05
[2300,] 0.0001313821 9.421500e-05 1.558723e-05
[2301,] 0.0001313821 7.548285e-05 1.421513e-05
[2302,] 0.0001313821 8.985441e-05 1.264237e-05
[2303,] 0.0001313821 8.869470e-05 1.296558e-05
[2304,] 0.0001313821 7.563611e-05 1.377530e-05
[2305,] 0.0001313821 8.736428e-05 1.163779e-05
[2306,] 0.0001313821 8.707401e-05 1.152797e-05
[2307,] 0.0001313821 8.125516e-05 9.576301e-06
[2308,] 0.0001313821 8.206576e-05 1.472177e-05
[2309,] 0.0001313821 1.243792e-04 2.932755e-05
[2310,] 0.0001313821 1.190617e-04 2.602395e-05
[2311,] 0.0001313821 1.101072e-04 2.070308e-05
[2312,] 0.0001313821 7.606230e-05 1.327530e-05
[2313,] 0.0001313821 7.551873e-05 1.269796e-05
[2314,] 0.0001313821 7.080385e-05 6.264409e-06
[2315,] 0.0001313821 1.054865e-04 1.810187e-05
[2316,] 0.0001313821 6.894616e-05 5.785348e-06
[2317,] 0.0001313821 1.023053e-04 1.650334e-05
[2318,] 0.0001313821 6.784074e-05 5.510858e-06
[2319,] 0.0001313821 6.708821e-05 5.337961e-06
[2320,] 0.0001313821 6.708821e-05 5.337961e-06
[2321,] 0.0001313821 7.678155e-05 1.544108e-05
[2322,] 0.0001313821 6.630465e-05 5.146920e-06
[2323,] 0.0001313821 7.500752e-05 1.522020e-05
[2324,] 0.0001313821 6.526429e-05 4.931307e-06
[2325,] 0.0001313821 6.526429e-05 4.931307e-06
[2326,] 0.0001313821 7.607838e-05 1.295322e-05
[2327,] 0.0001313821 9.402827e-05 1.548074e-05
[2328,] 0.0001313821 7.492310e-05 1.543000e-05
[2329,] 0.0001313821 6.781969e-05 7.988320e-06
[2330,] 0.0001313821 6.448970e-05 4.763759e-06
[2331,] 0.0001313821 6.437508e-05 4.785099e-06
[2332,] 0.0001313821 6.437508e-05 4.785099e-06
[2333,] 0.0001313821 7.541955e-05 1.462023e-05
[2334,] 0.0001313821 9.298671e-05 1.572368e-05
[2335,] 0.0001313821 6.437508e-05 4.822630e-06
[2336,] 0.0001313821 7.422132e-05 1.468036e-05
[2337,] 0.0001313821 9.196800e-05 1.566451e-05
[2338,] 0.0001313821 6.425739e-05 4.791012e-06
[2339,] 0.0001313821 6.412367e-05 4.788622e-06
[2340,] 0.0001313821 7.079759e-05 3.643696e-05
[2341,] 0.0001313821 7.378688e-05 1.333219e-05
[2342,] 0.0001313821 6.371966e-05 4.614642e-06
[2343,] 0.0001313821 7.373533e-05 1.385627e-05
[2344,] 0.0001313821 7.384377e-05 1.331603e-05
[2345,] 0.0001313821 7.373533e-05 1.367011e-05
[2346,] 0.0001313821 7.378688e-05 1.355693e-05
[2347,] 0.0001313821 7.377319e-05 1.238446e-05
[2348,] 0.0001313821 7.377319e-05 1.223734e-05
[2349,] 0.0001313821 6.891966e-05 7.516282e-06
[2350,] 0.0001313821 7.337904e-05 1.363364e-05
[2351,] 0.0001313821 7.332841e-05 1.354012e-05
[2352,] 0.0001313821 8.966190e-05 1.493573e-05
[2353,] 0.0001313821 7.266153e-05 1.315522e-05
[2354,] 0.0001313821 8.905037e-05 1.491084e-05
[2355,] 0.0001313821 7.251086e-05 1.370612e-05
[2356,] 0.0001313821 7.245892e-05 1.351642e-05
[2357,] 0.0001313821 6.918698e-05 8.761732e-06
[2358,] 0.0001313821 7.241187e-05 1.407056e-05
[2359,] 0.0001313821 6.546948e-05 4.991349e-06
[2360,] 0.0001313821 6.515077e-05 4.936486e-06
[2361,] 0.0001313821 6.515077e-05 5.024810e-06
[2362,] 0.0001313821 6.199131e-05 1.498762e-05
[2363,] 0.0001313821 8.154054e-05 1.816481e-05
[2364,] 0.0001313821 8.187448e-05 9.469876e-06
[2365,] 0.0001313821 7.022979e-05 6.586426e-06
[2366,] 0.0001313821 8.153626e-05 1.615705e-05
[2367,] 0.0001313821 6.122401e-05 1.400343e-05
[2368,] 0.0001313821 6.122401e-05 1.445458e-05
[2369,] 0.0001313821 6.855665e-05 1.487395e-05
[2370,] 0.0001313821 6.149239e-05 1.582743e-05
[2371,] 0.0001313821 6.152953e-05 1.597102e-05
[2372,] 0.0001313821 7.977194e-05 1.748010e-05
[2373,] 0.0001313821 6.783580e-05 1.543457e-05
[2374,] 0.0001313821 7.929612e-05 1.798634e-05
[2375,] 0.0001313821 7.834662e-05 1.686845e-05
[2376,] 0.0001313821 7.797110e-05 1.472432e-05
[2377,] 0.0001313821 6.308066e-05 8.296624e-06
[2378,] 0.0001313821 7.181288e-05 7.243144e-06
[2379,] 0.0001313821 7.081046e-05 6.943456e-06
[2380,] 0.0001313821 6.475310e-05 1.055130e-05
[2381,] 0.0001313821 6.518766e-05 5.224706e-06
[2382,] 0.0001313821 6.633170e-05 6.517772e-06
[2383,] 0.0001313821 6.793336e-05 6.483340e-06
[2384,] 0.0001313821 6.718891e-05 7.100550e-06
[2385,] 0.0001313821 6.559954e-05 8.540485e-06
[2386,] 0.0001313821 6.640994e-05 5.752772e-06
[2387,] 0.0001313821 6.669109e-05 5.894159e-06
[2388,] 0.0001313821 6.531818e-05 7.649367e-06
[2389,] 0.0001313821 6.066982e-05 1.210742e-05
[2390,] 0.0001313821 6.522913e-05 7.655125e-06
[2391,] 0.0001313821 6.546935e-05 1.127882e-05
[2392,] 0.0001313821 7.159859e-05 2.781633e-05
[2393,] 0.0001313821 6.567282e-05 8.318190e-06
[2394,] 0.0001313821 6.999421e-05 1.254600e-05
[2395,] 0.0001313821 6.997271e-05 7.724211e-06
[2396,] 0.0001313821 7.080076e-05 1.580081e-05
[2397,] 0.0001313821 6.525906e-05 5.430393e-06
[2398,] 0.0001313821 5.967209e-05 5.423686e-06
[2399,] 0.0001313821 7.387205e-05 4.009921e-05
[2400,] 0.0001313821 6.027585e-05 4.352123e-06
[2401,] 0.0001313821 6.402078e-05 9.145041e-06
[2402,] 0.0001313821 7.213957e-05 3.707770e-05
[2403,] 0.0001313821 6.253182e-05 3.637989e-05
[2404,] 0.0001313821 6.215231e-05 6.269671e-06
[2405,] 0.0001313821 6.586284e-05 6.540986e-06
[2406,] 0.0001313821 6.222965e-05 6.334264e-06
[2407,] 0.0001313821 6.739947e-05 7.884892e-06
[2408,] 0.0001313821 6.300245e-05 5.410373e-06
[2409,] 0.0001313821 7.084237e-05 1.652364e-05
[2410,] 0.0001313821 7.522414e-05 6.495223e-06
[2411,] 0.0001313821 7.074985e-05 6.062957e-06
[2412,] 0.0001313821 6.431452e-05 4.553826e-06
[2413,] 0.0001313821 6.538568e-05 4.628193e-06
[2414,] 0.0001313821 7.664415e-05 7.688041e-06
[2415,] 0.0001313821 7.172010e-05 3.006299e-05
[2416,] 0.0001313821 6.847604e-05 5.358691e-06
[2417,] 0.0001313821 6.596814e-05 4.771201e-06
[2418,] 0.0001313821 6.327576e-05 4.890425e-06
[2419,] 0.0001313821 6.523523e-05 1.625326e-05
[2420,] 0.0001313821 6.605335e-05 1.317431e-05
[2421,] 0.0001313821 7.014573e-05 1.015147e-05
[2422,] 0.0001313821 6.353062e-05 8.490451e-06
[2423,] 0.0001313821 6.561305e-05 8.959465e-06
[2424,] 0.0001313821 6.544475e-05 5.089374e-06
[2425,] 0.0001313821 6.532499e-05 5.718697e-06
[2426,] 0.0001313821 6.509755e-05 5.612872e-06
[2427,] 0.0001313821 6.221356e-05 7.379672e-06
[2428,] 0.0001313821 6.613728e-05 1.223927e-05
[2429,] 0.0001313821 9.222836e-05 2.114541e-05
[2430,] 0.0001313821 6.468518e-05 4.799183e-06
[2431,] 0.0001313821 9.382219e-05 1.882241e-05
[2432,] 0.0001313821 6.906511e-05 1.219849e-05
[2433,] 0.0001313821 6.895168e-05 1.239687e-05
[2434,] 0.0001313821 6.228348e-05 7.541535e-06
[2435,] 0.0001313821 7.210077e-05 2.311270e-05
[2436,] 0.0001313821 5.780316e-05 7.854559e-06
[2437,] 0.0001313821 6.310485e-05 1.578417e-05
[2438,] 0.0001313821 1.000521e-04 3.335071e-05
[2439,] 0.0001313821 6.636556e-05 1.437571e-05
[2440,] 0.0001313821 5.888016e-05 9.045503e-06
[2441,] 0.0001313821 5.788126e-05 4.171960e-06
[2442,] 0.0001313821 1.009982e-04 3.366607e-05
[2443,] 0.0001313821 6.857423e-05 7.283816e-06
[2444,] 0.0001313821 6.823336e-05 7.317719e-06
[2445,] 0.0001313821 9.344359e-05 3.114786e-05
[2446,] 0.0001313821 9.131818e-05 3.043939e-05
[2447,] 0.0001313821 5.941089e-05 9.279749e-06
[2448,] 0.0001313821 5.983201e-05 7.409377e-06
[2449,] 0.0001313821 7.184891e-05 1.101557e-05
[2450,] 0.0001313821 6.335386e-05 7.467163e-06
[2451,] 0.0001313821 5.827271e-05 4.135401e-06
[2452,] 0.0001313821 8.655921e-05 2.885307e-05
[2453,] 0.0001313821 6.158193e-05 1.462582e-05
[2454,] 0.0001313821 8.739609e-05 2.913203e-05
[2455,] 0.0001313821 6.004327e-05 5.802430e-06
[2456,] 0.0001313821 6.182042e-05 1.457610e-05
[2457,] 0.0001313821 5.949394e-05 5.825517e-06
[2458,] 0.0001313821 8.856726e-05 2.952242e-05
[2459,] 0.0001313821 6.335386e-05 7.264998e-06
[2460,] 0.0001313821 6.038594e-05 7.630237e-06
[2461,] 0.0001313821 6.038604e-05 7.794952e-06
[2462,] 0.0001313821 7.191152e-05 2.280136e-05
[2463,] 0.0001313821 7.153004e-05 1.074319e-05
[2464,] 0.0001313821 5.646240e-05 4.227189e-06
[2465,] 0.0001313821 6.971405e-05 5.770535e-06
[2466,] 0.0001313821 6.162240e-05 6.036223e-06
[2467,] 0.0001313821 6.834502e-05 5.674519e-06
[2468,] 0.0001313821 6.354237e-05 1.561245e-05
[2469,] 0.0001313821 5.624501e-05 4.208294e-06
[2470,] 0.0001313821 6.330983e-05 4.525384e-06
[2471,] 0.0001313821 7.080091e-05 7.453280e-06
[2472,] 0.0001313821 6.068346e-05 5.387971e-06
[2473,] 0.0001313821 6.039457e-05 5.639495e-06
[2474,] 0.0001313821 8.450650e-05 2.816883e-05
[2475,] 0.0001313821 5.644943e-05 4.093233e-06
[2476,] 0.0001313821 5.874115e-05 7.409906e-06
[2477,] 0.0001313821 5.736751e-05 6.356032e-06
[2478,] 0.0001313821 7.138700e-05 1.851835e-05
[2479,] 0.0001313821 5.972497e-05 4.983709e-06
[2480,] 0.0001313821 5.943819e-05 5.076337e-06
[2481,] 0.0001313821 7.237713e-05 1.183803e-05
[2482,] 0.0001313821 7.760502e-05 1.926815e-05
[2483,] 0.0001313821 6.073908e-05 5.497379e-06
[2484,] 0.0001313821 6.293220e-05 1.587330e-05
[2485,] 0.0001313821 5.684446e-05 5.806980e-06
[2486,] 0.0001313821 7.132484e-05 9.554197e-06
[2487,] 0.0001313821 9.876449e-05 2.545744e-05
[2488,] 0.0001313821 7.139514e-05 9.642025e-06
[2489,] 0.0001313821 7.160639e-05 9.831164e-06
[2490,] 0.0001313821 6.303121e-05 7.200110e-06
[2491,] 0.0001313821 9.326028e-05 2.023977e-05
[2492,] 0.0001313821 8.687145e-05 7.598045e-06
[2493,] 0.0001313821 7.026548e-05 5.277695e-06
[2494,] 0.0001313821 8.741574e-05 7.712917e-06
[2495,] 0.0001313821 8.583507e-05 7.391733e-06
[2496,] 0.0001313821 6.467615e-05 1.678078e-05
[2497,] 0.0001313821 6.361892e-05 7.285788e-06
[2498,] 0.0001313821 7.435790e-05 1.434105e-05
[2499,] 0.0001313821 1.200214e-04 2.272679e-05
[2500,] 0.0001313821 1.231596e-04 2.403695e-05
[2501,] 0.0001313821 1.275131e-04 2.641028e-05
[2502,] 0.0001313821 1.285053e-04 2.698102e-05
[2503,] 0.0001313821 1.290326e-04 2.728758e-05
[2504,] 0.0001313821 1.051728e-04 1.967723e-05
[2505,] 0.0001313821 1.305821e-04 2.820142e-05
[2506,] 0.0001313821 6.532786e-05 7.436789e-06
[2507,] 0.0001313821 7.403992e-05 6.007288e-06
[2508,] 0.0001313821 7.387409e-05 5.971058e-06
[2509,] 0.0001313821 1.270138e-04 2.655252e-05
[2510,] 0.0001313821 9.262167e-05 1.171597e-05
[2511,] 0.0001313821 1.255648e-04 2.533899e-05
[2512,] 0.0001313821 1.255648e-04 2.533899e-05
[2513,] 0.0001313821 1.280320e-04 2.673620e-05
[2514,] 0.0001313821 1.046147e-04 1.934993e-05
[2515,] 0.0001313821 1.259959e-04 2.559009e-05
[2516,] 0.0001313821 7.354228e-05 5.901408e-06
[2517,] 0.0001313821 7.310193e-05 5.806693e-06
[2518,] 0.0001313821 6.655209e-05 5.363815e-06
[2519,] 0.0001313821 7.104300e-05 1.724733e-05
[2520,] 0.0001313821 6.579797e-05 7.515963e-06
[2521,] 0.0001313821 6.634112e-05 5.321439e-06
[2522,] 0.0001313821 6.635497e-05 7.376605e-06
[2523,] 0.0001313821 7.274368e-05 1.211810e-05
[2524,] 0.0001313821 1.375805e-04 3.213378e-05
[2525,] 0.0001313821 7.104783e-05 5.421217e-06
[2526,] 0.0001313821 6.594603e-05 7.196597e-06
[2527,] 0.0001313821 6.192411e-05 4.269987e-06
[2528,] 0.0001313821 7.155856e-05 5.609805e-06
[2529,] 0.0001313821 1.016713e-04 1.986125e-05
[2530,] 0.0001313821 9.541274e-05 3.077367e-05
[2531,] 0.0002381253 6.763907e-05 9.027317e-05
[2532,] 0.0001313821 1.752730e-04 5.842432e-05
[2533,] 0.0002269979 6.370612e-05 6.956170e-05
[2534,] 0.0001313821 2.354346e-04 7.847820e-05
[2535,] 0.0001313821 1.220792e-04 3.154108e-05
[2536,] 0.0001313821 6.455306e-05 8.003231e-06
[2537,] 0.0002414159 6.469820e-05 6.882909e-05
[2538,] 0.0001313821 9.182625e-05 3.355120e-05
[2539,] 0.0001313821 7.013365e-05 9.694054e-06
[2540,] 0.0001313821 2.050225e-04 6.834083e-05
[2541,] 0.0001313821 6.479698e-05 7.299781e-06
[2542,] 0.0001313821 6.257382e-05 1.079747e-05
[2543,] 0.0001313821 6.543185e-05 5.554361e-06
[2544,] 0.0001313821 6.753626e-05 5.249303e-06
[2545,] 0.0001313821 8.641313e-05 3.019733e-05
[2546,] 0.0001313821 7.058876e-05 1.405580e-05
[2547,] 0.0001313821 6.283990e-05 1.439736e-05
[2548,] 0.0001313821 8.566439e-05 4.441480e-05
[2549,] 0.0001313821 6.242596e-05 1.388979e-05
[2550,] 0.0001313821 7.059856e-05 1.413035e-05
[2551,] 0.0001313821 8.492186e-05 3.932952e-05
[2552,] 0.0001313821 8.440247e-05 3.737581e-05
[2553,] 0.0001739036 1.037041e-04 5.110590e-05
[2554,] 0.0001313821 7.059197e-05 1.409739e-05
[2555,] 0.0001313821 5.988120e-05 1.061253e-05
[2556,] 0.0001313821 5.996349e-05 1.075412e-05
[2557,] 0.0001313821 7.107529e-05 6.428982e-06
[2558,] 0.0001313821 8.457965e-05 4.010548e-05
[2559,] 0.0001313821 7.927298e-05 8.512660e-06
[2560,] 0.0001313821 5.962189e-05 1.406314e-05
[2561,] 0.0001313821 8.408559e-05 3.165120e-05
[2562,] 0.0001313821 8.375121e-05 3.158964e-05
[2563,] 0.0001313821 8.474801e-05 3.035622e-05
[2564,] 0.0001313821 6.991055e-05 6.085268e-06
[2565,] 0.0001313821 5.962852e-05 9.327792e-06
[2566,] 0.0001313821 7.791259e-05 8.189963e-06
[2567,] 0.0001313821 7.156735e-05 1.821248e-05
[2568,] 0.0001313821 5.760530e-05 4.556597e-06
[2569,] 0.0001313821 6.170398e-05 1.236651e-05
[2570,] 0.0001313821 5.727463e-05 4.446875e-06
[2571,] 0.0001313821 5.722967e-05 4.478143e-06
[2572,] 0.0001313821 5.718733e-05 4.442499e-06
[2573,] 0.0001313821 5.691937e-05 4.303218e-06
[2574,] 0.0001326956 9.611344e-05 3.994130e-05
[2575,] 0.0001313821 7.032819e-05 1.245454e-05
[2576,] 0.0001313821 6.183032e-05 1.339667e-05
[2577,] 0.0001313821 6.120494e-05 1.277065e-05
[2578,] 0.0001313821 6.023794e-05 1.889041e-05
[2579,] 0.0001313821 5.973011e-05 1.632303e-05
[2580,] 0.0001313821 5.816915e-05 1.606228e-05
[2581,] 0.0001313821 7.490029e-05 2.265596e-05
[2582,] 0.0001313821 5.726161e-05 4.334298e-06
[2583,] 0.0001313821 7.108278e-05 1.565835e-05
[2584,] 0.0001313821 5.936667e-05 4.758158e-06
[2585,] 0.0001313821 6.332479e-05 1.430908e-05
[2586,] 0.0001313821 5.638351e-05 4.214419e-06
[2587,] 0.0001313821 6.990093e-05 1.304734e-05
[2588,] 0.0001313821 7.126649e-05 1.912322e-05
[2589,] 0.0001313821 6.300269e-05 1.278273e-05
[2590,] 0.0001313821 6.557007e-05 1.594847e-05
[2591,] 0.0001313821 5.640919e-05 4.275290e-06
[2592,] 0.0001313821 5.891347e-05 4.557462e-06
[2593,] 0.0001313821 6.531844e-05 9.841357e-06
[2594,] 0.0001313821 6.841369e-05 5.135558e-05
[2595,] 0.0001313821 5.911444e-05 4.542131e-06
[2596,] 0.0001313821 5.923777e-05 4.542328e-06
[2597,] 0.0001313821 5.964330e-05 4.538976e-06
[2598,] 0.0001313821 5.980341e-05 4.538320e-06
[2599,] 0.0001313821 6.009042e-05 4.517973e-06
[2600,] 0.0001313821 6.709184e-05 1.144139e-05
[2601,] 0.0001313821 6.822068e-05 1.844926e-05
[2602,] 0.0001313821 5.867095e-05 4.320056e-06
[2603,] 0.0001313821 6.016314e-05 4.536200e-06
[2604,] 0.0001313821 5.697713e-05 4.281189e-06
[2605,] 0.0001313821 6.045704e-05 4.532960e-06
[2606,] 0.0001313821 5.712945e-05 4.288035e-06
[2607,] 0.0001313821 6.045704e-05 4.532960e-06
```
