## Supplementary material for "Characterization of shared and ancestry-specific signals driving complex traits using multi-ancestry fine-mapping": s2_data_1kg.pvar

```
##FILTER=<ID=PASS,Description="All filters passed">
##reference=ftp://ftp.1000genomes.ebi.ac.uk//vol1/ftp/technical/reference/phase2_reference_assembly_sequence/hs37d5.fa.gz
##contig=<ID=17,assembly=b37,length=81195210>
##ALT=<ID=CNV,Description="Copy Number Polymorphism">
##ALT=<ID=DEL,Description="Deletion">
##ALT=<ID=DUP,Description="Duplication">
##ALT=<ID=INS:ME:ALU,Description="Insertion of ALU element">
##ALT=<ID=INS:ME:LINE1,Description="Insertion of LINE1 element">
##ALT=<ID=INS:ME:SVA,Description="Insertion of SVA element">
##ALT=<ID=INS:MT,Description="Nuclear Mitochondrial Insertion">
##ALT=<ID=INV,Description="Inversion">
##ALT=<ID=CN0,Description="Copy number allele: 0 copies">
##ALT=<ID=CN1,Description="Copy number allele: 1 copy">
##ALT=<ID=CN2,Description="Copy number allele: 2 copies">
##ALT=<ID=CN3,Description="Copy number allele: 3 copies">
##ALT=<ID=CN4,Description="Copy number allele: 4 copies">
##ALT=<ID=CN5,Description="Copy number allele: 5 copies">
##ALT=<ID=CN6,Description="Copy number allele: 6 copies">
##ALT=<ID=CN7,Description="Copy number allele: 7 copies">
##ALT=<ID=CN8,Description="Copy number allele: 8 copies">
##ALT=<ID=CN9,Description="Copy number allele: 9 copies">
##ALT=<ID=CN10,Description="Copy number allele: 10 copies">
##ALT=<ID=CN11,Description="Copy number allele: 11 copies">
##ALT=<ID=CN12,Description="Copy number allele: 12 copies">
##ALT=<ID=CN13,Description="Copy number allele: 13 copies">
##ALT=<ID=CN14,Description="Copy number allele: 14 copies">
##ALT=<ID=CN15,Description="Copy number allele: 15 copies">
##ALT=<ID=CN16,Description="Copy number allele: 16 copies">
##ALT=<ID=CN17,Description="Copy number allele: 17 copies">
##ALT=<ID=CN18,Description="Copy number allele: 18 copies">
##ALT=<ID=CN19,Description="Copy number allele: 19 copies">
##ALT=<ID=CN20,Description="Copy number allele: 20 copies">
##ALT=<ID=CN21,Description="Copy number allele: 21 copies">
##ALT=<ID=CN22,Description="Copy number allele: 22 copies">
##ALT=<ID=CN23,Description="Copy number allele: 23 copies">
##ALT=<ID=CN24,Description="Copy number allele: 24 copies">
##ALT=<ID=CN25,Description="Copy number allele: 25 copies">
##ALT=<ID=CN26,Description="Copy number allele: 26 copies">
##ALT=<ID=CN27,Description="Copy number allele: 27 copies">
##ALT=<ID=CN28,Description="Copy number allele: 28 copies">
##ALT=<ID=CN29,Description="Copy number allele: 29 copies">
##ALT=<ID=CN30,Description="Copy number allele: 30 copies">
##ALT=<ID=CN31,Description="Copy number allele: 31 copies">
##ALT=<ID=CN32,Description="Copy number allele: 32 copies">
##ALT=<ID=CN33,Description="Copy number allele: 33 copies">
##ALT=<ID=CN34,Description="Copy number allele: 34 copies">
##ALT=<ID=CN35,Description="Copy number allele: 35 copies">
##ALT=<ID=CN36,Description="Copy number allele: 36 copies">
##ALT=<ID=CN37,Description="Copy number allele: 37 copies">
##ALT=<ID=CN38,Description="Copy number allele: 38 copies">
##ALT=<ID=CN39,Description="Copy number allele: 39 copies">
##ALT=<ID=CN40,Description="Copy number allele: 40 copies">
##ALT=<ID=CN41,Description="Copy number allele: 41 copies">
##ALT=<ID=CN42,Description="Copy number allele: 42 copies">
##ALT=<ID=CN43,Description="Copy number allele: 43 copies">
##ALT=<ID=CN44,Description="Copy number allele: 44 copies">
##ALT=<ID=CN45,Description="Copy number allele: 45 copies">
##ALT=<ID=CN46,Description="Copy number allele: 46 copies">
##ALT=<ID=CN47,Description="Copy number allele: 47 copies">
##ALT=<ID=CN48,Description="Copy number allele: 48 copies">
##ALT=<ID=CN49,Description="Copy number allele: 49 copies">
##ALT=<ID=CN50,Description="Copy number allele: 50 copies">
##ALT=<ID=CN51,Description="Copy number allele: 51 copies">
##ALT=<ID=CN52,Description="Copy number allele: 52 copies">
##ALT=<ID=CN53,Description="Copy number allele: 53 copies">
##ALT=<ID=CN54,Description="Copy number allele: 54 copies">
##ALT=<ID=CN55,Description="Copy number allele: 55 copies">
##ALT=<ID=CN56,Description="Copy number allele: 56 copies">
##ALT=<ID=CN57,Description="Copy number allele: 57 copies">
##ALT=<ID=CN58,Description="Copy number allele: 58 copies">
##ALT=<ID=CN59,Description="Copy number allele: 59 copies">
##ALT=<ID=CN60,Description="Copy number allele: 60 copies">
##ALT=<ID=CN61,Description="Copy number allele: 61 copies">
##ALT=<ID=CN62,Description="Copy number allele: 62 copies">
##ALT=<ID=CN63,Description="Copy number allele: 63 copies">
##ALT=<ID=CN64,Description="Copy number allele: 64 copies">
##ALT=<ID=CN65,Description="Copy number allele: 65 copies">
##ALT=<ID=CN66,Description="Copy number allele: 66 copies">
##ALT=<ID=CN67,Description="Copy number allele: 67 copies">
##ALT=<ID=CN68,Description="Copy number allele: 68 copies">
##ALT=<ID=CN69,Description="Copy number allele: 69 copies">
##ALT=<ID=CN70,Description="Copy number allele: 70 copies">
##ALT=<ID=CN71,Description="Copy number allele: 71 copies">
##ALT=<ID=CN72,Description="Copy number allele: 72 copies">
##ALT=<ID=CN73,Description="Copy number allele: 73 copies">
##ALT=<ID=CN74,Description="Copy number allele: 74 copies">
##ALT=<ID=CN75,Description="Copy number allele: 75 copies">
##ALT=<ID=CN76,Description="Copy number allele: 76 copies">
##ALT=<ID=CN77,Description="Copy number allele: 77 copies">
##ALT=<ID=CN78,Description="Copy number allele: 78 copies">
##ALT=<ID=CN79,Description="Copy number allele: 79 copies">
##ALT=<ID=CN80,Description="Copy number allele: 80 copies">
##ALT=<ID=CN81,Description="Copy number allele: 81 copies">
##ALT=<ID=CN82,Description="Copy number allele: 82 copies">
##ALT=<ID=CN83,Description="Copy number allele: 83 copies">
##ALT=<ID=CN84,Description="Copy number allele: 84 copies">
##ALT=<ID=CN85,Description="Copy number allele: 85 copies">
##ALT=<ID=CN86,Description="Copy number allele: 86 copies">
##ALT=<ID=CN87,Description="Copy number allele: 87 copies">
##ALT=<ID=CN88,Description="Copy number allele: 88 copies">
##ALT=<ID=CN89,Description="Copy number allele: 89 copies">
##ALT=<ID=CN90,Description="Copy number allele: 90 copies">
##ALT=<ID=CN91,Description="Copy number allele: 91 copies">
##ALT=<ID=CN92,Description="Copy number allele: 92 copies">
##ALT=<ID=CN93,Description="Copy number allele: 93 copies">
##ALT=<ID=CN94,Description="Copy number allele: 94 copies">
##ALT=<ID=CN95,Description="Copy number allele: 95 copies">
##ALT=<ID=CN96,Description="Copy number allele: 96 copies">
##ALT=<ID=CN97,Description="Copy number allele: 97 copies">
##ALT=<ID=CN98,Description="Copy number allele: 98 copies">
##ALT=<ID=CN99,Description="Copy number allele: 99 copies">
##ALT=<ID=CN100,Description="Copy number allele: 100 copies">
##ALT=<ID=CN101,Description="Copy number allele: 101 copies">
##ALT=<ID=CN102,Description="Copy number allele: 102 copies">
##ALT=<ID=CN103,Description="Copy number allele: 103 copies">
##ALT=<ID=CN104,Description="Copy number allele: 104 copies">
##ALT=<ID=CN105,Description="Copy number allele: 105 copies">
##ALT=<ID=CN106,Description="Copy number allele: 106 copies">
##ALT=<ID=CN107,Description="Copy number allele: 107 copies">
##ALT=<ID=CN108,Description="Copy number allele: 108 copies">
##ALT=<ID=CN109,Description="Copy number allele: 109 copies">
##ALT=<ID=CN110,Description="Copy number allele: 110 copies">
##ALT=<ID=CN111,Description="Copy number allele: 111 copies">
##ALT=<ID=CN112,Description="Copy number allele: 112 copies">
##ALT=<ID=CN113,Description="Copy number allele: 113 copies">
##ALT=<ID=CN114,Description="Copy number allele: 114 copies">
##ALT=<ID=CN115,Description="Copy number allele: 115 copies">
##ALT=<ID=CN116,Description="Copy number allele: 116 copies">
##ALT=<ID=CN117,Description="Copy number allele: 117 copies">
##ALT=<ID=CN118,Description="Copy number allele: 118 copies">
##ALT=<ID=CN119,Description="Copy number allele: 119 copies">
##ALT=<ID=CN120,Description="Copy number allele: 120 copies">
##ALT=<ID=CN121,Description="Copy number allele: 121 copies">
##ALT=<ID=CN122,Description="Copy number allele: 122 copies">
##ALT=<ID=CN123,Description="Copy number allele: 123 copies">
##ALT=<ID=CN124,Description="Copy number allele: 124 copies">
##INFO=<ID=CIEND,Number=2,Type=Integer,Description="Confidence interval around END for imprecise variants">
##INFO=<ID=CIPOS,Number=2,Type=Integer,Description="Confidence interval around POS for imprecise variants">
##INFO=<ID=CS,Number=1,Type=String,Description="Source call set.">
##INFO=<ID=END,Number=1,Type=Integer,Description="End coordinate of this variant">
##INFO=<ID=IMPRECISE,Number=0,Type=Flag,Description="Imprecise structural variation">
##INFO=<ID=MC,Number=.,Type=String,Description="Merged calls.">
##INFO=<ID=MEINFO,Number=4,Type=String,Description="Mobile element info of the form NAME,START,END<POLARITY; If there is only 5' OR 3' support for this call, will be NULL NULL for START and END">
##INFO=<ID=MEND,Number=1,Type=Integer,Description="Mitochondrial end coordinate of inserted sequence">
##INFO=<ID=MLEN,Number=1,Type=Integer,Description="Estimated length of mitochondrial insert">
##INFO=<ID=MSTART,Number=1,Type=Integer,Description="Mitochondrial start coordinate of inserted sequence">
##INFO=<ID=SVLEN,Number=.,Type=Integer,Description="SV length. It is only calculated for structural variation MEIs. For other types of SVs; one may calculate the SV length by INFO:END-START+1, or by finding the difference between lengthes of REF and ALT alleles">
##INFO=<ID=SVTYPE,Number=1,Type=String,Description="Type of structural variant">
##INFO=<ID=TSD,Number=1,Type=String,Description="Precise Target Site Duplication for bases, if unknown, value will be NULL">
##INFO=<ID=AC,Number=A,Type=Integer,Description="Total number of alternate alleles in called genotypes">
##INFO=<ID=AF,Number=A,Type=Float,Description="Estimated allele frequency in the range (0,1)">
##INFO=<ID=NS,Number=1,Type=Integer,Description="Number of samples with data">
##INFO=<ID=AN,Number=1,Type=Integer,Description="Total number of alleles in called genotypes">
##INFO=<ID=EAS_AF,Number=A,Type=Float,Description="Allele frequency in the EAS populations calculated from AC and AN, in the range (0,1)">
##INFO=<ID=EUR_AF,Number=A,Type=Float,Description="Allele frequency in the EUR populations calculated from AC and AN, in the range (0,1)">
##INFO=<ID=AFR_AF,Number=A,Type=Float,Description="Allele frequency in the AFR populations calculated from AC and AN, in the range (0,1)">
##INFO=<ID=AMR_AF,Number=A,Type=Float,Description="Allele frequency in the AMR populations calculated from AC and AN, in the range (0,1)">
##INFO=<ID=SAS_AF,Number=A,Type=Float,Description="Allele frequency in the SAS populations calculated from AC and AN, in the range (0,1)">
##INFO=<ID=DP,Number=1,Type=Integer,Description="Total read depth; only low coverage data were counted towards the DP, exome data were not used">
##INFO=<ID=AA,Number=1,Type=String,Description="Ancestral Allele. Format: AA|REF|ALT|IndelType. AA: Ancestral allele, REF:Reference Allele, ALT:Alternate Allele, IndelType:Type of Indel (REF, ALT and IndelType are only defined for indels)">
##INFO=<ID=VT,Number=.,Type=String,Description="indicates what type of variant the line represents">
##INFO=<ID=EX_TARGET,Number=0,Type=Flag,Description="indicates whether a variant is within the exon pull down target boundaries">
##INFO=<ID=MULTI_ALLELIC,Number=0,Type=Flag,Description="indicates whether a site is multi-allelic">
#CHROM	POS	ID	REF	ALT	QUAL	FILTER	INFO
17	12375914	rs66740863	C	T	100	PASS	AC=412;AF=0.0822684;AN=5008;NS=2504;DP=21340;EAS_AF=0.002;AMR_AF=0.0288;AFR_AF=0.2383;EUR_AF=0.0447;SAS_AF=0.0307;AA=C|||;VT=SNP
17	12376810	rs7209008	A	G	100	PASS	AC=669;AF=0.133586;AN=5008;NS=2504;DP=16850;EAS_AF=0.0546;AMR_AF=0.0634;AFR_AF=0.2958;EUR_AF=0.0905;SAS_AF=0.09;AA=A|||;VT=SNP
17	12376811	rs58378464	C	T	100	PASS	AC=234;AF=0.0467252;AN=5008;NS=2504;DP=16872;EAS_AF=0.2103;AMR_AF=0.0202;AFR_AF=0.0008;EUR_AF=0.004;SAS_AF=0.0031;AA=C|||;VT=SNP
17	12377548	rs113698197	T	C	100	PASS	AC=905;AF=0.180711;AN=5008;NS=2504;DP=14562;EAS_AF=0.3571;AMR_AF=0.3026;AFR_AF=0.0083;EUR_AF=0.1034;SAS_AF=0.2249;AA=T|||;VT=SNP
17	12377795	rs7214904	G	A	100	PASS	AC=1816;AF=0.36262;AN=5008;NS=2504;DP=17153;EAS_AF=0.3909;AMR_AF=0.1643;AFR_AF=0.7663;EUR_AF=0.1471;SAS_AF=0.1503;AA=g|||;VT=SNP
17	12378783	rs7220413	G	A	100	PASS	AC=1038;AF=0.207268;AN=5008;NS=2504;DP=18593;EAS_AF=0.1954;AMR_AF=0.1239;AFR_AF=0.3737;EUR_AF=0.1511;SAS_AF=0.1115;AA=G|||;VT=SNP
17	12378991	rs75419951	A	G	100	PASS	AC=160;AF=0.0319489;AN=5008;NS=2504;DP=18430;EAS_AF=0.1567;AMR_AF=0.0014;AFR_AF=0;EUR_AF=0;SAS_AF=0.001;AA=A|||;VT=SNP
17	12379845	rs16946090	T	C	100	PASS	AC=1048;AF=0.209265;AN=5008;NS=2504;DP=14680;EAS_AF=0.2153;AMR_AF=0.1239;AFR_AF=0.3646;EUR_AF=0.1511;SAS_AF=0.1135;AA=T|||;VT=SNP
17	12379980	rs2534733	G	A	100	PASS	AC=3076;AF=0.614217;AN=5008;NS=2504;DP=13965;EAS_AF=0.501;AMR_AF=0.4597;AFR_AF=0.9266;EUR_AF=0.498;SAS_AF=0.5378;AA=A|||;VT=SNP
17	12380155	rs237259	G	A	100	PASS	AC=1807;AF=0.360823;AN=5008;NS=2504;DP=14977;EAS_AF=0.37;AMR_AF=0.1614;AFR_AF=0.789;EUR_AF=0.1541;SAS_AF=0.1268;AA=A|||;VT=SNP
17	12380183	rs115758020	A	C	100	PASS	AC=117;AF=0.0233626;AN=5008;NS=2504;DP=15917;EAS_AF=0.0486;AMR_AF=0.0072;AFR_AF=0.0053;EUR_AF=0.0149;SAS_AF=0.0419;AA=A|||;VT=SNP
17	12380955	rs6502196	G	A	100	PASS	AC=1036;AF=0.206869;AN=5008;NS=2504;DP=17285;EAS_AF=0.1964;AMR_AF=0.1239;AFR_AF=0.3714;EUR_AF=0.1511;SAS_AF=0.1115;AA=G|||;VT=SNP
17	12381019	rs145346063	A	G	100	PASS	AC=160;AF=0.0319489;AN=5008;NS=2504;DP=17602;EAS_AF=0.1558;AMR_AF=0.0014;AFR_AF=0;EUR_AF=0;SAS_AF=0.002;AA=A|||;VT=SNP
17	12381118	rs145269057	G	A	100	PASS	AC=54;AF=0.0107827;AN=5008;NS=2504;DP=20426;EAS_AF=0.0536;AMR_AF=0;AFR_AF=0;EUR_AF=0;SAS_AF=0;AA=G|||;VT=SNP
17	12381130	rs237260	A	G	100	PASS	AC=1809;AF=0.361222;AN=5008;NS=2504;DP=21111;EAS_AF=0.3542;AMR_AF=0.1671;AFR_AF=0.798;EUR_AF=0.1541;SAS_AF=0.1288;AA=G|||;VT=SNP
17	12381886	rs237261	A	G	100	PASS	AC=541;AF=0.108027;AN=5008;NS=2504;DP=19002;EAS_AF=0.1558;AMR_AF=0.0245;AFR_AF=0.2746;EUR_AF=0.002;SAS_AF=0.002;AA=G|||;VT=SNP
17	12381952	rs117550428	T	C	100	PASS	AC=160;AF=0.0319489;AN=5008;NS=2504;DP=17996;EAS_AF=0.1558;AMR_AF=0.0014;AFR_AF=0;EUR_AF=0;SAS_AF=0.002;AA=T|||;VT=SNP
17	12382463	rs8069430	A	G	100	PASS	AC=1068;AF=0.213259;AN=5008;NS=2504;DP=16525;EAS_AF=0.2143;AMR_AF=0.1239;AFR_AF=0.3782;EUR_AF=0.1521;SAS_AF=0.1155;AA=A|||;VT=SNP
17	12383469	rs117313319	G	A	100	PASS	AC=27;AF=0.00539137;AN=5008;NS=2504;DP=18942;EAS_AF=0.0248;AMR_AF=0;AFR_AF=0;EUR_AF=0.001;SAS_AF=0.001;AA=G|||;VT=SNP
17	12383548	rs1380737	T	A	100	PASS	AC=1022;AF=0.204073;AN=5008;NS=2504;DP=19500;EAS_AF=0.2133;AMR_AF=0.1239;AFR_AF=0.3487;EUR_AF=0.1461;SAS_AF=0.1155;AA=T|||;VT=SNP
17	12383955	rs7222561	C	T	100	PASS	AC=494;AF=0.0986422;AN=5008;NS=2504;DP=19754;EAS_AF=0.1528;AMR_AF=0.0231;AFR_AF=0.2421;EUR_AF=0.002;SAS_AF=0.002;AA=T|||;VT=SNP
17	12383975	rs12937475	T	C	100	PASS	AC=855;AF=0.170727;AN=5008;NS=2504;DP=19928;EAS_AF=0.1895;AMR_AF=0.0793;AFR_AF=0.3124;EUR_AF=0.0934;SAS_AF=0.1043;AA=T|||;VT=SNP
17	12384809	rs11870286	G	A	100	PASS	AC=793;AF=0.158347;AN=5008;NS=2504;DP=17121;EAS_AF=0.1706;AMR_AF=0.0793;AFR_AF=0.2806;EUR_AF=0.0934;SAS_AF=0.1033;AA=G|||;VT=SNP
17	12384852	rs77857134	C	T	100	PASS	AC=86;AF=0.0171725;AN=5008;NS=2504;DP=18666;EAS_AF=0.0665;AMR_AF=0.0187;AFR_AF=0.0008;EUR_AF=0.004;SAS_AF=0.001;AA=C|||;VT=SNP
17	12388239	rs189185986	A	T	100	PASS	AC=29;AF=0.00579073;AN=5008;NS=2504;DP=16211;EAS_AF=0.0119;AMR_AF=0.0245;AFR_AF=0;EUR_AF=0;SAS_AF=0;AA=A|||;VT=SNP
17	12391738	rs11653489	T	C	100	PASS	AC=1483;AF=0.296126;AN=5008;NS=2504;DP=17725;EAS_AF=0.3442;AMR_AF=0.121;AFR_AF=0.6286;EUR_AF=0.0954;SAS_AF=0.1278;AA=C|||;VT=SNP
17	12392251	rs77668816	C	G	100	PASS	AC=156;AF=0.0311502;AN=5008;NS=2504;DP=20576;EAS_AF=0.1518;AMR_AF=0.0014;AFR_AF=0;EUR_AF=0;SAS_AF=0.002;AA=C|||;VT=SNP
17	12392723	rs79705233	C	T	100	PASS	AC=154;AF=0.0307508;AN=5008;NS=2504;DP=18083;EAS_AF=0.1508;AMR_AF=0.0014;AFR_AF=0;EUR_AF=0;SAS_AF=0.001;AA=C|||;VT=SNP
17	12392892	rs60636888	G	A	100	PASS	AC=154;AF=0.0307508;AN=5008;NS=2504;DP=17990;EAS_AF=0.1508;AMR_AF=0.0014;AFR_AF=0;EUR_AF=0;SAS_AF=0.001;AA=G|||;VT=SNP
17	12394245	rs79185380	C	T	100	PASS	AC=157;AF=0.0313498;AN=5008;NS=2504;DP=16704;EAS_AF=0.1538;AMR_AF=0.0014;AFR_AF=0;EUR_AF=0;SAS_AF=0.001;AA=C|||;VT=SNP
17	12394656	rs588856	A	G	100	PASS	AC=1589;AF=0.317292;AN=5008;NS=2504;DP=12568;EAS_AF=0.3194;AMR_AF=0.1441;AFR_AF=0.7012;EUR_AF=0.1133;SAS_AF=0.1288;AA=G|||;VT=SNP
17	12394980	rs171084	A	G	100	PASS	AC=1061;AF=0.211861;AN=5008;NS=2504;DP=18151;EAS_AF=0.125;AMR_AF=0.1167;AFR_AF=0.4629;EUR_AF=0.1312;SAS_AF=0.1125;AA=A|||;VT=SNP
17	12395228	rs11871802	T	C	100	PASS	AC=1044;AF=0.208466;AN=5008;NS=2504;DP=16419;EAS_AF=0.1617;AMR_AF=0.1066;AFR_AF=0.4463;EUR_AF=0.1282;SAS_AF=0.09;AA=C|||;VT=SNP
17	12395293	rs12947666	G	A	100	PASS	AC=575;AF=0.114816;AN=5008;NS=2504;DP=17990;EAS_AF=0.1429;AMR_AF=0.0893;AFR_AF=0.1165;EUR_AF=0.1252;SAS_AF=0.091;AA=G|||;VT=SNP
17	12395558	rs237298	A	G	100	PASS	AC=679;AF=0.135583;AN=5008;NS=2504;DP=17592;EAS_AF=0.1567;AMR_AF=0.0922;AFR_AF=0.1815;EUR_AF=0.1262;SAS_AF=0.092;AA=A|||;VT=SNP
17	12395912	rs75684513	A	G	100	PASS	AC=176;AF=0.0351438;AN=5008;NS=2504;DP=19031;EAS_AF=0.1736;AMR_AF=0.0014;AFR_AF=0;EUR_AF=0;SAS_AF=0;AA=A|||;VT=SNP
17	12396164	rs11654876	A	T	100	PASS	AC=722;AF=0.144169;AN=5008;NS=2504;DP=20295;EAS_AF=0.1528;AMR_AF=0.0965;AFR_AF=0.2163;EUR_AF=0.1262;SAS_AF=0.09;AA=A|||;VT=SNP
17	12396219	rs11654944	C	G	100	PASS	AC=871;AF=0.173922;AN=5008;NS=2504;DP=20423;EAS_AF=0.1687;AMR_AF=0.1254;AFR_AF=0.2383;EUR_AF=0.1581;SAS_AF=0.1431;AA=G|||;VT=SNP
17	12396365	rs11655045	G	A	100	PASS	AC=767;AF=0.153155;AN=5008;NS=2504;DP=18667;EAS_AF=0.1687;AMR_AF=0.1167;AFR_AF=0.1641;EUR_AF=0.1581;SAS_AF=0.1431;AA=G|||;VT=SNP
17	12396655	rs34587195	A	G	100	PASS	AC=877;AF=0.17512;AN=5008;NS=2504;DP=18619;EAS_AF=0.1687;AMR_AF=0.1282;AFR_AF=0.239;EUR_AF=0.159;SAS_AF=0.1452;AA=A|||;VT=SNP
17	12396800	rs16946141	A	G	100	PASS	AC=688;AF=0.13738;AN=5008;NS=2504;DP=18429;EAS_AF=0.1696;AMR_AF=0.1153;AFR_AF=0.1339;EUR_AF=0.1441;SAS_AF=0.1176;AA=A|||;VT=SNP
17	12397375	rs11870663	G	A	100	PASS	AC=626;AF=0.125;AN=5008;NS=2504;DP=19861;EAS_AF=0.1151;AMR_AF=0.0778;AFR_AF=0.18;EUR_AF=0.1233;SAS_AF=0.0961;AA=A|||;VT=SNP
17	12397477	rs237297	C	T	100	PASS	AC=361;AF=0.0720847;AN=5008;NS=2504;DP=16764;EAS_AF=0.1587;AMR_AF=0.0058;AFR_AF=0.1483;EUR_AF=0.001;SAS_AF=0;AA=C|||;VT=SNP
17	12397996	rs72809115	A	G	100	PASS	AC=485;AF=0.096845;AN=5008;NS=2504;DP=17449;EAS_AF=0.127;AMR_AF=0.0634;AFR_AF=0.121;EUR_AF=0.0984;SAS_AF=0.0552;AA=A|||;VT=SNP
17	12398162	rs72809118	T	C	100	PASS	AC=767;AF=0.153155;AN=5008;NS=2504;DP=18585;EAS_AF=0.127;AMR_AF=0.0764;AFR_AF=0.3275;EUR_AF=0.0984;SAS_AF=0.0552;AA=T|||;VT=SNP
17	12398217	rs11868955	T	G	100	PASS	AC=209;AF=0.0417332;AN=5008;NS=2504;DP=18122;EAS_AF=0.0139;AMR_AF=0.0375;AFR_AF=0.0129;EUR_AF=0.0577;SAS_AF=0.0961;AA=T|||;VT=SNP
17	12399321	rs34232005	G	A	100	PASS	AC=211;AF=0.0421326;AN=5008;NS=2504;DP=16411;EAS_AF=0.0139;AMR_AF=0.0375;AFR_AF=0.0144;EUR_AF=0.0577;SAS_AF=0.0961;AA=G|||;VT=SNP
17	12399717	rs10491191	G	A	100	PASS	AC=754;AF=0.150559;AN=5008;NS=2504;DP=18405;EAS_AF=0.131;AMR_AF=0.1037;AFR_AF=0.1853;EUR_AF=0.1561;SAS_AF=0.1513;AA=G|||;VT=SNP
17	12400419	rs720866	G	A	100	PASS	AC=520;AF=0.103834;AN=5008;NS=2504;DP=17602;EAS_AF=0.1042;AMR_AF=0.0648;AFR_AF=0.1687;EUR_AF=0.0964;SAS_AF=0.0511;AA=g|||;VT=SNP
17	12400752	rs62061553	A	G	100	PASS	AC=1030;AF=0.205671;AN=5008;NS=2504;DP=16448;EAS_AF=0.1478;AMR_AF=0.1974;AFR_AF=0.1831;EUR_AF=0.2982;SAS_AF=0.2065;AA=a|||;VT=SNP
17	12401109	rs16946148	C	G	100	PASS	AC=479;AF=0.095647;AN=5008;NS=2504;DP=17952;EAS_AF=0.1141;AMR_AF=0.0692;AFR_AF=0.1195;EUR_AF=0.1054;SAS_AF=0.0532;AA=C|||;VT=SNP
17	12401309	rs62061554	G	A	100	PASS	AC=667;AF=0.133187;AN=5008;NS=2504;DP=19396;EAS_AF=0.1181;AMR_AF=0.0764;AFR_AF=0.2519;EUR_AF=0.1103;SAS_AF=0.0521;AA=G|||;VT=SNP
17	12401480	rs75392792	A	G	100	PASS	AC=174;AF=0.0347444;AN=5008;NS=2504;DP=18594;EAS_AF=0.1548;AMR_AF=0.0014;AFR_AF=0;EUR_AF=0.001;SAS_AF=0.0164;AA=a|||;VT=SNP
17	12401675	rs237294	A	G	100	PASS	AC=1513;AF=0.302117;AN=5008;NS=2504;DP=18799;EAS_AF=0.2877;AMR_AF=0.1643;AFR_AF=0.5257;EUR_AF=0.2157;SAS_AF=0.2014;AA=G|||;VT=SNP
17	12401752	rs237293	A	G	100	PASS	AC=672;AF=0.134185;AN=5008;NS=2504;DP=19936;EAS_AF=0.0119;AMR_AF=0.0778;AFR_AF=0.2995;EUR_AF=0.1034;SAS_AF=0.1084;AA=G|||;VT=SNP
17	12401811	rs876522	A	T	100	PASS	AC=555;AF=0.110823;AN=5008;NS=2504;DP=19539;EAS_AF=0.12;AMR_AF=0.0778;AFR_AF=0.1467;EUR_AF=0.1113;SAS_AF=0.0757;AA=A|||;VT=SNP
17	12402091	rs76297448	T	C	100	PASS	AC=50;AF=0.00998403;AN=5008;NS=2504;DP=20105;EAS_AF=0.0288;AMR_AF=0.0216;AFR_AF=0.0008;EUR_AF=0.005;SAS_AF=0;AA=T|||;VT=SNP
17	12403026	rs237292	A	G	100	PASS	AC=364;AF=0.0726837;AN=5008;NS=2504;DP=18798;EAS_AF=0.0119;AMR_AF=0.0692;AFR_AF=0.0719;EUR_AF=0.1024;SAS_AF=0.1084;AA=A|||;VT=SNP
17	12403854	rs56882051	C	G	100	PASS	AC=832;AF=0.166134;AN=5008;NS=2504;DP=14908;EAS_AF=0.121;AMR_AF=0.0893;AFR_AF=0.348;EUR_AF=0.1143;SAS_AF=0.0746;AA=G|||;VT=SNP
17	12403936	rs237290	C	G	100	PASS	AC=357;AF=0.0712859;AN=5008;NS=2504;DP=15878;EAS_AF=0.0119;AMR_AF=0.0692;AFR_AF=0.0658;EUR_AF=0.1034;SAS_AF=0.1084;AA=C|||;VT=SNP
17	12404347	rs75783813	A	G	100	PASS	AC=5;AF=0.000998403;AN=5008;NS=2504;DP=14787;EAS_AF=0.005;AMR_AF=0;AFR_AF=0;EUR_AF=0;SAS_AF=0;AA=A|||;VT=SNP
17	12404433	rs72809125	G	T	100	PASS	AC=506;AF=0.101038;AN=5008;NS=2504;DP=16194;EAS_AF=0.1181;AMR_AF=0.0692;AFR_AF=0.1354;EUR_AF=0.1083;SAS_AF=0.0521;AA=G|||;VT=SNP
17	12404528	rs34742830	A	G	100	PASS	AC=281;AF=0.0561102;AN=5008;NS=2504;DP=16718;EAS_AF=0.0119;AMR_AF=0.0677;AFR_AF=0.0098;EUR_AF=0.1024;SAS_AF=0.1084;AA=A|||;VT=SNP
17	12404654	rs237289	T	A	100	PASS	AC=1197;AF=0.239018;AN=5008;NS=2504;DP=16982;EAS_AF=0.1319;AMR_AF=0.1585;AFR_AF=0.4221;EUR_AF=0.2167;SAS_AF=0.182;AA=A|||;VT=SNP
17	12405055	rs237288	G	A	100	PASS	AC=1193;AF=0.238219;AN=5008;NS=2504;DP=18962;EAS_AF=0.1319;AMR_AF=0.1585;AFR_AF=0.4191;EUR_AF=0.2167;SAS_AF=0.182;AA=A|||;VT=SNP
17	12405634	rs237287	G	C	100	PASS	AC=1197;AF=0.239018;AN=5008;NS=2504;DP=17664;EAS_AF=0.1329;AMR_AF=0.1585;AFR_AF=0.4213;EUR_AF=0.2167;SAS_AF=0.182;AA=C|||;VT=SNP
17	12406483	rs62061556	T	C	100	PASS	AC=668;AF=0.133387;AN=5008;NS=2504;DP=17256;EAS_AF=0.121;AMR_AF=0.0821;AFR_AF=0.2292;EUR_AF=0.1123;SAS_AF=0.0746;AA=C|||;VT=SNP
17	12407321	rs237286	G	A	100	PASS	AC=1509;AF=0.301318;AN=5008;NS=2504;DP=16015;EAS_AF=0.2847;AMR_AF=0.1643;AFR_AF=0.5265;EUR_AF=0.2167;SAS_AF=0.1984;AA=A|||;VT=SNP
17	12407615	rs11653267	A	C	100	PASS	AC=503;AF=0.100439;AN=5008;NS=2504;DP=14401;EAS_AF=0.1171;AMR_AF=0.0692;AFR_AF=0.1339;EUR_AF=0.1083;SAS_AF=0.0521;AA=A|||;VT=SNP
17	12407951	rs237367	G	A	100	PASS	AC=1031;AF=0.205871;AN=5008;NS=2504;DP=19396;EAS_AF=0.131;AMR_AF=0.1513;AFR_AF=0.3026;EUR_AF=0.2147;SAS_AF=0.182;AA=G|||;VT=SNP
17	12407966	rs77857379	T	C	100	PASS	AC=162;AF=0.0323482;AN=5008;NS=2504;DP=19576;EAS_AF=0.1528;AMR_AF=0.0014;AFR_AF=0;EUR_AF=0;SAS_AF=0.0072;AA=T|||;VT=SNP
17	12408522	rs237366	C	T	100	PASS	AC=687;AF=0.137181;AN=5008;NS=2504;DP=17669;EAS_AF=0.0139;AMR_AF=0.0893;AFR_AF=0.2844;EUR_AF=0.1083;SAS_AF=0.1288;AA=T|||;VT=SNP
17	12408606	rs237365	G	A	100	PASS	AC=1508;AF=0.301118;AN=5008;NS=2504;DP=16944;EAS_AF=0.2847;AMR_AF=0.1643;AFR_AF=0.5272;EUR_AF=0.2167;SAS_AF=0.1963;AA=A|||;VT=SNP
17	12408660	rs77206210	T	A	100	PASS	AC=161;AF=0.0321486;AN=5008;NS=2504;DP=15646;EAS_AF=0.1518;AMR_AF=0.0014;AFR_AF=0;EUR_AF=0;SAS_AF=0.0072;AA=T|||;VT=SNP
17	12408664	rs12937121	C	T	100	PASS	AC=279;AF=0.0557109;AN=5008;NS=2504;DP=15618;EAS_AF=0.0119;AMR_AF=0.0677;AFR_AF=0.0098;EUR_AF=0.1024;SAS_AF=0.1063;AA=C|||;VT=SNP
17	12408797	rs74347787	T	C	100	PASS	AC=161;AF=0.0321486;AN=5008;NS=2504;DP=16670;EAS_AF=0.1518;AMR_AF=0.0014;AFR_AF=0;EUR_AF=0;SAS_AF=0.0072;AA=T|||;VT=SNP
17	12408811	rs181053435	A	T	100	PASS	AC=69;AF=0.013778;AN=5008;NS=2504;DP=16260;EAS_AF=0.0685;AMR_AF=0;AFR_AF=0;EUR_AF=0;SAS_AF=0;AA=A|||;VT=SNP
17	12409335	rs116177	A	G	100	PASS	AC=1197;AF=0.239018;AN=5008;NS=2504;DP=16702;EAS_AF=0.1349;AMR_AF=0.1585;AFR_AF=0.4198;EUR_AF=0.2177;SAS_AF=0.181;AA=G|||;VT=SNP
17	12409746	rs75991897	A	G	100	PASS	AC=172;AF=0.034345;AN=5008;NS=2504;DP=16911;EAS_AF=0.1538;AMR_AF=0.0014;AFR_AF=0;EUR_AF=0;SAS_AF=0.0164;AA=A|||;VT=SNP
17	12410253	rs237364	C	G	100	PASS	AC=353;AF=0.0704872;AN=5008;NS=2504;DP=17593;EAS_AF=0.0119;AMR_AF=0.0692;AFR_AF=0.0651;EUR_AF=0.1024;SAS_AF=0.1063;AA=C|||;VT=SNP
17	12410949	rs77669394	T	C	100	PASS	AC=6;AF=0.00119808;AN=5008;NS=2504;DP=18586;EAS_AF=0.006;AMR_AF=0;AFR_AF=0;EUR_AF=0;SAS_AF=0;AA=T|||;VT=SNP
17	12411414	rs237363	C	T	100	PASS	AC=656;AF=0.13099;AN=5008;NS=2504;DP=13659;EAS_AF=0.0109;AMR_AF=0.0893;AFR_AF=0.2806;EUR_AF=0.1083;SAS_AF=0.1053;AA=C|||;VT=SNP
17	12412043	rs237362	A	G	100	PASS	AC=2957;AF=0.590455;AN=5008;NS=2504;DP=17001;EAS_AF=0.4266;AMR_AF=0.5245;AFR_AF=0.6838;EUR_AF=0.6899;SAS_AF=0.5777;AA=A|||;VT=SNP
17	12412303	rs147231396	G	A	100	PASS	AC=51;AF=0.0101837;AN=5008;NS=2504;DP=16864;EAS_AF=0.0496;AMR_AF=0;AFR_AF=0;EUR_AF=0;SAS_AF=0.001;AA=G|||;VT=SNP
17	12412306	rs11652778	C	T	100	PASS	AC=1737;AF=0.346845;AN=5008;NS=2504;DP=17329;EAS_AF=0.1895;AMR_AF=0.3804;AFR_AF=0.2716;EUR_AF=0.4592;SAS_AF=0.4714;AA=C|||;VT=SNP
17	12412583	rs4791499	T	C	100	PASS	AC=2424;AF=0.484026;AN=5008;NS=2504;DP=17617;EAS_AF=0.4216;AMR_AF=0.4496;AFR_AF=0.4493;EUR_AF=0.5457;SAS_AF=0.5562;AA=C|||;VT=SNP
17	12413185	rs237361	A	G	100	PASS	AC=3439;AF=0.686701;AN=5008;NS=2504;DP=18119;EAS_AF=0.5298;AMR_AF=0.5605;AFR_AF=0.9387;EUR_AF=0.669;SAS_AF=0.6155;AA=G|||;VT=SNP
17	12413255	rs75656030	G	A	100	PASS	AC=60;AF=0.0119808;AN=5008;NS=2504;DP=17061;EAS_AF=0.0575;AMR_AF=0;AFR_AF=0;EUR_AF=0;SAS_AF=0.002;AA=G|||;VT=SNP
17	12414748	rs8081214	T	C	100	PASS	AC=1962;AF=0.391773;AN=5008;NS=2504;DP=19500;EAS_AF=0.2183;AMR_AF=0.4265;AFR_AF=0.2874;EUR_AF=0.5517;SAS_AF=0.5225;AA=T|||;VT=SNP
17	12414871	rs74736006	G	A	100	PASS	AC=185;AF=0.0369409;AN=5008;NS=2504;DP=18153;EAS_AF=0.1677;AMR_AF=0.0014;AFR_AF=0;EUR_AF=0;SAS_AF=0.0153;AA=G|||;VT=SNP
17	12415273	rs116988829	A	G	100	PASS	AC=172;AF=0.034345;AN=5008;NS=2504;DP=16807;EAS_AF=0.1667;AMR_AF=0.0014;AFR_AF=0;EUR_AF=0;SAS_AF=0.0031;AA=A|||;VT=SNP
17	12416363	rs17713682	G	T	100	PASS	AC=459;AF=0.0916534;AN=5008;NS=2504;DP=20370;EAS_AF=0.002;AMR_AF=0.1945;AFR_AF=0.0121;EUR_AF=0.2187;SAS_AF=0.0879;AA=G|||;VT=SNP
17	12416901	rs10432008	G	A	100	PASS	AC=186;AF=0.0371406;AN=5008;NS=2504;DP=17152;EAS_AF=0.1647;AMR_AF=0.0014;AFR_AF=0.0038;EUR_AF=0;SAS_AF=0.0143;AA=T|||;VT=SNP
17	12417238	rs237358	T	C	100	PASS	AC=3455;AF=0.689896;AN=5008;NS=2504;DP=17945;EAS_AF=0.5298;AMR_AF=0.5605;AFR_AF=0.9395;EUR_AF=0.673;SAS_AF=0.6268;AA=C|||;VT=SNP
17	12417397	rs237357	T	C	100	PASS	AC=3448;AF=0.688498;AN=5008;NS=2504;DP=16170;EAS_AF=0.5288;AMR_AF=0.5605;AFR_AF=0.9349;EUR_AF=0.673;SAS_AF=0.6268;AA=C|||;VT=SNP
17	12417554	rs237356	G	A	100	PASS	AC=3436;AF=0.686102;AN=5008;NS=2504;DP=16245;EAS_AF=0.5298;AMR_AF=0.5591;AFR_AF=0.9349;EUR_AF=0.673;SAS_AF=0.6145;AA=A|||;VT=SNP
17	12417626	rs76651996	A	C	100	PASS	AC=182;AF=0.0363419;AN=5008;NS=2504;DP=17836;EAS_AF=0.1657;AMR_AF=0.0014;AFR_AF=0;EUR_AF=0;SAS_AF=0.0143;AA=A|||;VT=SNP
17	12417749	rs237355	C	G	100	PASS	AC=947;AF=0.189097;AN=5008;NS=2504;DP=18589;EAS_AF=0.1458;AMR_AF=0.1153;AFR_AF=0.3918;EUR_AF=0.1163;SAS_AF=0.0869;AA=C|||;VT=SNP
17	12418235	rs8064359	T	C	100	PASS	AC=1967;AF=0.392772;AN=5008;NS=2504;DP=19779;EAS_AF=0.2163;AMR_AF=0.4251;AFR_AF=0.289;EUR_AF=0.5557;SAS_AF=0.5245;AA=T|||;VT=SNP
17	12418790	rs8082548	A	G	100	PASS	AC=1969;AF=0.393171;AN=5008;NS=2504;DP=19376;EAS_AF=0.2173;AMR_AF=0.4251;AFR_AF=0.289;EUR_AF=0.5557;SAS_AF=0.5256;AA=A|||;VT=SNP
17	12419096	rs237354	T	C	100	PASS	AC=3454;AF=0.689696;AN=5008;NS=2504;DP=4750;EAS_AF=0.5298;AMR_AF=0.5591;AFR_AF=0.9395;EUR_AF=0.673;SAS_AF=0.6268;AA=C|||;VT=SNP
17	12419680	rs4791500	A	T	100	PASS	AC=1831;AF=0.365615;AN=5008;NS=2504;DP=14482;EAS_AF=0.1984;AMR_AF=0.3991;AFR_AF=0.351;EUR_AF=0.502;SAS_AF=0.3937;AA=T|||;VT=SNP
17	12419759	rs4791501	T	C	100	PASS	AC=2782;AF=0.555511;AN=5008;NS=2504;DP=15577;EAS_AF=0.3651;AMR_AF=0.4928;AFR_AF=0.6762;EUR_AF=0.6133;SAS_AF=0.5736;AA=T|||;VT=SNP
17	12421029	rs79853809	C	G	100	PASS	AC=179;AF=0.0357428;AN=5008;NS=2504;DP=20618;EAS_AF=0.1627;AMR_AF=0.0014;AFR_AF=0;EUR_AF=0;SAS_AF=0.0143;AA=C|||;VT=SNP
17	12421402	rs78984675	A	G	100	PASS	AC=64;AF=0.0127796;AN=5008;NS=2504;DP=19216;EAS_AF=0.0625;AMR_AF=0;AFR_AF=0;EUR_AF=0;SAS_AF=0.001;AA=A|||;VT=SNP
17	12421433	rs74970575	T	A	100	PASS	AC=177;AF=0.0353435;AN=5008;NS=2504;DP=20082;EAS_AF=0.1607;AMR_AF=0.0014;AFR_AF=0;EUR_AF=0;SAS_AF=0.0143;AA=T|||;VT=SNP
17	12421632	rs79348663	G	A	100	PASS	AC=177;AF=0.0353435;AN=5008;NS=2504;DP=18043;EAS_AF=0.1607;AMR_AF=0.0014;AFR_AF=0;EUR_AF=0;SAS_AF=0.0143;AA=G|||;VT=SNP
17	12421681	rs75875469	A	G	100	PASS	AC=41;AF=0.0081869;AN=5008;NS=2504;DP=18839;EAS_AF=0.0397;AMR_AF=0.0014;AFR_AF=0;EUR_AF=0;SAS_AF=0;AA=A|||;VT=SNP
17	12421992	rs11657971	C	T	100	PASS	AC=1909;AF=0.38119;AN=5008;NS=2504;DP=19134;EAS_AF=0.2123;AMR_AF=0.4193;AFR_AF=0.2784;EUR_AF=0.5477;SAS_AF=0.4959;AA=c|||;VT=SNP
17	12423312	rs10491190	T	C	100	PASS	AC=787;AF=0.157149;AN=5008;NS=2504;DP=17027;EAS_AF=0.1468;AMR_AF=0.0692;AFR_AF=0.3684;EUR_AF=0.0577;SAS_AF=0.047;AA=C|||;VT=SNP
17	12423543	rs73289381	C	G	100	PASS	AC=621;AF=0.124002;AN=5008;NS=2504;DP=19073;EAS_AF=0.1458;AMR_AF=0.0548;AFR_AF=0.2806;EUR_AF=0.0417;SAS_AF=0.0235;AA=C|||;VT=SNP
17	12423696	rs11078076	G	A	100	PASS	AC=176;AF=0.0351438;AN=5008;NS=2504;DP=19716;EAS_AF=0.1597;AMR_AF=0.0014;AFR_AF=0;EUR_AF=0;SAS_AF=0.0143;AA=G|||;VT=SNP
17	12424539	rs7210285	A	G	100	PASS	AC=788;AF=0.157348;AN=5008;NS=2504;DP=19046;EAS_AF=0.1468;AMR_AF=0.0677;AFR_AF=0.3691;EUR_AF=0.0586;SAS_AF=0.047;AA=A|||;VT=SNP
17	12424819	rs4792259	T	C	100	PASS	AC=2045;AF=0.408347;AN=5008;NS=2504;DP=20675;EAS_AF=0.2153;AMR_AF=0.4308;AFR_AF=0.3533;EUR_AF=0.5527;SAS_AF=0.5174;AA=C|||;VT=SNP
17	12425225	rs237350	C	T	100	PASS	AC=3392;AF=0.677316;AN=5008;NS=2504;DP=16574;EAS_AF=0.5248;AMR_AF=0.5591;AFR_AF=0.9115;EUR_AF=0.668;SAS_AF=0.6115;AA=T|||;VT=SNP
17	12425299	rs7215484	C	A	100	PASS	AC=2034;AF=0.40615;AN=5008;NS=2504;DP=15611;EAS_AF=0.2133;AMR_AF=0.4294;AFR_AF=0.354;EUR_AF=0.5507;SAS_AF=0.5102;AA=t|||;VT=SNP
17	12425843	rs4792260	A	C	100	PASS	AC=2917;AF=0.582468;AN=5008;NS=2504;DP=15286;EAS_AF=0.3621;AMR_AF=0.5259;AFR_AF=0.7337;EUR_AF=0.6481;SAS_AF=0.5777;AA=A|||;VT=SNP
17	12426349	rs56130357	T	C	100	PASS	AC=622;AF=0.124201;AN=5008;NS=2504;DP=16835;EAS_AF=0.1478;AMR_AF=0.0548;AFR_AF=0.2799;EUR_AF=0.0417;SAS_AF=0.0235;AA=T|||;VT=SNP
17	12426457	rs79701185	G	C	100	PASS	AC=171;AF=0.0341454;AN=5008;NS=2504;DP=16400;EAS_AF=0.1647;AMR_AF=0.0014;AFR_AF=0;EUR_AF=0;SAS_AF=0.0041;AA=G|||;VT=SNP
17	12426525	rs74898653	C	T	100	PASS	AC=201;AF=0.0401358;AN=5008;NS=2504;DP=17520;EAS_AF=0.1627;AMR_AF=0.0058;AFR_AF=0.0144;EUR_AF=0.001;SAS_AF=0.0133;AA=C|||;VT=SNP
17	12426724	rs237349	T	C	100	PASS	AC=3493;AF=0.697484;AN=5008;NS=2504;DP=20567;EAS_AF=0.5268;AMR_AF=0.5893;AFR_AF=0.9168;EUR_AF=0.7117;SAS_AF=0.6391;AA=T|||;VT=SNP
17	12426753	rs237348	T	C	100	PASS	AC=3495;AF=0.697883;AN=5008;NS=2504;DP=19364;EAS_AF=0.5288;AMR_AF=0.5908;AFR_AF=0.9168;EUR_AF=0.7117;SAS_AF=0.638;AA=C|||;VT=SNP
17	12426798	rs237347	A	T	100	PASS	AC=3478;AF=0.694489;AN=5008;NS=2504;DP=18159;EAS_AF=0.5258;AMR_AF=0.5879;AFR_AF=0.9092;EUR_AF=0.7117;SAS_AF=0.636;AA=T|||;VT=SNP
17	12426893	rs183188254	G	A	100	PASS	AC=13;AF=0.00259585;AN=5008;NS=2504;DP=19854;EAS_AF=0.0109;AMR_AF=0;AFR_AF=0;EUR_AF=0;SAS_AF=0.002;AA=G|||;VT=SNP
17	12427214	rs237346	A	G	100	PASS	AC=3465;AF=0.691893;AN=5008;NS=2504;DP=17255;EAS_AF=0.5258;AMR_AF=0.5865;AFR_AF=0.9002;EUR_AF=0.7117;SAS_AF=0.636;AA=A|||;VT=SNP
17	12427270	rs237345	G	C	100	PASS	AC=3462;AF=0.691294;AN=5008;NS=2504;DP=17550;EAS_AF=0.5258;AMR_AF=0.5865;AFR_AF=0.8986;EUR_AF=0.7097;SAS_AF=0.637;AA=G|||;VT=SNP
17	12427332	rs12950008	G	C	100	PASS	AC=1852;AF=0.369808;AN=5008;NS=2504;DP=17050;EAS_AF=0.1964;AMR_AF=0.4107;AFR_AF=0.2678;EUR_AF=0.5288;SAS_AF=0.4939;AA=C|||;VT=SNP
17	12428237	rs427488	A	G	100	PASS	AC=910;AF=0.181709;AN=5008;NS=2504;DP=16832;EAS_AF=0.1528;AMR_AF=0.0836;AFR_AF=0.4349;EUR_AF=0.0646;SAS_AF=0.0593;AA=A|||;VT=SNP
17	12428335	rs173160	G	T	100	PASS	AC=3194;AF=0.63778;AN=5008;NS=2504;DP=15147;EAS_AF=0.3532;AMR_AF=0.5663;AFR_AF=0.8699;EUR_AF=0.6928;SAS_AF=0.6115;AA=T|||;VT=SNP
17	12428464	rs7213121	G	C	100	PASS	AC=2317;AF=0.46266;AN=5008;NS=2504;DP=14472;EAS_AF=0.1915;AMR_AF=0.4928;AFR_AF=0.4259;EUR_AF=0.6481;SAS_AF=0.5798;AA=G|||;VT=SNP
17	12428515	rs237344	G	A	100	PASS	AC=3432;AF=0.685304;AN=5008;NS=2504;DP=14655;EAS_AF=0.5308;AMR_AF=0.572;AFR_AF=0.8979;EUR_AF=0.6928;SAS_AF=0.6299;AA=A|||;VT=SNP
17	12428694	rs77559023	A	G	100	PASS	AC=322;AF=0.0642971;AN=5008;NS=2504;DP=16610;EAS_AF=0.252;AMR_AF=0.036;AFR_AF=0.0008;EUR_AF=0.002;SAS_AF=0.0409;AA=A|||;VT=SNP
17	12428788	rs237343	C	T	100	PASS	AC=911;AF=0.181909;AN=5008;NS=2504;DP=16214;EAS_AF=0.1746;AMR_AF=0.072;AFR_AF=0.4667;EUR_AF=0.0457;SAS_AF=0.0225;AA=C|||;VT=SNP
17	12428982	rs237342	A	G	100	PASS	AC=3672;AF=0.733227;AN=5008;NS=2504;DP=20392;EAS_AF=0.5863;AMR_AF=0.7262;AFR_AF=0.8601;EUR_AF=0.6928;SAS_AF=0.7597;AA=G|||;VT=SNP
17	12429109	rs62061557	G	C	100	PASS	AC=359;AF=0.0716853;AN=5008;NS=2504;DP=20294;EAS_AF=0.0149;AMR_AF=0.062;AFR_AF=0.0371;EUR_AF=0.1243;SAS_AF=0.1299;AA=G|||;VT=SNP
17	12429204	rs9901677	C	G	100	PASS	AC=472;AF=0.0942492;AN=5008;NS=2504;DP=18740;EAS_AF=0.3115;AMR_AF=0.0634;AFR_AF=0.0545;EUR_AF=0.008;SAS_AF=0.0348;AA=G|||;VT=SNP
17	12429425	rs7218182	C	A	100	PASS	AC=495;AF=0.0988419;AN=5008;NS=2504;DP=18657;EAS_AF=0.1647;AMR_AF=0.049;AFR_AF=0.177;EUR_AF=0.0447;SAS_AF=0.0164;AA=C|||;VT=SNP
17	12429474	rs9903797	T	C	100	PASS	AC=461;AF=0.0920527;AN=5008;NS=2504;DP=19132;EAS_AF=0.2996;AMR_AF=0.062;AFR_AF=0.0514;EUR_AF=0.008;SAS_AF=0.0409;AA=T|||;VT=SNP
17	12429759	rs9904471	T	C	100	PASS	AC=461;AF=0.0920527;AN=5008;NS=2504;DP=19726;EAS_AF=0.3006;AMR_AF=0.062;AFR_AF=0.0507;EUR_AF=0.008;SAS_AF=0.0409;AA=C|||;VT=SNP
17	12429891	rs114996794	A	G	100	PASS	AC=521;AF=0.104034;AN=5008;NS=2504;DP=18886;EAS_AF=0.0149;AMR_AF=0.0677;AFR_AF=0.1513;EUR_AF=0.1103;SAS_AF=0.1513;AA=A|||;VT=SNP
17	12430017	rs9908825	A	G	100	PASS	AC=465;AF=0.0928514;AN=5008;NS=2504;DP=19634;EAS_AF=0.2996;AMR_AF=0.062;AFR_AF=0.0507;EUR_AF=0.008;SAS_AF=0.046;AA=G|||;VT=SNP
17	12430091	rs9910725	T	C	100	PASS	AC=182;AF=0.0363419;AN=5008;NS=2504;DP=19974;EAS_AF=0.0873;AMR_AF=0.0058;AFR_AF=0.0484;EUR_AF=0.001;SAS_AF=0.0256;AA=T|||;VT=SNP
17	12430160	rs9909281	C	T	100	PASS	AC=456;AF=0.0910543;AN=5008;NS=2504;DP=18118;EAS_AF=0.2956;AMR_AF=0.062;AFR_AF=0.0507;EUR_AF=0.008;SAS_AF=0.0409;AA=C|||;VT=SNP
17	12430365	rs4514709	G	A	100	PASS	AC=456;AF=0.0910543;AN=5008;NS=2504;DP=15350;EAS_AF=0.2956;AMR_AF=0.062;AFR_AF=0.0507;EUR_AF=0.008;SAS_AF=0.0409;AA=G|||;VT=SNP
17	12430674	rs372481895	A	G	100	PASS	AC=449;AF=0.0896565;AN=5008;NS=2504;DP=7402;EAS_AF=0.2937;AMR_AF=0.062;AFR_AF=0.0469;EUR_AF=0.008;SAS_AF=0.0409;AA=a|||;VT=SNP
17	12430986	rs2726534	G	A	100	PASS	AC=1208;AF=0.241214;AN=5008;NS=2504;DP=14988;EAS_AF=0.3115;AMR_AF=0.1369;AFR_AF=0.382;EUR_AF=0.1163;SAS_AF=0.181;AA=A|||;VT=SNP
17	12431003	rs2726533	A	C	100	PASS	AC=4191;AF=0.836861;AN=5008;NS=2504;DP=15333;EAS_AF=0.9345;AMR_AF=0.7896;AFR_AF=0.8828;EUR_AF=0.7296;SAS_AF=0.818;AA=C|||;VT=SNP
17	12431651	rs77301979	T	C	100	PASS	AC=268;AF=0.0535144;AN=5008;NS=2504;DP=17794;EAS_AF=0.2073;AMR_AF=0.0562;AFR_AF=0.0023;EUR_AF=0.007;SAS_AF=0.0102;AA=T|||;VT=SNP
17	12431712	rs78111757	G	C	100	PASS	AC=452;AF=0.0902556;AN=5008;NS=2504;DP=16838;EAS_AF=0.2956;AMR_AF=0.062;AFR_AF=0.0507;EUR_AF=0.008;SAS_AF=0.0368;AA=G|||;VT=SNP
17	12431834	rs75664076	G	A	100	PASS	AC=452;AF=0.0902556;AN=5008;NS=2504;DP=17133;EAS_AF=0.2956;AMR_AF=0.062;AFR_AF=0.0507;EUR_AF=0.008;SAS_AF=0.0368;AA=G|||;VT=SNP
17	12432017	rs28624881	G	A	100	PASS	AC=457;AF=0.091254;AN=5008;NS=2504;DP=14486;EAS_AF=0.2956;AMR_AF=0.062;AFR_AF=0.0507;EUR_AF=0.008;SAS_AF=0.0419;AA=G|||;VT=SNP
17	12432404	rs146768488	A	G	100	PASS	AC=31;AF=0.0061901;AN=5008;NS=2504;DP=12799;EAS_AF=0.0278;AMR_AF=0.0029;AFR_AF=0;EUR_AF=0.001;SAS_AF=0;AA=A|||;VT=SNP
17	12432699	rs9898511	A	G	100	PASS	AC=447;AF=0.0892572;AN=5008;NS=2504;DP=13341;EAS_AF=0.2956;AMR_AF=0.062;AFR_AF=0.0469;EUR_AF=0.008;SAS_AF=0.0368;AA=A|||;VT=SNP
17	12434120	rs28627178	A	T	100	PASS	AC=446;AF=0.0890575;AN=5008;NS=2504;DP=14684;EAS_AF=0.2907;AMR_AF=0.062;AFR_AF=0.0499;EUR_AF=0.008;SAS_AF=0.0368;AA=T|||;VT=SNP
17	12434464	rs9913991	G	A	100	PASS	AC=182;AF=0.0363419;AN=5008;NS=2504;DP=15436;EAS_AF=0.0873;AMR_AF=0.0058;AFR_AF=0.0477;EUR_AF=0.001;SAS_AF=0.0266;AA=G|||;VT=SNP
17	12434494	rs9915437	T	C	100	PASS	AC=446;AF=0.0890575;AN=5008;NS=2504;DP=14719;EAS_AF=0.2907;AMR_AF=0.062;AFR_AF=0.0499;EUR_AF=0.008;SAS_AF=0.0368;AA=T|||;VT=SNP
17	12434522	rs9913622	A	G	100	PASS	AC=182;AF=0.0363419;AN=5008;NS=2504;DP=14021;EAS_AF=0.0873;AMR_AF=0.0058;AFR_AF=0.0477;EUR_AF=0.001;SAS_AF=0.0266;AA=A|||;VT=SNP
17	12434544	rs9915470	T	C	100	PASS	AC=446;AF=0.0890575;AN=5008;NS=2504;DP=13778;EAS_AF=0.2907;AMR_AF=0.062;AFR_AF=0.0499;EUR_AF=0.008;SAS_AF=0.0368;AA=T|||;VT=SNP
17	12434765	rs11658751	G	A	100	PASS	AC=572;AF=0.114217;AN=5008;NS=2504;DP=14437;EAS_AF=0.0149;AMR_AF=0.072;AFR_AF=0.2035;EUR_AF=0.1083;SAS_AF=0.1319;AA=G|||;VT=SNP
17	12434837	rs28408734	G	T	100	PASS	AC=446;AF=0.0890575;AN=5008;NS=2504;DP=14751;EAS_AF=0.2907;AMR_AF=0.062;AFR_AF=0.0499;EUR_AF=0.008;SAS_AF=0.0368;AA=T|||;VT=SNP
17	12434948	rs77174313	C	T	100	PASS	AC=264;AF=0.0527157;AN=5008;NS=2504;DP=15909;EAS_AF=0.2034;AMR_AF=0.0562;AFR_AF=0.0023;EUR_AF=0.007;SAS_AF=0.0102;AA=C|||;VT=SNP
17	12435573	rs237304	A	C	100	PASS	AC=748;AF=0.149361;AN=5008;NS=2504;DP=16734;EAS_AF=0.0149;AMR_AF=0.0821;AFR_AF=0.3169;EUR_AF=0.1113;SAS_AF=0.1483;AA=A|||;VT=SNP
17	12435914	rs237303	A	T	100	PASS	AC=2239;AF=0.447085;AN=5008;NS=2504;DP=19399;EAS_AF=0.4792;AMR_AF=0.2248;AFR_AF=0.8389;EUR_AF=0.1789;SAS_AF=0.318;AA=T|||;VT=SNP
17	12436485	rs237302	C	T	100	PASS	AC=2118;AF=0.422923;AN=5008;NS=2504;DP=17603;EAS_AF=0.4782;AMR_AF=0.2233;AFR_AF=0.7489;EUR_AF=0.1789;SAS_AF=0.318;AA=T|||;VT=SNP
17	12436497	rs114478624	T	C	100	PASS	AC=181;AF=0.0361422;AN=5008;NS=2504;DP=18064;EAS_AF=0.0873;AMR_AF=0.0058;AFR_AF=0.0477;EUR_AF=0.001;SAS_AF=0.0256;AA=T|||;VT=SNP
17	12436974	rs118090984	G	C	100	PASS	AC=51;AF=0.0101837;AN=5008;NS=2504;DP=18357;EAS_AF=0.0298;AMR_AF=0.0216;AFR_AF=0.0015;EUR_AF=0.004;SAS_AF=0;AA=G|||;VT=SNP
17	12437402	rs138488703	G	A	100	PASS	AC=141;AF=0.028155;AN=5008;NS=2504;DP=15535;EAS_AF=0.0883;AMR_AF=0;AFR_AF=0.0204;EUR_AF=0;SAS_AF=0.0256;AA=G|||;VT=SNP
17	12437481	rs28464428	G	A	100	PASS	AC=445;AF=0.0888578;AN=5008;NS=2504;DP=14429;EAS_AF=0.2907;AMR_AF=0.062;AFR_AF=0.0499;EUR_AF=0.008;SAS_AF=0.0358;AA=A|||;VT=SNP
17	12437601	rs28645648	T	C	100	PASS	AC=1035;AF=0.206669;AN=5008;NS=2504;DP=16910;EAS_AF=0.3056;AMR_AF=0.134;AFR_AF=0.2542;EUR_AF=0.1153;SAS_AF=0.1861;AA=C|||;VT=SNP
17	12437817	rs76913626	G	A	100	PASS	AC=264;AF=0.0527157;AN=5008;NS=2504;DP=18937;EAS_AF=0.2034;AMR_AF=0.0562;AFR_AF=0.0023;EUR_AF=0.007;SAS_AF=0.0102;AA=G|||;VT=SNP
17	12437956	rs28516475	C	G	100	PASS	AC=446;AF=0.0890575;AN=5008;NS=2504;DP=17422;EAS_AF=0.2907;AMR_AF=0.062;AFR_AF=0.0499;EUR_AF=0.008;SAS_AF=0.0368;AA=G|||;VT=SNP
17	12438144	rs76093488	C	T	100	PASS	AC=447;AF=0.0892572;AN=5008;NS=2504;DP=20624;EAS_AF=0.2907;AMR_AF=0.062;AFR_AF=0.0507;EUR_AF=0.008;SAS_AF=0.0368;AA=T|||;VT=SNP
17	12438253	rs79837432	G	A	100	PASS	AC=263;AF=0.052516;AN=5008;NS=2504;DP=19518;EAS_AF=0.2024;AMR_AF=0.0562;AFR_AF=0.0023;EUR_AF=0.007;SAS_AF=0.0102;AA=A|||;VT=SNP
17	12438577	rs74345420	A	G	100	PASS	AC=447;AF=0.0892572;AN=5008;NS=2504;DP=20136;EAS_AF=0.2907;AMR_AF=0.062;AFR_AF=0.0507;EUR_AF=0.008;SAS_AF=0.0368;AA=A|||;VT=SNP
17	12438700	rs62061558	C	T	100	PASS	AC=500;AF=0.0998403;AN=5008;NS=2504;DP=18511;EAS_AF=0.0149;AMR_AF=0.0692;AFR_AF=0.1528;EUR_AF=0.1054;SAS_AF=0.1319;AA=C|||;VT=SNP
17	12438890	rs79209322	T	A	100	PASS	AC=176;AF=0.0351438;AN=5008;NS=2504;DP=21731;EAS_AF=0.0863;AMR_AF=0.0058;AFR_AF=0.0439;EUR_AF=0.001;SAS_AF=0.0266;AA=T|||;VT=SNP
17	12439134	rs79067006	G	A	100	PASS	AC=447;AF=0.0892572;AN=5008;NS=2504;DP=16051;EAS_AF=0.2907;AMR_AF=0.062;AFR_AF=0.0507;EUR_AF=0.008;SAS_AF=0.0368;AA=A|||;VT=SNP
17	12439147	rs118126867	T	C	100	PASS	AC=447;AF=0.0892572;AN=5008;NS=2504;DP=15765;EAS_AF=0.2907;AMR_AF=0.062;AFR_AF=0.0507;EUR_AF=0.008;SAS_AF=0.0368;AA=C|||;VT=SNP
17	12439161	rs139339945	C	T	100	PASS	AC=180;AF=0.0359425;AN=5008;NS=2504;DP=15558;EAS_AF=0.0863;AMR_AF=0.0058;AFR_AF=0.0477;EUR_AF=0.001;SAS_AF=0.0256;AA=C|||;VT=SNP
17	12439981	rs75336165	G	A	100	PASS	AC=473;AF=0.0944489;AN=5008;NS=2504;DP=19420;EAS_AF=0.2788;AMR_AF=0.0663;AFR_AF=0.0772;EUR_AF=0.008;SAS_AF=0.0368;AA=G|||;VT=SNP
17	12440437	rs147071577	C	G	100	PASS	AC=437;AF=0.0872604;AN=5008;NS=2504;DP=16866;EAS_AF=0.2808;AMR_AF=0.062;AFR_AF=0.0514;EUR_AF=0.008;SAS_AF=0.0358;AA=C|||;VT=SNP
17	12440911	rs16946207	A	C	100	PASS	AC=531;AF=0.10603;AN=5008;NS=2504;DP=18660;EAS_AF=0.1746;AMR_AF=0.0548;AFR_AF=0.1936;EUR_AF=0.0447;SAS_AF=0.0164;AA=A|||;VT=SNP
17	12440947	rs78935759	G	A	100	PASS	AC=61;AF=0.0121805;AN=5008;NS=2504;DP=18846;EAS_AF=0.0496;AMR_AF=0;AFR_AF=0;EUR_AF=0.008;SAS_AF=0.0031;AA=G|||;VT=SNP
17	12441089	rs55937021	G	A	100	PASS	AC=968;AF=0.193291;AN=5008;NS=2504;DP=20884;EAS_AF=0.2927;AMR_AF=0.1124;AFR_AF=0.2859;EUR_AF=0.0676;SAS_AF=0.1524;AA=A|||;VT=SNP
17	12441578	rs74253552	T	C	100	PASS	AC=265;AF=0.0529153;AN=5008;NS=2504;DP=17563;EAS_AF=0.2024;AMR_AF=0.0591;AFR_AF=0.0023;EUR_AF=0.007;SAS_AF=0.0102;AA=T|||;VT=SNP
17	12442025	rs75618893	T	A	100	PASS	AC=174;AF=0.0347444;AN=5008;NS=2504;DP=18170;EAS_AF=0.0784;AMR_AF=0.0058;AFR_AF=0.0492;EUR_AF=0.001;SAS_AF=0.0256;AA=T|||;VT=SNP
17	12442831	rs16946208	T	C	100	PASS	AC=2076;AF=0.414537;AN=5008;NS=2504;DP=16552;EAS_AF=0.4673;AMR_AF=0.2046;AFR_AF=0.7814;EUR_AF=0.1312;SAS_AF=0.3047;AA=C|||;VT=SNP
17	12443402	rs78399808	A	G	100	PASS	AC=266;AF=0.053115;AN=5008;NS=2504;DP=17267;EAS_AF=0.2034;AMR_AF=0.0591;AFR_AF=0.0023;EUR_AF=0.007;SAS_AF=0.0102;AA=A|||;VT=SNP
17	12443424	rs79471814	T	G	100	PASS	AC=174;AF=0.0347444;AN=5008;NS=2504;DP=15973;EAS_AF=0.0784;AMR_AF=0.0058;AFR_AF=0.0492;EUR_AF=0.001;SAS_AF=0.0256;AA=T|||;VT=SNP
17	12443498	rs57192323	G	A	100	PASS	AC=265;AF=0.0529153;AN=5008;NS=2504;DP=11798;EAS_AF=0.0129;AMR_AF=0.0346;AFR_AF=0.0295;EUR_AF=0.0596;SAS_AF=0.1319;AA=G|||;VT=SNP
17	12443878	rs72809149	T	C	100	PASS	AC=991;AF=0.197883;AN=5008;NS=2504;DP=15657;EAS_AF=0.2946;AMR_AF=0.1124;AFR_AF=0.2874;EUR_AF=0.0686;SAS_AF=0.1708;AA=C|||;VT=SNP
17	12444062	rs4792261	G	A	100	PASS	AC=4114;AF=0.821486;AN=5008;NS=2504;DP=15038;EAS_AF=0.9276;AMR_AF=0.7896;AFR_AF=0.8517;EUR_AF=0.7018;SAS_AF=0.817;AA=A|||;VT=SNP
17	12444149	rs138534930	T	C	100	PASS	AC=516;AF=0.103035;AN=5008;NS=2504;DP=13682;EAS_AF=0.0129;AMR_AF=0.049;AFR_AF=0.2095;EUR_AF=0.0606;SAS_AF=0.1339;AA=T|||;VT=SNP
17	12444217	rs76186227	A	G	100	PASS	AC=441;AF=0.0880591;AN=5008;NS=2504;DP=13340;EAS_AF=0.2817;AMR_AF=0.0648;AFR_AF=0.0514;EUR_AF=0.008;SAS_AF=0.0368;AA=A|||;VT=SNP
17	12444218	rs80023606	C	T	100	PASS	AC=441;AF=0.0880591;AN=5008;NS=2504;DP=13287;EAS_AF=0.2817;AMR_AF=0.0648;AFR_AF=0.0514;EUR_AF=0.008;SAS_AF=0.0368;AA=C|||;VT=SNP
17	12444681	rs72809151	T	C	100	PASS	AC=425;AF=0.0848642;AN=5008;NS=2504;DP=15989;EAS_AF=0.0129;AMR_AF=0.0432;AFR_AF=0.1445;EUR_AF=0.0596;SAS_AF=0.1339;AA=T|||;VT=SNP
17	12444896	rs77638458	A	G	100	PASS	AC=441;AF=0.0880591;AN=5008;NS=2504;DP=15430;EAS_AF=0.2827;AMR_AF=0.0648;AFR_AF=0.0514;EUR_AF=0.008;SAS_AF=0.0358;AA=A|||;VT=SNP
17	12445073	rs150563918	A	T	100	PASS	AC=104;AF=0.0207668;AN=5008;NS=2504;DP=19214;EAS_AF=0.0784;AMR_AF=0;AFR_AF=0;EUR_AF=0;SAS_AF=0.0256;AA=A|||;VT=SNP
17	12445077	rs139555955	G	T	100	PASS	AC=104;AF=0.0207668;AN=5008;NS=2504;DP=19332;EAS_AF=0.0784;AMR_AF=0;AFR_AF=0;EUR_AF=0;SAS_AF=0.0256;AA=G|||;VT=SNP
17	12445504	rs115077331	T	A	100	PASS	AC=156;AF=0.0311502;AN=5008;NS=2504;DP=15003;EAS_AF=0.0784;AMR_AF=0.0072;AFR_AF=0.0318;EUR_AF=0.001;SAS_AF=0.0297;AA=T|||;VT=SNP
17	12445505	rs116706042	C	A	100	PASS	AC=156;AF=0.0311502;AN=5008;NS=2504;DP=15117;EAS_AF=0.0784;AMR_AF=0.0072;AFR_AF=0.0318;EUR_AF=0.001;SAS_AF=0.0297;AA=C|||;VT=SNP
17	12445574	rs79477454	T	C	100	PASS	AC=455;AF=0.0908546;AN=5008;NS=2504;DP=17205;EAS_AF=0.2827;AMR_AF=0.0692;AFR_AF=0.0552;EUR_AF=0.0099;SAS_AF=0.0399;AA=t|||;VT=SNP
17	12445589	rs78017442	A	G	100	PASS	AC=451;AF=0.0900559;AN=5008;NS=2504;DP=16420;EAS_AF=0.2827;AMR_AF=0.0663;AFR_AF=0.0552;EUR_AF=0.008;SAS_AF=0.0399;AA=A|||;VT=SNP
17	12446163	rs79923257	G	A	100	PASS	AC=263;AF=0.052516;AN=5008;NS=2504;DP=16052;EAS_AF=0.2004;AMR_AF=0.0591;AFR_AF=0.0023;EUR_AF=0.007;SAS_AF=0.0102;AA=G|||;VT=SNP
17	12446217	rs9303057	A	G	100	PASS	AC=1000;AF=0.199681;AN=5008;NS=2504;DP=17343;EAS_AF=0.2956;AMR_AF=0.1138;AFR_AF=0.289;EUR_AF=0.0696;SAS_AF=0.1748;AA=G|||;VT=SNP
17	12447360	rs12051753	T	C	100	PASS	AC=530;AF=0.105831;AN=5008;NS=2504;DP=17542;EAS_AF=0.2133;AMR_AF=0.0937;AFR_AF=0.0348;EUR_AF=0.0666;SAS_AF=0.1401;AA=T|||;VT=SNP
17	12447535	rs12051552	A	G	100	PASS	AC=953;AF=0.190296;AN=5008;NS=2504;DP=14711;EAS_AF=0.2897;AMR_AF=0.111;AFR_AF=0.2632;EUR_AF=0.0696;SAS_AF=0.1697;AA=G|||;VT=SNP
17	12447601	rs12051555	A	C	100	PASS	AC=597;AF=0.119209;AN=5008;NS=2504;DP=12872;EAS_AF=0.2133;AMR_AF=0.0994;AFR_AF=0.0938;EUR_AF=0.0666;SAS_AF=0.1247;AA=C|||;VT=SNP
17	12447821	rs12051756	T	C	100	PASS	AC=343;AF=0.0684904;AN=5008;NS=2504;DP=15314;EAS_AF=0.2004;AMR_AF=0.0648;AFR_AF=0.0582;EUR_AF=0.007;SAS_AF=0.0123;AA=t|||;VT=SNP
17	12447859	rs12051559	A	T	100	PASS	AC=263;AF=0.052516;AN=5008;NS=2504;DP=14875;EAS_AF=0.2004;AMR_AF=0.0591;AFR_AF=0.0023;EUR_AF=0.007;SAS_AF=0.0102;AA=A|||;VT=SNP
17	12448036	rs60578341	C	T	100	PASS	AC=250;AF=0.0499201;AN=5008;NS=2504;DP=19003;EAS_AF=0.0129;AMR_AF=0.0346;AFR_AF=0.0325;EUR_AF=0.0596;SAS_AF=0.1125;AA=C|||;VT=SNP
17	12448334	rs7504018	G	A	100	PASS	AC=250;AF=0.0499201;AN=5008;NS=2504;DP=19549;EAS_AF=0.0129;AMR_AF=0.0346;AFR_AF=0.0325;EUR_AF=0.0596;SAS_AF=0.1125;AA=G|||;VT=SNP
17	12448559	rs74424994	G	T	100	PASS	AC=341;AF=0.0680911;AN=5008;NS=2504;DP=19184;EAS_AF=0.2004;AMR_AF=0.0648;AFR_AF=0.0575;EUR_AF=0.007;SAS_AF=0.0112;AA=G|||;VT=SNP
17	12448866	rs28623539	A	C	100	PASS	AC=313;AF=0.0625;AN=5008;NS=2504;DP=18546;EAS_AF=0.0754;AMR_AF=0.013;AFR_AF=0.1483;EUR_AF=0.002;SAS_AF=0.0307;AA=A|||;VT=SNP
17	12448948	rs2013875	A	T	100	PASS	AC=827;AF=0.165136;AN=5008;NS=2504;DP=17625;EAS_AF=0.2887;AMR_AF=0.1081;AFR_AF=0.1831;EUR_AF=0.0686;SAS_AF=0.1534;AA=T|||;VT=SNP
17	12449192	rs740854	A	G	100	PASS	AC=937;AF=0.187101;AN=5008;NS=2504;DP=19890;EAS_AF=0.2897;AMR_AF=0.111;AFR_AF=0.2632;EUR_AF=0.0696;SAS_AF=0.1534;AA=G|||;VT=SNP
17	12449293	rs740853	C	G	100	PASS	AC=250;AF=0.0499201;AN=5008;NS=2504;DP=19067;EAS_AF=0.0129;AMR_AF=0.0346;AFR_AF=0.0325;EUR_AF=0.0596;SAS_AF=0.1125;AA=C|||;VT=SNP
17	12449987	rs72809152	T	G	100	PASS	AC=237;AF=0.0473243;AN=5008;NS=2504;DP=18462;EAS_AF=0.0129;AMR_AF=0.0346;AFR_AF=0.0325;EUR_AF=0.0596;SAS_AF=0.0992;AA=T|||;VT=SNP
17	12450285	rs141621904	C	T	100	PASS	AC=237;AF=0.0473243;AN=5008;NS=2504;DP=16035;EAS_AF=0.0129;AMR_AF=0.0346;AFR_AF=0.0325;EUR_AF=0.0596;SAS_AF=0.0992;AA=C|||;VT=SNP
17	12450319	rs1986029	C	G	100	PASS	AC=264;AF=0.0527157;AN=5008;NS=2504;DP=16515;EAS_AF=0.2014;AMR_AF=0.0591;AFR_AF=0.0023;EUR_AF=0.007;SAS_AF=0.0102;AA=C|||;VT=SNP
17	12450992	rs9902200	G	C	100	PASS	AC=888;AF=0.177316;AN=5008;NS=2504;DP=18808;EAS_AF=0.2907;AMR_AF=0.111;AFR_AF=0.2352;EUR_AF=0.0686;SAS_AF=0.1411;AA=C|||;VT=SNP
17	12451066	rs55894957	G	T	100	PASS	AC=238;AF=0.047524;AN=5008;NS=2504;DP=20035;EAS_AF=0.0129;AMR_AF=0.036;AFR_AF=0.0325;EUR_AF=0.0596;SAS_AF=0.0992;AA=G|||;VT=SNP
17	12451354	rs10491189	A	G	100	PASS	AC=897;AF=0.179113;AN=5008;NS=2504;DP=19850;EAS_AF=0.2887;AMR_AF=0.111;AFR_AF=0.2352;EUR_AF=0.0696;SAS_AF=0.1513;AA=G|||;VT=SNP
17	12451737	rs59393114	G	A	100	PASS	AC=237;AF=0.0473243;AN=5008;NS=2504;DP=18100;EAS_AF=0.0129;AMR_AF=0.0346;AFR_AF=0.0325;EUR_AF=0.0596;SAS_AF=0.0992;AA=G|||;VT=SNP
17	12452326	rs61040170	A	G	100	PASS	AC=614;AF=0.122604;AN=5008;NS=2504;DP=19800;EAS_AF=0.2778;AMR_AF=0.0749;AFR_AF=0.1785;EUR_AF=0.0099;SAS_AF=0.0368;AA=G|||;VT=SNP
17	12453058	rs117182460	C	T	100	PASS	AC=62;AF=0.0123802;AN=5008;NS=2504;DP=20500;EAS_AF=0.0506;AMR_AF=0;AFR_AF=0;EUR_AF=0.008;SAS_AF=0.0031;AA=C|||;VT=SNP
17	12453454	rs28483045	G	A	100	PASS	AC=230;AF=0.0459265;AN=5008;NS=2504;DP=19471;EAS_AF=0.0744;AMR_AF=0.0072;AFR_AF=0.0908;EUR_AF=0.002;SAS_AF=0.0286;AA=G|||;VT=SNP
17	12453641	rs77684371	A	C	100	PASS	AC=274;AF=0.0547125;AN=5008;NS=2504;DP=17305;EAS_AF=0.2024;AMR_AF=0.062;AFR_AF=0.0083;EUR_AF=0.007;SAS_AF=0.0092;AA=A|||;VT=SNP
17	12453706	rs55672355	T	G	100	PASS	AC=286;AF=0.0571086;AN=5008;NS=2504;DP=18000;EAS_AF=0.0129;AMR_AF=0.0346;AFR_AF=0.0598;EUR_AF=0.0586;SAS_AF=0.1135;AA=G|||;VT=SNP
17	12453840	rs887487	A	G	100	PASS	AC=287;AF=0.0573083;AN=5008;NS=2504;DP=19356;EAS_AF=0.0139;AMR_AF=0.0346;AFR_AF=0.0598;EUR_AF=0.0586;SAS_AF=0.1135;AA=G|||;VT=SNP
17	12454365	rs78568419	C	G	100	PASS	AC=273;AF=0.0545128;AN=5008;NS=2504;DP=18477;EAS_AF=0.2113;AMR_AF=0.0605;AFR_AF=0.0023;EUR_AF=0.007;SAS_AF=0.0082;AA=C|||;VT=SNP
17	12454498	rs11868488	C	T	100	PASS	AC=568;AF=0.113419;AN=5008;NS=2504;DP=23099;EAS_AF=0.2242;AMR_AF=0.0965;AFR_AF=0.0681;EUR_AF=0.0656;SAS_AF=0.1217;AA=T|||;VT=SNP
17	12455025	rs1109311	A	G	100	PASS	AC=286;AF=0.0571086;AN=5008;NS=2504;DP=21111;EAS_AF=0.0129;AMR_AF=0.0346;AFR_AF=0.0598;EUR_AF=0.0586;SAS_AF=0.1135;AA=G|||;VT=SNP
17	12455617	rs72809154	A	G	100	PASS	AC=286;AF=0.0571086;AN=5008;NS=2504;DP=18984;EAS_AF=0.0129;AMR_AF=0.0346;AFR_AF=0.0598;EUR_AF=0.0586;SAS_AF=0.1135;AA=G|||;VT=SNP
17	12455672	rs72809156	T	G	100	PASS	AC=286;AF=0.0571086;AN=5008;NS=2504;DP=18560;EAS_AF=0.0129;AMR_AF=0.0346;AFR_AF=0.0598;EUR_AF=0.0586;SAS_AF=0.1135;AA=G|||;VT=SNP
17	12455692	rs72809157	A	G	100	PASS	AC=286;AF=0.0571086;AN=5008;NS=2504;DP=18512;EAS_AF=0.0129;AMR_AF=0.0346;AFR_AF=0.0598;EUR_AF=0.0586;SAS_AF=0.1135;AA=A|||;VT=SNP
17	12455851	rs72809158	C	T	100	PASS	AC=286;AF=0.0571086;AN=5008;NS=2504;DP=16899;EAS_AF=0.0129;AMR_AF=0.0346;AFR_AF=0.0598;EUR_AF=0.0586;SAS_AF=0.1135;AA=C|||;VT=SNP
17	12455913	rs9913594	G	C	100	PASS	AC=860;AF=0.171725;AN=5008;NS=2504;DP=15728;EAS_AF=0.2907;AMR_AF=0.1081;AFR_AF=0.2088;EUR_AF=0.0686;SAS_AF=0.1503;AA=C|||;VT=SNP
17	12455927	rs8076862	C	T	100	PASS	AC=4059;AF=0.810503;AN=5008;NS=2504;DP=15542;EAS_AF=0.9266;AMR_AF=0.8098;AFR_AF=0.7345;EUR_AF=0.7773;SAS_AF=0.8282;AA=T|||;VT=SNP
17	12455989	rs72809160	A	G	100	PASS	AC=286;AF=0.0571086;AN=5008;NS=2504;DP=16852;EAS_AF=0.0129;AMR_AF=0.0346;AFR_AF=0.0598;EUR_AF=0.0586;SAS_AF=0.1135;AA=A|||;VT=SNP
17	12456019	rs72809161	A	G	100	PASS	AC=286;AF=0.0571086;AN=5008;NS=2504;DP=16924;EAS_AF=0.0129;AMR_AF=0.0346;AFR_AF=0.0598;EUR_AF=0.0586;SAS_AF=0.1135;AA=A|||;VT=SNP
17	12456082	rs9891086	A	G	100	PASS	AC=230;AF=0.0459265;AN=5008;NS=2504;DP=18138;EAS_AF=0.0744;AMR_AF=0.0072;AFR_AF=0.0908;EUR_AF=0.002;SAS_AF=0.0286;AA=A|||;VT=SNP
17	12456159	rs2052102	G	A	100	PASS	AC=698;AF=0.139377;AN=5008;NS=2504;DP=17967;EAS_AF=0.0744;AMR_AF=0.1873;AFR_AF=0.0151;EUR_AF=0.3191;SAS_AF=0.1554;AA=G|||;VT=SNP
17	12456172	rs72809162	T	C	100	PASS	AC=286;AF=0.0571086;AN=5008;NS=2504;DP=18562;EAS_AF=0.0129;AMR_AF=0.0346;AFR_AF=0.0598;EUR_AF=0.0586;SAS_AF=0.1135;AA=T|||;VT=SNP
17	12456222	rs72809163	T	C	100	PASS	AC=286;AF=0.0571086;AN=5008;NS=2504;DP=17705;EAS_AF=0.0129;AMR_AF=0.0346;AFR_AF=0.0598;EUR_AF=0.0586;SAS_AF=0.1135;AA=C|||;VT=SNP
17	12456245	rs72809164	C	T	100	PASS	AC=286;AF=0.0571086;AN=5008;NS=2504;DP=17210;EAS_AF=0.0129;AMR_AF=0.0346;AFR_AF=0.0598;EUR_AF=0.0586;SAS_AF=0.1135;AA=T|||;VT=SNP
17	12456266	rs72809165	T	C	100	PASS	AC=286;AF=0.0571086;AN=5008;NS=2504;DP=16857;EAS_AF=0.0129;AMR_AF=0.0346;AFR_AF=0.0598;EUR_AF=0.0586;SAS_AF=0.1135;AA=T|||;VT=SNP
17	12456314	rs72809166	G	A	100	PASS	AC=302;AF=0.0603035;AN=5008;NS=2504;DP=17056;EAS_AF=0.0139;AMR_AF=0.0346;AFR_AF=0.0598;EUR_AF=0.0586;SAS_AF=0.1288;AA=g|||;VT=SNP
17	12456371	rs72809168	A	G	100	PASS	AC=286;AF=0.0571086;AN=5008;NS=2504;DP=16818;EAS_AF=0.0129;AMR_AF=0.0346;AFR_AF=0.0598;EUR_AF=0.0586;SAS_AF=0.1135;AA=A|||;VT=SNP
17	12456641	rs112451470	A	G	100	PASS	AC=286;AF=0.0571086;AN=5008;NS=2504;DP=16253;EAS_AF=0.0129;AMR_AF=0.0346;AFR_AF=0.0605;EUR_AF=0.0586;SAS_AF=0.1125;AA=A|||;VT=SNP
17	12456926	rs9893221	A	C	100	PASS	AC=231;AF=0.0461262;AN=5008;NS=2504;DP=18543;EAS_AF=0.0764;AMR_AF=0.0101;AFR_AF=0.0877;EUR_AF=0.002;SAS_AF=0.0297;AA=A|||;VT=SNP
17	12457050	rs72809169	A	G	100	PASS	AC=254;AF=0.0507188;AN=5008;NS=2504;DP=17060;EAS_AF=0.0129;AMR_AF=0.0303;AFR_AF=0.0598;EUR_AF=0.0388;SAS_AF=0.1043;AA=G|||;VT=SNP
17	12457067	rs72809170	G	C	100	PASS	AC=254;AF=0.0507188;AN=5008;NS=2504;DP=16760;EAS_AF=0.0129;AMR_AF=0.0303;AFR_AF=0.0598;EUR_AF=0.0388;SAS_AF=0.1043;AA=G|||;VT=SNP
17	12457079	rs72809171	G	A	100	PASS	AC=255;AF=0.0509185;AN=5008;NS=2504;DP=16977;EAS_AF=0.0129;AMR_AF=0.0303;AFR_AF=0.0598;EUR_AF=0.0388;SAS_AF=0.1053;AA=G|||;VT=SNP
17	12457129	rs72809172	A	C	100	PASS	AC=253;AF=0.0505192;AN=5008;NS=2504;DP=18335;EAS_AF=0.0129;AMR_AF=0.0303;AFR_AF=0.0582;EUR_AF=0.0388;SAS_AF=0.1053;AA=A|||;VT=SNP
17	12457132	rs72809173	A	C	100	PASS	AC=253;AF=0.0505192;AN=5008;NS=2504;DP=18522;EAS_AF=0.0129;AMR_AF=0.0303;AFR_AF=0.0582;EUR_AF=0.0388;SAS_AF=0.1053;AA=C|||;VT=SNP
17	12457271	rs72809174	G	A	100	PASS	AC=378;AF=0.0754792;AN=5008;NS=2504;DP=19459;EAS_AF=0.0129;AMR_AF=0.0389;AFR_AF=0.149;EUR_AF=0.0388;SAS_AF=0.1043;AA=A|||;VT=SNP
17	12457293	rs9900007	G	A	100	PASS	AC=153;AF=0.0305511;AN=5008;NS=2504;DP=18883;EAS_AF=0.0774;AMR_AF=0.0058;AFR_AF=0.031;EUR_AF=0.001;SAS_AF=0.0297;AA=G|||;VT=SNP
17	12457593	rs72809175	T	C	100	PASS	AC=231;AF=0.0461262;AN=5008;NS=2504;DP=18145;EAS_AF=0.0139;AMR_AF=0.0303;AFR_AF=0.0333;EUR_AF=0.0408;SAS_AF=0.1135;AA=T|||;VT=SNP
17	12458367	rs16946219	T	C	100	PASS	AC=673;AF=0.134385;AN=5008;NS=2504;DP=20266;EAS_AF=0.0893;AMR_AF=0.0533;AFR_AF=0.2731;EUR_AF=0.0427;SAS_AF=0.1452;AA=C|||;VT=SNP
17	12459633	rs61392671	C	T	100	PASS	AC=228;AF=0.0455272;AN=5008;NS=2504;DP=17960;EAS_AF=0.0139;AMR_AF=0.0288;AFR_AF=0.0333;EUR_AF=0.0408;SAS_AF=0.1115;AA=C|||;VT=SNP
17	12459656	rs12602282	A	G	100	PASS	AC=153;AF=0.0305511;AN=5008;NS=2504;DP=18004;EAS_AF=0.0754;AMR_AF=0.0058;AFR_AF=0.031;EUR_AF=0.001;SAS_AF=0.0317;AA=A|||;VT=SNP
17	12459944	rs10491188	A	G	100	PASS	AC=1015;AF=0.202676;AN=5008;NS=2504;DP=17933;EAS_AF=0.2688;AMR_AF=0.2464;AFR_AF=0.1513;EUR_AF=0.1779;SAS_AF=0.1984;AA=A|||;VT=SNP
17	12460129	rs72809176	A	G	100	PASS	AC=610;AF=0.121805;AN=5008;NS=2504;DP=18681;EAS_AF=0.0893;AMR_AF=0.049;AFR_AF=0.23;EUR_AF=0.0417;SAS_AF=0.1431;AA=G|||;VT=SNP
17	12460291	rs72809177	A	T	100	PASS	AC=830;AF=0.165735;AN=5008;NS=2504;DP=18761;EAS_AF=0.2708;AMR_AF=0.085;AFR_AF=0.2307;EUR_AF=0.0467;SAS_AF=0.1493;AA=T|||;VT=SNP
17	12461563	rs75550629	G	A	100	PASS	AC=219;AF=0.04373;AN=5008;NS=2504;DP=16687;EAS_AF=0.1806;AMR_AF=0.036;AFR_AF=0.0008;EUR_AF=0.005;SAS_AF=0.0061;AA=G|||;VT=SNP
17	12461900	rs117586703	C	T	100	PASS	AC=41;AF=0.0081869;AN=5008;NS=2504;DP=18115;EAS_AF=0.0397;AMR_AF=0;AFR_AF=0;EUR_AF=0;SAS_AF=0.001;AA=C|||;VT=SNP
17	12462037	rs9913289	A	C	100	PASS	AC=913;AF=0.182308;AN=5008;NS=2504;DP=18099;EAS_AF=0.2688;AMR_AF=0.085;AFR_AF=0.2927;EUR_AF=0.0477;SAS_AF=0.1513;AA=C|||;VT=SNP
17	12462085	rs9915155	T	G	100	PASS	AC=153;AF=0.0305511;AN=5008;NS=2504;DP=18469;EAS_AF=0.0754;AMR_AF=0.0058;AFR_AF=0.031;EUR_AF=0.001;SAS_AF=0.0317;AA=T|||;VT=SNP
17	12462110	rs12603865	C	G	100	PASS	AC=943;AF=0.188299;AN=5008;NS=2504;DP=16988;EAS_AF=0.2698;AMR_AF=0.0865;AFR_AF=0.3147;EUR_AF=0.0477;SAS_AF=0.1503;AA=C|||;VT=SNP
17	12462278	rs9913966	C	T	100	PASS	AC=153;AF=0.0305511;AN=5008;NS=2504;DP=12932;EAS_AF=0.0754;AMR_AF=0.0058;AFR_AF=0.031;EUR_AF=0.001;SAS_AF=0.0317;AA=C|||;VT=SNP
17	12462293	rs192526859	C	T	100	PASS	AC=69;AF=0.013778;AN=5008;NS=2504;DP=13302;EAS_AF=0.0685;AMR_AF=0;AFR_AF=0;EUR_AF=0;SAS_AF=0;AA=c|||;VT=SNP
17	12462495	rs9916267	T	C	100	PASS	AC=154;AF=0.0307508;AN=5008;NS=2504;DP=8615;EAS_AF=0.0754;AMR_AF=0.0058;AFR_AF=0.031;EUR_AF=0.001;SAS_AF=0.0327;AA=T|||;VT=SNP
17	12462803	rs28752293	A	G	100	PASS	AC=352;AF=0.0702875;AN=5008;NS=2504;DP=11086;EAS_AF=0.0754;AMR_AF=0.0187;AFR_AF=0.1747;EUR_AF=0.001;SAS_AF=0.0317;AA=G|||;VT=SNP
17	12462813	rs28863812	A	C	100	PASS	AC=922;AF=0.184105;AN=5008;NS=2504;DP=11601;EAS_AF=0.2738;AMR_AF=0.0937;AFR_AF=0.2927;EUR_AF=0.0497;SAS_AF=0.1472;AA=C|||;VT=SNP
17	12462959	rs28869522	G	T	100	PASS	AC=129;AF=0.0257588;AN=5008;NS=2504;DP=11947;EAS_AF=0.0754;AMR_AF=0.0058;AFR_AF=0.0129;EUR_AF=0.001;SAS_AF=0.0317;AA=G|||;VT=SNP
17	12463313	rs7223735	T	G	100	PASS	AC=918;AF=0.183307;AN=5008;NS=2504;DP=12048;EAS_AF=0.2728;AMR_AF=0.0951;AFR_AF=0.2897;EUR_AF=0.0497;SAS_AF=0.1472;AA=G|||;VT=SNP
17	12463588	rs9896637	T	G	100	PASS	AC=153;AF=0.0305511;AN=5008;NS=2504;DP=15481;EAS_AF=0.0754;AMR_AF=0.0058;AFR_AF=0.031;EUR_AF=0.001;SAS_AF=0.0317;AA=T|||;VT=SNP
17	12463724	rs7223268	C	T	100	PASS	AC=420;AF=0.0838658;AN=5008;NS=2504;DP=16254;EAS_AF=0.0139;AMR_AF=0.0504;AFR_AF=0.177;EUR_AF=0.0427;SAS_AF=0.0961;AA=C|||;VT=SNP
17	12464032	rs9901453	C	T	100	PASS	AC=146;AF=0.0291534;AN=5008;NS=2504;DP=17569;EAS_AF=0.0734;AMR_AF=0.0072;AFR_AF=0.0257;EUR_AF=0.002;SAS_AF=0.0317;AA=T|||;VT=SNP
17	12464656	rs72809181	A	C	100	PASS	AC=234;AF=0.0467252;AN=5008;NS=2504;DP=18431;EAS_AF=0.0139;AMR_AF=0.0375;AFR_AF=0.0333;EUR_AF=0.0427;SAS_AF=0.1094;AA=A|||;VT=SNP
17	12465273	rs12601683	A	G	100	PASS	AC=157;AF=0.0313498;AN=5008;NS=2504;DP=16134;EAS_AF=0.0754;AMR_AF=0.0072;AFR_AF=0.0318;EUR_AF=0.002;SAS_AF=0.0327;AA=A|||;VT=SNP
17	12465410	rs12601711	A	G	100	PASS	AC=157;AF=0.0313498;AN=5008;NS=2504;DP=15922;EAS_AF=0.0754;AMR_AF=0.0072;AFR_AF=0.0318;EUR_AF=0.002;SAS_AF=0.0327;AA=A|||;VT=SNP
17	12466145	rs9891349	T	G	100	PASS	AC=157;AF=0.0313498;AN=5008;NS=2504;DP=16442;EAS_AF=0.0754;AMR_AF=0.0072;AFR_AF=0.0318;EUR_AF=0.002;SAS_AF=0.0327;AA=T|||;VT=SNP
17	12466191	rs2322505	T	C	100	PASS	AC=434;AF=0.0866613;AN=5008;NS=2504;DP=16891;EAS_AF=0.0139;AMR_AF=0.0519;AFR_AF=0.177;EUR_AF=0.0427;SAS_AF=0.1094;AA=T|||;VT=SNP
17	12466610	rs77191529	C	T	100	PASS	AC=48;AF=0.00958466;AN=5008;NS=2504;DP=15891;EAS_AF=0.0258;AMR_AF=0.0231;AFR_AF=0.0015;EUR_AF=0.004;SAS_AF=0;AA=C|||;VT=SNP
17	12466915	rs75961628	G	A	100	PASS	AC=156;AF=0.0311502;AN=5008;NS=2504;DP=15876;EAS_AF=0.0754;AMR_AF=0.0058;AFR_AF=0.0318;EUR_AF=0.002;SAS_AF=0.0327;AA=A|||;VT=SNP
17	12467223	rs77913540	G	A	100	PASS	AC=156;AF=0.0311502;AN=5008;NS=2504;DP=17695;EAS_AF=0.0754;AMR_AF=0.0058;AFR_AF=0.0318;EUR_AF=0.002;SAS_AF=0.0327;AA=G|||;VT=SNP
17	12467288	rs80217730	G	A	100	PASS	AC=156;AF=0.0311502;AN=5008;NS=2504;DP=17560;EAS_AF=0.0754;AMR_AF=0.0058;AFR_AF=0.0318;EUR_AF=0.002;SAS_AF=0.0327;AA=A|||;VT=SNP
17	12467382	rs74579950	G	A	100	PASS	AC=320;AF=0.0638978;AN=5008;NS=2504;DP=17945;EAS_AF=0.0754;AMR_AF=0.0173;AFR_AF=0.1505;EUR_AF=0.001;SAS_AF=0.0327;AA=A|||;VT=SNP
17	12467464	rs74343308	A	T	100	PASS	AC=222;AF=0.0443291;AN=5008;NS=2504;DP=17465;EAS_AF=0.1835;AMR_AF=0.036;AFR_AF=0.0008;EUR_AF=0.005;SAS_AF=0.0061;AA=A|||;VT=SNP
17	12467569	rs79216768	A	G	100	PASS	AC=156;AF=0.0311502;AN=5008;NS=2504;DP=16681;EAS_AF=0.0754;AMR_AF=0.0058;AFR_AF=0.0318;EUR_AF=0.002;SAS_AF=0.0327;AA=a|||;VT=SNP
17	12467684	rs16946229	G	A	100	PASS	AC=156;AF=0.0311502;AN=5008;NS=2504;DP=16193;EAS_AF=0.0754;AMR_AF=0.0058;AFR_AF=0.0318;EUR_AF=0.002;SAS_AF=0.0327;AA=A|||;VT=SNP
17	12467809	rs16946230	A	C	100	PASS	AC=156;AF=0.0311502;AN=5008;NS=2504;DP=16947;EAS_AF=0.0754;AMR_AF=0.0058;AFR_AF=0.0318;EUR_AF=0.002;SAS_AF=0.0327;AA=A|||;VT=SNP
17	12467922	rs16946231	G	C	100	PASS	AC=156;AF=0.0311502;AN=5008;NS=2504;DP=17383;EAS_AF=0.0754;AMR_AF=0.0058;AFR_AF=0.0318;EUR_AF=0.002;SAS_AF=0.0327;AA=C|||;VT=SNP
17	12468003	rs28445444	G	A	100	PASS	AC=156;AF=0.0311502;AN=5008;NS=2504;DP=15497;EAS_AF=0.0754;AMR_AF=0.0058;AFR_AF=0.0318;EUR_AF=0.002;SAS_AF=0.0327;AA=G|||;VT=SNP
17	12468008	rs28366707	G	C	100	PASS	AC=156;AF=0.0311502;AN=5008;NS=2504;DP=15014;EAS_AF=0.0754;AMR_AF=0.0058;AFR_AF=0.0318;EUR_AF=0.002;SAS_AF=0.0327;AA=G|||;VT=SNP
17	12468095	rs7210683	A	G	100	PASS	AC=4031;AF=0.804912;AN=5008;NS=2504;DP=13754;EAS_AF=0.8611;AMR_AF=0.8372;AFR_AF=0.7277;EUR_AF=0.8062;SAS_AF=0.8272;AA=G|||;VT=SNP
17	12468141	rs28709636	G	A	100	PASS	AC=157;AF=0.0313498;AN=5008;NS=2504;DP=14771;EAS_AF=0.0764;AMR_AF=0.0058;AFR_AF=0.0318;EUR_AF=0.002;SAS_AF=0.0327;AA=G|||;VT=SNP
17	12468150	rs28495244	T	C	100	PASS	AC=157;AF=0.0313498;AN=5008;NS=2504;DP=14193;EAS_AF=0.0764;AMR_AF=0.0058;AFR_AF=0.0318;EUR_AF=0.002;SAS_AF=0.0327;AA=t|||;VT=SNP
17	12468158	rs28538084	C	T	100	PASS	AC=158;AF=0.0315495;AN=5008;NS=2504;DP=14101;EAS_AF=0.0764;AMR_AF=0.0058;AFR_AF=0.0318;EUR_AF=0.002;SAS_AF=0.0337;AA=C|||;VT=SNP
17	12468165	rs28458851	T	C	100	PASS	AC=157;AF=0.0313498;AN=5008;NS=2504;DP=13543;EAS_AF=0.0764;AMR_AF=0.0058;AFR_AF=0.0318;EUR_AF=0.002;SAS_AF=0.0327;AA=t|||;VT=SNP
17	12468520	rs28470740	C	T	100	PASS	AC=156;AF=0.0311502;AN=5008;NS=2504;DP=17708;EAS_AF=0.0754;AMR_AF=0.0058;AFR_AF=0.0318;EUR_AF=0.002;SAS_AF=0.0327;AA=T|||;VT=SNP
17	12468621	rs28368691	A	G	100	PASS	AC=155;AF=0.0309505;AN=5008;NS=2504;DP=19320;EAS_AF=0.0754;AMR_AF=0.0058;AFR_AF=0.0318;EUR_AF=0.002;SAS_AF=0.0317;AA=A|||;VT=SNP
17	12468793	rs7212228	G	A	100	PASS	AC=2176;AF=0.434505;AN=5008;NS=2504;DP=17876;EAS_AF=0.5377;AMR_AF=0.3516;AFR_AF=0.5507;EUR_AF=0.2326;SAS_AF=0.4376;AA=A|||;VT=SNP
17	12468825	rs77674635	A	G	100	PASS	AC=221;AF=0.0441294;AN=5008;NS=2504;DP=18505;EAS_AF=0.1825;AMR_AF=0.036;AFR_AF=0.0008;EUR_AF=0.005;SAS_AF=0.0061;AA=A|||;VT=SNP
17	12469654	rs237265	A	G	100	PASS	AC=4060;AF=0.810703;AN=5008;NS=2504;DP=19889;EAS_AF=0.9266;AMR_AF=0.8242;AFR_AF=0.7201;EUR_AF=0.7942;SAS_AF=0.8211;AA=G|||;VT=SNP
17	12469806	rs237267	G	A	100	PASS	AC=514;AF=0.102636;AN=5008;NS=2504;DP=16657;EAS_AF=0.253;AMR_AF=0.0432;AFR_AF=0.143;EUR_AF=0.006;SAS_AF=0.0348;AA=A|||;VT=SNP
17	12469830	rs1903296	G	A	100	PASS	AC=2225;AF=0.444289;AN=5008;NS=2504;DP=16382;EAS_AF=0.5784;AMR_AF=0.5317;AFR_AF=0.1399;EUR_AF=0.5924;SAS_AF=0.5031;AA=a|||;VT=SNP
17	12470384	rs10459904	A	G	100	PASS	AC=216;AF=0.043131;AN=5008;NS=2504;DP=19634;EAS_AF=0.1766;AMR_AF=0.0375;AFR_AF=0.0008;EUR_AF=0.005;SAS_AF=0.0061;AA=A|||;VT=SNP
17	12470863	rs60778832	C	G	100	PASS	AC=865;AF=0.172724;AN=5008;NS=2504;DP=17508;EAS_AF=0.2768;AMR_AF=0.2291;AFR_AF=0.0575;EUR_AF=0.168;SAS_AF=0.1861;AA=C|||;VT=SNP
17	12471200	rs79156723	G	A	100	PASS	AC=258;AF=0.0515176;AN=5008;NS=2504;DP=17791;EAS_AF=0.1716;AMR_AF=0.0375;AFR_AF=0.0356;EUR_AF=0.006;SAS_AF=0.0061;AA=a|||;VT=SNP
17	12471843	rs11078077	T	C	100	PASS	AC=3959;AF=0.790535;AN=5008;NS=2504;DP=19181;EAS_AF=0.9177;AMR_AF=0.83;AFR_AF=0.6528;EUR_AF=0.7873;SAS_AF=0.8211;AA=C|||;VT=SNP
17	12471886	rs11078078	A	G	100	PASS	AC=2589;AF=0.516973;AN=5008;NS=2504;DP=19500;EAS_AF=0.6349;AMR_AF=0.5576;AFR_AF=0.3336;EUR_AF=0.6034;SAS_AF=0.5256;AA=G|||;VT=SNP
17	12472726	rs67324548	C	G	100	PASS	AC=1476;AF=0.294728;AN=5008;NS=2504;DP=19327;EAS_AF=0.4514;AMR_AF=0.2954;AFR_AF=0.2912;EUR_AF=0.1968;SAS_AF=0.2382;AA=G|||;VT=SNP
17	12473060	rs73291076	T	C	100	PASS	AC=1210;AF=0.241613;AN=5008;NS=2504;DP=16753;EAS_AF=0.4573;AMR_AF=0.2622;AFR_AF=0.1641;EUR_AF=0.167;SAS_AF=0.1861;AA=T|||;VT=SNP
17	12473218	rs16946241	G	A	100	PASS	AC=1199;AF=0.239417;AN=5008;NS=2504;DP=19113;EAS_AF=0.4544;AMR_AF=0.2622;AFR_AF=0.1596;EUR_AF=0.166;SAS_AF=0.1851;AA=A|||;VT=SNP
17	12473309	rs4791503	T	C	100	PASS	AC=1725;AF=0.344449;AN=5008;NS=2504;DP=20015;EAS_AF=0.5169;AMR_AF=0.2997;AFR_AF=0.4039;EUR_AF=0.1978;SAS_AF=0.2689;AA=C|||;VT=SNP
17	12473371	rs16946248	C	T	100	PASS	AC=1209;AF=0.241414;AN=5008;NS=2504;DP=19715;EAS_AF=0.4573;AMR_AF=0.2622;AFR_AF=0.1641;EUR_AF=0.166;SAS_AF=0.1861;AA=T|||;VT=SNP
17	12473392	rs16946251	A	G	100	PASS	AC=1212;AF=0.242013;AN=5008;NS=2504;DP=19859;EAS_AF=0.4573;AMR_AF=0.2622;AFR_AF=0.1641;EUR_AF=0.168;SAS_AF=0.1871;AA=G|||;VT=SNP
17	12473502	rs67976356	C	G	100	PASS	AC=1211;AF=0.241813;AN=5008;NS=2504;DP=18249;EAS_AF=0.4573;AMR_AF=0.2622;AFR_AF=0.1649;EUR_AF=0.167;SAS_AF=0.1861;AA=C|||;VT=SNP
17	12473518	rs72809189	T	C	100	PASS	AC=1212;AF=0.242013;AN=5008;NS=2504;DP=17791;EAS_AF=0.4573;AMR_AF=0.2622;AFR_AF=0.1649;EUR_AF=0.167;SAS_AF=0.1871;AA=T|||;VT=SNP
17	12473954	rs112145852	G	A	100	PASS	AC=9;AF=0.00179712;AN=5008;NS=2504;DP=14379;EAS_AF=0.0089;AMR_AF=0;AFR_AF=0;EUR_AF=0;SAS_AF=0;AA=G|||;VT=SNP
17	12474027	rs9910395	A	G	100	PASS	AC=1729;AF=0.345248;AN=5008;NS=2504;DP=12364;EAS_AF=0.5159;AMR_AF=0.3012;AFR_AF=0.4047;EUR_AF=0.1988;SAS_AF=0.271;AA=G|||;VT=SNP
17	12474041	rs11658075	C	T	100	PASS	AC=1728;AF=0.345048;AN=5008;NS=2504;DP=12317;EAS_AF=0.3264;AMR_AF=0.4784;AFR_AF=0.0749;EUR_AF=0.5417;SAS_AF=0.4325;AA=C|||;VT=SNP
17	12474054	rs113278855	G	A	100	PASS	AC=1210;AF=0.241613;AN=5008;NS=2504;DP=12413;EAS_AF=0.4563;AMR_AF=0.2637;AFR_AF=0.1649;EUR_AF=0.167;SAS_AF=0.1851;AA=G|||;VT=SNP
17	12474137	rs12603670	C	T	100	PASS	AC=101;AF=0.0201677;AN=5008;NS=2504;DP=12911;EAS_AF=0.0595;AMR_AF=0.0072;AFR_AF=0.003;EUR_AF=0.002;SAS_AF=0.0307;AA=c|||;VT=SNP
17	12474292	rs12603676	A	G	100	PASS	AC=138;AF=0.0275559;AN=5008;NS=2504;DP=17496;EAS_AF=0.0595;AMR_AF=0.0101;AFR_AF=0.0295;EUR_AF=0.002;SAS_AF=0.0307;AA=a|||;VT=SNP
17	12474675	rs11078079	A	G	100	PASS	AC=1437;AF=0.286941;AN=5008;NS=2504;DP=14730;EAS_AF=0.4573;AMR_AF=0.2723;AFR_AF=0.3238;EUR_AF=0.173;SAS_AF=0.1892;AA=G|||;VT=SNP
17	12474684	rs117654863	A	G	100	PASS	AC=109;AF=0.0217652;AN=5008;NS=2504;DP=14653;EAS_AF=0.002;AMR_AF=0.0216;AFR_AF=0.0008;EUR_AF=0.0666;SAS_AF=0.0245;AA=A|||;VT=SNP
17	12474802	rs66495449	A	G	100	PASS	AC=1436;AF=0.286741;AN=5008;NS=2504;DP=14696;EAS_AF=0.4573;AMR_AF=0.2723;AFR_AF=0.3238;EUR_AF=0.172;SAS_AF=0.1892;AA=G|||;VT=SNP
17	12475097	rs67055462	C	T	100	PASS	AC=1225;AF=0.244609;AN=5008;NS=2504;DP=17138;EAS_AF=0.4573;AMR_AF=0.2709;AFR_AF=0.1725;EUR_AF=0.172;SAS_AF=0.1789;AA=C|||;VT=SNP
17	12475362	rs73291088	C	T	100	PASS	AC=791;AF=0.157947;AN=5008;NS=2504;DP=17737;EAS_AF=0.3671;AMR_AF=0.1138;AFR_AF=0.1929;EUR_AF=0.0577;SAS_AF=0.0297;AA=C|||;VT=SNP
17	12475390	rs79009619	G	T	100	PASS	AC=792;AF=0.158147;AN=5008;NS=2504;DP=17906;EAS_AF=0.3671;AMR_AF=0.1138;AFR_AF=0.1929;EUR_AF=0.0577;SAS_AF=0.0307;AA=G|||;VT=SNP
17	12476227	rs9899110	C	T	100	PASS	AC=4006;AF=0.79992;AN=5008;NS=2504;DP=16025;EAS_AF=0.9276;AMR_AF=0.8458;AFR_AF=0.6498;EUR_AF=0.7783;SAS_AF=0.8609;AA=T|||;VT=SNP
17	12476829	rs73977929	A	G	100	PASS	AC=545;AF=0.108826;AN=5008;NS=2504;DP=16082;EAS_AF=0.0704;AMR_AF=0.0476;AFR_AF=0.2413;EUR_AF=0.0169;SAS_AF=0.1074;AA=A|||;VT=SNP
17	12477036	rs11078080	A	C	100	PASS	AC=1760;AF=0.351438;AN=5008;NS=2504;DP=15941;EAS_AF=0.3373;AMR_AF=0.4827;AFR_AF=0.0749;EUR_AF=0.5596;SAS_AF=0.4325;AA=A|||;VT=SNP
17	12477288	rs9635682	T	C	100	PASS	AC=1436;AF=0.286741;AN=5008;NS=2504;DP=14926;EAS_AF=0.4603;AMR_AF=0.2651;AFR_AF=0.3215;EUR_AF=0.174;SAS_AF=0.1922;AA=C|||;VT=SNP
17	12477301	rs9635683	G	T	100	PASS	AC=1429;AF=0.285343;AN=5008;NS=2504;DP=14887;EAS_AF=0.4603;AMR_AF=0.2651;AFR_AF=0.3185;EUR_AF=0.174;SAS_AF=0.1892;AA=G|||;VT=SNP
17	12477403	rs9635684	T	C	100	PASS	AC=220;AF=0.0439297;AN=5008;NS=2504;DP=13935;EAS_AF=0.1796;AMR_AF=0.0389;AFR_AF=0.0008;EUR_AF=0.005;SAS_AF=0.0061;AA=T|||;VT=SNP
17	12477433	rs12450765	A	T	100	PASS	AC=719;AF=0.14357;AN=5008;NS=2504;DP=13908;EAS_AF=0.1865;AMR_AF=0.0706;AFR_AF=0.3071;EUR_AF=0.0527;SAS_AF=0.0235;AA=A|||;VT=SNP
17	12477573	rs12450832	G	A	100	PASS	AC=885;AF=0.176717;AN=5008;NS=2504;DP=14537;EAS_AF=0.2798;AMR_AF=0.2262;AFR_AF=0.0719;EUR_AF=0.168;SAS_AF=0.1861;AA=G|||;VT=SNP
17	12477729	rs8070913	T	G	100	PASS	AC=1443;AF=0.288139;AN=5008;NS=2504;DP=13529;EAS_AF=0.4613;AMR_AF=0.2723;AFR_AF=0.3222;EUR_AF=0.174;SAS_AF=0.1922;AA=T|||;VT=SNP
17	12477946	rs8073590	A	G	100	PASS	AC=1443;AF=0.288139;AN=5008;NS=2504;DP=16101;EAS_AF=0.4613;AMR_AF=0.2723;AFR_AF=0.3222;EUR_AF=0.174;SAS_AF=0.1922;AA=G|||;VT=SNP
17	12478046	rs8074135	G	A	100	PASS	AC=1207;AF=0.241014;AN=5008;NS=2504;DP=16270;EAS_AF=0.2798;AMR_AF=0.232;AFR_AF=0.3185;EUR_AF=0.163;SAS_AF=0.183;AA=G|||;VT=SNP
17	12478520	rs9635685	G	C	100	PASS	AC=794;AF=0.158546;AN=5008;NS=2504;DP=14371;EAS_AF=0.3661;AMR_AF=0.1138;AFR_AF=0.1959;EUR_AF=0.0577;SAS_AF=0.0297;AA=C|||;VT=SNP
17	12479532	rs147548952	A	G	100	PASS	AC=89;AF=0.0177716;AN=5008;NS=2504;DP=11983;EAS_AF=0.0377;AMR_AF=0.0014;AFR_AF=0;EUR_AF=0.006;SAS_AF=0.045;AA=A|||;VT=SNP
17	12479653	rs73291099	A	G	100	PASS	AC=1429;AF=0.285343;AN=5008;NS=2504;DP=15021;EAS_AF=0.4603;AMR_AF=0.2651;AFR_AF=0.3222;EUR_AF=0.168;SAS_AF=0.1902;AA=G|||;VT=SNP
17	12480037	rs73977930	G	A	100	PASS	AC=233;AF=0.0465256;AN=5008;NS=2504;DP=19311;EAS_AF=0.0704;AMR_AF=0.0231;AFR_AF=0.0174;EUR_AF=0.0219;SAS_AF=0.1033;AA=G|||;VT=SNP
17	12480934	rs11867280	C	T	100	PASS	AC=415;AF=0.0828674;AN=5008;NS=2504;DP=15368;EAS_AF=0.1865;AMR_AF=0.0663;AFR_AF=0.0794;EUR_AF=0.0527;SAS_AF=0.0235;AA=C|||;VT=SNP
17	12481539	rs12945974	A	G	100	PASS	AC=1758;AF=0.351038;AN=5008;NS=2504;DP=16269;EAS_AF=0.3373;AMR_AF=0.4741;AFR_AF=0.0741;EUR_AF=0.5596;SAS_AF=0.4376;AA=A|||;VT=SNP
17	12481572	rs148905289	C	T	100	PASS	AC=70;AF=0.0139776;AN=5008;NS=2504;DP=16412;EAS_AF=0.0159;AMR_AF=0.0778;AFR_AF=0;EUR_AF=0;SAS_AF=0;AA=C|||;VT=SNP
17	12482060	rs62063984	C	T	100	PASS	AC=148;AF=0.0295527;AN=5008;NS=2504;DP=14984;EAS_AF=0.002;AMR_AF=0.072;AFR_AF=0.003;EUR_AF=0.0825;SAS_AF=0.0092;AA=C|||;VT=SNP
17	12482530	rs4792263	G	A	100	PASS	AC=1741;AF=0.347644;AN=5008;NS=2504;DP=19475;EAS_AF=0.3323;AMR_AF=0.4712;AFR_AF=0.0741;EUR_AF=0.5557;SAS_AF=0.4315;AA=G|||;VT=SNP
17	12482543	rs4792264	A	G	100	PASS	AC=1751;AF=0.349641;AN=5008;NS=2504;DP=19406;EAS_AF=0.3363;AMR_AF=0.4712;AFR_AF=0.0749;EUR_AF=0.5577;SAS_AF=0.4346;AA=A|||;VT=SNP
17	12482587	rs12450651	G	A	100	PASS	AC=351;AF=0.0700879;AN=5008;NS=2504;DP=19419;EAS_AF=0.1865;AMR_AF=0.0692;AFR_AF=0.0303;EUR_AF=0.0517;SAS_AF=0.0235;AA=G|||;VT=SNP
17	12483119	rs75315217	G	C	100	PASS	AC=219;AF=0.04373;AN=5008;NS=2504;DP=19806;EAS_AF=0.1786;AMR_AF=0.0389;AFR_AF=0.0008;EUR_AF=0.005;SAS_AF=0.0061;AA=G|||;VT=SNP
17	12483262	rs72809192	T	G	100	PASS	AC=599;AF=0.119609;AN=5008;NS=2504;DP=18403;EAS_AF=0.1062;AMR_AF=0.1787;AFR_AF=0.0144;EUR_AF=0.1312;SAS_AF=0.2219;AA=T|||;VT=SNP
17	12483893	rs28627390	T	C	100	PASS	AC=94;AF=0.01877;AN=5008;NS=2504;DP=16569;EAS_AF=0.0615;AMR_AF=0.0043;AFR_AF=0.0023;EUR_AF=0.001;SAS_AF=0.0256;AA=T|||;VT=SNP
17	12484018	rs56836705	C	T	100	PASS	AC=929;AF=0.185503;AN=5008;NS=2504;DP=17777;EAS_AF=0.3651;AMR_AF=0.111;AFR_AF=0.3003;EUR_AF=0.0577;SAS_AF=0.0297;AA=T|||;VT=SNP
17	12484069	rs74710749	G	A	100	PASS	AC=231;AF=0.0461262;AN=5008;NS=2504;DP=18942;EAS_AF=0.1776;AMR_AF=0.0389;AFR_AF=0.0008;EUR_AF=0.005;SAS_AF=0.0194;AA=G|||;VT=SNP
17	12485205	rs12952056	T	C	100	PASS	AC=86;AF=0.0171725;AN=5008;NS=2504;DP=19179;EAS_AF=0.0595;AMR_AF=0;AFR_AF=0;EUR_AF=0;SAS_AF=0.0266;AA=T|||;VT=SNP
17	12485296	rs11870642	A	G	100	PASS	AC=3990;AF=0.796725;AN=5008;NS=2504;DP=20461;EAS_AF=0.9653;AMR_AF=0.8141;AFR_AF=0.6241;EUR_AF=0.7873;SAS_AF=0.8538;AA=G|||;VT=SNP
17	12485612	rs76810816	A	G	100	PASS	AC=147;AF=0.029353;AN=5008;NS=2504;DP=20357;EAS_AF=0.0635;AMR_AF=0.0187;AFR_AF=0.0144;EUR_AF=0.0229;SAS_AF=0.0286;AA=A|||;VT=SNP
17	12486656	rs60573332	A	G	100	PASS	AC=1657;AF=0.330871;AN=5008;NS=2504;DP=17741;EAS_AF=0.4921;AMR_AF=0.2867;AFR_AF=0.4002;EUR_AF=0.169;SAS_AF=0.2689;AA=A|||;VT=SNP
17	12488114	rs12150051	C	A	100	PASS	AC=1866;AF=0.372604;AN=5008;NS=2504;DP=19600;EAS_AF=0.3413;AMR_AF=0.4971;AFR_AF=0.0749;EUR_AF=0.5835;SAS_AF=0.502;AA=C|||;VT=SNP
17	12488317	rs16946253	A	T	100	PASS	AC=578;AF=0.115415;AN=5008;NS=2504;DP=19954;EAS_AF=0.2133;AMR_AF=0.0591;AFR_AF=0.1936;EUR_AF=0.0189;SAS_AF=0.0481;AA=A|||;VT=SNP
17	12488938	rs1519253	G	C	100	PASS	AC=2019;AF=0.403155;AN=5008;NS=2504;DP=18876;EAS_AF=0.4077;AMR_AF=0.5014;AFR_AF=0.115;EUR_AF=0.5765;SAS_AF=0.5399;AA=G|||;VT=SNP
17	12490108	rs9897731	A	G	100	PASS	AC=1760;AF=0.351438;AN=5008;NS=2504;DP=14123;EAS_AF=0.5496;AMR_AF=0.2939;AFR_AF=0.4009;EUR_AF=0.1809;SAS_AF=0.2965;AA=G|||;VT=SNP
17	12490233	rs74877355	T	C	100	PASS	AC=688;AF=0.13738;AN=5008;NS=2504;DP=15528;EAS_AF=0.2609;AMR_AF=0.2118;AFR_AF=0.0068;EUR_AF=0.0825;SAS_AF=0.1902;AA=T|||;VT=SNP
17	12490351	rs117510821	C	T	100	PASS	AC=147;AF=0.029353;AN=5008;NS=2504;DP=13516;EAS_AF=0.0357;AMR_AF=0.0058;AFR_AF=0.0469;EUR_AF=0.006;SAS_AF=0.0399;AA=C|||;VT=SNP
17	12490370	rs145872111	G	A	100	PASS	AC=40;AF=0.00798722;AN=5008;NS=2504;DP=13720;EAS_AF=0.0099;AMR_AF=0.0187;AFR_AF=0.0008;EUR_AF=0.0129;SAS_AF=0.0031;AA=G|||;VT=SNP
17	12490389	rs138533829	A	C	100	PASS	AC=40;AF=0.00798722;AN=5008;NS=2504;DP=14339;EAS_AF=0.0099;AMR_AF=0.0187;AFR_AF=0.0008;EUR_AF=0.0129;SAS_AF=0.0031;AA=A|||;VT=SNP
17	12491379	rs75569170	A	G	100	PASS	AC=102;AF=0.0203674;AN=5008;NS=2504;DP=19008;EAS_AF=0.0585;AMR_AF=0.0043;AFR_AF=0.0076;EUR_AF=0.001;SAS_AF=0.0297;AA=A|||;VT=SNP
17	12491909	rs11871262	G	A	100	PASS	AC=935;AF=0.186701;AN=5008;NS=2504;DP=21561;EAS_AF=0.2113;AMR_AF=0.0893;AFR_AF=0.3843;EUR_AF=0.0507;SAS_AF=0.1033;AA=A|||;VT=SNP
17	12492340	rs73292969	G	C	100	PASS	AC=740;AF=0.147764;AN=5008;NS=2504;DP=22014;EAS_AF=0.2123;AMR_AF=0.062;AFR_AF=0.3147;EUR_AF=0.0199;SAS_AF=0.0481;AA=G|||;VT=SNP
17	12492780	rs56184311	C	T	100	PASS	AC=1068;AF=0.213259;AN=5008;NS=2504;DP=19266;EAS_AF=0.3036;AMR_AF=0.2161;AFR_AF=0.2057;EUR_AF=0.1352;SAS_AF=0.2086;AA=C|||;VT=SNP
17	12492835	rs115884725	G	A	100	PASS	AC=140;AF=0.0279553;AN=5008;NS=2504;DP=17864;EAS_AF=0.0615;AMR_AF=0.0202;AFR_AF=0.0144;EUR_AF=0.0159;SAS_AF=0.0297;AA=G|||;VT=SNP
17	12493387	rs145825014	C	T	100	PASS	AC=98;AF=0.0195687;AN=5008;NS=2504;DP=15262;EAS_AF=0.0585;AMR_AF=0.0043;AFR_AF=0.0061;EUR_AF=0.001;SAS_AF=0.0276;AA=C|||;VT=SNP
17	12493560	rs66817166	T	G	100	PASS	AC=992;AF=0.198083;AN=5008;NS=2504;DP=20293;EAS_AF=0.3056;AMR_AF=0.2089;AFR_AF=0.1513;EUR_AF=0.1352;SAS_AF=0.2076;AA=T|||;VT=SNP
17	12494132	rs76234158	G	A	100	PASS	AC=229;AF=0.0457268;AN=5008;NS=2504;DP=21769;EAS_AF=0.1855;AMR_AF=0.0389;AFR_AF=0.0008;EUR_AF=0.008;SAS_AF=0.0061;AA=G|||;VT=SNP
17	12495124	rs61394075	G	A	100	PASS	AC=934;AF=0.186502;AN=5008;NS=2504;DP=17039;EAS_AF=0.2113;AMR_AF=0.0893;AFR_AF=0.382;EUR_AF=0.0507;SAS_AF=0.1053;AA=a|||;VT=SNP
17	12495199	rs11653182	A	G	100	PASS	AC=1836;AF=0.366613;AN=5008;NS=2504;DP=14387;EAS_AF=0.3393;AMR_AF=0.4813;AFR_AF=0.0756;EUR_AF=0.5567;SAS_AF=0.5112;AA=a|||;VT=SNP
17	12496423	rs72479742	A	G	100	PASS	AC=229;AF=0.0457268;AN=5008;NS=2504;DP=14868;EAS_AF=0.1855;AMR_AF=0.0389;AFR_AF=0.0008;EUR_AF=0.008;SAS_AF=0.0061;AA=A|||;VT=SNP
17	12497838	rs116886566	T	C	100	PASS	AC=25;AF=0.00499201;AN=5008;NS=2504;DP=12983;EAS_AF=0.0208;AMR_AF=0;AFR_AF=0;EUR_AF=0.004;SAS_AF=0;AA=T|||;VT=SNP
17	12497950	rs4643363	T	A	100	PASS	AC=2664;AF=0.531949;AN=5008;NS=2504;DP=13059;EAS_AF=0.5615;AMR_AF=0.5533;AFR_AF=0.4145;EUR_AF=0.5954;SAS_AF=0.5798;AA=A|||;VT=SNP
17	12498319	rs4054988	T	G	100	PASS	AC=2739;AF=0.546925;AN=5008;NS=2504;DP=16030;EAS_AF=0.5635;AMR_AF=0.562;AFR_AF=0.4607;EUR_AF=0.6004;SAS_AF=0.5808;AA=T|||;VT=SNP
17	12498400	rs78866673	G	A	100	PASS	AC=225;AF=0.0449281;AN=5008;NS=2504;DP=16287;EAS_AF=0.1766;AMR_AF=0.0418;AFR_AF=0.0008;EUR_AF=0.0099;SAS_AF=0.0072;AA=G|||;VT=SNP
17	12499436	rs11868139	G	A	100	PASS	AC=2624;AF=0.523962;AN=5008;NS=2504;DP=14670;EAS_AF=0.5615;AMR_AF=0.5562;AFR_AF=0.3835;EUR_AF=0.5924;SAS_AF=0.5818;AA=G|||;VT=SNP
17	12499464	rs11868093	C	T	100	PASS	AC=2624;AF=0.523962;AN=5008;NS=2504;DP=15369;EAS_AF=0.5615;AMR_AF=0.5562;AFR_AF=0.3835;EUR_AF=0.5924;SAS_AF=0.5818;AA=C|||;VT=SNP
17	12500137	rs12941259	G	T	100	PASS	AC=2618;AF=0.522764;AN=5008;NS=2504;DP=17309;EAS_AF=0.5625;AMR_AF=0.5562;AFR_AF=0.3828;EUR_AF=0.5895;SAS_AF=0.5787;AA=G|||;VT=SNP
17	12500658	rs758186	C	T	100	PASS	AC=3246;AF=0.648163;AN=5008;NS=2504;DP=15351;EAS_AF=0.881;AMR_AF=0.6196;AFR_AF=0.5061;EUR_AF=0.6173;SAS_AF=0.6524;AA=T|||;VT=SNP
17	12501600	rs12600378	T	C	100	PASS	AC=121;AF=0.0241613;AN=5008;NS=2504;DP=15904;EAS_AF=0.0645;AMR_AF=0.0014;AFR_AF=0.0166;EUR_AF=0;SAS_AF=0.0337;AA=t|||;VT=SNP
17	12501752	rs12602078	A	C	100	PASS	AC=121;AF=0.0241613;AN=5008;NS=2504;DP=15255;EAS_AF=0.0645;AMR_AF=0.0014;AFR_AF=0.0166;EUR_AF=0;SAS_AF=0.0337;AA=A|||;VT=SNP
17	12501776	rs12051719	A	T	100	PASS	AC=226;AF=0.0451278;AN=5008;NS=2504;DP=15353;EAS_AF=0.1776;AMR_AF=0.0418;AFR_AF=0.0008;EUR_AF=0.0099;SAS_AF=0.0072;AA=A|||;VT=SNP
17	12502672	rs12452207	A	G	100	PASS	AC=1957;AF=0.390775;AN=5008;NS=2504;DP=18739;EAS_AF=0.3522;AMR_AF=0.5;AFR_AF=0.1097;EUR_AF=0.5795;SAS_AF=0.5389;AA=A|||;VT=SNP
17	12502708	rs12452223	A	G	100	PASS	AC=3108;AF=0.620607;AN=5008;NS=2504;DP=19220;EAS_AF=0.6597;AMR_AF=0.7075;AFR_AF=0.4002;EUR_AF=0.6998;SAS_AF=0.7352;AA=A|||;VT=SNP
17	12503764	rs112950819	T	C	100	PASS	AC=173;AF=0.0345447;AN=5008;NS=2504;DP=17422;EAS_AF=0.0615;AMR_AF=0.0159;AFR_AF=0.0363;EUR_AF=0.0229;SAS_AF=0.0297;AA=T|||;VT=SNP
17	12503944	rs758188	G	T	100	PASS	AC=3080;AF=0.615016;AN=5008;NS=2504;DP=19988;EAS_AF=0.6488;AMR_AF=0.7075;AFR_AF=0.3964;EUR_AF=0.6899;SAS_AF=0.7331;AA=G|||;VT=SNP
17	12504462	rs1878990	A	C	100	PASS	AC=2925;AF=0.584065;AN=5008;NS=2504;DP=11948;EAS_AF=0.6488;AMR_AF=0.7032;AFR_AF=0.2821;EUR_AF=0.6889;SAS_AF=0.7331;AA=A|||;VT=SNP
17	12504611	rs4054990	T	C	100	PASS	AC=2928;AF=0.584665;AN=5008;NS=2504;DP=15167;EAS_AF=0.6508;AMR_AF=0.7032;AFR_AF=0.2821;EUR_AF=0.6899;SAS_AF=0.7331;AA=T|||;VT=SNP
17	12505338	rs79048111	C	T	100	PASS	AC=331;AF=0.0660942;AN=5008;NS=2504;DP=16872;EAS_AF=0.126;AMR_AF=0.0216;AFR_AF=0.0832;EUR_AF=0.0169;SAS_AF=0.0634;AA=C|||;VT=SNP
17	12506634	rs9901432	T	C	100	PASS	AC=3331;AF=0.665136;AN=5008;NS=2504;DP=15845;EAS_AF=0.8839;AMR_AF=0.6297;AFR_AF=0.5469;EUR_AF=0.6372;SAS_AF=0.6534;AA=C|||;VT=SNP
17	12506916	rs9902133	T	G	100	PASS	AC=2774;AF=0.553914;AN=5008;NS=2504;DP=18521;EAS_AF=0.5784;AMR_AF=0.5663;AFR_AF=0.4697;EUR_AF=0.6024;SAS_AF=0.5838;AA=G|||;VT=SNP
17	12508016	rs12601969	G	T	100	PASS	AC=2758;AF=0.550719;AN=5008;NS=2504;DP=15677;EAS_AF=0.5784;AMR_AF=0.5663;AFR_AF=0.4561;EUR_AF=0.6034;SAS_AF=0.5849;AA=G|||;VT=SNP
17	12508683	rs1914904	G	A	100	PASS	AC=2496;AF=0.498403;AN=5008;NS=2504;DP=17151;EAS_AF=0.4058;AMR_AF=0.5375;AFR_AF=0.41;EUR_AF=0.6024;SAS_AF=0.5787;AA=G|||;VT=SNP
17	12510584	rs144111637	G	T	100	PASS	AC=209;AF=0.0417332;AN=5008;NS=2504;DP=11517;EAS_AF=0.1607;AMR_AF=0.0331;AFR_AF=0.0091;EUR_AF=0.007;SAS_AF=0.0051;AA=G|||;VT=SNP
17	12510729	rs1961550	A	G	100	PASS	AC=2615;AF=0.522165;AN=5008;NS=2504;DP=14134;EAS_AF=0.4196;AMR_AF=0.5418;AFR_AF=0.4856;EUR_AF=0.6044;SAS_AF=0.5787;AA=G|||;VT=SNP
17	12510744	rs1961549	G	A	100	PASS	AC=2536;AF=0.50639;AN=5008;NS=2504;DP=14919;EAS_AF=0.4097;AMR_AF=0.5389;AFR_AF=0.4387;EUR_AF=0.6014;SAS_AF=0.5767;AA=G|||;VT=SNP
17	12510838	rs1074724	T	G	100	PASS	AC=3350;AF=0.66893;AN=5008;NS=2504;DP=18945;EAS_AF=0.876;AMR_AF=0.6282;AFR_AF=0.5688;EUR_AF=0.6362;SAS_AF=0.6534;AA=G|||;VT=SNP
17	12511054	rs7224880	T	C	100	PASS	AC=2538;AF=0.506789;AN=5008;NS=2504;DP=20582;EAS_AF=0.4087;AMR_AF=0.5375;AFR_AF=0.4395;EUR_AF=0.6044;SAS_AF=0.5767;AA=T|||;VT=SNP
17	12511316	rs1074719	A	C	100	PASS	AC=231;AF=0.0461262;AN=5008;NS=2504;DP=21193;EAS_AF=0.1835;AMR_AF=0.0403;AFR_AF=0.0008;EUR_AF=0.0099;SAS_AF=0.0072;AA=A|||;VT=SNP
17	12511344	rs1074720	C	T	100	PASS	AC=2531;AF=0.505391;AN=5008;NS=2504;DP=21471;EAS_AF=0.4077;AMR_AF=0.536;AFR_AF=0.4372;EUR_AF=0.6024;SAS_AF=0.5767;AA=c|||;VT=SNP
17	12511427	rs1074721	A	G	100	PASS	AC=2601;AF=0.519369;AN=5008;NS=2504;DP=21400;EAS_AF=0.4097;AMR_AF=0.5418;AFR_AF=0.4856;EUR_AF=0.6024;SAS_AF=0.5767;AA=A|||;VT=SNP
17	12511477	rs1989503	G	A	100	PASS	AC=2600;AF=0.519169;AN=5008;NS=2504;DP=20772;EAS_AF=0.4087;AMR_AF=0.5418;AFR_AF=0.4856;EUR_AF=0.6024;SAS_AF=0.5767;AA=A|||;VT=SNP
17	12511568	rs1989504	C	T	100	PASS	AC=2594;AF=0.517971;AN=5008;NS=2504;DP=18815;EAS_AF=0.4087;AMR_AF=0.5418;AFR_AF=0.4811;EUR_AF=0.6024;SAS_AF=0.5767;AA=C|||;VT=SNP
17	12511761	rs1989505	A	G	100	PASS	AC=3360;AF=0.670927;AN=5008;NS=2504;DP=19149;EAS_AF=0.8849;AMR_AF=0.6282;AFR_AF=0.5719;EUR_AF=0.6342;SAS_AF=0.6524;AA=G|||;VT=SNP
17	12512076	rs12450472	A	G	100	PASS	AC=2611;AF=0.521366;AN=5008;NS=2504;DP=20533;EAS_AF=0.4187;AMR_AF=0.5418;AFR_AF=0.4856;EUR_AF=0.6024;SAS_AF=0.5777;AA=A|||;VT=SNP
17	12512952	rs75327740	A	G	100	PASS	AC=227;AF=0.0453275;AN=5008;NS=2504;DP=18514;EAS_AF=0.1796;AMR_AF=0.0403;AFR_AF=0.0008;EUR_AF=0.0099;SAS_AF=0.0072;AA=A|||;VT=SNP
17	12513002	rs6502197	T	C	100	PASS	AC=3323;AF=0.663538;AN=5008;NS=2504;DP=17434;EAS_AF=0.876;AMR_AF=0.6268;AFR_AF=0.5703;EUR_AF=0.6282;SAS_AF=0.6329;AA=C|||;VT=SNP
17	12513444	rs7217115	T	G	100	PASS	AC=2598;AF=0.51877;AN=5008;NS=2504;DP=18724;EAS_AF=0.4137;AMR_AF=0.5403;AFR_AF=0.4947;EUR_AF=0.6024;SAS_AF=0.5583;AA=G|||;VT=SNP
17	12513631	rs1519250	G	A	100	PASS	AC=2598;AF=0.51877;AN=5008;NS=2504;DP=17948;EAS_AF=0.4137;AMR_AF=0.5403;AFR_AF=0.4939;EUR_AF=0.6034;SAS_AF=0.5583;AA=A|||;VT=SNP
17	12513995	rs11078084	C	T	100	PASS	AC=2930;AF=0.585064;AN=5008;NS=2504;DP=18000;EAS_AF=0.6389;AMR_AF=0.5749;AFR_AF=0.5174;EUR_AF=0.6193;SAS_AF=0.593;AA=C|||;VT=SNP
17	12514255	rs7221414	G	A	100	PASS	AC=2942;AF=0.58746;AN=5008;NS=2504;DP=18248;EAS_AF=0.6389;AMR_AF=0.5793;AFR_AF=0.5204;EUR_AF=0.6252;SAS_AF=0.592;AA=G|||;VT=SNP
17	12514811	rs1233861	T	C	100	PASS	AC=4427;AF=0.883986;AN=5008;NS=2504;DP=19855;EAS_AF=0.9692;AMR_AF=0.8386;AFR_AF=0.9138;EUR_AF=0.7714;SAS_AF=0.9039;AA=t|||;VT=SNP
17	12515798	rs9901558	C	T	100	PASS	AC=2940;AF=0.587061;AN=5008;NS=2504;DP=19553;EAS_AF=0.6399;AMR_AF=0.5793;AFR_AF=0.5189;EUR_AF=0.6243;SAS_AF=0.592;AA=C|||;VT=SNP
17	12515947	rs9901652	A	T	100	PASS	AC=2939;AF=0.586861;AN=5008;NS=2504;DP=21389;EAS_AF=0.6389;AMR_AF=0.5793;AFR_AF=0.5189;EUR_AF=0.6243;SAS_AF=0.592;AA=T|||;VT=SNP
17	12516184	rs12453211	G	A	100	PASS	AC=2365;AF=0.472244;AN=5008;NS=2504;DP=18969;EAS_AF=0.4097;AMR_AF=0.5288;AFR_AF=0.3298;EUR_AF=0.6014;SAS_AF=0.5562;AA=G|||;VT=SNP
17	12516279	rs12453228	G	T	100	PASS	AC=2940;AF=0.587061;AN=5008;NS=2504;DP=18190;EAS_AF=0.6399;AMR_AF=0.5793;AFR_AF=0.5189;EUR_AF=0.6243;SAS_AF=0.592;AA=T|||;VT=SNP
17	12516720	rs11078085	C	T	100	PASS	AC=2256;AF=0.450479;AN=5008;NS=2504;DP=18318;EAS_AF=0.4117;AMR_AF=0.5202;AFR_AF=0.2526;EUR_AF=0.5994;SAS_AF=0.5552;AA=C|||;VT=SNP
17	12516795	rs11078086	T	C	100	PASS	AC=2943;AF=0.58766;AN=5008;NS=2504;DP=19080;EAS_AF=0.6409;AMR_AF=0.5793;AFR_AF=0.5212;EUR_AF=0.6243;SAS_AF=0.591;AA=T|||;VT=SNP
17	12517283	rs1519249	G	A	100	PASS	AC=2941;AF=0.58726;AN=5008;NS=2504;DP=17968;EAS_AF=0.6419;AMR_AF=0.5778;AFR_AF=0.5204;EUR_AF=0.6243;SAS_AF=0.59;AA=A|||;VT=SNP
17	12517596	rs9889474	G	A	100	PASS	AC=375;AF=0.0748802;AN=5008;NS=2504;DP=18821;EAS_AF=0.2292;AMR_AF=0.0447;AFR_AF=0.0424;EUR_AF=0.0219;SAS_AF=0.0358;AA=G|||;VT=SNP
17	12517716	rs75442964	A	G	100	PASS	AC=276;AF=0.0551118;AN=5008;NS=2504;DP=20427;EAS_AF=0.1677;AMR_AF=0.0403;AFR_AF=0.0469;EUR_AF=0.0099;SAS_AF=0.0072;AA=A|||;VT=SNP
17	12517879	rs62063987	G	A	100	PASS	AC=452;AF=0.0902556;AN=5008;NS=2504;DP=20041;EAS_AF=0.2292;AMR_AF=0.0706;AFR_AF=0.0363;EUR_AF=0.0656;SAS_AF=0.0593;AA=A|||;VT=SNP
17	12518265	rs74704327	G	A	100	PASS	AC=212;AF=0.0423323;AN=5008;NS=2504;DP=18880;EAS_AF=0.1687;AMR_AF=0.0317;AFR_AF=0.0053;EUR_AF=0.007;SAS_AF=0.0061;AA=G|||;VT=SNP
17	12518767	rs75586024	G	A	100	PASS	AC=285;AF=0.0569089;AN=5008;NS=2504;DP=17008;EAS_AF=0.0645;AMR_AF=0.0231;AFR_AF=0.1112;EUR_AF=0.0189;SAS_AF=0.0389;AA=G|||;VT=SNP
17	12519333	rs1544510	A	G	100	PASS	AC=3212;AF=0.641374;AN=5008;NS=2504;DP=15633;EAS_AF=0.7024;AMR_AF=0.6311;AFR_AF=0.5333;EUR_AF=0.7097;SAS_AF=0.6616;AA=G|||;VT=SNP
17	12519690	rs80085427	T	C	100	PASS	AC=216;AF=0.043131;AN=5008;NS=2504;DP=16730;EAS_AF=0.1687;AMR_AF=0.0403;AFR_AF=0.0008;EUR_AF=0.0099;SAS_AF=0.0072;AA=T|||;VT=SNP
17	12519871	rs2176664	T	C	100	PASS	AC=3204;AF=0.639776;AN=5008;NS=2504;DP=16707;EAS_AF=0.7093;AMR_AF=0.6311;AFR_AF=0.5431;EUR_AF=0.7078;SAS_AF=0.635;AA=T|||;VT=SNP
17	12521019	rs75339286	C	T	100	PASS	AC=212;AF=0.0423323;AN=5008;NS=2504;DP=19434;EAS_AF=0.1627;AMR_AF=0.0403;AFR_AF=0.0008;EUR_AF=0.0099;SAS_AF=0.0092;AA=C|||;VT=SNP
17	12521143	rs80082644	G	C	100	PASS	AC=212;AF=0.0423323;AN=5008;NS=2504;DP=22224;EAS_AF=0.1627;AMR_AF=0.0403;AFR_AF=0.0008;EUR_AF=0.0099;SAS_AF=0.0092;AA=G|||;VT=SNP
17	12521615	rs4054954	T	C	100	PASS	AC=3625;AF=0.723842;AN=5008;NS=2504;DP=19850;EAS_AF=0.7907;AMR_AF=0.7839;AFR_AF=0.5356;EUR_AF=0.7922;SAS_AF=0.7965;AA=C|||;VT=SNP
17	12522250	rs4584860	G	A	100	PASS	AC=446;AF=0.0890575;AN=5008;NS=2504;DP=17058;EAS_AF=0.2183;AMR_AF=0.0692;AFR_AF=0.0424;EUR_AF=0.0636;SAS_AF=0.0593;AA=G|||;VT=SNP
17	12522263	rs77181762	G	C	100	PASS	AC=212;AF=0.0423323;AN=5008;NS=2504;DP=16926;EAS_AF=0.1627;AMR_AF=0.0403;AFR_AF=0.0008;EUR_AF=0.0099;SAS_AF=0.0092;AA=G|||;VT=SNP
17	12523159	rs79701751	G	A	100	PASS	AC=203;AF=0.0405351;AN=5008;NS=2504;DP=18180;EAS_AF=0.1587;AMR_AF=0.0317;AFR_AF=0.0053;EUR_AF=0.007;SAS_AF=0.0072;AA=G|||;VT=SNP
17	12523877	rs9635686	T	G	100	PASS	AC=211;AF=0.0421326;AN=5008;NS=2504;DP=20749;EAS_AF=0.1617;AMR_AF=0.0403;AFR_AF=0.0008;EUR_AF=0.0099;SAS_AF=0.0092;AA=T|||;VT=SNP
17	12523979	rs8065176	G	A	100	PASS	AC=3646;AF=0.728035;AN=5008;NS=2504;DP=20799;EAS_AF=0.7907;AMR_AF=0.7882;AFR_AF=0.534;EUR_AF=0.8101;SAS_AF=0.7986;AA=A|||;VT=SNP
17	12523986	rs8066032	T	C	100	PASS	AC=3964;AF=0.791534;AN=5008;NS=2504;DP=20603;EAS_AF=0.9534;AMR_AF=0.8401;AFR_AF=0.6082;EUR_AF=0.8201;SAS_AF=0.8088;AA=C|||;VT=SNP
17	12524319	rs62064007	T	C	100	PASS	AC=245;AF=0.0489217;AN=5008;NS=2504;DP=21504;EAS_AF=0.0595;AMR_AF=0.0346;AFR_AF=0.0393;EUR_AF=0.0567;SAS_AF=0.0532;AA=T|||;VT=SNP
17	12524376	rs8065807	G	A	100	PASS	AC=3535;AF=0.705871;AN=5008;NS=2504;DP=21495;EAS_AF=0.7133;AMR_AF=0.7882;AFR_AF=0.5348;EUR_AF=0.8101;SAS_AF=0.7638;AA=A|||;VT=SNP
17	12524540	rs12952039	A	G	100	PASS	AC=3539;AF=0.706669;AN=5008;NS=2504;DP=21529;EAS_AF=0.7133;AMR_AF=0.7882;AFR_AF=0.5348;EUR_AF=0.8111;SAS_AF=0.7669;AA=G|||;VT=SNP
17	12524793	rs62064008	G	A	100	PASS	AC=581;AF=0.116014;AN=5008;NS=2504;DP=20754;EAS_AF=0.2034;AMR_AF=0.0749;AFR_AF=0.152;EUR_AF=0.0646;SAS_AF=0.0593;AA=-|||;VT=SNP
17	12524856	rs35250902	A	G	100	PASS	AC=2786;AF=0.55631;AN=5008;NS=2504;DP=20453;EAS_AF=0.4901;AMR_AF=0.6931;AFR_AF=0.292;EUR_AF=0.7445;SAS_AF=0.6912;AA=-|||;VT=SNP
17	12524898	rs73295087	G	T	100	PASS	AC=594;AF=0.11861;AN=5008;NS=2504;DP=20059;EAS_AF=0.2183;AMR_AF=0.0749;AFR_AF=0.1505;EUR_AF=0.0646;SAS_AF=0.0593;AA=G|||;VT=SNP
17	12524987	rs62064009	C	T	100	PASS	AC=555;AF=0.110823;AN=5008;NS=2504;DP=19996;EAS_AF=0.2183;AMR_AF=0.0749;AFR_AF=0.1203;EUR_AF=0.0656;SAS_AF=0.0593;AA=C|||;VT=SNP
17	12525652	rs1401536	T	A	100	PASS	AC=726;AF=0.144968;AN=5008;NS=2504;DP=13309;EAS_AF=0.1478;AMR_AF=0.1671;AFR_AF=0.1165;EUR_AF=0.0895;SAS_AF=0.2219;AA=T|||;VT=SNP
17	12525899	rs1401537	C	A	100	PASS	AC=3543;AF=0.707468;AN=5008;NS=2504;DP=15183;EAS_AF=0.7123;AMR_AF=0.7824;AFR_AF=0.5454;EUR_AF=0.8082;SAS_AF=0.7648;AA=C|||;VT=SNP
17	12526734	rs62064011	G	A	100	PASS	AC=587;AF=0.117212;AN=5008;NS=2504;DP=20591;EAS_AF=0.2242;AMR_AF=0.0749;AFR_AF=0.1407;EUR_AF=0.0646;SAS_AF=0.0593;AA=G|||;VT=SNP
17	12526793	rs62064012	C	T	100	PASS	AC=606;AF=0.121006;AN=5008;NS=2504;DP=21356;EAS_AF=0.2222;AMR_AF=0.0764;AFR_AF=0.1558;EUR_AF=0.0646;SAS_AF=0.0593;AA=C|||;VT=SNP
17	12527994	rs79105368	C	T	100	PASS	AC=216;AF=0.043131;AN=5008;NS=2504;DP=10877;EAS_AF=0.1637;AMR_AF=0.0331;AFR_AF=0.0113;EUR_AF=0.007;SAS_AF=0.0061;AA=c|||;VT=SNP
17	12528042	rs74253563	A	G	100	PASS	AC=214;AF=0.0427316;AN=5008;NS=2504;DP=9308;EAS_AF=0.1647;AMR_AF=0.0403;AFR_AF=0.0008;EUR_AF=0.0099;SAS_AF=0.0092;AA=a|||;VT=SNP
17	12528063	rs77304088	G	T	100	PASS	AC=590;AF=0.117812;AN=5008;NS=2504;DP=8523;EAS_AF=0.2212;AMR_AF=0.0764;AFR_AF=0.1452;EUR_AF=0.0636;SAS_AF=0.0593;AA=g|||;VT=SNP
17	12528757	rs62064013	T	A	100	PASS	AC=543;AF=0.108427;AN=5008;NS=2504;DP=21336;EAS_AF=0.2232;AMR_AF=0.0735;AFR_AF=0.1089;EUR_AF=0.0646;SAS_AF=0.0593;AA=T|||;VT=SNP
17	12528872	rs67663108	C	A	100	PASS	AC=723;AF=0.144369;AN=5008;NS=2504;DP=20255;EAS_AF=0.1419;AMR_AF=0.1643;AFR_AF=0.121;EUR_AF=0.0905;SAS_AF=0.2198;AA=C|||;VT=SNP
17	12529186	rs66561507	G	A	100	PASS	AC=709;AF=0.141573;AN=5008;NS=2504;DP=14827;EAS_AF=0.1419;AMR_AF=0.1657;AFR_AF=0.1097;EUR_AF=0.0905;SAS_AF=0.2198;AA=-|||;VT=SNP
17	12529247	rs1401538	G	A	100	PASS	AC=213;AF=0.0425319;AN=5008;NS=2504;DP=15766;EAS_AF=0.1637;AMR_AF=0.0403;AFR_AF=0.0008;EUR_AF=0.0099;SAS_AF=0.0092;AA=-|||;VT=SNP
17	12529409	rs28544877	G	A	100	PASS	AC=662;AF=0.132188;AN=5008;NS=2504;DP=15515;EAS_AF=0.2103;AMR_AF=0.0821;AFR_AF=0.2035;EUR_AF=0.0636;SAS_AF=0.0613;AA=g|||;VT=SNP
17	12529642	rs67379637	G	C	100	PASS	AC=729;AF=0.145567;AN=5008;NS=2504;DP=17319;EAS_AF=0.1478;AMR_AF=0.1671;AFR_AF=0.1195;EUR_AF=0.0905;SAS_AF=0.2198;AA=G|||;VT=SNP
17	12529645	rs76105530	A	G	100	PASS	AC=149;AF=0.0297524;AN=5008;NS=2504;DP=17321;EAS_AF=0.0804;AMR_AF=0.0029;AFR_AF=0.025;EUR_AF=0;SAS_AF=0.0337;AA=A|||;VT=SNP
17	12529728	rs60901712	C	A	100	PASS	AC=854;AF=0.170527;AN=5008;NS=2504;DP=15098;EAS_AF=0.1478;AMR_AF=0.1744;AFR_AF=0.208;EUR_AF=0.0934;SAS_AF=0.2198;AA=A|||;VT=SNP
17	12530321	rs145361949	T	C	100	PASS	AC=52;AF=0.0103834;AN=5008;NS=2504;DP=14187;EAS_AF=0.0516;AMR_AF=0;AFR_AF=0;EUR_AF=0;SAS_AF=0;AA=C|||;VT=SNP
17	12530513	rs60911820	G	A	100	PASS	AC=798;AF=0.159345;AN=5008;NS=2504;DP=17874;EAS_AF=0.1339;AMR_AF=0.17;AFR_AF=0.174;EUR_AF=0.0944;SAS_AF=0.2249;AA=G|||;VT=SNP
17	12530724	rs80019612	C	T	100	PASS	AC=14;AF=0.00279553;AN=5008;NS=2504;DP=17373;EAS_AF=0.0119;AMR_AF=0;AFR_AF=0;EUR_AF=0;SAS_AF=0.002;AA=C|||;VT=SNP
17	12531685	rs1519252	A	G	100	PASS	AC=3873;AF=0.773363;AN=5008;NS=2504;DP=20326;EAS_AF=0.876;AMR_AF=0.8429;AFR_AF=0.6157;EUR_AF=0.827;SAS_AF=0.7761;AA=A|||;VT=SNP
17	12531983	rs1401539	G	T	100	PASS	AC=1126;AF=0.22484;AN=5008;NS=2504;DP=18647;EAS_AF=0.3641;AMR_AF=0.2622;AFR_AF=0.1861;EUR_AF=0.1024;SAS_AF=0.2331;AA=G|||;VT=SNP
17	12532151	rs11655347	A	G	100	PASS	AC=2953;AF=0.589657;AN=5008;NS=2504;DP=16499;EAS_AF=0.7183;AMR_AF=0.6931;AFR_AF=0.3313;EUR_AF=0.661;SAS_AF=0.6595;AA=G|||;VT=SNP
17	12532256	rs11655394	A	G	100	PASS	AC=2955;AF=0.590056;AN=5008;NS=2504;DP=18235;EAS_AF=0.7192;AMR_AF=0.6931;AFR_AF=0.3321;EUR_AF=0.661;SAS_AF=0.6595;AA=G|||;VT=SNP
17	12532592	rs11870215	G	A	100	PASS	AC=1127;AF=0.22504;AN=5008;NS=2504;DP=16074;EAS_AF=0.3641;AMR_AF=0.2637;AFR_AF=0.1861;EUR_AF=0.1024;SAS_AF=0.2331;AA=G|||;VT=SNP
17	12532617	rs11870234	G	A	100	PASS	AC=255;AF=0.0509185;AN=5008;NS=2504;DP=16761;EAS_AF=0.0764;AMR_AF=0.0086;AFR_AF=0.1036;EUR_AF=0;SAS_AF=0.0358;AA=G|||;VT=SNP
17	12533270	rs75201887	C	G	100	PASS	AC=138;AF=0.0275559;AN=5008;NS=2504;DP=18247;EAS_AF=0.0714;AMR_AF=0.0879;AFR_AF=0.0008;EUR_AF=0;SAS_AF=0.0041;AA=C|||;VT=SNP
17	12533690	rs34756025	T	C	100	PASS	AC=639;AF=0.127596;AN=5008;NS=2504;DP=20659;EAS_AF=0.1607;AMR_AF=0.1311;AFR_AF=0.0749;EUR_AF=0.171;SAS_AF=0.1176;AA=T|||;VT=SNP
17	12533696	rs721635	C	G	100	PASS	AC=2938;AF=0.586661;AN=5008;NS=2504;DP=20528;EAS_AF=0.7202;AMR_AF=0.6916;AFR_AF=0.3306;EUR_AF=0.659;SAS_AF=0.6462;AA=C|||;VT=SNP
17	12533807	rs28480397	C	T	100	PASS	AC=279;AF=0.0557109;AN=5008;NS=2504;DP=10658;EAS_AF=0.0754;AMR_AF=0.013;AFR_AF=0.1172;EUR_AF=0;SAS_AF=0.0399;AA=C|||;VT=SNP
17	12534219	rs1233853	A	G	100	PASS	AC=4188;AF=0.836262;AN=5008;NS=2504;DP=18846;EAS_AF=0.9583;AMR_AF=0.8646;AFR_AF=0.7133;EUR_AF=0.829;SAS_AF=0.864;AA=G|||;VT=SNP
17	12534475	rs1233854	T	C	100	PASS	AC=4204;AF=0.839457;AN=5008;NS=2504;DP=19304;EAS_AF=0.9524;AMR_AF=0.8588;AFR_AF=0.7126;EUR_AF=0.833;SAS_AF=0.8875;AA=C|||;VT=SNP
17	12534892	rs7219494	C	A	100	PASS	AC=827;AF=0.165136;AN=5008;NS=2504;DP=18816;EAS_AF=0.2897;AMR_AF=0.121;AFR_AF=0.1452;EUR_AF=0.0865;SAS_AF=0.1759;AA=C|||;VT=SNP
17	12534956	rs7219803	G	C	100	PASS	AC=1236;AF=0.246805;AN=5008;NS=2504;DP=18990;EAS_AF=0.502;AMR_AF=0.183;AFR_AF=0.2209;EUR_AF=0.1133;SAS_AF=0.2014;AA=C|||;VT=SNP
17	12536407	rs7207538	T	G	100	PASS	AC=730;AF=0.145767;AN=5008;NS=2504;DP=20619;EAS_AF=0.25;AMR_AF=0.0173;AFR_AF=0.1989;EUR_AF=0.0129;SAS_AF=0.1943;AA=T|||;VT=SNP
17	12536891	rs7211342	G	T	100	PASS	AC=767;AF=0.153155;AN=5008;NS=2504;DP=17007;EAS_AF=0.246;AMR_AF=0.0231;AFR_AF=0.2352;EUR_AF=0.0129;SAS_AF=0.183;AA=G|||;VT=SNP
17	12537112	rs7211273	A	G	100	PASS	AC=2222;AF=0.44369;AN=5008;NS=2504;DP=14758;EAS_AF=0.506;AMR_AF=0.3314;AFR_AF=0.438;EUR_AF=0.4076;SAS_AF=0.5041;AA=G|||;VT=SNP
17	12537250	rs193269265	G	T	100	PASS	AC=118;AF=0.0235623;AN=5008;NS=2504;DP=14690;EAS_AF=0.0774;AMR_AF=0.0014;AFR_AF=0.0061;EUR_AF=0.002;SAS_AF=0.0297;AA=G|||;VT=SNP
17	12537325	rs12940351	C	T	100	PASS	AC=1382;AF=0.275958;AN=5008;NS=2504;DP=16447;EAS_AF=0.3026;AMR_AF=0.1801;AFR_AF=0.2073;EUR_AF=0.3181;SAS_AF=0.3661;AA=C|||;VT=SNP
17	12537326	rs117969513	G	A	100	PASS	AC=256;AF=0.0511182;AN=5008;NS=2504;DP=16526;EAS_AF=0.1835;AMR_AF=0.0245;AFR_AF=0.025;EUR_AF=0.005;SAS_AF=0.0164;AA=G|||;VT=SNP
17	12537535	rs117326948	A	G	100	PASS	AC=222;AF=0.0443291;AN=5008;NS=2504;DP=15577;EAS_AF=0.12;AMR_AF=0.0793;AFR_AF=0.0008;EUR_AF=0.0089;SAS_AF=0.0368;AA=A|||;VT=SNP
17	12537544	rs117706612	T	G	100	PASS	AC=222;AF=0.0443291;AN=5008;NS=2504;DP=15454;EAS_AF=0.12;AMR_AF=0.0793;AFR_AF=0.0008;EUR_AF=0.0089;SAS_AF=0.0368;AA=T|||;VT=SNP
17	12537978	rs6502198	T	C	100	PASS	AC=2407;AF=0.480631;AN=5008;NS=2504;DP=16278;EAS_AF=0.6319;AMR_AF=0.3631;AFR_AF=0.469;EUR_AF=0.4215;SAS_AF=0.4847;AA=C|||;VT=SNP
17	12538710	rs9889434	T	C	100	PASS	AC=2685;AF=0.536142;AN=5008;NS=2504;DP=21423;EAS_AF=0.6558;AMR_AF=0.415;AFR_AF=0.5061;EUR_AF=0.5109;SAS_AF=0.5654;AA=C|||;VT=SNP
17	12538851	rs13341772	A	G	100	PASS	AC=1722;AF=0.34385;AN=5008;NS=2504;DP=21255;EAS_AF=0.3234;AMR_AF=0.245;AFR_AF=0.2943;EUR_AF=0.4135;SAS_AF=0.4305;AA=G|||;VT=SNP
17	12538894	rs117168235	G	T	100	PASS	AC=260;AF=0.0519169;AN=5008;NS=2504;DP=20233;EAS_AF=0.2153;AMR_AF=0.0245;AFR_AF=0.003;EUR_AF=0.005;SAS_AF=0.0174;AA=G|||;VT=SNP
17	12538993	rs9889936	T	C	100	PASS	AC=1749;AF=0.349241;AN=5008;NS=2504;DP=19375;EAS_AF=0.3234;AMR_AF=0.245;AFR_AF=0.3154;EUR_AF=0.4125;SAS_AF=0.4305;AA=C|||;VT=SNP
17	12539145	rs148057378	T	G	100	PASS	AC=13;AF=0.00259585;AN=5008;NS=2504;DP=21104;EAS_AF=0.0119;AMR_AF=0.0014;AFR_AF=0;EUR_AF=0;SAS_AF=0;AA=T|||;VT=SNP
17	12539840	rs7224726	T	C	100	PASS	AC=4262;AF=0.851038;AN=5008;NS=2504;DP=18834;EAS_AF=0.9673;AMR_AF=0.8602;AFR_AF=0.7239;EUR_AF=0.8181;SAS_AF=0.9305;AA=C|||;VT=SNP
17	12540731	rs11078087	C	A	100	PASS	AC=2183;AF=0.435903;AN=5008;NS=2504;DP=20363;EAS_AF=0.5704;AMR_AF=0.5605;AFR_AF=0.3865;EUR_AF=0.328;SAS_AF=0.3865;AA=c|||;VT=SNP
17	12540762	rs79571873	C	T	100	PASS	AC=278;AF=0.0555112;AN=5008;NS=2504;DP=20385;EAS_AF=0.1171;AMR_AF=0.0937;AFR_AF=0.003;EUR_AF=0.0497;SAS_AF=0.0419;AA=c|||;VT=SNP
17	12540764	rs116919874	C	T	100	PASS	AC=217;AF=0.0433307;AN=5008;NS=2504;DP=20346;EAS_AF=0.1171;AMR_AF=0.0764;AFR_AF=0.0008;EUR_AF=0.0089;SAS_AF=0.0368;AA=c|||;VT=SNP
17	12541629	rs764688	T	C	100	PASS	AC=3527;AF=0.704273;AN=5008;NS=2504;DP=19376;EAS_AF=0.8879;AMR_AF=0.7478;AFR_AF=0.559;EUR_AF=0.67;SAS_AF=0.7157;AA=C|||;VT=SNP
17	12542734	rs12601383	C	G	100	PASS	AC=262;AF=0.0523163;AN=5008;NS=2504;DP=19585;EAS_AF=0.2153;AMR_AF=0.0245;AFR_AF=0.0045;EUR_AF=0.005;SAS_AF=0.0174;AA=C|||;VT=SNP
17	12543702	rs17775328	T	C	100	PASS	AC=1381;AF=0.275759;AN=5008;NS=2504;DP=20156;EAS_AF=0.2569;AMR_AF=0.438;AFR_AF=0.1732;EUR_AF=0.3161;SAS_AF=0.2771;AA=T|||;VT=SNP
17	12543715	rs8074227	T	G	100	PASS	AC=1430;AF=0.285543;AN=5008;NS=2504;DP=19796;EAS_AF=0.3075;AMR_AF=0.1945;AFR_AF=0.1952;EUR_AF=0.341;SAS_AF=0.3926;AA=T|||;VT=SNP
17	12544477	rs4054955	A	T	100	PASS	AC=218;AF=0.0435304;AN=5008;NS=2504;DP=21120;EAS_AF=0.1171;AMR_AF=0.0778;AFR_AF=0.0008;EUR_AF=0.0089;SAS_AF=0.0368;AA=A|||;VT=SNP
17	12545054	rs8082686	G	A	100	PASS	AC=3449;AF=0.688698;AN=5008;NS=2504;DP=17711;EAS_AF=0.6696;AMR_AF=0.7781;AFR_AF=0.5492;EUR_AF=0.7386;SAS_AF=0.7822;AA=A|||;VT=SNP
17	12545724	rs9901143	C	G	100	PASS	AC=1418;AF=0.283147;AN=5008;NS=2504;DP=16726;EAS_AF=0.2976;AMR_AF=0.1945;AFR_AF=0.1967;EUR_AF=0.3469;SAS_AF=0.3824;AA=C|||;VT=SNP
17	12546348	rs9909644	T	C	100	PASS	AC=1648;AF=0.329073;AN=5008;NS=2504;DP=17783;EAS_AF=0.2996;AMR_AF=0.2435;AFR_AF=0.2708;EUR_AF=0.4085;SAS_AF=0.4172;AA=T|||;VT=SNP
17	12546940	rs11871444	G	A	100	PASS	AC=1356;AF=0.270767;AN=5008;NS=2504;DP=17213;EAS_AF=0.2321;AMR_AF=0.402;AFR_AF=0.2693;EUR_AF=0.2475;SAS_AF=0.2434;AA=A|||;VT=SNP
17	12547231	rs9915536	C	T	100	PASS	AC=790;AF=0.157748;AN=5008;NS=2504;DP=18648;EAS_AF=0.0486;AMR_AF=0.1801;AFR_AF=0.0946;EUR_AF=0.3161;SAS_AF=0.1769;AA=C|||;VT=SNP
17	12547644	rs77016364	T	C	100	PASS	AC=262;AF=0.0523163;AN=5008;NS=2504;DP=20379;EAS_AF=0.2153;AMR_AF=0.0245;AFR_AF=0.0045;EUR_AF=0.005;SAS_AF=0.0174;AA=T|||;VT=SNP
17	12547664	rs4792269	C	T	100	PASS	AC=1267;AF=0.252995;AN=5008;NS=2504;DP=19886;EAS_AF=0.2569;AMR_AF=0.4308;AFR_AF=0.09;EUR_AF=0.3161;SAS_AF=0.2781;AA=C|||;VT=SNP
17	12547725	rs9889499	G	A	100	PASS	AC=4222;AF=0.843051;AN=5008;NS=2504;DP=19379;EAS_AF=0.9673;AMR_AF=0.8573;AFR_AF=0.7209;EUR_AF=0.8082;SAS_AF=0.9059;AA=g|||;VT=SNP
17	12549420	rs4792270	A	G	100	PASS	AC=1362;AF=0.271965;AN=5008;NS=2504;DP=18685;EAS_AF=0.2569;AMR_AF=0.4366;AFR_AF=0.1619;EUR_AF=0.3111;SAS_AF=0.2791;AA=A|||;VT=SNP
17	12549476	rs4791505	A	G	100	PASS	AC=1362;AF=0.271965;AN=5008;NS=2504;DP=19221;EAS_AF=0.2599;AMR_AF=0.4366;AFR_AF=0.1604;EUR_AF=0.3101;SAS_AF=0.2791;AA=G|||;VT=SNP
17	12549946	rs8071414	A	G	100	PASS	AC=1262;AF=0.251997;AN=5008;NS=2504;DP=20501;EAS_AF=0.2569;AMR_AF=0.4308;AFR_AF=0.0908;EUR_AF=0.3091;SAS_AF=0.2791;AA=A|||;VT=SNP
17	12550227	rs8072245	G	A	100	PASS	AC=249;AF=0.0497204;AN=5008;NS=2504;DP=13724;EAS_AF=0.0079;AMR_AF=0.1427;AFR_AF=0.0023;EUR_AF=0.0666;SAS_AF=0.0736;AA=G|||;VT=SNP
17	12550806	rs12450245	T	A	100	PASS	AC=214;AF=0.0427316;AN=5008;NS=2504;DP=17775;EAS_AF=0.1141;AMR_AF=0.0764;AFR_AF=0.0008;EUR_AF=0.0089;SAS_AF=0.0368;AA=T|||;VT=SNP
17	12550845	rs8072823	A	G	100	PASS	AC=2383;AF=0.475839;AN=5008;NS=2504;DP=17791;EAS_AF=0.5853;AMR_AF=0.6095;AFR_AF=0.4138;EUR_AF=0.4056;SAS_AF=0.4243;AA=G|||;VT=SNP
17	12551348	rs62061660	T	C	100	PASS	AC=1260;AF=0.251597;AN=5008;NS=2504;DP=17433;EAS_AF=0.2569;AMR_AF=0.4308;AFR_AF=0.0893;EUR_AF=0.3121;SAS_AF=0.2761;AA=C|||;VT=SNP
17	12551432	rs17775638	T	C	100	PASS	AC=1252;AF=0.25;AN=5008;NS=2504;DP=18236;EAS_AF=0.256;AMR_AF=0.4308;AFR_AF=0.0893;EUR_AF=0.3062;SAS_AF=0.2751;AA=C|||;VT=SNP
17	12551490	rs62061661	G	A	100	PASS	AC=1260;AF=0.251597;AN=5008;NS=2504;DP=19500;EAS_AF=0.2639;AMR_AF=0.4308;AFR_AF=0.0893;EUR_AF=0.3062;SAS_AF=0.2751;AA=G|||;VT=SNP
17	12551707	rs17775667	C	T	100	PASS	AC=1239;AF=0.247404;AN=5008;NS=2504;DP=18768;EAS_AF=0.247;AMR_AF=0.4308;AFR_AF=0.0893;EUR_AF=0.3032;SAS_AF=0.274;AA=C|||;VT=SNP
17	12552315	rs72479743	A	G	100	PASS	AC=217;AF=0.0433307;AN=5008;NS=2504;DP=12813;EAS_AF=0.1141;AMR_AF=0.0793;AFR_AF=0.0008;EUR_AF=0.0089;SAS_AF=0.0378;AA=A|||;VT=SNP
17	12552370	rs1233862	C	A	100	PASS	AC=334;AF=0.0666933;AN=5008;NS=2504;DP=11484;EAS_AF=0.0069;AMR_AF=0.1095;AFR_AF=0.0091;EUR_AF=0.1819;SAS_AF=0.0573;AA=C|||;VT=SNP
17	12552616	rs75960348	C	T	100	PASS	AC=218;AF=0.0435304;AN=5008;NS=2504;DP=16011;EAS_AF=0.1151;AMR_AF=0.0793;AFR_AF=0.0008;EUR_AF=0.0089;SAS_AF=0.0378;AA=C|||;VT=SNP
17	12552832	rs11871870	A	G	100	PASS	AC=373;AF=0.0744808;AN=5008;NS=2504;DP=16929;EAS_AF=0.248;AMR_AF=0.1354;AFR_AF=0.0053;EUR_AF=0.005;SAS_AF=0.0174;AA=A|||;VT=SNP
17	12553486	rs117626848	A	G	100	PASS	AC=374;AF=0.0746805;AN=5008;NS=2504;DP=17468;EAS_AF=0.25;AMR_AF=0.134;AFR_AF=0.0053;EUR_AF=0.005;SAS_AF=0.0174;AA=A|||;VT=SNP
17	12553548	rs12944149	T	G	100	PASS	AC=456;AF=0.0910543;AN=5008;NS=2504;DP=17905;EAS_AF=0.25;AMR_AF=0.1383;AFR_AF=0.0651;EUR_AF=0.005;SAS_AF=0.0174;AA=T|||;VT=SNP
17	12553895	rs75502053	A	G	100	PASS	AC=222;AF=0.0443291;AN=5008;NS=2504;DP=18468;EAS_AF=0.1171;AMR_AF=0.0821;AFR_AF=0.0008;EUR_AF=0.0089;SAS_AF=0.0378;AA=A|||;VT=SNP
17	12553913	rs9895152	C	T	100	PASS	AC=742;AF=0.148163;AN=5008;NS=2504;DP=18119;EAS_AF=0.251;AMR_AF=0.196;AFR_AF=0.1263;EUR_AF=0.0875;SAS_AF=0.1002;AA=C|||;VT=SNP
17	12553924	rs9895594	G	A	100	PASS	AC=963;AF=0.192292;AN=5008;NS=2504;DP=18221;EAS_AF=0.3671;AMR_AF=0.2767;AFR_AF=0.1278;EUR_AF=0.0964;SAS_AF=0.138;AA=A|||;VT=SNP
17	12554402	rs1233863	G	A	100	PASS	AC=612;AF=0.122204;AN=5008;NS=2504;DP=17993;EAS_AF=0.0327;AMR_AF=0.134;AFR_AF=0.1649;EUR_AF=0.1769;SAS_AF=0.092;AA=G|||;VT=SNP
17	12554470	rs34302734	T	C	100	PASS	AC=1215;AF=0.242612;AN=5008;NS=2504;DP=15965;EAS_AF=0.2163;AMR_AF=0.3271;AFR_AF=0.1089;EUR_AF=0.34;SAS_AF=0.2904;AA=T|||;VT=SNP
17	12554722	rs78308166	A	G	100	PASS	AC=485;AF=0.096845;AN=5008;NS=2504;DP=13711;EAS_AF=0.0804;AMR_AF=0.0576;AFR_AF=0.1483;EUR_AF=0.0656;SAS_AF=0.1043;AA=A|||;VT=SNP
17	12555227	rs551891787	A	T	100	PASS	AC=234;AF=0.0467252;AN=5008;NS=2504;DP=1189;EAS_AF=0.1399;AMR_AF=0.1095;AFR_AF=0.0038;EUR_AF=0;SAS_AF=0.0123;AA=-|||;VT=SNP
17	12555817	rs12601765	G	T	100	PASS	AC=1043;AF=0.208267;AN=5008;NS=2504;DP=12030;EAS_AF=0.2133;AMR_AF=0.2839;AFR_AF=0.0862;EUR_AF=0.2684;SAS_AF=0.2526;AA=g|||;VT=SNP
17	12555879	rs12601724	A	T	100	PASS	AC=1064;AF=0.21246;AN=5008;NS=2504;DP=13508;EAS_AF=0.2133;AMR_AF=0.2839;AFR_AF=0.1021;EUR_AF=0.2684;SAS_AF=0.2526;AA=A|||;VT=SNP
17	12556260	rs9889266	C	A	100	PASS	AC=2785;AF=0.55611;AN=5008;NS=2504;DP=21144;EAS_AF=0.6587;AMR_AF=0.6311;AFR_AF=0.5371;EUR_AF=0.4394;SAS_AF=0.5429;AA=A|||;VT=SNP
17	12556576	rs4792271	C	T	100	PASS	AC=1064;AF=0.21246;AN=5008;NS=2504;DP=19316;EAS_AF=0.2133;AMR_AF=0.2839;AFR_AF=0.1021;EUR_AF=0.2684;SAS_AF=0.2526;AA=C|||;VT=SNP
17	12556726	rs4792272	T	A	100	PASS	AC=1438;AF=0.287141;AN=5008;NS=2504;DP=16860;EAS_AF=0.4633;AMR_AF=0.4179;AFR_AF=0.1074;EUR_AF=0.2734;SAS_AF=0.2699;AA=T|||;VT=SNP
17	12556761	rs114133620	C	A	100	PASS	AC=149;AF=0.0297524;AN=5008;NS=2504;DP=16356;EAS_AF=0.0794;AMR_AF=0.0014;AFR_AF=0.0212;EUR_AF=0.002;SAS_AF=0.0389;AA=C|||;VT=SNP
17	12557173	rs12452275	C	T	100	PASS	AC=219;AF=0.04373;AN=5008;NS=2504;DP=19905;EAS_AF=0.1161;AMR_AF=0.0793;AFR_AF=0.0008;EUR_AF=0.0089;SAS_AF=0.0378;AA=C|||;VT=SNP
17	12557499	rs11870377	C	T	100	PASS	AC=1466;AF=0.292732;AN=5008;NS=2504;DP=19042;EAS_AF=0.4623;AMR_AF=0.4164;AFR_AF=0.1301;EUR_AF=0.2734;SAS_AF=0.2699;AA=C|||;VT=SNP
17	12557585	rs77623077	A	G	100	PASS	AC=220;AF=0.0439297;AN=5008;NS=2504;DP=19791;EAS_AF=0.1161;AMR_AF=0.0807;AFR_AF=0.0008;EUR_AF=0.0089;SAS_AF=0.0378;AA=A|||;VT=SNP
17	12557632	rs117402904	C	A	100	PASS	AC=13;AF=0.00259585;AN=5008;NS=2504;DP=19494;EAS_AF=0.0119;AMR_AF=0;AFR_AF=0;EUR_AF=0.001;SAS_AF=0;AA=C|||;VT=SNP
17	12557714	rs78465419	A	G	100	PASS	AC=220;AF=0.0439297;AN=5008;NS=2504;DP=19619;EAS_AF=0.1161;AMR_AF=0.0807;AFR_AF=0.0008;EUR_AF=0.0089;SAS_AF=0.0378;AA=A|||;VT=SNP
17	12557918	rs79126994	T	A	100	PASS	AC=220;AF=0.0439297;AN=5008;NS=2504;DP=15677;EAS_AF=0.1161;AMR_AF=0.0807;AFR_AF=0.0008;EUR_AF=0.0089;SAS_AF=0.0378;AA=T|||;VT=SNP
17	12559765	rs8074911	T	A	100	PASS	AC=1931;AF=0.385583;AN=5008;NS=2504;DP=15918;EAS_AF=0.5804;AMR_AF=0.5562;AFR_AF=0.1558;EUR_AF=0.3698;SAS_AF=0.3906;AA=G|||;VT=SNP
17	12559770	rs8074912	T	C	100	PASS	AC=1931;AF=0.385583;AN=5008;NS=2504;DP=16096;EAS_AF=0.5804;AMR_AF=0.5562;AFR_AF=0.1558;EUR_AF=0.3698;SAS_AF=0.3906;AA=t|||;VT=SNP
17	12559781	rs8074917	T	C	100	PASS	AC=1931;AF=0.385583;AN=5008;NS=2504;DP=16380;EAS_AF=0.5813;AMR_AF=0.5576;AFR_AF=0.1566;EUR_AF=0.3668;SAS_AF=0.3906;AA=C|||;VT=SNP
17	12559919	rs12451614	C	T	100	PASS	AC=625;AF=0.1248;AN=5008;NS=2504;DP=20455;EAS_AF=0.254;AMR_AF=0.1902;AFR_AF=0.0371;EUR_AF=0.0895;SAS_AF=0.1002;AA=C|||;VT=SNP
17	12560197	rs12449987	T	C	100	PASS	AC=1765;AF=0.352436;AN=5008;NS=2504;DP=16175;EAS_AF=0.3403;AMR_AF=0.4337;AFR_AF=0.2935;EUR_AF=0.3638;SAS_AF=0.3753;AA=C|||;VT=SNP
17	12560462	rs12452218	A	G	100	PASS	AC=219;AF=0.04373;AN=5008;NS=2504;DP=11752;EAS_AF=0.1151;AMR_AF=0.0807;AFR_AF=0.0008;EUR_AF=0.0089;SAS_AF=0.0378;AA=A|||;VT=SNP
17	12560479	rs2024081	G	T	100	PASS	AC=1401;AF=0.279752;AN=5008;NS=2504;DP=11020;EAS_AF=0.2966;AMR_AF=0.2262;AFR_AF=0.1596;EUR_AF=0.3678;SAS_AF=0.3722;AA=G|||;VT=SNP
17	12560521	rs12452279	G	A	100	PASS	AC=219;AF=0.04373;AN=5008;NS=2504;DP=10528;EAS_AF=0.1151;AMR_AF=0.0807;AFR_AF=0.0008;EUR_AF=0.0089;SAS_AF=0.0378;AA=G|||;VT=SNP
17	12560671	rs117249523	C	T	100	PASS	AC=219;AF=0.04373;AN=5008;NS=2504;DP=12267;EAS_AF=0.1151;AMR_AF=0.0807;AFR_AF=0.0008;EUR_AF=0.0089;SAS_AF=0.0378;AA=C|||;VT=SNP
17	12560945	rs145475366	C	G	100	PASS	AC=519;AF=0.103634;AN=5008;NS=2504;DP=9846;EAS_AF=0.0804;AMR_AF=0.0548;AFR_AF=0.1422;EUR_AF=0.0746;SAS_AF=0.1401;AA=C|||;VT=SNP
17	12561060	rs34768418	C	T	100	PASS	AC=1334;AF=0.266374;AN=5008;NS=2504;DP=13110;EAS_AF=0.2302;AMR_AF=0.3401;AFR_AF=0.1346;EUR_AF=0.3539;SAS_AF=0.3395;AA=C|||;VT=SNP
17	12561079	rs34609292	A	G	100	PASS	AC=1337;AF=0.266973;AN=5008;NS=2504;DP=13533;EAS_AF=0.2302;AMR_AF=0.3401;AFR_AF=0.1369;EUR_AF=0.3539;SAS_AF=0.3395;AA=A|||;VT=SNP
17	12561804	rs72811248	A	G	100	PASS	AC=1087;AF=0.217053;AN=5008;NS=2504;DP=19979;EAS_AF=0.2302;AMR_AF=0.2853;AFR_AF=0.1029;EUR_AF=0.2684;SAS_AF=0.2566;AA=A|||;VT=SNP
17	12561985	rs34242502	G	A	100	PASS	AC=1753;AF=0.35004;AN=5008;NS=2504;DP=19000;EAS_AF=0.3442;AMR_AF=0.4352;AFR_AF=0.2761;EUR_AF=0.3678;SAS_AF=0.3773;AA=-|||;VT=SNP
17	12562205	rs12453518	G	C	100	PASS	AC=1733;AF=0.346046;AN=5008;NS=2504;DP=21916;EAS_AF=0.3423;AMR_AF=0.4352;AFR_AF=0.2685;EUR_AF=0.3638;SAS_AF=0.3732;AA=C|||;VT=SNP
17	12562245	rs12451275	T	C	100	PASS	AC=220;AF=0.0439297;AN=5008;NS=2504;DP=21870;EAS_AF=0.1151;AMR_AF=0.0807;AFR_AF=0.0008;EUR_AF=0.0099;SAS_AF=0.0378;AA=T|||;VT=SNP
17	12562348	rs12453535	G	A	100	PASS	AC=220;AF=0.0439297;AN=5008;NS=2504;DP=19898;EAS_AF=0.1151;AMR_AF=0.0807;AFR_AF=0.0008;EUR_AF=0.0099;SAS_AF=0.0378;AA=G|||;VT=SNP
17	12562437	rs8072360	C	T	100	PASS	AC=2228;AF=0.444888;AN=5008;NS=2504;DP=18823;EAS_AF=0.624;AMR_AF=0.3847;AFR_AF=0.3631;EUR_AF=0.3877;SAS_AF=0.4724;AA=C|||;VT=SNP
17	12562530	rs12603774	C	T	100	PASS	AC=3278;AF=0.654553;AN=5008;NS=2504;DP=19731;EAS_AF=0.8681;AMR_AF=0.5865;AFR_AF=0.4418;EUR_AF=0.665;SAS_AF=0.7597;AA=C|||;VT=SNP
17	12562734	rs78427820	G	A	100	PASS	AC=123;AF=0.0245607;AN=5008;NS=2504;DP=16267;EAS_AF=0.0724;AMR_AF=0.0663;AFR_AF=0.0008;EUR_AF=0;SAS_AF=0.0031;AA=G|||;VT=SNP
17	12563142	rs34796729	T	C	100	PASS	AC=382;AF=0.076278;AN=5008;NS=2504;DP=12783;EAS_AF=0.002;AMR_AF=0.1138;AFR_AF=0.0257;EUR_AF=0.165;SAS_AF=0.1033;AA=T|||;VT=SNP
17	12563151	rs74253566	T	C	100	PASS	AC=217;AF=0.0433307;AN=5008;NS=2504;DP=13209;EAS_AF=0.1319;AMR_AF=0.0793;AFR_AF=0.0008;EUR_AF=0.002;SAS_AF=0.0266;AA=T|||;VT=SNP
17	12564611	rs1548660	C	T	100	PASS	AC=3686;AF=0.736022;AN=5008;NS=2504;DP=20611;EAS_AF=0.5159;AMR_AF=0.6945;AFR_AF=0.8389;EUR_AF=0.7833;SAS_AF=0.8047;AA=T|||;VT=SNP
17	12564659	rs35215498	C	A	100	PASS	AC=1296;AF=0.258786;AN=5008;NS=2504;DP=19233;EAS_AF=0.1409;AMR_AF=0.1398;AFR_AF=0.4062;EUR_AF=0.2107;SAS_AF=0.3149;AA=C|||;VT=SNP
17	12565821	rs11868847	A	G	100	PASS	AC=898;AF=0.179313;AN=5008;NS=2504;DP=16782;EAS_AF=0.0437;AMR_AF=0.2334;AFR_AF=0.1021;EUR_AF=0.3757;SAS_AF=0.183;AA=A|||;VT=SNP
17	12566104	rs141388072	G	A	100	PASS	AC=210;AF=0.0419329;AN=5008;NS=2504;DP=15966;EAS_AF=0.129;AMR_AF=0.0807;AFR_AF=0.0008;EUR_AF=0.003;SAS_AF=0.0204;AA=G|||;VT=SNP
17	12566247	rs79924281	G	A	100	PASS	AC=238;AF=0.047524;AN=5008;NS=2504;DP=16444;EAS_AF=0.129;AMR_AF=0.0807;AFR_AF=0.0219;EUR_AF=0.003;SAS_AF=0.0204;AA=G|||;VT=SNP
17	12566457	rs988442	A	G	100	PASS	AC=3748;AF=0.748403;AN=5008;NS=2504;DP=14105;EAS_AF=0.5268;AMR_AF=0.7104;AFR_AF=0.8578;EUR_AF=0.7992;SAS_AF=0.8037;AA=G|||;VT=SNP
17	12566500	rs12951717	A	G	100	PASS	AC=836;AF=0.166933;AN=5008;NS=2504;DP=15041;EAS_AF=0.0417;AMR_AF=0.2421;AFR_AF=0.0499;EUR_AF=0.3817;SAS_AF=0.18;AA=A|||;VT=SNP
17	12566613	rs12449347	T	A	100	PASS	AC=268;AF=0.0535144;AN=5008;NS=2504;DP=14562;EAS_AF=0.1339;AMR_AF=0.0821;AFR_AF=0.0416;EUR_AF=0.001;SAS_AF=0.0204;AA=A|||;VT=SNP
17	12566674	rs12451496	A	G	100	PASS	AC=213;AF=0.0425319;AN=5008;NS=2504;DP=16676;EAS_AF=0.1339;AMR_AF=0.0807;AFR_AF=0.0008;EUR_AF=0.001;SAS_AF=0.0204;AA=A|||;VT=SNP
17	12566717	rs1233867	A	C	100	PASS	AC=3921;AF=0.782947;AN=5008;NS=2504;DP=15317;EAS_AF=0.753;AMR_AF=0.6945;AFR_AF=0.7474;EUR_AF=0.8837;SAS_AF=0.8211;AA=A|||;VT=SNP
17	12567635	rs1233849	C	T	100	PASS	AC=3032;AF=0.605431;AN=5008;NS=2504;DP=17802;EAS_AF=0.5248;AMR_AF=0.5216;AFR_AF=0.77;EUR_AF=0.4443;SAS_AF=0.6912;AA=T|||;VT=SNP
17	12567731	rs80211270	T	C	100	PASS	AC=269;AF=0.0537141;AN=5008;NS=2504;DP=21090;EAS_AF=0.1062;AMR_AF=0.0951;AFR_AF=0.0643;EUR_AF=0;SAS_AF=0.0112;AA=T|||;VT=SNP
17	12567774	rs1233850	G	A	100	PASS	AC=2521;AF=0.503395;AN=5008;NS=2504;DP=20741;EAS_AF=0.3671;AMR_AF=0.4193;AFR_AF=0.6952;EUR_AF=0.4165;SAS_AF=0.5337;AA=A|||;VT=SNP
17	12568100	rs976906	G	A	100	PASS	AC=2162;AF=0.431709;AN=5008;NS=2504;DP=18567;EAS_AF=0.2639;AMR_AF=0.402;AFR_AF=0.4667;EUR_AF=0.4374;SAS_AF=0.5726;AA=A|||;VT=SNP
17	12568340	rs72811258	A	G	100	PASS	AC=534;AF=0.106629;AN=5008;NS=2504;DP=16351;EAS_AF=0.0298;AMR_AF=0.0836;AFR_AF=0.2057;EUR_AF=0.1233;SAS_AF=0.0511;AA=A|||;VT=SNP
17	12568437	rs72811260	A	G	100	PASS	AC=287;AF=0.0573083;AN=5008;NS=2504;DP=14999;EAS_AF=0.0179;AMR_AF=0.072;AFR_AF=0.0613;EUR_AF=0.1074;SAS_AF=0.0307;AA=A|||;VT=SNP
17	12568877	rs8071072	A	T	100	PASS	AC=1875;AF=0.374401;AN=5008;NS=2504;DP=10905;EAS_AF=0.252;AMR_AF=0.3357;AFR_AF=0.7322;EUR_AF=0.2237;SAS_AF=0.1994;AA=T|||;VT=SNP
17	12569071	rs758187	T	C	100	PASS	AC=1876;AF=0.374601;AN=5008;NS=2504;DP=11508;EAS_AF=0.249;AMR_AF=0.3415;AFR_AF=0.7277;EUR_AF=0.2286;SAS_AF=0.2004;AA=C|||;VT=SNP
17	12569442	rs76148496	G	A	100	PASS	AC=277;AF=0.0553115;AN=5008;NS=2504;DP=14814;EAS_AF=0.0188;AMR_AF=0.0692;AFR_AF=0.056;EUR_AF=0.1054;SAS_AF=0.0307;AA=G|||;VT=SNP
17	12570735	rs60545652	C	T	100	PASS	AC=1541;AF=0.307708;AN=5008;NS=2504;DP=17076;EAS_AF=0.2351;AMR_AF=0.2046;AFR_AF=0.6604;EUR_AF=0.1243;SAS_AF=0.1677;AA=T|||;VT=SNP
17	12570822	rs12325778	A	C	100	PASS	AC=336;AF=0.0670927;AN=5008;NS=2504;DP=18754;EAS_AF=0.0089;AMR_AF=0.1297;AFR_AF=0.0817;EUR_AF=0.1004;SAS_AF=0.0286;AA=A|||;VT=SNP
17	12571066	rs8073841	T	A	100	PASS	AC=598;AF=0.119409;AN=5008;NS=2504;DP=18196;EAS_AF=0.1002;AMR_AF=0.2205;AFR_AF=0.1475;EUR_AF=0.1004;SAS_AF=0.0491;AA=A|||;VT=SNP
17	12571765	rs6502200	G	A	100	PASS	AC=1371;AF=0.273762;AN=5008;NS=2504;DP=20272;EAS_AF=0.2163;AMR_AF=0.2723;AFR_AF=0.4909;EUR_AF=0.1491;SAS_AF=0.1687;AA=A|||;VT=SNP
17	12571770	rs72811261	G	T	100	PASS	AC=564;AF=0.11262;AN=5008;NS=2504;DP=20092;EAS_AF=0.0278;AMR_AF=0.0922;AFR_AF=0.2262;EUR_AF=0.1223;SAS_AF=0.0511;AA=G|||;VT=SNP
17	12572392	rs72811262	G	A	100	PASS	AC=561;AF=0.112021;AN=5008;NS=2504;DP=20795;EAS_AF=0.0268;AMR_AF=0.085;AFR_AF=0.23;EUR_AF=0.1203;SAS_AF=0.0511;AA=G|||;VT=SNP
17	12572583	rs1356663	T	G	100	PASS	AC=501;AF=0.10004;AN=5008;NS=2504;DP=18968;EAS_AF=0.1002;AMR_AF=0.2133;AFR_AF=0.0772;EUR_AF=0.0994;SAS_AF=0.0511;AA=T|||;VT=SNP
17	12573396	rs8065091	C	T	100	PASS	AC=713;AF=0.142372;AN=5008;NS=2504;DP=17196;EAS_AF=0.1161;AMR_AF=0.0504;AFR_AF=0.2995;EUR_AF=0.0497;SAS_AF=0.1176;AA=C|||;VT=SNP
17	12573670	rs114592958	C	G	100	PASS	AC=253;AF=0.0505192;AN=5008;NS=2504;DP=18986;EAS_AF=0.0089;AMR_AF=0.0187;AFR_AF=0.149;EUR_AF=0.0149;SAS_AF=0.0194;AA=C|||;VT=SNP
17	12573716	rs8065821	G	A	100	PASS	AC=710;AF=0.141773;AN=5008;NS=2504;DP=18899;EAS_AF=0.1161;AMR_AF=0.0533;AFR_AF=0.292;EUR_AF=0.0547;SAS_AF=0.1176;AA=G|||;VT=SNP
17	12574475	rs140119984	A	G	100	PASS	AC=40;AF=0.00798722;AN=5008;NS=2504;DP=19665;EAS_AF=0.0387;AMR_AF=0;AFR_AF=0;EUR_AF=0;SAS_AF=0.001;AA=A|||;VT=SNP
17	12574501	rs1519251	A	G	100	PASS	AC=3060;AF=0.611022;AN=5008;NS=2504;DP=19752;EAS_AF=0.502;AMR_AF=0.5303;AFR_AF=0.7791;EUR_AF=0.4851;SAS_AF=0.683;AA=G|||;VT=SNP
17	12574746	rs8070835	A	C	100	PASS	AC=329;AF=0.0656949;AN=5008;NS=2504;DP=17765;EAS_AF=0.0089;AMR_AF=0.1311;AFR_AF=0.0734;EUR_AF=0.1014;SAS_AF=0.0307;AA=A|||;VT=SNP
17	12574864	rs16946408	C	T	100	PASS	AC=711;AF=0.141973;AN=5008;NS=2504;DP=20007;EAS_AF=0.1171;AMR_AF=0.0533;AFR_AF=0.2935;EUR_AF=0.0507;SAS_AF=0.1196;AA=C|||;VT=SNP
17	12575374	rs78127607	G	T	100	PASS	AC=706;AF=0.140974;AN=5008;NS=2504;DP=17057;EAS_AF=0.1171;AMR_AF=0.0504;AFR_AF=0.2935;EUR_AF=0.0497;SAS_AF=0.1176;AA=G|||;VT=SNP
17	12575697	rs12600400	G	A	100	PASS	AC=704;AF=0.140575;AN=5008;NS=2504;DP=18453;EAS_AF=0.1171;AMR_AF=0.0504;AFR_AF=0.292;EUR_AF=0.0497;SAS_AF=0.1176;AA=G|||;VT=SNP
17	12575782	rs12600404	G	T	100	PASS	AC=789;AF=0.157548;AN=5008;NS=2504;DP=18741;EAS_AF=0.1171;AMR_AF=0.0591;AFR_AF=0.3517;EUR_AF=0.0497;SAS_AF=0.1176;AA=T|||;VT=SNP
17	12576271	rs17702872	A	G	100	PASS	AC=329;AF=0.0656949;AN=5008;NS=2504;DP=20708;EAS_AF=0.0089;AMR_AF=0.1326;AFR_AF=0.0734;EUR_AF=0.1004;SAS_AF=0.0307;AA=a|||;VT=SNP
17	12576704	rs72811264	C	T	100	PASS	AC=294;AF=0.0587061;AN=5008;NS=2504;DP=17438;EAS_AF=0.0179;AMR_AF=0.0634;AFR_AF=0.0711;EUR_AF=0.1054;SAS_AF=0.0327;AA=C|||;VT=SNP
17	12578066	rs72811265	C	T	100	PASS	AC=295;AF=0.0589058;AN=5008;NS=2504;DP=15556;EAS_AF=0.0188;AMR_AF=0.062;AFR_AF=0.0719;EUR_AF=0.1054;SAS_AF=0.0327;AA=C|||;VT=SNP
17	12578121	rs2159112	G	A	100	PASS	AC=3049;AF=0.608826;AN=5008;NS=2504;DP=15363;EAS_AF=0.499;AMR_AF=0.5259;AFR_AF=0.7791;EUR_AF=0.4821;SAS_AF=0.681;AA=A|||;VT=SNP
17	12578500	rs16946417	T	G	100	PASS	AC=174;AF=0.0347444;AN=5008;NS=2504;DP=16448;EAS_AF=0.0923;AMR_AF=0.0836;AFR_AF=0.0023;EUR_AF=0;SAS_AF=0.0204;AA=T|||;VT=SNP
17	12578664	rs16946420	C	T	100	PASS	AC=711;AF=0.141973;AN=5008;NS=2504;DP=15870;EAS_AF=0.121;AMR_AF=0.0519;AFR_AF=0.2927;EUR_AF=0.0497;SAS_AF=0.1186;AA=C|||;VT=SNP
17	12579032	rs59281938	T	C	100	PASS	AC=895;AF=0.178714;AN=5008;NS=2504;DP=13836;EAS_AF=0.122;AMR_AF=0.0663;AFR_AF=0.4198;EUR_AF=0.0497;SAS_AF=0.1237;AA=C|||;VT=SNP
17	12579108	rs59501843	G	A	100	PASS	AC=734;AF=0.146565;AN=5008;NS=2504;DP=15158;EAS_AF=0.1161;AMR_AF=0.0562;AFR_AF=0.3116;EUR_AF=0.0497;SAS_AF=0.1186;AA=G|||;VT=SNP
17	12579200	rs57514385	A	G	100	PASS	AC=818;AF=0.163339;AN=5008;NS=2504;DP=15713;EAS_AF=0.122;AMR_AF=0.0648;AFR_AF=0.3623;EUR_AF=0.0497;SAS_AF=0.1237;AA=G|||;VT=SNP
17	12579640	rs117899439	A	G	100	PASS	AC=172;AF=0.034345;AN=5008;NS=2504;DP=13014;EAS_AF=0.0913;AMR_AF=0.085;AFR_AF=0.0008;EUR_AF=0;SAS_AF=0.0204;AA=A|||;VT=SNP
17	12579697	rs1519254	A	G	100	PASS	AC=635;AF=0.126797;AN=5008;NS=2504;DP=15205;EAS_AF=0.0278;AMR_AF=0.0807;AFR_AF=0.2867;EUR_AF=0.1203;SAS_AF=0.0521;AA=A|||;VT=SNP
17	12579819	rs12150222	T	A	100	PASS	AC=740;AF=0.147764;AN=5008;NS=2504;DP=14904;EAS_AF=0.122;AMR_AF=0.0548;AFR_AF=0.3101;EUR_AF=0.0497;SAS_AF=0.1217;AA=T|||;VT=SNP
17	12580010	rs12150632	A	C	100	PASS	AC=812;AF=0.162141;AN=5008;NS=2504;DP=17385;EAS_AF=0.122;AMR_AF=0.0634;AFR_AF=0.3601;EUR_AF=0.0497;SAS_AF=0.1217;AA=C|||;VT=SNP
17	12580444	rs149649428	T	C	100	PASS	AC=172;AF=0.034345;AN=5008;NS=2504;DP=19017;EAS_AF=0.0913;AMR_AF=0.085;AFR_AF=0.0008;EUR_AF=0;SAS_AF=0.0204;AA=T|||;VT=SNP
17	12580733	rs115950603	A	T	100	PASS	AC=559;AF=0.111621;AN=5008;NS=2504;DP=16578;EAS_AF=0.0278;AMR_AF=0.0778;AFR_AF=0.2307;EUR_AF=0.1203;SAS_AF=0.0521;AA=A|||;VT=SNP
17	12580743	rs12150350	T	A	100	PASS	AC=3059;AF=0.610823;AN=5008;NS=2504;DP=16510;EAS_AF=0.504;AMR_AF=0.5288;AFR_AF=0.7791;EUR_AF=0.4811;SAS_AF=0.6851;AA=T|||;VT=SNP
17	12580770	rs551199702	C	T	100	PASS	AC=16;AF=0.00319489;AN=5008;NS=2504;DP=16017;EAS_AF=0.0159;AMR_AF=0;AFR_AF=0;EUR_AF=0;SAS_AF=0;AA=C|||;VT=SNP
17	12580786	rs12150352	T	C	100	PASS	AC=886;AF=0.176917;AN=5008;NS=2504;DP=16166;EAS_AF=0.122;AMR_AF=0.0648;AFR_AF=0.4153;EUR_AF=0.0497;SAS_AF=0.1217;AA=T|||;VT=SNP
17	12580857	rs12150663	A	G	100	PASS	AC=886;AF=0.176917;AN=5008;NS=2504;DP=12765;EAS_AF=0.122;AMR_AF=0.0648;AFR_AF=0.4153;EUR_AF=0.0497;SAS_AF=0.1217;AA=a|||;VT=SNP
17	12581309	rs57293147	T	C	100	PASS	AC=819;AF=0.163538;AN=5008;NS=2504;DP=11550;EAS_AF=0.121;AMR_AF=0.0562;AFR_AF=0.3699;EUR_AF=0.0497;SAS_AF=0.1217;AA=C|||;VT=SNP
17	12581645	rs59185675	G	T	100	PASS	AC=817;AF=0.163139;AN=5008;NS=2504;DP=14457;EAS_AF=0.121;AMR_AF=0.0562;AFR_AF=0.3699;EUR_AF=0.0497;SAS_AF=0.1196;AA=G|||;VT=SNP
17	12582052	rs111562949	A	G	100	PASS	AC=1987;AF=0.396765;AN=5008;NS=2504;DP=14212;EAS_AF=0.249;AMR_AF=0.3718;AFR_AF=0.7421;EUR_AF=0.2734;SAS_AF=0.227;AA=G|||;VT=SNP
17	12582267	rs12150135	A	G	100	PASS	AC=818;AF=0.163339;AN=5008;NS=2504;DP=15283;EAS_AF=0.121;AMR_AF=0.0562;AFR_AF=0.3699;EUR_AF=0.0507;SAS_AF=0.1196;AA=A|||;VT=SNP
17	12582294	rs73299032	A	G	100	PASS	AC=803;AF=0.160343;AN=5008;NS=2504;DP=15217;EAS_AF=0.121;AMR_AF=0.0562;AFR_AF=0.3593;EUR_AF=0.0497;SAS_AF=0.1196;AA=A|||;VT=SNP
17	12582530	rs12150142	A	T	100	PASS	AC=1059;AF=0.211462;AN=5008;NS=2504;DP=16803;EAS_AF=0.2113;AMR_AF=0.1455;AFR_AF=0.4198;EUR_AF=0.0497;SAS_AF=0.1431;AA=T|||;VT=SNP
17	12582693	rs11657108	T	G	100	PASS	AC=109;AF=0.0217652;AN=5008;NS=2504;DP=15878;EAS_AF=0.003;AMR_AF=0.0202;AFR_AF=0.003;EUR_AF=0.0746;SAS_AF=0.0133;AA=T|||;VT=SNP
17	12582787	rs16946427	T	G	100	PASS	AC=1074;AF=0.214457;AN=5008;NS=2504;DP=16895;EAS_AF=0.128;AMR_AF=0.3098;AFR_AF=0.3003;EUR_AF=0.2266;SAS_AF=0.1074;AA=T|||;VT=SNP
17	12582872	rs73299039	T	C	100	PASS	AC=823;AF=0.164337;AN=5008;NS=2504;DP=16283;EAS_AF=0.121;AMR_AF=0.0562;AFR_AF=0.3737;EUR_AF=0.0497;SAS_AF=0.1207;AA=T|||;VT=SNP
17	12583672	rs1519255	T	G	100	PASS	AC=564;AF=0.11262;AN=5008;NS=2504;DP=18103;EAS_AF=0.0278;AMR_AF=0.0893;AFR_AF=0.2269;EUR_AF=0.1223;SAS_AF=0.0521;AA=T|||;VT=SNP
17	12583871	rs16946434	A	G	100	PASS	AC=870;AF=0.173722;AN=5008;NS=2504;DP=17417;EAS_AF=0.121;AMR_AF=0.062;AFR_AF=0.4062;EUR_AF=0.0497;SAS_AF=0.1207;AA=G|||;VT=SNP
17	12583898	rs34321139	A	G	100	PASS	AC=737;AF=0.147165;AN=5008;NS=2504;DP=16424;EAS_AF=0.121;AMR_AF=0.0519;AFR_AF=0.3116;EUR_AF=0.0497;SAS_AF=0.1196;AA=A|||;VT=SNP
17	12584385	rs7220994	T	A	100	PASS	AC=812;AF=0.162141;AN=5008;NS=2504;DP=21651;EAS_AF=0.122;AMR_AF=0.0562;AFR_AF=0.3646;EUR_AF=0.0497;SAS_AF=0.1207;AA=A|||;VT=SNP
17	12584694	rs17702998	G	C	100	PASS	AC=322;AF=0.0642971;AN=5008;NS=2504;DP=21545;EAS_AF=0.0079;AMR_AF=0.1297;AFR_AF=0.0719;EUR_AF=0.0984;SAS_AF=0.0307;AA=G|||;VT=SNP
17	12585152	rs41429852	G	A	100	PASS	AC=321;AF=0.0640974;AN=5008;NS=2504;DP=21501;EAS_AF=0.0079;AMR_AF=0.1297;AFR_AF=0.0719;EUR_AF=0.0974;SAS_AF=0.0307;AA=G|||;VT=SNP
17	12585459	rs72811270	G	A	100	PASS	AC=702;AF=0.140176;AN=5008;NS=2504;DP=20741;EAS_AF=0.12;AMR_AF=0.1643;AFR_AF=0.208;EUR_AF=0.1203;SAS_AF=0.0726;AA=G|||;VT=SNP
17	12585533	rs76441872	C	T	100	PASS	AC=321;AF=0.0640974;AN=5008;NS=2504;DP=20627;EAS_AF=0.0079;AMR_AF=0.1297;AFR_AF=0.0719;EUR_AF=0.0974;SAS_AF=0.0307;AA=C|||;VT=SNP
17	12585568	rs61526426	A	G	100	PASS	AC=796;AF=0.158946;AN=5008;NS=2504;DP=20374;EAS_AF=0.128;AMR_AF=0.0519;AFR_AF=0.3502;EUR_AF=0.0497;SAS_AF=0.1207;AA=A|||;VT=SNP
17	12585866	rs2030302	A	G	100	PASS	AC=796;AF=0.158946;AN=5008;NS=2504;DP=20731;EAS_AF=0.128;AMR_AF=0.0519;AFR_AF=0.3502;EUR_AF=0.0497;SAS_AF=0.1207;AA=A|||;VT=SNP
17	12585990	rs2030303	A	G	100	PASS	AC=779;AF=0.155551;AN=5008;NS=2504;DP=18637;EAS_AF=0.128;AMR_AF=0.0519;AFR_AF=0.3374;EUR_AF=0.0497;SAS_AF=0.1207;AA=A|||;VT=SNP
17	12586332	rs2052003	C	A	100	PASS	AC=1893;AF=0.377995;AN=5008;NS=2504;DP=17427;EAS_AF=0.254;AMR_AF=0.3545;AFR_AF=0.6846;EUR_AF=0.2634;SAS_AF=0.226;AA=A|||;VT=SNP
17	12586596	rs10491100	A	G	100	PASS	AC=178;AF=0.0355431;AN=5008;NS=2504;DP=18138;EAS_AF=0.0923;AMR_AF=0.0879;AFR_AF=0.0008;EUR_AF=0;SAS_AF=0.0235;AA=A|||;VT=SNP
17	12586798	rs1519256	G	C	100	PASS	AC=1904;AF=0.380192;AN=5008;NS=2504;DP=17932;EAS_AF=0.254;AMR_AF=0.3617;AFR_AF=0.6838;EUR_AF=0.2704;SAS_AF=0.226;AA=C|||;VT=SNP
17	12587592	rs734466	G	T	100	PASS	AC=1194;AF=0.238419;AN=5008;NS=2504;DP=19838;EAS_AF=0.2272;AMR_AF=0.1527;AFR_AF=0.4811;EUR_AF=0.0656;SAS_AF=0.1605;AA=T|||;VT=SNP
17	12587689	rs78883880	A	G	100	PASS	AC=132;AF=0.0263578;AN=5008;NS=2504;DP=19835;EAS_AF=0.0089;AMR_AF=0.0086;AFR_AF=0.062;EUR_AF=0.0149;SAS_AF=0.0204;AA=A|||;VT=SNP
17	12587814	rs734465	G	A	100	PASS	AC=946;AF=0.188898;AN=5008;NS=2504;DP=20768;EAS_AF=0.128;AMR_AF=0.2968;AFR_AF=0.2209;EUR_AF=0.2137;SAS_AF=0.1063;AA=A|||;VT=SNP
17	12588306	rs74448135	G	C	100	PASS	AC=247;AF=0.0493211;AN=5008;NS=2504;DP=17291;EAS_AF=0.0923;AMR_AF=0.0937;AFR_AF=0.0499;EUR_AF=0;SAS_AF=0.0235;AA=C|||;VT=SNP
17	12588648	rs137985354	A	C	100	PASS	AC=361;AF=0.0720847;AN=5008;NS=2504;DP=18096;EAS_AF=0.1062;AMR_AF=0.0994;AFR_AF=0.0953;EUR_AF=0.0169;SAS_AF=0.0429;AA=A|||;VT=SNP
17	12588650	rs113636621	A	G	100	PASS	AC=712;AF=0.142173;AN=5008;NS=2504;DP=18065;EAS_AF=0.1052;AMR_AF=0.2349;AFR_AF=0.2148;EUR_AF=0.1034;SAS_AF=0.0562;AA=a|||;VT=SNP
17	12588799	rs7224232	T	C	100	PASS	AC=870;AF=0.173722;AN=5008;NS=2504;DP=15444;EAS_AF=0.128;AMR_AF=0.0634;AFR_AF=0.348;EUR_AF=0.0686;SAS_AF=0.1718;AA=T|||;VT=SNP
17	12589427	rs10491101	C	T	100	PASS	AC=361;AF=0.0720847;AN=5008;NS=2504;DP=20815;EAS_AF=0.1062;AMR_AF=0.0951;AFR_AF=0.0953;EUR_AF=0.0169;SAS_AF=0.046;AA=T|||;VT=SNP
17	12589871	rs10491102	A	T	100	PASS	AC=296;AF=0.0591054;AN=5008;NS=2504;DP=21602;EAS_AF=0.0079;AMR_AF=0.1354;AFR_AF=0.0492;EUR_AF=0.0994;SAS_AF=0.0297;AA=A|||;VT=SNP
17	12590281	rs117785637	G	C	100	PASS	AC=70;AF=0.0139776;AN=5008;NS=2504;DP=19081;EAS_AF=0.0089;AMR_AF=0.0072;AFR_AF=0.0113;EUR_AF=0.0169;SAS_AF=0.0245;AA=G|||;VT=SNP
17	12590394	rs11870196	A	C	100	PASS	AC=301;AF=0.0601038;AN=5008;NS=2504;DP=17339;EAS_AF=0.0972;AMR_AF=0.0965;AFR_AF=0.087;EUR_AF=0;SAS_AF=0.0215;AA=A|||;VT=SNP
17	12590507	rs3967152	T	C	100	PASS	AC=188;AF=0.0375399;AN=5008;NS=2504;DP=17030;EAS_AF=0.1012;AMR_AF=0.0908;AFR_AF=0.0015;EUR_AF=0;SAS_AF=0.0215;AA=T|||;VT=SNP
17	12590721	rs2108659	G	A	100	PASS	AC=301;AF=0.0601038;AN=5008;NS=2504;DP=14112;EAS_AF=0.1012;AMR_AF=0.0965;AFR_AF=0.084;EUR_AF=0;SAS_AF=0.0215;AA=G|||;VT=SNP
17	12590935	rs144703431	T	C	100	PASS	AC=74;AF=0.0147764;AN=5008;NS=2504;DP=15894;EAS_AF=0.0089;AMR_AF=0.0072;AFR_AF=0.0144;EUR_AF=0.0169;SAS_AF=0.0245;AA=C|||;VT=SNP
17	12591033	rs74430425	C	G	100	PASS	AC=75;AF=0.014976;AN=5008;NS=2504;DP=17074;EAS_AF=0.0089;AMR_AF=0.0072;AFR_AF=0.0144;EUR_AF=0.0179;SAS_AF=0.0245;AA=G|||;VT=SNP
17	12591221	rs59132234	A	G	100	PASS	AC=1536;AF=0.306709;AN=5008;NS=2504;DP=19506;EAS_AF=0.3284;AMR_AF=0.1988;AFR_AF=0.3775;EUR_AF=0.2207;SAS_AF=0.3538;AA=G|||;VT=SNP
17	12591317	rs56710681	C	G	100	PASS	AC=1216;AF=0.242812;AN=5008;NS=2504;DP=21482;EAS_AF=0.246;AMR_AF=0.2291;AFR_AF=0.4856;EUR_AF=0.0646;SAS_AF=0.1043;AA=G|||;VT=SNP
17	12591443	rs77864178	A	T	100	PASS	AC=205;AF=0.0409345;AN=5008;NS=2504;DP=20844;EAS_AF=0.0129;AMR_AF=0.1138;AFR_AF=0.0023;EUR_AF=0.0388;SAS_AF=0.0726;AA=A|||;VT=SNP
17	12591550	rs79564274	A	T	100	PASS	AC=144;AF=0.028754;AN=5008;NS=2504;DP=19986;EAS_AF=0.0089;AMR_AF=0.0144;AFR_AF=0.0598;EUR_AF=0.0209;SAS_AF=0.0256;AA=A|||;VT=SNP
17	12592227	rs78481929	C	T	100	PASS	AC=240;AF=0.0479233;AN=5008;NS=2504;DP=19214;EAS_AF=0.0962;AMR_AF=0.1585;AFR_AF=0.0015;EUR_AF=0.0139;SAS_AF=0.0174;AA=C|||;VT=SNP
17	12592857	rs7215825	A	C	100	PASS	AC=1390;AF=0.277556;AN=5008;NS=2504;DP=18188;EAS_AF=0.249;AMR_AF=0.255;AFR_AF=0.466;EUR_AF=0.1213;SAS_AF=0.229;AA=A|||;VT=SNP
17	12593743	rs6502201	A	C	100	PASS	AC=1271;AF=0.253794;AN=5008;NS=2504;DP=16280;EAS_AF=0.1349;AMR_AF=0.415;AFR_AF=0.3699;EUR_AF=0.2495;SAS_AF=0.1094;AA=C|||;VT=SNP
17	12593770	rs7221712	G	T	100	PASS	AC=472;AF=0.0942492;AN=5008;NS=2504;DP=16107;EAS_AF=0.1042;AMR_AF=0.1816;AFR_AF=0.1256;EUR_AF=0.0358;SAS_AF=0.0399;AA=T|||;VT=SNP
17	12593809	rs7222635	T	C	100	PASS	AC=472;AF=0.0942492;AN=5008;NS=2504;DP=16999;EAS_AF=0.1042;AMR_AF=0.1816;AFR_AF=0.1263;EUR_AF=0.0348;SAS_AF=0.0399;AA=C|||;VT=SNP
17	12593949	rs76151615	G	A	100	PASS	AC=301;AF=0.0601038;AN=5008;NS=2504;DP=18512;EAS_AF=0.0952;AMR_AF=0.1643;AFR_AF=0.0454;EUR_AF=0.0139;SAS_AF=0.0174;AA=G|||;VT=SNP
17	12593967	rs7225528	C	T	100	PASS	AC=476;AF=0.0950479;AN=5008;NS=2504;DP=18322;EAS_AF=0.1042;AMR_AF=0.1816;AFR_AF=0.1271;EUR_AF=0.0348;SAS_AF=0.0429;AA=T|||;VT=SNP
17	12594054	rs7225841	G	C	100	PASS	AC=471;AF=0.0940495;AN=5008;NS=2504;DP=17066;EAS_AF=0.1042;AMR_AF=0.1816;AFR_AF=0.1256;EUR_AF=0.0348;SAS_AF=0.0399;AA=C|||;VT=SNP
17	12594224	rs7225754	A	T	100	PASS	AC=2210;AF=0.441294;AN=5008;NS=2504;DP=19000;EAS_AF=0.2788;AMR_AF=0.487;AFR_AF=0.7322;EUR_AF=0.331;SAS_AF=0.2965;AA=T|||;VT=SNP
17	12594781	rs79110537	G	A	100	PASS	AC=294;AF=0.0587061;AN=5008;NS=2504;DP=17458;EAS_AF=0.0952;AMR_AF=0.1643;AFR_AF=0.0401;EUR_AF=0.0139;SAS_AF=0.0174;AA=A|||;VT=SNP
17	12594859	rs78465189	A	C	100	PASS	AC=294;AF=0.0587061;AN=5008;NS=2504;DP=18898;EAS_AF=0.0952;AMR_AF=0.1643;AFR_AF=0.0401;EUR_AF=0.0139;SAS_AF=0.0174;AA=A|||;VT=SNP
17	12595075	rs72811277	A	G	100	PASS	AC=354;AF=0.0706869;AN=5008;NS=2504;DP=20027;EAS_AF=0.0188;AMR_AF=0.0793;AFR_AF=0.1029;EUR_AF=0.1054;SAS_AF=0.0389;AA=A|||;VT=SNP
17	12595079	rs8068741	A	G	100	PASS	AC=180;AF=0.0359425;AN=5008;NS=2504;DP=19981;EAS_AF=0.0079;AMR_AF=0.0173;AFR_AF=0.0885;EUR_AF=0.0209;SAS_AF=0.0225;AA=A|||;VT=SNP
17	12595325	rs75041196	G	A	100	PASS	AC=294;AF=0.0587061;AN=5008;NS=2504;DP=19881;EAS_AF=0.0952;AMR_AF=0.1643;AFR_AF=0.0401;EUR_AF=0.0139;SAS_AF=0.0174;AA=A|||;VT=SNP
17	12595601	rs116955901	T	C	100	PASS	AC=294;AF=0.0587061;AN=5008;NS=2504;DP=19686;EAS_AF=0.0952;AMR_AF=0.1643;AFR_AF=0.0401;EUR_AF=0.0139;SAS_AF=0.0174;AA=T|||;VT=SNP
17	12596212	rs72811279	A	G	100	PASS	AC=351;AF=0.0700879;AN=5008;NS=2504;DP=19407;EAS_AF=0.0188;AMR_AF=0.0793;AFR_AF=0.1014;EUR_AF=0.1044;SAS_AF=0.0389;AA=A|||;VT=SNP
17	12596305	rs8074297	A	T	100	PASS	AC=1269;AF=0.253395;AN=5008;NS=2504;DP=16484;EAS_AF=0.1329;AMR_AF=0.415;AFR_AF=0.3699;EUR_AF=0.2495;SAS_AF=0.1094;AA=T|||;VT=SNP
17	12596349	rs8074321	A	G	100	PASS	AC=1269;AF=0.253395;AN=5008;NS=2504;DP=16416;EAS_AF=0.1329;AMR_AF=0.415;AFR_AF=0.3699;EUR_AF=0.2495;SAS_AF=0.1094;AA=G|||;VT=SNP
17	12596631	rs116867386	C	A	100	PASS	AC=295;AF=0.0589058;AN=5008;NS=2504;DP=13380;EAS_AF=0.0952;AMR_AF=0.1628;AFR_AF=0.0416;EUR_AF=0.0139;SAS_AF=0.0174;AA=C|||;VT=SNP
17	12596685	rs112127421	G	C	100	PASS	AC=297;AF=0.0593051;AN=5008;NS=2504;DP=12691;EAS_AF=0.122;AMR_AF=0.0072;AFR_AF=0.0953;EUR_AF=0.001;SAS_AF=0.0429;AA=G|||;VT=SNP
17	12596994	rs139712322	A	G	100	PASS	AC=174;AF=0.0347444;AN=5008;NS=2504;DP=8839;EAS_AF=0.0079;AMR_AF=0.0173;AFR_AF=0.084;EUR_AF=0.0209;SAS_AF=0.0225;AA=A|||;VT=SNP
17	12597626	rs28730816	G	A	100	PASS	AC=294;AF=0.0587061;AN=5008;NS=2504;DP=19432;EAS_AF=0.0952;AMR_AF=0.1643;AFR_AF=0.0401;EUR_AF=0.0139;SAS_AF=0.0174;AA=G|||;VT=SNP
17	12597632	rs28730817	T	C	100	PASS	AC=471;AF=0.0940495;AN=5008;NS=2504;DP=19438;EAS_AF=0.1032;AMR_AF=0.1816;AFR_AF=0.1263;EUR_AF=0.0348;SAS_AF=0.0399;AA=C|||;VT=SNP
17	12597689	rs28730818	G	C	100	PASS	AC=471;AF=0.0940495;AN=5008;NS=2504;DP=18680;EAS_AF=0.1032;AMR_AF=0.1816;AFR_AF=0.1263;EUR_AF=0.0348;SAS_AF=0.0399;AA=C|||;VT=SNP
17	12597864	rs79302570	G	C	100	PASS	AC=294;AF=0.0587061;AN=5008;NS=2504;DP=17865;EAS_AF=0.0952;AMR_AF=0.1643;AFR_AF=0.0401;EUR_AF=0.0139;SAS_AF=0.0174;AA=G|||;VT=SNP
17	12598066	rs8067114	T	C	100	PASS	AC=487;AF=0.0972444;AN=5008;NS=2504;DP=17340;EAS_AF=0.0119;AMR_AF=0.1614;AFR_AF=0.1694;EUR_AF=0.1083;SAS_AF=0.0307;AA=T|||;VT=SNP
17	12598789	rs57694456	G	C	100	PASS	AC=297;AF=0.0593051;AN=5008;NS=2504;DP=17160;EAS_AF=0.122;AMR_AF=0.0072;AFR_AF=0.0953;EUR_AF=0.001;SAS_AF=0.0429;AA=G|||;VT=SNP
17	12599002	rs56875752	A	C	100	PASS	AC=721;AF=0.14397;AN=5008;NS=2504;DP=14293;EAS_AF=0.1141;AMR_AF=0.2507;AFR_AF=0.1899;EUR_AF=0.1213;SAS_AF=0.0603;AA=A|||;VT=SNP
17	12599073	rs57012216	A	G	100	PASS	AC=315;AF=0.0628994;AN=5008;NS=2504;DP=14674;EAS_AF=0.0952;AMR_AF=0.1657;AFR_AF=0.0499;EUR_AF=0.0169;SAS_AF=0.0215;AA=A|||;VT=SNP
17	12599146	rs74593176	T	G	100	PASS	AC=238;AF=0.047524;AN=5008;NS=2504;DP=11579;EAS_AF=0.0952;AMR_AF=0.1585;AFR_AF=0.0008;EUR_AF=0.0139;SAS_AF=0.0174;AA=T|||;VT=SNP
17	12600028	rs12937774	G	T	100	PASS	AC=1087;AF=0.217053;AN=5008;NS=2504;DP=22565;EAS_AF=0.4583;AMR_AF=0.1916;AFR_AF=0.0129;EUR_AF=0.2336;SAS_AF=0.2454;AA=G|||;VT=SNP
17	12600080	rs72811281	T	C	100	PASS	AC=349;AF=0.0696885;AN=5008;NS=2504;DP=22424;EAS_AF=0.0188;AMR_AF=0.0764;AFR_AF=0.1014;EUR_AF=0.1044;SAS_AF=0.0389;AA=T|||;VT=SNP
17	12600301	rs8076744	A	G	100	PASS	AC=1265;AF=0.252596;AN=5008;NS=2504;DP=17155;EAS_AF=0.1329;AMR_AF=0.415;AFR_AF=0.3684;EUR_AF=0.2475;SAS_AF=0.1094;AA=G|||;VT=SNP
17	12600326	rs8077137	G	T	100	PASS	AC=902;AF=0.180112;AN=5008;NS=2504;DP=16360;EAS_AF=0.1438;AMR_AF=0.072;AFR_AF=0.3359;EUR_AF=0.0805;SAS_AF=0.1861;AA=G|||;VT=SNP
17	12600970	rs114288593	A	G	100	PASS	AC=103;AF=0.0205671;AN=5008;NS=2504;DP=10429;EAS_AF=0.0079;AMR_AF=0.0101;AFR_AF=0.0371;EUR_AF=0.0179;SAS_AF=0.0215;AA=A|||;VT=SNP
17	12601100	rs115441965	G	T	100	PASS	AC=103;AF=0.0205671;AN=5008;NS=2504;DP=16215;EAS_AF=0.0079;AMR_AF=0.0101;AFR_AF=0.0371;EUR_AF=0.0179;SAS_AF=0.0215;AA=G|||;VT=SNP
17	12601235	rs116803883	T	G	100	PASS	AC=106;AF=0.0211661;AN=5008;NS=2504;DP=16019;EAS_AF=0.0079;AMR_AF=0.0101;AFR_AF=0.0393;EUR_AF=0.0179;SAS_AF=0.0215;AA=T|||;VT=SNP
17	12601314	rs16946442	C	G	100	PASS	AC=550;AF=0.109824;AN=5008;NS=2504;DP=17262;EAS_AF=0.0952;AMR_AF=0.2262;AFR_AF=0.0946;EUR_AF=0.1252;SAS_AF=0.047;AA=G|||;VT=SNP
17	12601748	rs16946446	T	C	100	PASS	AC=246;AF=0.0491214;AN=5008;NS=2504;DP=17346;EAS_AF=0.0962;AMR_AF=0.1599;AFR_AF=0.0053;EUR_AF=0.0139;SAS_AF=0.0174;AA=T|||;VT=SNP
17	12602305	rs143929096	C	T	100	PASS	AC=86;AF=0.0171725;AN=5008;NS=2504;DP=13636;EAS_AF=0.002;AMR_AF=0.0245;AFR_AF=0.0023;EUR_AF=0.0437;SAS_AF=0.0204;AA=C|||;VT=SNP
17	12602311	rs150640284	G	A	100	PASS	AC=239;AF=0.0477236;AN=5008;NS=2504;DP=13684;EAS_AF=0.0952;AMR_AF=0.1599;AFR_AF=0.0008;EUR_AF=0.0139;SAS_AF=0.0174;AA=G|||;VT=SNP
17	12602338	rs9674555	C	A	100	PASS	AC=1772;AF=0.353834;AN=5008;NS=2504;DP=13672;EAS_AF=0.2321;AMR_AF=0.17;AFR_AF=0.6241;EUR_AF=0.2137;SAS_AF=0.3885;AA=c|||;VT=SNP
17	12602629	rs12941146	A	G	100	PASS	AC=2046;AF=0.408546;AN=5008;NS=2504;DP=14272;EAS_AF=0.5109;AMR_AF=0.4611;AFR_AF=0.149;EUR_AF=0.6213;SAS_AF=0.3978;AA=A|||;VT=SNP
17	12603383	rs146673210	G	C	100	PASS	AC=317;AF=0.0632987;AN=5008;NS=2504;DP=11793;EAS_AF=0.0188;AMR_AF=0.0764;AFR_AF=0.0764;EUR_AF=0.1074;SAS_AF=0.0368;AA=G|||;VT=SNP
17	12603416	rs12452604	C	T	100	PASS	AC=796;AF=0.158946;AN=5008;NS=2504;DP=12167;EAS_AF=0.1667;AMR_AF=0.2061;AFR_AF=0.1112;EUR_AF=0.1501;SAS_AF=0.1912;AA=C|||;VT=SNP
17	12603461	rs142583543	C	T	100	PASS	AC=552;AF=0.110224;AN=5008;NS=2504;DP=12139;EAS_AF=0.1419;AMR_AF=0.0793;AFR_AF=0.1248;EUR_AF=0.1093;SAS_AF=0.0808;AA=C|||;VT=SNP
17	12603876	rs138793434	A	G	100	PASS	AC=249;AF=0.0497204;AN=5008;NS=2504;DP=10943;EAS_AF=0.0952;AMR_AF=0.1599;AFR_AF=0.0053;EUR_AF=0.0139;SAS_AF=0.0215;AA=G|||;VT=SNP
17	12603966	rs113671963	C	T	100	PASS	AC=223;AF=0.0445288;AN=5008;NS=2504;DP=13068;EAS_AF=0.0585;AMR_AF=0.0014;AFR_AF=0.0129;EUR_AF=0.005;SAS_AF=0.1442;AA=C|||;VT=SNP
17	12603977	rs147004564	C	T	100	PASS	AC=239;AF=0.0477236;AN=5008;NS=2504;DP=13646;EAS_AF=0.0952;AMR_AF=0.1599;AFR_AF=0.0008;EUR_AF=0.0139;SAS_AF=0.0174;AA=C|||;VT=SNP
17	12604046	rs72811284	C	T	100	PASS	AC=318;AF=0.0634984;AN=5008;NS=2504;DP=13481;EAS_AF=0.0188;AMR_AF=0.0764;AFR_AF=0.0764;EUR_AF=0.1083;SAS_AF=0.0368;AA=C|||;VT=SNP
17	12604062	rs10491103	A	C	100	PASS	AC=846;AF=0.16893;AN=5008;NS=2504;DP=13312;EAS_AF=0.1627;AMR_AF=0.2075;AFR_AF=0.1483;EUR_AF=0.1501;SAS_AF=0.1953;AA=A|||;VT=SNP
17	12604197	rs7212891	C	T	100	PASS	AC=1793;AF=0.358027;AN=5008;NS=2504;DP=12943;EAS_AF=0.2321;AMR_AF=0.1744;AFR_AF=0.6293;EUR_AF=0.2217;SAS_AF=0.3916;AA=C|||;VT=SNP
17	12604312	rs62058696	T	G	100	PASS	AC=847;AF=0.169129;AN=5008;NS=2504;DP=14551;EAS_AF=0.1627;AMR_AF=0.2089;AFR_AF=0.1475;EUR_AF=0.1501;SAS_AF=0.1963;AA=T|||;VT=SNP
17	12605064	rs717797	G	A	100	PASS	AC=2624;AF=0.523962;AN=5008;NS=2504;DP=12920;EAS_AF=0.3829;AMR_AF=0.3804;AFR_AF=0.7769;EUR_AF=0.3688;SAS_AF=0.589;AA=A|||;VT=SNP
17	12605138	rs9915736	A	C	100	PASS	AC=1841;AF=0.367612;AN=5008;NS=2504;DP=14182;EAS_AF=0.2331;AMR_AF=0.1758;AFR_AF=0.6649;EUR_AF=0.2187;SAS_AF=0.3937;AA=A|||;VT=SNP
17	12605289	rs12451665	T	C	100	PASS	AC=846;AF=0.16893;AN=5008;NS=2504;DP=15012;EAS_AF=0.1617;AMR_AF=0.2089;AFR_AF=0.1475;EUR_AF=0.1501;SAS_AF=0.1963;AA=T|||;VT=SNP
17	12605431	rs76907492	G	C	100	PASS	AC=225;AF=0.0449281;AN=5008;NS=2504;DP=15707;EAS_AF=0.0595;AMR_AF=0.0029;AFR_AF=0.0136;EUR_AF=0.004;SAS_AF=0.1442;AA=G|||;VT=SNP
17	12605711	rs9889694	C	T	100	PASS	AC=2645;AF=0.528155;AN=5008;NS=2504;DP=16938;EAS_AF=0.3948;AMR_AF=0.3818;AFR_AF=0.7776;EUR_AF=0.3708;SAS_AF=0.5941;AA=T|||;VT=SNP
17	12605750	rs9891389	T	G	100	PASS	AC=2641;AF=0.527356;AN=5008;NS=2504;DP=17154;EAS_AF=0.3948;AMR_AF=0.3818;AFR_AF=0.7776;EUR_AF=0.3708;SAS_AF=0.59;AA=T|||;VT=SNP
17	12605937	rs80024537	A	G	100	PASS	AC=239;AF=0.0477236;AN=5008;NS=2504;DP=16348;EAS_AF=0.0952;AMR_AF=0.1599;AFR_AF=0.0008;EUR_AF=0.0139;SAS_AF=0.0174;AA=A|||;VT=SNP
17	12606170	rs8081392	T	C	100	PASS	AC=2659;AF=0.53095;AN=5008;NS=2504;DP=14555;EAS_AF=0.4008;AMR_AF=0.3818;AFR_AF=0.7821;EUR_AF=0.3708;SAS_AF=0.5961;AA=C|||;VT=SNP
17	12606181	rs8080245	C	T	100	PASS	AC=2639;AF=0.526957;AN=5008;NS=2504;DP=14238;EAS_AF=0.3958;AMR_AF=0.3818;AFR_AF=0.7776;EUR_AF=0.3708;SAS_AF=0.5869;AA=C|||;VT=SNP
17	12606434	rs9284346	A	G	100	PASS	AC=2645;AF=0.528155;AN=5008;NS=2504;DP=14690;EAS_AF=0.3988;AMR_AF=0.3818;AFR_AF=0.7776;EUR_AF=0.3708;SAS_AF=0.59;AA=A|||;VT=SNP
17	12606676	rs9303058	C	T	100	PASS	AC=2640;AF=0.527157;AN=5008;NS=2504;DP=15613;EAS_AF=0.3938;AMR_AF=0.3818;AFR_AF=0.7776;EUR_AF=0.3718;SAS_AF=0.589;AA=T|||;VT=SNP
17	12606826	rs62058697	A	G	100	PASS	AC=846;AF=0.16893;AN=5008;NS=2504;DP=18402;EAS_AF=0.1617;AMR_AF=0.2089;AFR_AF=0.1475;EUR_AF=0.1501;SAS_AF=0.1963;AA=A|||;VT=SNP
17	12608009	rs7215392	G	C	100	PASS	AC=2868;AF=0.572684;AN=5008;NS=2504;DP=17326;EAS_AF=0.4821;AMR_AF=0.5447;AFR_AF=0.7776;EUR_AF=0.3827;SAS_AF=0.6043;AA=G|||;VT=SNP
17	12608271	rs8073609	T	C	100	PASS	AC=358;AF=0.0714856;AN=5008;NS=2504;DP=19567;EAS_AF=0.0188;AMR_AF=0.0793;AFR_AF=0.1014;EUR_AF=0.1113;SAS_AF=0.0389;AA=T|||;VT=SNP
17	12608769	rs16946453	T	C	100	PASS	AC=237;AF=0.0473243;AN=5008;NS=2504;DP=18108;EAS_AF=0.0952;AMR_AF=0.1599;AFR_AF=0.0008;EUR_AF=0.0139;SAS_AF=0.0153;AA=T|||;VT=SNP
17	12608940	rs79284115	G	A	100	PASS	AC=59;AF=0.0117812;AN=5008;NS=2504;DP=17005;EAS_AF=0.0546;AMR_AF=0;AFR_AF=0;EUR_AF=0;SAS_AF=0.0041;AA=G|||;VT=SNP
17	12608977	rs2013165	T	C	100	PASS	AC=793;AF=0.158347;AN=5008;NS=2504;DP=17163;EAS_AF=0.1597;AMR_AF=0.2075;AFR_AF=0.1127;EUR_AF=0.1491;SAS_AF=0.1933;AA=T|||;VT=SNP
17	12609119	rs726486	A	T	100	PASS	AC=786;AF=0.156949;AN=5008;NS=2504;DP=17437;EAS_AF=0.1548;AMR_AF=0.2075;AFR_AF=0.1127;EUR_AF=0.1491;SAS_AF=0.1912;AA=A|||;VT=SNP
17	12609152	rs2013153	A	T	100	PASS	AC=790;AF=0.157748;AN=5008;NS=2504;DP=16494;EAS_AF=0.1548;AMR_AF=0.2075;AFR_AF=0.1157;EUR_AF=0.1491;SAS_AF=0.1912;AA=A|||;VT=SNP
17	12609228	rs75061075	A	C	100	PASS	AC=197;AF=0.0393371;AN=5008;NS=2504;DP=17535;EAS_AF=0.0516;AMR_AF=0.0014;AFR_AF=0.003;EUR_AF=0.004;SAS_AF=0.1391;AA=A|||;VT=SNP
17	12609238	rs726484	G	A	100	PASS	AC=782;AF=0.15615;AN=5008;NS=2504;DP=17747;EAS_AF=0.1548;AMR_AF=0.2075;AFR_AF=0.1127;EUR_AF=0.1491;SAS_AF=0.1871;AA=G|||;VT=SNP
17	12609281	rs10521197	C	T	100	PASS	AC=239;AF=0.0477236;AN=5008;NS=2504;DP=18003;EAS_AF=0.0952;AMR_AF=0.1599;AFR_AF=0.0008;EUR_AF=0.0139;SAS_AF=0.0174;AA=C|||;VT=SNP
17	12609471	rs10521198	T	C	100	PASS	AC=238;AF=0.047524;AN=5008;NS=2504;DP=19474;EAS_AF=0.0952;AMR_AF=0.1599;AFR_AF=0.0008;EUR_AF=0.0139;SAS_AF=0.0164;AA=T|||;VT=SNP
17	12609597	rs9908661	T	C	100	PASS	AC=2952;AF=0.589457;AN=5008;NS=2504;DP=19143;EAS_AF=0.5605;AMR_AF=0.5476;AFR_AF=0.7731;EUR_AF=0.3827;SAS_AF=0.6135;AA=T|||;VT=SNP
17	12610344	rs4141222	C	G	100	PASS	AC=2521;AF=0.503395;AN=5008;NS=2504;DP=16776;EAS_AF=0.4524;AMR_AF=0.4683;AFR_AF=0.6936;EUR_AF=0.2684;SAS_AF=0.5654;AA=C|||;VT=SNP
17	12610565	rs75446798	G	A	100	PASS	AC=786;AF=0.156949;AN=5008;NS=2504;DP=20035;EAS_AF=0.1548;AMR_AF=0.2075;AFR_AF=0.1127;EUR_AF=0.1491;SAS_AF=0.1912;AA=G|||;VT=SNP
17	12610832	rs150197198	C	G	100	PASS	AC=238;AF=0.047524;AN=5008;NS=2504;DP=15830;EAS_AF=0.0952;AMR_AF=0.1599;AFR_AF=0.0008;EUR_AF=0.0139;SAS_AF=0.0164;AA=C|||;VT=SNP
17	12610846	rs7207892	A	C	100	PASS	AC=2856;AF=0.570288;AN=5008;NS=2504;DP=15482;EAS_AF=0.4722;AMR_AF=0.549;AFR_AF=0.7723;EUR_AF=0.3797;SAS_AF=0.6094;AA=C|||;VT=SNP
17	12610923	rs7221838	C	T	100	PASS	AC=2255;AF=0.45028;AN=5008;NS=2504;DP=13787;EAS_AF=0.3571;AMR_AF=0.3084;AFR_AF=0.6747;EUR_AF=0.2555;SAS_AF=0.544;AA=T|||;VT=SNP
17	12610934	rs12326035	G	A	100	PASS	AC=1734;AF=0.346246;AN=5008;NS=2504;DP=14394;EAS_AF=0.2966;AMR_AF=0.2608;AFR_AF=0.5802;EUR_AF=0.1203;SAS_AF=0.3742;AA=G|||;VT=SNP
17	12611008	rs7222263	G	A	100	PASS	AC=783;AF=0.15635;AN=5008;NS=2504;DP=13831;EAS_AF=0.1548;AMR_AF=0.2061;AFR_AF=0.112;EUR_AF=0.1481;SAS_AF=0.1912;AA=G|||;VT=SNP
17	12611010	rs7221863	A	T	100	PASS	AC=783;AF=0.15635;AN=5008;NS=2504;DP=13918;EAS_AF=0.1548;AMR_AF=0.2061;AFR_AF=0.112;EUR_AF=0.1481;SAS_AF=0.1912;AA=A|||;VT=SNP
17	12611062	rs55907406	T	A	100	PASS	AC=326;AF=0.0650958;AN=5008;NS=2504;DP=14269;EAS_AF=0.0188;AMR_AF=0.0764;AFR_AF=0.0787;EUR_AF=0.1083;SAS_AF=0.0419;AA=t|||;VT=SNP
17	12611254	rs7222630	G	A	100	PASS	AC=2847;AF=0.56849;AN=5008;NS=2504;DP=15693;EAS_AF=0.4702;AMR_AF=0.5418;AFR_AF=0.7723;EUR_AF=0.3787;SAS_AF=0.6084;AA=A|||;VT=SNP
17	12611309	rs9894334	C	A	100	PASS	AC=2525;AF=0.504193;AN=5008;NS=2504;DP=15014;EAS_AF=0.4524;AMR_AF=0.4683;AFR_AF=0.6936;EUR_AF=0.2704;SAS_AF=0.5675;AA=C|||;VT=SNP
17	12611343	rs9894153	A	C	100	PASS	AC=2526;AF=0.504393;AN=5008;NS=2504;DP=14194;EAS_AF=0.4524;AMR_AF=0.4683;AFR_AF=0.6944;EUR_AF=0.2704;SAS_AF=0.5675;AA=A|||;VT=SNP
17	12611446	rs9894992	G	A	100	PASS	AC=2847;AF=0.56849;AN=5008;NS=2504;DP=14894;EAS_AF=0.4702;AMR_AF=0.5418;AFR_AF=0.7723;EUR_AF=0.3787;SAS_AF=0.6084;AA=A|||;VT=SNP
17	12611483	rs9894428	A	G	100	PASS	AC=2849;AF=0.56889;AN=5008;NS=2504;DP=16179;EAS_AF=0.4712;AMR_AF=0.5418;AFR_AF=0.7723;EUR_AF=0.3787;SAS_AF=0.6094;AA=G|||;VT=SNP
17	12612279	rs1014574	C	A	100	PASS	AC=2847;AF=0.56849;AN=5008;NS=2504;DP=19032;EAS_AF=0.4712;AMR_AF=0.5418;AFR_AF=0.7723;EUR_AF=0.3777;SAS_AF=0.6084;AA=A|||;VT=SNP
17	12612360	rs1014575	T	C	100	PASS	AC=2512;AF=0.501597;AN=5008;NS=2504;DP=18684;EAS_AF=0.4573;AMR_AF=0.4683;AFR_AF=0.6762;EUR_AF=0.2714;SAS_AF=0.5716;AA=C|||;VT=SNP
17	12612549	rs10852811	T	A	100	PASS	AC=1718;AF=0.343051;AN=5008;NS=2504;DP=19652;EAS_AF=0.2976;AMR_AF=0.2608;AFR_AF=0.5635;EUR_AF=0.1243;SAS_AF=0.3753;AA=T|||;VT=SNP
17	12612563	rs76038293	G	T	100	PASS	AC=37;AF=0.00738818;AN=5008;NS=2504;DP=19642;EAS_AF=0.0179;AMR_AF=0.0187;AFR_AF=0.0015;EUR_AF=0.003;SAS_AF=0.001;AA=G|||;VT=SNP
17	12612632	rs55986665	C	T	100	PASS	AC=347;AF=0.0692891;AN=5008;NS=2504;DP=20175;EAS_AF=0.0188;AMR_AF=0.0749;AFR_AF=0.0961;EUR_AF=0.1103;SAS_AF=0.0389;AA=C|||;VT=SNP
17	12612818	rs79323032	A	T	100	PASS	AC=198;AF=0.0395367;AN=5008;NS=2504;DP=18899;EAS_AF=0.0526;AMR_AF=0.0029;AFR_AF=0.0038;EUR_AF=0.005;SAS_AF=0.136;AA=A|||;VT=SNP
17	12612931	rs55941572	T	C	100	PASS	AC=348;AF=0.0694888;AN=5008;NS=2504;DP=19577;EAS_AF=0.0188;AMR_AF=0.0749;AFR_AF=0.0961;EUR_AF=0.1113;SAS_AF=0.0389;AA=T|||;VT=SNP
17	12613035	rs12601657	C	T	100	PASS	AC=811;AF=0.161941;AN=5008;NS=2504;DP=18190;EAS_AF=0.1508;AMR_AF=0.0749;AFR_AF=0.2194;EUR_AF=0.0994;SAS_AF=0.2219;AA=C|||;VT=SNP
17	12613063	rs1233855	A	G	100	PASS	AC=3832;AF=0.765176;AN=5008;NS=2504;DP=18243;EAS_AF=0.5506;AMR_AF=0.8084;AFR_AF=0.9145;EUR_AF=0.7624;SAS_AF=0.7566;AA=G|||;VT=SNP
17	12613180	rs12450974	C	T	100	PASS	AC=785;AF=0.156749;AN=5008;NS=2504;DP=17560;EAS_AF=0.1548;AMR_AF=0.2075;AFR_AF=0.112;EUR_AF=0.1491;SAS_AF=0.1912;AA=C|||;VT=SNP
17	12613186	rs12453456	T	C	100	PASS	AC=785;AF=0.156749;AN=5008;NS=2504;DP=17410;EAS_AF=0.1548;AMR_AF=0.2075;AFR_AF=0.112;EUR_AF=0.1491;SAS_AF=0.1912;AA=T|||;VT=SNP
17	12613337	rs16946486	G	A	100	PASS	AC=785;AF=0.156749;AN=5008;NS=2504;DP=17445;EAS_AF=0.1548;AMR_AF=0.2075;AFR_AF=0.112;EUR_AF=0.1491;SAS_AF=0.1912;AA=G|||;VT=SNP
17	12613734	rs112352971	C	T	100	PASS	AC=208;AF=0.0415335;AN=5008;NS=2504;DP=16619;EAS_AF=0.0516;AMR_AF=0.0029;AFR_AF=0.0144;EUR_AF=0.004;SAS_AF=0.1339;AA=C|||;VT=SNP
17	12614243	rs8076064	C	A	100	PASS	AC=785;AF=0.156749;AN=5008;NS=2504;DP=17127;EAS_AF=0.1548;AMR_AF=0.2075;AFR_AF=0.112;EUR_AF=0.1491;SAS_AF=0.1912;AA=A|||;VT=SNP
17	12614901	rs2176665	G	A	100	PASS	AC=1592;AF=0.317891;AN=5008;NS=2504;DP=18323;EAS_AF=0.2956;AMR_AF=0.2536;AFR_AF=0.4758;EUR_AF=0.1193;SAS_AF=0.3773;AA=G|||;VT=SNP
17	12614947	rs72811289	T	C	100	PASS	AC=666;AF=0.132987;AN=5008;NS=2504;DP=17186;EAS_AF=0.0188;AMR_AF=0.0937;AFR_AF=0.3215;EUR_AF=0.1133;SAS_AF=0.044;AA=T|||;VT=SNP
17	12615033	rs72811292	A	G	100	PASS	AC=465;AF=0.0928514;AN=5008;NS=2504;DP=15534;EAS_AF=0.0188;AMR_AF=0.0836;AFR_AF=0.18;EUR_AF=0.1113;SAS_AF=0.0389;AA=G|||;VT=SNP
17	12615430	rs7503928	A	G	100	PASS	AC=2074;AF=0.414137;AN=5008;NS=2504;DP=16042;EAS_AF=0.3244;AMR_AF=0.3372;AFR_AF=0.6573;EUR_AF=0.2316;SAS_AF=0.4202;AA=G|||;VT=SNP
17	12615971	rs7210857	G	T	100	PASS	AC=774;AF=0.154553;AN=5008;NS=2504;DP=17121;EAS_AF=0.1538;AMR_AF=0.2075;AFR_AF=0.1051;EUR_AF=0.1491;SAS_AF=0.1902;AA=G|||;VT=SNP
17	12616113	rs9906839	T	A	100	PASS	AC=807;AF=0.161142;AN=5008;NS=2504;DP=17047;EAS_AF=0.1508;AMR_AF=0.0749;AFR_AF=0.2148;EUR_AF=0.1004;SAS_AF=0.2229;AA=T|||;VT=SNP
17	12617282	rs55831402	A	G	100	PASS	AC=463;AF=0.0924521;AN=5008;NS=2504;DP=19161;EAS_AF=0.0188;AMR_AF=0.0807;AFR_AF=0.18;EUR_AF=0.1113;SAS_AF=0.0389;AA=G|||;VT=SNP
17	12617701	rs1714984	A	G	100	PASS	AC=2840;AF=0.567093;AN=5008;NS=2504;DP=15564;EAS_AF=0.6746;AMR_AF=0.6657;AFR_AF=0.2678;EUR_AF=0.7694;SAS_AF=0.5828;AA=A|||;VT=SNP
17	12618066	rs1233856	A	G	100	PASS	AC=3564;AF=0.711661;AN=5008;NS=2504;DP=20280;EAS_AF=0.7887;AMR_AF=0.9063;AFR_AF=0.4607;EUR_AF=0.8936;SAS_AF=0.6462;AA=G|||;VT=SNP
17	12618334	rs75324032	A	G	100	PASS	AC=237;AF=0.0473243;AN=5008;NS=2504;DP=19897;EAS_AF=0.0079;AMR_AF=0.0115;AFR_AF=0.1301;EUR_AF=0.0169;SAS_AF=0.0327;AA=G|||;VT=SNP
17	12618437	rs1233857	A	G	100	PASS	AC=3321;AF=0.663139;AN=5008;NS=2504;DP=20412;EAS_AF=0.7063;AMR_AF=0.7219;AFR_AF=0.5507;EUR_AF=0.7674;SAS_AF=0.6217;AA=G|||;VT=SNP
17	12618680	rs72811294	G	C	100	PASS	AC=700;AF=0.139776;AN=5008;NS=2504;DP=18124;EAS_AF=0.0764;AMR_AF=0.0807;AFR_AF=0.2057;EUR_AF=0.1153;SAS_AF=0.183;AA=G|||;VT=SNP
17	12619065	rs78710738	G	A	100	PASS	AC=242;AF=0.0483227;AN=5008;NS=2504;DP=18275;EAS_AF=0.0962;AMR_AF=0.1585;AFR_AF=0.0008;EUR_AF=0.0139;SAS_AF=0.0204;AA=G|||;VT=SNP
17	12619623	rs11078089	A	G	100	PASS	AC=2575;AF=0.514177;AN=5008;NS=2504;DP=15083;EAS_AF=0.6042;AMR_AF=0.621;AFR_AF=0.3775;EUR_AF=0.6372;SAS_AF=0.4039;AA=A|||;VT=SNP
17	12619703	rs12449382	T	C	100	PASS	AC=242;AF=0.0483227;AN=5008;NS=2504;DP=15990;EAS_AF=0.0962;AMR_AF=0.1585;AFR_AF=0.0008;EUR_AF=0.0139;SAS_AF=0.0204;AA=T|||;VT=SNP
17	12619794	rs11654373	C	T	100	PASS	AC=2331;AF=0.465455;AN=5008;NS=2504;DP=16161;EAS_AF=0.5069;AMR_AF=0.4625;AFR_AF=0.3759;EUR_AF=0.6223;SAS_AF=0.3845;AA=C|||;VT=SNP
17	12619842	rs11078090	A	G	100	PASS	AC=3805;AF=0.759784;AN=5008;NS=2504;DP=17777;EAS_AF=0.8185;AMR_AF=0.7507;AFR_AF=0.7337;EUR_AF=0.7903;SAS_AF=0.7096;AA=a|||;VT=SNP
17	12619916	rs11654418	C	T	100	PASS	AC=2020;AF=0.403355;AN=5008;NS=2504;DP=18617;EAS_AF=0.504;AMR_AF=0.4409;AFR_AF=0.1589;EUR_AF=0.6183;SAS_AF=0.3824;AA=C|||;VT=SNP
17	12620161	rs4791507	G	T	100	PASS	AC=3506;AF=0.70008;AN=5008;NS=2504;DP=14571;EAS_AF=0.7222;AMR_AF=0.5879;AFR_AF=0.6929;EUR_AF=0.7763;SAS_AF=0.6881;AA=g|||;VT=SNP
17	12620761	rs12944823	A	G	100	PASS	AC=3519;AF=0.702676;AN=5008;NS=2504;DP=18593;EAS_AF=0.7272;AMR_AF=0.5879;AFR_AF=0.6967;EUR_AF=0.7773;SAS_AF=0.6902;AA=A|||;VT=SNP
17	12620897	rs12602716	G	A	100	PASS	AC=3754;AF=0.749601;AN=5008;NS=2504;DP=18479;EAS_AF=0.8234;AMR_AF=0.7464;AFR_AF=0.6936;EUR_AF=0.7903;SAS_AF=0.7096;AA=G|||;VT=SNP
17	12621121	rs16946506	A	G	100	PASS	AC=238;AF=0.047524;AN=5008;NS=2504;DP=22832;EAS_AF=0.0962;AMR_AF=0.1585;AFR_AF=0.0008;EUR_AF=0.0139;SAS_AF=0.0164;AA=A|||;VT=SNP
17	12621128	rs141517108	G	A	100	PASS	AC=20;AF=0.00399361;AN=5008;NS=2504;DP=22837;EAS_AF=0.0169;AMR_AF=0.0014;AFR_AF=0;EUR_AF=0.002;SAS_AF=0;AA=G|||;VT=SNP
17	12621354	rs76467047	G	A	100	PASS	AC=242;AF=0.0483227;AN=5008;NS=2504;DP=20562;EAS_AF=0.0962;AMR_AF=0.1585;AFR_AF=0.0008;EUR_AF=0.0139;SAS_AF=0.0204;AA=G|||;VT=SNP
17	12621782	rs10445272	A	C	100	PASS	AC=3284;AF=0.655751;AN=5008;NS=2504;DP=21350;EAS_AF=0.7272;AMR_AF=0.5764;AFR_AF=0.5197;EUR_AF=0.7843;SAS_AF=0.6902;AA=A|||;VT=SNP
17	12622006	rs1106626	G	A	100	PASS	AC=238;AF=0.047524;AN=5008;NS=2504;DP=17700;EAS_AF=0.0962;AMR_AF=0.1585;AFR_AF=0.0008;EUR_AF=0.0139;SAS_AF=0.0164;AA=G|||;VT=SNP
17	12622026	rs1106625	A	G	100	PASS	AC=238;AF=0.047524;AN=5008;NS=2504;DP=17255;EAS_AF=0.0962;AMR_AF=0.1585;AFR_AF=0.0008;EUR_AF=0.0139;SAS_AF=0.0164;AA=A|||;VT=SNP
17	12622081	rs74424192	G	A	100	PASS	AC=239;AF=0.0477236;AN=5008;NS=2504;DP=17229;EAS_AF=0.0962;AMR_AF=0.1585;AFR_AF=0.0008;EUR_AF=0.0139;SAS_AF=0.0174;AA=G|||;VT=SNP
17	12622455	rs118032939	G	A	100	PASS	AC=337;AF=0.0672923;AN=5008;NS=2504;DP=10366;EAS_AF=0.0972;AMR_AF=0.196;AFR_AF=0.003;EUR_AF=0.0616;SAS_AF=0.0378;AA=G|||;VT=SNP
17	12623650	rs73977962	G	T	100	PASS	AC=198;AF=0.0395367;AN=5008;NS=2504;DP=15745;EAS_AF=0.0268;AMR_AF=0.0058;AFR_AF=0.0295;EUR_AF=0.004;SAS_AF=0.1268;AA=G|||;VT=SNP
17	12624156	rs181662662	A	G	100	PASS	AC=310;AF=0.061901;AN=5008;NS=2504;DP=11495;EAS_AF=0.0843;AMR_AF=0.1671;AFR_AF=0.0575;EUR_AF=0.0149;SAS_AF=0.0184;AA=G|||;VT=SNP
17	12625567	rs79561153	A	G	100	PASS	AC=229;AF=0.0457268;AN=5008;NS=2504;DP=18621;EAS_AF=0.0843;AMR_AF=0.1628;AFR_AF=0.0008;EUR_AF=0.0149;SAS_AF=0.0153;AA=A|||;VT=SNP
17	12625578	rs10521199	C	T	100	PASS	AC=229;AF=0.0457268;AN=5008;NS=2504;DP=18762;EAS_AF=0.0843;AMR_AF=0.1628;AFR_AF=0.0008;EUR_AF=0.0149;SAS_AF=0.0153;AA=C|||;VT=SNP
17	12625926	rs10521200	G	A	100	PASS	AC=388;AF=0.077476;AN=5008;NS=2504;DP=18875;EAS_AF=0.0843;AMR_AF=0.1744;AFR_AF=0.0726;EUR_AF=0.0318;SAS_AF=0.0552;AA=A|||;VT=SNP
17	12626781	rs79432419	C	A	100	PASS	AC=229;AF=0.0457268;AN=5008;NS=2504;DP=18915;EAS_AF=0.0843;AMR_AF=0.1628;AFR_AF=0.0008;EUR_AF=0.0149;SAS_AF=0.0153;AA=C|||;VT=SNP
17	12627170	rs12452107	G	T	100	PASS	AC=233;AF=0.0465256;AN=5008;NS=2504;DP=19184;EAS_AF=0.0843;AMR_AF=0.1628;AFR_AF=0.0015;EUR_AF=0.0149;SAS_AF=0.0184;AA=T|||;VT=SNP
17	12628486	rs76876417	C	T	100	PASS	AC=390;AF=0.0778754;AN=5008;NS=2504;DP=10672;EAS_AF=0.0843;AMR_AF=0.17;AFR_AF=0.115;EUR_AF=0.0159;SAS_AF=0.0194;AA=T|||;VT=SNP
17	12628685	rs143425927	T	C	100	PASS	AC=229;AF=0.0457268;AN=5008;NS=2504;DP=8516;EAS_AF=0.0843;AMR_AF=0.1628;AFR_AF=0.0008;EUR_AF=0.0149;SAS_AF=0.0153;AA=T|||;VT=SNP
17	12628919	rs149261671	T	A	100	PASS	AC=229;AF=0.0457268;AN=5008;NS=2504;DP=8459;EAS_AF=0.0843;AMR_AF=0.1628;AFR_AF=0.0008;EUR_AF=0.0149;SAS_AF=0.0153;AA=T|||;VT=SNP
17	12629033	rs117939640	G	A	100	PASS	AC=229;AF=0.0457268;AN=5008;NS=2504;DP=11221;EAS_AF=0.0843;AMR_AF=0.1628;AFR_AF=0.0008;EUR_AF=0.0149;SAS_AF=0.0153;AA=G|||;VT=SNP
17	12631819	rs147731196	A	T	100	PASS	AC=156;AF=0.0311502;AN=5008;NS=2504;DP=18100;EAS_AF=0.1478;AMR_AF=0.0014;AFR_AF=0;EUR_AF=0.002;SAS_AF=0.0041;AA=A|||;VT=SNP
17	12633581	rs145985495	C	T	100	PASS	AC=38;AF=0.00758786;AN=5008;NS=2504;DP=17241;EAS_AF=0.0337;AMR_AF=0;AFR_AF=0.0008;EUR_AF=0.001;SAS_AF=0.002;AA=C|||;VT=SNP
17	12633723	rs117340919	T	C	100	PASS	AC=402;AF=0.0802716;AN=5008;NS=2504;DP=14310;EAS_AF=0.0724;AMR_AF=0.1052;AFR_AF=0.1384;EUR_AF=0.0169;SAS_AF=0.0573;AA=C|||;VT=SNP
17	12634150	rs2322592	T	C	100	PASS	AC=869;AF=0.173522;AN=5008;NS=2504;DP=20394;EAS_AF=0.1706;AMR_AF=0.049;AFR_AF=0.407;EUR_AF=0.0527;SAS_AF=0.0736;AA=C|||;VT=SNP
17	12634791	rs12453295	A	T	100	PASS	AC=215;AF=0.0429313;AN=5008;NS=2504;DP=19551;EAS_AF=0.0804;AMR_AF=0.1268;AFR_AF=0.0008;EUR_AF=0.005;SAS_AF=0.0409;AA=A|||;VT=SNP
17	12635088	rs740463	G	C	100	PASS	AC=2747;AF=0.548522;AN=5008;NS=2504;DP=19043;EAS_AF=0.6587;AMR_AF=0.5432;AFR_AF=0.6104;EUR_AF=0.495;SAS_AF=0.41;AA=G|||;VT=SNP
17	12635215	rs758185	C	G	100	PASS	AC=3059;AF=0.610823;AN=5008;NS=2504;DP=20603;EAS_AF=0.6954;AMR_AF=0.5677;AFR_AF=0.6407;EUR_AF=0.5368;SAS_AF=0.59;AA=G|||;VT=SNP
17	12635656	rs12453968	A	G	100	PASS	AC=183;AF=0.0365415;AN=5008;NS=2504;DP=19092;EAS_AF=0.0794;AMR_AF=0.1138;AFR_AF=0.0008;EUR_AF=0.004;SAS_AF=0.0194;AA=G|||;VT=SNP
17	12635681	rs7219332	G	A	100	PASS	AC=285;AF=0.0569089;AN=5008;NS=2504;DP=18809;EAS_AF=0.0734;AMR_AF=0.013;AFR_AF=0.0968;EUR_AF=0.007;SAS_AF=0.0685;AA=G|||;VT=SNP
17	12635700	rs57729844	C	A	100	PASS	AC=422;AF=0.0842652;AN=5008;NS=2504;DP=18729;EAS_AF=0.0288;AMR_AF=0.0173;AFR_AF=0.2005;EUR_AF=0.0089;SAS_AF=0.1094;AA=C|||;VT=SNP
17	12635871	rs35712872	A	G	100	PASS	AC=668;AF=0.133387;AN=5008;NS=2504;DP=20744;EAS_AF=0.0764;AMR_AF=0.1326;AFR_AF=0.1006;EUR_AF=0.2525;SAS_AF=0.1145;AA=A|||;VT=SNP
17	12635877	rs12451778	T	G	100	PASS	AC=183;AF=0.0365415;AN=5008;NS=2504;DP=20929;EAS_AF=0.0794;AMR_AF=0.1138;AFR_AF=0.0008;EUR_AF=0.004;SAS_AF=0.0194;AA=T|||;VT=SNP
17	12636154	rs12944722	G	C	100	PASS	AC=2576;AF=0.514377;AN=5008;NS=2504;DP=18153;EAS_AF=0.6538;AMR_AF=0.4352;AFR_AF=0.5408;EUR_AF=0.4046;SAS_AF=0.5041;AA=C|||;VT=SNP
17	12636370	rs9896296	A	G	100	PASS	AC=2930;AF=0.585064;AN=5008;NS=2504;DP=18734;EAS_AF=0.6796;AMR_AF=0.5533;AFR_AF=0.525;EUR_AF=0.5427;SAS_AF=0.635;AA=G|||;VT=SNP
17	12636496	rs9896722	A	G	100	PASS	AC=2932;AF=0.585463;AN=5008;NS=2504;DP=16943;EAS_AF=0.6796;AMR_AF=0.5533;AFR_AF=0.525;EUR_AF=0.5447;SAS_AF=0.635;AA=G|||;VT=SNP
17	12636610	rs7224689	G	C	100	PASS	AC=2552;AF=0.509585;AN=5008;NS=2504;DP=13085;EAS_AF=0.6508;AMR_AF=0.4308;AFR_AF=0.5189;EUR_AF=0.4076;SAS_AF=0.5123;AA=G|||;VT=SNP
17	12636735	rs7225709	T	C	100	PASS	AC=2547;AF=0.508586;AN=5008;NS=2504;DP=19330;EAS_AF=0.6548;AMR_AF=0.4308;AFR_AF=0.5144;EUR_AF=0.4066;SAS_AF=0.5102;AA=C|||;VT=SNP
17	12636922	rs149563331	C	T	100	PASS	AC=292;AF=0.0583067;AN=5008;NS=2504;DP=17412;EAS_AF=0.0734;AMR_AF=0.013;AFR_AF=0.1036;EUR_AF=0.007;SAS_AF=0.0665;AA=C|||;VT=SNP
17	12637371	rs9905820	T	G	100	PASS	AC=2553;AF=0.509784;AN=5008;NS=2504;DP=18011;EAS_AF=0.6518;AMR_AF=0.4323;AFR_AF=0.5189;EUR_AF=0.4066;SAS_AF=0.5123;AA=T|||;VT=SNP
17	12637602	rs12603345	T	C	100	PASS	AC=2563;AF=0.511781;AN=5008;NS=2504;DP=16509;EAS_AF=0.6518;AMR_AF=0.4323;AFR_AF=0.5242;EUR_AF=0.4076;SAS_AF=0.5143;AA=C|||;VT=SNP
17	12637696	rs117446141	G	A	100	PASS	AC=183;AF=0.0365415;AN=5008;NS=2504;DP=14236;EAS_AF=0.0804;AMR_AF=0.1124;AFR_AF=0.0008;EUR_AF=0.004;SAS_AF=0.0194;AA=G|||;VT=SNP
17	12637726	rs2322593	A	G	100	PASS	AC=2938;AF=0.586661;AN=5008;NS=2504;DP=16752;EAS_AF=0.6776;AMR_AF=0.5605;AFR_AF=0.5257;EUR_AF=0.5467;SAS_AF=0.635;AA=A|||;VT=SNP
17	12637742	rs1984481	G	C	100	PASS	AC=2877;AF=0.574481;AN=5008;NS=2504;DP=16845;EAS_AF=0.6776;AMR_AF=0.5461;AFR_AF=0.5234;EUR_AF=0.5288;SAS_AF=0.6043;AA=C|||;VT=SNP
17	12637867	rs147937080	G	A	100	PASS	AC=250;AF=0.0499201;AN=5008;NS=2504;DP=10526;EAS_AF=0.0288;AMR_AF=0.0101;AFR_AF=0.0968;EUR_AF=0.0099;SAS_AF=0.0777;AA=G|||;VT=SNP
17	12638156	rs2017838	C	T	100	PASS	AC=2908;AF=0.580671;AN=5008;NS=2504;DP=18544;EAS_AF=0.6766;AMR_AF=0.5533;AFR_AF=0.5151;EUR_AF=0.5398;SAS_AF=0.6319;AA=C|||;VT=SNP
17	12638186	rs2322594	A	G	100	PASS	AC=2909;AF=0.580871;AN=5008;NS=2504;DP=19157;EAS_AF=0.6766;AMR_AF=0.5533;AFR_AF=0.5151;EUR_AF=0.5408;SAS_AF=0.6319;AA=G|||;VT=SNP
17	12638478	rs16946539	C	T	100	PASS	AC=71;AF=0.0141773;AN=5008;NS=2504;DP=20687;EAS_AF=0.0198;AMR_AF=0.0692;AFR_AF=0.0008;EUR_AF=0;SAS_AF=0.002;AA=C|||;VT=SNP
17	12638749	rs7216001	A	G	100	PASS	AC=2904;AF=0.579872;AN=5008;NS=2504;DP=19166;EAS_AF=0.6736;AMR_AF=0.5519;AFR_AF=0.5159;EUR_AF=0.5388;SAS_AF=0.6319;AA=T|||;VT=SNP
17	12639294	rs1465249	T	C	100	PASS	AC=3110;AF=0.621006;AN=5008;NS=2504;DP=19652;EAS_AF=0.8512;AMR_AF=0.5893;AFR_AF=0.5053;EUR_AF=0.4881;SAS_AF=0.6994;AA=C|||;VT=SNP
17	12640042	rs60338854	A	C	100	PASS	AC=406;AF=0.0810703;AN=5008;NS=2504;DP=17248;EAS_AF=0.0308;AMR_AF=0.0173;AFR_AF=0.1846;EUR_AF=0.0089;SAS_AF=0.1125;AA=G|||;VT=SNP
17	12640579	rs9914791	G	A	100	PASS	AC=364;AF=0.0726837;AN=5008;NS=2504;DP=18829;EAS_AF=0.0308;AMR_AF=0.0159;AFR_AF=0.1778;EUR_AF=0.0089;SAS_AF=0.0798;AA=G|||;VT=SNP
17	12640881	rs12451564	T	C	100	PASS	AC=186;AF=0.0371406;AN=5008;NS=2504;DP=16412;EAS_AF=0.0774;AMR_AF=0.1124;AFR_AF=0.0008;EUR_AF=0.004;SAS_AF=0.0256;AA=T|||;VT=SNP
17	12641332	rs757597	G	A	100	PASS	AC=2592;AF=0.517572;AN=5008;NS=2504;DP=20833;EAS_AF=0.6012;AMR_AF=0.464;AFR_AF=0.5703;EUR_AF=0.4672;SAS_AF=0.4499;AA=A|||;VT=SNP
17	12641458	rs72813104	C	T	100	PASS	AC=309;AF=0.0617013;AN=5008;NS=2504;DP=21364;EAS_AF=0.0169;AMR_AF=0.1167;AFR_AF=0.0779;EUR_AF=0.0915;SAS_AF=0.0164;AA=C|||;VT=SNP
17	12641767	rs73286306	C	T	100	PASS	AC=438;AF=0.0874601;AN=5008;NS=2504;DP=23054;EAS_AF=0.0188;AMR_AF=0.0245;AFR_AF=0.208;EUR_AF=0.0288;SAS_AF=0.1002;AA=C|||;VT=SNP
17	12642303	rs78054910	C	A	100	PASS	AC=92;AF=0.0183706;AN=5008;NS=2504;DP=17278;EAS_AF=0.0347;AMR_AF=0.0432;AFR_AF=0;EUR_AF=0.004;SAS_AF=0.0235;AA=C|||;VT=SNP
17	12642833	rs76436033	C	G	100	PASS	AC=94;AF=0.01877;AN=5008;NS=2504;DP=19324;EAS_AF=0.0377;AMR_AF=0.0403;AFR_AF=0;EUR_AF=0.004;SAS_AF=0.0245;AA=C|||;VT=SNP
17	12642850	rs80284507	A	G	100	PASS	AC=94;AF=0.01877;AN=5008;NS=2504;DP=19237;EAS_AF=0.0377;AMR_AF=0.0403;AFR_AF=0;EUR_AF=0.004;SAS_AF=0.0245;AA=A|||;VT=SNP
17	12642890	rs11657113	T	C	100	PASS	AC=2694;AF=0.537939;AN=5008;NS=2504;DP=19016;EAS_AF=0.625;AMR_AF=0.464;AFR_AF=0.4773;EUR_AF=0.5219;SAS_AF=0.5992;AA=C|||;VT=SNP
17	12642901	rs78850963	C	T	100	PASS	AC=95;AF=0.0189696;AN=5008;NS=2504;DP=18986;EAS_AF=0.0873;AMR_AF=0;AFR_AF=0;EUR_AF=0.003;SAS_AF=0.0041;AA=C|||;VT=SNP
17	12642992	rs11652201	G	A	100	PASS	AC=2682;AF=0.535543;AN=5008;NS=2504;DP=16944;EAS_AF=0.624;AMR_AF=0.4582;AFR_AF=0.475;EUR_AF=0.5179;SAS_AF=0.5992;AA=A|||;VT=SNP
17	12643002	rs16946545	G	A	100	PASS	AC=94;AF=0.01877;AN=5008;NS=2504;DP=16563;EAS_AF=0.0377;AMR_AF=0.0403;AFR_AF=0;EUR_AF=0.004;SAS_AF=0.0245;AA=A|||;VT=SNP
17	12643042	rs16946548	C	T	100	PASS	AC=47;AF=0.00938498;AN=5008;NS=2504;DP=14695;EAS_AF=0.0337;AMR_AF=0.0159;AFR_AF=0;EUR_AF=0;SAS_AF=0.002;AA=c|||;VT=SNP
17	12643276	rs11653172	A	G	100	PASS	AC=2720;AF=0.543131;AN=5008;NS=2504;DP=15340;EAS_AF=0.6131;AMR_AF=0.5058;AFR_AF=0.5605;EUR_AF=0.5189;SAS_AF=0.499;AA=G|||;VT=SNP
17	12643338	rs144323466	C	T	100	PASS	AC=91;AF=0.0181709;AN=5008;NS=2504;DP=14839;EAS_AF=0.0347;AMR_AF=0.0403;AFR_AF=0;EUR_AF=0.004;SAS_AF=0.0245;AA=C|||;VT=SNP
17	12643372	rs148801485	C	T	100	PASS	AC=90;AF=0.0179712;AN=5008;NS=2504;DP=14391;EAS_AF=0.0347;AMR_AF=0.0403;AFR_AF=0;EUR_AF=0.004;SAS_AF=0.0235;AA=C|||;VT=SNP
17	12643460	rs146431634	G	T	100	PASS	AC=94;AF=0.01877;AN=5008;NS=2504;DP=16320;EAS_AF=0.0377;AMR_AF=0.0403;AFR_AF=0;EUR_AF=0.004;SAS_AF=0.0245;AA=G|||;VT=SNP
17	12643509	rs140790238	T	C	100	PASS	AC=94;AF=0.01877;AN=5008;NS=2504;DP=17394;EAS_AF=0.0377;AMR_AF=0.0403;AFR_AF=0;EUR_AF=0.004;SAS_AF=0.0245;AA=C|||;VT=SNP
17	12643568	rs12945284	G	A	100	PASS	AC=2169;AF=0.433107;AN=5008;NS=2504;DP=17278;EAS_AF=0.5565;AMR_AF=0.3156;AFR_AF=0.4493;EUR_AF=0.3897;SAS_AF=0.4121;AA=G|||;VT=SNP
17	12643710	rs143120745	T	C	100	PASS	AC=94;AF=0.01877;AN=5008;NS=2504;DP=20084;EAS_AF=0.0377;AMR_AF=0.0403;AFR_AF=0;EUR_AF=0.004;SAS_AF=0.0245;AA=C|||;VT=SNP
17	12644181	rs142301022	C	T	100	PASS	AC=96;AF=0.0191693;AN=5008;NS=2504;DP=18782;EAS_AF=0.0377;AMR_AF=0.0403;AFR_AF=0.0008;EUR_AF=0.004;SAS_AF=0.0256;AA=C|||;VT=SNP
17	12644200	rs62060373	T	A	100	PASS	AC=992;AF=0.198083;AN=5008;NS=2504;DP=18286;EAS_AF=0.2827;AMR_AF=0.2608;AFR_AF=0.1263;EUR_AF=0.1262;SAS_AF=0.2372;AA=T|||;VT=SNP
17	12644808	rs185357929	T	C	100	PASS	AC=90;AF=0.0179712;AN=5008;NS=2504;DP=14060;EAS_AF=0.0347;AMR_AF=0.0403;AFR_AF=0;EUR_AF=0.004;SAS_AF=0.0235;AA=T|||;VT=SNP
17	12644878	rs143012732	T	G	100	PASS	AC=90;AF=0.0179712;AN=5008;NS=2504;DP=13646;EAS_AF=0.0347;AMR_AF=0.0403;AFR_AF=0;EUR_AF=0.004;SAS_AF=0.0235;AA=T|||;VT=SNP
17	12644957	rs12938872	G	C	100	PASS	AC=2246;AF=0.448482;AN=5008;NS=2504;DP=12970;EAS_AF=0.5952;AMR_AF=0.3559;AFR_AF=0.4402;EUR_AF=0.3907;SAS_AF=0.4335;AA=C|||;VT=SNP
17	12645292	rs12452325	C	T	100	PASS	AC=90;AF=0.0179712;AN=5008;NS=2504;DP=15824;EAS_AF=0.0347;AMR_AF=0.0403;AFR_AF=0;EUR_AF=0.004;SAS_AF=0.0235;AA=C|||;VT=SNP
17	12645344	rs12452347	C	G	100	PASS	AC=90;AF=0.0179712;AN=5008;NS=2504;DP=14503;EAS_AF=0.0347;AMR_AF=0.0403;AFR_AF=0;EUR_AF=0.004;SAS_AF=0.0235;AA=C|||;VT=SNP
17	12645377	rs67341207	G	C	100	PASS	AC=704;AF=0.140575;AN=5008;NS=2504;DP=13880;EAS_AF=0.0744;AMR_AF=0.1297;AFR_AF=0.1324;EUR_AF=0.2495;SAS_AF=0.1155;AA=G|||;VT=SNP
17	12645919	rs143951776	G	A	100	PASS	AC=94;AF=0.01877;AN=5008;NS=2504;DP=14928;EAS_AF=0.0377;AMR_AF=0.0403;AFR_AF=0;EUR_AF=0.004;SAS_AF=0.0245;AA=G|||;VT=SNP
17	12645948	rs77507532	C	T	100	PASS	AC=91;AF=0.0181709;AN=5008;NS=2504;DP=14737;EAS_AF=0.0347;AMR_AF=0.0418;AFR_AF=0;EUR_AF=0.004;SAS_AF=0.0235;AA=C|||;VT=SNP
17	12646055	rs72479744	T	A	100	PASS	AC=94;AF=0.01877;AN=5008;NS=2504;DP=14415;EAS_AF=0.0377;AMR_AF=0.0403;AFR_AF=0;EUR_AF=0.004;SAS_AF=0.0245;AA=T|||;VT=SNP
17	12646081	rs143189164	G	A	100	PASS	AC=90;AF=0.0179712;AN=5008;NS=2504;DP=14162;EAS_AF=0.0347;AMR_AF=0.0403;AFR_AF=0;EUR_AF=0.004;SAS_AF=0.0235;AA=G|||;VT=SNP
17	12646178	rs112250086	C	A	100	PASS	AC=375;AF=0.0748802;AN=5008;NS=2504;DP=15189;EAS_AF=0.0298;AMR_AF=0.0173;AFR_AF=0.177;EUR_AF=0.0089;SAS_AF=0.092;AA=C|||;VT=SNP
17	12646184	rs79026613	C	T	100	PASS	AC=91;AF=0.0181709;AN=5008;NS=2504;DP=15371;EAS_AF=0.0347;AMR_AF=0.0403;AFR_AF=0;EUR_AF=0.004;SAS_AF=0.0245;AA=C|||;VT=SNP
17	12646246	rs77394927	A	G	100	PASS	AC=94;AF=0.01877;AN=5008;NS=2504;DP=17625;EAS_AF=0.0377;AMR_AF=0.0403;AFR_AF=0;EUR_AF=0.004;SAS_AF=0.0245;AA=G|||;VT=SNP
17	12646692	rs75869794	C	A	100	PASS	AC=90;AF=0.0179712;AN=5008;NS=2504;DP=17296;EAS_AF=0.0347;AMR_AF=0.0403;AFR_AF=0;EUR_AF=0.004;SAS_AF=0.0235;AA=C|||;VT=SNP
17	12646752	rs79994050	G	A	100	PASS	AC=94;AF=0.01877;AN=5008;NS=2504;DP=17772;EAS_AF=0.0377;AMR_AF=0.0403;AFR_AF=0;EUR_AF=0.004;SAS_AF=0.0245;AA=A|||;VT=SNP
17	12647010	rs142550870	G	A	100	PASS	AC=95;AF=0.0189696;AN=5008;NS=2504;DP=16095;EAS_AF=0.0377;AMR_AF=0.0403;AFR_AF=0;EUR_AF=0.004;SAS_AF=0.0256;AA=A|||;VT=SNP
17	12647408	rs8073291	A	G	100	PASS	AC=281;AF=0.0561102;AN=5008;NS=2504;DP=21036;EAS_AF=0.0288;AMR_AF=0.0346;AFR_AF=0.112;EUR_AF=0.0378;SAS_AF=0.0429;AA=A|||;VT=SNP
17	12647449	rs75119421	C	A	100	PASS	AC=94;AF=0.01877;AN=5008;NS=2504;DP=21296;EAS_AF=0.0377;AMR_AF=0.0403;AFR_AF=0;EUR_AF=0.004;SAS_AF=0.0245;AA=C|||;VT=SNP;EX_TARGET
17	12647490	rs12709295	T	C	100	PASS	AC=3785;AF=0.755791;AN=5008;NS=2504;DP=19950;EAS_AF=0.7173;AMR_AF=0.7334;AFR_AF=0.7224;EUR_AF=0.8698;SAS_AF=0.7393;AA=C|||;VT=SNP;EX_TARGET
17	12647729	rs76490220	T	C	100	PASS	AC=94;AF=0.01877;AN=5008;NS=2504;DP=19197;EAS_AF=0.0377;AMR_AF=0.0403;AFR_AF=0;EUR_AF=0.004;SAS_AF=0.0245;AA=C|||;VT=SNP;EX_TARGET
17	12648412	rs75841939	A	G	100	PASS	AC=101;AF=0.0201677;AN=5008;NS=2504;DP=14666;EAS_AF=0.0377;AMR_AF=0.0403;AFR_AF=0.0045;EUR_AF=0.004;SAS_AF=0.0256;AA=G|||;VT=SNP
17	12648444	rs76965611	T	C	100	PASS	AC=97;AF=0.019369;AN=5008;NS=2504;DP=16073;EAS_AF=0.0347;AMR_AF=0.0403;AFR_AF=0.0045;EUR_AF=0.004;SAS_AF=0.0245;AA=C|||;VT=SNP
17	12648509	rs78313655	T	A	100	PASS	AC=102;AF=0.0203674;AN=5008;NS=2504;DP=6705;EAS_AF=0.0397;AMR_AF=0.0403;AFR_AF=0.0045;EUR_AF=0.004;SAS_AF=0.0245;AA=T|||;VT=SNP
17	12649660	rs12451534	G	A	100	PASS	AC=358;AF=0.0714856;AN=5008;NS=2504;DP=19176;EAS_AF=0.1508;AMR_AF=0.062;AFR_AF=0.0908;EUR_AF=0.0129;SAS_AF=0.0307;AA=A|||;VT=SNP
17	12649789	rs12451509	A	G	100	PASS	AC=347;AF=0.0692891;AN=5008;NS=2504;DP=18496;EAS_AF=0.1538;AMR_AF=0.062;AFR_AF=0.0809;EUR_AF=0.0129;SAS_AF=0.0297;AA=A|||;VT=SNP
17	12649998	rs72635529	G	A	100	PASS	AC=375;AF=0.0748802;AN=5008;NS=2504;DP=14017;EAS_AF=0.1885;AMR_AF=0.062;AFR_AF=0.0779;EUR_AF=0.0129;SAS_AF=0.0266;AA=A|||;VT=SNP
17	12650011	rs79493821	G	A	100	PASS	AC=100;AF=0.0199681;AN=5008;NS=2504;DP=13376;EAS_AF=0.0099;AMR_AF=0.0187;AFR_AF=0.0053;EUR_AF=0.0328;SAS_AF=0.0378;AA=G|||;VT=SNP
17	12650777	rs1984661	C	T	100	PASS	AC=2918;AF=0.582668;AN=5008;NS=2504;DP=20826;EAS_AF=0.7054;AMR_AF=0.6254;AFR_AF=0.4107;EUR_AF=0.5815;SAS_AF=0.6595;AA=C|||;VT=SNP
17	12650854	rs1984660	C	A	100	PASS	AC=3587;AF=0.716254;AN=5008;NS=2504;DP=21116;EAS_AF=0.8948;AMR_AF=0.7522;AFR_AF=0.5893;EUR_AF=0.6899;SAS_AF=0.7055;AA=A|||;VT=SNP
17	12650863	rs77767158	G	A	100	PASS	AC=388;AF=0.077476;AN=5008;NS=2504;DP=20851;EAS_AF=0.1865;AMR_AF=0.0648;AFR_AF=0.0862;EUR_AF=0.0119;SAS_AF=0.0297;AA=A|||;VT=SNP
17	12650865	rs999650	C	T	100	PASS	AC=3545;AF=0.707867;AN=5008;NS=2504;DP=20872;EAS_AF=0.8948;AMR_AF=0.7522;AFR_AF=0.5613;EUR_AF=0.6849;SAS_AF=0.7055;AA=T|||;VT=SNP
17	12650924	rs72635530	G	A	100	PASS	AC=370;AF=0.0738818;AN=5008;NS=2504;DP=20250;EAS_AF=0.1865;AMR_AF=0.062;AFR_AF=0.0741;EUR_AF=0.0119;SAS_AF=0.0297;AA=G|||;VT=SNP
17	12651209	rs12452783	G	A	100	PASS	AC=308;AF=0.0615016;AN=5008;NS=2504;DP=13090;EAS_AF=0.1865;AMR_AF=0.0562;AFR_AF=0.0295;EUR_AF=0.0119;SAS_AF=0.0307;AA=G|||;VT=SNP
17	12651615	rs12452810	A	G	100	PASS	AC=370;AF=0.0738818;AN=5008;NS=2504;DP=15892;EAS_AF=0.1865;AMR_AF=0.062;AFR_AF=0.0741;EUR_AF=0.0119;SAS_AF=0.0297;AA=A|||;VT=SNP
17	12651897	rs9904907	G	A	100	PASS	AC=2828;AF=0.564696;AN=5008;NS=2504;DP=16882;EAS_AF=0.6786;AMR_AF=0.6254;AFR_AF=0.4092;EUR_AF=0.5835;SAS_AF=0.5951;AA=G|||;VT=SNP
17	12652168	rs9910368	A	G	100	PASS	AC=4222;AF=0.843051;AN=5008;NS=2504;DP=15730;EAS_AF=0.9464;AMR_AF=0.9524;AFR_AF=0.6619;EUR_AF=0.9553;SAS_AF=0.7883;AA=G|||;VT=SNP
17	12652535	rs72635531	A	G	100	PASS	AC=268;AF=0.0535144;AN=5008;NS=2504;DP=14717;EAS_AF=0.1865;AMR_AF=0.0562;AFR_AF=0;EUR_AF=0.0119;SAS_AF=0.0297;AA=A|||;VT=SNP
17	12652605	rs118093912	G	A	100	PASS	AC=268;AF=0.0535144;AN=5008;NS=2504;DP=12904;EAS_AF=0.1865;AMR_AF=0.0562;AFR_AF=0;EUR_AF=0.0119;SAS_AF=0.0297;AA=G|||;VT=SNP
17	12652729	rs150180573	T	C	100	PASS	AC=661;AF=0.131989;AN=5008;NS=2504;DP=11585;EAS_AF=0.1895;AMR_AF=0.1254;AFR_AF=0.1778;EUR_AF=0.1024;SAS_AF=0.046;AA=C|||;VT=SNP
17	12653229	rs12449479	G	T	100	PASS	AC=4007;AF=0.80012;AN=5008;NS=2504;DP=10758;EAS_AF=0.9315;AMR_AF=0.8977;AFR_AF=0.6233;EUR_AF=0.8658;SAS_AF=0.7669;AA=T|||;VT=SNP
17	12653240	rs12449438	C	A	100	PASS	AC=3284;AF=0.655751;AN=5008;NS=2504;DP=10497;EAS_AF=0.8651;AMR_AF=0.6945;AFR_AF=0.5514;EUR_AF=0.5885;SAS_AF=0.6227;AA=C|||;VT=SNP
17	12653441	rs12449467	A	C	100	PASS	AC=269;AF=0.0537141;AN=5008;NS=2504;DP=12080;EAS_AF=0.1875;AMR_AF=0.0562;AFR_AF=0;EUR_AF=0.0119;SAS_AF=0.0297;AA=A|||;VT=SNP
17	12653595	rs72635532	T	C	100	PASS	AC=297;AF=0.0593051;AN=5008;NS=2504;DP=15732;EAS_AF=0.1895;AMR_AF=0.0591;AFR_AF=0.0174;EUR_AF=0.0119;SAS_AF=0.0307;AA=C|||;VT=SNP
17	12654139	rs62060374	A	G	100	PASS	AC=968;AF=0.193291;AN=5008;NS=2504;DP=15317;EAS_AF=0.2421;AMR_AF=0.2651;AFR_AF=0.1263;EUR_AF=0.1431;SAS_AF=0.2342;AA=A|||;VT=SNP
17	12654183	rs72635533	G	C	100	PASS	AC=240;AF=0.0479233;AN=5008;NS=2504;DP=15065;EAS_AF=0.1617;AMR_AF=0.0562;AFR_AF=0;EUR_AF=0.0099;SAS_AF=0.0286;AA=G|||;VT=SNP
17	12654616	rs11651564	G	A	100	PASS	AC=2839;AF=0.566893;AN=5008;NS=2504;DP=11086;EAS_AF=0.6796;AMR_AF=0.621;AFR_AF=0.4395;EUR_AF=0.5606;SAS_AF=0.591;AA=A|||;VT=SNP
17	12654957	rs8068275	C	T	100	PASS	AC=879;AF=0.175519;AN=5008;NS=2504;DP=16954;EAS_AF=0.0774;AMR_AF=0.2522;AFR_AF=0.09;EUR_AF=0.3549;SAS_AF=0.1534;AA=C|||;VT=SNP
17	12655081	rs9905908	A	G	100	PASS	AC=2020;AF=0.403355;AN=5008;NS=2504;DP=17959;EAS_AF=0.6409;AMR_AF=0.4078;AFR_AF=0.2118;EUR_AF=0.4284;SAS_AF=0.3885;AA=A|||;VT=SNP
17	12655432	rs12940605	A	C	100	PASS	AC=945;AF=0.188698;AN=5008;NS=2504;DP=18227;EAS_AF=0.0784;AMR_AF=0.2666;AFR_AF=0.1044;EUR_AF=0.3857;SAS_AF=0.1585;AA=A|||;VT=SNP
17	12655446	rs16946549	G	T	100	PASS	AC=272;AF=0.0543131;AN=5008;NS=2504;DP=18623;EAS_AF=0.1885;AMR_AF=0.0576;AFR_AF=0;EUR_AF=0.0119;SAS_AF=0.0307;AA=G|||;VT=SNP
17	12656111	rs12453883	T	C	100	PASS	AC=309;AF=0.0617013;AN=5008;NS=2504;DP=18801;EAS_AF=0.1905;AMR_AF=0.0634;AFR_AF=0.0182;EUR_AF=0.0109;SAS_AF=0.0389;AA=C|||;VT=SNP;EX_TARGET
17	12656546	rs28730825	G	C	100	PASS	AC=115;AF=0.0229633;AN=5008;NS=2504;DP=19832;EAS_AF=0.0169;AMR_AF=0.0144;AFR_AF=0.0015;EUR_AF=0.0199;SAS_AF=0.0675;AA=G|||;VT=SNP;EX_TARGET
17	12656711	rs4792277	G	A	100	PASS	AC=1343;AF=0.268171;AN=5008;NS=2504;DP=20481;EAS_AF=0.2282;AMR_AF=0.2867;AFR_AF=0.4009;EUR_AF=0.1561;SAS_AF=0.2321;AA=G|||;VT=SNP
17	12656814	rs2108658	C	A	100	PASS	AC=1711;AF=0.341653;AN=5008;NS=2504;DP=20577;EAS_AF=0.4544;AMR_AF=0.3444;AFR_AF=0.1952;EUR_AF=0.4135;SAS_AF=0.3476;AA=C|||;VT=SNP
17	12656815	rs4792278	C	T	100	PASS	AC=2579;AF=0.514976;AN=5008;NS=2504;DP=20583;EAS_AF=0.4782;AMR_AF=0.6138;AFR_AF=0.5287;EUR_AF=0.5447;SAS_AF=0.4335;AA=T|||;VT=SNP
17	12656997	rs57172332	G	C	100	PASS	AC=1345;AF=0.26857;AN=5008;NS=2504;DP=18844;EAS_AF=0.2262;AMR_AF=0.2853;AFR_AF=0.4039;EUR_AF=0.1581;SAS_AF=0.2311;AA=G|||;VT=SNP
17	12657151	rs72635534	T	A	100	PASS	AC=269;AF=0.0537141;AN=5008;NS=2504;DP=17469;EAS_AF=0.1806;AMR_AF=0.0605;AFR_AF=0;EUR_AF=0.0109;SAS_AF=0.0348;AA=T|||;VT=SNP
17	12657515	rs12452177	G	A	100	PASS	AC=241;AF=0.048123;AN=5008;NS=2504;DP=15737;EAS_AF=0.1567;AMR_AF=0.0591;AFR_AF=0;EUR_AF=0.0109;SAS_AF=0.0317;AA=G|||;VT=SNP
17	12657844	rs12452239	G	A	100	PASS	AC=2837;AF=0.566494;AN=5008;NS=2504;DP=18825;EAS_AF=0.7143;AMR_AF=0.6455;AFR_AF=0.2519;EUR_AF=0.7276;SAS_AF=0.6176;AA=A|||;VT=SNP
17	12657968	rs16946551	G	A	100	PASS	AC=1412;AF=0.281949;AN=5008;NS=2504;DP=19505;EAS_AF=0.4504;AMR_AF=0.2061;AFR_AF=0.0953;EUR_AF=0.3082;SAS_AF=0.3875;AA=G|||;VT=SNP
17	12658023	rs9902289	G	A	100	PASS	AC=3565;AF=0.711861;AN=5008;NS=2504;DP=20735;EAS_AF=0.7669;AMR_AF=0.8213;AFR_AF=0.4622;EUR_AF=0.9225;SAS_AF=0.6984;AA=A|||;VT=SNP
17	12658101	rs9903742	T	C	100	PASS	AC=3987;AF=0.796126;AN=5008;NS=2504;DP=20996;EAS_AF=0.7679;AMR_AF=0.8415;AFR_AF=0.7534;EUR_AF=0.9245;SAS_AF=0.7188;AA=C|||;VT=SNP
17	12658370	rs11870798	A	G	100	PASS	AC=1215;AF=0.242612;AN=5008;NS=2504;DP=19700;EAS_AF=0.244;AMR_AF=0.1628;AFR_AF=0.3502;EUR_AF=0.0775;SAS_AF=0.3221;AA=A|||;VT=SNP
17	12658576	rs11656833	C	T	100	PASS	AC=3967;AF=0.792133;AN=5008;NS=2504;DP=19382;EAS_AF=0.7798;AMR_AF=0.7608;AFR_AF=0.6785;EUR_AF=0.8658;SAS_AF=0.9049;AA=T|||;VT=SNP
17	12658654	rs140498547	G	A	100	PASS	AC=93;AF=0.0185703;AN=5008;NS=2504;DP=17927;EAS_AF=0.0288;AMR_AF=0.0879;AFR_AF=0.0008;EUR_AF=0;SAS_AF=0.002;AA=G|||;VT=SNP
17	12659089	rs72813111	T	C	100	PASS	AC=1133;AF=0.226238;AN=5008;NS=2504;DP=15548;EAS_AF=0.379;AMR_AF=0.219;AFR_AF=0.0356;EUR_AF=0.3042;SAS_AF=0.2515;AA=T|||;VT=SNP
17	12659096	rs9912707	A	G	100	PASS	AC=1634;AF=0.326278;AN=5008;NS=2504;DP=16037;EAS_AF=0.4504;AMR_AF=0.2565;AFR_AF=0.2564;EUR_AF=0.3111;SAS_AF=0.3579;AA=G|||;VT=SNP
17	12659294	rs56098254	G	T	100	PASS	AC=1448;AF=0.289137;AN=5008;NS=2504;DP=18398;EAS_AF=0.4435;AMR_AF=0.2464;AFR_AF=0.1278;EUR_AF=0.3111;SAS_AF=0.3558;AA=T|||;VT=SNP
17	12659499	rs16946568	C	T	100	PASS	AC=1487;AF=0.296925;AN=5008;NS=2504;DP=16918;EAS_AF=0.4405;AMR_AF=0.2507;AFR_AF=0.1604;EUR_AF=0.3062;SAS_AF=0.3569;AA=C|||;VT=SNP
17	12660106	rs7219813	G	A	100	PASS	AC=1239;AF=0.247404;AN=5008;NS=2504;DP=16903;EAS_AF=0.4018;AMR_AF=0.2205;AFR_AF=0.0908;EUR_AF=0.3052;SAS_AF=0.2597;AA=G|||;VT=SNP
17	12660874	rs55779990	C	T	100	PASS	AC=1162;AF=0.232029;AN=5008;NS=2504;DP=14800;EAS_AF=0.3988;AMR_AF=0.2205;AFR_AF=0.0371;EUR_AF=0.3032;SAS_AF=0.2587;AA=C|||;VT=SNP
17	12660912	rs2015334	C	G	100	PASS	AC=335;AF=0.066893;AN=5008;NS=2504;DP=15176;EAS_AF=0.1528;AMR_AF=0.1499;AFR_AF=0.0242;EUR_AF=0.008;SAS_AF=0.0378;AA=C|||;VT=SNP
17	12660961	rs2003519	A	G	100	PASS	AC=1256;AF=0.250799;AN=5008;NS=2504;DP=13056;EAS_AF=0.0625;AMR_AF=0.2954;AFR_AF=0.2753;EUR_AF=0.4423;SAS_AF=0.183;AA=G|||;VT=SNP
17	12662645	rs10468460	C	T	100	PASS	AC=944;AF=0.188498;AN=5008;NS=2504;DP=18175;EAS_AF=0.0625;AMR_AF=0.2738;AFR_AF=0.0666;EUR_AF=0.4254;SAS_AF=0.1789;AA=C|||;VT=SNP
17	12663455	rs2322595	A	G	100	PASS	AC=1126;AF=0.22484;AN=5008;NS=2504;DP=19639;EAS_AF=0.0635;AMR_AF=0.2911;AFR_AF=0.1558;EUR_AF=0.4473;SAS_AF=0.2086;AA=A|||;VT=SNP
17	12663577	rs55744634	A	C	100	PASS	AC=1170;AF=0.233626;AN=5008;NS=2504;DP=20083;EAS_AF=0.4058;AMR_AF=0.2219;AFR_AF=0.0371;EUR_AF=0.3012;SAS_AF=0.2607;AA=A|||;VT=SNP
17	12663696	rs56138813	G	A	100	PASS	AC=1683;AF=0.336062;AN=5008;NS=2504;DP=16844;EAS_AF=0.5903;AMR_AF=0.366;AFR_AF=0.0431;EUR_AF=0.3688;SAS_AF=0.4151;AA=G|||;VT=SNP
17	12663721	rs28730827	G	T	100	PASS	AC=1127;AF=0.22504;AN=5008;NS=2504;DP=18125;EAS_AF=0.372;AMR_AF=0.2205;AFR_AF=0.0371;EUR_AF=0.2992;SAS_AF=0.2546;AA=G|||;VT=SNP
17	12664170	rs12449924	C	T	100	PASS	AC=317;AF=0.0632987;AN=5008;NS=2504;DP=19916;EAS_AF=0.1677;AMR_AF=0.1455;AFR_AF=0.0008;EUR_AF=0.008;SAS_AF=0.0389;AA=C|||;VT=SNP
17	12664177	rs16946572	T	C	100	PASS	AC=1180;AF=0.235623;AN=5008;NS=2504;DP=19967;EAS_AF=0.4058;AMR_AF=0.2219;AFR_AF=0.0439;EUR_AF=0.3042;SAS_AF=0.2587;AA=T|||;VT=SNP
17	12664347	rs61699330	A	G	100	PASS	AC=1160;AF=0.231629;AN=5008;NS=2504;DP=18276;EAS_AF=0.3988;AMR_AF=0.2219;AFR_AF=0.0393;EUR_AF=0.3002;SAS_AF=0.2556;AA=G|||;VT=SNP
17	12664400	rs12449980	C	G	100	PASS	AC=309;AF=0.0617013;AN=5008;NS=2504;DP=18646;EAS_AF=0.1657;AMR_AF=0.147;AFR_AF=0.0008;EUR_AF=0.008;SAS_AF=0.0317;AA=C|||;VT=SNP
17	12664422	rs138421187	A	C	100	PASS	AC=79;AF=0.0157748;AN=5008;NS=2504;DP=19457;EAS_AF=0.0159;AMR_AF=0.0879;AFR_AF=0.0008;EUR_AF=0;SAS_AF=0.001;AA=A|||;VT=SNP
17	12665473	rs35408395	G	T	100	PASS	AC=162;AF=0.0323482;AN=5008;NS=2504;DP=19848;EAS_AF=0.0208;AMR_AF=0.0259;AFR_AF=0.0045;EUR_AF=0.0706;SAS_AF=0.047;AA=G|||;VT=SNP
17	12666014	rs12946954	A	T	100	PASS	AC=1655;AF=0.330471;AN=5008;NS=2504;DP=19196;EAS_AF=0.0804;AMR_AF=0.3487;AFR_AF=0.2905;EUR_AF=0.5984;SAS_AF=0.3538;AA=A|||;VT=SNP
17	12667336	rs16946576	C	T	100	PASS	AC=401;AF=0.0800719;AN=5008;NS=2504;DP=18932;EAS_AF=0.1359;AMR_AF=0.1297;AFR_AF=0.115;EUR_AF=0.005;SAS_AF=0.0174;AA=C|||;VT=SNP
17	12667536	rs8078432	C	A	100	PASS	AC=1484;AF=0.296326;AN=5008;NS=2504;DP=19116;EAS_AF=0.4435;AMR_AF=0.2104;AFR_AF=0.5325;EUR_AF=0.0457;SAS_AF=0.1442;AA=A|||;VT=SNP
17	12667582	rs8079605	T	A	100	PASS	AC=719;AF=0.14357;AN=5008;NS=2504;DP=19567;EAS_AF=0.3204;AMR_AF=0.0648;AFR_AF=0.1536;EUR_AF=0.0338;SAS_AF=0.1166;AA=T|||;VT=SNP
17	12667934	rs9894897	G	A	100	PASS	AC=484;AF=0.0966454;AN=5008;NS=2504;DP=19332;EAS_AF=0.1042;AMR_AF=0.0115;AFR_AF=0.2678;EUR_AF=0.001;SAS_AF=0.0164;AA=A|||;VT=SNP
17	12668053	rs2286389	T	G	100	PASS	AC=124;AF=0.0247604;AN=5008;NS=2504;DP=18876;EAS_AF=0.0615;AMR_AF=0.0389;AFR_AF=0;EUR_AF=0.0149;SAS_AF=0.0204;AA=T|||;VT=SNP
17	12668361	rs2286390	A	G	100	PASS	AC=4150;AF=0.828674;AN=5008;NS=2504;DP=18127;EAS_AF=0.6181;AMR_AF=0.879;AFR_AF=0.8162;EUR_AF=0.9672;SAS_AF=0.8845;AA=G|||;VT=SNP
17	12668464	rs2286391	C	T	100	PASS	AC=100;AF=0.0199681;AN=5008;NS=2504;DP=17140;EAS_AF=0.0883;AMR_AF=0.0072;AFR_AF=0;EUR_AF=0;SAS_AF=0.0061;AA=C|||;VT=SNP
17	12670960	rs12450539	G	T	100	PASS	AC=2262;AF=0.451677;AN=5008;NS=2504;DP=16458;EAS_AF=0.4583;AMR_AF=0.4885;AFR_AF=0.3306;EUR_AF=0.4732;SAS_AF=0.5603;AA=G|||;VT=SNP
17	12670962	rs12937647	G	T	100	PASS	AC=859;AF=0.171526;AN=5008;NS=2504;DP=16619;EAS_AF=0.1101;AMR_AF=0.2824;AFR_AF=0.1014;EUR_AF=0.325;SAS_AF=0.093;AA=G|||;VT=SNP
17	12671455	rs8071864	G	A	100	PASS	AC=443;AF=0.0884585;AN=5008;NS=2504;DP=18358;EAS_AF=0.1052;AMR_AF=0.0202;AFR_AF=0.2057;EUR_AF=0;SAS_AF=0.0521;AA=A|||;VT=SNP
17	12672638	rs16946582	C	T	100	PASS	AC=544;AF=0.108626;AN=5008;NS=2504;DP=19273;EAS_AF=0.0188;AMR_AF=0.0922;AFR_AF=0.2262;EUR_AF=0.0905;SAS_AF=0.0726;AA=C|||;VT=SNP
17	12673103	rs4792279	G	A	100	PASS	AC=1117;AF=0.223043;AN=5008;NS=2504;DP=19131;EAS_AF=0.123;AMR_AF=0.1153;AFR_AF=0.528;EUR_AF=0.0885;SAS_AF=0.1288;AA=A|||;VT=SNP
17	12673528	rs76646605	A	G	100	PASS	AC=165;AF=0.0329473;AN=5008;NS=2504;DP=19764;EAS_AF=0.1071;AMR_AF=0.0058;AFR_AF=0;EUR_AF=0;SAS_AF=0.0542;AA=A|||;VT=SNP
17	12673744	rs11870599	G	A	100	PASS	AC=1125;AF=0.224641;AN=5008;NS=2504;DP=14879;EAS_AF=0.125;AMR_AF=0.1167;AFR_AF=0.5257;EUR_AF=0.0915;SAS_AF=0.1339;AA=G|||;VT=SNP
17	12673763	rs62060378	T	C	100	PASS	AC=574;AF=0.114617;AN=5008;NS=2504;DP=15272;EAS_AF=0.0188;AMR_AF=0.1153;AFR_AF=0.1815;EUR_AF=0.1252;SAS_AF=0.1115;AA=T|||;VT=SNP
17	12675921	rs62060379	A	G	100	PASS	AC=374;AF=0.0746805;AN=5008;NS=2504;DP=19801;EAS_AF=0.0317;AMR_AF=0.0807;AFR_AF=0.1051;EUR_AF=0.0755;SAS_AF=0.0726;AA=A|||;VT=SNP
17	12676199	rs4792280	G	A	100	PASS	AC=3912;AF=0.78115;AN=5008;NS=2504;DP=19507;EAS_AF=0.75;AMR_AF=0.8516;AFR_AF=0.6936;EUR_AF=0.8797;SAS_AF=0.7802;AA=A|||;VT=SNP
17	12676332	rs4792281	G	A	100	PASS	AC=3919;AF=0.782548;AN=5008;NS=2504;DP=19570;EAS_AF=0.75;AMR_AF=0.8516;AFR_AF=0.6936;EUR_AF=0.8807;SAS_AF=0.7863;AA=A|||;VT=SNP
17	12676375	rs4792282	T	C	100	PASS	AC=3922;AF=0.783147;AN=5008;NS=2504;DP=19906;EAS_AF=0.75;AMR_AF=0.8516;AFR_AF=0.6944;EUR_AF=0.8817;SAS_AF=0.7873;AA=C|||;VT=SNP
17	12676507	rs16946585	A	G	100	PASS	AC=683;AF=0.136382;AN=5008;NS=2504;DP=19538;EAS_AF=0.0317;AMR_AF=0.1124;AFR_AF=0.2867;EUR_AF=0.1123;SAS_AF=0.0828;AA=A|||;VT=SNP
17	12677862	rs12936683	G	A	100	PASS	AC=4027;AF=0.804113;AN=5008;NS=2504;DP=21242;EAS_AF=0.749;AMR_AF=0.879;AFR_AF=0.7057;EUR_AF=0.9404;SAS_AF=0.8006;AA=A|||;VT=SNP
17	12680075	rs9303059	T	C	100	PASS	AC=1510;AF=0.301518;AN=5008;NS=2504;DP=13585;EAS_AF=0.2837;AMR_AF=0.2046;AFR_AF=0.5287;EUR_AF=0.1213;SAS_AF=0.2669;AA=T|||;VT=SNP
17	12680126	rs74253571	T	A	100	PASS	AC=132;AF=0.0263578;AN=5008;NS=2504;DP=13594;EAS_AF=0.1062;AMR_AF=0.0058;AFR_AF=0;EUR_AF=0;SAS_AF=0.0215;AA=T|||;VT=SNP
17	12680422	rs7226312	T	C	100	PASS	AC=2312;AF=0.461661;AN=5008;NS=2504;DP=19805;EAS_AF=0.3889;AMR_AF=0.3026;AFR_AF=0.8366;EUR_AF=0.2326;SAS_AF=0.3783;AA=C|||;VT=SNP
17	12680838	rs6502202	T	C	100	PASS	AC=898;AF=0.179313;AN=5008;NS=2504;DP=20450;EAS_AF=0.251;AMR_AF=0.1182;AFR_AF=0.236;EUR_AF=0.0577;SAS_AF=0.1973;AA=T|||;VT=SNP
17	12681221	rs6502203	C	A	100	PASS	AC=862;AF=0.172125;AN=5008;NS=2504;DP=1049;EAS_AF=0.252;AMR_AF=0.1167;AFR_AF=0.2057;EUR_AF=0.0577;SAS_AF=0.2014;AA=C|||;VT=SNP
17	12681402	rs2322596	T	C	100	PASS	AC=1917;AF=0.382788;AN=5008;NS=2504;DP=16976;EAS_AF=0.2837;AMR_AF=0.2738;AFR_AF=0.6906;EUR_AF=0.2137;SAS_AF=0.32;AA=C|||;VT=SNP
17	12681956	rs79741807	A	G	100	PASS	AC=943;AF=0.188299;AN=5008;NS=2504;DP=17160;EAS_AF=0.253;AMR_AF=0.1196;AFR_AF=0.267;EUR_AF=0.0577;SAS_AF=0.1984;AA=A|||;VT=SNP
17	12682020	rs2322598	A	G	100	PASS	AC=1618;AF=0.323083;AN=5008;NS=2504;DP=16736;EAS_AF=0.2837;AMR_AF=0.2061;AFR_AF=0.612;EUR_AF=0.1223;SAS_AF=0.2628;AA=A|||;VT=SNP
17	12682178	rs77601369	G	A	100	PASS	AC=103;AF=0.0205671;AN=5008;NS=2504;DP=10660;EAS_AF=0.1002;AMR_AF=0;AFR_AF=0;EUR_AF=0;SAS_AF=0.002;AA=G|||;VT=SNP
17	12683017	rs55796827	A	G	100	PASS	AC=327;AF=0.0652955;AN=5008;NS=2504;DP=13536;EAS_AF=0.0327;AMR_AF=0.0764;AFR_AF=0.0847;EUR_AF=0.0656;SAS_AF=0.0644;AA=A|||;VT=SNP
17	12683604	rs16946598	T	C	100	PASS	AC=176;AF=0.0351438;AN=5008;NS=2504;DP=18524;EAS_AF=0.1062;AMR_AF=0.0058;AFR_AF=0.0068;EUR_AF=0;SAS_AF=0.0573;AA=T|||;VT=SNP
17	12684353	rs7217793	A	G	100	PASS	AC=2285;AF=0.45627;AN=5008;NS=2504;DP=18002;EAS_AF=0.3889;AMR_AF=0.2911;AFR_AF=0.8359;EUR_AF=0.2147;SAS_AF=0.3783;AA=G|||;VT=SNP
17	12684404	rs149390011	C	T	100	PASS	AC=61;AF=0.0121805;AN=5008;NS=2504;DP=16363;EAS_AF=0.0417;AMR_AF=0.0101;AFR_AF=0;EUR_AF=0.007;SAS_AF=0.0051;AA=C|||;VT=SNP
17	12684907	rs4792283	A	C	100	PASS	AC=620;AF=0.123802;AN=5008;NS=2504;DP=12206;EAS_AF=0.0327;AMR_AF=0.0821;AFR_AF=0.3033;EUR_AF=0.0656;SAS_AF=0.0644;AA=A|||;VT=SNP
17	12685096	rs57413351	C	T	100	PASS	AC=1084;AF=0.216454;AN=5008;NS=2504;DP=15752;EAS_AF=0.249;AMR_AF=0.121;AFR_AF=0.3759;EUR_AF=0.0567;SAS_AF=0.1994;AA=C|||;VT=SNP
17	12685220	rs55737829	T	C	100	PASS	AC=497;AF=0.0992412;AN=5008;NS=2504;DP=18050;EAS_AF=0.0327;AMR_AF=0.0764;AFR_AF=0.2133;EUR_AF=0.0656;SAS_AF=0.0644;AA=T|||;VT=SNP
17	12685244	rs76477869	T	C	100	PASS	AC=126;AF=0.0251597;AN=5008;NS=2504;DP=17570;EAS_AF=0.0972;AMR_AF=0.0058;AFR_AF=0;EUR_AF=0;SAS_AF=0.0245;AA=T|||;VT=SNP
17	12685431	rs74253573	C	A	100	PASS	AC=1247;AF=0.249002;AN=5008;NS=2504;DP=15276;EAS_AF=0.3562;AMR_AF=0.1282;AFR_AF=0.3956;EUR_AF=0.0567;SAS_AF=0.2239;AA=A|||;VT=SNP
17	12685763	rs79747253	T	C	100	PASS	AC=323;AF=0.0644968;AN=5008;NS=2504;DP=12953;EAS_AF=0.0982;AMR_AF=0.013;AFR_AF=0.1195;EUR_AF=0;SAS_AF=0.0583;AA=T|||;VT=SNP
17	12685936	rs77176999	G	A	100	PASS	AC=127;AF=0.0253594;AN=5008;NS=2504;DP=13234;EAS_AF=0.0982;AMR_AF=0.0058;AFR_AF=0;EUR_AF=0;SAS_AF=0.0245;AA=G|||;VT=SNP
17	12686526	rs77890559	G	A	100	PASS	AC=271;AF=0.0541134;AN=5008;NS=2504;DP=15021;EAS_AF=0.0992;AMR_AF=0.013;AFR_AF=0.1036;EUR_AF=0;SAS_AF=0.0256;AA=G|||;VT=SNP
17	12687675	rs56283451	A	G	100	PASS	AC=242;AF=0.0483227;AN=5008;NS=2504;DP=19380;EAS_AF=0.0327;AMR_AF=0.0692;AFR_AF=0.0454;EUR_AF=0.0497;SAS_AF=0.0521;AA=A|||;VT=SNP
17	12689430	rs9913797	G	C	100	PASS	AC=1941;AF=0.38758;AN=5008;NS=2504;DP=20153;EAS_AF=0.376;AMR_AF=0.2176;AFR_AF=0.739;EUR_AF=0.1223;SAS_AF=0.318;AA=C|||;VT=SNP
17	12689586	rs9913485	A	G	100	PASS	AC=1424;AF=0.284345;AN=5008;NS=2504;DP=19705;EAS_AF=0.2798;AMR_AF=0.1916;AFR_AF=0.4766;EUR_AF=0.1223;SAS_AF=0.2618;AA=A|||;VT=SNP
17	12690015	rs193095348	C	T	100	PASS	AC=9;AF=0.00179712;AN=5008;NS=2504;DP=14802;EAS_AF=0.0089;AMR_AF=0;AFR_AF=0;EUR_AF=0;SAS_AF=0;AA=C|||;VT=SNP
17	12690141	rs7212848	T	G	100	PASS	AC=2357;AF=0.470647;AN=5008;NS=2504;DP=15314;EAS_AF=0.378;AMR_AF=0.304;AFR_AF=0.8737;EUR_AF=0.2356;SAS_AF=0.3814;AA=G|||;VT=SNP
17	12690902	rs8064282	A	G	100	PASS	AC=1428;AF=0.285144;AN=5008;NS=2504;DP=19420;EAS_AF=0.2808;AMR_AF=0.1916;AFR_AF=0.4766;EUR_AF=0.1223;SAS_AF=0.2648;AA=A|||;VT=SNP
17	12692911	rs118036443	A	T	100	PASS	AC=899;AF=0.179513;AN=5008;NS=2504;DP=9556;EAS_AF=0.247;AMR_AF=0.1124;AFR_AF=0.2375;EUR_AF=0.0567;SAS_AF=0.2055;AA=A|||;VT=SNP
17	12693614	rs62060386	C	T	100	PASS	AC=489;AF=0.0976438;AN=5008;NS=2504;DP=13178;EAS_AF=0.0327;AMR_AF=0.0764;AFR_AF=0.208;EUR_AF=0.0656;SAS_AF=0.0634;AA=C|||;VT=SNP
17	12694989	rs74847269	G	A	100	PASS	AC=57;AF=0.0113818;AN=5008;NS=2504;DP=20336;EAS_AF=0.0546;AMR_AF=0;AFR_AF=0;EUR_AF=0.001;SAS_AF=0.001;AA=G|||;VT=SNP
17	12695750	rs16946601	G	A	100	PASS	AC=1794;AF=0.358227;AN=5008;NS=2504;DP=17156;EAS_AF=0.3433;AMR_AF=0.2161;AFR_AF=0.6301;EUR_AF=0.159;SAS_AF=0.3119;AA=A|||;VT=SNP
17	12695772	rs8068301	C	T	100	PASS	AC=797;AF=0.159145;AN=5008;NS=2504;DP=16258;EAS_AF=0.246;AMR_AF=0.1095;AFR_AF=0.1626;EUR_AF=0.0626;SAS_AF=0.1994;AA=C|||;VT=SNP
17	12696658	rs9913107	A	G	100	PASS	AC=1224;AF=0.244409;AN=5008;NS=2504;DP=20968;EAS_AF=0.247;AMR_AF=0.1354;AFR_AF=0.475;EUR_AF=0.0656;SAS_AF=0.1912;AA=A|||;VT=SNP
17	12696930	rs9914020	C	T	100	PASS	AC=1221;AF=0.24381;AN=5008;NS=2504;DP=15651;EAS_AF=0.245;AMR_AF=0.1354;AFR_AF=0.4743;EUR_AF=0.0656;SAS_AF=0.1912;AA=C|||;VT=SNP
17	12698111	rs9900125	C	G	100	PASS	AC=1186;AF=0.236821;AN=5008;NS=2504;DP=17730;EAS_AF=0.245;AMR_AF=0.1354;AFR_AF=0.4478;EUR_AF=0.0656;SAS_AF=0.1912;AA=C|||;VT=SNP
17	12699609	rs149267966	G	A	100	PASS	AC=31;AF=0.0061901;AN=5008;NS=2504;DP=16403;EAS_AF=0.0308;AMR_AF=0;AFR_AF=0;EUR_AF=0;SAS_AF=0;AA=G|||;VT=SNP
17	12699969	rs60200456	G	A	100	PASS	AC=1773;AF=0.354034;AN=5008;NS=2504;DP=13827;EAS_AF=0.3423;AMR_AF=0.2133;AFR_AF=0.6233;EUR_AF=0.159;SAS_AF=0.3027;AA=A|||;VT=SNP
17	12700250	rs75726241	T	C	100	PASS	AC=124;AF=0.0247604;AN=5008;NS=2504;DP=16422;EAS_AF=0.0962;AMR_AF=0.0058;AFR_AF=0;EUR_AF=0;SAS_AF=0.0235;AA=T|||;VT=SNP
17	12701220	rs9910443	G	A	100	PASS	AC=1849;AF=0.369209;AN=5008;NS=2504;DP=14906;EAS_AF=0.3413;AMR_AF=0.2176;AFR_AF=0.68;EUR_AF=0.16;SAS_AF=0.3006;AA=A|||;VT=SNP
17	12701564	rs75515264	G	A	100	PASS	AC=383;AF=0.0764776;AN=5008;NS=2504;DP=15628;EAS_AF=0.1706;AMR_AF=0.0951;AFR_AF=0.0045;EUR_AF=0.0427;SAS_AF=0.0982;AA=G|||;VT=SNP
17	12702151	rs74479884	G	T	100	PASS	AC=124;AF=0.0247604;AN=5008;NS=2504;DP=16156;EAS_AF=0.0962;AMR_AF=0.0058;AFR_AF=0;EUR_AF=0;SAS_AF=0.0235;AA=G|||;VT=SNP
17	12702228	rs111826696	C	T	100	PASS	AC=102;AF=0.0203674;AN=5008;NS=2504;DP=16001;EAS_AF=0.002;AMR_AF=0.0245;AFR_AF=0.0061;EUR_AF=0.0567;SAS_AF=0.0184;AA=C|||;VT=SNP
17	12702263	rs78509639	G	A	100	PASS	AC=141;AF=0.028155;AN=5008;NS=2504;DP=15203;EAS_AF=0.0962;AMR_AF=0.0173;AFR_AF=0;EUR_AF=0.005;SAS_AF=0.0276;AA=G|||;VT=SNP
17	12702400	rs9303061	G	A	100	PASS	AC=949;AF=0.189497;AN=5008;NS=2504;DP=18250;EAS_AF=0.244;AMR_AF=0.1182;AFR_AF=0.2791;EUR_AF=0.0666;SAS_AF=0.1892;AA=A|||;VT=SNP
17	12703376	rs73288392	G	A	100	PASS	AC=904;AF=0.180511;AN=5008;NS=2504;DP=18805;EAS_AF=0.244;AMR_AF=0.1182;AFR_AF=0.2458;EUR_AF=0.0656;SAS_AF=0.1892;AA=A|||;VT=SNP
17	12703454	rs75892264	C	T	100	PASS	AC=125;AF=0.0249601;AN=5008;NS=2504;DP=20507;EAS_AF=0.0962;AMR_AF=0.0058;AFR_AF=0;EUR_AF=0;SAS_AF=0.0245;AA=C|||;VT=SNP
17	12703657	rs8082363	G	T	100	PASS	AC=1294;AF=0.258387;AN=5008;NS=2504;DP=18413;EAS_AF=0.244;AMR_AF=0.1412;AFR_AF=0.5272;EUR_AF=0.0666;SAS_AF=0.1902;AA=T|||;VT=SNP
17	12703937	rs8067753	C	A	100	PASS	AC=1332;AF=0.265974;AN=5008;NS=2504;DP=19911;EAS_AF=0.244;AMR_AF=0.1412;AFR_AF=0.5567;EUR_AF=0.0666;SAS_AF=0.1892;AA=A|||;VT=SNP
17	12704140	rs58435301	G	A	100	PASS	AC=124;AF=0.0247604;AN=5008;NS=2504;DP=17485;EAS_AF=0.0962;AMR_AF=0.0058;AFR_AF=0;EUR_AF=0;SAS_AF=0.0235;AA=G|||;VT=SNP
17	12704725	rs150325474	A	C	100	PASS	AC=19;AF=0.00379393;AN=5008;NS=2504;DP=19229;EAS_AF=0.0139;AMR_AF=0;AFR_AF=0;EUR_AF=0.004;SAS_AF=0.001;AA=A|||;VT=SNP
17	12705559	rs1990220	A	G	100	PASS	AC=1401;AF=0.279752;AN=5008;NS=2504;DP=17953;EAS_AF=0.3403;AMR_AF=0.1484;AFR_AF=0.5121;EUR_AF=0.0666;SAS_AF=0.2157;AA=G|||;VT=SNP
17	12705705	rs9916493	T	C	100	PASS	AC=2023;AF=0.403954;AN=5008;NS=2504;DP=17718;EAS_AF=0.3413;AMR_AF=0.281;AFR_AF=0.6997;EUR_AF=0.2435;SAS_AF=0.3211;AA=C|||;VT=SNP
17	12705706	rs9915247	G	C	100	PASS	AC=1242;AF=0.248003;AN=5008;NS=2504;DP=17611;EAS_AF=0.244;AMR_AF=0.1412;AFR_AF=0.4871;EUR_AF=0.0666;SAS_AF=0.1912;AA=C|||;VT=SNP
17	12706883	rs11867725	G	A	100	PASS	AC=1825;AF=0.364417;AN=5008;NS=2504;DP=16670;EAS_AF=0.3413;AMR_AF=0.2161;AFR_AF=0.6649;EUR_AF=0.1561;SAS_AF=0.3016;AA=A|||;VT=SNP
17	12707069	rs3826379	T	C	100	PASS	AC=1511;AF=0.301717;AN=5008;NS=2504;DP=16392;EAS_AF=0.3403;AMR_AF=0.1772;AFR_AF=0.5408;EUR_AF=0.1044;SAS_AF=0.2301;AA=T|||;VT=SNP
17	12707098	rs3785736	A	T	100	PASS	AC=870;AF=0.173722;AN=5008;NS=2504;DP=16870;EAS_AF=0.244;AMR_AF=0.1182;AFR_AF=0.2216;EUR_AF=0.0636;SAS_AF=0.1892;AA=A|||;VT=SNP
17	12707489	rs3785735	C	T	100	PASS	AC=1795;AF=0.358427;AN=5008;NS=2504;DP=20060;EAS_AF=0.3413;AMR_AF=0.2219;AFR_AF=0.621;EUR_AF=0.1779;SAS_AF=0.3037;AA=T|||;VT=SNP
17	12707495	rs3785734	G	A	100	PASS	AC=1218;AF=0.243211;AN=5008;NS=2504;DP=20485;EAS_AF=0.244;AMR_AF=0.134;AFR_AF=0.4516;EUR_AF=0.0636;SAS_AF=0.2229;AA=G|||;VT=SNP
17	12707974	rs78564468	T	G	100	PASS	AC=124;AF=0.0247604;AN=5008;NS=2504;DP=22899;EAS_AF=0.0962;AMR_AF=0.0058;AFR_AF=0;EUR_AF=0;SAS_AF=0.0235;AA=T|||;VT=SNP
17	12709394	rs79127596	A	G	100	PASS	AC=1387;AF=0.276957;AN=5008;NS=2504;DP=22064;EAS_AF=0.3403;AMR_AF=0.1441;AFR_AF=0.5061;EUR_AF=0.0646;SAS_AF=0.2147;AA=G|||;VT=SNP
17	12709406	rs77783118	C	G	100	PASS	AC=124;AF=0.0247604;AN=5008;NS=2504;DP=22090;EAS_AF=0.0962;AMR_AF=0.0058;AFR_AF=0;EUR_AF=0;SAS_AF=0.0235;AA=C|||;VT=SNP
17	12709599	rs148753486	G	C	100	PASS	AC=38;AF=0.00758786;AN=5008;NS=2504;DP=21244;EAS_AF=0.0089;AMR_AF=0.0418;AFR_AF=0;EUR_AF=0;SAS_AF=0;AA=G|||;VT=SNP
17	12709923	rs7225339	T	G	100	PASS	AC=1205;AF=0.240615;AN=5008;NS=2504;DP=18504;EAS_AF=0.244;AMR_AF=0.1354;AFR_AF=0.4644;EUR_AF=0.0636;SAS_AF=0.1912;AA=T|||;VT=SNP
17	12710859	rs11871709	A	G	100	PASS	AC=1261;AF=0.251797;AN=5008;NS=2504;DP=18908;EAS_AF=0.246;AMR_AF=0.1354;AFR_AF=0.5053;EUR_AF=0.0636;SAS_AF=0.1912;AA=G|||;VT=SNP
17	12711168	rs144665527	C	A	100	PASS	AC=825;AF=0.164736;AN=5008;NS=2504;DP=20744;EAS_AF=0.246;AMR_AF=0.1153;AFR_AF=0.1876;EUR_AF=0.0636;SAS_AF=0.1892;AA=C|||;VT=SNP
17	12711557	rs74253574	G	A	100	PASS	AC=124;AF=0.0247604;AN=5008;NS=2504;DP=20372;EAS_AF=0.0962;AMR_AF=0.0058;AFR_AF=0;EUR_AF=0;SAS_AF=0.0235;AA=g|||;VT=SNP
17	12711740	rs59165679	A	G	100	PASS	AC=1227;AF=0.245008;AN=5008;NS=2504;DP=22648;EAS_AF=0.245;AMR_AF=0.1354;AFR_AF=0.4803;EUR_AF=0.0636;SAS_AF=0.1912;AA=G|||;VT=SNP
17	12711936	rs77273249	G	A	100	PASS	AC=104;AF=0.0207668;AN=5008;NS=2504;DP=20474;EAS_AF=0.0595;AMR_AF=0;AFR_AF=0.0008;EUR_AF=0.001;SAS_AF=0.0429;AA=G|||;VT=SNP
17	12712131	rs77632904	G	A	100	PASS	AC=1225;AF=0.244609;AN=5008;NS=2504;DP=20793;EAS_AF=0.244;AMR_AF=0.1354;AFR_AF=0.4803;EUR_AF=0.0636;SAS_AF=0.1902;AA=A|||;VT=SNP
17	12713316	rs78702740	G	A	100	PASS	AC=124;AF=0.0247604;AN=5008;NS=2504;DP=18108;EAS_AF=0.0962;AMR_AF=0.0058;AFR_AF=0;EUR_AF=0;SAS_AF=0.0235;AA=g|||;VT=SNP
17	12713401	rs76518906	A	G	100	PASS	AC=124;AF=0.0247604;AN=5008;NS=2504;DP=19170;EAS_AF=0.0962;AMR_AF=0.0058;AFR_AF=0;EUR_AF=0;SAS_AF=0.0235;AA=a|||;VT=SNP
17	12713409	rs80345620	G	A	100	PASS	AC=124;AF=0.0247604;AN=5008;NS=2504;DP=19299;EAS_AF=0.0962;AMR_AF=0.0058;AFR_AF=0;EUR_AF=0;SAS_AF=0.0235;AA=a|||;VT=SNP
17	12713416	rs2215053	A	G	100	PASS	AC=1231;AF=0.245807;AN=5008;NS=2504;DP=19346;EAS_AF=0.244;AMR_AF=0.1354;AFR_AF=0.4849;EUR_AF=0.0636;SAS_AF=0.1902;AA=g|||;VT=SNP
17	12713433	rs72479745	G	T	100	PASS	AC=124;AF=0.0247604;AN=5008;NS=2504;DP=19103;EAS_AF=0.0962;AMR_AF=0.0058;AFR_AF=0;EUR_AF=0;SAS_AF=0.0235;AA=g|||;VT=SNP
17	12713750	rs7212932	C	G	100	PASS	AC=1235;AF=0.246605;AN=5008;NS=2504;DP=20824;EAS_AF=0.244;AMR_AF=0.1354;AFR_AF=0.4864;EUR_AF=0.0636;SAS_AF=0.1922;AA=g|||;VT=SNP
17	12713926	rs724005	A	G	100	PASS	AC=1308;AF=0.261182;AN=5008;NS=2504;DP=19740;EAS_AF=0.1637;AMR_AF=0.2248;AFR_AF=0.3911;EUR_AF=0.2624;SAS_AF=0.2106;AA=a|||;VT=SNP
17	12714024	rs74320021	A	G	100	PASS	AC=124;AF=0.0247604;AN=5008;NS=2504;DP=18306;EAS_AF=0.0962;AMR_AF=0.0058;AFR_AF=0;EUR_AF=0;SAS_AF=0.0235;AA=A|||;VT=SNP
17	12714043	rs75225186	G	A	100	PASS	AC=16;AF=0.00319489;AN=5008;NS=2504;DP=17944;EAS_AF=0.0159;AMR_AF=0;AFR_AF=0;EUR_AF=0;SAS_AF=0;AA=G|||;VT=SNP
17	12714333	rs9915615	G	A	100	PASS	AC=1230;AF=0.245607;AN=5008;NS=2504;DP=15244;EAS_AF=0.244;AMR_AF=0.1354;AFR_AF=0.4826;EUR_AF=0.0636;SAS_AF=0.1922;AA=A|||;VT=SNP
17	12714761	rs75002526	T	C	100	PASS	AC=113;AF=0.0225639;AN=5008;NS=2504;DP=18559;EAS_AF=0.0853;AMR_AF=0.0058;AFR_AF=0;EUR_AF=0;SAS_AF=0.0235;AA=T|||;VT=SNP
17	12714914	rs10451237	A	G	100	PASS	AC=618;AF=0.123403;AN=5008;NS=2504;DP=21115;EAS_AF=0.0704;AMR_AF=0.0793;AFR_AF=0.2216;EUR_AF=0.0746;SAS_AF=0.1268;AA=A|||;VT=SNP
17	12715352	rs75988577	G	A	100	PASS	AC=108;AF=0.0215655;AN=5008;NS=2504;DP=20082;EAS_AF=0.0774;AMR_AF=0.0058;AFR_AF=0.0023;EUR_AF=0;SAS_AF=0.0235;AA=A|||;VT=SNP
17	12715517	rs7223656	C	T	100	PASS	AC=1255;AF=0.250599;AN=5008;NS=2504;DP=20326;EAS_AF=0.252;AMR_AF=0.1599;AFR_AF=0.4198;EUR_AF=0.1014;SAS_AF=0.2382;AA=C|||;VT=SNP
17	12715549	rs62060412	C	G	100	PASS	AC=728;AF=0.145367;AN=5008;NS=2504;DP=20592;EAS_AF=0.0635;AMR_AF=0.1081;AFR_AF=0.2814;EUR_AF=0.1163;SAS_AF=0.1022;AA=C|||;VT=SNP
17	12716154	rs73288396	A	C	100	PASS	AC=463;AF=0.0924521;AN=5008;NS=2504;DP=21618;EAS_AF=0.0804;AMR_AF=0.0187;AFR_AF=0.233;EUR_AF=0;SAS_AF=0.0624;AA=A|||;VT=SNP
17	12716750	rs62060413	G	A	100	PASS	AC=1115;AF=0.222644;AN=5008;NS=2504;DP=19585;EAS_AF=0.1458;AMR_AF=0.1196;AFR_AF=0.4584;EUR_AF=0.1193;SAS_AF=0.1626;AA=A|||;VT=SNP
17	12717652	rs58726868	A	G	100	PASS	AC=231;AF=0.0461262;AN=5008;NS=2504;DP=13968;EAS_AF=0.0784;AMR_AF=0.0101;AFR_AF=0.0651;EUR_AF=0;SAS_AF=0.0603;AA=G|||;VT=SNP
17	12717838	rs77072610	G	A	100	PASS	AC=142;AF=0.0283546;AN=5008;NS=2504;DP=14223;EAS_AF=0.0784;AMR_AF=0.0058;AFR_AF=0;EUR_AF=0;SAS_AF=0.0603;AA=G|||;VT=SNP
17	12718465	rs117290806	T	C	100	PASS	AC=142;AF=0.0283546;AN=5008;NS=2504;DP=15497;EAS_AF=0.0784;AMR_AF=0.0058;AFR_AF=0;EUR_AF=0;SAS_AF=0.0603;AA=T|||;VT=SNP
17	12719732	rs77855568	G	A	100	PASS	AC=145;AF=0.0289537;AN=5008;NS=2504;DP=16899;EAS_AF=0.0813;AMR_AF=0.0058;AFR_AF=0;EUR_AF=0;SAS_AF=0.0603;AA=G|||;VT=SNP
17	12719780	rs78467078	T	G	100	PASS	AC=145;AF=0.0289537;AN=5008;NS=2504;DP=17610;EAS_AF=0.0813;AMR_AF=0.0058;AFR_AF=0;EUR_AF=0;SAS_AF=0.0603;AA=T|||;VT=SNP
17	12719953	rs7211503	G	A	100	PASS	AC=4280;AF=0.854633;AN=5008;NS=2504;DP=17999;EAS_AF=0.9087;AMR_AF=0.9524;AFR_AF=0.6694;EUR_AF=0.9553;SAS_AF=0.8763;AA=G|||;VT=SNP
17	12720034	rs9892426	C	T	100	PASS	AC=1134;AF=0.226438;AN=5008;NS=2504;DP=17652;EAS_AF=0.2361;AMR_AF=0.1542;AFR_AF=0.357;EUR_AF=0.1024;SAS_AF=0.2188;AA=C|||;VT=SNP
17	12720194	rs72479746	T	A	100	PASS	AC=150;AF=0.0299521;AN=5008;NS=2504;DP=18400;EAS_AF=0.0863;AMR_AF=0.0058;AFR_AF=0;EUR_AF=0;SAS_AF=0.0603;AA=T|||;VT=SNP
17	12720686	rs74435510	T	G	100	PASS	AC=150;AF=0.0299521;AN=5008;NS=2504;DP=17052;EAS_AF=0.0536;AMR_AF=0.0216;AFR_AF=0.0045;EUR_AF=0.0596;SAS_AF=0.0153;AA=T|||;VT=SNP
17	12721381	rs62060417	G	C	100	PASS	AC=715;AF=0.142772;AN=5008;NS=2504;DP=16909;EAS_AF=0.0913;AMR_AF=0.0461;AFR_AF=0.326;EUR_AF=0.0408;SAS_AF=0.1217;AA=C|||;VT=SNP
17	12721652	rs200177320	G	A	100	PASS	AC=2107;AF=0.420727;AN=5008;NS=2504;DP=15093;EAS_AF=0.4167;AMR_AF=0.4294;AFR_AF=0.4395;EUR_AF=0.3976;SAS_AF=0.4172;AA=G|||;VT=SNP
17	12722193	rs77922047	C	G	100	PASS	AC=185;AF=0.0369409;AN=5008;NS=2504;DP=18552;EAS_AF=0.0546;AMR_AF=0.0231;AFR_AF=0.0287;EUR_AF=0.0596;SAS_AF=0.0164;AA=C|||;VT=SNP
17	12722382	rs62060419	A	G	100	PASS	AC=730;AF=0.145767;AN=5008;NS=2504;DP=18921;EAS_AF=0.0952;AMR_AF=0.0476;AFR_AF=0.3336;EUR_AF=0.0408;SAS_AF=0.1217;AA=G|||;VT=SNP
17	12722549	rs9909624	G	A	100	PASS	AC=2206;AF=0.440495;AN=5008;NS=2504;DP=19777;EAS_AF=0.381;AMR_AF=0.2392;AFR_AF=0.8374;EUR_AF=0.2028;SAS_AF=0.3528;AA=A|||;VT=SNP
17	12722570	rs118172007	C	T	100	PASS	AC=20;AF=0.00399361;AN=5008;NS=2504;DP=19564;EAS_AF=0.0188;AMR_AF=0;AFR_AF=0;EUR_AF=0;SAS_AF=0.001;AA=C|||;VT=SNP
17	12723068	rs79532601	C	T	100	PASS	AC=163;AF=0.0325479;AN=5008;NS=2504;DP=18041;EAS_AF=0.0546;AMR_AF=0.0231;AFR_AF=0.0129;EUR_AF=0.0596;SAS_AF=0.0153;AA=C|||;VT=SNP
17	12723191	rs9916514	G	A	100	PASS	AC=1161;AF=0.231829;AN=5008;NS=2504;DP=17968;EAS_AF=0.2361;AMR_AF=0.1628;AFR_AF=0.3744;EUR_AF=0.1034;SAS_AF=0.2157;AA=G|||;VT=SNP
17	12723282	rs9916156	A	G	100	PASS	AC=1357;AF=0.270966;AN=5008;NS=2504;DP=17466;EAS_AF=0.2927;AMR_AF=0.1873;AFR_AF=0.41;EUR_AF=0.162;SAS_AF=0.2321;AA=A|||;VT=SNP
17	12723593	rs79741914	T	C	100	PASS	AC=270;AF=0.0539137;AN=5008;NS=2504;DP=15739;EAS_AF=0.0873;AMR_AF=0.0101;AFR_AF=0.0877;EUR_AF=0;SAS_AF=0.0603;AA=C|||;VT=SNP
17	12723659	rs4792284	A	C	100	PASS	AC=2099;AF=0.419129;AN=5008;NS=2504;DP=16587;EAS_AF=0.3829;AMR_AF=0.2334;AFR_AF=0.7572;EUR_AF=0.2028;SAS_AF=0.3538;AA=C|||;VT=SNP
17	12724127	rs4792285	T	C	100	PASS	AC=1922;AF=0.383786;AN=5008;NS=2504;DP=20752;EAS_AF=0.381;AMR_AF=0.2277;AFR_AF=0.6263;EUR_AF=0.2028;SAS_AF=0.3558;AA=C|||;VT=SNP
17	12724607	rs3785732	A	G	100	PASS	AC=717;AF=0.143171;AN=5008;NS=2504;DP=20254;EAS_AF=0.0903;AMR_AF=0.0461;AFR_AF=0.3275;EUR_AF=0.0408;SAS_AF=0.1227;AA=A|||;VT=SNP
17	12725575	rs76675075	T	C	100	PASS	AC=150;AF=0.0299521;AN=5008;NS=2504;DP=20888;EAS_AF=0.0863;AMR_AF=0.0058;AFR_AF=0;EUR_AF=0;SAS_AF=0.0603;AA=T|||;VT=SNP
17	12725602	rs74253576	A	G	100	PASS	AC=150;AF=0.0299521;AN=5008;NS=2504;DP=19967;EAS_AF=0.0863;AMR_AF=0.0058;AFR_AF=0;EUR_AF=0;SAS_AF=0.0603;AA=A|||;VT=SNP
17	12726656	rs8074221	T	C	100	PASS	AC=1106;AF=0.220847;AN=5008;NS=2504;DP=20633;EAS_AF=0.2381;AMR_AF=0.1585;AFR_AF=0.3328;EUR_AF=0.1024;SAS_AF=0.2178;AA=T|||;VT=SNP
17	12726712	rs2079557	T	C	100	PASS	AC=1950;AF=0.389377;AN=5008;NS=2504;DP=21414;EAS_AF=0.3819;AMR_AF=0.2277;AFR_AF=0.6475;EUR_AF=0.2028;SAS_AF=0.3548;AA=C|||;VT=SNP
17	12726862	rs76912085	A	G	100	PASS	AC=159;AF=0.0317492;AN=5008;NS=2504;DP=20843;EAS_AF=0.0546;AMR_AF=0.0231;AFR_AF=0.0091;EUR_AF=0.0596;SAS_AF=0.0164;AA=A|||;VT=SNP
17	12727162	rs56063321	A	G	100	PASS	AC=591;AF=0.118011;AN=5008;NS=2504;DP=20828;EAS_AF=0.0893;AMR_AF=0.0403;AFR_AF=0.2405;EUR_AF=0.0408;SAS_AF=0.1166;AA=A|||;VT=SNP
17	12727873	rs7226011	C	G	100	PASS	AC=1151;AF=0.229832;AN=5008;NS=2504;DP=18359;EAS_AF=0.2401;AMR_AF=0.1571;AFR_AF=0.3669;EUR_AF=0.1034;SAS_AF=0.2157;AA=C|||;VT=SNP
17	12727994	rs62060423	C	T	100	PASS	AC=456;AF=0.0910543;AN=5008;NS=2504;DP=19572;EAS_AF=0.0893;AMR_AF=0.0346;AFR_AF=0.1384;EUR_AF=0.0408;SAS_AF=0.1207;AA=C|||;VT=SNP
17	12728338	rs74253577	C	T	100	PASS	AC=149;AF=0.0297524;AN=5008;NS=2504;DP=20726;EAS_AF=0.0853;AMR_AF=0.0058;AFR_AF=0;EUR_AF=0;SAS_AF=0.0603;AA=C|||;VT=SNP
17	12728514	rs12602931	C	A	100	PASS	AC=1166;AF=0.232827;AN=5008;NS=2504;DP=17439;EAS_AF=0.2391;AMR_AF=0.1628;AFR_AF=0.3759;EUR_AF=0.1024;SAS_AF=0.2168;AA=C|||;VT=SNP
17	12729216	rs139671982	G	A	100	PASS	AC=44;AF=0.00878594;AN=5008;NS=2504;DP=17665;EAS_AF=0.0397;AMR_AF=0.0029;AFR_AF=0;EUR_AF=0;SAS_AF=0.002;AA=G|||;VT=SNP
17	12729456	rs117907093	G	T	100	PASS	AC=31;AF=0.0061901;AN=5008;NS=2504;DP=18567;EAS_AF=0.0298;AMR_AF=0;AFR_AF=0;EUR_AF=0;SAS_AF=0.001;AA=G|||;VT=SNP
17	12729758	rs62060426	A	C	100	PASS	AC=687;AF=0.137181;AN=5008;NS=2504;DP=20060;EAS_AF=0.0913;AMR_AF=0.0447;AFR_AF=0.3056;EUR_AF=0.0408;SAS_AF=0.1217;AA=C|||;VT=SNP
17	12731071	rs140523924	G	C	100	PASS	AC=44;AF=0.00878594;AN=5008;NS=2504;DP=14431;EAS_AF=0.0397;AMR_AF=0.0029;AFR_AF=0;EUR_AF=0;SAS_AF=0.002;AA=G|||;VT=SNP
17	12731128	rs141353330	G	T	100	PASS	AC=20;AF=0.00399361;AN=5008;NS=2504;DP=14131;EAS_AF=0.0198;AMR_AF=0;AFR_AF=0;EUR_AF=0;SAS_AF=0;AA=G|||;VT=SNP
17	12732088	rs147379198	A	G	100	PASS	AC=154;AF=0.0307508;AN=5008;NS=2504;DP=11139;EAS_AF=0.0546;AMR_AF=0.0231;AFR_AF=0.0061;EUR_AF=0.0596;SAS_AF=0.0153;AA=A|||;VT=SNP
17	12732925	rs3785731	A	G	100	PASS	AC=2143;AF=0.427915;AN=5008;NS=2504;DP=17620;EAS_AF=0.3819;AMR_AF=0.2363;AFR_AF=0.8336;EUR_AF=0.2028;SAS_AF=0.2945;AA=A|||;VT=SNP
17	12733078	rs35095595	C	T	100	PASS	AC=192;AF=0.0383387;AN=5008;NS=2504;DP=18593;EAS_AF=0.0417;AMR_AF=0.072;AFR_AF=0.003;EUR_AF=0.0169;SAS_AF=0.0808;AA=C|||;VT=SNP
17	12733518	rs3785730	A	C	100	PASS	AC=2066;AF=0.41254;AN=5008;NS=2504;DP=17430;EAS_AF=0.3819;AMR_AF=0.2363;AFR_AF=0.7753;EUR_AF=0.2028;SAS_AF=0.2945;AA=C|||;VT=SNP
17	12734156	rs4791508	T	C	100	PASS	AC=2072;AF=0.413738;AN=5008;NS=2504;DP=19886;EAS_AF=0.3819;AMR_AF=0.2378;AFR_AF=0.7791;EUR_AF=0.2028;SAS_AF=0.2945;AA=C|||;VT=SNP
17	12734426	rs76985203	T	A	100	PASS	AC=149;AF=0.0297524;AN=5008;NS=2504;DP=20681;EAS_AF=0.0853;AMR_AF=0.0058;AFR_AF=0;EUR_AF=0;SAS_AF=0.0603;AA=T|||;VT=SNP
17	12734679	rs34569911	G	A	100	PASS	AC=191;AF=0.038139;AN=5008;NS=2504;DP=20898;EAS_AF=0.0417;AMR_AF=0.0735;AFR_AF=0.003;EUR_AF=0.0169;SAS_AF=0.0787;AA=G|||;VT=SNP
17	12735172	rs55642187	A	G	100	PASS	AC=876;AF=0.17492;AN=5008;NS=2504;DP=21166;EAS_AF=0.0893;AMR_AF=0.0476;AFR_AF=0.323;EUR_AF=0.0408;SAS_AF=0.2914;AA=G|||;VT=SNP
17	12736440	rs11078091	T	G	100	PASS	AC=223;AF=0.0445288;AN=5008;NS=2504;DP=20326;EAS_AF=0.0546;AMR_AF=0.0245;AFR_AF=0.0567;EUR_AF=0.0596;SAS_AF=0.0164;AA=T|||;VT=SNP
17	12736532	rs61625892	C	G	100	PASS	AC=659;AF=0.131589;AN=5008;NS=2504;DP=21479;EAS_AF=0.1429;AMR_AF=0.0591;AFR_AF=0.1815;EUR_AF=0.1004;SAS_AF=0.136;AA=G|||;VT=SNP
17	12736766	rs12600697	C	T	100	PASS	AC=338;AF=0.067492;AN=5008;NS=2504;DP=19516;EAS_AF=0.0536;AMR_AF=0.1513;AFR_AF=0.0136;EUR_AF=0.1431;SAS_AF=0.0174;AA=C|||;VT=SNP
17	12736827	rs9895543	G	T	100	PASS	AC=1096;AF=0.21885;AN=5008;NS=2504;DP=20585;EAS_AF=0.2361;AMR_AF=0.1585;AFR_AF=0.3729;EUR_AF=0.1024;SAS_AF=0.1554;AA=G|||;VT=SNP
17	12737566	rs62060436	G	A	100	PASS	AC=812;AF=0.162141;AN=5008;NS=2504;DP=17947;EAS_AF=0.0883;AMR_AF=0.0519;AFR_AF=0.3994;EUR_AF=0.0408;SAS_AF=0.1207;AA=G|||;VT=SNP
17	12738515	rs78322265	A	C	100	PASS	AC=347;AF=0.0692891;AN=5008;NS=2504;DP=17822;EAS_AF=0.0536;AMR_AF=0.0331;AFR_AF=0.1467;EUR_AF=0.0596;SAS_AF=0.0164;AA=A|||;VT=SNP
17	12738886	rs74722449	G	A	100	PASS	AC=151;AF=0.0301518;AN=5008;NS=2504;DP=18729;EAS_AF=0.0863;AMR_AF=0.0058;AFR_AF=0;EUR_AF=0;SAS_AF=0.0613;AA=G|||;VT=SNP
17	12739133	rs7218896	C	T	100	PASS	AC=153;AF=0.0305511;AN=5008;NS=2504;DP=17737;EAS_AF=0.0536;AMR_AF=0.0231;AFR_AF=0.0061;EUR_AF=0.0596;SAS_AF=0.0153;AA=C|||;VT=SNP
17	12739142	rs4791509	T	C	100	PASS	AC=1331;AF=0.265775;AN=5008;NS=2504;DP=17945;EAS_AF=0.2937;AMR_AF=0.1873;AFR_AF=0.4342;EUR_AF=0.162;SAS_AF=0.1718;AA=C|||;VT=SNP
17	12739660	rs75840989	A	G	100	PASS	AC=150;AF=0.0299521;AN=5008;NS=2504;DP=18292;EAS_AF=0.0853;AMR_AF=0.0058;AFR_AF=0;EUR_AF=0;SAS_AF=0.0613;AA=A|||;VT=SNP
17	12739713	rs7219885	C	T	100	PASS	AC=1131;AF=0.225839;AN=5008;NS=2504;DP=17156;EAS_AF=0.2381;AMR_AF=0.1614;AFR_AF=0.3964;EUR_AF=0.1024;SAS_AF=0.1554;AA=C|||;VT=SNP
17	12739907	rs7224080	C	T	100	PASS	AC=1327;AF=0.264976;AN=5008;NS=2504;DP=18753;EAS_AF=0.2917;AMR_AF=0.1844;AFR_AF=0.4357;EUR_AF=0.161;SAS_AF=0.1708;AA=T|||;VT=SNP
17	12740096	rs76116797	A	G	100	PASS	AC=197;AF=0.0393371;AN=5008;NS=2504;DP=19330;EAS_AF=0.0536;AMR_AF=0.0231;AFR_AF=0.0393;EUR_AF=0.0586;SAS_AF=0.0164;AA=A|||;VT=SNP
17	12740202	rs76964627	A	G	100	PASS	AC=150;AF=0.0299521;AN=5008;NS=2504;DP=19086;EAS_AF=0.0853;AMR_AF=0.0058;AFR_AF=0;EUR_AF=0;SAS_AF=0.0613;AA=A|||;VT=SNP
17	12740367	rs56799400	C	A	100	PASS	AC=917;AF=0.183107;AN=5008;NS=2504;DP=19533;EAS_AF=0.0883;AMR_AF=0.0576;AFR_AF=0.4758;EUR_AF=0.0408;SAS_AF=0.1207;AA=A|||;VT=SNP
17	12740986	rs74814180	C	T	100	PASS	AC=149;AF=0.0297524;AN=5008;NS=2504;DP=19137;EAS_AF=0.0843;AMR_AF=0.0058;AFR_AF=0;EUR_AF=0;SAS_AF=0.0613;AA=C|||;VT=SNP
17	12741291	rs7220551	C	T	100	PASS	AC=1038;AF=0.207268;AN=5008;NS=2504;DP=17045;EAS_AF=0.2371;AMR_AF=0.1556;AFR_AF=0.3298;EUR_AF=0.1024;SAS_AF=0.1554;AA=C|||;VT=SNP
17	12741671	rs7221218	C	T	100	PASS	AC=2041;AF=0.407548;AN=5008;NS=2504;DP=17373;EAS_AF=0.379;AMR_AF=0.232;AFR_AF=0.7648;EUR_AF=0.2008;SAS_AF=0.2914;AA=T|||;VT=SNP
17	12741901	rs56333353	C	T	100	PASS	AC=805;AF=0.160743;AN=5008;NS=2504;DP=14644;EAS_AF=0.0883;AMR_AF=0.0519;AFR_AF=0.3956;EUR_AF=0.0408;SAS_AF=0.1186;AA=C|||;VT=SNP
17	12741944	rs9893431	G	A	100	PASS	AC=1229;AF=0.245407;AN=5008;NS=2504;DP=14470;EAS_AF=0.2907;AMR_AF=0.1787;AFR_AF=0.3676;EUR_AF=0.159;SAS_AF=0.1697;AA=G|||;VT=SNP
17	12742561	rs8082570	A	G	100	PASS	AC=1438;AF=0.287141;AN=5008;NS=2504;DP=16237;EAS_AF=0.3224;AMR_AF=0.1772;AFR_AF=0.5106;EUR_AF=0.1034;SAS_AF=0.2157;AA=G|||;VT=SNP
17	12742655	rs8064230	A	G	100	PASS	AC=2134;AF=0.426118;AN=5008;NS=2504;DP=18217;EAS_AF=0.3819;AMR_AF=0.2363;AFR_AF=0.8306;EUR_AF=0.2008;SAS_AF=0.2914;AA=G|||;VT=SNP
17	12742770	rs9900388	C	A	100	PASS	AC=1485;AF=0.296526;AN=5008;NS=2504;DP=19937;EAS_AF=0.3224;AMR_AF=0.1787;AFR_AF=0.5454;EUR_AF=0.1034;SAS_AF=0.2157;AA=C|||;VT=SNP
17	12743393	rs9907009	A	G	100	PASS	AC=1135;AF=0.226637;AN=5008;NS=2504;DP=16786;EAS_AF=0.2381;AMR_AF=0.1643;AFR_AF=0.3964;EUR_AF=0.1034;SAS_AF=0.1564;AA=A|||;VT=SNP
17	12743753	rs4792286	C	T	100	PASS	AC=1979;AF=0.395168;AN=5008;NS=2504;DP=19372;EAS_AF=0.3264;AMR_AF=0.2176;AFR_AF=0.8207;EUR_AF=0.1441;SAS_AF=0.2751;AA=T|||;VT=SNP
17	12743880	rs76087200	A	G	100	PASS	AC=158;AF=0.0315495;AN=5008;NS=2504;DP=19512;EAS_AF=0.0556;AMR_AF=0.0231;AFR_AF=0.0091;EUR_AF=0.0577;SAS_AF=0.0164;AA=G|||;VT=SNP
17	12744186	rs4792287	C	T	100	PASS	AC=1133;AF=0.226238;AN=5008;NS=2504;DP=18731;EAS_AF=0.2371;AMR_AF=0.1643;AFR_AF=0.3956;EUR_AF=0.1034;SAS_AF=0.1564;AA=c|||;VT=SNP
17	12744352	rs61674600	C	T	100	PASS	AC=1410;AF=0.28155;AN=5008;NS=2504;DP=18328;EAS_AF=0.3234;AMR_AF=0.1758;AFR_AF=0.4894;EUR_AF=0.1034;SAS_AF=0.2157;AA=C|||;VT=SNP
17	12744380	rs60500717	G	C	100	PASS	AC=1412;AF=0.281949;AN=5008;NS=2504;DP=18454;EAS_AF=0.3244;AMR_AF=0.1772;AFR_AF=0.4894;EUR_AF=0.1034;SAS_AF=0.2157;AA=G|||;VT=SNP
17	12744549	rs16946673	A	G	100	PASS	AC=149;AF=0.0297524;AN=5008;NS=2504;DP=18499;EAS_AF=0.0863;AMR_AF=0.0058;AFR_AF=0;EUR_AF=0;SAS_AF=0.0593;AA=A|||;VT=SNP
17	12744801	rs118023880	C	G	100	PASS	AC=105;AF=0.0209665;AN=5008;NS=2504;DP=16110;EAS_AF=0.1012;AMR_AF=0;AFR_AF=0;EUR_AF=0;SAS_AF=0.0031;AA=C|||;VT=SNP
17	12744808	rs118036585	A	G	100	PASS	AC=144;AF=0.028754;AN=5008;NS=2504;DP=16143;EAS_AF=0.0476;AMR_AF=0.0216;AFR_AF=0.0091;EUR_AF=0.0547;SAS_AF=0.0143;AA=A|||;VT=SNP
17	12745175	rs7224121	T	A	100	PASS	AC=1013;AF=0.202276;AN=5008;NS=2504;DP=14730;EAS_AF=0.2381;AMR_AF=0.1571;AFR_AF=0.3079;EUR_AF=0.1034;SAS_AF=0.1564;AA=T|||;VT=SNP
17	12745348	rs76092022	A	G	100	PASS	AC=61;AF=0.0121805;AN=5008;NS=2504;DP=16079;EAS_AF=0.0595;AMR_AF=0;AFR_AF=0;EUR_AF=0.001;SAS_AF=0;AA=A|||;VT=SNP
17	12745389	rs9895311	C	T	100	PASS	AC=1447;AF=0.288938;AN=5008;NS=2504;DP=15883;EAS_AF=0.3234;AMR_AF=0.1801;AFR_AF=0.5151;EUR_AF=0.1034;SAS_AF=0.2157;AA=T|||;VT=SNP
17	12746783	rs9903941	C	T	100	PASS	AC=1411;AF=0.281749;AN=5008;NS=2504;DP=6447;EAS_AF=0.3244;AMR_AF=0.1772;AFR_AF=0.4894;EUR_AF=0.1034;SAS_AF=0.2147;AA=C|||;VT=SNP
17	12747086	rs9910547	G	T	100	PASS	AC=1496;AF=0.298722;AN=5008;NS=2504;DP=17710;EAS_AF=0.3254;AMR_AF=0.1816;AFR_AF=0.5507;EUR_AF=0.1034;SAS_AF=0.2147;AA=C|||;VT=SNP
17	12747140	rs9911975	T	G	100	PASS	AC=1412;AF=0.281949;AN=5008;NS=2504;DP=15894;EAS_AF=0.3244;AMR_AF=0.1772;AFR_AF=0.4894;EUR_AF=0.1034;SAS_AF=0.2157;AA=T|||;VT=SNP
17	12747174	rs9910783	G	A	100	PASS	AC=2005;AF=0.400359;AN=5008;NS=2504;DP=16059;EAS_AF=0.3284;AMR_AF=0.219;AFR_AF=0.8381;EUR_AF=0.1451;SAS_AF=0.274;AA=A|||;VT=SNP
17	12747498	rs4792288	G	T	100	PASS	AC=2019;AF=0.403155;AN=5008;NS=2504;DP=15600;EAS_AF=0.3284;AMR_AF=0.2219;AFR_AF=0.8381;EUR_AF=0.1551;SAS_AF=0.2761;AA=T|||;VT=SNP
17	12747554	rs4792289	A	G	100	PASS	AC=1410;AF=0.28155;AN=5008;NS=2504;DP=16636;EAS_AF=0.3244;AMR_AF=0.1758;AFR_AF=0.4894;EUR_AF=0.1034;SAS_AF=0.2147;AA=A|||;VT=SNP
17	12747645	rs9911525	C	A	100	PASS	AC=1277;AF=0.254992;AN=5008;NS=2504;DP=17238;EAS_AF=0.3244;AMR_AF=0.1686;AFR_AF=0.3926;EUR_AF=0.1034;SAS_AF=0.2147;AA=C|||;VT=SNP
17	12747696	rs4792290	A	G	100	PASS	AC=1784;AF=0.35623;AN=5008;NS=2504;DP=17532;EAS_AF=0.3284;AMR_AF=0.2089;AFR_AF=0.6762;EUR_AF=0.1451;SAS_AF=0.274;AA=G|||;VT=SNP
17	12747733	rs4792291	C	T	100	PASS	AC=1784;AF=0.35623;AN=5008;NS=2504;DP=17897;EAS_AF=0.3284;AMR_AF=0.2089;AFR_AF=0.6762;EUR_AF=0.1451;SAS_AF=0.274;AA=C|||;VT=SNP
17	12747785	rs4792292	A	G	100	PASS	AC=1410;AF=0.28155;AN=5008;NS=2504;DP=17764;EAS_AF=0.3244;AMR_AF=0.1758;AFR_AF=0.4894;EUR_AF=0.1034;SAS_AF=0.2147;AA=A|||;VT=SNP
17	12748202	rs7221153	T	A	100	PASS	AC=1749;AF=0.349241;AN=5008;NS=2504;DP=15985;EAS_AF=0.3294;AMR_AF=0.2032;AFR_AF=0.6513;EUR_AF=0.1451;SAS_AF=0.2751;AA=T|||;VT=SNP
17	12748291	rs7220143	C	T	100	PASS	AC=1786;AF=0.356629;AN=5008;NS=2504;DP=15385;EAS_AF=0.3294;AMR_AF=0.2075;AFR_AF=0.677;EUR_AF=0.1451;SAS_AF=0.2751;AA=T|||;VT=SNP
17	12748349	rs60959465	G	A	100	PASS	AC=1785;AF=0.35643;AN=5008;NS=2504;DP=15201;EAS_AF=0.3294;AMR_AF=0.2061;AFR_AF=0.677;EUR_AF=0.1451;SAS_AF=0.2751;AA=A|||;VT=SNP
17	12748429	rs7221515	T	C	100	PASS	AC=1784;AF=0.35623;AN=5008;NS=2504;DP=16855;EAS_AF=0.3294;AMR_AF=0.2061;AFR_AF=0.677;EUR_AF=0.1451;SAS_AF=0.274;AA=C|||;VT=SNP
17	12748466	rs7220741	G	T	100	PASS	AC=1771;AF=0.353634;AN=5008;NS=2504;DP=19277;EAS_AF=0.3294;AMR_AF=0.2046;AFR_AF=0.6679;EUR_AF=0.1451;SAS_AF=0.274;AA=T|||;VT=SNP
17	12748510	rs7221664	T	G	100	PASS	AC=1785;AF=0.35643;AN=5008;NS=2504;DP=18779;EAS_AF=0.3294;AMR_AF=0.2061;AFR_AF=0.677;EUR_AF=0.1451;SAS_AF=0.2751;AA=T|||;VT=SNP
17	12748635	rs7220942	G	A	100	PASS	AC=1750;AF=0.349441;AN=5008;NS=2504;DP=15284;EAS_AF=0.3304;AMR_AF=0.2032;AFR_AF=0.6513;EUR_AF=0.1451;SAS_AF=0.2751;AA=G|||;VT=SNP
17	12748642	rs147311490	T	A	100	PASS	AC=25;AF=0.00499201;AN=5008;NS=2504;DP=15093;EAS_AF=0.0248;AMR_AF=0;AFR_AF=0;EUR_AF=0;SAS_AF=0;AA=T|||;VT=SNP
17	12748654	rs7220540	A	G	100	PASS	AC=1787;AF=0.356829;AN=5008;NS=2504;DP=14864;EAS_AF=0.3313;AMR_AF=0.2061;AFR_AF=0.677;EUR_AF=0.1451;SAS_AF=0.2751;AA=G|||;VT=SNP
17	12748781	rs7220976	C	T	100	PASS	AC=1785;AF=0.35643;AN=5008;NS=2504;DP=12067;EAS_AF=0.3294;AMR_AF=0.2061;AFR_AF=0.677;EUR_AF=0.1451;SAS_AF=0.2751;AA=C|||;VT=SNP
17	12748807	rs7220848	A	G	100	PASS	AC=1785;AF=0.35643;AN=5008;NS=2504;DP=11583;EAS_AF=0.3294;AMR_AF=0.2061;AFR_AF=0.677;EUR_AF=0.1451;SAS_AF=0.2751;AA=G|||;VT=SNP
17	12748908	rs7226101	T	C	100	PASS	AC=1410;AF=0.28155;AN=5008;NS=2504;DP=19509;EAS_AF=0.3254;AMR_AF=0.1729;AFR_AF=0.4902;EUR_AF=0.1034;SAS_AF=0.2147;AA=T|||;VT=SNP
17	12749290	rs74437759	G	A	100	PASS	AC=150;AF=0.0299521;AN=5008;NS=2504;DP=17473;EAS_AF=0.0873;AMR_AF=0.0058;AFR_AF=0;EUR_AF=0;SAS_AF=0.0593;AA=G|||;VT=SNP
17	12749348	rs9912730	C	T	100	PASS	AC=1748;AF=0.349042;AN=5008;NS=2504;DP=16207;EAS_AF=0.3294;AMR_AF=0.2032;AFR_AF=0.6513;EUR_AF=0.1441;SAS_AF=0.2751;AA=C|||;VT=SNP
17	12749400	rs9913330	G	A	100	PASS	AC=1994;AF=0.398163;AN=5008;NS=2504;DP=15749;EAS_AF=0.3294;AMR_AF=0.2133;AFR_AF=0.8313;EUR_AF=0.1451;SAS_AF=0.2751;AA=A|||;VT=SNP
17	12749660	rs8064232	G	A	100	PASS	AC=1785;AF=0.35643;AN=5008;NS=2504;DP=16338;EAS_AF=0.3294;AMR_AF=0.2061;AFR_AF=0.677;EUR_AF=0.1451;SAS_AF=0.2751;AA=A|||;VT=SNP
17	12752092	rs79425816	C	T	100	PASS	AC=189;AF=0.0377396;AN=5008;NS=2504;DP=16592;EAS_AF=0.0853;AMR_AF=0.0086;AFR_AF=0.0295;EUR_AF=0;SAS_AF=0.0593;AA=C|||;VT=SNP
17	12752296	rs28582807	T	C	100	PASS	AC=1905;AF=0.380391;AN=5008;NS=2504;DP=15075;EAS_AF=0.4484;AMR_AF=0.2233;AFR_AF=0.6127;EUR_AF=0.2018;SAS_AF=0.2914;AA=C|||;VT=SNP
17	12752665	rs77580124	T	C	100	PASS	AC=222;AF=0.0443291;AN=5008;NS=2504;DP=18462;EAS_AF=0.122;AMR_AF=0.0216;AFR_AF=0.0091;EUR_AF=0.0537;SAS_AF=0.0184;AA=T|||;VT=SNP
17	12752784	rs77114515	G	A	100	PASS	AC=148;AF=0.0295527;AN=5008;NS=2504;DP=17474;EAS_AF=0.0853;AMR_AF=0.0058;AFR_AF=0;EUR_AF=0;SAS_AF=0.0593;AA=G|||;VT=SNP
17	12753278	rs9916516	G	A	100	PASS	AC=1210;AF=0.241613;AN=5008;NS=2504;DP=18987;EAS_AF=0.2421;AMR_AF=0.183;AFR_AF=0.3661;EUR_AF=0.1451;SAS_AF=0.2137;AA=G|||;VT=SNP
17	12753338	rs78317967	G	A	100	PASS	AC=189;AF=0.0377396;AN=5008;NS=2504;DP=20461;EAS_AF=0.0853;AMR_AF=0.0086;AFR_AF=0.0295;EUR_AF=0;SAS_AF=0.0593;AA=A|||;VT=SNP
17	12753384	rs7219847	T	A	100	PASS	AC=1210;AF=0.241613;AN=5008;NS=2504;DP=20077;EAS_AF=0.2421;AMR_AF=0.183;AFR_AF=0.3661;EUR_AF=0.1451;SAS_AF=0.2137;AA=T|||;VT=SNP
17	12753599	rs76233836	T	C	100	PASS	AC=208;AF=0.0415335;AN=5008;NS=2504;DP=18976;EAS_AF=0.0853;AMR_AF=0.0086;AFR_AF=0.0439;EUR_AF=0;SAS_AF=0.0593;AA=T|||;VT=SNP
17	12753788	rs79117037	G	A	100	PASS	AC=147;AF=0.029353;AN=5008;NS=2504;DP=19539;EAS_AF=0.0853;AMR_AF=0.0058;AFR_AF=0;EUR_AF=0;SAS_AF=0.0583;AA=G|||;VT=SNP
17	12753836	rs77759470	G	A	100	PASS	AC=188;AF=0.0375399;AN=5008;NS=2504;DP=18687;EAS_AF=0.0843;AMR_AF=0.0086;AFR_AF=0.0295;EUR_AF=0;SAS_AF=0.0593;AA=G|||;VT=SNP
17	12753881	rs11867207	A	G	100	PASS	AC=223;AF=0.0445288;AN=5008;NS=2504;DP=19335;EAS_AF=0.122;AMR_AF=0.0216;AFR_AF=0.0091;EUR_AF=0.0547;SAS_AF=0.0184;AA=A|||;VT=SNP
17	12754410	rs3785729	G	A	100	PASS	AC=1718;AF=0.343051;AN=5008;NS=2504;DP=21815;EAS_AF=0.3274;AMR_AF=0.2032;AFR_AF=0.6293;EUR_AF=0.1471;SAS_AF=0.273;AA=A|||;VT=SNP
17	12754649	rs3785728	T	G	100	PASS	AC=1943;AF=0.387979;AN=5008;NS=2504;DP=18622;EAS_AF=0.4494;AMR_AF=0.2248;AFR_AF=0.6392;EUR_AF=0.2018;SAS_AF=0.2924;AA=G|||;VT=SNP
17	12754874	rs75561345	C	G	100	PASS	AC=189;AF=0.0377396;AN=5008;NS=2504;DP=18638;EAS_AF=0.0853;AMR_AF=0.0086;AFR_AF=0.0295;EUR_AF=0;SAS_AF=0.0593;AA=G|||;VT=SNP
17	12754919	rs6502205	G	T	100	PASS	AC=2009;AF=0.401158;AN=5008;NS=2504;DP=16834;EAS_AF=0.4494;AMR_AF=0.2277;AFR_AF=0.6884;EUR_AF=0.2018;SAS_AF=0.2914;AA=T|||;VT=SNP
17	12755047	rs56657401	T	C	100	PASS	AC=1965;AF=0.392372;AN=5008;NS=2504;DP=17046;EAS_AF=0.4494;AMR_AF=0.232;AFR_AF=0.6399;EUR_AF=0.2137;SAS_AF=0.2965;AA=C|||;VT=SNP
17	12755200	rs79102605	G	T	100	PASS	AC=222;AF=0.0443291;AN=5008;NS=2504;DP=19260;EAS_AF=0.1855;AMR_AF=0.0144;AFR_AF=0;EUR_AF=0.007;SAS_AF=0.0184;AA=G|||;VT=SNP
17	12755337	rs79712646	A	G	100	PASS	AC=189;AF=0.0377396;AN=5008;NS=2504;DP=17561;EAS_AF=0.0853;AMR_AF=0.0086;AFR_AF=0.0295;EUR_AF=0;SAS_AF=0.0593;AA=G|||;VT=SNP
17	12755470	rs16946696	G	A	100	PASS	AC=1624;AF=0.324281;AN=5008;NS=2504;DP=14484;EAS_AF=0.3274;AMR_AF=0.2046;AFR_AF=0.5461;EUR_AF=0.1571;SAS_AF=0.2781;AA=A|||;VT=SNP
17	12755779	rs9905046	A	G	100	PASS	AC=1241;AF=0.247804;AN=5008;NS=2504;DP=13433;EAS_AF=0.2371;AMR_AF=0.1859;AFR_AF=0.379;EUR_AF=0.1561;SAS_AF=0.2198;AA=A|||;VT=SNP
17	12756177	rs79440317	A	G	100	PASS	AC=313;AF=0.0625;AN=5008;NS=2504;DP=18647;EAS_AF=0.122;AMR_AF=0.0274;AFR_AF=0.0726;EUR_AF=0.0567;SAS_AF=0.0184;AA=A|||;VT=SNP
17	12756401	rs75444851	G	T	100	PASS	AC=314;AF=0.0626997;AN=5008;NS=2504;DP=17621;EAS_AF=0.122;AMR_AF=0.0274;AFR_AF=0.0734;EUR_AF=0.0567;SAS_AF=0.0184;AA=G|||;VT=SNP
17	12756654	rs78890132	A	G	100	PASS	AC=210;AF=0.0419329;AN=5008;NS=2504;DP=22281;EAS_AF=0.0853;AMR_AF=0.0086;AFR_AF=0.0454;EUR_AF=0;SAS_AF=0.0593;AA=G|||;VT=SNP
17	12757066	rs3785727	T	C	100	PASS	AC=210;AF=0.0419329;AN=5008;NS=2504;DP=21671;EAS_AF=0.0853;AMR_AF=0.0086;AFR_AF=0.0454;EUR_AF=0;SAS_AF=0.0593;AA=T|||;VT=SNP
17	12757493	rs11869893	A	G	100	PASS	AC=650;AF=0.129792;AN=5008;NS=2504;DP=20885;EAS_AF=0.2083;AMR_AF=0.0432;AFR_AF=0.2103;EUR_AF=0.0567;SAS_AF=0.0767;AA=G|||;VT=SNP
17	12758488	rs12452555	C	T	100	PASS	AC=2400;AF=0.479233;AN=5008;NS=2504;DP=14130;EAS_AF=0.6071;AMR_AF=0.5937;AFR_AF=0.1536;EUR_AF=0.5954;SAS_AF=0.5869;AA=C|||;VT=SNP
17	12758916	rs74253581	T	C	100	PASS	AC=135;AF=0.0269569;AN=5008;NS=2504;DP=17143;EAS_AF=0.0565;AMR_AF=0;AFR_AF=0;EUR_AF=0;SAS_AF=0.0798;AA=T|||;VT=SNP
17	12759009	rs4792293	T	C	100	PASS	AC=3356;AF=0.670128;AN=5008;NS=2504;DP=17241;EAS_AF=0.6815;AMR_AF=0.6599;AFR_AF=0.7511;EUR_AF=0.6581;SAS_AF=0.5685;AA=C|||;VT=SNP
17	12759106	rs4792294	T	C	100	PASS	AC=3504;AF=0.699681;AN=5008;NS=2504;DP=18597;EAS_AF=0.7768;AMR_AF=0.6729;AFR_AF=0.7549;EUR_AF=0.667;SAS_AF=0.5982;AA=C|||;VT=SNP
17	12759142	rs4239122	A	C	100	PASS	AC=3181;AF=0.635184;AN=5008;NS=2504;DP=18555;EAS_AF=0.6806;AMR_AF=0.7032;AFR_AF=0.5113;EUR_AF=0.7346;SAS_AF=0.6053;AA=A|||;VT=SNP
17	12759680	rs76050729	G	C	100	PASS	AC=134;AF=0.0267572;AN=5008;NS=2504;DP=19183;EAS_AF=0.0556;AMR_AF=0;AFR_AF=0;EUR_AF=0;SAS_AF=0.0798;AA=G|||;VT=SNP
17	12759752	rs12947452	G	A	100	PASS	AC=2619;AF=0.522963;AN=5008;NS=2504;DP=19476;EAS_AF=0.6399;AMR_AF=0.6614;AFR_AF=0.171;EUR_AF=0.7227;SAS_AF=0.5746;AA=G|||;VT=SNP
17	12759755	rs79977836	A	G	100	PASS	AC=133;AF=0.0265575;AN=5008;NS=2504;DP=19456;EAS_AF=0.0556;AMR_AF=0;AFR_AF=0;EUR_AF=0;SAS_AF=0.0787;AA=A|||;VT=SNP
17	12759816	rs72813147	C	T	100	PASS	AC=428;AF=0.0854633;AN=5008;NS=2504;DP=19672;EAS_AF=0.0417;AMR_AF=0.0764;AFR_AF=0.0265;EUR_AF=0.0765;SAS_AF=0.226;AA=C|||;VT=SNP
17	12760112	rs1971662	C	T	100	PASS	AC=2525;AF=0.504193;AN=5008;NS=2504;DP=19051;EAS_AF=0.6399;AMR_AF=0.6081;AFR_AF=0.1861;EUR_AF=0.6551;SAS_AF=0.5654;AA=C|||;VT=SNP
17	12760465	rs9989436	A	G	100	PASS	AC=2662;AF=0.53155;AN=5008;NS=2504;DP=17855;EAS_AF=0.6448;AMR_AF=0.6643;AFR_AF=0.1921;EUR_AF=0.7266;SAS_AF=0.5787;AA=A|||;VT=SNP
17	12760548	rs9891581	C	T	100	PASS	AC=2539;AF=0.506989;AN=5008;NS=2504;DP=18295;EAS_AF=0.6399;AMR_AF=0.6081;AFR_AF=0.1959;EUR_AF=0.6551;SAS_AF=0.5665;AA=c|||;VT=SNP
17	12760611	rs9892176	G	C	100	PASS	AC=3273;AF=0.653554;AN=5008;NS=2504;DP=18388;EAS_AF=0.6458;AMR_AF=0.6427;AFR_AF=0.6997;EUR_AF=0.665;SAS_AF=0.5951;AA=C|||;VT=SNP
17	12760731	rs8075830	G	A	100	PASS	AC=2531;AF=0.505391;AN=5008;NS=2504;DP=16878;EAS_AF=0.6399;AMR_AF=0.6081;AFR_AF=0.1899;EUR_AF=0.6551;SAS_AF=0.5665;AA=G|||;VT=SNP
17	12760857	rs72813149	A	G	100	PASS	AC=429;AF=0.0856629;AN=5008;NS=2504;DP=14203;EAS_AF=0.0417;AMR_AF=0.0764;AFR_AF=0.0265;EUR_AF=0.0765;SAS_AF=0.227;AA=A|||;VT=SNP
17	12761033	rs8081426	A	G	100	PASS	AC=2653;AF=0.529752;AN=5008;NS=2504;DP=14539;EAS_AF=0.6409;AMR_AF=0.6614;AFR_AF=0.1921;EUR_AF=0.7247;SAS_AF=0.5777;AA=a|||;VT=SNP
17	12761374	rs8082029	A	G	100	PASS	AC=2568;AF=0.51278;AN=5008;NS=2504;DP=16588;EAS_AF=0.6409;AMR_AF=0.6311;AFR_AF=0.1906;EUR_AF=0.673;SAS_AF=0.5675;AA=G|||;VT=SNP
17	12761448	rs8082179	C	T	100	PASS	AC=2534;AF=0.50599;AN=5008;NS=2504;DP=19125;EAS_AF=0.6409;AMR_AF=0.6081;AFR_AF=0.1899;EUR_AF=0.6561;SAS_AF=0.5675;AA=T|||;VT=SNP
17	12762029	rs11657401	G	A	100	PASS	AC=3986;AF=0.795927;AN=5008;NS=2504;DP=19155;EAS_AF=0.6815;AMR_AF=0.7363;AFR_AF=0.9372;EUR_AF=0.7416;SAS_AF=0.8211;AA=A|||;VT=SNP
17	12762310	rs2322650	A	G	100	PASS	AC=3232;AF=0.645367;AN=5008;NS=2504;DP=18178;EAS_AF=0.7768;AMR_AF=0.6988;AFR_AF=0.4781;EUR_AF=0.7336;SAS_AF=0.6074;AA=A|||;VT=SNP
17	12762424	rs75306086	A	G	100	PASS	AC=116;AF=0.0231629;AN=5008;NS=2504;DP=20190;EAS_AF=0.0546;AMR_AF=0;AFR_AF=0;EUR_AF=0;SAS_AF=0.0624;AA=A|||;VT=SNP
17	12762766	rs12941385	A	G	100	PASS	AC=3232;AF=0.645367;AN=5008;NS=2504;DP=19527;EAS_AF=0.7778;AMR_AF=0.6988;AFR_AF=0.4781;EUR_AF=0.7336;SAS_AF=0.6063;AA=A|||;VT=SNP
17	12762773	rs12941590	C	T	100	PASS	AC=2961;AF=0.591254;AN=5008;NS=2504;DP=19678;EAS_AF=0.6399;AMR_AF=0.6311;AFR_AF=0.475;EUR_AF=0.666;SAS_AF=0.593;AA=C|||;VT=SNP
17	12762865	rs7216829	G	T	100	PASS	AC=2964;AF=0.591853;AN=5008;NS=2504;DP=20940;EAS_AF=0.6399;AMR_AF=0.6326;AFR_AF=0.4758;EUR_AF=0.667;SAS_AF=0.593;AA=G|||;VT=SNP
17	12762947	rs74887618	A	G	100	PASS	AC=116;AF=0.0231629;AN=5008;NS=2504;DP=20302;EAS_AF=0.0546;AMR_AF=0;AFR_AF=0;EUR_AF=0;SAS_AF=0.0624;AA=A|||;VT=SNP
17	12763015	rs2097986	G	C	100	PASS	AC=3156;AF=0.630192;AN=5008;NS=2504;DP=19935;EAS_AF=0.7768;AMR_AF=0.6729;AFR_AF=0.4766;EUR_AF=0.6859;SAS_AF=0.5992;AA=G|||;VT=SNP
17	12763361	rs7217158	A	G	100	PASS	AC=3149;AF=0.628794;AN=5008;NS=2504;DP=17341;EAS_AF=0.7768;AMR_AF=0.67;AFR_AF=0.4766;EUR_AF=0.6829;SAS_AF=0.5971;AA=A|||;VT=SNP
17	12763472	rs2097985	T	G	100	PASS	AC=3156;AF=0.630192;AN=5008;NS=2504;DP=18249;EAS_AF=0.7768;AMR_AF=0.6729;AFR_AF=0.4766;EUR_AF=0.6859;SAS_AF=0.5992;AA=G|||;VT=SNP
17	12763581	rs28469846	C	T	100	PASS	AC=2995;AF=0.598043;AN=5008;NS=2504;DP=19218;EAS_AF=0.6399;AMR_AF=0.6513;AFR_AF=0.4766;EUR_AF=0.6829;SAS_AF=0.5941;AA=C|||;VT=SNP
17	12763748	rs7218185	G	A	100	PASS	AC=2993;AF=0.597644;AN=5008;NS=2504;DP=17713;EAS_AF=0.6399;AMR_AF=0.6513;AFR_AF=0.4766;EUR_AF=0.6829;SAS_AF=0.592;AA=A|||;VT=SNP
17	12763845	rs4792295	C	T	100	PASS	AC=2997;AF=0.598442;AN=5008;NS=2504;DP=18848;EAS_AF=0.6399;AMR_AF=0.6513;AFR_AF=0.4766;EUR_AF=0.6839;SAS_AF=0.5951;AA=C|||;VT=SNP
17	12764122	rs4792296	G	A	100	PASS	AC=3017;AF=0.602436;AN=5008;NS=2504;DP=17362;EAS_AF=0.6399;AMR_AF=0.6527;AFR_AF=0.4917;EUR_AF=0.6839;SAS_AF=0.5941;AA=G|||;VT=SNP
17	12764883	rs12946355	T	C	100	PASS	AC=2811;AF=0.561302;AN=5008;NS=2504;DP=15173;EAS_AF=0.6131;AMR_AF=0.6455;AFR_AF=0.407;EUR_AF=0.6849;SAS_AF=0.5297;AA=C|||;VT=SNP
17	12764921	rs117832719	T	C	100	PASS	AC=83;AF=0.0165735;AN=5008;NS=2504;DP=13761;EAS_AF=0.0804;AMR_AF=0;AFR_AF=0;EUR_AF=0;SAS_AF=0.002;AA=T|||;VT=SNP
17	12764930	rs12944515	C	T	100	PASS	AC=2801;AF=0.559305;AN=5008;NS=2504;DP=13350;EAS_AF=0.6081;AMR_AF=0.6455;AFR_AF=0.4032;EUR_AF=0.6849;SAS_AF=0.5297;AA=C|||;VT=SNP
17	12765646	rs7209206	A	G	100	PASS	AC=617;AF=0.123203;AN=5008;NS=2504;DP=20919;EAS_AF=0.0397;AMR_AF=0.1729;AFR_AF=0.059;EUR_AF=0.2366;SAS_AF=0.1442;AA=A|||;VT=SNP
17	12767387	rs77580162	A	C	100	PASS	AC=345;AF=0.0688898;AN=5008;NS=2504;DP=20697;EAS_AF=0.3006;AMR_AF=0.0259;AFR_AF=0;EUR_AF=0.007;SAS_AF=0.0174;AA=A|||;VT=SNP
17	12767465	rs8077063	G	A	100	PASS	AC=4290;AF=0.856629;AN=5008;NS=2504;DP=22675;EAS_AF=0.6845;AMR_AF=0.8516;AFR_AF=0.9266;EUR_AF=0.9245;SAS_AF=0.8732;AA=A|||;VT=SNP
17	12768092	rs3785726	A	G	100	PASS	AC=3687;AF=0.736222;AN=5008;NS=2504;DP=19000;EAS_AF=0.6498;AMR_AF=0.7046;AFR_AF=0.8109;EUR_AF=0.7406;SAS_AF=0.7423;AA=G|||;VT=SNP
17	12768974	rs9899812	C	T	100	PASS	AC=2963;AF=0.591653;AN=5008;NS=2504;DP=16017;EAS_AF=0.6091;AMR_AF=0.6441;AFR_AF=0.4236;EUR_AF=0.6889;SAS_AF=0.6636;AA=C|||;VT=SNP
17	12769179	rs8068116	A	G	100	PASS	AC=4326;AF=0.863818;AN=5008;NS=2504;DP=18055;EAS_AF=0.6905;AMR_AF=0.8545;AFR_AF=0.9501;EUR_AF=0.9245;SAS_AF=0.8701;AA=G|||;VT=SNP
17	12769422	rs149957023	T	G	100	PASS	AC=23;AF=0.00459265;AN=5008;NS=2504;DP=17719;EAS_AF=0.0218;AMR_AF=0.0014;AFR_AF=0;EUR_AF=0;SAS_AF=0;AA=T|||;VT=SNP
17	12770069	rs2322651	T	G	100	PASS	AC=4322;AF=0.863019;AN=5008;NS=2504;DP=18432;EAS_AF=0.6895;AMR_AF=0.853;AFR_AF=0.9425;EUR_AF=0.9274;SAS_AF=0.8753;AA=G|||;VT=SNP
17	12770250	rs75103382	A	C	100	PASS	AC=129;AF=0.0257588;AN=5008;NS=2504;DP=18520;EAS_AF=0.0407;AMR_AF=0.0029;AFR_AF=0.0197;EUR_AF=0;SAS_AF=0.0613;AA=A|||;VT=SNP
17	12771332	rs6502207	G	C	100	PASS	AC=3358;AF=0.670527;AN=5008;NS=2504;DP=19604;EAS_AF=0.6508;AMR_AF=0.6844;AFR_AF=0.5764;EUR_AF=0.7386;SAS_AF=0.7382;AA=C|||;VT=SNP
17	12772018	rs77083948	G	C	100	PASS	AC=102;AF=0.0203674;AN=5008;NS=2504;DP=7667;EAS_AF=0.0417;AMR_AF=0;AFR_AF=0;EUR_AF=0;SAS_AF=0.0613;AA=G|||;VT=SNP
17	12772275	rs12951579	A	G	100	PASS	AC=651;AF=0.129992;AN=5008;NS=2504;DP=9442;EAS_AF=0.0397;AMR_AF=0.1974;AFR_AF=0.0605;EUR_AF=0.2515;SAS_AF=0.1442;AA=A|||;VT=SNP
17	12772291	rs74725544	T	C	100	PASS	AC=103;AF=0.0205671;AN=5008;NS=2504;DP=10691;EAS_AF=0.0427;AMR_AF=0;AFR_AF=0;EUR_AF=0;SAS_AF=0.0613;AA=T|||;VT=SNP
17	12772584	rs7218950	G	A	100	PASS	AC=4227;AF=0.84405;AN=5008;NS=2504;DP=14725;EAS_AF=0.6905;AMR_AF=0.8458;AFR_AF=0.879;EUR_AF=0.9245;SAS_AF=0.8712;AA=G|||;VT=SNP
17	12772901	rs7223372	G	A	100	PASS	AC=890;AF=0.177716;AN=5008;NS=2504;DP=15152;EAS_AF=0.0397;AMR_AF=0.1657;AFR_AF=0.3162;EUR_AF=0.1849;SAS_AF=0.1339;AA=A|||;VT=SNP
17	12772955	rs4792297	T	C	100	PASS	AC=4332;AF=0.865016;AN=5008;NS=2504;DP=15777;EAS_AF=0.6925;AMR_AF=0.8545;AFR_AF=0.9493;EUR_AF=0.9245;SAS_AF=0.8753;AA=C|||;VT=SNP
17	12773330	rs72813167	T	C	100	PASS	AC=533;AF=0.10643;AN=5008;NS=2504;DP=14305;EAS_AF=0.0397;AMR_AF=0.1441;AFR_AF=0.0575;EUR_AF=0.1849;SAS_AF=0.1339;AA=T|||;VT=SNP
17	12773758	rs75618648	C	G	100	PASS	AC=103;AF=0.0205671;AN=5008;NS=2504;DP=20460;EAS_AF=0.0427;AMR_AF=0;AFR_AF=0;EUR_AF=0;SAS_AF=0.0613;AA=C|||;VT=SNP
17	12773868	rs9897138	A	G	100	PASS	AC=3263;AF=0.651558;AN=5008;NS=2504;DP=17812;EAS_AF=0.6101;AMR_AF=0.683;AFR_AF=0.5734;EUR_AF=0.7435;SAS_AF=0.683;AA=A|||;VT=SNP
17	12774308	rs9903788	C	T	100	PASS	AC=4262;AF=0.851038;AN=5008;NS=2504;DP=19071;EAS_AF=0.6895;AMR_AF=0.8501;AFR_AF=0.9017;EUR_AF=0.9245;SAS_AF=0.8742;AA=C|||;VT=SNP
17	12774608	rs11657152	G	A	100	PASS	AC=4315;AF=0.861621;AN=5008;NS=2504;DP=17605;EAS_AF=0.6895;AMR_AF=0.853;AFR_AF=0.9349;EUR_AF=0.9274;SAS_AF=0.8783;AA=G|||;VT=SNP
17	12774824	rs8068823	T	C	100	PASS	AC=4320;AF=0.86262;AN=5008;NS=2504;DP=19237;EAS_AF=0.6895;AMR_AF=0.853;AFR_AF=0.9349;EUR_AF=0.9274;SAS_AF=0.8834;AA=C|||;VT=SNP
17	12774915	rs1544495	A	G	100	PASS	AC=4320;AF=0.86262;AN=5008;NS=2504;DP=18663;EAS_AF=0.6895;AMR_AF=0.853;AFR_AF=0.9349;EUR_AF=0.9274;SAS_AF=0.8834;AA=G|||;VT=SNP
17	12775309	rs7216393	T	C	100	PASS	AC=4320;AF=0.86262;AN=5008;NS=2504;DP=19141;EAS_AF=0.6895;AMR_AF=0.853;AFR_AF=0.9349;EUR_AF=0.9274;SAS_AF=0.8834;AA=T|||;VT=SNP
17	12776737	rs7221294	A	G	100	PASS	AC=1110;AF=0.221645;AN=5008;NS=2504;DP=19744;EAS_AF=0.0833;AMR_AF=0.2219;AFR_AF=0.3116;EUR_AF=0.2505;SAS_AF=0.2127;AA=A|||;VT=SNP
17	12776818	rs36043979	G	A	100	PASS	AC=708;AF=0.141374;AN=5008;NS=2504;DP=20806;EAS_AF=0.2718;AMR_AF=0.1974;AFR_AF=0.031;EUR_AF=0.161;SAS_AF=0.0961;AA=G|||;VT=SNP
17	12777288	rs11651515	G	T	100	PASS	AC=2184;AF=0.436102;AN=5008;NS=2504;DP=13840;EAS_AF=0.6032;AMR_AF=0.5216;AFR_AF=0.1331;EUR_AF=0.5934;SAS_AF=0.4509;AA=G|||;VT=SNP
17	12777402	rs11651483	A	G	100	PASS	AC=3413;AF=0.68151;AN=5008;NS=2504;DP=11327;EAS_AF=0.6865;AMR_AF=0.8141;AFR_AF=0.3933;EUR_AF=0.9185;SAS_AF=0.728;AA=G|||;VT=SNP
17	12777424	rs59504726	A	G	100	PASS	AC=694;AF=0.138578;AN=5008;NS=2504;DP=10845;EAS_AF=0.0823;AMR_AF=0.1513;AFR_AF=0.0893;EUR_AF=0.1899;SAS_AF=0.2014;AA=A|||;VT=SNP
17	12777711	rs57561236	A	T	100	PASS	AC=654;AF=0.130591;AN=5008;NS=2504;DP=16667;EAS_AF=0.0813;AMR_AF=0.1499;AFR_AF=0.0613;EUR_AF=0.1899;SAS_AF=0.2004;AA=A|||;VT=SNP
17	12777942	rs189368605	C	T	100	PASS	AC=63;AF=0.0125799;AN=5008;NS=2504;DP=16491;EAS_AF=0.0149;AMR_AF=0.0533;AFR_AF=0;EUR_AF=0.0099;SAS_AF=0.001;AA=C|||;VT=SNP
17	12778808	rs34743337	C	T	100	PASS	AC=770;AF=0.153754;AN=5008;NS=2504;DP=14833;EAS_AF=0.0804;AMR_AF=0.2075;AFR_AF=0.059;EUR_AF=0.2575;SAS_AF=0.2127;AA=C|||;VT=SNP
17	12779042	rs56401613	C	A	100	PASS	AC=667;AF=0.133187;AN=5008;NS=2504;DP=15572;EAS_AF=0.0387;AMR_AF=0.2118;AFR_AF=0.059;EUR_AF=0.2584;SAS_AF=0.1462;AA=C|||;VT=SNP
17	12779223	rs7217624	C	T	100	PASS	AC=3408;AF=0.680511;AN=5008;NS=2504;DP=15340;EAS_AF=0.6796;AMR_AF=0.8213;AFR_AF=0.4259;EUR_AF=0.9155;SAS_AF=0.684;AA=T|||;VT=SNP
17	12779736	rs76589096	C	T	100	PASS	AC=22;AF=0.00439297;AN=5008;NS=2504;DP=19014;EAS_AF=0.0218;AMR_AF=0;AFR_AF=0;EUR_AF=0;SAS_AF=0;AA=C|||;VT=SNP
17	12779939	rs56675356	G	A	100	PASS	AC=884;AF=0.176518;AN=5008;NS=2504;DP=17500;EAS_AF=0.0843;AMR_AF=0.1772;AFR_AF=0.202;EUR_AF=0.1918;SAS_AF=0.2209;AA=A|||;VT=SNP
17	12780755	rs7225132	T	A	100	PASS	AC=2083;AF=0.415935;AN=5008;NS=2504;DP=14373;EAS_AF=0.1429;AMR_AF=0.366;AFR_AF=0.6172;EUR_AF=0.3946;SAS_AF=0.4826;AA=A|||;VT=SNP
17	12780998	rs11659065	C	T	100	PASS	AC=724;AF=0.144569;AN=5008;NS=2504;DP=10721;EAS_AF=0.002;AMR_AF=0.2233;AFR_AF=0.1218;EUR_AF=0.2883;SAS_AF=0.1186;AA=C|||;VT=SNP
17	12781006	rs4792298	G	T	100	PASS	AC=313;AF=0.0625;AN=5008;NS=2504;DP=10483;EAS_AF=0.0556;AMR_AF=0.0922;AFR_AF=0.0666;EUR_AF=0.0636;SAS_AF=0.0419;AA=G|||;VT=SNP
17	12781609	rs8076181	A	G	100	PASS	AC=328;AF=0.0654952;AN=5008;NS=2504;DP=17085;EAS_AF=0.0288;AMR_AF=0.0245;AFR_AF=0.1044;EUR_AF=0.0328;SAS_AF=0.1135;AA=a|||;VT=SNP
17	12781955	rs6502208	G	C	100	PASS	AC=4402;AF=0.878994;AN=5008;NS=2504;DP=19272;EAS_AF=0.7361;AMR_AF=0.8646;AFR_AF=0.9372;EUR_AF=0.9294;SAS_AF=0.9059;AA=C|||;VT=SNP
17	12782669	rs62058082	C	T	100	PASS	AC=764;AF=0.152556;AN=5008;NS=2504;DP=18912;EAS_AF=0.245;AMR_AF=0.2709;AFR_AF=0.0265;EUR_AF=0.1839;SAS_AF=0.1115;AA=C|||;VT=SNP
17	12782817	rs9898413	A	G	100	PASS	AC=463;AF=0.0924521;AN=5008;NS=2504;DP=15511;EAS_AF=0.1101;AMR_AF=0.0965;AFR_AF=0.0825;EUR_AF=0.0636;SAS_AF=0.1145;AA=A|||;VT=SNP
17	12782976	rs6502209	G	A	100	PASS	AC=4156;AF=0.829872;AN=5008;NS=2504;DP=9652;EAS_AF=0.7351;AMR_AF=0.8588;AFR_AF=0.7557;EUR_AF=0.9294;SAS_AF=0.9049;AA=A|||;VT=SNP
17	12783002	rs61577701	A	G	100	PASS	AC=119;AF=0.023762;AN=5008;NS=2504;DP=9533;EAS_AF=0.0556;AMR_AF=0;AFR_AF=0.0106;EUR_AF=0;SAS_AF=0.0501;AA=A|||;VT=SNP
17	12783663	rs11652580	C	T	100	PASS	AC=3920;AF=0.782748;AN=5008;NS=2504;DP=15604;EAS_AF=0.9821;AMR_AF=0.6311;AFR_AF=0.8071;EUR_AF=0.6332;SAS_AF=0.8057;AA=T|||;VT=SNP
17	12784218	rs12601853	A	G	100	PASS	AC=2300;AF=0.459265;AN=5008;NS=2504;DP=17380;EAS_AF=0.5704;AMR_AF=0.513;AFR_AF=0.2474;EUR_AF=0.5795;SAS_AF=0.4693;AA=A|||;VT=SNP
17	12784368	rs9913399	G	A	100	PASS	AC=4037;AF=0.80611;AN=5008;NS=2504;DP=15202;EAS_AF=0.9812;AMR_AF=0.6873;AFR_AF=0.8094;EUR_AF=0.6988;SAS_AF=0.816;AA=A|||;VT=SNP
17	12784537	rs75942521	A	G	100	PASS	AC=248;AF=0.0495208;AN=5008;NS=2504;DP=15397;EAS_AF=0.0556;AMR_AF=0.0879;AFR_AF=0.0038;EUR_AF=0.0636;SAS_AF=0.0634;AA=A|||;VT=SNP
17	12784811	rs12949676	A	G	100	PASS	AC=4038;AF=0.80631;AN=5008;NS=2504;DP=15016;EAS_AF=0.9831;AMR_AF=0.6873;AFR_AF=0.8086;EUR_AF=0.6998;SAS_AF=0.8149;AA=G|||;VT=SNP
17	12785195	rs12451889	A	G	100	PASS	AC=248;AF=0.0495208;AN=5008;NS=2504;DP=15924;EAS_AF=0.0556;AMR_AF=0.0879;AFR_AF=0.0038;EUR_AF=0.0636;SAS_AF=0.0634;AA=A|||;VT=SNP
17	12785875	rs12941991	A	G	100	PASS	AC=749;AF=0.149561;AN=5008;NS=2504;DP=14982;EAS_AF=0.003;AMR_AF=0.2622;AFR_AF=0.0991;EUR_AF=0.3121;SAS_AF=0.1217;AA=A|||;VT=SNP
17	12786195	rs79744450	T	G	100	PASS	AC=117;AF=0.0233626;AN=5008;NS=2504;DP=15066;EAS_AF=0.0546;AMR_AF=0;AFR_AF=0.0091;EUR_AF=0;SAS_AF=0.0511;AA=t|||;VT=SNP
17	12786654	rs9903335	T	C	100	PASS	AC=3963;AF=0.791334;AN=5008;NS=2504;DP=11437;EAS_AF=0.9831;AMR_AF=0.6614;AFR_AF=0.8109;EUR_AF=0.6511;SAS_AF=0.8037;AA=C|||;VT=SNP
17	12787403	rs4791511	G	A	100	PASS	AC=3919;AF=0.782548;AN=5008;NS=2504;DP=16497;EAS_AF=0.9831;AMR_AF=0.6311;AFR_AF=0.8079;EUR_AF=0.6322;SAS_AF=0.8037;AA=A|||;VT=SNP
17	12788106	rs148263967	A	G	100	PASS	AC=22;AF=0.00439297;AN=5008;NS=2504;DP=18513;EAS_AF=0.0218;AMR_AF=0;AFR_AF=0;EUR_AF=0;SAS_AF=0;AA=A|||;VT=SNP
17	12788214	rs9916744	G	A	100	PASS	AC=1139;AF=0.227436;AN=5008;NS=2504;DP=20068;EAS_AF=0.3601;AMR_AF=0.0764;AFR_AF=0.2973;EUR_AF=0.0557;SAS_AF=0.2802;AA=G|||;VT=SNP
17	12788513	rs2322653	G	T	100	PASS	AC=3519;AF=0.702676;AN=5008;NS=2504;DP=19355;EAS_AF=0.9286;AMR_AF=0.6182;AFR_AF=0.5908;EUR_AF=0.6322;SAS_AF=0.7536;AA=G|||;VT=SNP
17	12789121	rs9910591	G	A	100	PASS	AC=2412;AF=0.481629;AN=5008;NS=2504;DP=16577;EAS_AF=0.5694;AMR_AF=0.5706;AFR_AF=0.2905;EUR_AF=0.5924;SAS_AF=0.4724;AA=G|||;VT=SNP
17	12789451	rs9910754	A	G	100	PASS	AC=3747;AF=0.748203;AN=5008;NS=2504;DP=14470;EAS_AF=0.9831;AMR_AF=0.6787;AFR_AF=0.5938;EUR_AF=0.7008;SAS_AF=0.8129;AA=G|||;VT=SNP
17	12789452	rs2322654	C	T	100	PASS	AC=3747;AF=0.748203;AN=5008;NS=2504;DP=14520;EAS_AF=0.9831;AMR_AF=0.6787;AFR_AF=0.5938;EUR_AF=0.7008;SAS_AF=0.8129;AA=T|||;VT=SNP
17	12789461	rs55797306	A	G	100	PASS	AC=1141;AF=0.227835;AN=5008;NS=2504;DP=14505;EAS_AF=0.3601;AMR_AF=0.0764;AFR_AF=0.298;EUR_AF=0.0567;SAS_AF=0.2802;AA=A|||;VT=SNP
17	12789551	rs2215056	C	T	100	PASS	AC=3925;AF=0.783746;AN=5008;NS=2504;DP=15107;EAS_AF=0.9831;AMR_AF=0.6326;AFR_AF=0.8101;EUR_AF=0.6342;SAS_AF=0.8037;AA=T|||;VT=SNP
17	12790164	rs28485878	C	T	100	PASS	AC=1558;AF=0.311102;AN=5008;NS=2504;DP=15982;EAS_AF=0.4643;AMR_AF=0.17;AFR_AF=0.3548;EUR_AF=0.1203;SAS_AF=0.3906;AA=C|||;VT=SNP
17	12790235	rs72813178	A	G	100	PASS	AC=1137;AF=0.227037;AN=5008;NS=2504;DP=14188;EAS_AF=0.3542;AMR_AF=0.0764;AFR_AF=0.2995;EUR_AF=0.0567;SAS_AF=0.2802;AA=A|||;VT=SNP
17	12790241	rs4791512	G	C	100	PASS	AC=2482;AF=0.495607;AN=5008;NS=2504;DP=13956;EAS_AF=0.5188;AMR_AF=0.5159;AFR_AF=0.4592;EUR_AF=0.5765;SAS_AF=0.4233;AA=C|||;VT=SNP
17	12790475	rs61583568	A	G	100	PASS	AC=116;AF=0.0231629;AN=5008;NS=2504;DP=18118;EAS_AF=0.0546;AMR_AF=0;AFR_AF=0.0091;EUR_AF=0;SAS_AF=0.0501;AA=A|||;VT=SNP
17	12790669	rs28482450	C	T	100	PASS	AC=1559;AF=0.311302;AN=5008;NS=2504;DP=16689;EAS_AF=0.4643;AMR_AF=0.17;AFR_AF=0.3548;EUR_AF=0.1213;SAS_AF=0.3906;AA=C|||;VT=SNP
17	12790900	rs68130139	A	G	100	PASS	AC=1562;AF=0.311901;AN=5008;NS=2504;DP=17246;EAS_AF=0.4643;AMR_AF=0.17;AFR_AF=0.3578;EUR_AF=0.1203;SAS_AF=0.3906;AA=G|||;VT=SNP
17	12791650	rs9899819	G	T	100	PASS	AC=1562;AF=0.311901;AN=5008;NS=2504;DP=17067;EAS_AF=0.4643;AMR_AF=0.17;AFR_AF=0.3578;EUR_AF=0.1203;SAS_AF=0.3906;AA=T|||;VT=SNP
17	12791661	rs74253585	C	T	100	PASS	AC=106;AF=0.0211661;AN=5008;NS=2504;DP=16793;EAS_AF=0.0546;AMR_AF=0.0014;AFR_AF=0;EUR_AF=0.001;SAS_AF=0.0501;AA=C|||;VT=SNP
17	12791719	rs9900027	G	C	100	PASS	AC=1566;AF=0.3127;AN=5008;NS=2504;DP=17480;EAS_AF=0.4643;AMR_AF=0.17;AFR_AF=0.3578;EUR_AF=0.1223;SAS_AF=0.3926;AA=C|||;VT=SNP
17	12791868	rs4791514	T	C	100	PASS	AC=1568;AF=0.313099;AN=5008;NS=2504;DP=18253;EAS_AF=0.4643;AMR_AF=0.17;AFR_AF=0.3593;EUR_AF=0.1223;SAS_AF=0.3926;AA=T|||;VT=SNP
17	12792026	rs9906126	G	A	100	PASS	AC=1562;AF=0.311901;AN=5008;NS=2504;DP=18055;EAS_AF=0.4643;AMR_AF=0.17;AFR_AF=0.3548;EUR_AF=0.1223;SAS_AF=0.3926;AA=G|||;VT=SNP
17	12792128	rs9906364	G	T	100	PASS	AC=300;AF=0.0599042;AN=5008;NS=2504;DP=17073;EAS_AF=0.0556;AMR_AF=0.0937;AFR_AF=0.0424;EUR_AF=0.0636;SAS_AF=0.0603;AA=G|||;VT=SNP
17	12792239	rs4791515	A	T	100	PASS	AC=1566;AF=0.3127;AN=5008;NS=2504;DP=17029;EAS_AF=0.4643;AMR_AF=0.17;AFR_AF=0.3578;EUR_AF=0.1223;SAS_AF=0.3926;AA=A|||;VT=SNP
17	12792366	rs4791516	G	A	100	PASS	AC=1562;AF=0.311901;AN=5008;NS=2504;DP=17364;EAS_AF=0.4643;AMR_AF=0.17;AFR_AF=0.3578;EUR_AF=0.1203;SAS_AF=0.3906;AA=A|||;VT=SNP
17	12792443	rs79535831	T	C	100	PASS	AC=104;AF=0.0207668;AN=5008;NS=2504;DP=17762;EAS_AF=0.0546;AMR_AF=0;AFR_AF=0;EUR_AF=0;SAS_AF=0.0501;AA=T|||;VT=SNP
17	12792623	rs4575574	G	A	100	PASS	AC=3927;AF=0.784145;AN=5008;NS=2504;DP=16927;EAS_AF=0.9831;AMR_AF=0.6326;AFR_AF=0.8116;EUR_AF=0.6342;SAS_AF=0.8037;AA=A|||;VT=SNP
17	12792749	rs74321559	G	A	100	PASS	AC=168;AF=0.0335463;AN=5008;NS=2504;DP=16894;EAS_AF=0.1548;AMR_AF=0.0058;AFR_AF=0;EUR_AF=0.004;SAS_AF=0.0041;AA=G|||;VT=SNP
17	12792874	rs9908092	G	A	100	PASS	AC=1557;AF=0.310903;AN=5008;NS=2504;DP=19311;EAS_AF=0.4643;AMR_AF=0.17;AFR_AF=0.354;EUR_AF=0.1203;SAS_AF=0.3906;AA=A|||;VT=SNP
17	12792948	rs2322657	T	C	100	PASS	AC=4048;AF=0.808307;AN=5008;NS=2504;DP=19251;EAS_AF=0.9831;AMR_AF=0.6902;AFR_AF=0.8139;EUR_AF=0.7008;SAS_AF=0.8149;AA=C|||;VT=SNP
17	12793070	rs9915290	T	A	100	PASS	AC=1565;AF=0.3125;AN=5008;NS=2504;DP=19403;EAS_AF=0.4643;AMR_AF=0.17;AFR_AF=0.357;EUR_AF=0.1223;SAS_AF=0.3926;AA=A|||;VT=SNP
17	12793129	rs78174247	T	A	100	PASS	AC=104;AF=0.0207668;AN=5008;NS=2504;DP=20046;EAS_AF=0.0546;AMR_AF=0;AFR_AF=0;EUR_AF=0;SAS_AF=0.0501;AA=T|||;VT=SNP
17	12793307	rs9914678	G	C	100	PASS	AC=1573;AF=0.314097;AN=5008;NS=2504;DP=20371;EAS_AF=0.4653;AMR_AF=0.1758;AFR_AF=0.3578;EUR_AF=0.1243;SAS_AF=0.3926;AA=G|||;VT=SNP
17	12793434	rs9914365	A	G	100	PASS	AC=1628;AF=0.32508;AN=5008;NS=2504;DP=17749;EAS_AF=0.4643;AMR_AF=0.1787;AFR_AF=0.3986;EUR_AF=0.1243;SAS_AF=0.3926;AA=A|||;VT=SNP
17	12793523	rs9914777	C	G	100	PASS	AC=1611;AF=0.321685;AN=5008;NS=2504;DP=19779;EAS_AF=0.4643;AMR_AF=0.1758;AFR_AF=0.3858;EUR_AF=0.1252;SAS_AF=0.3937;AA=C|||;VT=SNP
17	12793811	rs9915295	A	G	100	PASS	AC=424;AF=0.0846645;AN=5008;NS=2504;DP=16829;EAS_AF=0.1101;AMR_AF=0.0951;AFR_AF=0.0552;EUR_AF=0.0656;SAS_AF=0.1104;AA=A|||;VT=SNP
17	12793942	rs7221845	A	C	100	PASS	AC=4052;AF=0.809105;AN=5008;NS=2504;DP=19676;EAS_AF=0.9831;AMR_AF=0.6945;AFR_AF=0.8139;EUR_AF=0.7018;SAS_AF=0.8149;AA=C|||;VT=SNP
17	12793998	rs9895495	T	C	100	PASS	AC=1605;AF=0.320487;AN=5008;NS=2504;DP=20736;EAS_AF=0.4643;AMR_AF=0.1758;AFR_AF=0.3828;EUR_AF=0.1243;SAS_AF=0.3926;AA=C|||;VT=SNP
17	12794098	rs9894025	C	T	100	PASS	AC=1585;AF=0.316494;AN=5008;NS=2504;DP=19355;EAS_AF=0.4653;AMR_AF=0.1729;AFR_AF=0.3684;EUR_AF=0.1243;SAS_AF=0.3926;AA=T|||;VT=SNP
17	12794575	rs2215055	A	G	100	PASS	AC=1613;AF=0.322085;AN=5008;NS=2504;DP=19455;EAS_AF=0.4653;AMR_AF=0.1772;AFR_AF=0.3835;EUR_AF=0.1282;SAS_AF=0.3937;AA=A|||;VT=SNP
17	12794932	rs7208286	G	A	100	PASS	AC=2444;AF=0.488019;AN=5008;NS=2504;DP=18792;EAS_AF=0.5179;AMR_AF=0.5187;AFR_AF=0.4304;EUR_AF=0.5775;SAS_AF=0.4213;AA=G|||;VT=SNP
17	12794961	rs74460427	A	G	100	PASS	AC=351;AF=0.0700879;AN=5008;NS=2504;DP=19384;EAS_AF=0.3244;AMR_AF=0.0159;AFR_AF=0;EUR_AF=0.004;SAS_AF=0.0092;AA=A|||;VT=SNP
17	12795838	rs60809008	T	C	100	PASS	AC=1189;AF=0.23742;AN=5008;NS=2504;DP=16622;EAS_AF=0.3552;AMR_AF=0.0821;AFR_AF=0.3306;EUR_AF=0.0606;SAS_AF=0.2822;AA=T|||;VT=SNP
17	12796237	rs4791517	G	A	100	PASS	AC=1601;AF=0.319688;AN=5008;NS=2504;DP=16969;EAS_AF=0.4653;AMR_AF=0.1715;AFR_AF=0.3828;EUR_AF=0.1243;SAS_AF=0.3906;AA=A|||;VT=SNP
17	12796759	rs2108542	G	A	100	PASS	AC=1601;AF=0.319688;AN=5008;NS=2504;DP=20537;EAS_AF=0.4653;AMR_AF=0.1715;AFR_AF=0.382;EUR_AF=0.1243;SAS_AF=0.3916;AA=G|||;VT=SNP
17	12797115	rs79420206	C	A	100	PASS	AC=251;AF=0.0501198;AN=5008;NS=2504;DP=18910;EAS_AF=0.0556;AMR_AF=0.0893;AFR_AF=0.0038;EUR_AF=0.0676;SAS_AF=0.0613;AA=C|||;VT=SNP
17	12797162	rs28784008	G	A	100	PASS	AC=422;AF=0.0842652;AN=5008;NS=2504;DP=17973;EAS_AF=0.1101;AMR_AF=0.0951;AFR_AF=0.0514;EUR_AF=0.0676;SAS_AF=0.1115;AA=G|||;VT=SNP
17	12797461	rs11078094	G	A	100	PASS	AC=4058;AF=0.810304;AN=5008;NS=2504;DP=19686;EAS_AF=0.9831;AMR_AF=0.696;AFR_AF=0.8139;EUR_AF=0.7058;SAS_AF=0.816;AA=A|||;VT=SNP
17	12797600	rs11078095	T	G	100	PASS	AC=4059;AF=0.810503;AN=5008;NS=2504;DP=17561;EAS_AF=0.9831;AMR_AF=0.696;AFR_AF=0.8154;EUR_AF=0.7058;SAS_AF=0.8149;AA=G|||;VT=SNP
17	12798396	rs72813190	C	T	100	PASS	AC=1210;AF=0.241613;AN=5008;NS=2504;DP=17237;EAS_AF=0.3552;AMR_AF=0.0778;AFR_AF=0.3517;EUR_AF=0.0577;SAS_AF=0.2812;AA=C|||;VT=SNP
17	12798534	rs11656058	C	G	100	PASS	AC=1988;AF=0.396965;AN=5008;NS=2504;DP=21659;EAS_AF=0.5179;AMR_AF=0.5;AFR_AF=0.0968;EUR_AF=0.5765;SAS_AF=0.4202;AA=c|||;VT=SNP
17	12798730	rs4791518	A	G	100	PASS	AC=4060;AF=0.810703;AN=5008;NS=2504;DP=18262;EAS_AF=0.9831;AMR_AF=0.696;AFR_AF=0.8154;EUR_AF=0.7058;SAS_AF=0.816;AA=-|||;VT=SNP
17	12799031	rs9891261	A	G	100	PASS	AC=427;AF=0.0852636;AN=5008;NS=2504;DP=20642;EAS_AF=0.1101;AMR_AF=0.0951;AFR_AF=0.0552;EUR_AF=0.0676;SAS_AF=0.1115;AA=a|||;VT=SNP
17	12799076	rs9891505	C	A	100	PASS	AC=1585;AF=0.316494;AN=5008;NS=2504;DP=19773;EAS_AF=0.4653;AMR_AF=0.17;AFR_AF=0.3707;EUR_AF=0.1243;SAS_AF=0.3916;AA=c|||;VT=SNP
17	12799467	rs62058085	T	C	100	PASS	AC=2455;AF=0.490216;AN=5008;NS=2504;DP=15268;EAS_AF=0.5188;AMR_AF=0.5231;AFR_AF=0.4327;EUR_AF=0.5805;SAS_AF=0.4223;AA=C|||;VT=SNP
17	12799481	rs144470458	C	T	100	PASS	AC=422;AF=0.0842652;AN=5008;NS=2504;DP=16989;EAS_AF=0.1101;AMR_AF=0.0951;AFR_AF=0.0514;EUR_AF=0.0676;SAS_AF=0.1115;AA=C|||;VT=SNP
17	12799985	rs2302068	G	A	100	PASS	AC=2454;AF=0.490016;AN=5008;NS=2504;DP=19337;EAS_AF=0.5179;AMR_AF=0.5231;AFR_AF=0.4327;EUR_AF=0.5805;SAS_AF=0.4223;AA=A|||;VT=SNP
17	12800082	rs3815312	C	A	100	PASS	AC=1565;AF=0.3125;AN=5008;NS=2504;DP=17242;EAS_AF=0.4643;AMR_AF=0.1729;AFR_AF=0.3676;EUR_AF=0.1243;SAS_AF=0.3742;AA=A|||;VT=SNP
17	12800118	rs76491025	A	C	100	PASS	AC=116;AF=0.0231629;AN=5008;NS=2504;DP=17026;EAS_AF=0.0546;AMR_AF=0;AFR_AF=0.0091;EUR_AF=0;SAS_AF=0.0501;AA=A|||;VT=SNP
17	12800289	rs16946769	C	A	100	PASS	AC=1175;AF=0.234625;AN=5008;NS=2504;DP=18912;EAS_AF=0.3552;AMR_AF=0.0778;AFR_AF=0.326;EUR_AF=0.0557;SAS_AF=0.2822;AA=A|||;VT=SNP
17	12800304	rs16946773	A	C	100	PASS	AC=2708;AF=0.540735;AN=5008;NS=2504;DP=19161;EAS_AF=0.5734;AMR_AF=0.6124;AFR_AF=0.4357;EUR_AF=0.6511;SAS_AF=0.4847;AA=A|||;VT=SNP
17	12800631	rs7217469	G	A	100	PASS	AC=1176;AF=0.234824;AN=5008;NS=2504;DP=16592;EAS_AF=0.3562;AMR_AF=0.0778;AFR_AF=0.326;EUR_AF=0.0557;SAS_AF=0.2822;AA=G|||;VT=SNP
17	12801321	rs141361614	A	G	100	PASS	AC=23;AF=0.00459265;AN=5008;NS=2504;DP=18275;EAS_AF=0.0228;AMR_AF=0;AFR_AF=0;EUR_AF=0;SAS_AF=0;AA=A|||;VT=SNP
17	12801495	rs11652958	A	G	100	PASS	AC=2371;AF=0.473442;AN=5008;NS=2504;DP=17888;EAS_AF=0.5179;AMR_AF=0.4914;AFR_AF=0.4312;EUR_AF=0.5308;SAS_AF=0.4131;AA=A|||;VT=SNP
17	12801657	rs145097530	C	G	100	PASS	AC=18;AF=0.00359425;AN=5008;NS=2504;DP=19838;EAS_AF=0.0179;AMR_AF=0;AFR_AF=0;EUR_AF=0;SAS_AF=0;AA=C|||;VT=SNP
17	12802083	rs75266617	A	G	100	PASS	AC=115;AF=0.0229633;AN=5008;NS=2504;DP=19476;EAS_AF=0.0546;AMR_AF=0;AFR_AF=0.0091;EUR_AF=0;SAS_AF=0.0491;AA=A|||;VT=SNP
17	12802112	rs12451468	G	A	100	PASS	AC=270;AF=0.0539137;AN=5008;NS=2504;DP=18978;EAS_AF=0.0556;AMR_AF=0.0922;AFR_AF=0.0159;EUR_AF=0.0686;SAS_AF=0.0613;AA=G|||;VT=SNP
17	12802184	rs9915005	A	G	100	PASS	AC=312;AF=0.0623003;AN=5008;NS=2504;DP=20263;EAS_AF=0.0556;AMR_AF=0.0951;AFR_AF=0.0454;EUR_AF=0.0676;SAS_AF=0.0634;AA=A|||;VT=SNP
17	12802376	rs7218144	C	T	100	PASS	AC=1177;AF=0.235024;AN=5008;NS=2504;DP=17880;EAS_AF=0.3552;AMR_AF=0.0793;AFR_AF=0.3268;EUR_AF=0.0557;SAS_AF=0.2822;AA=C|||;VT=SNP
17	12802402	rs141129091	C	T	100	PASS	AC=251;AF=0.0501198;AN=5008;NS=2504;DP=17275;EAS_AF=0.0556;AMR_AF=0.0893;AFR_AF=0.0038;EUR_AF=0.0676;SAS_AF=0.0613;AA=C|||;VT=SNP
17	12802791	rs1003941	C	T	100	PASS	AC=1176;AF=0.234824;AN=5008;NS=2504;DP=15494;EAS_AF=0.3552;AMR_AF=0.0793;AFR_AF=0.3268;EUR_AF=0.0557;SAS_AF=0.2812;AA=C|||;VT=SNP
17	12802907	rs1003940	A	T	100	PASS	AC=1176;AF=0.234824;AN=5008;NS=2504;DP=12624;EAS_AF=0.3552;AMR_AF=0.0793;AFR_AF=0.3268;EUR_AF=0.0557;SAS_AF=0.2812;AA=A|||;VT=SNP
17	12803646	rs3785725	C	T	100	PASS	AC=2415;AF=0.482228;AN=5008;NS=2504;DP=14358;EAS_AF=0.5179;AMR_AF=0.5101;AFR_AF=0.4123;EUR_AF=0.5775;SAS_AF=0.4223;AA=C|||;VT=SNP
17	12804201	rs886889	C	G	100	PASS	AC=2025;AF=0.404353;AN=5008;NS=2504;DP=16265;EAS_AF=0.5179;AMR_AF=0.5058;AFR_AF=0.115;EUR_AF=0.5815;SAS_AF=0.4243;AA=C|||;VT=SNP
17	12804216	rs2009878	A	G	100	PASS	AC=2463;AF=0.491813;AN=5008;NS=2504;DP=16282;EAS_AF=0.5179;AMR_AF=0.5216;AFR_AF=0.438;EUR_AF=0.5815;SAS_AF=0.4243;AA=A|||;VT=SNP
17	12804397	rs1808245	T	C	100	PASS	AC=4053;AF=0.809305;AN=5008;NS=2504;DP=16198;EAS_AF=0.9812;AMR_AF=0.6902;AFR_AF=0.8139;EUR_AF=0.7058;SAS_AF=0.817;AA=T|||;VT=SNP
17	12804550	rs7209847	A	G	100	PASS	AC=1089;AF=0.217452;AN=5008;NS=2504;DP=18462;EAS_AF=0.3552;AMR_AF=0.0677;AFR_AF=0.292;EUR_AF=0.0497;SAS_AF=0.2536;AA=A|||;VT=SNP
17	12804594	rs7210411	G	A	100	PASS	AC=1173;AF=0.234225;AN=5008;NS=2504;DP=19275;EAS_AF=0.3552;AMR_AF=0.0793;AFR_AF=0.3245;EUR_AF=0.0557;SAS_AF=0.2812;AA=G|||;VT=SNP
17	12804801	rs12165053	A	C	100	PASS	AC=251;AF=0.0501198;AN=5008;NS=2504;DP=20419;EAS_AF=0.0556;AMR_AF=0.0893;AFR_AF=0.0038;EUR_AF=0.0676;SAS_AF=0.0613;AA=A|||;VT=SNP
17	12804854	rs12165054	C	T	100	PASS	AC=251;AF=0.0501198;AN=5008;NS=2504;DP=19709;EAS_AF=0.0556;AMR_AF=0.0893;AFR_AF=0.0038;EUR_AF=0.0676;SAS_AF=0.0613;AA=C|||;VT=SNP
17	12804931	rs78690186	A	G	100	PASS	AC=104;AF=0.0207668;AN=5008;NS=2504;DP=19220;EAS_AF=0.0546;AMR_AF=0;AFR_AF=0;EUR_AF=0;SAS_AF=0.0501;AA=A|||;VT=SNP
17	12806176	rs118015247	G	A	100	PASS	AC=25;AF=0.00499201;AN=5008;NS=2504;DP=20131;EAS_AF=0.0248;AMR_AF=0;AFR_AF=0;EUR_AF=0;SAS_AF=0;AA=G|||;VT=SNP
17	12806565	rs3785724	T	C	100	PASS	AC=425;AF=0.0848642;AN=5008;NS=2504;DP=14257;EAS_AF=0.3254;AMR_AF=0.0331;AFR_AF=0.0272;EUR_AF=0.0139;SAS_AF=0.0245;AA=T|||;VT=SNP
17	12806573	rs3785723	G	A	100	PASS	AC=2763;AF=0.551717;AN=5008;NS=2504;DP=14443;EAS_AF=0.628;AMR_AF=0.5836;AFR_AF=0.4614;EUR_AF=0.5974;SAS_AF=0.5256;AA=G|||;VT=SNP
17	12806713	rs8078078	G	A	100	PASS	AC=3973;AF=0.793331;AN=5008;NS=2504;DP=13035;EAS_AF=0.9831;AMR_AF=0.6628;AFR_AF=0.8132;EUR_AF=0.6541;SAS_AF=0.8067;AA=A|||;VT=SNP
17	12806911	rs75519060	A	T	100	PASS	AC=252;AF=0.0503195;AN=5008;NS=2504;DP=14515;EAS_AF=0.0556;AMR_AF=0.0893;AFR_AF=0.0045;EUR_AF=0.0676;SAS_AF=0.0613;AA=A|||;VT=SNP
17	12806999	rs150804601	T	C	100	PASS	AC=42;AF=0.00838658;AN=5008;NS=2504;DP=17409;EAS_AF=0.0407;AMR_AF=0;AFR_AF=0;EUR_AF=0;SAS_AF=0.001;AA=T|||;VT=SNP
17	12807155	rs2322658	C	T	100	PASS	AC=1678;AF=0.335064;AN=5008;NS=2504;DP=16176;EAS_AF=0.4653;AMR_AF=0.1772;AFR_AF=0.4372;EUR_AF=0.1233;SAS_AF=0.3926;AA=C|||;VT=SNP
17	12807337	rs6502210	C	T	100	PASS	AC=3937;AF=0.786142;AN=5008;NS=2504;DP=21238;EAS_AF=0.9831;AMR_AF=0.6354;AFR_AF=0.8124;EUR_AF=0.6382;SAS_AF=0.8067;AA=T|||;VT=SNP
17	12807711	rs6502211	C	T	100	PASS	AC=1206;AF=0.240815;AN=5008;NS=2504;DP=18901;EAS_AF=0.3552;AMR_AF=0.0793;AFR_AF=0.3495;EUR_AF=0.0557;SAS_AF=0.2812;AA=C|||;VT=SNP
17	12807745	rs6502212	T	C	100	PASS	AC=1206;AF=0.240815;AN=5008;NS=2504;DP=19215;EAS_AF=0.3552;AMR_AF=0.0793;AFR_AF=0.3495;EUR_AF=0.0557;SAS_AF=0.2812;AA=C|||;VT=SNP
17	12808558	rs6502213	G	A	100	PASS	AC=3975;AF=0.79373;AN=5008;NS=2504;DP=17359;EAS_AF=0.9831;AMR_AF=0.6628;AFR_AF=0.8139;EUR_AF=0.6541;SAS_AF=0.8078;AA=A|||;VT=SNP
17	12808680	rs141087995	A	C	100	PASS	AC=63;AF=0.0125799;AN=5008;NS=2504;DP=19876;EAS_AF=0.0615;AMR_AF=0;AFR_AF=0;EUR_AF=0;SAS_AF=0.001;AA=A|||;VT=SNP
17	12809239	rs6502214	G	A	100	PASS	AC=4003;AF=0.799321;AN=5008;NS=2504;DP=22070;EAS_AF=0.9831;AMR_AF=0.696;AFR_AF=0.7723;EUR_AF=0.7038;SAS_AF=0.818;AA=A|||;VT=SNP
17	12809359	rs8074301	A	G	100	PASS	AC=2404;AF=0.480032;AN=5008;NS=2504;DP=21466;EAS_AF=0.5169;AMR_AF=0.5159;AFR_AF=0.3964;EUR_AF=0.5805;SAS_AF=0.4264;AA=A|||;VT=SNP
17	12809546	rs77213065	C	A	100	PASS	AC=315;AF=0.0628994;AN=5008;NS=2504;DP=21779;EAS_AF=0.0556;AMR_AF=0.0951;AFR_AF=0.0492;EUR_AF=0.0676;SAS_AF=0.0613;AA=C|||;VT=SNP
17	12809664	rs28703653	T	G	100	PASS	AC=461;AF=0.0920527;AN=5008;NS=2504;DP=19160;EAS_AF=0.1111;AMR_AF=0.098;AFR_AF=0.0787;EUR_AF=0.0676;SAS_AF=0.1115;AA=T|||;VT=SNP
17	12809786	rs7218295	A	T	100	PASS	AC=1175;AF=0.234625;AN=5008;NS=2504;DP=18411;EAS_AF=0.3562;AMR_AF=0.0821;AFR_AF=0.3245;EUR_AF=0.0557;SAS_AF=0.2802;AA=A|||;VT=SNP
17	12810497	rs9911203	T	C	100	PASS	AC=1279;AF=0.255391;AN=5008;NS=2504;DP=18383;EAS_AF=0.4107;AMR_AF=0.0821;AFR_AF=0.3245;EUR_AF=0.0557;SAS_AF=0.3303;AA=C|||;VT=SNP
17	12810548	rs75981815	G	A	100	PASS	AC=104;AF=0.0207668;AN=5008;NS=2504;DP=17973;EAS_AF=0.0546;AMR_AF=0;AFR_AF=0;EUR_AF=0;SAS_AF=0.0501;AA=G|||;VT=SNP
17	12810651	rs9909855	C	T	100	PASS	AC=1279;AF=0.255391;AN=5008;NS=2504;DP=19167;EAS_AF=0.4107;AMR_AF=0.0821;AFR_AF=0.3245;EUR_AF=0.0557;SAS_AF=0.3303;AA=C|||;VT=SNP
17	12810860	rs12453387	C	T	100	PASS	AC=252;AF=0.0503195;AN=5008;NS=2504;DP=19561;EAS_AF=0.0556;AMR_AF=0.0908;AFR_AF=0.0038;EUR_AF=0.0676;SAS_AF=0.0613;AA=C|||;VT=SNP
17	12810890	rs9911986	T	G	100	PASS	AC=1177;AF=0.235024;AN=5008;NS=2504;DP=19801;EAS_AF=0.3562;AMR_AF=0.0821;AFR_AF=0.326;EUR_AF=0.0557;SAS_AF=0.2802;AA=T|||;VT=SNP
17	12811004	rs2108540	A	G	100	PASS	AC=2181;AF=0.435503;AN=5008;NS=2504;DP=19483;EAS_AF=0.5169;AMR_AF=0.5115;AFR_AF=0.23;EUR_AF=0.5815;SAS_AF=0.4254;AA=A|||;VT=SNP
17	12811434	rs9889362	A	G	100	PASS	AC=1175;AF=0.234625;AN=5008;NS=2504;DP=18068;EAS_AF=0.3562;AMR_AF=0.0821;AFR_AF=0.3245;EUR_AF=0.0557;SAS_AF=0.2802;AA=G|||;VT=SNP
17	12811580	rs146339356	C	T	100	PASS	AC=104;AF=0.0207668;AN=5008;NS=2504;DP=11631;EAS_AF=0.0546;AMR_AF=0;AFR_AF=0;EUR_AF=0;SAS_AF=0.0501;AA=C|||;VT=SNP
17	12811582	rs9889805	C	T	100	PASS	AC=1175;AF=0.234625;AN=5008;NS=2504;DP=11714;EAS_AF=0.3562;AMR_AF=0.0821;AFR_AF=0.3245;EUR_AF=0.0557;SAS_AF=0.2802;AA=c|||;VT=SNP
17	12811588	rs9889623	A	T	100	PASS	AC=1175;AF=0.234625;AN=5008;NS=2504;DP=11833;EAS_AF=0.3562;AMR_AF=0.0821;AFR_AF=0.3245;EUR_AF=0.0557;SAS_AF=0.2802;AA=A|||;VT=SNP
17	12811622	rs145337257	T	G	100	PASS	AC=132;AF=0.0263578;AN=5008;NS=2504;DP=15624;EAS_AF=0.0546;AMR_AF=0.0029;AFR_AF=0.0197;EUR_AF=0;SAS_AF=0.0501;AA=T|||;VT=SNP
17	12812343	rs66643297	C	T	100	PASS	AC=1269;AF=0.253395;AN=5008;NS=2504;DP=11631;EAS_AF=0.3562;AMR_AF=0.085;AFR_AF=0.3941;EUR_AF=0.0557;SAS_AF=0.2802;AA=C|||;VT=SNP
17	12812777	rs150362508	A	T	100	PASS	AC=9;AF=0.00179712;AN=5008;NS=2504;DP=15409;EAS_AF=0.0089;AMR_AF=0;AFR_AF=0;EUR_AF=0;SAS_AF=0;AA=A|||;VT=SNP
17	12813572	rs74253588	G	A	100	PASS	AC=104;AF=0.0207668;AN=5008;NS=2504;DP=14669;EAS_AF=0.0546;AMR_AF=0;AFR_AF=0;EUR_AF=0;SAS_AF=0.0501;AA=G|||;VT=SNP
17	12813673	rs75879188	G	A	100	PASS	AC=292;AF=0.0583067;AN=5008;NS=2504;DP=16824;EAS_AF=0.0565;AMR_AF=0.0922;AFR_AF=0.0325;EUR_AF=0.0676;SAS_AF=0.0613;AA=G|||;VT=SNP
17	12813822	rs12450671	A	G	100	PASS	AC=291;AF=0.058107;AN=5008;NS=2504;DP=11529;EAS_AF=0.0556;AMR_AF=0.0922;AFR_AF=0.0325;EUR_AF=0.0676;SAS_AF=0.0613;AA=A|||;VT=SNP
17	12813905	rs148544032	G	A	100	PASS	AC=202;AF=0.0403355;AN=5008;NS=2504;DP=11973;EAS_AF=0.1885;AMR_AF=0.0058;AFR_AF=0;EUR_AF=0.004;SAS_AF=0.0041;AA=G|||;VT=SNP
17	12814075	rs1986081	T	A	100	PASS	AC=2063;AF=0.411941;AN=5008;NS=2504;DP=13588;EAS_AF=0.5169;AMR_AF=0.5072;AFR_AF=0.1437;EUR_AF=0.5805;SAS_AF=0.4254;AA=T|||;VT=SNP
17	12814241	rs9652826	A	G	100	PASS	AC=252;AF=0.0503195;AN=5008;NS=2504;DP=14488;EAS_AF=0.0556;AMR_AF=0.0908;AFR_AF=0.0038;EUR_AF=0.0676;SAS_AF=0.0613;AA=A|||;VT=SNP
17	12814563	rs76073053	C	T	100	PASS	AC=104;AF=0.0207668;AN=5008;NS=2504;DP=17639;EAS_AF=0.0546;AMR_AF=0;AFR_AF=0;EUR_AF=0;SAS_AF=0.0501;AA=C|||;VT=SNP
17	12814564	rs10521202	G	A	100	PASS	AC=2078;AF=0.414936;AN=5008;NS=2504;DP=17674;EAS_AF=0.5188;AMR_AF=0.5;AFR_AF=0.1437;EUR_AF=0.5805;SAS_AF=0.4438;AA=G|||;VT=SNP
17	12814577	rs79128990	A	G	100	PASS	AC=104;AF=0.0207668;AN=5008;NS=2504;DP=17659;EAS_AF=0.0546;AMR_AF=0;AFR_AF=0;EUR_AF=0;SAS_AF=0.0501;AA=A|||;VT=SNP
17	12814654	rs4791519	C	T	100	PASS	AC=3999;AF=0.798522;AN=5008;NS=2504;DP=17632;EAS_AF=0.9831;AMR_AF=0.6902;AFR_AF=0.7723;EUR_AF=0.7038;SAS_AF=0.818;AA=T|||;VT=SNP
17	12814828	rs77656406	A	G	100	PASS	AC=104;AF=0.0207668;AN=5008;NS=2504;DP=18583;EAS_AF=0.0546;AMR_AF=0;AFR_AF=0;EUR_AF=0;SAS_AF=0.0501;AA=A|||;VT=SNP
17	12814973	rs8077610	C	T	100	PASS	AC=1174;AF=0.234425;AN=5008;NS=2504;DP=16463;EAS_AF=0.3562;AMR_AF=0.0821;AFR_AF=0.3238;EUR_AF=0.0557;SAS_AF=0.2802;AA=C|||;VT=SNP
17	12815193	rs9892894	G	T	100	PASS	AC=1288;AF=0.257188;AN=5008;NS=2504;DP=17687;EAS_AF=0.4107;AMR_AF=0.0821;AFR_AF=0.3245;EUR_AF=0.0557;SAS_AF=0.3395;AA=G|||;VT=SNP
17	12815323	rs7221396	A	G	100	PASS	AC=3986;AF=0.795927;AN=5008;NS=2504;DP=17620;EAS_AF=0.9831;AMR_AF=0.6988;AFR_AF=0.7579;EUR_AF=0.7038;SAS_AF=0.818;AA=G|||;VT=SNP
17	12815491	rs28744602	G	A	100	PASS	AC=1279;AF=0.255391;AN=5008;NS=2504;DP=16752;EAS_AF=0.4107;AMR_AF=0.0821;AFR_AF=0.3245;EUR_AF=0.0557;SAS_AF=0.3303;AA=A|||;VT=SNP
17	12815563	rs186460114	G	A	100	PASS	AC=9;AF=0.00179712;AN=5008;NS=2504;DP=15850;EAS_AF=0.0089;AMR_AF=0;AFR_AF=0;EUR_AF=0;SAS_AF=0;AA=G|||;VT=SNP
17	12815852	rs7222249	A	T	100	PASS	AC=4004;AF=0.799521;AN=5008;NS=2504;DP=15826;EAS_AF=0.9831;AMR_AF=0.6988;AFR_AF=0.7716;EUR_AF=0.7038;SAS_AF=0.818;AA=T|||;VT=SNP
17	12815857	rs75041184	G	A	100	PASS	AC=104;AF=0.0207668;AN=5008;NS=2504;DP=15847;EAS_AF=0.0546;AMR_AF=0;AFR_AF=0;EUR_AF=0;SAS_AF=0.0501;AA=A|||;VT=SNP
17	12816034	rs79743707	C	T	100	PASS	AC=104;AF=0.0207668;AN=5008;NS=2504;DP=18827;EAS_AF=0.0546;AMR_AF=0;AFR_AF=0;EUR_AF=0;SAS_AF=0.0501;AA=C|||;VT=SNP
17	12816175	rs78150367	C	T	100	PASS	AC=71;AF=0.0141773;AN=5008;NS=2504;DP=18962;EAS_AF=0.0694;AMR_AF=0;AFR_AF=0;EUR_AF=0;SAS_AF=0.001;AA=C|||;VT=SNP
17	12816185	rs7207659	G	A	100	PASS	AC=1189;AF=0.23742;AN=5008;NS=2504;DP=18686;EAS_AF=0.38;AMR_AF=0.0648;AFR_AF=0.4009;EUR_AF=0.0229;SAS_AF=0.2127;AA=A|||;VT=SNP
17	12816198	rs75272200	C	T	100	PASS	AC=71;AF=0.0141773;AN=5008;NS=2504;DP=18441;EAS_AF=0.0694;AMR_AF=0;AFR_AF=0;EUR_AF=0;SAS_AF=0.001;AA=C|||;VT=SNP
17	12816330	rs7207847	G	A	100	PASS	AC=893;AF=0.178315;AN=5008;NS=2504;DP=17300;EAS_AF=0.3254;AMR_AF=0.0591;AFR_AF=0.2587;EUR_AF=0.0229;SAS_AF=0.1626;AA=G|||;VT=SNP
17	12816371	rs7207700	C	G	100	PASS	AC=1019;AF=0.203474;AN=5008;NS=2504;DP=17795;EAS_AF=0.38;AMR_AF=0.062;AFR_AF=0.2738;EUR_AF=0.0229;SAS_AF=0.2127;AA=G|||;VT=SNP
17	12817074	rs117437340	C	G	100	PASS	AC=259;AF=0.0517173;AN=5008;NS=2504;DP=12113;EAS_AF=0.0575;AMR_AF=0.0908;AFR_AF=0.0212;EUR_AF=0.0676;SAS_AF=0.0429;AA=C|||;VT=SNP
17	12817130	rs12601695	T	C	100	PASS	AC=143;AF=0.0285543;AN=5008;NS=2504;DP=12557;EAS_AF=0.0903;AMR_AF=0;AFR_AF=0;EUR_AF=0;SAS_AF=0.0532;AA=C|||;VT=SNP
17	12817193	rs2108539	A	G	100	PASS	AC=3973;AF=0.793331;AN=5008;NS=2504;DP=15213;EAS_AF=0.9831;AMR_AF=0.6945;AFR_AF=0.7496;EUR_AF=0.7028;SAS_AF=0.82;AA=G|||;VT=SNP
17	12817238	rs12601708	T	A	100	PASS	AC=145;AF=0.0289537;AN=5008;NS=2504;DP=12298;EAS_AF=0.0923;AMR_AF=0;AFR_AF=0;EUR_AF=0;SAS_AF=0.0532;AA=A|||;VT=SNP
17	12817331	rs12603489	A	G	100	PASS	AC=143;AF=0.0285543;AN=5008;NS=2504;DP=14455;EAS_AF=0.0903;AMR_AF=0;AFR_AF=0;EUR_AF=0;SAS_AF=0.0532;AA=A|||;VT=SNP
17	12817783	rs5017214	G	C	100	PASS	AC=2416;AF=0.482428;AN=5008;NS=2504;DP=19086;EAS_AF=0.505;AMR_AF=0.4524;AFR_AF=0.357;EUR_AF=0.5656;SAS_AF=0.5644;AA=G|||;VT=SNP
17	12817928	rs145665430	A	G	100	PASS	AC=222;AF=0.0443291;AN=5008;NS=2504;DP=15771;EAS_AF=0.0278;AMR_AF=0.0879;AFR_AF=0.0045;EUR_AF=0.0676;SAS_AF=0.0603;AA=A|||;VT=SNP
17	12817932	rs151105957	T	C	100	PASS	AC=141;AF=0.028155;AN=5008;NS=2504;DP=15536;EAS_AF=0.0893;AMR_AF=0;AFR_AF=0;EUR_AF=0;SAS_AF=0.0521;AA=C|||;VT=SNP
17	12817943	rs4617903	G	C	100	PASS	AC=3968;AF=0.792332;AN=5008;NS=2504;DP=15042;EAS_AF=0.9831;AMR_AF=0.6988;AFR_AF=0.7398;EUR_AF=0.7068;SAS_AF=0.8211;AA=C|||;VT=SNP
17	12817948	rs2322707	C	G	100	PASS	AC=2337;AF=0.466653;AN=5008;NS=2504;DP=14830;EAS_AF=0.5268;AMR_AF=0.536;AFR_AF=0.2428;EUR_AF=0.6332;SAS_AF=0.4867;AA=C|||;VT=SNP
17	12818052	rs144961690	G	C	100	PASS	AC=142;AF=0.0283546;AN=5008;NS=2504;DP=12542;EAS_AF=0.0893;AMR_AF=0;AFR_AF=0;EUR_AF=0;SAS_AF=0.0532;AA=G|||;VT=SNP
17	12818621	rs140315841	T	A	100	PASS	AC=143;AF=0.0285543;AN=5008;NS=2504;DP=18582;EAS_AF=0.0903;AMR_AF=0;AFR_AF=0;EUR_AF=0;SAS_AF=0.0532;AA=T|||;VT=SNP
17	12818767	rs77892544	T	C	100	PASS	AC=142;AF=0.0283546;AN=5008;NS=2504;DP=19980;EAS_AF=0.0893;AMR_AF=0;AFR_AF=0;EUR_AF=0;SAS_AF=0.0532;AA=T|||;VT=SNP
17	12818770	rs78779167	G	T	100	PASS	AC=142;AF=0.0283546;AN=5008;NS=2504;DP=19945;EAS_AF=0.0893;AMR_AF=0;AFR_AF=0;EUR_AF=0;SAS_AF=0.0532;AA=G|||;VT=SNP
17	12819470	rs2240567	C	A	100	PASS	AC=1191;AF=0.237819;AN=5008;NS=2504;DP=20637;EAS_AF=0.3651;AMR_AF=0.1513;AFR_AF=0.3646;EUR_AF=0.0746;SAS_AF=0.1646;AA=C|||;VT=SNP
17	12819858	rs2240566	T	C	100	PASS	AC=1696;AF=0.338658;AN=5008;NS=2504;DP=16164;EAS_AF=0.3641;AMR_AF=0.1686;AFR_AF=0.6513;EUR_AF=0.0746;SAS_AF=0.2822;AA=t|||;VT=SNP
17	12819991	rs117381529	C	T	100	PASS	AC=147;AF=0.029353;AN=5008;NS=2504;DP=16353;EAS_AF=0.0893;AMR_AF=0;AFR_AF=0;EUR_AF=0;SAS_AF=0.0583;AA=C|||;VT=SNP
17	12820421	rs35221864	T	C	100	PASS	AC=4045;AF=0.807708;AN=5008;NS=2504;DP=16888;EAS_AF=0.9831;AMR_AF=0.6988;AFR_AF=0.7973;EUR_AF=0.7068;SAS_AF=0.8221;AA=C|||;VT=SNP
17	12820632	rs12451747	A	C	100	PASS	AC=1978;AF=0.394968;AN=5008;NS=2504;DP=17068;EAS_AF=0.499;AMR_AF=0.4424;AFR_AF=0.1233;EUR_AF=0.5646;SAS_AF=0.4468;AA=a|||;VT=SNP
17	12820646	rs7210937	G	C	100	PASS	AC=1763;AF=0.352037;AN=5008;NS=2504;DP=17289;EAS_AF=0.4554;AMR_AF=0.1643;AFR_AF=0.5976;EUR_AF=0.0746;SAS_AF=0.3323;AA=G|||;VT=SNP
17	12820676	rs34231114	C	A	100	PASS	AC=203;AF=0.0405351;AN=5008;NS=2504;DP=18211;EAS_AF=0.0288;AMR_AF=0.085;AFR_AF=0.0045;EUR_AF=0.0686;SAS_AF=0.0409;AA=C|||;VT=SNP
17	12822038	rs3785722	A	G	100	PASS	AC=2008;AF=0.400958;AN=5008;NS=2504;DP=17855;EAS_AF=0.496;AMR_AF=0.4438;AFR_AF=0.1415;EUR_AF=0.5676;SAS_AF=0.4519;AA=A|||;VT=SNP
17	12822089	rs3785721	C	A	100	PASS	AC=2004;AF=0.40016;AN=5008;NS=2504;DP=16162;EAS_AF=0.495;AMR_AF=0.4395;AFR_AF=0.1415;EUR_AF=0.5676;SAS_AF=0.4519;AA=C|||;VT=SNP
17	12822543	rs9906503	A	G	100	PASS	AC=3813;AF=0.761382;AN=5008;NS=2504;DP=19233;EAS_AF=0.8631;AMR_AF=0.6354;AFR_AF=0.8434;EUR_AF=0.6581;SAS_AF=0.7413;AA=A|||;VT=SNP
17	12822677	rs10775373	T	A	100	PASS	AC=3486;AF=0.696086;AN=5008;NS=2504;DP=16814;EAS_AF=0.8621;AMR_AF=0.6182;AFR_AF=0.6997;EUR_AF=0.6451;SAS_AF=0.6278;AA=T|||;VT=SNP
17	12822787	rs3826377	T	C	100	PASS	AC=4228;AF=0.844249;AN=5008;NS=2504;DP=15911;EAS_AF=0.9812;AMR_AF=0.7176;AFR_AF=0.9168;EUR_AF=0.7127;SAS_AF=0.8303;AA=C|||;VT=SNP
17	12822847	rs3826376	C	T	100	PASS	AC=1615;AF=0.322484;AN=5008;NS=2504;DP=16361;EAS_AF=0.4544;AMR_AF=0.17;AFR_AF=0.559;EUR_AF=0.0765;SAS_AF=0.228;AA=C|||;VT=SNP
17	12822877	rs111475501	A	G	100	PASS	AC=628;AF=0.125399;AN=5008;NS=2504;DP=16097;EAS_AF=0.0248;AMR_AF=0.1513;AFR_AF=0.0287;EUR_AF=0.2932;SAS_AF=0.1687;AA=A|||;VT=SNP
17	12822892	rs3826375	G	A	100	PASS	AC=1489;AF=0.297324;AN=5008;NS=2504;DP=16126;EAS_AF=0.4544;AMR_AF=0.1671;AFR_AF=0.4652;EUR_AF=0.0765;SAS_AF=0.228;AA=G|||;VT=SNP
17	12822905	rs3826374	A	G	100	PASS	AC=1616;AF=0.322684;AN=5008;NS=2504;DP=16583;EAS_AF=0.4544;AMR_AF=0.17;AFR_AF=0.559;EUR_AF=0.0775;SAS_AF=0.228;AA=G|||;VT=SNP
17	12823271	rs56974323	A	G	100	PASS	AC=1618;AF=0.323083;AN=5008;NS=2504;DP=15835;EAS_AF=0.4544;AMR_AF=0.17;AFR_AF=0.559;EUR_AF=0.0765;SAS_AF=0.2311;AA=G|||;VT=SNP
17	12823415	rs56924804	C	T	100	PASS	AC=1615;AF=0.322484;AN=5008;NS=2504;DP=15741;EAS_AF=0.4544;AMR_AF=0.17;AFR_AF=0.559;EUR_AF=0.0765;SAS_AF=0.228;AA=C|||;VT=SNP
17	12823432	rs9914126	A	G	100	PASS	AC=1616;AF=0.322684;AN=5008;NS=2504;DP=15769;EAS_AF=0.4544;AMR_AF=0.17;AFR_AF=0.5598;EUR_AF=0.0765;SAS_AF=0.228;AA=G|||;VT=SNP
17	12823468	rs57071648	G	A	100	PASS	AC=1627;AF=0.32488;AN=5008;NS=2504;DP=15607;EAS_AF=0.4554;AMR_AF=0.17;AFR_AF=0.559;EUR_AF=0.0785;SAS_AF=0.2372;AA=G|||;VT=SNP
17	12823638	rs558767934	A	T	100	PASS	AC=1496;AF=0.298722;AN=5008;NS=2504;DP=11274;EAS_AF=0.4444;AMR_AF=0.098;AFR_AF=0.5378;EUR_AF=0.0626;SAS_AF=0.2106;AA=A|||;VT=SNP
17	12823639	rs189066779	G	T	100	PASS	AC=1495;AF=0.298522;AN=5008;NS=2504;DP=11334;EAS_AF=0.4444;AMR_AF=0.098;AFR_AF=0.5378;EUR_AF=0.0626;SAS_AF=0.2096;AA=G|||;VT=SNP
17	12823648	rs541184931	A	G	100	PASS	AC=1495;AF=0.298522;AN=5008;NS=2504;DP=10909;EAS_AF=0.4444;AMR_AF=0.098;AFR_AF=0.5378;EUR_AF=0.0626;SAS_AF=0.2096;AA=A|||;VT=SNP
17	12823649	rs559107394	T	C	100	PASS	AC=1495;AF=0.298522;AN=5008;NS=2504;DP=11027;EAS_AF=0.4444;AMR_AF=0.098;AFR_AF=0.5378;EUR_AF=0.0626;SAS_AF=0.2096;AA=T|||;VT=SNP
17	12823783	rs9915441	G	A	100	PASS	AC=1912;AF=0.381789;AN=5008;NS=2504;DP=17597;EAS_AF=0.4554;AMR_AF=0.1772;AFR_AF=0.6982;EUR_AF=0.0765;SAS_AF=0.3374;AA=G|||;VT=SNP
17	12823875	rs9915671	G	A	100	PASS	AC=1798;AF=0.359026;AN=5008;NS=2504;DP=17088;EAS_AF=0.4544;AMR_AF=0.1758;AFR_AF=0.6936;EUR_AF=0.0775;SAS_AF=0.228;AA=g|||;VT=SNP
17	12823919	rs7221804	C	T	100	PASS	AC=1786;AF=0.356629;AN=5008;NS=2504;DP=17893;EAS_AF=0.4554;AMR_AF=0.1744;AFR_AF=0.6044;EUR_AF=0.0765;SAS_AF=0.3374;AA=C|||;VT=SNP
17	12824127	rs7222419	G	T	100	PASS	AC=1913;AF=0.381989;AN=5008;NS=2504;DP=15446;EAS_AF=0.4554;AMR_AF=0.1772;AFR_AF=0.6982;EUR_AF=0.0765;SAS_AF=0.3384;AA=T|||;VT=SNP
17	12824128	rs12600655	G	A	100	PASS	AC=2238;AF=0.446885;AN=5008;NS=2504;DP=15445;EAS_AF=0.5258;AMR_AF=0.5331;AFR_AF=0.1626;EUR_AF=0.6362;SAS_AF=0.4939;AA=G|||;VT=SNP
17	12824171	rs75009518	C	A	100	PASS	AC=138;AF=0.0275559;AN=5008;NS=2504;DP=16413;EAS_AF=0.0883;AMR_AF=0;AFR_AF=0;EUR_AF=0;SAS_AF=0.0501;AA=C|||;VT=SNP
17	12824651	rs2322708	T	C	100	PASS	AC=4158;AF=0.830272;AN=5008;NS=2504;DP=14048;EAS_AF=0.9812;AMR_AF=0.7118;AFR_AF=0.8646;EUR_AF=0.7127;SAS_AF=0.8333;AA=T|||;VT=SNP
17	12825244	rs12951600	A	G	100	PASS	AC=2139;AF=0.427117;AN=5008;NS=2504;DP=16796;EAS_AF=0.497;AMR_AF=0.4481;AFR_AF=0.2352;EUR_AF=0.5686;SAS_AF=0.454;AA=A|||;VT=SNP
17	12825649	rs6502218	C	G	100	PASS	AC=4228;AF=0.844249;AN=5008;NS=2504;DP=20198;EAS_AF=0.9812;AMR_AF=0.7161;AFR_AF=0.916;EUR_AF=0.7117;SAS_AF=0.8333;AA=G|||;VT=SNP
17	12825976	rs117476629	C	T	100	PASS	AC=27;AF=0.00539137;AN=5008;NS=2504;DP=20685;EAS_AF=0.0188;AMR_AF=0;AFR_AF=0;EUR_AF=0;SAS_AF=0.0082;AA=C|||;VT=SNP
17	12826113	rs7213939	G	A	100	PASS	AC=1189;AF=0.23742;AN=5008;NS=2504;DP=17749;EAS_AF=0.3671;AMR_AF=0.1599;AFR_AF=0.348;EUR_AF=0.0775;SAS_AF=0.1738;AA=G|||;VT=SNP
17	12826681	rs9635687	A	G	100	PASS	AC=4190;AF=0.836661;AN=5008;NS=2504;DP=16292;EAS_AF=0.9812;AMR_AF=0.7233;AFR_AF=0.8752;EUR_AF=0.7167;SAS_AF=0.8395;AA=a|||;VT=SNP
17	12826825	rs4792301	T	C	100	PASS	AC=4148;AF=0.828275;AN=5008;NS=2504;DP=16392;EAS_AF=0.9812;AMR_AF=0.7118;AFR_AF=0.8759;EUR_AF=0.7087;SAS_AF=0.8119;AA=C|||;VT=SNP
17	12826833	rs12945930	C	T	100	PASS	AC=1788;AF=0.357029;AN=5008;NS=2504;DP=16447;EAS_AF=0.4712;AMR_AF=0.3862;AFR_AF=0.0998;EUR_AF=0.497;SAS_AF=0.4223;AA=C|||;VT=SNP
17	12826929	rs12451130	C	T	100	PASS	AC=193;AF=0.0385383;AN=5008;NS=2504;DP=17949;EAS_AF=0.0288;AMR_AF=0.0821;AFR_AF=0.003;EUR_AF=0.0676;SAS_AF=0.0358;AA=C|||;VT=SNP
17	12827445	rs78341759	T	G	100	PASS	AC=33;AF=0.00658946;AN=5008;NS=2504;DP=20481;EAS_AF=0.0079;AMR_AF=0.0346;AFR_AF=0;EUR_AF=0.001;SAS_AF=0;AA=T|||;VT=SNP
17	12827939	rs79795700	C	T	100	PASS	AC=215;AF=0.0429313;AN=5008;NS=2504;DP=20204;EAS_AF=0.0258;AMR_AF=0.0778;AFR_AF=0.003;EUR_AF=0.0706;SAS_AF=0.0613;AA=C|||;VT=SNP
17	12828088	rs67123869	A	G	100	PASS	AC=798;AF=0.159345;AN=5008;NS=2504;DP=18500;EAS_AF=0.0744;AMR_AF=0.1398;AFR_AF=0.382;EUR_AF=0.0328;SAS_AF=0.09;AA=A|||;VT=SNP
17	12828091	rs77487181	G	C	100	PASS	AC=762;AF=0.152157;AN=5008;NS=2504;DP=18425;EAS_AF=0.0744;AMR_AF=0.1398;AFR_AF=0.3548;EUR_AF=0.0328;SAS_AF=0.09;AA=G|||;VT=SNP
17	12828102	rs9635676	C	T	100	PASS	AC=108;AF=0.0215655;AN=5008;NS=2504;DP=18561;EAS_AF=0.0635;AMR_AF=0;AFR_AF=0;EUR_AF=0;SAS_AF=0.045;AA=C|||;VT=SNP
17	12828390	rs9303066	G	A	100	PASS	AC=3817;AF=0.762181;AN=5008;NS=2504;DP=18667;EAS_AF=0.7242;AMR_AF=0.7853;AFR_AF=0.8449;EUR_AF=0.673;SAS_AF=0.7648;AA=A|||;VT=SNP
17	12828746	rs73978276	G	T	100	PASS	AC=380;AF=0.0758786;AN=5008;NS=2504;DP=15603;EAS_AF=0.0982;AMR_AF=0.0706;AFR_AF=0.0272;EUR_AF=0.0905;SAS_AF=0.1074;AA=G|||;VT=SNP
17	12829842	rs536335540	T	A	100	PASS	AC=38;AF=0.00758786;AN=5008;NS=2504;DP=4666;EAS_AF=0.0079;AMR_AF=0;AFR_AF=0;EUR_AF=0;SAS_AF=0.0307;AA=T|||;VT=SNP
17	12829865	rs148721081	A	G	100	PASS	AC=108;AF=0.0215655;AN=5008;NS=2504;DP=5461;EAS_AF=0.0635;AMR_AF=0;AFR_AF=0;EUR_AF=0;SAS_AF=0.045;AA=A|||;VT=SNP
17	12832979	rs882653	A	G	100	PASS	AC=1961;AF=0.391573;AN=5008;NS=2504;DP=22182;EAS_AF=0.1419;AMR_AF=0.3847;AFR_AF=0.6241;EUR_AF=0.3767;SAS_AF=0.3548;AA=A|||;VT=SNP
17	12833831	rs2014260	A	G	100	PASS	AC=108;AF=0.0215655;AN=5008;NS=2504;DP=16275;EAS_AF=0.0635;AMR_AF=0;AFR_AF=0;EUR_AF=0;SAS_AF=0.045;AA=A|||;VT=SNP
17	12833863	rs2014258	A	G	100	PASS	AC=3806;AF=0.759984;AN=5008;NS=2504;DP=16950;EAS_AF=0.7232;AMR_AF=0.83;AFR_AF=0.7731;EUR_AF=0.7068;SAS_AF=0.7853;AA=A|||;VT=SNP
17	12834672	rs4792302	T	A	100	PASS	AC=3821;AF=0.762979;AN=5008;NS=2504;DP=13516;EAS_AF=0.7222;AMR_AF=0.7896;AFR_AF=0.8366;EUR_AF=0.6809;SAS_AF=0.771;AA=A|||;VT=SNP
17	12835010	rs8071688	G	A	100	PASS	AC=3716;AF=0.742013;AN=5008;NS=2504;DP=12913;EAS_AF=0.7212;AMR_AF=0.7824;AFR_AF=0.767;EUR_AF=0.6799;SAS_AF=0.7648;AA=G|||;VT=SNP
17	12835491	rs4792303	C	T	100	PASS	AC=223;AF=0.0445288;AN=5008;NS=2504;DP=16211;EAS_AF=0.0258;AMR_AF=0.0793;AFR_AF=0.0083;EUR_AF=0.0706;SAS_AF=0.0613;AA=c|||;VT=SNP
17	12835824	rs9912171	A	G	100	PASS	AC=762;AF=0.152157;AN=5008;NS=2504;DP=15761;EAS_AF=0.0754;AMR_AF=0.1383;AFR_AF=0.3525;EUR_AF=0.0338;SAS_AF=0.092;AA=A|||;VT=SNP
17	12836451	rs12940912	T	C	100	PASS	AC=3786;AF=0.75599;AN=5008;NS=2504;DP=18718;EAS_AF=0.7232;AMR_AF=0.83;AFR_AF=0.77;EUR_AF=0.7048;SAS_AF=0.771;AA=T|||;VT=SNP
17	12836867	rs12940520	G	T	100	PASS	AC=1516;AF=0.302716;AN=5008;NS=2504;DP=19278;EAS_AF=0.5556;AMR_AF=0.3473;AFR_AF=0.1558;EUR_AF=0.2465;SAS_AF=0.2669;AA=G|||;VT=SNP
17	12836902	rs7225108	A	T	100	PASS	AC=1517;AF=0.302915;AN=5008;NS=2504;DP=18586;EAS_AF=0.5556;AMR_AF=0.3473;AFR_AF=0.1558;EUR_AF=0.2475;SAS_AF=0.2669;AA=A|||;VT=SNP
17	12837565	rs7208100	T	A	100	PASS	AC=1532;AF=0.305911;AN=5008;NS=2504;DP=19403;EAS_AF=0.5556;AMR_AF=0.3487;AFR_AF=0.1664;EUR_AF=0.2475;SAS_AF=0.2669;AA=T|||;VT=SNP
17	12838065	rs7212783	T	C	100	PASS	AC=3998;AF=0.798323;AN=5008;NS=2504;DP=19270;EAS_AF=0.7232;AMR_AF=0.8357;AFR_AF=0.9266;EUR_AF=0.7038;SAS_AF=0.773;AA=C|||;VT=SNP
17	12838845	rs148547118	A	G	100	PASS	AC=108;AF=0.0215655;AN=5008;NS=2504;DP=13666;EAS_AF=0.0635;AMR_AF=0;AFR_AF=0;EUR_AF=0;SAS_AF=0.045;AA=A|||;VT=SNP
17	12839009	rs2215054	G	A	100	PASS	AC=3777;AF=0.754193;AN=5008;NS=2504;DP=17163;EAS_AF=0.7232;AMR_AF=0.817;AFR_AF=0.7731;EUR_AF=0.7018;SAS_AF=0.7699;AA=A|||;VT=SNP
17	12839077	rs12952110	T	C	100	PASS	AC=1779;AF=0.355232;AN=5008;NS=2504;DP=16747;EAS_AF=0.5556;AMR_AF=0.4092;AFR_AF=0.1732;EUR_AF=0.325;SAS_AF=0.3875;AA=T|||;VT=SNP
17	12839252	rs2190700	G	A	100	PASS	AC=3984;AF=0.795527;AN=5008;NS=2504;DP=17707;EAS_AF=0.7232;AMR_AF=0.8213;AFR_AF=0.9266;EUR_AF=0.7018;SAS_AF=0.771;AA=A|||;VT=SNP
17	12839880	rs12452699	C	T	100	PASS	AC=1641;AF=0.327676;AN=5008;NS=2504;DP=20432;EAS_AF=0.0784;AMR_AF=0.3905;AFR_AF=0.5098;EUR_AF=0.3847;SAS_AF=0.2352;AA=C|||;VT=SNP
17	12839980	rs7222788	G	A	100	PASS	AC=3683;AF=0.735423;AN=5008;NS=2504;DP=20864;EAS_AF=0.7232;AMR_AF=0.8156;AFR_AF=0.77;EUR_AF=0.7028;SAS_AF=0.6779;AA=A|||;VT=SNP
17	12840113	rs7223851	T	C	100	PASS	AC=3878;AF=0.774361;AN=5008;NS=2504;DP=20487;EAS_AF=0.7232;AMR_AF=0.8213;AFR_AF=0.8442;EUR_AF=0.7038;SAS_AF=0.772;AA=C|||;VT=SNP
17	12840404	rs7224309	T	C	100	PASS	AC=3882;AF=0.77516;AN=5008;NS=2504;DP=18072;EAS_AF=0.7232;AMR_AF=0.8285;AFR_AF=0.8434;EUR_AF=0.7038;SAS_AF=0.772;AA=C|||;VT=SNP
17	12840542	rs12943554	A	G	100	PASS	AC=1684;AF=0.336262;AN=5008;NS=2504;DP=17765;EAS_AF=0.5556;AMR_AF=0.4063;AFR_AF=0.171;EUR_AF=0.325;SAS_AF=0.2955;AA=A|||;VT=SNP
17	12840690	rs7223559	A	G	100	PASS	AC=3783;AF=0.755391;AN=5008;NS=2504;DP=16624;EAS_AF=0.7232;AMR_AF=0.8242;AFR_AF=0.7708;EUR_AF=0.7048;SAS_AF=0.771;AA=G|||;VT=SNP
17	12841238	rs143615721	T	C	100	PASS	AC=108;AF=0.0215655;AN=5008;NS=2504;DP=15064;EAS_AF=0.0635;AMR_AF=0;AFR_AF=0;EUR_AF=0;SAS_AF=0.045;AA=T|||;VT=SNP
17	12841616	rs6502219	T	C	100	PASS	AC=1734;AF=0.346246;AN=5008;NS=2504;DP=13790;EAS_AF=0.1419;AMR_AF=0.3429;AFR_AF=0.5522;EUR_AF=0.3082;SAS_AF=0.32;AA=T|||;VT=SNP
17	12842244	rs76197381	A	C	100	PASS	AC=216;AF=0.043131;AN=5008;NS=2504;DP=17259;EAS_AF=0.0258;AMR_AF=0.0793;AFR_AF=0.003;EUR_AF=0.0706;SAS_AF=0.0613;AA=A|||;VT=SNP
17	12842754	rs2079559	G	A	100	PASS	AC=3677;AF=0.734225;AN=5008;NS=2504;DP=18644;EAS_AF=0.7232;AMR_AF=0.8184;AFR_AF=0.767;EUR_AF=0.6998;SAS_AF=0.6769;AA=g|||;VT=SNP
17	12842821	rs2079558	T	C	100	PASS	AC=3822;AF=0.763179;AN=5008;NS=2504;DP=15952;EAS_AF=0.7232;AMR_AF=0.8314;AFR_AF=0.8011;EUR_AF=0.6998;SAS_AF=0.7699;AA=t|||;VT=SNP
17	12842907	rs141005139	A	C	100	PASS	AC=109;AF=0.0217652;AN=5008;NS=2504;DP=14427;EAS_AF=0.0635;AMR_AF=0;AFR_AF=0;EUR_AF=0;SAS_AF=0.046;AA=A|||;VT=SNP
17	12843178	rs2322709	A	C	100	PASS	AC=3778;AF=0.754393;AN=5008;NS=2504;DP=22327;EAS_AF=0.7232;AMR_AF=0.8314;AFR_AF=0.7685;EUR_AF=0.6988;SAS_AF=0.7699;AA=A|||;VT=SNP
17	12843466	rs4545859	A	G	100	PASS	AC=725;AF=0.144768;AN=5008;NS=2504;DP=21471;EAS_AF=0.003;AMR_AF=0.2161;AFR_AF=0.0635;EUR_AF=0.328;SAS_AF=0.1616;AA=A|||;VT=SNP
17	12844126	rs2072256	A	G	100	PASS	AC=3842;AF=0.767173;AN=5008;NS=2504;DP=22391;EAS_AF=0.7242;AMR_AF=0.804;AFR_AF=0.8427;EUR_AF=0.6819;SAS_AF=0.771;AA=G|||;VT=SNP
17	12844296	rs75445034	G	A	100	PASS	AC=218;AF=0.0435304;AN=5008;NS=2504;DP=21093;EAS_AF=0.0258;AMR_AF=0.0793;AFR_AF=0.0045;EUR_AF=0.0706;SAS_AF=0.0613;AA=A|||;VT=SNP
17	12845494	rs12940746	C	T	100	PASS	AC=1514;AF=0.302316;AN=5008;NS=2504;DP=15433;EAS_AF=0.5556;AMR_AF=0.3473;AFR_AF=0.1551;EUR_AF=0.2455;SAS_AF=0.2669;AA=C|||;VT=SNP
17	12845755	rs6502220	C	G	100	PASS	AC=3794;AF=0.757588;AN=5008;NS=2504;DP=15128;EAS_AF=0.7232;AMR_AF=0.7939;AFR_AF=0.8116;EUR_AF=0.6829;SAS_AF=0.771;AA=G|||;VT=SNP
17	12845854	rs6502221	G	A	100	PASS	AC=3831;AF=0.764976;AN=5008;NS=2504;DP=17741;EAS_AF=0.7222;AMR_AF=0.7896;AFR_AF=0.8427;EUR_AF=0.6829;SAS_AF=0.771;AA=A|||;VT=SNP
17	12845959	rs76136139	G	A	100	PASS	AC=237;AF=0.0473243;AN=5008;NS=2504;DP=17030;EAS_AF=0.0258;AMR_AF=0.0793;AFR_AF=0.0182;EUR_AF=0.0706;SAS_AF=0.0624;AA=G|||;VT=SNP
17	12845987	rs12942448	G	A	100	PASS	AC=1511;AF=0.301717;AN=5008;NS=2504;DP=16953;EAS_AF=0.5556;AMR_AF=0.3444;AFR_AF=0.1543;EUR_AF=0.2445;SAS_AF=0.2679;AA=G|||;VT=SNP
17	12846295	rs2190699	G	A	100	PASS	AC=3578;AF=0.714457;AN=5008;NS=2504;DP=18593;EAS_AF=0.7232;AMR_AF=0.7839;AFR_AF=0.7421;EUR_AF=0.675;SAS_AF=0.6595;AA=A|||;VT=SNP
17	12846486	rs142642809	G	C	100	PASS	AC=109;AF=0.0217652;AN=5008;NS=2504;DP=19384;EAS_AF=0.0635;AMR_AF=0;AFR_AF=0;EUR_AF=0;SAS_AF=0.046;AA=G|||;VT=SNP
17	12846608	rs767573	T	G	100	PASS	AC=3833;AF=0.765375;AN=5008;NS=2504;DP=20632;EAS_AF=0.7232;AMR_AF=0.7867;AFR_AF=0.8502;EUR_AF=0.675;SAS_AF=0.772;AA=G|||;VT=SNP
17	12846708	rs767574	G	A	100	PASS	AC=3605;AF=0.719848;AN=5008;NS=2504;DP=21064;EAS_AF=0.7232;AMR_AF=0.7839;AFR_AF=0.7496;EUR_AF=0.674;SAS_AF=0.6779;AA=A|||;VT=SNP
17	12847194	rs12603473	C	T	100	PASS	AC=48;AF=0.00958466;AN=5008;NS=2504;DP=17954;EAS_AF=0.0476;AMR_AF=0;AFR_AF=0;EUR_AF=0;SAS_AF=0;AA=C|||;VT=SNP
17	12847618	rs77150917	G	A	100	PASS	AC=224;AF=0.0447284;AN=5008;NS=2504;DP=16997;EAS_AF=0.0268;AMR_AF=0.0807;AFR_AF=0.0053;EUR_AF=0.0736;SAS_AF=0.0613;AA=G|||;VT=SNP
17	12847630	rs2286333	C	T	100	PASS	AC=109;AF=0.0217652;AN=5008;NS=2504;DP=17335;EAS_AF=0.0635;AMR_AF=0;AFR_AF=0;EUR_AF=0;SAS_AF=0.046;AA=C|||;VT=SNP
17	12848327	rs9915944	A	T	100	PASS	AC=1380;AF=0.275559;AN=5008;NS=2504;DP=15714;EAS_AF=0.0784;AMR_AF=0.3256;AFR_AF=0.4198;EUR_AF=0.3042;SAS_AF=0.2188;AA=A|||;VT=SNP
17	12848704	rs74788193	C	T	100	PASS	AC=109;AF=0.0217652;AN=5008;NS=2504;DP=20919;EAS_AF=0.0635;AMR_AF=0;AFR_AF=0;EUR_AF=0;SAS_AF=0.046;AA=C|||;VT=SNP
17	12848722	rs8076914	T	C	100	PASS	AC=717;AF=0.143171;AN=5008;NS=2504;DP=21334;EAS_AF=0.0754;AMR_AF=0.1383;AFR_AF=0.3086;EUR_AF=0.0447;SAS_AF=0.0941;AA=T|||;VT=SNP
17	12849022	rs8080060	G	T	100	PASS	AC=3120;AF=0.623003;AN=5008;NS=2504;DP=21047;EAS_AF=0.6865;AMR_AF=0.6297;AFR_AF=0.705;EUR_AF=0.495;SAS_AF=0.5736;AA=G|||;VT=SNP
17	12849324	rs151039177	C	T	100	PASS	AC=19;AF=0.00379393;AN=5008;NS=2504;DP=15610;EAS_AF=0.0179;AMR_AF=0;AFR_AF=0;EUR_AF=0;SAS_AF=0.001;AA=C|||;VT=SNP
17	12849466	rs66478366	A	T	100	PASS	AC=485;AF=0.096845;AN=5008;NS=2504;DP=17328;EAS_AF=0.005;AMR_AF=0.1455;AFR_AF=0.0446;EUR_AF=0.1998;SAS_AF=0.1217;AA=T|||;VT=SNP
17	12850143	rs2322710	A	C	100	PASS	AC=3546;AF=0.708067;AN=5008;NS=2504;DP=15849;EAS_AF=0.7024;AMR_AF=0.7392;AFR_AF=0.7625;EUR_AF=0.6213;SAS_AF=0.7076;AA=A|||;VT=SNP
17	12850547	rs720049	G	A	100	PASS	AC=802;AF=0.160144;AN=5008;NS=2504;DP=18645;EAS_AF=0.0585;AMR_AF=0.1873;AFR_AF=0.2837;EUR_AF=0.1302;SAS_AF=0.1094;AA=G|||;VT=SNP
17	12850593	rs56655083	C	T	100	PASS	AC=1038;AF=0.207268;AN=5008;NS=2504;DP=18224;EAS_AF=0.3869;AMR_AF=0.2464;AFR_AF=0.1445;EUR_AF=0.161;SAS_AF=0.1268;AA=C|||;VT=SNP
17	12850696	rs720048	G	A	100	PASS	AC=599;AF=0.119609;AN=5008;NS=2504;DP=17651;EAS_AF=0.1687;AMR_AF=0.1326;AFR_AF=0.0537;EUR_AF=0.1044;SAS_AF=0.1646;AA=G|||;VT=SNP
17	12850862	rs80332483	C	A	100	PASS	AC=105;AF=0.0209665;AN=5008;NS=2504;DP=20611;EAS_AF=0.0685;AMR_AF=0;AFR_AF=0;EUR_AF=0;SAS_AF=0.0368;AA=C|||;VT=SNP
17	12851378	rs7207068	T	A	100	PASS	AC=2820;AF=0.563099;AN=5008;NS=2504;DP=21708;EAS_AF=0.3244;AMR_AF=0.5519;AFR_AF=0.7746;EUR_AF=0.497;SAS_AF=0.5992;AA=t|||;VT=SNP
17	12851435	rs7225631	G	A	100	PASS	AC=1276;AF=0.254792;AN=5008;NS=2504;DP=20192;EAS_AF=0.252;AMR_AF=0.2421;AFR_AF=0.1203;EUR_AF=0.2734;SAS_AF=0.4294;AA=G|||;VT=SNP
17	12852069	rs7501977	C	A	100	PASS	AC=3484;AF=0.695687;AN=5008;NS=2504;DP=13413;EAS_AF=0.744;AMR_AF=0.7637;AFR_AF=0.7693;EUR_AF=0.6571;SAS_AF=0.5378;AA=A|||;VT=SNP
17	12852147	rs73978283	C	T	100	PASS	AC=777;AF=0.155152;AN=5008;NS=2504;DP=16359;EAS_AF=0.3958;AMR_AF=0.196;AFR_AF=0.0242;EUR_AF=0.0944;SAS_AF=0.1176;AA=C|||;VT=SNP
17	12852224	rs2270051	C	A	100	PASS	AC=3660;AF=0.730831;AN=5008;NS=2504;DP=17304;EAS_AF=0.751;AMR_AF=0.7767;AFR_AF=0.7693;EUR_AF=0.6521;SAS_AF=0.7065;AA=C|||;VT=SNP
17	12852238	rs34189505	G	A	100	PASS	AC=508;AF=0.101438;AN=5008;NS=2504;DP=17228;EAS_AF=0.1766;AMR_AF=0.1095;AFR_AF=0.0287;EUR_AF=0.0736;SAS_AF=0.1452;AA=G|||;VT=SNP
17	12852392	rs2072255	G	A	100	PASS	AC=659;AF=0.131589;AN=5008;NS=2504;DP=18745;EAS_AF=0.1766;AMR_AF=0.1196;AFR_AF=0.1362;EUR_AF=0.0746;SAS_AF=0.1462;AA=G|||;VT=SNP
17	12852459	rs2072254	A	G	100	PASS	AC=527;AF=0.105232;AN=5008;NS=2504;DP=18166;EAS_AF=0.1845;AMR_AF=0.1138;AFR_AF=0.0325;EUR_AF=0.0765;SAS_AF=0.1452;AA=A|||;VT=SNP;EX_TARGET
17	12852638	rs77711202	G	T	100	PASS	AC=105;AF=0.0209665;AN=5008;NS=2504;DP=18005;EAS_AF=0.0655;AMR_AF=0;AFR_AF=0;EUR_AF=0;SAS_AF=0.0399;AA=G|||;VT=SNP
17	12853335	rs78883567	A	G	100	PASS	AC=320;AF=0.0638978;AN=5008;NS=2504;DP=17815;EAS_AF=0.0446;AMR_AF=0.1138;AFR_AF=0.0129;EUR_AF=0.1133;SAS_AF=0.0665;AA=A|||;VT=SNP
17	12853382	rs2270050	G	C	100	PASS	AC=2581;AF=0.515375;AN=5008;NS=2504;DP=18986;EAS_AF=0.629;AMR_AF=0.5663;AFR_AF=0.5794;EUR_AF=0.4334;SAS_AF=0.3599;AA=C|||;VT=SNP
17	12853623	rs77135401	G	A	100	PASS	AC=107;AF=0.0213658;AN=5008;NS=2504;DP=17376;EAS_AF=0.0655;AMR_AF=0;AFR_AF=0.0008;EUR_AF=0;SAS_AF=0.0409;AA=G|||;VT=SNP
17	12853633	rs73978284	A	G	100	PASS	AC=1023;AF=0.204273;AN=5008;NS=2504;DP=17647;EAS_AF=0.4008;AMR_AF=0.2622;AFR_AF=0.0976;EUR_AF=0.1829;SAS_AF=0.1268;AA=A|||;VT=SNP
17	12853956	rs79798942	G	A	100	PASS	AC=154;AF=0.0307508;AN=5008;NS=2504;DP=20836;EAS_AF=0.0655;AMR_AF=0;AFR_AF=0;EUR_AF=0;SAS_AF=0.09;AA=G|||;VT=SNP
17	12854399	rs16946885	A	G	100	PASS	AC=1151;AF=0.229832;AN=5008;NS=2504;DP=21777;EAS_AF=0.3958;AMR_AF=0.2709;AFR_AF=0.1914;EUR_AF=0.1859;SAS_AF=0.1268;AA=A|||;VT=SNP
17	12854516	rs1024580	A	G	100	PASS	AC=1454;AF=0.290335;AN=5008;NS=2504;DP=20788;EAS_AF=0.2312;AMR_AF=0.2968;AFR_AF=0.4047;EUR_AF=0.2495;SAS_AF=0.2342;AA=A|||;VT=SNP
17	12854755	rs12449811	G	T	100	PASS	AC=1011;AF=0.201877;AN=5008;NS=2504;DP=20365;EAS_AF=0.3958;AMR_AF=0.2594;AFR_AF=0.0976;EUR_AF=0.1779;SAS_AF=0.1268;AA=G|||;VT=SNP
17	12855141	rs71364193	G	A	100	PASS	AC=519;AF=0.103634;AN=5008;NS=2504;DP=20020;EAS_AF=0.1855;AMR_AF=0.1095;AFR_AF=0.0295;EUR_AF=0.0755;SAS_AF=0.1442;AA=g|||;VT=SNP
17	12855215	rs77608431	T	G	100	PASS	AC=265;AF=0.0529153;AN=5008;NS=2504;DP=19770;EAS_AF=0.0655;AMR_AF=0.0086;AFR_AF=0.0779;EUR_AF=0.002;SAS_AF=0.09;AA=T|||;VT=SNP
17	12855719	rs2072253	G	A	100	PASS	AC=2685;AF=0.536142;AN=5008;NS=2504;DP=21077;EAS_AF=0.6865;AMR_AF=0.5288;AFR_AF=0.5832;EUR_AF=0.4215;SAS_AF=0.4407;AA=A|||;VT=SNP
17	12856005	rs2072252	A	G	100	PASS	AC=1079;AF=0.215455;AN=5008;NS=2504;DP=16646;EAS_AF=0.3879;AMR_AF=0.2723;AFR_AF=0.1498;EUR_AF=0.1889;SAS_AF=0.1135;AA=A|||;VT=SNP
17	12857300	rs12451610	A	G	100	PASS	AC=2977;AF=0.594449;AN=5008;NS=2504;DP=18227;EAS_AF=0.6815;AMR_AF=0.6816;AFR_AF=0.7231;EUR_AF=0.4742;SAS_AF=0.3926;AA=G|||;VT=SNP
17	12857344	rs12451612	A	G	100	PASS	AC=724;AF=0.144569;AN=5008;NS=2504;DP=15136;EAS_AF=0.0565;AMR_AF=0.2219;AFR_AF=0.2065;EUR_AF=0.165;SAS_AF=0.0757;AA=A|||;VT=SNP
17	12857350	rs9889646	A	G	100	PASS	AC=1262;AF=0.251997;AN=5008;NS=2504;DP=14750;EAS_AF=0.126;AMR_AF=0.268;AFR_AF=0.4092;EUR_AF=0.1988;SAS_AF=0.2127;AA=G|||;VT=SNP
17	12857574	rs12451713	G	A	100	PASS	AC=1645;AF=0.328474;AN=5008;NS=2504;DP=20201;EAS_AF=0.5526;AMR_AF=0.4135;AFR_AF=0.2958;EUR_AF=0.2525;SAS_AF=0.1595;AA=G|||;VT=SNP
17	12857896	rs11078096	C	T	100	PASS	AC=1364;AF=0.272364;AN=5008;NS=2504;DP=17307;EAS_AF=0.5625;AMR_AF=0.3156;AFR_AF=0.2262;EUR_AF=0.1292;SAS_AF=0.1524;AA=C|||;VT=SNP
17	12857916	rs9891226	C	G	100	PASS	AC=1276;AF=0.254792;AN=5008;NS=2504;DP=17426;EAS_AF=0.124;AMR_AF=0.2594;AFR_AF=0.4259;EUR_AF=0.1988;SAS_AF=0.2127;AA=C|||;VT=SNP
17	12858230	rs11078097	G	T	100	PASS	AC=2024;AF=0.404153;AN=5008;NS=2504;DP=17860;EAS_AF=0.625;AMR_AF=0.389;AFR_AF=0.3767;EUR_AF=0.2455;SAS_AF=0.3875;AA=T|||;VT=SNP
17	12858316	rs12452338	C	T	100	PASS	AC=114;AF=0.0227636;AN=5008;NS=2504;DP=17064;EAS_AF=0.0268;AMR_AF=0.0994;AFR_AF=0.0113;EUR_AF=0.001;SAS_AF=0.002;AA=C|||;VT=SNP
17	12858458	rs62058118	G	A	100	PASS	AC=98;AF=0.0195687;AN=5008;NS=2504;DP=18123;EAS_AF=0.002;AMR_AF=0.0461;AFR_AF=0.003;EUR_AF=0.0527;SAS_AF=0.0072;AA=G|||;VT=SNP
17	12858586	rs76296534	A	G	100	PASS	AC=317;AF=0.0632987;AN=5008;NS=2504;DP=20146;EAS_AF=0.0456;AMR_AF=0.1167;AFR_AF=0.0076;EUR_AF=0.1123;SAS_AF=0.0685;AA=A|||;VT=SNP
17	12859149	rs2190698	C	T	100	PASS	AC=884;AF=0.176518;AN=5008;NS=2504;DP=18241;EAS_AF=0.5119;AMR_AF=0.1888;AFR_AF=0.0469;EUR_AF=0.0805;SAS_AF=0.0961;AA=C|||;VT=SNP
17	12859654	rs2072251	A	G	100	PASS	AC=3521;AF=0.703075;AN=5008;NS=2504;DP=19062;EAS_AF=0.75;AMR_AF=0.683;AFR_AF=0.9418;EUR_AF=0.4583;SAS_AF=0.5982;AA=G|||;VT=SNP
17	12859702	rs2072250	G	A	100	PASS	AC=409;AF=0.0816693;AN=5008;NS=2504;DP=20345;EAS_AF=0.0784;AMR_AF=0.1095;AFR_AF=0.0295;EUR_AF=0.0765;SAS_AF=0.1411;AA=G|||;VT=SNP
17	12860175	rs202059210	C	A	100	PASS	AC=110;AF=0.0219649;AN=5008;NS=2504;DP=16149;EAS_AF=0.0506;AMR_AF=0;AFR_AF=0;EUR_AF=0;SAS_AF=0.0603;AA=C|||;VT=SNP
17	12860467	rs187289278	G	T	100	PASS	AC=29;AF=0.00579073;AN=5008;NS=2504;DP=17708;EAS_AF=0.0288;AMR_AF=0;AFR_AF=0;EUR_AF=0;SAS_AF=0;AA=G|||;VT=SNP
17	12860571	rs77547355	G	A	100	PASS	AC=319;AF=0.0636981;AN=5008;NS=2504;DP=17818;EAS_AF=0.0466;AMR_AF=0.1153;AFR_AF=0.0076;EUR_AF=0.1123;SAS_AF=0.0706;AA=G|||;VT=SNP
17	12861283	rs75827634	C	T	100	PASS	AC=66;AF=0.0131789;AN=5008;NS=2504;DP=19709;EAS_AF=0.0546;AMR_AF=0.0086;AFR_AF=0;EUR_AF=0.001;SAS_AF=0.0041;AA=C|||;VT=SNP
17	12861309	rs67507449	G	A	100	PASS	AC=479;AF=0.095647;AN=5008;NS=2504;DP=19416;EAS_AF=0.0556;AMR_AF=0.1268;AFR_AF=0.1929;EUR_AF=0.0368;SAS_AF=0.044;AA=G|||;VT=SNP
17	12861597	rs11867991	T	G	100	PASS	AC=891;AF=0.177915;AN=5008;NS=2504;DP=17214;EAS_AF=0.0605;AMR_AF=0.1527;AFR_AF=0.4879;EUR_AF=0.0368;SAS_AF=0.0429;AA=T|||;VT=SNP
17	12861599	rs76452780	A	G	100	PASS	AC=194;AF=0.038738;AN=5008;NS=2504;DP=17195;EAS_AF=0.122;AMR_AF=0;AFR_AF=0;EUR_AF=0;SAS_AF=0.0726;AA=A|||;VT=SNP
17	12861836	rs740410	A	G	100	PASS	AC=871;AF=0.173922;AN=5008;NS=2504;DP=17134;EAS_AF=0.0556;AMR_AF=0.1513;AFR_AF=0.4773;EUR_AF=0.0368;SAS_AF=0.0429;AA=A|||;VT=SNP
17	12862029	rs3213689	C	T	100	PASS	AC=326;AF=0.0650958;AN=5008;NS=2504;DP=17008;EAS_AF=0.0466;AMR_AF=0.1153;AFR_AF=0.0136;EUR_AF=0.1113;SAS_AF=0.0706;AA=C|||;VT=SNP;EX_TARGET
17	12862170	rs3213687	C	T	100	PASS	AC=406;AF=0.0810703;AN=5008;NS=2504;DP=15614;EAS_AF=0.0863;AMR_AF=0.1153;AFR_AF=0.0045;EUR_AF=0.0934;SAS_AF=0.1421;AA=C|||;VT=SNP;EX_TARGET
17	12862321	rs3815311	C	T	100	PASS	AC=320;AF=0.0638978;AN=5008;NS=2504;DP=16552;EAS_AF=0.0466;AMR_AF=0.1153;AFR_AF=0.0091;EUR_AF=0.1123;SAS_AF=0.0695;AA=c|||;VT=SNP
17	12862359	rs9904572	G	A	100	PASS	AC=2155;AF=0.430312;AN=5008;NS=2504;DP=17494;EAS_AF=0.7034;AMR_AF=0.4135;AFR_AF=0.2927;EUR_AF=0.3211;SAS_AF=0.4591;AA=g|||;VT=SNP
17	12862687	rs80008711	G	A	100	PASS	AC=319;AF=0.0636981;AN=5008;NS=2504;DP=18711;EAS_AF=0.0466;AMR_AF=0.1153;AFR_AF=0.0076;EUR_AF=0.1123;SAS_AF=0.0706;AA=G|||;VT=SNP
17	12863269	rs12603737	A	C	100	PASS	AC=723;AF=0.144369;AN=5008;NS=2504;DP=18630;EAS_AF=0.494;AMR_AF=0.1484;AFR_AF=0.0575;EUR_AF=0.0239;SAS_AF=0.0225;AA=A|||;VT=SNP
17	12863389	rs10445248	C	T	100	PASS	AC=743;AF=0.148363;AN=5008;NS=2504;DP=16814;EAS_AF=0.0833;AMR_AF=0.1801;AFR_AF=0.1536;EUR_AF=0.169;SAS_AF=0.1646;AA=T|||;VT=SNP
17	12863398	rs9303067	T	C	100	PASS	AC=3458;AF=0.690495;AN=5008;NS=2504;DP=16755;EAS_AF=0.7996;AMR_AF=0.7017;AFR_AF=0.8207;EUR_AF=0.4861;SAS_AF=0.6043;AA=C|||;VT=SNP
17	12863534	rs76168742	A	G	100	PASS	AC=558;AF=0.111422;AN=5008;NS=2504;DP=20510;EAS_AF=0.1706;AMR_AF=0.1167;AFR_AF=0.0227;EUR_AF=0.1113;SAS_AF=0.1667;AA=A|||;VT=SNP
17	12864158	rs10153245	A	G	100	PASS	AC=1238;AF=0.247204;AN=5008;NS=2504;DP=16388;EAS_AF=0.497;AMR_AF=0.2522;AFR_AF=0.1362;EUR_AF=0.1571;SAS_AF=0.229;AA=G|||;VT=SNP
17	12864310	rs12451993	T	C	100	PASS	AC=724;AF=0.144569;AN=5008;NS=2504;DP=19758;EAS_AF=0.495;AMR_AF=0.1484;AFR_AF=0.0582;EUR_AF=0.0239;SAS_AF=0.0215;AA=T|||;VT=SNP
17	12864342	rs10153250	T	C	100	PASS	AC=1238;AF=0.247204;AN=5008;NS=2504;DP=18437;EAS_AF=0.497;AMR_AF=0.2522;AFR_AF=0.1369;EUR_AF=0.1571;SAS_AF=0.228;AA=T|||;VT=SNP
17	12864608	rs11078098	T	C	100	PASS	AC=1224;AF=0.244409;AN=5008;NS=2504;DP=18635;EAS_AF=0.497;AMR_AF=0.2493;AFR_AF=0.1278;EUR_AF=0.1571;SAS_AF=0.228;AA=T|||;VT=SNP
17	12864662	rs9893369	G	A	100	PASS	AC=2547;AF=0.508586;AN=5008;NS=2504;DP=20812;EAS_AF=0.751;AMR_AF=0.562;AFR_AF=0.3094;EUR_AF=0.4404;SAS_AF=0.5603;AA=A|||;VT=SNP
17	12864779	rs11078099	T	C	100	PASS	AC=1225;AF=0.244609;AN=5008;NS=2504;DP=17421;EAS_AF=0.497;AMR_AF=0.2478;AFR_AF=0.1278;EUR_AF=0.159;SAS_AF=0.228;AA=C|||;VT=SNP
17	12864998	rs9303068	T	C	100	PASS	AC=2537;AF=0.506589;AN=5008;NS=2504;DP=16880;EAS_AF=0.75;AMR_AF=0.5634;AFR_AF=0.3101;EUR_AF=0.4404;SAS_AF=0.5491;AA=C|||;VT=SNP
17	12865215	rs72635536	G	A	100	PASS	AC=1210;AF=0.241613;AN=5008;NS=2504;DP=13987;EAS_AF=0.497;AMR_AF=0.2464;AFR_AF=0.1286;EUR_AF=0.1551;SAS_AF=0.2168;AA=A|||;VT=SNP
17	12865263	rs12103542	C	G	100	PASS	AC=1964;AF=0.392173;AN=5008;NS=2504;DP=12866;EAS_AF=0.5813;AMR_AF=0.4193;AFR_AF=0.3011;EUR_AF=0.3141;SAS_AF=0.3814;AA=G|||;VT=SNP
17	12865482	rs75245742	A	C	100	PASS	AC=538;AF=0.107428;AN=5008;NS=2504;DP=14460;EAS_AF=0.1706;AMR_AF=0.1167;AFR_AF=0.0076;EUR_AF=0.1103;SAS_AF=0.1677;AA=A|||;VT=SNP
17	12865682	rs79477072	T	G	100	PASS	AC=325;AF=0.0648962;AN=5008;NS=2504;DP=14320;EAS_AF=0.0466;AMR_AF=0.1167;AFR_AF=0.0076;EUR_AF=0.1113;SAS_AF=0.0767;AA=T|||;VT=SNP
17	12865815	rs72635537	C	T	100	PASS	AC=1081;AF=0.215855;AN=5008;NS=2504;DP=18520;EAS_AF=0.496;AMR_AF=0.1873;AFR_AF=0.1233;EUR_AF=0.0865;SAS_AF=0.2055;AA=T|||;VT=SNP
17	12866914	rs4638626	C	T	100	PASS	AC=596;AF=0.11901;AN=5008;NS=2504;DP=17957;EAS_AF=0.3978;AMR_AF=0.1196;AFR_AF=0.053;EUR_AF=0.0229;SAS_AF=0.0194;AA=C|||;VT=SNP
17	12867212	rs12600342	T	A	100	PASS	AC=724;AF=0.144569;AN=5008;NS=2504;DP=18543;EAS_AF=0.494;AMR_AF=0.1484;AFR_AF=0.059;EUR_AF=0.0239;SAS_AF=0.0215;AA=T|||;VT=SNP
17	12867875	rs11078100	A	T	100	PASS	AC=726;AF=0.144968;AN=5008;NS=2504;DP=18685;EAS_AF=0.496;AMR_AF=0.1484;AFR_AF=0.059;EUR_AF=0.0239;SAS_AF=0.0215;AA=A|||;VT=SNP
17	12868273	rs117225300	A	C	100	PASS	AC=175;AF=0.0349441;AN=5008;NS=2504;DP=19346;EAS_AF=0.124;AMR_AF=0;AFR_AF=0;EUR_AF=0;SAS_AF=0.0511;AA=A|||;VT=SNP
17	12868579	rs11655654	C	T	100	PASS	AC=761;AF=0.151957;AN=5008;NS=2504;DP=19618;EAS_AF=0.0813;AMR_AF=0.1916;AFR_AF=0.1589;EUR_AF=0.174;SAS_AF=0.1646;AA=C|||;VT=SNP
17	12868593	rs12450034	T	C	100	PASS	AC=1175;AF=0.234625;AN=5008;NS=2504;DP=19859;EAS_AF=0.498;AMR_AF=0.2176;AFR_AF=0.1278;EUR_AF=0.1402;SAS_AF=0.2168;AA=C|||;VT=SNP
17	12868843	rs3785717	T	A	100	PASS	AC=725;AF=0.144768;AN=5008;NS=2504;DP=19344;EAS_AF=0.496;AMR_AF=0.147;AFR_AF=0.059;EUR_AF=0.0239;SAS_AF=0.0215;AA=T|||;VT=SNP
17	12869286	rs966110	C	A	100	PASS	AC=2523;AF=0.503794;AN=5008;NS=2504;DP=18215;EAS_AF=0.7163;AMR_AF=0.4798;AFR_AF=0.5711;EUR_AF=0.2922;SAS_AF=0.4284;AA=A|||;VT=SNP
17	12869413	rs11078101	T	C	100	PASS	AC=1187;AF=0.237021;AN=5008;NS=2504;DP=17142;EAS_AF=0.498;AMR_AF=0.2205;AFR_AF=0.1346;EUR_AF=0.1402;SAS_AF=0.2178;AA=C|||;VT=SNP
17	12870101	rs10521206	A	G	100	PASS	AC=730;AF=0.145767;AN=5008;NS=2504;DP=16554;EAS_AF=0.5;AMR_AF=0.1484;AFR_AF=0.0582;EUR_AF=0.0239;SAS_AF=0.0225;AA=A|||;VT=SNP
17	12870264	rs11078104	C	T	100	PASS	AC=941;AF=0.187899;AN=5008;NS=2504;DP=16558;EAS_AF=0.0506;AMR_AF=0.1902;AFR_AF=0.2776;EUR_AF=0.1581;SAS_AF=0.2372;AA=T|||;VT=SNP
17	12870665	rs6502223	C	T	100	PASS	AC=409;AF=0.0816693;AN=5008;NS=2504;DP=15789;EAS_AF=0.0486;AMR_AF=0.1153;AFR_AF=0.1558;EUR_AF=0.0348;SAS_AF=0.0399;AA=C|||;VT=SNP
17	12870929	rs4791521	G	A	100	PASS	AC=868;AF=0.173323;AN=5008;NS=2504;DP=20112;EAS_AF=0.0952;AMR_AF=0.2363;AFR_AF=0.2262;EUR_AF=0.1531;SAS_AF=0.1585;AA=G|||;VT=SNP
17	12871081	rs72815126	T	C	100	PASS	AC=409;AF=0.0816693;AN=5008;NS=2504;DP=19333;EAS_AF=0.0486;AMR_AF=0.1153;AFR_AF=0.1558;EUR_AF=0.0348;SAS_AF=0.0399;AA=T|||;VT=SNP
17	12871430	rs17551264	A	G	100	PASS	AC=323;AF=0.0644968;AN=5008;NS=2504;DP=20047;EAS_AF=0.0466;AMR_AF=0.1138;AFR_AF=0.0076;EUR_AF=0.1113;SAS_AF=0.0767;AA=A|||;VT=SNP
17	12871497	rs1859968	A	G	100	PASS	AC=866;AF=0.172923;AN=5008;NS=2504;DP=17883;EAS_AF=0.0952;AMR_AF=0.2334;AFR_AF=0.2262;EUR_AF=0.1531;SAS_AF=0.1585;AA=A|||;VT=SNP
17	12871524	rs1859967	T	C	100	PASS	AC=732;AF=0.146166;AN=5008;NS=2504;DP=18484;EAS_AF=0.5;AMR_AF=0.1513;AFR_AF=0.0582;EUR_AF=0.0239;SAS_AF=0.0225;AA=T|||;VT=SNP
17	12871943	rs72815127	A	G	100	PASS	AC=843;AF=0.168331;AN=5008;NS=2504;DP=15488;EAS_AF=0.0952;AMR_AF=0.232;AFR_AF=0.2095;EUR_AF=0.1531;SAS_AF=0.1585;AA=a|||;VT=SNP
17	12872222	rs4792306	G	C	100	PASS	AC=1769;AF=0.353235;AN=5008;NS=2504;DP=13148;EAS_AF=0.1577;AMR_AF=0.4553;AFR_AF=0.3253;EUR_AF=0.3787;SAS_AF=0.4939;AA=G|||;VT=SNP
17	12872236	rs4792307	A	G	100	PASS	AC=2652;AF=0.529553;AN=5008;NS=2504;DP=13561;EAS_AF=0.2817;AMR_AF=0.5317;AFR_AF=0.7579;EUR_AF=0.4414;SAS_AF=0.5654;AA=G|||;VT=SNP
17	12872641	rs1981622	C	T	100	PASS	AC=403;AF=0.0804712;AN=5008;NS=2504;DP=20047;EAS_AF=0.0595;AMR_AF=0.1455;AFR_AF=0.0113;EUR_AF=0.1064;SAS_AF=0.1227;AA=c|||;VT=SNP
17	12872802	rs12950148	A	G	100	PASS	AC=746;AF=0.148962;AN=5008;NS=2504;DP=20089;EAS_AF=0.0605;AMR_AF=0.2046;AFR_AF=0.174;EUR_AF=0.17;SAS_AF=0.1452;AA=A|||;VT=SNP
17	12872972	rs2041116	C	T	100	PASS	AC=816;AF=0.162939;AN=5008;NS=2504;DP=20985;EAS_AF=0.5774;AMR_AF=0.1527;AFR_AF=0.0613;EUR_AF=0.0239;SAS_AF=0.0235;AA=C|||;VT=SNP
17	12873387	rs8078472	A	G	100	PASS	AC=447;AF=0.0892572;AN=5008;NS=2504;DP=18657;EAS_AF=0.0615;AMR_AF=0.1527;AFR_AF=0.0378;EUR_AF=0.1074;SAS_AF=0.1237;AA=A|||;VT=SNP
17	12873484	rs2058090	G	T	100	PASS	AC=325;AF=0.0648962;AN=5008;NS=2504;DP=17695;EAS_AF=0.0486;AMR_AF=0.1138;AFR_AF=0.0076;EUR_AF=0.1113;SAS_AF=0.0767;AA=G|||;VT=SNP
17	12873504	rs2058089	T	C	100	PASS	AC=3451;AF=0.689097;AN=5008;NS=2504;DP=17093;EAS_AF=0.8601;AMR_AF=0.6844;AFR_AF=0.8177;EUR_AF=0.4652;SAS_AF=0.5726;AA=C|||;VT=SNP
17	12874227	rs3785716	A	G	100	PASS	AC=2638;AF=0.526757;AN=5008;NS=2504;DP=21124;EAS_AF=0.2837;AMR_AF=0.5317;AFR_AF=0.7579;EUR_AF=0.4414;SAS_AF=0.5491;AA=A|||;VT=SNP
17	12874547	rs7208362	C	A	100	PASS	AC=2595;AF=0.518171;AN=5008;NS=2504;DP=21010;EAS_AF=0.2837;AMR_AF=0.5317;AFR_AF=0.7549;EUR_AF=0.4414;SAS_AF=0.5092;AA=C|||;VT=SNP
17	12875074	rs138674333	C	T	100	PASS	AC=20;AF=0.00399361;AN=5008;NS=2504;DP=20217;EAS_AF=0.0198;AMR_AF=0;AFR_AF=0;EUR_AF=0;SAS_AF=0;AA=C|||;VT=SNP
17	12875120	rs72815132	G	A	100	PASS	AC=406;AF=0.0810703;AN=5008;NS=2504;DP=19936;EAS_AF=0.0466;AMR_AF=0.1153;AFR_AF=0.1551;EUR_AF=0.0348;SAS_AF=0.0399;AA=G|||;VT=SNP
17	12875598	rs117182062	G	A	100	PASS	AC=34;AF=0.00678914;AN=5008;NS=2504;DP=21323;EAS_AF=0.0268;AMR_AF=0;AFR_AF=0;EUR_AF=0;SAS_AF=0.0072;AA=G|||;VT=SNP
17	12875672	rs9911546	T	A	100	PASS	AC=2237;AF=0.446685;AN=5008;NS=2504;DP=17159;EAS_AF=0.245;AMR_AF=0.4135;AFR_AF=0.5998;EUR_AF=0.4095;SAS_AF=0.5092;AA=T|||;VT=SNP
17	12875689	rs9910312	G	A	100	PASS	AC=2237;AF=0.446685;AN=5008;NS=2504;DP=16459;EAS_AF=0.245;AMR_AF=0.4135;AFR_AF=0.5998;EUR_AF=0.4095;SAS_AF=0.5092;AA=G|||;VT=SNP
17	12875786	rs9911789	T	A	100	PASS	AC=1742;AF=0.347843;AN=5008;NS=2504;DP=14521;EAS_AF=0.244;AMR_AF=0.3314;AFR_AF=0.5038;EUR_AF=0.2913;SAS_AF=0.3139;AA=A|||;VT=SNP
17	12875908	rs73292401	T	A	100	PASS	AC=1239;AF=0.247404;AN=5008;NS=2504;DP=14740;EAS_AF=0.0615;AMR_AF=0.2305;AFR_AF=0.4947;EUR_AF=0.1779;SAS_AF=0.1881;AA=t|||;VT=SNP
17	12875945	rs9910403	A	G	100	PASS	AC=1426;AF=0.284744;AN=5008;NS=2504;DP=14242;EAS_AF=0.1944;AMR_AF=0.2305;AFR_AF=0.4962;EUR_AF=0.1809;SAS_AF=0.2372;AA=A|||;VT=SNP
17	12875963	rs145669577	C	T	100	PASS	AC=327;AF=0.0652955;AN=5008;NS=2504;DP=13552;EAS_AF=0.0496;AMR_AF=0.1138;AFR_AF=0.0076;EUR_AF=0.1113;SAS_AF=0.0777;AA=C|||;VT=SNP
17	12876266	rs75780741	T	C	100	PASS	AC=326;AF=0.0650958;AN=5008;NS=2504;DP=13861;EAS_AF=0.0496;AMR_AF=0.1138;AFR_AF=0.0076;EUR_AF=0.1113;SAS_AF=0.0767;AA=C|||;VT=SNP
17	12876268	rs28840121	G	A	100	PASS	AC=412;AF=0.0822684;AN=5008;NS=2504;DP=13842;EAS_AF=0.0466;AMR_AF=0.1153;AFR_AF=0.1596;EUR_AF=0.0348;SAS_AF=0.0399;AA=G|||;VT=SNP
17	12876431	rs878065	A	G	100	PASS	AC=740;AF=0.147764;AN=5008;NS=2504;DP=16444;EAS_AF=0.0962;AMR_AF=0.2291;AFR_AF=0.1687;EUR_AF=0.1461;SAS_AF=0.1166;AA=G|||;VT=SNP
17	12876781	rs74730836	A	T	100	PASS	AC=326;AF=0.0650958;AN=5008;NS=2504;DP=16641;EAS_AF=0.0496;AMR_AF=0.1138;AFR_AF=0.0076;EUR_AF=0.1113;SAS_AF=0.0767;AA=A|||;VT=SNP
17	12876867	rs75772201	C	A	100	PASS	AC=326;AF=0.0650958;AN=5008;NS=2504;DP=17484;EAS_AF=0.0496;AMR_AF=0.1138;AFR_AF=0.0076;EUR_AF=0.1113;SAS_AF=0.0767;AA=A|||;VT=SNP
17	12877530	rs1109767	C	T	100	PASS	AC=246;AF=0.0491214;AN=5008;NS=2504;DP=9368;EAS_AF=0.0238;AMR_AF=0.0288;AFR_AF=0.0991;EUR_AF=0.0328;SAS_AF=0.0389;AA=C|||;VT=SNP;EX_TARGET
17	12877674	rs1109766	G	C	100	PASS	AC=183;AF=0.0365415;AN=5008;NS=2504;DP=12148;EAS_AF=0.129;AMR_AF=0;AFR_AF=0;EUR_AF=0.003;SAS_AF=0.0511;AA=G|||;VT=SNP
17	12878253	rs117451061	G	A	100	PASS	AC=333;AF=0.0664936;AN=5008;NS=2504;DP=14660;EAS_AF=0.0526;AMR_AF=0.1124;AFR_AF=0.0076;EUR_AF=0.1153;SAS_AF=0.0777;AA=G|||;VT=SNP
17	12878602	rs77429247	C	T	100	PASS	AC=186;AF=0.0371406;AN=5008;NS=2504;DP=14191;EAS_AF=0.13;AMR_AF=0;AFR_AF=0;EUR_AF=0.004;SAS_AF=0.0521;AA=C|||;VT=SNP
17	12878603	rs11652529	C	T	100	PASS	AC=464;AF=0.0926518;AN=5008;NS=2504;DP=14170;EAS_AF=0.0665;AMR_AF=0.1585;AFR_AF=0.0408;EUR_AF=0.1133;SAS_AF=0.1217;AA=C|||;VT=SNP
17	12878837	rs12601449	C	T	100	PASS	AC=1304;AF=0.260383;AN=5008;NS=2504;DP=14271;EAS_AF=0.5665;AMR_AF=0.1772;AFR_AF=0.3956;EUR_AF=0.0239;SAS_AF=0.0644;AA=-|||;VT=SNP
17	12879308	rs8072799	A	T	100	PASS	AC=1381;AF=0.275759;AN=5008;NS=2504;DP=15669;EAS_AF=0.129;AMR_AF=0.3156;AFR_AF=0.1014;EUR_AF=0.5149;SAS_AF=0.3885;AA=A|||;VT=SNP
17	12879916	rs3785714	C	T	100	PASS	AC=1791;AF=0.357628;AN=5008;NS=2504;DP=10889;EAS_AF=0.248;AMR_AF=0.3487;AFR_AF=0.4349;EUR_AF=0.3032;SAS_AF=0.4284;AA=C|||;VT=SNP
17	12879993	rs3785713	T	A	100	PASS	AC=3582;AF=0.715256;AN=5008;NS=2504;DP=16123;EAS_AF=0.4435;AMR_AF=0.7579;AFR_AF=0.7481;EUR_AF=0.8211;SAS_AF=0.8119;AA=A|||;VT=SNP
17	12880209	rs3785712	A	G	100	PASS	AC=2399;AF=0.479034;AN=5008;NS=2504;DP=15997;EAS_AF=0.3869;AMR_AF=0.5692;AFR_AF=0.3169;EUR_AF=0.6372;SAS_AF=0.5665;AA=A|||;VT=SNP
17	12880440	rs3785711	C	T	100	PASS	AC=22;AF=0.00439297;AN=5008;NS=2504;DP=17710;EAS_AF=0.0208;AMR_AF=0;AFR_AF=0.0008;EUR_AF=0;SAS_AF=0;AA=A|||;VT=SNP
17	12880579	rs9909025	T	C	100	PASS	AC=828;AF=0.165335;AN=5008;NS=2504;DP=19960;EAS_AF=0.0575;AMR_AF=0.147;AFR_AF=0.2398;EUR_AF=0.1233;SAS_AF=0.2321;AA=T|||;VT=SNP
17	12880698	rs77237087	C	G	100	PASS	AC=57;AF=0.0113818;AN=5008;NS=2504;DP=17270;EAS_AF=0.0546;AMR_AF=0;AFR_AF=0;EUR_AF=0;SAS_AF=0.002;AA=C|||;VT=SNP
17	12880767	rs11078112	A	G	100	PASS	AC=3446;AF=0.688099;AN=5008;NS=2504;DP=16747;EAS_AF=0.8175;AMR_AF=0.7651;AFR_AF=0.59;EUR_AF=0.7445;SAS_AF=0.5746;AA=A|||;VT=SNP
17	12880805	rs12944203	T	C	100	PASS	AC=487;AF=0.0972444;AN=5008;NS=2504;DP=17274;EAS_AF=0.0903;AMR_AF=0.1499;AFR_AF=0.0401;EUR_AF=0.1163;SAS_AF=0.1247;AA=T|||;VT=SNP
17	12880818	rs35572516	C	T	100	PASS	AC=1326;AF=0.264776;AN=5008;NS=2504;DP=17619;EAS_AF=0.1508;AMR_AF=0.3285;AFR_AF=0.0613;EUR_AF=0.5089;SAS_AF=0.3609;AA=C|||;VT=SNP
17	12880832	rs12453231	G	A	100	PASS	AC=63;AF=0.0125799;AN=5008;NS=2504;DP=17985;EAS_AF=0.0099;AMR_AF=0.0749;AFR_AF=0;EUR_AF=0;SAS_AF=0.001;AA=G|||;VT=SNP
17	12880949	rs12453248	G	C	100	PASS	AC=2516;AF=0.502396;AN=5008;NS=2504;DP=18640;EAS_AF=0.376;AMR_AF=0.5576;AFR_AF=0.4728;EUR_AF=0.5944;SAS_AF=0.5389;AA=g|||;VT=SNP
17	12881141	rs144090790	G	A	100	PASS	AC=377;AF=0.0752796;AN=5008;NS=2504;DP=15528;EAS_AF=0.0556;AMR_AF=0.1196;AFR_AF=0.0121;EUR_AF=0.1233;SAS_AF=0.1002;AA=G|||;VT=SNP
17	12881183	rs35720696	C	T	100	PASS	AC=1619;AF=0.323283;AN=5008;NS=2504;DP=15136;EAS_AF=0.1597;AMR_AF=0.3905;AFR_AF=0.3094;EUR_AF=0.4702;SAS_AF=0.3119;AA=C|||;VT=SNP
17	12881382	rs12950645	C	G	100	PASS	AC=1946;AF=0.388578;AN=5008;NS=2504;DP=12786;EAS_AF=0.2827;AMR_AF=0.4006;AFR_AF=0.4198;EUR_AF=0.4543;SAS_AF=0.3793;AA=G|||;VT=SNP
17	12882087	rs11650537	C	T	100	PASS	AC=1559;AF=0.311302;AN=5008;NS=2504;DP=14773;EAS_AF=0.1597;AMR_AF=0.389;AFR_AF=0.3064;EUR_AF=0.4483;SAS_AF=0.2781;AA=C|||;VT=SNP
17	12882153	rs12600659	A	G	100	PASS	AC=1803;AF=0.360024;AN=5008;NS=2504;DP=14284;EAS_AF=0.2788;AMR_AF=0.3271;AFR_AF=0.3623;EUR_AF=0.3121;SAS_AF=0.5133;AA=G|||;VT=SNP
17	12882167	rs12600660	A	G	100	PASS	AC=1801;AF=0.359625;AN=5008;NS=2504;DP=14644;EAS_AF=0.2788;AMR_AF=0.3271;AFR_AF=0.3623;EUR_AF=0.3121;SAS_AF=0.5112;AA=G|||;VT=SNP
17	12882190	rs11078113	T	G	100	PASS	AC=3400;AF=0.678914;AN=5008;NS=2504;DP=14506;EAS_AF=0.4365;AMR_AF=0.7161;AFR_AF=0.6687;EUR_AF=0.7604;SAS_AF=0.8323;AA=G|||;VT=SNP
17	12882295	rs35835556	A	G	100	PASS	AC=1607;AF=0.320887;AN=5008;NS=2504;DP=13914;EAS_AF=0.1597;AMR_AF=0.3991;AFR_AF=0.3064;EUR_AF=0.4473;SAS_AF=0.3211;AA=G|||;VT=SNP
17	12882551	rs9895225	A	G	100	PASS	AC=1837;AF=0.366813;AN=5008;NS=2504;DP=14675;EAS_AF=0.2748;AMR_AF=0.3271;AFR_AF=0.3926;EUR_AF=0.3131;SAS_AF=0.5102;AA=A|||;VT=SNP
17	12882789	rs2240570	A	G	100	PASS	AC=3069;AF=0.612819;AN=5008;NS=2504;DP=16107;EAS_AF=0.4355;AMR_AF=0.7118;AFR_AF=0.5537;EUR_AF=0.7644;SAS_AF=0.6493;AA=A|||;VT=SNP
17	12882816	rs2240569	T	C	100	PASS	AC=3068;AF=0.61262;AN=5008;NS=2504;DP=16263;EAS_AF=0.4345;AMR_AF=0.7075;AFR_AF=0.5575;EUR_AF=0.7624;SAS_AF=0.6493;AA=C|||;VT=SNP
17	12883013	rs2240568	C	T	100	PASS	AC=1007;AF=0.201078;AN=5008;NS=2504;DP=20959;EAS_AF=0.5635;AMR_AF=0.1902;AFR_AF=0.093;EUR_AF=0.1054;SAS_AF=0.0798;AA=C|||;VT=SNP
17	12883246	rs73978294	A	C	100	PASS	AC=246;AF=0.0491214;AN=5008;NS=2504;DP=17532;EAS_AF=0.0079;AMR_AF=0.0375;AFR_AF=0.0862;EUR_AF=0.0457;SAS_AF=0.0532;AA=A|||;VT=SNP
17	12883262	rs74868051	G	A	100	PASS	AC=439;AF=0.0876597;AN=5008;NS=2504;DP=17845;EAS_AF=0.0556;AMR_AF=0.1239;AFR_AF=0.0121;EUR_AF=0.1491;SAS_AF=0.1339;AA=G|||;VT=SNP
17	12883468	rs144123430	G	C	100	PASS	AC=19;AF=0.00379393;AN=5008;NS=2504;DP=13487;EAS_AF=0.0188;AMR_AF=0;AFR_AF=0;EUR_AF=0;SAS_AF=0;AA=G|||;VT=SNP;EX_TARGET
17	12884245	rs74382908	G	A	100	PASS	AC=438;AF=0.0874601;AN=5008;NS=2504;DP=19753;EAS_AF=0.0546;AMR_AF=0.1239;AFR_AF=0.0129;EUR_AF=0.1491;SAS_AF=0.1329;AA=G|||;VT=SNP
17	12884384	rs740411	C	T	100	PASS	AC=194;AF=0.038738;AN=5008;NS=2504;DP=19621;EAS_AF=0.125;AMR_AF=0;AFR_AF=0.0008;EUR_AF=0.003;SAS_AF=0.0654;AA=C|||;VT=SNP
17	12884646	rs7216072	T	C	100	PASS	AC=693;AF=0.138379;AN=5008;NS=2504;DP=18746;EAS_AF=0.0635;AMR_AF=0.1628;AFR_AF=0.1006;EUR_AF=0.1988;SAS_AF=0.1871;AA=T|||;VT=SNP
17	12885048	rs4577129	C	A	100	PASS	AC=199;AF=0.0397364;AN=5008;NS=2504;DP=12930;EAS_AF=0.13;AMR_AF=0;AFR_AF=0;EUR_AF=0.004;SAS_AF=0.0654;AA=C|||;VT=SNP
17	12885144	rs34057603	G	A	100	PASS	AC=2751;AF=0.549321;AN=5008;NS=2504;DP=11723;EAS_AF=0.7312;AMR_AF=0.5865;AFR_AF=0.4758;EUR_AF=0.5547;SAS_AF=0.4294;AA=G|||;VT=SNP
17	12885233	rs139258003	C	T	100	PASS	AC=201;AF=0.0401358;AN=5008;NS=2504;DP=16478;EAS_AF=0.13;AMR_AF=0;AFR_AF=0;EUR_AF=0.004;SAS_AF=0.0675;AA=C|||;VT=SNP
17	12885270	rs9890456	C	T	100	PASS	AC=3091;AF=0.617212;AN=5008;NS=2504;DP=16548;EAS_AF=0.8621;AMR_AF=0.5893;AFR_AF=0.5772;EUR_AF=0.5596;SAS_AF=0.498;AA=T|||;VT=SNP
17	12885399	rs9892534	T	C	100	PASS	AC=3090;AF=0.617013;AN=5008;NS=2504;DP=16789;EAS_AF=0.8611;AMR_AF=0.5908;AFR_AF=0.5764;EUR_AF=0.5596;SAS_AF=0.498;AA=T|||;VT=SNP
17	12885832	rs60994464	T	C	100	PASS	AC=201;AF=0.0401358;AN=5008;NS=2504;DP=17262;EAS_AF=0.13;AMR_AF=0;AFR_AF=0;EUR_AF=0.004;SAS_AF=0.0675;AA=T|||;VT=SNP
17	12886075	rs11655929	C	T	100	PASS	AC=1214;AF=0.242412;AN=5008;NS=2504;DP=19041;EAS_AF=0.0992;AMR_AF=0.2781;AFR_AF=0.1997;EUR_AF=0.4115;SAS_AF=0.2485;AA=C|||;VT=SNP
17	12886857	rs3826373	T	C	100	PASS	AC=2664;AF=0.531949;AN=5008;NS=2504;DP=14659;EAS_AF=0.7351;AMR_AF=0.5821;AFR_AF=0.3949;EUR_AF=0.5517;SAS_AF=0.4519;AA=T|||;VT=SNP
17	12887379	rs8069856	T	C	100	PASS	AC=3986;AF=0.795927;AN=5008;NS=2504;DP=13266;EAS_AF=0.9653;AMR_AF=0.8156;AFR_AF=0.6377;EUR_AF=0.8002;SAS_AF=0.817;AA=C|||;VT=SNP
17	12887552	rs78556525	T	A	100	PASS	AC=228;AF=0.0455272;AN=5008;NS=2504;DP=12964;EAS_AF=0.1548;AMR_AF=0.0014;AFR_AF=0;EUR_AF=0.004;SAS_AF=0.0685;AA=T|||;VT=SNP
17	12890651	rs57940266	T	G	100	PASS	AC=496;AF=0.0990415;AN=5008;NS=2504;DP=15572;EAS_AF=0.1548;AMR_AF=0.0793;AFR_AF=0.0053;EUR_AF=0.1223;SAS_AF=0.1585;AA=T|||;VT=SNP
17	12890715	rs57389307	C	T	100	PASS	AC=581;AF=0.116014;AN=5008;NS=2504;DP=16306;EAS_AF=0.1548;AMR_AF=0.0807;AFR_AF=0.0673;EUR_AF=0.1223;SAS_AF=0.1605;AA=T|||;VT=SNP
17	12891272	rs3744345	G	A	100	PASS	AC=1251;AF=0.2498;AN=5008;NS=2504;DP=19684;EAS_AF=0.1885;AMR_AF=0.245;AFR_AF=0.2042;EUR_AF=0.3181;SAS_AF=0.3078;AA=G|||;VT=SNP
17	12891284	rs3744344	C	T	100	PASS	AC=1291;AF=0.257788;AN=5008;NS=2504;DP=19242;EAS_AF=0.1885;AMR_AF=0.2464;AFR_AF=0.2141;EUR_AF=0.3181;SAS_AF=0.3344;AA=T|||;VT=SNP
17	12891624	rs59597018	T	C	100	PASS	AC=227;AF=0.0453275;AN=5008;NS=2504;DP=21972;EAS_AF=0.1538;AMR_AF=0.0014;AFR_AF=0;EUR_AF=0.004;SAS_AF=0.0685;AA=T|||;VT=SNP
17	12892094	rs75706370	G	A	100	PASS	AC=223;AF=0.0445288;AN=5008;NS=2504;DP=15622;EAS_AF=0.1538;AMR_AF=0.0014;AFR_AF=0;EUR_AF=0.004;SAS_AF=0.0644;AA=G|||;VT=SNP
17	12892187	rs112037498	T	C	100	PASS	AC=1326;AF=0.264776;AN=5008;NS=2504;DP=13051;EAS_AF=0.1895;AMR_AF=0.245;AFR_AF=0.2315;EUR_AF=0.3171;SAS_AF=0.3476;AA=C|||;VT=SNP
17	12892666	rs73296512	T	G	100	PASS	AC=426;AF=0.0850639;AN=5008;NS=2504;DP=17939;EAS_AF=0.0288;AMR_AF=0.1225;AFR_AF=0.0227;EUR_AF=0.1491;SAS_AF=0.135;AA=T|||;VT=SNP
17	12892742	rs58620328	T	C	100	PASS	AC=297;AF=0.0593051;AN=5008;NS=2504;DP=18938;EAS_AF=0.1548;AMR_AF=0.0043;AFR_AF=0.031;EUR_AF=0.004;SAS_AF=0.0951;AA=T|||;VT=SNP
17	12892809	rs2072263	A	G	100	PASS	AC=3654;AF=0.729633;AN=5008;NS=2504;DP=19167;EAS_AF=0.5635;AMR_AF=0.8559;AFR_AF=0.5847;EUR_AF=0.9473;SAS_AF=0.7832;AA=A|||;VT=SNP
17	12892846	rs79988355	C	A	100	PASS	AC=20;AF=0.00399361;AN=5008;NS=2504;DP=18469;EAS_AF=0.0198;AMR_AF=0;AFR_AF=0;EUR_AF=0;SAS_AF=0;AA=C|||;VT=SNP
17	12892943	rs2072262	G	C	100	PASS	AC=734;AF=0.146565;AN=5008;NS=2504;DP=18072;EAS_AF=0.1548;AMR_AF=0.0937;AFR_AF=0.171;EUR_AF=0.1252;SAS_AF=0.1646;AA=G|||;VT=SNP
17	12893089	rs2072261	G	A	100	PASS	AC=1036;AF=0.206869;AN=5008;NS=2504;DP=16188;EAS_AF=0.1845;AMR_AF=0.2089;AFR_AF=0.1127;EUR_AF=0.2724;SAS_AF=0.2883;AA=A|||;VT=SNP
17	12893117	rs2072260	A	G	100	PASS	AC=494;AF=0.0986422;AN=5008;NS=2504;DP=15803;EAS_AF=0.1558;AMR_AF=0.0836;AFR_AF=0.0151;EUR_AF=0.1252;SAS_AF=0.136;AA=A|||;VT=SNP
17	12894200	rs11650119	C	A	100	PASS	AC=1479;AF=0.295327;AN=5008;NS=2504;DP=18135;EAS_AF=0.4454;AMR_AF=0.3876;AFR_AF=0.0567;EUR_AF=0.4046;SAS_AF=0.2853;AA=C|||;VT=SNP
17	12894412	rs55648122	T	C	100	PASS	AC=551;AF=0.110024;AN=5008;NS=2504;DP=14051;EAS_AF=0.1607;AMR_AF=0.0836;AFR_AF=0.0356;EUR_AF=0.1243;SAS_AF=0.1626;AA=C|||;VT=SNP
17	12894832	rs3744343	A	G	100	PASS	AC=260;AF=0.0519169;AN=5008;NS=2504;DP=16078;EAS_AF=0.1607;AMR_AF=0.0014;AFR_AF=0;EUR_AF=0.004;SAS_AF=0.0951;AA=A|||;VT=SNP
17	12895334	rs116931960	T	C	100	PASS	AC=297;AF=0.0593051;AN=5008;NS=2504;DP=20580;EAS_AF=0.1597;AMR_AF=0.0043;AFR_AF=0.0303;EUR_AF=0.004;SAS_AF=0.091;AA=T|||;VT=SNP
17	12895655	rs56274015	C	T	100	PASS	AC=722;AF=0.144169;AN=5008;NS=2504;DP=20377;EAS_AF=0.0337;AMR_AF=0.1628;AFR_AF=0.1528;EUR_AF=0.1958;SAS_AF=0.18;AA=C|||;VT=SNP
17	12895815	rs2523	C	T	100	PASS	AC=2755;AF=0.55012;AN=5008;NS=2504;DP=20741;EAS_AF=0.5228;AMR_AF=0.6052;AFR_AF=0.469;EUR_AF=0.6064;SAS_AF=0.591;AA=C|||;VT=SNP
17	12895855	rs6949	A	T	100	PASS	AC=4029;AF=0.804513;AN=5008;NS=2504;DP=19082;EAS_AF=0.7173;AMR_AF=0.8516;AFR_AF=0.6573;EUR_AF=0.9274;SAS_AF=0.9335;AA=T|||;VT=SNP
17	12895929	rs1044569	G	A	100	PASS	AC=2795;AF=0.558107;AN=5008;NS=2504;DP=17777;EAS_AF=0.5248;AMR_AF=0.6081;AFR_AF=0.4992;EUR_AF=0.6034;SAS_AF=0.59;AA=G|||;VT=SNP
17	12895984	rs1044564	G	C	100	PASS	AC=2723;AF=0.54373;AN=5008;NS=2504;DP=16398;EAS_AF=0.5248;AMR_AF=0.6037;AFR_AF=0.4448;EUR_AF=0.6074;SAS_AF=0.589;AA=G|||;VT=SNP
17	12896074	rs13641	T	C	100	PASS	AC=292;AF=0.0583067;AN=5008;NS=2504;DP=17670;EAS_AF=0.2173;AMR_AF=0.0216;AFR_AF=0.0015;EUR_AF=0.0219;SAS_AF=0.0348;AA=T|||;VT=SNP
17	12896553	rs9908102	C	T	100	PASS	AC=2646;AF=0.528355;AN=5008;NS=2504;DP=18055;EAS_AF=0.5258;AMR_AF=0.6023;AFR_AF=0.3865;EUR_AF=0.6064;SAS_AF=0.59;AA=C|||;VT=SNP
17	12897293	rs9915058	A	C	100	PASS	AC=2387;AF=0.476637;AN=5008;NS=2504;DP=15020;EAS_AF=0.5298;AMR_AF=0.598;AFR_AF=0.2088;EUR_AF=0.6312;SAS_AF=0.5389;AA=A|||;VT=SNP
17	12898454	rs73981604	C	A	100	PASS	AC=965;AF=0.192692;AN=5008;NS=2504;DP=22433;EAS_AF=0.0327;AMR_AF=0.2392;AFR_AF=0.1573;EUR_AF=0.3151;SAS_AF=0.2464;AA=C|||;VT=SNP
17	12898787	rs2286340	C	G	100	PASS	AC=985;AF=0.196685;AN=5008;NS=2504;DP=22618;EAS_AF=0.0357;AMR_AF=0.245;AFR_AF=0.1649;EUR_AF=0.3181;SAS_AF=0.2464;AA=C|||;VT=SNP
17	12898934	rs2286339	G	A	100	PASS	AC=61;AF=0.0121805;AN=5008;NS=2504;DP=18565;EAS_AF=0.0526;AMR_AF=0;AFR_AF=0.0015;EUR_AF=0;SAS_AF=0.0061;AA=G|||;VT=SNP
17	12898994	rs2286338	C	G	100	PASS	AC=2964;AF=0.591853;AN=5008;NS=2504;DP=16825;EAS_AF=0.5952;AMR_AF=0.5893;AFR_AF=0.5567;EUR_AF=0.673;SAS_AF=0.5542;AA=G|||;VT=SNP;EX_TARGET
17	12899726	rs4792308	A	G	100	PASS	AC=1046;AF=0.208866;AN=5008;NS=2504;DP=22137;EAS_AF=0.0357;AMR_AF=0.2478;AFR_AF=0.2042;EUR_AF=0.3181;SAS_AF=0.2536;AA=G|||;VT=SNP
17	12899963	rs11545302	T	C	100	PASS	AC=1038;AF=0.207268;AN=5008;NS=2504;DP=17696;EAS_AF=0.0347;AMR_AF=0.2406;AFR_AF=0.2057;EUR_AF=0.3151;SAS_AF=0.2526;AA=C|||;VT=SNP;EX_TARGET
17	12900383	rs7216235	T	C	100	PASS	AC=1028;AF=0.205272;AN=5008;NS=2504;DP=16207;EAS_AF=0.0347;AMR_AF=0.2392;AFR_AF=0.2012;EUR_AF=0.3151;SAS_AF=0.2495;AA=C|||;VT=SNP
17	12900471	rs7216413	T	G	100	PASS	AC=1034;AF=0.20647;AN=5008;NS=2504;DP=15773;EAS_AF=0.0347;AMR_AF=0.2406;AFR_AF=0.205;EUR_AF=0.3151;SAS_AF=0.2495;AA=T|||;VT=SNP
17	12900517	rs7215565	G	A	100	PASS	AC=1034;AF=0.20647;AN=5008;NS=2504;DP=16224;EAS_AF=0.0347;AMR_AF=0.2406;AFR_AF=0.205;EUR_AF=0.3151;SAS_AF=0.2495;AA=G|||;VT=SNP
17	12900675	rs7215456	A	C	100	PASS	AC=1034;AF=0.20647;AN=5008;NS=2504;DP=17231;EAS_AF=0.0347;AMR_AF=0.2406;AFR_AF=0.205;EUR_AF=0.3151;SAS_AF=0.2495;AA=C|||;VT=SNP
17	12901227	rs7211778	T	G	100	PASS	AC=1033;AF=0.20627;AN=5008;NS=2504;DP=18134;EAS_AF=0.0347;AMR_AF=0.2421;AFR_AF=0.2035;EUR_AF=0.3151;SAS_AF=0.2495;AA=G|||;VT=SNP
17	12902109	rs80003444	G	T	100	PASS	AC=410;AF=0.081869;AN=5008;NS=2504;DP=18167;EAS_AF=0.0288;AMR_AF=0.1239;AFR_AF=0.0121;EUR_AF=0.1501;SAS_AF=0.1309;AA=G|||;VT=SNP
17	12902688	rs4791522	C	G	100	PASS	AC=1033;AF=0.20627;AN=5008;NS=2504;DP=16624;EAS_AF=0.0347;AMR_AF=0.2406;AFR_AF=0.2042;EUR_AF=0.3151;SAS_AF=0.2495;AA=G|||;VT=SNP
17	12902795	rs78898076	G	C	100	PASS	AC=410;AF=0.081869;AN=5008;NS=2504;DP=16273;EAS_AF=0.0288;AMR_AF=0.1239;AFR_AF=0.0121;EUR_AF=0.1501;SAS_AF=0.1309;AA=G|||;VT=SNP
17	12903077	rs139836422	G	A	100	PASS	AC=258;AF=0.0515176;AN=5008;NS=2504;DP=13160;EAS_AF=0.123;AMR_AF=0.0029;AFR_AF=0.0265;EUR_AF=0.004;SAS_AF=0.0951;AA=G|||;VT=SNP
17	12903165	rs55986816	G	A	100	PASS	AC=1033;AF=0.20627;AN=5008;NS=2504;DP=15606;EAS_AF=0.0347;AMR_AF=0.2406;AFR_AF=0.2042;EUR_AF=0.3151;SAS_AF=0.2495;AA=g|||;VT=SNP
17	12903234	rs55787925	G	A	100	PASS	AC=1059;AF=0.211462;AN=5008;NS=2504;DP=16135;EAS_AF=0.0347;AMR_AF=0.2406;AFR_AF=0.2042;EUR_AF=0.3151;SAS_AF=0.2761;AA=A|||;VT=SNP
17	12903321	rs118141505	A	G	100	PASS	AC=197;AF=0.0393371;AN=5008;NS=2504;DP=15734;EAS_AF=0.123;AMR_AF=0.0014;AFR_AF=0;EUR_AF=0.005;SAS_AF=0.0685;AA=A|||;VT=SNP
17	12903928	rs73981608	C	T	100	PASS	AC=1033;AF=0.20627;AN=5008;NS=2504;DP=19452;EAS_AF=0.0347;AMR_AF=0.2406;AFR_AF=0.2042;EUR_AF=0.3151;SAS_AF=0.2495;AA=C|||;VT=SNP
17	12903938	rs73981609	T	C	100	PASS	AC=1033;AF=0.20627;AN=5008;NS=2504;DP=19316;EAS_AF=0.0347;AMR_AF=0.2406;AFR_AF=0.2042;EUR_AF=0.3151;SAS_AF=0.2495;AA=t|||;VT=SNP
17	12903988	rs73296600	G	C	100	PASS	AC=1033;AF=0.20627;AN=5008;NS=2504;DP=18978;EAS_AF=0.0347;AMR_AF=0.2406;AFR_AF=0.2042;EUR_AF=0.3151;SAS_AF=0.2495;AA=C|||;VT=SNP
17	12904084	rs73981611	C	T	100	PASS	AC=1033;AF=0.20627;AN=5008;NS=2504;DP=18209;EAS_AF=0.0347;AMR_AF=0.2406;AFR_AF=0.2042;EUR_AF=0.3151;SAS_AF=0.2495;AA=T|||;VT=SNP
17	12904102	rs73298504	C	T	100	PASS	AC=1033;AF=0.20627;AN=5008;NS=2504;DP=18651;EAS_AF=0.0347;AMR_AF=0.2406;AFR_AF=0.2042;EUR_AF=0.3151;SAS_AF=0.2495;AA=C|||;VT=SNP
17	12904119	rs73298506	G	A	100	PASS	AC=1033;AF=0.20627;AN=5008;NS=2504;DP=18221;EAS_AF=0.0347;AMR_AF=0.2406;AFR_AF=0.2042;EUR_AF=0.3151;SAS_AF=0.2495;AA=A|||;VT=SNP
17	12904223	rs73298508	A	G	100	PASS	AC=1067;AF=0.213059;AN=5008;NS=2504;DP=18753;EAS_AF=0.0347;AMR_AF=0.2421;AFR_AF=0.2292;EUR_AF=0.3151;SAS_AF=0.2495;AA=G|||;VT=SNP
17	12904408	rs117213015	C	T	100	PASS	AC=258;AF=0.0515176;AN=5008;NS=2504;DP=16112;EAS_AF=0.123;AMR_AF=0.0029;AFR_AF=0.0265;EUR_AF=0.004;SAS_AF=0.0951;AA=C|||;VT=SNP
17	12904540	rs58854608	C	T	100	PASS	AC=1033;AF=0.20627;AN=5008;NS=2504;DP=12513;EAS_AF=0.0347;AMR_AF=0.2406;AFR_AF=0.2042;EUR_AF=0.3151;SAS_AF=0.2495;AA=C|||;VT=SNP
17	12904636	rs59763012	C	T	100	PASS	AC=1031;AF=0.205871;AN=5008;NS=2504;DP=11811;EAS_AF=0.0347;AMR_AF=0.2406;AFR_AF=0.2042;EUR_AF=0.3131;SAS_AF=0.2495;AA=C|||;VT=SNP
17	12904670	rs60981613	G	A	100	PASS	AC=1033;AF=0.20627;AN=5008;NS=2504;DP=10590;EAS_AF=0.0347;AMR_AF=0.2406;AFR_AF=0.2042;EUR_AF=0.3151;SAS_AF=0.2495;AA=G|||;VT=SNP
17	12904731	rs56282307	C	G	100	PASS	AC=1033;AF=0.20627;AN=5008;NS=2504;DP=11671;EAS_AF=0.0347;AMR_AF=0.2406;AFR_AF=0.2042;EUR_AF=0.3151;SAS_AF=0.2495;AA=C|||;VT=SNP
17	12904928	rs56369392	C	T	100	PASS	AC=1033;AF=0.20627;AN=5008;NS=2504;DP=12727;EAS_AF=0.0347;AMR_AF=0.2406;AFR_AF=0.2042;EUR_AF=0.3151;SAS_AF=0.2495;AA=T|||;VT=SNP
17	12904992	rs73981616	G	A	100	PASS	AC=785;AF=0.156749;AN=5008;NS=2504;DP=11479;EAS_AF=0.0337;AMR_AF=0.1643;AFR_AF=0.1989;EUR_AF=0.1948;SAS_AF=0.182;AA=G|||;VT=SNP
17	12905125	rs56338821	T	C	100	PASS	AC=1033;AF=0.20627;AN=5008;NS=2504;DP=15800;EAS_AF=0.0347;AMR_AF=0.2406;AFR_AF=0.2042;EUR_AF=0.3151;SAS_AF=0.2495;AA=T|||;VT=SNP
17	12905139	rs56266951	G	A	100	PASS	AC=1033;AF=0.20627;AN=5008;NS=2504;DP=16003;EAS_AF=0.0347;AMR_AF=0.2406;AFR_AF=0.2042;EUR_AF=0.3151;SAS_AF=0.2495;AA=A|||;VT=SNP
17	12905574	rs55674356	T	A	100	PASS	AC=1033;AF=0.20627;AN=5008;NS=2504;DP=19432;EAS_AF=0.0347;AMR_AF=0.2406;AFR_AF=0.2042;EUR_AF=0.3151;SAS_AF=0.2495;AA=T|||;VT=SNP;EX_TARGET
17	12905743	rs55825263	G	A	100	PASS	AC=1033;AF=0.20627;AN=5008;NS=2504;DP=19748;EAS_AF=0.0347;AMR_AF=0.2406;AFR_AF=0.2042;EUR_AF=0.3151;SAS_AF=0.2495;AA=G|||;VT=SNP;EX_TARGET
17	12906222	rs58842254	A	G	100	PASS	AC=1291;AF=0.257788;AN=5008;NS=2504;DP=17932;EAS_AF=0.1577;AMR_AF=0.2435;AFR_AF=0.2307;EUR_AF=0.3191;SAS_AF=0.3446;AA=a|||;VT=SNP
17	12906724	rs59429173	C	G	100	PASS	AC=194;AF=0.038738;AN=5008;NS=2504;DP=17762;EAS_AF=0.122;AMR_AF=0.0014;AFR_AF=0;EUR_AF=0.004;SAS_AF=0.0675;AA=A|||;VT=SNP
17	12907095	rs58578352	G	C	100	PASS	AC=1034;AF=0.20647;AN=5008;NS=2504;DP=17830;EAS_AF=0.0347;AMR_AF=0.2421;AFR_AF=0.2042;EUR_AF=0.3151;SAS_AF=0.2495;AA=C|||;VT=SNP
17	12907208	rs61312298	C	T	100	PASS	AC=300;AF=0.0599042;AN=5008;NS=2504;DP=17479;EAS_AF=0.122;AMR_AF=0.0043;AFR_AF=0.059;EUR_AF=0.004;SAS_AF=0.0941;AA=C|||;VT=SNP
17	12907513	rs55883319	G	C	100	PASS	AC=1034;AF=0.20647;AN=5008;NS=2504;DP=18141;EAS_AF=0.0347;AMR_AF=0.2421;AFR_AF=0.2042;EUR_AF=0.3151;SAS_AF=0.2495;AA=G|||;VT=SNP
17	12907892	rs55776918	A	G	100	PASS	AC=1034;AF=0.20647;AN=5008;NS=2504;DP=18431;EAS_AF=0.0347;AMR_AF=0.2421;AFR_AF=0.2042;EUR_AF=0.3151;SAS_AF=0.2495;AA=A|||;VT=SNP
17	12907909	rs58608011	C	T	100	PASS	AC=786;AF=0.156949;AN=5008;NS=2504;DP=18625;EAS_AF=0.0337;AMR_AF=0.1657;AFR_AF=0.1989;EUR_AF=0.1948;SAS_AF=0.182;AA=C|||;VT=SNP
17	12908204	rs4792309	T	C	100	PASS	AC=1035;AF=0.206669;AN=5008;NS=2504;DP=17040;EAS_AF=0.0347;AMR_AF=0.2421;AFR_AF=0.205;EUR_AF=0.3151;SAS_AF=0.2495;AA=C|||;VT=SNP
17	12908734	rs4792310	T	A	100	PASS	AC=1034;AF=0.20647;AN=5008;NS=2504;DP=21382;EAS_AF=0.0347;AMR_AF=0.2406;AFR_AF=0.2042;EUR_AF=0.3151;SAS_AF=0.2505;AA=A|||;VT=SNP
17	12909446	rs140919292	C	T	100	PASS	AC=49;AF=0.00978435;AN=5008;NS=2504;DP=16115;EAS_AF=0.0486;AMR_AF=0;AFR_AF=0;EUR_AF=0;SAS_AF=0;AA=C|||;VT=SNP
17	12909504	rs111859801	G	A	100	PASS	AC=1085;AF=0.216653;AN=5008;NS=2504;DP=12949;EAS_AF=0.0357;AMR_AF=0.245;AFR_AF=0.2405;EUR_AF=0.3151;SAS_AF=0.2495;AA=A|||;VT=SNP
17	12909621	rs57227992	T	C	100	PASS	AC=1085;AF=0.216653;AN=5008;NS=2504;DP=13392;EAS_AF=0.0357;AMR_AF=0.245;AFR_AF=0.2405;EUR_AF=0.3151;SAS_AF=0.2495;AA=C|||;VT=SNP
17	12909790	rs56375019	G	A	100	PASS	AC=1078;AF=0.215256;AN=5008;NS=2504;DP=17636;EAS_AF=0.0347;AMR_AF=0.245;AFR_AF=0.2352;EUR_AF=0.3151;SAS_AF=0.2505;AA=G|||;VT=SNP
17	12909982	rs56967476	C	T	100	PASS	AC=324;AF=0.0646965;AN=5008;NS=2504;DP=15803;EAS_AF=0.005;AMR_AF=0.0461;AFR_AF=0.1415;EUR_AF=0.0467;SAS_AF=0.0542;AA=C|||;VT=SNP
17	12909988	rs58985615	C	A	100	PASS	AC=1077;AF=0.215056;AN=5008;NS=2504;DP=15865;EAS_AF=0.0347;AMR_AF=0.245;AFR_AF=0.2352;EUR_AF=0.3151;SAS_AF=0.2495;AA=C|||;VT=SNP
17	12910523	rs8078508	G	A	100	PASS	AC=1077;AF=0.215056;AN=5008;NS=2504;DP=18375;EAS_AF=0.0347;AMR_AF=0.245;AFR_AF=0.2352;EUR_AF=0.3151;SAS_AF=0.2495;AA=G|||;VT=SNP
17	12910602	rs8078394	C	T	100	PASS	AC=1077;AF=0.215056;AN=5008;NS=2504;DP=1823;EAS_AF=0.0347;AMR_AF=0.245;AFR_AF=0.2352;EUR_AF=0.3151;SAS_AF=0.2495;AA=T|||;VT=SNP
17	12910662	rs8078710	G	A	100	PASS	AC=1077;AF=0.215056;AN=5008;NS=2504;DP=12672;EAS_AF=0.0347;AMR_AF=0.245;AFR_AF=0.2352;EUR_AF=0.3151;SAS_AF=0.2495;AA=A|||;VT=SNP
17	12910706	rs8079600	T	C	100	PASS	AC=1077;AF=0.215056;AN=5008;NS=2504;DP=17132;EAS_AF=0.0347;AMR_AF=0.245;AFR_AF=0.2352;EUR_AF=0.3151;SAS_AF=0.2495;AA=T|||;VT=SNP
17	12910790	rs8078952	G	A	100	PASS	AC=829;AF=0.165535;AN=5008;NS=2504;DP=19003;EAS_AF=0.0337;AMR_AF=0.1686;AFR_AF=0.23;EUR_AF=0.1948;SAS_AF=0.182;AA=G|||;VT=SNP
17	12910795	rs8079762	T	C	100	PASS	AC=1077;AF=0.215056;AN=5008;NS=2504;DP=19148;EAS_AF=0.0347;AMR_AF=0.245;AFR_AF=0.2352;EUR_AF=0.3151;SAS_AF=0.2495;AA=T|||;VT=SNP
17	12911038	rs8073563	C	T	100	PASS	AC=1077;AF=0.215056;AN=5008;NS=2504;DP=14838;EAS_AF=0.0347;AMR_AF=0.245;AFR_AF=0.2352;EUR_AF=0.3151;SAS_AF=0.2495;AA=T|||;VT=SNP
17	12911052	rs8073444	A	G	100	PASS	AC=1077;AF=0.215056;AN=5008;NS=2504;DP=14865;EAS_AF=0.0347;AMR_AF=0.245;AFR_AF=0.2352;EUR_AF=0.3151;SAS_AF=0.2495;AA=G|||;VT=SNP
17	12911567	rs139863456	G	A	100	PASS	AC=413;AF=0.0824681;AN=5008;NS=2504;DP=18928;EAS_AF=0.0288;AMR_AF=0.1268;AFR_AF=0.0121;EUR_AF=0.1501;SAS_AF=0.1319;AA=G|||;VT=SNP
17	12911603	rs56271362	C	T	100	PASS	AC=1077;AF=0.215056;AN=5008;NS=2504;DP=19592;EAS_AF=0.0347;AMR_AF=0.245;AFR_AF=0.2352;EUR_AF=0.3151;SAS_AF=0.2495;AA=C|||;VT=SNP
17	12912382	rs142268812	T	C	100	PASS	AC=28;AF=0.00559105;AN=5008;NS=2504;DP=12990;EAS_AF=0.0198;AMR_AF=0.0086;AFR_AF=0;EUR_AF=0.001;SAS_AF=0.001;AA=T|||;VT=SNP
17	12912385	rs60713770	A	G	100	PASS	AC=1077;AF=0.215056;AN=5008;NS=2504;DP=12904;EAS_AF=0.0347;AMR_AF=0.245;AFR_AF=0.2352;EUR_AF=0.3151;SAS_AF=0.2495;AA=A|||;VT=SNP
17	12912635	rs56988654	T	G	100	PASS	AC=1077;AF=0.215056;AN=5008;NS=2504;DP=13773;EAS_AF=0.0347;AMR_AF=0.245;AFR_AF=0.2352;EUR_AF=0.3151;SAS_AF=0.2495;AA=T|||;VT=SNP
17	12912727	rs59287437	C	G	100	PASS	AC=1078;AF=0.215256;AN=5008;NS=2504;DP=14369;EAS_AF=0.0347;AMR_AF=0.245;AFR_AF=0.2352;EUR_AF=0.3161;SAS_AF=0.2495;AA=C|||;VT=SNP
17	12912789	rs60875833	T	G	100	PASS	AC=1077;AF=0.215056;AN=5008;NS=2504;DP=15420;EAS_AF=0.0347;AMR_AF=0.245;AFR_AF=0.2352;EUR_AF=0.3151;SAS_AF=0.2495;AA=T|||;VT=SNP
17	12912870	rs56131975	T	C	100	PASS	AC=1077;AF=0.215056;AN=5008;NS=2504;DP=16433;EAS_AF=0.0347;AMR_AF=0.245;AFR_AF=0.2352;EUR_AF=0.3151;SAS_AF=0.2495;AA=T|||;VT=SNP
17	12913061	rs76487159	A	G	100	PASS	AC=1077;AF=0.215056;AN=5008;NS=2504;DP=17550;EAS_AF=0.0347;AMR_AF=0.245;AFR_AF=0.2352;EUR_AF=0.3151;SAS_AF=0.2495;AA=A|||;VT=SNP
17	12913079	rs111604768	G	C	100	PASS	AC=1077;AF=0.215056;AN=5008;NS=2504;DP=17341;EAS_AF=0.0347;AMR_AF=0.245;AFR_AF=0.2352;EUR_AF=0.3151;SAS_AF=0.2495;AA=G|||;VT=SNP
17	12913122	rs75867529	A	G	100	PASS	AC=1077;AF=0.215056;AN=5008;NS=2504;DP=16529;EAS_AF=0.0347;AMR_AF=0.245;AFR_AF=0.2352;EUR_AF=0.3151;SAS_AF=0.2495;AA=A|||;VT=SNP
17	12913132	rs113669874	C	T	100	PASS	AC=1077;AF=0.215056;AN=5008;NS=2504;DP=15854;EAS_AF=0.0347;AMR_AF=0.245;AFR_AF=0.2352;EUR_AF=0.3151;SAS_AF=0.2495;AA=C|||;VT=SNP
17	12913243	rs112409112	C	T	100	PASS	AC=1077;AF=0.215056;AN=5008;NS=2504;DP=12856;EAS_AF=0.0347;AMR_AF=0.245;AFR_AF=0.2352;EUR_AF=0.3151;SAS_AF=0.2495;AA=c|||;VT=SNP
17	12913255	rs150279905	G	A	100	PASS	AC=218;AF=0.0435304;AN=5008;NS=2504;DP=11932;EAS_AF=0.12;AMR_AF=0.0014;AFR_AF=0.0008;EUR_AF=0.004;SAS_AF=0.093;AA=G|||;VT=SNP
17	12914024	rs2302069	T	C	100	PASS	AC=413;AF=0.0824681;AN=5008;NS=2504;DP=17953;EAS_AF=0.0288;AMR_AF=0.1268;AFR_AF=0.0121;EUR_AF=0.1511;SAS_AF=0.1309;AA=T|||;VT=SNP
17	12914321	rs8071540	G	A	100	PASS	AC=826;AF=0.164936;AN=5008;NS=2504;DP=17314;EAS_AF=0.0337;AMR_AF=0.1686;AFR_AF=0.2277;EUR_AF=0.1948;SAS_AF=0.182;AA=G|||;VT=SNP
17	12914458	rs8071456	C	A	100	PASS	AC=1069;AF=0.213458;AN=5008;NS=2504;DP=15317;EAS_AF=0.0327;AMR_AF=0.2421;AFR_AF=0.2337;EUR_AF=0.3131;SAS_AF=0.2495;AA=C|||;VT=SNP
17	12914480	rs8071445	A	G	100	PASS	AC=1057;AF=0.211062;AN=5008;NS=2504;DP=15931;EAS_AF=0.0327;AMR_AF=0.2392;AFR_AF=0.23;EUR_AF=0.3091;SAS_AF=0.2485;AA=G|||;VT=SNP
17	12914484	rs11658321	T	C	100	PASS	AC=2369;AF=0.473043;AN=5008;NS=2504;DP=16077;EAS_AF=0.5546;AMR_AF=0.5922;AFR_AF=0.2194;EUR_AF=0.6054;SAS_AF=0.5112;AA=T|||;VT=SNP
17	12914535	rs8071615	C	A	100	PASS	AC=1069;AF=0.213458;AN=5008;NS=2504;DP=18012;EAS_AF=0.0347;AMR_AF=0.2435;AFR_AF=0.2322;EUR_AF=0.3131;SAS_AF=0.2485;AA=A|||;VT=SNP
17	12914584	rs8071726	C	T	100	PASS	AC=1467;AF=0.292931;AN=5008;NS=2504;DP=19646;EAS_AF=0.1548;AMR_AF=0.2536;AFR_AF=0.3608;EUR_AF=0.3191;SAS_AF=0.3446;AA=c|||;VT=SNP
17	12914795	rs73300518	G	C	100	PASS	AC=1081;AF=0.215855;AN=5008;NS=2504;DP=17510;EAS_AF=0.0347;AMR_AF=0.245;AFR_AF=0.2383;EUR_AF=0.3151;SAS_AF=0.2495;AA=C|||;VT=SNP
17	12914832	rs73981621	C	T	100	PASS	AC=1051;AF=0.209864;AN=5008;NS=2504;DP=17906;EAS_AF=0.0347;AMR_AF=0.2406;AFR_AF=0.2262;EUR_AF=0.3121;SAS_AF=0.2413;AA=C|||;VT=SNP
17	12914920	rs41494747	A	G	100	PASS	AC=1072;AF=0.214058;AN=5008;NS=2504;DP=21012;EAS_AF=0.0347;AMR_AF=0.245;AFR_AF=0.233;EUR_AF=0.3151;SAS_AF=0.2474;AA=G|||;VT=SNP;EX_TARGET
17	12915009	rs4792311	G	A	100	PASS	AC=1074;AF=0.214457;AN=5008;NS=2504;DP=20610;EAS_AF=0.0347;AMR_AF=0.245;AFR_AF=0.233;EUR_AF=0.3151;SAS_AF=0.2495;AA=G|||;VT=SNP;EX_TARGET
17	12915941	rs2286336	A	G	100	PASS	AC=1074;AF=0.214457;AN=5008;NS=2504;DP=21284;EAS_AF=0.0347;AMR_AF=0.245;AFR_AF=0.233;EUR_AF=0.3151;SAS_AF=0.2495;AA=G|||;VT=SNP
17	12917134	rs7210890	A	G	100	PASS	AC=1074;AF=0.214457;AN=5008;NS=2504;DP=16121;EAS_AF=0.0347;AMR_AF=0.245;AFR_AF=0.233;EUR_AF=0.3151;SAS_AF=0.2495;AA=G|||;VT=SNP
17	12917212	rs7211164	C	T	100	PASS	AC=1075;AF=0.214657;AN=5008;NS=2504;DP=18229;EAS_AF=0.0357;AMR_AF=0.245;AFR_AF=0.233;EUR_AF=0.3151;SAS_AF=0.2495;AA=T|||;VT=SNP
17	12917302	rs12601556	T	C	100	PASS	AC=218;AF=0.0435304;AN=5008;NS=2504;DP=17700;EAS_AF=0.121;AMR_AF=0.0014;AFR_AF=0;EUR_AF=0.004;SAS_AF=0.093;AA=T|||;VT=SNP
17	12917352	rs7211210	A	G	100	PASS	AC=1074;AF=0.214457;AN=5008;NS=2504;DP=18196;EAS_AF=0.0347;AMR_AF=0.245;AFR_AF=0.233;EUR_AF=0.3151;SAS_AF=0.2495;AA=G|||;VT=SNP
17	12917479	rs7211501	A	G	100	PASS	AC=1074;AF=0.214457;AN=5008;NS=2504;DP=15951;EAS_AF=0.0347;AMR_AF=0.245;AFR_AF=0.233;EUR_AF=0.3151;SAS_AF=0.2495;AA=G|||;VT=SNP
17	12918054	rs733890	C	T	100	PASS	AC=1121;AF=0.223842;AN=5008;NS=2504;DP=19815;EAS_AF=0.0347;AMR_AF=0.2651;AFR_AF=0.2337;EUR_AF=0.3459;SAS_AF=0.2505;AA=T|||;VT=SNP
17	12918109	rs4792312	A	G	100	PASS	AC=826;AF=0.164936;AN=5008;NS=2504;DP=18868;EAS_AF=0.0337;AMR_AF=0.1686;AFR_AF=0.2277;EUR_AF=0.1948;SAS_AF=0.182;AA=A|||;VT=SNP
17	12918118	rs733889	A	G	100	PASS	AC=1074;AF=0.214457;AN=5008;NS=2504;DP=18974;EAS_AF=0.0347;AMR_AF=0.245;AFR_AF=0.233;EUR_AF=0.3151;SAS_AF=0.2495;AA=G|||;VT=SNP
17	12918296	rs4792313	T	C	100	PASS	AC=1086;AF=0.216853;AN=5008;NS=2504;DP=19092;EAS_AF=0.0347;AMR_AF=0.2478;AFR_AF=0.2405;EUR_AF=0.3151;SAS_AF=0.2495;AA=T|||;VT=SNP
17	12918351	rs75874341	T	G	100	PASS	AC=17;AF=0.00339457;AN=5008;NS=2504;DP=14811;EAS_AF=0.0169;AMR_AF=0;AFR_AF=0;EUR_AF=0;SAS_AF=0;AA=T|||;VT=SNP
17	12918451	rs4792314	G	A	100	PASS	AC=1086;AF=0.216853;AN=5008;NS=2504;DP=19693;EAS_AF=0.0347;AMR_AF=0.2478;AFR_AF=0.2405;EUR_AF=0.3151;SAS_AF=0.2495;AA=A|||;VT=SNP
17	12918548	rs79947277	T	C	100	PASS	AC=87;AF=0.0173722;AN=5008;NS=2504;DP=19844;EAS_AF=0.0813;AMR_AF=0.0014;AFR_AF=0;EUR_AF=0.004;SAS_AF=0;AA=T|||;VT=SNP
17	12919692	rs72815150	C	T	100	PASS	AC=643;AF=0.128395;AN=5008;NS=2504;DP=20141;EAS_AF=0.2867;AMR_AF=0.121;AFR_AF=0.1029;EUR_AF=0.0716;SAS_AF=0.0634;AA=C|||;VT=SNP
17	12919858	rs60081364	C	T	100	PASS	AC=1674;AF=0.334265;AN=5008;NS=2504;DP=17495;EAS_AF=0.4187;AMR_AF=0.3746;AFR_AF=0.3079;EUR_AF=0.325;SAS_AF=0.2638;AA=T|||;VT=SNP
17	12919868	rs117393962	G	A	100	PASS	AC=414;AF=0.0826677;AN=5008;NS=2504;DP=17271;EAS_AF=0.0288;AMR_AF=0.1282;AFR_AF=0.0129;EUR_AF=0.1511;SAS_AF=0.1299;AA=G|||;VT=SNP
17	12919874	rs57941479	G	C	100	PASS	AC=791;AF=0.157947;AN=5008;NS=2504;DP=17275;EAS_AF=0.0337;AMR_AF=0.17;AFR_AF=0.2005;EUR_AF=0.1948;SAS_AF=0.182;AA=G|||;VT=SNP
17	12920260	rs58809197	A	G	100	PASS	AC=1044;AF=0.208466;AN=5008;NS=2504;DP=16706;EAS_AF=0.0347;AMR_AF=0.2464;AFR_AF=0.2073;EUR_AF=0.3161;SAS_AF=0.2515;AA=G|||;VT=SNP;EX_TARGET
17	12920782	rs2286335	G	A	100	PASS	AC=219;AF=0.04373;AN=5008;NS=2504;DP=15309;EAS_AF=0.121;AMR_AF=0.0014;AFR_AF=0;EUR_AF=0.004;SAS_AF=0.0941;AA=G|||;VT=SNP
17	12921091	rs2286334	C	T	100	PASS	AC=51;AF=0.0101837;AN=5008;NS=2504;DP=10723;EAS_AF=0.0506;AMR_AF=0;AFR_AF=0;EUR_AF=0;SAS_AF=0;AA=C|||;VT=SNP;EX_TARGET
17	12921348	rs4792315	G	C	100	PASS	AC=453;AF=0.0904553;AN=5008;NS=2504;DP=14746;EAS_AF=0.0546;AMR_AF=0.1282;AFR_AF=0.0242;EUR_AF=0.1481;SAS_AF=0.1309;AA=G|||;VT=SNP
17	12921450	rs2051975	T	C	100	PASS	AC=3330;AF=0.664936;AN=5008;NS=2504;DP=14744;EAS_AF=0.7927;AMR_AF=0.7738;AFR_AF=0.4758;EUR_AF=0.7604;SAS_AF=0.6135;AA=C|||;VT=SNP
17	12921645	rs2051974	T	C	100	PASS	AC=3588;AF=0.716454;AN=5008;NS=2504;DP=16534;EAS_AF=0.9157;AMR_AF=0.7781;AFR_AF=0.5287;EUR_AF=0.7644;SAS_AF=0.6718;AA=C|||;VT=SNP
17	12921672	rs2051973	G	A	100	PASS	AC=2561;AF=0.511382;AN=5008;NS=2504;DP=17771;EAS_AF=0.7381;AMR_AF=0.6081;AFR_AF=0.3011;EUR_AF=0.5716;SAS_AF=0.4315;AA=G|||;VT=SNP
17	12921712	rs17554679	G	C	100	PASS	AC=448;AF=0.0894569;AN=5008;NS=2504;DP=18777;EAS_AF=0.0496;AMR_AF=0.1282;AFR_AF=0.0242;EUR_AF=0.1481;SAS_AF=0.1309;AA=G|||;VT=SNP
17	12921953	rs3760315	C	A	100	PASS	AC=3405;AF=0.679912;AN=5008;NS=2504;DP=17063;EAS_AF=0.7937;AMR_AF=0.7767;AFR_AF=0.5287;EUR_AF=0.7604;SAS_AF=0.6155;AA=A|||;VT=SNP
17	12922460	rs73300542	T	A	100	PASS	AC=845;AF=0.16873;AN=5008;NS=2504;DP=17397;EAS_AF=0.0556;AMR_AF=0.1686;AFR_AF=0.2284;EUR_AF=0.1899;SAS_AF=0.183;AA=T|||;VT=SNP
17	12922649	rs2051972	G	A	100	PASS	AC=2559;AF=0.510982;AN=5008;NS=2504;DP=16582;EAS_AF=0.7391;AMR_AF=0.6052;AFR_AF=0.3018;EUR_AF=0.5706;SAS_AF=0.4305;AA=G|||;VT=SNP
17	12922665	rs12937607	C	G	100	PASS	AC=2559;AF=0.510982;AN=5008;NS=2504;DP=16847;EAS_AF=0.7391;AMR_AF=0.6052;AFR_AF=0.3018;EUR_AF=0.5706;SAS_AF=0.4305;AA=C|||;VT=SNP
17	12922840	rs17639858	G	A	100	PASS	AC=843;AF=0.168331;AN=5008;NS=2504;DP=18834;EAS_AF=0.0556;AMR_AF=0.1686;AFR_AF=0.2284;EUR_AF=0.1899;SAS_AF=0.181;AA=G|||;VT=SNP
17	12922931	rs73300546	C	T	100	PASS	AC=841;AF=0.167931;AN=5008;NS=2504;DP=17714;EAS_AF=0.0556;AMR_AF=0.1686;AFR_AF=0.2269;EUR_AF=0.1899;SAS_AF=0.181;AA=C|||;VT=SNP
17	12923899	rs3760314	A	G	100	PASS	AC=2483;AF=0.495807;AN=5008;NS=2504;DP=16986;EAS_AF=0.7381;AMR_AF=0.611;AFR_AF=0.2405;EUR_AF=0.5716;SAS_AF=0.4315;AA=A|||;VT=SNP
17	12923936	rs76937161	T	A	100	PASS	AC=33;AF=0.00658946;AN=5008;NS=2504;DP=18602;EAS_AF=0.0099;AMR_AF=0.0331;AFR_AF=0;EUR_AF=0;SAS_AF=0;AA=T|||;VT=SNP
17	12923987	rs8077923	T	G	100	PASS	AC=843;AF=0.168331;AN=5008;NS=2504;DP=18949;EAS_AF=0.0556;AMR_AF=0.1686;AFR_AF=0.2284;EUR_AF=0.1899;SAS_AF=0.181;AA=T|||;VT=SNP
17	12924446	rs148216367	G	C	100	PASS	AC=22;AF=0.00439297;AN=5008;NS=2504;DP=17049;EAS_AF=0.0208;AMR_AF=0;AFR_AF=0;EUR_AF=0;SAS_AF=0.001;AA=G|||;VT=SNP
17	12925083	rs146984163	C	T	100	PASS	AC=19;AF=0.00379393;AN=5008;NS=2504;DP=19112;EAS_AF=0.0188;AMR_AF=0;AFR_AF=0;EUR_AF=0;SAS_AF=0;AA=C|||;VT=SNP
17	12925095	rs12600940	A	G	100	PASS	AC=2474;AF=0.49401;AN=5008;NS=2504;DP=18919;EAS_AF=0.7371;AMR_AF=0.5519;AFR_AF=0.3011;EUR_AF=0.5278;SAS_AF=0.4284;AA=A|||;VT=SNP
17	12925227	rs58522260	T	C	100	PASS	AC=3320;AF=0.662939;AN=5008;NS=2504;DP=18287;EAS_AF=0.7946;AMR_AF=0.7219;AFR_AF=0.5295;EUR_AF=0.7167;SAS_AF=0.6104;AA=C|||;VT=SNP
17	12925541	rs112616319	T	C	100	PASS	AC=803;AF=0.160343;AN=5008;NS=2504;DP=15983;EAS_AF=0.0546;AMR_AF=0.1628;AFR_AF=0.2269;EUR_AF=0.1759;SAS_AF=0.1616;AA=t|||;VT=SNP
17	12925629	rs111289491	C	T	100	PASS	AC=802;AF=0.160144;AN=5008;NS=2504;DP=14865;EAS_AF=0.0546;AMR_AF=0.1628;AFR_AF=0.2269;EUR_AF=0.1759;SAS_AF=0.1605;AA=C|||;VT=SNP
17	12926131	rs117591958	C	T	100	PASS	AC=228;AF=0.0455272;AN=5008;NS=2504;DP=15342;EAS_AF=0.121;AMR_AF=0.0115;AFR_AF=0.0083;EUR_AF=0.0298;SAS_AF=0.0583;AA=C|||;VT=SNP
17	12926710	rs60356966	G	A	100	PASS	AC=831;AF=0.165935;AN=5008;NS=2504;DP=18485;EAS_AF=0.0823;AMR_AF=0.2017;AFR_AF=0.0998;EUR_AF=0.2515;SAS_AF=0.228;AA=G|||;VT=SNP
17	12927544	rs62058148	C	T	100	PASS	AC=874;AF=0.174521;AN=5008;NS=2504;DP=18340;EAS_AF=0.0873;AMR_AF=0.2176;AFR_AF=0.0204;EUR_AF=0.3111;SAS_AF=0.3016;AA=C|||;VT=SNP
17	12927654	rs7218504	G	C	100	PASS	AC=3405;AF=0.679912;AN=5008;NS=2504;DP=20604;EAS_AF=0.7927;AMR_AF=0.7089;AFR_AF=0.6271;EUR_AF=0.6869;SAS_AF=0.6074;AA=C|||;VT=SNP
17	12927692	rs75432545	C	G	100	PASS	AC=164;AF=0.0327476;AN=5008;NS=2504;DP=19391;EAS_AF=0.1181;AMR_AF=0.0014;AFR_AF=0;EUR_AF=0.004;SAS_AF=0.0409;AA=C|||;VT=SNP
17	12928302	rs9895461	C	T	100	PASS	AC=4150;AF=0.828674;AN=5008;NS=2504;DP=19612;EAS_AF=0.876;AMR_AF=0.9222;AFR_AF=0.649;EUR_AF=0.9463;SAS_AF=0.8354;AA=T|||;VT=SNP
17	12928651	rs72815157	C	T	100	PASS	AC=1080;AF=0.215655;AN=5008;NS=2504;DP=21420;EAS_AF=0.0526;AMR_AF=0.2017;AFR_AF=0.3722;EUR_AF=0.2217;SAS_AF=0.1759;AA=C|||;VT=SNP
17	12928659	rs35294439	T	C	100	PASS	AC=4133;AF=0.82528;AN=5008;NS=2504;DP=21499;EAS_AF=0.8512;AMR_AF=0.9251;AFR_AF=0.652;EUR_AF=0.9473;SAS_AF=0.8364;AA=C|||;VT=SNP
17	12929023	rs12453937	C	G	100	PASS	AC=1152;AF=0.230032;AN=5008;NS=2504;DP=16620;EAS_AF=0.5;AMR_AF=0.245;AFR_AF=0.146;EUR_AF=0.1501;SAS_AF=0.137;AA=C|||;VT=SNP
17	12929519	rs142143613	T	C	100	PASS	AC=194;AF=0.038738;AN=5008;NS=2504;DP=16900;EAS_AF=0.1369;AMR_AF=0.0058;AFR_AF=0.0091;EUR_AF=0.004;SAS_AF=0.0368;AA=T|||;VT=SNP
17	12929625	rs141441451	A	G	100	PASS	AC=433;AF=0.0864617;AN=5008;NS=2504;DP=15035;EAS_AF=0.0734;AMR_AF=0.1254;AFR_AF=0.0129;EUR_AF=0.1342;SAS_AF=0.1227;AA=A|||;VT=SNP
17	12930302	rs28678606	C	T	100	PASS	AC=195;AF=0.0389377;AN=5008;NS=2504;DP=15809;EAS_AF=0.0109;AMR_AF=0.0317;AFR_AF=0.056;EUR_AF=0.0517;SAS_AF=0.0368;AA=C|||;VT=SNP
17	12930329	rs78750508	G	C	100	PASS	AC=181;AF=0.0361422;AN=5008;NS=2504;DP=16696;EAS_AF=0.1468;AMR_AF=0.0014;AFR_AF=0;EUR_AF=0.004;SAS_AF=0.0286;AA=G|||;VT=SNP
17	12930346	rs7214814	C	T	100	PASS	AC=899;AF=0.179513;AN=5008;NS=2504;DP=17060;EAS_AF=0.2986;AMR_AF=0.1513;AFR_AF=0.2995;EUR_AF=0.008;SAS_AF=0.091;AA=C|||;VT=SNP
17	12931157	rs9906251	T	C	100	PASS	AC=1493;AF=0.298123;AN=5008;NS=2504;DP=15461;EAS_AF=0.4534;AMR_AF=0.2464;AFR_AF=0.4244;EUR_AF=0.1252;SAS_AF=0.182;AA=C|||;VT=SNP
17	12931277	rs117515375	G	T	100	PASS	AC=205;AF=0.0409345;AN=5008;NS=2504;DP=18016;EAS_AF=0.1458;AMR_AF=0.0029;AFR_AF=0.0189;EUR_AF=0.004;SAS_AF=0.0276;AA=G|||;VT=SNP
17	12931454	rs4792317	T	C	100	PASS	AC=1296;AF=0.258786;AN=5008;NS=2504;DP=16972;EAS_AF=0.4425;AMR_AF=0.2248;AFR_AF=0.4107;EUR_AF=0.0348;SAS_AF=0.1186;AA=T|||;VT=SNP
17	12931457	rs28702442	G	A	100	PASS	AC=249;AF=0.0497204;AN=5008;NS=2504;DP=16823;EAS_AF=0.0119;AMR_AF=0.0389;AFR_AF=0.0908;EUR_AF=0.0527;SAS_AF=0.0378;AA=G|||;VT=SNP
17	12931749	rs9906017	C	T	100	PASS	AC=1021;AF=0.203874;AN=5008;NS=2504;DP=14984;EAS_AF=0.4306;AMR_AF=0.1182;AFR_AF=0.2716;EUR_AF=0.0308;SAS_AF=0.1176;AA=T|||;VT=SNP
17	12931807	rs12450696	C	T	100	PASS	AC=2805;AF=0.560104;AN=5008;NS=2504;DP=14945;EAS_AF=0.5109;AMR_AF=0.7435;AFR_AF=0.1876;EUR_AF=0.7893;SAS_AF=0.7485;AA=C|||;VT=SNP
17	12932405	rs4792318	G	C	100	PASS	AC=1177;AF=0.235024;AN=5008;NS=2504;DP=21817;EAS_AF=0.4345;AMR_AF=0.1513;AFR_AF=0.3003;EUR_AF=0.0815;SAS_AF=0.1585;AA=C|||;VT=SNP
17	12932451	rs9913132	C	G	100	PASS	AC=859;AF=0.171526;AN=5008;NS=2504;DP=21729;EAS_AF=0.4325;AMR_AF=0.1052;AFR_AF=0.1513;EUR_AF=0.0308;SAS_AF=0.1217;AA=G|||;VT=SNP
17	12932965	rs77459208	C	T	100	PASS	AC=176;AF=0.0351438;AN=5008;NS=2504;DP=18262;EAS_AF=0.1508;AMR_AF=0.0014;AFR_AF=0;EUR_AF=0.004;SAS_AF=0.0194;AA=C|||;VT=SNP
17	12933072	rs11078114	C	T	100	PASS	AC=2796;AF=0.558307;AN=5008;NS=2504;DP=17612;EAS_AF=0.495;AMR_AF=0.7291;AFR_AF=0.2073;EUR_AF=0.7763;SAS_AF=0.7526;AA=C|||;VT=SNP
17	12933241	rs9892861	C	T	100	PASS	AC=1286;AF=0.256789;AN=5008;NS=2504;DP=17733;EAS_AF=0.4107;AMR_AF=0.196;AFR_AF=0.2753;EUR_AF=0.16;SAS_AF=0.2157;AA=T|||;VT=SNP
17	12933743	rs2108543	C	T	100	PASS	AC=1286;AF=0.256789;AN=5008;NS=2504;DP=17706;EAS_AF=0.4107;AMR_AF=0.196;AFR_AF=0.2753;EUR_AF=0.16;SAS_AF=0.2157;AA=C|||;VT=SNP
17	12933933	rs79152308	G	A	100	PASS	AC=182;AF=0.0363419;AN=5008;NS=2504;DP=19410;EAS_AF=0.1409;AMR_AF=0.0014;AFR_AF=0;EUR_AF=0.004;SAS_AF=0.0358;AA=G|||;VT=SNP
17	12933946	rs2322779	A	G	100	PASS	AC=1287;AF=0.256989;AN=5008;NS=2504;DP=19270;EAS_AF=0.4107;AMR_AF=0.196;AFR_AF=0.2761;EUR_AF=0.16;SAS_AF=0.2157;AA=A|||;VT=SNP
17	12934247	rs12452558	A	C	100	PASS	AC=3345;AF=0.667931;AN=5008;NS=2504;DP=20391;EAS_AF=0.5139;AMR_AF=0.7939;AFR_AF=0.5113;EUR_AF=0.839;SAS_AF=0.773;AA=A|||;VT=SNP
17	12934633	rs74368341	T	C	100	PASS	AC=726;AF=0.144968;AN=5008;NS=2504;DP=19874;EAS_AF=0.2698;AMR_AF=0.1729;AFR_AF=0.0582;EUR_AF=0.1541;SAS_AF=0.1043;AA=T|||;VT=SNP
17	12934919	rs10521208	C	T	100	PASS	AC=20;AF=0.00399361;AN=5008;NS=2504;DP=20190;EAS_AF=0.0109;AMR_AF=0.0115;AFR_AF=0;EUR_AF=0;SAS_AF=0.001;AA=C|||;VT=SNP
17	12935148	rs4497736	G	A	100	PASS	AC=699;AF=0.139577;AN=5008;NS=2504;DP=19023;EAS_AF=0.246;AMR_AF=0.1729;AFR_AF=0.0575;EUR_AF=0.1541;SAS_AF=0.1022;AA=G|||;VT=SNP
17	12935354	rs61505032	C	G	100	PASS	AC=166;AF=0.033147;AN=5008;NS=2504;DP=14553;EAS_AF=0.1409;AMR_AF=0.0014;AFR_AF=0;EUR_AF=0.004;SAS_AF=0.0194;AA=C|||;VT=SNP
17	12935540	rs9908982	A	G	100	PASS	AC=3351;AF=0.669129;AN=5008;NS=2504;DP=15786;EAS_AF=0.5367;AMR_AF=0.7954;AFR_AF=0.5106;EUR_AF=0.838;SAS_AF=0.7566;AA=G|||;VT=SNP
17	12935625	rs9909810	G	A	100	PASS	AC=3358;AF=0.670527;AN=5008;NS=2504;DP=16554;EAS_AF=0.5367;AMR_AF=0.7954;AFR_AF=0.5091;EUR_AF=0.838;SAS_AF=0.7658;AA=G|||;VT=SNP
17	12935986	rs7218406	G	A	100	PASS	AC=3639;AF=0.726637;AN=5008;NS=2504;DP=16586;EAS_AF=0.5377;AMR_AF=0.8098;AFR_AF=0.646;EUR_AF=0.8419;SAS_AF=0.8528;AA=G|||;VT=SNP
17	12936208	rs7219673	T	C	100	PASS	AC=3640;AF=0.726837;AN=5008;NS=2504;DP=17176;EAS_AF=0.5377;AMR_AF=0.8112;AFR_AF=0.646;EUR_AF=0.8419;SAS_AF=0.8528;AA=T|||;VT=SNP
17	12936413	rs4792320	A	G	100	PASS	AC=3643;AF=0.727436;AN=5008;NS=2504;DP=18476;EAS_AF=0.5377;AMR_AF=0.8112;AFR_AF=0.6483;EUR_AF=0.8419;SAS_AF=0.8528;AA=G|||;VT=SNP
17	12936460	rs4791523	C	T	100	PASS	AC=4146;AF=0.827875;AN=5008;NS=2504;DP=18743;EAS_AF=0.754;AMR_AF=0.8199;AFR_AF=0.8154;EUR_AF=0.8459;SAS_AF=0.908;AA=T|||;VT=SNP
17	12936513	rs4792321	T	C	100	PASS	AC=3641;AF=0.727037;AN=5008;NS=2504;DP=18703;EAS_AF=0.5367;AMR_AF=0.8112;AFR_AF=0.6483;EUR_AF=0.8419;SAS_AF=0.8517;AA=t|||;VT=SNP
17	12936541	rs16947012	T	C	100	PASS	AC=296;AF=0.0591054;AN=5008;NS=2504;DP=18707;EAS_AF=0.0754;AMR_AF=0.0072;AFR_AF=0.1483;EUR_AF=0.001;SAS_AF=0.0184;AA=T|||;VT=SNP
17	12936712	rs78300246	C	A	100	PASS	AC=296;AF=0.0591054;AN=5008;NS=2504;DP=17857;EAS_AF=0.0754;AMR_AF=0.0072;AFR_AF=0.1483;EUR_AF=0.001;SAS_AF=0.0184;AA=C|||;VT=SNP
17	12937325	rs77784121	T	A	100	PASS	AC=296;AF=0.0591054;AN=5008;NS=2504;DP=18306;EAS_AF=0.0754;AMR_AF=0.0072;AFR_AF=0.1483;EUR_AF=0.001;SAS_AF=0.0184;AA=T|||;VT=SNP
17	12937553	rs16947018	T	C	100	PASS	AC=318;AF=0.0634984;AN=5008;NS=2504;DP=21290;EAS_AF=0.253;AMR_AF=0.0591;AFR_AF=0.0023;EUR_AF=0.008;SAS_AF=0.0112;AA=T|||;VT=SNP
17	12937961	rs12946787	A	G	100	PASS	AC=4369;AF=0.872404;AN=5008;NS=2504;DP=19968;EAS_AF=0.7966;AMR_AF=0.9813;AFR_AF=0.7269;EUR_AF=0.995;SAS_AF=0.9438;AA=G|||;VT=SNP
17	12938607	rs9905156	C	G	100	PASS	AC=4533;AF=0.905152;AN=5008;NS=2504;DP=18686;EAS_AF=0.879;AMR_AF=0.9798;AFR_AF=0.7821;EUR_AF=0.999;SAS_AF=0.9489;AA=G|||;VT=SNP
17	12938632	rs79925634	T	A	100	PASS	AC=68;AF=0.0135783;AN=5008;NS=2504;DP=18619;EAS_AF=0.0506;AMR_AF=0;AFR_AF=0;EUR_AF=0;SAS_AF=0.0174;AA=t|||;VT=SNP
17	12938756	rs77807142	C	T	100	PASS	AC=435;AF=0.086861;AN=5008;NS=2504;DP=20005;EAS_AF=0.2887;AMR_AF=0.0893;AFR_AF=0.0234;EUR_AF=0.0298;SAS_AF=0.0215;AA=C|||;VT=SNP
17	12939138	rs11655993	C	T	100	PASS	AC=4529;AF=0.904353;AN=5008;NS=2504;DP=21262;EAS_AF=0.877;AMR_AF=0.9798;AFR_AF=0.7806;EUR_AF=0.999;SAS_AF=0.9489;AA=c|||;VT=SNP
17	12939546	rs76245818	T	C	100	PASS	AC=71;AF=0.0141773;AN=5008;NS=2504;DP=21097;EAS_AF=0.0536;AMR_AF=0;AFR_AF=0;EUR_AF=0;SAS_AF=0.0174;AA=T|||;VT=SNP
17	12939682	rs79812880	G	A	100	PASS	AC=439;AF=0.0876597;AN=5008;NS=2504;DP=18624;EAS_AF=0.2927;AMR_AF=0.0893;AFR_AF=0.0234;EUR_AF=0.0298;SAS_AF=0.0215;AA=G|||;VT=SNP
17	12939770	rs740413	C	T	100	PASS	AC=146;AF=0.0291534;AN=5008;NS=2504;DP=19042;EAS_AF=0.122;AMR_AF=0.0014;AFR_AF=0;EUR_AF=0;SAS_AF=0.0225;AA=C|||;VT=SNP
17	12940549	rs929426	G	A	100	PASS	AC=4244;AF=0.847444;AN=5008;NS=2504;DP=18527;EAS_AF=0.874;AMR_AF=0.9683;AFR_AF=0.5741;EUR_AF=0.998;SAS_AF=0.9489;AA=G|||;VT=SNP
17	12941325	rs143265724	C	T	100	PASS	AC=178;AF=0.0355431;AN=5008;NS=2504;DP=16645;EAS_AF=0.127;AMR_AF=0.0014;AFR_AF=0;EUR_AF=0;SAS_AF=0.0501;AA=C|||;VT=SNP
17	12941525	rs8074461	G	A	100	PASS	AC=430;AF=0.0858626;AN=5008;NS=2504;DP=20380;EAS_AF=0.1825;AMR_AF=0.013;AFR_AF=0.1278;EUR_AF=0.001;SAS_AF=0.0685;AA=G|||;VT=SNP
17	12941645	rs11658800	C	T	100	PASS	AC=2413;AF=0.481829;AN=5008;NS=2504;DP=18951;EAS_AF=0.4494;AMR_AF=0.6686;AFR_AF=0.1815;EUR_AF=0.6213;SAS_AF=0.6452;AA=C|||;VT=SNP
17	12942309	rs78214430	A	G	100	PASS	AC=67;AF=0.0133786;AN=5008;NS=2504;DP=20739;EAS_AF=0.0526;AMR_AF=0.0058;AFR_AF=0.0008;EUR_AF=0.007;SAS_AF=0.002;AA=A|||;VT=SNP
17	12942326	rs10775374	C	A	100	PASS	AC=2413;AF=0.481829;AN=5008;NS=2504;DP=20246;EAS_AF=0.4484;AMR_AF=0.67;AFR_AF=0.1838;EUR_AF=0.6183;SAS_AF=0.6452;AA=C|||;VT=SNP
17	12942466	rs11078115	T	C	100	PASS	AC=4406;AF=0.879792;AN=5008;NS=2504;DP=18733;EAS_AF=0.8165;AMR_AF=0.9798;AFR_AF=0.7519;EUR_AF=0.999;SAS_AF=0.9243;AA=C|||;VT=SNP
17	12942680	rs76550909	C	T	100	PASS	AC=417;AF=0.0832668;AN=5008;NS=2504;DP=19543;EAS_AF=0.2857;AMR_AF=0.0865;AFR_AF=0.0136;EUR_AF=0.0298;SAS_AF=0.0215;AA=C|||;VT=SNP
17	12942814	rs72815162	C	T	100	PASS	AC=798;AF=0.159345;AN=5008;NS=2504;DP=19005;EAS_AF=0.0724;AMR_AF=0.183;AFR_AF=0.0552;EUR_AF=0.3419;SAS_AF=0.1851;AA=C|||;VT=SNP
17	12942885	rs1034850	C	T	100	PASS	AC=3926;AF=0.783946;AN=5008;NS=2504;DP=20253;EAS_AF=0.8065;AMR_AF=0.9611;AFR_AF=0.4637;EUR_AF=0.994;SAS_AF=0.8517;AA=C|||;VT=SNP
17	12942925	rs118098367	G	A	100	PASS	AC=179;AF=0.0357428;AN=5008;NS=2504;DP=20536;EAS_AF=0.127;AMR_AF=0.0014;AFR_AF=0;EUR_AF=0;SAS_AF=0.0511;AA=G|||;VT=SNP
17	12943097	rs76742888	C	T	100	PASS	AC=74;AF=0.0147764;AN=5008;NS=2504;DP=19687;EAS_AF=0.0565;AMR_AF=0;AFR_AF=0;EUR_AF=0;SAS_AF=0.0174;AA=C|||;VT=SNP
17	12943903	rs117545116	C	T	100	PASS	AC=25;AF=0.00499201;AN=5008;NS=2504;DP=21824;EAS_AF=0.0238;AMR_AF=0;AFR_AF=0;EUR_AF=0;SAS_AF=0.001;AA=C|||;VT=SNP
17	12944246	rs116913378	A	G	100	PASS	AC=179;AF=0.0357428;AN=5008;NS=2504;DP=18669;EAS_AF=0.127;AMR_AF=0.0014;AFR_AF=0;EUR_AF=0;SAS_AF=0.0511;AA=A|||;VT=SNP
17	12944414	rs61697578	C	T	100	PASS	AC=433;AF=0.0864617;AN=5008;NS=2504;DP=18791;EAS_AF=0.2847;AMR_AF=0.0908;AFR_AF=0.0242;EUR_AF=0.0298;SAS_AF=0.0215;AA=C|||;VT=SNP
17	12944646	rs55918162	C	G	100	PASS	AC=434;AF=0.0866613;AN=5008;NS=2504;DP=15999;EAS_AF=0.1835;AMR_AF=0.013;AFR_AF=0.1301;EUR_AF=0.001;SAS_AF=0.0685;AA=C|||;VT=SNP
17	12944689	rs4791524	A	T	100	PASS	AC=2428;AF=0.484824;AN=5008;NS=2504;DP=17192;EAS_AF=0.4583;AMR_AF=0.67;AFR_AF=0.1868;EUR_AF=0.6193;SAS_AF=0.6452;AA=A|||;VT=SNP
17	12945273	rs147123889	G	T	100	PASS	AC=29;AF=0.00579073;AN=5008;NS=2504;DP=18937;EAS_AF=0.0288;AMR_AF=0;AFR_AF=0;EUR_AF=0;SAS_AF=0;AA=G|||;VT=SNP
17	12945383	rs11654559	A	T	100	PASS	AC=1082;AF=0.216054;AN=5008;NS=2504;DP=21035;EAS_AF=0.0724;AMR_AF=0.2003;AFR_AF=0.2595;EUR_AF=0.3449;SAS_AF=0.184;AA=A|||;VT=SNP
17	12945504	rs2159039	A	G	100	PASS	AC=702;AF=0.140176;AN=5008;NS=2504;DP=20466;EAS_AF=0.1835;AMR_AF=0.0245;AFR_AF=0.3336;EUR_AF=0.002;SAS_AF=0.0583;AA=G|||;VT=SNP
17	12945843	rs8078153	T	C	100	PASS	AC=1166;AF=0.232827;AN=5008;NS=2504;DP=20253;EAS_AF=0.4673;AMR_AF=0.1138;AFR_AF=0.3744;EUR_AF=0.0318;SAS_AF=0.091;AA=C|||;VT=SNP
17	12946085	rs72815164	C	T	100	PASS	AC=1083;AF=0.216254;AN=5008;NS=2504;DP=19220;EAS_AF=0.0734;AMR_AF=0.2003;AFR_AF=0.2587;EUR_AF=0.3459;SAS_AF=0.184;AA=C|||;VT=SNP
17	12946631	rs77757952	A	T	100	PASS	AC=431;AF=0.0860623;AN=5008;NS=2504;DP=20864;EAS_AF=0.2837;AMR_AF=0.0893;AFR_AF=0.025;EUR_AF=0.0298;SAS_AF=0.0204;AA=A|||;VT=SNP
17	12946710	rs74943249	G	A	100	PASS	AC=73;AF=0.0145767;AN=5008;NS=2504;DP=20529;EAS_AF=0.0556;AMR_AF=0;AFR_AF=0;EUR_AF=0;SAS_AF=0.0174;AA=G|||;VT=SNP
17	12946729	rs11656122	C	T	100	PASS	AC=2605;AF=0.520168;AN=5008;NS=2504;DP=19970;EAS_AF=0.4593;AMR_AF=0.6787;AFR_AF=0.2526;EUR_AF=0.6233;SAS_AF=0.726;AA=c|||;VT=SNP
17	12946876	rs4273078	C	T	100	PASS	AC=2607;AF=0.520567;AN=5008;NS=2504;DP=17192;EAS_AF=0.4593;AMR_AF=0.6787;AFR_AF=0.2526;EUR_AF=0.6233;SAS_AF=0.728;AA=C|||;VT=SNP
17	12947453	rs4791525	C	T	100	PASS	AC=1175;AF=0.234625;AN=5008;NS=2504;DP=20774;EAS_AF=0.2202;AMR_AF=0.317;AFR_AF=0.087;EUR_AF=0.2793;SAS_AF=0.3446;AA=C|||;VT=SNP
17	12947782	rs117114239	C	T	100	PASS	AC=175;AF=0.0349441;AN=5008;NS=2504;DP=19205;EAS_AF=0.126;AMR_AF=0;AFR_AF=0;EUR_AF=0;SAS_AF=0.0491;AA=C|||;VT=SNP
17	12947956	rs16947052	T	C	100	PASS	AC=577;AF=0.115216;AN=5008;NS=2504;DP=21597;EAS_AF=0.126;AMR_AF=0.0202;AFR_AF=0.2927;EUR_AF=0.001;SAS_AF=0.0491;AA=T|||;VT=SNP
17	12948672	rs12950720	G	C	100	PASS	AC=3720;AF=0.742812;AN=5008;NS=2504;DP=16712;EAS_AF=0.9306;AMR_AF=0.7925;AFR_AF=0.6483;EUR_AF=0.6481;SAS_AF=0.7393;AA=C|||;VT=SNP
17	12948976	rs60736824	A	G	100	PASS	AC=726;AF=0.144968;AN=5008;NS=2504;DP=14260;EAS_AF=0.1815;AMR_AF=0.0231;AFR_AF=0.3472;EUR_AF=0.002;SAS_AF=0.0675;AA=G|||;VT=SNP
17	12949018	rs56842939	C	T	100	PASS	AC=600;AF=0.119808;AN=5008;NS=2504;DP=13917;EAS_AF=0.126;AMR_AF=0.0202;AFR_AF=0.3094;EUR_AF=0.001;SAS_AF=0.0501;AA=C|||;VT=SNP
17	12949407	rs11078116	A	G	100	PASS	AC=2436;AF=0.486422;AN=5008;NS=2504;DP=18889;EAS_AF=0.4643;AMR_AF=0.6686;AFR_AF=0.1861;EUR_AF=0.6163;SAS_AF=0.6524;AA=A|||;VT=SNP
17	12949568	rs9908228	C	T	100	PASS	AC=599;AF=0.119609;AN=5008;NS=2504;DP=21904;EAS_AF=0.125;AMR_AF=0.0202;AFR_AF=0.3094;EUR_AF=0.001;SAS_AF=0.0501;AA=C|||;VT=SNP
17	12949730	rs9908504	A	C	100	PASS	AC=600;AF=0.119808;AN=5008;NS=2504;DP=19876;EAS_AF=0.125;AMR_AF=0.0202;AFR_AF=0.3094;EUR_AF=0.001;SAS_AF=0.0511;AA=A|||;VT=SNP
17	12950392	rs2322780	A	G	100	PASS	AC=3439;AF=0.686701;AN=5008;NS=2504;DP=17142;EAS_AF=0.9306;AMR_AF=0.781;AFR_AF=0.441;EUR_AF=0.6471;SAS_AF=0.7413;AA=G|||;VT=SNP
17	12950555	rs72815168	C	A	100	PASS	AC=771;AF=0.153954;AN=5008;NS=2504;DP=18315;EAS_AF=0.0685;AMR_AF=0.1758;AFR_AF=0.0477;EUR_AF=0.338;SAS_AF=0.181;AA=C|||;VT=SNP
17	12950625	rs2190705	C	T	100	PASS	AC=2456;AF=0.490415;AN=5008;NS=2504;DP=18009;EAS_AF=0.4623;AMR_AF=0.6758;AFR_AF=0.1921;EUR_AF=0.6233;SAS_AF=0.6544;AA=C|||;VT=SNP
17	12950974	rs73978017	A	T	100	PASS	AC=105;AF=0.0209665;AN=5008;NS=2504;DP=19748;EAS_AF=0.0556;AMR_AF=0.0029;AFR_AF=0.0219;EUR_AF=0.001;SAS_AF=0.0174;AA=T|||;VT=SNP
17	12951156	rs8079850	G	A	100	PASS	AC=600;AF=0.119808;AN=5008;NS=2504;DP=20696;EAS_AF=0.125;AMR_AF=0.0202;AFR_AF=0.3094;EUR_AF=0.001;SAS_AF=0.0511;AA=G|||;VT=SNP
17	12951160	rs12943941	G	A	100	PASS	AC=2485;AF=0.496206;AN=5008;NS=2504;DP=20616;EAS_AF=0.4623;AMR_AF=0.6772;AFR_AF=0.2148;EUR_AF=0.6233;SAS_AF=0.6524;AA=G|||;VT=SNP
17	12951322	rs73978018	T	C	100	PASS	AC=106;AF=0.0211661;AN=5008;NS=2504;DP=19094;EAS_AF=0.0556;AMR_AF=0.0029;AFR_AF=0.0227;EUR_AF=0.001;SAS_AF=0.0174;AA=C|||;VT=SNP
17	12951839	rs73978019	G	A	100	PASS	AC=106;AF=0.0211661;AN=5008;NS=2504;DP=21440;EAS_AF=0.0556;AMR_AF=0.0029;AFR_AF=0.0227;EUR_AF=0.001;SAS_AF=0.0174;AA=G|||;VT=SNP
17	12951843	rs8080686	C	T	100	PASS	AC=2435;AF=0.486222;AN=5008;NS=2504;DP=21363;EAS_AF=0.4573;AMR_AF=0.6037;AFR_AF=0.2141;EUR_AF=0.6223;SAS_AF=0.6605;AA=C|||;VT=SNP
17	12951875	rs117914048	T	C	100	PASS	AC=21;AF=0.00419329;AN=5008;NS=2504;DP=21225;EAS_AF=0.0208;AMR_AF=0;AFR_AF=0;EUR_AF=0;SAS_AF=0;AA=T|||;VT=SNP
17	12952049	rs73978020	T	A	100	PASS	AC=106;AF=0.0211661;AN=5008;NS=2504;DP=18854;EAS_AF=0.0556;AMR_AF=0.0029;AFR_AF=0.0227;EUR_AF=0.001;SAS_AF=0.0174;AA=A|||;VT=SNP
17	12952312	rs61260343	T	A	100	PASS	AC=106;AF=0.0211661;AN=5008;NS=2504;DP=19158;EAS_AF=0.0556;AMR_AF=0.0029;AFR_AF=0.0227;EUR_AF=0.001;SAS_AF=0.0174;AA=T|||;VT=SNP
17	12952732	rs8067179	A	G	100	PASS	AC=3733;AF=0.745407;AN=5008;NS=2504;DP=15221;EAS_AF=0.9296;AMR_AF=0.7997;AFR_AF=0.649;EUR_AF=0.6541;SAS_AF=0.7413;AA=G|||;VT=SNP
17	12953007	rs12601839	T	C	100	PASS	AC=357;AF=0.0712859;AN=5008;NS=2504;DP=17471;EAS_AF=0.1845;AMR_AF=0.0764;AFR_AF=0.0378;EUR_AF=0.002;SAS_AF=0.0675;AA=C|||;VT=SNP
17	12953531	rs7215651	G	A	100	PASS	AC=3086;AF=0.616214;AN=5008;NS=2504;DP=18365;EAS_AF=0.8016;AMR_AF=0.7061;AFR_AF=0.3457;EUR_AF=0.6531;SAS_AF=0.6892;AA=G|||;VT=SNP
17	12953849	rs75658352	A	G	100	PASS	AC=329;AF=0.0656949;AN=5008;NS=2504;DP=19956;EAS_AF=0.2877;AMR_AF=0.0331;AFR_AF=0.0023;EUR_AF=0.004;SAS_AF=0.0092;AA=A|||;VT=SNP
17	12954155	rs11078117	A	G	100	PASS	AC=2393;AF=0.477835;AN=5008;NS=2504;DP=20392;EAS_AF=0.4554;AMR_AF=0.6023;AFR_AF=0.1914;EUR_AF=0.6183;SAS_AF=0.6554;AA=A|||;VT=SNP
17	12954571	rs76165470	G	A	100	PASS	AC=209;AF=0.0417332;AN=5008;NS=2504;DP=18096;EAS_AF=0.1339;AMR_AF=0.0735;AFR_AF=0;EUR_AF=0.001;SAS_AF=0.0225;AA=A|||;VT=SNP
17	12955088	rs8081857	A	G	100	PASS	AC=3874;AF=0.773562;AN=5008;NS=2504;DP=21582;EAS_AF=0.9315;AMR_AF=0.8055;AFR_AF=0.6989;EUR_AF=0.6581;SAS_AF=0.8078;AA=G|||;VT=SNP
17	12955128	rs8082266	G	A	100	PASS	AC=2409;AF=0.48103;AN=5008;NS=2504;DP=20199;EAS_AF=0.4544;AMR_AF=0.6037;AFR_AF=0.2133;EUR_AF=0.6183;SAS_AF=0.6421;AA=G|||;VT=SNP
17	12955253	rs4792323	A	G	100	PASS	AC=3871;AF=0.772963;AN=5008;NS=2504;DP=19488;EAS_AF=0.9315;AMR_AF=0.8055;AFR_AF=0.6982;EUR_AF=0.6581;SAS_AF=0.8057;AA=G|||;VT=SNP
17	12955512	rs77889826	G	A	100	PASS	AC=464;AF=0.0926518;AN=5008;NS=2504;DP=20545;EAS_AF=0.2798;AMR_AF=0.0951;AFR_AF=0.0469;EUR_AF=0.0338;SAS_AF=0.0204;AA=G|||;VT=SNP
17	12956236	rs4791526	G	A	100	PASS	AC=644;AF=0.128594;AN=5008;NS=2504;DP=18117;EAS_AF=0.1339;AMR_AF=0.0922;AFR_AF=0.2973;EUR_AF=0.002;SAS_AF=0.0511;AA=G|||;VT=SNP
17	12956851	rs62060678	G	A	100	PASS	AC=2356;AF=0.470447;AN=5008;NS=2504;DP=17820;EAS_AF=0.4534;AMR_AF=0.5965;AFR_AF=0.2133;EUR_AF=0.6034;SAS_AF=0.6094;AA=G|||;VT=SNP
17	12956867	rs9908783	G	A	100	PASS	AC=3810;AF=0.760783;AN=5008;NS=2504;DP=17794;EAS_AF=0.9306;AMR_AF=0.7968;AFR_AF=0.6914;EUR_AF=0.6431;SAS_AF=0.7751;AA=A|||;VT=SNP
17	12956973	rs9908990	G	A	100	PASS	AC=644;AF=0.128594;AN=5008;NS=2504;DP=16066;EAS_AF=0.1339;AMR_AF=0.0922;AFR_AF=0.2973;EUR_AF=0.002;SAS_AF=0.0511;AA=G|||;VT=SNP
17	12957585	rs11078118	A	G	100	PASS	AC=3888;AF=0.776358;AN=5008;NS=2504;DP=17128;EAS_AF=0.9325;AMR_AF=0.8069;AFR_AF=0.702;EUR_AF=0.661;SAS_AF=0.8129;AA=G|||;VT=SNP
17	12957586	rs11078119	A	C	100	PASS	AC=3887;AF=0.776158;AN=5008;NS=2504;DP=17171;EAS_AF=0.9325;AMR_AF=0.8069;AFR_AF=0.7012;EUR_AF=0.661;SAS_AF=0.8129;AA=C|||;VT=SNP
17	12957939	rs12451569	G	A	100	PASS	AC=658;AF=0.13139;AN=5008;NS=2504;DP=19240;EAS_AF=0.1339;AMR_AF=0.0922;AFR_AF=0.3079;EUR_AF=0.002;SAS_AF=0.0511;AA=A|||;VT=SNP
17	12958124	rs139663089	C	T	100	PASS	AC=24;AF=0.00479233;AN=5008;NS=2504;DP=19391;EAS_AF=0.0238;AMR_AF=0;AFR_AF=0;EUR_AF=0;SAS_AF=0;AA=C|||;VT=SNP
17	12958367	rs12943028	A	T	100	PASS	AC=2343;AF=0.467851;AN=5008;NS=2504;DP=15441;EAS_AF=0.4504;AMR_AF=0.5965;AFR_AF=0.1914;EUR_AF=0.6083;SAS_AF=0.6237;AA=A|||;VT=SNP
17	12958477	rs12945697	T	A	100	PASS	AC=3083;AF=0.615615;AN=5008;NS=2504;DP=19890;EAS_AF=0.7431;AMR_AF=0.7075;AFR_AF=0.3699;EUR_AF=0.6451;SAS_AF=0.7209;AA=T|||;VT=SNP
17	12958948	rs4792324	A	T	100	PASS	AC=2347;AF=0.46865;AN=5008;NS=2504;DP=20437;EAS_AF=0.4514;AMR_AF=0.6009;AFR_AF=0.1914;EUR_AF=0.6083;SAS_AF=0.6237;AA=A|||;VT=SNP
17	12959214	rs75529412	G	A	100	PASS	AC=231;AF=0.0461262;AN=5008;NS=2504;DP=19637;EAS_AF=0.1319;AMR_AF=0.0692;AFR_AF=0;EUR_AF=0.001;SAS_AF=0.0501;AA=A|||;VT=SNP
17	12959684	rs6502225	A	G	100	PASS	AC=3241;AF=0.647165;AN=5008;NS=2504;DP=16565;EAS_AF=0.7976;AMR_AF=0.7161;AFR_AF=0.3956;EUR_AF=0.66;SAS_AF=0.7699;AA=A|||;VT=SNP
17	12959713	rs6502226	A	T	100	PASS	AC=3843;AF=0.767372;AN=5008;NS=2504;DP=15473;EAS_AF=0.9315;AMR_AF=0.7968;AFR_AF=0.7012;EUR_AF=0.6481;SAS_AF=0.7894;AA=A|||;VT=SNP
17	12959839	rs75035797	G	A	100	PASS	AC=33;AF=0.00658946;AN=5008;NS=2504;DP=15098;EAS_AF=0.0327;AMR_AF=0;AFR_AF=0;EUR_AF=0;SAS_AF=0;AA=G|||;VT=SNP
17	12960046	rs79646267	G	A	100	PASS	AC=205;AF=0.0409345;AN=5008;NS=2504;DP=17662;EAS_AF=0.1319;AMR_AF=0.0692;AFR_AF=0.0008;EUR_AF=0.001;SAS_AF=0.0225;AA=G|||;VT=SNP
17	12960067	rs8071551	G	A	100	PASS	AC=791;AF=0.157947;AN=5008;NS=2504;DP=16953;EAS_AF=0.1111;AMR_AF=0.1671;AFR_AF=0.0189;EUR_AF=0.2823;SAS_AF=0.2597;AA=G|||;VT=SNP
17	12960685	rs79852102	A	C	100	PASS	AC=208;AF=0.0415335;AN=5008;NS=2504;DP=19219;EAS_AF=0.1359;AMR_AF=0.0692;AFR_AF=0;EUR_AF=0.001;SAS_AF=0.0225;AA=A|||;VT=SNP
17	12960713	rs4792325	G	A	100	PASS	AC=3796;AF=0.757987;AN=5008;NS=2504;DP=18795;EAS_AF=0.9315;AMR_AF=0.7939;AFR_AF=0.6596;EUR_AF=0.659;SAS_AF=0.7883;AA=G|||;VT=SNP
17	12960880	rs4791527	T	C	100	PASS	AC=3712;AF=0.741214;AN=5008;NS=2504;DP=17285;EAS_AF=0.9306;AMR_AF=0.7925;AFR_AF=0.6581;EUR_AF=0.6551;SAS_AF=0.7106;AA=C|||;VT=SNP
17	12960899	rs34852820	C	T	100	PASS	AC=2338;AF=0.466853;AN=5008;NS=2504;DP=17337;EAS_AF=0.4504;AMR_AF=0.5965;AFR_AF=0.1793;EUR_AF=0.6193;SAS_AF=0.6237;AA=C|||;VT=SNP
17	12961770	rs76216779	C	T	100	PASS	AC=188;AF=0.0375399;AN=5008;NS=2504;DP=19152;EAS_AF=0.123;AMR_AF=0.0663;AFR_AF=0;EUR_AF=0.001;SAS_AF=0.0174;AA=C|||;VT=SNP
17	12962911	rs12953180	A	G	100	PASS	AC=2928;AF=0.584665;AN=5008;NS=2504;DP=15759;EAS_AF=0.4901;AMR_AF=0.7046;AFR_AF=0.4796;EUR_AF=0.665;SAS_AF=0.6564;AA=G|||;VT=SNP
17	12963152	rs59654052	G	A	100	PASS	AC=824;AF=0.164537;AN=5008;NS=2504;DP=13775;EAS_AF=0.0853;AMR_AF=0.1758;AFR_AF=0.0537;EUR_AF=0.3082;SAS_AF=0.2403;AA=G|||;VT=SNP
17	12963221	rs569813010	C	A	100	PASS	AC=97;AF=0.019369;AN=5008;NS=2504;DP=11924;EAS_AF=0.0804;AMR_AF=0;AFR_AF=0;EUR_AF=0;SAS_AF=0.0164;AA=C|||;VT=SNP
17	12963235	rs12945813	T	A	100	PASS	AC=2733;AF=0.545727;AN=5008;NS=2504;DP=11537;EAS_AF=0.494;AMR_AF=0.6888;AFR_AF=0.351;EUR_AF=0.6481;SAS_AF=0.6554;AA=A|||;VT=SNP
17	12963502	rs77491878	T	C	100	PASS	AC=94;AF=0.01877;AN=5008;NS=2504;DP=15336;EAS_AF=0.0605;AMR_AF=0;AFR_AF=0.0121;EUR_AF=0;SAS_AF=0.0174;AA=T|||;VT=SNP
17	12964011	rs60084743	A	G	100	PASS	AC=1067;AF=0.213059;AN=5008;NS=2504;DP=18226;EAS_AF=0.0863;AMR_AF=0.1715;AFR_AF=0.2428;EUR_AF=0.2952;SAS_AF=0.2485;AA=A|||;VT=SNP
17	12964076	rs7218898	C	G	100	PASS	AC=853;AF=0.170327;AN=5008;NS=2504;DP=20020;EAS_AF=0.0903;AMR_AF=0.1614;AFR_AF=0.0817;EUR_AF=0.2972;SAS_AF=0.2485;AA=C|||;VT=SNP
17	12964206	rs7220272	T	C	100	PASS	AC=1149;AF=0.229433;AN=5008;NS=2504;DP=17720;EAS_AF=0.0863;AMR_AF=0.1787;AFR_AF=0.3003;EUR_AF=0.2962;SAS_AF=0.2485;AA=C|||;VT=SNP
17	12964353	rs7219133	A	G	100	PASS	AC=1149;AF=0.229433;AN=5008;NS=2504;DP=18371;EAS_AF=0.0873;AMR_AF=0.1787;AFR_AF=0.3003;EUR_AF=0.2952;SAS_AF=0.2485;AA=G|||;VT=SNP
17	12964428	rs7219281	A	G	100	PASS	AC=1149;AF=0.229433;AN=5008;NS=2504;DP=18510;EAS_AF=0.0863;AMR_AF=0.1787;AFR_AF=0.3003;EUR_AF=0.2962;SAS_AF=0.2485;AA=A|||;VT=SNP
17	12964622	rs113409495	C	T	100	PASS	AC=840;AF=0.167732;AN=5008;NS=2504;DP=15126;EAS_AF=0.0873;AMR_AF=0.1599;AFR_AF=0.0779;EUR_AF=0.2932;SAS_AF=0.2485;AA=C|||;VT=SNP
17	12964707	rs66848707	A	G	100	PASS	AC=1208;AF=0.241214;AN=5008;NS=2504;DP=15626;EAS_AF=0.0863;AMR_AF=0.183;AFR_AF=0.3427;EUR_AF=0.2962;SAS_AF=0.2485;AA=G|||;VT=SNP
17	12964774	rs111553323	G	A	100	PASS	AC=1127;AF=0.22504;AN=5008;NS=2504;DP=15578;EAS_AF=0.0863;AMR_AF=0.1758;AFR_AF=0.2859;EUR_AF=0.2952;SAS_AF=0.2485;AA=G|||;VT=SNP
17	12964851	rs67223621	A	G	100	PASS	AC=1938;AF=0.386981;AN=5008;NS=2504;DP=15691;EAS_AF=0.4544;AMR_AF=0.3818;AFR_AF=0.379;EUR_AF=0.3807;SAS_AF=0.3384;AA=G|||;VT=SNP
17	12964960	rs60383416	C	T	100	PASS	AC=161;AF=0.0321486;AN=5008;NS=2504;DP=13702;EAS_AF=0.0942;AMR_AF=0;AFR_AF=0.0166;EUR_AF=0;SAS_AF=0.045;AA=C|||;VT=SNP
17	12966272	rs4459581	G	A	100	PASS	AC=1109;AF=0.221446;AN=5008;NS=2504;DP=13120;EAS_AF=0.0863;AMR_AF=0.1744;AFR_AF=0.2716;EUR_AF=0.2922;SAS_AF=0.2536;AA=G|||;VT=SNP
17	12966464	rs4461111	G	A	100	PASS	AC=1109;AF=0.221446;AN=5008;NS=2504;DP=15058;EAS_AF=0.0863;AMR_AF=0.1744;AFR_AF=0.2716;EUR_AF=0.2922;SAS_AF=0.2536;AA=G|||;VT=SNP
17	12967116	rs9912495	A	G	100	PASS	AC=1138;AF=0.227236;AN=5008;NS=2504;DP=19856;EAS_AF=0.1538;AMR_AF=0.1398;AFR_AF=0.357;EUR_AF=0.2256;SAS_AF=0.1912;AA=G|||;VT=SNP
17	12967367	rs139849409	G	C	100	PASS	AC=84;AF=0.0167732;AN=5008;NS=2504;DP=19720;EAS_AF=0.0675;AMR_AF=0;AFR_AF=0;EUR_AF=0;SAS_AF=0.0164;AA=G|||;VT=SNP
17	12967545	rs8073359	A	G	100	PASS	AC=3585;AF=0.715855;AN=5008;NS=2504;DP=19563;EAS_AF=0.9137;AMR_AF=0.8429;AFR_AF=0.3578;EUR_AF=0.7724;SAS_AF=0.8476;AA=A|||;VT=SNP
17	12967815	rs6502228	T	C	100	PASS	AC=3612;AF=0.721246;AN=5008;NS=2504;DP=16456;EAS_AF=0.9107;AMR_AF=0.8429;AFR_AF=0.3805;EUR_AF=0.7724;SAS_AF=0.8476;AA=T|||;VT=SNP
17	12967825	rs6502229	G	C	100	PASS	AC=3615;AF=0.721845;AN=5008;NS=2504;DP=16622;EAS_AF=0.9137;AMR_AF=0.8429;AFR_AF=0.3805;EUR_AF=0.7724;SAS_AF=0.8476;AA=G|||;VT=SNP
17	12967846	rs147758395	C	T	100	PASS	AC=84;AF=0.0167732;AN=5008;NS=2504;DP=16967;EAS_AF=0.0675;AMR_AF=0;AFR_AF=0;EUR_AF=0;SAS_AF=0.0164;AA=C|||;VT=SNP
17	12967893	rs6502230	C	T	100	PASS	AC=3293;AF=0.657548;AN=5008;NS=2504;DP=17672;EAS_AF=0.7857;AMR_AF=0.8343;AFR_AF=0.2814;EUR_AF=0.7714;SAS_AF=0.7914;AA=C|||;VT=SNP
17	12968046	rs139565644	A	C	100	PASS	AC=107;AF=0.0213658;AN=5008;NS=2504;DP=16991;EAS_AF=0.0675;AMR_AF=0;AFR_AF=0;EUR_AF=0;SAS_AF=0.0399;AA=A|||;VT=SNP
17	12968080	rs56228705	C	A	100	PASS	AC=2767;AF=0.552516;AN=5008;NS=2504;DP=17478;EAS_AF=0.7589;AMR_AF=0.6787;AFR_AF=0.3245;EUR_AF=0.493;SAS_AF=0.6196;AA=A|||;VT=SNP
17	12968173	rs55722744	T	C	100	PASS	AC=2753;AF=0.54972;AN=5008;NS=2504;DP=16748;EAS_AF=0.7599;AMR_AF=0.6758;AFR_AF=0.326;EUR_AF=0.494;SAS_AF=0.6033;AA=C|||;VT=SNP
17	12968174	rs55944935	C	T	100	PASS	AC=2754;AF=0.54992;AN=5008;NS=2504;DP=16835;EAS_AF=0.7599;AMR_AF=0.6758;AFR_AF=0.326;EUR_AF=0.495;SAS_AF=0.6033;AA=C|||;VT=SNP
17	12968302	rs55987265	A	C	100	PASS	AC=2783;AF=0.555711;AN=5008;NS=2504;DP=17636;EAS_AF=0.7599;AMR_AF=0.6801;AFR_AF=0.3343;EUR_AF=0.494;SAS_AF=0.6196;AA=C|||;VT=SNP
17	12968759	rs61635271	A	G	100	PASS	AC=1409;AF=0.28135;AN=5008;NS=2504;DP=19148;EAS_AF=0.497;AMR_AF=0.2608;AFR_AF=0.2466;EUR_AF=0.1571;SAS_AF=0.2485;AA=A|||;VT=SNP
17	12968825	rs76041652	A	G	100	PASS	AC=1172;AF=0.234026;AN=5008;NS=2504;DP=18120;EAS_AF=0.4286;AMR_AF=0.2507;AFR_AF=0.1551;EUR_AF=0.1561;SAS_AF=0.2086;AA=A|||;VT=SNP
17	12968947	rs145615677	T	C	100	PASS	AC=84;AF=0.0167732;AN=5008;NS=2504;DP=18242;EAS_AF=0.0675;AMR_AF=0;AFR_AF=0;EUR_AF=0;SAS_AF=0.0164;AA=T|||;VT=SNP
17	12969121	rs79907399	T	C	100	PASS	AC=1406;AF=0.280751;AN=5008;NS=2504;DP=20456;EAS_AF=0.496;AMR_AF=0.2594;AFR_AF=0.2458;EUR_AF=0.1571;SAS_AF=0.2485;AA=C|||;VT=SNP
17	12969146	rs2322782	C	T	100	PASS	AC=969;AF=0.19349;AN=5008;NS=2504;DP=20242;EAS_AF=0.3681;AMR_AF=0.245;AFR_AF=0.0628;EUR_AF=0.1561;SAS_AF=0.1922;AA=C|||;VT=SNP
17	12969238	rs2322783	G	T	100	PASS	AC=1405;AF=0.280551;AN=5008;NS=2504;DP=20444;EAS_AF=0.496;AMR_AF=0.2594;AFR_AF=0.2451;EUR_AF=0.1571;SAS_AF=0.2485;AA=C|||;VT=SNP
17	12969292	rs2322784	C	T	100	PASS	AC=1401;AF=0.279752;AN=5008;NS=2504;DP=20696;EAS_AF=0.496;AMR_AF=0.2594;AFR_AF=0.2421;EUR_AF=0.1571;SAS_AF=0.2485;AA=T|||;VT=SNP
17	12969339	rs145639962	G	T	100	PASS	AC=84;AF=0.0167732;AN=5008;NS=2504;DP=20761;EAS_AF=0.0675;AMR_AF=0;AFR_AF=0;EUR_AF=0;SAS_AF=0.0164;AA=G|||;VT=SNP
17	12969964	rs62060699	C	T	100	PASS	AC=1364;AF=0.272364;AN=5008;NS=2504;DP=17207;EAS_AF=0.2639;AMR_AF=0.4193;AFR_AF=0.09;EUR_AF=0.337;SAS_AF=0.3569;AA=c|||;VT=SNP
17	12970077	rs78906703	C	T	100	PASS	AC=1333;AF=0.266174;AN=5008;NS=2504;DP=17454;EAS_AF=0.496;AMR_AF=0.2522;AFR_AF=0.1846;EUR_AF=0.1561;SAS_AF=0.2628;AA=c|||;VT=SNP
17	12970088	rs117627892	T	A	100	PASS	AC=141;AF=0.028155;AN=5008;NS=2504;DP=17860;EAS_AF=0.124;AMR_AF=0;AFR_AF=0;EUR_AF=0;SAS_AF=0.0164;AA=T|||;VT=SNP
17	12970111	rs75729642	G	A	100	PASS	AC=1127;AF=0.22504;AN=5008;NS=2504;DP=18376;EAS_AF=0.372;AMR_AF=0.2507;AFR_AF=0.1543;EUR_AF=0.1561;SAS_AF=0.2219;AA=G|||;VT=SNP
17	12970134	rs78337729	G	C	100	PASS	AC=1332;AF=0.265974;AN=5008;NS=2504;DP=18936;EAS_AF=0.496;AMR_AF=0.2522;AFR_AF=0.1846;EUR_AF=0.1561;SAS_AF=0.2618;AA=C|||;VT=SNP
17	12970315	rs79220483	G	A	100	PASS	AC=1417;AF=0.282947;AN=5008;NS=2504;DP=19379;EAS_AF=0.496;AMR_AF=0.2594;AFR_AF=0.2443;EUR_AF=0.1571;SAS_AF=0.2618;AA=A|||;VT=SNP
17	12970542	rs77747619	T	A	100	PASS	AC=1332;AF=0.265974;AN=5008;NS=2504;DP=19083;EAS_AF=0.496;AMR_AF=0.2522;AFR_AF=0.1846;EUR_AF=0.1561;SAS_AF=0.2618;AA=T|||;VT=SNP
17	12970639	rs74779487	A	C	100	PASS	AC=1417;AF=0.282947;AN=5008;NS=2504;DP=17010;EAS_AF=0.496;AMR_AF=0.2594;AFR_AF=0.2443;EUR_AF=0.1571;SAS_AF=0.2618;AA=C|||;VT=SNP
17	12970641	rs76951420	T	C	100	PASS	AC=1418;AF=0.283147;AN=5008;NS=2504;DP=17025;EAS_AF=0.496;AMR_AF=0.2594;AFR_AF=0.2451;EUR_AF=0.1571;SAS_AF=0.2618;AA=C|||;VT=SNP
17	12970704	rs80265552	G	A	100	PASS	AC=1417;AF=0.282947;AN=5008;NS=2504;DP=15984;EAS_AF=0.496;AMR_AF=0.2594;AFR_AF=0.2443;EUR_AF=0.1571;SAS_AF=0.2618;AA=A|||;VT=SNP
17	12970794	rs75295067	T	G	100	PASS	AC=1332;AF=0.265974;AN=5008;NS=2504;DP=16424;EAS_AF=0.496;AMR_AF=0.2522;AFR_AF=0.1846;EUR_AF=0.1561;SAS_AF=0.2618;AA=T|||;VT=SNP
17	12970877	rs79753841	T	C	100	PASS	AC=1417;AF=0.282947;AN=5008;NS=2504;DP=18583;EAS_AF=0.496;AMR_AF=0.2594;AFR_AF=0.2443;EUR_AF=0.1571;SAS_AF=0.2618;AA=C|||;VT=SNP
17	12970951	rs78879119	G	A	100	PASS	AC=94;AF=0.01877;AN=5008;NS=2504;DP=16880;EAS_AF=0.0605;AMR_AF=0;AFR_AF=0.0121;EUR_AF=0.001;SAS_AF=0.0164;AA=g|||;VT=SNP
17	12971120	rs11078120	C	T	100	PASS	AC=2773;AF=0.553714;AN=5008;NS=2504;DP=18106;EAS_AF=0.7599;AMR_AF=0.6787;AFR_AF=0.3268;EUR_AF=0.495;SAS_AF=0.6196;AA=C|||;VT=SNP
17	12971152	rs11078121	G	A	100	PASS	AC=2687;AF=0.536542;AN=5008;NS=2504;DP=19528;EAS_AF=0.7599;AMR_AF=0.6715;AFR_AF=0.267;EUR_AF=0.494;SAS_AF=0.6186;AA=G|||;VT=SNP
17	12971333	rs11078122	C	T	100	PASS	AC=2716;AF=0.542332;AN=5008;NS=2504;DP=17094;EAS_AF=0.756;AMR_AF=0.6729;AFR_AF=0.2912;EUR_AF=0.494;SAS_AF=0.6186;AA=C|||;VT=SNP
17	12971756	rs7210223	G	A	100	PASS	AC=2768;AF=0.552716;AN=5008;NS=2504;DP=17393;EAS_AF=0.756;AMR_AF=0.6787;AFR_AF=0.3268;EUR_AF=0.495;SAS_AF=0.6186;AA=A|||;VT=SNP
17	12971820	rs7210363	G	A	100	PASS	AC=2683;AF=0.535743;AN=5008;NS=2504;DP=19703;EAS_AF=0.756;AMR_AF=0.6715;AFR_AF=0.267;EUR_AF=0.494;SAS_AF=0.6186;AA=G|||;VT=SNP
17	12972276	rs12453555	T	C	100	PASS	AC=2684;AF=0.535942;AN=5008;NS=2504;DP=21612;EAS_AF=0.756;AMR_AF=0.6715;AFR_AF=0.267;EUR_AF=0.495;SAS_AF=0.6186;AA=T|||;VT=SNP
17	12972283	rs9910482	A	G	100	PASS	AC=2833;AF=0.565695;AN=5008;NS=2504;DP=21716;EAS_AF=0.756;AMR_AF=0.6801;AFR_AF=0.3714;EUR_AF=0.497;SAS_AF=0.6217;AA=G|||;VT=SNP
17	12972328	rs28801094	G	C	100	PASS	AC=850;AF=0.169728;AN=5008;NS=2504;DP=20138;EAS_AF=0.1538;AMR_AF=0.1643;AFR_AF=0.059;EUR_AF=0.2783;SAS_AF=0.228;AA=G|||;VT=SNP
17	12972395	rs12451145	G	A	100	PASS	AC=2683;AF=0.535743;AN=5008;NS=2504;DP=19428;EAS_AF=0.756;AMR_AF=0.6715;AFR_AF=0.267;EUR_AF=0.494;SAS_AF=0.6186;AA=G|||;VT=SNP
17	12972519	rs8072227	G	T	100	PASS	AC=3589;AF=0.716653;AN=5008;NS=2504;DP=18429;EAS_AF=0.8462;AMR_AF=0.804;AFR_AF=0.531;EUR_AF=0.7177;SAS_AF=0.771;AA=T|||;VT=SNP
17	12972653	rs76671117	C	T	100	PASS	AC=1015;AF=0.202676;AN=5008;NS=2504;DP=17247;EAS_AF=0.372;AMR_AF=0.245;AFR_AF=0.0726;EUR_AF=0.1561;SAS_AF=0.2219;AA=C|||;VT=SNP
17	12972681	rs113232613	T	C	100	PASS	AC=2690;AF=0.537141;AN=5008;NS=2504;DP=16184;EAS_AF=0.6954;AMR_AF=0.6787;AFR_AF=0.3268;EUR_AF=0.495;SAS_AF=0.6012;AA=C|||;VT=SNP
17	12972689	rs79930090	T	C	100	PASS	AC=2767;AF=0.552516;AN=5008;NS=2504;DP=16501;EAS_AF=0.756;AMR_AF=0.6787;AFR_AF=0.3268;EUR_AF=0.495;SAS_AF=0.6176;AA=C|||;VT=SNP
17	12972717	rs111568691	G	T	100	PASS	AC=1555;AF=0.310503;AN=5008;NS=2504;DP=16469;EAS_AF=0.3839;AMR_AF=0.4207;AFR_AF=0.1127;EUR_AF=0.338;SAS_AF=0.3957;AA=G|||;VT=SNP
17	12972738	rs67069205	G	A	100	PASS	AC=2682;AF=0.535543;AN=5008;NS=2504;DP=17004;EAS_AF=0.756;AMR_AF=0.6715;AFR_AF=0.267;EUR_AF=0.494;SAS_AF=0.6176;AA=G|||;VT=SNP
17	12972857	rs117145374	A	G	100	PASS	AC=164;AF=0.0327476;AN=5008;NS=2504;DP=18776;EAS_AF=0.124;AMR_AF=0;AFR_AF=0;EUR_AF=0;SAS_AF=0.0399;AA=A|||;VT=SNP
17	12972987	rs76714511	C	T	100	PASS	AC=63;AF=0.0125799;AN=5008;NS=2504;DP=19444;EAS_AF=0.0605;AMR_AF=0;AFR_AF=0;EUR_AF=0;SAS_AF=0.002;AA=C|||;VT=SNP
17	12973009	rs8076254	A	G	100	PASS	AC=2684;AF=0.535942;AN=5008;NS=2504;DP=17930;EAS_AF=0.756;AMR_AF=0.6715;AFR_AF=0.2678;EUR_AF=0.494;SAS_AF=0.6186;AA=A|||;VT=SNP
17	12973039	rs8076397	C	G	100	PASS	AC=2686;AF=0.536342;AN=5008;NS=2504;DP=17659;EAS_AF=0.756;AMR_AF=0.6715;AFR_AF=0.2685;EUR_AF=0.495;SAS_AF=0.6186;AA=C|||;VT=SNP
17	12973055	rs8076411	C	A	100	PASS	AC=2771;AF=0.553315;AN=5008;NS=2504;DP=18018;EAS_AF=0.756;AMR_AF=0.6787;AFR_AF=0.3283;EUR_AF=0.496;SAS_AF=0.6186;AA=A|||;VT=SNP
17	12973195	rs116916264	G	A	100	PASS	AC=16;AF=0.00319489;AN=5008;NS=2504;DP=21252;EAS_AF=0.0149;AMR_AF=0.0014;AFR_AF=0;EUR_AF=0;SAS_AF=0;AA=G|||;VT=SNP
17	12973591	rs8077340	C	T	100	PASS	AC=2769;AF=0.552915;AN=5008;NS=2504;DP=19200;EAS_AF=0.756;AMR_AF=0.6787;AFR_AF=0.3275;EUR_AF=0.495;SAS_AF=0.6186;AA=T|||;VT=SNP
17	12973681	rs9893477	T	C	100	PASS	AC=2832;AF=0.565495;AN=5008;NS=2504;DP=15635;EAS_AF=0.756;AMR_AF=0.6801;AFR_AF=0.3714;EUR_AF=0.496;SAS_AF=0.6217;AA=C|||;VT=SNP
17	12973812	rs182462541	G	C	100	PASS	AC=32;AF=0.00638978;AN=5008;NS=2504;DP=5612;EAS_AF=0.0317;AMR_AF=0;AFR_AF=0;EUR_AF=0;SAS_AF=0;AA=-|||;VT=SNP
17	12973873	rs56308332	A	G	100	PASS	AC=2685;AF=0.536142;AN=5008;NS=2504;DP=11941;EAS_AF=0.7579;AMR_AF=0.6715;AFR_AF=0.267;EUR_AF=0.494;SAS_AF=0.6186;AA=G|||;VT=SNP
17	12974535	rs78116595	A	G	100	PASS	AC=77;AF=0.0153754;AN=5008;NS=2504;DP=20535;EAS_AF=0.0605;AMR_AF=0;AFR_AF=0;EUR_AF=0;SAS_AF=0.0164;AA=A|||;VT=SNP
17	12974697	rs12452504	C	T	100	PASS	AC=1355;AF=0.270567;AN=5008;NS=2504;DP=20619;EAS_AF=0.2649;AMR_AF=0.4193;AFR_AF=0.0832;EUR_AF=0.336;SAS_AF=0.3569;AA=C|||;VT=SNP
17	12974799	rs8065393	T	C	100	PASS	AC=1621;AF=0.323682;AN=5008;NS=2504;DP=20697;EAS_AF=0.3254;AMR_AF=0.4294;AFR_AF=0.2201;EUR_AF=0.337;SAS_AF=0.3732;AA=T|||;VT=SNP
17	12975008	rs16947108	A	G	100	PASS	AC=1665;AF=0.332468;AN=5008;NS=2504;DP=20861;EAS_AF=0.2649;AMR_AF=0.4323;AFR_AF=0.3071;EUR_AF=0.338;SAS_AF=0.3599;AA=A|||;VT=SNP
17	12975928	rs1003902	A	C	100	PASS	AC=2062;AF=0.411741;AN=5008;NS=2504;DP=18836;EAS_AF=0.3552;AMR_AF=0.5591;AFR_AF=0.1604;EUR_AF=0.5934;SAS_AF=0.5184;AA=A|||;VT=SNP
17	12976203	rs12453727	A	T	100	PASS	AC=3122;AF=0.623403;AN=5008;NS=2504;DP=14825;EAS_AF=0.6667;AMR_AF=0.8069;AFR_AF=0.3056;EUR_AF=0.7495;SAS_AF=0.7485;AA=T|||;VT=SNP
17	12976785	rs12951614	C	G	100	PASS	AC=983;AF=0.196286;AN=5008;NS=2504;DP=18266;EAS_AF=0.1488;AMR_AF=0.1542;AFR_AF=0.2027;EUR_AF=0.2455;SAS_AF=0.2157;AA=C|||;VT=SNP
17	12976787	rs11078123	T	C	100	PASS	AC=3106;AF=0.620208;AN=5008;NS=2504;DP=18269;EAS_AF=0.6667;AMR_AF=0.8055;AFR_AF=0.2943;EUR_AF=0.7495;SAS_AF=0.7485;AA=C|||;VT=SNP
17	12976937	rs11659037	G	A	100	PASS	AC=3104;AF=0.619808;AN=5008;NS=2504;DP=17650;EAS_AF=0.6657;AMR_AF=0.8055;AFR_AF=0.2935;EUR_AF=0.7495;SAS_AF=0.7485;AA=G|||;VT=SNP
17	12977759	rs147690760	C	T	100	PASS	AC=22;AF=0.00439297;AN=5008;NS=2504;DP=14672;EAS_AF=0.0198;AMR_AF=0;AFR_AF=0;EUR_AF=0;SAS_AF=0.002;AA=C|||;VT=SNP
17	12977772	rs142583941	G	T	100	PASS	AC=132;AF=0.0263578;AN=5008;NS=2504;DP=14139;EAS_AF=0.126;AMR_AF=0;AFR_AF=0;EUR_AF=0;SAS_AF=0.0051;AA=G|||;VT=SNP
17	12978027	rs62060700	C	A	100	PASS	AC=1083;AF=0.216254;AN=5008;NS=2504;DP=17342;EAS_AF=0.3105;AMR_AF=0.255;AFR_AF=0.1354;EUR_AF=0.1839;SAS_AF=0.2342;AA=C|||;VT=SNP
17	12978053	rs77564132	A	G	100	PASS	AC=115;AF=0.0229633;AN=5008;NS=2504;DP=17084;EAS_AF=0.002;AMR_AF=0.0389;AFR_AF=0.0045;EUR_AF=0.0388;SAS_AF=0.0419;AA=A|||;VT=SNP
17	12978486	rs9902728	C	A	100	PASS	AC=2257;AF=0.450679;AN=5008;NS=2504;DP=15691;EAS_AF=0.4276;AMR_AF=0.304;AFR_AF=0.5582;EUR_AF=0.4712;SAS_AF=0.4121;AA=C|||;VT=SNP
17	12978590	rs9303069	A	G	100	PASS	AC=3791;AF=0.756989;AN=5008;NS=2504;DP=13396;EAS_AF=0.6905;AMR_AF=0.7305;AFR_AF=0.7549;EUR_AF=0.8121;SAS_AF=0.7904;AA=G|||;VT=SNP
17	12978792	rs8066697	C	T	100	PASS	AC=2283;AF=0.455871;AN=5008;NS=2504;DP=16717;EAS_AF=0.4256;AMR_AF=0.3069;AFR_AF=0.5779;EUR_AF=0.4732;SAS_AF=0.41;AA=C|||;VT=SNP
17	12978842	rs8066596	A	G	100	PASS	AC=2398;AF=0.478834;AN=5008;NS=2504;DP=17190;EAS_AF=0.3581;AMR_AF=0.5793;AFR_AF=0.3941;EUR_AF=0.5924;SAS_AF=0.5297;AA=A|||;VT=SNP
17	12979090	rs12602591	A	T	100	PASS	AC=1311;AF=0.261781;AN=5008;NS=2504;DP=17000;EAS_AF=0.2649;AMR_AF=0.4121;AFR_AF=0.059;EUR_AF=0.331;SAS_AF=0.3548;AA=A|||;VT=SNP
17	12979097	rs8072038	T	C	100	PASS	AC=3790;AF=0.756789;AN=5008;NS=2504;DP=17106;EAS_AF=0.6895;AMR_AF=0.7305;AFR_AF=0.7557;EUR_AF=0.8121;SAS_AF=0.7894;AA=C|||;VT=SNP
17	12979167	rs12602615	C	T	100	PASS	AC=1395;AF=0.278554;AN=5008;NS=2504;DP=18520;EAS_AF=0.2649;AMR_AF=0.4207;AFR_AF=0.1112;EUR_AF=0.339;SAS_AF=0.3558;AA=C|||;VT=SNP
17	12979188	rs8071377	G	C	100	PASS	AC=3684;AF=0.735623;AN=5008;NS=2504;DP=18256;EAS_AF=0.6895;AMR_AF=0.7262;AFR_AF=0.6778;EUR_AF=0.8121;SAS_AF=0.7894;AA=G|||;VT=SNP
17	12979351	rs8071308	C	A	100	PASS	AC=3624;AF=0.723642;AN=5008;NS=2504;DP=15040;EAS_AF=0.6895;AMR_AF=0.7262;AFR_AF=0.6498;EUR_AF=0.8121;SAS_AF=0.7658;AA=C|||;VT=SNP
17	12979759	rs2874859	T	C	100	PASS	AC=3759;AF=0.750599;AN=5008;NS=2504;DP=18025;EAS_AF=0.6885;AMR_AF=0.7291;AFR_AF=0.7337;EUR_AF=0.8121;SAS_AF=0.7894;AA=T|||;VT=SNP
17	12980142	rs9904260	G	A	100	PASS	AC=3758;AF=0.750399;AN=5008;NS=2504;DP=19630;EAS_AF=0.6895;AMR_AF=0.7291;AFR_AF=0.7322;EUR_AF=0.8121;SAS_AF=0.7894;AA=A|||;VT=SNP
17	12980190	rs9903905	C	T	100	PASS	AC=3757;AF=0.7502;AN=5008;NS=2504;DP=19014;EAS_AF=0.6895;AMR_AF=0.7291;AFR_AF=0.7322;EUR_AF=0.8121;SAS_AF=0.7883;AA=T|||;VT=SNP
17	12980242	rs62060701	A	T	100	PASS	AC=939;AF=0.1875;AN=5008;NS=2504;DP=18885;EAS_AF=0.3105;AMR_AF=0.2522;AFR_AF=0.0439;EUR_AF=0.1859;SAS_AF=0.2106;AA=A|||;VT=SNP
17	12980435	rs62060702	C	T	100	PASS	AC=1357;AF=0.270966;AN=5008;NS=2504;DP=17133;EAS_AF=0.2718;AMR_AF=0.4193;AFR_AF=0.0809;EUR_AF=0.338;SAS_AF=0.3528;AA=C|||;VT=SNP
17	12980505	rs8076800	C	T	100	PASS	AC=3758;AF=0.750399;AN=5008;NS=2504;DP=16170;EAS_AF=0.6895;AMR_AF=0.7291;AFR_AF=0.7322;EUR_AF=0.8121;SAS_AF=0.7894;AA=T|||;VT=SNP
17	12980598	rs8076967	C	T	100	PASS	AC=3755;AF=0.7498;AN=5008;NS=2504;DP=13977;EAS_AF=0.6885;AMR_AF=0.7277;AFR_AF=0.7322;EUR_AF=0.8121;SAS_AF=0.7883;AA=T|||;VT=SNP
17	12980609	rs8078008	T	C	100	PASS	AC=3755;AF=0.7498;AN=5008;NS=2504;DP=14106;EAS_AF=0.6885;AMR_AF=0.7277;AFR_AF=0.7322;EUR_AF=0.8121;SAS_AF=0.7883;AA=C|||;VT=SNP
17	12980632	rs8076837	A	G	100	PASS	AC=3756;AF=0.75;AN=5008;NS=2504;DP=14822;EAS_AF=0.6885;AMR_AF=0.7277;AFR_AF=0.7322;EUR_AF=0.8121;SAS_AF=0.7894;AA=G|||;VT=SNP
17	12980652	rs79698210	G	A	100	PASS	AC=126;AF=0.0251597;AN=5008;NS=2504;DP=14927;EAS_AF=0.12;AMR_AF=0;AFR_AF=0;EUR_AF=0;SAS_AF=0.0051;AA=G|||;VT=SNP
17	12980830	rs8077517	G	T	100	PASS	AC=3760;AF=0.750799;AN=5008;NS=2504;DP=14647;EAS_AF=0.6895;AMR_AF=0.7277;AFR_AF=0.7337;EUR_AF=0.8121;SAS_AF=0.7904;AA=G|||;VT=SNP
17	12981056	rs140143856	C	T	100	PASS	AC=159;AF=0.0317492;AN=5008;NS=2504;DP=12250;EAS_AF=0.12;AMR_AF=0.0029;AFR_AF=0.0234;EUR_AF=0;SAS_AF=0.0051;AA=C|||;VT=SNP
17	12981142	rs12946742	C	T	100	PASS	AC=3757;AF=0.7502;AN=5008;NS=2504;DP=17627;EAS_AF=0.6895;AMR_AF=0.7291;AFR_AF=0.7315;EUR_AF=0.8121;SAS_AF=0.7894;AA=T|||;VT=SNP
17	12981152	rs62060703	G	A	100	PASS	AC=3671;AF=0.733027;AN=5008;NS=2504;DP=17482;EAS_AF=0.6895;AMR_AF=0.7277;AFR_AF=0.6846;EUR_AF=0.8121;SAS_AF=0.7658;AA=G|||;VT=SNP
17	12981611	rs117420918	G	A	100	PASS	AC=126;AF=0.0251597;AN=5008;NS=2504;DP=16941;EAS_AF=0.12;AMR_AF=0;AFR_AF=0;EUR_AF=0;SAS_AF=0.0051;AA=G|||;VT=SNP
17	12981642	rs4792328	C	A	100	PASS	AC=3674;AF=0.733626;AN=5008;NS=2504;DP=16955;EAS_AF=0.6915;AMR_AF=0.7277;AFR_AF=0.6853;EUR_AF=0.8121;SAS_AF=0.7658;AA=C|||;VT=SNP
17	12982299	rs1859972	A	C	100	PASS	AC=1420;AF=0.283546;AN=5008;NS=2504;DP=20508;EAS_AF=0.2758;AMR_AF=0.4251;AFR_AF=0.1203;EUR_AF=0.339;SAS_AF=0.3548;AA=A|||;VT=SNP
17	12982998	rs11078124	C	T	100	PASS	AC=2675;AF=0.534145;AN=5008;NS=2504;DP=19495;EAS_AF=0.5427;AMR_AF=0.5793;AFR_AF=0.4486;EUR_AF=0.5924;SAS_AF=0.5491;AA=C|||;VT=SNP
17	12983663	rs4791528	T	C	100	PASS	AC=3770;AF=0.752796;AN=5008;NS=2504;DP=20215;EAS_AF=0.6954;AMR_AF=0.7291;AFR_AF=0.733;EUR_AF=0.8151;SAS_AF=0.7914;AA=C|||;VT=SNP
17	12984387	rs1034848	G	A	100	PASS	AC=2353;AF=0.469848;AN=5008;NS=2504;DP=19238;EAS_AF=0.4226;AMR_AF=0.572;AFR_AF=0.3079;EUR_AF=0.5905;SAS_AF=0.5409;AA=G|||;VT=SNP
17	12984604	rs7214329	T	C	100	PASS	AC=3770;AF=0.752796;AN=5008;NS=2504;DP=18772;EAS_AF=0.6954;AMR_AF=0.7291;AFR_AF=0.733;EUR_AF=0.8151;SAS_AF=0.7914;AA=C|||;VT=SNP
17	12984815	rs75613643	A	C	100	PASS	AC=23;AF=0.00459265;AN=5008;NS=2504;DP=18311;EAS_AF=0.0228;AMR_AF=0;AFR_AF=0;EUR_AF=0;SAS_AF=0;AA=A|||;VT=SNP
17	12985040	rs12950901	A	G	100	PASS	AC=750;AF=0.14976;AN=5008;NS=2504;DP=17782;EAS_AF=0.1528;AMR_AF=0.1282;AFR_AF=0.0545;EUR_AF=0.2207;SAS_AF=0.2178;AA=A|||;VT=SNP
17	12985060	rs78967187	T	A	100	PASS	AC=20;AF=0.00399361;AN=5008;NS=2504;DP=18159;EAS_AF=0.0198;AMR_AF=0;AFR_AF=0;EUR_AF=0;SAS_AF=0;AA=T|||;VT=SNP
17	12985357	rs6502232	A	G	100	PASS	AC=3774;AF=0.753594;AN=5008;NS=2504;DP=19580;EAS_AF=0.6954;AMR_AF=0.7291;AFR_AF=0.7352;EUR_AF=0.8161;SAS_AF=0.7914;AA=G|||;VT=SNP
17	12985509	rs7218467	C	T	100	PASS	AC=3725;AF=0.74381;AN=5008;NS=2504;DP=19201;EAS_AF=0.6954;AMR_AF=0.7277;AFR_AF=0.6989;EUR_AF=0.8161;SAS_AF=0.7914;AA=T|||;VT=SNP
17	12985731	rs7218831	C	A	100	PASS	AC=3777;AF=0.754193;AN=5008;NS=2504;DP=15632;EAS_AF=0.6954;AMR_AF=0.7291;AFR_AF=0.7375;EUR_AF=0.8161;SAS_AF=0.7914;AA=A|||;VT=SNP
17	12985773	rs75410037	T	G	100	PASS	AC=242;AF=0.0483227;AN=5008;NS=2504;DP=17033;EAS_AF=0.121;AMR_AF=0.0072;AFR_AF=0.0651;EUR_AF=0.001;SAS_AF=0.0286;AA=T|||;VT=SNP
17	12985786	rs7218982	C	T	100	PASS	AC=3777;AF=0.754193;AN=5008;NS=2504;DP=17521;EAS_AF=0.6954;AMR_AF=0.7291;AFR_AF=0.7375;EUR_AF=0.8161;SAS_AF=0.7914;AA=T|||;VT=SNP
17	12986142	rs1014214	A	G	100	PASS	AC=3777;AF=0.754193;AN=5008;NS=2504;DP=18208;EAS_AF=0.6954;AMR_AF=0.7291;AFR_AF=0.7375;EUR_AF=0.8161;SAS_AF=0.7914;AA=A|||;VT=SNP
17	12986212	rs7223573	C	T	100	PASS	AC=1008;AF=0.201278;AN=5008;NS=2504;DP=16784;EAS_AF=0.1528;AMR_AF=0.1484;AFR_AF=0.236;EUR_AF=0.2227;SAS_AF=0.2198;AA=C|||;VT=SNP
17	12986325	rs1014213	G	A	100	PASS	AC=3777;AF=0.754193;AN=5008;NS=2504;DP=18038;EAS_AF=0.6954;AMR_AF=0.7291;AFR_AF=0.7375;EUR_AF=0.8161;SAS_AF=0.7914;AA=A|||;VT=SNP
17	12986459	rs1014212	A	G	100	PASS	AC=3777;AF=0.754193;AN=5008;NS=2504;DP=19427;EAS_AF=0.6954;AMR_AF=0.7291;AFR_AF=0.7375;EUR_AF=0.8161;SAS_AF=0.7914;AA=G|||;VT=SNP
17	12986736	rs74385687	C	T	100	PASS	AC=51;AF=0.0101837;AN=5008;NS=2504;DP=17727;EAS_AF=0.0298;AMR_AF=0.0245;AFR_AF=0;EUR_AF=0.003;SAS_AF=0.001;AA=C|||;VT=SNP
17	12986799	rs2322785	G	C	100	PASS	AC=1503;AF=0.30012;AN=5008;NS=2504;DP=16941;EAS_AF=0.2708;AMR_AF=0.4308;AFR_AF=0.1808;EUR_AF=0.3429;SAS_AF=0.3548;AA=g|||;VT=SNP
17	12987035	rs7209255	C	G	100	PASS	AC=743;AF=0.148363;AN=5008;NS=2504;DP=17736;EAS_AF=0.0933;AMR_AF=0.1398;AFR_AF=0.0862;EUR_AF=0.2485;SAS_AF=0.1922;AA=g|||;VT=SNP
17	12987469	rs17560643	C	T	100	PASS	AC=668;AF=0.133387;AN=5008;NS=2504;DP=18133;EAS_AF=0.0933;AMR_AF=0.1383;AFR_AF=0.0477;EUR_AF=0.2485;SAS_AF=0.1687;AA=c|||;VT=SNP
17	12987513	rs67843016	A	T	100	PASS	AC=742;AF=0.148163;AN=5008;NS=2504;DP=18244;EAS_AF=0.0933;AMR_AF=0.1398;AFR_AF=0.0862;EUR_AF=0.2485;SAS_AF=0.1912;AA=t|||;VT=SNP
17	12987564	rs7211371	T	C	100	PASS	AC=3760;AF=0.750799;AN=5008;NS=2504;DP=18652;EAS_AF=0.6954;AMR_AF=0.7291;AFR_AF=0.7247;EUR_AF=0.8161;SAS_AF=0.7914;AA=c|||;VT=SNP
17	12987592	rs146874972	T	C	100	PASS	AC=22;AF=0.00439297;AN=5008;NS=2504;DP=18485;EAS_AF=0.0198;AMR_AF=0;AFR_AF=0;EUR_AF=0;SAS_AF=0.002;AA=t|||;VT=SNP
17	12989009	rs11652433	C	T	100	PASS	AC=1371;AF=0.273762;AN=5008;NS=2504;DP=19699;EAS_AF=0.2738;AMR_AF=0.4236;AFR_AF=0.0832;EUR_AF=0.3419;SAS_AF=0.3548;AA=c|||;VT=SNP
17	12989245	rs117508656	C	G	100	PASS	AC=125;AF=0.0249601;AN=5008;NS=2504;DP=19770;EAS_AF=0.119;AMR_AF=0;AFR_AF=0;EUR_AF=0;SAS_AF=0.0051;AA=c|||;VT=SNP
17	12989386	rs11652547	C	G	100	PASS	AC=1741;AF=0.347644;AN=5008;NS=2504;DP=18008;EAS_AF=0.3323;AMR_AF=0.4366;AFR_AF=0.2958;EUR_AF=0.3429;SAS_AF=0.3753;AA=g|||;VT=SNP
17	12989436	rs28398867	C	T	100	PASS	AC=167;AF=0.0333466;AN=5008;NS=2504;DP=16627;EAS_AF=0.0585;AMR_AF=0.0014;AFR_AF=0.0658;EUR_AF=0;SAS_AF=0.0204;AA=c|||;VT=SNP
17	12989482	rs117536374	G	A	100	PASS	AC=125;AF=0.0249601;AN=5008;NS=2504;DP=16598;EAS_AF=0.119;AMR_AF=0;AFR_AF=0;EUR_AF=0;SAS_AF=0.0051;AA=g|||;VT=SNP
17	12990335	rs758108	G	A	100	PASS	AC=1739;AF=0.347244;AN=5008;NS=2504;DP=17715;EAS_AF=0.3323;AMR_AF=0.4352;AFR_AF=0.295;EUR_AF=0.3429;SAS_AF=0.3753;AA=g|||;VT=SNP
17	12990859	rs758107	T	C	100	PASS	AC=1738;AF=0.347045;AN=5008;NS=2504;DP=22926;EAS_AF=0.3313;AMR_AF=0.4352;AFR_AF=0.2943;EUR_AF=0.3439;SAS_AF=0.3753;AA=t|||;VT=SNP
17	12990952	rs2108544	T	C	100	PASS	AC=3779;AF=0.754593;AN=5008;NS=2504;DP=22162;EAS_AF=0.6954;AMR_AF=0.7291;AFR_AF=0.733;EUR_AF=0.8161;SAS_AF=0.7996;AA=c|||;VT=SNP
17	12991169	rs9894975	T	C	100	PASS	AC=1734;AF=0.346246;AN=5008;NS=2504;DP=20423;EAS_AF=0.3294;AMR_AF=0.4352;AFR_AF=0.2943;EUR_AF=0.3429;SAS_AF=0.3742;AA=c|||;VT=SNP
17	12991173	rs142957290	C	T	100	PASS	AC=23;AF=0.00459265;AN=5008;NS=2504;DP=20607;EAS_AF=0.0208;AMR_AF=0;AFR_AF=0;EUR_AF=0;SAS_AF=0.002;AA=c|||;VT=SNP
17	12991197	rs77562445	G	A	100	PASS	AC=523;AF=0.104433;AN=5008;NS=2504;DP=20395;EAS_AF=0.1042;AMR_AF=0.1643;AFR_AF=0.0272;EUR_AF=0.1312;SAS_AF=0.1391;AA=g|||;VT=SNP
17	12991275	rs76683171	C	T	100	PASS	AC=87;AF=0.0173722;AN=5008;NS=2504;DP=19525;EAS_AF=0.0575;AMR_AF=0;AFR_AF=0.0091;EUR_AF=0;SAS_AF=0.0174;AA=t|||;VT=SNP
17	12991388	rs9894183	G	A	100	PASS	AC=1729;AF=0.345248;AN=5008;NS=2504;DP=19001;EAS_AF=0.3313;AMR_AF=0.4366;AFR_AF=0.2882;EUR_AF=0.3429;SAS_AF=0.3742;AA=g|||;VT=SNP
17	12991795	rs2322786	T	A	100	PASS	AC=1367;AF=0.272963;AN=5008;NS=2504;DP=15164;EAS_AF=0.2738;AMR_AF=0.4236;AFR_AF=0.0825;EUR_AF=0.3419;SAS_AF=0.3517;AA=t|||;VT=SNP
17	12992098	rs2874860	G	A	100	PASS	AC=1368;AF=0.273163;AN=5008;NS=2504;DP=14737;EAS_AF=0.2738;AMR_AF=0.4236;AFR_AF=0.0825;EUR_AF=0.3419;SAS_AF=0.3528;AA=g|||;VT=SNP
17	12992868	rs74714578	C	A	100	PASS	AC=50;AF=0.00998403;AN=5008;NS=2504;DP=17281;EAS_AF=0.0446;AMR_AF=0.0014;AFR_AF=0.0015;EUR_AF=0.001;SAS_AF=0.001;AA=C|||;VT=SNP
17	12993369	rs2159040	A	C	100	PASS	AC=1742;AF=0.347843;AN=5008;NS=2504;DP=17365;EAS_AF=0.3333;AMR_AF=0.4366;AFR_AF=0.2973;EUR_AF=0.3439;SAS_AF=0.3722;AA=A|||;VT=SNP
17	12993581	rs12453346	C	T	100	PASS	AC=918;AF=0.183307;AN=5008;NS=2504;DP=16921;EAS_AF=0.3026;AMR_AF=0.2522;AFR_AF=0.0439;EUR_AF=0.1819;SAS_AF=0.2014;AA=C|||;VT=SNP
17	12994566	rs56054749	G	T	100	PASS	AC=462;AF=0.0922524;AN=5008;NS=2504;DP=19138;EAS_AF=0.2014;AMR_AF=0.2104;AFR_AF=0.0045;EUR_AF=0.0586;SAS_AF=0.0491;AA=G|||;VT=SNP
17	12994642	rs117170330	G	A	100	PASS	AC=135;AF=0.0269569;AN=5008;NS=2504;DP=18774;EAS_AF=0.121;AMR_AF=0;AFR_AF=0.0061;EUR_AF=0;SAS_AF=0.0051;AA=G|||;VT=SNP
17	12994836	rs56262284	C	T	100	PASS	AC=1468;AF=0.293131;AN=5008;NS=2504;DP=19072;EAS_AF=0.2758;AMR_AF=0.4323;AFR_AF=0.1498;EUR_AF=0.3439;SAS_AF=0.3538;AA=C|||;VT=SNP
17	12995202	rs7224299	A	G	100	PASS	AC=194;AF=0.038738;AN=5008;NS=2504;DP=16194;EAS_AF=0.121;AMR_AF=0.0014;AFR_AF=0.034;EUR_AF=0;SAS_AF=0.0266;AA=A|||;VT=SNP
17	12995221	rs7224703	G	A	100	PASS	AC=3016;AF=0.602236;AN=5008;NS=2504;DP=15559;EAS_AF=0.6032;AMR_AF=0.549;AFR_AF=0.5779;EUR_AF=0.6541;SAS_AF=0.6186;AA=G|||;VT=SNP
17	12995265	rs12449992	G	A	100	PASS	AC=917;AF=0.183107;AN=5008;NS=2504;DP=15498;EAS_AF=0.3026;AMR_AF=0.2522;AFR_AF=0.0439;EUR_AF=0.1819;SAS_AF=0.2004;AA=G|||;VT=SNP
17	12995357	rs12450012	G	A	100	PASS	AC=951;AF=0.189896;AN=5008;NS=2504;DP=13877;EAS_AF=0.3026;AMR_AF=0.2522;AFR_AF=0.0688;EUR_AF=0.1829;SAS_AF=0.2004;AA=G|||;VT=SNP
17	12995723	rs2159038	C	G	100	PASS	AC=1476;AF=0.294728;AN=5008;NS=2504;DP=15883;EAS_AF=0.2768;AMR_AF=0.4294;AFR_AF=0.1558;EUR_AF=0.3449;SAS_AF=0.3538;AA=C|||;VT=SNP
17	12996091	rs78211704	C	T	100	PASS	AC=177;AF=0.0353435;AN=5008;NS=2504;DP=19319;EAS_AF=0.1052;AMR_AF=0.0014;AFR_AF=0.034;EUR_AF=0;SAS_AF=0.0256;AA=C|||;VT=SNP
17	12996104	rs740412	C	T	100	PASS	AC=665;AF=0.132788;AN=5008;NS=2504;DP=18805;EAS_AF=0.0913;AMR_AF=0.1369;AFR_AF=0.0477;EUR_AF=0.2475;SAS_AF=0.1697;AA=C|||;VT=SNP
17	12996180	rs12937835	C	A	100	PASS	AC=1162;AF=0.232029;AN=5008;NS=2504;DP=17697;EAS_AF=0.1518;AMR_AF=0.1527;AFR_AF=0.3472;EUR_AF=0.2187;SAS_AF=0.229;AA=C|||;VT=SNP
17	12996682	rs80300292	A	C	100	PASS	AC=82;AF=0.0163738;AN=5008;NS=2504;DP=21478;EAS_AF=0.0575;AMR_AF=0;AFR_AF=0;EUR_AF=0;SAS_AF=0.0245;AA=A|||;VT=SNP
17	12996955	rs2097989	T	C	100	PASS	AC=630;AF=0.125799;AN=5008;NS=2504;DP=20899;EAS_AF=0.1012;AMR_AF=0.134;AFR_AF=0.0295;EUR_AF=0.2495;SAS_AF=0.1483;AA=T|||;VT=SNP
17	12997024	rs8072429	A	G	100	PASS	AC=1122;AF=0.224042;AN=5008;NS=2504;DP=20231;EAS_AF=0.2153;AMR_AF=0.1715;AFR_AF=0.2186;EUR_AF=0.2584;SAS_AF=0.2423;AA=A|||;VT=SNP
17	12997585	rs72817203	C	T	100	PASS	AC=428;AF=0.0854633;AN=5008;NS=2504;DP=15433;EAS_AF=0.002;AMR_AF=0.1124;AFR_AF=0.0174;EUR_AF=0.2167;SAS_AF=0.1094;AA=C|||;VT=SNP
17	12997601	rs118028806	G	A	100	PASS	AC=28;AF=0.00559105;AN=5008;NS=2504;DP=15336;EAS_AF=0.0258;AMR_AF=0;AFR_AF=0;EUR_AF=0;SAS_AF=0.002;AA=G|||;VT=SNP
17	12998581	rs1124575	C	A	100	PASS	AC=337;AF=0.0672923;AN=5008;NS=2504;DP=19950;EAS_AF=0.1905;AMR_AF=0.1311;AFR_AF=0.0151;EUR_AF=0.0209;SAS_AF=0.0133;AA=C|||;VT=SNP
17	12999044	rs11658664	C	T	100	PASS	AC=566;AF=0.113019;AN=5008;NS=2504;DP=21755;EAS_AF=0.1181;AMR_AF=0.1138;AFR_AF=0.0295;EUR_AF=0.1958;SAS_AF=0.135;AA=C|||;VT=SNP
17	12999156	rs78589612	T	C	100	PASS	AC=327;AF=0.0652955;AN=5008;NS=2504;DP=19191;EAS_AF=0.0327;AMR_AF=0.036;AFR_AF=0.174;EUR_AF=0.0258;SAS_AF=0.0133;AA=T|||;VT=SNP
17	12999427	rs12950848	A	G	100	PASS	AC=1286;AF=0.256789;AN=5008;NS=2504;DP=19555;EAS_AF=0.3839;AMR_AF=0.3184;AFR_AF=0.0832;EUR_AF=0.2913;SAS_AF=0.2812;AA=A|||;VT=SNP
17	12999770	rs79591222	T	C	100	PASS	AC=42;AF=0.00838658;AN=5008;NS=2504;DP=18307;EAS_AF=0.0327;AMR_AF=0;AFR_AF=0;EUR_AF=0;SAS_AF=0.0092;AA=T|||;VT=SNP
17	12999943	rs57915826	C	G	100	PASS	AC=275;AF=0.0549121;AN=5008;NS=2504;DP=17799;EAS_AF=0.0327;AMR_AF=0.0331;AFR_AF=0.1362;EUR_AF=0.0268;SAS_AF=0.0123;AA=C|||;VT=SNP
17	13000300	rs117202331	G	C	100	PASS	AC=67;AF=0.0133786;AN=5008;NS=2504;DP=20447;EAS_AF=0.0387;AMR_AF=0.0014;AFR_AF=0.0045;EUR_AF=0;SAS_AF=0.0215;AA=G|||;VT=SNP
17	13000338	rs12945190	T	C	100	PASS	AC=1720;AF=0.34345;AN=5008;NS=2504;DP=20833;EAS_AF=0.4911;AMR_AF=0.3573;AFR_AF=0.2837;EUR_AF=0.3141;SAS_AF=0.2924;AA=T|||;VT=SNP
17	13000504	rs78673017	A	G	100	PASS	AC=69;AF=0.013778;AN=5008;NS=2504;DP=20441;EAS_AF=0.0367;AMR_AF=0.0014;AFR_AF=0;EUR_AF=0;SAS_AF=0.0317;AA=A|||;VT=SNP
17	13000552	rs1007570	A	G	100	PASS	AC=1011;AF=0.201877;AN=5008;NS=2504;DP=19575;EAS_AF=0.1379;AMR_AF=0.1988;AFR_AF=0.2035;EUR_AF=0.3111;SAS_AF=0.1554;AA=A|||;VT=SNP
17	13000814	rs7213901	A	G	100	PASS	AC=1439;AF=0.28734;AN=5008;NS=2504;DP=20531;EAS_AF=0.2083;AMR_AF=0.3127;AFR_AF=0.2141;EUR_AF=0.3439;SAS_AF=0.3916;AA=A|||;VT=SNP
17	13000836	rs76650641	T	C	100	PASS	AC=229;AF=0.0457268;AN=5008;NS=2504;DP=19667;EAS_AF=0.0486;AMR_AF=0.0072;AFR_AF=0.1112;EUR_AF=0.001;SAS_AF=0.0276;AA=T|||;VT=SNP
17	13000883	rs11078125	A	G	100	PASS	AC=195;AF=0.0389377;AN=5008;NS=2504;DP=18202;EAS_AF=0.002;AMR_AF=0.0605;AFR_AF=0.0083;EUR_AF=0.0746;SAS_AF=0.0665;AA=A|||;VT=SNP
17	13001700	rs9905366	T	A	100	PASS	AC=2338;AF=0.466853;AN=5008;NS=2504;DP=18030;EAS_AF=0.502;AMR_AF=0.487;AFR_AF=0.4175;EUR_AF=0.4105;SAS_AF=0.5409;AA=N|||;VT=SNP
17	13003279	rs9890991	G	A	100	PASS	AC=2083;AF=0.415935;AN=5008;NS=2504;DP=14899;EAS_AF=0.4881;AMR_AF=0.4121;AFR_AF=0.4145;EUR_AF=0.3648;SAS_AF=0.3988;AA=G|||;VT=SNP
17	13003327	rs7220028	C	T	100	PASS	AC=2644;AF=0.527955;AN=5008;NS=2504;DP=14001;EAS_AF=0.3552;AMR_AF=0.5403;AFR_AF=0.5832;EUR_AF=0.6421;SAS_AF=0.5051;AA=T|||;VT=SNP
17	13003355	rs6502233	T	C	100	PASS	AC=4489;AF=0.896366;AN=5008;NS=2504;DP=13427;EAS_AF=0.8621;AMR_AF=0.9524;AFR_AF=0.8071;EUR_AF=0.998;SAS_AF=0.908;AA=C|||;VT=SNP
17	13003393	rs8077114	G	A	100	PASS	AC=1876;AF=0.374601;AN=5008;NS=2504;DP=12696;EAS_AF=0.3968;AMR_AF=0.3646;AFR_AF=0.4085;EUR_AF=0.3181;SAS_AF=0.3712;AA=A|||;VT=SNP
17	13003680	rs7220548	A	C	100	PASS	AC=2567;AF=0.51258;AN=5008;NS=2504;DP=18712;EAS_AF=0.3621;AMR_AF=0.6124;AFR_AF=0.3449;EUR_AF=0.7455;SAS_AF=0.5838;AA=A|||;VT=SNP
17	13003740	rs7220714	C	A	100	PASS	AC=2406;AF=0.480431;AN=5008;NS=2504;DP=16894;EAS_AF=0.3165;AMR_AF=0.6066;AFR_AF=0.2663;EUR_AF=0.7406;SAS_AF=0.5818;AA=A|||;VT=SNP
17	13003915	rs11078126	C	T	100	PASS	AC=3029;AF=0.604832;AN=5008;NS=2504;DP=16561;EAS_AF=0.6329;AMR_AF=0.8213;AFR_AF=0.149;EUR_AF=0.8618;SAS_AF=0.774;AA=C|||;VT=SNP
17	13004343	rs76510258	C	T	100	PASS	AC=99;AF=0.0197684;AN=5008;NS=2504;DP=19021;EAS_AF=0.0595;AMR_AF=0.0389;AFR_AF=0.0008;EUR_AF=0.007;SAS_AF=0.0041;AA=C|||;VT=SNP
17	13004705	rs117326964	G	A	100	PASS	AC=111;AF=0.0221645;AN=5008;NS=2504;DP=13212;EAS_AF=0.0992;AMR_AF=0;AFR_AF=0.0015;EUR_AF=0.001;SAS_AF=0.0082;AA=G|||;VT=SNP
17	13004711	rs7207905	T	A	100	PASS	AC=635;AF=0.126797;AN=5008;NS=2504;DP=12731;EAS_AF=0.124;AMR_AF=0.0274;AFR_AF=0.3419;EUR_AF=0.0089;SAS_AF=0.0307;AA=A|||;VT=SNP
17	13004770	rs7207136	G	T	100	PASS	AC=634;AF=0.126597;AN=5008;NS=2504;DP=18398;EAS_AF=0.124;AMR_AF=0.0274;AFR_AF=0.3411;EUR_AF=0.0089;SAS_AF=0.0307;AA=G|||;VT=SNP
17	13004883	rs28562865	T	G	100	PASS	AC=637;AF=0.127196;AN=5008;NS=2504;DP=19914;EAS_AF=0.123;AMR_AF=0.0274;AFR_AF=0.3427;EUR_AF=0.0089;SAS_AF=0.0327;AA=T|||;VT=SNP
17	13005608	rs75753843	G	A	100	PASS	AC=539;AF=0.107628;AN=5008;NS=2504;DP=20606;EAS_AF=0.122;AMR_AF=0.0274;AFR_AF=0.2791;EUR_AF=0.008;SAS_AF=0.0204;AA=G|||;VT=SNP
17	13006418	rs28429246	T	C	100	PASS	AC=564;AF=0.11262;AN=5008;NS=2504;DP=14665;EAS_AF=0.122;AMR_AF=0.0288;AFR_AF=0.295;EUR_AF=0.008;SAS_AF=0.0235;AA=T|||;VT=SNP
17	13006505	rs17641431	G	A	100	PASS	AC=2655;AF=0.530152;AN=5008;NS=2504;DP=14959;EAS_AF=0.6409;AMR_AF=0.6801;AFR_AF=0.1188;EUR_AF=0.6461;SAS_AF=0.7464;AA=G|||;VT=SNP
17	13006599	rs117205611	G	A	100	PASS	AC=129;AF=0.0257588;AN=5008;NS=2504;DP=16805;EAS_AF=0.0952;AMR_AF=0.0014;AFR_AF=0.0166;EUR_AF=0.001;SAS_AF=0.0092;AA=G|||;VT=SNP
17	13006701	rs28406605	T	A	100	PASS	AC=550;AF=0.109824;AN=5008;NS=2504;DP=17744;EAS_AF=0.1101;AMR_AF=0.0259;AFR_AF=0.295;EUR_AF=0.008;SAS_AF=0.0235;AA=G|||;VT=SNP
17	13006754	rs28670919	T	C	100	PASS	AC=566;AF=0.113019;AN=5008;NS=2504;DP=16662;EAS_AF=0.1161;AMR_AF=0.0288;AFR_AF=0.3003;EUR_AF=0.008;SAS_AF=0.0245;AA=T|||;VT=SNP
17	13006915	rs28605925	A	G	100	PASS	AC=568;AF=0.113419;AN=5008;NS=2504;DP=17791;EAS_AF=0.1101;AMR_AF=0.0288;AFR_AF=0.3071;EUR_AF=0.008;SAS_AF=0.0235;AA=A|||;VT=SNP
17	13007258	rs9894068	A	G	100	PASS	AC=557;AF=0.111222;AN=5008;NS=2504;DP=19959;EAS_AF=0.1101;AMR_AF=0.0288;AFR_AF=0.2988;EUR_AF=0.008;SAS_AF=0.0235;AA=A|||;VT=SNP
17	13007422	rs9895122	G	T	100	PASS	AC=560;AF=0.111821;AN=5008;NS=2504;DP=19730;EAS_AF=0.1101;AMR_AF=0.0288;AFR_AF=0.3011;EUR_AF=0.008;SAS_AF=0.0235;AA=G|||;VT=SNP
17	13007784	rs139279098	C	T	100	PASS	AC=125;AF=0.0249601;AN=5008;NS=2504;DP=20516;EAS_AF=0.0903;AMR_AF=0.0014;AFR_AF=0.0174;EUR_AF=0.001;SAS_AF=0.0092;AA=C|||;VT=SNP
17	13007857	rs9895760	C	T	100	PASS	AC=571;AF=0.114018;AN=5008;NS=2504;DP=20045;EAS_AF=0.1151;AMR_AF=0.0288;AFR_AF=0.3041;EUR_AF=0.0089;SAS_AF=0.0245;AA=C|||;VT=SNP
17	13007888	rs116966790	G	T	100	PASS	AC=136;AF=0.0271565;AN=5008;NS=2504;DP=19612;EAS_AF=0.0724;AMR_AF=0.0101;AFR_AF=0.0151;EUR_AF=0.0109;SAS_AF=0.0256;AA=G|||;VT=SNP
17	13008086	rs117448249	T	C	100	PASS	AC=84;AF=0.0167732;AN=5008;NS=2504;DP=18924;EAS_AF=0.0486;AMR_AF=0.0014;AFR_AF=0;EUR_AF=0;SAS_AF=0.0348;AA=T|||;VT=SNP
17	13008380	rs62058362	G	T	100	PASS	AC=808;AF=0.161342;AN=5008;NS=2504;DP=19103;EAS_AF=0.1032;AMR_AF=0.1167;AFR_AF=0.0113;EUR_AF=0.2366;SAS_AF=0.3783;AA=G|||;VT=SNP
17	13008500	rs74400865	A	G	100	PASS	AC=311;AF=0.0621006;AN=5008;NS=2504;DP=21010;EAS_AF=0.128;AMR_AF=0.1023;AFR_AF=0.059;EUR_AF=0.0209;SAS_AF=0.0123;AA=a|||;VT=SNP
17	13008825	rs139718655	C	T	100	PASS	AC=543;AF=0.108427;AN=5008;NS=2504;DP=20644;EAS_AF=0.1141;AMR_AF=0.0288;AFR_AF=0.2859;EUR_AF=0.007;SAS_AF=0.0235;AA=T|||;VT=SNP
17	13009116	rs12600859	T	A	100	PASS	AC=2552;AF=0.509585;AN=5008;NS=2504;DP=20180;EAS_AF=0.5208;AMR_AF=0.6052;AFR_AF=0.1952;EUR_AF=0.662;SAS_AF=0.6984;AA=T|||;VT=SNP
17	13009500	rs2215082	A	G	100	PASS	AC=4341;AF=0.866813;AN=5008;NS=2504;DP=19843;EAS_AF=0.7619;AMR_AF=0.9395;AFR_AF=0.8169;EUR_AF=0.9841;SAS_AF=0.8701;AA=G|||;VT=SNP
17	13009502	rs2215081	G	C	100	PASS	AC=955;AF=0.190695;AN=5008;NS=2504;DP=19789;EAS_AF=0.124;AMR_AF=0.2968;AFR_AF=0.1248;EUR_AF=0.3131;SAS_AF=0.1472;AA=G|||;VT=SNP
17	13009953	rs74253596	C	T	100	PASS	AC=239;AF=0.0477236;AN=5008;NS=2504;DP=18157;EAS_AF=0.12;AMR_AF=0.098;AFR_AF=0.0189;EUR_AF=0.0179;SAS_AF=0.0072;AA=G|||;VT=SNP
17	13009965	rs2215080	C	T	100	PASS	AC=648;AF=0.129393;AN=5008;NS=2504;DP=18075;EAS_AF=0.003;AMR_AF=0.196;AFR_AF=0.056;EUR_AF=0.2962;SAS_AF=0.1401;AA=c|||;VT=SNP
17	13009975	rs9897892	C	T	100	PASS	AC=549;AF=0.109625;AN=5008;NS=2504;DP=17955;EAS_AF=0.1181;AMR_AF=0.0288;AFR_AF=0.2867;EUR_AF=0.007;SAS_AF=0.0245;AA=C|||;VT=SNP
17	13009979	rs9898279	G	A	100	PASS	AC=550;AF=0.109824;AN=5008;NS=2504;DP=17692;EAS_AF=0.119;AMR_AF=0.0288;AFR_AF=0.2867;EUR_AF=0.007;SAS_AF=0.0245;AA=G|||;VT=SNP
17	13010603	rs12938016	C	T	100	PASS	AC=4520;AF=0.902556;AN=5008;NS=2504;DP=18057;EAS_AF=0.7639;AMR_AF=0.9467;AFR_AF=0.9448;EUR_AF=0.9861;SAS_AF=0.8712;AA=T|||;VT=SNP
17	13010827	rs79316495	G	A	100	PASS	AC=522;AF=0.104233;AN=5008;NS=2504;DP=18441;EAS_AF=0.1121;AMR_AF=0.0274;AFR_AF=0.2723;EUR_AF=0.006;SAS_AF=0.0245;AA=G|||;VT=SNP
17	13011000	rs77642883	T	C	100	PASS	AC=524;AF=0.104633;AN=5008;NS=2504;DP=20036;EAS_AF=0.1131;AMR_AF=0.0274;AFR_AF=0.2731;EUR_AF=0.006;SAS_AF=0.0245;AA=T|||;VT=SNP
17	13011016	rs16947175	T	C	100	PASS	AC=802;AF=0.160144;AN=5008;NS=2504;DP=20504;EAS_AF=0.2331;AMR_AF=0.1268;AFR_AF=0.3207;EUR_AF=0.0239;SAS_AF=0.0317;AA=C|||;VT=SNP
17	13011037	rs116180263	G	T	100	PASS	AC=522;AF=0.104233;AN=5008;NS=2504;DP=20571;EAS_AF=0.1121;AMR_AF=0.0274;AFR_AF=0.2723;EUR_AF=0.006;SAS_AF=0.0245;AA=G|||;VT=SNP
17	13011109	rs16947179	C	A	100	PASS	AC=297;AF=0.0593051;AN=5008;NS=2504;DP=18694;EAS_AF=0.1171;AMR_AF=0.1009;AFR_AF=0.0643;EUR_AF=0.0179;SAS_AF=0.0061;AA=C|||;VT=SNP
17	13011584	rs370847467	T	G	100	PASS	AC=47;AF=0.00938498;AN=5008;NS=2504;DP=13839;EAS_AF=0.0377;AMR_AF=0;AFR_AF=0;EUR_AF=0;SAS_AF=0.0092;AA=T|||;VT=SNP
17	13011790	rs74913438	C	A	100	PASS	AC=201;AF=0.0401358;AN=5008;NS=2504;DP=13267;EAS_AF=0.002;AMR_AF=0.0749;AFR_AF=0.0091;EUR_AF=0.0924;SAS_AF=0.0429;AA=C|||;VT=SNP
17	13011876	rs149850732	G	A	100	PASS	AC=92;AF=0.0183706;AN=5008;NS=2504;DP=16396;EAS_AF=0.0357;AMR_AF=0.0014;AFR_AF=0.034;EUR_AF=0;SAS_AF=0.0102;AA=G|||;VT=SNP
17	13011971	rs116891283	A	C	100	PASS	AC=45;AF=0.00898562;AN=5008;NS=2504;DP=13800;EAS_AF=0.0357;AMR_AF=0;AFR_AF=0;EUR_AF=0;SAS_AF=0.0092;AA=a|||;VT=SNP
17	13012012	rs34511716	G	A	100	PASS	AC=674;AF=0.134585;AN=5008;NS=2504;DP=15149;EAS_AF=0.003;AMR_AF=0.196;AFR_AF=0.0567;EUR_AF=0.325;SAS_AF=0.136;AA=g|||;VT=SNP
17	13012856	rs7221702	A	G	100	PASS	AC=268;AF=0.0535144;AN=5008;NS=2504;DP=15780;EAS_AF=0.0347;AMR_AF=0.0115;AFR_AF=0.1641;EUR_AF=0;SAS_AF=0.0082;AA=a|||;VT=SNP
17	13012895	rs78644502	C	T	100	PASS	AC=518;AF=0.103435;AN=5008;NS=2504;DP=16243;EAS_AF=0.2708;AMR_AF=0.072;AFR_AF=0.025;EUR_AF=0.0557;SAS_AF=0.1084;AA=c|||;VT=SNP
17	13013027	rs9900919	T	C	100	PASS	AC=642;AF=0.128195;AN=5008;NS=2504;DP=15743;EAS_AF=0.1667;AMR_AF=0.2118;AFR_AF=0.2262;EUR_AF=0.008;SAS_AF=0.0204;AA=t|||;VT=SNP
17	13013038	rs111380123	G	A	100	PASS	AC=43;AF=0.00858626;AN=5008;NS=2504;DP=13722;EAS_AF=0.0347;AMR_AF=0;AFR_AF=0;EUR_AF=0;SAS_AF=0.0082;AA=g|||;VT=SNP
17	13013114	rs113703555	C	T	100	PASS	AC=192;AF=0.0383387;AN=5008;NS=2504;DP=15211;EAS_AF=0.0754;AMR_AF=0.0115;AFR_AF=0.0711;EUR_AF=0.0099;SAS_AF=0.0041;AA=c|||;VT=SNP
17	13013364	rs113506999	T	C	100	PASS	AC=43;AF=0.00858626;AN=5008;NS=2504;DP=16541;EAS_AF=0.0347;AMR_AF=0;AFR_AF=0;EUR_AF=0;SAS_AF=0.0082;AA=t|||;VT=SNP
17	13013598	rs9900498	A	T	100	PASS	AC=266;AF=0.053115;AN=5008;NS=2504;DP=14447;EAS_AF=0.0347;AMR_AF=0.0115;AFR_AF=0.1626;EUR_AF=0;SAS_AF=0.0082;AA=a|||;VT=SNP
17	13013602	rs11656705	T	A	100	PASS	AC=2214;AF=0.442093;AN=5008;NS=2504;DP=14238;EAS_AF=0.369;AMR_AF=0.4078;AFR_AF=0.2882;EUR_AF=0.6064;SAS_AF=0.5808;AA=t|||;VT=SNP
17	13013628	rs76795507	G	C	100	PASS	AC=556;AF=0.111022;AN=5008;NS=2504;DP=15724;EAS_AF=0.2808;AMR_AF=0.0764;AFR_AF=0.0454;EUR_AF=0.0547;SAS_AF=0.1074;AA=g|||;VT=SNP
17	13013786	rs9901353	G	C	100	PASS	AC=269;AF=0.0537141;AN=5008;NS=2504;DP=11136;EAS_AF=0.0347;AMR_AF=0.0101;AFR_AF=0.1657;EUR_AF=0;SAS_AF=0.0082;AA=N|||;VT=SNP
17	13013903	rs71364197	T	G	100	PASS	AC=1657;AF=0.330871;AN=5008;NS=2504;DP=18228;EAS_AF=0.0883;AMR_AF=0.3271;AFR_AF=0.2443;EUR_AF=0.5517;SAS_AF=0.4734;AA=t|||;VT=SNP
17	13014091	rs112852662	C	T	100	PASS	AC=43;AF=0.00858626;AN=5008;NS=2504;DP=18003;EAS_AF=0.0347;AMR_AF=0;AFR_AF=0;EUR_AF=0;SAS_AF=0.0082;AA=N|||;VT=SNP
17	13014170	rs112349944	G	A	100	PASS	AC=43;AF=0.00858626;AN=5008;NS=2504;DP=18125;EAS_AF=0.0347;AMR_AF=0;AFR_AF=0;EUR_AF=0;SAS_AF=0.0082;AA=g|||;VT=SNP
17	13014226	rs74782198	A	G	100	PASS	AC=43;AF=0.00858626;AN=5008;NS=2504;DP=18882;EAS_AF=0.0347;AMR_AF=0;AFR_AF=0;EUR_AF=0;SAS_AF=0.0082;AA=a|||;VT=SNP
17	13014256	rs4792331	G	A	100	PASS	AC=1276;AF=0.254792;AN=5008;NS=2504;DP=18844;EAS_AF=0.2351;AMR_AF=0.3401;AFR_AF=0.1225;EUR_AF=0.3678;SAS_AF=0.2771;AA=g|||;VT=SNP
17	13014279	rs117967623	T	G	100	PASS	AC=46;AF=0.0091853;AN=5008;NS=2504;DP=18846;EAS_AF=0.0377;AMR_AF=0;AFR_AF=0;EUR_AF=0;SAS_AF=0.0082;AA=t|||;VT=SNP
17	13014438	rs113095072	C	A	100	PASS	AC=46;AF=0.0091853;AN=5008;NS=2504;DP=18367;EAS_AF=0.0377;AMR_AF=0;AFR_AF=0;EUR_AF=0;SAS_AF=0.0082;AA=c|||;VT=SNP
17	13014466	rs112474410	T	A	100	PASS	AC=46;AF=0.0091853;AN=5008;NS=2504;DP=17983;EAS_AF=0.0377;AMR_AF=0;AFR_AF=0;EUR_AF=0;SAS_AF=0.0082;AA=t|||;VT=SNP
17	13014500	rs111963262	C	A	100	PASS	AC=46;AF=0.0091853;AN=5008;NS=2504;DP=17720;EAS_AF=0.0377;AMR_AF=0;AFR_AF=0;EUR_AF=0;SAS_AF=0.0082;AA=c|||;VT=SNP
17	13014520	rs79149473	G	T	100	PASS	AC=46;AF=0.0091853;AN=5008;NS=2504;DP=18072;EAS_AF=0.0377;AMR_AF=0;AFR_AF=0;EUR_AF=0;SAS_AF=0.0082;AA=N|||;VT=SNP
17	13014564	rs113880530	A	G	100	PASS	AC=46;AF=0.0091853;AN=5008;NS=2504;DP=19320;EAS_AF=0.0377;AMR_AF=0;AFR_AF=0;EUR_AF=0;SAS_AF=0.0082;AA=N|||;VT=SNP
17	13014593	rs112414130	T	A	100	PASS	AC=46;AF=0.0091853;AN=5008;NS=2504;DP=18441;EAS_AF=0.0377;AMR_AF=0;AFR_AF=0;EUR_AF=0;SAS_AF=0.0082;AA=t|||;VT=SNP
17	13014730	rs111823165	C	T	100	PASS	AC=46;AF=0.0091853;AN=5008;NS=2504;DP=17133;EAS_AF=0.0377;AMR_AF=0;AFR_AF=0;EUR_AF=0;SAS_AF=0.0082;AA=c|||;VT=SNP
17	13014740	rs144361852	C	T	100	PASS	AC=46;AF=0.0091853;AN=5008;NS=2504;DP=16979;EAS_AF=0.0377;AMR_AF=0;AFR_AF=0;EUR_AF=0;SAS_AF=0.0082;AA=c|||;VT=SNP
17	13014786	rs111346332	T	C	100	PASS	AC=46;AF=0.0091853;AN=5008;NS=2504;DP=16050;EAS_AF=0.0377;AMR_AF=0;AFR_AF=0;EUR_AF=0;SAS_AF=0.0082;AA=t|||;VT=SNP
17	13014851	rs2011222	T	A	100	PASS	AC=1181;AF=0.235823;AN=5008;NS=2504;DP=16941;EAS_AF=0.4544;AMR_AF=0.2867;AFR_AF=0.2504;EUR_AF=0.0666;SAS_AF=0.1288;AA=t|||;VT=SNP
17	13014882	rs113856927	G	A	100	PASS	AC=47;AF=0.00938498;AN=5008;NS=2504;DP=17733;EAS_AF=0.0387;AMR_AF=0;AFR_AF=0;EUR_AF=0;SAS_AF=0.0082;AA=g|||;VT=SNP
17	13015085	rs113657712	C	T	100	PASS	AC=46;AF=0.0091853;AN=5008;NS=2504;DP=13471;EAS_AF=0.0377;AMR_AF=0;AFR_AF=0;EUR_AF=0;SAS_AF=0.0082;AA=c|||;VT=SNP
17	13015146	rs724646	T	C	100	PASS	AC=4630;AF=0.924521;AN=5008;NS=2504;DP=14426;EAS_AF=0.88;AMR_AF=0.9841;AFR_AF=0.8956;EUR_AF=0.997;SAS_AF=0.8926;AA=N|||;VT=SNP
17	13015177	rs16947183	T	C	100	PASS	AC=549;AF=0.109625;AN=5008;NS=2504;DP=13994;EAS_AF=0.3016;AMR_AF=0.0749;AFR_AF=0.025;EUR_AF=0.0547;SAS_AF=0.1074;AA=t|||;VT=SNP
17	13015184	rs111267344	A	G	100	PASS	AC=46;AF=0.0091853;AN=5008;NS=2504;DP=13698;EAS_AF=0.0377;AMR_AF=0;AFR_AF=0;EUR_AF=0;SAS_AF=0.0082;AA=a|||;VT=SNP
17	13015270	rs2011062	G	A	100	PASS	AC=1004;AF=0.200479;AN=5008;NS=2504;DP=10067;EAS_AF=0.0843;AMR_AF=0.1369;AFR_AF=0.2057;EUR_AF=0.2117;SAS_AF=0.3466;AA=g|||;VT=SNP
17	13015285	rs112969817	A	G	100	PASS	AC=46;AF=0.0091853;AN=5008;NS=2504;DP=10432;EAS_AF=0.0377;AMR_AF=0;AFR_AF=0;EUR_AF=0;SAS_AF=0.0082;AA=a|||;VT=SNP
17	13015287	rs724645	G	C	100	PASS	AC=3750;AF=0.748802;AN=5008;NS=2504;DP=10697;EAS_AF=0.877;AMR_AF=0.7795;AFR_AF=0.6936;EUR_AF=0.6561;SAS_AF=0.7648;AA=N|||;VT=SNP
17	13015648	rs113731364	A	G	100	PASS	AC=46;AF=0.0091853;AN=5008;NS=2504;DP=12885;EAS_AF=0.0377;AMR_AF=0;AFR_AF=0;EUR_AF=0;SAS_AF=0.0082;AA=G|||;VT=SNP
17	13015773	rs6502234	G	A	100	PASS	AC=1033;AF=0.20627;AN=5008;NS=2504;DP=17316;EAS_AF=0.122;AMR_AF=0.1369;AFR_AF=0.2057;EUR_AF=0.2087;SAS_AF=0.3405;AA=A|||;VT=SNP
17	13015792	rs112227029	C	T	100	PASS	AC=46;AF=0.0091853;AN=5008;NS=2504;DP=18949;EAS_AF=0.0377;AMR_AF=0;AFR_AF=0;EUR_AF=0;SAS_AF=0.0082;AA=T|||;VT=SNP
17	13015817	rs62058364	A	C	100	PASS	AC=1324;AF=0.264377;AN=5008;NS=2504;DP=20439;EAS_AF=0.3155;AMR_AF=0.415;AFR_AF=0.0545;EUR_AF=0.3678;SAS_AF=0.2822;AA=A|||;VT=SNP
17	13015839	rs8075494	A	T	100	PASS	AC=987;AF=0.197085;AN=5008;NS=2504;DP=20327;EAS_AF=0.0843;AMR_AF=0.1369;AFR_AF=0.2057;EUR_AF=0.2087;SAS_AF=0.3323;AA=A|||;VT=SNP
17	13016214	rs76846916	G	A	100	PASS	AC=69;AF=0.013778;AN=5008;NS=2504;DP=20058;EAS_AF=0.0377;AMR_AF=0.0086;AFR_AF=0;EUR_AF=0.0119;SAS_AF=0.0133;AA=G|||;VT=SNP
17	13016224	rs118170899	G	A	100	PASS	AC=46;AF=0.0091853;AN=5008;NS=2504;DP=19989;EAS_AF=0.0377;AMR_AF=0;AFR_AF=0;EUR_AF=0;SAS_AF=0.0082;AA=G|||;VT=SNP
17	13016376	rs112012570	C	T	100	PASS	AC=46;AF=0.0091853;AN=5008;NS=2504;DP=18606;EAS_AF=0.0377;AMR_AF=0;AFR_AF=0;EUR_AF=0;SAS_AF=0.0082;AA=T|||;VT=SNP
17	13017246	rs117349570	G	A	100	PASS	AC=46;AF=0.0091853;AN=5008;NS=2504;DP=18493;EAS_AF=0.0377;AMR_AF=0;AFR_AF=0;EUR_AF=0;SAS_AF=0.0082;AA=G|||;VT=SNP
17	13017355	rs6502235	C	T	100	PASS	AC=4593;AF=0.917133;AN=5008;NS=2504;DP=20165;EAS_AF=0.88;AMR_AF=0.9827;AFR_AF=0.8684;EUR_AF=0.997;SAS_AF=0.8926;AA=T|||;VT=SNP
17	13017528	rs11657046	G	A	100	PASS	AC=1444;AF=0.288339;AN=5008;NS=2504;DP=15727;EAS_AF=0.2907;AMR_AF=0.353;AFR_AF=0.1921;EUR_AF=0.3757;SAS_AF=0.2802;AA=G|||;VT=SNP
17	13017689	rs76513508	G	A	100	PASS	AC=45;AF=0.00898562;AN=5008;NS=2504;DP=21521;EAS_AF=0.0377;AMR_AF=0;AFR_AF=0;EUR_AF=0;SAS_AF=0.0072;AA=A|||;VT=SNP
17	13017849	rs113261513	A	T	100	PASS	AC=45;AF=0.00898562;AN=5008;NS=2504;DP=21028;EAS_AF=0.0377;AMR_AF=0;AFR_AF=0;EUR_AF=0;SAS_AF=0.0072;AA=T|||;VT=SNP
17	13017869	rs9906408	T	G	100	PASS	AC=2068;AF=0.412939;AN=5008;NS=2504;DP=20641;EAS_AF=0.4673;AMR_AF=0.4928;AFR_AF=0.4123;EUR_AF=0.4235;SAS_AF=0.2904;AA=T|||;VT=SNP
17	13017998	rs8072593	T	A	100	PASS	AC=4717;AF=0.941893;AN=5008;NS=2504;DP=15514;EAS_AF=0.881;AMR_AF=0.9928;AFR_AF=0.9539;EUR_AF=0.997;SAS_AF=0.8957;AA=A|||;VT=SNP
17	13018062	rs11653670	T	C	100	PASS	AC=962;AF=0.192093;AN=5008;NS=2504;DP=17938;EAS_AF=0.0774;AMR_AF=0.134;AFR_AF=0.2194;EUR_AF=0.1918;SAS_AF=0.3149;AA=T|||;VT=SNP
17	13018372	rs2190745	T	G	100	PASS	AC=4624;AF=0.923323;AN=5008;NS=2504;DP=15574;EAS_AF=0.878;AMR_AF=0.987;AFR_AF=0.8903;EUR_AF=0.997;SAS_AF=0.8937;AA=G|||;VT=SNP
17	13018644	rs2215079	A	G	100	PASS	AC=4607;AF=0.919928;AN=5008;NS=2504;DP=16003;EAS_AF=0.878;AMR_AF=0.9856;AFR_AF=0.8782;EUR_AF=0.997;SAS_AF=0.8937;AA=G|||;VT=SNP
17	13018712	rs79454135	A	C	100	PASS	AC=154;AF=0.0307508;AN=5008;NS=2504;DP=12988;EAS_AF=0.0546;AMR_AF=0.0043;AFR_AF=0.0605;EUR_AF=0.004;SAS_AF=0.0123;AA=A|||;VT=SNP
17	13019261	rs8077344	G	A	100	PASS	AC=1100;AF=0.219649;AN=5008;NS=2504;DP=10862;EAS_AF=0.13;AMR_AF=0.1499;AFR_AF=0.2685;EUR_AF=0.2008;SAS_AF=0.3149;AA=G|||;VT=SNP
17	13020002	rs16947194	G	A	100	PASS	AC=1172;AF=0.234026;AN=5008;NS=2504;DP=18813;EAS_AF=0.128;AMR_AF=0.1542;AFR_AF=0.3222;EUR_AF=0.2018;SAS_AF=0.3139;AA=G|||;VT=SNP
17	13020447	rs147650103	G	C	100	PASS	AC=48;AF=0.00958466;AN=5008;NS=2504;DP=16357;EAS_AF=0.0417;AMR_AF=0;AFR_AF=0;EUR_AF=0;SAS_AF=0.0061;AA=G|||;VT=SNP
17	13021484	rs2322787	A	G	100	PASS	AC=4597;AF=0.917931;AN=5008;NS=2504;DP=15836;EAS_AF=0.876;AMR_AF=0.9856;AFR_AF=0.8752;EUR_AF=0.997;SAS_AF=0.8896;AA=G|||;VT=SNP
17	13021638	rs11078128	G	C	100	PASS	AC=4596;AF=0.917732;AN=5008;NS=2504;DP=17617;EAS_AF=0.876;AMR_AF=0.9856;AFR_AF=0.8752;EUR_AF=0.997;SAS_AF=0.8885;AA=C|||;VT=SNP
17	13022011	rs113051167	T	C	100	PASS	AC=149;AF=0.0297524;AN=5008;NS=2504;DP=17657;EAS_AF=0.0496;AMR_AF=0.0043;AFR_AF=0.0605;EUR_AF=0.004;SAS_AF=0.0123;AA=t|||;VT=SNP
17	13022415	rs7207964	A	G	100	PASS	AC=1103;AF=0.220248;AN=5008;NS=2504;DP=16637;EAS_AF=0.128;AMR_AF=0.1527;AFR_AF=0.2776;EUR_AF=0.2028;SAS_AF=0.3037;AA=a|||;VT=SNP
17	13022417	rs75698856	T	A	100	PASS	AC=48;AF=0.00958466;AN=5008;NS=2504;DP=16622;EAS_AF=0.0417;AMR_AF=0;AFR_AF=0;EUR_AF=0;SAS_AF=0.0061;AA=t|||;VT=SNP
17	13022458	rs79492985	A	T	100	PASS	AC=31;AF=0.0061901;AN=5008;NS=2504;DP=16679;EAS_AF=0.0308;AMR_AF=0;AFR_AF=0;EUR_AF=0;SAS_AF=0;AA=a|||;VT=SNP
17	13022508	rs117028168	A	G	100	PASS	AC=48;AF=0.00958466;AN=5008;NS=2504;DP=18371;EAS_AF=0.0417;AMR_AF=0;AFR_AF=0;EUR_AF=0;SAS_AF=0.0061;AA=a|||;VT=SNP
17	13022897	rs12935881	G	A	100	PASS	AC=804;AF=0.160543;AN=5008;NS=2504;DP=18055;EAS_AF=0.004;AMR_AF=0.1945;AFR_AF=0.1082;EUR_AF=0.3598;SAS_AF=0.1636;AA=g|||;VT=SNP
17	13022906	rs72817214	G	A	100	PASS	AC=918;AF=0.183307;AN=5008;NS=2504;DP=17779;EAS_AF=0.0794;AMR_AF=0.1412;AFR_AF=0.1914;EUR_AF=0.1928;SAS_AF=0.2996;AA=g|||;VT=SNP
17	13023059	rs113469843	T	C	100	PASS	AC=72;AF=0.014377;AN=5008;NS=2504;DP=16304;EAS_AF=0.0417;AMR_AF=0.0043;AFR_AF=0.0129;EUR_AF=0.002;SAS_AF=0.0082;AA=T|||;VT=SNP
17	13023210	rs111547722	C	T	100	PASS	AC=48;AF=0.00958466;AN=5008;NS=2504;DP=12115;EAS_AF=0.0417;AMR_AF=0;AFR_AF=0;EUR_AF=0;SAS_AF=0.0061;AA=C|||;VT=SNP
17	13023280	rs4473234	T	C	100	PASS	AC=2670;AF=0.533147;AN=5008;NS=2504;DP=17528;EAS_AF=0.2867;AMR_AF=0.5663;AFR_AF=0.705;EUR_AF=0.5755;SAS_AF=0.4877;AA=C|||;VT=SNP
17	13023395	rs4473235	T	C	100	PASS	AC=1105;AF=0.220647;AN=5008;NS=2504;DP=17840;EAS_AF=0.129;AMR_AF=0.1527;AFR_AF=0.2791;EUR_AF=0.2028;SAS_AF=0.3027;AA=T|||;VT=SNP
17	13023456	rs2322788	C	T	100	PASS	AC=2669;AF=0.532947;AN=5008;NS=2504;DP=16818;EAS_AF=0.2867;AMR_AF=0.5663;AFR_AF=0.7042;EUR_AF=0.5755;SAS_AF=0.4877;AA=C|||;VT=SNP
17	13023507	rs974683	A	C	100	PASS	AC=4597;AF=0.917931;AN=5008;NS=2504;DP=17708;EAS_AF=0.876;AMR_AF=0.9856;AFR_AF=0.8752;EUR_AF=0.997;SAS_AF=0.8896;AA=C|||;VT=SNP
17	13023725	rs4600499	T	A	100	PASS	AC=1854;AF=0.370208;AN=5008;NS=2504;DP=18603;EAS_AF=0.3194;AMR_AF=0.2939;AFR_AF=0.5976;EUR_AF=0.2137;SAS_AF=0.3303;AA=A|||;VT=SNP
17	13024355	rs150917409	C	T	100	PASS	AC=47;AF=0.00938498;AN=5008;NS=2504;DP=19121;EAS_AF=0.0417;AMR_AF=0;AFR_AF=0;EUR_AF=0;SAS_AF=0.0051;AA=C|||;VT=SNP
17	13024381	rs2190744	A	G	100	PASS	AC=661;AF=0.131989;AN=5008;NS=2504;DP=18611;EAS_AF=0.1478;AMR_AF=0.1441;AFR_AF=0.2882;EUR_AF=0.0109;SAS_AF=0.0204;AA=G|||;VT=SNP
17	13024403	rs34091767	G	A	100	PASS	AC=748;AF=0.149361;AN=5008;NS=2504;DP=18565;EAS_AF=0.004;AMR_AF=0.1916;AFR_AF=0.0666;EUR_AF=0.3608;SAS_AF=0.1636;AA=G|||;VT=SNP
17	13024673	rs12936789	C	A	100	PASS	AC=1971;AF=0.39357;AN=5008;NS=2504;DP=21371;EAS_AF=0.5546;AMR_AF=0.5;AFR_AF=0.1876;EUR_AF=0.4245;SAS_AF=0.3988;AA=C|||;VT=SNP
17	13024728	rs144990698	C	T	100	PASS	AC=44;AF=0.00878594;AN=5008;NS=2504;DP=21319;EAS_AF=0.0089;AMR_AF=0.036;AFR_AF=0.0008;EUR_AF=0.007;SAS_AF=0.002;AA=C|||;VT=SNP
17	13024842	rs12103433	A	G	100	PASS	AC=634;AF=0.126597;AN=5008;NS=2504;DP=16539;EAS_AF=0.1478;AMR_AF=0.1427;AFR_AF=0.2685;EUR_AF=0.0109;SAS_AF=0.0204;AA=A|||;VT=SNP
17	13024895	rs59270161	A	G	100	PASS	AC=965;AF=0.192692;AN=5008;NS=2504;DP=16480;EAS_AF=0.0794;AMR_AF=0.1398;AFR_AF=0.2284;EUR_AF=0.1918;SAS_AF=0.2996;AA=A|||;VT=SNP
17	13025014	rs1987651	T	C	100	PASS	AC=4601;AF=0.91873;AN=5008;NS=2504;DP=16089;EAS_AF=0.873;AMR_AF=0.987;AFR_AF=0.8812;EUR_AF=0.997;SAS_AF=0.8875;AA=C|||;VT=SNP
17	13025758	rs11078129	C	A	100	PASS	AC=390;AF=0.0778754;AN=5008;NS=2504;DP=16329;EAS_AF=0.0605;AMR_AF=0.134;AFR_AF=0.1679;EUR_AF=0.008;SAS_AF=0.0061;AA=C|||;VT=SNP
17	13026203	rs10521210	C	T	100	PASS	AC=2715;AF=0.542133;AN=5008;NS=2504;DP=19729;EAS_AF=0.6825;AMR_AF=0.5836;AFR_AF=0.4977;EUR_AF=0.5268;SAS_AF=0.4438;AA=C|||;VT=SNP
17	13026329	rs143525863	G	A	100	PASS	AC=234;AF=0.0467252;AN=5008;NS=2504;DP=13968;EAS_AF=0.0804;AMR_AF=0.1297;AFR_AF=0.034;EUR_AF=0.0109;SAS_AF=0.0072;AA=G|||;VT=SNP
17	13026336	rs147177945	C	T	100	PASS	AC=260;AF=0.0519169;AN=5008;NS=2504;DP=13804;EAS_AF=0.0417;AMR_AF=0.0216;AFR_AF=0.149;EUR_AF=0.001;SAS_AF=0.0051;AA=T|||;VT=SNP
17	13026339	rs12937858	A	C	100	PASS	AC=3824;AF=0.763578;AN=5008;NS=2504;DP=13826;EAS_AF=0.872;AMR_AF=0.7954;AFR_AF=0.795;EUR_AF=0.6332;SAS_AF=0.7209;AA=C|||;VT=SNP
17	13026351	rs186020295	A	G	100	PASS	AC=116;AF=0.0231629;AN=5008;NS=2504;DP=13373;EAS_AF=0.0407;AMR_AF=0.0029;AFR_AF=0.0514;EUR_AF=0;SAS_AF=0.0051;AA=A|||;VT=SNP
17	13026415	rs182429250	A	G	100	PASS	AC=116;AF=0.0231629;AN=5008;NS=2504;DP=12257;EAS_AF=0.0407;AMR_AF=0.0029;AFR_AF=0.0514;EUR_AF=0;SAS_AF=0.0051;AA=A|||;VT=SNP
17	13026438	rs111460256	T	G	100	PASS	AC=77;AF=0.0153754;AN=5008;NS=2504;DP=12701;EAS_AF=0.0476;AMR_AF=0.0086;AFR_AF=0.0113;EUR_AF=0.005;SAS_AF=0.0031;AA=T|||;VT=SNP
17	13026444	rs72479748	T	C	100	PASS	AC=391;AF=0.0780751;AN=5008;NS=2504;DP=12679;EAS_AF=0.0734;AMR_AF=0.1369;AFR_AF=0.1558;EUR_AF=0.008;SAS_AF=0.0082;AA=-|||;VT=SNP
17	13027508	rs139944139	A	G	100	PASS	AC=583;AF=0.116414;AN=5008;NS=2504;DP=11174;EAS_AF=0.0942;AMR_AF=0.0562;AFR_AF=0.0726;EUR_AF=0.0964;SAS_AF=0.2618;AA=A|||;VT=SNP
17	13027653	rs1988120	C	T	100	PASS	AC=1938;AF=0.386981;AN=5008;NS=2504;DP=12172;EAS_AF=0.5992;AMR_AF=0.4741;AFR_AF=0.1604;EUR_AF=0.4066;SAS_AF=0.3926;AA=C|||;VT=SNP
17	13027690	rs2017017	C	G	100	PASS	AC=2694;AF=0.537939;AN=5008;NS=2504;DP=13494;EAS_AF=0.7024;AMR_AF=0.5778;AFR_AF=0.4576;EUR_AF=0.5318;SAS_AF=0.455;AA=C|||;VT=SNP
17	13027814	rs987738	C	G	100	PASS	AC=3423;AF=0.683506;AN=5008;NS=2504;DP=12175;EAS_AF=0.7956;AMR_AF=0.6556;AFR_AF=0.6331;EUR_AF=0.6282;SAS_AF=0.7127;AA=C|||;VT=SNP
17	13027868	rs16947205	T	G	100	PASS	AC=579;AF=0.115615;AN=5008;NS=2504;DP=12945;EAS_AF=0.0942;AMR_AF=0.0562;AFR_AF=0.0726;EUR_AF=0.0954;SAS_AF=0.2587;AA=T|||;VT=SNP
17	13028199	rs16947210	T	G	100	PASS	AC=579;AF=0.115615;AN=5008;NS=2504;DP=12062;EAS_AF=0.0942;AMR_AF=0.0562;AFR_AF=0.0726;EUR_AF=0.0954;SAS_AF=0.2587;AA=T|||;VT=SNP
17	13028293	rs16947215	A	C	100	PASS	AC=720;AF=0.14377;AN=5008;NS=2504;DP=12876;EAS_AF=0.0942;AMR_AF=0.0749;AFR_AF=0.1694;EUR_AF=0.0964;SAS_AF=0.2577;AA=A|||;VT=SNP
17	13028297	rs12602392	C	T	100	PASS	AC=600;AF=0.119808;AN=5008;NS=2504;DP=13081;EAS_AF=0.3433;AMR_AF=0.1513;AFR_AF=0.0038;EUR_AF=0.0517;SAS_AF=0.0941;AA=C|||;VT=SNP
17	13028406	rs77229399	T	C	100	PASS	AC=580;AF=0.115815;AN=5008;NS=2504;DP=13256;EAS_AF=0.0942;AMR_AF=0.0562;AFR_AF=0.0726;EUR_AF=0.0954;SAS_AF=0.2597;AA=T|||;VT=SNP
17	13028510	rs117941256	C	T	100	PASS	AC=580;AF=0.115815;AN=5008;NS=2504;DP=11251;EAS_AF=0.0942;AMR_AF=0.0562;AFR_AF=0.0726;EUR_AF=0.0954;SAS_AF=0.2597;AA=C|||;VT=SNP
17	13028677	rs112958328	A	G	100	PASS	AC=722;AF=0.144169;AN=5008;NS=2504;DP=9458;EAS_AF=0.0942;AMR_AF=0.0749;AFR_AF=0.1694;EUR_AF=0.0964;SAS_AF=0.2597;AA=G|||;VT=SNP
17	13028681	rs111558631	T	C	100	PASS	AC=722;AF=0.144169;AN=5008;NS=2504;DP=9349;EAS_AF=0.0942;AMR_AF=0.0749;AFR_AF=0.1694;EUR_AF=0.0964;SAS_AF=0.2597;AA=T|||;VT=SNP
17	13028835	rs34899475	G	A	100	PASS	AC=753;AF=0.150359;AN=5008;NS=2504;DP=10543;EAS_AF=0.006;AMR_AF=0.1945;AFR_AF=0.0673;EUR_AF=0.3638;SAS_AF=0.1605;AA=G|||;VT=SNP
17	13028847	rs148226748	A	T	100	PASS	AC=722;AF=0.144169;AN=5008;NS=2504;DP=10375;EAS_AF=0.0942;AMR_AF=0.0749;AFR_AF=0.1694;EUR_AF=0.0964;SAS_AF=0.2597;AA=T|||;VT=SNP
17	13028886	rs141133283	T	C	100	PASS	AC=721;AF=0.14397;AN=5008;NS=2504;DP=10288;EAS_AF=0.0942;AMR_AF=0.0749;AFR_AF=0.1687;EUR_AF=0.0964;SAS_AF=0.2597;AA=t|||;VT=SNP
17	13028903	rs113076182	T	A	100	PASS	AC=721;AF=0.14397;AN=5008;NS=2504;DP=10567;EAS_AF=0.0942;AMR_AF=0.0749;AFR_AF=0.1687;EUR_AF=0.0964;SAS_AF=0.2597;AA=T|||;VT=SNP
17	13028962	rs112154552	T	C	100	PASS	AC=722;AF=0.144169;AN=5008;NS=2504;DP=11014;EAS_AF=0.0942;AMR_AF=0.0749;AFR_AF=0.1694;EUR_AF=0.0964;SAS_AF=0.2597;AA=C|||;VT=SNP
17	13028971	rs117864196	C	T	100	PASS	AC=580;AF=0.115815;AN=5008;NS=2504;DP=11487;EAS_AF=0.0942;AMR_AF=0.0562;AFR_AF=0.0726;EUR_AF=0.0954;SAS_AF=0.2597;AA=C|||;VT=SNP
17	13029060	rs117332211	C	T	100	PASS	AC=580;AF=0.115815;AN=5008;NS=2504;DP=14490;EAS_AF=0.0942;AMR_AF=0.0562;AFR_AF=0.0726;EUR_AF=0.0954;SAS_AF=0.2597;AA=C|||;VT=SNP
17	13029140	rs16947218	T	G	100	PASS	AC=583;AF=0.116414;AN=5008;NS=2504;DP=16668;EAS_AF=0.0942;AMR_AF=0.0576;AFR_AF=0.0734;EUR_AF=0.0964;SAS_AF=0.2597;AA=G|||;VT=SNP
17	13029416	rs75389230	C	T	100	PASS	AC=576;AF=0.115016;AN=5008;NS=2504;DP=16487;EAS_AF=0.0903;AMR_AF=0.0562;AFR_AF=0.0734;EUR_AF=0.0954;SAS_AF=0.2587;AA=C|||;VT=SNP
17	13029435	rs75372860	A	T	100	PASS	AC=575;AF=0.114816;AN=5008;NS=2504;DP=17123;EAS_AF=0.0903;AMR_AF=0.0562;AFR_AF=0.0726;EUR_AF=0.0954;SAS_AF=0.2587;AA=A|||;VT=SNP
17	13029462	rs74486052	T	C	100	PASS	AC=574;AF=0.114617;AN=5008;NS=2504;DP=17923;EAS_AF=0.0893;AMR_AF=0.0562;AFR_AF=0.0726;EUR_AF=0.0954;SAS_AF=0.2587;AA=T|||;VT=SNP
17	13029603	rs12602147	T	C	100	PASS	AC=385;AF=0.076877;AN=5008;NS=2504;DP=18864;EAS_AF=0.0724;AMR_AF=0.1354;AFR_AF=0.1528;EUR_AF=0.008;SAS_AF=0.0082;AA=T|||;VT=SNP
17	13029607	rs77138679	C	G	100	PASS	AC=715;AF=0.142772;AN=5008;NS=2504;DP=18873;EAS_AF=0.0893;AMR_AF=0.0749;AFR_AF=0.1687;EUR_AF=0.0964;SAS_AF=0.2587;AA=G|||;VT=SNP
17	13029621	rs73978073	G	A	100	PASS	AC=299;AF=0.0597045;AN=5008;NS=2504;DP=18886;EAS_AF=0.0734;AMR_AF=0.134;AFR_AF=0.0877;EUR_AF=0.008;SAS_AF=0.0082;AA=G|||;VT=SNP
17	13029654	rs9915141	A	G	100	PASS	AC=653;AF=0.130391;AN=5008;NS=2504;DP=18875;EAS_AF=0.0575;AMR_AF=0.0994;AFR_AF=0.2648;EUR_AF=0.1173;SAS_AF=0.0593;AA=A|||;VT=SNP
17	13029754	rs77735926	T	G	100	PASS	AC=574;AF=0.114617;AN=5008;NS=2504;DP=18052;EAS_AF=0.0893;AMR_AF=0.0562;AFR_AF=0.0726;EUR_AF=0.0954;SAS_AF=0.2587;AA=T|||;VT=SNP
17	13029777	rs75446055	T	C	100	PASS	AC=574;AF=0.114617;AN=5008;NS=2504;DP=18095;EAS_AF=0.0893;AMR_AF=0.0562;AFR_AF=0.0726;EUR_AF=0.0954;SAS_AF=0.2587;AA=T|||;VT=SNP
17	13029778	rs75008056	G	A	100	PASS	AC=527;AF=0.105232;AN=5008;NS=2504;DP=17890;EAS_AF=0.0486;AMR_AF=0.0562;AFR_AF=0.0726;EUR_AF=0.0954;SAS_AF=0.2526;AA=G|||;VT=SNP
17	13030444	rs75917458	T	C	100	PASS	AC=46;AF=0.0091853;AN=5008;NS=2504;DP=19677;EAS_AF=0.0407;AMR_AF=0;AFR_AF=0;EUR_AF=0;SAS_AF=0.0051;AA=T|||;VT=SNP
17	13030795	rs111492957	G	A	100	PASS	AC=79;AF=0.0157748;AN=5008;NS=2504;DP=19281;EAS_AF=0.0476;AMR_AF=0.0101;AFR_AF=0.0083;EUR_AF=0.0099;SAS_AF=0.0031;AA=G|||;VT=SNP
17	13030960	rs74511810	T	A	100	PASS	AC=46;AF=0.0091853;AN=5008;NS=2504;DP=17014;EAS_AF=0.0407;AMR_AF=0;AFR_AF=0;EUR_AF=0;SAS_AF=0.0051;AA=T|||;VT=SNP
17	13031019	rs111770058	T	C	100	PASS	AC=84;AF=0.0167732;AN=5008;NS=2504;DP=16709;EAS_AF=0.0476;AMR_AF=0.0086;AFR_AF=0.0121;EUR_AF=0.0109;SAS_AF=0.0031;AA=T|||;VT=SNP
17	13031093	rs112262419	G	A	100	PASS	AC=124;AF=0.0247604;AN=5008;NS=2504;DP=12619;EAS_AF=0.0476;AMR_AF=0.0101;AFR_AF=0.0416;EUR_AF=0.0109;SAS_AF=0.0031;AA=G|||;VT=SNP
17	13031120	rs9902124	C	G	100	PASS	AC=3021;AF=0.603235;AN=5008;NS=2504;DP=14269;EAS_AF=0.5149;AMR_AF=0.6326;AFR_AF=0.6498;EUR_AF=0.5855;SAS_AF=0.6288;AA=G|||;VT=SNP
17	13031128	rs9902503	G	A	100	PASS	AC=733;AF=0.146366;AN=5008;NS=2504;DP=14727;EAS_AF=0.0565;AMR_AF=0.1023;AFR_AF=0.3238;EUR_AF=0.1173;SAS_AF=0.0603;AA=g|||;VT=SNP
17	13031224	rs7209914	T	C	100	PASS	AC=4584;AF=0.915335;AN=5008;NS=2504;DP=16454;EAS_AF=0.874;AMR_AF=0.987;AFR_AF=0.8699;EUR_AF=0.997;SAS_AF=0.8845;AA=C|||;VT=SNP
17	13031287	rs12450398	G	T	100	PASS	AC=799;AF=0.159545;AN=5008;NS=2504;DP=12123;EAS_AF=0.1637;AMR_AF=0.1888;AFR_AF=0.1029;EUR_AF=0.1074;SAS_AF=0.2648;AA=G|||;VT=SNP
17	13031460	rs8066062	A	G	100	PASS	AC=733;AF=0.146366;AN=5008;NS=2504;DP=18964;EAS_AF=0.0565;AMR_AF=0.1023;AFR_AF=0.3238;EUR_AF=0.1173;SAS_AF=0.0603;AA=A|||;VT=SNP
17	13031716	rs77621735	T	A	100	PASS	AC=125;AF=0.0249601;AN=5008;NS=2504;DP=21655;EAS_AF=0.0476;AMR_AF=0.0101;AFR_AF=0.0424;EUR_AF=0.0109;SAS_AF=0.0031;AA=T|||;VT=SNP
17	13031746	rs8067791	T	C	100	PASS	AC=2867;AF=0.572484;AN=5008;NS=2504;DP=22263;EAS_AF=0.502;AMR_AF=0.6095;AFR_AF=0.556;EUR_AF=0.5845;SAS_AF=0.6288;AA=T|||;VT=SNP
17	13031828	rs147965427	G	C	100	PASS	AC=30;AF=0.00599042;AN=5008;NS=2504;DP=23100;EAS_AF=0.0298;AMR_AF=0;AFR_AF=0;EUR_AF=0;SAS_AF=0;AA=G|||;VT=SNP
17	13031942	rs11652225	A	C	100	PASS	AC=2048;AF=0.408946;AN=5008;NS=2504;DP=23302;EAS_AF=0.3373;AMR_AF=0.428;AFR_AF=0.4349;EUR_AF=0.4771;SAS_AF=0.364;AA=A|||;VT=SNP
17	13032015	rs117486155	A	T	100	PASS	AC=45;AF=0.00898562;AN=5008;NS=2504;DP=21820;EAS_AF=0.0397;AMR_AF=0;AFR_AF=0;EUR_AF=0;SAS_AF=0.0051;AA=A|||;VT=SNP
17	13032248	rs79428799	A	G	100	PASS	AC=125;AF=0.0249601;AN=5008;NS=2504;DP=21067;EAS_AF=0.0476;AMR_AF=0.0101;AFR_AF=0.0424;EUR_AF=0.0109;SAS_AF=0.0031;AA=A|||;VT=SNP
17	13032250	rs77395186	C	T	100	PASS	AC=125;AF=0.0249601;AN=5008;NS=2504;DP=21084;EAS_AF=0.0476;AMR_AF=0.0101;AFR_AF=0.0424;EUR_AF=0.0109;SAS_AF=0.0031;AA=C|||;VT=SNP
17	13032323	rs9910409	C	T	100	PASS	AC=3005;AF=0.60004;AN=5008;NS=2504;DP=19574;EAS_AF=0.502;AMR_AF=0.6282;AFR_AF=0.6498;EUR_AF=0.5855;SAS_AF=0.6288;AA=T|||;VT=SNP
17	13032360	rs9910253	A	G	100	PASS	AC=3200;AF=0.638978;AN=5008;NS=2504;DP=18047;EAS_AF=0.503;AMR_AF=0.6354;AFR_AF=0.7927;EUR_AF=0.5855;SAS_AF=0.6288;AA=G|||;VT=SNP
17	13032663	rs9911137	C	T	100	PASS	AC=2860;AF=0.571086;AN=5008;NS=2504;DP=18800;EAS_AF=0.503;AMR_AF=0.6095;AFR_AF=0.5537;EUR_AF=0.5795;SAS_AF=0.6288;AA=t|||;VT=SNP
17	13033118	rs12602225	G	T	100	PASS	AC=606;AF=0.121006;AN=5008;NS=2504;DP=19758;EAS_AF=0.3651;AMR_AF=0.1499;AFR_AF=0.0023;EUR_AF=0.0457;SAS_AF=0.0869;AA=G|||;VT=SNP
17	13033503	rs35234161	T	A	100	PASS	AC=1633;AF=0.326078;AN=5008;NS=2504;DP=20730;EAS_AF=0.373;AMR_AF=0.3646;AFR_AF=0.2504;EUR_AF=0.4155;SAS_AF=0.2607;AA=T|||;VT=SNP
17	13033784	rs4792332	A	G	100	PASS	AC=4714;AF=0.941294;AN=5008;NS=2504;DP=21134;EAS_AF=0.872;AMR_AF=0.9928;AFR_AF=0.9637;EUR_AF=0.997;SAS_AF=0.8885;AA=A|||;VT=SNP
17	13034096	rs9898391	G	A	100	PASS	AC=2057;AF=0.410743;AN=5008;NS=2504;DP=18199;EAS_AF=0.3373;AMR_AF=0.4294;AFR_AF=0.4448;EUR_AF=0.4771;SAS_AF=0.3589;AA=G|||;VT=SNP
17	13034224	rs11078131	T	C	100	PASS	AC=750;AF=0.14976;AN=5008;NS=2504;DP=17635;EAS_AF=0.124;AMR_AF=0.1816;AFR_AF=0.1036;EUR_AF=0.1034;SAS_AF=0.2638;AA=T|||;VT=SNP
17	13034361	rs11870499	G	T	100	PASS	AC=873;AF=0.174321;AN=5008;NS=2504;DP=15004;EAS_AF=0.1647;AMR_AF=0.1844;AFR_AF=0.1604;EUR_AF=0.1034;SAS_AF=0.2689;AA=T|||;VT=SNP
17	13034492	rs34719577	A	T	100	PASS	AC=765;AF=0.152756;AN=5008;NS=2504;DP=16776;EAS_AF=0.003;AMR_AF=0.2003;AFR_AF=0.0658;EUR_AF=0.3688;SAS_AF=0.1687;AA=A|||;VT=SNP
17	13034522	rs2874861	T	C	100	PASS	AC=4715;AF=0.941494;AN=5008;NS=2504;DP=17639;EAS_AF=0.875;AMR_AF=0.9928;AFR_AF=0.9637;EUR_AF=0.997;SAS_AF=0.8865;AA=C|||;VT=SNP
17	13034619	rs2322790	G	T	100	PASS	AC=4718;AF=0.942093;AN=5008;NS=2504;DP=18304;EAS_AF=0.875;AMR_AF=0.9928;AFR_AF=0.9637;EUR_AF=0.997;SAS_AF=0.8896;AA=T|||;VT=SNP
17	13034683	rs9899583	G	C	100	PASS	AC=659;AF=0.131589;AN=5008;NS=2504;DP=18514;EAS_AF=0.0575;AMR_AF=0.098;AFR_AF=0.2685;EUR_AF=0.1163;SAS_AF=0.0624;AA=G|||;VT=SNP
17	13034735	rs77699140	G	A	100	PASS	AC=524;AF=0.104633;AN=5008;NS=2504;DP=19661;EAS_AF=0.0476;AMR_AF=0.0533;AFR_AF=0.0696;EUR_AF=0.0954;SAS_AF=0.2566;AA=G|||;VT=SNP
17	13034898	rs6502236	C	T	100	PASS	AC=2002;AF=0.39976;AN=5008;NS=2504;DP=19502;EAS_AF=0.3393;AMR_AF=0.4193;AFR_AF=0.407;EUR_AF=0.4771;SAS_AF=0.3589;AA=C|||;VT=SNP
17	13035188	rs12603321	G	T	100	PASS	AC=2200;AF=0.439297;AN=5008;NS=2504;DP=19629;EAS_AF=0.5337;AMR_AF=0.5346;AFR_AF=0.1936;EUR_AF=0.5189;SAS_AF=0.5245;AA=G|||;VT=SNP
17	13035336	rs6502237	C	T	100	PASS	AC=2080;AF=0.415335;AN=5008;NS=2504;DP=20160;EAS_AF=0.3393;AMR_AF=0.4236;AFR_AF=0.4637;EUR_AF=0.4771;SAS_AF=0.3589;AA=C|||;VT=SNP
17	13035617	rs17642085	G	A	100	PASS	AC=742;AF=0.148163;AN=5008;NS=2504;DP=19173;EAS_AF=0.003;AMR_AF=0.1988;AFR_AF=0.0613;EUR_AF=0.3588;SAS_AF=0.1626;AA=G|||;VT=SNP
17	13035974	rs9908062	G	A	100	PASS	AC=1221;AF=0.24381;AN=5008;NS=2504;DP=19995;EAS_AF=0.2421;AMR_AF=0.3112;AFR_AF=0.0893;EUR_AF=0.3529;SAS_AF=0.2945;AA=G|||;VT=SNP
17	13036329	rs76292322	G	T	100	PASS	AC=91;AF=0.0181709;AN=5008;NS=2504;DP=19065;EAS_AF=0.0476;AMR_AF=0.0115;AFR_AF=0.0151;EUR_AF=0.0109;SAS_AF=0.0041;AA=G|||;VT=SNP
17	13036565	rs7217266	A	G	100	PASS	AC=1108;AF=0.221246;AN=5008;NS=2504;DP=19572;EAS_AF=0.1736;AMR_AF=0.219;AFR_AF=0.2965;EUR_AF=0.1312;SAS_AF=0.2628;AA=A|||;VT=SNP
17	13037055	rs78743783	A	G	100	PASS	AC=212;AF=0.0423323;AN=5008;NS=2504;DP=21426;EAS_AF=0.123;AMR_AF=0.0043;AFR_AF=0;EUR_AF=0.003;SAS_AF=0.0838;AA=A|||;VT=SNP
17	13037059	rs7221833	A	C	100	PASS	AC=3734;AF=0.745607;AN=5008;NS=2504;DP=21632;EAS_AF=0.5437;AMR_AF=0.7695;AFR_AF=0.68;EUR_AF=0.9016;SAS_AF=0.865;AA=C|||;VT=SNP
17	13037232	rs117102528	T	A	100	PASS	AC=38;AF=0.00758786;AN=5008;NS=2504;DP=23200;EAS_AF=0.0347;AMR_AF=0;AFR_AF=0;EUR_AF=0;SAS_AF=0.0031;AA=T|||;VT=SNP
17	13037283	rs34827110	C	A	100	PASS	AC=764;AF=0.152556;AN=5008;NS=2504;DP=22645;EAS_AF=0.1587;AMR_AF=0.1945;AFR_AF=0.062;EUR_AF=0.1322;SAS_AF=0.2597;AA=C|||;VT=SNP
17	13037289	rs78830466	C	A	100	PASS	AC=171;AF=0.0341454;AN=5008;NS=2504;DP=22824;EAS_AF=0.0933;AMR_AF=0.0014;AFR_AF=0;EUR_AF=0.003;SAS_AF=0.0746;AA=C|||;VT=SNP
17	13037350	rs11650518	A	G	100	PASS	AC=916;AF=0.182907;AN=5008;NS=2504;DP=22296;EAS_AF=0.1984;AMR_AF=0.1974;AFR_AF=0.0446;EUR_AF=0.2634;SAS_AF=0.2607;AA=A|||;VT=SNP
17	13037481	rs77355986	G	A	100	PASS	AC=771;AF=0.153954;AN=5008;NS=2504;DP=21604;EAS_AF=0.1597;AMR_AF=0.2205;AFR_AF=0.0514;EUR_AF=0.1243;SAS_AF=0.2699;AA=G|||;VT=SNP
17	13038035	rs16947245	A	G	100	PASS	AC=270;AF=0.0539137;AN=5008;NS=2504;DP=21640;EAS_AF=0.0149;AMR_AF=0.0144;AFR_AF=0.1596;EUR_AF=0.001;SAS_AF=0.0337;AA=A|||;VT=SNP
17	13038575	rs138101181	G	A	100	PASS	AC=43;AF=0.00858626;AN=5008;NS=2504;DP=20817;EAS_AF=0.0387;AMR_AF=0;AFR_AF=0;EUR_AF=0;SAS_AF=0.0041;AA=g|||;VT=SNP
17	13038579	rs149501838	G	A	100	PASS	AC=42;AF=0.00838658;AN=5008;NS=2504;DP=20560;EAS_AF=0.0377;AMR_AF=0;AFR_AF=0;EUR_AF=0;SAS_AF=0.0041;AA=g|||;VT=SNP
17	13038849	rs117977174	C	T	100	PASS	AC=42;AF=0.00838658;AN=5008;NS=2504;DP=17751;EAS_AF=0.0377;AMR_AF=0;AFR_AF=0;EUR_AF=0;SAS_AF=0.0041;AA=C|||;VT=SNP
17	13038965	rs117549787	C	T	100	PASS	AC=42;AF=0.00838658;AN=5008;NS=2504;DP=16122;EAS_AF=0.0377;AMR_AF=0;AFR_AF=0;EUR_AF=0;SAS_AF=0.0041;AA=C|||;VT=SNP
17	13039461	rs16947248	A	G	100	PASS	AC=198;AF=0.0395367;AN=5008;NS=2504;DP=17002;EAS_AF=0.0575;AMR_AF=0.0331;AFR_AF=0.0461;EUR_AF=0.0288;SAS_AF=0.0276;AA=A|||;VT=SNP
17	13039467	rs12946889	T	G	100	PASS	AC=1930;AF=0.385383;AN=5008;NS=2504;DP=16798;EAS_AF=0.3681;AMR_AF=0.2983;AFR_AF=0.2746;EUR_AF=0.4205;SAS_AF=0.5787;AA=G|||;VT=SNP
17	13039792	rs764191	A	T	100	PASS	AC=1522;AF=0.303914;AN=5008;NS=2504;DP=18737;EAS_AF=0.2688;AMR_AF=0.2579;AFR_AF=0.1581;EUR_AF=0.3628;SAS_AF=0.5092;AA=A|||;VT=SNP
17	13040012	rs75835524	C	G	100	PASS	AC=42;AF=0.00838658;AN=5008;NS=2504;DP=20109;EAS_AF=0.0377;AMR_AF=0;AFR_AF=0;EUR_AF=0;SAS_AF=0.0041;AA=C|||;VT=SNP
17	13040175	rs117320087	T	G	100	PASS	AC=42;AF=0.00838658;AN=5008;NS=2504;DP=14377;EAS_AF=0.0377;AMR_AF=0;AFR_AF=0;EUR_AF=0;SAS_AF=0.0041;AA=T|||;VT=SNP
17	13040257	rs61610275	A	T	100	PASS	AC=362;AF=0.0722843;AN=5008;NS=2504;DP=16157;EAS_AF=0.0615;AMR_AF=0.0403;AFR_AF=0.1142;EUR_AF=0.0577;SAS_AF=0.0644;AA=A|||;VT=SNP
17	13040862	rs140222102	A	G	100	PASS	AC=17;AF=0.00339457;AN=5008;NS=2504;DP=21739;EAS_AF=0.0139;AMR_AF=0;AFR_AF=0;EUR_AF=0.003;SAS_AF=0;AA=A|||;VT=SNP
17	13041025	rs118056304	A	G	100	PASS	AC=42;AF=0.00838658;AN=5008;NS=2504;DP=22011;EAS_AF=0.0377;AMR_AF=0;AFR_AF=0;EUR_AF=0;SAS_AF=0.0041;AA=G|||;VT=SNP
17	13041101	rs78063907	A	G	100	PASS	AC=42;AF=0.00838658;AN=5008;NS=2504;DP=20804;EAS_AF=0.0377;AMR_AF=0;AFR_AF=0;EUR_AF=0;SAS_AF=0.0041;AA=G|||;VT=SNP
17	13041307	rs11871600	A	T	100	PASS	AC=1747;AF=0.348842;AN=5008;NS=2504;DP=19394;EAS_AF=0.3681;AMR_AF=0.2709;AFR_AF=0.1914;EUR_AF=0.3767;SAS_AF=0.5685;AA=T|||;VT=SNP
17	13041526	rs138820280	T	G	100	PASS	AC=42;AF=0.00838658;AN=5008;NS=2504;DP=20527;EAS_AF=0.0377;AMR_AF=0;AFR_AF=0;EUR_AF=0;SAS_AF=0.0041;AA=G|||;VT=SNP
17	13041714	rs35814610	T	C	100	PASS	AC=1520;AF=0.303514;AN=5008;NS=2504;DP=10508;EAS_AF=0.2688;AMR_AF=0.2565;AFR_AF=0.1581;EUR_AF=0.3618;SAS_AF=0.5092;AA=T|||;VT=SNP
17	13041973	rs34991849	A	G	100	PASS	AC=840;AF=0.167732;AN=5008;NS=2504;DP=21111;EAS_AF=0.1696;AMR_AF=0.1844;AFR_AF=0.0401;EUR_AF=0.2445;SAS_AF=0.2474;AA=A|||;VT=SNP
17	13042035	rs74810700	C	T	100	PASS	AC=42;AF=0.00838658;AN=5008;NS=2504;DP=21217;EAS_AF=0.0377;AMR_AF=0;AFR_AF=0;EUR_AF=0;SAS_AF=0.0041;AA=C|||;VT=SNP
17	13042271	rs8077659	G	A	100	PASS	AC=1518;AF=0.303115;AN=5008;NS=2504;DP=21168;EAS_AF=0.2688;AMR_AF=0.2565;AFR_AF=0.1566;EUR_AF=0.3618;SAS_AF=0.5092;AA=G|||;VT=SNP
17	13042365	rs8077563	C	T	100	PASS	AC=1519;AF=0.303315;AN=5008;NS=2504;DP=21705;EAS_AF=0.2688;AMR_AF=0.2565;AFR_AF=0.1581;EUR_AF=0.3618;SAS_AF=0.5082;AA=C|||;VT=SNP
17	13042481	rs8077971	G	A	100	PASS	AC=1520;AF=0.303514;AN=5008;NS=2504;DP=19464;EAS_AF=0.2688;AMR_AF=0.2565;AFR_AF=0.1581;EUR_AF=0.3618;SAS_AF=0.5092;AA=G|||;VT=SNP
17	13042580	rs76474718	C	G	100	PASS	AC=358;AF=0.0714856;AN=5008;NS=2504;DP=18445;EAS_AF=0.0615;AMR_AF=0.0403;AFR_AF=0.1104;EUR_AF=0.0586;SAS_AF=0.0644;AA=C|||;VT=SNP
17	13042840	rs6502238	T	C	100	PASS	AC=2692;AF=0.53754;AN=5008;NS=2504;DP=19668;EAS_AF=0.4444;AMR_AF=0.3963;AFR_AF=0.5832;EUR_AF=0.5477;SAS_AF=0.6616;AA=C|||;VT=SNP
17	13043208	rs117183921	C	T	100	PASS	AC=42;AF=0.00838658;AN=5008;NS=2504;DP=20095;EAS_AF=0.0377;AMR_AF=0;AFR_AF=0;EUR_AF=0;SAS_AF=0.0041;AA=C|||;VT=SNP
17	13043347	rs148784653	T	C	100	PASS	AC=42;AF=0.00838658;AN=5008;NS=2504;DP=20451;EAS_AF=0.0377;AMR_AF=0;AFR_AF=0;EUR_AF=0;SAS_AF=0.0041;AA=T|||;VT=SNP
17	13043916	rs76312922	A	G	100	PASS	AC=359;AF=0.0716853;AN=5008;NS=2504;DP=17462;EAS_AF=0.0615;AMR_AF=0.0403;AFR_AF=0.112;EUR_AF=0.0577;SAS_AF=0.0644;AA=A|||;VT=SNP
17	13044303	rs9909179	T	C	100	PASS	AC=1929;AF=0.385184;AN=5008;NS=2504;DP=18918;EAS_AF=0.3681;AMR_AF=0.2983;AFR_AF=0.2753;EUR_AF=0.4195;SAS_AF=0.5777;AA=C|||;VT=SNP
17	13044313	rs12941879	G	A	100	PASS	AC=783;AF=0.15635;AN=5008;NS=2504;DP=18784;EAS_AF=0.1696;AMR_AF=0.1801;AFR_AF=0.0189;EUR_AF=0.2286;SAS_AF=0.2372;AA=G|||;VT=SNP
17	13044504	rs60617848	A	T	100	PASS	AC=401;AF=0.0800719;AN=5008;NS=2504;DP=19456;EAS_AF=0.0992;AMR_AF=0.0403;AFR_AF=0.112;EUR_AF=0.0577;SAS_AF=0.0685;AA=A|||;VT=SNP
17	13044964	rs35744608	A	G	100	PASS	AC=855;AF=0.170727;AN=5008;NS=2504;DP=17358;EAS_AF=0.1696;AMR_AF=0.1873;AFR_AF=0.0499;EUR_AF=0.2445;SAS_AF=0.2474;AA=A|||;VT=SNP
17	13044976	rs12945380	T	C	100	PASS	AC=2705;AF=0.540136;AN=5008;NS=2504;DP=17274;EAS_AF=0.4435;AMR_AF=0.3963;AFR_AF=0.5938;EUR_AF=0.5477;SAS_AF=0.6616;AA=C|||;VT=SNP
17	13046237	rs117228054	A	G	100	PASS	AC=38;AF=0.00758786;AN=5008;NS=2504;DP=17245;EAS_AF=0.0337;AMR_AF=0;AFR_AF=0;EUR_AF=0;SAS_AF=0.0041;AA=A|||;VT=SNP
17	13046980	rs78593183	T	C	100	PASS	AC=117;AF=0.0233626;AN=5008;NS=2504;DP=14561;EAS_AF=0.0655;AMR_AF=0.0029;AFR_AF=0.0008;EUR_AF=0;SAS_AF=0.0491;AA=T|||;VT=SNP
17	13047713	rs7210118	C	T	100	PASS	AC=1882;AF=0.375799;AN=5008;NS=2504;DP=17925;EAS_AF=0.3343;AMR_AF=0.2983;AFR_AF=0.2685;EUR_AF=0.4195;SAS_AF=0.5736;AA=C|||;VT=SNP
17	13048055	rs117781809	A	G	100	PASS	AC=38;AF=0.00758786;AN=5008;NS=2504;DP=15141;EAS_AF=0.0337;AMR_AF=0;AFR_AF=0;EUR_AF=0;SAS_AF=0.0041;AA=A|||;VT=SNP
17	13048096	rs79565897	G	A	100	PASS	AC=38;AF=0.00758786;AN=5008;NS=2504;DP=16011;EAS_AF=0.0337;AMR_AF=0;AFR_AF=0;EUR_AF=0;SAS_AF=0.0041;AA=G|||;VT=SNP
17	13048149	rs77194196	G	A	100	PASS	AC=127;AF=0.0253594;AN=5008;NS=2504;DP=15313;EAS_AF=0.0546;AMR_AF=0.0144;AFR_AF=0.025;EUR_AF=0.0258;SAS_AF=0.0031;AA=G|||;VT=SNP
17	13048221	rs56687683	G	A	100	PASS	AC=330;AF=0.0658946;AN=5008;NS=2504;DP=14022;EAS_AF=0.0655;AMR_AF=0.0389;AFR_AF=0.0877;EUR_AF=0.0577;SAS_AF=0.0644;AA=G|||;VT=SNP
17	13048682	rs79134975	A	T	100	PASS	AC=92;AF=0.0183706;AN=5008;NS=2504;DP=12663;EAS_AF=0.0149;AMR_AF=0.0029;AFR_AF=0.0257;EUR_AF=0.002;SAS_AF=0.0399;AA=A|||;VT=SNP
17	13049926	rs78184851	A	G	100	PASS	AC=863;AF=0.172324;AN=5008;NS=2504;DP=16023;EAS_AF=0.1647;AMR_AF=0.1037;AFR_AF=0.0946;EUR_AF=0.175;SAS_AF=0.3313;AA=A|||;VT=SNP
17	13050825	rs118183893	C	T	100	PASS	AC=26;AF=0.00519169;AN=5008;NS=2504;DP=17488;EAS_AF=0.0258;AMR_AF=0;AFR_AF=0;EUR_AF=0;SAS_AF=0;AA=C|||;VT=SNP
17	13051190	rs7221586	C	T	100	PASS	AC=410;AF=0.081869;AN=5008;NS=2504;DP=18585;EAS_AF=0.0159;AMR_AF=0.0245;AFR_AF=0.1952;EUR_AF=0.0547;SAS_AF=0.0654;AA=C|||;VT=SNP
17	13051447	rs1544505	A	G	100	PASS	AC=1297;AF=0.258986;AN=5008;NS=2504;DP=17127;EAS_AF=0.2173;AMR_AF=0.1225;AFR_AF=0.3442;EUR_AF=0.1789;SAS_AF=0.3661;AA=G|||;VT=SNP
17	13052547	rs2322791	T	C	100	PASS	AC=3000;AF=0.599042;AN=5008;NS=2504;DP=14416;EAS_AF=0.5903;AMR_AF=0.5461;AFR_AF=0.6074;EUR_AF=0.5487;SAS_AF=0.6861;AA=C|||;VT=SNP
17	13053780	rs76972496	A	G	100	PASS	AC=355;AF=0.0708866;AN=5008;NS=2504;DP=18249;EAS_AF=0.0149;AMR_AF=0.0173;AFR_AF=0.2171;EUR_AF=0.002;SAS_AF=0.0399;AA=A|||;VT=SNP
17	13054033	rs72817231	C	T	100	PASS	AC=293;AF=0.0585064;AN=5008;NS=2504;DP=14602;EAS_AF=0.0149;AMR_AF=0.0288;AFR_AF=0.1324;EUR_AF=0.0268;SAS_AF=0.0573;AA=C|||;VT=SNP
17	13054081	rs79361923	A	G	100	PASS	AC=41;AF=0.0081869;AN=5008;NS=2504;DP=13769;EAS_AF=0.0367;AMR_AF=0;AFR_AF=0;EUR_AF=0;SAS_AF=0.0041;AA=A|||;VT=SNP
17	13054525	rs12938190	T	C	100	PASS	AC=2478;AF=0.494808;AN=5008;NS=2504;DP=12899;EAS_AF=0.4127;AMR_AF=0.3703;AFR_AF=0.4758;EUR_AF=0.5129;SAS_AF=0.6748;AA=C|||;VT=SNP
17	13056053	rs79306792	C	T	100	PASS	AC=27;AF=0.00539137;AN=5008;NS=2504;DP=19909;EAS_AF=0.0268;AMR_AF=0;AFR_AF=0;EUR_AF=0;SAS_AF=0;AA=T|||;VT=SNP
17	13056470	rs77055965	C	T	100	PASS	AC=347;AF=0.0692891;AN=5008;NS=2504;DP=19915;EAS_AF=0.0149;AMR_AF=0.0173;AFR_AF=0.2118;EUR_AF=0.002;SAS_AF=0.0389;AA=C|||;VT=SNP
17	13056919	rs76462925	G	A	100	PASS	AC=352;AF=0.0702875;AN=5008;NS=2504;DP=14504;EAS_AF=0.0149;AMR_AF=0.0173;AFR_AF=0.2156;EUR_AF=0.002;SAS_AF=0.0389;AA=G|||;VT=SNP
17	13057259	rs78010720	G	A	100	PASS	AC=352;AF=0.0702875;AN=5008;NS=2504;DP=11013;EAS_AF=0.0149;AMR_AF=0.0173;AFR_AF=0.2156;EUR_AF=0.002;SAS_AF=0.0389;AA=G|||;VT=SNP
17	13058332	rs116897951	G	T	100	PASS	AC=19;AF=0.00379393;AN=5008;NS=2504;DP=18978;EAS_AF=0.0179;AMR_AF=0;AFR_AF=0;EUR_AF=0;SAS_AF=0.001;AA=G|||;VT=SNP
17	13059301	rs117272687	A	G	100	PASS	AC=40;AF=0.00798722;AN=5008;NS=2504;DP=15141;EAS_AF=0.0357;AMR_AF=0;AFR_AF=0;EUR_AF=0;SAS_AF=0.0041;AA=A|||;VT=SNP
17	13059672	rs145845251	T	A	100	PASS	AC=365;AF=0.0728834;AN=5008;NS=2504;DP=16764;EAS_AF=0.0159;AMR_AF=0.0173;AFR_AF=0.2239;EUR_AF=0.002;SAS_AF=0.0399;AA=-|||;VT=SNP
17	13059832	rs149008188	C	T	100	PASS	AC=41;AF=0.0081869;AN=5008;NS=2504;DP=11904;EAS_AF=0.0357;AMR_AF=0;AFR_AF=0;EUR_AF=0;SAS_AF=0.0051;AA=-|||;VT=SNP
17	13060634	rs58484694	C	T	100	PASS	AC=414;AF=0.0826677;AN=5008;NS=2504;DP=18116;EAS_AF=0.0516;AMR_AF=0.0173;AFR_AF=0.2307;EUR_AF=0.002;SAS_AF=0.044;AA=C|||;VT=SNP
17	13060897	rs75753941	T	G	100	PASS	AC=417;AF=0.0832668;AN=5008;NS=2504;DP=18334;EAS_AF=0.0516;AMR_AF=0.0173;AFR_AF=0.233;EUR_AF=0.002;SAS_AF=0.044;AA=A|||;VT=SNP
17	13061027	rs79579464	G	A	100	PASS	AC=374;AF=0.0746805;AN=5008;NS=2504;DP=19194;EAS_AF=0.0159;AMR_AF=0.0173;AFR_AF=0.2307;EUR_AF=0.002;SAS_AF=0.0399;AA=G|||;VT=SNP
17	13061598	rs76689612	C	T	100	PASS	AC=424;AF=0.0846645;AN=5008;NS=2504;DP=20722;EAS_AF=0.0506;AMR_AF=0.0173;AFR_AF=0.2383;EUR_AF=0.003;SAS_AF=0.044;AA=C|||;VT=SNP
17	13061907	rs76706479	G	A	100	PASS	AC=781;AF=0.15595;AN=5008;NS=2504;DP=20215;EAS_AF=0.12;AMR_AF=0.1009;AFR_AF=0.0832;EUR_AF=0.1769;SAS_AF=0.3088;AA=G|||;VT=SNP
17	13061955	rs77605675	C	T	100	PASS	AC=424;AF=0.0846645;AN=5008;NS=2504;DP=20266;EAS_AF=0.0516;AMR_AF=0.0173;AFR_AF=0.2383;EUR_AF=0.002;SAS_AF=0.044;AA=T|||;VT=SNP
17	13062516	rs8064354	G	A	100	PASS	AC=353;AF=0.0704872;AN=5008;NS=2504;DP=22510;EAS_AF=0.0496;AMR_AF=0.0115;AFR_AF=0.1876;EUR_AF=0.003;SAS_AF=0.045;AA=G|||;VT=SNP
17	13062567	rs8064225	C	G	100	PASS	AC=355;AF=0.0708866;AN=5008;NS=2504;DP=22561;EAS_AF=0.0496;AMR_AF=0.0115;AFR_AF=0.1899;EUR_AF=0.002;SAS_AF=0.045;AA=C|||;VT=SNP
17	13062739	rs8065509	T	C	100	PASS	AC=414;AF=0.0826677;AN=5008;NS=2504;DP=20134;EAS_AF=0.0595;AMR_AF=0.013;AFR_AF=0.2254;EUR_AF=0.002;SAS_AF=0.046;AA=C|||;VT=SNP
17	13062795	rs9900808	G	A	100	PASS	AC=331;AF=0.0660942;AN=5008;NS=2504;DP=21185;EAS_AF=0.0685;AMR_AF=0.0303;AFR_AF=0.1286;EUR_AF=0.0457;SAS_AF=0.0256;AA=G|||;VT=SNP
17	13063725	rs7212685	C	A	100	PASS	AC=4102;AF=0.819089;AN=5008;NS=2504;DP=18821;EAS_AF=0.871;AMR_AF=0.8905;AFR_AF=0.8759;EUR_AF=0.8131;SAS_AF=0.6442;AA=G|||;VT=SNP
17	13063825	rs117444548	G	A	100	PASS	AC=41;AF=0.0081869;AN=5008;NS=2504;DP=19172;EAS_AF=0.0377;AMR_AF=0;AFR_AF=0;EUR_AF=0;SAS_AF=0.0031;AA=G|||;VT=SNP
17	13063987	rs55782508	A	C	100	PASS	AC=2349;AF=0.46905;AN=5008;NS=2504;DP=19123;EAS_AF=0.3661;AMR_AF=0.7075;AFR_AF=0.4478;EUR_AF=0.5417;SAS_AF=0.3599;AA=A|||;VT=SNP
17	13064361	rs11871914	C	T	100	PASS	AC=358;AF=0.0714856;AN=5008;NS=2504;DP=19143;EAS_AF=0.0536;AMR_AF=0.013;AFR_AF=0.18;EUR_AF=0.002;SAS_AF=0.0562;AA=c|||;VT=SNP
17	13064644	rs79182490	C	T	100	PASS	AC=781;AF=0.15595;AN=5008;NS=2504;DP=16880;EAS_AF=0.4415;AMR_AF=0.0346;AFR_AF=0.0953;EUR_AF=0.0636;SAS_AF=0.1247;AA=C|||;VT=SNP
17	13064733	rs2529898	G	T	100	PASS	AC=4065;AF=0.811701;AN=5008;NS=2504;DP=15177;EAS_AF=0.871;AMR_AF=0.8905;AFR_AF=0.848;EUR_AF=0.8131;SAS_AF=0.6442;AA=T|||;VT=SNP
17	13064780	rs75482093	G	T	100	PASS	AC=783;AF=0.15635;AN=5008;NS=2504;DP=16153;EAS_AF=0.4415;AMR_AF=0.036;AFR_AF=0.0953;EUR_AF=0.0636;SAS_AF=0.1258;AA=G|||;VT=SNP
17	13064827	rs3843737	G	C	100	PASS	AC=2705;AF=0.540136;AN=5008;NS=2504;DP=17189;EAS_AF=0.4177;AMR_AF=0.7262;AFR_AF=0.6286;EUR_AF=0.5457;SAS_AF=0.409;AA=C|||;VT=SNP
17	13065048	rs76261522	G	A	100	PASS	AC=345;AF=0.0688898;AN=5008;NS=2504;DP=16239;EAS_AF=0.0526;AMR_AF=0.013;AFR_AF=0.18;EUR_AF=0.002;SAS_AF=0.044;AA=G|||;VT=SNP
17	13065168	rs4027177	A	T	100	PASS	AC=2704;AF=0.539936;AN=5008;NS=2504;DP=16873;EAS_AF=0.4196;AMR_AF=0.7219;AFR_AF=0.6324;EUR_AF=0.5447;SAS_AF=0.4049;AA=T|||;VT=SNP
17	13065172	rs4027178	T	A	100	PASS	AC=2704;AF=0.539936;AN=5008;NS=2504;DP=17025;EAS_AF=0.4196;AMR_AF=0.7219;AFR_AF=0.6324;EUR_AF=0.5447;SAS_AF=0.4049;AA=A|||;VT=SNP
17	13065522	rs2529897	T	C	100	PASS	AC=4073;AF=0.813299;AN=5008;NS=2504;DP=19388;EAS_AF=0.871;AMR_AF=0.8919;AFR_AF=0.8525;EUR_AF=0.8131;SAS_AF=0.6452;AA=C|||;VT=SNP
17	13065914	rs34944727	G	T	100	PASS	AC=452;AF=0.0902556;AN=5008;NS=2504;DP=21294;EAS_AF=0.0119;AMR_AF=0.1326;AFR_AF=0.0212;EUR_AF=0.2068;SAS_AF=0.1145;AA=G|||;VT=SNP
17	13066196	rs28654204	C	T	100	PASS	AC=345;AF=0.0688898;AN=5008;NS=2504;DP=18862;EAS_AF=0.0526;AMR_AF=0.013;AFR_AF=0.18;EUR_AF=0.002;SAS_AF=0.044;AA=C|||;VT=SNP
17	13066272	rs118130026	G	A	100	PASS	AC=41;AF=0.0081869;AN=5008;NS=2504;DP=18815;EAS_AF=0.0377;AMR_AF=0;AFR_AF=0;EUR_AF=0;SAS_AF=0.0031;AA=G|||;VT=SNP
17	13066299	rs12952800	A	C	100	PASS	AC=963;AF=0.192292;AN=5008;NS=2504;DP=18503;EAS_AF=0.0615;AMR_AF=0.2666;AFR_AF=0.1256;EUR_AF=0.3559;SAS_AF=0.1963;AA=A|||;VT=SNP
17	13066706	rs75095260	G	T	100	PASS	AC=825;AF=0.164736;AN=5008;NS=2504;DP=16118;EAS_AF=0.4415;AMR_AF=0.036;AFR_AF=0.1271;EUR_AF=0.0636;SAS_AF=0.1258;AA=G|||;VT=SNP
17	13066819	rs2674946	A	T	100	PASS	AC=1355;AF=0.270567;AN=5008;NS=2504;DP=18480;EAS_AF=0.4534;AMR_AF=0.1614;AFR_AF=0.2163;EUR_AF=0.2684;SAS_AF=0.2352;AA=A|||;VT=SNP
17	13067125	rs149795636	T	C	100	PASS	AC=41;AF=0.0081869;AN=5008;NS=2504;DP=18508;EAS_AF=0.0377;AMR_AF=0;AFR_AF=0;EUR_AF=0;SAS_AF=0.0031;AA=T|||;VT=SNP
17	13067362	rs28502191	G	A	100	PASS	AC=345;AF=0.0688898;AN=5008;NS=2504;DP=19377;EAS_AF=0.0526;AMR_AF=0.013;AFR_AF=0.18;EUR_AF=0.002;SAS_AF=0.044;AA=G|||;VT=SNP
17	13067406	rs148502087	A	G	100	PASS	AC=68;AF=0.0135783;AN=5008;NS=2504;DP=18860;EAS_AF=0.0337;AMR_AF=0.0476;AFR_AF=0;EUR_AF=0;SAS_AF=0.001;AA=A|||;VT=SNP
17	13067840	rs917352	G	A	100	PASS	AC=2360;AF=0.471246;AN=5008;NS=2504;DP=18276;EAS_AF=0.3661;AMR_AF=0.7133;AFR_AF=0.4486;EUR_AF=0.5427;SAS_AF=0.365;AA=G|||;VT=SNP
17	13067946	rs62058393	G	A	100	PASS	AC=438;AF=0.0874601;AN=5008;NS=2504;DP=17698;EAS_AF=0.0119;AMR_AF=0.1239;AFR_AF=0.0204;EUR_AF=0.2048;SAS_AF=0.1094;AA=g|||;VT=SNP
17	13068037	rs142819410	C	T	100	PASS	AC=41;AF=0.0081869;AN=5008;NS=2504;DP=18117;EAS_AF=0.0377;AMR_AF=0;AFR_AF=0;EUR_AF=0;SAS_AF=0.0031;AA=C|||;VT=SNP
17	13068094	rs117479158	A	G	100	PASS	AC=115;AF=0.0229633;AN=5008;NS=2504;DP=20468;EAS_AF=0.0546;AMR_AF=0.0173;AFR_AF=0.0113;EUR_AF=0.0278;SAS_AF=0.0051;AA=A|||;VT=SNP
17	13068353	rs2190743	C	T	100	PASS	AC=438;AF=0.0874601;AN=5008;NS=2504;DP=18088;EAS_AF=0.0119;AMR_AF=0.1239;AFR_AF=0.0204;EUR_AF=0.2048;SAS_AF=0.1094;AA=C|||;VT=SNP
17	13068514	rs7220417	C	T	100	PASS	AC=2365;AF=0.472244;AN=5008;NS=2504;DP=15875;EAS_AF=0.3651;AMR_AF=0.7133;AFR_AF=0.4523;EUR_AF=0.5427;SAS_AF=0.3661;AA=C|||;VT=SNP
17	13068918	rs75831432	T	G	100	PASS	AC=125;AF=0.0249601;AN=5008;NS=2504;DP=13547;EAS_AF=0.0149;AMR_AF=0.0029;AFR_AF=0.0507;EUR_AF=0.002;SAS_AF=0.0399;AA=T|||;VT=SNP
17	13069172	rs62058394	A	G	100	PASS	AC=428;AF=0.0854633;AN=5008;NS=2504;DP=16762;EAS_AF=0.0119;AMR_AF=0.1254;AFR_AF=0.0144;EUR_AF=0.2028;SAS_AF=0.1084;AA=A|||;VT=SNP
17	13069312	rs117865252	C	T	100	PASS	AC=106;AF=0.0211661;AN=5008;NS=2504;DP=17707;EAS_AF=0.0556;AMR_AF=0.0144;AFR_AF=0.0061;EUR_AF=0.0278;SAS_AF=0.0041;AA=C|||;VT=SNP
17	13069332	rs2674950	C	T	100	PASS	AC=3176;AF=0.634185;AN=5008;NS=2504;DP=17412;EAS_AF=0.5724;AMR_AF=0.8516;AFR_AF=0.5915;EUR_AF=0.7555;SAS_AF=0.4765;AA=T|||;VT=SNP
17	13069456	rs12603832	G	A	100	PASS	AC=596;AF=0.11901;AN=5008;NS=2504;DP=17799;EAS_AF=0.2837;AMR_AF=0.0259;AFR_AF=0.1172;EUR_AF=0.0388;SAS_AF=0.1002;AA=G|||;VT=SNP
17	13069911	rs2674949	T	C	100	PASS	AC=3779;AF=0.754593;AN=5008;NS=2504;DP=16354;EAS_AF=0.8562;AMR_AF=0.8833;AFR_AF=0.6815;EUR_AF=0.8101;SAS_AF=0.6002;AA=T|||;VT=SNP
17	13070021	rs2674948	T	G	100	PASS	AC=2804;AF=0.559904;AN=5008;NS=2504;DP=16625;EAS_AF=0.376;AMR_AF=0.8415;AFR_AF=0.4713;EUR_AF=0.7545;SAS_AF=0.4693;AA=t|||;VT=SNP
17	13070082	rs9892480	G	C	100	PASS	AC=2846;AF=0.568291;AN=5008;NS=2504;DP=17935;EAS_AF=0.4127;AMR_AF=0.8429;AFR_AF=0.472;EUR_AF=0.7545;SAS_AF=0.4724;AA=G|||;VT=SNP
17	13070412	rs76069786	T	G	100	PASS	AC=793;AF=0.158347;AN=5008;NS=2504;DP=17678;EAS_AF=0.4435;AMR_AF=0.0331;AFR_AF=0.1082;EUR_AF=0.0557;SAS_AF=0.1268;AA=T|||;VT=SNP
17	13070783	rs74865294	T	A	100	PASS	AC=846;AF=0.16893;AN=5008;NS=2504;DP=17995;EAS_AF=0.4653;AMR_AF=0.0331;AFR_AF=0.1082;EUR_AF=0.0557;SAS_AF=0.1585;AA=T|||;VT=SNP
17	13070948	rs2322792	C	T	100	PASS	AC=3031;AF=0.605232;AN=5008;NS=2504;DP=18495;EAS_AF=0.4157;AMR_AF=0.853;AFR_AF=0.6044;EUR_AF=0.7545;SAS_AF=0.4724;AA=T|||;VT=SNP
17	13071108	rs6502239	A	G	100	PASS	AC=3031;AF=0.605232;AN=5008;NS=2504;DP=15695;EAS_AF=0.4157;AMR_AF=0.853;AFR_AF=0.6044;EUR_AF=0.7545;SAS_AF=0.4724;AA=G|||;VT=SNP
17	13071397	rs917351	T	C	100	PASS	AC=3877;AF=0.774161;AN=5008;NS=2504;DP=12746;EAS_AF=0.881;AMR_AF=0.8862;AFR_AF=0.7126;EUR_AF=0.8101;SAS_AF=0.6309;AA=T|||;VT=SNP
17	13071462	rs144921925	G	C	100	PASS	AC=528;AF=0.105431;AN=5008;NS=2504;DP=11503;EAS_AF=0.3829;AMR_AF=0.0086;AFR_AF=0.0204;EUR_AF=0.0119;SAS_AF=0.0992;AA=G|||;VT=SNP
17	13071577	rs58984543	C	T	100	PASS	AC=844;AF=0.16853;AN=5008;NS=2504;DP=11899;EAS_AF=0.4643;AMR_AF=0.0331;AFR_AF=0.1082;EUR_AF=0.0557;SAS_AF=0.1575;AA=T|||;VT=SNP
17	13071703	rs4792335	A	C	100	PASS	AC=3802;AF=0.759185;AN=5008;NS=2504;DP=9724;EAS_AF=0.8175;AMR_AF=0.8703;AFR_AF=0.7595;EUR_AF=0.7793;SAS_AF=0.5992;AA=C|||;VT=SNP
17	13071830	rs9901775	C	T	100	PASS	AC=4163;AF=0.83127;AN=5008;NS=2504;DP=9754;EAS_AF=0.8958;AMR_AF=0.8905;AFR_AF=0.8843;EUR_AF=0.8121;SAS_AF=0.6708;AA=T|||;VT=SNP
17	13072018	rs9907653	C	T	100	PASS	AC=3869;AF=0.772564;AN=5008;NS=2504;DP=10437;EAS_AF=0.881;AMR_AF=0.8862;AFR_AF=0.7073;EUR_AF=0.8101;SAS_AF=0.6299;AA=T|||;VT=SNP
17	13072043	rs118042625	A	T	100	PASS	AC=40;AF=0.00798722;AN=5008;NS=2504;DP=11015;EAS_AF=0.0367;AMR_AF=0;AFR_AF=0;EUR_AF=0;SAS_AF=0.0031;AA=A|||;VT=SNP
17	13072064	rs34518506	T	C	100	PASS	AC=630;AF=0.125799;AN=5008;NS=2504;DP=11844;EAS_AF=0.0407;AMR_AF=0.1873;AFR_AF=0.1256;EUR_AF=0.2117;SAS_AF=0.0818;AA=T|||;VT=SNP
17	13072124	rs11653005	G	C	100	PASS	AC=2850;AF=0.569089;AN=5008;NS=2504;DP=13320;EAS_AF=0.4167;AMR_AF=0.8429;AFR_AF=0.472;EUR_AF=0.7545;SAS_AF=0.4724;AA=g|||;VT=SNP
17	13072554	rs144912667	G	A	100	PASS	AC=41;AF=0.0081869;AN=5008;NS=2504;DP=14627;EAS_AF=0.0377;AMR_AF=0;AFR_AF=0;EUR_AF=0;SAS_AF=0.0031;AA=G|||;VT=SNP
17	13072691	rs1860015	C	G	100	PASS	AC=2879;AF=0.57488;AN=5008;NS=2504;DP=18244;EAS_AF=0.4177;AMR_AF=0.8545;AFR_AF=0.4743;EUR_AF=0.7704;SAS_AF=0.4734;AA=C|||;VT=SNP
17	13072900	rs1860014	A	G	100	PASS	AC=3889;AF=0.776558;AN=5008;NS=2504;DP=18667;EAS_AF=0.8819;AMR_AF=0.8963;AFR_AF=0.7035;EUR_AF=0.827;SAS_AF=0.6299;AA=G|||;VT=SNP
17	13072973	rs79913998	G	A	100	PASS	AC=125;AF=0.0249601;AN=5008;NS=2504;DP=18830;EAS_AF=0.0149;AMR_AF=0.0029;AFR_AF=0.0499;EUR_AF=0.002;SAS_AF=0.0409;AA=G|||;VT=SNP
17	13073025	rs12600348	T	C	100	PASS	AC=521;AF=0.104034;AN=5008;NS=2504;DP=19279;EAS_AF=0.3819;AMR_AF=0.0072;AFR_AF=0.0166;EUR_AF=0.0119;SAS_AF=0.0992;AA=T|||;VT=SNP
17	13073077	rs2322793	C	T	100	PASS	AC=2836;AF=0.566294;AN=5008;NS=2504;DP=19301;EAS_AF=0.381;AMR_AF=0.8545;AFR_AF=0.4728;EUR_AF=0.7694;SAS_AF=0.4703;AA=C|||;VT=SNP
17	13073216	rs9889956	T	C	100	PASS	AC=629;AF=0.125599;AN=5008;NS=2504;DP=19089;EAS_AF=0.0407;AMR_AF=0.1873;AFR_AF=0.1271;EUR_AF=0.2087;SAS_AF=0.0818;AA=T|||;VT=SNP
17	13073589	rs1023553	A	T	100	PASS	AC=2878;AF=0.574681;AN=5008;NS=2504;DP=17888;EAS_AF=0.4187;AMR_AF=0.8545;AFR_AF=0.4735;EUR_AF=0.7694;SAS_AF=0.4734;AA=A|||;VT=SNP
17	13073591	rs62058427	C	G	100	PASS	AC=675;AF=0.134784;AN=5008;NS=2504;DP=17884;EAS_AF=0.0575;AMR_AF=0.1816;AFR_AF=0.0287;EUR_AF=0.2773;SAS_AF=0.1779;AA=C|||;VT=SNP
17	13073820	rs79064728	C	G	100	PASS	AC=769;AF=0.153554;AN=5008;NS=2504;DP=19807;EAS_AF=0.4385;AMR_AF=0.0303;AFR_AF=0.093;EUR_AF=0.0586;SAS_AF=0.1268;AA=C|||;VT=SNP
17	13073880	rs2159072	C	A	100	PASS	AC=2837;AF=0.566494;AN=5008;NS=2504;DP=20009;EAS_AF=0.381;AMR_AF=0.8545;AFR_AF=0.4735;EUR_AF=0.7694;SAS_AF=0.4703;AA=C|||;VT=SNP
17	13073938	rs77497216	G	A	100	PASS	AC=830;AF=0.165735;AN=5008;NS=2504;DP=18853;EAS_AF=0.4633;AMR_AF=0.0303;AFR_AF=0.093;EUR_AF=0.0577;SAS_AF=0.1646;AA=G|||;VT=SNP
17	13074220	rs76097301	T	C	100	PASS	AC=830;AF=0.165735;AN=5008;NS=2504;DP=18350;EAS_AF=0.4633;AMR_AF=0.0303;AFR_AF=0.093;EUR_AF=0.0577;SAS_AF=0.1646;AA=T|||;VT=SNP
17	13074258	rs146420785	T	C	100	PASS	AC=25;AF=0.00499201;AN=5008;NS=2504;DP=18093;EAS_AF=0.0228;AMR_AF=0.0014;AFR_AF=0;EUR_AF=0;SAS_AF=0.001;AA=T|||;VT=SNP
17	13074268	rs75480765	G	A	100	PASS	AC=830;AF=0.165735;AN=5008;NS=2504;DP=18009;EAS_AF=0.4633;AMR_AF=0.0303;AFR_AF=0.093;EUR_AF=0.0577;SAS_AF=0.1646;AA=G|||;VT=SNP
17	13074341	rs80099112	A	T	100	PASS	AC=127;AF=0.0253594;AN=5008;NS=2504;DP=17754;EAS_AF=0.0149;AMR_AF=0.0029;AFR_AF=0.0507;EUR_AF=0.002;SAS_AF=0.0419;AA=A|||;VT=SNP
17	13074539	rs74326708	A	C	100	PASS	AC=830;AF=0.165735;AN=5008;NS=2504;DP=16980;EAS_AF=0.4633;AMR_AF=0.0303;AFR_AF=0.093;EUR_AF=0.0577;SAS_AF=0.1646;AA=G|||;VT=SNP
17	13074740	rs7224605	C	T	100	PASS	AC=4194;AF=0.83746;AN=5008;NS=2504;DP=17734;EAS_AF=0.8968;AMR_AF=0.9006;AFR_AF=0.8828;EUR_AF=0.829;SAS_AF=0.6789;AA=T|||;VT=SNP
17	13074859	rs7225891	T	C	100	PASS	AC=3899;AF=0.778554;AN=5008;NS=2504;DP=18043;EAS_AF=0.8819;AMR_AF=0.8963;AFR_AF=0.705;EUR_AF=0.827;SAS_AF=0.638;AA=C|||;VT=SNP
17	13074902	rs117488976	C	T	100	PASS	AC=42;AF=0.00838658;AN=5008;NS=2504;DP=16901;EAS_AF=0.0387;AMR_AF=0;AFR_AF=0;EUR_AF=0;SAS_AF=0.0031;AA=C|||;VT=SNP
17	13075223	rs7209737	A	T	100	PASS	AC=4106;AF=0.819888;AN=5008;NS=2504;DP=17026;EAS_AF=0.8968;AMR_AF=0.8934;AFR_AF=0.82;EUR_AF=0.829;SAS_AF=0.6789;AA=T|||;VT=SNP
17	13075310	rs12603214	G	A	100	PASS	AC=830;AF=0.165735;AN=5008;NS=2504;DP=17128;EAS_AF=0.4633;AMR_AF=0.0303;AFR_AF=0.093;EUR_AF=0.0577;SAS_AF=0.1646;AA=A|||;VT=SNP
17	13075418	rs74845186	C	T	100	PASS	AC=126;AF=0.0251597;AN=5008;NS=2504;DP=18189;EAS_AF=0.0149;AMR_AF=0.0029;AFR_AF=0.0499;EUR_AF=0.002;SAS_AF=0.0419;AA=C|||;VT=SNP
17	13075556	rs12603221	C	T	100	PASS	AC=830;AF=0.165735;AN=5008;NS=2504;DP=19529;EAS_AF=0.4633;AMR_AF=0.0303;AFR_AF=0.093;EUR_AF=0.0577;SAS_AF=0.1646;AA=C|||;VT=SNP
17	13075677	rs9904852	C	A	100	PASS	AC=628;AF=0.125399;AN=5008;NS=2504;DP=17761;EAS_AF=0.0407;AMR_AF=0.1873;AFR_AF=0.1278;EUR_AF=0.2068;SAS_AF=0.0818;AA=C|||;VT=SNP
17	13076779	rs4609894	A	G	100	PASS	AC=265;AF=0.0529153;AN=5008;NS=2504;DP=17956;EAS_AF=0.0149;AMR_AF=0.0072;AFR_AF=0.1536;EUR_AF=0.002;SAS_AF=0.0409;AA=A|||;VT=SNP
17	13077035	rs75439103	A	G	100	PASS	AC=125;AF=0.0249601;AN=5008;NS=2504;DP=19178;EAS_AF=0.0149;AMR_AF=0.0029;AFR_AF=0.0499;EUR_AF=0.002;SAS_AF=0.0409;AA=A|||;VT=SNP
17	13077165	rs73978097	T	G	100	PASS	AC=186;AF=0.0371406;AN=5008;NS=2504;DP=17487;EAS_AF=0.0149;AMR_AF=0.0029;AFR_AF=0.0961;EUR_AF=0.002;SAS_AF=0.0409;AA=T|||;VT=SNP
17	13077342	rs75396711	C	T	100	PASS	AC=56;AF=0.0111821;AN=5008;NS=2504;DP=15380;EAS_AF=0.0149;AMR_AF=0;AFR_AF=0;EUR_AF=0.001;SAS_AF=0.0409;AA=C|||;VT=SNP
17	13077363	rs56045010	G	A	100	PASS	AC=251;AF=0.0501198;AN=5008;NS=2504;DP=14854;EAS_AF=0.0149;AMR_AF=0.0058;AFR_AF=0.1437;EUR_AF=0.002;SAS_AF=0.0409;AA=A|||;VT=SNP
17	13077538	rs2674957	G	T	100	PASS	AC=3235;AF=0.645966;AN=5008;NS=2504;DP=15849;EAS_AF=0.3978;AMR_AF=0.8689;AFR_AF=0.7224;EUR_AF=0.7714;SAS_AF=0.5112;AA=T|||;VT=SNP
17	13077571	rs12449588	A	G	100	PASS	AC=1807;AF=0.360823;AN=5008;NS=2504;DP=15948;EAS_AF=0.3304;AMR_AF=0.5533;AFR_AF=0.3328;EUR_AF=0.3698;SAS_AF=0.2843;AA=A|||;VT=SNP
17	13078135	rs9303070	A	G	100	PASS	AC=3926;AF=0.783946;AN=5008;NS=2504;DP=21339;EAS_AF=0.8611;AMR_AF=0.889;AFR_AF=0.7156;EUR_AF=0.829;SAS_AF=0.6759;AA=A|||;VT=SNP
17	13078197	rs7208013	T	C	100	PASS	AC=3920;AF=0.782748;AN=5008;NS=2504;DP=20980;EAS_AF=0.8611;AMR_AF=0.889;AFR_AF=0.7156;EUR_AF=0.825;SAS_AF=0.6738;AA=C|||;VT=SNP
17	13078804	rs80024376	G	A	100	PASS	AC=41;AF=0.0081869;AN=5008;NS=2504;DP=18592;EAS_AF=0.0377;AMR_AF=0;AFR_AF=0;EUR_AF=0;SAS_AF=0.0031;AA=G|||;VT=SNP
17	13079283	rs79648877	G	A	100	PASS	AC=865;AF=0.172724;AN=5008;NS=2504;DP=16773;EAS_AF=0.119;AMR_AF=0.0994;AFR_AF=0.1505;EUR_AF=0.171;SAS_AF=0.3119;AA=g|||;VT=SNP
17	13079368	rs73295641	G	A	100	PASS	AC=1057;AF=0.211062;AN=5008;NS=2504;DP=16470;EAS_AF=0.1567;AMR_AF=0.111;AFR_AF=0.2564;EUR_AF=0.172;SAS_AF=0.317;AA=A|||;VT=SNP
17	13079383	rs34360260	C	T	100	PASS	AC=476;AF=0.0950479;AN=5008;NS=2504;DP=17081;EAS_AF=0.0119;AMR_AF=0.1225;AFR_AF=0.0582;EUR_AF=0.2038;SAS_AF=0.0992;AA=T|||;VT=SNP
17	13079434	rs76700074	T	C	100	PASS	AC=39;AF=0.00778754;AN=5008;NS=2504;DP=17345;EAS_AF=0.0357;AMR_AF=0;AFR_AF=0;EUR_AF=0;SAS_AF=0.0031;AA=T|||;VT=SNP
17	13080036	rs9901583	G	A	100	PASS	AC=116;AF=0.0231629;AN=5008;NS=2504;DP=18060;EAS_AF=0.0129;AMR_AF=0;AFR_AF=0.0439;EUR_AF=0.002;SAS_AF=0.044;AA=G|||;VT=SNP
17	13080070	rs2051999	T	C	100	PASS	AC=3742;AF=0.747204;AN=5008;NS=2504;DP=16874;EAS_AF=0.5089;AMR_AF=0.9323;AFR_AF=0.8865;EUR_AF=0.8807;SAS_AF=0.5358;AA=C|||;VT=SNP
17	13080074	rs79210057	C	T	100	PASS	AC=1732;AF=0.345847;AN=5008;NS=2504;DP=16895;EAS_AF=0.3433;AMR_AF=0.5418;AFR_AF=0.2958;EUR_AF=0.3678;SAS_AF=0.2546;AA=c|||;VT=SNP
17	13080528	rs34587872	C	T	100	PASS	AC=2521;AF=0.503395;AN=5008;NS=2504;DP=14093;EAS_AF=0.3562;AMR_AF=0.7867;AFR_AF=0.4539;EUR_AF=0.6292;SAS_AF=0.3916;AA=C|||;VT=SNP
17	13080758	rs4791534	C	A	100	PASS	AC=4382;AF=0.875;AN=5008;NS=2504;DP=14764;EAS_AF=0.8929;AMR_AF=0.9323;AFR_AF=0.9493;EUR_AF=0.8897;SAS_AF=0.7004;AA=c|||;VT=SNP
17	13080978	rs142099444	T	C	100	PASS	AC=21;AF=0.00419329;AN=5008;NS=2504;DP=14016;EAS_AF=0.0198;AMR_AF=0;AFR_AF=0;EUR_AF=0;SAS_AF=0.001;AA=T|||;VT=SNP
17	13081108	rs76029977	T	A	100	PASS	AC=347;AF=0.0692891;AN=5008;NS=2504;DP=14151;EAS_AF=0.0456;AMR_AF=0.0331;AFR_AF=0.1543;EUR_AF=0.0577;SAS_AF=0.0164;AA=T|||;VT=SNP
17	13081291	rs12943711	A	T	100	PASS	AC=3774;AF=0.753594;AN=5008;NS=2504;DP=15464;EAS_AF=0.5129;AMR_AF=0.9207;AFR_AF=0.9024;EUR_AF=0.8847;SAS_AF=0.547;AA=T|||;VT=SNP
17	13081471	rs6502241	T	C	100	PASS	AC=4396;AF=0.877796;AN=5008;NS=2504;DP=12115;EAS_AF=0.8938;AMR_AF=0.938;AFR_AF=0.9516;EUR_AF=0.8956;SAS_AF=0.7004;AA=C|||;VT=SNP
17	13081771	rs117565887	G	A	100	PASS	AC=50;AF=0.00998403;AN=5008;NS=2504;DP=13693;EAS_AF=0.0456;AMR_AF=0;AFR_AF=0;EUR_AF=0;SAS_AF=0.0041;AA=G|||;VT=SNP
17	13081823	rs114625402	G	T	100	PASS	AC=424;AF=0.0846645;AN=5008;NS=2504;DP=13908;EAS_AF=0.1012;AMR_AF=0.0331;AFR_AF=0.1626;EUR_AF=0.0348;SAS_AF=0.0501;AA=G|||;VT=SNP
17	13081986	rs59175292	T	G	100	PASS	AC=395;AF=0.0788738;AN=5008;NS=2504;DP=15218;EAS_AF=0.1012;AMR_AF=0.0317;AFR_AF=0.1422;EUR_AF=0.0348;SAS_AF=0.0491;AA=T|||;VT=SNP
17	13082141	rs57014960	T	A	100	PASS	AC=395;AF=0.0788738;AN=5008;NS=2504;DP=13363;EAS_AF=0.1012;AMR_AF=0.0317;AFR_AF=0.1422;EUR_AF=0.0348;SAS_AF=0.0491;AA=T|||;VT=SNP
17	13082420	rs200224806	C	T	100	PASS	AC=48;AF=0.00958466;AN=5008;NS=2504;DP=10002;EAS_AF=0.0397;AMR_AF=0;AFR_AF=0;EUR_AF=0.003;SAS_AF=0.0051;AA=C|||;VT=SNP
17	13083286	rs75144894	C	T	100	PASS	AC=49;AF=0.00978435;AN=5008;NS=2504;DP=16509;EAS_AF=0.0466;AMR_AF=0;AFR_AF=0;EUR_AF=0.001;SAS_AF=0.001;AA=C|||;VT=SNP
17	13083287	rs117721630	G	A	100	PASS	AC=50;AF=0.00998403;AN=5008;NS=2504;DP=16498;EAS_AF=0.0456;AMR_AF=0;AFR_AF=0;EUR_AF=0;SAS_AF=0.0041;AA=G|||;VT=SNP
17	13083643	rs9898314	A	G	100	PASS	AC=797;AF=0.159145;AN=5008;NS=2504;DP=16769;EAS_AF=0.0714;AMR_AF=0.1009;AFR_AF=0.2405;EUR_AF=0.2058;SAS_AF=0.1329;AA=G|||;VT=SNP
17	13083783	rs8064611	T	C	100	PASS	AC=360;AF=0.071885;AN=5008;NS=2504;DP=17047;EAS_AF=0.1012;AMR_AF=0.0288;AFR_AF=0.1203;EUR_AF=0.0318;SAS_AF=0.0481;AA=T|||;VT=SNP
17	13084047	rs77912244	G	A	100	PASS	AC=499;AF=0.0996406;AN=5008;NS=2504;DP=19645;EAS_AF=0.3651;AMR_AF=0.0101;AFR_AF=0.003;EUR_AF=0.0089;SAS_AF=0.1135;AA=G|||;VT=SNP
17	13084171	rs9904990	C	T	100	PASS	AC=125;AF=0.0249601;AN=5008;NS=2504;DP=16491;EAS_AF=0.0129;AMR_AF=0.0086;AFR_AF=0.0469;EUR_AF=0.002;SAS_AF=0.0429;AA=C|||;VT=SNP
17	13084187	rs150194877	C	T	100	PASS	AC=539;AF=0.107628;AN=5008;NS=2504;DP=16495;EAS_AF=0.3651;AMR_AF=0.0144;AFR_AF=0.0061;EUR_AF=0.0239;SAS_AF=0.1319;AA=C|||;VT=SNP
17	13084299	rs8069145	T	C	100	PASS	AC=395;AF=0.0788738;AN=5008;NS=2504;DP=15008;EAS_AF=0.1012;AMR_AF=0.0317;AFR_AF=0.1422;EUR_AF=0.0348;SAS_AF=0.0491;AA=T|||;VT=SNP
17	13084669	rs75529737	C	T	100	PASS	AC=423;AF=0.0844649;AN=5008;NS=2504;DP=15463;EAS_AF=0.1012;AMR_AF=0.0331;AFR_AF=0.1626;EUR_AF=0.0348;SAS_AF=0.0491;AA=C|||;VT=SNP
17	13084744	rs9906425	C	G	100	PASS	AC=125;AF=0.0249601;AN=5008;NS=2504;DP=16823;EAS_AF=0.0129;AMR_AF=0.0086;AFR_AF=0.0469;EUR_AF=0.002;SAS_AF=0.0429;AA=C|||;VT=SNP
17	13085078	rs62058431	G	C	100	PASS	AC=795;AF=0.158746;AN=5008;NS=2504;DP=19495;EAS_AF=0.0724;AMR_AF=0.1009;AFR_AF=0.2383;EUR_AF=0.2058;SAS_AF=0.1329;AA=C|||;VT=SNP
17	13085154	rs78856442	C	T	100	PASS	AC=346;AF=0.0690895;AN=5008;NS=2504;DP=19202;EAS_AF=0.0456;AMR_AF=0.0331;AFR_AF=0.1536;EUR_AF=0.0577;SAS_AF=0.0164;AA=C|||;VT=SNP
17	13085257	rs118068356	C	G	100	PASS	AC=50;AF=0.00998403;AN=5008;NS=2504;DP=20211;EAS_AF=0.0456;AMR_AF=0;AFR_AF=0;EUR_AF=0;SAS_AF=0.0041;AA=C|||;VT=SNP
17	13085470	rs80094114	A	G	100	PASS	AC=125;AF=0.0249601;AN=5008;NS=2504;DP=19698;EAS_AF=0.0129;AMR_AF=0.0086;AFR_AF=0.0469;EUR_AF=0.002;SAS_AF=0.0429;AA=A|||;VT=SNP
17	13085623	rs2215077	T	C	100	PASS	AC=423;AF=0.0844649;AN=5008;NS=2504;DP=17992;EAS_AF=0.1012;AMR_AF=0.0331;AFR_AF=0.1626;EUR_AF=0.0348;SAS_AF=0.0491;AA=T|||;VT=SNP
17	13085777	rs35863950	G	T	100	PASS	AC=794;AF=0.158546;AN=5008;NS=2504;DP=20460;EAS_AF=0.0714;AMR_AF=0.1009;AFR_AF=0.2383;EUR_AF=0.2058;SAS_AF=0.1329;AA=G|||;VT=SNP
17	13086265	rs2188892	T	C	100	PASS	AC=794;AF=0.158546;AN=5008;NS=2504;DP=20028;EAS_AF=0.0714;AMR_AF=0.1009;AFR_AF=0.2383;EUR_AF=0.2058;SAS_AF=0.1329;AA=A|||;VT=SNP
17	13086270	rs76589815	G	A	100	PASS	AC=154;AF=0.0307508;AN=5008;NS=2504;DP=19941;EAS_AF=0.0129;AMR_AF=0.0504;AFR_AF=0.0469;EUR_AF=0.002;SAS_AF=0.0429;AA=G|||;VT=SNP
17	13086397	rs76620258	C	G	100	PASS	AC=300;AF=0.0599042;AN=5008;NS=2504;DP=16219;EAS_AF=0.0784;AMR_AF=0.0288;AFR_AF=0.1203;EUR_AF=0.0318;SAS_AF=0.0102;AA=C|||;VT=SNP
17	13086501	rs11650801	T	C	100	PASS	AC=2465;AF=0.492212;AN=5008;NS=2504;DP=17322;EAS_AF=0.3562;AMR_AF=0.7867;AFR_AF=0.4145;EUR_AF=0.6302;SAS_AF=0.3865;AA=T|||;VT=SNP
17	13086864	rs76214911	C	T	100	PASS	AC=123;AF=0.0245607;AN=5008;NS=2504;DP=15623;EAS_AF=0.0129;AMR_AF=0;AFR_AF=0.0499;EUR_AF=0.002;SAS_AF=0.0429;AA=C|||;VT=SNP
17	13086873	rs76237350	C	T	100	PASS	AC=60;AF=0.0119808;AN=5008;NS=2504;DP=15432;EAS_AF=0.0556;AMR_AF=0;AFR_AF=0;EUR_AF=0;SAS_AF=0.0041;AA=C|||;VT=SNP
17	13087436	rs16947301	T	C	100	PASS	AC=423;AF=0.0844649;AN=5008;NS=2504;DP=13838;EAS_AF=0.1012;AMR_AF=0.0331;AFR_AF=0.1626;EUR_AF=0.0348;SAS_AF=0.0491;AA=T|||;VT=SNP
17	13087594	rs2188891	A	G	100	PASS	AC=669;AF=0.133586;AN=5008;NS=2504;DP=16720;EAS_AF=0.0069;AMR_AF=0.2003;AFR_AF=0.149;EUR_AF=0.2197;SAS_AF=0.1074;AA=A|||;VT=SNP
17	13087694	rs8066033	G	A	100	PASS	AC=395;AF=0.0788738;AN=5008;NS=2504;DP=16156;EAS_AF=0.1012;AMR_AF=0.0317;AFR_AF=0.1422;EUR_AF=0.0348;SAS_AF=0.0491;AA=G|||;VT=SNP
17	13088028	rs8070070	C	T	100	PASS	AC=2544;AF=0.507987;AN=5008;NS=2504;DP=18932;EAS_AF=0.6438;AMR_AF=0.2133;AFR_AF=0.5862;EUR_AF=0.3698;SAS_AF=0.6135;AA=T|||;VT=SNP
17	13088193	rs116902900	C	T	100	PASS	AC=50;AF=0.00998403;AN=5008;NS=2504;DP=16882;EAS_AF=0.0456;AMR_AF=0;AFR_AF=0;EUR_AF=0;SAS_AF=0.0041;AA=C|||;VT=SNP
17	13088251	rs75188808	C	A	100	PASS	AC=50;AF=0.00998403;AN=5008;NS=2504;DP=18073;EAS_AF=0.0456;AMR_AF=0;AFR_AF=0;EUR_AF=0;SAS_AF=0.0041;AA=C|||;VT=SNP
17	13088288	rs9909331	G	A	100	PASS	AC=795;AF=0.158746;AN=5008;NS=2504;DP=18330;EAS_AF=0.0714;AMR_AF=0.1009;AFR_AF=0.239;EUR_AF=0.2058;SAS_AF=0.1329;AA=g|||;VT=SNP
17	13088350	rs9909519	G	A	100	PASS	AC=794;AF=0.158546;AN=5008;NS=2504;DP=17797;EAS_AF=0.0714;AMR_AF=0.1009;AFR_AF=0.2383;EUR_AF=0.2058;SAS_AF=0.1329;AA=G|||;VT=SNP
17	13088384	rs16947308	C	A	100	PASS	AC=380;AF=0.0758786;AN=5008;NS=2504;DP=17254;EAS_AF=0.1012;AMR_AF=0.0303;AFR_AF=0.1316;EUR_AF=0.0348;SAS_AF=0.0491;AA=C|||;VT=SNP
17	13088834	rs149482222	A	T	100	PASS	AC=108;AF=0.0215655;AN=5008;NS=2504;DP=12709;EAS_AF=0.0446;AMR_AF=0.0893;AFR_AF=0;EUR_AF=0;SAS_AF=0.001;AA=A|||;VT=SNP
17	13089055	rs79473656	G	C	100	PASS	AC=346;AF=0.0690895;AN=5008;NS=2504;DP=14983;EAS_AF=0.0456;AMR_AF=0.0331;AFR_AF=0.1536;EUR_AF=0.0577;SAS_AF=0.0164;AA=G|||;VT=SNP
17	13089217	rs12953209	C	A	100	PASS	AC=794;AF=0.158546;AN=5008;NS=2504;DP=14116;EAS_AF=0.0714;AMR_AF=0.1009;AFR_AF=0.2383;EUR_AF=0.2058;SAS_AF=0.1329;AA=c|||;VT=SNP
17	13089306	rs142710891	C	T	100	PASS	AC=50;AF=0.00998403;AN=5008;NS=2504;DP=12636;EAS_AF=0.0456;AMR_AF=0;AFR_AF=0;EUR_AF=0;SAS_AF=0.0041;AA=C|||;VT=SNP
17	13089335	rs147421623	A	T	100	PASS	AC=50;AF=0.00998403;AN=5008;NS=2504;DP=12300;EAS_AF=0.0456;AMR_AF=0;AFR_AF=0;EUR_AF=0;SAS_AF=0.0041;AA=A|||;VT=SNP
17	13089485	rs79591771	C	T	100	PASS	AC=503;AF=0.100439;AN=5008;NS=2504;DP=14617;EAS_AF=0.0972;AMR_AF=0.0548;AFR_AF=0.0053;EUR_AF=0.1054;SAS_AF=0.2597;AA=C|||;VT=SNP
17	13089531	rs142590507	G	A	100	PASS	AC=43;AF=0.00858626;AN=5008;NS=2504;DP=13940;EAS_AF=0.0407;AMR_AF=0;AFR_AF=0;EUR_AF=0.001;SAS_AF=0.001;AA=G|||;VT=SNP
17	13089640	rs114763441	A	G	100	PASS	AC=328;AF=0.0654952;AN=5008;NS=2504;DP=10970;EAS_AF=0.1032;AMR_AF=0.0288;AFR_AF=0.0946;EUR_AF=0.0318;SAS_AF=0.0481;AA=A|||;VT=SNP
17	13090102	rs9912167	T	C	100	PASS	AC=794;AF=0.158546;AN=5008;NS=2504;DP=17186;EAS_AF=0.0714;AMR_AF=0.1009;AFR_AF=0.2375;EUR_AF=0.2058;SAS_AF=0.1339;AA=C|||;VT=SNP
17	13090334	rs79814358	G	A	100	PASS	AC=883;AF=0.176318;AN=5008;NS=2504;DP=19149;EAS_AF=0.2917;AMR_AF=0.4092;AFR_AF=0.0113;EUR_AF=0.16;SAS_AF=0.1319;AA=G|||;VT=SNP
17	13090912	rs12601836	A	C	100	PASS	AC=49;AF=0.00978435;AN=5008;NS=2504;DP=13839;EAS_AF=0.0476;AMR_AF=0;AFR_AF=0;EUR_AF=0;SAS_AF=0.001;AA=A|||;VT=SNP
17	13091007	rs117108213	A	G	100	PASS	AC=44;AF=0.00878594;AN=5008;NS=2504;DP=13855;EAS_AF=0.0417;AMR_AF=0;AFR_AF=0;EUR_AF=0.001;SAS_AF=0.001;AA=A|||;VT=SNP
17	13091442	rs10432009	G	A	100	PASS	AC=1195;AF=0.238618;AN=5008;NS=2504;DP=17178;EAS_AF=0.4722;AMR_AF=0.0749;AFR_AF=0.087;EUR_AF=0.1292;SAS_AF=0.4315;AA=G|||;VT=SNP
17	13091483	rs8182326	G	A	100	PASS	AC=2541;AF=0.507388;AN=5008;NS=2504;DP=17668;EAS_AF=0.6448;AMR_AF=0.2133;AFR_AF=0.5862;EUR_AF=0.3688;SAS_AF=0.6104;AA=A|||;VT=SNP
17	13091484	rs188033170	A	G	100	PASS	AC=50;AF=0.00998403;AN=5008;NS=2504;DP=17699;EAS_AF=0.0456;AMR_AF=0;AFR_AF=0;EUR_AF=0;SAS_AF=0.0041;AA=A|||;VT=SNP
17	13091514	rs10432019	T	A	100	PASS	AC=1204;AF=0.240415;AN=5008;NS=2504;DP=18144;EAS_AF=0.4722;AMR_AF=0.0764;AFR_AF=0.093;EUR_AF=0.1292;SAS_AF=0.4315;AA=T|||;VT=SNP
17	13091572	rs78806185	G	A	100	PASS	AC=493;AF=0.0984425;AN=5008;NS=2504;DP=17291;EAS_AF=0.0585;AMR_AF=0.0418;AFR_AF=0.2171;EUR_AF=0.0596;SAS_AF=0.0593;AA=A|||;VT=SNP
17	13091932	rs16947316	T	C	100	PASS	AC=493;AF=0.0984425;AN=5008;NS=2504;DP=20235;EAS_AF=0.0585;AMR_AF=0.0418;AFR_AF=0.2171;EUR_AF=0.0596;SAS_AF=0.0593;AA=T|||;VT=SNP
17	13092073	rs80016613	A	G	100	PASS	AC=346;AF=0.0690895;AN=5008;NS=2504;DP=17453;EAS_AF=0.0129;AMR_AF=0.0331;AFR_AF=0.1483;EUR_AF=0.0596;SAS_AF=0.0552;AA=A|||;VT=SNP
17	13092378	rs114007399	T	C	100	PASS	AC=397;AF=0.0792732;AN=5008;NS=2504;DP=16716;EAS_AF=0.1012;AMR_AF=0.0317;AFR_AF=0.1437;EUR_AF=0.0348;SAS_AF=0.0491;AA=T|||;VT=SNP
17	13092617	rs59192815	T	C	100	PASS	AC=4349;AF=0.868411;AN=5008;NS=2504;DP=13713;EAS_AF=0.9921;AMR_AF=0.8012;AFR_AF=0.8533;EUR_AF=0.7833;SAS_AF=0.8967;AA=C|||;VT=SNP
17	13092809	rs76359895	A	G	100	PASS	AC=93;AF=0.0185703;AN=5008;NS=2504;DP=15620;EAS_AF=0.0129;AMR_AF=0;AFR_AF=0.0272;EUR_AF=0.002;SAS_AF=0.0429;AA=A|||;VT=SNP
17	13092992	rs8069573	T	C	100	PASS	AC=4350;AF=0.86861;AN=5008;NS=2504;DP=17901;EAS_AF=0.9931;AMR_AF=0.8012;AFR_AF=0.8533;EUR_AF=0.7833;SAS_AF=0.8967;AA=C|||;VT=SNP
17	13093740	rs74893809	G	A	100	PASS	AC=494;AF=0.0986422;AN=5008;NS=2504;DP=19816;EAS_AF=0.0585;AMR_AF=0.0432;AFR_AF=0.2171;EUR_AF=0.0596;SAS_AF=0.0593;AA=G|||;VT=SNP
17	13093806	rs75082640	G	T	100	PASS	AC=495;AF=0.0988419;AN=5008;NS=2504;DP=19218;EAS_AF=0.0605;AMR_AF=0.0432;AFR_AF=0.2163;EUR_AF=0.0596;SAS_AF=0.0593;AA=T|||;VT=SNP
17	13093829	rs78504892	A	G	100	PASS	AC=495;AF=0.0988419;AN=5008;NS=2504;DP=20422;EAS_AF=0.0605;AMR_AF=0.0432;AFR_AF=0.2163;EUR_AF=0.0596;SAS_AF=0.0593;AA=G|||;VT=SNP
17	13093851	rs79372943	C	G	100	PASS	AC=495;AF=0.0988419;AN=5008;NS=2504;DP=21444;EAS_AF=0.0605;AMR_AF=0.0432;AFR_AF=0.2163;EUR_AF=0.0596;SAS_AF=0.0593;AA=G|||;VT=SNP
17	13093864	rs78669797	T	C	100	PASS	AC=495;AF=0.0988419;AN=5008;NS=2504;DP=21883;EAS_AF=0.0605;AMR_AF=0.0432;AFR_AF=0.2163;EUR_AF=0.0596;SAS_AF=0.0593;AA=T|||;VT=SNP
17	13094246	rs117307345	T	C	100	PASS	AC=72;AF=0.014377;AN=5008;NS=2504;DP=19466;EAS_AF=0.0675;AMR_AF=0;AFR_AF=0;EUR_AF=0;SAS_AF=0.0041;AA=T|||;VT=SNP
17	13094332	rs76958554	C	A	100	PASS	AC=496;AF=0.0990415;AN=5008;NS=2504;DP=17981;EAS_AF=0.0605;AMR_AF=0.0432;AFR_AF=0.2171;EUR_AF=0.0596;SAS_AF=0.0593;AA=A|||;VT=SNP
17	13094469	rs16947318	T	A	100	PASS	AC=496;AF=0.0990415;AN=5008;NS=2504;DP=17980;EAS_AF=0.0605;AMR_AF=0.0432;AFR_AF=0.2171;EUR_AF=0.0596;SAS_AF=0.0593;AA=A|||;VT=SNP
17	13094558	rs74514070	A	T	100	PASS	AC=496;AF=0.0990415;AN=5008;NS=2504;DP=19734;EAS_AF=0.0605;AMR_AF=0.0432;AFR_AF=0.2171;EUR_AF=0.0596;SAS_AF=0.0593;AA=T|||;VT=SNP
17	13094595	rs76209153	C	T	100	PASS	AC=496;AF=0.0990415;AN=5008;NS=2504;DP=19312;EAS_AF=0.0605;AMR_AF=0.0432;AFR_AF=0.2171;EUR_AF=0.0596;SAS_AF=0.0593;AA=T|||;VT=SNP
17	13094665	rs16947320	A	G	100	PASS	AC=496;AF=0.0990415;AN=5008;NS=2504;DP=19060;EAS_AF=0.0605;AMR_AF=0.0432;AFR_AF=0.2171;EUR_AF=0.0596;SAS_AF=0.0593;AA=G|||;VT=SNP
17	13094720	rs75886009	T	C	100	PASS	AC=497;AF=0.0992412;AN=5008;NS=2504;DP=18522;EAS_AF=0.0605;AMR_AF=0.0432;AFR_AF=0.2179;EUR_AF=0.0596;SAS_AF=0.0593;AA=C|||;VT=SNP
17	13095027	rs9635688	T	A	100	PASS	AC=1194;AF=0.238419;AN=5008;NS=2504;DP=20560;EAS_AF=0.4702;AMR_AF=0.0735;AFR_AF=0.0885;EUR_AF=0.1292;SAS_AF=0.4315;AA=T|||;VT=SNP
17	13095064	rs9635689	C	T	100	PASS	AC=1194;AF=0.238419;AN=5008;NS=2504;DP=21350;EAS_AF=0.4702;AMR_AF=0.0735;AFR_AF=0.0885;EUR_AF=0.1292;SAS_AF=0.4315;AA=C|||;VT=SNP
17	13095394	rs79292736	G	A	100	PASS	AC=415;AF=0.0828674;AN=5008;NS=2504;DP=21158;EAS_AF=0.1012;AMR_AF=0.0331;AFR_AF=0.1566;EUR_AF=0.0348;SAS_AF=0.0491;AA=G|||;VT=SNP
17	13095650	rs34159281	T	C	100	PASS	AC=415;AF=0.0828674;AN=5008;NS=2504;DP=20254;EAS_AF=0.1012;AMR_AF=0.0331;AFR_AF=0.1566;EUR_AF=0.0348;SAS_AF=0.0491;AA=T|||;VT=SNP
17	13095701	rs2106796	T	G	100	PASS	AC=496;AF=0.0990415;AN=5008;NS=2504;DP=19741;EAS_AF=0.0605;AMR_AF=0.0432;AFR_AF=0.2171;EUR_AF=0.0596;SAS_AF=0.0593;AA=G|||;VT=SNP
17	13095892	rs11078133	G	C	100	PASS	AC=404;AF=0.0806709;AN=5008;NS=2504;DP=17909;EAS_AF=0.1012;AMR_AF=0.0331;AFR_AF=0.1483;EUR_AF=0.0348;SAS_AF=0.0491;AA=G|||;VT=SNP
17	13095919	rs10153260	A	G	100	PASS	AC=2534;AF=0.50599;AN=5008;NS=2504;DP=18627;EAS_AF=0.6448;AMR_AF=0.2133;AFR_AF=0.5809;EUR_AF=0.3698;SAS_AF=0.6094;AA=G|||;VT=SNP
17	13095976	rs9896783	G	A	100	PASS	AC=432;AF=0.086262;AN=5008;NS=2504;DP=19422;EAS_AF=0.0605;AMR_AF=0.0389;AFR_AF=0.171;EUR_AF=0.0596;SAS_AF=0.0593;AA=G|||;VT=SNP
17	13096131	rs9901987	A	G	100	PASS	AC=389;AF=0.0776757;AN=5008;NS=2504;DP=18184;EAS_AF=0.0129;AMR_AF=0.0331;AFR_AF=0.1808;EUR_AF=0.0596;SAS_AF=0.0552;AA=A|||;VT=SNP
17	13096427	rs2158075	G	A	100	PASS	AC=496;AF=0.0990415;AN=5008;NS=2504;DP=18345;EAS_AF=0.0605;AMR_AF=0.0432;AFR_AF=0.2171;EUR_AF=0.0596;SAS_AF=0.0593;AA=A|||;VT=SNP
17	13096448	rs2158076	T	G	100	PASS	AC=496;AF=0.0990415;AN=5008;NS=2504;DP=18825;EAS_AF=0.0605;AMR_AF=0.0432;AFR_AF=0.2171;EUR_AF=0.0596;SAS_AF=0.0593;AA=G|||;VT=SNP
17	13096917	rs2521891	A	T	100	PASS	AC=2539;AF=0.506989;AN=5008;NS=2504;DP=17261;EAS_AF=0.6448;AMR_AF=0.2133;AFR_AF=0.5817;EUR_AF=0.3698;SAS_AF=0.6135;AA=T|||;VT=SNP
17	13096947	rs11868450	A	C	100	PASS	AC=496;AF=0.0990415;AN=5008;NS=2504;DP=16029;EAS_AF=0.0605;AMR_AF=0.0432;AFR_AF=0.2171;EUR_AF=0.0596;SAS_AF=0.0593;AA=A|||;VT=SNP
17	13096992	rs28369107	G	A	100	PASS	AC=93;AF=0.0185703;AN=5008;NS=2504;DP=14196;EAS_AF=0.0129;AMR_AF=0;AFR_AF=0.0272;EUR_AF=0.002;SAS_AF=0.0429;AA=G|||;VT=SNP
17	13097104	rs11868992	A	C	100	PASS	AC=496;AF=0.0990415;AN=5008;NS=2504;DP=14864;EAS_AF=0.0605;AMR_AF=0.0432;AFR_AF=0.2171;EUR_AF=0.0596;SAS_AF=0.0593;AA=C|||;VT=SNP
17	13097331	rs11869030	A	G	100	PASS	AC=496;AF=0.0990415;AN=5008;NS=2504;DP=16717;EAS_AF=0.0605;AMR_AF=0.0432;AFR_AF=0.2171;EUR_AF=0.0596;SAS_AF=0.0593;AA=A|||;VT=SNP
17	13097508	rs16947327	A	G	100	PASS	AC=496;AF=0.0990415;AN=5008;NS=2504;DP=16100;EAS_AF=0.0605;AMR_AF=0.0432;AFR_AF=0.2171;EUR_AF=0.0596;SAS_AF=0.0593;AA=A|||;VT=SNP
17	13097683	rs61488688	A	C	100	PASS	AC=1195;AF=0.238618;AN=5008;NS=2504;DP=16216;EAS_AF=0.4702;AMR_AF=0.0735;AFR_AF=0.0885;EUR_AF=0.1292;SAS_AF=0.4325;AA=A|||;VT=SNP
17	13097716	rs75546528	T	C	100	PASS	AC=53;AF=0.0105831;AN=5008;NS=2504;DP=15853;EAS_AF=0.0476;AMR_AF=0.0014;AFR_AF=0;EUR_AF=0;SAS_AF=0.0041;AA=T|||;VT=SNP
17	13097748	rs9911382	C	T	100	PASS	AC=126;AF=0.0251597;AN=5008;NS=2504;DP=16206;EAS_AF=0.0129;AMR_AF=0.0086;AFR_AF=0.0477;EUR_AF=0.002;SAS_AF=0.0429;AA=C|||;VT=SNP
17	13097871	rs3931666	G	A	100	PASS	AC=496;AF=0.0990415;AN=5008;NS=2504;DP=15951;EAS_AF=0.0605;AMR_AF=0.0432;AFR_AF=0.2171;EUR_AF=0.0596;SAS_AF=0.0593;AA=A|||;VT=SNP
17	13097875	rs3931667	C	T	100	PASS	AC=496;AF=0.0990415;AN=5008;NS=2504;DP=15912;EAS_AF=0.0605;AMR_AF=0.0432;AFR_AF=0.2171;EUR_AF=0.0596;SAS_AF=0.0593;AA=C|||;VT=SNP
17	13097928	rs3931668	T	C	100	PASS	AC=496;AF=0.0990415;AN=5008;NS=2504;DP=15156;EAS_AF=0.0605;AMR_AF=0.0432;AFR_AF=0.2171;EUR_AF=0.0596;SAS_AF=0.0593;AA=T|||;VT=SNP
17	13097960	rs3931669	T	C	100	PASS	AC=496;AF=0.0990415;AN=5008;NS=2504;DP=15217;EAS_AF=0.0605;AMR_AF=0.0432;AFR_AF=0.2171;EUR_AF=0.0596;SAS_AF=0.0593;AA=C|||;VT=SNP
17	13098101	rs2040641	T	A	100	PASS	AC=428;AF=0.0854633;AN=5008;NS=2504;DP=16045;EAS_AF=0.0476;AMR_AF=0.0432;AFR_AF=0.2088;EUR_AF=0.0577;SAS_AF=0.0164;AA=a|||;VT=SNP
17	13098344	rs16947330	A	G	100	PASS	AC=353;AF=0.0704872;AN=5008;NS=2504;DP=17883;EAS_AF=0.1012;AMR_AF=0.0288;AFR_AF=0.1157;EUR_AF=0.0318;SAS_AF=0.047;AA=A|||;VT=SNP
17	13098449	rs2040642	G	A	100	PASS	AC=428;AF=0.0854633;AN=5008;NS=2504;DP=17871;EAS_AF=0.0476;AMR_AF=0.0432;AFR_AF=0.2088;EUR_AF=0.0577;SAS_AF=0.0164;AA=A|||;VT=SNP
17	13098585	rs11869784	C	G	100	PASS	AC=428;AF=0.0854633;AN=5008;NS=2504;DP=19552;EAS_AF=0.0476;AMR_AF=0.0432;AFR_AF=0.2088;EUR_AF=0.0577;SAS_AF=0.0164;AA=G|||;VT=SNP
17	13098637	rs11869804	C	T	100	PASS	AC=428;AF=0.0854633;AN=5008;NS=2504;DP=19254;EAS_AF=0.0476;AMR_AF=0.0432;AFR_AF=0.2088;EUR_AF=0.0577;SAS_AF=0.0164;AA=C|||;VT=SNP
17	13098697	rs9891359	A	G	100	PASS	AC=496;AF=0.0990415;AN=5008;NS=2504;DP=20004;EAS_AF=0.0605;AMR_AF=0.0432;AFR_AF=0.2171;EUR_AF=0.0596;SAS_AF=0.0593;AA=G|||;VT=SNP
17	13099159	rs34343042	G	A	100	PASS	AC=414;AF=0.0826677;AN=5008;NS=2504;DP=17007;EAS_AF=0.0129;AMR_AF=0.0706;AFR_AF=0.1006;EUR_AF=0.1461;SAS_AF=0.0736;AA=G|||;VT=SNP
17	13099328	rs79028857	A	T	100	PASS	AC=406;AF=0.0810703;AN=5008;NS=2504;DP=14623;EAS_AF=0.0476;AMR_AF=0.0432;AFR_AF=0.1921;EUR_AF=0.0577;SAS_AF=0.0164;AA=A|||;VT=SNP
17	13099695	rs78098398	G	T	100	PASS	AC=428;AF=0.0854633;AN=5008;NS=2504;DP=16971;EAS_AF=0.0476;AMR_AF=0.0432;AFR_AF=0.2088;EUR_AF=0.0577;SAS_AF=0.0164;AA=T|||;VT=SNP
17	13099734	rs75338256	A	G	100	PASS	AC=428;AF=0.0854633;AN=5008;NS=2504;DP=17906;EAS_AF=0.0476;AMR_AF=0.0432;AFR_AF=0.2088;EUR_AF=0.0577;SAS_AF=0.0164;AA=A|||;VT=SNP
17	13099893	rs74632479	G	A	100	PASS	AC=428;AF=0.0854633;AN=5008;NS=2504;DP=19833;EAS_AF=0.0476;AMR_AF=0.0432;AFR_AF=0.2088;EUR_AF=0.0577;SAS_AF=0.0164;AA=A|||;VT=SNP
17	13099968	rs1120385	T	C	100	PASS	AC=382;AF=0.076278;AN=5008;NS=2504;DP=20681;EAS_AF=0.0129;AMR_AF=0.062;AFR_AF=0.0802;EUR_AF=0.1461;SAS_AF=0.0746;AA=T|||;VT=SNP
17	13100013	rs74492875	A	G	100	PASS	AC=428;AF=0.0854633;AN=5008;NS=2504;DP=19477;EAS_AF=0.0476;AMR_AF=0.0432;AFR_AF=0.2088;EUR_AF=0.0577;SAS_AF=0.0164;AA=G|||;VT=SNP
17	13100067	rs56236744	A	C	100	PASS	AC=609;AF=0.121605;AN=5008;NS=2504;DP=18451;EAS_AF=0.0575;AMR_AF=0.1657;AFR_AF=0.0242;EUR_AF=0.2555;SAS_AF=0.1503;AA=A|||;VT=SNP
17	13100087	rs76262462	C	T	100	PASS	AC=428;AF=0.0854633;AN=5008;NS=2504;DP=18623;EAS_AF=0.0476;AMR_AF=0.0432;AFR_AF=0.2088;EUR_AF=0.0577;SAS_AF=0.0164;AA=T|||;VT=SNP
17	13100152	rs76871404	G	C	100	PASS	AC=428;AF=0.0854633;AN=5008;NS=2504;DP=18878;EAS_AF=0.0476;AMR_AF=0.0432;AFR_AF=0.2088;EUR_AF=0.0577;SAS_AF=0.0164;AA=C|||;VT=SNP
17	13100288	rs80242434	A	C	100	PASS	AC=428;AF=0.0854633;AN=5008;NS=2504;DP=18891;EAS_AF=0.0476;AMR_AF=0.0432;AFR_AF=0.2088;EUR_AF=0.0577;SAS_AF=0.0164;AA=C|||;VT=SNP
17	13100334	rs2079021	T	C	100	PASS	AC=1165;AF=0.232628;AN=5008;NS=2504;DP=19115;EAS_AF=0.4702;AMR_AF=0.0735;AFR_AF=0.0658;EUR_AF=0.1292;SAS_AF=0.4325;AA=T|||;VT=SNP
17	13100575	rs80329694	C	T	100	PASS	AC=428;AF=0.0854633;AN=5008;NS=2504;DP=18729;EAS_AF=0.0476;AMR_AF=0.0432;AFR_AF=0.2088;EUR_AF=0.0577;SAS_AF=0.0164;AA=C|||;VT=SNP
17	13100686	rs61219610	C	A	100	PASS	AC=625;AF=0.1248;AN=5008;NS=2504;DP=19288;EAS_AF=0.1071;AMR_AF=0.0605;AFR_AF=0.0567;EUR_AF=0.1054;SAS_AF=0.3006;AA=C|||;VT=SNP
17	13100693	rs78651491	C	T	100	PASS	AC=428;AF=0.0854633;AN=5008;NS=2504;DP=19322;EAS_AF=0.0476;AMR_AF=0.0432;AFR_AF=0.2088;EUR_AF=0.0577;SAS_AF=0.0164;AA=T|||;VT=SNP
17	13100815	rs8069355	C	T	100	PASS	AC=400;AF=0.0798722;AN=5008;NS=2504;DP=20459;EAS_AF=0.1012;AMR_AF=0.0331;AFR_AF=0.1452;EUR_AF=0.0358;SAS_AF=0.0481;AA=C|||;VT=SNP
17	13100882	rs74659258	T	G	100	PASS	AC=428;AF=0.0854633;AN=5008;NS=2504;DP=19691;EAS_AF=0.0476;AMR_AF=0.0432;AFR_AF=0.2088;EUR_AF=0.0577;SAS_AF=0.0164;AA=T|||;VT=SNP
17	13100950	rs16947334	G	A	100	PASS	AC=428;AF=0.0854633;AN=5008;NS=2504;DP=20988;EAS_AF=0.0476;AMR_AF=0.0432;AFR_AF=0.2088;EUR_AF=0.0577;SAS_AF=0.0164;AA=A|||;VT=SNP
17	13101016	rs77128486	C	T	100	PASS	AC=428;AF=0.0854633;AN=5008;NS=2504;DP=19291;EAS_AF=0.0476;AMR_AF=0.0432;AFR_AF=0.2088;EUR_AF=0.0577;SAS_AF=0.0164;AA=C|||;VT=SNP
17	13101186	rs78855804	G	T	100	PASS	AC=428;AF=0.0854633;AN=5008;NS=2504;DP=19634;EAS_AF=0.0476;AMR_AF=0.0432;AFR_AF=0.2088;EUR_AF=0.0577;SAS_AF=0.0164;AA=T|||;VT=SNP
17	13101233	rs79222657	C	T	100	PASS	AC=430;AF=0.0858626;AN=5008;NS=2504;DP=17999;EAS_AF=0.0476;AMR_AF=0.0432;AFR_AF=0.2103;EUR_AF=0.0577;SAS_AF=0.0164;AA=C|||;VT=SNP
17	13101318	rs76339877	G	A	100	PASS	AC=53;AF=0.0105831;AN=5008;NS=2504;DP=19237;EAS_AF=0.0476;AMR_AF=0.0014;AFR_AF=0;EUR_AF=0;SAS_AF=0.0041;AA=G|||;VT=SNP
17	13101330	rs79031864	C	T	100	PASS	AC=428;AF=0.0854633;AN=5008;NS=2504;DP=19454;EAS_AF=0.0476;AMR_AF=0.0432;AFR_AF=0.2088;EUR_AF=0.0577;SAS_AF=0.0164;AA=C|||;VT=SNP
17	13101428	rs16947338	T	G	100	PASS	AC=428;AF=0.0854633;AN=5008;NS=2504;DP=19953;EAS_AF=0.0476;AMR_AF=0.0432;AFR_AF=0.2088;EUR_AF=0.0577;SAS_AF=0.0164;AA=G|||;VT=SNP
17	13101509	rs78318223	A	T	100	PASS	AC=428;AF=0.0854633;AN=5008;NS=2504;DP=17898;EAS_AF=0.0476;AMR_AF=0.0432;AFR_AF=0.2088;EUR_AF=0.0577;SAS_AF=0.0164;AA=T|||;VT=SNP
17	13101564	rs76757947	G	A	100	PASS	AC=430;AF=0.0858626;AN=5008;NS=2504;DP=17550;EAS_AF=0.0476;AMR_AF=0.0432;AFR_AF=0.2088;EUR_AF=0.0577;SAS_AF=0.0184;AA=G|||;VT=SNP
17	13101574	rs74937614	G	C	100	PASS	AC=428;AF=0.0854633;AN=5008;NS=2504;DP=17705;EAS_AF=0.0476;AMR_AF=0.0432;AFR_AF=0.2088;EUR_AF=0.0577;SAS_AF=0.0164;AA=C|||;VT=SNP
17	13101723	rs76325276	A	G	100	PASS	AC=429;AF=0.0856629;AN=5008;NS=2504;DP=21397;EAS_AF=0.0476;AMR_AF=0.0432;AFR_AF=0.2095;EUR_AF=0.0577;SAS_AF=0.0164;AA=G|||;VT=SNP
17	13101830	rs76579669	G	C	100	PASS	AC=428;AF=0.0854633;AN=5008;NS=2504;DP=20492;EAS_AF=0.0476;AMR_AF=0.0432;AFR_AF=0.2088;EUR_AF=0.0577;SAS_AF=0.0164;AA=C|||;VT=SNP
17	13101895	rs80185123	G	A	100	PASS	AC=527;AF=0.105232;AN=5008;NS=2504;DP=19765;EAS_AF=0.3611;AMR_AF=0.0115;AFR_AF=0.0015;EUR_AF=0.0239;SAS_AF=0.1319;AA=G|||;VT=SNP
17	13101901	rs77712302	A	G	100	PASS	AC=428;AF=0.0854633;AN=5008;NS=2504;DP=19460;EAS_AF=0.0476;AMR_AF=0.0432;AFR_AF=0.2088;EUR_AF=0.0577;SAS_AF=0.0164;AA=G|||;VT=SNP
17	13102036	rs78133481	C	T	100	PASS	AC=434;AF=0.0866613;AN=5008;NS=2504;DP=18314;EAS_AF=0.0476;AMR_AF=0.0432;AFR_AF=0.2133;EUR_AF=0.0577;SAS_AF=0.0164;AA=C|||;VT=SNP
17	13102281	rs28874383	A	G	100	PASS	AC=441;AF=0.0880591;AN=5008;NS=2504;DP=19611;EAS_AF=0.0476;AMR_AF=0.0447;AFR_AF=0.2171;EUR_AF=0.0577;SAS_AF=0.0174;AA=G|||;VT=SNP
17	13102549	rs74910760	A	G	100	PASS	AC=220;AF=0.0439297;AN=5008;NS=2504;DP=17663;EAS_AF=0.0407;AMR_AF=0.0144;AFR_AF=0.1233;EUR_AF=0;SAS_AF=0.0061;AA=G|||;VT=SNP
17	13102598	rs113028020	C	G	100	PASS	AC=156;AF=0.0311502;AN=5008;NS=2504;DP=18645;EAS_AF=0.0407;AMR_AF=0.0101;AFR_AF=0.0772;EUR_AF=0;SAS_AF=0.0061;AA=G|||;VT=SNP
17	13102693	rs76279221	A	G	100	PASS	AC=777;AF=0.155152;AN=5008;NS=2504;DP=17870;EAS_AF=0.1498;AMR_AF=0.0648;AFR_AF=0.2012;EUR_AF=0.0706;SAS_AF=0.2495;AA=G|||;VT=SNP
17	13102772	rs75668970	C	A	100	PASS	AC=687;AF=0.137181;AN=5008;NS=2504;DP=18193;EAS_AF=0.1042;AMR_AF=0.0548;AFR_AF=0.1884;EUR_AF=0.0557;SAS_AF=0.2444;AA=C|||;VT=SNP
17	13102938	rs145643189	C	T	100	PASS	AC=49;AF=0.00978435;AN=5008;NS=2504;DP=13898;EAS_AF=0.0258;AMR_AF=0;AFR_AF=0.0151;EUR_AF=0;SAS_AF=0.0031;AA=C|||;VT=SNP
17	13103144	rs536047381	C	T	100	PASS	AC=15;AF=0.00299521;AN=5008;NS=2504;DP=11829;EAS_AF=0.0109;AMR_AF=0;AFR_AF=0;EUR_AF=0;SAS_AF=0.0041;AA=T|||;VT=SNP
17	13103259	rs79935862	C	T	100	PASS	AC=45;AF=0.00898562;AN=5008;NS=2504;DP=13827;EAS_AF=0.0248;AMR_AF=0;AFR_AF=0.0129;EUR_AF=0;SAS_AF=0.0031;AA=C|||;VT=SNP
17	13103261	rs77010238	G	T	100	PASS	AC=46;AF=0.0091853;AN=5008;NS=2504;DP=13857;EAS_AF=0.0258;AMR_AF=0;AFR_AF=0.0129;EUR_AF=0;SAS_AF=0.0031;AA=T|||;VT=SNP
17	13103454	rs73980305	T	G	100	PASS	AC=763;AF=0.152356;AN=5008;NS=2504;DP=14126;EAS_AF=0.3433;AMR_AF=0.0504;AFR_AF=0.1074;EUR_AF=0.0775;SAS_AF=0.1656;AA=G|||;VT=SNP
17	13103518	rs16947339	C	G	100	PASS	AC=1236;AF=0.246805;AN=5008;NS=2504;DP=14644;EAS_AF=0.4454;AMR_AF=0.0965;AFR_AF=0.152;EUR_AF=0.1431;SAS_AF=0.3834;AA=C|||;VT=SNP
17	13103583	rs73980306	A	T	100	PASS	AC=1236;AF=0.246805;AN=5008;NS=2504;DP=18319;EAS_AF=0.4474;AMR_AF=0.0951;AFR_AF=0.152;EUR_AF=0.1421;SAS_AF=0.3834;AA=A|||;VT=SNP
17	13103670	rs73980307	T	C	100	PASS	AC=1253;AF=0.2502;AN=5008;NS=2504;DP=19635;EAS_AF=0.4484;AMR_AF=0.0951;AFR_AF=0.1717;EUR_AF=0.1421;SAS_AF=0.3732;AA=T|||;VT=SNP
17	13103899	rs73297892	G	C	100	PASS	AC=1248;AF=0.249201;AN=5008;NS=2504;DP=19280;EAS_AF=0.4415;AMR_AF=0.0937;AFR_AF=0.1717;EUR_AF=0.1421;SAS_AF=0.3763;AA=g|||;VT=SNP
17	13104045	rs73980309	C	T	100	PASS	AC=1229;AF=0.245407;AN=5008;NS=2504;DP=20480;EAS_AF=0.4623;AMR_AF=0.1023;AFR_AF=0.1377;EUR_AF=0.1402;SAS_AF=0.3773;AA=c|||;VT=SNP
17	13104186	rs73980310	T	C	100	PASS	AC=1225;AF=0.244609;AN=5008;NS=2504;DP=19911;EAS_AF=0.4623;AMR_AF=0.1023;AFR_AF=0.1346;EUR_AF=0.1402;SAS_AF=0.3773;AA=C|||;VT=SNP
17	13104201	rs73980311	T	C	100	PASS	AC=235;AF=0.0469249;AN=5008;NS=2504;DP=19860;EAS_AF=0.0446;AMR_AF=0.0288;AFR_AF=0.0961;EUR_AF=0.0338;SAS_AF=0.0092;AA=T|||;VT=SNP
17	13104312	rs16947344	G	T	100	PASS	AC=1226;AF=0.244808;AN=5008;NS=2504;DP=18329;EAS_AF=0.4613;AMR_AF=0.1023;AFR_AF=0.1339;EUR_AF=0.1402;SAS_AF=0.3804;AA=T|||;VT=SNP
17	13104502	rs59927312	C	T	100	PASS	AC=422;AF=0.0842652;AN=5008;NS=2504;DP=18899;EAS_AF=0.0933;AMR_AF=0.0476;AFR_AF=0.0151;EUR_AF=0.0785;SAS_AF=0.2004;AA=C|||;VT=SNP
17	13104514	rs59087901	C	T	100	PASS	AC=1222;AF=0.24401;AN=5008;NS=2504;DP=19189;EAS_AF=0.4613;AMR_AF=0.1009;AFR_AF=0.1339;EUR_AF=0.1402;SAS_AF=0.3773;AA=c|||;VT=SNP
17	13105144	rs12603122	C	T	100	PASS	AC=1220;AF=0.24361;AN=5008;NS=2504;DP=17932;EAS_AF=0.4593;AMR_AF=0.1009;AFR_AF=0.1339;EUR_AF=0.1402;SAS_AF=0.3773;AA=T|||;VT=SNP
17	13105459	rs12603217	G	A	100	PASS	AC=468;AF=0.0934505;AN=5008;NS=2504;DP=18076;EAS_AF=0.2768;AMR_AF=0.0259;AFR_AF=0.0091;EUR_AF=0.0338;SAS_AF=0.1278;AA=G|||;VT=SNP
17	13105598	rs9906264	T	A	100	PASS	AC=1433;AF=0.286142;AN=5008;NS=2504;DP=19350;EAS_AF=0.2063;AMR_AF=0.2089;AFR_AF=0.2458;EUR_AF=0.3966;SAS_AF=0.364;AA=T|||;VT=SNP
17	13106111	rs59145994	G	A	100	PASS	AC=1222;AF=0.24401;AN=5008;NS=2504;DP=19126;EAS_AF=0.4603;AMR_AF=0.1009;AFR_AF=0.1339;EUR_AF=0.1402;SAS_AF=0.3783;AA=A|||;VT=SNP
17	13106129	rs34858121	G	A	100	PASS	AC=701;AF=0.139976;AN=5008;NS=2504;DP=19225;EAS_AF=0.0099;AMR_AF=0.2017;AFR_AF=0.1702;EUR_AF=0.2296;SAS_AF=0.0971;AA=G|||;VT=SNP
17	13106186	rs16947354	G	T	100	PASS	AC=1221;AF=0.24381;AN=5008;NS=2504;DP=19583;EAS_AF=0.4603;AMR_AF=0.1009;AFR_AF=0.1339;EUR_AF=0.1402;SAS_AF=0.3773;AA=G|||;VT=SNP
17	13106295	rs80311239	G	A	100	PASS	AC=411;AF=0.0820687;AN=5008;NS=2504;DP=16830;EAS_AF=0.0933;AMR_AF=0.0461;AFR_AF=0.0121;EUR_AF=0.0726;SAS_AF=0.2004;AA=G|||;VT=SNP
17	13106316	rs16947360	C	T	100	PASS	AC=469;AF=0.0936502;AN=5008;NS=2504;DP=16772;EAS_AF=0.2778;AMR_AF=0.0259;AFR_AF=0.0091;EUR_AF=0.0338;SAS_AF=0.1278;AA=C|||;VT=SNP
17	13106403	rs117347828	C	T	100	PASS	AC=86;AF=0.0171725;AN=5008;NS=2504;DP=17649;EAS_AF=0.0466;AMR_AF=0;AFR_AF=0;EUR_AF=0;SAS_AF=0.0399;AA=c|||;VT=SNP
17	13106548	rs73980316	G	A	100	PASS	AC=319;AF=0.0636981;AN=5008;NS=2504;DP=17430;EAS_AF=0.0903;AMR_AF=0.0288;AFR_AF=0.0953;EUR_AF=0.0338;SAS_AF=0.0491;AA=A|||;VT=SNP
17	13106786	rs79507436	C	A	100	PASS	AC=234;AF=0.0467252;AN=5008;NS=2504;DP=16753;EAS_AF=0.0437;AMR_AF=0.0288;AFR_AF=0.0961;EUR_AF=0.0338;SAS_AF=0.0092;AA=C|||;VT=SNP
17	13106933	rs9913593	G	T	100	PASS	AC=1443;AF=0.288139;AN=5008;NS=2504;DP=14938;EAS_AF=0.2093;AMR_AF=0.2118;AFR_AF=0.2489;EUR_AF=0.3976;SAS_AF=0.364;AA=G|||;VT=SNP
17	13106988	rs77193496	C	T	100	PASS	AC=233;AF=0.0465256;AN=5008;NS=2504;DP=16270;EAS_AF=0.0437;AMR_AF=0.0288;AFR_AF=0.0953;EUR_AF=0.0338;SAS_AF=0.0092;AA=C|||;VT=SNP
17	13107033	rs75993362	G	A	100	PASS	AC=320;AF=0.0638978;AN=5008;NS=2504;DP=17622;EAS_AF=0.0903;AMR_AF=0.0288;AFR_AF=0.0961;EUR_AF=0.0338;SAS_AF=0.0491;AA=A|||;VT=SNP
17	13107245	rs149864553	C	T	100	PASS	AC=233;AF=0.0465256;AN=5008;NS=2504;DP=8765;EAS_AF=0.0437;AMR_AF=0.0288;AFR_AF=0.0953;EUR_AF=0.0338;SAS_AF=0.0092;AA=C|||;VT=SNP
17	13107365	rs75076822	A	C	100	PASS	AC=233;AF=0.0465256;AN=5008;NS=2504;DP=15303;EAS_AF=0.0437;AMR_AF=0.0288;AFR_AF=0.0953;EUR_AF=0.0338;SAS_AF=0.0092;AA=A|||;VT=SNP
17	13107387	rs78885670	A	G	100	PASS	AC=54;AF=0.0107827;AN=5008;NS=2504;DP=15410;EAS_AF=0.005;AMR_AF=0.0663;AFR_AF=0;EUR_AF=0.003;SAS_AF=0;AA=A|||;VT=SNP
17	13107690	rs73980317	T	G	100	PASS	AC=252;AF=0.0503195;AN=5008;NS=2504;DP=18693;EAS_AF=0.0437;AMR_AF=0.0288;AFR_AF=0.1097;EUR_AF=0.0338;SAS_AF=0.0092;AA=T|||;VT=SNP
17	13107856	rs73980318	G	T	100	PASS	AC=270;AF=0.0539137;AN=5008;NS=2504;DP=20557;EAS_AF=0.0437;AMR_AF=0.0331;AFR_AF=0.121;EUR_AF=0.0338;SAS_AF=0.0092;AA=G|||;VT=SNP
17	13107876	rs140217524	A	G	100	PASS	AC=47;AF=0.00938498;AN=5008;NS=2504;DP=20550;EAS_AF=0.0437;AMR_AF=0;AFR_AF=0;EUR_AF=0;SAS_AF=0.0031;AA=A|||;VT=SNP
17	13108042	rs16947362	C	T	100	PASS	AC=417;AF=0.0832668;AN=5008;NS=2504;DP=19630;EAS_AF=0.0923;AMR_AF=0.0476;AFR_AF=0.0136;EUR_AF=0.0845;SAS_AF=0.1922;AA=C|||;VT=SNP
17	13108156	rs11651431	C	T	100	PASS	AC=718;AF=0.143371;AN=5008;NS=2504;DP=19349;EAS_AF=0.1419;AMR_AF=0.0807;AFR_AF=0.1536;EUR_AF=0.1203;SAS_AF=0.1994;AA=T|||;VT=SNP
17	13108190	rs9674785	G	A	100	PASS	AC=406;AF=0.0810703;AN=5008;NS=2504;DP=18448;EAS_AF=0.0486;AMR_AF=0.0403;AFR_AF=0.2156;EUR_AF=0.0348;SAS_AF=0.0092;AA=G|||;VT=SNP
17	13108309	rs73980319	C	G	100	PASS	AC=302;AF=0.0603035;AN=5008;NS=2504;DP=15832;EAS_AF=0.0585;AMR_AF=0.036;AFR_AF=0.1286;EUR_AF=0.0368;SAS_AF=0.0112;AA=C|||;VT=SNP
17	13108359	rs140880222	G	A	100	PASS	AC=28;AF=0.00559105;AN=5008;NS=2504;DP=16657;EAS_AF=0.0258;AMR_AF=0;AFR_AF=0;EUR_AF=0;SAS_AF=0.002;AA=G|||;VT=SNP
17	13108493	rs73980320	C	T	100	PASS	AC=292;AF=0.0583067;AN=5008;NS=2504;DP=18226;EAS_AF=0.0496;AMR_AF=0.0346;AFR_AF=0.1286;EUR_AF=0.0368;SAS_AF=0.0112;AA=T|||;VT=SNP
17	13108660	rs76860860	G	A	100	PASS	AC=506;AF=0.101038;AN=5008;NS=2504;DP=18480;EAS_AF=0.0903;AMR_AF=0.0576;AFR_AF=0.0756;EUR_AF=0.0885;SAS_AF=0.1902;AA=G|||;VT=SNP
17	13108683	rs8064996	G	A	100	PASS	AC=3156;AF=0.630192;AN=5008;NS=2504;DP=18507;EAS_AF=0.5456;AMR_AF=0.8184;AFR_AF=0.5477;EUR_AF=0.7276;SAS_AF=0.5951;AA=G|||;VT=SNP
17	13108786	rs73980322	A	G	100	PASS	AC=258;AF=0.0515176;AN=5008;NS=2504;DP=17356;EAS_AF=0.0496;AMR_AF=0.0303;AFR_AF=0.1051;EUR_AF=0.0368;SAS_AF=0.0112;AA=A|||;VT=SNP
17	13109019	rs75827675	G	C	100	PASS	AC=424;AF=0.0846645;AN=5008;NS=2504;DP=19377;EAS_AF=0.0625;AMR_AF=0.0793;AFR_AF=0.0703;EUR_AF=0.1282;SAS_AF=0.0859;AA=G|||;VT=SNP
17	13109332	rs9895611	T	C	100	PASS	AC=823;AF=0.164337;AN=5008;NS=2504;DP=19018;EAS_AF=0.0893;AMR_AF=0.2061;AFR_AF=0.1944;EUR_AF=0.2217;SAS_AF=0.1125;AA=T|||;VT=SNP
17	13109450	rs2674952	C	T	100	PASS	AC=287;AF=0.0573083;AN=5008;NS=2504;DP=18094;EAS_AF=0.0129;AMR_AF=0.0548;AFR_AF=0.062;EUR_AF=0.0964;SAS_AF=0.0583;AA=C|||;VT=SNP
17	13109779	rs9894917	C	T	100	PASS	AC=1765;AF=0.352436;AN=5008;NS=2504;DP=18979;EAS_AF=0.2629;AMR_AF=0.3156;AFR_AF=0.3654;EUR_AF=0.3638;SAS_AF=0.4417;AA=C|||;VT=SNP
17	13109798	rs9895082	C	G	100	PASS	AC=1979;AF=0.395168;AN=5008;NS=2504;DP=19043;EAS_AF=0.3125;AMR_AF=0.3285;AFR_AF=0.4735;EUR_AF=0.3718;SAS_AF=0.4458;AA=C|||;VT=SNP
17	13110186	rs2158078	G	A	100	PASS	AC=448;AF=0.0894569;AN=5008;NS=2504;DP=22200;EAS_AF=0.0625;AMR_AF=0.0778;AFR_AF=0.0877;EUR_AF=0.1292;SAS_AF=0.0869;AA=g|||;VT=SNP
17	13110220	rs7217706	C	G	100	PASS	AC=1201;AF=0.239816;AN=5008;NS=2504;DP=22102;EAS_AF=0.1577;AMR_AF=0.2435;AFR_AF=0.3033;EUR_AF=0.2505;SAS_AF=0.2249;AA=C|||;VT=SNP
17	13110227	rs7218874	T	C	100	PASS	AC=1267;AF=0.252995;AN=5008;NS=2504;DP=21934;EAS_AF=0.1577;AMR_AF=0.2478;AFR_AF=0.3502;EUR_AF=0.2515;SAS_AF=0.2249;AA=T|||;VT=SNP
17	13110466	rs12952421	G	A	100	PASS	AC=291;AF=0.058107;AN=5008;NS=2504;DP=20797;EAS_AF=0.0129;AMR_AF=0.0562;AFR_AF=0.0628;EUR_AF=0.0984;SAS_AF=0.0583;AA=G|||;VT=SNP
17	13110955	rs77730956	T	A	100	PASS	AC=139;AF=0.0277556;AN=5008;NS=2504;DP=18189;EAS_AF=0.0813;AMR_AF=0;AFR_AF=0;EUR_AF=0;SAS_AF=0.0583;AA=T|||;VT=SNP
17	13111004	rs2674960	A	G	100	PASS	AC=2405;AF=0.480232;AN=5008;NS=2504;DP=19170;EAS_AF=0.4048;AMR_AF=0.3847;AFR_AF=0.5348;EUR_AF=0.4712;SAS_AF=0.5613;AA=A|||;VT=SNP
17	13111181	rs2674961	T	C	100	PASS	AC=291;AF=0.058107;AN=5008;NS=2504;DP=17360;EAS_AF=0.0129;AMR_AF=0.0562;AFR_AF=0.0628;EUR_AF=0.0984;SAS_AF=0.0583;AA=T|||;VT=SNP
17	13111657	rs2674962	C	T	100	PASS	AC=2374;AF=0.474042;AN=5008;NS=2504;DP=16976;EAS_AF=0.4077;AMR_AF=0.3818;AFR_AF=0.5091;EUR_AF=0.4722;SAS_AF=0.5624;AA=T|||;VT=SNP
17	13111799	rs79305081	C	T	100	PASS	AC=139;AF=0.0277556;AN=5008;NS=2504;DP=17349;EAS_AF=0.0813;AMR_AF=0;AFR_AF=0;EUR_AF=0;SAS_AF=0.0583;AA=C|||;VT=SNP
17	13111931	rs9912560	T	C	100	PASS	AC=1132;AF=0.226038;AN=5008;NS=2504;DP=17332;EAS_AF=0.0903;AMR_AF=0.1542;AFR_AF=0.2504;EUR_AF=0.3042;SAS_AF=0.3037;AA=T|||;VT=SNP
17	13112074	rs78150621	A	T	100	PASS	AC=360;AF=0.071885;AN=5008;NS=2504;DP=17877;EAS_AF=0.0625;AMR_AF=0.0677;AFR_AF=0.0287;EUR_AF=0.1272;SAS_AF=0.0859;AA=A|||;VT=SNP
17	13112395	rs9890260	G	A	100	PASS	AC=2233;AF=0.445887;AN=5008;NS=2504;DP=15855;EAS_AF=0.3244;AMR_AF=0.3833;AFR_AF=0.5091;EUR_AF=0.4722;SAS_AF=0.5031;AA=G|||;VT=SNP
17	13112632	rs74587954	G	A	100	PASS	AC=498;AF=0.0994409;AN=5008;NS=2504;DP=14371;EAS_AF=0.1032;AMR_AF=0.0677;AFR_AF=0.0151;EUR_AF=0.1143;SAS_AF=0.2168;AA=g|||;VT=SNP
17	13112686	rs58531466	G	A	100	PASS	AC=390;AF=0.0778754;AN=5008;NS=2504;DP=14548;EAS_AF=0.0139;AMR_AF=0.0735;AFR_AF=0.0212;EUR_AF=0.174;SAS_AF=0.1247;AA=G|||;VT=SNP
17	13112815	rs74548639	A	G	100	PASS	AC=447;AF=0.0892572;AN=5008;NS=2504;DP=14263;EAS_AF=0.0625;AMR_AF=0.0778;AFR_AF=0.0885;EUR_AF=0.1282;SAS_AF=0.0859;AA=A|||;VT=SNP
17	13112885	rs74597385	T	A	100	PASS	AC=768;AF=0.153355;AN=5008;NS=2504;DP=16216;EAS_AF=0.1528;AMR_AF=0.085;AFR_AF=0.1634;EUR_AF=0.1223;SAS_AF=0.2209;AA=T|||;VT=SNP
17	13113143	rs9898722	T	A	100	PASS	AC=1136;AF=0.226837;AN=5008;NS=2504;DP=17376;EAS_AF=0.0893;AMR_AF=0.1571;AFR_AF=0.2534;EUR_AF=0.3042;SAS_AF=0.3027;AA=T|||;VT=SNP
17	13113394	rs8081461	G	A	100	PASS	AC=1163;AF=0.232228;AN=5008;NS=2504;DP=18694;EAS_AF=0.1577;AMR_AF=0.2421;AFR_AF=0.2753;EUR_AF=0.2505;SAS_AF=0.2249;AA=G|||;VT=SNP
17	13113674	rs149670435	G	A	100	PASS	AC=139;AF=0.0277556;AN=5008;NS=2504;DP=19171;EAS_AF=0.0813;AMR_AF=0;AFR_AF=0;EUR_AF=0;SAS_AF=0.0583;AA=G|||;VT=SNP
17	13113758	rs59760792	G	A	100	PASS	AC=270;AF=0.0539137;AN=5008;NS=2504;DP=19138;EAS_AF=0.0496;AMR_AF=0.0173;AFR_AF=0.1483;EUR_AF=0.008;SAS_AF=0.0041;AA=G|||;VT=SNP
17	13113793	rs139770073	G	A	100	PASS	AC=139;AF=0.0277556;AN=5008;NS=2504;DP=19494;EAS_AF=0.0813;AMR_AF=0;AFR_AF=0;EUR_AF=0;SAS_AF=0.0583;AA=G|||;VT=SNP
17	13113995	rs145321393	T	C	100	PASS	AC=139;AF=0.0277556;AN=5008;NS=2504;DP=19467;EAS_AF=0.0813;AMR_AF=0;AFR_AF=0;EUR_AF=0;SAS_AF=0.0583;AA=T|||;VT=SNP
17	13114157	rs191012852	A	C	100	PASS	AC=139;AF=0.0277556;AN=5008;NS=2504;DP=17875;EAS_AF=0.0813;AMR_AF=0;AFR_AF=0;EUR_AF=0;SAS_AF=0.0583;AA=A|||;VT=SNP
17	13114352	rs9905034	A	G	100	PASS	AC=2192;AF=0.4377;AN=5008;NS=2504;DP=19287;EAS_AF=0.3046;AMR_AF=0.3775;AFR_AF=0.5053;EUR_AF=0.4642;SAS_AF=0.499;AA=A|||;VT=SNP
17	13114415	rs9905865	G	C	100	PASS	AC=2374;AF=0.474042;AN=5008;NS=2504;DP=19872;EAS_AF=0.4058;AMR_AF=0.3833;AFR_AF=0.5098;EUR_AF=0.4722;SAS_AF=0.5624;AA=C|||;VT=SNP
17	13114601	rs140426352	A	G	100	PASS	AC=241;AF=0.048123;AN=5008;NS=2504;DP=19830;EAS_AF=0.0685;AMR_AF=0.0259;AFR_AF=0.0113;EUR_AF=0.0298;SAS_AF=0.1115;AA=A|||;VT=SNP
17	13114675	rs76852410	T	C	100	PASS	AC=1033;AF=0.20627;AN=5008;NS=2504;DP=17957;EAS_AF=0.503;AMR_AF=0.4092;AFR_AF=0.0098;EUR_AF=0.1064;SAS_AF=0.1247;AA=T|||;VT=SNP
17	13114775	rs9907914	T	C	100	PASS	AC=1462;AF=0.291933;AN=5008;NS=2504;DP=18810;EAS_AF=0.1706;AMR_AF=0.2968;AFR_AF=0.3449;EUR_AF=0.3489;SAS_AF=0.2832;AA=T|||;VT=SNP
17	13114927	rs57890186	C	T	100	PASS	AC=498;AF=0.0994409;AN=5008;NS=2504;DP=19654;EAS_AF=0.1032;AMR_AF=0.0677;AFR_AF=0.0151;EUR_AF=0.1143;SAS_AF=0.2168;AA=C|||;VT=SNP
17	13115044	rs143052776	G	A	100	PASS	AC=1004;AF=0.200479;AN=5008;NS=2504;DP=19262;EAS_AF=0.503;AMR_AF=0.4092;AFR_AF=0.0098;EUR_AF=0.1064;SAS_AF=0.0951;AA=G|||;VT=SNP
17	13115254	rs2674959	G	T	100	PASS	AC=1428;AF=0.285144;AN=5008;NS=2504;DP=19571;EAS_AF=0.1706;AMR_AF=0.2968;AFR_AF=0.32;EUR_AF=0.3489;SAS_AF=0.2822;AA=G|||;VT=SNP
17	13115504	rs57603836	T	G	100	PASS	AC=256;AF=0.0511182;AN=5008;NS=2504;DP=18279;EAS_AF=0.0982;AMR_AF=0.0461;AFR_AF=0.0023;EUR_AF=0.0487;SAS_AF=0.0746;AA=T|||;VT=SNP
17	13115994	rs12939760	A	T	100	PASS	AC=1495;AF=0.298522;AN=5008;NS=2504;DP=14963;EAS_AF=0.1716;AMR_AF=0.3084;AFR_AF=0.3472;EUR_AF=0.3658;SAS_AF=0.2873;AA=A|||;VT=SNP
17	13116352	rs76300520	A	G	100	PASS	AC=139;AF=0.0277556;AN=5008;NS=2504;DP=16169;EAS_AF=0.0813;AMR_AF=0;AFR_AF=0;EUR_AF=0;SAS_AF=0.0583;AA=A|||;VT=SNP
17	13116520	rs117296739	A	G	100	PASS	AC=139;AF=0.0277556;AN=5008;NS=2504;DP=15569;EAS_AF=0.0813;AMR_AF=0;AFR_AF=0;EUR_AF=0;SAS_AF=0.0583;AA=A|||;VT=SNP
17	13116624	rs57585914	C	T	100	PASS	AC=389;AF=0.0776757;AN=5008;NS=2504;DP=13260;EAS_AF=0.0139;AMR_AF=0.0735;AFR_AF=0.0212;EUR_AF=0.174;SAS_AF=0.1237;AA=C|||;VT=SNP
17	13117245	rs73980323	C	T	100	PASS	AC=203;AF=0.0405351;AN=5008;NS=2504;DP=15042;EAS_AF=0.0476;AMR_AF=0.013;AFR_AF=0.1014;EUR_AF=0.008;SAS_AF=0.0041;AA=C|||;VT=SNP
17	13117258	rs12950609	C	A	100	PASS	AC=1834;AF=0.366214;AN=5008;NS=2504;DP=15244;EAS_AF=0.3026;AMR_AF=0.3156;AFR_AF=0.4849;EUR_AF=0.3569;SAS_AF=0.317;AA=A|||;VT=SNP
17	13117880	rs9902681	G	A	100	PASS	AC=646;AF=0.128994;AN=5008;NS=2504;DP=19742;EAS_AF=0.0278;AMR_AF=0.0764;AFR_AF=0.1331;EUR_AF=0.1759;SAS_AF=0.2168;AA=G|||;VT=SNP
17	13117919	rs12953114	G	A	100	PASS	AC=1839;AF=0.367212;AN=5008;NS=2504;DP=19311;EAS_AF=0.3026;AMR_AF=0.3156;AFR_AF=0.4887;EUR_AF=0.3569;SAS_AF=0.317;AA=A|||;VT=SNP
17	13117924	rs9902870	G	T	100	PASS	AC=621;AF=0.124002;AN=5008;NS=2504;DP=19348;EAS_AF=0.0278;AMR_AF=0.0764;AFR_AF=0.1142;EUR_AF=0.1759;SAS_AF=0.2168;AA=G|||;VT=SNP
17	13118151	rs28765372	T	C	100	PASS	AC=789;AF=0.157548;AN=5008;NS=2504;DP=17212;EAS_AF=0.0873;AMR_AF=0.2032;AFR_AF=0.1702;EUR_AF=0.2207;SAS_AF=0.1155;AA=T|||;VT=SNP
17	13118186	rs9908861	G	C	100	PASS	AC=622;AF=0.124201;AN=5008;NS=2504;DP=16742;EAS_AF=0.0278;AMR_AF=0.0764;AFR_AF=0.1142;EUR_AF=0.1769;SAS_AF=0.2168;AA=G|||;VT=SNP
17	13118297	rs2874886	C	T	100	PASS	AC=2374;AF=0.474042;AN=5008;NS=2504;DP=17423;EAS_AF=0.4058;AMR_AF=0.3833;AFR_AF=0.5098;EUR_AF=0.4712;SAS_AF=0.5634;AA=T|||;VT=SNP
17	13118632	rs149722322	C	T	100	PASS	AC=140;AF=0.0279553;AN=5008;NS=2504;DP=17837;EAS_AF=0.0813;AMR_AF=0;AFR_AF=0;EUR_AF=0;SAS_AF=0.0593;AA=c|||;VT=SNP
17	13118845	rs75631568	G	A	100	PASS	AC=137;AF=0.0273562;AN=5008;NS=2504;DP=17295;EAS_AF=0.0804;AMR_AF=0;AFR_AF=0;EUR_AF=0;SAS_AF=0.0573;AA=G|||;VT=SNP
17	13119373	rs11652029	A	T	100	PASS	AC=787;AF=0.157149;AN=5008;NS=2504;DP=10991;EAS_AF=0.0863;AMR_AF=0.2032;AFR_AF=0.171;EUR_AF=0.2197;SAS_AF=0.1145;AA=A|||;VT=SNP
17	13119635	rs76662473	C	A	100	PASS	AC=139;AF=0.0277556;AN=5008;NS=2504;DP=14662;EAS_AF=0.0813;AMR_AF=0;AFR_AF=0;EUR_AF=0;SAS_AF=0.0583;AA=A|||;VT=SNP
17	13119763	rs3885020	C	A	100	PASS	AC=448;AF=0.0894569;AN=5008;NS=2504;DP=16820;EAS_AF=0.0625;AMR_AF=0.0764;AFR_AF=0.0908;EUR_AF=0.1282;SAS_AF=0.0849;AA=C|||;VT=SNP
17	13120952	rs2674954	A	G	100	PASS	AC=2581;AF=0.515375;AN=5008;NS=2504;DP=19218;EAS_AF=0.3502;AMR_AF=0.317;AFR_AF=0.6377;EUR_AF=0.5298;SAS_AF=0.6462;AA=G|||;VT=SNP
17	13121201	rs117389665	T	C	100	PASS	AC=69;AF=0.013778;AN=5008;NS=2504;DP=19508;EAS_AF=0.0645;AMR_AF=0;AFR_AF=0;EUR_AF=0;SAS_AF=0.0041;AA=T|||;VT=SNP
17	13121350	rs4791539	A	G	100	PASS	AC=333;AF=0.0664936;AN=5008;NS=2504;DP=20892;EAS_AF=0.0149;AMR_AF=0.0159;AFR_AF=0.202;EUR_AF=0.002;SAS_AF=0.0389;AA=A|||;VT=SNP
17	13121501	rs12938287	A	T	100	PASS	AC=2695;AF=0.538139;AN=5008;NS=2504;DP=20251;EAS_AF=0.7302;AMR_AF=0.745;AFR_AF=0.323;EUR_AF=0.5427;SAS_AF=0.4796;AA=A|||;VT=SNP
17	13121853	rs74253600	C	T	100	PASS	AC=226;AF=0.0451278;AN=5008;NS=2504;DP=17002;EAS_AF=0.0952;AMR_AF=0;AFR_AF=0;EUR_AF=0;SAS_AF=0.1329;AA=C|||;VT=SNP
17	13122162	rs28482204	C	T	100	PASS	AC=1247;AF=0.249002;AN=5008;NS=2504;DP=15118;EAS_AF=0.1181;AMR_AF=0.0951;AFR_AF=0.5242;EUR_AF=0.1064;SAS_AF=0.2679;AA=T|||;VT=SNP
17	13122582	rs36161846	A	G	100	PASS	AC=899;AF=0.179513;AN=5008;NS=2504;DP=13964;EAS_AF=0.1171;AMR_AF=0.0793;AFR_AF=0.27;EUR_AF=0.1054;SAS_AF=0.2689;AA=A|||;VT=SNP
17	13122912	rs11656343	C	A	100	PASS	AC=1190;AF=0.23762;AN=5008;NS=2504;DP=13965;EAS_AF=0.1706;AMR_AF=0.2853;AFR_AF=0.0946;EUR_AF=0.3887;SAS_AF=0.3108;AA=C|||;VT=SNP
17	13122940	rs75456759	T	G	100	PASS	AC=230;AF=0.0459265;AN=5008;NS=2504;DP=14765;EAS_AF=0.0982;AMR_AF=0;AFR_AF=0;EUR_AF=0;SAS_AF=0.1339;AA=T|||;VT=SNP
17	13123021	rs9907508	T	C	100	PASS	AC=315;AF=0.0628994;AN=5008;NS=2504;DP=14417;EAS_AF=0.0367;AMR_AF=0.0317;AFR_AF=0.1634;EUR_AF=0.0179;SAS_AF=0.0225;AA=T|||;VT=SNP
17	13123248	rs76491831	G	A	100	PASS	AC=230;AF=0.0459265;AN=5008;NS=2504;DP=16613;EAS_AF=0.0982;AMR_AF=0;AFR_AF=0;EUR_AF=0;SAS_AF=0.1339;AA=G|||;VT=SNP
17	13123504	rs74845664	T	C	100	PASS	AC=229;AF=0.0457268;AN=5008;NS=2504;DP=20382;EAS_AF=0.0982;AMR_AF=0;AFR_AF=0;EUR_AF=0;SAS_AF=0.1329;AA=T|||;VT=SNP
17	13123743	rs4792343	G	A	100	PASS	AC=598;AF=0.119409;AN=5008;NS=2504;DP=17695;EAS_AF=0.0188;AMR_AF=0.0677;AFR_AF=0.2231;EUR_AF=0.1054;SAS_AF=0.1339;AA=G|||;VT=SNP
17	13123837	rs9907574	A	G	100	PASS	AC=1608;AF=0.321086;AN=5008;NS=2504;DP=16518;EAS_AF=0.2063;AMR_AF=0.3285;AFR_AF=0.3298;EUR_AF=0.4085;SAS_AF=0.3323;AA=A|||;VT=SNP
17	13123921	rs7216795	G	A	100	PASS	AC=2712;AF=0.541534;AN=5008;NS=2504;DP=18147;EAS_AF=0.3234;AMR_AF=0.4193;AFR_AF=0.7489;EUR_AF=0.5159;SAS_AF=0.5992;AA=A|||;VT=SNP
17	13124080	rs9915398	T	G	100	PASS	AC=1612;AF=0.321885;AN=5008;NS=2504;DP=18353;EAS_AF=0.2083;AMR_AF=0.3285;AFR_AF=0.3321;EUR_AF=0.4066;SAS_AF=0.3333;AA=T|||;VT=SNP
17	13124092	rs76994622	C	A	100	PASS	AC=229;AF=0.0457268;AN=5008;NS=2504;DP=17681;EAS_AF=0.0982;AMR_AF=0;AFR_AF=0;EUR_AF=0;SAS_AF=0.1329;AA=C|||;VT=SNP
17	13124216	rs138692166	G	T	100	PASS	AC=73;AF=0.0145767;AN=5008;NS=2504;DP=15259;EAS_AF=0.0208;AMR_AF=0.0476;AFR_AF=0.0023;EUR_AF=0.0149;SAS_AF=0.001;AA=G|||;VT=SNP
17	13124609	rs9915493	G	A	100	PASS	AC=595;AF=0.11881;AN=5008;NS=2504;DP=14391;EAS_AF=0.0188;AMR_AF=0.0677;AFR_AF=0.2209;EUR_AF=0.1054;SAS_AF=0.1339;AA=G|||;VT=SNP
17	13124738	rs74253601	C	G	100	PASS	AC=229;AF=0.0457268;AN=5008;NS=2504;DP=16933;EAS_AF=0.0982;AMR_AF=0;AFR_AF=0;EUR_AF=0;SAS_AF=0.1329;AA=G|||;VT=SNP
17	13124790	rs78223898	T	C	100	PASS	AC=850;AF=0.169728;AN=5008;NS=2504;DP=17244;EAS_AF=0.4157;AMR_AF=0.3991;AFR_AF=0.0061;EUR_AF=0.0686;SAS_AF=0.0787;AA=T|||;VT=SNP
17	13124812	rs9889602	T	C	100	PASS	AC=3098;AF=0.61861;AN=5008;NS=2504;DP=16593;EAS_AF=0.501;AMR_AF=0.438;AFR_AF=0.8245;EUR_AF=0.5447;SAS_AF=0.6656;AA=C|||;VT=SNP
17	13125049	rs971718	T	C	100	PASS	AC=491;AF=0.0980431;AN=5008;NS=2504;DP=18850;EAS_AF=0.2113;AMR_AF=0.0245;AFR_AF=0.112;EUR_AF=0.0318;SAS_AF=0.0828;AA=T|||;VT=SNP
17	13125322	rs76337350	G	A	100	PASS	AC=57;AF=0.0113818;AN=5008;NS=2504;DP=16852;EAS_AF=0.0069;AMR_AF=0.0043;AFR_AF=0.034;EUR_AF=0;SAS_AF=0.002;AA=g|||;VT=SNP
17	13125338	rs971719	A	T	100	PASS	AC=437;AF=0.0872604;AN=5008;NS=2504;DP=17285;EAS_AF=0.2093;AMR_AF=0.0187;AFR_AF=0.0756;EUR_AF=0.0318;SAS_AF=0.0828;AA=A|||;VT=SNP
17	13125543	rs4133660	G	A	100	PASS	AC=1490;AF=0.297524;AN=5008;NS=2504;DP=19102;EAS_AF=0.3244;AMR_AF=0.1095;AFR_AF=0.4584;EUR_AF=0.1382;SAS_AF=0.3497;AA=A|||;VT=SNP
17	13125723	rs7223434	C	T	100	PASS	AC=1517;AF=0.302915;AN=5008;NS=2504;DP=18246;EAS_AF=0.1736;AMR_AF=0.3228;AFR_AF=0.2965;EUR_AF=0.4076;SAS_AF=0.3231;AA=C|||;VT=SNP
17	13126394	rs974954	A	T	100	PASS	AC=447;AF=0.0892572;AN=5008;NS=2504;DP=19565;EAS_AF=0.2192;AMR_AF=0.0187;AFR_AF=0.0756;EUR_AF=0.0318;SAS_AF=0.0828;AA=A|||;VT=SNP
17	13126753	rs974955	C	A	100	PASS	AC=1494;AF=0.298323;AN=5008;NS=2504;DP=14527;EAS_AF=0.3284;AMR_AF=0.1095;AFR_AF=0.4607;EUR_AF=0.1382;SAS_AF=0.3466;AA=A|||;VT=SNP
17	13126898	rs916797	T	A	100	PASS	AC=1189;AF=0.23742;AN=5008;NS=2504;DP=11528;EAS_AF=0.1706;AMR_AF=0.2839;AFR_AF=0.0946;EUR_AF=0.3887;SAS_AF=0.3108;AA=T|||;VT=SNP
17	13127329	rs185631541	A	G	100	PASS	AC=483;AF=0.0964457;AN=5008;NS=2504;DP=11471;EAS_AF=0.1121;AMR_AF=0.0447;AFR_AF=0.0764;EUR_AF=0.0616;SAS_AF=0.18;AA=A|||;VT=SNP
17	13127515	rs16947392	A	G	100	PASS	AC=327;AF=0.0652955;AN=5008;NS=2504;DP=15215;EAS_AF=0.0089;AMR_AF=0.0605;AFR_AF=0.0764;EUR_AF=0.0934;SAS_AF=0.0828;AA=A|||;VT=SNP
17	13127634	rs11653444	C	T	100	PASS	AC=1210;AF=0.241613;AN=5008;NS=2504;DP=15152;EAS_AF=0.1706;AMR_AF=0.2911;AFR_AF=0.0983;EUR_AF=0.3986;SAS_AF=0.3119;AA=C|||;VT=SNP
17	13127659	rs78529045	G	T	100	PASS	AC=362;AF=0.0722843;AN=5008;NS=2504;DP=13924;EAS_AF=0.2133;AMR_AF=0.0173;AFR_AF=0.0166;EUR_AF=0.0318;SAS_AF=0.0828;AA=G|||;VT=SNP
17	13128725	rs80262328	C	T	100	PASS	AC=225;AF=0.0449281;AN=5008;NS=2504;DP=15464;EAS_AF=0.0982;AMR_AF=0;AFR_AF=0.0008;EUR_AF=0;SAS_AF=0.1278;AA=C|||;VT=SNP
17	13129143	rs10521211	C	T	100	PASS	AC=1211;AF=0.241813;AN=5008;NS=2504;DP=19167;EAS_AF=0.1696;AMR_AF=0.2911;AFR_AF=0.0991;EUR_AF=0.3986;SAS_AF=0.3129;AA=C|||;VT=SNP
17	13129644	rs720760	T	C	100	PASS	AC=2642;AF=0.527556;AN=5008;NS=2504;DP=17211;EAS_AF=0.3264;AMR_AF=0.4135;AFR_AF=0.6982;EUR_AF=0.5199;SAS_AF=0.593;AA=C|||;VT=SNP
17	13129970	rs78378111	A	C	100	PASS	AC=102;AF=0.0203674;AN=5008;NS=2504;DP=18282;EAS_AF=0.0565;AMR_AF=0.0101;AFR_AF=0.0159;EUR_AF=0.0119;SAS_AF=0.0051;AA=A|||;VT=SNP
17	13130164	rs9303077	T	G	100	PASS	AC=2731;AF=0.545327;AN=5008;NS=2504;DP=18222;EAS_AF=0.3274;AMR_AF=0.4236;AFR_AF=0.7526;EUR_AF=0.5249;SAS_AF=0.5971;AA=G|||;VT=SNP
17	13130253	rs9891886	A	G	100	PASS	AC=1014;AF=0.202476;AN=5008;NS=2504;DP=19948;EAS_AF=0.1518;AMR_AF=0.0749;AFR_AF=0.3449;EUR_AF=0.0954;SAS_AF=0.2628;AA=A|||;VT=SNP
17	13130531	rs12103466	G	A	100	PASS	AC=954;AF=0.190495;AN=5008;NS=2504;DP=20235;EAS_AF=0.1131;AMR_AF=0.0706;AFR_AF=0.3404;EUR_AF=0.0934;SAS_AF=0.2526;AA=G|||;VT=SNP
17	13130956	rs8064833	T	C	100	PASS	AC=382;AF=0.076278;AN=5008;NS=2504;DP=16820;EAS_AF=0.0506;AMR_AF=0.0591;AFR_AF=0.1044;EUR_AF=0.0924;SAS_AF=0.0603;AA=T|||;VT=SNP
17	13131311	rs75579059	G	A	100	PASS	AC=151;AF=0.0301518;AN=5008;NS=2504;DP=15368;EAS_AF=0.0863;AMR_AF=0;AFR_AF=0.0015;EUR_AF=0.006;SAS_AF=0.0573;AA=G|||;VT=SNP
17	13131378	rs56191749	C	T	100	PASS	AC=858;AF=0.171326;AN=5008;NS=2504;DP=15157;EAS_AF=0.0188;AMR_AF=0.1167;AFR_AF=0.3926;EUR_AF=0.1143;SAS_AF=0.1268;AA=C|||;VT=SNP
17	13131490	rs12950521	G	T	100	PASS	AC=1790;AF=0.357428;AN=5008;NS=2504;DP=18422;EAS_AF=0.374;AMR_AF=0.549;AFR_AF=0.3071;EUR_AF=0.3231;SAS_AF=0.3078;AA=G|||;VT=SNP
17	13131731	rs9901093	C	T	100	PASS	AC=758;AF=0.151358;AN=5008;NS=2504;DP=17183;EAS_AF=0.0188;AMR_AF=0.1311;AFR_AF=0.3018;EUR_AF=0.1481;SAS_AF=0.1022;AA=T|||;VT=SNP
17	13131990	rs16947399	T	C	100	PASS	AC=232;AF=0.0463259;AN=5008;NS=2504;DP=19375;EAS_AF=0.0813;AMR_AF=0.0173;AFR_AF=0.0363;EUR_AF=0.0219;SAS_AF=0.0695;AA=T|||;VT=SNP
17	13133809	rs79869071	C	T	100	PASS	AC=119;AF=0.023762;AN=5008;NS=2504;DP=19926;EAS_AF=0.0446;AMR_AF=0.0043;AFR_AF=0;EUR_AF=0.005;SAS_AF=0.0675;AA=C|||;VT=SNP
17	13134764	rs77834676	C	T	100	PASS	AC=119;AF=0.023762;AN=5008;NS=2504;DP=19360;EAS_AF=0.0446;AMR_AF=0.0043;AFR_AF=0;EUR_AF=0.005;SAS_AF=0.0675;AA=C|||;VT=SNP
17	13134967	rs6502243	T	G	100	PASS	AC=2607;AF=0.520567;AN=5008;NS=2504;DP=18271;EAS_AF=0.627;AMR_AF=0.5893;AFR_AF=0.5507;EUR_AF=0.4294;SAS_AF=0.4151;AA=G|||;VT=SNP
17	13136096	rs1468191	G	A	100	PASS	AC=2517;AF=0.502596;AN=5008;NS=2504;DP=17965;EAS_AF=0.6161;AMR_AF=0.5764;AFR_AF=0.5219;EUR_AF=0.4046;SAS_AF=0.408;AA=G|||;VT=SNP
17	13136212	rs9911676	G	C	100	PASS	AC=1379;AF=0.275359;AN=5008;NS=2504;DP=18929;EAS_AF=0.5337;AMR_AF=0.4236;AFR_AF=0.1399;EUR_AF=0.1938;SAS_AF=0.1708;AA=G|||;VT=SNP
17	13136321	rs12451285	T	C	100	PASS	AC=2543;AF=0.507788;AN=5008;NS=2504;DP=18674;EAS_AF=0.628;AMR_AF=0.5764;AFR_AF=0.5318;EUR_AF=0.4036;SAS_AF=0.41;AA=C|||;VT=SNP
17	13136383	rs59372725	C	T	100	PASS	AC=385;AF=0.076877;AN=5008;NS=2504;DP=17756;EAS_AF=0.0724;AMR_AF=0.0519;AFR_AF=0.0348;EUR_AF=0.0845;SAS_AF=0.1483;AA=C|||;VT=SNP
17	13136500	rs12947097	C	T	100	PASS	AC=1389;AF=0.277356;AN=5008;NS=2504;DP=16872;EAS_AF=0.5437;AMR_AF=0.4236;AFR_AF=0.1384;EUR_AF=0.1938;SAS_AF=0.1728;AA=C|||;VT=SNP
17	13136787	rs8072892	C	T	100	PASS	AC=1903;AF=0.379992;AN=5008;NS=2504;DP=16333;EAS_AF=0.5466;AMR_AF=0.5029;AFR_AF=0.3283;EUR_AF=0.3161;SAS_AF=0.2566;AA=C|||;VT=SNP
17	13137030	rs12449446	C	T	100	PASS	AC=1142;AF=0.228035;AN=5008;NS=2504;DP=12044;EAS_AF=0.5427;AMR_AF=0.3876;AFR_AF=0.0121;EUR_AF=0.1531;SAS_AF=0.1595;AA=C|||;VT=SNP
17	13137451	rs76819903	G	T	100	PASS	AC=16;AF=0.00319489;AN=5008;NS=2504;DP=17917;EAS_AF=0.0159;AMR_AF=0;AFR_AF=0;EUR_AF=0;SAS_AF=0;AA=G|||;VT=SNP
17	13137576	rs4792345	G	C	100	PASS	AC=1301;AF=0.259784;AN=5008;NS=2504;DP=20430;EAS_AF=0.5446;AMR_AF=0.4035;AFR_AF=0.0961;EUR_AF=0.175;SAS_AF=0.1728;AA=G|||;VT=SNP
17	13137869	rs17564209	A	G	100	PASS	AC=421;AF=0.0840655;AN=5008;NS=2504;DP=17043;EAS_AF=0.1825;AMR_AF=0.0461;AFR_AF=0.0567;EUR_AF=0.0626;SAS_AF=0.0685;AA=A|||;VT=SNP
17	13138237	rs11868070	G	C	100	PASS	AC=1265;AF=0.252596;AN=5008;NS=2504;DP=13179;EAS_AF=0.5456;AMR_AF=0.353;AFR_AF=0.0946;EUR_AF=0.1531;SAS_AF=0.1953;AA=G|||;VT=SNP
17	13138559	rs11078134	A	T	100	PASS	AC=3006;AF=0.60024;AN=5008;NS=2504;DP=13367;EAS_AF=0.8552;AMR_AF=0.6239;AFR_AF=0.5431;EUR_AF=0.4523;SAS_AF=0.5501;AA=T|||;VT=SNP
17	13138644	rs17564279	A	G	100	PASS	AC=351;AF=0.0700879;AN=5008;NS=2504;DP=15689;EAS_AF=0.0149;AMR_AF=0.1037;AFR_AF=0.0234;EUR_AF=0.1352;SAS_AF=0.0992;AA=A|||;VT=SNP
17	13139032	rs7211590	A	G	100	PASS	AC=1760;AF=0.351438;AN=5008;NS=2504;DP=16980;EAS_AF=0.2778;AMR_AF=0.268;AFR_AF=0.4879;EUR_AF=0.3002;SAS_AF=0.3548;AA=A|||;VT=SNP
17	13139119	rs12451931	C	A	100	PASS	AC=1282;AF=0.25599;AN=5008;NS=2504;DP=16998;EAS_AF=0.5794;AMR_AF=0.3516;AFR_AF=0.0817;EUR_AF=0.1541;SAS_AF=0.1953;AA=C|||;VT=SNP
17	13139213	rs79062643	T	C	100	PASS	AC=80;AF=0.0159744;AN=5008;NS=2504;DP=14887;EAS_AF=0.0645;AMR_AF=0.0058;AFR_AF=0.0008;EUR_AF=0.0089;SAS_AF=0.001;AA=T|||;VT=SNP
17	13139771	rs11078135	C	T	100	PASS	AC=1400;AF=0.279553;AN=5008;NS=2504;DP=14764;EAS_AF=0.5813;AMR_AF=0.3646;AFR_AF=0.1626;EUR_AF=0.1531;SAS_AF=0.1963;AA=C|||;VT=SNP
17	13139846	rs59487581	G	C	100	PASS	AC=575;AF=0.114816;AN=5008;NS=2504;DP=13889;EAS_AF=0.0804;AMR_AF=0.1182;AFR_AF=0.1218;EUR_AF=0.1014;SAS_AF=0.1524;AA=G|||;VT=SNP
17	13140225	rs17564356	A	G	100	PASS	AC=499;AF=0.0996406;AN=5008;NS=2504;DP=12154;EAS_AF=0.0813;AMR_AF=0.1052;AFR_AF=0.0847;EUR_AF=0.1103;SAS_AF=0.1237;AA=A|||;VT=SNP
17	13140299	rs12951787	G	A	100	PASS	AC=3014;AF=0.601837;AN=5008;NS=2504;DP=12500;EAS_AF=0.8542;AMR_AF=0.6398;AFR_AF=0.559;EUR_AF=0.4672;SAS_AF=0.5112;AA=A|||;VT=SNP
17	13140588	rs116915813	G	C	100	PASS	AC=115;AF=0.0229633;AN=5008;NS=2504;DP=11204;EAS_AF=0.0427;AMR_AF=0.0043;AFR_AF=0;EUR_AF=0.005;SAS_AF=0.0654;AA=G|||;VT=SNP
17	13140841	rs35647475	G	A	100	PASS	AC=1254;AF=0.250399;AN=5008;NS=2504;DP=16677;EAS_AF=0.5813;AMR_AF=0.353;AFR_AF=0.0794;EUR_AF=0.1511;SAS_AF=0.1697;AA=G|||;VT=SNP
17	13140896	rs151014942	T	C	100	PASS	AC=60;AF=0.0119808;AN=5008;NS=2504;DP=17725;EAS_AF=0.0565;AMR_AF=0;AFR_AF=0;EUR_AF=0.001;SAS_AF=0.002;AA=T|||;VT=SNP
17	13141250	rs67524091	T	C	100	PASS	AC=1175;AF=0.234625;AN=5008;NS=2504;DP=18923;EAS_AF=0.2361;AMR_AF=0.2522;AFR_AF=0.1747;EUR_AF=0.3042;SAS_AF=0.2301;AA=T|||;VT=SNP
17	13141343	rs12453331	G	T	100	PASS	AC=2965;AF=0.592053;AN=5008;NS=2504;DP=19757;EAS_AF=0.8333;AMR_AF=0.6499;AFR_AF=0.5393;EUR_AF=0.4712;SAS_AF=0.498;AA=T|||;VT=SNP
17	13141387	rs12453291	A	G	100	PASS	AC=2872;AF=0.573482;AN=5008;NS=2504;DP=18567;EAS_AF=0.8333;AMR_AF=0.6311;AFR_AF=0.4924;EUR_AF=0.4533;SAS_AF=0.498;AA=G|||;VT=SNP
17	13141414	rs56669457	C	G	100	PASS	AC=233;AF=0.0465256;AN=5008;NS=2504;DP=18281;EAS_AF=0.12;AMR_AF=0.0331;AFR_AF=0.0091;EUR_AF=0.0318;SAS_AF=0.046;AA=C|||;VT=SNP
17	13141432	rs59683701	T	C	100	PASS	AC=1489;AF=0.297324;AN=5008;NS=2504;DP=18178;EAS_AF=0.2341;AMR_AF=0.2738;AFR_AF=0.4024;EUR_AF=0.3042;SAS_AF=0.2301;AA=T|||;VT=SNP
17	13141956	rs8076271	T	C	100	PASS	AC=1154;AF=0.230431;AN=5008;NS=2504;DP=17269;EAS_AF=0.2302;AMR_AF=0.1772;AFR_AF=0.3759;EUR_AF=0.1322;SAS_AF=0.1728;AA=T|||;VT=SNP
17	13142301	rs76723948	T	C	100	PASS	AC=189;AF=0.0377396;AN=5008;NS=2504;DP=19423;EAS_AF=0.0952;AMR_AF=0.0375;AFR_AF=0;EUR_AF=0.004;SAS_AF=0.0644;AA=T|||;VT=SNP
17	13142392	rs3914578	T	C	100	PASS	AC=3140;AF=0.626997;AN=5008;NS=2504;DP=20017;EAS_AF=0.8323;AMR_AF=0.6657;AFR_AF=0.6641;EUR_AF=0.4712;SAS_AF=0.498;AA=C|||;VT=SNP
17	13142583	rs3915963	G	A	100	PASS	AC=1119;AF=0.223442;AN=5008;NS=2504;DP=19901;EAS_AF=0.2302;AMR_AF=0.1758;AFR_AF=0.3737;EUR_AF=0.1322;SAS_AF=0.1411;AA=G|||;VT=SNP
17	13142734	rs1974499	G	C	100	PASS	AC=1120;AF=0.223642;AN=5008;NS=2504;DP=15631;EAS_AF=0.2302;AMR_AF=0.1772;AFR_AF=0.3722;EUR_AF=0.1332;SAS_AF=0.1421;AA=C|||;VT=SNP
17	13143095	rs1011930	T	A	100	PASS	AC=1097;AF=0.21905;AN=5008;NS=2504;DP=16110;EAS_AF=0.2302;AMR_AF=0.17;AFR_AF=0.3366;EUR_AF=0.1322;SAS_AF=0.1728;AA=T|||;VT=SNP
17	13143337	rs1011929	A	G	100	PASS	AC=790;AF=0.157748;AN=5008;NS=2504;DP=19180;EAS_AF=0.2302;AMR_AF=0.1556;AFR_AF=0.1346;EUR_AF=0.1322;SAS_AF=0.1421;AA=A|||;VT=SNP
17	13143819	rs16947417	T	G	100	PASS	AC=259;AF=0.0517173;AN=5008;NS=2504;DP=18225;EAS_AF=0.0159;AMR_AF=0.0548;AFR_AF=0.0658;EUR_AF=0.0686;SAS_AF=0.0501;AA=T|||;VT=SNP
17	13144009	rs2322857	G	C	100	PASS	AC=1473;AF=0.294129;AN=5008;NS=2504;DP=19438;EAS_AF=0.5982;AMR_AF=0.379;AFR_AF=0.1331;EUR_AF=0.168;SAS_AF=0.2679;AA=C|||;VT=SNP
17	13144762	rs2322858	T	G	100	PASS	AC=4549;AF=0.908347;AN=5008;NS=2504;DP=18267;EAS_AF=0.9563;AMR_AF=0.8631;AFR_AF=0.9766;EUR_AF=0.7843;SAS_AF=0.9264;AA=G|||;VT=SNP
17	13145182	rs35193187	C	T	100	PASS	AC=1473;AF=0.294129;AN=5008;NS=2504;DP=19722;EAS_AF=0.5982;AMR_AF=0.379;AFR_AF=0.1331;EUR_AF=0.168;SAS_AF=0.2679;AA=C|||;VT=SNP
17	13145183	rs78882629	T	C	100	PASS	AC=385;AF=0.076877;AN=5008;NS=2504;DP=19742;EAS_AF=0.0159;AMR_AF=0.085;AFR_AF=0.115;EUR_AF=0.0964;SAS_AF=0.0624;AA=T|||;VT=SNP
17	13145344	rs67036923	A	G	100	PASS	AC=1228;AF=0.245208;AN=5008;NS=2504;DP=19165;EAS_AF=0.2341;AMR_AF=0.2579;AFR_AF=0.2148;EUR_AF=0.3022;SAS_AF=0.2301;AA=G|||;VT=SNP
17	13145421	rs28461741	A	G	100	PASS	AC=1497;AF=0.298922;AN=5008;NS=2504;DP=19269;EAS_AF=0.2341;AMR_AF=0.2723;AFR_AF=0.4107;EUR_AF=0.3022;SAS_AF=0.2301;AA=A|||;VT=SNP
17	13145992	rs16947434	T	C	100	PASS	AC=582;AF=0.116214;AN=5008;NS=2504;DP=14053;EAS_AF=0.0982;AMR_AF=0.1398;AFR_AF=0.0688;EUR_AF=0.175;SAS_AF=0.1217;AA=T|||;VT=SNP
17	13146370	rs76363263	C	A	100	PASS	AC=285;AF=0.0569089;AN=5008;NS=2504;DP=10439;EAS_AF=0.0159;AMR_AF=0.0533;AFR_AF=0.087;EUR_AF=0.0676;SAS_AF=0.0501;AA=C|||;VT=SNP
17	13146617	rs12941943	G	A	100	PASS	AC=1509;AF=0.301318;AN=5008;NS=2504;DP=13176;EAS_AF=0.5982;AMR_AF=0.3919;AFR_AF=0.1346;EUR_AF=0.1899;SAS_AF=0.271;AA=A|||;VT=SNP
17	13147046	rs2074184	G	A	100	PASS	AC=605;AF=0.120807;AN=5008;NS=2504;DP=17640;EAS_AF=0.123;AMR_AF=0.1282;AFR_AF=0.0439;EUR_AF=0.2018;SAS_AF=0.1339;AA=G|||;VT=SNP
17	13147685	rs2106794	G	A	100	PASS	AC=2753;AF=0.54972;AN=5008;NS=2504;DP=17430;EAS_AF=0.8165;AMR_AF=0.6095;AFR_AF=0.4781;EUR_AF=0.4274;SAS_AF=0.455;AA=A|||;VT=SNP
17	13148266	rs34921905	C	T	100	PASS	AC=1339;AF=0.267372;AN=5008;NS=2504;DP=19856;EAS_AF=0.5982;AMR_AF=0.3703;AFR_AF=0.0318;EUR_AF=0.171;SAS_AF=0.271;AA=C|||;VT=SNP
17	13148674	rs11869097	T	C	100	PASS	AC=1510;AF=0.301518;AN=5008;NS=2504;DP=18479;EAS_AF=0.5992;AMR_AF=0.3905;AFR_AF=0.1346;EUR_AF=0.1899;SAS_AF=0.272;AA=T|||;VT=SNP
17	13148906	rs76313567	A	C	100	PASS	AC=476;AF=0.0950479;AN=5008;NS=2504;DP=15511;EAS_AF=0.119;AMR_AF=0.1023;AFR_AF=0.0938;EUR_AF=0.0706;SAS_AF=0.092;AA=a|||;VT=SNP
17	13148908	rs75934885	A	C	100	PASS	AC=347;AF=0.0692891;AN=5008;NS=2504;DP=15460;EAS_AF=0.1111;AMR_AF=0.0821;AFR_AF=0.028;EUR_AF=0.0636;SAS_AF=0.0787;AA=a|||;VT=SNP
17	13148975	rs34753457	T	C	100	PASS	AC=1511;AF=0.301717;AN=5008;NS=2504;DP=14618;EAS_AF=0.5982;AMR_AF=0.3905;AFR_AF=0.1369;EUR_AF=0.1899;SAS_AF=0.271;AA=T|||;VT=SNP
17	13149557	rs76710865	A	G	100	PASS	AC=245;AF=0.0489217;AN=5008;NS=2504;DP=17972;EAS_AF=0.0159;AMR_AF=0.0504;AFR_AF=0.0635;EUR_AF=0.0646;SAS_AF=0.046;AA=A|||;VT=SNP
17	13149924	rs11652292	C	T	100	PASS	AC=2502;AF=0.499601;AN=5008;NS=2504;DP=15184;EAS_AF=0.7212;AMR_AF=0.5648;AFR_AF=0.4175;EUR_AF=0.4205;SAS_AF=0.4172;AA=T|||;VT=SNP
17	13150007	rs12946483	T	C	100	PASS	AC=1347;AF=0.26897;AN=5008;NS=2504;DP=14193;EAS_AF=0.5982;AMR_AF=0.3703;AFR_AF=0.0378;EUR_AF=0.171;SAS_AF=0.271;AA=T|||;VT=SNP
17	13151018	rs66549963	T	A	100	PASS	AC=2519;AF=0.502995;AN=5008;NS=2504;DP=9878;EAS_AF=0.7212;AMR_AF=0.5648;AFR_AF=0.4304;EUR_AF=0.4205;SAS_AF=0.4172;AA=A|||;VT=SNP
17	13151301	rs73294890	G	C	100	PASS	AC=620;AF=0.123802;AN=5008;NS=2504;DP=12280;EAS_AF=0.12;AMR_AF=0.0778;AFR_AF=0.2481;EUR_AF=0.0596;SAS_AF=0.0583;AA=G|||;VT=SNP
17	13152002	rs2322859	C	T	100	PASS	AC=2998;AF=0.598642;AN=5008;NS=2504;DP=15145;EAS_AF=0.8323;AMR_AF=0.6628;AFR_AF=0.5446;EUR_AF=0.4871;SAS_AF=0.5;AA=T|||;VT=SNP
17	13152158	rs12949185	T	C	100	PASS	AC=2503;AF=0.4998;AN=5008;NS=2504;DP=14763;EAS_AF=0.7222;AMR_AF=0.5648;AFR_AF=0.4175;EUR_AF=0.4205;SAS_AF=0.4172;AA=C|||;VT=SNP
17	13152430	rs75792503	C	T	100	PASS	AC=255;AF=0.0509185;AN=5008;NS=2504;DP=15542;EAS_AF=0.12;AMR_AF=0.0447;AFR_AF=0.0151;EUR_AF=0.0378;SAS_AF=0.046;AA=c|||;VT=SNP
17	13152867	rs11870622	G	A	100	PASS	AC=1480;AF=0.295527;AN=5008;NS=2504;DP=18368;EAS_AF=0.5784;AMR_AF=0.3905;AFR_AF=0.1286;EUR_AF=0.1899;SAS_AF=0.271;AA=G|||;VT=SNP
17	13153243	rs11078136	G	A	100	PASS	AC=2502;AF=0.499601;AN=5008;NS=2504;DP=15989;EAS_AF=0.7212;AMR_AF=0.5648;AFR_AF=0.4175;EUR_AF=0.4205;SAS_AF=0.4172;AA=A|||;VT=SNP
17	13153325	rs12939781	A	T	100	PASS	AC=1502;AF=0.29992;AN=5008;NS=2504;DP=14909;EAS_AF=0.5982;AMR_AF=0.3905;AFR_AF=0.1286;EUR_AF=0.1899;SAS_AF=0.273;AA=A|||;VT=SNP
17	13153507	rs76195831	A	G	100	PASS	AC=255;AF=0.0509185;AN=5008;NS=2504;DP=14937;EAS_AF=0.12;AMR_AF=0.0447;AFR_AF=0.0151;EUR_AF=0.0378;SAS_AF=0.046;AA=A|||;VT=SNP
17	13154287	rs4239123	C	A	100	PASS	AC=3188;AF=0.636581;AN=5008;NS=2504;DP=16887;EAS_AF=0.8383;AMR_AF=0.6801;AFR_AF=0.6679;EUR_AF=0.4911;SAS_AF=0.5051;AA=A|||;VT=SNP
17	13154291	rs4239124	C	A	100	PASS	AC=3188;AF=0.636581;AN=5008;NS=2504;DP=16848;EAS_AF=0.8383;AMR_AF=0.6801;AFR_AF=0.6679;EUR_AF=0.4911;SAS_AF=0.5051;AA=c|||;VT=SNP
17	13155290	rs77499430	G	T	100	PASS	AC=241;AF=0.048123;AN=5008;NS=2504;DP=17755;EAS_AF=0.0159;AMR_AF=0.049;AFR_AF=0.0635;EUR_AF=0.0606;SAS_AF=0.047;AA=G|||;VT=SNP
17	13155295	rs77836863	T	C	100	PASS	AC=158;AF=0.0315495;AN=5008;NS=2504;DP=17969;EAS_AF=0.0952;AMR_AF=0.0375;AFR_AF=0;EUR_AF=0.004;SAS_AF=0.0327;AA=T|||;VT=SNP
17	13155411	rs80113170	T	A	100	PASS	AC=191;AF=0.038139;AN=5008;NS=2504;DP=18763;EAS_AF=0.0159;AMR_AF=0.0447;AFR_AF=0.028;EUR_AF=0.0606;SAS_AF=0.047;AA=T|||;VT=SNP
17	13155567	rs35576012	C	T	100	PASS	AC=1664;AF=0.332268;AN=5008;NS=2504;DP=18834;EAS_AF=0.6984;AMR_AF=0.428;AFR_AF=0.1278;EUR_AF=0.1948;SAS_AF=0.3047;AA=C|||;VT=SNP
17	13155874	rs12945928	T	A	100	PASS	AC=2050;AF=0.409345;AN=5008;NS=2504;DP=18166;EAS_AF=0.7014;AMR_AF=0.5245;AFR_AF=0.1725;EUR_AF=0.3658;SAS_AF=0.3916;AA=T|||;VT=SNP
17	13155911	rs16947454	A	G	100	PASS	AC=1665;AF=0.332468;AN=5008;NS=2504;DP=18189;EAS_AF=0.6984;AMR_AF=0.428;AFR_AF=0.1278;EUR_AF=0.1948;SAS_AF=0.3057;AA=G|||;VT=SNP
17	13156053	rs11651762	A	G	100	PASS	AC=642;AF=0.128195;AN=5008;NS=2504;DP=17834;EAS_AF=0.123;AMR_AF=0.1412;AFR_AF=0.0598;EUR_AF=0.2087;SAS_AF=0.1339;AA=A|||;VT=SNP
17	13156113	rs11078137	C	A	100	PASS	AC=2993;AF=0.597644;AN=5008;NS=2504;DP=16561;EAS_AF=0.8373;AMR_AF=0.6628;AFR_AF=0.534;EUR_AF=0.4901;SAS_AF=0.501;AA=A|||;VT=SNP
17	13156122	rs77954879	T	C	100	PASS	AC=255;AF=0.0509185;AN=5008;NS=2504;DP=16612;EAS_AF=0.12;AMR_AF=0.0447;AFR_AF=0.0151;EUR_AF=0.0378;SAS_AF=0.046;AA=T|||;VT=SNP
17	13156132	rs11078138	G	A	100	PASS	AC=3178;AF=0.634585;AN=5008;NS=2504;DP=16529;EAS_AF=0.8373;AMR_AF=0.6772;AFR_AF=0.6664;EUR_AF=0.4901;SAS_AF=0.501;AA=A|||;VT=SNP
17	13156243	rs12603132	T	C	100	PASS	AC=175;AF=0.0349441;AN=5008;NS=2504;DP=16489;EAS_AF=0.122;AMR_AF=0.0648;AFR_AF=0;EUR_AF=0;SAS_AF=0.0072;AA=T|||;VT=SNP
17	13156412	rs77660634	C	T	100	PASS	AC=250;AF=0.0499201;AN=5008;NS=2504;DP=12222;EAS_AF=0.0159;AMR_AF=0.0519;AFR_AF=0.0658;EUR_AF=0.0646;SAS_AF=0.047;AA=C|||;VT=SNP
17	13156761	rs12601227	C	T	100	PASS	AC=2170;AF=0.433307;AN=5008;NS=2504;DP=19923;EAS_AF=0.8185;AMR_AF=0.4957;AFR_AF=0.3154;EUR_AF=0.2356;SAS_AF=0.3548;AA=T|||;VT=SNP
17	13157540	rs7214709	G	A	100	PASS	AC=2085;AF=0.416334;AN=5008;NS=2504;DP=22038;EAS_AF=0.8165;AMR_AF=0.487;AFR_AF=0.2632;EUR_AF=0.2326;SAS_AF=0.3497;AA=G|||;VT=SNP
17	13158144	rs4141326	T	G	100	PASS	AC=2544;AF=0.507987;AN=5008;NS=2504;DP=16429;EAS_AF=0.8185;AMR_AF=0.5288;AFR_AF=0.5537;EUR_AF=0.2594;SAS_AF=0.3671;AA=G|||;VT=SNP
17	13158285	rs4141325	A	C	100	PASS	AC=3082;AF=0.615415;AN=5008;NS=2504;DP=18861;EAS_AF=0.8373;AMR_AF=0.6758;AFR_AF=0.5908;EUR_AF=0.494;SAS_AF=0.502;AA=C|||;VT=SNP
17	13158621	rs7220375	G	T	100	PASS	AC=1851;AF=0.369609;AN=5008;NS=2504;DP=17148;EAS_AF=0.6994;AMR_AF=0.4424;AFR_AF=0.261;EUR_AF=0.1948;SAS_AF=0.3047;AA=G|||;VT=SNP
17	13158654	rs112210824	T	C	100	PASS	AC=247;AF=0.0493211;AN=5008;NS=2504;DP=17936;EAS_AF=0.0159;AMR_AF=0.0519;AFR_AF=0.0635;EUR_AF=0.0646;SAS_AF=0.047;AA=T|||;VT=SNP
17	13158864	rs62060503	T	C	100	PASS	AC=328;AF=0.0654952;AN=5008;NS=2504;DP=18387;EAS_AF=0.12;AMR_AF=0.0562;AFR_AF=0.0537;EUR_AF=0.0477;SAS_AF=0.0501;AA=T|||;VT=SNP
17	13158885	rs62060504	G	A	100	PASS	AC=328;AF=0.0654952;AN=5008;NS=2504;DP=17913;EAS_AF=0.12;AMR_AF=0.0562;AFR_AF=0.0537;EUR_AF=0.0477;SAS_AF=0.0501;AA=A|||;VT=SNP
17	13159006	rs11078139	G	A	100	PASS	AC=2580;AF=0.515176;AN=5008;NS=2504;DP=17189;EAS_AF=0.8214;AMR_AF=0.6095;AFR_AF=0.3472;EUR_AF=0.4324;SAS_AF=0.4448;AA=G|||;VT=SNP
17	13159330	rs12950313	T	G	100	PASS	AC=1506;AF=0.300719;AN=5008;NS=2504;DP=17737;EAS_AF=0.6022;AMR_AF=0.3905;AFR_AF=0.1278;EUR_AF=0.1918;SAS_AF=0.272;AA=T|||;VT=SNP
17	13159643	rs62060505	T	C	100	PASS	AC=263;AF=0.052516;AN=5008;NS=2504;DP=18347;EAS_AF=0.12;AMR_AF=0.0476;AFR_AF=0.0151;EUR_AF=0.0437;SAS_AF=0.046;AA=T|||;VT=SNP
17	13159770	rs17650327	A	G	100	PASS	AC=263;AF=0.052516;AN=5008;NS=2504;DP=19799;EAS_AF=0.119;AMR_AF=0.0476;AFR_AF=0.0151;EUR_AF=0.0437;SAS_AF=0.047;AA=A|||;VT=SNP
17	13159999	rs11868630	A	G	100	PASS	AC=1507;AF=0.300919;AN=5008;NS=2504;DP=19169;EAS_AF=0.6022;AMR_AF=0.3905;AFR_AF=0.1278;EUR_AF=0.1918;SAS_AF=0.273;AA=A|||;VT=SNP
17	13160154	rs147713703	A	T	100	PASS	AC=36;AF=0.0071885;AN=5008;NS=2504;DP=18829;EAS_AF=0.0327;AMR_AF=0;AFR_AF=0;EUR_AF=0.003;SAS_AF=0;AA=A|||;VT=SNP
17	13160380	rs62060506	A	G	100	PASS	AC=513;AF=0.102436;AN=5008;NS=2504;DP=22610;EAS_AF=0.119;AMR_AF=0.062;AFR_AF=0.1974;EUR_AF=0.0437;SAS_AF=0.046;AA=A|||;VT=SNP
17	13160474	rs74554185	C	A	100	PASS	AC=592;AF=0.118211;AN=5008;NS=2504;DP=20286;EAS_AF=0.0159;AMR_AF=0.0749;AFR_AF=0.3101;EUR_AF=0.0636;SAS_AF=0.0511;AA=C|||;VT=SNP
17	13160648	rs8068578	A	G	100	PASS	AC=3219;AF=0.642772;AN=5008;NS=2504;DP=18461;EAS_AF=0.8363;AMR_AF=0.6945;AFR_AF=0.6619;EUR_AF=0.5219;SAS_AF=0.5051;AA=G|||;VT=SNP
17	13160661	rs59491962	C	T	100	PASS	AC=163;AF=0.0325479;AN=5008;NS=2504;DP=17951;EAS_AF=0.0972;AMR_AF=0.0375;AFR_AF=0;EUR_AF=0.004;SAS_AF=0.0358;AA=c|||;VT=SNP
17	13161036	rs34697450	T	C	100	PASS	AC=1347;AF=0.26897;AN=5008;NS=2504;DP=9958;EAS_AF=0.6012;AMR_AF=0.3703;AFR_AF=0.034;EUR_AF=0.173;SAS_AF=0.271;AA=T|||;VT=SNP
17	13161737	rs79838201	T	C	100	PASS	AC=160;AF=0.0319489;AN=5008;NS=2504;DP=19294;EAS_AF=0.0962;AMR_AF=0.0375;AFR_AF=0;EUR_AF=0.004;SAS_AF=0.0337;AA=T|||;VT=SNP
17	13162159	rs117094363	T	C	100	PASS	AC=29;AF=0.00579073;AN=5008;NS=2504;DP=19222;EAS_AF=0.0288;AMR_AF=0;AFR_AF=0;EUR_AF=0;SAS_AF=0;AA=T|||;VT=SNP
17	13162703	rs117488645	G	T	100	PASS	AC=159;AF=0.0317492;AN=5008;NS=2504;DP=17193;EAS_AF=0.0962;AMR_AF=0.0375;AFR_AF=0;EUR_AF=0.004;SAS_AF=0.0327;AA=G|||;VT=SNP
17	13163140	rs1541348	A	G	100	PASS	AC=3221;AF=0.643171;AN=5008;NS=2504;DP=13579;EAS_AF=0.8373;AMR_AF=0.6945;AFR_AF=0.6634;EUR_AF=0.5239;SAS_AF=0.502;AA=G|||;VT=SNP
17	13163170	rs12952248	C	A	100	PASS	AC=1294;AF=0.258387;AN=5008;NS=2504;DP=14204;EAS_AF=0.6012;AMR_AF=0.304;AFR_AF=0.031;EUR_AF=0.173;SAS_AF=0.2679;AA=C|||;VT=SNP
17	13163591	rs77071193	A	C	100	PASS	AC=159;AF=0.0317492;AN=5008;NS=2504;DP=16268;EAS_AF=0.0962;AMR_AF=0.0375;AFR_AF=0;EUR_AF=0.004;SAS_AF=0.0327;AA=A|||;VT=SNP
17	13163842	rs78513159	A	T	100	PASS	AC=244;AF=0.048722;AN=5008;NS=2504;DP=16401;EAS_AF=0.0149;AMR_AF=0.0548;AFR_AF=0.0651;EUR_AF=0.0596;SAS_AF=0.046;AA=A|||;VT=SNP
17	13164105	rs113678355	C	T	100	PASS	AC=876;AF=0.17492;AN=5008;NS=2504;DP=14874;EAS_AF=0.0704;AMR_AF=0.2075;AFR_AF=0.0507;EUR_AF=0.2515;SAS_AF=0.3487;AA=C|||;VT=SNP
17	13164509	rs77480996	T	C	100	PASS	AC=179;AF=0.0357428;AN=5008;NS=2504;DP=20189;EAS_AF=0.004;AMR_AF=0.0476;AFR_AF=0.0272;EUR_AF=0.0606;SAS_AF=0.046;AA=C|||;VT=SNP
17	13164730	rs7216178	T	C	100	PASS	AC=2963;AF=0.591653;AN=5008;NS=2504;DP=19571;EAS_AF=0.7887;AMR_AF=0.6196;AFR_AF=0.5356;EUR_AF=0.5308;SAS_AF=0.5072;AA=C|||;VT=SNP
17	13164760	rs62060508	C	G	100	PASS	AC=1657;AF=0.330871;AN=5008;NS=2504;DP=18724;EAS_AF=0.5903;AMR_AF=0.3415;AFR_AF=0.2617;EUR_AF=0.2058;SAS_AF=0.2781;AA=C|||;VT=SNP
17	13164965	rs16947464	C	T	100	PASS	AC=142;AF=0.0283546;AN=5008;NS=2504;DP=18192;EAS_AF=0.0734;AMR_AF=0.0389;AFR_AF=0;EUR_AF=0.004;SAS_AF=0.0378;AA=C|||;VT=SNP
17	13165164	rs5014725	G	A	100	PASS	AC=2719;AF=0.542931;AN=5008;NS=2504;DP=15918;EAS_AF=0.7847;AMR_AF=0.5692;AFR_AF=0.469;EUR_AF=0.4622;SAS_AF=0.4581;AA=A|||;VT=SNP
17	13166346	rs183346851	A	G	100	PASS	AC=34;AF=0.00678914;AN=5008;NS=2504;DP=16027;EAS_AF=0.0099;AMR_AF=0.0331;AFR_AF=0;EUR_AF=0.001;SAS_AF=0;AA=A|||;VT=SNP
17	13166355	rs12450080	C	A	100	PASS	AC=1492;AF=0.297923;AN=5008;NS=2504;DP=16541;EAS_AF=0.6587;AMR_AF=0.3516;AFR_AF=0.0424;EUR_AF=0.2247;SAS_AF=0.3088;AA=C|||;VT=SNP
17	13167258	rs9906365	G	A	100	PASS	AC=907;AF=0.18111;AN=5008;NS=2504;DP=17139;EAS_AF=0.0704;AMR_AF=0.1729;AFR_AF=0.1354;EUR_AF=0.2306;SAS_AF=0.3119;AA=g|||;VT=SNP
17	13167398	rs80291331	C	A	100	PASS	AC=607;AF=0.121206;AN=5008;NS=2504;DP=17108;EAS_AF=0.1696;AMR_AF=0.2017;AFR_AF=0.0991;EUR_AF=0.0696;SAS_AF=0.0971;AA=C|||;VT=SNP
17	13167954	rs78855007	A	T	100	PASS	AC=37;AF=0.00738818;AN=5008;NS=2504;DP=17400;EAS_AF=0.0278;AMR_AF=0.0014;AFR_AF=0;EUR_AF=0.005;SAS_AF=0.0031;AA=A|||;VT=SNP
17	13168507	rs7218396	T	A	100	PASS	AC=612;AF=0.122204;AN=5008;NS=2504;DP=15385;EAS_AF=0.1716;AMR_AF=0.2017;AFR_AF=0.0983;EUR_AF=0.0736;SAS_AF=0.0971;AA=T|||;VT=SNP
17	13168556	rs12150678	T	G	100	PASS	AC=3053;AF=0.609625;AN=5008;NS=2504;DP=16039;EAS_AF=0.6944;AMR_AF=0.6052;AFR_AF=0.5862;EUR_AF=0.6382;SAS_AF=0.5276;AA=G|||;VT=SNP
17	13168561	rs34542632	G	A	100	PASS	AC=1644;AF=0.328275;AN=5008;NS=2504;DP=16163;EAS_AF=0.6736;AMR_AF=0.304;AFR_AF=0.1188;EUR_AF=0.2515;SAS_AF=0.3517;AA=G|||;VT=SNP
17	13168563	rs117108415	C	T	100	PASS	AC=138;AF=0.0275559;AN=5008;NS=2504;DP=16283;EAS_AF=0.0546;AMR_AF=0.0245;AFR_AF=0.0113;EUR_AF=0.005;SAS_AF=0.047;AA=C|||;VT=SNP
17	13168836	rs1024435	C	T	100	PASS	AC=3107;AF=0.620407;AN=5008;NS=2504;DP=18785;EAS_AF=0.6935;AMR_AF=0.6066;AFR_AF=0.6271;EUR_AF=0.6382;SAS_AF=0.5276;AA=T|||;VT=SNP
17	13169210	rs11078141	G	A	100	PASS	AC=612;AF=0.122204;AN=5008;NS=2504;DP=18386;EAS_AF=0.1716;AMR_AF=0.2017;AFR_AF=0.0983;EUR_AF=0.0736;SAS_AF=0.0971;AA=G|||;VT=SNP
17	13169343	rs28578128	G	A	100	PASS	AC=1130;AF=0.225639;AN=5008;NS=2504;DP=18936;EAS_AF=0.004;AMR_AF=0.2622;AFR_AF=0.298;EUR_AF=0.3817;SAS_AF=0.1697;AA=g|||;VT=SNP
17	13169700	rs1963296	G	T	100	PASS	AC=1543;AF=0.308107;AN=5008;NS=2504;DP=19006;EAS_AF=0.6359;AMR_AF=0.2968;AFR_AF=0.1051;EUR_AF=0.2525;SAS_AF=0.3098;AA=G|||;VT=SNP
17	13169858	rs10521213	G	A	100	PASS	AC=813;AF=0.16234;AN=5008;NS=2504;DP=20957;EAS_AF=0.0704;AMR_AF=0.1671;AFR_AF=0.0673;EUR_AF=0.2316;SAS_AF=0.3108;AA=A|||;VT=SNP
17	13170795	rs34132054	G	C	100	PASS	AC=1132;AF=0.226038;AN=5008;NS=2504;DP=17477;EAS_AF=0.004;AMR_AF=0.2651;AFR_AF=0.298;EUR_AF=0.3817;SAS_AF=0.1697;AA=g|||;VT=SNP
17	13170944	rs11078142	T	C	100	PASS	AC=1131;AF=0.225839;AN=5008;NS=2504;DP=15935;EAS_AF=0.004;AMR_AF=0.2637;AFR_AF=0.3018;EUR_AF=0.3757;SAS_AF=0.1708;AA=T|||;VT=SNP
17	13171500	rs5006028	G	A	100	PASS	AC=905;AF=0.180711;AN=5008;NS=2504;DP=18263;EAS_AF=0.004;AMR_AF=0.2493;AFR_AF=0.1346;EUR_AF=0.3817;SAS_AF=0.1697;AA=G|||;VT=SNP
17	13172030	rs79125559	A	C	100	PASS	AC=138;AF=0.0275559;AN=5008;NS=2504;DP=15656;EAS_AF=0.0546;AMR_AF=0.0245;AFR_AF=0.0113;EUR_AF=0.005;SAS_AF=0.047;AA=A|||;VT=SNP
17	13172106	rs3886341	G	A	100	PASS	AC=1486;AF=0.296725;AN=5008;NS=2504;DP=15697;EAS_AF=0.6379;AMR_AF=0.2954;AFR_AF=0.0613;EUR_AF=0.2515;SAS_AF=0.3108;AA=G|||;VT=SNP
17	13172167	rs3886340	A	C	100	PASS	AC=1170;AF=0.233626;AN=5008;NS=2504;DP=16459;EAS_AF=0.004;AMR_AF=0.2565;AFR_AF=0.3646;EUR_AF=0.3598;SAS_AF=0.1472;AA=A|||;VT=SNP
17	13172604	rs12453038	T	A	100	PASS	AC=609;AF=0.121605;AN=5008;NS=2504;DP=18013;EAS_AF=0.1706;AMR_AF=0.2017;AFR_AF=0.0976;EUR_AF=0.0736;SAS_AF=0.0961;AA=T|||;VT=SNP
17	13172788	rs2322860	C	G	100	PASS	AC=3040;AF=0.607029;AN=5008;NS=2504;DP=12208;EAS_AF=0.6954;AMR_AF=0.6052;AFR_AF=0.5756;EUR_AF=0.6382;SAS_AF=0.5276;AA=G|||;VT=SNP
17	13173645	rs11869275	G	A	100	PASS	AC=1989;AF=0.397165;AN=5008;NS=2504;DP=17919;EAS_AF=0.6935;AMR_AF=0.3429;AFR_AF=0.3351;EUR_AF=0.2575;SAS_AF=0.3579;AA=G|||;VT=SNP
17	13173708	rs11869297	G	A	100	PASS	AC=3052;AF=0.609425;AN=5008;NS=2504;DP=17187;EAS_AF=0.6974;AMR_AF=0.6052;AFR_AF=0.5847;EUR_AF=0.6362;SAS_AF=0.5276;AA=A|||;VT=SNP
17	13173851	rs35041901	T	G	100	PASS	AC=1013;AF=0.202276;AN=5008;NS=2504;DP=15587;EAS_AF=0.004;AMR_AF=0.2536;AFR_AF=0.205;EUR_AF=0.3897;SAS_AF=0.1738;AA=T|||;VT=SNP
17	13174133	rs111711742	T	G	100	PASS	AC=835;AF=0.166733;AN=5008;NS=2504;DP=11318;EAS_AF=0.0704;AMR_AF=0.1729;AFR_AF=0.034;EUR_AF=0.2654;SAS_AF=0.3395;AA=T|||;VT=SNP
17	13175039	rs143447405	C	T	100	PASS	AC=122;AF=0.024361;AN=5008;NS=2504;DP=14500;EAS_AF=0.0605;AMR_AF=0.0245;AFR_AF=0;EUR_AF=0.003;SAS_AF=0.0419;AA=C|||;VT=SNP
17	13176076	rs56197561	G	A	100	PASS	AC=217;AF=0.0433307;AN=5008;NS=2504;DP=17554;EAS_AF=0.0238;AMR_AF=0.0288;AFR_AF=0.0061;EUR_AF=0.0885;SAS_AF=0.0777;AA=G|||;VT=SNP
17	13176131	rs4792347	G	A	100	PASS	AC=3089;AF=0.616813;AN=5008;NS=2504;DP=18046;EAS_AF=0.6637;AMR_AF=0.585;AFR_AF=0.6815;EUR_AF=0.5964;SAS_AF=0.5245;AA=A|||;VT=SNP
17	13176356	rs7212267	A	G	100	PASS	AC=2231;AF=0.445487;AN=5008;NS=2504;DP=17714;EAS_AF=0.6607;AMR_AF=0.3588;AFR_AF=0.5144;EUR_AF=0.2644;SAS_AF=0.3783;AA=A|||;VT=SNP
17	13176700	rs2188893	C	T	100	PASS	AC=4697;AF=0.937899;AN=5008;NS=2504;DP=17507;EAS_AF=0.9425;AMR_AF=0.9841;AFR_AF=0.8502;EUR_AF=0.9652;SAS_AF=0.9908;AA=T|||;VT=SNP
17	13176779	rs2188894	A	G	100	PASS	AC=2600;AF=0.519169;AN=5008;NS=2504;DP=16590;EAS_AF=0.2847;AMR_AF=0.6268;AFR_AF=0.4221;EUR_AF=0.7177;SAS_AF=0.6115;AA=A|||;VT=SNP
17	13176812	rs2214260	G	A	100	PASS	AC=2599;AF=0.51897;AN=5008;NS=2504;DP=16961;EAS_AF=0.2837;AMR_AF=0.6268;AFR_AF=0.4221;EUR_AF=0.7177;SAS_AF=0.6115;AA=A|||;VT=SNP
17	13177679	rs66848233	C	T	100	PASS	AC=761;AF=0.151957;AN=5008;NS=2504;DP=17206;EAS_AF=0.0645;AMR_AF=0.1744;AFR_AF=0.1467;EUR_AF=0.2565;SAS_AF=0.1258;AA=C|||;VT=SNP
17	13177938	rs971430	A	C	100	PASS	AC=1670;AF=0.333466;AN=5008;NS=2504;DP=17972;EAS_AF=0.4901;AMR_AF=0.2853;AFR_AF=0.4032;EUR_AF=0.1501;SAS_AF=0.3006;AA=C|||;VT=SNP
17	13178066	rs79963071	C	T	100	PASS	AC=23;AF=0.00459265;AN=5008;NS=2504;DP=18934;EAS_AF=0.0159;AMR_AF=0.0014;AFR_AF=0;EUR_AF=0.004;SAS_AF=0.002;AA=C|||;VT=SNP
17	13178437	rs16947506	T	C	100	PASS	AC=1404;AF=0.280351;AN=5008;NS=2504;DP=19856;EAS_AF=0.4722;AMR_AF=0.1873;AFR_AF=0.2678;EUR_AF=0.1461;SAS_AF=0.3037;AA=C|||;VT=SNP
17	13179312	rs28515863	A	G	100	PASS	AC=598;AF=0.119409;AN=5008;NS=2504;DP=17441;EAS_AF=0.0625;AMR_AF=0.134;AFR_AF=0.1362;EUR_AF=0.1889;SAS_AF=0.0736;AA=A|||;VT=SNP
17	13179328	rs28399890	G	A	100	PASS	AC=590;AF=0.117812;AN=5008;NS=2504;DP=16977;EAS_AF=0.0625;AMR_AF=0.1326;AFR_AF=0.1309;EUR_AF=0.1889;SAS_AF=0.0736;AA=G|||;VT=SNP
17	13179558	rs8067992	T	C	100	PASS	AC=1658;AF=0.33107;AN=5008;NS=2504;DP=17653;EAS_AF=0.4722;AMR_AF=0.2219;AFR_AF=0.4175;EUR_AF=0.175;SAS_AF=0.3067;AA=C|||;VT=SNP
17	13179734	rs3899359	A	G	100	PASS	AC=87;AF=0.0173722;AN=5008;NS=2504;DP=19361;EAS_AF=0.0139;AMR_AF=0.0951;AFR_AF=0;EUR_AF=0.006;SAS_AF=0.001;AA=A|||;VT=SNP
17	13180095	rs3893509	G	A	100	PASS	AC=503;AF=0.100439;AN=5008;NS=2504;DP=18956;EAS_AF=0.0665;AMR_AF=0.1239;AFR_AF=0.0696;EUR_AF=0.1789;SAS_AF=0.0798;AA=G|||;VT=SNP
17	13180735	rs11656034	C	T	100	PASS	AC=2328;AF=0.464856;AN=5008;NS=2504;DP=16087;EAS_AF=0.1081;AMR_AF=0.5403;AFR_AF=0.5197;EUR_AF=0.6362;SAS_AF=0.5286;AA=T|||;VT=SNP
17	13180747	rs12947402	C	T	100	PASS	AC=2331;AF=0.465455;AN=5008;NS=2504;DP=15856;EAS_AF=0.119;AMR_AF=0.536;AFR_AF=0.5129;EUR_AF=0.6392;SAS_AF=0.5297;AA=C|||;VT=SNP
17	13180805	rs7215987	G	A	100	PASS	AC=1451;AF=0.289736;AN=5008;NS=2504;DP=15884;EAS_AF=0.0923;AMR_AF=0.1787;AFR_AF=0.4811;EUR_AF=0.2475;SAS_AF=0.3569;AA=G|||;VT=SNP
17	13181293	rs9906692	T	G	100	PASS	AC=2632;AF=0.525559;AN=5008;NS=2504;DP=17261;EAS_AF=0.6597;AMR_AF=0.5259;AFR_AF=0.6036;EUR_AF=0.4354;SAS_AF=0.3742;AA=T|||;VT=SNP
17	13181384	rs10521214	T	A	100	PASS	AC=665;AF=0.132788;AN=5008;NS=2504;DP=18401;EAS_AF=0.0327;AMR_AF=0.1124;AFR_AF=0.2307;EUR_AF=0.167;SAS_AF=0.0828;AA=A|||;VT=SNP
17	13181747	rs2674964	T	C	100	PASS	AC=2434;AF=0.486022;AN=5008;NS=2504;DP=20066;EAS_AF=0.3829;AMR_AF=0.3242;AFR_AF=0.7625;EUR_AF=0.4016;SAS_AF=0.4202;AA=C|||;VT=SNP
17	13182779	rs17650836	C	T	100	PASS	AC=2396;AF=0.478435;AN=5008;NS=2504;DP=13904;EAS_AF=0.3819;AMR_AF=0.33;AFR_AF=0.7436;EUR_AF=0.4076;SAS_AF=0.3978;AA=T|||;VT=SNP
17	13183003	rs56286137	G	A	100	PASS	AC=695;AF=0.138778;AN=5008;NS=2504;DP=17103;EAS_AF=0.0407;AMR_AF=0.1052;AFR_AF=0.2504;EUR_AF=0.1541;SAS_AF=0.0971;AA=A|||;VT=SNP
17	13183034	rs72817287	C	T	100	PASS	AC=507;AF=0.101238;AN=5008;NS=2504;DP=18397;EAS_AF=0.2054;AMR_AF=0.0735;AFR_AF=0.0764;EUR_AF=0.0974;SAS_AF=0.0511;AA=C|||;VT=SNP
17	13183096	rs56086446	G	A	100	PASS	AC=691;AF=0.137979;AN=5008;NS=2504;DP=20109;EAS_AF=0.0407;AMR_AF=0.1052;AFR_AF=0.2481;EUR_AF=0.1541;SAS_AF=0.0961;AA=G|||;VT=SNP
17	13183112	rs56042729	C	T	100	PASS	AC=619;AF=0.123602;AN=5008;NS=2504;DP=20356;EAS_AF=0.0407;AMR_AF=0.1037;AFR_AF=0.1929;EUR_AF=0.1551;SAS_AF=0.0971;AA=C|||;VT=SNP
17	13183210	rs16947510	T	A	100	PASS	AC=711;AF=0.141973;AN=5008;NS=2504;DP=19458;EAS_AF=0.0407;AMR_AF=0.1066;AFR_AF=0.2617;EUR_AF=0.1541;SAS_AF=0.0971;AA=T|||;VT=SNP
17	13183473	rs6502245	T	G	100	PASS	AC=752;AF=0.15016;AN=5008;NS=2504;DP=20105;EAS_AF=0.0407;AMR_AF=0.1182;AFR_AF=0.2678;EUR_AF=0.1769;SAS_AF=0.0992;AA=T|||;VT=SNP
17	13183901	rs6502246	A	C	100	PASS	AC=718;AF=0.143371;AN=5008;NS=2504;DP=18331;EAS_AF=0.0407;AMR_AF=0.1081;AFR_AF=0.267;EUR_AF=0.1541;SAS_AF=0.0961;AA=A|||;VT=SNP
17	13184594	rs12601149	G	A	100	PASS	AC=513;AF=0.102436;AN=5008;NS=2504;DP=17698;EAS_AF=0.127;AMR_AF=0.121;AFR_AF=0.0703;EUR_AF=0.1312;SAS_AF=0.0777;AA=G|||;VT=SNP
17	13185156	rs4791544	T	A	100	PASS	AC=2546;AF=0.508387;AN=5008;NS=2504;DP=19857;EAS_AF=0.3839;AMR_AF=0.3343;AFR_AF=0.8419;EUR_AF=0.4115;SAS_AF=0.409;AA=A|||;VT=SNP
17	13185342	rs62060514	C	T	100	PASS	AC=511;AF=0.102037;AN=5008;NS=2504;DP=19649;EAS_AF=0.0357;AMR_AF=0.0908;AFR_AF=0.149;EUR_AF=0.1332;SAS_AF=0.0828;AA=C|||;VT=SNP
17	13185947	rs9910716	G	C	100	PASS	AC=1148;AF=0.229233;AN=5008;NS=2504;DP=17327;EAS_AF=0.4157;AMR_AF=0.2896;AFR_AF=0.1127;EUR_AF=0.1362;SAS_AF=0.2474;AA=G|||;VT=SNP
17	13185957	rs2521888	G	C	100	PASS	AC=2553;AF=0.509784;AN=5008;NS=2504;DP=17074;EAS_AF=0.3899;AMR_AF=0.3343;AFR_AF=0.8427;EUR_AF=0.4115;SAS_AF=0.409;AA=C|||;VT=SNP
17	13186159	rs2674941	G	A	100	PASS	AC=2551;AF=0.509385;AN=5008;NS=2504;DP=19539;EAS_AF=0.3879;AMR_AF=0.3343;AFR_AF=0.8427;EUR_AF=0.4115;SAS_AF=0.409;AA=A|||;VT=SNP
17	13186161	rs62060537	A	G	100	PASS	AC=730;AF=0.145767;AN=5008;NS=2504;DP=19535;EAS_AF=0.0407;AMR_AF=0.1066;AFR_AF=0.2761;EUR_AF=0.1541;SAS_AF=0.0971;AA=G|||;VT=SNP
17	13186311	rs62060538	C	T	100	PASS	AC=619;AF=0.123602;AN=5008;NS=2504;DP=17997;EAS_AF=0.0407;AMR_AF=0.1023;AFR_AF=0.1944;EUR_AF=0.1541;SAS_AF=0.0971;AA=C|||;VT=SNP
17	13186482	rs17572126	C	T	100	PASS	AC=2337;AF=0.466653;AN=5008;NS=2504;DP=18340;EAS_AF=0.3879;AMR_AF=0.3256;AFR_AF=0.6853;EUR_AF=0.4115;SAS_AF=0.409;AA=c|||;VT=SNP
17	13186962	rs57452058	C	T	100	PASS	AC=553;AF=0.110423;AN=5008;NS=2504;DP=19087;EAS_AF=0.0387;AMR_AF=0.0994;AFR_AF=0.1596;EUR_AF=0.1541;SAS_AF=0.0808;AA=T|||;VT=SNP
17	13187185	rs58524006	G	A	100	PASS	AC=613;AF=0.122404;AN=5008;NS=2504;DP=19142;EAS_AF=0.0407;AMR_AF=0.1023;AFR_AF=0.1914;EUR_AF=0.1541;SAS_AF=0.0951;AA=G|||;VT=SNP
17	13187364	rs8080781	C	A	100	PASS	AC=616;AF=0.123003;AN=5008;NS=2504;DP=21730;EAS_AF=0.0407;AMR_AF=0.1023;AFR_AF=0.1936;EUR_AF=0.1541;SAS_AF=0.0951;AA=C|||;VT=SNP
17	13187635	rs2158074	C	T	100	PASS	AC=2561;AF=0.511382;AN=5008;NS=2504;DP=19514;EAS_AF=0.3899;AMR_AF=0.3343;AFR_AF=0.8495;EUR_AF=0.4115;SAS_AF=0.408;AA=T|||;VT=SNP
17	13188034	rs1974498	C	A	100	PASS	AC=1868;AF=0.373003;AN=5008;NS=2504;DP=18369;EAS_AF=0.3532;AMR_AF=0.2334;AFR_AF=0.5666;EUR_AF=0.2803;SAS_AF=0.3262;AA=C|||;VT=SNP
17	13188269	rs7211490	T	A	100	PASS	AC=1074;AF=0.214457;AN=5008;NS=2504;DP=19878;EAS_AF=0.3383;AMR_AF=0.1974;AFR_AF=0.1808;EUR_AF=0.2296;SAS_AF=0.1288;AA=T|||;VT=SNP
17	13188283	rs1557748	C	T	100	PASS	AC=2435;AF=0.486222;AN=5008;NS=2504;DP=19745;EAS_AF=0.3869;AMR_AF=0.3256;AFR_AF=0.7708;EUR_AF=0.4115;SAS_AF=0.3947;AA=T|||;VT=SNP
17	13188497	rs11871013	A	G	100	PASS	AC=2483;AF=0.495807;AN=5008;NS=2504;DP=18514;EAS_AF=0.3819;AMR_AF=0.3429;AFR_AF=0.8094;EUR_AF=0.4095;SAS_AF=0.3865;AA=G|||;VT=SNP
17	13188928	rs59346242	A	G	100	PASS	AC=2533;AF=0.505791;AN=5008;NS=2504;DP=18000;EAS_AF=0.3909;AMR_AF=0.3487;AFR_AF=0.8109;EUR_AF=0.4304;SAS_AF=0.4008;AA=G|||;VT=SNP
17	13189264	rs62060541	T	A	100	PASS	AC=466;AF=0.0930511;AN=5008;NS=2504;DP=15764;EAS_AF=0.0337;AMR_AF=0.0893;AFR_AF=0.1301;EUR_AF=0.1322;SAS_AF=0.0665;AA=T|||;VT=SNP
17	13189911	rs56338744	A	G	100	PASS	AC=2459;AF=0.491014;AN=5008;NS=2504;DP=17784;EAS_AF=0.3899;AMR_AF=0.3285;AFR_AF=0.7859;EUR_AF=0.4115;SAS_AF=0.3937;AA=A|||;VT=SNP
17	13190461	rs118041776	G	A	100	PASS	AC=35;AF=0.00698882;AN=5008;NS=2504;DP=18882;EAS_AF=0.0308;AMR_AF=0;AFR_AF=0;EUR_AF=0;SAS_AF=0.0041;AA=G|||;VT=SNP
17	13190566	rs7222099	G	A	100	PASS	AC=2629;AF=0.52496;AN=5008;NS=2504;DP=19279;EAS_AF=0.3919;AMR_AF=0.3545;AFR_AF=0.8699;EUR_AF=0.4314;SAS_AF=0.4131;AA=A|||;VT=SNP
17	13190587	rs7221705	A	G	100	PASS	AC=2531;AF=0.505391;AN=5008;NS=2504;DP=20318;EAS_AF=0.3889;AMR_AF=0.3501;AFR_AF=0.8101;EUR_AF=0.4314;SAS_AF=0.3998;AA=G|||;VT=SNP
17	13190744	rs739647	T	A	100	PASS	AC=2431;AF=0.485423;AN=5008;NS=2504;DP=20025;EAS_AF=0.3889;AMR_AF=0.3473;AFR_AF=0.7375;EUR_AF=0.4314;SAS_AF=0.3978;AA=T|||;VT=SNP
17	13191159	rs2079018	A	G	100	PASS	AC=2529;AF=0.504992;AN=5008;NS=2504;DP=18925;EAS_AF=0.3889;AMR_AF=0.3487;AFR_AF=0.8101;EUR_AF=0.4314;SAS_AF=0.3988;AA=G|||;VT=SNP
17	13191233	rs62060543	G	A	100	PASS	AC=467;AF=0.0932508;AN=5008;NS=2504;DP=18955;EAS_AF=0.0337;AMR_AF=0.0908;AFR_AF=0.1301;EUR_AF=0.1332;SAS_AF=0.0654;AA=G|||;VT=SNP
17	13191247	rs2079019	C	A	100	PASS	AC=1859;AF=0.371206;AN=5008;NS=2504;DP=18411;EAS_AF=0.3552;AMR_AF=0.2334;AFR_AF=0.559;EUR_AF=0.2803;SAS_AF=0.3252;AA=C|||;VT=SNP
17	13191406	rs2079020	C	T	100	PASS	AC=2338;AF=0.466853;AN=5008;NS=2504;DP=21203;EAS_AF=0.3889;AMR_AF=0.3242;AFR_AF=0.6982;EUR_AF=0.4125;SAS_AF=0.3916;AA=C|||;VT=SNP
17	13191662	rs56304380	G	A	100	PASS	AC=1088;AF=0.217252;AN=5008;NS=2504;DP=19740;EAS_AF=0.3403;AMR_AF=0.1974;AFR_AF=0.1891;EUR_AF=0.2306;SAS_AF=0.1288;AA=G|||;VT=SNP
17	13191719	rs4792348	C	T	100	PASS	AC=2536;AF=0.50639;AN=5008;NS=2504;DP=21416;EAS_AF=0.3909;AMR_AF=0.3314;AFR_AF=0.8306;EUR_AF=0.4125;SAS_AF=0.408;AA=T|||;VT=SNP
17	13193226	rs2521889	G	A	100	PASS	AC=1716;AF=0.342652;AN=5008;NS=2504;DP=17585;EAS_AF=0.3502;AMR_AF=0.2233;AFR_AF=0.4864;EUR_AF=0.2594;SAS_AF=0.3108;AA=G|||;VT=SNP
17	13193363	rs2521890	G	A	100	PASS	AC=2436;AF=0.486422;AN=5008;NS=2504;DP=19118;EAS_AF=0.3889;AMR_AF=0.3256;AFR_AF=0.7708;EUR_AF=0.4125;SAS_AF=0.3926;AA=G|||;VT=SNP
17	13193821	rs55841747	T	G	100	PASS	AC=2498;AF=0.498802;AN=5008;NS=2504;DP=16383;EAS_AF=0.3889;AMR_AF=0.3329;AFR_AF=0.8132;EUR_AF=0.4125;SAS_AF=0.3937;AA=G|||;VT=SNP
17	13194124	rs7502402	C	G	100	PASS	AC=1877;AF=0.3748;AN=5008;NS=2504;DP=16620;EAS_AF=0.3502;AMR_AF=0.2478;AFR_AF=0.5756;EUR_AF=0.2793;SAS_AF=0.317;AA=C|||;VT=SNP
17	13194661	rs2322861	T	G	100	PASS	AC=2436;AF=0.486422;AN=5008;NS=2504;DP=16083;EAS_AF=0.3879;AMR_AF=0.3256;AFR_AF=0.7716;EUR_AF=0.4125;SAS_AF=0.3926;AA=T|||;VT=SNP
17	13194710	rs2322862	G	A	100	PASS	AC=2437;AF=0.486621;AN=5008;NS=2504;DP=15437;EAS_AF=0.3879;AMR_AF=0.3256;AFR_AF=0.7716;EUR_AF=0.4135;SAS_AF=0.3926;AA=G|||;VT=SNP
17	13194926	rs2322863	C	T	100	PASS	AC=2338;AF=0.466853;AN=5008;NS=2504;DP=12921;EAS_AF=0.3879;AMR_AF=0.3242;AFR_AF=0.6982;EUR_AF=0.4135;SAS_AF=0.3916;AA=C|||;VT=SNP
17	13194940	rs73291375	G	A	100	PASS	AC=469;AF=0.0936502;AN=5008;NS=2504;DP=12935;EAS_AF=0.0337;AMR_AF=0.0922;AFR_AF=0.1316;EUR_AF=0.1322;SAS_AF=0.0654;AA=G|||;VT=SNP
17	13195098	rs8076348	G	A	100	PASS	AC=2537;AF=0.506589;AN=5008;NS=2504;DP=12634;EAS_AF=0.3899;AMR_AF=0.3314;AFR_AF=0.8306;EUR_AF=0.4135;SAS_AF=0.409;AA=A|||;VT=SNP
17	13195189	rs8076501	G	A	100	PASS	AC=3722;AF=0.743211;AN=5008;NS=2504;DP=11357;EAS_AF=0.8075;AMR_AF=0.6282;AFR_AF=0.969;EUR_AF=0.5507;SAS_AF=0.6513;AA=A|||;VT=SNP
17	13195225	rs8076515	G	A	100	PASS	AC=2436;AF=0.486422;AN=5008;NS=2504;DP=11923;EAS_AF=0.3879;AMR_AF=0.3256;AFR_AF=0.7708;EUR_AF=0.4135;SAS_AF=0.3926;AA=A|||;VT=SNP
17	13195299	rs62060544	G	A	100	PASS	AC=2339;AF=0.467053;AN=5008;NS=2504;DP=12143;EAS_AF=0.3889;AMR_AF=0.3242;AFR_AF=0.6982;EUR_AF=0.4135;SAS_AF=0.3916;AA=G|||;VT=SNP
17	13195678	rs17651099	C	G	100	PASS	AC=473;AF=0.0944489;AN=5008;NS=2504;DP=16170;EAS_AF=0.0337;AMR_AF=0.0922;AFR_AF=0.1331;EUR_AF=0.1342;SAS_AF=0.0654;AA=C|||;VT=SNP
17	13196255	rs11867897	A	T	100	PASS	AC=2611;AF=0.521366;AN=5008;NS=2504;DP=15976;EAS_AF=0.3929;AMR_AF=0.3516;AFR_AF=0.8555;EUR_AF=0.4334;SAS_AF=0.4131;AA=T|||;VT=SNP
17	13196292	rs34041262	T	A	100	PASS	AC=617;AF=0.123203;AN=5008;NS=2504;DP=16546;EAS_AF=0.131;AMR_AF=0.1167;AFR_AF=0.003;EUR_AF=0.1759;SAS_AF=0.228;AA=T|||;VT=SNP
17	13196328	rs140042805	A	G	100	PASS	AC=158;AF=0.0315495;AN=5008;NS=2504;DP=16525;EAS_AF=0.0685;AMR_AF=0.0461;AFR_AF=0.0023;EUR_AF=0.0239;SAS_AF=0.0307;AA=a|||;VT=SNP
17	13196803	rs9899195	A	G	100	PASS	AC=2612;AF=0.521565;AN=5008;NS=2504;DP=15807;EAS_AF=0.3938;AMR_AF=0.3501;AFR_AF=0.8555;EUR_AF=0.4344;SAS_AF=0.4131;AA=G|||;VT=SNP
17	13196860	rs73291383	C	G	100	PASS	AC=469;AF=0.0936502;AN=5008;NS=2504;DP=15665;EAS_AF=0.0337;AMR_AF=0.0893;AFR_AF=0.1316;EUR_AF=0.1342;SAS_AF=0.0654;AA=C|||;VT=SNP
17	13197480	rs116843324	T	C	100	PASS	AC=85;AF=0.0169728;AN=5008;NS=2504;DP=16515;EAS_AF=0.0317;AMR_AF=0.0173;AFR_AF=0.0008;EUR_AF=0.0318;SAS_AF=0.0082;AA=T|||;VT=SNP
17	13197586	rs4792349	C	A	100	PASS	AC=2544;AF=0.507987;AN=5008;NS=2504;DP=15054;EAS_AF=0.3938;AMR_AF=0.3314;AFR_AF=0.8321;EUR_AF=0.4165;SAS_AF=0.407;AA=A|||;VT=SNP
17	13198014	rs112684276	C	T	100	PASS	AC=594;AF=0.11861;AN=5008;NS=2504;DP=14811;EAS_AF=0.0099;AMR_AF=0.0216;AFR_AF=0.2746;EUR_AF=0.0278;SAS_AF=0.182;AA=C|||;VT=SNP
17	13198131	rs56121349	T	C	100	PASS	AC=1964;AF=0.392173;AN=5008;NS=2504;DP=18647;EAS_AF=0.4435;AMR_AF=0.3646;AFR_AF=0.4871;EUR_AF=0.3917;SAS_AF=0.2311;AA=T|||;VT=SNP
17	13198356	rs72817300	G	A	100	PASS	AC=522;AF=0.104233;AN=5008;NS=2504;DP=15810;EAS_AF=0.2054;AMR_AF=0.072;AFR_AF=0.0862;EUR_AF=0.1004;SAS_AF=0.0511;AA=G|||;VT=SNP
17	13199287	rs8079820	T	C	100	PASS	AC=1861;AF=0.371605;AN=5008;NS=2504;DP=18707;EAS_AF=0.4365;AMR_AF=0.3588;AFR_AF=0.4274;EUR_AF=0.3917;SAS_AF=0.2178;AA=T|||;VT=SNP
17	13199635	rs1989889	A	G	100	PASS	AC=1764;AF=0.352236;AN=5008;NS=2504;DP=16369;EAS_AF=0.3869;AMR_AF=0.304;AFR_AF=0.4259;EUR_AF=0.3907;SAS_AF=0.2117;AA=A|||;VT=SNP
17	13199644	rs12603516	C	T	100	PASS	AC=1114;AF=0.222444;AN=5008;NS=2504;DP=16669;EAS_AF=0.3472;AMR_AF=0.1974;AFR_AF=0.1891;EUR_AF=0.2475;SAS_AF=0.1309;AA=C|||;VT=SNP
17	13199914	rs2674963	G	A	100	PASS	AC=2527;AF=0.504593;AN=5008;NS=2504;DP=13077;EAS_AF=0.3968;AMR_AF=0.3285;AFR_AF=0.8306;EUR_AF=0.4175;SAS_AF=0.3896;AA=A|||;VT=SNP
17	13200457	rs58004723	C	T	100	PASS	AC=626;AF=0.125;AN=5008;NS=2504;DP=17422;EAS_AF=0.1488;AMR_AF=0.049;AFR_AF=0.2247;EUR_AF=0.0805;SAS_AF=0.0654;AA=T|||;VT=SNP
17	13201240	rs56690337	T	C	100	PASS	AC=1683;AF=0.336062;AN=5008;NS=2504;DP=19187;EAS_AF=0.2232;AMR_AF=0.1816;AFR_AF=0.6952;EUR_AF=0.1571;SAS_AF=0.2607;AA=C|||;VT=SNP
17	13201543	rs8080564	G	A	100	PASS	AC=1677;AF=0.334864;AN=5008;NS=2504;DP=18474;EAS_AF=0.2232;AMR_AF=0.1816;AFR_AF=0.6899;EUR_AF=0.1581;SAS_AF=0.2607;AA=G|||;VT=SNP
17	13201570	rs57619518	A	G	100	PASS	AC=740;AF=0.147764;AN=5008;NS=2504;DP=18516;EAS_AF=0.0079;AMR_AF=0.0231;AFR_AF=0.3828;EUR_AF=0.0288;SAS_AF=0.1851;AA=A|||;VT=SNP
17	13201574	rs146479160	C	G	100	PASS	AC=45;AF=0.00898562;AN=5008;NS=2504;DP=18481;EAS_AF=0.0437;AMR_AF=0;AFR_AF=0;EUR_AF=0;SAS_AF=0.001;AA=C|||;VT=SNP
17	13202084	rs7209625	G	A	100	PASS	AC=1554;AF=0.310304;AN=5008;NS=2504;DP=15447;EAS_AF=0.2173;AMR_AF=0.1585;AFR_AF=0.6475;EUR_AF=0.1312;SAS_AF=0.2423;AA=G|||;VT=SNP
17	13202906	rs2521893	A	C	100	PASS	AC=1744;AF=0.348243;AN=5008;NS=2504;DP=17089;EAS_AF=0.2708;AMR_AF=0.232;AFR_AF=0.6657;EUR_AF=0.161;SAS_AF=0.274;AA=c|||;VT=SNP
17	13202908	rs2521894	C	A	100	PASS	AC=1784;AF=0.35623;AN=5008;NS=2504;DP=17469;EAS_AF=0.2698;AMR_AF=0.2363;AFR_AF=0.6967;EUR_AF=0.16;SAS_AF=0.272;AA=a|||;VT=SNP
17	13203443	rs2521895	G	A	100	PASS	AC=648;AF=0.129393;AN=5008;NS=2504;DP=17562;EAS_AF=0.0079;AMR_AF=0.0216;AFR_AF=0.3169;EUR_AF=0.0288;SAS_AF=0.181;AA=g|||;VT=SNP
17	13203562	rs6502247	G	A	100	PASS	AC=1494;AF=0.298323;AN=5008;NS=2504;DP=18543;EAS_AF=0.2143;AMR_AF=0.1614;AFR_AF=0.6513;EUR_AF=0.1143;SAS_AF=0.1943;AA=a|||;VT=SNP
17	13204472	rs9892366	G	A	100	PASS	AC=4417;AF=0.881989;AN=5008;NS=2504;DP=15825;EAS_AF=0.9266;AMR_AF=0.9251;AFR_AF=0.7935;EUR_AF=0.8966;SAS_AF=0.91;AA=A|||;VT=SNP
17	13204737	rs12602364	A	G	100	PASS	AC=1979;AF=0.395168;AN=5008;NS=2504;DP=17771;EAS_AF=0.497;AMR_AF=0.5922;AFR_AF=0.0847;EUR_AF=0.4891;SAS_AF=0.4734;AA=A|||;VT=SNP
17	13205038	rs6502248	G	T	100	PASS	AC=4375;AF=0.873602;AN=5008;NS=2504;DP=19195;EAS_AF=0.9435;AMR_AF=0.9207;AFR_AF=0.7496;EUR_AF=0.8976;SAS_AF=0.911;AA=T|||;VT=SNP
17	13205046	rs8081835	A	G	100	PASS	AC=3386;AF=0.676118;AN=5008;NS=2504;DP=18984;EAS_AF=0.7222;AMR_AF=0.7594;AFR_AF=0.4002;EUR_AF=0.7823;SAS_AF=0.8333;AA=A|||;VT=SNP
17	13205118	rs8081988	A	G	100	PASS	AC=4482;AF=0.894968;AN=5008;NS=2504;DP=15155;EAS_AF=0.9425;AMR_AF=0.9294;AFR_AF=0.8268;EUR_AF=0.8976;SAS_AF=0.911;AA=a|||;VT=SNP
17	13205574	rs12950020	G	A	100	PASS	AC=959;AF=0.191494;AN=5008;NS=2504;DP=10365;EAS_AF=0.3234;AMR_AF=0.1729;AFR_AF=0.1808;EUR_AF=0.1561;SAS_AF=0.1196;AA=G|||;VT=SNP
17	13205651	rs62060545	G	C	100	PASS	AC=1905;AF=0.380391;AN=5008;NS=2504;DP=14913;EAS_AF=0.5119;AMR_AF=0.5663;AFR_AF=0.0764;EUR_AF=0.4622;SAS_AF=0.4397;AA=G|||;VT=SNP
17	13205678	rs7207332	C	G	100	PASS	AC=1088;AF=0.217252;AN=5008;NS=2504;DP=15582;EAS_AF=0.1071;AMR_AF=0.147;AFR_AF=0.2042;EUR_AF=0.2773;SAS_AF=0.3364;AA=C|||;VT=SNP
17	13206880	rs12453222	A	G	100	PASS	AC=473;AF=0.0944489;AN=5008;NS=2504;DP=17687;EAS_AF=0.2143;AMR_AF=0.0749;AFR_AF=0.0015;EUR_AF=0.0209;SAS_AF=0.1861;AA=A|||;VT=SNP
17	13206902	rs3744342	C	G	100	PASS	AC=3333;AF=0.665535;AN=5008;NS=2504;DP=17156;EAS_AF=0.6052;AMR_AF=0.6556;AFR_AF=0.8253;EUR_AF=0.5268;SAS_AF=0.6616;AA=G|||;VT=SNP
17	13206935	rs3744341	C	T	100	PASS	AC=3334;AF=0.665735;AN=5008;NS=2504;DP=16687;EAS_AF=0.6052;AMR_AF=0.6556;AFR_AF=0.8253;EUR_AF=0.5268;SAS_AF=0.6626;AA=T|||;VT=SNP
17	13207014	rs3744340	C	G	100	PASS	AC=3329;AF=0.664736;AN=5008;NS=2504;DP=16341;EAS_AF=0.6052;AMR_AF=0.6513;AFR_AF=0.8238;EUR_AF=0.5268;SAS_AF=0.6626;AA=G|||;VT=SNP
17	13207084	rs2106788	A	G	100	PASS	AC=1376;AF=0.27476;AN=5008;NS=2504;DP=15422;EAS_AF=0.3373;AMR_AF=0.281;AFR_AF=0.1694;EUR_AF=0.3708;SAS_AF=0.2495;AA=A|||;VT=SNP
17	13207830	rs8075174	A	G	100	PASS	AC=3308;AF=0.660543;AN=5008;NS=2504;DP=14487;EAS_AF=0.5784;AMR_AF=0.6556;AFR_AF=0.8253;EUR_AF=0.5268;SAS_AF=0.6636;AA=G|||;VT=SNP
17	13208484	rs12600763	G	A	100	PASS	AC=3269;AF=0.652756;AN=5008;NS=2504;DP=17346;EAS_AF=0.5784;AMR_AF=0.6499;AFR_AF=0.8011;EUR_AF=0.5258;SAS_AF=0.6616;AA=A|||;VT=SNP
17	13208978	rs724595	C	T	100	PASS	AC=3199;AF=0.638778;AN=5008;NS=2504;DP=16129;EAS_AF=0.5506;AMR_AF=0.5951;AFR_AF=0.7995;EUR_AF=0.5268;SAS_AF=0.6585;AA=T|||;VT=SNP
17	13208985	rs724594	A	G	100	PASS	AC=3276;AF=0.654153;AN=5008;NS=2504;DP=15944;EAS_AF=0.5813;AMR_AF=0.6513;AFR_AF=0.8011;EUR_AF=0.5268;SAS_AF=0.6636;AA=G|||;VT=SNP
17	13208992	rs724593	A	G	100	PASS	AC=3271;AF=0.653155;AN=5008;NS=2504;DP=15847;EAS_AF=0.5813;AMR_AF=0.647;AFR_AF=0.7995;EUR_AF=0.5268;SAS_AF=0.6636;AA=A|||;VT=SNP
17	13209097	rs3887010	C	T	100	PASS	AC=3275;AF=0.653954;AN=5008;NS=2504;DP=18160;EAS_AF=0.5813;AMR_AF=0.6527;AFR_AF=0.8003;EUR_AF=0.5268;SAS_AF=0.6626;AA=T|||;VT=SNP
17	13209267	rs3848442	T	C	100	PASS	AC=3173;AF=0.633586;AN=5008;NS=2504;DP=17806;EAS_AF=0.5496;AMR_AF=0.5922;AFR_AF=0.7806;EUR_AF=0.5268;SAS_AF=0.6605;AA=C|||;VT=SNP
17	13209848	rs3736481	C	T	100	PASS	AC=3166;AF=0.632188;AN=5008;NS=2504;DP=19425;EAS_AF=0.5456;AMR_AF=0.5922;AFR_AF=0.7806;EUR_AF=0.5288;SAS_AF=0.6554;AA=T|||;VT=SNP
17	13209949	rs7213958	A	T	100	PASS	AC=3240;AF=0.646965;AN=5008;NS=2504;DP=17252;EAS_AF=0.5794;AMR_AF=0.6484;AFR_AF=0.7821;EUR_AF=0.5258;SAS_AF=0.6575;AA=A|||;VT=SNP
17	13209972	rs7215374	T	A	100	PASS	AC=1342;AF=0.267971;AN=5008;NS=2504;DP=16582;EAS_AF=0.119;AMR_AF=0.072;AFR_AF=0.677;EUR_AF=0.0577;SAS_AF=0.2239;AA=T|||;VT=SNP
17	13211083	rs10445273	T	C	100	PASS	AC=1904;AF=0.380192;AN=5008;NS=2504;DP=19764;EAS_AF=0.4643;AMR_AF=0.5735;AFR_AF=0.1051;EUR_AF=0.4692;SAS_AF=0.4366;AA=T|||;VT=SNP
17	13211302	rs77842597	T	A	100	PASS	AC=616;AF=0.123003;AN=5008;NS=2504;DP=17648;EAS_AF=0.1181;AMR_AF=0.0418;AFR_AF=0.1626;EUR_AF=0.0537;SAS_AF=0.2035;AA=t|||;VT=SNP
17	13211312	rs10445274	A	T	100	PASS	AC=1910;AF=0.38139;AN=5008;NS=2504;DP=17826;EAS_AF=0.4643;AMR_AF=0.5793;AFR_AF=0.1067;EUR_AF=0.4692;SAS_AF=0.4366;AA=t|||;VT=SNP
17	13211515	rs10445275	T	C	100	PASS	AC=1911;AF=0.381589;AN=5008;NS=2504;DP=18799;EAS_AF=0.4643;AMR_AF=0.5793;AFR_AF=0.1067;EUR_AF=0.4692;SAS_AF=0.4376;AA=C|||;VT=SNP
17	13211717	rs10445276	C	T	100	PASS	AC=1903;AF=0.379992;AN=5008;NS=2504;DP=20236;EAS_AF=0.4643;AMR_AF=0.5735;AFR_AF=0.1051;EUR_AF=0.4692;SAS_AF=0.4356;AA=C|||;VT=SNP
17	13211813	rs12603349	G	A	100	PASS	AC=1911;AF=0.381589;AN=5008;NS=2504;DP=20389;EAS_AF=0.4643;AMR_AF=0.5793;AFR_AF=0.1067;EUR_AF=0.4692;SAS_AF=0.4376;AA=G|||;VT=SNP
17	13211848	rs142413488	C	G	100	PASS	AC=34;AF=0.00678914;AN=5008;NS=2504;DP=21382;EAS_AF=0.0169;AMR_AF=0.0216;AFR_AF=0;EUR_AF=0.001;SAS_AF=0.001;AA=C|||;VT=SNP
17	13211982	rs12603333	A	G	100	PASS	AC=1914;AF=0.382188;AN=5008;NS=2504;DP=20873;EAS_AF=0.4643;AMR_AF=0.5793;AFR_AF=0.1067;EUR_AF=0.4722;SAS_AF=0.4376;AA=G|||;VT=SNP
17	13212064	rs12603757	A	G	100	PASS	AC=1898;AF=0.378994;AN=5008;NS=2504;DP=21838;EAS_AF=0.4643;AMR_AF=0.5735;AFR_AF=0.0998;EUR_AF=0.4692;SAS_AF=0.4376;AA=A|||;VT=SNP
17	13212078	rs10445277	T	C	100	PASS	AC=1911;AF=0.381589;AN=5008;NS=2504;DP=21454;EAS_AF=0.4643;AMR_AF=0.5793;AFR_AF=0.1067;EUR_AF=0.4692;SAS_AF=0.4376;AA=C|||;VT=SNP
17	13212529	rs12453660	C	T	100	PASS	AC=702;AF=0.140176;AN=5008;NS=2504;DP=19503;EAS_AF=0.2768;AMR_AF=0.1801;AFR_AF=0.0348;EUR_AF=0.0676;SAS_AF=0.1881;AA=C|||;VT=SNP
17	13212561	rs10445251	G	A	100	PASS	AC=1913;AF=0.381989;AN=5008;NS=2504;DP=19501;EAS_AF=0.4663;AMR_AF=0.5793;AFR_AF=0.1067;EUR_AF=0.4692;SAS_AF=0.4376;AA=A|||;VT=SNP
17	13212694	rs10445252	A	G	100	PASS	AC=1912;AF=0.381789;AN=5008;NS=2504;DP=18762;EAS_AF=0.4653;AMR_AF=0.5793;AFR_AF=0.1067;EUR_AF=0.4692;SAS_AF=0.4376;AA=A|||;VT=SNP
17	13212898	rs10445253	G	A	100	PASS	AC=1912;AF=0.381789;AN=5008;NS=2504;DP=18211;EAS_AF=0.4653;AMR_AF=0.5793;AFR_AF=0.1067;EUR_AF=0.4692;SAS_AF=0.4376;AA=a|||;VT=SNP
17	13212973	rs11078143	A	G	100	PASS	AC=441;AF=0.0880591;AN=5008;NS=2504;DP=19356;EAS_AF=0.1726;AMR_AF=0.0749;AFR_AF=0.0166;EUR_AF=0.0219;SAS_AF=0.1748;AA=a|||;VT=SNP
17	13213617	rs8079636	T	C	100	PASS	AC=3225;AF=0.64397;AN=5008;NS=2504;DP=20557;EAS_AF=0.5823;AMR_AF=0.6441;AFR_AF=0.7723;EUR_AF=0.5258;SAS_AF=0.6554;AA=C|||;VT=SNP
17	13213744	rs9894433	G	A	100	PASS	AC=2065;AF=0.41234;AN=5008;NS=2504;DP=20505;EAS_AF=0.4653;AMR_AF=0.5749;AFR_AF=0.2247;EUR_AF=0.4692;SAS_AF=0.4376;AA=G|||;VT=SNP
17	13213770	rs11078144	G	A	100	PASS	AC=647;AF=0.129193;AN=5008;NS=2504;DP=20436;EAS_AF=0.1171;AMR_AF=0.0461;AFR_AF=0.1876;EUR_AF=0.0527;SAS_AF=0.2004;AA=A|||;VT=SNP
17	13213805	rs9894251	C	T	100	PASS	AC=2031;AF=0.405551;AN=5008;NS=2504;DP=20316;EAS_AF=0.4653;AMR_AF=0.5735;AFR_AF=0.2012;EUR_AF=0.4692;SAS_AF=0.4356;AA=C|||;VT=SNP
17	13213974	rs7208295	T	C	100	PASS	AC=2061;AF=0.411542;AN=5008;NS=2504;DP=20409;EAS_AF=0.4663;AMR_AF=0.5807;AFR_AF=0.2035;EUR_AF=0.4732;SAS_AF=0.453;AA=T|||;VT=SNP
17	13214005	rs6502249	T	C	100	PASS	AC=2592;AF=0.517572;AN=5008;NS=2504;DP=20075;EAS_AF=0.4663;AMR_AF=0.6037;AFR_AF=0.5946;EUR_AF=0.4732;SAS_AF=0.4509;AA=T|||;VT=SNP
17	13214188	rs7208624	T	C	100	PASS	AC=2563;AF=0.511781;AN=5008;NS=2504;DP=19321;EAS_AF=0.4663;AMR_AF=0.6009;AFR_AF=0.5734;EUR_AF=0.4722;SAS_AF=0.453;AA=T|||;VT=SNP
17	13214255	rs141150621	C	G	100	PASS	AC=26;AF=0.00519169;AN=5008;NS=2504;DP=20443;EAS_AF=0.0258;AMR_AF=0;AFR_AF=0;EUR_AF=0;SAS_AF=0;AA=C|||;VT=SNP
17	13214309	rs7207479	A	G	100	PASS	AC=2563;AF=0.511781;AN=5008;NS=2504;DP=19393;EAS_AF=0.4663;AMR_AF=0.5994;AFR_AF=0.5726;EUR_AF=0.4742;SAS_AF=0.453;AA=A|||;VT=SNP
17	13214336	rs7207643	C	T	100	PASS	AC=2564;AF=0.511981;AN=5008;NS=2504;DP=18772;EAS_AF=0.4663;AMR_AF=0.5994;AFR_AF=0.5734;EUR_AF=0.4742;SAS_AF=0.453;AA=A|||;VT=SNP
17	13214340	rs7207908	G	A	100	PASS	AC=2564;AF=0.511981;AN=5008;NS=2504;DP=18757;EAS_AF=0.4663;AMR_AF=0.5994;AFR_AF=0.5734;EUR_AF=0.4742;SAS_AF=0.453;AA=A|||;VT=SNP
17	13214372	rs7207640	A	T	100	PASS	AC=2561;AF=0.511382;AN=5008;NS=2504;DP=18772;EAS_AF=0.4663;AMR_AF=0.5994;AFR_AF=0.5726;EUR_AF=0.4722;SAS_AF=0.453;AA=A|||;VT=SNP
17	13214513	rs7209133	T	A	100	PASS	AC=2607;AF=0.520567;AN=5008;NS=2504;DP=18254;EAS_AF=0.4663;AMR_AF=0.6023;AFR_AF=0.6059;EUR_AF=0.4722;SAS_AF=0.453;AA=A|||;VT=SNP
17	13214663	rs9901378	A	G	100	PASS	AC=2567;AF=0.51258;AN=5008;NS=2504;DP=18525;EAS_AF=0.4742;AMR_AF=0.6009;AFR_AF=0.5703;EUR_AF=0.4722;SAS_AF=0.453;AA=A|||;VT=SNP
17	13214674	rs4621003	G	A	100	PASS	AC=2562;AF=0.511581;AN=5008;NS=2504;DP=18276;EAS_AF=0.4663;AMR_AF=0.6009;AFR_AF=0.5726;EUR_AF=0.4722;SAS_AF=0.453;AA=G|||;VT=SNP
17	13214728	rs4641780	G	A	100	PASS	AC=2561;AF=0.511382;AN=5008;NS=2504;DP=17517;EAS_AF=0.4663;AMR_AF=0.6009;AFR_AF=0.5726;EUR_AF=0.4722;SAS_AF=0.4519;AA=A|||;VT=SNP
17	13215322	rs3744338	G	C	100	PASS	AC=2487;AF=0.496605;AN=5008;NS=2504;DP=16487;EAS_AF=0.4345;AMR_AF=0.5432;AFR_AF=0.5734;EUR_AF=0.4712;SAS_AF=0.4499;AA=C|||;VT=SNP
17	13215468	rs4791548	C	T	100	PASS	AC=2561;AF=0.511382;AN=5008;NS=2504;DP=16584;EAS_AF=0.4663;AMR_AF=0.6009;AFR_AF=0.5726;EUR_AF=0.4712;SAS_AF=0.453;AA=T|||;VT=SNP
17	13216120	rs75423259	G	A	100	PASS	AC=615;AF=0.122804;AN=5008;NS=2504;DP=17003;EAS_AF=0.1181;AMR_AF=0.0403;AFR_AF=0.1657;EUR_AF=0.0537;SAS_AF=0.1994;AA=G|||;VT=SNP
17	13216215	rs60975711	A	C	100	PASS	AC=3150;AF=0.628994;AN=5008;NS=2504;DP=16036;EAS_AF=0.5516;AMR_AF=0.5908;AFR_AF=0.7716;EUR_AF=0.5249;SAS_AF=0.6503;AA=C|||;VT=SNP
17	13216935	rs7223798	G	A	100	PASS	AC=1977;AF=0.394768;AN=5008;NS=2504;DP=17700;EAS_AF=0.4345;AMR_AF=0.5202;AFR_AF=0.2012;EUR_AF=0.4712;SAS_AF=0.4479;AA=G|||;VT=SNP
17	13217458	rs4792350	T	G	100	PASS	AC=2483;AF=0.495807;AN=5008;NS=2504;DP=16831;EAS_AF=0.4345;AMR_AF=0.5418;AFR_AF=0.5711;EUR_AF=0.4712;SAS_AF=0.4499;AA=T|||;VT=SNP
17	13217804	rs4564618	C	T	100	PASS	AC=2556;AF=0.510383;AN=5008;NS=2504;DP=17234;EAS_AF=0.4663;AMR_AF=0.598;AFR_AF=0.5726;EUR_AF=0.4702;SAS_AF=0.4509;AA=C|||;VT=SNP
17	13218014	rs5013424	A	G	100	PASS	AC=2605;AF=0.520168;AN=5008;NS=2504;DP=17211;EAS_AF=0.4663;AMR_AF=0.6023;AFR_AF=0.6059;EUR_AF=0.4702;SAS_AF=0.453;AA=G|||;VT=SNP
17	13218219	rs3859240	C	G	100	PASS	AC=2605;AF=0.520168;AN=5008;NS=2504;DP=18114;EAS_AF=0.4663;AMR_AF=0.6023;AFR_AF=0.6059;EUR_AF=0.4702;SAS_AF=0.453;AA=G|||;VT=SNP
17	13218406	rs3859241	G	C	100	PASS	AC=2659;AF=0.53095;AN=5008;NS=2504;DP=16969;EAS_AF=0.4653;AMR_AF=0.6239;AFR_AF=0.5711;EUR_AF=0.495;SAS_AF=0.5153;AA=G|||;VT=SNP
17	13218521	rs3859242	G	A	100	PASS	AC=2053;AF=0.409944;AN=5008;NS=2504;DP=17257;EAS_AF=0.4653;AMR_AF=0.5778;AFR_AF=0.205;EUR_AF=0.4692;SAS_AF=0.4499;AA=G|||;VT=SNP
17	13218569	rs3859243	C	T	100	PASS	AC=2549;AF=0.508986;AN=5008;NS=2504;DP=16401;EAS_AF=0.4653;AMR_AF=0.598;AFR_AF=0.5703;EUR_AF=0.4692;SAS_AF=0.4489;AA=c|||;VT=SNP
17	13218638	rs3859244	C	T	100	PASS	AC=3230;AF=0.644968;AN=5008;NS=2504;DP=17073;EAS_AF=0.5764;AMR_AF=0.7133;AFR_AF=0.6626;EUR_AF=0.6889;SAS_AF=0.5982;AA=T|||;VT=SNP
17	13218822	rs2106789	A	C	100	PASS	AC=3231;AF=0.645168;AN=5008;NS=2504;DP=18311;EAS_AF=0.5774;AMR_AF=0.7133;AFR_AF=0.6626;EUR_AF=0.6889;SAS_AF=0.5982;AA=C|||;VT=SNP
17	13219143	rs56827936	C	T	100	PASS	AC=693;AF=0.138379;AN=5008;NS=2504;DP=19602;EAS_AF=0.1121;AMR_AF=0.121;AFR_AF=0.0908;EUR_AF=0.2306;SAS_AF=0.1472;AA=C|||;VT=SNP
17	13219410	rs8073006	G	A	100	PASS	AC=2038;AF=0.406949;AN=5008;NS=2504;DP=19288;EAS_AF=0.4653;AMR_AF=0.572;AFR_AF=0.2042;EUR_AF=0.4583;SAS_AF=0.4509;AA=G|||;VT=SNP
17	13219609	rs7216140	C	T	100	PASS	AC=1961;AF=0.391573;AN=5008;NS=2504;DP=18744;EAS_AF=0.4335;AMR_AF=0.5144;AFR_AF=0.2027;EUR_AF=0.4583;SAS_AF=0.4479;AA=C|||;VT=SNP
17	13219691	rs3848443	G	C	100	PASS	AC=3801;AF=0.758986;AN=5008;NS=2504;DP=19500;EAS_AF=0.6954;AMR_AF=0.7565;AFR_AF=0.8306;EUR_AF=0.7316;SAS_AF=0.7577;AA=C|||;VT=SNP
17	13221303	rs77269348	G	A	100	PASS	AC=36;AF=0.0071885;AN=5008;NS=2504;DP=19539;EAS_AF=0.0327;AMR_AF=0;AFR_AF=0;EUR_AF=0.001;SAS_AF=0.002;AA=G|||;VT=SNP
17	13221454	rs2106791	C	T	100	PASS	AC=3729;AF=0.744609;AN=5008;NS=2504;DP=17975;EAS_AF=0.6637;AMR_AF=0.6988;AFR_AF=0.8328;EUR_AF=0.7316;SAS_AF=0.7546;AA=T|||;VT=SNP
17	13221852	rs16947606	T	C	100	PASS	AC=1957;AF=0.390775;AN=5008;NS=2504;DP=14959;EAS_AF=0.4335;AMR_AF=0.5144;AFR_AF=0.2005;EUR_AF=0.4583;SAS_AF=0.4468;AA=T|||;VT=SNP
17	13222160	rs10521216	G	A	100	PASS	AC=3042;AF=0.607428;AN=5008;NS=2504;DP=16451;EAS_AF=0.5446;AMR_AF=0.6571;AFR_AF=0.5779;EUR_AF=0.6889;SAS_AF=0.593;AA=A|||;VT=SNP
17	13222506	rs11870144	G	T	100	PASS	AC=691;AF=0.137979;AN=5008;NS=2504;DP=13316;EAS_AF=0.1121;AMR_AF=0.1196;AFR_AF=0.0908;EUR_AF=0.2306;SAS_AF=0.1462;AA=G|||;VT=SNP
17	13222595	rs73296883	G	A	100	PASS	AC=1955;AF=0.390375;AN=5008;NS=2504;DP=14887;EAS_AF=0.4335;AMR_AF=0.5144;AFR_AF=0.2005;EUR_AF=0.4583;SAS_AF=0.4448;AA=G|||;VT=SNP
17	13222892	rs5009607	T	C	100	PASS	AC=2349;AF=0.46905;AN=5008;NS=2504;DP=20474;EAS_AF=0.4335;AMR_AF=0.536;AFR_AF=0.4856;EUR_AF=0.4583;SAS_AF=0.4468;AA=T|||;VT=SNP
17	13223842	rs6502250	C	T	100	PASS	AC=2324;AF=0.464058;AN=5008;NS=2504;DP=17623;EAS_AF=0.4335;AMR_AF=0.5346;AFR_AF=0.4781;EUR_AF=0.4583;SAS_AF=0.4325;AA=C|||;VT=SNP
17	13224603	rs1557749	A	G	100	PASS	AC=3067;AF=0.61242;AN=5008;NS=2504;DP=14482;EAS_AF=0.5456;AMR_AF=0.6571;AFR_AF=0.5961;EUR_AF=0.6889;SAS_AF=0.593;AA=G|||;VT=SNP
17	13224665	rs11871558	G	C	100	PASS	AC=710;AF=0.141773;AN=5008;NS=2504;DP=18152;EAS_AF=0.1121;AMR_AF=0.121;AFR_AF=0.0938;EUR_AF=0.2306;SAS_AF=0.1605;AA=g|||;VT=SNP
17	13224716	rs11871537	C	T	100	PASS	AC=709;AF=0.141573;AN=5008;NS=2504;DP=17415;EAS_AF=0.1121;AMR_AF=0.121;AFR_AF=0.0923;EUR_AF=0.2316;SAS_AF=0.1605;AA=C|||;VT=SNP
17	13224830	rs11871565	C	T	100	PASS	AC=682;AF=0.136182;AN=5008;NS=2504;DP=19418;EAS_AF=0.1121;AMR_AF=0.1182;AFR_AF=0.0741;EUR_AF=0.2306;SAS_AF=0.1605;AA=C|||;VT=SNP
17	13225041	rs9891084	T	C	100	PASS	AC=3066;AF=0.61222;AN=5008;NS=2504;DP=20353;EAS_AF=0.5456;AMR_AF=0.6571;AFR_AF=0.5953;EUR_AF=0.6889;SAS_AF=0.593;AA=C|||;VT=SNP
17	13225357	rs73978513	A	T	100	PASS	AC=729;AF=0.145567;AN=5008;NS=2504;DP=20053;EAS_AF=0.1131;AMR_AF=0.1225;AFR_AF=0.0938;EUR_AF=0.2336;SAS_AF=0.1748;AA=A|||;VT=SNP
17	13225490	rs117309712	C	T	100	PASS	AC=102;AF=0.0203674;AN=5008;NS=2504;DP=19897;EAS_AF=0.0923;AMR_AF=0.0086;AFR_AF=0.0008;EUR_AF=0;SAS_AF=0.002;AA=C|||;VT=SNP
17	13226210	rs56389787	C	T	100	PASS	AC=712;AF=0.142173;AN=5008;NS=2504;DP=16225;EAS_AF=0.1141;AMR_AF=0.121;AFR_AF=0.0946;EUR_AF=0.2296;SAS_AF=0.1605;AA=C|||;VT=SNP
17	13226397	rs12450092	G	C	100	PASS	AC=1975;AF=0.394369;AN=5008;NS=2504;DP=15118;EAS_AF=0.4296;AMR_AF=0.5115;AFR_AF=0.2315;EUR_AF=0.4583;SAS_AF=0.4294;AA=G|||;VT=SNP
17	13226515	rs4444379	T	G	100	PASS	AC=2353;AF=0.469848;AN=5008;NS=2504;DP=14973;EAS_AF=0.4335;AMR_AF=0.5331;AFR_AF=0.4955;EUR_AF=0.4592;SAS_AF=0.4387;AA=T|||;VT=SNP
17	13226561	rs55691033	T	C	100	PASS	AC=698;AF=0.139377;AN=5008;NS=2504;DP=15306;EAS_AF=0.1091;AMR_AF=0.121;AFR_AF=0.0946;EUR_AF=0.2296;SAS_AF=0.1513;AA=T|||;VT=SNP
17	13226804	rs4054884	A	G	100	PASS	AC=3708;AF=0.740415;AN=5008;NS=2504;DP=18349;EAS_AF=0.6607;AMR_AF=0.6974;AFR_AF=0.823;EUR_AF=0.7316;SAS_AF=0.7505;AA=G|||;VT=SNP
17	13227179	rs62058671	G	A	100	PASS	AC=692;AF=0.138179;AN=5008;NS=2504;DP=18993;EAS_AF=0.1081;AMR_AF=0.1196;AFR_AF=0.0923;EUR_AF=0.2286;SAS_AF=0.1513;AA=G|||;VT=SNP
17	13227196	rs62058672	C	T	100	PASS	AC=693;AF=0.138379;AN=5008;NS=2504;DP=19255;EAS_AF=0.1081;AMR_AF=0.1196;AFR_AF=0.093;EUR_AF=0.2286;SAS_AF=0.1513;AA=T|||;VT=SNP
17	13227992	rs61635274	G	T	100	PASS	AC=692;AF=0.138179;AN=5008;NS=2504;DP=18485;EAS_AF=0.1081;AMR_AF=0.1196;AFR_AF=0.0923;EUR_AF=0.2286;SAS_AF=0.1513;AA=G|||;VT=SNP
17	13227997	rs9912853	C	T	100	PASS	AC=1352;AF=0.269968;AN=5008;NS=2504;DP=18464;EAS_AF=0.1964;AMR_AF=0.389;AFR_AF=0.1838;EUR_AF=0.3936;SAS_AF=0.2505;AA=C|||;VT=SNP
17	13228128	rs6502251	G	A	100	PASS	AC=2358;AF=0.470847;AN=5008;NS=2504;DP=16860;EAS_AF=0.4355;AMR_AF=0.5317;AFR_AF=0.497;EUR_AF=0.4592;SAS_AF=0.4407;AA=G|||;VT=SNP
17	13228176	rs6502252	A	G	100	PASS	AC=3053;AF=0.609625;AN=5008;NS=2504;DP=16024;EAS_AF=0.5437;AMR_AF=0.6513;AFR_AF=0.5915;EUR_AF=0.6879;SAS_AF=0.592;AA=G|||;VT=SNP
17	13228704	rs7217535	G	A	100	PASS	AC=2361;AF=0.471446;AN=5008;NS=2504;DP=14773;EAS_AF=0.4355;AMR_AF=0.5317;AFR_AF=0.4992;EUR_AF=0.4592;SAS_AF=0.4407;AA=A|||;VT=SNP
17	13229065	rs10048194	T	C	100	PASS	AC=2357;AF=0.470647;AN=5008;NS=2504;DP=12927;EAS_AF=0.4355;AMR_AF=0.5317;AFR_AF=0.4962;EUR_AF=0.4592;SAS_AF=0.4407;AA=T|||;VT=SNP
17	13229297	rs4792351	G	A	100	PASS	AC=1975;AF=0.394369;AN=5008;NS=2504;DP=14283;EAS_AF=0.4355;AMR_AF=0.5115;AFR_AF=0.2171;EUR_AF=0.4592;SAS_AF=0.4417;AA=G|||;VT=SNP
17	13230329	rs11658896	C	T	100	PASS	AC=693;AF=0.138379;AN=5008;NS=2504;DP=16637;EAS_AF=0.1091;AMR_AF=0.1196;AFR_AF=0.0923;EUR_AF=0.2286;SAS_AF=0.1513;AA=C|||;VT=SNP
17	13230556	rs7208389	A	T	100	PASS	AC=1975;AF=0.394369;AN=5008;NS=2504;DP=20574;EAS_AF=0.4365;AMR_AF=0.5115;AFR_AF=0.2171;EUR_AF=0.4592;SAS_AF=0.4407;AA=A|||;VT=SNP
17	13230625	rs9916579	G	T	100	PASS	AC=1974;AF=0.394169;AN=5008;NS=2504;DP=20048;EAS_AF=0.4355;AMR_AF=0.5115;AFR_AF=0.2171;EUR_AF=0.4592;SAS_AF=0.4407;AA=G|||;VT=SNP
17	13230895	rs141913555	C	T	100	PASS	AC=23;AF=0.00459265;AN=5008;NS=2504;DP=18817;EAS_AF=0.0198;AMR_AF=0;AFR_AF=0;EUR_AF=0;SAS_AF=0.0031;AA=C|||;VT=SNP
17	13231158	rs7223201	C	T	100	PASS	AC=2357;AF=0.470647;AN=5008;NS=2504;DP=15538;EAS_AF=0.4365;AMR_AF=0.5317;AFR_AF=0.4939;EUR_AF=0.4612;SAS_AF=0.4407;AA=C|||;VT=SNP
17	13231193	rs7223602	G	C	100	PASS	AC=3049;AF=0.608826;AN=5008;NS=2504;DP=15640;EAS_AF=0.5446;AMR_AF=0.6513;AFR_AF=0.587;EUR_AF=0.6889;SAS_AF=0.592;AA=G|||;VT=SNP
17	13231455	rs144357347	A	T	100	PASS	AC=27;AF=0.00539137;AN=5008;NS=2504;DP=17465;EAS_AF=0.0268;AMR_AF=0;AFR_AF=0;EUR_AF=0;SAS_AF=0;AA=A|||;VT=SNP
17	13231701	rs9896703	C	T	100	PASS	AC=3747;AF=0.748203;AN=5008;NS=2504;DP=17684;EAS_AF=0.6736;AMR_AF=0.7565;AFR_AF=0.8086;EUR_AF=0.7316;SAS_AF=0.7546;AA=T|||;VT=SNP
17	13231825	rs61151738	T	C	100	PASS	AC=695;AF=0.138778;AN=5008;NS=2504;DP=18783;EAS_AF=0.1101;AMR_AF=0.121;AFR_AF=0.0923;EUR_AF=0.2286;SAS_AF=0.1513;AA=T|||;VT=SNP
17	13231888	rs9898604	T	G	100	PASS	AC=2340;AF=0.467252;AN=5008;NS=2504;DP=20180;EAS_AF=0.4325;AMR_AF=0.5317;AFR_AF=0.4826;EUR_AF=0.4642;SAS_AF=0.4397;AA=T|||;VT=SNP
17	13231966	rs73978515	C	T	100	PASS	AC=694;AF=0.138578;AN=5008;NS=2504;DP=17936;EAS_AF=0.1101;AMR_AF=0.121;AFR_AF=0.0923;EUR_AF=0.2276;SAS_AF=0.1513;AA=C|||;VT=SNP
17	13231968	rs73978517	A	T	100	PASS	AC=694;AF=0.138578;AN=5008;NS=2504;DP=17915;EAS_AF=0.1101;AMR_AF=0.121;AFR_AF=0.0923;EUR_AF=0.2276;SAS_AF=0.1513;AA=A|||;VT=SNP
17	13232288	rs77051299	A	T	100	PASS	AC=522;AF=0.104233;AN=5008;NS=2504;DP=15627;EAS_AF=0.13;AMR_AF=0.0893;AFR_AF=0.0961;EUR_AF=0.0427;SAS_AF=0.1626;AA=A|||;VT=SNP
17	13232721	rs4792352	T	C	100	PASS	AC=2182;AF=0.435703;AN=5008;NS=2504;DP=15472;EAS_AF=0.4335;AMR_AF=0.5231;AFR_AF=0.3669;EUR_AF=0.4632;SAS_AF=0.4407;AA=T|||;VT=SNP
17	13232800	rs11868506	C	T	100	PASS	AC=693;AF=0.138379;AN=5008;NS=2504;DP=16516;EAS_AF=0.1062;AMR_AF=0.121;AFR_AF=0.0946;EUR_AF=0.2286;SAS_AF=0.1503;AA=C|||;VT=SNP
17	13232826	rs11868545	G	A	100	PASS	AC=688;AF=0.13738;AN=5008;NS=2504;DP=16688;EAS_AF=0.1062;AMR_AF=0.121;AFR_AF=0.0923;EUR_AF=0.2266;SAS_AF=0.1503;AA=G|||;VT=SNP
17	13233094	rs8072704	T	A	100	PASS	AC=3795;AF=0.757788;AN=5008;NS=2504;DP=18167;EAS_AF=0.6736;AMR_AF=0.7622;AFR_AF=0.8396;EUR_AF=0.7346;SAS_AF=0.7546;AA=A|||;VT=SNP
17	13233166	rs56233013	G	A	100	PASS	AC=695;AF=0.138778;AN=5008;NS=2504;DP=17894;EAS_AF=0.1101;AMR_AF=0.121;AFR_AF=0.0923;EUR_AF=0.2286;SAS_AF=0.1513;AA=G|||;VT=SNP
17	13233497	rs7215589	G	C	100	PASS	AC=2291;AF=0.457468;AN=5008;NS=2504;DP=16838;EAS_AF=0.4335;AMR_AF=0.5274;AFR_AF=0.4478;EUR_AF=0.4622;SAS_AF=0.4407;AA=G|||;VT=SNP
17	13233771	rs11078145	T	A	100	PASS	AC=698;AF=0.139377;AN=5008;NS=2504;DP=16749;EAS_AF=0.1101;AMR_AF=0.121;AFR_AF=0.0946;EUR_AF=0.2286;SAS_AF=0.1513;AA=T|||;VT=SNP
17	13233882	rs28759190	G	A	100	PASS	AC=2058;AF=0.410942;AN=5008;NS=2504;DP=16421;EAS_AF=0.4335;AMR_AF=0.5173;AFR_AF=0.2769;EUR_AF=0.4622;SAS_AF=0.4407;AA=G|||;VT=SNP
17	13234015	rs11078146	C	T	100	PASS	AC=733;AF=0.146366;AN=5008;NS=2504;DP=17061;EAS_AF=0.1101;AMR_AF=0.1254;AFR_AF=0.1188;EUR_AF=0.2286;SAS_AF=0.1513;AA=T|||;VT=SNP
17	13234130	rs6650595	C	T	100	PASS	AC=3605;AF=0.719848;AN=5008;NS=2504;DP=15921;EAS_AF=0.6726;AMR_AF=0.7522;AFR_AF=0.7042;EUR_AF=0.7336;SAS_AF=0.7526;AA=c|||;VT=SNP
17	13234204	rs11869775	A	G	100	PASS	AC=698;AF=0.139377;AN=5008;NS=2504;DP=16094;EAS_AF=0.1111;AMR_AF=0.121;AFR_AF=0.0938;EUR_AF=0.2286;SAS_AF=0.1513;AA=A|||;VT=SNP
17	13234836	rs7222526	T	C	100	PASS	AC=3638;AF=0.726438;AN=5008;NS=2504;DP=17883;EAS_AF=0.6706;AMR_AF=0.7536;AFR_AF=0.7126;EUR_AF=0.7435;SAS_AF=0.7658;AA=C|||;VT=SNP
17	13234888	rs193046775	C	T	100	PASS	AC=24;AF=0.00479233;AN=5008;NS=2504;DP=17129;EAS_AF=0.0208;AMR_AF=0;AFR_AF=0;EUR_AF=0;SAS_AF=0.0031;AA=C|||;VT=SNP
17	13235570	rs74254512	T	C	100	PASS	AC=508;AF=0.101438;AN=5008;NS=2504;DP=20620;EAS_AF=0.1151;AMR_AF=0.0922;AFR_AF=0.0961;EUR_AF=0.0427;SAS_AF=0.1616;AA=T|||;VT=SNP
17	13236075	rs6650596	T	A	100	PASS	AC=2511;AF=0.501398;AN=5008;NS=2504;DP=19221;EAS_AF=0.5615;AMR_AF=0.6052;AFR_AF=0.3139;EUR_AF=0.506;SAS_AF=0.6145;AA=T|||;VT=SNP
17	13236694	rs11871310	G	A	100	PASS	AC=703;AF=0.140375;AN=5008;NS=2504;DP=18771;EAS_AF=0.1081;AMR_AF=0.1225;AFR_AF=0.0923;EUR_AF=0.2376;SAS_AF=0.1513;AA=G|||;VT=SNP
17	13237086	rs16947625	A	G	100	PASS	AC=3817;AF=0.762181;AN=5008;NS=2504;DP=21681;EAS_AF=0.6696;AMR_AF=0.7637;AFR_AF=0.8434;EUR_AF=0.7435;SAS_AF=0.7658;AA=G|||;VT=SNP
17	13237537	rs17573398	G	A	100	PASS	AC=648;AF=0.129393;AN=5008;NS=2504;DP=19674;EAS_AF=0.0258;AMR_AF=0.3141;AFR_AF=0.0166;EUR_AF=0.2903;SAS_AF=0.092;AA=G|||;VT=SNP
17	13237647	rs2188889	G	A	100	PASS	AC=3816;AF=0.761981;AN=5008;NS=2504;DP=17810;EAS_AF=0.6696;AMR_AF=0.7637;AFR_AF=0.8427;EUR_AF=0.7435;SAS_AF=0.7658;AA=A|||;VT=SNP
17	13238804	rs4632167	C	T	100	PASS	AC=3738;AF=0.746406;AN=5008;NS=2504;DP=21356;EAS_AF=0.6706;AMR_AF=0.755;AFR_AF=0.7867;EUR_AF=0.7435;SAS_AF=0.7669;AA=T|||;VT=SNP
17	13239311	rs148652667	G	A	100	PASS	AC=43;AF=0.00858626;AN=5008;NS=2504;DP=15224;EAS_AF=0.004;AMR_AF=0.0533;AFR_AF=0.0015;EUR_AF=0;SAS_AF=0;AA=G|||;VT=SNP
17	13239547	rs11650057	T	C	100	PASS	AC=1447;AF=0.288938;AN=5008;NS=2504;DP=15442;EAS_AF=0.1746;AMR_AF=0.2133;AFR_AF=0.4312;EUR_AF=0.2684;SAS_AF=0.2894;AA=T|||;VT=SNP
17	13239825	rs1003833	C	G	100	PASS	AC=1180;AF=0.235623;AN=5008;NS=2504;DP=18578;EAS_AF=0.1726;AMR_AF=0.2017;AFR_AF=0.2511;EUR_AF=0.2634;SAS_AF=0.2751;AA=C|||;VT=SNP
17	13241374	rs6502253	C	T	100	PASS	AC=3736;AF=0.746006;AN=5008;NS=2504;DP=17872;EAS_AF=0.619;AMR_AF=0.7579;AFR_AF=0.8585;EUR_AF=0.7376;SAS_AF=0.7249;AA=T|||;VT=SNP
17	13242722	rs17573649	C	T	100	PASS	AC=56;AF=0.0111821;AN=5008;NS=2504;DP=13177;EAS_AF=0.0079;AMR_AF=0.0591;AFR_AF=0;EUR_AF=0.006;SAS_AF=0.001;AA=C|||;VT=SNP
17	13242755	rs3859245	G	A	100	PASS	AC=3471;AF=0.693091;AN=5008;NS=2504;DP=13525;EAS_AF=0.619;AMR_AF=0.7435;AFR_AF=0.6657;EUR_AF=0.7376;SAS_AF=0.7249;AA=A|||;VT=SNP
17	13243524	rs9893094	A	G	100	PASS	AC=3281;AF=0.655152;AN=5008;NS=2504;DP=19000;EAS_AF=0.619;AMR_AF=0.7349;AFR_AF=0.5257;EUR_AF=0.7386;SAS_AF=0.7249;AA=A|||;VT=SNP
17	13244447	rs9900695	A	G	100	PASS	AC=3656;AF=0.730032;AN=5008;NS=2504;DP=18626;EAS_AF=0.619;AMR_AF=0.7493;AFR_AF=0.8033;EUR_AF=0.7376;SAS_AF=0.7239;AA=G|||;VT=SNP
17	13245096	rs2188890	T	C	100	PASS	AC=3509;AF=0.700679;AN=5008;NS=2504;DP=15608;EAS_AF=0.619;AMR_AF=0.745;AFR_AF=0.6929;EUR_AF=0.7386;SAS_AF=0.7249;AA=C|||;VT=SNP
17	13245637	rs9908938	A	C	100	PASS	AC=3689;AF=0.736621;AN=5008;NS=2504;DP=14136;EAS_AF=0.623;AMR_AF=0.755;AFR_AF=0.8207;EUR_AF=0.7386;SAS_AF=0.7249;AA=C|||;VT=SNP
17	13246996	rs7223402	A	G	100	PASS	AC=802;AF=0.160144;AN=5008;NS=2504;DP=15050;EAS_AF=0.3274;AMR_AF=0.1455;AFR_AF=0.0915;EUR_AF=0.1372;SAS_AF=0.1145;AA=A|||;VT=SNP
17	13248153	rs62058687	G	A	100	PASS	AC=533;AF=0.10643;AN=5008;NS=2504;DP=17583;EAS_AF=0.1042;AMR_AF=0.0821;AFR_AF=0.0703;EUR_AF=0.1859;SAS_AF=0.093;AA=G|||;VT=SNP
17	13248353	rs2322875	C	T	100	PASS	AC=3285;AF=0.65595;AN=5008;NS=2504;DP=18388;EAS_AF=0.619;AMR_AF=0.7349;AFR_AF=0.5303;EUR_AF=0.7386;SAS_AF=0.7229;AA=C|||;VT=SNP
17	13248611	rs76294532	G	A	100	PASS	AC=316;AF=0.063099;AN=5008;NS=2504;DP=20730;EAS_AF=0.1468;AMR_AF=0.0144;AFR_AF=0.0015;EUR_AF=0.0129;SAS_AF=0.1462;AA=G|||;VT=SNP
17	13249477	rs9900268	T	C	100	PASS	AC=3291;AF=0.657149;AN=5008;NS=2504;DP=18253;EAS_AF=0.619;AMR_AF=0.7378;AFR_AF=0.5204;EUR_AF=0.7455;SAS_AF=0.7331;AA=T|||;VT=SNP
17	13249813	rs2521897	G	C	100	PASS	AC=3520;AF=0.702875;AN=5008;NS=2504;DP=19146;EAS_AF=0.619;AMR_AF=0.7478;AFR_AF=0.6884;EUR_AF=0.7455;SAS_AF=0.7331;AA=C|||;VT=SNP
17	13250309	rs16947685	T	C	100	PASS	AC=91;AF=0.0181709;AN=5008;NS=2504;DP=19282;EAS_AF=0.0853;AMR_AF=0;AFR_AF=0;EUR_AF=0;SAS_AF=0.0051;AA=T|||;VT=SNP
17	13250696	rs12601513	C	T	100	PASS	AC=3250;AF=0.648962;AN=5008;NS=2504;DP=21116;EAS_AF=0.62;AMR_AF=0.7406;AFR_AF=0.4879;EUR_AF=0.7445;SAS_AF=0.7331;AA=C|||;VT=SNP
17	13250774	rs12601519	C	T	100	PASS	AC=3251;AF=0.649161;AN=5008;NS=2504;DP=19605;EAS_AF=0.62;AMR_AF=0.7406;AFR_AF=0.4879;EUR_AF=0.7455;SAS_AF=0.7331;AA=C|||;VT=SNP
17	13250873	rs12601521	A	G	100	PASS	AC=3332;AF=0.665335;AN=5008;NS=2504;DP=18149;EAS_AF=0.62;AMR_AF=0.7435;AFR_AF=0.5477;EUR_AF=0.7455;SAS_AF=0.7331;AA=A|||;VT=SNP
17	13251229	rs11653851	A	G	100	PASS	AC=543;AF=0.108427;AN=5008;NS=2504;DP=18176;EAS_AF=0.1042;AMR_AF=0.085;AFR_AF=0.062;EUR_AF=0.1948;SAS_AF=0.1033;AA=A|||;VT=SNP
17	13251289	rs11653964	G	T	100	PASS	AC=3323;AF=0.663538;AN=5008;NS=2504;DP=14737;EAS_AF=0.62;AMR_AF=0.7435;AFR_AF=0.5416;EUR_AF=0.7445;SAS_AF=0.7331;AA=T|||;VT=SNP
17	13251497	rs7217034	A	G	100	PASS	AC=3584;AF=0.715655;AN=5008;NS=2504;DP=16116;EAS_AF=0.62;AMR_AF=0.755;AFR_AF=0.733;EUR_AF=0.7445;SAS_AF=0.7331;AA=G|||;VT=SNP
17	13252037	rs62058688	T	C	100	PASS	AC=3325;AF=0.663938;AN=5008;NS=2504;DP=18093;EAS_AF=0.62;AMR_AF=0.7435;AFR_AF=0.5431;EUR_AF=0.7445;SAS_AF=0.7331;AA=C|||;VT=SNP
17	13252582	rs56289569	T	C	100	PASS	AC=3327;AF=0.664337;AN=5008;NS=2504;DP=16023;EAS_AF=0.621;AMR_AF=0.7435;AFR_AF=0.5439;EUR_AF=0.7445;SAS_AF=0.7331;AA=C|||;VT=SNP
17	13252618	rs188860258	A	T	100	PASS	AC=57;AF=0.0113818;AN=5008;NS=2504;DP=14991;EAS_AF=0.0089;AMR_AF=0.0591;AFR_AF=0;EUR_AF=0.006;SAS_AF=0.001;AA=A|||;VT=SNP
17	13253236	rs8065267	A	G	100	PASS	AC=2174;AF=0.434105;AN=5008;NS=2504;DP=18162;EAS_AF=0.4524;AMR_AF=0.5591;AFR_AF=0.2678;EUR_AF=0.5119;SAS_AF=0.4714;AA=A|||;VT=SNP
17	13253243	rs8065271	A	C	100	PASS	AC=3326;AF=0.664137;AN=5008;NS=2504;DP=18238;EAS_AF=0.621;AMR_AF=0.7435;AFR_AF=0.5431;EUR_AF=0.7445;SAS_AF=0.7331;AA=A|||;VT=SNP
17	13254167	rs62058690	C	A	100	PASS	AC=2313;AF=0.461861;AN=5008;NS=2504;DP=18245;EAS_AF=0.5308;AMR_AF=0.5821;AFR_AF=0.3064;EUR_AF=0.5099;SAS_AF=0.4663;AA=C|||;VT=SNP
17	13254563	rs17573984	T	C	100	PASS	AC=2347;AF=0.46865;AN=5008;NS=2504;DP=18576;EAS_AF=0.5298;AMR_AF=0.585;AFR_AF=0.2988;EUR_AF=0.5298;SAS_AF=0.4898;AA=T|||;VT=SNP
17	13254656	rs8071418	C	G	100	PASS	AC=3452;AF=0.689297;AN=5008;NS=2504;DP=19648;EAS_AF=0.621;AMR_AF=0.6916;AFR_AF=0.6687;EUR_AF=0.7356;SAS_AF=0.7382;AA=G|||;VT=SNP
17	13255025	rs4792355	G	A	100	PASS	AC=3292;AF=0.657348;AN=5008;NS=2504;DP=18058;EAS_AF=0.621;AMR_AF=0.6844;AFR_AF=0.5545;EUR_AF=0.7326;SAS_AF=0.7372;AA=G|||;VT=SNP
17	13255455	rs11078147	C	T	100	PASS	AC=3321;AF=0.663139;AN=5008;NS=2504;DP=17328;EAS_AF=0.62;AMR_AF=0.6902;AFR_AF=0.5598;EUR_AF=0.7485;SAS_AF=0.7403;AA=T|||;VT=SNP
17	13256261	rs12600862	C	T	100	PASS	AC=474;AF=0.0946486;AN=5008;NS=2504;DP=21235;EAS_AF=0.1905;AMR_AF=0.0576;AFR_AF=0.0227;EUR_AF=0.0398;SAS_AF=0.1759;AA=C|||;VT=SNP
17	13256311	rs11078148	A	G	100	PASS	AC=1592;AF=0.317891;AN=5008;NS=2504;DP=21311;EAS_AF=0.3393;AMR_AF=0.5144;AFR_AF=0.0658;EUR_AF=0.5;SAS_AF=0.3098;AA=A|||;VT=SNP
17	13256586	rs7225341	C	A	100	PASS	AC=3321;AF=0.663139;AN=5008;NS=2504;DP=20305;EAS_AF=0.621;AMR_AF=0.6888;AFR_AF=0.5575;EUR_AF=0.7485;SAS_AF=0.7434;AA=C|||;VT=SNP
17	13257252	rs62058691	G	A	100	PASS	AC=416;AF=0.0830671;AN=5008;NS=2504;DP=13861;EAS_AF=0.0913;AMR_AF=0.0533;AFR_AF=0.0605;EUR_AF=0.1163;SAS_AF=0.092;AA=G|||;VT=SNP
17	13258077	rs9303079	C	T	100	PASS	AC=3504;AF=0.699681;AN=5008;NS=2504;DP=14602;EAS_AF=0.5694;AMR_AF=0.6988;AFR_AF=0.7466;EUR_AF=0.7445;SAS_AF=0.7249;AA=T|||;VT=SNP
17	13258284	rs11078149	A	G	100	PASS	AC=3306;AF=0.660144;AN=5008;NS=2504;DP=14824;EAS_AF=0.5694;AMR_AF=0.696;AFR_AF=0.5976;EUR_AF=0.7455;SAS_AF=0.7249;AA=A|||;VT=SNP
17	13259342	rs62058693	A	G	100	PASS	AC=3075;AF=0.614018;AN=5008;NS=2504;DP=11646;EAS_AF=0.5685;AMR_AF=0.683;AFR_AF=0.4486;EUR_AF=0.7445;SAS_AF=0.7014;AA=a|||;VT=SNP
17	13259432	rs11078150	A	G	100	PASS	AC=3381;AF=0.67512;AN=5008;NS=2504;DP=14126;EAS_AF=0.5685;AMR_AF=0.7205;AFR_AF=0.5893;EUR_AF=0.7753;SAS_AF=0.7658;AA=G|||;VT=SNP
17	13259549	rs62058694	C	T	100	PASS	AC=2463;AF=0.491813;AN=5008;NS=2504;DP=19124;EAS_AF=0.4752;AMR_AF=0.6124;AFR_AF=0.3835;EUR_AF=0.5408;SAS_AF=0.5194;AA=C|||;VT=SNP
17	13259584	rs62058695	A	G	100	PASS	AC=2463;AF=0.491813;AN=5008;NS=2504;DP=18440;EAS_AF=0.4752;AMR_AF=0.6124;AFR_AF=0.3835;EUR_AF=0.5408;SAS_AF=0.5194;AA=G|||;VT=SNP
17	13259998	rs12051823	T	C	100	PASS	AC=2477;AF=0.494609;AN=5008;NS=2504;DP=18379;EAS_AF=0.4732;AMR_AF=0.6138;AFR_AF=0.3941;EUR_AF=0.5388;SAS_AF=0.5225;AA=C|||;VT=SNP
17	13260195	rs8065247	G	A	100	PASS	AC=863;AF=0.172324;AN=5008;NS=2504;DP=16082;EAS_AF=0.0982;AMR_AF=0.0807;AFR_AF=0.3517;EUR_AF=0.1441;SAS_AF=0.1002;AA=G|||;VT=SNP
17	13260465	rs11652330	A	G	100	PASS	AC=615;AF=0.122804;AN=5008;NS=2504;DP=18691;EAS_AF=0.0982;AMR_AF=0.0749;AFR_AF=0.1664;EUR_AF=0.1451;SAS_AF=0.1002;AA=A|||;VT=SNP
17	13260701	rs4791550	A	G	100	PASS	AC=3277;AF=0.654353;AN=5008;NS=2504;DP=12287;EAS_AF=0.5714;AMR_AF=0.6902;AFR_AF=0.7035;EUR_AF=0.6819;SAS_AF=0.6196;AA=G|||;VT=SNP
17	13260789	rs12601366	A	G	100	PASS	AC=2407;AF=0.480631;AN=5008;NS=2504;DP=12216;EAS_AF=0.4702;AMR_AF=0.6081;AFR_AF=0.3495;EUR_AF=0.5368;SAS_AF=0.5204;AA=A|||;VT=SNP
17	13261297	rs2106792	G	A	100	PASS	AC=3276;AF=0.654153;AN=5008;NS=2504;DP=10909;EAS_AF=0.5714;AMR_AF=0.6888;AFR_AF=0.7035;EUR_AF=0.6819;SAS_AF=0.6196;AA=A|||;VT=SNP
17	13261441	rs2158077	G	A	100	PASS	AC=2380;AF=0.47524;AN=5008;NS=2504;DP=14096;EAS_AF=0.4712;AMR_AF=0.6023;AFR_AF=0.3321;EUR_AF=0.5368;SAS_AF=0.5194;AA=G|||;VT=SNP
17	13261757	rs7217419	T	C	100	PASS	AC=3340;AF=0.666933;AN=5008;NS=2504;DP=18075;EAS_AF=0.5694;AMR_AF=0.6931;AFR_AF=0.7481;EUR_AF=0.6819;SAS_AF=0.6237;AA=C|||;VT=SNP
17	13262222	rs9892463	G	A	100	PASS	AC=3274;AF=0.653754;AN=5008;NS=2504;DP=17107;EAS_AF=0.5694;AMR_AF=0.6888;AFR_AF=0.7027;EUR_AF=0.6819;SAS_AF=0.6207;AA=A|||;VT=SNP
17	13262287	rs9892117	C	T	100	PASS	AC=3274;AF=0.653754;AN=5008;NS=2504;DP=18406;EAS_AF=0.5694;AMR_AF=0.6888;AFR_AF=0.7027;EUR_AF=0.6819;SAS_AF=0.6207;AA=T|||;VT=SNP
17	13262589	rs9892631	A	T	100	PASS	AC=1067;AF=0.213059;AN=5008;NS=2504;DP=15570;EAS_AF=0.0982;AMR_AF=0.1383;AFR_AF=0.3812;EUR_AF=0.2028;SAS_AF=0.1677;AA=A|||;VT=SNP
17	13262697	rs148076457	C	T	100	PASS	AC=72;AF=0.014377;AN=5008;NS=2504;DP=15369;EAS_AF=0.0625;AMR_AF=0.0058;AFR_AF=0.0008;EUR_AF=0;SAS_AF=0.0041;AA=C|||;VT=SNP
17	13263179	rs7208092	T	C	100	PASS	AC=3337;AF=0.666334;AN=5008;NS=2504;DP=19090;EAS_AF=0.5694;AMR_AF=0.6945;AFR_AF=0.7458;EUR_AF=0.6819;SAS_AF=0.6227;AA=C|||;VT=SNP
17	13264314	rs59762135	G	A	100	PASS	AC=639;AF=0.127596;AN=5008;NS=2504;DP=17283;EAS_AF=0.0982;AMR_AF=0.1225;AFR_AF=0.0658;EUR_AF=0.2028;SAS_AF=0.1677;AA=G|||;VT=SNP
17	13264653	rs2106793	T	A	100	PASS	AC=3326;AF=0.664137;AN=5008;NS=2504;DP=16991;EAS_AF=0.5694;AMR_AF=0.6902;AFR_AF=0.7398;EUR_AF=0.6819;SAS_AF=0.6227;AA=A|||;VT=SNP
17	13264662	rs1557750	A	G	100	PASS	AC=3326;AF=0.664137;AN=5008;NS=2504;DP=16497;EAS_AF=0.5694;AMR_AF=0.6902;AFR_AF=0.7398;EUR_AF=0.6819;SAS_AF=0.6227;AA=G|||;VT=SNP
17	13265097	rs73298770	C	T	100	PASS	AC=442;AF=0.0882588;AN=5008;NS=2504;DP=16554;EAS_AF=0.1915;AMR_AF=0.0562;AFR_AF=0.0113;EUR_AF=0.0348;SAS_AF=0.1636;AA=c|||;VT=SNP
17	13265438	rs1541351	A	G	100	PASS	AC=2200;AF=0.439297;AN=5008;NS=2504;DP=15560;EAS_AF=0.4712;AMR_AF=0.5476;AFR_AF=0.3147;EUR_AF=0.4791;SAS_AF=0.4571;AA=A|||;VT=SNP
17	13265478	rs7218413	C	T	100	PASS	AC=813;AF=0.16234;AN=5008;NS=2504;DP=17057;EAS_AF=0.0982;AMR_AF=0.1268;AFR_AF=0.1959;EUR_AF=0.2028;SAS_AF=0.1667;AA=C|||;VT=SNP
17	13265561	rs1541352	C	T	100	PASS	AC=4740;AF=0.946486;AN=5008;NS=2504;DP=16751;EAS_AF=0.9544;AMR_AF=0.938;AFR_AF=0.9932;EUR_AF=0.9085;SAS_AF=0.9202;AA=T|||;VT=SNP
17	13265646	rs6502254	A	G	100	PASS	AC=3336;AF=0.666134;AN=5008;NS=2504;DP=17018;EAS_AF=0.5694;AMR_AF=0.6931;AFR_AF=0.7458;EUR_AF=0.6819;SAS_AF=0.6227;AA=G|||;VT=SNP
17	13266315	rs4360972	T	C	100	PASS	AC=3335;AF=0.665935;AN=5008;NS=2504;DP=17019;EAS_AF=0.5694;AMR_AF=0.6931;AFR_AF=0.7458;EUR_AF=0.6819;SAS_AF=0.6217;AA=C|||;VT=SNP
17	13266700	rs2874895	T	C	100	PASS	AC=3327;AF=0.664337;AN=5008;NS=2504;DP=15609;EAS_AF=0.5694;AMR_AF=0.6902;AFR_AF=0.7405;EUR_AF=0.6819;SAS_AF=0.6227;AA=C|||;VT=SNP
17	13266853	rs9897032	A	G	100	PASS	AC=1123;AF=0.224241;AN=5008;NS=2504;DP=17303;EAS_AF=0.0982;AMR_AF=0.1412;AFR_AF=0.4221;EUR_AF=0.2038;SAS_AF=0.1667;AA=A|||;VT=SNP
17	13267237	rs12150538	T	A	100	PASS	AC=2202;AF=0.439696;AN=5008;NS=2504;DP=19264;EAS_AF=0.4712;AMR_AF=0.549;AFR_AF=0.3185;EUR_AF=0.4781;SAS_AF=0.454;AA=T|||;VT=SNP
17	13267400	rs79754102	G	A	100	PASS	AC=106;AF=0.0211661;AN=5008;NS=2504;DP=21176;EAS_AF=0.0595;AMR_AF=0.062;AFR_AF=0;EUR_AF=0;SAS_AF=0.0031;AA=G|||;VT=SNP
17	13267502	rs12150545	T	C	100	PASS	AC=3326;AF=0.664137;AN=5008;NS=2504;DP=21208;EAS_AF=0.5694;AMR_AF=0.6902;AFR_AF=0.7405;EUR_AF=0.6819;SAS_AF=0.6217;AA=t|||;VT=SNP
17	13267668	rs16947730	G	A	100	PASS	AC=984;AF=0.196486;AN=5008;NS=2504;DP=21396;EAS_AF=0.0982;AMR_AF=0.1311;AFR_AF=0.3222;EUR_AF=0.2038;SAS_AF=0.1667;AA=A|||;VT=SNP
17	13267975	rs57853299	G	A	100	PASS	AC=2207;AF=0.440695;AN=5008;NS=2504;DP=19668;EAS_AF=0.4712;AMR_AF=0.549;AFR_AF=0.32;EUR_AF=0.4781;SAS_AF=0.4571;AA=G|||;VT=SNP
17	13267995	rs9912479	T	C	100	PASS	AC=3326;AF=0.664137;AN=5008;NS=2504;DP=20095;EAS_AF=0.5675;AMR_AF=0.6916;AFR_AF=0.7405;EUR_AF=0.6819;SAS_AF=0.6227;AA=C|||;VT=SNP
17	13268025	rs9910854	C	T	100	PASS	AC=3328;AF=0.664537;AN=5008;NS=2504;DP=20730;EAS_AF=0.5694;AMR_AF=0.6916;AFR_AF=0.7405;EUR_AF=0.6819;SAS_AF=0.6227;AA=T|||;VT=SNP
17	13268310	rs12946540	C	T	100	PASS	AC=673;AF=0.134385;AN=5008;NS=2504;DP=20510;EAS_AF=0.3383;AMR_AF=0.1715;AFR_AF=0.0219;EUR_AF=0.1044;SAS_AF=0.0808;AA=C|||;VT=SNP
17	13268953	rs9912964	C	A	100	PASS	AC=984;AF=0.196486;AN=5008;NS=2504;DP=17242;EAS_AF=0.0982;AMR_AF=0.1311;AFR_AF=0.3222;EUR_AF=0.2038;SAS_AF=0.1667;AA=C|||;VT=SNP
17	13269510	rs12232538	C	T	100	PASS	AC=3191;AF=0.637181;AN=5008;NS=2504;DP=15503;EAS_AF=0.5704;AMR_AF=0.6801;AFR_AF=0.643;EUR_AF=0.6819;SAS_AF=0.6217;AA=T|||;VT=SNP
17	13269816	rs9906582	A	G	100	PASS	AC=984;AF=0.196486;AN=5008;NS=2504;DP=15119;EAS_AF=0.0982;AMR_AF=0.1311;AFR_AF=0.3222;EUR_AF=0.2038;SAS_AF=0.1667;AA=A|||;VT=SNP
17	13269942	rs8081684	A	G	100	PASS	AC=984;AF=0.196486;AN=5008;NS=2504;DP=15792;EAS_AF=0.0982;AMR_AF=0.1311;AFR_AF=0.3222;EUR_AF=0.2038;SAS_AF=0.1667;AA=A|||;VT=SNP
17	13269991	rs8064586	T	C	100	PASS	AC=986;AF=0.196885;AN=5008;NS=2504;DP=15828;EAS_AF=0.0982;AMR_AF=0.1326;AFR_AF=0.3222;EUR_AF=0.2038;SAS_AF=0.1677;AA=C|||;VT=SNP
17	13270020	rs8081983	C	T	100	PASS	AC=986;AF=0.196885;AN=5008;NS=2504;DP=15858;EAS_AF=0.0982;AMR_AF=0.1326;AFR_AF=0.3222;EUR_AF=0.2038;SAS_AF=0.1677;AA=C|||;VT=SNP
17	13270064	rs8081985	A	G	100	PASS	AC=986;AF=0.196885;AN=5008;NS=2504;DP=16066;EAS_AF=0.0982;AMR_AF=0.1326;AFR_AF=0.3222;EUR_AF=0.2038;SAS_AF=0.1677;AA=G|||;VT=SNP
17	13270065	rs8081986	A	C	100	PASS	AC=985;AF=0.196685;AN=5008;NS=2504;DP=16053;EAS_AF=0.0982;AMR_AF=0.1326;AFR_AF=0.3222;EUR_AF=0.2028;SAS_AF=0.1677;AA=C|||;VT=SNP
17	13270192	rs62054003	C	T	100	PASS	AC=680;AF=0.135783;AN=5008;NS=2504;DP=18348;EAS_AF=0.0288;AMR_AF=0.3343;AFR_AF=0.0219;EUR_AF=0.2972;SAS_AF=0.093;AA=C|||;VT=SNP
17	13270532	rs933309	T	C	100	PASS	AC=984;AF=0.196486;AN=5008;NS=2504;DP=20093;EAS_AF=0.0982;AMR_AF=0.1311;AFR_AF=0.3222;EUR_AF=0.2038;SAS_AF=0.1667;AA=T|||;VT=SNP
17	13270658	rs933310	C	G	100	PASS	AC=983;AF=0.196286;AN=5008;NS=2504;DP=20725;EAS_AF=0.0982;AMR_AF=0.1311;AFR_AF=0.3222;EUR_AF=0.2028;SAS_AF=0.1667;AA=C|||;VT=SNP
17	13270798	rs1541349	T	C	100	PASS	AC=2208;AF=0.440895;AN=5008;NS=2504;DP=19982;EAS_AF=0.4712;AMR_AF=0.549;AFR_AF=0.3207;EUR_AF=0.4791;SAS_AF=0.456;AA=T|||;VT=SNP
17	13271274	rs41372750	G	C	100	PASS	AC=985;AF=0.196685;AN=5008;NS=2504;DP=17917;EAS_AF=0.0982;AMR_AF=0.1311;AFR_AF=0.323;EUR_AF=0.2048;SAS_AF=0.1656;AA=C|||;VT=SNP
17	13271505	rs62054005	G	A	100	PASS	AC=2207;AF=0.440695;AN=5008;NS=2504;DP=16805;EAS_AF=0.4722;AMR_AF=0.549;AFR_AF=0.32;EUR_AF=0.4781;SAS_AF=0.456;AA=G|||;VT=SNP
17	13271616	rs9896094	T	C	100	PASS	AC=984;AF=0.196486;AN=5008;NS=2504;DP=17571;EAS_AF=0.0982;AMR_AF=0.1311;AFR_AF=0.3222;EUR_AF=0.2038;SAS_AF=0.1667;AA=T|||;VT=SNP
17	13271712	rs9894432	A	C	100	PASS	AC=984;AF=0.196486;AN=5008;NS=2504;DP=15601;EAS_AF=0.0982;AMR_AF=0.1311;AFR_AF=0.3222;EUR_AF=0.2038;SAS_AF=0.1667;AA=A|||;VT=SNP
17	13271714	rs62054006	T	G	100	PASS	AC=736;AF=0.146965;AN=5008;NS=2504;DP=15524;EAS_AF=0.0298;AMR_AF=0.3487;AFR_AF=0.0257;EUR_AF=0.3231;SAS_AF=0.1074;AA=T|||;VT=SNP
17	13271981	rs28602833	A	G	100	PASS	AC=880;AF=0.175719;AN=5008;NS=2504;DP=11775;EAS_AF=0.0982;AMR_AF=0.1282;AFR_AF=0.2451;EUR_AF=0.2038;SAS_AF=0.1667;AA=A|||;VT=SNP
17	13272836	rs2015908	A	C	100	PASS	AC=3191;AF=0.637181;AN=5008;NS=2504;DP=13228;EAS_AF=0.5704;AMR_AF=0.6801;AFR_AF=0.6422;EUR_AF=0.6819;SAS_AF=0.6227;AA=a|||;VT=SNP
17	13273331	rs9910913	T	A	100	PASS	AC=3192;AF=0.63738;AN=5008;NS=2504;DP=13336;EAS_AF=0.5714;AMR_AF=0.6801;AFR_AF=0.6422;EUR_AF=0.6819;SAS_AF=0.6227;AA=A|||;VT=SNP
17	13273430	rs9911135	T	C	100	PASS	AC=3192;AF=0.63738;AN=5008;NS=2504;DP=13700;EAS_AF=0.5714;AMR_AF=0.6801;AFR_AF=0.6422;EUR_AF=0.6819;SAS_AF=0.6227;AA=C|||;VT=SNP
17	13273886	rs117675418	G	A	100	PASS	AC=23;AF=0.00459265;AN=5008;NS=2504;DP=16212;EAS_AF=0.0198;AMR_AF=0.0029;AFR_AF=0;EUR_AF=0;SAS_AF=0.001;AA=G|||;VT=SNP
17	13274335	rs6502255	A	G	100	PASS	AC=3703;AF=0.739417;AN=5008;NS=2504;DP=16387;EAS_AF=0.7996;AMR_AF=0.7939;AFR_AF=0.7345;EUR_AF=0.6819;SAS_AF=0.7045;AA=G|||;VT=SNP
17	13275317	rs9897334	C	T	100	PASS	AC=2326;AF=0.464457;AN=5008;NS=2504;DP=8722;EAS_AF=0.4613;AMR_AF=0.5576;AFR_AF=0.416;EUR_AF=0.4771;SAS_AF=0.454;AA=C|||;VT=SNP
17	13275375	rs11078152	C	G	100	PASS	AC=1858;AF=0.371006;AN=5008;NS=2504;DP=10657;EAS_AF=0.4603;AMR_AF=0.5159;AFR_AF=0.1649;EUR_AF=0.4453;SAS_AF=0.3783;AA=C|||;VT=SNP
17	13275798	rs12947875	G	T	100	PASS	AC=1123;AF=0.224241;AN=5008;NS=2504;DP=15259;EAS_AF=0.3373;AMR_AF=0.2233;AFR_AF=0.1362;EUR_AF=0.2038;SAS_AF=0.2485;AA=G|||;VT=SNP
17	13276546	rs8068024	C	T	100	PASS	AC=2148;AF=0.428914;AN=5008;NS=2504;DP=21774;EAS_AF=0.4603;AMR_AF=0.5504;AFR_AF=0.2859;EUR_AF=0.4771;SAS_AF=0.454;AA=C|||;VT=SNP
17	13276796	rs8068784	G	A	100	PASS	AC=3779;AF=0.754593;AN=5008;NS=2504;DP=20158;EAS_AF=0.7986;AMR_AF=0.7954;AFR_AF=0.7935;EUR_AF=0.6809;SAS_AF=0.7035;AA=A|||;VT=SNP
17	13277089	rs9912208	C	T	100	PASS	AC=3782;AF=0.755192;AN=5008;NS=2504;DP=22130;EAS_AF=0.7986;AMR_AF=0.7954;AFR_AF=0.7958;EUR_AF=0.6809;SAS_AF=0.7035;AA=T|||;VT=SNP
17	13277707	rs11658604	C	T	100	PASS	AC=651;AF=0.129992;AN=5008;NS=2504;DP=18039;EAS_AF=0.1101;AMR_AF=0.121;AFR_AF=0.0643;EUR_AF=0.2048;SAS_AF=0.1687;AA=C|||;VT=SNP
17	13278325	rs8078031	A	C	100	PASS	AC=3786;AF=0.75599;AN=5008;NS=2504;DP=17457;EAS_AF=0.7996;AMR_AF=0.7968;AFR_AF=0.7965;EUR_AF=0.6819;SAS_AF=0.7035;AA=C|||;VT=SNP
17	13278994	rs9915687	T	G	100	PASS	AC=3787;AF=0.75619;AN=5008;NS=2504;DP=17570;EAS_AF=0.7996;AMR_AF=0.7968;AFR_AF=0.7965;EUR_AF=0.6829;SAS_AF=0.7035;AA=G|||;VT=SNP
17	13279256	rs10521217	T	C	100	PASS	AC=2156;AF=0.430511;AN=5008;NS=2504;DP=17350;EAS_AF=0.4623;AMR_AF=0.5504;AFR_AF=0.2897;EUR_AF=0.4781;SAS_AF=0.454;AA=T|||;VT=SNP
17	13279820	rs72819095	C	T	100	PASS	AC=654;AF=0.130591;AN=5008;NS=2504;DP=16408;EAS_AF=0.1091;AMR_AF=0.1196;AFR_AF=0.0681;EUR_AF=0.2048;SAS_AF=0.1687;AA=C|||;VT=SNP
17	13280818	rs4792356	G	A	100	PASS	AC=2277;AF=0.454673;AN=5008;NS=2504;DP=19606;EAS_AF=0.4603;AMR_AF=0.5548;AFR_AF=0.3805;EUR_AF=0.4781;SAS_AF=0.454;AA=G|||;VT=SNP
17	13280856	rs4792357	C	G	100	PASS	AC=2214;AF=0.442093;AN=5008;NS=2504;DP=19421;EAS_AF=0.4623;AMR_AF=0.5504;AFR_AF=0.3336;EUR_AF=0.4781;SAS_AF=0.454;AA=c|||;VT=SNP
17	13281475	rs60365591	T	C	100	PASS	AC=459;AF=0.0916534;AN=5008;NS=2504;DP=17883;EAS_AF=0.1954;AMR_AF=0.0562;AFR_AF=0.0234;EUR_AF=0.0338;SAS_AF=0.1616;AA=t|||;VT=SNP
17	13282246	rs11869185	T	C	100	PASS	AC=597;AF=0.119209;AN=5008;NS=2504;DP=19902;EAS_AF=0.2361;AMR_AF=0.1182;AFR_AF=0.0386;EUR_AF=0.1103;SAS_AF=0.1176;AA=T|||;VT=SNP
17	13282418	rs1024436	G	C	100	PASS	AC=1297;AF=0.258986;AN=5008;NS=2504;DP=19899;EAS_AF=0.3373;AMR_AF=0.2305;AFR_AF=0.261;EUR_AF=0.2048;SAS_AF=0.2515;AA=G|||;VT=SNP
17	13283970	rs6502256	A	G	100	PASS	AC=1274;AF=0.254393;AN=5008;NS=2504;DP=17343;EAS_AF=0.3373;AMR_AF=0.2277;AFR_AF=0.2443;EUR_AF=0.2048;SAS_AF=0.2526;AA=A|||;VT=SNP
17	13284803	rs1963297	A	G	100	PASS	AC=4297;AF=0.858027;AN=5008;NS=2504;DP=13707;EAS_AF=0.8919;AMR_AF=0.9063;AFR_AF=0.767;EUR_AF=0.8917;SAS_AF=0.8773;AA=G|||;VT=SNP
17	13284826	rs2322877	C	T	100	PASS	AC=3459;AF=0.690695;AN=5008;NS=2504;DP=14196;EAS_AF=0.8899;AMR_AF=0.8429;AFR_AF=0.3147;EUR_AF=0.8052;SAS_AF=0.7679;AA=C|||;VT=SNP
17	13285506	rs2007367	C	T	100	PASS	AC=3238;AF=0.646565;AN=5008;NS=2504;DP=13903;EAS_AF=0.8919;AMR_AF=0.817;AFR_AF=0.2451;EUR_AF=0.7704;SAS_AF=0.6881;AA=C|||;VT=SNP
17	13286890	rs192173498	A	G	100	PASS	AC=69;AF=0.013778;AN=5008;NS=2504;DP=12005;EAS_AF=0.0605;AMR_AF=0.0058;AFR_AF=0.0008;EUR_AF=0;SAS_AF=0.0031;AA=A|||;VT=SNP
17	13286965	rs11869544	G	A	100	PASS	AC=3418;AF=0.682508;AN=5008;NS=2504;DP=15233;EAS_AF=0.8899;AMR_AF=0.8228;AFR_AF=0.3139;EUR_AF=0.7833;SAS_AF=0.7638;AA=G|||;VT=SNP
17	13287845	rs12452203	G	A	100	PASS	AC=3247;AF=0.648363;AN=5008;NS=2504;DP=18573;EAS_AF=0.8968;AMR_AF=0.8112;AFR_AF=0.2421;EUR_AF=0.7724;SAS_AF=0.6984;AA=G|||;VT=SNP
17	13288192	rs145494709	T	C	100	PASS	AC=65;AF=0.0129792;AN=5008;NS=2504;DP=21075;EAS_AF=0.0129;AMR_AF=0.0648;AFR_AF=0;EUR_AF=0.006;SAS_AF=0.001;AA=T|||;VT=SNP
17	13288970	rs117674613	C	T	100	PASS	AC=79;AF=0.0157748;AN=5008;NS=2504;DP=18767;EAS_AF=0.0387;AMR_AF=0.0476;AFR_AF=0.0015;EUR_AF=0.001;SAS_AF=0.0041;AA=C|||;VT=SNP
17	13289787	rs17653865	C	G	100	PASS	AC=65;AF=0.0129792;AN=5008;NS=2504;DP=15849;EAS_AF=0.0129;AMR_AF=0.0648;AFR_AF=0;EUR_AF=0.006;SAS_AF=0.001;AA=C|||;VT=SNP
17	13289932	rs56186259	C	A	100	PASS	AC=640;AF=0.127796;AN=5008;NS=2504;DP=17552;EAS_AF=0.1091;AMR_AF=0.0994;AFR_AF=0.146;EUR_AF=0.1342;SAS_AF=0.136;AA=C|||;VT=SNP
17	13289970	rs11651156	A	C	100	PASS	AC=3445;AF=0.687899;AN=5008;NS=2504;DP=17571;EAS_AF=0.8849;AMR_AF=0.8184;AFR_AF=0.3449;EUR_AF=0.7793;SAS_AF=0.7618;AA=A|||;VT=SNP
17	13290095	rs60986896	T	C	100	PASS	AC=3347;AF=0.668331;AN=5008;NS=2504;DP=17301;EAS_AF=0.8869;AMR_AF=0.8184;AFR_AF=0.2663;EUR_AF=0.7813;SAS_AF=0.7638;AA=T|||;VT=SNP
17	13290712	rs7221425	T	G	100	PASS	AC=664;AF=0.132588;AN=5008;NS=2504;DP=17326;EAS_AF=0.1131;AMR_AF=0.1052;AFR_AF=0.1293;EUR_AF=0.1402;SAS_AF=0.1687;AA=T|||;VT=SNP
17	13292146	rs7220603	C	A	100	PASS	AC=1246;AF=0.248802;AN=5008;NS=2504;DP=15961;EAS_AF=0.3323;AMR_AF=0.3127;AFR_AF=0.0961;EUR_AF=0.2992;SAS_AF=0.272;AA=C|||;VT=SNP
17	13292533	rs146491016	T	C	100	PASS	AC=677;AF=0.135184;AN=5008;NS=2504;DP=15792;EAS_AF=0.1121;AMR_AF=0.1066;AFR_AF=0.1415;EUR_AF=0.1382;SAS_AF=0.1677;AA=T|||;VT=SNP
17	13293136	rs143291876	C	T	100	PASS	AC=73;AF=0.0145767;AN=5008;NS=2504;DP=15859;EAS_AF=0.0327;AMR_AF=0.0476;AFR_AF=0.0015;EUR_AF=0.001;SAS_AF=0.0041;AA=C|||;VT=SNP
17	13293896	rs16947787	A	C	100	PASS	AC=66;AF=0.0131789;AN=5008;NS=2504;DP=17031;EAS_AF=0.0565;AMR_AF=0.0072;AFR_AF=0.0008;EUR_AF=0;SAS_AF=0.0031;AA=A|||;VT=SNP
17	13295616	rs56214110	G	A	100	PASS	AC=710;AF=0.141773;AN=5008;NS=2504;DP=18041;EAS_AF=0.1141;AMR_AF=0.1124;AFR_AF=0.1452;EUR_AF=0.1441;SAS_AF=0.184;AA=G|||;VT=SNP
17	13296398	rs11870353	T	C	100	PASS	AC=894;AF=0.178514;AN=5008;NS=2504;DP=17324;EAS_AF=0.1409;AMR_AF=0.2017;AFR_AF=0.1989;EUR_AF=0.1958;SAS_AF=0.1554;AA=T|||;VT=SNP
17	13296795	rs72820910	G	A	100	PASS	AC=672;AF=0.134185;AN=5008;NS=2504;DP=13647;EAS_AF=0.1141;AMR_AF=0.1729;AFR_AF=0.0953;EUR_AF=0.1292;SAS_AF=0.1851;AA=G|||;VT=SNP
17	13297276	rs16947796	C	A	100	PASS	AC=355;AF=0.0708866;AN=5008;NS=2504;DP=17152;EAS_AF=0.1845;AMR_AF=0.0519;AFR_AF=0.0015;EUR_AF=0.0239;SAS_AF=0.1094;AA=C|||;VT=SNP
17	13298860	rs10521218	A	T	100	PASS	AC=1122;AF=0.224042;AN=5008;NS=2504;DP=20041;EAS_AF=0.1438;AMR_AF=0.2666;AFR_AF=0.2466;EUR_AF=0.2664;SAS_AF=0.2025;AA=A|||;VT=SNP
17	13299146	rs73302503	G	T	100	PASS	AC=194;AF=0.038738;AN=5008;NS=2504;DP=19916;EAS_AF=0.0089;AMR_AF=0.0922;AFR_AF=0.0545;EUR_AF=0.0378;SAS_AF=0.0112;AA=G|||;VT=SNP
17	13300497	rs7207128	G	A	100	PASS	AC=1147;AF=0.229034;AN=5008;NS=2504;DP=15978;EAS_AF=0.1438;AMR_AF=0.2522;AFR_AF=0.3109;EUR_AF=0.2286;SAS_AF=0.1902;AA=G|||;VT=SNP
17	13301747	rs7223746	T	C	100	PASS	AC=1917;AF=0.382788;AN=5008;NS=2504;DP=20717;EAS_AF=0.4782;AMR_AF=0.4611;AFR_AF=0.2587;EUR_AF=0.4533;SAS_AF=0.3241;AA=T|||;VT=SNP
17	13301957	rs7207242	C	T	100	PASS	AC=4024;AF=0.803514;AN=5008;NS=2504;DP=20440;EAS_AF=0.997;AMR_AF=0.8012;AFR_AF=0.5908;EUR_AF=0.8827;SAS_AF=0.8119;AA=T|||;VT=SNP
17	13302149	rs7207439	A	G	100	PASS	AC=3154;AF=0.629792;AN=5008;NS=2504;DP=20581;EAS_AF=0.5556;AMR_AF=0.7795;AFR_AF=0.5605;EUR_AF=0.6829;SAS_AF=0.6391;AA=A|||;VT=SNP
17	13302161	rs7207585	C	T	100	PASS	AC=743;AF=0.148363;AN=5008;NS=2504;DP=20352;EAS_AF=0.2192;AMR_AF=0.0634;AFR_AF=0.1868;EUR_AF=0.0596;SAS_AF=0.1748;AA=T|||;VT=SNP
17	13303083	rs1029674	C	T	100	PASS	AC=2075;AF=0.414337;AN=5008;NS=2504;DP=14743;EAS_AF=0.503;AMR_AF=0.5562;AFR_AF=0.3328;EUR_AF=0.4304;SAS_AF=0.316;AA=C|||;VT=SNP
17	13303162	rs1029675	C	G	100	PASS	AC=2878;AF=0.574681;AN=5008;NS=2504;DP=13320;EAS_AF=0.6379;AMR_AF=0.6902;AFR_AF=0.5174;EUR_AF=0.5467;SAS_AF=0.5337;AA=C|||;VT=SNP
17	13303171	rs74425765	T	G	100	PASS	AC=46;AF=0.0091853;AN=5008;NS=2504;DP=12781;EAS_AF=0.0446;AMR_AF=0.0014;AFR_AF=0;EUR_AF=0;SAS_AF=0;AA=T|||;VT=SNP
17	13303819	rs12944836	C	A	100	PASS	AC=4072;AF=0.813099;AN=5008;NS=2504;DP=2572;EAS_AF=0.7649;AMR_AF=0.8545;AFR_AF=0.9145;EUR_AF=0.7286;SAS_AF=0.7832;AA=A|||;VT=SNP
17	13304273	rs28556277	T	C	100	PASS	AC=1827;AF=0.364816;AN=5008;NS=2504;DP=19368;EAS_AF=0.2718;AMR_AF=0.3386;AFR_AF=0.466;EUR_AF=0.2624;SAS_AF=0.4479;AA=C|||;VT=SNP
17	13304741	rs7219430	A	G	100	PASS	AC=4068;AF=0.8123;AN=5008;NS=2504;DP=12862;EAS_AF=0.7639;AMR_AF=0.8545;AFR_AF=0.913;EUR_AF=0.7286;SAS_AF=0.7822;AA=G|||;VT=SNP
17	13305606	rs56942423	C	A	100	PASS	AC=833;AF=0.166334;AN=5008;NS=2504;DP=18157;EAS_AF=0.1855;AMR_AF=0.2089;AFR_AF=0.1165;EUR_AF=0.1292;SAS_AF=0.2219;AA=C|||;VT=SNP
17	13306208	rs9906199	T	C	100	PASS	AC=1930;AF=0.385383;AN=5008;NS=2504;DP=11307;EAS_AF=0.3244;AMR_AF=0.3516;AFR_AF=0.4902;EUR_AF=0.2694;SAS_AF=0.4499;AA=C|||;VT=SNP
17	13306375	rs141457356	G	A	100	PASS	AC=315;AF=0.0628994;AN=5008;NS=2504;DP=12093;EAS_AF=0.0218;AMR_AF=0.0476;AFR_AF=0.1074;EUR_AF=0.0696;SAS_AF=0.0491;AA=G|||;VT=SNP
17	13306644	rs2215117	G	A	100	PASS	AC=4068;AF=0.8123;AN=5008;NS=2504;DP=17664;EAS_AF=0.7907;AMR_AF=0.853;AFR_AF=0.9213;EUR_AF=0.7247;SAS_AF=0.7485;AA=A|||;VT=SNP
17	13307079	rs4517833	T	A	100	PASS	AC=1207;AF=0.241014;AN=5008;NS=2504;DP=16640;EAS_AF=0.369;AMR_AF=0.2176;AFR_AF=0.1702;EUR_AF=0.2694;SAS_AF=0.1922;AA=T|||;VT=SNP
17	13307676	rs9913204	A	G	100	PASS	AC=1896;AF=0.378594;AN=5008;NS=2504;DP=21608;EAS_AF=0.2411;AMR_AF=0.5058;AFR_AF=0.4387;EUR_AF=0.3211;SAS_AF=0.408;AA=G|||;VT=SNP
17	13307812	rs724267	T	C	100	PASS	AC=3055;AF=0.610024;AN=5008;NS=2504;DP=20959;EAS_AF=0.6071;AMR_AF=0.7291;AFR_AF=0.6369;EUR_AF=0.5746;SAS_AF=0.5286;AA=C|||;VT=SNP
17	13308097	rs66512403	T	C	100	PASS	AC=1259;AF=0.251398;AN=5008;NS=2504;DP=18717;EAS_AF=0.369;AMR_AF=0.2507;AFR_AF=0.2231;EUR_AF=0.2903;SAS_AF=0.1288;AA=C|||;VT=SNP
17	13309377	rs77346707	C	G	100	PASS	AC=362;AF=0.0722843;AN=5008;NS=2504;DP=17868;EAS_AF=0.0397;AMR_AF=0.0303;AFR_AF=0.1626;EUR_AF=0.0507;SAS_AF=0.0358;AA=C|||;VT=SNP
17	13310344	rs12943223	G	A	100	PASS	AC=2818;AF=0.5627;AN=5008;NS=2504;DP=18868;EAS_AF=0.6081;AMR_AF=0.5648;AFR_AF=0.6256;EUR_AF=0.5537;SAS_AF=0.4387;AA=A|||;VT=SNP
17	13310347	rs12452079	C	G	100	PASS	AC=3045;AF=0.608027;AN=5008;NS=2504;DP=18814;EAS_AF=0.6091;AMR_AF=0.7262;AFR_AF=0.6339;EUR_AF=0.5746;SAS_AF=0.5225;AA=G|||;VT=SNP
17	13310381	rs62054030	G	A	100	PASS	AC=1294;AF=0.258387;AN=5008;NS=2504;DP=19633;EAS_AF=0.2371;AMR_AF=0.2997;AFR_AF=0.2103;EUR_AF=0.2644;SAS_AF=0.3098;AA=G|||;VT=SNP
17	13311802	rs57810612	C	T	100	PASS	AC=720;AF=0.14377;AN=5008;NS=2504;DP=17829;EAS_AF=0.1845;AMR_AF=0.0706;AFR_AF=0.1218;EUR_AF=0.0974;SAS_AF=0.2311;AA=C|||;VT=SNP
17	13313364	rs79876607	G	T	100	PASS	AC=344;AF=0.0686901;AN=5008;NS=2504;DP=18354;EAS_AF=0.1577;AMR_AF=0.0245;AFR_AF=0.0008;EUR_AF=0.0298;SAS_AF=0.1401;AA=G|||;VT=SNP
17	13314994	rs12450606	A	G	100	PASS	AC=1167;AF=0.233027;AN=5008;NS=2504;DP=15690;EAS_AF=0.3562;AMR_AF=0.2262;AFR_AF=0.1967;EUR_AF=0.2664;SAS_AF=0.1258;AA=A|||;VT=SNP
17	13315633	rs4479287	C	T	100	PASS	AC=1090;AF=0.217652;AN=5008;NS=2504;DP=9072;EAS_AF=0.3601;AMR_AF=0.2219;AFR_AF=0.1346;EUR_AF=0.2704;SAS_AF=0.1258;AA=C|||;VT=SNP
17	13315810	rs68036912	A	G	100	PASS	AC=1089;AF=0.217452;AN=5008;NS=2504;DP=9559;EAS_AF=0.3601;AMR_AF=0.2219;AFR_AF=0.1339;EUR_AF=0.2704;SAS_AF=0.1258;AA=a|||;VT=SNP
17	13315824	rs142016210	A	G	100	PASS	AC=73;AF=0.0145767;AN=5008;NS=2504;DP=9791;EAS_AF=0.0575;AMR_AF=0.0058;AFR_AF=0;EUR_AF=0.0109;SAS_AF=0;AA=a|||;VT=SNP
17	13315909	rs60353456	C	T	100	PASS	AC=2017;AF=0.402756;AN=5008;NS=2504;DP=10784;EAS_AF=0.3621;AMR_AF=0.4654;AFR_AF=0.5877;EUR_AF=0.333;SAS_AF=0.2219;AA=T|||;VT=SNP
17	13315937	rs66964656	T	G	100	PASS	AC=1740;AF=0.347444;AN=5008;NS=2504;DP=11477;EAS_AF=0.3601;AMR_AF=0.4366;AFR_AF=0.3918;EUR_AF=0.33;SAS_AF=0.229;AA=G|||;VT=SNP
17	13316247	rs6502257	G	A	100	PASS	AC=3745;AF=0.747804;AN=5008;NS=2504;DP=15711;EAS_AF=0.8244;AMR_AF=0.6354;AFR_AF=0.8616;EUR_AF=0.673;SAS_AF=0.6718;AA=G|||;VT=SNP
17	13316269	rs6502258	C	T	100	PASS	AC=2457;AF=0.490615;AN=5008;NS=2504;DP=15060;EAS_AF=0.5129;AMR_AF=0.4813;AFR_AF=0.5825;EUR_AF=0.5;SAS_AF=0.3405;AA=T|||;VT=SNP
17	13316543	rs11078154	T	C	100	PASS	AC=1462;AF=0.291933;AN=5008;NS=2504;DP=21428;EAS_AF=0.369;AMR_AF=0.2493;AFR_AF=0.264;EUR_AF=0.341;SAS_AF=0.2301;AA=T|||;VT=SNP
17	13316711	rs11869436	A	T	100	PASS	AC=1561;AF=0.311701;AN=5008;NS=2504;DP=21122;EAS_AF=0.4573;AMR_AF=0.2997;AFR_AF=0.2504;EUR_AF=0.2744;SAS_AF=0.2914;AA=T|||;VT=SNP
17	13316800	rs7218858	T	C	100	PASS	AC=1661;AF=0.331669;AN=5008;NS=2504;DP=20669;EAS_AF=0.4494;AMR_AF=0.3184;AFR_AF=0.2224;EUR_AF=0.3579;SAS_AF=0.3405;AA=T|||;VT=SNP
17	13317195	rs11655301	G	A	100	PASS	AC=1722;AF=0.34385;AN=5008;NS=2504;DP=21613;EAS_AF=0.4157;AMR_AF=0.3617;AFR_AF=0.2398;EUR_AF=0.4841;SAS_AF=0.2536;AA=A|||;VT=SNP
17	13317496	rs56401943	G	A	100	PASS	AC=301;AF=0.0601038;AN=5008;NS=2504;DP=17206;EAS_AF=0.1379;AMR_AF=0.0346;AFR_AF=0.0492;EUR_AF=0.0398;SAS_AF=0.0337;AA=G|||;VT=SNP
17	13317512	rs56362141	G	A	100	PASS	AC=380;AF=0.0758786;AN=5008;NS=2504;DP=17164;EAS_AF=0.1409;AMR_AF=0.0389;AFR_AF=0.1044;EUR_AF=0.0398;SAS_AF=0.0337;AA=G|||;VT=SNP
17	13317555	rs56261706	C	T	100	PASS	AC=768;AF=0.153355;AN=5008;NS=2504;DP=15992;EAS_AF=0.377;AMR_AF=0.0749;AFR_AF=0.1664;EUR_AF=0.0596;SAS_AF=0.0573;AA=c|||;VT=SNP
17	13317589	rs17576025	A	C	100	PASS	AC=334;AF=0.0666933;AN=5008;NS=2504;DP=15662;EAS_AF=0.0347;AMR_AF=0.1527;AFR_AF=0.0121;EUR_AF=0.1292;SAS_AF=0.0481;AA=A|||;VT=SNP
17	13317678	rs16947829	C	A	100	PASS	AC=1751;AF=0.349641;AN=5008;NS=2504;DP=15678;EAS_AF=0.4187;AMR_AF=0.2622;AFR_AF=0.646;EUR_AF=0.1899;SAS_AF=0.1043;AA=A|||;VT=SNP
17	13317978	rs78350403	A	G	100	PASS	AC=264;AF=0.0527157;AN=5008;NS=2504;DP=15249;EAS_AF=0.2004;AMR_AF=0.0303;AFR_AF=0;EUR_AF=0.0219;SAS_AF=0.0194;AA=A|||;VT=SNP
17	13317997	rs78129167	G	C	100	PASS	AC=331;AF=0.0660942;AN=5008;NS=2504;DP=15242;EAS_AF=0.0337;AMR_AF=0.1542;AFR_AF=0.0091;EUR_AF=0.1282;SAS_AF=0.0501;AA=C|||;VT=SNP
17	13318085	rs7208370	G	A	100	PASS	AC=3718;AF=0.742412;AN=5008;NS=2504;DP=18020;EAS_AF=0.9315;AMR_AF=0.745;AFR_AF=0.8631;EUR_AF=0.5994;SAS_AF=0.5297;AA=A|||;VT=SNP
17	13318650	rs9903042	G	A	100	PASS	AC=3235;AF=0.645966;AN=5008;NS=2504;DP=18783;EAS_AF=0.7321;AMR_AF=0.7032;AFR_AF=0.7057;EUR_AF=0.5765;SAS_AF=0.5072;AA=A|||;VT=SNP
17	13318803	rs12603077	A	G	100	PASS	AC=1625;AF=0.324481;AN=5008;NS=2504;DP=18906;EAS_AF=0.5069;AMR_AF=0.4366;AFR_AF=0.0492;EUR_AF=0.3579;SAS_AF=0.3947;AA=A|||;VT=SNP
17	13319029	rs3859246	A	G	100	PASS	AC=333;AF=0.0664936;AN=5008;NS=2504;DP=19237;EAS_AF=0.0327;AMR_AF=0.1542;AFR_AF=0.0091;EUR_AF=0.1302;SAS_AF=0.0511;AA=A|||;VT=SNP
17	13319084	rs9897128	T	C	100	PASS	AC=620;AF=0.123802;AN=5008;NS=2504;DP=19739;EAS_AF=0.1944;AMR_AF=0.062;AFR_AF=0.1944;EUR_AF=0.0586;SAS_AF=0.0665;AA=T|||;VT=SNP
17	13319153	rs9896087	G	A	100	PASS	AC=618;AF=0.123403;AN=5008;NS=2504;DP=19972;EAS_AF=0.1944;AMR_AF=0.0605;AFR_AF=0.1936;EUR_AF=0.0586;SAS_AF=0.0665;AA=G|||;VT=SNP
17	13319219	rs3859247	G	C	100	PASS	AC=337;AF=0.0672923;AN=5008;NS=2504;DP=19450;EAS_AF=0.0327;AMR_AF=0.1556;AFR_AF=0.0121;EUR_AF=0.1292;SAS_AF=0.0511;AA=G|||;VT=SNP
17	13319239	rs3859248	T	G	100	PASS	AC=332;AF=0.0662939;AN=5008;NS=2504;DP=19944;EAS_AF=0.0327;AMR_AF=0.1542;AFR_AF=0.0083;EUR_AF=0.1302;SAS_AF=0.0511;AA=T|||;VT=SNP
17	13319513	rs4792358	G	A	100	PASS	AC=3228;AF=0.644569;AN=5008;NS=2504;DP=18680;EAS_AF=0.7103;AMR_AF=0.7017;AFR_AF=0.7186;EUR_AF=0.5765;SAS_AF=0.5061;AA=A|||;VT=SNP
17	13320284	rs7219695	G	A	100	PASS	AC=3164;AF=0.631789;AN=5008;NS=2504;DP=18174;EAS_AF=0.7083;AMR_AF=0.696;AFR_AF=0.6808;EUR_AF=0.5706;SAS_AF=0.5041;AA=A|||;VT=SNP
17	13320413	rs6502259	C	T	100	PASS	AC=3679;AF=0.734625;AN=5008;NS=2504;DP=21095;EAS_AF=0.9058;AMR_AF=0.7421;AFR_AF=0.8608;EUR_AF=0.5934;SAS_AF=0.5276;AA=T|||;VT=SNP
17	13320476	rs6502260	A	G	100	PASS	AC=810;AF=0.161741;AN=5008;NS=2504;DP=20694;EAS_AF=0.1954;AMR_AF=0.0793;AFR_AF=0.3215;EUR_AF=0.0666;SAS_AF=0.0675;AA=A|||;VT=SNP
17	13320555	rs16947831	T	C	100	PASS	AC=1590;AF=0.317492;AN=5008;NS=2504;DP=20384;EAS_AF=0.4831;AMR_AF=0.4294;AFR_AF=0.0484;EUR_AF=0.3569;SAS_AF=0.3906;AA=T|||;VT=SNP
17	13320942	rs78695694	T	C	100	PASS	AC=324;AF=0.0646965;AN=5008;NS=2504;DP=20255;EAS_AF=0.0327;AMR_AF=0.1542;AFR_AF=0.0076;EUR_AF=0.1252;SAS_AF=0.0491;AA=T|||;VT=SNP
17	13321301	rs73302546	T	C	100	PASS	AC=385;AF=0.076877;AN=5008;NS=2504;DP=20381;EAS_AF=0.2004;AMR_AF=0.0346;AFR_AF=0.0877;EUR_AF=0.0229;SAS_AF=0.0204;AA=T|||;VT=SNP
17	13321380	rs76850433	A	G	100	PASS	AC=324;AF=0.0646965;AN=5008;NS=2504;DP=18347;EAS_AF=0.0327;AMR_AF=0.1542;AFR_AF=0.0076;EUR_AF=0.1252;SAS_AF=0.0491;AA=A|||;VT=SNP
17	13321565	rs7215989	G	C	100	PASS	AC=2785;AF=0.55611;AN=5008;NS=2504;DP=20464;EAS_AF=0.7083;AMR_AF=0.6657;AFR_AF=0.4342;EUR_AF=0.5467;SAS_AF=0.4959;AA=C|||;VT=SNP
17	13321637	rs7215635	A	G	100	PASS	AC=384;AF=0.0766773;AN=5008;NS=2504;DP=20565;EAS_AF=0.1994;AMR_AF=0.0346;AFR_AF=0.0877;EUR_AF=0.0229;SAS_AF=0.0204;AA=A|||;VT=SNP
17	13321875	rs12451261	C	T	100	PASS	AC=2753;AF=0.54972;AN=5008;NS=2504;DP=15184;EAS_AF=0.7073;AMR_AF=0.6643;AFR_AF=0.4198;EUR_AF=0.5467;SAS_AF=0.4847;AA=T|||;VT=SNP
17	13322060	rs113523700	T	G	100	PASS	AC=322;AF=0.0642971;AN=5008;NS=2504;DP=17221;EAS_AF=0.0327;AMR_AF=0.1542;AFR_AF=0.0076;EUR_AF=0.1233;SAS_AF=0.0491;AA=G|||;VT=SNP
17	13322330	rs9891849	C	T	100	PASS	AC=807;AF=0.161142;AN=5008;NS=2504;DP=19377;EAS_AF=0.1954;AMR_AF=0.0778;AFR_AF=0.32;EUR_AF=0.0666;SAS_AF=0.0675;AA=C|||;VT=SNP
17	13322622	rs59953709	G	A	100	PASS	AC=1587;AF=0.316893;AN=5008;NS=2504;DP=17250;EAS_AF=0.2272;AMR_AF=0.268;AFR_AF=0.6316;EUR_AF=0.2117;SAS_AF=0.1268;AA=A|||;VT=SNP
17	13322730	rs59641318	C	T	100	PASS	AC=1587;AF=0.316893;AN=5008;NS=2504;DP=17393;EAS_AF=0.2262;AMR_AF=0.268;AFR_AF=0.6316;EUR_AF=0.2127;SAS_AF=0.1268;AA=T|||;VT=SNP
17	13323651	rs76945755	G	A	100	PASS	AC=320;AF=0.0638978;AN=5008;NS=2504;DP=20584;EAS_AF=0.0317;AMR_AF=0.1556;AFR_AF=0.0076;EUR_AF=0.1223;SAS_AF=0.0481;AA=G|||;VT=SNP
17	13323825	rs55948557	G	T	100	PASS	AC=475;AF=0.0948482;AN=5008;NS=2504;DP=22238;EAS_AF=0.0903;AMR_AF=0.0836;AFR_AF=0.0507;EUR_AF=0.1103;SAS_AF=0.1513;AA=G|||;VT=SNP
17	13323950	rs62056967	G	A	100	PASS	AC=1650;AF=0.329473;AN=5008;NS=2504;DP=22862;EAS_AF=0.4802;AMR_AF=0.4395;AFR_AF=0.0711;EUR_AF=0.3837;SAS_AF=0.3896;AA=G|||;VT=SNP
17	13323993	rs17817197	C	A	100	PASS	AC=2269;AF=0.453075;AN=5008;NS=2504;DP=21637;EAS_AF=0.7173;AMR_AF=0.6254;AFR_AF=0.0983;EUR_AF=0.5288;SAS_AF=0.4601;AA=A|||;VT=SNP
17	13324290	rs4792359	A	G	100	PASS	AC=1208;AF=0.241214;AN=5008;NS=2504;DP=22911;EAS_AF=0.1935;AMR_AF=0.1138;AFR_AF=0.5772;EUR_AF=0.0934;SAS_AF=0.0787;AA=A|||;VT=SNP
17	13324362	rs3848444	A	T	100	PASS	AC=2269;AF=0.453075;AN=5008;NS=2504;DP=21704;EAS_AF=0.7163;AMR_AF=0.6239;AFR_AF=0.0998;EUR_AF=0.5288;SAS_AF=0.4601;AA=T|||;VT=SNP
17	13324510	rs12603463	C	T	100	PASS	AC=280;AF=0.0559105;AN=5008;NS=2504;DP=21283;EAS_AF=0.2024;AMR_AF=0.0303;AFR_AF=0.0083;EUR_AF=0.0219;SAS_AF=0.0225;AA=C|||;VT=SNP
17	13324558	rs3859249	C	T	100	PASS	AC=1649;AF=0.329273;AN=5008;NS=2504;DP=21308;EAS_AF=0.4802;AMR_AF=0.4395;AFR_AF=0.0711;EUR_AF=0.3837;SAS_AF=0.3885;AA=C|||;VT=SNP
17	13324722	rs12603482	A	G	100	PASS	AC=1938;AF=0.386981;AN=5008;NS=2504;DP=20071;EAS_AF=0.6855;AMR_AF=0.4697;AFR_AF=0.0832;EUR_AF=0.4056;SAS_AF=0.4121;AA=A|||;VT=SNP
17	13324786	rs4792360	G	C	100	PASS	AC=3601;AF=0.71905;AN=5008;NS=2504;DP=19958;EAS_AF=0.9097;AMR_AF=0.745;AFR_AF=0.7716;EUR_AF=0.6223;SAS_AF=0.5327;AA=C|||;VT=SNP
17	13325102	rs10153318	G	T	100	PASS	AC=1392;AF=0.277955;AN=5008;NS=2504;DP=18482;EAS_AF=0.1944;AMR_AF=0.1729;AFR_AF=0.5802;EUR_AF=0.2097;SAS_AF=0.1002;AA=G|||;VT=SNP
17	13325226	rs10153317	C	T	100	PASS	AC=1653;AF=0.330072;AN=5008;NS=2504;DP=19325;EAS_AF=0.2242;AMR_AF=0.2752;AFR_AF=0.6762;EUR_AF=0.2167;SAS_AF=0.1268;AA=T|||;VT=SNP
17	13325336	rs76262034	G	T	100	PASS	AC=318;AF=0.0634984;AN=5008;NS=2504;DP=20002;EAS_AF=0.0308;AMR_AF=0.1527;AFR_AF=0.0076;EUR_AF=0.1233;SAS_AF=0.0481;AA=G|||;VT=SNP
17	13325457	rs3859250	G	A	100	PASS	AC=1728;AF=0.345048;AN=5008;NS=2504;DP=19286;EAS_AF=0.4802;AMR_AF=0.4467;AFR_AF=0.1301;EUR_AF=0.3847;SAS_AF=0.3834;AA=G|||;VT=SNP
17	13325545	rs3901640	G	C	100	PASS	AC=1994;AF=0.398163;AN=5008;NS=2504;DP=18594;EAS_AF=0.4296;AMR_AF=0.3084;AFR_AF=0.7269;EUR_AF=0.2386;SAS_AF=0.1493;AA=C|||;VT=SNP
17	13325862	rs3905482	T	C	100	PASS	AC=1478;AF=0.295128;AN=5008;NS=2504;DP=19857;EAS_AF=0.4008;AMR_AF=0.1484;AFR_AF=0.5885;EUR_AF=0.1163;SAS_AF=0.0777;AA=t|||;VT=SNP
17	13325864	rs76657073	C	A	100	PASS	AC=338;AF=0.067492;AN=5008;NS=2504;DP=19770;EAS_AF=0.0308;AMR_AF=0.1527;AFR_AF=0.0076;EUR_AF=0.1243;SAS_AF=0.0675;AA=C|||;VT=SNP
17	13326223	rs3859251	G	A	100	PASS	AC=1522;AF=0.303914;AN=5008;NS=2504;DP=14489;EAS_AF=0.2669;AMR_AF=0.2767;AFR_AF=0.5499;EUR_AF=0.2157;SAS_AF=0.1196;AA=G|||;VT=SNP
17	13326256	rs3859252	T	G	100	PASS	AC=1593;AF=0.318091;AN=5008;NS=2504;DP=12812;EAS_AF=0.2748;AMR_AF=0.2824;AFR_AF=0.5908;EUR_AF=0.2157;SAS_AF=0.1247;AA=T|||;VT=SNP
17	13326466	rs3859253	A	G	100	PASS	AC=751;AF=0.14996;AN=5008;NS=2504;DP=14608;EAS_AF=0.0843;AMR_AF=0.1945;AFR_AF=0.2481;EUR_AF=0.1441;SAS_AF=0.0593;AA=G|||;VT=SNP
17	13326515	rs117295436	A	G	100	PASS	AC=54;AF=0.0107827;AN=5008;NS=2504;DP=15857;EAS_AF=0.0516;AMR_AF=0;AFR_AF=0;EUR_AF=0;SAS_AF=0.002;AA=A|||;VT=SNP
17	13326771	rs3967115	T	A	100	PASS	AC=767;AF=0.153155;AN=5008;NS=2504;DP=18079;EAS_AF=0.0972;AMR_AF=0.1974;AFR_AF=0.236;EUR_AF=0.161;SAS_AF=0.0593;AA=T|||;VT=SNP
17	13326805	rs4054840	C	G	100	PASS	AC=1929;AF=0.385184;AN=5008;NS=2504;DP=17859;EAS_AF=0.4861;AMR_AF=0.3098;AFR_AF=0.6324;EUR_AF=0.2425;SAS_AF=0.1472;AA=G|||;VT=SNP
17	13327202	rs79021095	G	T	100	PASS	AC=270;AF=0.0539137;AN=5008;NS=2504;DP=18414;EAS_AF=0.2004;AMR_AF=0.0317;AFR_AF=0;EUR_AF=0.0229;SAS_AF=0.0235;AA=G|||;VT=SNP
17	13327243	rs9903446	G	A	100	PASS	AC=1114;AF=0.222444;AN=5008;NS=2504;DP=18605;EAS_AF=0.3909;AMR_AF=0.1167;AFR_AF=0.3404;EUR_AF=0.1004;SAS_AF=0.09;AA=G|||;VT=SNP
17	13327920	rs7214051	A	G	100	PASS	AC=884;AF=0.176518;AN=5008;NS=2504;DP=17559;EAS_AF=0.0972;AMR_AF=0.2061;AFR_AF=0.2791;EUR_AF=0.163;SAS_AF=0.1125;AA=A|||;VT=SNP
17	13327988	rs62056968	A	T	100	PASS	AC=594;AF=0.11861;AN=5008;NS=2504;DP=17102;EAS_AF=0.1835;AMR_AF=0.2118;AFR_AF=0.0121;EUR_AF=0.1173;SAS_AF=0.1309;AA=A|||;VT=SNP
17	13328329	rs4792362	G	A	100	PASS	AC=886;AF=0.176917;AN=5008;NS=2504;DP=16382;EAS_AF=0.0972;AMR_AF=0.2061;AFR_AF=0.2806;EUR_AF=0.163;SAS_AF=0.1125;AA=A|||;VT=SNP
17	13328758	rs4792363	A	G	100	PASS	AC=885;AF=0.176717;AN=5008;NS=2504;DP=19682;EAS_AF=0.0972;AMR_AF=0.2061;AFR_AF=0.2799;EUR_AF=0.163;SAS_AF=0.1125;AA=G|||;VT=SNP
17	13328926	rs16947851	T	C	100	PASS	AC=930;AF=0.185703;AN=5008;NS=2504;DP=17615;EAS_AF=0.1905;AMR_AF=0.0893;AFR_AF=0.3979;EUR_AF=0.0845;SAS_AF=0.0665;AA=T|||;VT=SNP
17	13329694	rs12453052	G	A	100	PASS	AC=589;AF=0.117612;AN=5008;NS=2504;DP=12330;EAS_AF=0.1786;AMR_AF=0.2118;AFR_AF=0.0121;EUR_AF=0.1173;SAS_AF=0.1309;AA=G|||;VT=SNP
17	13331301	rs16947859	T	A	100	PASS	AC=1776;AF=0.354633;AN=5008;NS=2504;DP=16839;EAS_AF=0.5407;AMR_AF=0.3343;AFR_AF=0.4259;EUR_AF=0.2177;SAS_AF=0.2219;AA=T|||;VT=SNP
17	13331456	rs16947864	T	A	100	PASS	AC=1492;AF=0.297923;AN=5008;NS=2504;DP=16780;EAS_AF=0.3562;AMR_AF=0.2997;AFR_AF=0.4047;EUR_AF=0.1948;SAS_AF=0.1984;AA=T|||;VT=SNP
17	13331723	rs9894575	G	A	100	PASS	AC=1773;AF=0.354034;AN=5008;NS=2504;DP=18338;EAS_AF=0.5407;AMR_AF=0.3329;AFR_AF=0.4244;EUR_AF=0.2177;SAS_AF=0.2219;AA=G|||;VT=SNP
17	13331729	rs9895883	T	C	100	PASS	AC=1780;AF=0.355431;AN=5008;NS=2504;DP=18560;EAS_AF=0.5427;AMR_AF=0.3343;AFR_AF=0.4266;EUR_AF=0.2177;SAS_AF=0.2229;AA=T|||;VT=SNP
17	13331902	rs17209204	G	C	100	PASS	AC=257;AF=0.0513179;AN=5008;NS=2504;DP=17632;EAS_AF=0.1855;AMR_AF=0.0317;AFR_AF=0.0015;EUR_AF=0.0229;SAS_AF=0.0235;AA=G|||;VT=SNP
17	13333043	rs10517443	A	G	100	PASS	AC=889;AF=0.177516;AN=5008;NS=2504;DP=17499;EAS_AF=0.1984;AMR_AF=0.0879;AFR_AF=0.3601;EUR_AF=0.0845;SAS_AF=0.0685;AA=G|||;VT=SNP
17	13333128	rs3884646	C	T	100	PASS	AC=382;AF=0.076278;AN=5008;NS=2504;DP=18892;EAS_AF=0.0952;AMR_AF=0.1527;AFR_AF=0.0083;EUR_AF=0.1203;SAS_AF=0.0491;AA=C|||;VT=SNP
17	13333653	rs62056969	A	C	100	PASS	AC=876;AF=0.17492;AN=5008;NS=2504;DP=15881;EAS_AF=0.3552;AMR_AF=0.2421;AFR_AF=0.0416;EUR_AF=0.1412;SAS_AF=0.1564;AA=A|||;VT=SNP
17	13334147	rs62056970	A	G	100	PASS	AC=874;AF=0.174521;AN=5008;NS=2504;DP=13505;EAS_AF=0.3542;AMR_AF=0.2421;AFR_AF=0.0416;EUR_AF=0.1412;SAS_AF=0.1554;AA=a|||;VT=SNP
17	13334301	rs62056971	C	T	100	PASS	AC=872;AF=0.174121;AN=5008;NS=2504;DP=17060;EAS_AF=0.3532;AMR_AF=0.2421;AFR_AF=0.0416;EUR_AF=0.1412;SAS_AF=0.1544;AA=C|||;VT=SNP
17	13334435	rs72820953	A	C	100	PASS	AC=873;AF=0.174321;AN=5008;NS=2504;DP=10049;EAS_AF=0.3532;AMR_AF=0.2421;AFR_AF=0.0424;EUR_AF=0.1412;SAS_AF=0.1544;AA=C|||;VT=SNP
17	13334455	rs72820955	T	A	100	PASS	AC=874;AF=0.174521;AN=5008;NS=2504;DP=11224;EAS_AF=0.3532;AMR_AF=0.2421;AFR_AF=0.0431;EUR_AF=0.1412;SAS_AF=0.1544;AA=A|||;VT=SNP
17	13334499	rs111313954	C	T	100	PASS	AC=1467;AF=0.292931;AN=5008;NS=2504;DP=12565;EAS_AF=0.251;AMR_AF=0.281;AFR_AF=0.3192;EUR_AF=0.2903;SAS_AF=0.3119;AA=C|||;VT=SNP
17	13334508	rs113358534	G	C	100	PASS	AC=874;AF=0.174521;AN=5008;NS=2504;DP=12007;EAS_AF=0.3532;AMR_AF=0.2406;AFR_AF=0.0431;EUR_AF=0.1421;SAS_AF=0.1544;AA=G|||;VT=SNP
17	13334591	rs56075621	T	A	100	PASS	AC=878;AF=0.175319;AN=5008;NS=2504;DP=14477;EAS_AF=0.1935;AMR_AF=0.0865;AFR_AF=0.3631;EUR_AF=0.0755;SAS_AF=0.0685;AA=T|||;VT=SNP
17	13334810	rs6502261	T	C	100	PASS	AC=1849;AF=0.369209;AN=5008;NS=2504;DP=16573;EAS_AF=0.3462;AMR_AF=0.4323;AFR_AF=0.3283;EUR_AF=0.4095;SAS_AF=0.362;AA=T|||;VT=SNP
17	13334814	rs6502262	G	A	100	PASS	AC=1849;AF=0.369209;AN=5008;NS=2504;DP=16473;EAS_AF=0.3462;AMR_AF=0.4323;AFR_AF=0.3283;EUR_AF=0.4095;SAS_AF=0.362;AA=G|||;VT=SNP
17	13335008	rs72820956	G	A	100	PASS	AC=851;AF=0.169928;AN=5008;NS=2504;DP=14190;EAS_AF=0.3542;AMR_AF=0.2406;AFR_AF=0.0325;EUR_AF=0.1322;SAS_AF=0.1544;AA=A|||;VT=SNP
17	13335036	rs8080371	G	A	100	PASS	AC=2748;AF=0.548722;AN=5008;NS=2504;DP=13866;EAS_AF=0.5397;AMR_AF=0.5216;AFR_AF=0.7065;EUR_AF=0.4851;SAS_AF=0.4294;AA=G|||;VT=SNP
17	13335071	rs62056972	A	G	100	PASS	AC=860;AF=0.171725;AN=5008;NS=2504;DP=13846;EAS_AF=0.3542;AMR_AF=0.2406;AFR_AF=0.0325;EUR_AF=0.1412;SAS_AF=0.1544;AA=G|||;VT=SNP
17	13335227	rs74404626	T	C	100	PASS	AC=860;AF=0.171725;AN=5008;NS=2504;DP=14380;EAS_AF=0.3542;AMR_AF=0.2406;AFR_AF=0.0325;EUR_AF=0.1412;SAS_AF=0.1544;AA=T|||;VT=SNP
17	13335653	rs62056973	G	A	100	PASS	AC=859;AF=0.171526;AN=5008;NS=2504;DP=16718;EAS_AF=0.3542;AMR_AF=0.2406;AFR_AF=0.0318;EUR_AF=0.1412;SAS_AF=0.1544;AA=G|||;VT=SNP
17	13335791	rs4054841	T	G	100	PASS	AC=1467;AF=0.292931;AN=5008;NS=2504;DP=15115;EAS_AF=0.251;AMR_AF=0.2795;AFR_AF=0.32;EUR_AF=0.2903;SAS_AF=0.3119;AA=T|||;VT=SNP
17	13335827	rs62056974	A	C	100	PASS	AC=862;AF=0.172125;AN=5008;NS=2504;DP=14829;EAS_AF=0.3552;AMR_AF=0.2421;AFR_AF=0.0318;EUR_AF=0.1421;SAS_AF=0.1544;AA=A|||;VT=SNP
17	13336617	rs3967116	G	A	100	PASS	AC=1847;AF=0.36881;AN=5008;NS=2504;DP=6814;EAS_AF=0.3452;AMR_AF=0.4337;AFR_AF=0.329;EUR_AF=0.4095;SAS_AF=0.3589;AA=G|||;VT=SNP
17	13336625	rs4426380	T	A	100	PASS	AC=1848;AF=0.36901;AN=5008;NS=2504;DP=8198;EAS_AF=0.3452;AMR_AF=0.4352;AFR_AF=0.3283;EUR_AF=0.4105;SAS_AF=0.3589;AA=T|||;VT=SNP
17	13336657	rs3967117	A	G	100	PASS	AC=3815;AF=0.761781;AN=5008;NS=2504;DP=12836;EAS_AF=0.8938;AMR_AF=0.7723;AFR_AF=0.8888;EUR_AF=0.6282;SAS_AF=0.5838;AA=G|||;VT=SNP
17	13336825	rs3967118	A	T	100	PASS	AC=187;AF=0.0373403;AN=5008;NS=2504;DP=13464;EAS_AF=0.002;AMR_AF=0.0548;AFR_AF=0.0076;EUR_AF=0.1143;SAS_AF=0.0225;AA=A|||;VT=SNP
17	13337088	rs9913414	T	A	100	PASS	AC=908;AF=0.18131;AN=5008;NS=2504;DP=13815;EAS_AF=0.1935;AMR_AF=0.0908;AFR_AF=0.3782;EUR_AF=0.0825;SAS_AF=0.0685;AA=T|||;VT=SNP
17	13337956	rs12602055	T	G	100	PASS	AC=3681;AF=0.735024;AN=5008;NS=2504;DP=18226;EAS_AF=0.8938;AMR_AF=0.7666;AFR_AF=0.7852;EUR_AF=0.6342;SAS_AF=0.5849;AA=G|||;VT=SNP
17	13338021	rs28408554	T	A	100	PASS	AC=902;AF=0.180112;AN=5008;NS=2504;DP=19213;EAS_AF=0.1935;AMR_AF=0.0893;AFR_AF=0.3744;EUR_AF=0.0825;SAS_AF=0.0685;AA=T|||;VT=SNP
17	13338486	rs79521036	T	G	100	PASS	AC=390;AF=0.0778754;AN=5008;NS=2504;DP=16924;EAS_AF=0.0962;AMR_AF=0.1542;AFR_AF=0.0106;EUR_AF=0.1233;SAS_AF=0.0491;AA=T|||;VT=SNP
17	13338932	rs28758577	T	C	100	PASS	AC=863;AF=0.172324;AN=5008;NS=2504;DP=15972;EAS_AF=0.3562;AMR_AF=0.2421;AFR_AF=0.0325;EUR_AF=0.1412;SAS_AF=0.1544;AA=T|||;VT=SNP
17	13339203	rs3859254	T	C	100	PASS	AC=1846;AF=0.36861;AN=5008;NS=2504;DP=17006;EAS_AF=0.3452;AMR_AF=0.4323;AFR_AF=0.3275;EUR_AF=0.4105;SAS_AF=0.3599;AA=T|||;VT=SNP
17	13339428	rs7207361	A	C	100	PASS	AC=925;AF=0.184704;AN=5008;NS=2504;DP=16472;EAS_AF=0.1915;AMR_AF=0.0922;AFR_AF=0.3911;EUR_AF=0.0825;SAS_AF=0.0695;AA=A|||;VT=SNP
17	13339499	rs11659061	T	G	100	PASS	AC=2707;AF=0.540535;AN=5008;NS=2504;DP=17162;EAS_AF=0.7946;AMR_AF=0.5591;AFR_AF=0.4402;EUR_AF=0.4712;SAS_AF=0.4724;AA=T|||;VT=SNP
17	13339650	rs11654080	A	G	100	PASS	AC=1307;AF=0.260982;AN=5008;NS=2504;DP=17845;EAS_AF=0.3462;AMR_AF=0.3775;AFR_AF=0.034;EUR_AF=0.3728;SAS_AF=0.2822;AA=A|||;VT=SNP
17	13340298	rs9894943	G	A	100	PASS	AC=2363;AF=0.471845;AN=5008;NS=2504;DP=13868;EAS_AF=0.504;AMR_AF=0.3473;AFR_AF=0.6846;EUR_AF=0.338;SAS_AF=0.3773;AA=G|||;VT=SNP
17	13340405	rs11078155	G	C	100	PASS	AC=662;AF=0.132188;AN=5008;NS=2504;DP=13064;EAS_AF=0.1657;AMR_AF=0.2262;AFR_AF=0.0136;EUR_AF=0.161;SAS_AF=0.1616;AA=G|||;VT=SNP
17	13341140	rs142114418	C	T	100	PASS	AC=47;AF=0.00938498;AN=5008;NS=2504;DP=16806;EAS_AF=0.0446;AMR_AF=0;AFR_AF=0;EUR_AF=0;SAS_AF=0.002;AA=C|||;VT=SNP
17	13341165	rs4357979	T	G	100	PASS	AC=382;AF=0.076278;AN=5008;NS=2504;DP=17968;EAS_AF=0.1577;AMR_AF=0.0663;AFR_AF=0.0325;EUR_AF=0.1093;SAS_AF=0.0245;AA=G|||;VT=SNP
17	13341325	rs117812357	C	T	100	PASS	AC=88;AF=0.0175719;AN=5008;NS=2504;DP=17166;EAS_AF=0.0437;AMR_AF=0.0014;AFR_AF=0.031;EUR_AF=0;SAS_AF=0.002;AA=C|||;VT=SNP
17	13341463	rs2996008	A	G	100	PASS	AC=3310;AF=0.660942;AN=5008;NS=2504;DP=17622;EAS_AF=0.8105;AMR_AF=0.7795;AFR_AF=0.4342;EUR_AF=0.672;SAS_AF=0.7178;AA=a|||;VT=SNP
17	13341512	rs11870813	A	G	100	PASS	AC=574;AF=0.114617;AN=5008;NS=2504;DP=18428;EAS_AF=0.2024;AMR_AF=0.0778;AFR_AF=0.1369;EUR_AF=0.1093;SAS_AF=0.0256;AA=A|||;VT=SNP
17	13341658	rs117837386	G	A	100	PASS	AC=47;AF=0.00938498;AN=5008;NS=2504;DP=18979;EAS_AF=0.0437;AMR_AF=0;AFR_AF=0.0008;EUR_AF=0;SAS_AF=0.002;AA=G|||;VT=SNP
17	13341710	rs2996009	C	T	100	PASS	AC=2345;AF=0.468251;AN=5008;NS=2504;DP=18771;EAS_AF=0.4008;AMR_AF=0.634;AFR_AF=0.3321;EUR_AF=0.4443;SAS_AF=0.6288;AA=C|||;VT=SNP
17	13341940	rs2996010	G	A	100	PASS	AC=2816;AF=0.5623;AN=5008;NS=2504;DP=17277;EAS_AF=0.6081;AMR_AF=0.7104;AFR_AF=0.3495;EUR_AF=0.5656;SAS_AF=0.6943;AA=G|||;VT=SNP
17	13341992	rs59394083	T	C	100	PASS	AC=451;AF=0.0900559;AN=5008;NS=2504;DP=17821;EAS_AF=0.2073;AMR_AF=0.0764;AFR_AF=0.0045;EUR_AF=0.1183;SAS_AF=0.0654;AA=T|||;VT=SNP
17	13342350	rs74199785	C	A	100	PASS	AC=422;AF=0.0842652;AN=5008;NS=2504;DP=15038;EAS_AF=0.1984;AMR_AF=0.0648;AFR_AF=0.034;EUR_AF=0.1074;SAS_AF=0.0245;AA=C|||;VT=SNP
17	13342397	rs117438684	C	T	100	PASS	AC=47;AF=0.00938498;AN=5008;NS=2504;DP=16167;EAS_AF=0.0446;AMR_AF=0;AFR_AF=0;EUR_AF=0;SAS_AF=0.002;AA=C|||;VT=SNP
17	13342615	rs150133392	G	C	100	PASS	AC=47;AF=0.00938498;AN=5008;NS=2504;DP=18595;EAS_AF=0.0446;AMR_AF=0;AFR_AF=0;EUR_AF=0;SAS_AF=0.002;AA=G|||;VT=SNP
17	13343618	rs73978872	G	A	100	PASS	AC=89;AF=0.0177716;AN=5008;NS=2504;DP=17005;EAS_AF=0.002;AMR_AF=0.0187;AFR_AF=0.0197;EUR_AF=0.0268;SAS_AF=0.0215;AA=G|||;VT=SNP
17	13343665	rs116922406	A	G	100	PASS	AC=58;AF=0.0115815;AN=5008;NS=2504;DP=15712;EAS_AF=0.0218;AMR_AF=0;AFR_AF=0;EUR_AF=0.008;SAS_AF=0.0286;AA=A|||;VT=SNP
17	13343765	rs7220758	G	A	100	PASS	AC=783;AF=0.15635;AN=5008;NS=2504;DP=14541;EAS_AF=0.0565;AMR_AF=0.0663;AFR_AF=0.4455;EUR_AF=0.0368;SAS_AF=0.0552;AA=G|||;VT=SNP
17	13344095	rs2996019	G	A	100	PASS	AC=2397;AF=0.478634;AN=5008;NS=2504;DP=17193;EAS_AF=0.4464;AMR_AF=0.6167;AFR_AF=0.3177;EUR_AF=0.4692;SAS_AF=0.6411;AA=G|||;VT=SNP
17	13344297	rs9897993	A	G	100	PASS	AC=1339;AF=0.267372;AN=5008;NS=2504;DP=16844;EAS_AF=0.1716;AMR_AF=0.3213;AFR_AF=0.5234;EUR_AF=0.162;SAS_AF=0.09;AA=A|||;VT=SNP
17	13344558	rs181974181	G	A	100	PASS	AC=15;AF=0.00299521;AN=5008;NS=2504;DP=16626;EAS_AF=0.0099;AMR_AF=0;AFR_AF=0;EUR_AF=0.005;SAS_AF=0;AA=G|||;VT=SNP
17	13345156	rs2996023	C	G	100	PASS	AC=4146;AF=0.827875;AN=5008;NS=2504;DP=16867;EAS_AF=0.7659;AMR_AF=0.8458;AFR_AF=0.969;EUR_AF=0.7147;SAS_AF=0.8047;AA=G|||;VT=SNP
17	13345229	rs2996024	T	C	100	PASS	AC=2372;AF=0.473642;AN=5008;NS=2504;DP=19337;EAS_AF=0.4425;AMR_AF=0.304;AFR_AF=0.7814;EUR_AF=0.2624;SAS_AF=0.4274;AA=C|||;VT=SNP
17	13345385	rs80296769	T	C	100	PASS	AC=239;AF=0.0477236;AN=5008;NS=2504;DP=16615;EAS_AF=0.1429;AMR_AF=0.0259;AFR_AF=0;EUR_AF=0.008;SAS_AF=0.0706;AA=T|||;VT=SNP
17	13345454	rs2996025	A	T	100	PASS	AC=2383;AF=0.475839;AN=5008;NS=2504;DP=17053;EAS_AF=0.4415;AMR_AF=0.3055;AFR_AF=0.7905;EUR_AF=0.2634;SAS_AF=0.4254;AA=T|||;VT=SNP
17	13345571	rs2996026	T	C	100	PASS	AC=1375;AF=0.274561;AN=5008;NS=2504;DP=19066;EAS_AF=0.2381;AMR_AF=0.2651;AFR_AF=0.1846;EUR_AF=0.3847;SAS_AF=0.3272;AA=T|||;VT=SNP
17	13345673	rs10517445	G	A	100	PASS	AC=380;AF=0.0758786;AN=5008;NS=2504;DP=18660;EAS_AF=0.1419;AMR_AF=0.0317;AFR_AF=0.1044;EUR_AF=0.008;SAS_AF=0.0706;AA=G|||;VT=SNP
17	13346537	rs7218194	T	C	100	PASS	AC=626;AF=0.125;AN=5008;NS=2504;DP=19397;EAS_AF=0.005;AMR_AF=0.0778;AFR_AF=0.3533;EUR_AF=0.0437;SAS_AF=0.0573;AA=T|||;VT=SNP
17	13346619	rs2996031	A	G	100	PASS	AC=4174;AF=0.833466;AN=5008;NS=2504;DP=20068;EAS_AF=0.7679;AMR_AF=0.8444;AFR_AF=0.9682;EUR_AF=0.7197;SAS_AF=0.8282;AA=G|||;VT=SNP
17	13347119	rs2996032	G	A	100	PASS	AC=1396;AF=0.278754;AN=5008;NS=2504;DP=20191;EAS_AF=0.2371;AMR_AF=0.2695;AFR_AF=0.1762;EUR_AF=0.3907;SAS_AF=0.3517;AA=G|||;VT=SNP
17	13347149	rs2996033	A	G	100	PASS	AC=4174;AF=0.833466;AN=5008;NS=2504;DP=20645;EAS_AF=0.7679;AMR_AF=0.8444;AFR_AF=0.969;EUR_AF=0.7197;SAS_AF=0.8272;AA=G|||;VT=SNP
17	13347468	rs73306306	A	G	100	PASS	AC=345;AF=0.0688898;AN=5008;NS=2504;DP=18771;EAS_AF=0.0784;AMR_AF=0.0101;AFR_AF=0.1921;EUR_AF=0;SAS_AF=0.0051;AA=A|||;VT=SNP
17	13347606	rs74933312	T	C	100	PASS	AC=87;AF=0.0173722;AN=5008;NS=2504;DP=19892;EAS_AF=0.0784;AMR_AF=0;AFR_AF=0.0023;EUR_AF=0;SAS_AF=0.0051;AA=T|||;VT=SNP
17	13347796	rs56965838	G	A	100	PASS	AC=238;AF=0.047524;AN=5008;NS=2504;DP=19757;EAS_AF=0.1419;AMR_AF=0.0259;AFR_AF=0;EUR_AF=0.008;SAS_AF=0.0706;AA=G|||;VT=SNP
17	13348023	rs77406508	A	G	100	PASS	AC=112;AF=0.0223642;AN=5008;NS=2504;DP=18958;EAS_AF=0.0784;AMR_AF=0;AFR_AF=0.0212;EUR_AF=0;SAS_AF=0.0051;AA=A|||;VT=SNP
17	13348257	rs9903148	T	A	100	PASS	AC=622;AF=0.124201;AN=5008;NS=2504;DP=19892;EAS_AF=0.005;AMR_AF=0.0778;AFR_AF=0.3502;EUR_AF=0.0437;SAS_AF=0.0573;AA=T|||;VT=SNP
17	13348683	rs144079768	G	A	100	PASS	AC=43;AF=0.00858626;AN=5008;NS=2504;DP=16473;EAS_AF=0.0397;AMR_AF=0;AFR_AF=0.0015;EUR_AF=0;SAS_AF=0.001;AA=G|||;VT=SNP
17	13350076	rs16947899	A	C	100	PASS	AC=242;AF=0.0483227;AN=5008;NS=2504;DP=19329;EAS_AF=0.1409;AMR_AF=0.0259;AFR_AF=0;EUR_AF=0.008;SAS_AF=0.0757;AA=A|||;VT=SNP
17	13350084	rs2996034	C	T	100	PASS	AC=1371;AF=0.273762;AN=5008;NS=2504;DP=19235;EAS_AF=0.2391;AMR_AF=0.2723;AFR_AF=0.1793;EUR_AF=0.3847;SAS_AF=0.3241;AA=C|||;VT=SNP
17	13350308	rs76127868	C	A	100	PASS	AC=242;AF=0.0483227;AN=5008;NS=2504;DP=18827;EAS_AF=0.1409;AMR_AF=0.0259;AFR_AF=0;EUR_AF=0.008;SAS_AF=0.0757;AA=C|||;VT=SNP
17	13350768	rs2906919	G	C	100	PASS	AC=1362;AF=0.271965;AN=5008;NS=2504;DP=18887;EAS_AF=0.2381;AMR_AF=0.268;AFR_AF=0.1755;EUR_AF=0.3847;SAS_AF=0.3241;AA=G|||;VT=SNP
17	13350784	rs74326398	T	A	100	PASS	AC=91;AF=0.0181709;AN=5008;NS=2504;DP=18944;EAS_AF=0.002;AMR_AF=0.0648;AFR_AF=0.0015;EUR_AF=0.0268;SAS_AF=0.0153;AA=T|||;VT=SNP
17	13351132	rs9910802	A	G	100	PASS	AC=362;AF=0.0722843;AN=5008;NS=2504;DP=19151;EAS_AF=0.0823;AMR_AF=0.0115;AFR_AF=0.202;EUR_AF=0;SAS_AF=0.0041;AA=A|||;VT=SNP
17	13351264	rs8072006	C	G	100	PASS	AC=620;AF=0.123802;AN=5008;NS=2504;DP=21081;EAS_AF=0.004;AMR_AF=0.0749;AFR_AF=0.351;EUR_AF=0.0437;SAS_AF=0.0573;AA=G|||;VT=SNP
17	13351326	rs2996035	G	A	100	PASS	AC=4136;AF=0.825879;AN=5008;NS=2504;DP=20545;EAS_AF=0.7659;AMR_AF=0.8415;AFR_AF=0.966;EUR_AF=0.7167;SAS_AF=0.7996;AA=A|||;VT=SNP
17	13351339	rs2996036	G	A	100	PASS	AC=4136;AF=0.825879;AN=5008;NS=2504;DP=20704;EAS_AF=0.7659;AMR_AF=0.8415;AFR_AF=0.966;EUR_AF=0.7167;SAS_AF=0.7996;AA=A|||;VT=SNP
17	13351432	rs76646614	T	C	100	PASS	AC=116;AF=0.0231629;AN=5008;NS=2504;DP=21518;EAS_AF=0.0823;AMR_AF=0;AFR_AF=0.0212;EUR_AF=0;SAS_AF=0.0051;AA=T|||;VT=SNP
17	13351769	rs28407982	G	A	100	PASS	AC=111;AF=0.0221645;AN=5008;NS=2504;DP=18382;EAS_AF=0.0784;AMR_AF=0;AFR_AF=0.0204;EUR_AF=0;SAS_AF=0.0051;AA=G|||;VT=SNP
17	13351958	rs28410296	T	C	100	PASS	AC=116;AF=0.0231629;AN=5008;NS=2504;DP=17756;EAS_AF=0.0823;AMR_AF=0;AFR_AF=0.0212;EUR_AF=0;SAS_AF=0.0051;AA=T|||;VT=SNP
17	13352506	rs78708257	T	C	100	PASS	AC=242;AF=0.0483227;AN=5008;NS=2504;DP=19101;EAS_AF=0.1409;AMR_AF=0.0259;AFR_AF=0;EUR_AF=0.008;SAS_AF=0.0757;AA=T|||;VT=SNP
17	13352611	rs76927107	C	A	100	PASS	AC=242;AF=0.0483227;AN=5008;NS=2504;DP=16705;EAS_AF=0.1409;AMR_AF=0.0259;AFR_AF=0;EUR_AF=0.008;SAS_AF=0.0757;AA=C|||;VT=SNP
17	13352848	rs4289033	A	C	100	PASS	AC=1348;AF=0.269169;AN=5008;NS=2504;DP=17303;EAS_AF=0.3423;AMR_AF=0.4467;AFR_AF=0.059;EUR_AF=0.2793;SAS_AF=0.3415;AA=A|||;VT=SNP
17	13352884	rs2996037	G	A	100	PASS	AC=1362;AF=0.271965;AN=5008;NS=2504;DP=18683;EAS_AF=0.2381;AMR_AF=0.268;AFR_AF=0.1755;EUR_AF=0.3847;SAS_AF=0.3241;AA=G|||;VT=SNP
17	13353278	rs75876011	T	C	100	PASS	AC=242;AF=0.0483227;AN=5008;NS=2504;DP=21248;EAS_AF=0.1409;AMR_AF=0.0259;AFR_AF=0;EUR_AF=0.008;SAS_AF=0.0757;AA=T|||;VT=SNP
17	13353530	rs11656301	C	G	100	PASS	AC=2605;AF=0.520168;AN=5008;NS=2504;DP=16058;EAS_AF=0.4881;AMR_AF=0.5706;AFR_AF=0.6952;EUR_AF=0.332;SAS_AF=0.4744;AA=G|||;VT=SNP
17	13353869	rs74333910	C	T	100	PASS	AC=157;AF=0.0313498;AN=5008;NS=2504;DP=17461;EAS_AF=0.0407;AMR_AF=0.0014;AFR_AF=0.0862;EUR_AF=0;SAS_AF=0.001;AA=C|||;VT=SNP
17	13353957	rs79091737	T	C	100	PASS	AC=242;AF=0.0483227;AN=5008;NS=2504;DP=18220;EAS_AF=0.1409;AMR_AF=0.0259;AFR_AF=0;EUR_AF=0.008;SAS_AF=0.0757;AA=T|||;VT=SNP
17	13353965	rs2996038	T	G	100	PASS	AC=4173;AF=0.833267;AN=5008;NS=2504;DP=18367;EAS_AF=0.7659;AMR_AF=0.8444;AFR_AF=0.9667;EUR_AF=0.7227;SAS_AF=0.8282;AA=G|||;VT=SNP
17	13354196	rs2996039	C	A	100	PASS	AC=1365;AF=0.272564;AN=5008;NS=2504;DP=18348;EAS_AF=0.2381;AMR_AF=0.2695;AFR_AF=0.1762;EUR_AF=0.3847;SAS_AF=0.3252;AA=C|||;VT=SNP
17	13354208	rs2996040	C	T	100	PASS	AC=1364;AF=0.272364;AN=5008;NS=2504;DP=18426;EAS_AF=0.2381;AMR_AF=0.2695;AFR_AF=0.1755;EUR_AF=0.3847;SAS_AF=0.3252;AA=C|||;VT=SNP
17	13354305	rs143359088	G	T	100	PASS	AC=44;AF=0.00878594;AN=5008;NS=2504;DP=18438;EAS_AF=0.0397;AMR_AF=0;AFR_AF=0.0023;EUR_AF=0;SAS_AF=0.001;AA=G|||;VT=SNP
17	13354309	rs2996041	T	G	100	PASS	AC=1322;AF=0.263978;AN=5008;NS=2504;DP=18353;EAS_AF=0.2381;AMR_AF=0.2622;AFR_AF=0.1467;EUR_AF=0.3847;SAS_AF=0.3262;AA=T|||;VT=SNP
17	13354312	rs34764348	A	G	100	PASS	AC=1347;AF=0.26897;AN=5008;NS=2504;DP=18265;EAS_AF=0.3423;AMR_AF=0.4452;AFR_AF=0.059;EUR_AF=0.2793;SAS_AF=0.3415;AA=A|||;VT=SNP
17	13354637	rs150012495	A	C	100	PASS	AC=87;AF=0.0173722;AN=5008;NS=2504;DP=18150;EAS_AF=0.0784;AMR_AF=0;AFR_AF=0.0023;EUR_AF=0;SAS_AF=0.0051;AA=A|||;VT=SNP
17	13355127	rs2996043	A	G	100	PASS	AC=4149;AF=0.828474;AN=5008;NS=2504;DP=19632;EAS_AF=0.7758;AMR_AF=0.8415;AFR_AF=0.966;EUR_AF=0.7177;SAS_AF=0.8016;AA=G|||;VT=SNP
17	13355674	rs4054866	A	G	100	PASS	AC=2619;AF=0.522963;AN=5008;NS=2504;DP=15161;EAS_AF=0.499;AMR_AF=0.572;AFR_AF=0.6936;EUR_AF=0.334;SAS_AF=0.4765;AA=G|||;VT=SNP
17	13355938	rs11078157	C	G	100	PASS	AC=243;AF=0.0485224;AN=5008;NS=2504;DP=16669;EAS_AF=0.1419;AMR_AF=0.0259;AFR_AF=0;EUR_AF=0.008;SAS_AF=0.0757;AA=C|||;VT=SNP
17	13356029	rs8080163	T	C	100	PASS	AC=830;AF=0.165735;AN=5008;NS=2504;DP=18130;EAS_AF=0.0069;AMR_AF=0.1369;AFR_AF=0.3676;EUR_AF=0.1322;SAS_AF=0.1115;AA=T|||;VT=SNP
17	13356906	rs72635591	C	T	100	PASS	AC=251;AF=0.0501198;AN=5008;NS=2504;DP=16326;EAS_AF=0.1687;AMR_AF=0.0288;AFR_AF=0;EUR_AF=0.008;SAS_AF=0.0542;AA=C|||;VT=SNP
17	13357215	rs7209340	G	C	100	PASS	AC=1783;AF=0.35603;AN=5008;NS=2504;DP=15705;EAS_AF=0.3244;AMR_AF=0.4308;AFR_AF=0.4418;EUR_AF=0.2614;SAS_AF=0.317;AA=G|||;VT=SNP
17	13357715	rs2996049	A	G	100	PASS	AC=4231;AF=0.844848;AN=5008;NS=2504;DP=19018;EAS_AF=0.7708;AMR_AF=0.8386;AFR_AF=0.9864;EUR_AF=0.7177;SAS_AF=0.865;AA=G|||;VT=SNP
17	13358032	rs67945662	A	G	100	PASS	AC=1804;AF=0.360224;AN=5008;NS=2504;DP=15974;EAS_AF=0.3353;AMR_AF=0.4294;AFR_AF=0.4463;EUR_AF=0.2624;SAS_AF=0.3211;AA=A|||;VT=SNP
17	13358465	rs7502538	A	C	100	PASS	AC=1803;AF=0.360024;AN=5008;NS=2504;DP=15169;EAS_AF=0.3353;AMR_AF=0.4294;AFR_AF=0.4455;EUR_AF=0.2624;SAS_AF=0.3211;AA=A|||;VT=SNP
17	13358526	rs59008777	C	G	100	PASS	AC=1833;AF=0.366014;AN=5008;NS=2504;DP=15227;EAS_AF=0.3353;AMR_AF=0.4366;AFR_AF=0.4644;EUR_AF=0.2624;SAS_AF=0.3211;AA=C|||;VT=SNP
17	13358774	rs9911651	A	G	100	PASS	AC=2162;AF=0.431709;AN=5008;NS=2504;DP=13430;EAS_AF=0.503;AMR_AF=0.4697;AFR_AF=0.5212;EUR_AF=0.2704;SAS_AF=0.3763;AA=G|||;VT=SNP
17	13359217	rs77797715	T	C	100	PASS	AC=105;AF=0.0209665;AN=5008;NS=2504;DP=15832;EAS_AF=0.002;AMR_AF=0.0706;AFR_AF=0.0023;EUR_AF=0.0258;SAS_AF=0.0256;AA=T|||;VT=SNP
17	13359435	rs977706	A	T	100	PASS	AC=540;AF=0.107827;AN=5008;NS=2504;DP=17668;EAS_AF=0.005;AMR_AF=0.1023;AFR_AF=0.1793;EUR_AF=0.1233;SAS_AF=0.1053;AA=A|||;VT=SNP
17	13359576	rs74408326	T	C	100	PASS	AC=75;AF=0.014976;AN=5008;NS=2504;DP=17326;EAS_AF=0.0556;AMR_AF=0.0014;AFR_AF=0;EUR_AF=0.0139;SAS_AF=0.0041;AA=T|||;VT=SNP
17	13359751	rs2018048	G	T	100	PASS	AC=1950;AF=0.389377;AN=5008;NS=2504;DP=16102;EAS_AF=0.2669;AMR_AF=0.3631;AFR_AF=0.379;EUR_AF=0.4473;SAS_AF=0.4888;AA=G|||;VT=SNP
17	13359801	rs8078717	T	C	100	PASS	AC=1942;AF=0.38778;AN=5008;NS=2504;DP=15501;EAS_AF=0.2788;AMR_AF=0.3617;AFR_AF=0.3631;EUR_AF=0.4473;SAS_AF=0.4908;AA=T|||;VT=SNP
17	13360019	rs8081514	C	T	100	PASS	AC=2289;AF=0.457069;AN=5008;NS=2504;DP=17112;EAS_AF=0.4345;AMR_AF=0.4035;AFR_AF=0.4395;EUR_AF=0.4553;SAS_AF=0.544;AA=C|||;VT=SNP
17	13360441	rs72635592	G	A	100	PASS	AC=252;AF=0.0503195;AN=5008;NS=2504;DP=19319;EAS_AF=0.1687;AMR_AF=0.0288;AFR_AF=0;EUR_AF=0.008;SAS_AF=0.0552;AA=G|||;VT=SNP
17	13360983	rs72635593	A	C	100	PASS	AC=254;AF=0.0507188;AN=5008;NS=2504;DP=20769;EAS_AF=0.1687;AMR_AF=0.0288;AFR_AF=0;EUR_AF=0.0089;SAS_AF=0.0562;AA=A|||;VT=SNP
17	13361024	rs72635594	T	G	100	PASS	AC=253;AF=0.0505192;AN=5008;NS=2504;DP=20513;EAS_AF=0.1687;AMR_AF=0.0288;AFR_AF=0;EUR_AF=0.008;SAS_AF=0.0562;AA=T|||;VT=SNP
17	13361115	rs9909154	C	T	100	PASS	AC=2272;AF=0.453674;AN=5008;NS=2504;DP=19158;EAS_AF=0.4355;AMR_AF=0.3991;AFR_AF=0.4274;EUR_AF=0.4553;SAS_AF=0.545;AA=A|||;VT=SNP
17	13361520	rs7214164	C	A	100	PASS	AC=2311;AF=0.461462;AN=5008;NS=2504;DP=19761;EAS_AF=0.4474;AMR_AF=0.4063;AFR_AF=0.4463;EUR_AF=0.4533;SAS_AF=0.544;AA=A|||;VT=SNP
17	13361757	rs72635595	G	T	100	PASS	AC=253;AF=0.0505192;AN=5008;NS=2504;DP=19628;EAS_AF=0.1696;AMR_AF=0.0288;AFR_AF=0;EUR_AF=0.008;SAS_AF=0.0552;AA=G|||;VT=SNP
17	13362352	rs77736438	C	T	100	PASS	AC=161;AF=0.0321486;AN=5008;NS=2504;DP=20136;EAS_AF=0.0774;AMR_AF=0.0086;AFR_AF=0.0015;EUR_AF=0.0288;SAS_AF=0.047;AA=C|||;VT=SNP
17	13363223	rs76188416	A	G	100	PASS	AC=43;AF=0.00858626;AN=5008;NS=2504;DP=18340;EAS_AF=0.0407;AMR_AF=0.0014;AFR_AF=0;EUR_AF=0;SAS_AF=0.001;AA=A|||;VT=SNP
17	13363661	rs16947926	G	C	100	PASS	AC=1670;AF=0.333466;AN=5008;NS=2504;DP=17427;EAS_AF=0.2946;AMR_AF=0.4265;AFR_AF=0.3805;EUR_AF=0.2584;SAS_AF=0.3211;AA=G|||;VT=SNP
17	13363669	rs35359180	A	G	100	PASS	AC=160;AF=0.0319489;AN=5008;NS=2504;DP=17588;EAS_AF=0.0278;AMR_AF=0.036;AFR_AF=0.0356;EUR_AF=0.0278;SAS_AF=0.0327;AA=A|||;VT=SNP
17	13364290	rs8068216	G	A	100	PASS	AC=1348;AF=0.269169;AN=5008;NS=2504;DP=20802;EAS_AF=0.25;AMR_AF=0.4049;AFR_AF=0.2126;EUR_AF=0.2406;SAS_AF=0.2986;AA=G|||;VT=SNP
17	13364549	rs8068169	A	G	100	PASS	AC=4107;AF=0.820088;AN=5008;NS=2504;DP=19616;EAS_AF=0.7688;AMR_AF=0.8329;AFR_AF=0.9002;EUR_AF=0.7157;SAS_AF=0.863;AA=a|||;VT=SNP
17	13364994	rs2190822	C	T	100	PASS	AC=1927;AF=0.384784;AN=5008;NS=2504;DP=19409;EAS_AF=0.4623;AMR_AF=0.4654;AFR_AF=0.3805;EUR_AF=0.2664;SAS_AF=0.3753;AA=T|||;VT=SNP
17	13365547	rs36086839	C	T	100	PASS	AC=156;AF=0.0311502;AN=5008;NS=2504;DP=19437;EAS_AF=0.0278;AMR_AF=0.036;AFR_AF=0.0325;EUR_AF=0.0278;SAS_AF=0.0327;AA=C|||;VT=SNP
17	13365711	rs72822845	G	T	100	PASS	AC=359;AF=0.0716853;AN=5008;NS=2504;DP=20154;EAS_AF=0.005;AMR_AF=0.0951;AFR_AF=0.0446;EUR_AF=0.1243;SAS_AF=0.1063;AA=G|||;VT=SNP
17	13365863	rs1860070	T	C	100	PASS	AC=4214;AF=0.841454;AN=5008;NS=2504;DP=20408;EAS_AF=0.7659;AMR_AF=0.8386;AFR_AF=0.9803;EUR_AF=0.7157;SAS_AF=0.863;AA=C|||;VT=SNP
17	13366147	rs72635596	G	A	100	PASS	AC=251;AF=0.0501198;AN=5008;NS=2504;DP=18737;EAS_AF=0.1677;AMR_AF=0.0288;AFR_AF=0;EUR_AF=0.008;SAS_AF=0.0552;AA=G|||;VT=SNP
17	13367142	rs4791551	C	T	100	PASS	AC=4182;AF=0.835064;AN=5008;NS=2504;DP=20003;EAS_AF=0.7371;AMR_AF=0.8386;AFR_AF=0.9803;EUR_AF=0.7157;SAS_AF=0.8599;AA=T|||;VT=SNP
17	13367540	rs144896535	A	T	100	PASS	AC=43;AF=0.00858626;AN=5008;NS=2504;DP=17897;EAS_AF=0.0407;AMR_AF=0.0014;AFR_AF=0;EUR_AF=0;SAS_AF=0.001;AA=A|||;VT=SNP
17	13367965	rs72635597	G	A	100	PASS	AC=251;AF=0.0501198;AN=5008;NS=2504;DP=18048;EAS_AF=0.1677;AMR_AF=0.0288;AFR_AF=0;EUR_AF=0.008;SAS_AF=0.0552;AA=G|||;VT=SNP
17	13367970	rs2874897	T	C	100	PASS	AC=2054;AF=0.410144;AN=5008;NS=2504;DP=18054;EAS_AF=0.4831;AMR_AF=0.4683;AFR_AF=0.4561;EUR_AF=0.2674;SAS_AF=0.3783;AA=C|||;VT=SNP
17	13368963	rs16947942	A	C	100	PASS	AC=1150;AF=0.229633;AN=5008;NS=2504;DP=17542;EAS_AF=0.3155;AMR_AF=0.3905;AFR_AF=0.0129;EUR_AF=0.2406;SAS_AF=0.3088;AA=A|||;VT=SNP
17	13369170	rs7219001	G	C	100	PASS	AC=1928;AF=0.384984;AN=5008;NS=2504;DP=17508;EAS_AF=0.2798;AMR_AF=0.3646;AFR_AF=0.3533;EUR_AF=0.4473;SAS_AF=0.4867;AA=G|||;VT=SNP
17	13369770	rs2159122	A	T	100	PASS	AC=1218;AF=0.243211;AN=5008;NS=2504;DP=21813;EAS_AF=0.247;AMR_AF=0.2233;AFR_AF=0.1346;EUR_AF=0.2962;SAS_AF=0.3456;AA=A|||;VT=SNP
17	13370006	rs16947944	T	G	100	PASS	AC=1179;AF=0.235423;AN=5008;NS=2504;DP=17050;EAS_AF=0.3155;AMR_AF=0.3905;AFR_AF=0.0356;EUR_AF=0.2406;SAS_AF=0.3078;AA=T|||;VT=SNP
17	13370098	rs72635598	G	A	100	PASS	AC=252;AF=0.0503195;AN=5008;NS=2504;DP=16770;EAS_AF=0.1677;AMR_AF=0.0288;AFR_AF=0;EUR_AF=0.008;SAS_AF=0.0562;AA=G|||;VT=SNP
17	13370398	rs72635599	C	A	100	PASS	AC=252;AF=0.0503195;AN=5008;NS=2504;DP=11474;EAS_AF=0.1677;AMR_AF=0.0288;AFR_AF=0;EUR_AF=0.008;SAS_AF=0.0562;AA=C|||;VT=SNP
17	13370460	rs16947946	G	A	100	PASS	AC=1179;AF=0.235423;AN=5008;NS=2504;DP=10385;EAS_AF=0.3155;AMR_AF=0.3905;AFR_AF=0.0356;EUR_AF=0.2406;SAS_AF=0.3078;AA=G|||;VT=SNP
17	13372846	rs72822850	A	G	100	PASS	AC=1179;AF=0.235423;AN=5008;NS=2504;DP=8268;EAS_AF=0.3155;AMR_AF=0.3905;AFR_AF=0.0356;EUR_AF=0.2406;SAS_AF=0.3078;AA=a|||;VT=SNP
17	13373143	rs11078158	A	G	100	PASS	AC=1179;AF=0.235423;AN=5008;NS=2504;DP=15453;EAS_AF=0.3155;AMR_AF=0.3905;AFR_AF=0.0356;EUR_AF=0.2406;SAS_AF=0.3078;AA=A|||;VT=SNP
17	13373718	rs58329456	G	T	100	PASS	AC=1194;AF=0.238419;AN=5008;NS=2504;DP=15373;EAS_AF=0.3155;AMR_AF=0.3905;AFR_AF=0.0461;EUR_AF=0.2416;SAS_AF=0.3078;AA=g|||;VT=SNP
17	13373915	rs12944375	T	A	100	PASS	AC=1930;AF=0.385383;AN=5008;NS=2504;DP=12102;EAS_AF=0.2798;AMR_AF=0.3646;AFR_AF=0.3548;EUR_AF=0.4473;SAS_AF=0.4867;AA=T|||;VT=SNP
17	13374085	rs73306361	G	T	100	PASS	AC=544;AF=0.108626;AN=5008;NS=2504;DP=10322;EAS_AF=0.1677;AMR_AF=0.0533;AFR_AF=0.2073;EUR_AF=0.0089;SAS_AF=0.0562;AA=G|||;VT=SNP
17	13374184	rs12601934	A	G	100	PASS	AC=4102;AF=0.819089;AN=5008;NS=2504;DP=10512;EAS_AF=0.7629;AMR_AF=0.8329;AFR_AF=0.9017;EUR_AF=0.7147;SAS_AF=0.863;AA=G|||;VT=SNP
17	13374468	rs57918576	C	A	100	PASS	AC=1359;AF=0.271366;AN=5008;NS=2504;DP=14063;EAS_AF=0.2718;AMR_AF=0.4107;AFR_AF=0.1755;EUR_AF=0.2584;SAS_AF=0.3149;AA=C|||;VT=SNP
17	13374537	rs147341408	T	G	100	PASS	AC=252;AF=0.0503195;AN=5008;NS=2504;DP=14421;EAS_AF=0.1677;AMR_AF=0.0288;AFR_AF=0;EUR_AF=0.008;SAS_AF=0.0562;AA=T|||;VT=SNP
17	13374599	rs12602036	C	T	100	PASS	AC=1179;AF=0.235423;AN=5008;NS=2504;DP=14295;EAS_AF=0.3155;AMR_AF=0.3905;AFR_AF=0.0356;EUR_AF=0.2406;SAS_AF=0.3078;AA=C|||;VT=SNP
17	13374864	rs67697474	A	G	100	PASS	AC=1953;AF=0.389976;AN=5008;NS=2504;DP=17729;EAS_AF=0.4831;AMR_AF=0.464;AFR_AF=0.3835;EUR_AF=0.2674;SAS_AF=0.3763;AA=G|||;VT=SNP
17	13375271	rs72635600	T	C	100	PASS	AC=252;AF=0.0503195;AN=5008;NS=2504;DP=18933;EAS_AF=0.1677;AMR_AF=0.0288;AFR_AF=0;EUR_AF=0.008;SAS_AF=0.0562;AA=T|||;VT=SNP
17	13375402	rs758201	G	A	100	PASS	AC=1192;AF=0.238019;AN=5008;NS=2504;DP=20205;EAS_AF=0.3155;AMR_AF=0.3905;AFR_AF=0.0454;EUR_AF=0.2406;SAS_AF=0.3078;AA=G|||;VT=SNP
17	13375572	rs758202	G	A	100	PASS	AC=2048;AF=0.408946;AN=5008;NS=2504;DP=20563;EAS_AF=0.4831;AMR_AF=0.4669;AFR_AF=0.4539;EUR_AF=0.2674;SAS_AF=0.3763;AA=A|||;VT=SNP
17	13375847	rs758203	A	C	100	PASS	AC=1152;AF=0.230032;AN=5008;NS=2504;DP=19446;EAS_AF=0.3155;AMR_AF=0.3905;AFR_AF=0.0151;EUR_AF=0.2406;SAS_AF=0.3078;AA=A|||;VT=SNP
```
