## Supplementary material for "Characterization of shared and ancestry-specific signals driving complex traits using multi-ancestry fine-mapping": mesusiecsinfo

```
*************************************************************

  Multiple Ancestry Sum of Single Effect Model (MESuSiE)          

   Visit http://www.xzlab.org/software.html For Update            

            (C) 2022 Boran Gao, Xiang Zhou                        

              GNU General Public License                          

*************************************************************
# Start data processing for sufficient statistics 
# Create MESuSiE object 
# Start data analysis 

# Data analysis is done, and now generates result 

Potential causal SNPs with PIP > 0.5:  

Credible sets for effects: 
$cs
$cs$L1
[1] 438 447 513

$cs$L2
 [1]  67  88  93  95  96  97 100 101 104 106 108 109 112 113 114 115 117 118 120
[20] 122 123 124 125 127 129 130 131 133 134 135 138 139 140 142 143 146 148 149
[39] 150 154 155 156 158 159 160 162 163 164 166 167 168 169 170 171 173 174 177
[58] 179 180 183 184 186 187 188 189 190 191 192 193 194 196 198 200 201 202 204
[77] 205 208 218 219 221 222 223 225 227 228 231 247 253


$cs_category
       L1        L2 
"eur_afr" "eur_afr" 

$purity
   min.abs.corr mean.abs.corr median.abs.corr
L1     0.981386     0.9917107        0.995344
L2     0.647499     0.9751229        0.991978

$cs_index
[1] 1 2

$coverage
[1] 0.9742685 0.9536791

$requested_coverage
[1] 0.95


 Use MESuSiE_Plot() for visualization
# Total time used for the analysis: 0.04 mins
```
