## Supplementary material for "Characterization of shared and ancestry-specific signals driving complex traits using multi-ancestry fine-mapping": mesusieoutput

```
                eur          afr      eur_afr
  [1,] 0.0003606050 0.0001435874 5.912914e-05
  [2,] 0.0003049117 0.0001243608 4.034989e-05
  [3,] 0.0002957009 0.0001281529 3.876315e-05
  [4,] 0.0002956026 0.0004559852 6.778587e-05
  [5,] 0.0002718482 0.0001579839 4.459613e-05
  [6,] 0.0002516997 0.0001964344 5.168633e-05
  [7,] 0.0002397235 0.0005650918 9.745384e-05
  [8,] 0.0002839040 0.0002022264 4.542980e-05
  [9,] 0.0004182732 0.0001828479 3.902867e-05
 [10,] 0.0002373783 0.0006235241 1.060888e-04
 [11,] 0.0004211922 0.0001950952 3.960522e-05
 [12,] 0.0005578685 0.0004500530 5.156097e-05
 [13,] 0.0002784751 0.0001197724 3.877319e-05
 [14,] 0.0003580315 0.0001549244 4.829440e-05
 [15,] 0.0008413333 0.0002243223 5.766367e-05
 [16,] 0.0002368178 0.0005775595 1.051385e-04
 [17,] 0.0003711931 0.0001718406 5.094865e-05
 [18,] 0.0006110431 0.0005849391 5.658192e-05
 [19,] 0.0002839013 0.0001174769 3.617762e-05
 [20,] 0.0011821587 0.0002580474 5.654198e-05
 [21,] 0.0003074343 0.0001163336 3.568403e-05
 [22,] 0.0003086139 0.0001147312 3.588595e-05
 [23,] 0.0002937780 0.0001160851 3.685285e-05
 [24,] 0.0002458435 0.0002002760 6.404537e-05
 [25,] 0.0002626581 0.0002121447 7.393424e-05
 [26,] 0.0003267750 0.0002662383 6.372285e-05
 [27,] 0.0002374091 0.0002304520 6.809187e-05
 [28,] 0.0003242860 0.0002659449 6.407219e-05
 [29,] 0.0002630891 0.0002409908 8.498561e-05
 [30,] 0.0002384357 0.0002723278 7.996540e-05
 [31,] 0.0002382223 0.0002508339 7.544546e-05
 [32,] 0.0003106461 0.0002320443 6.050770e-05
 [33,] 0.0002828466 0.0002121397 5.930367e-05
 [34,] 0.0010916382 0.0002150592 5.744072e-05
 [35,] 0.0002482051 0.0002226650 7.387254e-05
 [36,] 0.0002564673 0.0002335627 4.608722e-04
 [37,] 0.0002537325 0.0002001495 3.654727e-04
 [38,] 0.0002537325 0.0001982478 3.602405e-04
 [39,] 0.0003192284 0.0001123900 3.544180e-05
 [40,] 0.0003709516 0.0001165288 3.823967e-05
 [41,] 0.0011716787 0.0002324046 5.540502e-05
 [42,] 0.0002560823 0.0001982478 3.915342e-04
 [43,] 0.0003433354 0.0001945505 6.304565e-04
 [44,] 0.0011858808 0.0002329146 5.543040e-05
 [45,] 0.0002646094 0.0001857479 3.735318e-04
 [46,] 0.0002766728 0.0001910732 4.905863e-04
 [47,] 0.0011779956 0.0002365701 5.528922e-05
 [48,] 0.0003569921 0.0001901619 6.329349e-04
 [49,] 0.0002831188 0.0001189652 3.574150e-05
 [50,] 0.0002801858 0.0001916384 3.899456e-04
 [51,] 0.0002722192 0.0001654323 8.666574e-05
 [52,] 0.0011779956 0.0002454056 5.493233e-05
 [53,] 0.0002594926 0.0007096754 1.735259e-04
 [54,] 0.0003112246 0.0001796831 5.004370e-04
 [55,] 0.0002771062 0.0006003744 1.504681e-04
 [56,] 0.0002592079 0.0007339934 1.763954e-04
 [57,] 0.0003067678 0.0001075129 3.421347e-05
 [58,] 0.0003067678 0.0001075513 3.420332e-05
 [59,] 0.0012673214 0.0002547554 5.485194e-05
 [60,] 0.0002593437 0.0008768837 2.064582e-04
 [61,] 0.0003405299 0.0001093756 3.562889e-05
 [62,] 0.0003044174 0.0001075129 3.419443e-05
 [63,] 0.0003050924 0.0001956857 5.990320e-05
 [64,] 0.0002921429 0.0001567832 1.413452e-04
 [65,] 0.0003067678 0.0001073271 3.427179e-05
 [66,] 0.0002921429 0.0001573408 1.423526e-04
 [67,] 0.0029264781 0.0001666759 1.254473e-03
 [68,] 0.0003055829 0.0001073881 3.424019e-05
 [69,] 0.0012298487 0.0002644338 5.499630e-05
 [70,] 0.0002728641 0.0001630889 9.344948e-05
 [71,] 0.0003363273 0.0001555168 3.987757e-04
 [72,] 0.0012239415 0.0002841676 5.500147e-05
 [73,] 0.0012398086 0.0002883537 5.504680e-05
 [74,] 0.0003026925 0.0001085010 3.426819e-05
 [75,] 0.0009241771 0.0003272446 5.811479e-05
 [76,] 0.0012381310 0.0003248934 5.620485e-05
 [77,] 0.0003010355 0.0001080390 3.434402e-05
 [78,] 0.0003681719 0.0001599809 4.779600e-04
 [79,] 0.0003024803 0.0001083249 3.430893e-05
 [80,] 0.0003978364 0.0001550452 4.840218e-04
 [81,] 0.0003035775 0.0001081512 3.434930e-05
 [82,] 0.0003528784 0.0001566245 4.376788e-04
 [83,] 0.0003017156 0.0001947667 5.905472e-05
 [84,] 0.0013688043 0.0002908946 5.506560e-05
 [85,] 0.0003024803 0.0001084664 3.428789e-05
 [86,] 0.0002529072 0.0001667107 3.936781e-04
 [87,] 0.0002952740 0.0001566484 4.081590e-04
 [88,] 0.0041119340 0.0001454542 7.287307e-03
 [89,] 0.0009095460 0.0001706612 6.170584e-04
 [90,] 0.0003077270 0.0001918114 5.937328e-05
 [91,] 0.0002370981 0.0001507420 6.663332e-05
 [92,] 0.0002615365 0.0005071539 1.286267e-04
 [93,] 0.0042641954 0.0001497373 1.880274e-03
 [94,] 0.0002697900 0.0006335738 9.651451e-05
 [95,] 0.0041216429 0.0001490426 1.796312e-03
 [96,] 0.0027127499 0.0001445360 4.887960e-03
 [97,] 0.0032328321 0.0001439628 5.774775e-03
 [98,] 0.0002989042 0.0001392940 4.619712e-04
 [99,] 0.0002363404 0.0001535848 6.513796e-05
[100,] 0.0032328321 0.0001439628 5.774775e-03
[101,] 0.0030761106 0.0001443142 5.596664e-03
[102,] 0.0003101619 0.0001901729 5.919088e-05
[103,] 0.0002708984 0.0006186784 9.448911e-05
[104,] 0.0032328321 0.0001449004 5.946242e-03
[105,] 0.0003073192 0.0001884337 5.847720e-05
[106,] 0.0036722104 0.0001492169 1.626694e-03
[107,] 0.0003074020 0.0001883968 5.844722e-05
[108,] 0.0026373257 0.0001437871 4.747277e-03
[109,] 0.0026373257 0.0001443142 4.792593e-03
[110,] 0.0002354742 0.0001520430 6.037827e-05
[111,] 0.0002629848 0.0004724176 1.222790e-04
[112,] 0.0027957936 0.0001437871 5.031669e-03
[113,] 0.0026373257 0.0001458404 4.984077e-03
[114,] 0.0026373257 0.0001455127 4.951579e-03
[115,] 0.0034876973 0.0001463973 6.671038e-03
[116,] 0.0002405690 0.0001703452 9.429937e-05
[117,] 0.0028089472 0.0001506436 5.754934e-03
[118,] 0.0030311706 0.0001500427 6.156104e-03
[119,] 0.0003159428 0.0001890238 5.878683e-05
[120,] 0.0028977360 0.0001525460 6.120420e-03
[121,] 0.0002368525 0.0001553391 7.232772e-05
[122,] 0.0028977360 0.0001545099 6.307379e-03
[123,] 0.0028977360 0.0001552218 6.375136e-03
[124,] 0.0028977360 0.0001558760 6.437389e-03
[125,] 0.0033329734 0.0001552218 7.348449e-03
[126,] 0.0002544864 0.0001474675 4.565002e-04
[127,] 0.0026373257 0.0001572718 5.969573e-03
[128,] 0.0003710845 0.0001123580 3.538570e-05
[129,] 0.0028977360 0.0001579470 6.634414e-03
[130,] 0.0027581000 0.0001579470 6.309009e-03
[131,] 0.0030311706 0.0001579470 6.945477e-03
[132,] 0.0012252162 0.0002777987 5.451466e-05
[133,] 0.0034876973 0.0001565370 7.847010e-03
[134,] 0.0031711157 0.0001574399 7.168969e-03
[135,] 0.0036500247 0.0001532357 7.816258e-03
[136,] 0.0003705279 0.0001121504 3.535793e-05
[137,] 0.0003710845 0.0001121504 3.535193e-05
[138,] 0.0033329734 0.0001532357 7.129084e-03
[139,] 0.0030311706 0.0001545099 6.602377e-03
[140,] 0.0030311706 0.0001545099 6.602377e-03
[141,] 0.0003683451 0.0001121504 3.538228e-05
[142,] 0.0030311706 0.0001538695 6.538438e-03
[143,] 0.0033329734 0.0001532357 7.129084e-03
[144,] 0.0003119027 0.0001887531 5.817315e-05
[145,] 0.0012409388 0.0002827429 5.468292e-05
[146,] 0.0037953298 0.0001583637 8.901081e-03
[147,] 0.0002735531 0.0001862005 5.526689e-05
[148,] 0.0036509925 0.0001576852 8.473417e-03
[149,] 0.0034886196 0.0001562824 7.925658e-03
[150,] 0.0034886196 0.0001549093 7.764228e-03
[151,] 0.0003109198 0.0001885007 5.745849e-05
[152,] 0.0002401003 0.0001451415 8.420558e-05
[153,] 0.0003291101 0.0001464962 6.071907e-04
[154,] 0.0036509925 0.0001535725 8.059923e-03
[155,] 0.0038388560 0.0001535725 8.479992e-03
[156,] 0.0038388560 0.0001542826 8.573229e-03
[157,] 0.0002696961 0.0004436379 7.706833e-05
[158,] 0.0038388560 0.0001542826 8.573229e-03
[159,] 0.0036509925 0.0001542826 8.148330e-03
[160,] 0.0036509925 0.0001542826 8.148330e-03
[161,] 0.0003123341 0.0001882408 5.730867e-05
[162,] 0.0038388560 0.0001542826 8.573229e-03
[163,] 0.0038388560 0.0001542826 8.573229e-03
[164,] 0.0038388560 0.0001542826 8.573229e-03
[165,] 0.0004285945 0.0001464962 7.980463e-04
[166,] 0.0040185029 0.0001542826 8.979598e-03
[167,] 0.0046339980 0.0001542880 1.040157e-02
[168,] 0.0038388560 0.0001689107 9.826368e-03
[169,] 0.0041557916 0.0001486822 8.434733e-03
[170,] 0.0040185029 0.0001493431 8.264442e-03
[171,] 0.0040185029 0.0001503882 8.465888e-03
[172,] 0.0004285945 0.0001395917 7.096486e-04
[173,] 0.0040185029 0.0001503882 8.465888e-03
[174,] 0.0042070413 0.0001503882 8.866888e-03
[175,] 0.0002505148 0.0001465220 1.420830e-04
[176,] 0.0002515647 0.0001465220 1.515757e-04
[177,] 0.0042070413 0.0001497219 8.770238e-03
[178,] 0.0003187318 0.0001858236 5.688515e-05
[179,] 0.0042070413 0.0001497219 8.770238e-03
[180,] 0.0042070413 0.0001497219 8.770238e-03
[181,] 0.0012842410 0.0002847382 5.540641e-05
[182,] 0.0003173893 0.0001858236 5.689624e-05
[183,] 0.0036331218 0.0001512990 7.589762e-03
[184,] 0.0042070413 0.0001503882 8.866888e-03
[185,] 0.0003404603 0.0008583386 1.835514e-04
[186,] 0.0042070413 0.0001497219 8.770238e-03
[187,] 0.0040185029 0.0001497219 8.373807e-03
[188,] 0.0042070413 0.0001497219 8.770238e-03
[189,] 0.0042070413 0.0001497219 8.770238e-03
[190,] 0.0042070413 0.0001497219 8.770238e-03
[191,] 0.0042070413 0.0001497219 8.770238e-03
[192,] 0.0040185029 0.0001497219 8.373807e-03
[193,] 0.0036094757 0.0001491229 7.439798e-03
[194,] 0.0038388560 0.0001491229 7.917156e-03
[195,] 0.0003141094 0.0001860818 5.697138e-05
[196,] 0.0038388560 0.0001491229 7.917156e-03
[197,] 0.0002443633 0.0001444017 1.044248e-04
[198,] 0.0038388560 0.0001485299 7.839061e-03
[199,] 0.0002443633 0.0001439658 1.037138e-04
[200,] 0.0040185029 0.0001478848 8.119854e-03
[201,] 0.0038388560 0.0001478848 7.754078e-03
[202,] 0.0036509925 0.0001473048 7.299055e-03
[203,] 0.0003375576 0.0002921016 7.622100e-05
[204,] 0.0042070413 0.0001467307 8.336202e-03
[205,] 0.0039271362 0.0001461061 7.693746e-03
[206,] 0.0002628560 0.0003380864 8.885418e-05
[207,] 0.0012111678 0.0002576020 5.524506e-05
[208,] 0.0028984939 0.0001443740 5.392422e-03
[209,] 0.0002457299 0.0001422143 1.068225e-04
[210,] 0.0003248004 0.0001892299 5.675443e-05
[211,] 0.0003621990 0.0001118057 3.591878e-05
[212,] 0.0004019765 0.0001131642 3.523974e-05
[213,] 0.0003140704 0.0001842730 5.687570e-05
[214,] 0.0002307174 0.0001373542 1.334158e-04
[215,] 0.0005706684 0.0001493603 1.090497e-03
[216,] 0.0003135352 0.0001861772 5.699698e-05
[217,] 0.0002723687 0.0001827490 5.434321e-05
[218,] 0.0060397203 0.0001385860 1.002775e-02
[219,] 0.0038894766 0.0001385860 6.467261e-03
[220,] 0.0003041922 0.0003736507 6.575277e-05
[221,] 0.0038894766 0.0001390729 6.531197e-03
[222,] 0.0037159152 0.0001396147 6.307711e-03
[223,] 0.0035625335 0.0001396147 6.047278e-03
[224,] 0.0003010735 0.0003500514 6.383528e-05
[225,] 0.0042824009 0.0001432451 7.769627e-03
[226,] 0.0003066818 0.0003591843 6.382621e-05
[227,] 0.0042824009 0.0001393543 7.290325e-03
[228,] 0.0046956773 0.0001398994 8.080566e-03
[229,] 0.0002461581 0.0001365602 9.772959e-05
[230,] 0.0002727611 0.0001826196 5.415506e-05
[231,] 0.0049407113 0.0001438878 9.112608e-03
[232,] 0.0002727611 0.0001840103 5.443434e-05
[233,] 0.0002726485 0.0001838669 5.444807e-05
[234,] 0.0002727611 0.0001840103 5.443434e-05
[235,] 0.0003184878 0.0001883359 5.721160e-05
[236,] 0.0002726485 0.0001849794 5.469158e-05
[237,] 0.0002726485 0.0001851293 5.472262e-05
[238,] 0.0010087972 0.0002951518 5.620581e-05
[239,] 0.0002627402 0.0003466654 6.809040e-05
[240,] 0.0002725467 0.0001852807 5.480111e-05
[241,] 0.0002627402 0.0003451799 6.790664e-05
[242,] 0.0003581367 0.0001180977 3.677820e-05
[243,] 0.0010207624 0.0002613892 5.495480e-05
[244,] 0.0002730192 0.0001854491 5.465066e-05
[245,] 0.0002730192 0.0001854491 5.465066e-05
[246,] 0.0002728847 0.0001857601 5.475849e-05
[247,] 0.0029966842 0.0001380912 1.050283e-03
[248,] 0.0002441018 0.0001342770 8.270478e-05
[249,] 0.0003576203 0.0001135873 3.578293e-05
[250,] 0.0003576203 0.0001135873 3.578293e-05
[251,] 0.0002728847 0.0001864170 5.489116e-05
[252,] 0.0010651520 0.0002760225 5.572572e-05
[253,] 0.0032928349 0.0001358017 1.086240e-03
[254,] 0.0002731647 0.0001874432 5.499681e-05
[255,] 0.0002733212 0.0001874432 5.494651e-05
[256,] 0.0002731647 0.0001874432 5.499681e-05
[257,] 0.0002734887 0.0001885047 5.511911e-05
[258,] 0.0002734887 0.0001876170 5.494923e-05
[259,] 0.0003110075 0.0001891800 5.760577e-05
[260,] 0.0003110075 0.0001893084 5.762679e-05
[261,] 0.0010265017 0.0002700644 5.607826e-05
[262,] 0.0003119592 0.0001899847 5.765080e-05
[263,] 0.0003598820 0.0001156368 3.622593e-05
[264,] 0.0002747391 0.0001886836 5.525904e-05
[265,] 0.0003117178 0.0001899847 5.767193e-05
[266,] 0.0003253740 0.0001265612 3.792348e-05
[267,] 0.0003117178 0.0001902740 5.771881e-05
[268,] 0.0003124602 0.0001902740 5.765423e-05
[269,] 0.0003117178 0.0001902740 5.771881e-05
[270,] 0.0003571624 0.0001174895 3.669819e-05
[271,] 0.0002738047 0.0001896210 5.584292e-05
[272,] 0.0003025809 0.0003008536 5.894305e-05
[273,] 0.0002749147 0.0001898287 5.542819e-05
[274,] 0.0003117178 0.0001910026 5.783929e-05
[275,] 0.0003197724 0.0001927818 5.776621e-05
[276,] 0.0002652750 0.0003319533 6.547116e-05
[277,] 0.0003117552 0.0001912986 5.788527e-05
[278,] 0.0002749147 0.0001904977 5.554094e-05
[279,] 0.0002525975 0.0001566760 1.417122e-04
[280,] 0.0003114823 0.0001922371 5.807693e-05
[281,] 0.0002754830 0.0001918485 5.565271e-05
[282,] 0.0002749255 0.0001913344 5.573317e-05
[283,] 0.0002582112 0.0001577414 1.710344e-04
[284,] 0.0002458735 0.0001579175 1.034548e-04
[285,] 0.0002744295 0.0001902176 5.571097e-05
[286,] 0.0002742857 0.0001893208 5.558433e-05
[287,] 0.0002740232 0.0001886292 5.554923e-05
[288,] 0.0003428489 0.0001179289 3.754836e-05
[289,] 0.0002430814 0.0001687386 1.023496e-04
[290,] 0.0002429607 0.0001852255 1.074759e-04
[291,] 0.0003550795 0.0001139214 3.625275e-05
[292,] 0.0003047469 0.0004205030 7.058160e-05
[293,] 0.0002462773 0.0002311362 5.277537e-05
[294,] 0.0003120964 0.0001873786 5.804249e-05
[295,] 0.0003120964 0.0001864560 5.796909e-05
[296,] 0.0002455562 0.0002491203 5.560620e-05
[297,] 0.0002464874 0.0002517247 5.575792e-05
[298,] 0.0002999405 0.0001950737 4.245465e-05
[299,] 0.0002956257 0.0001972122 4.297915e-05
[300,] 0.0002984430 0.0001954573 4.289571e-05
[301,] 0.0003114995 0.0002305428 4.762307e-05
[302,] 0.0003020534 0.0002056911 4.496838e-05
[303,] 0.0003121631 0.0002164705 4.571352e-05
[304,] 0.0002842966 0.0002082937 4.596919e-05
[305,] 0.0003229277 0.0003480807 6.141276e-05
[306,] 0.0002799538 0.0003571409 2.658935e-04
[307,] 0.0002372449 0.0001541518 4.488171e-05
[308,] 0.0002660843 0.0001931717 9.525218e-05
[309,] 0.0002537988 0.0002741418 9.104571e-05
[310,] 0.0003357730 0.0001363173 3.638616e-05
[311,] 0.0003441688 0.0001549899 4.346652e-05
[312,] 0.0005203941 0.0001307816 4.061217e-05
[313,] 0.0008893653 0.0003335811 2.681188e-04
[314,] 0.0008888109 0.0002284464 1.525780e-04
[315,] 0.0003781098 0.0002726968 1.116513e-04
[316,] 0.0002481304 0.0004032950 9.085145e-05
[317,] 0.0008693019 0.0001285793 5.552099e-05
[318,] 0.0007528344 0.0002718986 1.795148e-04
[319,] 0.0010868840 0.0001251755 5.036449e-05
[320,] 0.0004936361 0.0004463097 2.727439e-04
[321,] 0.0002537646 0.0002331686 6.924384e-05
[322,] 0.0004652074 0.0001586165 7.481422e-05
[323,] 0.0004354085 0.0001703719 6.211966e-05
[324,] 0.0003515701 0.0003015463 7.327705e-05
[325,] 0.0013323712 0.0001995678 3.595115e-05
[326,] 0.0003238575 0.0003207159 8.335382e-05
[327,] 0.0003495870 0.0002966290 7.267076e-05
[328,] 0.0003585103 0.0003042122 7.257628e-05
[329,] 0.0028581238 0.0001255858 7.819165e-05
[330,] 0.0003860269 0.0001124822 3.930171e-05
[331,] 0.0018238108 0.0001876740 3.671801e-05
[332,] 0.0004232816 0.0001749930 6.207621e-05
[333,] 0.0006712300 0.0001301102 3.713973e-05
[334,] 0.0008725915 0.0003925692 4.805689e-05
[335,] 0.0004527462 0.0001226083 3.927215e-05
[336,] 0.0032251417 0.0001828953 9.889457e-05
[337,] 0.0003592981 0.0002219002 7.577512e-05
[338,] 0.0014830634 0.0002709009 1.524135e-04
[339,] 0.0005057046 0.0001203773 4.102790e-05
[340,] 0.0005665186 0.0001424083 3.607927e-05
[341,] 0.0003192991 0.0001538481 3.771569e-05
[342,] 0.0003354784 0.0001164718 3.456617e-05
[343,] 0.0004159315 0.0001638964 5.363357e-05
[344,] 0.0004130613 0.0001657533 5.475995e-05
[345,] 0.0004000031 0.0001636884 5.307052e-05
[346,] 0.0004077368 0.0001638186 5.314320e-05
[347,] 0.0005177161 0.0001836648 3.765340e-05
[348,] 0.0006089331 0.0001200286 3.759380e-05
[349,] 0.0004182759 0.0001632072 5.428866e-05
[350,] 0.0002931757 0.0001087180 3.692805e-05
[351,] 0.0003014043 0.0001097781 3.783981e-05
[352,] 0.0005175765 0.0001144486 3.975776e-05
[353,] 0.0002950214 0.0001070543 3.559789e-05
[354,] 0.0002744518 0.0001094606 3.713593e-05
[355,] 0.0004275787 0.0001519230 7.106350e-05
[356,] 0.0005933381 0.0001136693 4.374285e-05
[357,] 0.0005730484 0.0001415870 7.103801e-05
[358,] 0.0004186873 0.0001483701 5.552130e-05
[359,] 0.0005891475 0.0001463130 7.538182e-05
[360,] 0.0003950107 0.0002867850 1.046123e-04
[361,] 0.0003193746 0.0003870150 1.423263e-04
[362,] 0.0003551034 0.0004766684 2.107190e-04
[363,] 0.0003297732 0.0004368231 1.715644e-04
[364,] 0.0003217916 0.0002876042 1.078943e-04
[365,] 0.0004265224 0.0004041186 1.902656e-04
[366,] 0.0003164055 0.0001822365 5.670368e-05
[367,] 0.0003149824 0.0001833749 5.741179e-05
[368,] 0.0003157677 0.0001879028 5.868274e-05
[369,] 0.0003157683 0.0001853640 5.802133e-05
[370,] 0.0003355830 0.0002424188 9.300269e-05
[371,] 0.0003527803 0.0002296588 9.193711e-05
[372,] 0.0004279920 0.0004698602 2.290011e-04
[373,] 0.0003522267 0.0002295371 9.174263e-05
[374,] 0.0003717283 0.0002278276 4.676140e-05
[375,] 0.0003580592 0.0003625005 8.311772e-05
[376,] 0.0002706332 0.0001231613 3.975952e-05
[377,] 0.0005770841 0.0006692567 5.740739e-04
[378,] 0.0005408565 0.0006174444 4.837444e-04
[379,] 0.0003701563 0.0004268173 1.404455e-04
[380,] 0.0003695658 0.0005396249 1.744405e-04
[381,] 0.0004729626 0.0001343212 3.743745e-05
[382,] 0.0003709487 0.0005237243 1.709877e-04
[383,] 0.0003701624 0.0004253948 1.408398e-04
[384,] 0.0003767744 0.0016797109 5.439813e-04
[385,] 0.0003765928 0.0016797109 5.415917e-04
[386,] 0.0003676733 0.0002717621 8.793551e-05
[387,] 0.0003745084 0.0005072088 1.614055e-04
[388,] 0.0003677098 0.0002811883 9.015382e-05
[389,] 0.0003695217 0.0004117385 1.360544e-04
[390,] 0.0003674004 0.0002738953 8.812907e-05
[391,] 0.0004262254 0.0001452785 3.864425e-05
[392,] 0.0005547315 0.0003390930 1.387833e-04
[393,] 0.0005576523 0.0003395458 1.378037e-04
[394,] 0.0003669220 0.0002788774 8.985857e-05
[395,] 0.0004231668 0.0001455767 3.860959e-05
[396,] 0.0002596726 0.0021963223 1.756334e-04
[397,] 0.0003690771 0.0004472223 1.473188e-04
[398,] 0.0004231668 0.0001461362 3.868517e-05
[399,] 0.0003687244 0.0004617191 1.509151e-04
[400,] 0.0005852374 0.0003381635 1.379426e-04
[401,] 0.0004231668 0.0001531196 3.960504e-05
[402,] 0.0005954380 0.0003388002 1.388365e-04
[403,] 0.0004342991 0.0001557500 3.985125e-05
[404,] 0.0005772004 0.0003425190 1.417474e-04
[405,] 0.0006308228 0.0001137120 4.225875e-05
[406,] 0.0005293362 0.0004504256 3.141596e-04
[407,] 0.0005251368 0.0001314805 5.306198e-05
[408,] 0.0005066457 0.0004282844 2.810462e-04
[409,] 0.0005297874 0.0001323679 5.410212e-05
[410,] 0.0003810140 0.0012065518 3.401489e-04
[411,] 0.0003056411 0.0082105752 2.623054e-03
[412,] 0.0006171770 0.0001128082 3.752685e-05
[413,] 0.0003869309 0.0136426019 7.546283e-03
[414,] 0.0006381795 0.0003530348 1.064755e-04
[415,] 0.0003019205 0.0012704493 9.838662e-05
[416,] 0.0002971728 0.0363324458 8.904940e-03
[417,] 0.0003721280 0.0023177557 1.217214e-03
[418,] 0.0003931732 0.0001098777 3.886642e-05
[419,] 0.0003703165 0.0001164886 3.984135e-05
[420,] 0.0003876949 0.0003985082 1.271012e-04
[421,] 0.0004022473 0.0001200022 4.606613e-05
[422,] 0.0003625678 0.0072487284 3.772716e-03
[423,] 0.0003759073 0.0004273381 1.288527e-04
[424,] 0.0003752045 0.0004734187 1.432237e-04
[425,] 0.0003732271 0.0015277518 4.501719e-04
[426,] 0.0003731937 0.0016398387 4.825007e-04
[427,] 0.0003731937 0.0016934934 4.977355e-04
[428,] 0.0003506652 0.0018774928 8.207024e-04
[429,] 0.0004539875 0.0001668888 7.653581e-05
[430,] 0.0003744990 0.0023510461 7.843879e-04
[431,] 0.0003682272 0.0013311481 4.215838e-04
[432,] 0.0003661218 0.0024904285 7.632174e-04
[433,] 0.0003759226 0.0003815021 1.076930e-04
[434,] 0.0003661393 0.0026662333 8.298292e-04
[435,] 0.0003691343 0.0050599238 2.193368e-03
[436,] 0.0023583775 0.0001194249 1.286636e-04
[437,] 0.0003956283 0.0002966260 9.018116e-05
[438,] 0.0005269767 0.0001513333 3.255047e-01
[439,] 0.0020703958 0.0001182514 1.092115e-04
[440,] 0.0003949117 0.0003460914 1.045869e-04
[441,] 0.0017456449 0.0001145511 6.032709e-05
[442,] 0.0003627589 0.0003552916 1.357613e-04
[443,] 0.0003951931 0.0003477843 1.049117e-04
[444,] 0.0003954220 0.0003493346 1.051180e-04
[445,] 0.0003951651 0.0003510524 1.057768e-04
[446,] 0.0003951651 0.0003533813 1.064512e-04
[447,] 0.0007254800 0.0001511743 4.177571e-01
[448,] 0.0003631006 0.0003466314 1.324479e-04
[449,] 0.0003950517 0.0003639082 1.095490e-04
[450,] 0.0004037055 0.0001343368 4.321045e-05
[451,] 0.0003954525 0.0003636517 1.091864e-04
[452,] 0.0004022672 0.0003369421 4.849866e-04
[453,] 0.0004041443 0.0001334901 4.298278e-05
[454,] 0.0004043420 0.0001332607 4.291735e-05
[455,] 0.0004049001 0.0001332607 4.289853e-05
[456,] 0.0003963642 0.0003626815 1.081957e-04
[457,] 0.0003964040 0.0003626815 1.081699e-04
[458,] 0.0003966894 0.0003679179 1.094411e-04
[459,] 0.0004030074 0.0001321377 4.269430e-05
[460,] 0.0003964838 0.0003643581 1.085849e-04
[461,] 0.0003963642 0.0003698039 1.101799e-04
[462,] 0.0004056838 0.0001296642 4.198507e-05
[463,] 0.0014626921 0.0001151943 6.927882e-05
[464,] 0.0004054267 0.0001296642 4.199135e-05
[465,] 0.0003619283 0.0055343428 2.209031e-03
[466,] 0.0004058067 0.0001292820 4.189658e-05
[467,] 0.0004059028 0.0001300399 4.206266e-05
[468,] 0.0004062648 0.0001287453 4.171034e-05
[469,] 0.0003560067 0.0048605004 1.881375e-03
[470,] 0.0003628853 0.0003176069 1.216077e-04
[471,] 0.0003636432 0.0003161646 1.214006e-04
[472,] 0.0003966397 0.0003448763 1.312630e-04
[473,] 0.0005513955 0.0004493213 2.023201e-03
[474,] 0.0003784655 0.0003587514 1.178786e-04
[475,] 0.0004931824 0.0004313037 1.723373e-03
[476,] 0.0003626273 0.0003140851 1.202453e-04
[477,] 0.0012457665 0.0001140624 6.118506e-05
[478,] 0.0003630098 0.0003104190 1.189277e-04
[479,] 0.0003584286 0.0002997127 1.115607e-04
[480,] 0.0003324719 0.0001810613 6.190288e-05
[481,] 0.0004055177 0.0001287985 4.169088e-05
[482,] 0.0003275598 0.0016621019 6.503879e-04
[483,] 0.0004034208 0.0003355872 9.676092e-05
[484,] 0.0003583109 0.0003009046 1.128807e-04
[485,] 0.0003333263 0.0001737628 5.960705e-05
[486,] 0.0003264729 0.0014953337 5.853117e-04
[487,] 0.0004023860 0.0001269901 4.135038e-05
[488,] 0.0003579610 0.0002943613 1.100712e-04
[489,] 0.0004025723 0.0001280490 4.158477e-05
[490,] 0.0004026315 0.0001265184 4.123929e-05
[491,] 0.0003608478 0.0002932032 1.109906e-04
[492,] 0.0004026315 0.0001266620 4.127061e-05
[493,] 0.0010739773 0.0001144803 6.332723e-05
[494,] 0.0003250476 0.0031551963 9.976765e-04
[495,] 0.0003297893 0.0001603703 5.422578e-05
[496,] 0.0003237840 0.0032056586 9.995529e-04
[497,] 0.0004049841 0.0001261905 4.106433e-05
[498,] 0.0003598600 0.0002928054 1.103622e-04
[499,] 0.0003199662 0.0015328334 5.720213e-04
[500,] 0.0003264729 0.0033631111 1.065973e-03
[501,] 0.0003555327 0.0033525857 1.337252e-03
[502,] 0.0016107595 0.0001170460 9.611599e-05
[503,] 0.0003321628 0.0018036394 7.278660e-04
[504,] 0.0004131692 0.0001276715 4.121353e-05
[505,] 0.0003546106 0.0003260908 9.988316e-05
[506,] 0.0003575932 0.0002799150 1.040927e-04
[507,] 0.0003546160 0.0002778297 1.018758e-04
[508,] 0.0003565733 0.0002605820 9.591131e-05
[509,] 0.0004021489 0.0003161662 9.272049e-05
[510,] 0.0003598255 0.0002568328 9.566050e-05
[511,] 0.0003562394 0.0002568328 9.428072e-05
[512,] 0.0003562394 0.0002559911 9.394510e-05
[513,] 0.0003492100 0.0001474191 2.294049e-01
[514,] 0.0003414743 0.0035766767 1.273022e-03
[515,] 0.0003572502 0.0002658798 9.832479e-05
[516,] 0.0003589964 0.0002687391 1.002020e-04
[517,] 0.0003604759 0.0002211406 8.107573e-05
[518,] 0.0011179375 0.0001145266 6.438194e-05
[519,] 0.0003631457 0.0002169914 8.001405e-05
[520,] 0.0003292433 0.0030086144 9.979498e-04
[521,] 0.0003631457 0.0002523909 9.497471e-05
[522,] 0.0003275747 0.0001125761 3.789434e-05
[523,] 0.0003603297 0.0002422063 8.954451e-05
[524,] 0.0004045807 0.0025981649 1.434602e-03
[525,] 0.0004036020 0.0003742656 1.070921e-04
[526,] 0.0003297385 0.0001270763 4.249611e-05
[527,] 0.0003290889 0.0001532603 5.139029e-05
[528,] 0.0003272341 0.0001473659 4.896567e-05
[529,] 0.0003943368 0.0023174050 1.057817e-03
[530,] 0.0003947729 0.0023097246 1.057490e-03
[531,] 0.0003947729 0.0022710664 1.039030e-03
[532,] 0.0004083447 0.0001164732 4.599466e-05
[533,] 0.0003288237 0.0001427163 4.787512e-05
[534,] 0.0004156688 0.0001276537 4.097122e-05
[535,] 0.0003518547 0.0002098904 7.425804e-05
[536,] 0.0003525186 0.0002061097 7.283707e-05
[537,] 0.0003522310 0.0002061097 7.275946e-05
[538,] 0.0003562390 0.0002040390 7.295245e-05
[539,] 0.0004189248 0.0001199904 6.473950e-05
[540,] 0.0004008233 0.0003620758 1.039626e-04
[541,] 0.0004385303 0.0001202783 6.834092e-05
[542,] 0.0005766546 0.0001231338 9.999999e-05
[543,] 0.0003542322 0.0002076557 7.584479e-05
[544,] 0.0004005510 0.0003361491 9.729608e-05
[545,] 0.0004270491 0.0033326127 1.998595e-03
[546,] 0.0004020197 0.0003281395 9.459534e-05
[547,] 0.0004004155 0.0003076459 8.981793e-05
[548,] 0.0003584783 0.0002357585 8.886460e-05
[549,] 0.0004057354 0.0023348730 1.299276e-03
[550,] 0.0004028348 0.0023203675 1.273056e-03
[551,] 0.0004026677 0.0003409420 9.770303e-05
[552,] 0.0003614003 0.0002438853 9.307820e-05
[553,] 0.0003983247 0.0003745838 1.085663e-04
[554,] 0.0004013777 0.0003745838 1.070129e-04
[555,] 0.0003301358 0.0001135086 3.873119e-05
[556,] 0.0003221715 0.0001500311 4.815607e-05
[557,] 0.0004099423 0.0001195698 3.950590e-05
[558,] 0.0003231443 0.0001785353 5.559907e-05
[559,] 0.0003971646 0.0002567897 7.849418e-05
[560,] 0.0004012530 0.0002397243 7.170744e-05
[561,] 0.0004089182 0.0001198205 3.937188e-05
[562,] 0.0004017269 0.0002540994 7.542914e-05
[563,] 0.0004006107 0.0003251234 1.117907e-04
[564,] 0.0003224606 0.0001876596 6.051926e-05
[565,] 0.0004017959 0.0002547229 7.557925e-05
[566,] 0.0004014042 0.0001202902 3.947999e-05
[567,] 0.0004082082 0.0001200931 3.940616e-05
[568,] 0.0004081192 0.0001198095 3.937406e-05
[569,] 0.0003833189 0.0001126984 4.248287e-05
[570,] 0.0004081192 0.0001200931 3.940665e-05
[571,] 0.0003954212 0.0002635535 8.114850e-05
[572,] 0.0003665847 0.0001120243 4.139277e-05
[573,] 0.0003680643 0.0001469335 5.449781e-05
[574,] 0.0004057253 0.0001205253 3.933449e-05
[575,] 0.0004071094 0.0001195375 3.923180e-05
[576,] 0.0003998563 0.0002534780 7.572560e-05
[577,] 0.0004072841 0.0001195375 3.923079e-05
[578,] 0.0003991499 0.0002350459 7.104220e-05
[579,] 0.0003984969 0.0002534780 7.610441e-05
[580,] 0.0003959639 0.0002640374 8.103829e-05
[581,] 0.0003968685 0.0002628011 8.028957e-05
[582,] 0.0003654753 0.0002635431 1.301661e-04
[583,] 0.0004024913 0.0002482105 7.370501e-05
[584,] 0.0003988057 0.0002429797 7.331352e-05
[585,] 0.0004037834 0.0002439696 7.230830e-05
[586,] 0.0004043007 0.0002429797 7.194371e-05
[587,] 0.0004044500 0.0002429797 7.191425e-05
[588,] 0.0004102910 0.0001192589 3.932880e-05
[589,] 0.0004042263 0.0002389027 7.088510e-05
[590,] 0.0003986316 0.0002361704 7.148989e-05
[591,] 0.0004017294 0.0002369123 7.087285e-05
[592,] 0.0004113235 0.0001190033 3.932859e-05
[593,] 0.0004113235 0.0001188451 3.933838e-05
[594,] 0.0004038939 0.0002716696 7.947247e-05
[595,] 0.0004034657 0.0001189989 3.958952e-05
[596,] 0.0003564963 0.0001505375 5.712615e-05
[597,] 0.0004003697 0.0001189476 3.964762e-05
[598,] 0.0004055827 0.0001197600 3.909436e-05
[599,] 0.0004064506 0.0001197600 3.908466e-05
[600,] 0.0004008229 0.0001189747 3.973364e-05
[601,] 0.0004034089 0.0001199382 3.915811e-05
[602,] 0.0003603613 0.0001125403 4.187274e-05
[603,] 0.0003510842 0.0001514408 5.746104e-05
[604,] 0.0004104699 0.0001193712 3.896017e-05
[605,] 0.0004064506 0.0001196315 3.906172e-05
[606,] 0.0003511386 0.0001510567 5.729515e-05
[607,] 0.0003218887 0.0001624527 5.154252e-05
[608,] 0.0003602184 0.0001112098 4.114466e-05
[609,] 0.0003625836 0.0007853018 3.669049e-04
[610,] 0.0004320307 0.0001510470 6.283970e-05
[611,] 0.0004856346 0.0001499501 6.509117e-05
[612,] 0.0003955780 0.0002051793 6.363778e-05
[613,] 0.0003990888 0.0001523808 6.194387e-05
[614,] 0.0003902243 0.0001142401 4.469419e-05
[615,] 0.0003474998 0.0001347494 5.095490e-05
[616,] 0.0004057227 0.0001165913 4.684228e-05
[617,] 0.0003808756 0.0001351674 5.322484e-05
[618,] 0.0003948187 0.0001155673 4.566992e-05
[619,] 0.0003948187 0.0001158118 4.584913e-05
[620,] 0.0004002916 0.0001143603 4.496716e-05
[621,] 0.0004014730 0.0002292371 6.983003e-05
[622,] 0.0004037559 0.0002117133 6.442584e-05
[623,] 0.0003938461 0.0001175694 3.528865e-05
[624,] 0.0004964692 0.0002424309 1.394986e-04
[625,] 0.0003897003 0.0002744994 1.409703e-04
[626,] 0.0003782451 0.0004722007 2.384267e-04
[627,] 0.0004553091 0.0002497013 1.378670e-04
[628,] 0.0003985817 0.0002706758 1.410031e-04
[629,] 0.0003511478 0.0009333875 3.090511e-04
[630,] 0.0004273880 0.0003180870 1.187724e-04
[631,] 0.0004884269 0.0002461085 1.411753e-04
[632,] 0.0004884269 0.0002461085 1.411753e-04
[633,] 0.0004884269 0.0002444534 1.399986e-04
[634,] 0.0004839397 0.0002444534 1.392407e-04
[635,] 0.0004539386 0.0002572178 1.419189e-04
[636,] 0.0004884269 0.0002444534 1.399986e-04
[637,] 0.0004884269 0.0002444534 1.399986e-04
[638,] 0.0004884269 0.0002444534 1.399986e-04
[639,] 0.0004884269 0.0002479688 1.424987e-04
[640,] 0.0004176612 0.0002653026 1.424077e-04
[641,] 0.0004884269 0.0002461085 1.411753e-04
[642,] 0.0004713328 0.0001363584 6.278000e-05
[643,] 0.0004884269 0.0002461085 1.411753e-04
[644,] 0.0004884269 0.0002461085 1.411753e-04
[645,] 0.0004976242 0.0002479098 1.440260e-04
[646,] 0.0003666152 0.0001412360 4.475892e-05
[647,] 0.0004391178 0.0001930477 5.654257e-05
[648,] 0.0004822855 0.0002302207 1.308577e-04
[649,] 0.0004822855 0.0002274884 1.288695e-04
[650,] 0.0004956862 0.0002209680 1.261493e-04
[651,] 0.0003905718 0.0003421805 1.685263e-04
[652,] 0.0005602846 0.0002390886 1.472554e-04
[653,] 0.0005441307 0.0002495939 1.530410e-04
[654,] 0.0005602846 0.0002442501 1.513331e-04
[655,] 0.0004909923 0.0002358587 1.364451e-04
[656,] 0.0004956862 0.0002335082 1.355591e-04
[657,] 0.0004738484 0.0002450444 1.401933e-04
[658,] 0.0004868338 0.0002592139 1.531768e-04
[659,] 0.0005285013 0.0002936042 1.846603e-04
[660,] 0.0003909640 0.0003053190 9.704754e-05
[661,] 0.0004868338 0.0002172645 1.222554e-04
[662,] 0.0005190186 0.0002602926 1.566045e-04
[663,] 0.0004588042 0.0002400166 1.341762e-04
[664,] 0.0004778527 0.0002208918 1.229998e-04
[665,] 0.0004553074 0.0002057850 1.086208e-04
[666,] 0.0003427978 0.0001423754 4.726905e-05
[667,] 0.0004529043 0.0003776891 1.861893e-04
[668,] 0.0007845542 0.0006273817 7.845447e-04
[669,] 0.0006289553 0.0001608729 9.079458e-05
[670,] 0.0006501053 0.0001862560 1.132634e-04
[671,] 0.0004120976 0.0001376326 4.778746e-05
[672,] 0.0003793503 0.0001733284 5.702352e-05
[673,] 0.0003298789 0.0001514354 4.820246e-05
[674,] 0.0003379795 0.0001445485 4.760585e-05
[675,] 0.0003303654 0.0001663706 5.354282e-05
[676,] 0.0008277909 0.0019708628 3.209101e-03
[677,] 0.0003313352 0.0001211556 3.904770e-05
[678,] 0.0007742230 0.0037453931 5.317190e-03
[679,] 0.0012605063 0.0028531693 6.813763e-03
[680,] 0.0012324705 0.0033674718 8.070316e-03
[681,] 0.0012007240 0.0031478765 7.303518e-03
[682,] 0.0012781128 0.0067685535 1.671635e-02
[683,] 0.0004675557 0.0008523419 4.928900e-04
[684,] 0.0003770199 0.0002278440 6.979318e-05
[685,] 0.0009035820 0.0026963264 4.252851e-03
[686,] 0.0007062382 0.0012498000 1.450387e-03
[687,] 0.0006972107 0.0012620952 1.449787e-03
[688,] 0.0007062382 0.0023429078 2.810692e-03
[689,] 0.0007412423 0.0027661886 3.561245e-03
[690,] 0.0007153824 0.0026586114 3.296430e-03
[691,] 0.0006808921 0.0013077616 1.483356e-03
[692,] 0.0003682119 0.0003707584 1.111783e-04
[693,] 0.0006003309 0.0020424797 2.087103e-03
[694,] 0.0006231707 0.0016715933 1.790301e-03
[695,] 0.0006155514 0.0017637684 1.877941e-03
[696,] 0.0007270172 0.0014634109 1.785495e-03
[697,] 0.0007703471 0.0015347437 1.983501e-03
[698,] 0.0007683655 0.0017223597 2.259573e-03
[699,] 0.0014039890 0.0007740639 1.160317e-03
[700,] 0.0007068398 0.0017223597 2.090664e-03
[701,] 0.0004415201 0.0004179866 1.999054e-04
[702,] 0.0008465637 0.0012693449 1.729066e-03
[703,] 0.0002389964 0.0001441115 4.186724e-05
[704,] 0.0002540864 0.0001179585 3.975206e-05
[705,] 0.0002560628 0.0001192666 4.057979e-05
[706,] 0.0002604113 0.0001187022 4.072237e-05
[707,] 0.0003417606 0.0001437264 4.662969e-05
[708,] 0.0002720458 0.0001370349 4.486755e-05
[709,] 0.0002674553 0.0001191244 4.151263e-05
[710,] 0.0002761404 0.0001869312 6.267542e-05
[711,] 0.0002764207 0.0001900217 6.382843e-05
[712,] 0.0003428059 0.0001423610 4.629777e-05
[713,] 0.0002703744 0.0002641712 8.112189e-05
[714,] 0.0002518372 0.0003474084 7.356150e-05
[715,] 0.0002762967 0.0002749547 9.100083e-05
[716,] 0.0002859497 0.0001319583 4.908339e-05
[717,] 0.0002820125 0.0003093018 1.076726e-04
[718,] 0.0002767863 0.0001498472 5.041917e-05
[719,] 0.0002746415 0.0001460900 4.858943e-05
[720,] 0.0002808719 0.0001446657 4.896464e-05
[721,] 0.0002811267 0.0001452407 4.922195e-05
[722,] 0.0002810409 0.0001341233 4.958744e-05
[723,] 0.0002778853 0.0001350688 4.966681e-05
[724,] 0.0002753962 0.0001676040 5.609611e-05
[725,] 0.0003427120 0.0001429214 4.626266e-05
[726,] 0.0002872607 0.0003015804 1.076891e-04
[727,] 0.0002802526 0.0001535288 5.250088e-05
[728,] 0.0003733732 0.0001425967 4.742746e-05
[729,] 0.0002418564 0.0003392873 7.278293e-05
[730,] 0.0002430258 0.0003047602 7.025060e-05
[731,] 0.0002402825 0.0004172938 9.138209e-05
[732,] 0.0002810116 0.0003124735 1.126601e-04
[733,] 0.0002931291 0.0003252400 1.247148e-04
[734,] 0.0002617407 0.0001338989 4.716742e-05
[735,] 0.0002617407 0.0001332571 4.690137e-05
[736,] 0.0002640905 0.0001325276 4.689733e-05
[737,] 0.0003072462 0.0001163831 4.219223e-05
[738,] 0.0002693766 0.0001293832 4.615600e-05
[739,] 0.0002691246 0.0001384580 5.007639e-05
[740,] 0.0002855376 0.0003375845 1.231022e-04
[741,] 0.0002847701 0.0003375845 1.225722e-04
[742,] 0.0002705224 0.0003370290 1.115983e-04
[743,] 0.0002647248 0.0001391548 4.943697e-05
[744,] 0.0002585945 0.0001340709 4.644655e-05
[745,] 0.0002575893 0.0001512441 5.295927e-05
[746,] 0.0002748250 0.0003284527 1.115398e-04
[747,] 0.0002449116 0.0003361545 7.197943e-05
[748,] 0.0002776080 0.0001284852 3.999193e-05
[749,] 0.0002774209 0.0001225067 3.861394e-05
[750,] 0.0002778059 0.0001378211 4.229286e-05
[751,] 0.0002833873 0.0001162119 3.720521e-05
[752,] 0.0002849340 0.0001375644 4.128871e-05
[753,] 0.0002805875 0.0001166701 3.754456e-05
[754,] 0.0003869407 0.0001232811 4.460553e-05
[755,] 0.0003956145 0.0001218027 4.061224e-05
[756,] 0.0003220679 0.0001313065 4.113692e-05
[757,] 0.0003241294 0.0002714152 1.100126e-04
[758,] 0.0003960867 0.0001434602 4.718638e-05
[759,] 0.0003221336 0.0001652086 6.120876e-05
[760,] 0.0004936819 0.0001503131 6.863810e-05
[761,] 0.0004725624 0.0003903998 8.574735e-05
[762,] 0.0004461872 0.0002589107 1.368201e-04
[763,] 0.0004866614 0.0001444224 6.565291e-05
[764,] 0.0004258231 0.0001325075 5.362608e-05
[765,] 0.0005309953 0.0001507770 7.279832e-05
[766,] 0.0005068378 0.0001396002 6.322493e-05
[767,] 0.0004311746 0.0002929295 1.483163e-04
[768,] 0.0004873902 0.0001382286 6.139001e-05
[769,] 0.0003917953 0.0001337655 5.093961e-05
[770,] 0.0003680552 0.0001279460 4.573388e-05
[771,] 0.0004515732 0.0003486318 1.119253e-04
[772,] 0.0006864188 0.0001251194 5.462110e-05
[773,] 0.0004657104 0.0001634210 7.563895e-05
[774,] 0.0003097140 0.0001218262 3.712731e-05
[775,] 0.0008679763 0.0001290441 6.979265e-05
[776,] 0.0006481274 0.0001192037 5.128465e-05
[777,] 0.0009836816 0.0001163120 4.997571e-05
[778,] 0.0008548869 0.0001288268 6.979078e-05
[779,] 0.0007397207 0.0001291128 6.686039e-05
[780,] 0.0008206919 0.0001319844 7.279171e-05
[781,] 0.0002864186 0.0001217978 3.695744e-05
[782,] 0.0003868027 0.0003708149 1.192749e-04
[783,] 0.0003259222 0.0001791183 5.488604e-05
[784,] 0.0003927631 0.0002493149 8.510715e-05
[785,] 0.0004096743 0.0015505389 7.773484e-05
[786,] 0.0003393172 0.0001104318 3.823733e-05
[787,] 0.0002711992 0.0001104141 3.400452e-05
[788,] 0.0002684032 0.0001094996 3.399735e-05
[789,] 0.0002703432 0.0001090124 3.384053e-05
[790,] 0.0002684955 0.0001089114 3.383985e-05
[791,] 0.0002747864 0.0001075955 3.410592e-05
[792,] 0.0002546959 0.0001328817 4.059464e-05
[793,] 0.0002897598 0.0003138623 5.837945e-05
[794,] 0.0002754250 0.0003432334 5.994936e-05
[795,] 0.0003065176 0.0003390342 5.844697e-05
[796,] 0.0003061940 0.0001062722 3.450916e-05
[797,] 0.0002934798 0.0001066231 3.394385e-05
[798,] 0.0003927559 0.0002560051 8.795846e-05
[799,] 0.0002498368 0.0001342167 4.098925e-05
[800,] 0.0002892455 0.0003236565 5.819104e-05
[801,] 0.0002548335 0.0001366156 4.085755e-05
[802,] 0.0002892455 0.0003500753 5.914469e-05
[803,] 0.0002536868 0.0001366156 4.125842e-05
[804,] 0.0002943921 0.0003299325 5.809849e-05
[805,] 0.0002943921 0.0003271422 5.797497e-05
[806,] 0.0002567892 0.0001387005 4.051751e-05
[807,] 0.0002850667 0.0003284123 5.849008e-05
[808,] 0.0002516831 0.0001402703 4.240087e-05
[809,] 0.0002901213 0.0001098894 3.738279e-05
[810,] 0.0002853007 0.0001057643 3.389653e-05
[811,] 0.0002695584 0.0003479808 6.001829e-05
[812,] 0.0002675528 0.0003350549 5.956355e-05
[813,] 0.0002879162 0.0001057019 3.404715e-05
[814,] 0.0002511675 0.0001380964 4.262532e-05
[815,] 0.0002865275 0.0001051061 3.413935e-05
[816,] 0.0002627685 0.0003391009 6.035701e-05
[817,] 0.0006051199 0.0003472748 8.672793e-05
[818,] 0.0002846286 0.0001046085 3.415075e-05
[819,] 0.0002469830 0.0001425352 4.282119e-05
[820,] 0.0002948673 0.0001046582 3.449037e-05
[821,] 0.0002641270 0.0003410646 6.024767e-05
[822,] 0.0002906377 0.0001046879 3.444548e-05
[823,] 0.0002752471 0.0002784805 5.350262e-05
[824,] 0.0002641707 0.0003221903 5.926490e-05
[825,] 0.0002617259 0.0003277887 5.981069e-05
[826,] 0.0002669854 0.0003354481 5.963906e-05
[827,] 0.0002655620 0.0003360893 5.981698e-05
[828,] 0.0002776241 0.0001046318 3.403135e-05
[829,] 0.0002819100 0.0001048389 3.444013e-05
[830,] 0.0002585551 0.0003663133 6.240543e-05
[831,] 0.0002512412 0.0001555665 4.697648e-05
[832,] 0.0002706636 0.0003024263 5.596415e-05
[833,] 0.0002585551 0.0003400484 6.086283e-05
[834,] 0.0002778796 0.0001056142 3.503429e-05
[835,] 0.0002663942 0.0002838238 5.491923e-05
[836,] 0.0002594806 0.0002895363 5.640256e-05
[837,] 0.0002597226 0.0002910746 5.650820e-05
[838,] 0.0002521294 0.0001534536 4.551288e-05
[839,] 0.0002754309 0.0001061789 3.534847e-05
[840,] 0.0002550841 0.0003402023 6.139040e-05
[841,] 0.0002531137 0.0001576828 4.536061e-05
[842,] 0.0010332749 0.0002971204 9.652935e-05
[843,] 0.0002562522 0.0003423326 6.134053e-05
[844,] 0.0002714146 0.0001065069 3.534836e-05
[845,] 0.0002673440 0.0001066276 3.507985e-05
[846,] 0.0003323214 0.0001073390 3.792592e-05
[847,] 0.0002480165 0.0002765829 5.720562e-05
[848,] 0.0002502148 0.0002740008 5.648013e-05
[849,] 0.0002735890 0.0001077333 3.601223e-05
[850,] 0.0002904886 0.0003438828 5.827681e-05
[851,] 0.0002512662 0.0001621974 4.868744e-05
[852,] 0.0002922115 0.0003446273 5.821007e-05
[853,] 0.0002724900 0.0001072695 3.584244e-05
[854,] 0.0002867145 0.0003401481 5.835532e-05
[855,] 0.0002693336 0.0001069888 3.538461e-05
[856,] 0.0002775905 0.0001069293 3.602274e-05
[857,] 0.0002852378 0.0001065731 3.618086e-05
[858,] 0.0002785696 0.0027711886 1.086979e-04
[859,] 0.0002515220 0.0001532286 4.763162e-05
[860,] 0.0002845171 0.0026953750 1.026084e-04
[861,] 0.0002819648 0.0001057428 3.545839e-05
[862,] 0.0002819648 0.0001058976 3.556256e-05
[863,] 0.0002845858 0.0001057428 3.555424e-05
[864,] 0.0002517032 0.0001517783 4.742204e-05
[865,] 0.0002881411 0.0021618213 9.341765e-05
[866,] 0.0002845858 0.0001057428 3.555424e-05
[867,] 0.0002516798 0.0001524827 4.760433e-05
[868,] 0.0002516798 0.0001554523 4.846699e-05
[869,] 0.0002859359 0.0001057859 3.563302e-05
[870,] 0.0002902365 0.0001061324 3.607799e-05
[871,] 0.0002844304 0.0025081507 9.906537e-05
[872,] 0.0002873127 0.0001056356 3.557557e-05
[873,] 0.0003859484 0.0001756417 5.463539e-05
[874,] 0.0002517656 0.0001539454 4.809313e-05
[875,] 0.0002862665 0.0023591256 9.651656e-05
[876,] 0.0002832622 0.0001057428 3.550608e-05
[877,] 0.0002845858 0.0001054706 3.536123e-05
[878,] 0.0002844304 0.0023477785 9.708301e-05
[879,] 0.0002519628 0.0001576935 4.936517e-05
[880,] 0.0002831693 0.0001052775 3.517048e-05
[881,] 0.0002521273 0.0001503982 4.734327e-05
[882,] 0.0002525025 0.0001497254 4.738761e-05
[883,] 0.0002980371 0.0001054820 3.552461e-05
[884,] 0.0002527132 0.0001553515 4.920852e-05
[885,] 0.0002950632 0.0023684414 9.377452e-05
[886,] 0.0003012827 0.0001054049 3.554619e-05
[887,] 0.0003041657 0.0001057334 3.593216e-05
[888,] 0.0002533940 0.0001490599 4.765853e-05
[889,] 0.0002826324 0.0022692416 9.678701e-05
[890,] 0.0002472664 0.0002866998 5.847412e-05
[891,] 0.0002491293 0.0002905499 5.845620e-05
[892,] 0.0002549117 0.0001410123 4.520298e-05
[893,] 0.0003171748 0.0016174424 8.629102e-05
[894,] 0.0002539946 0.0001519357 4.808032e-05
[895,] 0.0002859359 0.0001051422 3.426555e-05
[896,] 0.0002531880 0.0001513703 4.728537e-05
[897,] 0.0002859359 0.0001051271 3.421965e-05
[898,] 0.0002836150 0.0028710508 1.069559e-04
[899,] 0.0002531880 0.0001474254 4.613591e-05
[900,] 0.0004065905 0.0003727955 1.018797e-04
[901,] 0.0002534655 0.0001469762 4.621047e-05
[902,] 0.0002926971 0.0001050988 3.417999e-05
[903,] 0.0002912170 0.0001050988 3.415088e-05
[904,] 0.0003452414 0.0018335589 8.345920e-05
[905,] 0.0002544228 0.0001445221 4.602955e-05
[906,] 0.0002859359 0.0001057364 3.394674e-05
[907,] 0.0002845858 0.0001057788 3.386653e-05
[908,] 0.0002552369 0.0001453099 4.661328e-05
[909,] 0.0003316789 0.0017682889 8.498853e-05
[910,] 0.0005741273 0.0003769478 8.692332e-05
[911,] 0.0002544228 0.0001445088 4.600607e-05
[912,] 0.0002544228 0.0001477633 4.699904e-05
[913,] 0.0002545536 0.0001485487 4.330762e-05
[914,] 0.0002542357 0.0001485487 4.340220e-05
[915,] 0.0002561211 0.0001497846 4.775628e-05
[916,] 0.0003324381 0.0014273198 8.077336e-05
[917,] 0.0002535458 0.0001497846 4.392984e-05
[918,] 0.0002558891 0.0001499468 4.766724e-05
[919,] 0.0004084564 0.0001646308 5.228901e-05
[920,] 0.0004167347 0.0001156928 4.501622e-05
[921,] 0.0003818258 0.0001892398 6.149760e-05
[922,] 0.0003818249 0.0003291747 9.878126e-05
[923,] 0.0002367056 0.0008952855 1.190209e-04
[924,] 0.0002367557 0.0009021304 1.237732e-04
[925,] 0.0003941369 0.0001124183 3.913262e-05
[926,] 0.0005760419 0.0001147453 3.420483e-05
[927,] 0.0002385044 0.0002406458 6.465255e-05
[928,] 0.0005444793 0.0002221431 4.091982e-05
[929,] 0.0005957530 0.0001282191 6.199525e-05
[930,] 0.0005778330 0.0001177369 5.089720e-05
[931,] 0.0002867002 0.0002174105 7.107550e-05
[932,] 0.0009160893 0.0001056195 4.422309e-05
[933,] 0.0002575948 0.0002179363 6.943063e-05
[934,] 0.0010403120 0.0001049263 4.601568e-05
[935,] 0.0002968425 0.0002125386 7.111219e-05
[936,] 0.0002933492 0.0002117981 7.014683e-05
[937,] 0.0008200645 0.0001058164 4.628242e-05
[938,] 0.0002908414 0.0001695366 4.332992e-05
[939,] 0.0008481675 0.0001047542 4.236609e-05
[940,] 0.0004730468 0.0001103506 4.460259e-05
[941,] 0.0010099382 0.0001041669 4.306820e-05
[942,] 0.0010406309 0.0001035344 4.262925e-05
[943,] 0.0003747849 0.0001289829 5.383360e-05
[944,] 0.0008919425 0.0001505108 9.572462e-05
[945,] 0.0009958613 0.0001035057 4.213728e-05
[946,] 0.0003638267 0.0001202244 4.746274e-05
[947,] 0.0003476495 0.0001268485 5.087060e-05
[948,] 0.0004245295 0.0001668047 8.314143e-05
[949,] 0.0002443934 0.0001982215 5.590065e-05
[950,] 0.0002444486 0.0001991233 5.046704e-05
[951,] 0.0002422374 0.0002832057 6.713976e-05
[952,] 0.0002392271 0.0002794339 6.845529e-05
[953,] 0.0002409660 0.0002778048 6.691525e-05
[954,] 0.0002410646 0.0002898930 6.909784e-05
[955,] 0.0004079269 0.0001359007 6.063631e-05
[956,] 0.0002509401 0.0001966317 5.478900e-05
[957,] 0.0004034101 0.0001328955 5.835838e-05
[958,] 0.0002480032 0.0001980906 5.415925e-05
[959,] 0.0004645586 0.0001049466 3.375483e-05
[960,] 0.0002465796 0.0001968178 5.445053e-05
[961,] 0.0004404595 0.0001318580 5.980657e-05
[962,] 0.0005852501 0.0001325025 6.855079e-05
[963,] 0.0002372348 0.0001988632 5.511245e-05
[964,] 0.0004854052 0.0001156104 4.887694e-05
[965,] 0.0002391429 0.0001994034 5.584171e-05
[966,] 0.0002381871 0.0001995695 5.559939e-05
[967,] 0.0005331541 0.0001312658 6.519881e-05
[968,] 0.0004881613 0.0001164874 5.006692e-05
[969,] 0.0004827473 0.0001172263 5.057387e-05
[970,] 0.0005401578 0.0001336409 6.752922e-05
[971,] 0.0002387025 0.0001984346 5.536580e-05
[972,] 0.0002404422 0.0001983821 5.549875e-05
[973,] 0.0009465616 0.0001090465 3.500362e-05
[974,] 0.0005061777 0.0001243221 5.771539e-05
```
