## Supplementary material for "Characterization of shared and ancestry-specific signals driving complex traits using multi-ancestry fine-mapping": s2_remaining_snps.pvar

```
##FILTER=<ID=PASS,Description="All filters passed">
##reference=ftp://ftp.1000genomes.ebi.ac.uk//vol1/ftp/technical/reference/phase2_reference_assembly_sequence/hs37d5.fa.gz
##contig=<ID=17,assembly=b37,length=81195210>
##ALT=<ID=CNV,Description="Copy Number Polymorphism">
##ALT=<ID=DEL,Description="Deletion">
##ALT=<ID=DUP,Description="Duplication">
##ALT=<ID=INS:ME:ALU,Description="Insertion of ALU element">
##ALT=<ID=INS:ME:LINE1,Description="Insertion of LINE1 element">
##ALT=<ID=INS:ME:SVA,Description="Insertion of SVA element">
##ALT=<ID=INS:MT,Description="Nuclear Mitochondrial Insertion">
##ALT=<ID=INV,Description="Inversion">
##ALT=<ID=CN0,Description="Copy number allele: 0 copies">
##ALT=<ID=CN1,Description="Copy number allele: 1 copy">
##ALT=<ID=CN2,Description="Copy number allele: 2 copies">
##ALT=<ID=CN3,Description="Copy number allele: 3 copies">
##ALT=<ID=CN4,Description="Copy number allele: 4 copies">
##ALT=<ID=CN5,Description="Copy number allele: 5 copies">
##ALT=<ID=CN6,Description="Copy number allele: 6 copies">
##ALT=<ID=CN7,Description="Copy number allele: 7 copies">
##ALT=<ID=CN8,Description="Copy number allele: 8 copies">
##ALT=<ID=CN9,Description="Copy number allele: 9 copies">
##ALT=<ID=CN10,Description="Copy number allele: 10 copies">
##ALT=<ID=CN11,Description="Copy number allele: 11 copies">
##ALT=<ID=CN12,Description="Copy number allele: 12 copies">
##ALT=<ID=CN13,Description="Copy number allele: 13 copies">
##ALT=<ID=CN14,Description="Copy number allele: 14 copies">
##ALT=<ID=CN15,Description="Copy number allele: 15 copies">
##ALT=<ID=CN16,Description="Copy number allele: 16 copies">
##ALT=<ID=CN17,Description="Copy number allele: 17 copies">
##ALT=<ID=CN18,Description="Copy number allele: 18 copies">
##ALT=<ID=CN19,Description="Copy number allele: 19 copies">
##ALT=<ID=CN20,Description="Copy number allele: 20 copies">
##ALT=<ID=CN21,Description="Copy number allele: 21 copies">
##ALT=<ID=CN22,Description="Copy number allele: 22 copies">
##ALT=<ID=CN23,Description="Copy number allele: 23 copies">
##ALT=<ID=CN24,Description="Copy number allele: 24 copies">
##ALT=<ID=CN25,Description="Copy number allele: 25 copies">
##ALT=<ID=CN26,Description="Copy number allele: 26 copies">
##ALT=<ID=CN27,Description="Copy number allele: 27 copies">
##ALT=<ID=CN28,Description="Copy number allele: 28 copies">
##ALT=<ID=CN29,Description="Copy number allele: 29 copies">
##ALT=<ID=CN30,Description="Copy number allele: 30 copies">
##ALT=<ID=CN31,Description="Copy number allele: 31 copies">
##ALT=<ID=CN32,Description="Copy number allele: 32 copies">
##ALT=<ID=CN33,Description="Copy number allele: 33 copies">
##ALT=<ID=CN34,Description="Copy number allele: 34 copies">
##ALT=<ID=CN35,Description="Copy number allele: 35 copies">
##ALT=<ID=CN36,Description="Copy number allele: 36 copies">
##ALT=<ID=CN37,Description="Copy number allele: 37 copies">
##ALT=<ID=CN38,Description="Copy number allele: 38 copies">
##ALT=<ID=CN39,Description="Copy number allele: 39 copies">
##ALT=<ID=CN40,Description="Copy number allele: 40 copies">
##ALT=<ID=CN41,Description="Copy number allele: 41 copies">
##ALT=<ID=CN42,Description="Copy number allele: 42 copies">
##ALT=<ID=CN43,Description="Copy number allele: 43 copies">
##ALT=<ID=CN44,Description="Copy number allele: 44 copies">
##ALT=<ID=CN45,Description="Copy number allele: 45 copies">
##ALT=<ID=CN46,Description="Copy number allele: 46 copies">
##ALT=<ID=CN47,Description="Copy number allele: 47 copies">
##ALT=<ID=CN48,Description="Copy number allele: 48 copies">
##ALT=<ID=CN49,Description="Copy number allele: 49 copies">
##ALT=<ID=CN50,Description="Copy number allele: 50 copies">
##ALT=<ID=CN51,Description="Copy number allele: 51 copies">
##ALT=<ID=CN52,Description="Copy number allele: 52 copies">
##ALT=<ID=CN53,Description="Copy number allele: 53 copies">
##ALT=<ID=CN54,Description="Copy number allele: 54 copies">
##ALT=<ID=CN55,Description="Copy number allele: 55 copies">
##ALT=<ID=CN56,Description="Copy number allele: 56 copies">
##ALT=<ID=CN57,Description="Copy number allele: 57 copies">
##ALT=<ID=CN58,Description="Copy number allele: 58 copies">
##ALT=<ID=CN59,Description="Copy number allele: 59 copies">
##ALT=<ID=CN60,Description="Copy number allele: 60 copies">
##ALT=<ID=CN61,Description="Copy number allele: 61 copies">
##ALT=<ID=CN62,Description="Copy number allele: 62 copies">
##ALT=<ID=CN63,Description="Copy number allele: 63 copies">
##ALT=<ID=CN64,Description="Copy number allele: 64 copies">
##ALT=<ID=CN65,Description="Copy number allele: 65 copies">
##ALT=<ID=CN66,Description="Copy number allele: 66 copies">
##ALT=<ID=CN67,Description="Copy number allele: 67 copies">
##ALT=<ID=CN68,Description="Copy number allele: 68 copies">
##ALT=<ID=CN69,Description="Copy number allele: 69 copies">
##ALT=<ID=CN70,Description="Copy number allele: 70 copies">
##ALT=<ID=CN71,Description="Copy number allele: 71 copies">
##ALT=<ID=CN72,Description="Copy number allele: 72 copies">
##ALT=<ID=CN73,Description="Copy number allele: 73 copies">
##ALT=<ID=CN74,Description="Copy number allele: 74 copies">
##ALT=<ID=CN75,Description="Copy number allele: 75 copies">
##ALT=<ID=CN76,Description="Copy number allele: 76 copies">
##ALT=<ID=CN77,Description="Copy number allele: 77 copies">
##ALT=<ID=CN78,Description="Copy number allele: 78 copies">
##ALT=<ID=CN79,Description="Copy number allele: 79 copies">
##ALT=<ID=CN80,Description="Copy number allele: 80 copies">
##ALT=<ID=CN81,Description="Copy number allele: 81 copies">
##ALT=<ID=CN82,Description="Copy number allele: 82 copies">
##ALT=<ID=CN83,Description="Copy number allele: 83 copies">
##ALT=<ID=CN84,Description="Copy number allele: 84 copies">
##ALT=<ID=CN85,Description="Copy number allele: 85 copies">
##ALT=<ID=CN86,Description="Copy number allele: 86 copies">
##ALT=<ID=CN87,Description="Copy number allele: 87 copies">
##ALT=<ID=CN88,Description="Copy number allele: 88 copies">
##ALT=<ID=CN89,Description="Copy number allele: 89 copies">
##ALT=<ID=CN90,Description="Copy number allele: 90 copies">
##ALT=<ID=CN91,Description="Copy number allele: 91 copies">
##ALT=<ID=CN92,Description="Copy number allele: 92 copies">
##ALT=<ID=CN93,Description="Copy number allele: 93 copies">
##ALT=<ID=CN94,Description="Copy number allele: 94 copies">
##ALT=<ID=CN95,Description="Copy number allele: 95 copies">
##ALT=<ID=CN96,Description="Copy number allele: 96 copies">
##ALT=<ID=CN97,Description="Copy number allele: 97 copies">
##ALT=<ID=CN98,Description="Copy number allele: 98 copies">
##ALT=<ID=CN99,Description="Copy number allele: 99 copies">
##ALT=<ID=CN100,Description="Copy number allele: 100 copies">
##ALT=<ID=CN101,Description="Copy number allele: 101 copies">
##ALT=<ID=CN102,Description="Copy number allele: 102 copies">
##ALT=<ID=CN103,Description="Copy number allele: 103 copies">
##ALT=<ID=CN104,Description="Copy number allele: 104 copies">
##ALT=<ID=CN105,Description="Copy number allele: 105 copies">
##ALT=<ID=CN106,Description="Copy number allele: 106 copies">
##ALT=<ID=CN107,Description="Copy number allele: 107 copies">
##ALT=<ID=CN108,Description="Copy number allele: 108 copies">
##ALT=<ID=CN109,Description="Copy number allele: 109 copies">
##ALT=<ID=CN110,Description="Copy number allele: 110 copies">
##ALT=<ID=CN111,Description="Copy number allele: 111 copies">
##ALT=<ID=CN112,Description="Copy number allele: 112 copies">
##ALT=<ID=CN113,Description="Copy number allele: 113 copies">
##ALT=<ID=CN114,Description="Copy number allele: 114 copies">
##ALT=<ID=CN115,Description="Copy number allele: 115 copies">
##ALT=<ID=CN116,Description="Copy number allele: 116 copies">
##ALT=<ID=CN117,Description="Copy number allele: 117 copies">
##ALT=<ID=CN118,Description="Copy number allele: 118 copies">
##ALT=<ID=CN119,Description="Copy number allele: 119 copies">
##ALT=<ID=CN120,Description="Copy number allele: 120 copies">
##ALT=<ID=CN121,Description="Copy number allele: 121 copies">
##ALT=<ID=CN122,Description="Copy number allele: 122 copies">
##ALT=<ID=CN123,Description="Copy number allele: 123 copies">
##ALT=<ID=CN124,Description="Copy number allele: 124 copies">
##INFO=<ID=CIEND,Number=2,Type=Integer,Description="Confidence interval around END for imprecise variants">
##INFO=<ID=CIPOS,Number=2,Type=Integer,Description="Confidence interval around POS for imprecise variants">
##INFO=<ID=CS,Number=1,Type=String,Description="Source call set.">
##INFO=<ID=END,Number=1,Type=Integer,Description="End coordinate of this variant">
##INFO=<ID=IMPRECISE,Number=0,Type=Flag,Description="Imprecise structural variation">
##INFO=<ID=MC,Number=.,Type=String,Description="Merged calls.">
##INFO=<ID=MEINFO,Number=4,Type=String,Description="Mobile element info of the form NAME,START,END<POLARITY; If there is only 5' OR 3' support for this call, will be NULL NULL for START and END">
##INFO=<ID=MEND,Number=1,Type=Integer,Description="Mitochondrial end coordinate of inserted sequence">
##INFO=<ID=MLEN,Number=1,Type=Integer,Description="Estimated length of mitochondrial insert">
##INFO=<ID=MSTART,Number=1,Type=Integer,Description="Mitochondrial start coordinate of inserted sequence">
##INFO=<ID=SVLEN,Number=.,Type=Integer,Description="SV length. It is only calculated for structural variation MEIs. For other types of SVs; one may calculate the SV length by INFO:END-START+1, or by finding the difference between lengthes of REF and ALT alleles">
##INFO=<ID=SVTYPE,Number=1,Type=String,Description="Type of structural variant">
##INFO=<ID=TSD,Number=1,Type=String,Description="Precise Target Site Duplication for bases, if unknown, value will be NULL">
##INFO=<ID=AC,Number=A,Type=Integer,Description="Total number of alternate alleles in called genotypes">
##INFO=<ID=AF,Number=A,Type=Float,Description="Estimated allele frequency in the range (0,1)">
##INFO=<ID=NS,Number=1,Type=Integer,Description="Number of samples with data">
##INFO=<ID=AN,Number=1,Type=Integer,Description="Total number of alleles in called genotypes">
##INFO=<ID=EAS_AF,Number=A,Type=Float,Description="Allele frequency in the EAS populations calculated from AC and AN, in the range (0,1)">
##INFO=<ID=EUR_AF,Number=A,Type=Float,Description="Allele frequency in the EUR populations calculated from AC and AN, in the range (0,1)">
##INFO=<ID=AFR_AF,Number=A,Type=Float,Description="Allele frequency in the AFR populations calculated from AC and AN, in the range (0,1)">
##INFO=<ID=AMR_AF,Number=A,Type=Float,Description="Allele frequency in the AMR populations calculated from AC and AN, in the range (0,1)">
##INFO=<ID=SAS_AF,Number=A,Type=Float,Description="Allele frequency in the SAS populations calculated from AC and AN, in the range (0,1)">
##INFO=<ID=DP,Number=1,Type=Integer,Description="Total read depth; only low coverage data were counted towards the DP, exome data were not used">
##INFO=<ID=AA,Number=1,Type=String,Description="Ancestral Allele. Format: AA|REF|ALT|IndelType. AA: Ancestral allele, REF:Reference Allele, ALT:Alternate Allele, IndelType:Type of Indel (REF, ALT and IndelType are only defined for indels)">
##INFO=<ID=VT,Number=.,Type=String,Description="indicates what type of variant the line represents">
##INFO=<ID=EX_TARGET,Number=0,Type=Flag,Description="indicates whether a variant is within the exon pull down target boundaries">
##INFO=<ID=MULTI_ALLELIC,Number=0,Type=Flag,Description="indicates whether a site is multi-allelic">
#CHROM	POS	ID	REF	ALT	QUAL	FILTER	INFO
17	18642481	rs9908564	T	C	100	PASS	AC=2875;AF=0.574081;AN=5008;NS=2504;DP=17000;EAS_AF=0.369;AMR_AF=0.5533;AFR_AF=0.6899;EUR_AF=0.7018;SAS_AF=0.5123;AA=.|||;VT=SNP
17	18644041	rs9893944	C	T	100	PASS	AC=1276;AF=0.254792;AN=5008;NS=2504;DP=20406;EAS_AF=0.3571;AMR_AF=0.1556;AFR_AF=0.1498;EUR_AF=0.3042;SAS_AF=0.3108;AA=.|||;VT=SNP
17	18644142	rs9895898	T	C	100	PASS	AC=1315;AF=0.26258;AN=5008;NS=2504;DP=15826;EAS_AF=0.3413;AMR_AF=0.1585;AFR_AF=0.1846;EUR_AF=0.3091;SAS_AF=0.3129;AA=.|||;VT=SNP
17	18644364	rs12602546	G	A	100	PASS	AC=1841;AF=0.367612;AN=5008;NS=2504;DP=17570;EAS_AF=0.0933;AMR_AF=0.4424;AFR_AF=0.5303;EUR_AF=0.4632;SAS_AF=0.2791;AA=.|||;VT=SNP
17	18646827	rs62073743	C	T	100	PASS	AC=3076;AF=0.614217;AN=5008;NS=2504;DP=16700;EAS_AF=0.4464;AMR_AF=0.6023;AFR_AF=0.6536;EUR_AF=0.7803;SAS_AF=0.5716;AA=.|||;VT=SNP
17	18647625	rs11544711	T	A	100	PASS	AC=2343;AF=0.467851;AN=5008;NS=2504;DP=18554;EAS_AF=0.4544;AMR_AF=0.5159;AFR_AF=0.3782;EUR_AF=0.675;SAS_AF=0.3558;AA=.|||;VT=SNP;EX_TARGET
17	18648388	rs112087876	C	T	100	PASS	AC=806;AF=0.160942;AN=5008;NS=2504;DP=16982;EAS_AF=0.0149;AMR_AF=0.3429;AFR_AF=0.0477;EUR_AF=0.3767;SAS_AF=0.1135;AA=.|||;VT=SNP
17	18649047	rs4315390	A	G	100	PASS	AC=2207;AF=0.440695;AN=5008;NS=2504;DP=16998;EAS_AF=0.371;AMR_AF=0.4481;AFR_AF=0.5635;EUR_AF=0.4871;SAS_AF=0.2935;AA=.|||;VT=SNP
17	18652608	rs4924769	C	T	100	PASS	AC=2517;AF=0.502596;AN=5008;NS=2504;DP=12497;EAS_AF=0.3214;AMR_AF=0.5086;AFR_AF=0.6505;EUR_AF=0.5676;SAS_AF=0.4182;AA=.|||;VT=SNP
17	18654835	rs56195816	G	A	100	PASS	AC=809;AF=0.161542;AN=5008;NS=2504;DP=17003;EAS_AF=0.0149;AMR_AF=0.3487;AFR_AF=0.0477;EUR_AF=0.3757;SAS_AF=0.1135;AA=G|||;VT=SNP
17	18655487	rs7215492	C	T	100	PASS	AC=1775;AF=0.354433;AN=5008;NS=2504;DP=16504;EAS_AF=0.3175;AMR_AF=0.4251;AFR_AF=0.3752;EUR_AF=0.4612;SAS_AF=0.2045;AA=C|||;VT=SNP
17	18660321	rs9783820	C	A	100	PASS	AC=1953;AF=0.389976;AN=5008;NS=2504;DP=18531;EAS_AF=0.13;AMR_AF=0.4841;AFR_AF=0.4705;EUR_AF=0.5437;SAS_AF=0.3241;AA=A|||;VT=SNP
17	18660798	rs7223948	A	G	100	PASS	AC=1932;AF=0.385783;AN=5008;NS=2504;DP=22276;EAS_AF=0.5327;AMR_AF=0.3804;AFR_AF=0.3306;EUR_AF=0.3141;SAS_AF=0.3865;AA=A|||;VT=SNP
17	18661327	rs12603319	C	T	100	PASS	AC=606;AF=0.121006;AN=5008;NS=2504;DP=20716;EAS_AF=0.122;AMR_AF=0.0965;AFR_AF=0.0242;EUR_AF=0.2127;SAS_AF=0.1738;AA=C|||;VT=SNP
17	18663393	rs56296620	T	A	100	PASS	AC=265;AF=0.0529153;AN=5008;NS=2504;DP=18212;EAS_AF=0.0575;AMR_AF=0.0519;AFR_AF=0.0098;EUR_AF=0.0775;SAS_AF=0.0818;AA=T|||;VT=SNP
17	18663414	rs113103355	A	G	100	PASS	AC=809;AF=0.161542;AN=5008;NS=2504;DP=17961;EAS_AF=0.0169;AMR_AF=0.3501;AFR_AF=0.0477;EUR_AF=0.3748;SAS_AF=0.1115;AA=A|||;VT=SNP
17	18663803	rs12943180	A	G	100	PASS	AC=541;AF=0.108027;AN=5008;NS=2504;DP=20851;EAS_AF=0.119;AMR_AF=0.0706;AFR_AF=0.0227;EUR_AF=0.1759;SAS_AF=0.1687;AA=A|||;VT=SNP
17	18664378	rs11078420	G	C	100	PASS	AC=2296;AF=0.458466;AN=5008;NS=2504;DP=15851;EAS_AF=0.1399;AMR_AF=0.5908;AFR_AF=0.5703;EUR_AF=0.6243;SAS_AF=0.3712;AA=C|||;VT=SNP
17	18665275	rs3032059	T	A	100	PASS	AC=1458;AF=0.291134;AN=5008;NS=2504;DP=17295;EAS_AF=0.5526;AMR_AF=0.2709;AFR_AF=0.23;EUR_AF=0.1948;SAS_AF=0.2178;AA=T|||;VT=SNP
17	18665362	rs28711770	G	A	100	PASS	AC=478;AF=0.0954473;AN=5008;NS=2504;DP=15353;EAS_AF=0.0615;AMR_AF=0.0692;AFR_AF=0.1589;EUR_AF=0.0775;SAS_AF=0.0818;AA=G|||;VT=SNP
17	18666697	rs71372288	C	A	100	PASS	AC=1485;AF=0.296526;AN=5008;NS=2504;DP=21219;EAS_AF=0.5526;AMR_AF=0.2709;AFR_AF=0.2315;EUR_AF=0.2038;SAS_AF=0.2342;AA=C|||;VT=SNP
17	18668541	rs11657414	G	C	100	PASS	AC=1480;AF=0.295527;AN=5008;NS=2504;DP=20582;EAS_AF=0.5506;AMR_AF=0.268;AFR_AF=0.2315;EUR_AF=0.2038;SAS_AF=0.2331;AA=G|||;VT=SNP
17	18669364	rs59130773	C	G	100	PASS	AC=1391;AF=0.277756;AN=5008;NS=2504;DP=16068;EAS_AF=0.4921;AMR_AF=0.2579;AFR_AF=0.2194;EUR_AF=0.1988;SAS_AF=0.2311;AA=C|||;VT=SNP
17	18669817	rs10153280	T	C	100	PASS	AC=1615;AF=0.322484;AN=5008;NS=2504;DP=18662;EAS_AF=0.1359;AMR_AF=0.428;AFR_AF=0.2337;EUR_AF=0.5129;SAS_AF=0.364;AA=t|||;VT=SNP
17	18671675	rs55828488	G	A	100	PASS	AC=1321;AF=0.263778;AN=5008;NS=2504;DP=17299;EAS_AF=0.1319;AMR_AF=0.3818;AFR_AF=0.2005;EUR_AF=0.4235;SAS_AF=0.2372;AA=G|||;VT=SNP
17	18671733	rs10775382	C	A	100	PASS	AC=4031;AF=0.804912;AN=5008;NS=2504;DP=17940;EAS_AF=0.755;AMR_AF=0.8804;AFR_AF=0.8033;EUR_AF=0.8767;SAS_AF=0.7311;AA=A|||;VT=SNP
17	18672187	rs11651007	T	C	100	PASS	AC=2063;AF=0.411941;AN=5008;NS=2504;DP=17551;EAS_AF=0.1339;AMR_AF=0.5375;AFR_AF=0.3971;EUR_AF=0.5964;SAS_AF=0.4397;AA=C|||;VT=SNP
17	18672950	rs9898589	T	C	100	PASS	AC=4020;AF=0.802716;AN=5008;NS=2504;DP=16546;EAS_AF=0.756;AMR_AF=0.8775;AFR_AF=0.7958;EUR_AF=0.8767;SAS_AF=0.7311;AA=C|||;VT=SNP
17	18672958	rs12452278	C	T	100	PASS	AC=1320;AF=0.263578;AN=5008;NS=2504;DP=16461;EAS_AF=0.128;AMR_AF=0.3804;AFR_AF=0.2035;EUR_AF=0.4225;SAS_AF=0.2382;AA=C|||;VT=SNP
17	18673147	rs9674947	T	C	100	PASS	AC=2034;AF=0.40615;AN=5008;NS=2504;DP=16515;EAS_AF=0.1329;AMR_AF=0.5375;AFR_AF=0.3971;EUR_AF=0.5954;SAS_AF=0.4121;AA=C|||;VT=SNP
17	18674652	rs11489009	A	G	100	PASS	AC=2026;AF=0.404553;AN=5008;NS=2504;DP=18526;EAS_AF=0.1329;AMR_AF=0.5375;AFR_AF=0.3918;EUR_AF=0.5944;SAS_AF=0.4121;AA=N|||;VT=SNP
17	18674745	rs8073523	T	C	100	PASS	AC=4045;AF=0.807708;AN=5008;NS=2504;DP=15511;EAS_AF=0.754;AMR_AF=0.8818;AFR_AF=0.8071;EUR_AF=0.8777;SAS_AF=0.7393;AA=N|||;VT=SNP
17	18674943	rs8076246	A	G	100	PASS	AC=4016;AF=0.801917;AN=5008;NS=2504;DP=18025;EAS_AF=0.756;AMR_AF=0.8674;AFR_AF=0.8139;EUR_AF=0.8539;SAS_AF=0.7331;AA=N|||;VT=SNP
17	18677297	rs9906823	C	A	100	PASS	AC=421;AF=0.0840655;AN=5008;NS=2504;DP=22668;EAS_AF=0.0575;AMR_AF=0.0893;AFR_AF=0.1067;EUR_AF=0.0795;SAS_AF=0.0818;AA=c|||;VT=SNP
17	18677329	rs4244595	G	A	100	PASS	AC=2102;AF=0.419728;AN=5008;NS=2504;DP=23977;EAS_AF=0.1339;AMR_AF=0.5043;AFR_AF=0.4962;EUR_AF=0.5646;SAS_AF=0.4018;AA=g|||;VT=SNP
17	18677774	rs4924924	G	C	100	PASS	AC=1983;AF=0.395966;AN=5008;NS=2504;DP=2897;EAS_AF=0.2728;AMR_AF=0.4697;AFR_AF=0.4546;EUR_AF=0.497;SAS_AF=0.2873;AA=g|||;VT=SNP
17	18678548	rs4630608	C	T	100	PASS	AC=2003;AF=0.39996;AN=5008;NS=2504;DP=20417;EAS_AF=0.2688;AMR_AF=0.4726;AFR_AF=0.4713;EUR_AF=0.497;SAS_AF=0.2873;AA=N|||;VT=SNP
17	18679404	rs9908821	A	G	100	PASS	AC=2021;AF=0.403554;AN=5008;NS=2504;DP=16123;EAS_AF=0.2688;AMR_AF=0.4769;AFR_AF=0.4826;EUR_AF=0.497;SAS_AF=0.2873;AA=N|||;VT=SNP
17	18679442	rs9909417	G	A	100	PASS	AC=1865;AF=0.372404;AN=5008;NS=2504;DP=16067;EAS_AF=0.624;AMR_AF=0.3617;AFR_AF=0.2852;EUR_AF=0.2873;SAS_AF=0.3262;AA=g|||;VT=SNP
17	18679590	rs60883080	C	T	100	PASS	AC=1044;AF=0.208466;AN=5008;NS=2504;DP=13753;EAS_AF=0.5089;AMR_AF=0.1888;AFR_AF=0.1475;EUR_AF=0.0308;SAS_AF=0.1779;AA=N|||;VT=SNP
17	18679833	rs12150592	A	G	100	PASS	AC=458;AF=0.0914537;AN=5008;NS=2504;DP=17960;EAS_AF=0.0635;AMR_AF=0.0908;AFR_AF=0.1286;EUR_AF=0.0805;SAS_AF=0.0818;AA=-|||;VT=SNP
17	18680061	rs67053020	G	C	100	PASS	AC=1943;AF=0.387979;AN=5008;NS=2504;DP=17784;EAS_AF=0.2688;AMR_AF=0.4697;AFR_AF=0.4274;EUR_AF=0.497;SAS_AF=0.2873;AA=-|||;VT=SNP
17	18680569	rs4924925	T	G	100	PASS	AC=1952;AF=0.389776;AN=5008;NS=2504;DP=13771;EAS_AF=0.2688;AMR_AF=0.4697;AFR_AF=0.4349;EUR_AF=0.496;SAS_AF=0.2873;AA=N|||;VT=SNP
17	18681913	rs77288131	G	A	100	PASS	AC=437;AF=0.0872604;AN=5008;NS=2504;DP=16718;EAS_AF=0.0635;AMR_AF=0.0648;AFR_AF=0.1263;EUR_AF=0.0805;SAS_AF=0.0818;AA=N|||;VT=SNP;EX_TARGET
17	18683010	rs9911451	A	T	100	PASS	AC=1923;AF=0.383986;AN=5008;NS=2504;DP=20467;EAS_AF=0.2659;AMR_AF=0.4611;AFR_AF=0.4244;EUR_AF=0.4911;SAS_AF=0.2863;AA=a|||;VT=SNP
17	18684487	rs59588820	A	G	100	PASS	AC=1938;AF=0.386981;AN=5008;NS=2504;DP=10443;EAS_AF=0.2688;AMR_AF=0.4697;AFR_AF=0.4236;EUR_AF=0.496;SAS_AF=0.2883;AA=a|||;VT=SNP
17	18684527	rs58011943	G	C	100	PASS	AC=443;AF=0.0884585;AN=5008;NS=2504;DP=12222;EAS_AF=0.0635;AMR_AF=0.0648;AFR_AF=0.1309;EUR_AF=0.0805;SAS_AF=0.0818;AA=g|||;VT=SNP
17	18684642	rs75174617	G	T	100	PASS	AC=1931;AF=0.385583;AN=5008;NS=2504;DP=12685;EAS_AF=0.2688;AMR_AF=0.4683;AFR_AF=0.4191;EUR_AF=0.496;SAS_AF=0.2883;AA=g|||;VT=SNP;EX_TARGET
17	18684809	rs76852375	G	T	100	PASS	AC=1383;AF=0.276158;AN=5008;NS=2504;DP=13334;EAS_AF=0.5109;AMR_AF=0.2723;AFR_AF=0.1815;EUR_AF=0.2008;SAS_AF=0.2423;AA=g|||;VT=SNP
17	18687736	rs11867206	G	T	100	PASS	AC=1884;AF=0.376198;AN=5008;NS=2504;DP=18310;EAS_AF=0.2659;AMR_AF=0.4452;AFR_AF=0.4213;EUR_AF=0.4732;SAS_AF=0.2802;AA=N|||;VT=SNP
17	18688664	rs111514880	G	A	100	PASS	AC=1466;AF=0.292732;AN=5008;NS=2504;DP=17067;EAS_AF=0.2669;AMR_AF=0.3487;AFR_AF=0.2254;EUR_AF=0.4215;SAS_AF=0.2382;AA=N|||;VT=SNP
17	18692042	rs62075101	C	T	100	PASS	AC=441;AF=0.0880591;AN=5008;NS=2504;DP=17857;EAS_AF=0.0635;AMR_AF=0.0648;AFR_AF=0.1293;EUR_AF=0.0805;SAS_AF=0.0818;AA=N|||;VT=SNP
17	18692061	rs62075102	G	C	100	PASS	AC=3846;AF=0.767971;AN=5008;NS=2504;DP=18167;EAS_AF=0.8919;AMR_AF=0.8069;AFR_AF=0.7549;EUR_AF=0.7833;SAS_AF=0.6145;AA=N|||;VT=SNP
17	18693352	rs56156915	G	A	100	PASS	AC=1934;AF=0.386182;AN=5008;NS=2504;DP=17880;EAS_AF=0.2688;AMR_AF=0.4683;AFR_AF=0.4213;EUR_AF=0.496;SAS_AF=0.2883;AA=g|||;VT=SNP
17	18694277	rs61075345	G	A	100	PASS	AC=4222;AF=0.843051;AN=5008;NS=2504;DP=14722;EAS_AF=0.8948;AMR_AF=0.8516;AFR_AF=0.8744;EUR_AF=0.8519;SAS_AF=0.7321;AA=N|||;VT=SNP;EX_TARGET
17	18696073	rs4924771	C	T	100	PASS	AC=3974;AF=0.79353;AN=5008;NS=2504;DP=15323;EAS_AF=0.8919;AMR_AF=0.817;AFR_AF=0.8464;EUR_AF=0.7833;SAS_AF=0.6145;AA=T|||;VT=SNP
17	18697547	rs8082550	T	C	100	PASS	AC=1455;AF=0.290535;AN=5008;NS=2504;DP=16824;EAS_AF=0.5595;AMR_AF=0.2738;AFR_AF=0.1921;EUR_AF=0.2068;SAS_AF=0.2444;AA=T|||;VT=SNP
17	18698379	rs71372291	C	T	100	PASS	AC=1443;AF=0.288139;AN=5008;NS=2504;DP=11911;EAS_AF=0.5585;AMR_AF=0.2738;AFR_AF=0.1838;EUR_AF=0.2068;SAS_AF=0.2444;AA=C|||;VT=SNP
17	18698449	rs9709286	C	T	100	PASS	AC=441;AF=0.0880591;AN=5008;NS=2504;DP=17725;EAS_AF=0.0635;AMR_AF=0.0648;AFR_AF=0.1293;EUR_AF=0.0805;SAS_AF=0.0818;AA=C|||;VT=SNP
17	18699071	rs4924927	A	G	100	PASS	AC=3852;AF=0.769169;AN=5008;NS=2504;DP=15976;EAS_AF=0.8899;AMR_AF=0.8069;AFR_AF=0.7557;EUR_AF=0.7833;SAS_AF=0.6217;AA=A|||;VT=SNP
17	18699749	rs60217140	G	C	100	PASS	AC=1117;AF=0.223043;AN=5008;NS=2504;DP=16203;EAS_AF=0.5089;AMR_AF=0.2104;AFR_AF=0.1596;EUR_AF=0.0676;SAS_AF=0.183;AA=g|||;VT=SNP
17	18699792	rs8074173	G	A	100	PASS	AC=1442;AF=0.287939;AN=5008;NS=2504;DP=16405;EAS_AF=0.5595;AMR_AF=0.2738;AFR_AF=0.1823;EUR_AF=0.2068;SAS_AF=0.2444;AA=g|||;VT=SNP
17	18700111	rs141410658	G	A	100	PASS	AC=326;AF=0.0650958;AN=5008;NS=2504;DP=18070;EAS_AF=0.0516;AMR_AF=0.0634;AFR_AF=0.0227;EUR_AF=0.1392;SAS_AF=0.0613;AA=G|||;VT=SNP
17	18700843	rs115776459	C	A	100	PASS	AC=1475;AF=0.294529;AN=5008;NS=2504;DP=19720;EAS_AF=0.2669;AMR_AF=0.3545;AFR_AF=0.2254;EUR_AF=0.4225;SAS_AF=0.2423;AA=C|||;VT=SNP
17	18701896	rs56088506	G	A	100	PASS	AC=1455;AF=0.290535;AN=5008;NS=2504;DP=18408;EAS_AF=0.5595;AMR_AF=0.2738;AFR_AF=0.1921;EUR_AF=0.2068;SAS_AF=0.2444;AA=G|||;VT=SNP
17	18702094	rs2270139	A	G	100	PASS	AC=1478;AF=0.295128;AN=5008;NS=2504;DP=17823;EAS_AF=0.2669;AMR_AF=0.3559;AFR_AF=0.2262;EUR_AF=0.4225;SAS_AF=0.2434;AA=A|||;VT=SNP;EX_TARGET
17	18702220	rs8080471	T	C	100	PASS	AC=3393;AF=0.677516;AN=5008;NS=2504;DP=16476;EAS_AF=0.8284;AMR_AF=0.7421;AFR_AF=0.6165;EUR_AF=0.7028;SAS_AF=0.5327;AA=C|||;VT=SNP;EX_TARGET
17	18703292	rs74752116	T	C	100	PASS	AC=1437;AF=0.286941;AN=5008;NS=2504;DP=16556;EAS_AF=0.5595;AMR_AF=0.2738;AFR_AF=0.1785;EUR_AF=0.2068;SAS_AF=0.2444;AA=T|||;VT=SNP
17	18704132	rs62075107	A	G	100	PASS	AC=395;AF=0.0788738;AN=5008;NS=2504;DP=23314;EAS_AF=0.0635;AMR_AF=0.062;AFR_AF=0.0998;EUR_AF=0.0805;SAS_AF=0.0767;AA=A|||;VT=SNP
17	18704302	rs4924772	G	A	100	PASS	AC=1617;AF=0.322883;AN=5008;NS=2504;DP=19603;EAS_AF=0.2669;AMR_AF=0.3588;AFR_AF=0.3343;EUR_AF=0.4175;SAS_AF=0.2423;AA=G|||;VT=SNP
17	18705412	rs8077275	G	A	100	PASS	AC=1880;AF=0.375399;AN=5008;NS=2504;DP=13522;EAS_AF=0.2619;AMR_AF=0.4625;AFR_AF=0.3888;EUR_AF=0.496;SAS_AF=0.2883;AA=g|||;VT=SNP
17	18705442	rs9891668	G	A	100	PASS	AC=438;AF=0.0874601;AN=5008;NS=2504;DP=15000;EAS_AF=0.0635;AMR_AF=0.0648;AFR_AF=0.1271;EUR_AF=0.0805;SAS_AF=0.0818;AA=g|||;VT=SNP
17	18706130	rs9898804	G	A	100	PASS	AC=438;AF=0.0874601;AN=5008;NS=2504;DP=17417;EAS_AF=0.0635;AMR_AF=0.0648;AFR_AF=0.1271;EUR_AF=0.0805;SAS_AF=0.0818;AA=G|||;VT=SNP
17	18706810	rs2589690	T	C	100	PASS	AC=1430;AF=0.285543;AN=5008;NS=2504;DP=17411;EAS_AF=0.5625;AMR_AF=0.2738;AFR_AF=0.1694;EUR_AF=0.2087;SAS_AF=0.2444;AA=T|||;VT=SNP
17	18707149	rs62075108	A	G	100	PASS	AC=255;AF=0.0509185;AN=5008;NS=2504;DP=20623;EAS_AF=0.0635;AMR_AF=0.0461;AFR_AF=0.0023;EUR_AF=0.0755;SAS_AF=0.0818;AA=A|||;VT=SNP
17	18708788	rs17675577	A	G	100	PASS	AC=315;AF=0.0628994;AN=5008;NS=2504;DP=18995;EAS_AF=0.0635;AMR_AF=0.0605;AFR_AF=0.0363;EUR_AF=0.0805;SAS_AF=0.0818;AA=A|||;VT=SNP
17	18709202	rs1043628	T	C	100	PASS	AC=1424;AF=0.284345;AN=5008;NS=2504;DP=18735;EAS_AF=0.5615;AMR_AF=0.2723;AFR_AF=0.1679;EUR_AF=0.2068;SAS_AF=0.2444;AA=T|||;VT=SNP
17	18709578	rs75779268	A	G	100	PASS	AC=1936;AF=0.386581;AN=5008;NS=2504;DP=15672;EAS_AF=0.2688;AMR_AF=0.4712;AFR_AF=0.4221;EUR_AF=0.495;SAS_AF=0.2883;AA=A|||;VT=SNP
17	18712975	rs2532476	A	G	100	PASS	AC=1425;AF=0.284545;AN=5008;NS=2504;DP=20728;EAS_AF=0.5615;AMR_AF=0.2723;AFR_AF=0.1687;EUR_AF=0.2068;SAS_AF=0.2444;AA=A|||;VT=SNP
17	18714241	rs4924929	G	A	100	PASS	AC=1938;AF=0.386981;AN=5008;NS=2504;DP=18101;EAS_AF=0.2688;AMR_AF=0.4697;AFR_AF=0.4244;EUR_AF=0.495;SAS_AF=0.2883;AA=A|||;VT=SNP
17	18714334	rs4548934	A	G	100	PASS	AC=1424;AF=0.284345;AN=5008;NS=2504;DP=18659;EAS_AF=0.5605;AMR_AF=0.2723;AFR_AF=0.1687;EUR_AF=0.2068;SAS_AF=0.2444;AA=A|||;VT=SNP
17	18715642	rs4123417	T	C	100	PASS	AC=1935;AF=0.386382;AN=5008;NS=2504;DP=19502;EAS_AF=0.2688;AMR_AF=0.4697;AFR_AF=0.4213;EUR_AF=0.495;SAS_AF=0.2894;AA=T|||;VT=SNP
17	18715701	rs71372293	A	G	100	PASS	AC=307;AF=0.0613019;AN=5008;NS=2504;DP=18918;EAS_AF=0.0506;AMR_AF=0.0634;AFR_AF=0.0091;EUR_AF=0.1392;SAS_AF=0.0613;AA=A|||;VT=SNP
17	18716055	rs55788939	A	G	100	PASS	AC=438;AF=0.0874601;AN=5008;NS=2504;DP=16754;EAS_AF=0.0635;AMR_AF=0.0648;AFR_AF=0.1278;EUR_AF=0.0805;SAS_AF=0.0808;AA=A|||;VT=SNP
17	18716652	rs142356334	A	G	100	PASS	AC=1425;AF=0.284545;AN=5008;NS=2504;DP=17620;EAS_AF=0.5605;AMR_AF=0.2723;AFR_AF=0.1694;EUR_AF=0.2068;SAS_AF=0.2444;AA=A|||;VT=SNP
17	18723995	rs7207570	C	T	100	PASS	AC=1965;AF=0.392372;AN=5008;NS=2504;DP=15378;EAS_AF=0.2827;AMR_AF=0.4611;AFR_AF=0.4697;EUR_AF=0.4682;SAS_AF=0.274;AA=N|||;VT=SNP
17	18725527	rs28667787	C	T	100	PASS	AC=1933;AF=0.385982;AN=5008;NS=2504;DP=13523;EAS_AF=0.2827;AMR_AF=0.4611;AFR_AF=0.4455;EUR_AF=0.4682;SAS_AF=0.274;AA=c|||;VT=SNP
17	18748820	rs35783872	A	C	100	PASS	AC=2382;AF=0.475639;AN=5008;NS=2504;DP=20975;EAS_AF=0.3313;AMR_AF=0.5216;AFR_AF=0.6021;EUR_AF=0.5567;SAS_AF=0.3374;AA=N|||;VT=SNP
17	18749727	rs200096445	T	C	100	PASS	AC=975;AF=0.194688;AN=5008;NS=2504;DP=11923;EAS_AF=0.1627;AMR_AF=0.2046;AFR_AF=0.261;EUR_AF=0.2177;SAS_AF=0.1074;AA=N|||;VT=SNP
17	18750371	rs4003616	G	A	100	PASS	AC=311;AF=0.0621006;AN=5008;NS=2504;DP=15890;EAS_AF=0.0486;AMR_AF=0.0504;AFR_AF=0.062;EUR_AF=0.0855;SAS_AF=0.0603;AA=g|||;VT=SNP
17	18751730	rs28436199	C	T	100	PASS	AC=1605;AF=0.320487;AN=5008;NS=2504;DP=18631;EAS_AF=0.2817;AMR_AF=0.353;AFR_AF=0.3434;EUR_AF=0.3946;SAS_AF=0.2301;AA=c|||;VT=SNP
17	18752778	rs9915894	T	C	100	PASS	AC=4096;AF=0.817891;AN=5008;NS=2504;DP=16950;EAS_AF=0.8661;AMR_AF=0.8285;AFR_AF=0.8888;EUR_AF=0.7913;SAS_AF=0.6922;AA=N|||;VT=SNP
17	18752939	rs9916340	T	C	100	PASS	AC=3415;AF=0.681909;AN=5008;NS=2504;DP=14085;EAS_AF=0.7857;AMR_AF=0.7248;AFR_AF=0.7731;EUR_AF=0.6213;SAS_AF=0.4836;AA=N|||;VT=SNP
17	18753870	rs4924935	C	T	100	PASS	AC=3773;AF=0.753395;AN=5008;NS=2504;DP=19733;EAS_AF=0.8641;AMR_AF=0.7853;AFR_AF=0.8343;EUR_AF=0.7008;SAS_AF=0.5613;AA=t|||;VT=SNP
17	18754927	rs9902467	A	T	100	PASS	AC=3387;AF=0.676318;AN=5008;NS=2504;DP=15557;EAS_AF=0.7827;AMR_AF=0.7233;AFR_AF=0.7557;EUR_AF=0.6203;SAS_AF=0.4836;AA=N|||;VT=SNP
17	18755300	rs7214585	T	C	100	PASS	AC=2438;AF=0.486821;AN=5008;NS=2504;DP=14525;EAS_AF=0.3323;AMR_AF=0.5187;AFR_AF=0.646;EUR_AF=0.5567;SAS_AF=0.3364;AA=N|||;VT=SNP
17	18755401	rs7213615	C	T	100	PASS	AC=2369;AF=0.473043;AN=5008;NS=2504;DP=14804;EAS_AF=0.3323;AMR_AF=0.5159;AFR_AF=0.5953;EUR_AF=0.5567;SAS_AF=0.3364;AA=t|||;VT=SNP
17	18756118	rs9916802	G	A	100	PASS	AC=1916;AF=0.382588;AN=5008;NS=2504;DP=15821;EAS_AF=0.3304;AMR_AF=0.4035;AFR_AF=0.4054;EUR_AF=0.4801;SAS_AF=0.2904;AA=g|||;VT=SNP
17	18756962	rs7223700	A	G	100	PASS	AC=1604;AF=0.320288;AN=5008;NS=2504;DP=17210;EAS_AF=0.2817;AMR_AF=0.353;AFR_AF=0.3427;EUR_AF=0.3946;SAS_AF=0.2301;AA=a|||;VT=SNP
17	18757213	rs4924936	A	G	100	PASS	AC=2368;AF=0.472843;AN=5008;NS=2504;DP=16442;EAS_AF=0.3323;AMR_AF=0.5159;AFR_AF=0.5946;EUR_AF=0.5567;SAS_AF=0.3364;AA=N|||;VT=SNP
17	18757375	rs9897586	G	A	100	PASS	AC=2348;AF=0.46885;AN=5008;NS=2504;DP=18706;EAS_AF=0.3323;AMR_AF=0.5159;AFR_AF=0.5794;EUR_AF=0.5567;SAS_AF=0.3364;AA=a|||;VT=SNP
17	18758226	rs68182308	A	T	100	PASS	AC=233;AF=0.0465256;AN=5008;NS=2504;DP=19163;EAS_AF=0.0486;AMR_AF=0.0447;AFR_AF=0.0061;EUR_AF=0.0855;SAS_AF=0.0603;AA=a|||;VT=SNP
17	18758641	rs9905565	C	T	100	PASS	AC=3760;AF=0.750799;AN=5008;NS=2504;DP=16654;EAS_AF=0.8641;AMR_AF=0.7853;AFR_AF=0.8245;EUR_AF=0.7008;SAS_AF=0.5613;AA=t|||;VT=SNP
17	18758853	rs9907723	T	C	100	PASS	AC=2348;AF=0.46885;AN=5008;NS=2504;DP=19933;EAS_AF=0.3323;AMR_AF=0.5159;AFR_AF=0.5794;EUR_AF=0.5567;SAS_AF=0.3364;AA=N|||;VT=SNP
17	18759275	rs66554377	C	T	100	PASS	AC=309;AF=0.0617013;AN=5008;NS=2504;DP=17491;EAS_AF=0.0486;AMR_AF=0.0504;AFR_AF=0.0605;EUR_AF=0.0855;SAS_AF=0.0603;AA=c|||;VT=SNP
17	18760399	rs7221935	G	C	100	PASS	AC=3411;AF=0.68111;AN=5008;NS=2504;DP=14815;EAS_AF=0.7857;AMR_AF=0.7233;AFR_AF=0.7716;EUR_AF=0.6223;SAS_AF=0.4816;AA=c|||;VT=SNP
17	18760612	rs72840597	C	A	100	PASS	AC=309;AF=0.0617013;AN=5008;NS=2504;DP=14700;EAS_AF=0.0486;AMR_AF=0.0504;AFR_AF=0.0605;EUR_AF=0.0855;SAS_AF=0.0603;AA=N|||;VT=SNP
17	18760826	rs7222187	A	C	100	PASS	AC=2350;AF=0.469249;AN=5008;NS=2504;DP=11739;EAS_AF=0.3323;AMR_AF=0.5144;AFR_AF=0.5832;EUR_AF=0.5577;SAS_AF=0.3333;AA=a|||;VT=SNP
17	18761109	rs8066636	G	A	100	PASS	AC=2348;AF=0.46885;AN=5008;NS=2504;DP=15482;EAS_AF=0.3323;AMR_AF=0.5144;AFR_AF=0.5817;EUR_AF=0.5577;SAS_AF=0.3333;AA=G|||;VT=SNP
17	18761133	rs8066385	C	T	100	PASS	AC=1603;AF=0.320088;AN=5008;NS=2504;DP=15171;EAS_AF=0.2817;AMR_AF=0.3516;AFR_AF=0.3442;EUR_AF=0.3956;SAS_AF=0.227;AA=C|||;VT=SNP
17	18761419	rs9905495	T	C	100	PASS	AC=4089;AF=0.816494;AN=5008;NS=2504;DP=6172;EAS_AF=0.8661;AMR_AF=0.8271;AFR_AF=0.8858;EUR_AF=0.7922;SAS_AF=0.6892;AA=C|||;VT=SNP
17	18761508	rs11548434	G	A	100	PASS	AC=2347;AF=0.46865;AN=5008;NS=2504;DP=6618;EAS_AF=0.3323;AMR_AF=0.513;AFR_AF=0.5817;EUR_AF=0.5577;SAS_AF=0.3333;AA=G|||;VT=SNP
17	18761754	rs28540773	T	C	100	PASS	AC=2347;AF=0.46865;AN=5008;NS=2504;DP=9674;EAS_AF=0.3323;AMR_AF=0.5144;AFR_AF=0.5809;EUR_AF=0.5577;SAS_AF=0.3333;AA=T|||;VT=SNP
17	18761827	rs8068683	T	G	100	PASS	AC=2348;AF=0.46885;AN=5008;NS=2504;DP=9444;EAS_AF=0.3333;AMR_AF=0.5144;AFR_AF=0.5809;EUR_AF=0.5577;SAS_AF=0.3333;AA=G|||;VT=SNP
17	18763260	rs8077111	C	T	100	PASS	AC=2365;AF=0.472244;AN=5008;NS=2504;DP=15142;EAS_AF=0.3323;AMR_AF=0.5144;AFR_AF=0.5946;EUR_AF=0.5577;SAS_AF=0.3333;AA=T|||;VT=SNP
17	18764077	rs1037036	G	A	100	PASS	AC=1181;AF=0.235823;AN=5008;NS=2504;DP=21296;EAS_AF=0.2579;AMR_AF=0.3256;AFR_AF=0.0605;EUR_AF=0.3936;SAS_AF=0.2239;AA=G|||;VT=SNP
17	18765021	rs1037037	A	G	100	PASS	AC=2346;AF=0.46845;AN=5008;NS=2504;DP=17759;EAS_AF=0.3323;AMR_AF=0.5144;AFR_AF=0.5809;EUR_AF=0.5567;SAS_AF=0.3333;AA=A|||;VT=SNP
17	18765490	rs8069826	G	T	100	PASS	AC=2365;AF=0.472244;AN=5008;NS=2504;DP=19154;EAS_AF=0.3323;AMR_AF=0.5144;AFR_AF=0.5946;EUR_AF=0.5577;SAS_AF=0.3333;AA=T|||;VT=SNP
17	18766382	rs34306838	C	T	100	PASS	AC=232;AF=0.0463259;AN=5008;NS=2504;DP=13112;EAS_AF=0.0486;AMR_AF=0.0447;AFR_AF=0.0061;EUR_AF=0.0855;SAS_AF=0.0593;AA=C|||;VT=SNP
17	18766494	rs9915343	A	G	100	PASS	AC=2347;AF=0.46865;AN=5008;NS=2504;DP=16928;EAS_AF=0.3323;AMR_AF=0.5144;AFR_AF=0.5809;EUR_AF=0.5577;SAS_AF=0.3333;AA=A|||;VT=SNP
17	18766825	rs9916245	C	G	100	PASS	AC=1597;AF=0.31889;AN=5008;NS=2504;DP=19150;EAS_AF=0.2817;AMR_AF=0.3516;AFR_AF=0.3396;EUR_AF=0.3956;SAS_AF=0.227;AA=C|||;VT=SNP
17	18767217	rs12942794	A	C	100	PASS	AC=2347;AF=0.46865;AN=5008;NS=2504;DP=11965;EAS_AF=0.3323;AMR_AF=0.5144;AFR_AF=0.5809;EUR_AF=0.5577;SAS_AF=0.3333;AA=A|||;VT=SNP
17	18767446	rs7503663	C	T	100	PASS	AC=2347;AF=0.46865;AN=5008;NS=2504;DP=14707;EAS_AF=0.3323;AMR_AF=0.5144;AFR_AF=0.5809;EUR_AF=0.5577;SAS_AF=0.3333;AA=C|||;VT=SNP
17	18767518	rs12600851	T	A	100	PASS	AC=2347;AF=0.46865;AN=5008;NS=2504;DP=17915;EAS_AF=0.3323;AMR_AF=0.5144;AFR_AF=0.5809;EUR_AF=0.5577;SAS_AF=0.3333;AA=T|||;VT=SNP
17	18767756	rs3764443	A	G	100	PASS	AC=2365;AF=0.472244;AN=5008;NS=2504;DP=15510;EAS_AF=0.3323;AMR_AF=0.5144;AFR_AF=0.5946;EUR_AF=0.5577;SAS_AF=0.3333;AA=G|||;VT=SNP
17	18767846	rs3764444	C	T	100	PASS	AC=1909;AF=0.38119;AN=5008;NS=2504;DP=16335;EAS_AF=0.3304;AMR_AF=0.402;AFR_AF=0.4024;EUR_AF=0.4811;SAS_AF=0.2873;AA=C|||;VT=SNP
17	18767923	rs3764445	G	A	100	PASS	AC=2347;AF=0.46865;AN=5008;NS=2504;DP=19312;EAS_AF=0.3323;AMR_AF=0.5144;AFR_AF=0.5809;EUR_AF=0.5577;SAS_AF=0.3333;AA=G|||;VT=SNP
17	18768012	rs3764446	C	T	100	PASS	AC=965;AF=0.192692;AN=5008;NS=2504;DP=18797;EAS_AF=0.4544;AMR_AF=0.2061;AFR_AF=0.1172;EUR_AF=0.0646;SAS_AF=0.1472;AA=C|||;VT=SNP
17	18768372	rs3764447	G	A	100	PASS	AC=2348;AF=0.46885;AN=5008;NS=2504;DP=19669;EAS_AF=0.3323;AMR_AF=0.5144;AFR_AF=0.5809;EUR_AF=0.5577;SAS_AF=0.3344;AA=A|||;VT=SNP
17	18768437	rs3764448	C	T	100	PASS	AC=2347;AF=0.46865;AN=5008;NS=2504;DP=19046;EAS_AF=0.3323;AMR_AF=0.5144;AFR_AF=0.5809;EUR_AF=0.5577;SAS_AF=0.3333;AA=C|||;VT=SNP
17	18768582	rs9903574	C	T	100	PASS	AC=2347;AF=0.46865;AN=5008;NS=2504;DP=19674;EAS_AF=0.3323;AMR_AF=0.5144;AFR_AF=0.5809;EUR_AF=0.5577;SAS_AF=0.3333;AA=C|||;VT=SNP
17	18768870	rs2305061	C	T	100	PASS	AC=341;AF=0.0680911;AN=5008;NS=2504;DP=17344;EAS_AF=0.0774;AMR_AF=0.062;AFR_AF=0.0484;EUR_AF=0.0795;SAS_AF=0.0777;AA=C|||;VT=SNP
17	18769349	rs2386404	T	C	100	PASS	AC=2357;AF=0.470647;AN=5008;NS=2504;DP=12044;EAS_AF=0.3323;AMR_AF=0.5144;AFR_AF=0.5885;EUR_AF=0.5577;SAS_AF=0.3333;AA=C|||;VT=SNP
17	18769600	rs2386403	A	G	100	PASS	AC=2366;AF=0.472444;AN=5008;NS=2504;DP=10861;EAS_AF=0.3333;AMR_AF=0.5144;AFR_AF=0.5946;EUR_AF=0.5577;SAS_AF=0.3333;AA=G|||;VT=SNP
17	18769750	rs6502672	A	G	100	PASS	AC=2365;AF=0.472244;AN=5008;NS=2504;DP=11895;EAS_AF=0.3323;AMR_AF=0.5144;AFR_AF=0.5946;EUR_AF=0.5577;SAS_AF=0.3333;AA=G|||;VT=SNP
17	18769792	rs8182287	G	A	100	PASS	AC=965;AF=0.192692;AN=5008;NS=2504;DP=12824;EAS_AF=0.4544;AMR_AF=0.2061;AFR_AF=0.1172;EUR_AF=0.0646;SAS_AF=0.1472;AA=G|||;VT=SNP
17	18769840	rs59572604	C	T	100	PASS	AC=965;AF=0.192692;AN=5008;NS=2504;DP=13958;EAS_AF=0.4544;AMR_AF=0.2061;AFR_AF=0.1172;EUR_AF=0.0646;SAS_AF=0.1472;AA=C|||;VT=SNP
17	18770254	rs11868500	A	G	100	PASS	AC=2356;AF=0.470447;AN=5008;NS=2504;DP=14991;EAS_AF=0.3323;AMR_AF=0.5144;AFR_AF=0.5885;EUR_AF=0.5577;SAS_AF=0.3323;AA=G|||;VT=SNP
17	18770283	rs12937933	C	G	100	PASS	AC=2346;AF=0.46845;AN=5008;NS=2504;DP=15384;EAS_AF=0.3323;AMR_AF=0.5144;AFR_AF=0.5809;EUR_AF=0.5577;SAS_AF=0.3323;AA=C|||;VT=SNP
17	18770367	rs11868520	A	G	100	PASS	AC=2346;AF=0.46845;AN=5008;NS=2504;DP=16148;EAS_AF=0.3323;AMR_AF=0.5144;AFR_AF=0.5809;EUR_AF=0.5577;SAS_AF=0.3323;AA=G|||;VT=SNP
17	18770530	rs2305062	A	G	100	PASS	AC=966;AF=0.192891;AN=5008;NS=2504;DP=18355;EAS_AF=0.4544;AMR_AF=0.2061;AFR_AF=0.118;EUR_AF=0.0646;SAS_AF=0.1472;AA=A|||;VT=SNP
17	18770733	rs2305064	G	A	100	PASS	AC=2346;AF=0.46845;AN=5008;NS=2504;DP=18965;EAS_AF=0.3323;AMR_AF=0.5144;AFR_AF=0.5809;EUR_AF=0.5577;SAS_AF=0.3323;AA=G|||;VT=SNP
17	18771145	rs9912713	G	A	100	PASS	AC=2356;AF=0.470447;AN=5008;NS=2504;DP=20701;EAS_AF=0.3323;AMR_AF=0.5144;AFR_AF=0.5885;EUR_AF=0.5577;SAS_AF=0.3323;AA=A|||;VT=SNP
17	18771168	rs11653729	G	A	100	PASS	AC=308;AF=0.0615016;AN=5008;NS=2504;DP=19893;EAS_AF=0.0486;AMR_AF=0.0504;AFR_AF=0.0598;EUR_AF=0.0855;SAS_AF=0.0603;AA=G|||;VT=SNP
17	18771672	rs62075120	C	A	100	PASS	AC=341;AF=0.0680911;AN=5008;NS=2504;DP=13009;EAS_AF=0.0774;AMR_AF=0.062;AFR_AF=0.0484;EUR_AF=0.0795;SAS_AF=0.0777;AA=C|||;VT=SNP
17	18773636	rs34417974	T	C	100	PASS	AC=2326;AF=0.464457;AN=5008;NS=2504;DP=16600;EAS_AF=0.3294;AMR_AF=0.5101;AFR_AF=0.5688;EUR_AF=0.5586;SAS_AF=0.3333;AA=C|||;VT=SNP
17	18773651	rs12951890	G	A	100	PASS	AC=724;AF=0.144569;AN=5008;NS=2504;DP=16758;EAS_AF=0.0546;AMR_AF=0.1585;AFR_AF=0.2224;EUR_AF=0.161;SAS_AF=0.1053;AA=G|||;VT=SNP
17	18774271	rs7212905	A	G	100	PASS	AC=2308;AF=0.460863;AN=5008;NS=2504;DP=16408;EAS_AF=0.3294;AMR_AF=0.5101;AFR_AF=0.556;EUR_AF=0.5577;SAS_AF=0.3333;AA=G|||;VT=SNP
17	18774603	rs7214754	T	G	100	PASS	AC=2308;AF=0.460863;AN=5008;NS=2504;DP=17162;EAS_AF=0.3294;AMR_AF=0.5101;AFR_AF=0.556;EUR_AF=0.5577;SAS_AF=0.3333;AA=G|||;VT=SNP
17	18775322	rs6502673	A	G	100	PASS	AC=2316;AF=0.46246;AN=5008;NS=2504;DP=14681;EAS_AF=0.3294;AMR_AF=0.5101;AFR_AF=0.562;EUR_AF=0.5577;SAS_AF=0.3333;AA=a|||;VT=SNP
17	18775463	rs77622879	G	A	100	PASS	AC=308;AF=0.0615016;AN=5008;NS=2504;DP=13365;EAS_AF=0.0526;AMR_AF=0.049;AFR_AF=0.0582;EUR_AF=0.0845;SAS_AF=0.0603;AA=g|||;VT=SNP
17	18775561	rs7219204	G	A	100	PASS	AC=1586;AF=0.316693;AN=5008;NS=2504;DP=11727;EAS_AF=0.2748;AMR_AF=0.353;AFR_AF=0.3336;EUR_AF=0.3976;SAS_AF=0.228;AA=G|||;VT=SNP
17	18775565	rs4328505	G	A	100	PASS	AC=1898;AF=0.378994;AN=5008;NS=2504;DP=11354;EAS_AF=0.3274;AMR_AF=0.402;AFR_AF=0.3949;EUR_AF=0.4821;SAS_AF=0.2883;AA=G|||;VT=SNP
17	18775900	rs4393623	A	G	100	PASS	AC=2316;AF=0.46246;AN=5008;NS=2504;DP=17222;EAS_AF=0.3294;AMR_AF=0.5101;AFR_AF=0.562;EUR_AF=0.5577;SAS_AF=0.3333;AA=G|||;VT=SNP;EX_TARGET
17	18776020	rs7503678	A	T	100	PASS	AC=2317;AF=0.46266;AN=5008;NS=2504;DP=18365;EAS_AF=0.3294;AMR_AF=0.5101;AFR_AF=0.5628;EUR_AF=0.5577;SAS_AF=0.3333;AA=A|||;VT=SNP
17	18776390	rs10852854	C	G	100	PASS	AC=2317;AF=0.46266;AN=5008;NS=2504;DP=14691;EAS_AF=0.3294;AMR_AF=0.5101;AFR_AF=0.5628;EUR_AF=0.5577;SAS_AF=0.3333;AA=G|||;VT=SNP
17	18776897	rs6502674	A	G	100	PASS	AC=3753;AF=0.749401;AN=5008;NS=2504;DP=18954;EAS_AF=0.8681;AMR_AF=0.781;AFR_AF=0.8056;EUR_AF=0.7008;SAS_AF=0.5787;AA=G|||;VT=SNP
17	18778421	rs12451220	C	T	100	PASS	AC=2317;AF=0.46266;AN=5008;NS=2504;DP=21535;EAS_AF=0.3294;AMR_AF=0.5101;AFR_AF=0.5628;EUR_AF=0.5577;SAS_AF=0.3333;AA=C|||;VT=SNP
17	18778493	rs12451200	A	G	100	PASS	AC=2317;AF=0.46266;AN=5008;NS=2504;DP=22029;EAS_AF=0.3294;AMR_AF=0.5101;AFR_AF=0.5628;EUR_AF=0.5577;SAS_AF=0.3333;AA=G|||;VT=SNP
17	18779130	rs7220661	A	G	100	PASS	AC=2314;AF=0.462061;AN=5008;NS=2504;DP=13277;EAS_AF=0.3294;AMR_AF=0.5101;AFR_AF=0.5605;EUR_AF=0.5577;SAS_AF=0.3333;AA=G|||;VT=SNP
17	18779775	rs1992649	A	G	100	PASS	AC=308;AF=0.0615016;AN=5008;NS=2504;DP=20690;EAS_AF=0.0526;AMR_AF=0.049;AFR_AF=0.0582;EUR_AF=0.0845;SAS_AF=0.0603;AA=A|||;VT=SNP
17	18781809	rs12452289	T	G	100	PASS	AC=2317;AF=0.46266;AN=5008;NS=2504;DP=18746;EAS_AF=0.3294;AMR_AF=0.5101;AFR_AF=0.5628;EUR_AF=0.5577;SAS_AF=0.3333;AA=G|||;VT=SNP
17	18781948	rs12449821	A	G	100	PASS	AC=2325;AF=0.464257;AN=5008;NS=2504;DP=13048;EAS_AF=0.3294;AMR_AF=0.5101;AFR_AF=0.5688;EUR_AF=0.5577;SAS_AF=0.3333;AA=G|||;VT=SNP
17	18782582	rs35911764	C	T	100	PASS	AC=2325;AF=0.464257;AN=5008;NS=2504;DP=17484;EAS_AF=0.3294;AMR_AF=0.5101;AFR_AF=0.5688;EUR_AF=0.5577;SAS_AF=0.3333;AA=T|||;VT=SNP
17	18782691	rs67735616	G	A	100	PASS	AC=1835;AF=0.366414;AN=5008;NS=2504;DP=16694;EAS_AF=0.3274;AMR_AF=0.3977;AFR_AF=0.3502;EUR_AF=0.4811;SAS_AF=0.2883;AA=G|||;VT=SNP
17	18782865	rs112429999	T	C	100	PASS	AC=2317;AF=0.46266;AN=5008;NS=2504;DP=13868;EAS_AF=0.3294;AMR_AF=0.5101;AFR_AF=0.5628;EUR_AF=0.5577;SAS_AF=0.3333;AA=C|||;VT=SNP
17	18784404	rs11650163	T	C	100	PASS	AC=2410;AF=0.48123;AN=5008;NS=2504;DP=14455;EAS_AF=0.3284;AMR_AF=0.513;AFR_AF=0.6324;EUR_AF=0.5577;SAS_AF=0.3333;AA=C|||;VT=SNP
17	18785126	rs68046274	G	A	100	PASS	AC=2336;AF=0.466454;AN=5008;NS=2504;DP=15724;EAS_AF=0.3482;AMR_AF=0.5101;AFR_AF=0.5628;EUR_AF=0.5577;SAS_AF=0.3333;AA=G|||;VT=SNP
17	18786776	rs2892016	C	T	100	PASS	AC=2321;AF=0.463458;AN=5008;NS=2504;DP=11784;EAS_AF=0.3304;AMR_AF=0.5101;AFR_AF=0.5643;EUR_AF=0.5586;SAS_AF=0.3333;AA=C|||;VT=SNP
17	18786849	rs2892015	C	T	100	PASS	AC=2317;AF=0.46266;AN=5008;NS=2504;DP=13605;EAS_AF=0.3294;AMR_AF=0.5101;AFR_AF=0.5628;EUR_AF=0.5577;SAS_AF=0.3333;AA=C|||;VT=SNP
17	18787004	rs4334348	G	T	100	PASS	AC=2316;AF=0.46246;AN=5008;NS=2504;DP=13519;EAS_AF=0.3284;AMR_AF=0.5101;AFR_AF=0.5628;EUR_AF=0.5577;SAS_AF=0.3333;AA=T|||;VT=SNP
17	18787182	rs8073236	C	G	100	PASS	AC=1906;AF=0.380591;AN=5008;NS=2504;DP=15486;EAS_AF=0.3274;AMR_AF=0.4006;AFR_AF=0.4024;EUR_AF=0.4811;SAS_AF=0.2883;AA=C|||;VT=SNP
17	18787418	rs4319824	T	C	100	PASS	AC=2317;AF=0.46266;AN=5008;NS=2504;DP=12297;EAS_AF=0.3284;AMR_AF=0.5101;AFR_AF=0.5635;EUR_AF=0.5577;SAS_AF=0.3333;AA=T|||;VT=SNP
17	18787780	rs9914914	G	A	100	PASS	AC=2316;AF=0.46246;AN=5008;NS=2504;DP=14214;EAS_AF=0.3284;AMR_AF=0.5101;AFR_AF=0.5628;EUR_AF=0.5577;SAS_AF=0.3333;AA=G|||;VT=SNP
17	18787828	rs9914544	A	C	100	PASS	AC=1512;AF=0.301917;AN=5008;NS=2504;DP=15142;EAS_AF=0.2748;AMR_AF=0.3487;AFR_AF=0.2814;EUR_AF=0.3956;SAS_AF=0.228;AA=A|||;VT=SNP
17	18787931	rs9915346	G	A	100	PASS	AC=1515;AF=0.302516;AN=5008;NS=2504;DP=18878;EAS_AF=0.2748;AMR_AF=0.3501;AFR_AF=0.2814;EUR_AF=0.3966;SAS_AF=0.229;AA=G|||;VT=SNP
17	18787976	rs7222748	T	C	100	PASS	AC=2317;AF=0.46266;AN=5008;NS=2504;DP=20417;EAS_AF=0.3284;AMR_AF=0.5101;AFR_AF=0.5628;EUR_AF=0.5577;SAS_AF=0.3344;AA=C|||;VT=SNP
17	18788218	rs7221778	A	G	100	PASS	AC=390;AF=0.0778754;AN=5008;NS=2504;DP=20801;EAS_AF=0.0516;AMR_AF=0.0519;AFR_AF=0.118;EUR_AF=0.0865;SAS_AF=0.0603;AA=A|||;VT=SNP
17	18788559	rs4924938	T	C	100	PASS	AC=2316;AF=0.46246;AN=5008;NS=2504;DP=15360;EAS_AF=0.3284;AMR_AF=0.5101;AFR_AF=0.5628;EUR_AF=0.5577;SAS_AF=0.3333;AA=C|||;VT=SNP
17	18788987	rs12600722	C	A	100	PASS	AC=2324;AF=0.464058;AN=5008;NS=2504;DP=16385;EAS_AF=0.3284;AMR_AF=0.5101;AFR_AF=0.5688;EUR_AF=0.5577;SAS_AF=0.3333;AA=a|||;VT=SNP
17	18789177	rs62075125	G	T	100	PASS	AC=289;AF=0.0577077;AN=5008;NS=2504;DP=20149;EAS_AF=0.0823;AMR_AF=0.0576;AFR_AF=0.0091;EUR_AF=0.0795;SAS_AF=0.0757;AA=g|||;VT=SNP
17	18789283	rs34791187	G	A	100	PASS	AC=389;AF=0.0776757;AN=5008;NS=2504;DP=22187;EAS_AF=0.0516;AMR_AF=0.0519;AFR_AF=0.118;EUR_AF=0.0855;SAS_AF=0.0603;AA=g|||;VT=SNP
17	18789671	rs9748173	A	T	100	PASS	AC=2374;AF=0.474042;AN=5008;NS=2504;DP=18997;EAS_AF=0.3333;AMR_AF=0.5144;AFR_AF=0.5817;EUR_AF=0.5626;SAS_AF=0.3538;AA=T|||;VT=SNP
17	18789724	rs9748183	A	G	100	PASS	AC=2316;AF=0.46246;AN=5008;NS=2504;DP=15365;EAS_AF=0.3284;AMR_AF=0.5101;AFR_AF=0.5628;EUR_AF=0.5577;SAS_AF=0.3333;AA=A|||;VT=SNP
17	18789963	rs112795111	G	A	100	PASS	AC=128;AF=0.0255591;AN=5008;NS=2504;DP=16503;EAS_AF=0.0188;AMR_AF=0.0159;AFR_AF=0.0098;EUR_AF=0.0557;SAS_AF=0.0297;AA=a|||;VT=SNP
17	18790678	rs8071147	A	G	100	PASS	AC=2316;AF=0.46246;AN=5008;NS=2504;DP=15329;EAS_AF=0.3284;AMR_AF=0.5101;AFR_AF=0.5628;EUR_AF=0.5577;SAS_AF=0.3333;AA=G|||;VT=SNP
17	18790840	rs8071458	C	A	100	PASS	AC=2316;AF=0.46246;AN=5008;NS=2504;DP=14263;EAS_AF=0.3284;AMR_AF=0.5101;AFR_AF=0.5628;EUR_AF=0.5577;SAS_AF=0.3333;AA=C|||;VT=SNP
17	18792719	rs9912568	G	A	100	PASS	AC=2316;AF=0.46246;AN=5008;NS=2504;DP=17838;EAS_AF=0.3284;AMR_AF=0.5101;AFR_AF=0.5628;EUR_AF=0.5577;SAS_AF=0.3333;AA=G|||;VT=SNP
17	18793061	rs3803835	C	T	100	PASS	AC=2316;AF=0.46246;AN=5008;NS=2504;DP=17449;EAS_AF=0.3284;AMR_AF=0.5101;AFR_AF=0.5628;EUR_AF=0.5577;SAS_AF=0.3333;AA=C|||;VT=SNP
17	18793225	rs3826380	A	G	100	PASS	AC=2316;AF=0.46246;AN=5008;NS=2504;DP=12346;EAS_AF=0.3284;AMR_AF=0.5101;AFR_AF=0.5628;EUR_AF=0.5577;SAS_AF=0.3333;AA=A|||;VT=SNP
17	18793573	rs11650153	C	T	100	PASS	AC=2316;AF=0.46246;AN=5008;NS=2504;DP=13505;EAS_AF=0.3284;AMR_AF=0.5101;AFR_AF=0.5628;EUR_AF=0.5577;SAS_AF=0.3333;AA=C|||;VT=SNP
17	18794071	rs9898426	A	G	100	PASS	AC=2324;AF=0.464058;AN=5008;NS=2504;DP=18830;EAS_AF=0.3284;AMR_AF=0.5101;AFR_AF=0.5688;EUR_AF=0.5577;SAS_AF=0.3333;AA=G|||;VT=SNP
17	18794920	rs4924774	A	C	100	PASS	AC=2317;AF=0.46266;AN=5008;NS=2504;DP=18394;EAS_AF=0.3284;AMR_AF=0.5101;AFR_AF=0.5628;EUR_AF=0.5586;SAS_AF=0.3333;AA=C|||;VT=SNP
17	18795317	rs9906799	A	G	100	PASS	AC=2316;AF=0.46246;AN=5008;NS=2504;DP=21149;EAS_AF=0.3284;AMR_AF=0.5101;AFR_AF=0.5628;EUR_AF=0.5577;SAS_AF=0.3333;AA=G|||;VT=SNP
17	18796791	rs66488653	G	T	100	PASS	AC=309;AF=0.0617013;AN=5008;NS=2504;DP=17325;EAS_AF=0.0526;AMR_AF=0.049;AFR_AF=0.0582;EUR_AF=0.0855;SAS_AF=0.0603;AA=g|||;VT=SNP
17	18797126	rs8078993	A	G	100	PASS	AC=2324;AF=0.464058;AN=5008;NS=2504;DP=19764;EAS_AF=0.3284;AMR_AF=0.5101;AFR_AF=0.5688;EUR_AF=0.5577;SAS_AF=0.3333;AA=G|||;VT=SNP
17	18797337	rs67411574	A	G	100	PASS	AC=1593;AF=0.318091;AN=5008;NS=2504;DP=18101;EAS_AF=0.2748;AMR_AF=0.3516;AFR_AF=0.3411;EUR_AF=0.3956;SAS_AF=0.228;AA=A|||;VT=SNP
17	18797767	rs57035178	C	T	100	PASS	AC=2316;AF=0.46246;AN=5008;NS=2504;DP=15059;EAS_AF=0.3284;AMR_AF=0.5101;AFR_AF=0.5628;EUR_AF=0.5577;SAS_AF=0.3333;AA=C|||;VT=SNP
17	18798593	rs7210746	T	C	100	PASS	AC=1591;AF=0.317692;AN=5008;NS=2504;DP=10258;EAS_AF=0.2748;AMR_AF=0.3516;AFR_AF=0.3404;EUR_AF=0.3956;SAS_AF=0.227;AA=T|||;VT=SNP
17	18798600	rs7209853	G	A	100	PASS	AC=2317;AF=0.46266;AN=5008;NS=2504;DP=10382;EAS_AF=0.3284;AMR_AF=0.5101;AFR_AF=0.5628;EUR_AF=0.5577;SAS_AF=0.3344;AA=A|||;VT=SNP
17	18798846	rs4510081	T	G	100	PASS	AC=2316;AF=0.46246;AN=5008;NS=2504;DP=11855;EAS_AF=0.3284;AMR_AF=0.5101;AFR_AF=0.5628;EUR_AF=0.5577;SAS_AF=0.3333;AA=T|||;VT=SNP
17	18800092	rs4924940	T	C	100	PASS	AC=2324;AF=0.464058;AN=5008;NS=2504;DP=18710;EAS_AF=0.3284;AMR_AF=0.5101;AFR_AF=0.5688;EUR_AF=0.5577;SAS_AF=0.3333;AA=C|||;VT=SNP
17	18800766	rs59682951	G	T	100	PASS	AC=1520;AF=0.303514;AN=5008;NS=2504;DP=19224;EAS_AF=0.2748;AMR_AF=0.3444;AFR_AF=0.292;EUR_AF=0.3966;SAS_AF=0.2239;AA=T|||;VT=SNP
17	18801380	rs8074020	T	C	100	PASS	AC=2409;AF=0.48103;AN=5008;NS=2504;DP=12333;EAS_AF=0.3284;AMR_AF=0.513;AFR_AF=0.6316;EUR_AF=0.5577;SAS_AF=0.3333;AA=C|||;VT=SNP
17	18801841	rs8073436	A	G	100	PASS	AC=2315;AF=0.46226;AN=5008;NS=2504;DP=16603;EAS_AF=0.3284;AMR_AF=0.5101;AFR_AF=0.5635;EUR_AF=0.5557;SAS_AF=0.3333;AA=G|||;VT=SNP
17	18802028	rs34413375	C	A	100	PASS	AC=743;AF=0.148363;AN=5008;NS=2504;DP=18604;EAS_AF=0.13;AMR_AF=0.1671;AFR_AF=0.0159;EUR_AF=0.2058;SAS_AF=0.274;AA=C|||;VT=SNP
17	18803124	rs62075127	C	T	100	PASS	AC=341;AF=0.0680911;AN=5008;NS=2504;DP=17547;EAS_AF=0.0823;AMR_AF=0.062;AFR_AF=0.0484;EUR_AF=0.0795;SAS_AF=0.0726;AA=C|||;VT=SNP
17	18803459	rs6502676	G	A	100	PASS	AC=2322;AF=0.463658;AN=5008;NS=2504;DP=17625;EAS_AF=0.3264;AMR_AF=0.5101;AFR_AF=0.5688;EUR_AF=0.5577;SAS_AF=0.3333;AA=A|||;VT=SNP
17	18803658	rs6502677	A	G	100	PASS	AC=1681;AF=0.335663;AN=5008;NS=2504;DP=19959;EAS_AF=0.2748;AMR_AF=0.3617;AFR_AF=0.4017;EUR_AF=0.3956;SAS_AF=0.229;AA=A|||;VT=SNP
17	18803981	rs9902016	C	T	100	PASS	AC=357;AF=0.0712859;AN=5008;NS=2504;DP=17429;EAS_AF=0.0526;AMR_AF=0.0533;AFR_AF=0.0832;EUR_AF=0.1014;SAS_AF=0.0562;AA=C|||;VT=SNP
17	18804135	rs58671374	G	A	100	PASS	AC=967;AF=0.193091;AN=5008;NS=2504;DP=20980;EAS_AF=0.4563;AMR_AF=0.1398;AFR_AF=0.1399;EUR_AF=0.0646;SAS_AF=0.1636;AA=A|||;VT=SNP
17	18804199	rs4924941	T	A	100	PASS	AC=3967;AF=0.792133;AN=5008;NS=2504;DP=20190;EAS_AF=0.5407;AMR_AF=0.7939;AFR_AF=0.8495;EUR_AF=0.9354;SAS_AF=0.8252;AA=T|||;VT=SNP
17	18804217	rs56321767	A	G	100	PASS	AC=304;AF=0.0607029;AN=5008;NS=2504;DP=19841;EAS_AF=0.0506;AMR_AF=0.049;AFR_AF=0.0582;EUR_AF=0.0865;SAS_AF=0.0562;AA=A|||;VT=SNP
17	18804385	rs11078421	T	C	100	PASS	AC=1887;AF=0.376797;AN=5008;NS=2504;DP=20197;EAS_AF=0.3274;AMR_AF=0.3977;AFR_AF=0.3994;EUR_AF=0.4722;SAS_AF=0.2843;AA=T|||;VT=SNP
17	18804413	rs11078422	C	T	100	PASS	AC=2359;AF=0.471046;AN=5008;NS=2504;DP=20153;EAS_AF=0.3284;AMR_AF=0.5086;AFR_AF=0.6082;EUR_AF=0.5457;SAS_AF=0.3292;AA=C|||;VT=SNP
17	18805421	rs17842756	A	G	100	PASS	AC=305;AF=0.0609026;AN=5008;NS=2504;DP=21451;EAS_AF=0.0526;AMR_AF=0.049;AFR_AF=0.0582;EUR_AF=0.0855;SAS_AF=0.0562;AA=A|||;VT=SNP
17	18805520	rs9916647	C	G	100	PASS	AC=790;AF=0.157748;AN=5008;NS=2504;DP=21821;EAS_AF=0.0546;AMR_AF=0.1614;AFR_AF=0.2731;EUR_AF=0.162;SAS_AF=0.1012;AA=G|||;VT=SNP
17	18805887	rs7223173	A	G	100	PASS	AC=2383;AF=0.475839;AN=5008;NS=2504;DP=17356;EAS_AF=0.3284;AMR_AF=0.513;AFR_AF=0.6112;EUR_AF=0.5606;SAS_AF=0.3313;AA=A|||;VT=SNP
17	18806025	rs4924943	A	T	100	PASS	AC=2377;AF=0.474641;AN=5008;NS=2504;DP=16454;EAS_AF=0.3284;AMR_AF=0.513;AFR_AF=0.6112;EUR_AF=0.5567;SAS_AF=0.3292;AA=a|||;VT=SNP
17	18807078	rs12936834	G	A	100	PASS	AC=946;AF=0.188898;AN=5008;NS=2504;DP=22528;EAS_AF=0.13;AMR_AF=0.1888;AFR_AF=0.1127;EUR_AF=0.2475;SAS_AF=0.2924;AA=g|||;VT=SNP
17	18807131	rs8067882	T	C	100	PASS	AC=2384;AF=0.476038;AN=5008;NS=2504;DP=23698;EAS_AF=0.3284;AMR_AF=0.513;AFR_AF=0.6157;EUR_AF=0.5567;SAS_AF=0.3303;AA=c|||;VT=SNP
17	18807884	rs8072860	T	C	100	PASS	AC=2382;AF=0.475639;AN=5008;NS=2504;DP=21111;EAS_AF=0.3284;AMR_AF=0.513;AFR_AF=0.615;EUR_AF=0.5567;SAS_AF=0.3292;AA=C|||;VT=SNP
17	18807939	rs8071783	C	G	100	PASS	AC=2382;AF=0.475639;AN=5008;NS=2504;DP=21068;EAS_AF=0.3284;AMR_AF=0.513;AFR_AF=0.6157;EUR_AF=0.5557;SAS_AF=0.3292;AA=G|||;VT=SNP
17	18809268	rs17743944	A	G	100	PASS	AC=950;AF=0.189696;AN=5008;NS=2504;DP=17627;EAS_AF=0.131;AMR_AF=0.1902;AFR_AF=0.1142;EUR_AF=0.2475;SAS_AF=0.2924;AA=A|||;VT=SNP
17	18809543	rs8077775	A	G	100	PASS	AC=2381;AF=0.475439;AN=5008;NS=2504;DP=18543;EAS_AF=0.3323;AMR_AF=0.513;AFR_AF=0.6112;EUR_AF=0.5567;SAS_AF=0.3292;AA=G|||;VT=SNP
17	18809764	rs12940837	C	T	100	PASS	AC=813;AF=0.16234;AN=5008;NS=2504;DP=18217;EAS_AF=0.129;AMR_AF=0.1787;AFR_AF=0.0166;EUR_AF=0.2465;SAS_AF=0.2955;AA=C|||;VT=SNP
17	18810002	rs4924944	G	A	100	PASS	AC=2377;AF=0.474641;AN=5008;NS=2504;DP=19742;EAS_AF=0.3294;AMR_AF=0.5115;AFR_AF=0.6112;EUR_AF=0.5567;SAS_AF=0.3292;AA=A|||;VT=SNP
17	18811702	rs7222893	A	G	100	PASS	AC=2377;AF=0.474641;AN=5008;NS=2504;DP=21601;EAS_AF=0.3294;AMR_AF=0.5115;AFR_AF=0.6112;EUR_AF=0.5567;SAS_AF=0.3292;AA=G|||;VT=SNP
17	18811846	rs7223231	C	T	100	PASS	AC=1592;AF=0.317891;AN=5008;NS=2504;DP=19185;EAS_AF=0.2748;AMR_AF=0.3516;AFR_AF=0.3411;EUR_AF=0.3946;SAS_AF=0.228;AA=C|||;VT=SNP
17	18812956	rs9903087	A	G	100	PASS	AC=773;AF=0.154353;AN=5008;NS=2504;DP=17365;EAS_AF=0.0546;AMR_AF=0.1599;AFR_AF=0.261;EUR_AF=0.162;SAS_AF=0.1012;AA=G|||;VT=SNP
17	18813160	rs4924945	A	G	100	PASS	AC=2394;AF=0.478035;AN=5008;NS=2504;DP=19005;EAS_AF=0.3304;AMR_AF=0.5187;AFR_AF=0.6195;EUR_AF=0.5567;SAS_AF=0.3292;AA=G|||;VT=SNP
17	18814830	rs9892709	T	C	100	PASS	AC=773;AF=0.154353;AN=5008;NS=2504;DP=19542;EAS_AF=0.0546;AMR_AF=0.1599;AFR_AF=0.261;EUR_AF=0.162;SAS_AF=0.1012;AA=T|||;VT=SNP
17	18814976	rs9891309	C	T	100	PASS	AC=773;AF=0.154353;AN=5008;NS=2504;DP=17970;EAS_AF=0.0546;AMR_AF=0.1599;AFR_AF=0.261;EUR_AF=0.162;SAS_AF=0.1012;AA=T|||;VT=SNP
17	18815547	rs9899848	T	G	100	PASS	AC=773;AF=0.154353;AN=5008;NS=2504;DP=16849;EAS_AF=0.0546;AMR_AF=0.1599;AFR_AF=0.261;EUR_AF=0.162;SAS_AF=0.1012;AA=T|||;VT=SNP
17	18816274	rs11657215	C	T	100	PASS	AC=231;AF=0.0461262;AN=5008;NS=2504;DP=19675;EAS_AF=0.0526;AMR_AF=0.0432;AFR_AF=0.0053;EUR_AF=0.0855;SAS_AF=0.0562;AA=C|||;VT=SNP
17	18817107	rs35719071	C	T	100	PASS	AC=773;AF=0.154353;AN=5008;NS=2504;DP=15082;EAS_AF=0.0546;AMR_AF=0.1599;AFR_AF=0.261;EUR_AF=0.162;SAS_AF=0.1012;AA=C|||;VT=SNP
17	18817216	rs113778654	C	A	100	PASS	AC=773;AF=0.154353;AN=5008;NS=2504;DP=14603;EAS_AF=0.0546;AMR_AF=0.1599;AFR_AF=0.261;EUR_AF=0.162;SAS_AF=0.1012;AA=c|||;VT=SNP
17	18817456	rs62075159	C	T	100	PASS	AC=284;AF=0.0567093;AN=5008;NS=2504;DP=14165;EAS_AF=0.0823;AMR_AF=0.0576;AFR_AF=0.0091;EUR_AF=0.0785;SAS_AF=0.0716;AA=C|||;VT=SNP
17	18817486	rs11658555	C	T	100	PASS	AC=1257;AF=0.250998;AN=5008;NS=2504;DP=15114;EAS_AF=0.1319;AMR_AF=0.2133;AFR_AF=0.1936;EUR_AF=0.3012;SAS_AF=0.4264;AA=C|||;VT=SNP
17	18817662	rs34493015	C	G	100	PASS	AC=773;AF=0.154353;AN=5008;NS=2504;DP=12230;EAS_AF=0.0546;AMR_AF=0.1599;AFR_AF=0.261;EUR_AF=0.162;SAS_AF=0.1012;AA=C|||;VT=SNP
17	18818228	rs35341640	G	A	100	PASS	AC=1245;AF=0.248602;AN=5008;NS=2504;DP=14939;EAS_AF=0.1319;AMR_AF=0.2176;AFR_AF=0.1823;EUR_AF=0.3012;SAS_AF=0.4264;AA=A|||;VT=SNP
17	18818465	rs6502678	A	G	100	PASS	AC=4158;AF=0.830272;AN=5008;NS=2504;DP=17586;EAS_AF=0.5546;AMR_AF=0.804;AFR_AF=0.975;EUR_AF=0.9374;SAS_AF=0.8272;AA=a|||;VT=SNP
17	18818557	rs62076161	T	C	100	PASS	AC=294;AF=0.0587061;AN=5008;NS=2504;DP=18196;EAS_AF=0.0923;AMR_AF=0.0576;AFR_AF=0.0091;EUR_AF=0.0785;SAS_AF=0.0716;AA=T|||;VT=SNP
17	18818959	rs7501465	C	T	100	PASS	AC=773;AF=0.154353;AN=5008;NS=2504;DP=17006;EAS_AF=0.0546;AMR_AF=0.1599;AFR_AF=0.261;EUR_AF=0.162;SAS_AF=0.1012;AA=T|||;VT=SNP
17	18819382	rs35115736	C	T	100	PASS	AC=773;AF=0.154353;AN=5008;NS=2504;DP=17357;EAS_AF=0.0546;AMR_AF=0.1599;AFR_AF=0.261;EUR_AF=0.162;SAS_AF=0.1012;AA=C|||;VT=SNP
17	18819985	rs9889420	G	A	100	PASS	AC=773;AF=0.154353;AN=5008;NS=2504;DP=18863;EAS_AF=0.0546;AMR_AF=0.1599;AFR_AF=0.261;EUR_AF=0.162;SAS_AF=0.1012;AA=G|||;VT=SNP
17	18820457	rs8070707	C	T	100	PASS	AC=1609;AF=0.321286;AN=5008;NS=2504;DP=16824;EAS_AF=0.2153;AMR_AF=0.2752;AFR_AF=0.2511;EUR_AF=0.3797;SAS_AF=0.498;AA=C|||;VT=SNP
17	18820985	rs11870265	A	T	100	PASS	AC=1603;AF=0.320088;AN=5008;NS=2504;DP=7871;EAS_AF=0.2758;AMR_AF=0.3588;AFR_AF=0.3449;EUR_AF=0.3946;SAS_AF=0.228;AA=A|||;VT=SNP
17	18821435	rs2428366	G	A	100	PASS	AC=4010;AF=0.800719;AN=5008;NS=2504;DP=17126;EAS_AF=0.5446;AMR_AF=0.7939;AFR_AF=0.8767;EUR_AF=0.9364;SAS_AF=0.8272;AA=A|||;VT=SNP
17	18821825	rs2469862	C	T	100	PASS	AC=4010;AF=0.800719;AN=5008;NS=2504;DP=21158;EAS_AF=0.5446;AMR_AF=0.7939;AFR_AF=0.8767;EUR_AF=0.9364;SAS_AF=0.8272;AA=T|||;VT=SNP
17	18822058	rs9911940	T	C	100	PASS	AC=773;AF=0.154353;AN=5008;NS=2504;DP=18151;EAS_AF=0.0546;AMR_AF=0.1599;AFR_AF=0.261;EUR_AF=0.162;SAS_AF=0.1012;AA=C|||;VT=SNP
17	18822167	rs55673732	T	G	100	PASS	AC=332;AF=0.0662939;AN=5008;NS=2504;DP=21042;EAS_AF=0.0823;AMR_AF=0.062;AFR_AF=0.0431;EUR_AF=0.0785;SAS_AF=0.0716;AA=T|||;VT=SNP
17	18822470	rs2428365	G	A	100	PASS	AC=1612;AF=0.321885;AN=5008;NS=2504;DP=16729;EAS_AF=0.2143;AMR_AF=0.2824;AFR_AF=0.2504;EUR_AF=0.3797;SAS_AF=0.498;AA=G|||;VT=SNP
17	18823162	rs9892397	T	C	100	PASS	AC=781;AF=0.15595;AN=5008;NS=2504;DP=20658;EAS_AF=0.0546;AMR_AF=0.1599;AFR_AF=0.267;EUR_AF=0.162;SAS_AF=0.1012;AA=C|||;VT=SNP
17	18823362	rs9891606	G	A	100	PASS	AC=773;AF=0.154353;AN=5008;NS=2504;DP=17784;EAS_AF=0.0546;AMR_AF=0.1599;AFR_AF=0.261;EUR_AF=0.162;SAS_AF=0.1012;AA=G|||;VT=SNP
17	18823578	rs9893376	T	C	100	PASS	AC=773;AF=0.154353;AN=5008;NS=2504;DP=18076;EAS_AF=0.0546;AMR_AF=0.1599;AFR_AF=0.261;EUR_AF=0.162;SAS_AF=0.1012;AA=C|||;VT=SNP
17	18823705	rs17842759	G	A	100	PASS	AC=854;AF=0.170527;AN=5008;NS=2504;DP=16771;EAS_AF=0.0546;AMR_AF=0.1671;AFR_AF=0.3177;EUR_AF=0.162;SAS_AF=0.1022;AA=A|||;VT=SNP
17	18824552	rs874637	A	G	100	PASS	AC=610;AF=0.121805;AN=5008;NS=2504;DP=20220;EAS_AF=0.0546;AMR_AF=0.1499;AFR_AF=0.143;EUR_AF=0.162;SAS_AF=0.1012;AA=A|||;VT=SNP
17	18826253	rs34216376	A	G	100	PASS	AC=325;AF=0.0648962;AN=5008;NS=2504;DP=9362;EAS_AF=0.0526;AMR_AF=0.049;AFR_AF=0.0734;EUR_AF=0.0855;SAS_AF=0.0562;AA=A|||;VT=SNP
17	18826366	rs67639335	T	G	100	PASS	AC=325;AF=0.0648962;AN=5008;NS=2504;DP=10741;EAS_AF=0.0526;AMR_AF=0.049;AFR_AF=0.0734;EUR_AF=0.0855;SAS_AF=0.0562;AA=T|||;VT=SNP
17	18827391	rs62076164	C	T	100	PASS	AC=353;AF=0.0704872;AN=5008;NS=2504;DP=18301;EAS_AF=0.0813;AMR_AF=0.0663;AFR_AF=0.0575;EUR_AF=0.0785;SAS_AF=0.0716;AA=C|||;VT=SNP
17	18827791	rs11655553	C	G	100	PASS	AC=309;AF=0.0617013;AN=5008;NS=2504;DP=18076;EAS_AF=0.0526;AMR_AF=0.049;AFR_AF=0.0613;EUR_AF=0.0855;SAS_AF=0.0562;AA=C|||;VT=SNP
17	18827793	rs8080032	C	A	100	PASS	AC=4011;AF=0.800919;AN=5008;NS=2504;DP=18151;EAS_AF=0.5446;AMR_AF=0.7939;AFR_AF=0.8759;EUR_AF=0.9364;SAS_AF=0.8292;AA=A|||;VT=SNP
17	18827910	rs11651202	T	C	100	PASS	AC=773;AF=0.154353;AN=5008;NS=2504;DP=15613;EAS_AF=0.0546;AMR_AF=0.1599;AFR_AF=0.261;EUR_AF=0.162;SAS_AF=0.1012;AA=C|||;VT=SNP
17	18828703	rs11656953	G	A	100	PASS	AC=325;AF=0.0648962;AN=5008;NS=2504;DP=21134;EAS_AF=0.0526;AMR_AF=0.049;AFR_AF=0.0734;EUR_AF=0.0855;SAS_AF=0.0562;AA=G|||;VT=SNP
17	18829245	rs2469841	T	C	100	PASS	AC=3873;AF=0.773363;AN=5008;NS=2504;DP=13515;EAS_AF=0.5546;AMR_AF=0.7176;AFR_AF=0.8737;EUR_AF=0.8509;SAS_AF=0.8231;AA=C|||;VT=SNP
17	18829263	rs34817137	A	G	100	PASS	AC=325;AF=0.0648962;AN=5008;NS=2504;DP=12301;EAS_AF=0.0526;AMR_AF=0.049;AFR_AF=0.0734;EUR_AF=0.0855;SAS_AF=0.0562;AA=A|||;VT=SNP
17	18829280	rs34180000	T	C	100	PASS	AC=305;AF=0.0609026;AN=5008;NS=2504;DP=11199;EAS_AF=0.0526;AMR_AF=0.049;AFR_AF=0.0582;EUR_AF=0.0855;SAS_AF=0.0562;AA=T|||;VT=SNP
17	18829386	rs34235652	A	G	100	PASS	AC=326;AF=0.0650958;AN=5008;NS=2504;DP=10438;EAS_AF=0.0526;AMR_AF=0.049;AFR_AF=0.0734;EUR_AF=0.0855;SAS_AF=0.0573;AA=G|||;VT=SNP
17	18830033	rs11652294	G	A	100	PASS	AC=4014;AF=0.801518;AN=5008;NS=2504;DP=17703;EAS_AF=0.5446;AMR_AF=0.7939;AFR_AF=0.8782;EUR_AF=0.9364;SAS_AF=0.8292;AA=A|||;VT=SNP
17	18830123	rs11657284	T	G	100	PASS	AC=787;AF=0.157149;AN=5008;NS=2504;DP=17566;EAS_AF=0.0546;AMR_AF=0.1614;AFR_AF=0.2625;EUR_AF=0.168;SAS_AF=0.1063;AA=G|||;VT=SNP
17	18830287	rs966811	G	A	100	PASS	AC=964;AF=0.192492;AN=5008;NS=2504;DP=22071;EAS_AF=0.13;AMR_AF=0.1888;AFR_AF=0.1127;EUR_AF=0.2495;SAS_AF=0.3088;AA=G|||;VT=SNP
17	18830668	rs9905208	C	T	100	PASS	AC=773;AF=0.154353;AN=5008;NS=2504;DP=19737;EAS_AF=0.0546;AMR_AF=0.1599;AFR_AF=0.261;EUR_AF=0.162;SAS_AF=0.1012;AA=t|||;VT=SNP
17	18831006	rs11653609	G	A	100	PASS	AC=327;AF=0.0652955;AN=5008;NS=2504;DP=20292;EAS_AF=0.0526;AMR_AF=0.049;AFR_AF=0.0734;EUR_AF=0.0855;SAS_AF=0.0583;AA=A|||;VT=SNP
17	18831252	rs11658590	T	C	100	PASS	AC=231;AF=0.0461262;AN=5008;NS=2504;DP=19149;EAS_AF=0.0526;AMR_AF=0.0432;AFR_AF=0.0053;EUR_AF=0.0855;SAS_AF=0.0562;AA=T|||;VT=SNP
17	18831432	rs1737947	A	G	100	PASS	AC=1263;AF=0.252196;AN=5008;NS=2504;DP=17268;EAS_AF=0.1319;AMR_AF=0.219;AFR_AF=0.1944;EUR_AF=0.3022;SAS_AF=0.4264;AA=A|||;VT=SNP
17	18833062	rs2891982	C	T	100	PASS	AC=325;AF=0.0648962;AN=5008;NS=2504;DP=18036;EAS_AF=0.0526;AMR_AF=0.049;AFR_AF=0.0741;EUR_AF=0.0845;SAS_AF=0.0562;AA=C|||;VT=SNP
17	18833612	rs9900835	A	G	100	PASS	AC=773;AF=0.154353;AN=5008;NS=2504;DP=15629;EAS_AF=0.0546;AMR_AF=0.1599;AFR_AF=0.261;EUR_AF=0.162;SAS_AF=0.1012;AA=G|||;VT=SNP
17	18833810	rs1634411	C	T	100	PASS	AC=1129;AF=0.225439;AN=5008;NS=2504;DP=17349;EAS_AF=0.251;AMR_AF=0.3256;AFR_AF=0.0356;EUR_AF=0.3936;SAS_AF=0.2117;AA=C|||;VT=SNP
17	18834137	rs35611268	A	T	100	PASS	AC=305;AF=0.0609026;AN=5008;NS=2504;DP=18764;EAS_AF=0.0526;AMR_AF=0.049;AFR_AF=0.0582;EUR_AF=0.0855;SAS_AF=0.0562;AA=A|||;VT=SNP
17	18834258	rs6846	G	T	100	PASS	AC=768;AF=0.153355;AN=5008;NS=2504;DP=18300;EAS_AF=0.0546;AMR_AF=0.1599;AFR_AF=0.2595;EUR_AF=0.159;SAS_AF=0.1012;AA=T|||;VT=SNP
17	18835238	rs11654503	T	C	100	PASS	AC=773;AF=0.154353;AN=5008;NS=2504;DP=13450;EAS_AF=0.0546;AMR_AF=0.1599;AFR_AF=0.2625;EUR_AF=0.16;SAS_AF=0.1012;AA=-|||;VT=SNP
17	18836177	rs1634409	C	T	100	PASS	AC=1122;AF=0.224042;AN=5008;NS=2504;DP=20972;EAS_AF=0.251;AMR_AF=0.3242;AFR_AF=0.0295;EUR_AF=0.3946;SAS_AF=0.2127;AA=C|||;VT=SNP
17	18838080	rs1625912	T	C	100	PASS	AC=1225;AF=0.244609;AN=5008;NS=2504;DP=17452;EAS_AF=0.244;AMR_AF=0.3343;AFR_AF=0.1059;EUR_AF=0.3976;SAS_AF=0.2117;AA=T|||;VT=SNP
17	18838306	rs11658521	T	C	100	PASS	AC=787;AF=0.157149;AN=5008;NS=2504;DP=15973;EAS_AF=0.0556;AMR_AF=0.1599;AFR_AF=0.2723;EUR_AF=0.16;SAS_AF=0.1012;AA=T|||;VT=SNP
17	18838613	rs9914107	T	C	100	PASS	AC=795;AF=0.158746;AN=5008;NS=2504;DP=13966;EAS_AF=0.0556;AMR_AF=0.1599;AFR_AF=0.2784;EUR_AF=0.16;SAS_AF=0.1012;AA=C|||;VT=SNP
17	18839339	rs56964223	G	A	100	PASS	AC=789;AF=0.157548;AN=5008;NS=2504;DP=15368;EAS_AF=0.0556;AMR_AF=0.1599;AFR_AF=0.2723;EUR_AF=0.162;SAS_AF=0.1012;AA=g|||;VT=SNP
17	18839419	rs2473655	T	C	100	PASS	AC=4061;AF=0.810903;AN=5008;NS=2504;DP=14369;EAS_AF=0.5417;AMR_AF=0.7968;AFR_AF=0.913;EUR_AF=0.9414;SAS_AF=0.8262;AA=C|||;VT=SNP
17	18840433	rs1737944	G	A	100	PASS	AC=1527;AF=0.304912;AN=5008;NS=2504;DP=20860;EAS_AF=0.2649;AMR_AF=0.3573;AFR_AF=0.2988;EUR_AF=0.3907;SAS_AF=0.229;AA=G|||;VT=SNP
17	18841590	rs1737943	C	T	100	PASS	AC=1598;AF=0.319089;AN=5008;NS=2504;DP=15540;EAS_AF=0.2669;AMR_AF=0.3602;AFR_AF=0.3502;EUR_AF=0.3907;SAS_AF=0.228;AA=C|||;VT=SNP
17	18841826	rs2472695	T	C	100	PASS	AC=4038;AF=0.80631;AN=5008;NS=2504;DP=19120;EAS_AF=0.5417;AMR_AF=0.7911;AFR_AF=0.8941;EUR_AF=0.9344;SAS_AF=0.8395;AA=t|||;VT=SNP
17	18843089	rs2428380	C	A	100	PASS	AC=933;AF=0.186302;AN=5008;NS=2504;DP=16155;EAS_AF=0.126;AMR_AF=0.1801;AFR_AF=0.1021;EUR_AF=0.2485;SAS_AF=0.3027;AA=C|||;VT=SNP
17	18843306	rs1859083	G	A	100	PASS	AC=1933;AF=0.385982;AN=5008;NS=2504;DP=17900;EAS_AF=0.1835;AMR_AF=0.3689;AFR_AF=0.3941;EUR_AF=0.4602;SAS_AF=0.5194;AA=A|||;VT=SNP
17	18844142	rs56380918	A	T	100	PASS	AC=320;AF=0.0638978;AN=5008;NS=2504;DP=16909;EAS_AF=0.0536;AMR_AF=0.049;AFR_AF=0.0688;EUR_AF=0.0845;SAS_AF=0.0573;AA=A|||;VT=SNP
17	18844189	rs34078852	A	G	100	PASS	AC=320;AF=0.0638978;AN=5008;NS=2504;DP=16907;EAS_AF=0.0536;AMR_AF=0.049;AFR_AF=0.0688;EUR_AF=0.0845;SAS_AF=0.0573;AA=A|||;VT=SNP
17	18844467	rs1737942	A	G	100	PASS	AC=1935;AF=0.386382;AN=5008;NS=2504;DP=17113;EAS_AF=0.1835;AMR_AF=0.3703;AFR_AF=0.3956;EUR_AF=0.4592;SAS_AF=0.5194;AA=G|||;VT=SNP
17	18844469	rs1634424	G	A	100	PASS	AC=1935;AF=0.386382;AN=5008;NS=2504;DP=17270;EAS_AF=0.1835;AMR_AF=0.3703;AFR_AF=0.3956;EUR_AF=0.4592;SAS_AF=0.5194;AA=G|||;VT=SNP
17	18844664	rs1737941	T	G	100	PASS	AC=2062;AF=0.411741;AN=5008;NS=2504;DP=16980;EAS_AF=0.3423;AMR_AF=0.4236;AFR_AF=0.4894;EUR_AF=0.4742;SAS_AF=0.3057;AA=T|||;VT=SNP
17	18844736	rs1634423	C	T	100	PASS	AC=2061;AF=0.411542;AN=5008;NS=2504;DP=18753;EAS_AF=0.3423;AMR_AF=0.4236;AFR_AF=0.4887;EUR_AF=0.4742;SAS_AF=0.3057;AA=T|||;VT=SNP
17	18845075	rs1634422	C	T	100	PASS	AC=1991;AF=0.397564;AN=5008;NS=2504;DP=17121;EAS_AF=0.3413;AMR_AF=0.4222;AFR_AF=0.438;EUR_AF=0.4742;SAS_AF=0.3047;AA=C|||;VT=SNP
17	18845320	rs1737940	T	G	100	PASS	AC=2797;AF=0.558506;AN=5008;NS=2504;DP=18812;EAS_AF=0.4067;AMR_AF=0.5836;AFR_AF=0.7118;EUR_AF=0.6342;SAS_AF=0.4121;AA=G|||;VT=SNP
17	18846525	rs4924946	A	T	100	PASS	AC=2776;AF=0.554313;AN=5008;NS=2504;DP=19323;EAS_AF=0.3869;AMR_AF=0.5836;AFR_AF=0.7118;EUR_AF=0.6332;SAS_AF=0.4121;AA=T|||;VT=SNP
17	18846818	rs4924947	T	C	100	PASS	AC=2769;AF=0.552915;AN=5008;NS=2504;DP=20455;EAS_AF=0.3849;AMR_AF=0.5836;AFR_AF=0.7073;EUR_AF=0.6342;SAS_AF=0.4121;AA=C|||;VT=SNP
17	18848023	rs1737939	A	G	100	PASS	AC=2570;AF=0.513179;AN=5008;NS=2504;DP=23174;EAS_AF=0.4067;AMR_AF=0.487;AFR_AF=0.6664;EUR_AF=0.5646;SAS_AF=0.3814;AA=G|||;VT=SNP
17	18848498	rs2472694	G	A	100	PASS	AC=775;AF=0.154752;AN=5008;NS=2504;DP=20952;EAS_AF=0.1161;AMR_AF=0.1643;AFR_AF=0.0166;EUR_AF=0.2416;SAS_AF=0.2853;AA=G|||;VT=SNP
17	18851326	rs1634421	G	A	100	PASS	AC=1189;AF=0.23742;AN=5008;NS=2504;DP=19612;EAS_AF=0.247;AMR_AF=0.3329;AFR_AF=0.0779;EUR_AF=0.3817;SAS_AF=0.227;AA=G|||;VT=SNP
17	18851959	rs1611882	T	C	100	PASS	AC=2335;AF=0.466254;AN=5008;NS=2504;DP=14091;EAS_AF=0.3135;AMR_AF=0.4885;AFR_AF=0.6831;EUR_AF=0.4722;SAS_AF=0.3088;AA=C|||;VT=SNP
17	18852021	rs1634420	G	T	100	PASS	AC=1718;AF=0.343051;AN=5008;NS=2504;DP=15386;EAS_AF=0.2927;AMR_AF=0.3602;AFR_AF=0.4145;EUR_AF=0.3847;SAS_AF=0.2434;AA=T|||;VT=SNP
17	18852205	rs1634419	G	A	100	PASS	AC=1560;AF=0.311502;AN=5008;NS=2504;DP=16148;EAS_AF=0.2778;AMR_AF=0.3545;AFR_AF=0.3094;EUR_AF=0.3827;SAS_AF=0.2454;AA=G|||;VT=SNP
17	18852800	rs1555142	T	C	100	PASS	AC=2732;AF=0.545527;AN=5008;NS=2504;DP=20231;EAS_AF=0.3978;AMR_AF=0.5793;AFR_AF=0.6157;EUR_AF=0.6551;SAS_AF=0.4663;AA=T|||;VT=SNP
17	18853178	rs1634418	A	G	100	PASS	AC=1533;AF=0.30611;AN=5008;NS=2504;DP=20555;EAS_AF=0.2262;AMR_AF=0.2104;AFR_AF=0.3896;EUR_AF=0.2475;SAS_AF=0.4039;AA=A|||;VT=SNP
17	18853855	rs1634417	A	C	100	PASS	AC=2207;AF=0.440695;AN=5008;NS=2504;DP=18963;EAS_AF=0.5;AMR_AF=0.4438;AFR_AF=0.4092;EUR_AF=0.3091;SAS_AF=0.5552;AA=A|||;VT=SNP
17	18854064	rs146835614	T	C	100	PASS	AC=805;AF=0.160743;AN=5008;NS=2504;DP=23056;EAS_AF=0.3562;AMR_AF=0.1052;AFR_AF=0.0567;EUR_AF=0.1143;SAS_AF=0.1871;AA=T|||;VT=SNP
17	18854872	rs1634416	C	T	100	PASS	AC=773;AF=0.154353;AN=5008;NS=2504;DP=20207;EAS_AF=0.4107;AMR_AF=0.0533;AFR_AF=0.0439;EUR_AF=0.1064;SAS_AF=0.1605;AA=C|||;VT=SNP
17	18855486	rs2073078	G	A	100	PASS	AC=768;AF=0.153355;AN=5008;NS=2504;DP=19843;EAS_AF=0.4058;AMR_AF=0.0951;AFR_AF=0.0424;EUR_AF=0.0845;SAS_AF=0.1554;AA=G|||;VT=SNP
17	18855611	rs2076562	T	C	100	PASS	AC=1865;AF=0.372404;AN=5008;NS=2504;DP=19904;EAS_AF=0.2331;AMR_AF=0.513;AFR_AF=0.1687;EUR_AF=0.6173;SAS_AF=0.4397;AA=T|||;VT=SNP;EX_TARGET
17	18855807	rs2258367	G	C	100	PASS	AC=4234;AF=0.845447;AN=5008;NS=2504;DP=19647;EAS_AF=0.6845;AMR_AF=0.7666;AFR_AF=0.9909;EUR_AF=0.8897;SAS_AF=0.8252;AA=C|||;VT=SNP
17	18855987	rs7216663	C	A	100	PASS	AC=1070;AF=0.213658;AN=5008;NS=2504;DP=17234;EAS_AF=0.4058;AMR_AF=0.1153;AFR_AF=0.2368;EUR_AF=0.1074;SAS_AF=0.1636;AA=A|||;VT=SNP
17	18856320	rs2428379	T	C	100	PASS	AC=4248;AF=0.848243;AN=5008;NS=2504;DP=14341;EAS_AF=0.6756;AMR_AF=0.7651;AFR_AF=0.997;EUR_AF=0.8867;SAS_AF=0.8446;AA=C|||;VT=SNP
17	18856871	rs2472693	A	G	100	PASS	AC=3378;AF=0.674521;AN=5008;NS=2504;DP=16137;EAS_AF=0.6478;AMR_AF=0.7075;AFR_AF=0.5113;EUR_AF=0.7425;SAS_AF=0.8292;AA=A|||;VT=SNP
17	18856896	rs4924949	G	A	100	PASS	AC=2440;AF=0.48722;AN=5008;NS=2504;DP=16456;EAS_AF=0.3214;AMR_AF=0.4236;AFR_AF=0.6641;EUR_AF=0.4781;SAS_AF=0.4734;AA=A|||;VT=SNP
17	18857163	rs1634413	G	A	100	PASS	AC=2322;AF=0.463658;AN=5008;NS=2504;DP=18769;EAS_AF=0.2927;AMR_AF=0.3703;AFR_AF=0.6649;EUR_AF=0.4165;SAS_AF=0.4826;AA=A|||;VT=SNP
17	18858057	rs9903337	T	C	100	PASS	AC=971;AF=0.19389;AN=5008;NS=2504;DP=14017;EAS_AF=0.1012;AMR_AF=0.0778;AFR_AF=0.3434;EUR_AF=0.0527;SAS_AF=0.3149;AA=T|||;VT=SNP
17	18859018	rs2472692	A	G	100	PASS	AC=4243;AF=0.847244;AN=5008;NS=2504;DP=18119;EAS_AF=0.749;AMR_AF=0.6715;AFR_AF=0.9107;EUR_AF=0.9314;SAS_AF=0.9008;AA=G|||;VT=SNP
17	18859611	rs11653983	G	A	100	PASS	AC=1466;AF=0.292732;AN=5008;NS=2504;DP=12393;EAS_AF=0.3651;AMR_AF=0.2954;AFR_AF=0.2277;EUR_AF=0.4105;SAS_AF=0.183;AA=G|||;VT=SNP
17	18859699	rs2469842	A	G	100	PASS	AC=3543;AF=0.707468;AN=5008;NS=2504;DP=12059;EAS_AF=0.7202;AMR_AF=0.6239;AFR_AF=0.4478;EUR_AF=0.9254;SAS_AF=0.8804;AA=A|||;VT=SNP
17	18859885	rs2428378	T	G	100	PASS	AC=4221;AF=0.842851;AN=5008;NS=2504;DP=14569;EAS_AF=0.748;AMR_AF=0.6729;AFR_AF=0.9138;EUR_AF=0.9304;SAS_AF=0.8753;AA=G|||;VT=SNP
17	18860237	rs2469843	A	G	100	PASS	AC=4256;AF=0.84984;AN=5008;NS=2504;DP=18305;EAS_AF=0.754;AMR_AF=0.6744;AFR_AF=0.9138;EUR_AF=0.9344;SAS_AF=0.8998;AA=G|||;VT=SNP
17	18860763	rs2472691	T	G	100	PASS	AC=1505;AF=0.300519;AN=5008;NS=2504;DP=15150;EAS_AF=0.2649;AMR_AF=0.3084;AFR_AF=0.0726;EUR_AF=0.5457;SAS_AF=0.3875;AA=T|||;VT=SNP
17	18863105	rs2074276	C	T	100	PASS	AC=1896;AF=0.378594;AN=5008;NS=2504;DP=20939;EAS_AF=0.5218;AMR_AF=0.4438;AFR_AF=0.2519;EUR_AF=0.4592;SAS_AF=0.273;AA=C|||;VT=SNP
17	18863672	rs2074275	G	A	100	PASS	AC=1433;AF=0.286142;AN=5008;NS=2504;DP=16870;EAS_AF=0.4117;AMR_AF=0.2522;AFR_AF=0.264;EUR_AF=0.3161;SAS_AF=0.18;AA=G|||;VT=SNP
17	18863979	rs2074274	G	C	100	PASS	AC=1213;AF=0.242212;AN=5008;NS=2504;DP=18705;EAS_AF=0.0992;AMR_AF=0.0821;AFR_AF=0.5507;EUR_AF=0.0338;SAS_AF=0.3006;AA=C|||;VT=SNP
17	18865181	rs2257609	A	G	100	PASS	AC=3182;AF=0.635383;AN=5008;NS=2504;DP=14258;EAS_AF=0.631;AMR_AF=0.6455;AFR_AF=0.736;EUR_AF=0.5119;SAS_AF=0.6237;AA=G|||;VT=SNP
17	18866129	rs2469844	G	A	100	PASS	AC=1363;AF=0.272165;AN=5008;NS=2504;DP=17844;EAS_AF=0.3522;AMR_AF=0.2781;AFR_AF=0.2269;EUR_AF=0.3648;SAS_AF=0.1513;AA=G|||;VT=SNP
17	18866285	rs2469845	A	C	100	PASS	AC=3350;AF=0.66893;AN=5008;NS=2504;DP=17943;EAS_AF=0.6925;AMR_AF=0.6657;AFR_AF=0.7141;EUR_AF=0.5815;SAS_AF=0.6759;AA=C|||;VT=SNP
17	18866404	rs2469846	C	T	100	PASS	AC=609;AF=0.121605;AN=5008;NS=2504;DP=20938;EAS_AF=0.0813;AMR_AF=0.1945;AFR_AF=0.0189;EUR_AF=0.2614;SAS_AF=0.1063;AA=C|||;VT=SNP
17	18866861	rs73306439	G	T	100	PASS	AC=577;AF=0.115216;AN=5008;NS=2504;DP=19329;EAS_AF=0.0764;AMR_AF=0.0447;AFR_AF=0.112;EUR_AF=0.0437;SAS_AF=0.2832;AA=G|||;VT=SNP
17	18867127	rs2469847	T	C	100	PASS	AC=295;AF=0.0589058;AN=5008;NS=2504;DP=17729;EAS_AF=0.002;AMR_AF=0.111;AFR_AF=0.0053;EUR_AF=0.1511;SAS_AF=0.0583;AA=T|||;VT=SNP
17	18868773	rs2428377	T	C	100	PASS	AC=3374;AF=0.673722;AN=5008;NS=2504;DP=17285;EAS_AF=0.6944;AMR_AF=0.683;AFR_AF=0.7027;EUR_AF=0.5875;SAS_AF=0.6953;AA=C|||;VT=SNP
17	18869484	rs2428376	T	A	100	PASS	AC=3285;AF=0.65595;AN=5008;NS=2504;DP=19996;EAS_AF=0.631;AMR_AF=0.6744;AFR_AF=0.6921;EUR_AF=0.5885;SAS_AF=0.6892;AA=A|||;VT=SNP
17	18870524	rs11652123	G	C	100	PASS	AC=2098;AF=0.41893;AN=5008;NS=2504;DP=18154;EAS_AF=0.5407;AMR_AF=0.6009;AFR_AF=0.1929;EUR_AF=0.5298;SAS_AF=0.3558;AA=C|||;VT=SNP
17	18872337	rs8415	T	C	100	PASS	AC=2633;AF=0.525759;AN=5008;NS=2504;DP=16129;EAS_AF=0.6052;AMR_AF=0.6167;AFR_AF=0.5431;EUR_AF=0.5169;SAS_AF=0.365;AA=C|||;VT=SNP
17	18872521	rs2074273	A	G	100	PASS	AC=744;AF=0.148562;AN=5008;NS=2504;DP=17871;EAS_AF=0.0962;AMR_AF=0.0476;AFR_AF=0.1672;EUR_AF=0.0656;SAS_AF=0.3344;AA=A|||;VT=SNP
17	18872581	rs2074272	C	T	100	PASS	AC=726;AF=0.144968;AN=5008;NS=2504;DP=16444;EAS_AF=0.0913;AMR_AF=0.0476;AFR_AF=0.1634;EUR_AF=0.0616;SAS_AF=0.3303;AA=C|||;VT=SNP
17	18873849	rs3751970	G	C	100	PASS	AC=676;AF=0.134984;AN=5008;NS=2504;DP=13987;EAS_AF=0.0952;AMR_AF=0.0461;AFR_AF=0.1188;EUR_AF=0.0656;SAS_AF=0.3323;AA=G|||;VT=SNP
17	18873905	rs3751969	A	G	100	PASS	AC=739;AF=0.147564;AN=5008;NS=2504;DP=18117;EAS_AF=0.0952;AMR_AF=0.049;AFR_AF=0.1664;EUR_AF=0.0656;SAS_AF=0.3303;AA=A|||;VT=SNP
17	18874720	rs916823	C	G	100	PASS	AC=3377;AF=0.674321;AN=5008;NS=2504;DP=17660;EAS_AF=0.6329;AMR_AF=0.6844;AFR_AF=0.7587;EUR_AF=0.5855;SAS_AF=0.6871;AA=G|||;VT=SNP;EX_TARGET
17	18875771	rs2428375	C	T	100	PASS	AC=1398;AF=0.279153;AN=5008;NS=2504;DP=18708;EAS_AF=0.3095;AMR_AF=0.2925;AFR_AF=0.2511;EUR_AF=0.3827;SAS_AF=0.1697;AA=T|||;VT=SNP
17	18876596	rs17842752	A	C	100	PASS	AC=701;AF=0.139976;AN=5008;NS=2504;DP=21146;EAS_AF=0.0893;AMR_AF=0.0476;AFR_AF=0.1384;EUR_AF=0.0656;SAS_AF=0.3364;AA=A|||;VT=SNP
17	18877447	rs8065967	G	A	100	PASS	AC=2089;AF=0.417133;AN=5008;NS=2504;DP=16708;EAS_AF=0.5496;AMR_AF=0.5937;AFR_AF=0.1959;EUR_AF=0.5189;SAS_AF=0.3497;AA=G|||;VT=SNP
17	18878774	rs2259660	G	A	100	PASS	AC=2357;AF=0.470647;AN=5008;NS=2504;DP=18620;EAS_AF=0.5456;AMR_AF=0.6124;AFR_AF=0.3933;EUR_AF=0.5179;SAS_AF=0.3487;AA=G|||;VT=SNP
17	18879371	rs2469858	A	G	100	PASS	AC=3227;AF=0.644369;AN=5008;NS=2504;DP=12648;EAS_AF=0.6399;AMR_AF=0.6729;AFR_AF=0.6543;EUR_AF=0.5845;SAS_AF=0.6769;AA=N|||;VT=SNP
17	18879423	rs2472718	A	C	100	PASS	AC=2069;AF=0.413139;AN=5008;NS=2504;DP=13819;EAS_AF=0.5456;AMR_AF=0.5922;AFR_AF=0.1876;EUR_AF=0.5189;SAS_AF=0.3456;AA=a|||;VT=SNP
17	18879649	rs2472717	C	T	100	PASS	AC=2012;AF=0.401757;AN=5008;NS=2504;DP=16110;EAS_AF=0.5258;AMR_AF=0.5807;AFR_AF=0.1808;EUR_AF=0.506;SAS_AF=0.3384;AA=C|||;VT=SNP
17	18879761	rs2472716	G	A	100	PASS	AC=3321;AF=0.663139;AN=5008;NS=2504;DP=18847;EAS_AF=0.7619;AMR_AF=0.6599;AFR_AF=0.6498;EUR_AF=0.5746;SAS_AF=0.6728;AA=A|||;VT=SNP
17	18880268	rs2472715	C	A	100	PASS	AC=1346;AF=0.26877;AN=5008;NS=2504;DP=20325;EAS_AF=0.3671;AMR_AF=0.2781;AFR_AF=0.1725;EUR_AF=0.3837;SAS_AF=0.1728;AA=C|||;VT=SNP;EX_TARGET
17	18880661	rs2469860	T	C	100	PASS	AC=3385;AF=0.675919;AN=5008;NS=2504;DP=21106;EAS_AF=0.7688;AMR_AF=0.6772;AFR_AF=0.6687;EUR_AF=0.5855;SAS_AF=0.682;AA=C|||;VT=SNP
17	18882214	rs2074271	G	A	100	PASS	AC=746;AF=0.148962;AN=5008;NS=2504;DP=18593;EAS_AF=0.2153;AMR_AF=0.0461;AFR_AF=0.0938;EUR_AF=0.0586;SAS_AF=0.3211;AA=G|||;VT=SNP
17	18882446	rs2074270	T	C	100	PASS	AC=3420;AF=0.682907;AN=5008;NS=2504;DP=19198;EAS_AF=0.7718;AMR_AF=0.6873;AFR_AF=0.6762;EUR_AF=0.5944;SAS_AF=0.6881;AA=C|||;VT=SNP
17	18886281	rs77283946	C	A	100	PASS	AC=491;AF=0.0980431;AN=5008;NS=2504;DP=19780;EAS_AF=0.0456;AMR_AF=0.0331;AFR_AF=0.264;EUR_AF=0.0298;SAS_AF=0.044;AA=C|||;VT=SNP
17	18889794	rs17842754	C	T	100	PASS	AC=1040;AF=0.207668;AN=5008;NS=2504;DP=17820;EAS_AF=0.1548;AMR_AF=0.1772;AFR_AF=0.2186;EUR_AF=0.1083;SAS_AF=0.3712;AA=C|||;VT=SNP
17	18890762	rs8070758	T	C	100	PASS	AC=1491;AF=0.297724;AN=5008;NS=2504;DP=21793;EAS_AF=0.1637;AMR_AF=0.2075;AFR_AF=0.528;EUR_AF=0.1113;SAS_AF=0.3804;AA=C|||;VT=SNP
17	18891318	rs9901327	G	T	100	PASS	AC=1291;AF=0.257788;AN=5008;NS=2504;DP=22854;EAS_AF=0.1528;AMR_AF=0.1916;AFR_AF=0.3979;EUR_AF=0.1083;SAS_AF=0.3773;AA=G|||;VT=SNP
17	18893215	rs9916099	A	C	100	PASS	AC=1495;AF=0.298522;AN=5008;NS=2504;DP=19307;EAS_AF=0.1687;AMR_AF=0.2075;AFR_AF=0.5204;EUR_AF=0.1163;SAS_AF=0.3845;AA=C|||;VT=SNP
17	18894598	rs79961268	G	C	100	PASS	AC=485;AF=0.096845;AN=5008;NS=2504;DP=19222;EAS_AF=0.0536;AMR_AF=0.036;AFR_AF=0.1929;EUR_AF=0.0378;SAS_AF=0.1155;AA=G|||;VT=SNP
17	18894656	rs62076203	T	G	100	PASS	AC=595;AF=0.11881;AN=5008;NS=2504;DP=19579;EAS_AF=0.1111;AMR_AF=0.1427;AFR_AF=0.0446;EUR_AF=0.0736;SAS_AF=0.2566;AA=T|||;VT=SNP
17	18894981	rs116036225	T	C	100	PASS	AC=684;AF=0.136581;AN=5008;NS=2504;DP=18609;EAS_AF=0.1111;AMR_AF=0.147;AFR_AF=0.1082;EUR_AF=0.0746;SAS_AF=0.2577;AA=T|||;VT=SNP
17	18896212	rs62076204	A	G	100	PASS	AC=664;AF=0.132588;AN=5008;NS=2504;DP=19194;EAS_AF=0.0913;AMR_AF=0.1484;AFR_AF=0.0998;EUR_AF=0.0765;SAS_AF=0.2658;AA=a|||;VT=SNP
17	18896297	rs886284	C	G	100	PASS	AC=585;AF=0.116813;AN=5008;NS=2504;DP=20042;EAS_AF=0.0923;AMR_AF=0.1441;AFR_AF=0.0439;EUR_AF=0.0736;SAS_AF=0.2658;AA=C|||;VT=SNP
17	18896380	rs886283	G	A	100	PASS	AC=1272;AF=0.253994;AN=5008;NS=2504;DP=17610;EAS_AF=0.1548;AMR_AF=0.2061;AFR_AF=0.3646;EUR_AF=0.1113;SAS_AF=0.3875;AA=A|||;VT=SNP
17	18897017	rs9891821	C	G	100	PASS	AC=1368;AF=0.273163;AN=5008;NS=2504;DP=19143;EAS_AF=0.1558;AMR_AF=0.1945;AFR_AF=0.4455;EUR_AF=0.1143;SAS_AF=0.3804;AA=G|||;VT=SNP
17	18897299	rs79524186	C	T	100	PASS	AC=542;AF=0.108227;AN=5008;NS=2504;DP=17322;EAS_AF=0.0675;AMR_AF=0.036;AFR_AF=0.2231;EUR_AF=0.0398;SAS_AF=0.1166;AA=C|||;VT=SNP
17	18897338	rs12451868	C	G	100	PASS	AC=1387;AF=0.276957;AN=5008;NS=2504;DP=17260;EAS_AF=0.1617;AMR_AF=0.1945;AFR_AF=0.4516;EUR_AF=0.1123;SAS_AF=0.3875;AA=G|||;VT=SNP
17	18897672	rs2472712	G	A	100	PASS	AC=1751;AF=0.349641;AN=5008;NS=2504;DP=16976;EAS_AF=0.1935;AMR_AF=0.428;AFR_AF=0.2141;EUR_AF=0.5427;SAS_AF=0.4397;AA=G|||;VT=SNP
17	18897719	rs62072660	G	C	100	PASS	AC=493;AF=0.0984425;AN=5008;NS=2504;DP=17438;EAS_AF=0.0546;AMR_AF=0.1542;AFR_AF=0.003;EUR_AF=0.0795;SAS_AF=0.2526;AA=G|||;VT=SNP
17	18898000	rs2472711	T	G	100	PASS	AC=3007;AF=0.600439;AN=5008;NS=2504;DP=17588;EAS_AF=0.5109;AMR_AF=0.5259;AFR_AF=0.7451;EUR_AF=0.6551;SAS_AF=0.4939;AA=G|||;VT=SNP
17	18898511	rs28810084	G	A	100	PASS	AC=512;AF=0.102236;AN=5008;NS=2504;DP=19405;EAS_AF=0.0476;AMR_AF=0.0778;AFR_AF=0.1127;EUR_AF=0.1183;SAS_AF=0.1452;AA=G|||;VT=SNP
17	18898537	rs28896808	A	G	100	PASS	AC=599;AF=0.119609;AN=5008;NS=2504;DP=19502;EAS_AF=0.0476;AMR_AF=0.085;AFR_AF=0.1694;EUR_AF=0.1223;SAS_AF=0.1483;AA=A|||;VT=SNP
17	18899374	rs73981273	A	G	100	PASS	AC=853;AF=0.170327;AN=5008;NS=2504;DP=15836;EAS_AF=0.2312;AMR_AF=0.0879;AFR_AF=0.1089;EUR_AF=0.0288;SAS_AF=0.3947;AA=A|||;VT=SNP
17	18899409	rs73306492	A	G	100	PASS	AC=1008;AF=0.201278;AN=5008;NS=2504;DP=15447;EAS_AF=0.256;AMR_AF=0.0937;AFR_AF=0.1997;EUR_AF=0.0318;SAS_AF=0.3978;AA=A|||;VT=SNP
17	18900788	rs6502681	C	T	100	PASS	AC=1968;AF=0.392971;AN=5008;NS=2504;DP=21747;EAS_AF=0.4484;AMR_AF=0.219;AFR_AF=0.5469;EUR_AF=0.1511;SAS_AF=0.5;AA=T|||;VT=SNP
17	18900866	rs73981276	G	A	100	PASS	AC=798;AF=0.159345;AN=5008;NS=2504;DP=22029;EAS_AF=0.1935;AMR_AF=0.0533;AFR_AF=0.118;EUR_AF=0.0298;SAS_AF=0.3885;AA=G|||;VT=SNP
17	18901167	rs73981278	T	C	100	PASS	AC=809;AF=0.161542;AN=5008;NS=2504;DP=20907;EAS_AF=0.1954;AMR_AF=0.0879;AFR_AF=0.1059;EUR_AF=0.0298;SAS_AF=0.3896;AA=T|||;VT=SNP
17	18901487	rs73981280	G	C	100	PASS	AC=495;AF=0.0988419;AN=5008;NS=2504;DP=19314;EAS_AF=0.1329;AMR_AF=0.0504;AFR_AF=0.1051;EUR_AF=0.0288;SAS_AF=0.1616;AA=G|||;VT=SNP
17	18901488	rs73981281	G	A	100	PASS	AC=484;AF=0.0966454;AN=5008;NS=2504;DP=19338;EAS_AF=0.1329;AMR_AF=0.0504;AFR_AF=0.1051;EUR_AF=0.0288;SAS_AF=0.1503;AA=G|||;VT=SNP
17	18902464	rs8076485	A	G	100	PASS	AC=1454;AF=0.290335;AN=5008;NS=2504;DP=17530;EAS_AF=0.4028;AMR_AF=0.1297;AFR_AF=0.4047;EUR_AF=0.0298;SAS_AF=0.4018;AA=G|||;VT=SNP
17	18902792	rs8077103	C	A	100	PASS	AC=1115;AF=0.222644;AN=5008;NS=2504;DP=15815;EAS_AF=0.3304;AMR_AF=0.0908;AFR_AF=0.4024;EUR_AF=0.0288;SAS_AF=0.1616;AA=A|||;VT=SNP
17	18903576	rs8064539	T	C	100	PASS	AC=1429;AF=0.285343;AN=5008;NS=2504;DP=15145;EAS_AF=0.4018;AMR_AF=0.1311;AFR_AF=0.3858;EUR_AF=0.0298;SAS_AF=0.4018;AA=C|||;VT=SNP
17	18904431	rs73981285	T	C	100	PASS	AC=824;AF=0.164537;AN=5008;NS=2504;DP=22555;EAS_AF=0.2034;AMR_AF=0.0893;AFR_AF=0.1089;EUR_AF=0.0298;SAS_AF=0.3916;AA=T|||;VT=SNP
17	18904830	rs7211874	A	G	100	PASS	AC=1423;AF=0.284145;AN=5008;NS=2504;DP=22499;EAS_AF=0.3998;AMR_AF=0.1297;AFR_AF=0.3835;EUR_AF=0.0298;SAS_AF=0.4018;AA=a|||;VT=SNP
17	18905375	rs7216681	A	G	100	PASS	AC=2101;AF=0.419529;AN=5008;NS=2504;DP=18023;EAS_AF=0.4663;AMR_AF=0.2233;AFR_AF=0.5923;EUR_AF=0.1541;SAS_AF=0.5501;AA=G|||;VT=SNP
17	18906041	rs116139938	G	T	100	PASS	AC=229;AF=0.0457268;AN=5008;NS=2504;DP=21829;EAS_AF=0.0099;AMR_AF=0.0303;AFR_AF=0.087;EUR_AF=0.0497;SAS_AF=0.0337;AA=G|||;VT=SNP
17	18906042	rs115250081	C	T	100	PASS	AC=229;AF=0.0457268;AN=5008;NS=2504;DP=21789;EAS_AF=0.0099;AMR_AF=0.0303;AFR_AF=0.087;EUR_AF=0.0497;SAS_AF=0.0337;AA=C|||;VT=SNP
17	18907029	rs2074283	A	G	100	PASS	AC=1417;AF=0.282947;AN=5008;NS=2504;DP=12145;EAS_AF=0.3998;AMR_AF=0.1297;AFR_AF=0.3797;EUR_AF=0.0298;SAS_AF=0.4008;AA=G|||;VT=SNP;EX_TARGET
17	18907673	rs885675	G	C	100	PASS	AC=2096;AF=0.41853;AN=5008;NS=2504;DP=7491;EAS_AF=0.4663;AMR_AF=0.2233;AFR_AF=0.59;EUR_AF=0.1541;SAS_AF=0.5481;AA=C|||;VT=SNP
17	18907773	rs731996	T	G	100	PASS	AC=1243;AF=0.248203;AN=5008;NS=2504;DP=7017;EAS_AF=0.004;AMR_AF=0.4467;AFR_AF=0.0598;EUR_AF=0.6541;SAS_AF=0.1963;AA=T|||;VT=SNP
17	18907934	rs57881452	G	A	100	PASS	AC=765;AF=0.152756;AN=5008;NS=2504;DP=5866;EAS_AF=0.2024;AMR_AF=0.0865;AFR_AF=0.0673;EUR_AF=0.0298;SAS_AF=0.3906;AA=G|||;VT=SNP
17	18908189	rs11868888	A	G	100	PASS	AC=2100;AF=0.419329;AN=5008;NS=2504;DP=9849;EAS_AF=0.4663;AMR_AF=0.2233;AFR_AF=0.5923;EUR_AF=0.1541;SAS_AF=0.5491;AA=G|||;VT=SNP
17	18908760	rs73982610	G	A	100	PASS	AC=822;AF=0.164137;AN=5008;NS=2504;DP=17156;EAS_AF=0.2024;AMR_AF=0.0893;AFR_AF=0.1089;EUR_AF=0.0298;SAS_AF=0.3906;AA=G|||;VT=SNP
17	18908879	rs7218780	G	A	100	PASS	AC=234;AF=0.0467252;AN=5008;NS=2504;DP=17908;EAS_AF=0.0099;AMR_AF=0.0303;AFR_AF=0.087;EUR_AF=0.0517;SAS_AF=0.0368;AA=G|||;VT=SNP
17	18909043	rs7218569	A	G	100	PASS	AC=2092;AF=0.417732;AN=5008;NS=2504;DP=18277;EAS_AF=0.4653;AMR_AF=0.2233;AFR_AF=0.587;EUR_AF=0.1541;SAS_AF=0.5491;AA=G|||;VT=SNP
17	18909269	rs76319158	C	T	100	PASS	AC=235;AF=0.0469249;AN=5008;NS=2504;DP=18364;EAS_AF=0.0099;AMR_AF=0.0303;AFR_AF=0.087;EUR_AF=0.0517;SAS_AF=0.0378;AA=C|||;VT=SNP
17	18910811	rs12453564	A	G	100	PASS	AC=2099;AF=0.419129;AN=5008;NS=2504;DP=17894;EAS_AF=0.4663;AMR_AF=0.2219;AFR_AF=0.5923;EUR_AF=0.1541;SAS_AF=0.5491;AA=G|||;VT=SNP
17	18911086	rs140071836	T	C	100	PASS	AC=109;AF=0.0217652;AN=5008;NS=2504;DP=20075;EAS_AF=0.0099;AMR_AF=0.0187;AFR_AF=0;EUR_AF=0.0497;SAS_AF=0.0368;AA=T|||;VT=SNP
17	18911386	rs2428373	T	C	100	PASS	AC=3825;AF=0.763778;AN=5008;NS=2504;DP=19639;EAS_AF=0.4782;AMR_AF=0.7089;AFR_AF=0.9244;EUR_AF=0.8608;SAS_AF=0.7802;AA=C|||;VT=SNP
17	18912271	rs9899204	C	T	100	PASS	AC=486;AF=0.0970447;AN=5008;NS=2504;DP=14673;EAS_AF=0.0437;AMR_AF=0.085;AFR_AF=0.0976;EUR_AF=0.1193;SAS_AF=0.137;AA=C|||;VT=SNP
17	18913112	rs73308408	A	G	100	PASS	AC=883;AF=0.176318;AN=5008;NS=2504;DP=21173;EAS_AF=0.2659;AMR_AF=0.1182;AFR_AF=0.1906;EUR_AF=0.1243;SAS_AF=0.1595;AA=A|||;VT=SNP
17	18913416	rs28463694	G	A	100	PASS	AC=487;AF=0.0972444;AN=5008;NS=2504;DP=16981;EAS_AF=0.0437;AMR_AF=0.085;AFR_AF=0.0976;EUR_AF=0.1193;SAS_AF=0.138;AA=T|||;VT=SNP
17	18913742	rs8070971	T	C	100	PASS	AC=1237;AF=0.247005;AN=5008;NS=2504;DP=14722;EAS_AF=0.2659;AMR_AF=0.1311;AFR_AF=0.4584;EUR_AF=0.1213;SAS_AF=0.1534;AA=C|||;VT=SNP
17	18913767	rs60797930	C	T	100	PASS	AC=486;AF=0.0970447;AN=5008;NS=2504;DP=15630;EAS_AF=0.1319;AMR_AF=0.0504;AFR_AF=0.1059;EUR_AF=0.0288;SAS_AF=0.1524;AA=C|||;VT=SNP
17	18914445	rs2428372	G	A	100	PASS	AC=1688;AF=0.337061;AN=5008;NS=2504;DP=19897;EAS_AF=0.0456;AMR_AF=0.5216;AFR_AF=0.1286;EUR_AF=0.7763;SAS_AF=0.3364;AA=G|||;VT=SNP
17	18914567	rs2472710	C	G	100	PASS	AC=3337;AF=0.666334;AN=5008;NS=2504;DP=18626;EAS_AF=0.4077;AMR_AF=0.6369;AFR_AF=0.82;EUR_AF=0.8588;SAS_AF=0.5481;AA=G|||;VT=SNP
17	18914688	rs2428371	G	A	100	PASS	AC=1582;AF=0.315895;AN=5008;NS=2504;DP=18322;EAS_AF=0.0456;AMR_AF=0.5014;AFR_AF=0.1263;EUR_AF=0.7048;SAS_AF=0.319;AA=G|||;VT=SNP
17	18914725	rs76921635	G	A	100	PASS	AC=404;AF=0.0806709;AN=5008;NS=2504;DP=18677;EAS_AF=0.0099;AMR_AF=0.0403;AFR_AF=0.2103;EUR_AF=0.0517;SAS_AF=0.0368;AA=G|||;VT=SNP
17	18914778	rs2472709	C	T	100	PASS	AC=1167;AF=0.233027;AN=5008;NS=2504;DP=19130;EAS_AF=0.002;AMR_AF=0.4006;AFR_AF=0.0318;EUR_AF=0.6461;SAS_AF=0.1994;AA=C|||;VT=SNP
17	18916330	rs2428370	G	A	100	PASS	AC=1637;AF=0.326877;AN=5008;NS=2504;DP=18718;EAS_AF=0.0446;AMR_AF=0.5086;AFR_AF=0.1225;EUR_AF=0.7744;SAS_AF=0.3047;AA=G|||;VT=SNP
17	18917237	rs2472708	A	G	100	PASS	AC=2353;AF=0.469848;AN=5008;NS=2504;DP=20156;EAS_AF=0.1032;AMR_AF=0.5605;AFR_AF=0.4652;EUR_AF=0.8807;SAS_AF=0.3671;AA=A|||;VT=SNP
17	18917324	rs2472707	A	G	100	PASS	AC=3414;AF=0.681709;AN=5008;NS=2504;DP=19754;EAS_AF=0.4375;AMR_AF=0.6571;AFR_AF=0.8427;EUR_AF=0.9085;SAS_AF=0.5;AA=G|||;VT=SNP
17	18917513	rs2428369	A	G	100	PASS	AC=3204;AF=0.639776;AN=5008;NS=2504;DP=20016;EAS_AF=0.249;AMR_AF=0.6715;AFR_AF=0.8215;EUR_AF=0.9105;SAS_AF=0.4959;AA=A|||;VT=SNP
17	18917903	rs185370046	G	A	100	PASS	AC=26;AF=0.00519169;AN=5008;NS=2504;DP=17656;EAS_AF=0.002;AMR_AF=0.0014;AFR_AF=0;EUR_AF=0.005;SAS_AF=0.0184;AA=G|||;VT=SNP
17	18917915	rs2074280	C	T	100	PASS	AC=3106;AF=0.620208;AN=5008;NS=2504;DP=19039;EAS_AF=0.4415;AMR_AF=0.598;AFR_AF=0.6891;EUR_AF=0.8688;SAS_AF=0.4714;AA=T|||;VT=SNP
17	18918258	rs28526726	C	G	100	PASS	AC=2058;AF=0.410942;AN=5008;NS=2504;DP=12901;EAS_AF=0.1012;AMR_AF=0.5274;AFR_AF=0.3147;EUR_AF=0.841;SAS_AF=0.3354;AA=C|||;VT=SNP
17	18918396	rs2074279	G	C	100	PASS	AC=997;AF=0.199081;AN=5008;NS=2504;DP=12776;EAS_AF=0.3413;AMR_AF=0.0663;AFR_AF=0.3336;EUR_AF=0.0288;SAS_AF=0.1401;AA=C|||;VT=SNP;EX_TARGET
17	18919654	rs57046835	C	T	100	PASS	AC=978;AF=0.195288;AN=5008;NS=2504;DP=20201;EAS_AF=0.3433;AMR_AF=0.0663;AFR_AF=0.3275;EUR_AF=0.0288;SAS_AF=0.1268;AA=T|||;VT=SNP
17	18922492	rs61125125	A	G	100	PASS	AC=733;AF=0.146366;AN=5008;NS=2504;DP=18652;EAS_AF=0.1349;AMR_AF=0.062;AFR_AF=0.2973;EUR_AF=0.0298;SAS_AF=0.1339;AA=A|||;VT=SNP
17	18922970	rs12603640	G	C	100	PASS	AC=733;AF=0.146366;AN=5008;NS=2504;DP=16129;EAS_AF=0.1339;AMR_AF=0.0634;AFR_AF=0.2988;EUR_AF=0.0298;SAS_AF=0.1319;AA=G|||;VT=SNP
17	18923180	rs12604020	C	T	100	PASS	AC=743;AF=0.148363;AN=5008;NS=2504;DP=12943;EAS_AF=0.1339;AMR_AF=0.0634;AFR_AF=0.3064;EUR_AF=0.0298;SAS_AF=0.1319;AA=C|||;VT=SNP;EX_TARGET
17	18923818	rs1624825	G	A	100	PASS	AC=1430;AF=0.285543;AN=5008;NS=2504;DP=15406;EAS_AF=0.003;AMR_AF=0.4841;AFR_AF=0.0333;EUR_AF=0.7972;SAS_AF=0.2505;AA=G|||;VT=SNP
17	18924188	rs1621499	G	A	100	PASS	AC=2714;AF=0.541933;AN=5008;NS=2504;DP=16552;EAS_AF=0.4137;AMR_AF=0.5893;AFR_AF=0.4266;EUR_AF=0.8549;SAS_AF=0.4744;AA=g|||;VT=SNP
17	18926545	rs115496750	A	G	100	PASS	AC=414;AF=0.0826677;AN=5008;NS=2504;DP=16634;EAS_AF=0.1399;AMR_AF=0.0692;AFR_AF=0.0567;EUR_AF=0.0268;SAS_AF=0.1258;AA=A|||;VT=SNP
17	18926943	rs2074277	G	A	100	PASS	AC=711;AF=0.141973;AN=5008;NS=2504;DP=3415;EAS_AF=0.1776;AMR_AF=0.1513;AFR_AF=0.0159;EUR_AF=0.0298;SAS_AF=0.3845;AA=g|||;VT=SNP
17	18927232	rs78368288	A	C	100	PASS	AC=732;AF=0.146166;AN=5008;NS=2504;DP=14189;EAS_AF=0.1776;AMR_AF=0.1715;AFR_AF=0.0151;EUR_AF=0.0318;SAS_AF=0.3906;AA=A|||;VT=SNP
17	18927951	rs111811667	A	C	100	PASS	AC=74;AF=0.0147764;AN=5008;NS=2504;DP=23250;EAS_AF=0.0079;AMR_AF=0.0375;AFR_AF=0.0015;EUR_AF=0.0308;SAS_AF=0.0072;AA=A|||;VT=SNP
17	18927996	rs80209928	T	C	100	PASS	AC=732;AF=0.146166;AN=5008;NS=2504;DP=24371;EAS_AF=0.1776;AMR_AF=0.1729;AFR_AF=0.0159;EUR_AF=0.0308;SAS_AF=0.3896;AA=T|||;VT=SNP
17	19138174	rs72639204	T	C	100	PASS	AC=3482;AF=0.695288;AN=5008;NS=2504;DP=32118;EAS_AF=0.996;AMR_AF=0.4899;AFR_AF=0.9372;EUR_AF=0.1928;SAS_AF=0.7209;AA=.|||;VT=SNP
17	19141582	rs57433322	C	G	100	PASS	AC=1521;AF=0.303714;AN=5008;NS=2504;DP=14280;EAS_AF=0.6032;AMR_AF=0.2579;AFR_AF=0.2632;EUR_AF=0.1103;SAS_AF=0.2812;AA=C|||;VT=SNP
17	19141943	rs7219944	C	T	100	PASS	AC=495;AF=0.0988419;AN=5008;NS=2504;DP=19236;EAS_AF=0.1448;AMR_AF=0.1254;AFR_AF=0.0091;EUR_AF=0.006;SAS_AF=0.2495;AA=C|||;VT=SNP
17	19142226	rs959071	C	T	100	PASS	AC=3137;AF=0.626398;AN=5008;NS=2504;DP=16355;EAS_AF=0.8819;AMR_AF=0.4337;AFR_AF=0.9289;EUR_AF=0.1183;SAS_AF=0.6135;AA=T|||;VT=SNP
17	19142545	rs2013949	C	A	100	PASS	AC=1587;AF=0.316893;AN=5008;NS=2504;DP=14378;EAS_AF=0.6032;AMR_AF=0.2608;AFR_AF=0.3116;EUR_AF=0.1103;SAS_AF=0.2812;AA=C|||;VT=SNP
17	19143510	rs1027872	G	A	100	PASS	AC=497;AF=0.0992412;AN=5008;NS=2504;DP=17775;EAS_AF=0.1468;AMR_AF=0.1254;AFR_AF=0.0091;EUR_AF=0.006;SAS_AF=0.2495;AA=G|||;VT=SNP
17	19143614	rs8065470	A	C	100	PASS	AC=1588;AF=0.317093;AN=5008;NS=2504;DP=14987;EAS_AF=0.6032;AMR_AF=0.2608;AFR_AF=0.3116;EUR_AF=0.1103;SAS_AF=0.2822;AA=A|||;VT=SNP
17	19144055	rs72836760	G	T	100	PASS	AC=326;AF=0.0650958;AN=5008;NS=2504;DP=22308;EAS_AF=0.1131;AMR_AF=0.0504;AFR_AF=0.0053;EUR_AF=0.0696;SAS_AF=0.1022;AA=G|||;VT=SNP
17	19145270	rs7214668	A	G	100	PASS	AC=486;AF=0.0970447;AN=5008;NS=2504;DP=15961;EAS_AF=0.1468;AMR_AF=0.1254;AFR_AF=0.0008;EUR_AF=0.006;SAS_AF=0.2495;AA=A|||;VT=SNP
17	19145932	rs8076509	G	A	100	PASS	AC=497;AF=0.0992412;AN=5008;NS=2504;DP=20331;EAS_AF=0.1468;AMR_AF=0.1254;AFR_AF=0.0091;EUR_AF=0.006;SAS_AF=0.2495;AA=G|||;VT=SNP
17	19147130	rs4924957	G	T	100	PASS	AC=486;AF=0.0970447;AN=5008;NS=2504;DP=17224;EAS_AF=0.1468;AMR_AF=0.1254;AFR_AF=0.0008;EUR_AF=0.006;SAS_AF=0.2495;AA=G|||;VT=SNP
17	19147194	rs4924958	T	G	100	PASS	AC=497;AF=0.0992412;AN=5008;NS=2504;DP=18985;EAS_AF=0.1468;AMR_AF=0.1254;AFR_AF=0.0091;EUR_AF=0.006;SAS_AF=0.2495;AA=T|||;VT=SNP
17	19148305	rs4073003	A	G	100	PASS	AC=3137;AF=0.626398;AN=5008;NS=2504;DP=18282;EAS_AF=0.881;AMR_AF=0.4337;AFR_AF=0.9289;EUR_AF=0.1193;SAS_AF=0.6135;AA=G|||;VT=SNP
17	19148607	rs72836761	C	T	100	PASS	AC=328;AF=0.0654952;AN=5008;NS=2504;DP=18408;EAS_AF=0.1141;AMR_AF=0.0504;AFR_AF=0.0061;EUR_AF=0.0696;SAS_AF=0.1022;AA=C|||;VT=SNP
17	19149835	rs7225740	A	G	100	PASS	AC=485;AF=0.096845;AN=5008;NS=2504;DP=14628;EAS_AF=0.1458;AMR_AF=0.1254;AFR_AF=0.0008;EUR_AF=0.006;SAS_AF=0.2495;AA=a|||;VT=SNP
17	19151602	rs7221000	T	C	100	PASS	AC=632;AF=0.126198;AN=5008;NS=2504;DP=18503;EAS_AF=0.2728;AMR_AF=0.1282;AFR_AF=0.0091;EUR_AF=0.006;SAS_AF=0.2556;AA=C|||;VT=SNP
17	19151651	rs6587068	T	C	100	PASS	AC=486;AF=0.0970447;AN=5008;NS=2504;DP=18057;EAS_AF=0.1468;AMR_AF=0.1254;AFR_AF=0.0008;EUR_AF=0.006;SAS_AF=0.2495;AA=T|||;VT=SNP
17	19153417	rs4273100	T	C	100	PASS	AC=1032;AF=0.20607;AN=5008;NS=2504;DP=18386;EAS_AF=0.5238;AMR_AF=0.2363;AFR_AF=0.0106;EUR_AF=0.0835;SAS_AF=0.2474;AA=T|||;VT=SNP
17	19153533	rs2136306	G	A	100	PASS	AC=631;AF=0.125998;AN=5008;NS=2504;DP=16607;EAS_AF=0.2718;AMR_AF=0.1282;AFR_AF=0.0091;EUR_AF=0.006;SAS_AF=0.2556;AA=G|||;VT=SNP
17	19155779	rs950953	T	C	100	PASS	AC=631;AF=0.125998;AN=5008;NS=2504;DP=17734;EAS_AF=0.2718;AMR_AF=0.1282;AFR_AF=0.0091;EUR_AF=0.006;SAS_AF=0.2556;AA=C|||;VT=SNP
17	19155848	rs950954	A	C	100	PASS	AC=635;AF=0.126797;AN=5008;NS=2504;DP=16725;EAS_AF=0.2718;AMR_AF=0.1282;AFR_AF=0.0091;EUR_AF=0.006;SAS_AF=0.2597;AA=C|||;VT=SNP
17	19156161	rs1396620	G	A	100	PASS	AC=497;AF=0.0992412;AN=5008;NS=2504;DP=16608;EAS_AF=0.1468;AMR_AF=0.1254;AFR_AF=0.0091;EUR_AF=0.006;SAS_AF=0.2495;AA=G|||;VT=SNP
17	19156298	rs4312361	G	C	100	PASS	AC=497;AF=0.0992412;AN=5008;NS=2504;DP=19414;EAS_AF=0.1468;AMR_AF=0.1254;AFR_AF=0.0091;EUR_AF=0.006;SAS_AF=0.2495;AA=G|||;VT=SNP
17	19156332	rs4417595	A	G	100	PASS	AC=486;AF=0.0970447;AN=5008;NS=2504;DP=20149;EAS_AF=0.1468;AMR_AF=0.1254;AFR_AF=0.0008;EUR_AF=0.006;SAS_AF=0.2495;AA=A|||;VT=SNP
17	19156904	rs117342032	A	G	100	PASS	AC=631;AF=0.125998;AN=5008;NS=2504;DP=15838;EAS_AF=0.2718;AMR_AF=0.1282;AFR_AF=0.0091;EUR_AF=0.006;SAS_AF=0.2556;AA=G|||;VT=SNP
17	19157485	rs117097904	A	C	100	PASS	AC=497;AF=0.0992412;AN=5008;NS=2504;DP=16136;EAS_AF=0.1468;AMR_AF=0.1254;AFR_AF=0.0091;EUR_AF=0.006;SAS_AF=0.2495;AA=A|||;VT=SNP
17	19157989	rs4924960	A	T	100	PASS	AC=486;AF=0.0970447;AN=5008;NS=2504;DP=19605;EAS_AF=0.1468;AMR_AF=0.1254;AFR_AF=0.0008;EUR_AF=0.006;SAS_AF=0.2495;AA=A|||;VT=SNP
17	19162027	rs4924961	G	A	100	PASS	AC=631;AF=0.125998;AN=5008;NS=2504;DP=18568;EAS_AF=0.2708;AMR_AF=0.1282;AFR_AF=0.0091;EUR_AF=0.006;SAS_AF=0.2566;AA=A|||;VT=SNP
17	19163052	rs16960158	A	C	100	PASS	AC=1588;AF=0.317093;AN=5008;NS=2504;DP=19830;EAS_AF=0.6042;AMR_AF=0.2608;AFR_AF=0.3116;EUR_AF=0.1103;SAS_AF=0.2812;AA=A|||;VT=SNP
17	19163690	rs4924778	A	G	100	PASS	AC=630;AF=0.125799;AN=5008;NS=2504;DP=18355;EAS_AF=0.2708;AMR_AF=0.1282;AFR_AF=0.0091;EUR_AF=0.006;SAS_AF=0.2556;AA=G|||;VT=SNP
17	19165179	rs28582509	T	C	100	PASS	AC=3469;AF=0.692692;AN=5008;NS=2504;DP=21294;EAS_AF=0.996;AMR_AF=0.4856;AFR_AF=0.9372;EUR_AF=0.1879;SAS_AF=0.7157;AA=C|||;VT=SNP
17	19167577	rs7219384	T	A	100	PASS	AC=630;AF=0.125799;AN=5008;NS=2504;DP=19211;EAS_AF=0.2708;AMR_AF=0.1282;AFR_AF=0.0091;EUR_AF=0.006;SAS_AF=0.2556;AA=A|||;VT=SNP
17	19168335	rs6587194	C	T	100	PASS	AC=630;AF=0.125799;AN=5008;NS=2504;DP=18980;EAS_AF=0.2708;AMR_AF=0.1282;AFR_AF=0.0091;EUR_AF=0.006;SAS_AF=0.2556;AA=T|||;VT=SNP
17	19171006	rs4924966	T	C	100	PASS	AC=630;AF=0.125799;AN=5008;NS=2504;DP=14624;EAS_AF=0.2708;AMR_AF=0.1282;AFR_AF=0.0091;EUR_AF=0.006;SAS_AF=0.2556;AA=C|||;VT=SNP
17	19172196	rs4924967	T	G	100	PASS	AC=3468;AF=0.692492;AN=5008;NS=2504;DP=16801;EAS_AF=0.996;AMR_AF=0.4841;AFR_AF=0.9372;EUR_AF=0.1879;SAS_AF=0.7157;AA=G|||;VT=SNP
17	19173791	rs72836765	C	T	100	PASS	AC=326;AF=0.0650958;AN=5008;NS=2504;DP=20670;EAS_AF=0.1121;AMR_AF=0.0504;AFR_AF=0.0061;EUR_AF=0.0696;SAS_AF=0.1022;AA=C|||;VT=SNP
17	19174123	rs28489136	G	A	100	PASS	AC=326;AF=0.0650958;AN=5008;NS=2504;DP=19580;EAS_AF=0.1121;AMR_AF=0.0504;AFR_AF=0.0061;EUR_AF=0.0696;SAS_AF=0.1022;AA=G|||;VT=SNP
17	19176144	rs117831490	G	A	100	PASS	AC=208;AF=0.0415335;AN=5008;NS=2504;DP=18932;EAS_AF=0.1042;AMR_AF=0.0245;AFR_AF=0.0023;EUR_AF=0.0189;SAS_AF=0.0654;AA=G|||;VT=SNP
17	19178892	rs59571799	C	A	100	PASS	AC=1106;AF=0.220847;AN=5008;NS=2504;DP=17216;EAS_AF=0.5278;AMR_AF=0.2421;AFR_AF=0.0598;EUR_AF=0.0835;SAS_AF=0.2485;AA=C|||;VT=SNP
17	19181113	rs12325948	C	T	100	PASS	AC=505;AF=0.100839;AN=5008;NS=2504;DP=17294;EAS_AF=0.1438;AMR_AF=0.1268;AFR_AF=0.0091;EUR_AF=0.0139;SAS_AF=0.2515;AA=C|||;VT=SNP
17	19183427	rs4924779	C	T	100	PASS	AC=1110;AF=0.221645;AN=5008;NS=2504;DP=17698;EAS_AF=0.5308;AMR_AF=0.2421;AFR_AF=0.0605;EUR_AF=0.0835;SAS_AF=0.2485;AA=C|||;VT=SNP
17	19184565	rs72836768	T	C	100	PASS	AC=326;AF=0.0650958;AN=5008;NS=2504;DP=19398;EAS_AF=0.1131;AMR_AF=0.0504;AFR_AF=0.0053;EUR_AF=0.0696;SAS_AF=0.1022;AA=T|||;VT=SNP
17	19185211	rs868698	G	T	100	PASS	AC=1747;AF=0.348842;AN=5008;NS=2504;DP=20066;EAS_AF=0.6062;AMR_AF=0.2738;AFR_AF=0.4221;EUR_AF=0.1123;SAS_AF=0.2812;AA=G|||;VT=SNP
17	19185739	rs72836770	T	C	100	PASS	AC=326;AF=0.0650958;AN=5008;NS=2504;DP=12931;EAS_AF=0.1131;AMR_AF=0.0504;AFR_AF=0.0053;EUR_AF=0.0696;SAS_AF=0.1022;AA=T|||;VT=SNP
17	19187103	rs72836771	C	T	100	PASS	AC=325;AF=0.0648962;AN=5008;NS=2504;DP=19755;EAS_AF=0.1131;AMR_AF=0.0504;AFR_AF=0.0053;EUR_AF=0.0686;SAS_AF=0.1022;AA=C|||;VT=SNP
17	19190942	rs3785787	G	A	100	PASS	AC=956;AF=0.190895;AN=5008;NS=2504;DP=20897;EAS_AF=0.3819;AMR_AF=0.1787;AFR_AF=0.0159;EUR_AF=0.0755;SAS_AF=0.3579;AA=A|||;VT=SNP
17	19192587	rs4079585	T	C	100	PASS	AC=4379;AF=0.874401;AN=5008;NS=2504;DP=15355;EAS_AF=0.7312;AMR_AF=0.8703;AFR_AF=0.9909;EUR_AF=0.994;SAS_AF=0.7444;AA=t|||;VT=SNP
17	19194812	rs1969161	G	A	100	PASS	AC=1846;AF=0.36861;AN=5008;NS=2504;DP=11960;EAS_AF=0.0119;AMR_AF=0.5245;AFR_AF=0.2277;EUR_AF=0.8111;SAS_AF=0.3609;AA=g|||;VT=SNP
17	19194925	rs3785786	T	G	100	PASS	AC=244;AF=0.048722;AN=5008;NS=2504;DP=14350;EAS_AF=0.125;AMR_AF=0.0115;AFR_AF=0.0492;EUR_AF=0.0139;SAS_AF=0.0317;AA=T|||;VT=SNP
17	19195263	rs3785785	C	T	100	PASS	AC=328;AF=0.0654952;AN=5008;NS=2504;DP=17512;EAS_AF=0.1131;AMR_AF=0.0519;AFR_AF=0.0061;EUR_AF=0.0696;SAS_AF=0.1022;AA=C|||;VT=SNP
17	19195431	rs3785784	G	A	100	PASS	AC=4051;AF=0.808906;AN=5008;NS=2504;DP=20454;EAS_AF=0.6161;AMR_AF=0.8213;AFR_AF=0.9849;EUR_AF=0.9245;SAS_AF=0.6421;AA=G|||;VT=SNP
17	19196440	rs7502046	C	T	100	PASS	AC=1817;AF=0.362819;AN=5008;NS=2504;DP=13307;EAS_AF=0.0119;AMR_AF=0.5231;AFR_AF=0.2057;EUR_AF=0.8121;SAS_AF=0.3609;AA=C|||;VT=SNP
17	19196987	rs9325966	T	C	100	PASS	AC=4378;AF=0.874201;AN=5008;NS=2504;DP=12068;EAS_AF=0.7292;AMR_AF=0.8718;AFR_AF=0.9909;EUR_AF=0.994;SAS_AF=0.7444;AA=T|||;VT=SNP
17	19199149	rs72836777	G	C	100	PASS	AC=328;AF=0.0654952;AN=5008;NS=2504;DP=15446;EAS_AF=0.1141;AMR_AF=0.0504;AFR_AF=0.0061;EUR_AF=0.0696;SAS_AF=0.1022;AA=g|||;VT=SNP
17	19199574	rs4924976	A	G	100	PASS	AC=4380;AF=0.874601;AN=5008;NS=2504;DP=17494;EAS_AF=0.7312;AMR_AF=0.8718;AFR_AF=0.9909;EUR_AF=0.994;SAS_AF=0.7444;AA=N|||;VT=SNP
17	19200499	rs4924978	C	A	100	PASS	AC=4378;AF=0.874201;AN=5008;NS=2504;DP=17629;EAS_AF=0.7292;AMR_AF=0.8718;AFR_AF=0.9909;EUR_AF=0.994;SAS_AF=0.7444;AA=C|||;VT=SNP
17	19200962	rs3785783	T	G	100	PASS	AC=330;AF=0.0658946;AN=5008;NS=2504;DP=15735;EAS_AF=0.1141;AMR_AF=0.0504;AFR_AF=0.0076;EUR_AF=0.0696;SAS_AF=0.1022;AA=T|||;VT=SNP
17	19202681	rs10888226	C	T	100	PASS	AC=4378;AF=0.874201;AN=5008;NS=2504;DP=17095;EAS_AF=0.7292;AMR_AF=0.8718;AFR_AF=0.9909;EUR_AF=0.994;SAS_AF=0.7444;AA=C|||;VT=SNP
17	19203032	rs16960499	A	G	100	PASS	AC=1527;AF=0.304912;AN=5008;NS=2504;DP=20632;EAS_AF=0.6042;AMR_AF=0.2565;AFR_AF=0.2678;EUR_AF=0.1103;SAS_AF=0.2812;AA=A|||;VT=SNP
17	19204531	rs12939947	T	A	100	PASS	AC=1540;AF=0.307508;AN=5008;NS=2504;DP=21752;EAS_AF=0.004;AMR_AF=0.5159;AFR_AF=0.0628;EUR_AF=0.8121;SAS_AF=0.2843;AA=T|||;VT=SNP
17	19204608	rs4924979	C	A	100	PASS	AC=3603;AF=0.719449;AN=5008;NS=2504;DP=23111;EAS_AF=0.6161;AMR_AF=0.7983;AFR_AF=0.6581;EUR_AF=0.9245;SAS_AF=0.6421;AA=C|||;VT=SNP
17	19204863	rs4924980	T	C	100	PASS	AC=1540;AF=0.307508;AN=5008;NS=2504;DP=20471;EAS_AF=0.004;AMR_AF=0.5159;AFR_AF=0.0628;EUR_AF=0.8121;SAS_AF=0.2843;AA=T|||;VT=SNP
17	19205239	rs8065300	G	T	100	PASS	AC=4378;AF=0.874201;AN=5008;NS=2504;DP=20076;EAS_AF=0.7292;AMR_AF=0.8718;AFR_AF=0.9909;EUR_AF=0.994;SAS_AF=0.7444;AA=G|||;VT=SNP
17	19207347	rs9915473	T	G	100	PASS	AC=331;AF=0.0660942;AN=5008;NS=2504;DP=17317;EAS_AF=0.1131;AMR_AF=0.0519;AFR_AF=0.0076;EUR_AF=0.0706;SAS_AF=0.1022;AA=T|||;VT=SNP
17	19213335	rs2296981	C	G	100	PASS	AC=1823;AF=0.364018;AN=5008;NS=2504;DP=18753;EAS_AF=0.0119;AMR_AF=0.5231;AFR_AF=0.2103;EUR_AF=0.8121;SAS_AF=0.3609;AA=C|||;VT=SNP
17	19217261	rs11652784	C	T	100	PASS	AC=1540;AF=0.307508;AN=5008;NS=2504;DP=18189;EAS_AF=0.004;AMR_AF=0.5159;AFR_AF=0.0628;EUR_AF=0.8121;SAS_AF=0.2843;AA=C|||;VT=SNP
17	19220666	rs1472932	G	A	100	PASS	AC=1540;AF=0.307508;AN=5008;NS=2504;DP=19240;EAS_AF=0.004;AMR_AF=0.5159;AFR_AF=0.0628;EUR_AF=0.8121;SAS_AF=0.2843;AA=G|||;VT=SNP
17	19223224	rs59415593	T	G	100	PASS	AC=1529;AF=0.305312;AN=5008;NS=2504;DP=15892;EAS_AF=0.6052;AMR_AF=0.2579;AFR_AF=0.2685;EUR_AF=0.1093;SAS_AF=0.2812;AA=T|||;VT=SNP
17	19224397	rs6587216	G	C	100	PASS	AC=2520;AF=0.503195;AN=5008;NS=2504;DP=22354;EAS_AF=0.0119;AMR_AF=0.5648;AFR_AF=0.7141;EUR_AF=0.8141;SAS_AF=0.3609;AA=G|||;VT=SNP
17	19225424	rs3785778	T	C	100	PASS	AC=4378;AF=0.874201;AN=5008;NS=2504;DP=20331;EAS_AF=0.7292;AMR_AF=0.8718;AFR_AF=0.9909;EUR_AF=0.994;SAS_AF=0.7444;AA=T|||;VT=SNP
17	19225651	rs3785776	G	A	100	PASS	AC=108;AF=0.0215655;AN=5008;NS=2504;DP=18531;EAS_AF=0.0089;AMR_AF=0.0187;AFR_AF=0.0008;EUR_AF=0.0487;SAS_AF=0.0368;AA=G|||;VT=SNP
17	19226530	rs3785775	G	T	100	PASS	AC=327;AF=0.0652955;AN=5008;NS=2504;DP=18657;EAS_AF=0.1131;AMR_AF=0.049;AFR_AF=0.0061;EUR_AF=0.0706;SAS_AF=0.1022;AA=G|||;VT=SNP
17	19229709	rs72836794	G	A	100	PASS	AC=329;AF=0.0656949;AN=5008;NS=2504;DP=16955;EAS_AF=0.1131;AMR_AF=0.0504;AFR_AF=0.0061;EUR_AF=0.0706;SAS_AF=0.1033;AA=G|||;VT=SNP
17	19233033	rs2296980	T	C	100	PASS	AC=321;AF=0.0640974;AN=5008;NS=2504;DP=19551;EAS_AF=0.1131;AMR_AF=0.0504;AFR_AF=0.003;EUR_AF=0.0706;SAS_AF=0.0992;AA=T|||;VT=SNP
17	19234205	rs4924984	G	C	100	PASS	AC=4487;AF=0.895966;AN=5008;NS=2504;DP=18052;EAS_AF=0.8313;AMR_AF=0.8746;AFR_AF=0.9909;EUR_AF=0.994;SAS_AF=0.7485;AA=C|||;VT=SNP
17	19235061	rs76079839	G	A	100	PASS	AC=329;AF=0.0656949;AN=5008;NS=2504;DP=17892;EAS_AF=0.1121;AMR_AF=0.0504;AFR_AF=0.0061;EUR_AF=0.0716;SAS_AF=0.1033;AA=G|||;VT=SNP
17	19235727	rs72836798	C	T	100	PASS	AC=323;AF=0.0644968;AN=5008;NS=2504;DP=18624;EAS_AF=0.1121;AMR_AF=0.049;AFR_AF=0.003;EUR_AF=0.0706;SAS_AF=0.1033;AA=C|||;VT=SNP
17	19235832	rs72836799	C	T	100	PASS	AC=326;AF=0.0650958;AN=5008;NS=2504;DP=19643;EAS_AF=0.1121;AMR_AF=0.049;AFR_AF=0.0061;EUR_AF=0.0706;SAS_AF=0.1022;AA=C|||;VT=SNP
17	19236954	rs12602286	G	T	100	PASS	AC=2841;AF=0.567292;AN=5008;NS=2504;DP=18340;EAS_AF=0.125;AMR_AF=0.6153;AFR_AF=0.7148;EUR_AF=0.8847;SAS_AF=0.4632;AA=G|||;VT=SNP
17	19239432	rs1043809	C	T	100	PASS	AC=1513;AF=0.302117;AN=5008;NS=2504;DP=16247;EAS_AF=0.004;AMR_AF=0.5173;AFR_AF=0.0408;EUR_AF=0.8111;SAS_AF=0.2863;AA=C|||;VT=SNP
17	19241095	rs72836802	A	G	100	PASS	AC=327;AF=0.0652955;AN=5008;NS=2504;DP=16519;EAS_AF=0.1131;AMR_AF=0.049;AFR_AF=0.0061;EUR_AF=0.0706;SAS_AF=0.1022;AA=A|||;VT=SNP
17	19241458	rs12603815	A	G	100	PASS	AC=339;AF=0.0676917;AN=5008;NS=2504;DP=17531;EAS_AF=0.1131;AMR_AF=0.0591;AFR_AF=0.0068;EUR_AF=0.0706;SAS_AF=0.1063;AA=A|||;VT=SNP
17	19242017	rs12603532	C	T	100	PASS	AC=321;AF=0.0640974;AN=5008;NS=2504;DP=19937;EAS_AF=0.1091;AMR_AF=0.049;AFR_AF=0.0061;EUR_AF=0.0696;SAS_AF=0.1012;AA=C|||;VT=SNP
17	19242467	rs4924986	A	G	100	PASS	AC=1522;AF=0.303914;AN=5008;NS=2504;DP=22758;EAS_AF=0.6052;AMR_AF=0.2565;AFR_AF=0.264;EUR_AF=0.1103;SAS_AF=0.2802;AA=A|||;VT=SNP
17	19243633	rs113653195	G	A	100	PASS	AC=351;AF=0.0700879;AN=5008;NS=2504;DP=10882;EAS_AF=0.1101;AMR_AF=0.049;AFR_AF=0.0272;EUR_AF=0.0696;SAS_AF=0.1022;AA=g|||;VT=SNP
17	19247075	rs4924987	G	A	100	PASS	AC=1555;AF=0.310503;AN=5008;NS=2504;DP=16653;EAS_AF=0.004;AMR_AF=0.5173;AFR_AF=0.0726;EUR_AF=0.8121;SAS_AF=0.2853;AA=G|||;VT=SNP;EX_TARGET
17	19248179	rs3785773	C	G	100	PASS	AC=344;AF=0.0686901;AN=5008;NS=2504;DP=14405;EAS_AF=0.1131;AMR_AF=0.0591;AFR_AF=0.0061;EUR_AF=0.0696;SAS_AF=0.1135;AA=C|||;VT=SNP
17	19250679	rs7221299	G	A	100	PASS	AC=1501;AF=0.29972;AN=5008;NS=2504;DP=21209;EAS_AF=0.6052;AMR_AF=0.2248;AFR_AF=0.3041;EUR_AF=0.0964;SAS_AF=0.2413;AA=G|||;VT=SNP
17	19253382	rs142438934	G	A	100	PASS	AC=324;AF=0.0646965;AN=5008;NS=2504;DP=13581;EAS_AF=0.1121;AMR_AF=0.049;AFR_AF=0.0061;EUR_AF=0.0696;SAS_AF=0.1012;AA=G|||;VT=SNP
17	19253613	rs9899649	C	T	100	PASS	AC=2363;AF=0.471845;AN=5008;NS=2504;DP=18830;EAS_AF=0.004;AMR_AF=0.5605;AFR_AF=0.6762;EUR_AF=0.7932;SAS_AF=0.2843;AA=C|||;VT=SNP
17	19256449	rs9912748	T	C	100	PASS	AC=4524;AF=0.903355;AN=5008;NS=2504;DP=11350;EAS_AF=0.8542;AMR_AF=0.8761;AFR_AF=0.9992;EUR_AF=0.994;SAS_AF=0.7505;AA=t|||;VT=SNP
17	19258073	rs6587066	G	A	100	PASS	AC=4001;AF=0.798922;AN=5008;NS=2504;DP=19019;EAS_AF=0.5665;AMR_AF=0.8242;AFR_AF=0.9849;EUR_AF=0.9235;SAS_AF=0.6411;AA=g|||;VT=SNP
17	19259507	rs8065189	C	T	100	PASS	AC=3894;AF=0.777556;AN=5008;NS=2504;DP=14506;EAS_AF=0.6161;AMR_AF=0.8112;AFR_AF=0.8744;EUR_AF=0.9225;SAS_AF=0.6401;AA=C|||;VT=SNP
17	19265596	rs1106374	C	T	100	PASS	AC=3438;AF=0.686502;AN=5008;NS=2504;DP=16178;EAS_AF=0.6171;AMR_AF=0.7882;AFR_AF=0.5401;EUR_AF=0.9215;SAS_AF=0.6421;AA=C|||;VT=SNP
17	19265952	rs2296978	C	T	100	PASS	AC=142;AF=0.0283546;AN=5008;NS=2504;DP=13969;EAS_AF=0.0774;AMR_AF=0.0029;AFR_AF=0.0045;EUR_AF=0.0229;SAS_AF=0.0337;AA=C|||;VT=SNP
17	19266620	rs77366811	G	T	100	PASS	AC=202;AF=0.0403355;AN=5008;NS=2504;DP=17684;EAS_AF=0.0774;AMR_AF=0.0029;AFR_AF=0.0499;EUR_AF=0.0229;SAS_AF=0.0337;AA=G|||;VT=SNP
17	19266621	rs79400257	C	T	100	PASS	AC=202;AF=0.0403355;AN=5008;NS=2504;DP=17722;EAS_AF=0.0774;AMR_AF=0.0029;AFR_AF=0.0499;EUR_AF=0.0229;SAS_AF=0.0337;AA=C|||;VT=SNP
17	19267371	rs11204306	A	G	100	PASS	AC=1614;AF=0.322284;AN=5008;NS=2504;DP=20813;EAS_AF=0.6052;AMR_AF=0.2622;AFR_AF=0.3132;EUR_AF=0.1312;SAS_AF=0.2822;AA=A|||;VT=SNP
17	19270447	rs3886478	G	A	100	PASS	AC=3609;AF=0.720647;AN=5008;NS=2504;DP=18984;EAS_AF=0.6171;AMR_AF=0.8026;AFR_AF=0.6604;EUR_AF=0.9235;SAS_AF=0.6421;AA=G|||;VT=SNP
17	19271065	rs6587074	A	C	100	PASS	AC=3922;AF=0.783147;AN=5008;NS=2504;DP=17260;EAS_AF=0.7282;AMR_AF=0.8501;AFR_AF=0.6581;EUR_AF=0.994;SAS_AF=0.7444;AA=A|||;VT=SNP
17	19272919	rs72838810	T	C	100	PASS	AC=325;AF=0.0648962;AN=5008;NS=2504;DP=14649;EAS_AF=0.1111;AMR_AF=0.049;AFR_AF=0.0061;EUR_AF=0.0706;SAS_AF=0.1022;AA=T|||;VT=SNP
17	19274410	rs72838811	A	G	100	PASS	AC=325;AF=0.0648962;AN=5008;NS=2504;DP=23109;EAS_AF=0.1111;AMR_AF=0.049;AFR_AF=0.0061;EUR_AF=0.0706;SAS_AF=0.1022;AA=A|||;VT=SNP
17	19274411	rs79896260	A	C	100	PASS	AC=325;AF=0.0648962;AN=5008;NS=2504;DP=23129;EAS_AF=0.1111;AMR_AF=0.049;AFR_AF=0.0061;EUR_AF=0.0706;SAS_AF=0.1022;AA=A|||;VT=SNP
17	19274780	rs72838814	T	C	100	PASS	AC=321;AF=0.0640974;AN=5008;NS=2504;DP=21764;EAS_AF=0.1111;AMR_AF=0.049;AFR_AF=0.0038;EUR_AF=0.0696;SAS_AF=0.1022;AA=T|||;VT=SNP
17	19276199	rs2048230	G	A	100	PASS	AC=1630;AF=0.325479;AN=5008;NS=2504;DP=19163;EAS_AF=0.6052;AMR_AF=0.2622;AFR_AF=0.3245;EUR_AF=0.1302;SAS_AF=0.2843;AA=G|||;VT=SNP
17	19276219	rs7502770	T	C	100	PASS	AC=4080;AF=0.814696;AN=5008;NS=2504;DP=19316;EAS_AF=0.8542;AMR_AF=0.853;AFR_AF=0.6755;EUR_AF=0.994;SAS_AF=0.7505;AA=C|||;VT=SNP
17	19277144	rs60606605	G	A	100	PASS	AC=1624;AF=0.324281;AN=5008;NS=2504;DP=18630;EAS_AF=0.6052;AMR_AF=0.2622;AFR_AF=0.32;EUR_AF=0.1302;SAS_AF=0.2843;AA=G|||;VT=SNP
17	19277544	rs60166680	C	G	100	PASS	AC=1534;AF=0.30631;AN=5008;NS=2504;DP=20240;EAS_AF=0.6042;AMR_AF=0.2579;AFR_AF=0.2542;EUR_AF=0.1312;SAS_AF=0.2843;AA=C|||;VT=SNP
17	19278947	rs62065895	C	T	100	PASS	AC=341;AF=0.0680911;AN=5008;NS=2504;DP=16869;EAS_AF=0.1111;AMR_AF=0.0576;AFR_AF=0.0061;EUR_AF=0.0815;SAS_AF=0.1012;AA=C|||;VT=SNP
17	19281006	rs3866958	A	C	100	PASS	AC=4088;AF=0.816294;AN=5008;NS=2504;DP=15875;EAS_AF=0.8542;AMR_AF=0.853;AFR_AF=0.6755;EUR_AF=0.994;SAS_AF=0.7587;AA=C|||;VT=SNP
17	19281828	rs2233072	T	G	100	PASS	AC=1498;AF=0.299121;AN=5008;NS=2504;DP=12632;EAS_AF=0.005;AMR_AF=0.5058;AFR_AF=0.0635;EUR_AF=0.7803;SAS_AF=0.2791;AA=T|||;VT=SNP
17	19287476	rs6587082	T	G	100	PASS	AC=4026;AF=0.803914;AN=5008;NS=2504;DP=18804;EAS_AF=0.8562;AMR_AF=0.8516;AFR_AF=0.6346;EUR_AF=0.994;SAS_AF=0.7495;AA=G|||;VT=SNP
17	19288274	rs2240099	T	G	100	PASS	AC=4025;AF=0.803714;AN=5008;NS=2504;DP=19536;EAS_AF=0.8562;AMR_AF=0.8516;AFR_AF=0.6339;EUR_AF=0.994;SAS_AF=0.7495;AA=g|||;VT=SNP
17	19292681	rs62065897	A	G	100	PASS	AC=337;AF=0.0672923;AN=5008;NS=2504;DP=22955;EAS_AF=0.1111;AMR_AF=0.0576;AFR_AF=0.0061;EUR_AF=0.0815;SAS_AF=0.0971;AA=A|||;VT=SNP
17	19293727	rs7501702	G	A	100	PASS	AC=1497;AF=0.298922;AN=5008;NS=2504;DP=19378;EAS_AF=0.004;AMR_AF=0.5058;AFR_AF=0.0643;EUR_AF=0.7793;SAS_AF=0.2791;AA=G|||;VT=SNP
17	19295450	rs7502682	G	T	100	PASS	AC=1497;AF=0.298922;AN=5008;NS=2504;DP=15872;EAS_AF=0.004;AMR_AF=0.5072;AFR_AF=0.0635;EUR_AF=0.7793;SAS_AF=0.2791;AA=G|||;VT=SNP
17	19297685	rs2189441	C	T	100	PASS	AC=4076;AF=0.813898;AN=5008;NS=2504;DP=19380;EAS_AF=0.8571;AMR_AF=0.8516;AFR_AF=0.6717;EUR_AF=0.994;SAS_AF=0.7495;AA=T|||;VT=SNP
17	19297709	rs72838818	C	T	100	PASS	AC=337;AF=0.0672923;AN=5008;NS=2504;DP=18607;EAS_AF=0.1111;AMR_AF=0.0576;AFR_AF=0.0061;EUR_AF=0.0815;SAS_AF=0.0971;AA=C|||;VT=SNP
17	19301382	rs1588300	A	G	100	PASS	AC=931;AF=0.185903;AN=5008;NS=2504;DP=15127;EAS_AF=0.1429;AMR_AF=0.1484;AFR_AF=0.3283;EUR_AF=0.006;SAS_AF=0.2495;AA=A|||;VT=SNP
17	19301729	rs73306299	T	A	100	PASS	AC=931;AF=0.185903;AN=5008;NS=2504;DP=19777;EAS_AF=0.1429;AMR_AF=0.1484;AFR_AF=0.3283;EUR_AF=0.006;SAS_AF=0.2495;AA=T|||;VT=SNP
17	19303493	rs1509160	G	T	100	PASS	AC=2094;AF=0.418131;AN=5008;NS=2504;DP=20016;EAS_AF=0.6171;AMR_AF=0.2867;AFR_AF=0.5915;EUR_AF=0.1322;SAS_AF=0.3661;AA=g|||;VT=SNP
17	19305561	rs2386313	A	G	100	PASS	AC=476;AF=0.0950479;AN=5008;NS=2504;DP=19010;EAS_AF=0.1647;AMR_AF=0.098;AFR_AF=0.0091;EUR_AF=0.0855;SAS_AF=0.1472;AA=A|||;VT=SNP
17	19306953	rs3744392	C	T	100	PASS	AC=1142;AF=0.228035;AN=5008;NS=2504;DP=21334;EAS_AF=0.2857;AMR_AF=0.0778;AFR_AF=0.4228;EUR_AF=0.006;SAS_AF=0.2403;AA=T|||;VT=SNP
17	19307166	rs3744391	G	T	100	PASS	AC=416;AF=0.0830671;AN=5008;NS=2504;DP=23503;EAS_AF=0.1161;AMR_AF=0.098;AFR_AF=0.0083;EUR_AF=0.0855;SAS_AF=0.137;AA=G|||;VT=SNP
17	19308743	rs12601878	G	A	100	PASS	AC=420;AF=0.0838658;AN=5008;NS=2504;DP=26081;EAS_AF=0.1577;AMR_AF=0.0418;AFR_AF=0.0008;EUR_AF=0.004;SAS_AF=0.2321;AA=G|||;VT=SNP
17	19308773	rs7223689	G	C	100	PASS	AC=1001;AF=0.19988;AN=5008;NS=2504;DP=26534;EAS_AF=0.1577;AMR_AF=0.0749;AFR_AF=0.4198;EUR_AF=0.006;SAS_AF=0.2342;AA=G|||;VT=SNP
17	19309834	rs6587103	T	C	100	PASS	AC=1143;AF=0.228235;AN=5008;NS=2504;DP=16377;EAS_AF=0.2857;AMR_AF=0.0778;AFR_AF=0.4228;EUR_AF=0.006;SAS_AF=0.2413;AA=C|||;VT=SNP
17	19310065	rs8072763	C	A	100	PASS	AC=1002;AF=0.20008;AN=5008;NS=2504;DP=16860;EAS_AF=0.1587;AMR_AF=0.0749;AFR_AF=0.4191;EUR_AF=0.006;SAS_AF=0.2352;AA=C|||;VT=SNP
17	19310683	rs16960104	A	T	100	PASS	AC=108;AF=0.0215655;AN=5008;NS=2504;DP=19901;EAS_AF=0.0069;AMR_AF=0.0216;AFR_AF=0.0015;EUR_AF=0.0497;SAS_AF=0.0348;AA=A|||;VT=SNP
17	19311174	rs75081613	T	C	100	PASS	AC=429;AF=0.0856629;AN=5008;NS=2504;DP=16765;EAS_AF=0.1161;AMR_AF=0.1052;AFR_AF=0.0091;EUR_AF=0.0875;SAS_AF=0.1421;AA=T|||;VT=SNP
17	19313715	rs1110467	C	T	100	PASS	AC=1002;AF=0.20008;AN=5008;NS=2504;DP=20843;EAS_AF=0.1567;AMR_AF=0.0749;AFR_AF=0.4228;EUR_AF=0.006;SAS_AF=0.2321;AA=C|||;VT=SNP
17	19313997	rs1110466	C	T	100	PASS	AC=1195;AF=0.238618;AN=5008;NS=2504;DP=19989;EAS_AF=0.2847;AMR_AF=0.0807;AFR_AF=0.4637;EUR_AF=0.006;SAS_AF=0.2382;AA=T|||;VT=SNP
17	19314065	rs16960113	A	G	100	PASS	AC=1140;AF=0.227636;AN=5008;NS=2504;DP=20074;EAS_AF=0.2847;AMR_AF=0.0778;AFR_AF=0.4221;EUR_AF=0.006;SAS_AF=0.2403;AA=G|||;VT=SNP
17	19314296	rs2386314	T	C	100	PASS	AC=1141;AF=0.227835;AN=5008;NS=2504;DP=17445;EAS_AF=0.2847;AMR_AF=0.0778;AFR_AF=0.4228;EUR_AF=0.006;SAS_AF=0.2403;AA=t|||;VT=SNP
17	19314611	rs739830	T	C	100	PASS	AC=2840;AF=0.567093;AN=5008;NS=2504;DP=15286;EAS_AF=0.4048;AMR_AF=0.5648;AFR_AF=0.5227;EUR_AF=0.7276;SAS_AF=0.6309;AA=C|||;VT=SNP
17	19315276	rs739829	T	C	100	PASS	AC=1141;AF=0.227835;AN=5008;NS=2504;DP=18700;EAS_AF=0.2847;AMR_AF=0.0778;AFR_AF=0.4228;EUR_AF=0.006;SAS_AF=0.2403;AA=T|||;VT=SNP
17	19317186	rs75724504	G	C	100	PASS	AC=423;AF=0.0844649;AN=5008;NS=2504;DP=18094;EAS_AF=0.1577;AMR_AF=0.0418;AFR_AF=0.0008;EUR_AF=0.004;SAS_AF=0.2352;AA=.|||;VT=SNP
17	19318031	rs1295330	A	G	100	PASS	AC=2846;AF=0.568291;AN=5008;NS=2504;DP=17708;EAS_AF=0.4048;AMR_AF=0.5648;AFR_AF=0.5257;EUR_AF=0.7276;SAS_AF=0.6329;AA=.|||;VT=SNP;EX_TARGET
17	19319015	rs1295329	C	T	100	PASS	AC=1639;AF=0.327276;AN=5008;NS=2504;DP=14911;EAS_AF=0.12;AMR_AF=0.4813;AFR_AF=0.0575;EUR_AF=0.7217;SAS_AF=0.3906;AA=.|||;VT=SNP;EX_TARGET
17	19319374	rs76138388	T	C	100	PASS	AC=1150;AF=0.229633;AN=5008;NS=2504;DP=10555;EAS_AF=0.2847;AMR_AF=0.085;AFR_AF=0.4228;EUR_AF=0.008;SAS_AF=0.2423;AA=.|||;VT=SNP;EX_TARGET
17	19320058	rs2072121	T	C	100	PASS	AC=1143;AF=0.228235;AN=5008;NS=2504;DP=17531;EAS_AF=0.2847;AMR_AF=0.0778;AFR_AF=0.4228;EUR_AF=0.006;SAS_AF=0.2423;AA=.|||;VT=SNP
17	19320122	rs2072120	A	G	100	PASS	AC=1003;AF=0.20028;AN=5008;NS=2504;DP=17703;EAS_AF=0.1567;AMR_AF=0.0749;AFR_AF=0.4206;EUR_AF=0.006;SAS_AF=0.2362;AA=.|||;VT=SNP
17	19320154	rs2072119	T	G	100	PASS	AC=1143;AF=0.228235;AN=5008;NS=2504;DP=18456;EAS_AF=0.2847;AMR_AF=0.0778;AFR_AF=0.4228;EUR_AF=0.006;SAS_AF=0.2423;AA=.|||;VT=SNP
17	19320444	rs2072118	C	T	100	PASS	AC=840;AF=0.167732;AN=5008;NS=2504;DP=17190;EAS_AF=0.1567;AMR_AF=0.062;AFR_AF=0.3071;EUR_AF=0.004;SAS_AF=0.2342;AA=.|||;VT=SNP
17	19320879	rs7208015	C	G	100	PASS	AC=1002;AF=0.20008;AN=5008;NS=2504;DP=20161;EAS_AF=0.1567;AMR_AF=0.0749;AFR_AF=0.4198;EUR_AF=0.006;SAS_AF=0.2362;AA=.|||;VT=SNP
17	19321002	rs77973930	G	A	100	PASS	AC=423;AF=0.0844649;AN=5008;NS=2504;DP=19457;EAS_AF=0.1567;AMR_AF=0.0418;AFR_AF=0.0008;EUR_AF=0.004;SAS_AF=0.2362;AA=.|||;VT=SNP
17	19321698	rs74816636	C	T	100	PASS	AC=423;AF=0.0844649;AN=5008;NS=2504;DP=19742;EAS_AF=0.1567;AMR_AF=0.0418;AFR_AF=0.0008;EUR_AF=0.004;SAS_AF=0.2362;AA=.|||;VT=SNP
17	19322062	rs12938066	G	A	100	PASS	AC=1778;AF=0.355032;AN=5008;NS=2504;DP=19217;EAS_AF=0.248;AMR_AF=0.4856;AFR_AF=0.0582;EUR_AF=0.7217;SAS_AF=0.3967;AA=.|||;VT=SNP
17	19323998	rs112469929	C	T	100	PASS	AC=998;AF=0.199281;AN=5008;NS=2504;DP=13434;EAS_AF=0.1567;AMR_AF=0.0749;AFR_AF=0.4198;EUR_AF=0.006;SAS_AF=0.2321;AA=.|||;VT=SNP
17	19325974	rs6587120	G	A	100	PASS	AC=840;AF=0.167732;AN=5008;NS=2504;DP=19021;EAS_AF=0.1567;AMR_AF=0.062;AFR_AF=0.3071;EUR_AF=0.004;SAS_AF=0.2342;AA=.|||;VT=SNP
17	19326064	rs6587121	G	A	100	PASS	AC=1000;AF=0.199681;AN=5008;NS=2504;DP=17474;EAS_AF=0.1567;AMR_AF=0.0749;AFR_AF=0.4198;EUR_AF=0.006;SAS_AF=0.2342;AA=.|||;VT=SNP
17	19326317	rs12601656	G	A	100	PASS	AC=1000;AF=0.199681;AN=5008;NS=2504;DP=14791;EAS_AF=0.1567;AMR_AF=0.0749;AFR_AF=0.4198;EUR_AF=0.006;SAS_AF=0.2342;AA=.|||;VT=SNP
17	19326702	rs2386315	G	A	100	PASS	AC=998;AF=0.199281;AN=5008;NS=2504;DP=19605;EAS_AF=0.1567;AMR_AF=0.0749;AFR_AF=0.4198;EUR_AF=0.006;SAS_AF=0.2321;AA=.|||;VT=SNP
17	19326857	rs763751	T	C	100	PASS	AC=1141;AF=0.227835;AN=5008;NS=2504;DP=20334;EAS_AF=0.2847;AMR_AF=0.0778;AFR_AF=0.4228;EUR_AF=0.006;SAS_AF=0.2403;AA=.|||;VT=SNP
17	19327541	rs11869679	G	A	100	PASS	AC=998;AF=0.199281;AN=5008;NS=2504;DP=19905;EAS_AF=0.1567;AMR_AF=0.0749;AFR_AF=0.4198;EUR_AF=0.006;SAS_AF=0.2321;AA=.|||;VT=SNP
17	19327792	rs73293585	C	T	100	PASS	AC=838;AF=0.167332;AN=5008;NS=2504;DP=14843;EAS_AF=0.1567;AMR_AF=0.062;AFR_AF=0.3071;EUR_AF=0.004;SAS_AF=0.2321;AA=.|||;VT=SNP
17	19327857	rs9896125	G	C	100	PASS	AC=998;AF=0.199281;AN=5008;NS=2504;DP=14442;EAS_AF=0.1567;AMR_AF=0.0749;AFR_AF=0.4198;EUR_AF=0.006;SAS_AF=0.2321;AA=.|||;VT=SNP
17	19328043	rs8077109	T	C	100	PASS	AC=1141;AF=0.227835;AN=5008;NS=2504;DP=19645;EAS_AF=0.2847;AMR_AF=0.0778;AFR_AF=0.4228;EUR_AF=0.006;SAS_AF=0.2403;AA=.|||;VT=SNP
17	19328815	rs9915781	T	C	100	PASS	AC=1141;AF=0.227835;AN=5008;NS=2504;DP=19171;EAS_AF=0.2847;AMR_AF=0.0778;AFR_AF=0.4228;EUR_AF=0.006;SAS_AF=0.2403;AA=.|||;VT=SNP
17	19331885	rs73293597	T	G	100	PASS	AC=1150;AF=0.229633;AN=5008;NS=2504;DP=16987;EAS_AF=0.1637;AMR_AF=0.0778;AFR_AF=0.4743;EUR_AF=0.006;SAS_AF=0.3047;AA=.|||;VT=SNP
17	19333382	rs8068000	G	C	100	PASS	AC=977;AF=0.195088;AN=5008;NS=2504;DP=19162;EAS_AF=0.2847;AMR_AF=0.0648;AFR_AF=0.3064;EUR_AF=0.004;SAS_AF=0.2413;AA=.|||;VT=SNP
17	19334819	rs12943732	G	C	100	PASS	AC=1636;AF=0.326677;AN=5008;NS=2504;DP=17443;EAS_AF=0.12;AMR_AF=0.4813;AFR_AF=0.0575;EUR_AF=0.7207;SAS_AF=0.3885;AA=.|||;VT=SNP
17	19335878	rs11869123	C	T	100	PASS	AC=975;AF=0.194688;AN=5008;NS=2504;DP=19548;EAS_AF=0.2847;AMR_AF=0.0648;AFR_AF=0.3056;EUR_AF=0.004;SAS_AF=0.2403;AA=.|||;VT=SNP
17	19337029	rs7216534	A	G	100	PASS	AC=1330;AF=0.265575;AN=5008;NS=2504;DP=20373;EAS_AF=0.2937;AMR_AF=0.0793;AFR_AF=0.472;EUR_AF=0.006;SAS_AF=0.3569;AA=.|||;VT=SNP
17	19337251	rs9910275	T	C	100	PASS	AC=1326;AF=0.264776;AN=5008;NS=2504;DP=17758;EAS_AF=0.2937;AMR_AF=0.0778;AFR_AF=0.4728;EUR_AF=0.006;SAS_AF=0.3528;AA=.|||;VT=SNP
17	19337835	rs6587126	C	T	100	PASS	AC=973;AF=0.194289;AN=5008;NS=2504;DP=21030;EAS_AF=0.2857;AMR_AF=0.0634;AFR_AF=0.3079;EUR_AF=0.004;SAS_AF=0.2352;AA=.|||;VT=SNP
17	19338034	rs6587127	G	A	100	PASS	AC=1283;AF=0.25619;AN=5008;NS=2504;DP=19893;EAS_AF=0.2927;AMR_AF=0.0778;AFR_AF=0.472;EUR_AF=0.006;SAS_AF=0.3108;AA=.|||;VT=SNP
17	19338185	rs2386316	G	T	100	PASS	AC=3124;AF=0.623802;AN=5008;NS=2504;DP=16154;EAS_AF=0.4117;AMR_AF=0.5706;AFR_AF=0.6755;EUR_AF=0.7266;SAS_AF=0.7045;AA=.|||;VT=SNP
17	19338337	rs11204343	G	A	100	PASS	AC=1646;AF=0.328674;AN=5008;NS=2504;DP=17999;EAS_AF=0.12;AMR_AF=0.4841;AFR_AF=0.0598;EUR_AF=0.7207;SAS_AF=0.3937;AA=.|||;VT=SNP
17	19341494	rs7214194	C	G	100	PASS	AC=1405;AF=0.280551;AN=5008;NS=2504;DP=19219;EAS_AF=0.2937;AMR_AF=0.0865;AFR_AF=0.528;EUR_AF=0.008;SAS_AF=0.3507;AA=.|||;VT=SNP
17	19342782	rs11867822	A	G	100	PASS	AC=1324;AF=0.264377;AN=5008;NS=2504;DP=19278;EAS_AF=0.2937;AMR_AF=0.0778;AFR_AF=0.472;EUR_AF=0.006;SAS_AF=0.3517;AA=.|||;VT=SNP
17	19344734	rs139723351	C	G	100	PASS	AC=1606;AF=0.320687;AN=5008;NS=2504;DP=12671;EAS_AF=0.119;AMR_AF=0.4841;AFR_AF=0.0605;EUR_AF=0.7207;SAS_AF=0.3528;AA=.|||;VT=SNP
17	19346639	rs72838824	C	A	100	PASS	AC=387;AF=0.0772764;AN=5008;NS=2504;DP=19791;EAS_AF=0.1151;AMR_AF=0.1066;AFR_AF=0.0076;EUR_AF=0.0875;SAS_AF=0.1012;AA=.|||;VT=SNP
17	19347793	rs4924992	T	C	100	PASS	AC=2989;AF=0.596845;AN=5008;NS=2504;DP=16284;EAS_AF=0.4127;AMR_AF=0.5663;AFR_AF=0.5749;EUR_AF=0.7266;SAS_AF=0.7045;AA=.|||;VT=SNP
17	19348126	rs12937053	G	A	100	PASS	AC=1188;AF=0.23722;AN=5008;NS=2504;DP=18079;EAS_AF=0.0069;AMR_AF=0.3761;AFR_AF=0.028;EUR_AF=0.6332;SAS_AF=0.2515;AA=.|||;VT=SNP
17	19352182	rs12941722	G	A	100	PASS	AC=1598;AF=0.319089;AN=5008;NS=2504;DP=21937;EAS_AF=0.12;AMR_AF=0.4856;AFR_AF=0.062;EUR_AF=0.7127;SAS_AF=0.3487;AA=.|||;VT=SNP
17	19353378	rs4924785	C	T	100	PASS	AC=1595;AF=0.31849;AN=5008;NS=2504;DP=20448;EAS_AF=0.119;AMR_AF=0.4841;AFR_AF=0.0567;EUR_AF=0.7147;SAS_AF=0.3528;AA=.|||;VT=SNP
17	19353852	rs34315605	C	T	100	PASS	AC=878;AF=0.175319;AN=5008;NS=2504;DP=14816;EAS_AF=0.1587;AMR_AF=0.0605;AFR_AF=0.3101;EUR_AF=0.004;SAS_AF=0.2679;AA=.|||;VT=SNP
17	19356463	rs4924993	T	A	100	PASS	AC=1609;AF=0.321286;AN=5008;NS=2504;DP=20472;EAS_AF=0.119;AMR_AF=0.487;AFR_AF=0.0598;EUR_AF=0.7227;SAS_AF=0.3528;AA=.|||;VT=SNP
17	19360249	rs9899706	T	C	100	PASS	AC=2935;AF=0.586062;AN=5008;NS=2504;DP=20830;EAS_AF=0.4107;AMR_AF=0.5591;AFR_AF=0.5272;EUR_AF=0.7326;SAS_AF=0.7147;AA=.|||;VT=SNP
17	19361211	rs10491097	T	C	100	PASS	AC=1684;AF=0.336262;AN=5008;NS=2504;DP=20811;EAS_AF=0.2024;AMR_AF=0.4769;AFR_AF=0.0545;EUR_AF=0.7256;SAS_AF=0.3548;AA=.|||;VT=SNP
17	19362790	rs12602013	A	C	100	PASS	AC=3245;AF=0.647963;AN=5008;NS=2504;DP=18676;EAS_AF=0.4157;AMR_AF=0.5793;AFR_AF=0.7466;EUR_AF=0.7336;SAS_AF=0.7147;AA=.|||;VT=SNP
17	19362967	rs12945111	G	T	100	PASS	AC=1684;AF=0.336262;AN=5008;NS=2504;DP=19951;EAS_AF=0.2024;AMR_AF=0.4784;AFR_AF=0.0537;EUR_AF=0.7256;SAS_AF=0.3548;AA=.|||;VT=SNP
17	19364961	rs4924994	A	T	100	PASS	AC=2963;AF=0.591653;AN=5008;NS=2504;DP=21219;EAS_AF=0.4167;AMR_AF=0.5605;AFR_AF=0.531;EUR_AF=0.7316;SAS_AF=0.7321;AA=.|||;VT=SNP
17	19365611	rs8071408	G	A	100	PASS	AC=2960;AF=0.591054;AN=5008;NS=2504;DP=6433;EAS_AF=0.4157;AMR_AF=0.562;AFR_AF=0.528;EUR_AF=0.7316;SAS_AF=0.7331;AA=.|||;VT=SNP
17	19366619	rs12939559	T	A	100	PASS	AC=2795;AF=0.558107;AN=5008;NS=2504;DP=18218;EAS_AF=0.4157;AMR_AF=0.5476;AFR_AF=0.4123;EUR_AF=0.7286;SAS_AF=0.7342;AA=.|||;VT=SNP
17	19366798	rs76278335	T	G	100	PASS	AC=399;AF=0.0796725;AN=5008;NS=2504;DP=21705;EAS_AF=0.0804;AMR_AF=0.0432;AFR_AF=0.0038;EUR_AF=0.004;SAS_AF=0.2853;AA=.|||;VT=SNP
17	19367125	rs139306162	T	G	100	PASS	AC=543;AF=0.108427;AN=5008;NS=2504;DP=18420;EAS_AF=0.0893;AMR_AF=0.0461;AFR_AF=0.053;EUR_AF=0.004;SAS_AF=0.3548;AA=.|||;VT=SNP
17	19367161	rs7220633	C	G	100	PASS	AC=2660;AF=0.53115;AN=5008;NS=2504;DP=18396;EAS_AF=0.2917;AMR_AF=0.5447;AFR_AF=0.4115;EUR_AF=0.7286;SAS_AF=0.727;AA=.|||;VT=SNP
17	19371000	rs4924995	G	A	100	PASS	AC=3681;AF=0.735024;AN=5008;NS=2504;DP=16268;EAS_AF=0.4722;AMR_AF=0.5965;AFR_AF=0.9486;EUR_AF=0.7863;SAS_AF=0.7628;AA=.|||;VT=SNP
17	19371597	rs11868575	G	T	100	PASS	AC=1946;AF=0.388578;AN=5008;NS=2504;DP=17510;EAS_AF=0.2589;AMR_AF=0.4827;AFR_AF=0.1036;EUR_AF=0.7753;SAS_AF=0.4427;AA=.|||;VT=SNP
17	19372837	rs11658544	C	T	100	PASS	AC=1186;AF=0.236821;AN=5008;NS=2504;DP=17050;EAS_AF=0.004;AMR_AF=0.3703;AFR_AF=0.028;EUR_AF=0.6392;SAS_AF=0.2505;AA=.|||;VT=SNP
17	19373299	rs2386317	A	G	100	PASS	AC=3189;AF=0.636781;AN=5008;NS=2504;DP=16917;EAS_AF=0.4742;AMR_AF=0.5663;AFR_AF=0.5961;EUR_AF=0.7803;SAS_AF=0.7618;AA=.|||;VT=SNP
17	19374249	rs12947647	T	C	100	PASS	AC=1947;AF=0.388778;AN=5008;NS=2504;DP=19602;EAS_AF=0.2589;AMR_AF=0.4827;AFR_AF=0.1036;EUR_AF=0.7753;SAS_AF=0.4438;AA=.|||;VT=SNP
17	19374313	rs76576684	T	C	100	PASS	AC=250;AF=0.0499201;AN=5008;NS=2504;DP=17746;EAS_AF=0.0585;AMR_AF=0.0086;AFR_AF=0.0492;EUR_AF=0.0507;SAS_AF=0.0706;AA=.|||;VT=SNP
17	19375295	rs72838835	G	T	100	PASS	AC=96;AF=0.0191693;AN=5008;NS=2504;DP=16592;EAS_AF=0.0069;AMR_AF=0.0216;AFR_AF=0.0008;EUR_AF=0.0467;SAS_AF=0.0266;AA=.|||;VT=SNP
17	19375429	rs11869950	T	C	100	PASS	AC=3242;AF=0.647364;AN=5008;NS=2504;DP=17498;EAS_AF=0.4742;AMR_AF=0.5648;AFR_AF=0.6377;EUR_AF=0.7793;SAS_AF=0.7618;AA=.|||;VT=SNP
17	19375481	rs12953174	C	T	100	PASS	AC=3242;AF=0.647364;AN=5008;NS=2504;DP=17139;EAS_AF=0.4742;AMR_AF=0.5648;AFR_AF=0.6377;EUR_AF=0.7793;SAS_AF=0.7618;AA=.|||;VT=SNP
17	19375719	rs12948453	T	C	100	PASS	AC=3241;AF=0.647165;AN=5008;NS=2504;DP=17750;EAS_AF=0.4742;AMR_AF=0.5648;AFR_AF=0.6369;EUR_AF=0.7793;SAS_AF=0.7618;AA=.|||;VT=SNP
17	19375856	rs7214134	T	A	100	PASS	AC=3241;AF=0.647165;AN=5008;NS=2504;DP=14447;EAS_AF=0.4742;AMR_AF=0.5648;AFR_AF=0.6369;EUR_AF=0.7793;SAS_AF=0.7618;AA=.|||;VT=SNP
17	19375943	rs6587173	T	C	100	PASS	AC=3482;AF=0.695288;AN=5008;NS=2504;DP=14466;EAS_AF=0.4742;AMR_AF=0.5865;AFR_AF=0.8048;EUR_AF=0.7833;SAS_AF=0.7618;AA=.|||;VT=SNP
17	19376321	rs2453615	T	G	100	PASS	AC=3241;AF=0.647165;AN=5008;NS=2504;DP=10223;EAS_AF=0.4742;AMR_AF=0.5648;AFR_AF=0.6369;EUR_AF=0.7793;SAS_AF=0.7618;AA=.|||;VT=SNP
17	19376506	rs2428591	C	A	100	PASS	AC=3241;AF=0.647165;AN=5008;NS=2504;DP=15792;EAS_AF=0.4742;AMR_AF=0.5648;AFR_AF=0.6369;EUR_AF=0.7793;SAS_AF=0.7618;AA=.|||;VT=SNP
17	19376526	rs2428590	C	T	100	PASS	AC=3241;AF=0.647165;AN=5008;NS=2504;DP=16527;EAS_AF=0.4742;AMR_AF=0.5648;AFR_AF=0.6369;EUR_AF=0.7793;SAS_AF=0.7618;AA=.|||;VT=SNP
17	19377040	rs2428589	G	A	100	PASS	AC=3242;AF=0.647364;AN=5008;NS=2504;DP=17731;EAS_AF=0.4742;AMR_AF=0.5663;AFR_AF=0.6369;EUR_AF=0.7793;SAS_AF=0.7618;AA=.|||;VT=SNP
17	19377493	rs2453570	G	A	100	PASS	AC=2366;AF=0.472444;AN=5008;NS=2504;DP=14941;EAS_AF=0.2589;AMR_AF=0.5029;AFR_AF=0.4107;EUR_AF=0.7753;SAS_AF=0.4427;AA=.|||;VT=SNP
17	19377559	rs2428588	A	G	100	PASS	AC=3241;AF=0.647165;AN=5008;NS=2504;DP=14100;EAS_AF=0.4742;AMR_AF=0.5663;AFR_AF=0.6369;EUR_AF=0.7793;SAS_AF=0.7607;AA=.|||;VT=SNP
17	19377641	rs12945857	G	A	100	PASS	AC=2897;AF=0.578474;AN=5008;NS=2504;DP=13850;EAS_AF=0.3522;AMR_AF=0.5519;AFR_AF=0.4811;EUR_AF=0.7793;SAS_AF=0.7556;AA=.|||;VT=SNP
17	19377818	rs9915092	T	A	100	PASS	AC=3242;AF=0.647364;AN=5008;NS=2504;DP=12175;EAS_AF=0.4742;AMR_AF=0.5663;AFR_AF=0.6369;EUR_AF=0.7793;SAS_AF=0.7618;AA=.|||;VT=SNP
17	19377888	rs9903114	G	C	100	PASS	AC=3242;AF=0.647364;AN=5008;NS=2504;DP=14459;EAS_AF=0.4742;AMR_AF=0.5663;AFR_AF=0.6369;EUR_AF=0.7793;SAS_AF=0.7618;AA=.|||;VT=SNP
17	19380728	rs7212355	T	C	100	PASS	AC=3244;AF=0.647764;AN=5008;NS=2504;DP=19763;EAS_AF=0.4752;AMR_AF=0.5677;AFR_AF=0.6369;EUR_AF=0.7793;SAS_AF=0.7618;AA=.|||;VT=SNP
17	19381163	rs12602744	T	A	100	PASS	AC=761;AF=0.151957;AN=5008;NS=2504;DP=13875;EAS_AF=0.2083;AMR_AF=0.0821;AFR_AF=0.1505;EUR_AF=0.0457;SAS_AF=0.2546;AA=.|||;VT=SNP
17	19381526	rs12602804	T	G	100	PASS	AC=537;AF=0.107228;AN=5008;NS=2504;DP=14443;EAS_AF=0.0933;AMR_AF=0.0504;AFR_AF=0.0696;EUR_AF=0.0089;SAS_AF=0.3139;AA=.|||;VT=SNP
17	19384363	rs7221430	G	C	100	PASS	AC=2561;AF=0.511382;AN=5008;NS=2504;DP=12296;EAS_AF=0.2708;AMR_AF=0.5187;AFR_AF=0.4705;EUR_AF=0.7714;SAS_AF=0.5419;AA=.|||;VT=SNP
17	19384961	rs7210456	A	G	100	PASS	AC=2560;AF=0.511182;AN=5008;NS=2504;DP=15022;EAS_AF=0.2708;AMR_AF=0.5173;AFR_AF=0.4705;EUR_AF=0.7714;SAS_AF=0.5419;AA=.|||;VT=SNP
17	19386966	rs2453605	T	C	100	PASS	AC=2562;AF=0.511581;AN=5008;NS=2504;DP=17909;EAS_AF=0.2708;AMR_AF=0.5173;AFR_AF=0.4713;EUR_AF=0.7714;SAS_AF=0.5429;AA=.|||;VT=SNP
17	19387091	rs2453606	G	A	100	PASS	AC=1176;AF=0.234824;AN=5008;NS=2504;DP=18526;EAS_AF=0.004;AMR_AF=0.3646;AFR_AF=0.028;EUR_AF=0.6342;SAS_AF=0.2495;AA=.|||;VT=SNP
17	19387538	rs2428585	C	T	100	PASS	AC=3444;AF=0.6877;AN=5008;NS=2504;DP=20376;EAS_AF=0.4752;AMR_AF=0.5865;AFR_AF=0.7814;EUR_AF=0.7783;SAS_AF=0.7587;AA=.|||;VT=SNP
17	19387861	rs2453607	G	C	100	PASS	AC=3514;AF=0.701677;AN=5008;NS=2504;DP=13157;EAS_AF=0.4752;AMR_AF=0.5879;AFR_AF=0.8336;EUR_AF=0.7783;SAS_AF=0.7587;AA=.|||;VT=SNP
17	19388305	rs2428584	C	T	100	PASS	AC=3445;AF=0.687899;AN=5008;NS=2504;DP=17734;EAS_AF=0.4752;AMR_AF=0.5865;AFR_AF=0.7821;EUR_AF=0.7783;SAS_AF=0.7587;AA=.|||;VT=SNP
17	19388975	rs2428583	C	T	100	PASS	AC=2561;AF=0.511382;AN=5008;NS=2504;DP=18717;EAS_AF=0.2708;AMR_AF=0.5173;AFR_AF=0.4713;EUR_AF=0.7714;SAS_AF=0.5419;AA=.|||;VT=SNP
17	19389224	rs8075054	T	C	100	PASS	AC=2561;AF=0.511382;AN=5008;NS=2504;DP=19192;EAS_AF=0.2708;AMR_AF=0.5173;AFR_AF=0.4713;EUR_AF=0.7714;SAS_AF=0.5419;AA=.|||;VT=SNP
17	19390361	rs886438	G	T	100	PASS	AC=2561;AF=0.511382;AN=5008;NS=2504;DP=20397;EAS_AF=0.2708;AMR_AF=0.5173;AFR_AF=0.4713;EUR_AF=0.7714;SAS_AF=0.5419;AA=.|||;VT=SNP
17	19392130	rs2428582	A	G	100	PASS	AC=2569;AF=0.512979;AN=5008;NS=2504;DP=15446;EAS_AF=0.2728;AMR_AF=0.5173;AFR_AF=0.475;EUR_AF=0.7714;SAS_AF=0.5429;AA=.|||;VT=SNP
17	19392185	rs2428581	A	G	100	PASS	AC=3445;AF=0.687899;AN=5008;NS=2504;DP=16234;EAS_AF=0.4732;AMR_AF=0.5865;AFR_AF=0.7837;EUR_AF=0.7773;SAS_AF=0.7597;AA=.|||;VT=SNP
17	19392669	rs7217336	G	T	100	PASS	AC=448;AF=0.0894569;AN=5008;NS=2504;DP=14933;EAS_AF=0.0327;AMR_AF=0.0562;AFR_AF=0.1407;EUR_AF=0.0189;SAS_AF=0.1748;AA=.|||;VT=SNP
17	19392816	rs2453611	C	A	100	PASS	AC=2563;AF=0.511781;AN=5008;NS=2504;DP=16517;EAS_AF=0.2698;AMR_AF=0.5173;AFR_AF=0.4728;EUR_AF=0.7714;SAS_AF=0.5429;AA=.|||;VT=SNP
17	19393644	rs2453612	T	C	100	PASS	AC=3494;AF=0.697684;AN=5008;NS=2504;DP=14309;EAS_AF=0.4742;AMR_AF=0.5879;AFR_AF=0.8192;EUR_AF=0.7783;SAS_AF=0.7587;AA=.|||;VT=SNP
17	19394046	rs2428580	A	C	100	PASS	AC=1964;AF=0.392173;AN=5008;NS=2504;DP=12669;EAS_AF=0.2698;AMR_AF=0.4784;AFR_AF=0.1051;EUR_AF=0.7704;SAS_AF=0.456;AA=.|||;VT=SNP
17	19394736	rs2428579	G	T	100	PASS	AC=2562;AF=0.511581;AN=5008;NS=2504;DP=16672;EAS_AF=0.2698;AMR_AF=0.5173;AFR_AF=0.472;EUR_AF=0.7714;SAS_AF=0.5429;AA=.|||;VT=SNP
17	19395340	rs2453613	G	A	100	PASS	AC=3398;AF=0.678514;AN=5008;NS=2504;DP=19193;EAS_AF=0.4573;AMR_AF=0.5807;AFR_AF=0.7632;EUR_AF=0.7724;SAS_AF=0.7648;AA=.|||;VT=SNP
17	19399921	rs146662795	C	T	100	PASS	AC=513;AF=0.102436;AN=5008;NS=2504;DP=15286;EAS_AF=0.2242;AMR_AF=0.0836;AFR_AF=0.0408;EUR_AF=0.0606;SAS_AF=0.1166;AA=.|||;VT=SNP
17	19401672	rs77502473	C	T	100	PASS	AC=158;AF=0.0315495;AN=5008;NS=2504;DP=19583;EAS_AF=0.0595;AMR_AF=0.0058;AFR_AF=0.0038;EUR_AF=0.0199;SAS_AF=0.0706;AA=.|||;VT=SNP
17	19402097	rs8068853	T	C	100	PASS	AC=3474;AF=0.69369;AN=5008;NS=2504;DP=16986;EAS_AF=0.9365;AMR_AF=0.5879;AFR_AF=0.9024;EUR_AF=0.2823;SAS_AF=0.6595;AA=.|||;VT=SNP
17	19402521	rs2010015	T	C	100	PASS	AC=2894;AF=0.577875;AN=5008;NS=2504;DP=15019;EAS_AF=0.7183;AMR_AF=0.5014;AFR_AF=0.8079;EUR_AF=0.2217;SAS_AF=0.5429;AA=.|||;VT=SNP
17	19406391	rs8078268	C	T	100	PASS	AC=1763;AF=0.352037;AN=5008;NS=2504;DP=20090;EAS_AF=0.5129;AMR_AF=0.4337;AFR_AF=0.2496;EUR_AF=0.2097;SAS_AF=0.4131;AA=.|||;VT=SNP
17	19406538	rs56987574	A	G	100	PASS	AC=732;AF=0.146166;AN=5008;NS=2504;DP=15520;EAS_AF=0.2054;AMR_AF=0.0317;AFR_AF=0.205;EUR_AF=0.007;SAS_AF=0.2301;AA=.|||;VT=SNP
17	19407306	rs76108828	A	T	100	PASS	AC=254;AF=0.0507188;AN=5008;NS=2504;DP=18087;EAS_AF=0.121;AMR_AF=0.0562;AFR_AF=0.0023;EUR_AF=0.0268;SAS_AF=0.0644;AA=.|||;VT=SNP
17	19411331	rs67128415	T	C	100	PASS	AC=1208;AF=0.241214;AN=5008;NS=2504;DP=11177;EAS_AF=0.2946;AMR_AF=0.1282;AFR_AF=0.3139;EUR_AF=0.0646;SAS_AF=0.3497;AA=.|||;VT=SNP
17	19412172	rs72838842	G	A	100	PASS	AC=590;AF=0.117812;AN=5008;NS=2504;DP=18223;EAS_AF=0.2173;AMR_AF=0.098;AFR_AF=0.0726;EUR_AF=0.0586;SAS_AF=0.1513;AA=.|||;VT=SNP
17	19417728	rs7211758	T	A	100	PASS	AC=1124;AF=0.224441;AN=5008;NS=2504;DP=17009;EAS_AF=0.2927;AMR_AF=0.1239;AFR_AF=0.2526;EUR_AF=0.0656;SAS_AF=0.3507;AA=.|||;VT=SNP
17	19417761	rs7222869	G	A	100	PASS	AC=3407;AF=0.680312;AN=5008;NS=2504;DP=17280;EAS_AF=0.9196;AMR_AF=0.5836;AFR_AF=0.8752;EUR_AF=0.2684;SAS_AF=0.6626;AA=.|||;VT=SNP
17	19418384	rs57209730	G	C	100	PASS	AC=1382;AF=0.275958;AN=5008;NS=2504;DP=19045;EAS_AF=0.4167;AMR_AF=0.1254;AFR_AF=0.3434;EUR_AF=0.0696;SAS_AF=0.3589;AA=.|||;VT=SNP
17	19422361	rs4531795	C	T	100	PASS	AC=2646;AF=0.528355;AN=5008;NS=2504;DP=19948;EAS_AF=0.7173;AMR_AF=0.5951;AFR_AF=0.3759;EUR_AF=0.4036;SAS_AF=0.6207;AA=.|||;VT=SNP
17	19422725	rs4924997	A	T	100	PASS	AC=3695;AF=0.737819;AN=5008;NS=2504;DP=20918;EAS_AF=0.8254;AMR_AF=0.6599;AFR_AF=0.9395;EUR_AF=0.4324;SAS_AF=0.7444;AA=.|||;VT=SNP
17	19423581	rs7405832	T	C	100	PASS	AC=3316;AF=0.662141;AN=5008;NS=2504;DP=19851;EAS_AF=0.8254;AMR_AF=0.634;AFR_AF=0.6664;EUR_AF=0.4314;SAS_AF=0.7454;AA=.|||;VT=SNP
17	19423617	rs7405847	T	C	100	PASS	AC=3705;AF=0.739816;AN=5008;NS=2504;DP=20108;EAS_AF=0.8254;AMR_AF=0.6599;AFR_AF=0.9463;EUR_AF=0.4324;SAS_AF=0.7454;AA=.|||;VT=SNP
17	19425040	rs4493120	C	G	100	PASS	AC=3156;AF=0.630192;AN=5008;NS=2504;DP=18146;EAS_AF=0.7163;AMR_AF=0.6268;AFR_AF=0.6384;EUR_AF=0.4304;SAS_AF=0.7382;AA=.|||;VT=SNP
17	19425156	rs2920450	A	G	100	PASS	AC=279;AF=0.0557109;AN=5008;NS=2504;DP=16121;EAS_AF=0.1696;AMR_AF=0.0173;AFR_AF=0.0045;EUR_AF=0.0358;SAS_AF=0.0552;AA=.|||;VT=SNP
17	19427569	rs56053657	C	A	100	PASS	AC=514;AF=0.102636;AN=5008;NS=2504;DP=20748;EAS_AF=0.1081;AMR_AF=0.0303;AFR_AF=0.2489;EUR_AF=0.0258;SAS_AF=0.0297;AA=.|||;VT=SNP
17	19427601	rs55661368	C	A	100	PASS	AC=1216;AF=0.242812;AN=5008;NS=2504;DP=20556;EAS_AF=0.2808;AMR_AF=0.2378;AFR_AF=0.1452;EUR_AF=0.4046;SAS_AF=0.1728;AA=.|||;VT=SNP
17	19428610	rs2440164	A	G	100	PASS	AC=1318;AF=0.263179;AN=5008;NS=2504;DP=14222;EAS_AF=0.2192;AMR_AF=0.2464;AFR_AF=0.27;EUR_AF=0.4036;SAS_AF=0.1667;AA=.|||;VT=SNP
17	19428719	rs2440165	T	C	100	PASS	AC=1317;AF=0.262979;AN=5008;NS=2504;DP=16387;EAS_AF=0.2192;AMR_AF=0.2464;AFR_AF=0.2693;EUR_AF=0.4036;SAS_AF=0.1667;AA=.|||;VT=SNP
17	19429379	rs11870808	G	C	100	PASS	AC=1433;AF=0.286142;AN=5008;NS=2504;DP=11095;EAS_AF=0.3284;AMR_AF=0.2464;AFR_AF=0.2693;EUR_AF=0.4036;SAS_AF=0.1728;AA=.|||;VT=SNP
17	19429790	rs8071709	A	C	100	PASS	AC=1611;AF=0.321685;AN=5008;NS=2504;DP=10845;EAS_AF=0.3224;AMR_AF=0.2637;AFR_AF=0.3964;EUR_AF=0.4066;SAS_AF=0.1738;AA=.|||;VT=SNP
17	19430645	rs2453578	T	C	100	PASS	AC=1624;AF=0.324281;AN=5008;NS=2504;DP=17106;EAS_AF=0.3274;AMR_AF=0.2666;AFR_AF=0.4017;EUR_AF=0.4066;SAS_AF=0.1728;AA=.|||;VT=SNP
17	19432393	rs11871125	C	T	100	PASS	AC=1317;AF=0.262979;AN=5008;NS=2504;DP=11781;EAS_AF=0.2192;AMR_AF=0.2464;AFR_AF=0.2693;EUR_AF=0.4036;SAS_AF=0.1667;AA=.|||;VT=SNP
17	19433659	rs8074902	T	G	100	PASS	AC=618;AF=0.123403;AN=5008;NS=2504;DP=9208;EAS_AF=0.0248;AMR_AF=0.0648;AFR_AF=0.2708;EUR_AF=0.0368;SAS_AF=0.1564;AA=.|||;VT=SNP
17	19435278	rs2453579	C	A	100	PASS	AC=2179;AF=0.435104;AN=5008;NS=2504;DP=16001;EAS_AF=0.3224;AMR_AF=0.3012;AFR_AF=0.6974;EUR_AF=0.4324;SAS_AF=0.2945;AA=.|||;VT=SNP
17	19437187	rs2252281	T	C	100	PASS	AC=1520;AF=0.303514;AN=5008;NS=2504;DP=8471;EAS_AF=0.2143;AMR_AF=0.2695;AFR_AF=0.4123;EUR_AF=0.4066;SAS_AF=0.1667;AA=.|||;VT=SNP
17	19438321	rs2453580	T	C	100	PASS	AC=1502;AF=0.29992;AN=5008;NS=2504;DP=18210;EAS_AF=0.2133;AMR_AF=0.268;AFR_AF=0.4002;EUR_AF=0.4066;SAS_AF=0.1667;AA=.|||;VT=SNP
17	19438560	rs2453581	C	T	100	PASS	AC=1078;AF=0.215256;AN=5008;NS=2504;DP=18163;EAS_AF=0.2133;AMR_AF=0.2363;AFR_AF=0.0983;EUR_AF=0.4036;SAS_AF=0.1667;AA=.|||;VT=SNP
17	19439066	rs2453582	C	T	100	PASS	AC=1076;AF=0.214856;AN=5008;NS=2504;DP=12804;EAS_AF=0.2133;AMR_AF=0.2363;AFR_AF=0.0976;EUR_AF=0.4026;SAS_AF=0.1667;AA=.|||;VT=SNP
17	19440538	rs894680	G	A	100	PASS	AC=1075;AF=0.214657;AN=5008;NS=2504;DP=16807;EAS_AF=0.2143;AMR_AF=0.2363;AFR_AF=0.0976;EUR_AF=0.4006;SAS_AF=0.1667;AA=.|||;VT=SNP
17	19441531	rs2018675	C	T	100	PASS	AC=2043;AF=0.407947;AN=5008;NS=2504;DP=22371;EAS_AF=0.5397;AMR_AF=0.4827;AFR_AF=0.3487;EUR_AF=0.2972;SAS_AF=0.4131;AA=.|||;VT=SNP
17	19442036	rs2453583	A	T	100	PASS	AC=1310;AF=0.261581;AN=5008;NS=2504;DP=19146;EAS_AF=0.2143;AMR_AF=0.2464;AFR_AF=0.27;EUR_AF=0.4006;SAS_AF=0.1667;AA=.|||;VT=SNP
17	19442432	rs894682	T	C	100	PASS	AC=403;AF=0.0804712;AN=5008;NS=2504;DP=19881;EAS_AF=0.2123;AMR_AF=0.0216;AFR_AF=0.0613;EUR_AF=0.0348;SAS_AF=0.0593;AA=.|||;VT=SNP
17	19443445	rs2453584	G	C	100	PASS	AC=1058;AF=0.211262;AN=5008;NS=2504;DP=22136;EAS_AF=0.2143;AMR_AF=0.2406;AFR_AF=0.0862;EUR_AF=0.3976;SAS_AF=0.1646;AA=.|||;VT=SNP
17	19444987	rs2440154	A	G	100	PASS	AC=3782;AF=0.755192;AN=5008;NS=2504;DP=19107;EAS_AF=0.8065;AMR_AF=0.745;AFR_AF=0.8064;EUR_AF=0.6133;SAS_AF=0.7863;AA=.|||;VT=SNP
17	19445189	rs11651540	C	T	100	PASS	AC=2204;AF=0.440096;AN=5008;NS=2504;DP=19236;EAS_AF=0.4097;AMR_AF=0.5274;AFR_AF=0.3585;EUR_AF=0.4483;SAS_AF=0.5112;AA=.|||;VT=SNP
17	19445420	rs11204406	A	G	100	PASS	AC=2272;AF=0.453674;AN=5008;NS=2504;DP=18353;EAS_AF=0.4127;AMR_AF=0.5317;AFR_AF=0.3986;EUR_AF=0.4473;SAS_AF=0.5215;AA=.|||;VT=SNP
17	19445923	rs12451696	A	G	100	PASS	AC=2219;AF=0.443091;AN=5008;NS=2504;DP=17293;EAS_AF=0.4127;AMR_AF=0.5274;AFR_AF=0.3638;EUR_AF=0.4483;SAS_AF=0.5164;AA=A|||;VT=SNP
17	19446089	rs75045964	T	C	100	PASS	AC=362;AF=0.0722843;AN=5008;NS=2504;DP=15704;EAS_AF=0.1915;AMR_AF=0.0303;AFR_AF=0.0393;EUR_AF=0.0537;SAS_AF=0.0429;AA=T|||;VT=SNP
17	19446190	rs4643386	T	C	100	PASS	AC=1551;AF=0.309704;AN=5008;NS=2504;DP=14456;EAS_AF=0.3948;AMR_AF=0.2176;AFR_AF=0.4175;EUR_AF=0.166;SAS_AF=0.2894;AA=C|||;VT=SNP
17	19446267	rs9913823	G	T	100	PASS	AC=2246;AF=0.448482;AN=5008;NS=2504;DP=14739;EAS_AF=0.4107;AMR_AF=0.5303;AFR_AF=0.3911;EUR_AF=0.4493;SAS_AF=0.5061;AA=G|||;VT=SNP
17	19447016	rs2440155	T	C	100	PASS	AC=1010;AF=0.201677;AN=5008;NS=2504;DP=17924;EAS_AF=0.3135;AMR_AF=0.1643;AFR_AF=0.18;EUR_AF=0.164;SAS_AF=0.181;AA=T|||;VT=SNP
17	19447612	rs2453585	T	A	100	PASS	AC=948;AF=0.189297;AN=5008;NS=2504;DP=19988;EAS_AF=0.3105;AMR_AF=0.1599;AFR_AF=0.1399;EUR_AF=0.163;SAS_AF=0.1789;AA=T|||;VT=SNP
17	19450507	rs76316395	G	A	100	PASS	AC=362;AF=0.0722843;AN=5008;NS=2504;DP=17053;EAS_AF=0.1935;AMR_AF=0.0288;AFR_AF=0.0378;EUR_AF=0.0537;SAS_AF=0.044;AA=G|||;VT=SNP
17	19450850	rs2453577	T	A	100	PASS	AC=944;AF=0.188498;AN=5008;NS=2504;DP=13450;EAS_AF=0.3155;AMR_AF=0.1599;AFR_AF=0.1354;EUR_AF=0.162;SAS_AF=0.1769;AA=T|||;VT=SNP
17	19451011	rs2453576	G	C	100	PASS	AC=4306;AF=0.859824;AN=5008;NS=2504;DP=11413;EAS_AF=0.997;AMR_AF=0.7824;AFR_AF=0.9584;EUR_AF=0.67;SAS_AF=0.8354;AA=C|||;VT=SNP
17	19451139	rs2453575	G	A	100	PASS	AC=925;AF=0.184704;AN=5008;NS=2504;DP=16339;EAS_AF=0.3145;AMR_AF=0.1585;AFR_AF=0.1241;EUR_AF=0.161;SAS_AF=0.1759;AA=G|||;VT=SNP
17	19451938	rs1808941	G	A	100	PASS	AC=2624;AF=0.523962;AN=5008;NS=2504;DP=16110;EAS_AF=0.4008;AMR_AF=0.5519;AFR_AF=0.5976;EUR_AF=0.4503;SAS_AF=0.6074;AA=G|||;VT=SNP
17	19452049	rs2014082	C	T	100	PASS	AC=929;AF=0.185503;AN=5008;NS=2504;DP=17575;EAS_AF=0.3185;AMR_AF=0.1585;AFR_AF=0.1218;EUR_AF=0.163;SAS_AF=0.1769;AA=C|||;VT=SNP
17	19452627	rs2453574	G	A	100	PASS	AC=1051;AF=0.209864;AN=5008;NS=2504;DP=16153;EAS_AF=0.4038;AMR_AF=0.1902;AFR_AF=0.1256;EUR_AF=0.164;SAS_AF=0.1851;AA=G|||;VT=SNP
17	19452656	rs2453573	T	C	100	PASS	AC=1161;AF=0.231829;AN=5008;NS=2504;DP=14820;EAS_AF=0.4038;AMR_AF=0.1974;AFR_AF=0.2065;EUR_AF=0.164;SAS_AF=0.183;AA=C|||;VT=SNP
17	19452711	rs2453572	T	C	100	PASS	AC=1055;AF=0.210663;AN=5008;NS=2504;DP=16401;EAS_AF=0.4038;AMR_AF=0.1902;AFR_AF=0.1301;EUR_AF=0.164;SAS_AF=0.183;AA=C|||;VT=SNP
17	19452712	rs2453571	A	G	100	PASS	AC=1059;AF=0.211462;AN=5008;NS=2504;DP=16460;EAS_AF=0.4038;AMR_AF=0.1902;AFR_AF=0.1301;EUR_AF=0.165;SAS_AF=0.1861;AA=G|||;VT=SNP
17	19453587	rs8075055	A	G	100	PASS	AC=2367;AF=0.472644;AN=5008;NS=2504;DP=20346;EAS_AF=0.3968;AMR_AF=0.5375;AFR_AF=0.4871;EUR_AF=0.4503;SAS_AF=0.5082;AA=A|||;VT=SNP
17	19453968	rs7219149	G	A	100	PASS	AC=2350;AF=0.469249;AN=5008;NS=2504;DP=19485;EAS_AF=0.3968;AMR_AF=0.5375;AFR_AF=0.4803;EUR_AF=0.4473;SAS_AF=0.5031;AA=G|||;VT=SNP
17	19454575	rs2247518	A	C	100	PASS	AC=1258;AF=0.251198;AN=5008;NS=2504;DP=18840;EAS_AF=0.4028;AMR_AF=0.1974;AFR_AF=0.205;EUR_AF=0.162;SAS_AF=0.2873;AA=C|||;VT=SNP
17	19454640	rs2289668	C	T	100	PASS	AC=361;AF=0.0720847;AN=5008;NS=2504;DP=19086;EAS_AF=0.1964;AMR_AF=0.0288;AFR_AF=0.0348;EUR_AF=0.0537;SAS_AF=0.044;AA=C|||;VT=SNP
17	19454725	rs2247437	G	C	100	PASS	AC=920;AF=0.183706;AN=5008;NS=2504;DP=21457;EAS_AF=0.3185;AMR_AF=0.1585;AFR_AF=0.1188;EUR_AF=0.163;SAS_AF=0.1718;AA=G|||;VT=SNP;EX_TARGET
17	19454733	rs2247436	G	A	100	PASS	AC=1043;AF=0.208267;AN=5008;NS=2504;DP=21770;EAS_AF=0.4028;AMR_AF=0.1902;AFR_AF=0.1278;EUR_AF=0.162;SAS_AF=0.1769;AA=G|||;VT=SNP;EX_TARGET
17	19455568	rs3794804	C	G	100	PASS	AC=410;AF=0.081869;AN=5008;NS=2504;DP=19544;EAS_AF=0.1925;AMR_AF=0.0216;AFR_AF=0.0953;EUR_AF=0.0338;SAS_AF=0.0419;AA=C|||;VT=SNP
17	19457397	rs2453569	T	C	100	PASS	AC=4045;AF=0.807708;AN=5008;NS=2504;DP=20093;EAS_AF=0.997;AMR_AF=0.7608;AFR_AF=0.7912;EUR_AF=0.6461;SAS_AF=0.8344;AA=C|||;VT=SNP
17	19457509	rs2453568	T	C	100	PASS	AC=3943;AF=0.78734;AN=5008;NS=2504;DP=20200;EAS_AF=0.996;AMR_AF=0.7608;AFR_AF=0.7897;EUR_AF=0.6461;SAS_AF=0.7331;AA=C|||;VT=SNP
17	19458777	rs2440149	G	C	100	PASS	AC=3555;AF=0.709864;AN=5008;NS=2504;DP=20300;EAS_AF=0.9276;AMR_AF=0.6902;AFR_AF=0.587;EUR_AF=0.6461;SAS_AF=0.7311;AA=G|||;VT=SNP
17	19459537	rs2244280	G	A	100	PASS	AC=1149;AF=0.229433;AN=5008;NS=2504;DP=19531;EAS_AF=0.4375;AMR_AF=0.1455;AFR_AF=0.1808;EUR_AF=0.1809;SAS_AF=0.1902;AA=G|||;VT=SNP
17	19460972	rs1054715	G	A	100	PASS	AC=1176;AF=0.234824;AN=5008;NS=2504;DP=16364;EAS_AF=0.4375;AMR_AF=0.147;AFR_AF=0.2042;EUR_AF=0.1809;SAS_AF=0.1851;AA=-|||;VT=SNP;EX_TARGET
17	19462734	rs9901662	C	T	100	PASS	AC=2291;AF=0.457468;AN=5008;NS=2504;DP=17156;EAS_AF=0.4851;AMR_AF=0.5375;AFR_AF=0.3328;EUR_AF=0.4642;SAS_AF=0.5337;AA=C|||;VT=SNP
17	19463020	rs9892500	T	C	100	PASS	AC=2297;AF=0.458666;AN=5008;NS=2504;DP=15309;EAS_AF=0.4861;AMR_AF=0.5375;AFR_AF=0.3366;EUR_AF=0.4642;SAS_AF=0.5337;AA=T|||;VT=SNP
17	19463077	rs11651969	C	T	100	PASS	AC=2317;AF=0.46266;AN=5008;NS=2504;DP=16746;EAS_AF=0.4851;AMR_AF=0.5403;AFR_AF=0.351;EUR_AF=0.4642;SAS_AF=0.5337;AA=C|||;VT=SNP
17	19463343	rs2289669	G	A	100	PASS	AC=1779;AF=0.355232;AN=5008;NS=2504;DP=18687;EAS_AF=0.4851;AMR_AF=0.4928;AFR_AF=0.0227;EUR_AF=0.4155;SAS_AF=0.5112;AA=G|||;VT=SNP
17	19464023	rs3794805	C	G	100	PASS	AC=2336;AF=0.466454;AN=5008;NS=2504;DP=16009;EAS_AF=0.4881;AMR_AF=0.5418;AFR_AF=0.3601;EUR_AF=0.4652;SAS_AF=0.5358;AA=C|||;VT=SNP
17	19465191	rs8065082	C	T	100	PASS	AC=2321;AF=0.463458;AN=5008;NS=2504;DP=18312;EAS_AF=0.4911;AMR_AF=0.5403;AFR_AF=0.3464;EUR_AF=0.4642;SAS_AF=0.5378;AA=c|||;VT=SNP
17	19465782	rs2440151	G	A	100	PASS	AC=1006;AF=0.200879;AN=5008;NS=2504;DP=19183;EAS_AF=0.4375;AMR_AF=0.1383;AFR_AF=0.0779;EUR_AF=0.1809;SAS_AF=0.1881;AA=g|||;VT=SNP
17	19465783	rs2440152	C	A	100	PASS	AC=1006;AF=0.200879;AN=5008;NS=2504;DP=19251;EAS_AF=0.4375;AMR_AF=0.1383;AFR_AF=0.0779;EUR_AF=0.1809;SAS_AF=0.1881;AA=c|||;VT=SNP
17	19466227	rs67238751	C	T	100	PASS	AC=996;AF=0.198882;AN=5008;NS=2504;DP=15185;EAS_AF=0.4365;AMR_AF=0.1383;AFR_AF=0.0719;EUR_AF=0.1799;SAS_AF=0.1881;AA=C|||;VT=SNP
17	19466731	rs12452941	C	T	100	PASS	AC=2345;AF=0.468251;AN=5008;NS=2504;DP=12562;EAS_AF=0.4911;AMR_AF=0.5418;AFR_AF=0.3616;EUR_AF=0.4662;SAS_AF=0.5389;AA=C|||;VT=SNP
17	19468406	rs11655027	G	A	100	PASS	AC=2327;AF=0.464657;AN=5008;NS=2504;DP=20208;EAS_AF=0.4911;AMR_AF=0.5403;AFR_AF=0.348;EUR_AF=0.4672;SAS_AF=0.5389;AA=G|||;VT=SNP
17	19468420	rs7224838	C	T	100	PASS	AC=2349;AF=0.46905;AN=5008;NS=2504;DP=21086;EAS_AF=0.5109;AMR_AF=0.5403;AFR_AF=0.3487;EUR_AF=0.4672;SAS_AF=0.5399;AA=C|||;VT=SNP
17	19468762	rs2440156	G	A	100	PASS	AC=1116;AF=0.222843;AN=5008;NS=2504;DP=16834;EAS_AF=0.4365;AMR_AF=0.1427;AFR_AF=0.1619;EUR_AF=0.1799;SAS_AF=0.1861;AA=G|||;VT=SNP
17	19468942	rs2440157	G	A	100	PASS	AC=3613;AF=0.721446;AN=5008;NS=2504;DP=11921;EAS_AF=0.997;AMR_AF=0.7378;AFR_AF=0.5537;EUR_AF=0.6471;SAS_AF=0.729;AA=G|||;VT=SNP
17	19473520	rs1961669	A	G	100	PASS	AC=977;AF=0.195088;AN=5008;NS=2504;DP=22445;EAS_AF=0.2956;AMR_AF=0.219;AFR_AF=0.093;EUR_AF=0.1481;SAS_AF=0.2607;AA=A|||;VT=SNP
17	19473983	rs2253616	T	G	100	PASS	AC=822;AF=0.164137;AN=5008;NS=2504;DP=20082;EAS_AF=0.2956;AMR_AF=0.2147;AFR_AF=0.0605;EUR_AF=0.1481;SAS_AF=0.1493;AA=T|||;VT=SNP
17	19474077	rs2253611	G	A	100	PASS	AC=805;AF=0.160743;AN=5008;NS=2504;DP=19994;EAS_AF=0.2857;AMR_AF=0.2089;AFR_AF=0.0598;EUR_AF=0.1481;SAS_AF=0.1472;AA=G|||;VT=SNP
17	19476588	rs2250486	T	C	100	PASS	AC=1518;AF=0.303115;AN=5008;NS=2504;DP=15286;EAS_AF=0.3562;AMR_AF=0.3141;AFR_AF=0.4773;EUR_AF=0.1561;SAS_AF=0.1564;AA=C|||;VT=SNP
17	19476915	rs2440158	T	C	100	PASS	AC=1239;AF=0.247404;AN=5008;NS=2504;DP=13901;EAS_AF=0.2867;AMR_AF=0.2406;AFR_AF=0.2829;EUR_AF=0.1541;SAS_AF=0.2597;AA=C|||;VT=SNP
17	19477385	rs1971851	A	G	100	PASS	AC=1769;AF=0.353235;AN=5008;NS=2504;DP=15424;EAS_AF=0.3681;AMR_AF=0.3141;AFR_AF=0.5779;EUR_AF=0.1561;SAS_AF=0.2648;AA=G|||;VT=SNP
17	19478117	rs6587196	A	G	100	PASS	AC=1827;AF=0.364816;AN=5008;NS=2504;DP=17310;EAS_AF=0.3423;AMR_AF=0.3271;AFR_AF=0.5711;EUR_AF=0.1909;SAS_AF=0.3149;AA=A|||;VT=SNP
17	19478141	rs6587197	A	G	100	PASS	AC=1821;AF=0.363618;AN=5008;NS=2504;DP=16581;EAS_AF=0.3294;AMR_AF=0.3285;AFR_AF=0.5711;EUR_AF=0.1988;SAS_AF=0.3129;AA=G|||;VT=SNP
17	19478529	rs2440160	A	T	100	PASS	AC=788;AF=0.157348;AN=5008;NS=2504;DP=13476;EAS_AF=0.2927;AMR_AF=0.2104;AFR_AF=0.0318;EUR_AF=0.164;SAS_AF=0.1431;AA=A|||;VT=SNP
17	19479511	rs2453599	C	T	100	PASS	AC=1191;AF=0.237819;AN=5008;NS=2504;DP=17815;EAS_AF=0.2917;AMR_AF=0.2522;AFR_AF=0.3041;EUR_AF=0.167;SAS_AF=0.1554;AA=T|||;VT=SNP
17	19480064	rs56700256	T	C	100	PASS	AC=458;AF=0.0914537;AN=5008;NS=2504;DP=17762;EAS_AF=0.2569;AMR_AF=0.1354;AFR_AF=0.0333;EUR_AF=0.0229;SAS_AF=0.0389;AA=T|||;VT=SNP
17	19480221	rs2453598	C	T	100	PASS	AC=845;AF=0.16873;AN=5008;NS=2504;DP=17240;EAS_AF=0.2341;AMR_AF=0.2277;AFR_AF=0.1036;EUR_AF=0.162;SAS_AF=0.1544;AA=C|||;VT=SNP
17	19481664	rs2249885	G	A	100	PASS	AC=904;AF=0.180511;AN=5008;NS=2504;DP=18361;EAS_AF=0.2579;AMR_AF=0.2493;AFR_AF=0.0635;EUR_AF=0.172;SAS_AF=0.2188;AA=G|||;VT=SNP
17	19481785	rs1129696	A	G	100	PASS	AC=222;AF=0.0443291;AN=5008;NS=2504;DP=19539;EAS_AF=0.002;AMR_AF=0.0692;AFR_AF=0.0076;EUR_AF=0.1243;SAS_AF=0.0378;AA=A|||;VT=SNP
17	19482181	rs10735	A	G	100	PASS	AC=1321;AF=0.263778;AN=5008;NS=2504;DP=18003;EAS_AF=0.2728;AMR_AF=0.2622;AFR_AF=0.2708;EUR_AF=0.173;SAS_AF=0.3395;AA=G|||;VT=SNP
17	19482607	rs7212622	A	G	100	PASS	AC=1502;AF=0.29992;AN=5008;NS=2504;DP=14896;EAS_AF=0.3363;AMR_AF=0.2738;AFR_AF=0.3525;EUR_AF=0.175;SAS_AF=0.3384;AA=G|||;VT=SNP
17	19482887	rs2440167	C	A	100	PASS	AC=1360;AF=0.271565;AN=5008;NS=2504;DP=13036;EAS_AF=0.2917;AMR_AF=0.2233;AFR_AF=0.3086;EUR_AF=0.174;SAS_AF=0.3354;AA=A|||;VT=SNP
17	19483571	rs2453596	A	C	100	PASS	AC=1177;AF=0.235024;AN=5008;NS=2504;DP=13516;EAS_AF=0.3026;AMR_AF=0.3112;AFR_AF=0.1967;EUR_AF=0.1759;SAS_AF=0.2239;AA=C|||;VT=SNP
17	19483855	rs2453595	A	G	100	PASS	AC=1542;AF=0.307907;AN=5008;NS=2504;DP=16375;EAS_AF=0.2907;AMR_AF=0.2795;AFR_AF=0.4138;EUR_AF=0.1759;SAS_AF=0.3384;AA=G|||;VT=SNP
17	19484358	rs72840375	T	C	100	PASS	AC=889;AF=0.177516;AN=5008;NS=2504;DP=14438;EAS_AF=0.2857;AMR_AF=0.1254;AFR_AF=0.0053;EUR_AF=0.175;SAS_AF=0.3384;AA=T|||;VT=SNP
17	19484951	rs2453594	T	C	100	PASS	AC=1240;AF=0.247604;AN=5008;NS=2504;DP=21776;EAS_AF=0.2907;AMR_AF=0.2723;AFR_AF=0.2874;EUR_AF=0.1759;SAS_AF=0.2055;AA=C|||;VT=SNP
17	19485735	rs2120273	T	C	100	PASS	AC=1016;AF=0.202875;AN=5008;NS=2504;DP=16426;EAS_AF=0.2351;AMR_AF=0.2709;AFR_AF=0.1589;EUR_AF=0.1958;SAS_AF=0.1881;AA=T|||;VT=SNP
17	19485859	rs2120272	T	C	100	PASS	AC=1230;AF=0.245607;AN=5008;NS=2504;DP=18403;EAS_AF=0.2371;AMR_AF=0.2781;AFR_AF=0.2481;EUR_AF=0.1988;SAS_AF=0.2761;AA=C|||;VT=SNP
17	19486237	rs9889269	C	G	100	PASS	AC=807;AF=0.161142;AN=5008;NS=2504;DP=16985;EAS_AF=0.0169;AMR_AF=0.1153;AFR_AF=0.4244;EUR_AF=0.1064;SAS_AF=0.0429;AA=C|||;VT=SNP
17	19486537	rs2440166	A	G	100	PASS	AC=2568;AF=0.51278;AN=5008;NS=2504;DP=16675;EAS_AF=0.7073;AMR_AF=0.6009;AFR_AF=0.4319;EUR_AF=0.4364;SAS_AF=0.4376;AA=A|||;VT=SNP
17	19486592	rs56866369	T	C	100	PASS	AC=1034;AF=0.20647;AN=5008;NS=2504;DP=15276;EAS_AF=0.3056;AMR_AF=0.255;AFR_AF=0.1415;EUR_AF=0.1849;SAS_AF=0.18;AA=T|||;VT=SNP
17	19486721	rs11650854	C	T	100	PASS	AC=1147;AF=0.229034;AN=5008;NS=2504;DP=17286;EAS_AF=0.3502;AMR_AF=0.3012;AFR_AF=0.1362;EUR_AF=0.1759;SAS_AF=0.2331;AA=C|||;VT=SNP
17	19486750	rs11653881	T	C	100	PASS	AC=2275;AF=0.454273;AN=5008;NS=2504;DP=16552;EAS_AF=0.6508;AMR_AF=0.5548;AFR_AF=0.27;EUR_AF=0.3748;SAS_AF=0.5112;AA=C|||;VT=SNP
17	19487079	rs2453593	T	G	100	PASS	AC=2241;AF=0.447484;AN=5008;NS=2504;DP=16943;EAS_AF=0.6448;AMR_AF=0.5562;AFR_AF=0.2564;EUR_AF=0.3708;SAS_AF=0.5041;AA=T|||;VT=SNP
17	19488411	rs2453590	T	G	100	PASS	AC=2135;AF=0.426318;AN=5008;NS=2504;DP=17701;EAS_AF=0.6448;AMR_AF=0.5533;AFR_AF=0.2383;EUR_AF=0.3738;SAS_AF=0.4192;AA=T|||;VT=SNP
17	19488851	rs2453589	A	G	100	PASS	AC=2523;AF=0.503794;AN=5008;NS=2504;DP=19812;EAS_AF=0.6776;AMR_AF=0.5634;AFR_AF=0.4387;EUR_AF=0.3738;SAS_AF=0.5041;AA=G|||;VT=SNP
17	19489424	rs7208424	G	T	100	PASS	AC=2517;AF=0.502596;AN=5008;NS=2504;DP=15220;EAS_AF=0.6776;AMR_AF=0.562;AFR_AF=0.4387;EUR_AF=0.3708;SAS_AF=0.502;AA=T|||;VT=SNP
17	19489693	rs2120275	A	C	100	PASS	AC=2551;AF=0.509385;AN=5008;NS=2504;DP=21961;EAS_AF=0.6786;AMR_AF=0.5648;AFR_AF=0.4576;EUR_AF=0.3757;SAS_AF=0.5031;AA=C|||;VT=SNP
17	19489796	rs2165894	A	G	100	PASS	AC=1027;AF=0.205072;AN=5008;NS=2504;DP=20660;EAS_AF=0.3552;AMR_AF=0.2939;AFR_AF=0.0333;EUR_AF=0.1938;SAS_AF=0.2311;AA=A|||;VT=SNP
17	19490774	rs148803564	T	G	100	PASS	AC=112;AF=0.0223642;AN=5008;NS=2504;DP=16024;EAS_AF=0.0099;AMR_AF=0.0115;AFR_AF=0.0492;EUR_AF=0.0189;SAS_AF=0.0102;AA=T|||;VT=SNP
17	19490930	rs2386247	A	C	100	PASS	AC=457;AF=0.091254;AN=5008;NS=2504;DP=20333;EAS_AF=0.0873;AMR_AF=0.1931;AFR_AF=0.0106;EUR_AF=0.1471;SAS_AF=0.0746;AA=A|||;VT=SNP
17	19491611	rs111636569	C	T	100	PASS	AC=175;AF=0.0349441;AN=5008;NS=2504;DP=14171;EAS_AF=0.0496;AMR_AF=0.0173;AFR_AF=0.0688;EUR_AF=0.0139;SAS_AF=0.0082;AA=C|||;VT=SNP
17	19491931	rs2935106	T	C	100	PASS	AC=4206;AF=0.839856;AN=5008;NS=2504;DP=17675;EAS_AF=0.9861;AMR_AF=0.7464;AFR_AF=0.9781;EUR_AF=0.6213;SAS_AF=0.7935;AA=C|||;VT=SNP
17	19492040	rs67416191	A	G	100	PASS	AC=2177;AF=0.434704;AN=5008;NS=2504;DP=17806;EAS_AF=0.623;AMR_AF=0.3703;AFR_AF=0.3994;EUR_AF=0.3121;SAS_AF=0.4601;AA=G|||;VT=SNP
17	19492056	rs34653191	G	A	100	PASS	AC=1884;AF=0.376198;AN=5008;NS=2504;DP=18025;EAS_AF=0.5685;AMR_AF=0.3458;AFR_AF=0.2549;EUR_AF=0.2932;SAS_AF=0.4489;AA=G|||;VT=SNP
17	19492315	rs34242564	C	T	100	PASS	AC=1887;AF=0.376797;AN=5008;NS=2504;DP=16854;EAS_AF=0.5685;AMR_AF=0.3458;AFR_AF=0.2572;EUR_AF=0.2932;SAS_AF=0.4489;AA=C|||;VT=SNP
17	19492871	rs3752046	G	A	100	PASS	AC=1723;AF=0.34405;AN=5008;NS=2504;DP=14578;EAS_AF=0.5704;AMR_AF=0.33;AFR_AF=0.1445;EUR_AF=0.2873;SAS_AF=0.4489;AA=G|||;VT=SNP
17	19493280	rs58835440	C	A	100	PASS	AC=1719;AF=0.343251;AN=5008;NS=2504;DP=15467;EAS_AF=0.5704;AMR_AF=0.33;AFR_AF=0.1415;EUR_AF=0.2873;SAS_AF=0.4489;AA=C|||;VT=SNP
17	19493546	rs4925001	C	T	100	PASS	AC=1883;AF=0.375998;AN=5008;NS=2504;DP=15259;EAS_AF=0.5694;AMR_AF=0.3444;AFR_AF=0.2572;EUR_AF=0.2893;SAS_AF=0.4489;AA=C|||;VT=SNP
17	19493990	rs2245724	G	A	100	PASS	AC=1066;AF=0.212859;AN=5008;NS=2504;DP=16574;EAS_AF=0.3274;AMR_AF=0.2983;AFR_AF=0.0174;EUR_AF=0.2505;SAS_AF=0.2597;AA=G|||;VT=SNP
17	19494178	rs2245639	C	A	100	PASS	AC=3283;AF=0.655551;AN=5008;NS=2504;DP=16830;EAS_AF=0.9524;AMR_AF=0.6657;AFR_AF=0.4584;EUR_AF=0.5507;SAS_AF=0.7168;AA=A|||;VT=SNP
17	19494756	rs2453586	A	C	100	PASS	AC=3289;AF=0.656749;AN=5008;NS=2504;DP=19548;EAS_AF=0.9524;AMR_AF=0.6657;AFR_AF=0.4592;EUR_AF=0.5547;SAS_AF=0.7178;AA=C|||;VT=SNP
17	19495478	rs2165895	A	G	100	PASS	AC=3291;AF=0.657149;AN=5008;NS=2504;DP=21454;EAS_AF=0.9524;AMR_AF=0.6643;AFR_AF=0.4592;EUR_AF=0.5567;SAS_AF=0.7188;AA=G|||;VT=SNP
17	19495926	rs7216938	G	A	100	PASS	AC=1963;AF=0.391973;AN=5008;NS=2504;DP=18875;EAS_AF=0.5694;AMR_AF=0.3444;AFR_AF=0.3185;EUR_AF=0.2883;SAS_AF=0.4489;AA=G|||;VT=SNP
17	19496020	rs67870359	A	C	100	PASS	AC=1743;AF=0.348043;AN=5008;NS=2504;DP=19214;EAS_AF=0.5714;AMR_AF=0.3242;AFR_AF=0.1619;EUR_AF=0.2873;SAS_AF=0.4489;AA=A|||;VT=SNP
17	19496661	rs77900367	T	C	100	PASS	AC=162;AF=0.0323482;AN=5008;NS=2504;DP=17529;EAS_AF=0.0536;AMR_AF=0.0187;AFR_AF=0.0552;EUR_AF=0.0139;SAS_AF=0.0082;AA=T|||;VT=SNP
17	19497890	rs2440161	A	G	100	PASS	AC=1196;AF=0.238818;AN=5008;NS=2504;DP=15368;EAS_AF=0.3294;AMR_AF=0.3184;AFR_AF=0.0809;EUR_AF=0.2744;SAS_AF=0.2658;AA=A|||;VT=SNP
17	19498965	rs11656199	G	C	100	PASS	AC=3264;AF=0.651757;AN=5008;NS=2504;DP=17092;EAS_AF=0.9524;AMR_AF=0.6671;AFR_AF=0.4463;EUR_AF=0.5507;SAS_AF=0.7127;AA=C|||;VT=SNP
17	19499229	rs12949521	G	A	100	PASS	AC=1099;AF=0.219449;AN=5008;NS=2504;DP=20731;EAS_AF=0.3254;AMR_AF=0.304;AFR_AF=0.0371;EUR_AF=0.2525;SAS_AF=0.2628;AA=G|||;VT=SNP
17	19499248	rs2440162	T	C	100	PASS	AC=3268;AF=0.652556;AN=5008;NS=2504;DP=19896;EAS_AF=0.9524;AMR_AF=0.6671;AFR_AF=0.4463;EUR_AF=0.5507;SAS_AF=0.7168;AA=C|||;VT=SNP
17	19500279	rs1025904	C	G	100	PASS	AC=1101;AF=0.219848;AN=5008;NS=2504;DP=17791;EAS_AF=0.3254;AMR_AF=0.3069;AFR_AF=0.0378;EUR_AF=0.2535;SAS_AF=0.2607;AA=C|||;VT=SNP
17	19502048	rs56109259	A	G	100	PASS	AC=3084;AF=0.615815;AN=5008;NS=2504;DP=17780;EAS_AF=0.9524;AMR_AF=0.6556;AFR_AF=0.3162;EUR_AF=0.5497;SAS_AF=0.7137;AA=G|||;VT=SNP
17	19502102	rs17684040	C	G	100	PASS	AC=3085;AF=0.616014;AN=5008;NS=2504;DP=17963;EAS_AF=0.9524;AMR_AF=0.6556;AFR_AF=0.3169;EUR_AF=0.5497;SAS_AF=0.7137;AA=C|||;VT=SNP
17	19502377	rs4598966	A	C	100	PASS	AC=1214;AF=0.242412;AN=5008;NS=2504;DP=18584;EAS_AF=0.3264;AMR_AF=0.3213;AFR_AF=0.115;EUR_AF=0.2565;SAS_AF=0.2577;AA=A|||;VT=SNP
17	19503070	rs2453604	T	C	100	PASS	AC=3088;AF=0.616613;AN=5008;NS=2504;DP=19678;EAS_AF=0.9524;AMR_AF=0.6571;AFR_AF=0.3185;EUR_AF=0.5497;SAS_AF=0.7137;AA=t|||;VT=SNP
17	19503965	rs1806922	A	T	100	PASS	AC=1098;AF=0.219249;AN=5008;NS=2504;DP=18926;EAS_AF=0.3264;AMR_AF=0.3055;AFR_AF=0.0378;EUR_AF=0.2545;SAS_AF=0.2566;AA=a|||;VT=SNP
17	19504921	rs73981559	C	T	100	PASS	AC=1987;AF=0.396765;AN=5008;NS=2504;DP=13462;EAS_AF=0.626;AMR_AF=0.3516;AFR_AF=0.2799;EUR_AF=0.2932;SAS_AF=0.4571;AA=C|||;VT=SNP
17	19505055	rs4925002	C	G	100	PASS	AC=1747;AF=0.348842;AN=5008;NS=2504;DP=11811;EAS_AF=0.5724;AMR_AF=0.3329;AFR_AF=0.1513;EUR_AF=0.2903;SAS_AF=0.4571;AA=C|||;VT=SNP
17	19505984	rs2453601	G	A	100	PASS	AC=3254;AF=0.64976;AN=5008;NS=2504;DP=18685;EAS_AF=0.9514;AMR_AF=0.6657;AFR_AF=0.4425;EUR_AF=0.5497;SAS_AF=0.7106;AA=A|||;VT=SNP
17	19506196	rs2453600	G	A	100	PASS	AC=3084;AF=0.615815;AN=5008;NS=2504;DP=18705;EAS_AF=0.9524;AMR_AF=0.6571;AFR_AF=0.3185;EUR_AF=0.5457;SAS_AF=0.7137;AA=A|||;VT=SNP
17	19506290	rs58970893	A	G	100	PASS	AC=1748;AF=0.349042;AN=5008;NS=2504;DP=17885;EAS_AF=0.5724;AMR_AF=0.3329;AFR_AF=0.152;EUR_AF=0.2903;SAS_AF=0.4571;AA=A|||;VT=SNP
17	19507957	rs72840391	C	T	100	PASS	AC=1093;AF=0.218251;AN=5008;NS=2504;DP=20363;EAS_AF=0.3264;AMR_AF=0.317;AFR_AF=0.0219;EUR_AF=0.2594;SAS_AF=0.2597;AA=C|||;VT=SNP
17	19511107	rs12945345	G	A	100	PASS	AC=1761;AF=0.351637;AN=5008;NS=2504;DP=14889;EAS_AF=0.5704;AMR_AF=0.3329;AFR_AF=0.1634;EUR_AF=0.2903;SAS_AF=0.4571;AA=g|||;VT=SNP
17	19512046	rs11656773	T	C	100	PASS	AC=3311;AF=0.661142;AN=5008;NS=2504;DP=17569;EAS_AF=0.9563;AMR_AF=0.683;AFR_AF=0.4508;EUR_AF=0.5686;SAS_AF=0.7209;AA=C|||;VT=SNP
17	19514559	rs34290836	T	G	100	PASS	AC=219;AF=0.04373;AN=5008;NS=2504;DP=15256;EAS_AF=0.003;AMR_AF=0.072;AFR_AF=0.0091;EUR_AF=0.1183;SAS_AF=0.0358;AA=T|||;VT=SNP
17	19514794	rs68066777	C	T	100	PASS	AC=1758;AF=0.351038;AN=5008;NS=2504;DP=19746;EAS_AF=0.5704;AMR_AF=0.3329;AFR_AF=0.1634;EUR_AF=0.2883;SAS_AF=0.456;AA=C|||;VT=SNP
17	19515695	rs11650399	A	G	100	PASS	AC=1141;AF=0.227835;AN=5008;NS=2504;DP=18154;EAS_AF=0.3313;AMR_AF=0.3213;AFR_AF=0.0386;EUR_AF=0.2734;SAS_AF=0.2638;AA=A|||;VT=SNP
17	19516216	rs12604069	C	T	100	PASS	AC=1926;AF=0.384585;AN=5008;NS=2504;DP=15471;EAS_AF=0.5704;AMR_AF=0.3487;AFR_AF=0.2806;EUR_AF=0.2903;SAS_AF=0.456;AA=C|||;VT=SNP
17	19517768	rs2120274	A	G	100	PASS	AC=3310;AF=0.660942;AN=5008;NS=2504;DP=17994;EAS_AF=0.9563;AMR_AF=0.683;AFR_AF=0.4508;EUR_AF=0.5686;SAS_AF=0.7198;AA=G|||;VT=SNP
17	19518283	rs16960251	T	C	100	PASS	AC=1712;AF=0.341853;AN=5008;NS=2504;DP=18234;EAS_AF=0.5704;AMR_AF=0.33;AFR_AF=0.1286;EUR_AF=0.2922;SAS_AF=0.454;AA=T|||;VT=SNP
17	19518610	rs4273101	C	T	100	PASS	AC=3003;AF=0.599641;AN=5008;NS=2504;DP=18399;EAS_AF=0.9018;AMR_AF=0.6614;AFR_AF=0.2776;EUR_AF=0.5636;SAS_AF=0.7168;AA=C|||;VT=SNP
17	19518621	rs2453608	C	T	100	PASS	AC=3296;AF=0.658147;AN=5008;NS=2504;DP=19119;EAS_AF=0.9563;AMR_AF=0.6744;AFR_AF=0.4493;EUR_AF=0.5656;SAS_AF=0.7168;AA=T|||;VT=SNP
17	19519444	rs7405862	A	G	100	PASS	AC=3305;AF=0.659944;AN=5008;NS=2504;DP=17055;EAS_AF=0.9563;AMR_AF=0.6801;AFR_AF=0.4501;EUR_AF=0.5696;SAS_AF=0.7168;AA=G|||;VT=SNP
17	19521600	rs7502992	T	C	100	PASS	AC=3296;AF=0.658147;AN=5008;NS=2504;DP=18296;EAS_AF=0.9563;AMR_AF=0.6744;AFR_AF=0.4493;EUR_AF=0.5656;SAS_AF=0.7168;AA=C|||;VT=SNP
17	19521667	rs12941194	G	A	100	PASS	AC=3297;AF=0.658347;AN=5008;NS=2504;DP=18250;EAS_AF=0.9563;AMR_AF=0.6744;AFR_AF=0.4493;EUR_AF=0.5656;SAS_AF=0.7178;AA=A|||;VT=SNP
17	19523055	rs968012	C	T	100	PASS	AC=1680;AF=0.335463;AN=5008;NS=2504;DP=18043;EAS_AF=0.5704;AMR_AF=0.3271;AFR_AF=0.1059;EUR_AF=0.2903;SAS_AF=0.456;AA=C|||;VT=SNP
17	19524624	rs34774438	C	T	100	PASS	AC=1706;AF=0.340655;AN=5008;NS=2504;DP=14753;EAS_AF=0.5704;AMR_AF=0.33;AFR_AF=0.1256;EUR_AF=0.2883;SAS_AF=0.456;AA=C|||;VT=SNP
17	19525299	rs6587199	A	G	100	PASS	AC=1828;AF=0.365016;AN=5008;NS=2504;DP=14861;EAS_AF=0.0437;AMR_AF=0.3372;AFR_AF=0.618;EUR_AF=0.4533;SAS_AF=0.2832;AA=A|||;VT=SNP
17	19525492	rs2891952	A	T	100	PASS	AC=3846;AF=0.767971;AN=5008;NS=2504;DP=13455;EAS_AF=0.6677;AMR_AF=0.696;AFR_AF=0.9206;EUR_AF=0.7455;SAS_AF=0.7393;AA=T|||;VT=SNP
17	19526125	rs6587200	C	T	100	PASS	AC=1940;AF=0.38738;AN=5008;NS=2504;DP=18443;EAS_AF=0.0982;AMR_AF=0.3386;AFR_AF=0.6755;EUR_AF=0.4364;SAS_AF=0.2802;AA=T|||;VT=SNP
17	19527886	rs12150145	T	C	100	PASS	AC=1728;AF=0.345048;AN=5008;NS=2504;DP=16171;EAS_AF=0.0437;AMR_AF=0.3343;AFR_AF=0.5416;EUR_AF=0.4533;SAS_AF=0.2863;AA=C|||;VT=SNP
17	19528641	rs9914765	C	T	100	PASS	AC=1763;AF=0.352037;AN=5008;NS=2504;DP=18804;EAS_AF=0.5704;AMR_AF=0.3329;AFR_AF=0.1664;EUR_AF=0.2893;SAS_AF=0.456;AA=C|||;VT=SNP
17	19529913	rs8074784	T	A	100	PASS	AC=1895;AF=0.378395;AN=5008;NS=2504;DP=14496;EAS_AF=0.0982;AMR_AF=0.3386;AFR_AF=0.6422;EUR_AF=0.4354;SAS_AF=0.2802;AA=A|||;VT=SNP
17	19533629	rs8079648	C	T	100	PASS	AC=1927;AF=0.384784;AN=5008;NS=2504;DP=19253;EAS_AF=0.0982;AMR_AF=0.3473;AFR_AF=0.643;EUR_AF=0.4543;SAS_AF=0.2863;AA=T|||;VT=SNP
17	19534434	rs9903027	A	G	100	PASS	AC=1930;AF=0.385383;AN=5008;NS=2504;DP=16654;EAS_AF=0.0992;AMR_AF=0.3487;AFR_AF=0.6445;EUR_AF=0.4533;SAS_AF=0.2863;AA=G|||;VT=SNP
17	19534820	rs9909440	A	G	100	PASS	AC=3904;AF=0.779553;AN=5008;NS=2504;DP=17025;EAS_AF=0.6687;AMR_AF=0.6974;AFR_AF=0.9607;EUR_AF=0.7455;SAS_AF=0.7423;AA=G|||;VT=SNP
17	19535920	rs28672254	C	A	100	PASS	AC=1760;AF=0.351438;AN=5008;NS=2504;DP=20884;EAS_AF=0.5704;AMR_AF=0.3329;AFR_AF=0.1641;EUR_AF=0.2893;SAS_AF=0.456;AA=C|||;VT=SNP
17	19537754	rs7210433	C	T	100	PASS	AC=1705;AF=0.340455;AN=5008;NS=2504;DP=16986;EAS_AF=0.0437;AMR_AF=0.3343;AFR_AF=0.525;EUR_AF=0.4523;SAS_AF=0.2863;AA=c|||;VT=SNP
17	19538042	rs7223468	T	C	100	PASS	AC=3747;AF=0.748203;AN=5008;NS=2504;DP=16494;EAS_AF=0.6687;AMR_AF=0.6801;AFR_AF=0.8525;EUR_AF=0.7435;SAS_AF=0.7423;AA=N|||;VT=SNP
17	19538082	rs72840394	G	C	100	PASS	AC=265;AF=0.0529153;AN=5008;NS=2504;DP=14920;EAS_AF=0.004;AMR_AF=0.0821;AFR_AF=0.0091;EUR_AF=0.1511;SAS_AF=0.0409;AA=g|||;VT=SNP
17	19538125	rs62065946	C	T	100	PASS	AC=1707;AF=0.340855;AN=5008;NS=2504;DP=16113;EAS_AF=0.0437;AMR_AF=0.3343;AFR_AF=0.5265;EUR_AF=0.4523;SAS_AF=0.2863;AA=c|||;VT=SNP
17	19539242	rs12601634	G	C	100	PASS	AC=1733;AF=0.346046;AN=5008;NS=2504;DP=16478;EAS_AF=0.5704;AMR_AF=0.3271;AFR_AF=0.1536;EUR_AF=0.2843;SAS_AF=0.4519;AA=g|||;VT=SNP
17	19539963	rs2120271	T	C	100	PASS	AC=1560;AF=0.311502;AN=5008;NS=2504;DP=15884;EAS_AF=0.5714;AMR_AF=0.3213;AFR_AF=0.025;EUR_AF=0.2843;SAS_AF=0.4519;AA=t|||;VT=SNP
17	19540190	rs2891951	G	A	100	PASS	AC=2016;AF=0.402556;AN=5008;NS=2504;DP=16155;EAS_AF=0.5704;AMR_AF=0.3588;AFR_AF=0.3336;EUR_AF=0.2992;SAS_AF=0.4601;AA=a|||;VT=SNP
17	19543162	rs11871420	C	T	100	PASS	AC=1980;AF=0.395367;AN=5008;NS=2504;DP=21032;EAS_AF=0.0982;AMR_AF=0.3602;AFR_AF=0.6657;EUR_AF=0.4622;SAS_AF=0.2924;AA=t|||;VT=SNP
17	19543254	rs28495827	A	G	100	PASS	AC=1977;AF=0.394768;AN=5008;NS=2504;DP=17709;EAS_AF=0.0982;AMR_AF=0.3602;AFR_AF=0.6641;EUR_AF=0.4612;SAS_AF=0.2924;AA=N|||;VT=SNP
17	19543397	rs12940877	A	G	100	PASS	AC=1689;AF=0.33726;AN=5008;NS=2504;DP=13163;EAS_AF=0.5704;AMR_AF=0.3242;AFR_AF=0.1225;EUR_AF=0.2843;SAS_AF=0.4509;AA=a|||;VT=SNP
17	19544138	rs9889632	C	A	100	PASS	AC=1660;AF=0.33147;AN=5008;NS=2504;DP=18074;EAS_AF=0.0437;AMR_AF=0.33;AFR_AF=0.4992;EUR_AF=0.4463;SAS_AF=0.2843;AA=c|||;VT=SNP
17	19544370	rs8064748	C	A	100	PASS	AC=3887;AF=0.776158;AN=5008;NS=2504;DP=18219;EAS_AF=0.6687;AMR_AF=0.7017;AFR_AF=0.9433;EUR_AF=0.7475;SAS_AF=0.7434;AA=a|||;VT=SNP
17	19545834	rs8074500	C	T	100	PASS	AC=1661;AF=0.331669;AN=5008;NS=2504;DP=17209;EAS_AF=0.0437;AMR_AF=0.33;AFR_AF=0.4992;EUR_AF=0.4473;SAS_AF=0.2843;AA=c|||;VT=SNP
17	19546100	rs4925026	C	T	100	PASS	AC=1732;AF=0.345847;AN=5008;NS=2504;DP=21232;EAS_AF=0.5704;AMR_AF=0.3271;AFR_AF=0.1536;EUR_AF=0.2843;SAS_AF=0.4509;AA=g|||;VT=SNP
17	19547493	rs6587201	C	T	100	PASS	AC=1664;AF=0.332268;AN=5008;NS=2504;DP=19330;EAS_AF=0.0466;AMR_AF=0.33;AFR_AF=0.4992;EUR_AF=0.4463;SAS_AF=0.2853;AA=c|||;VT=SNP
17	19550270	rs4621031	T	C	100	PASS	AC=1688;AF=0.337061;AN=5008;NS=2504;DP=20308;EAS_AF=0.5704;AMR_AF=0.3242;AFR_AF=0.1218;EUR_AF=0.2843;SAS_AF=0.4509;AA=t|||;VT=SNP
17	19552476	rs4646793	C	T	100	PASS	AC=1679;AF=0.335264;AN=5008;NS=2504;DP=16831;EAS_AF=0.5238;AMR_AF=0.3256;AFR_AF=0.1498;EUR_AF=0.2883;SAS_AF=0.4468;AA=c|||;VT=SNP;EX_TARGET
17	19552719	rs11204407	A	G	100	PASS	AC=1860;AF=0.371406;AN=5008;NS=2504;DP=19115;EAS_AF=0.5248;AMR_AF=0.3401;AFR_AF=0.2761;EUR_AF=0.2903;SAS_AF=0.4479;AA=a|||;VT=SNP
17	19553248	rs8069478	G	T	100	PASS	AC=1599;AF=0.319289;AN=5008;NS=2504;DP=19191;EAS_AF=0.0139;AMR_AF=0.3271;AFR_AF=0.4962;EUR_AF=0.4294;SAS_AF=0.2761;AA=-|||;VT=SNP
17	19553382	rs8073053	A	G	100	PASS	AC=3839;AF=0.766573;AN=5008;NS=2504;DP=16640;EAS_AF=0.623;AMR_AF=0.7003;AFR_AF=0.9433;EUR_AF=0.7485;SAS_AF=0.7413;AA=N|||;VT=SNP
17	19553659	rs4925036	A	G	100	PASS	AC=1610;AF=0.321486;AN=5008;NS=2504;DP=15279;EAS_AF=0.0139;AMR_AF=0.3285;AFR_AF=0.4955;EUR_AF=0.4384;SAS_AF=0.2781;AA=a|||;VT=SNP
17	19555725	rs1004490	A	T	100	PASS	AC=1634;AF=0.326278;AN=5008;NS=2504;DP=19350;EAS_AF=0.5248;AMR_AF=0.3228;AFR_AF=0.1188;EUR_AF=0.2843;SAS_AF=0.4479;AA=a|||;VT=SNP
17	19555976	rs1004491	T	C	100	PASS	AC=1640;AF=0.327476;AN=5008;NS=2504;DP=19855;EAS_AF=0.5258;AMR_AF=0.3228;AFR_AF=0.1225;EUR_AF=0.2843;SAS_AF=0.4479;AA=t|||;VT=SNP
17	19559095	rs962801	C	T	100	PASS	AC=1679;AF=0.335264;AN=5008;NS=2504;DP=22428;EAS_AF=0.5248;AMR_AF=0.3256;AFR_AF=0.1513;EUR_AF=0.2843;SAS_AF=0.4479;AA=c|||;VT=SNP
17	19559371	rs2072333	G	A	100	PASS	AC=1169;AF=0.233427;AN=5008;NS=2504;DP=22397;EAS_AF=0.376;AMR_AF=0.2997;AFR_AF=0.0567;EUR_AF=0.2535;SAS_AF=0.2577;AA=g|||;VT=SNP
17	19559468	rs962800	A	G	100	PASS	AC=3396;AF=0.678115;AN=5008;NS=2504;DP=21856;EAS_AF=0.9851;AMR_AF=0.6715;AFR_AF=0.5045;EUR_AF=0.5616;SAS_AF=0.7209;AA=N|||;VT=SNP
17	19559623	rs2072332	G	A	100	PASS	AC=1684;AF=0.336262;AN=5008;NS=2504;DP=22609;EAS_AF=0.5248;AMR_AF=0.3256;AFR_AF=0.1551;EUR_AF=0.2843;SAS_AF=0.4479;AA=g|||;VT=SNP
17	19560368	rs4646797	G	T	100	PASS	AC=1169;AF=0.233427;AN=5008;NS=2504;DP=19508;EAS_AF=0.376;AMR_AF=0.2997;AFR_AF=0.0567;EUR_AF=0.2525;SAS_AF=0.2587;AA=G|||;VT=SNP
17	19560656	rs4646798	A	G	100	PASS	AC=1169;AF=0.233427;AN=5008;NS=2504;DP=17942;EAS_AF=0.376;AMR_AF=0.2997;AFR_AF=0.0567;EUR_AF=0.2525;SAS_AF=0.2587;AA=A|||;VT=SNP
17	19560852	rs1034897	A	G	100	PASS	AC=1680;AF=0.335463;AN=5008;NS=2504;DP=19627;EAS_AF=0.5258;AMR_AF=0.3256;AFR_AF=0.1513;EUR_AF=0.2843;SAS_AF=0.4479;AA=A|||;VT=SNP
17	19561429	rs4646800	T	G	100	PASS	AC=1859;AF=0.371206;AN=5008;NS=2504;DP=19092;EAS_AF=0.5258;AMR_AF=0.3415;AFR_AF=0.2769;EUR_AF=0.2863;SAS_AF=0.4479;AA=T|||;VT=SNP
17	19563018	rs2386145	C	G	100	PASS	AC=3396;AF=0.678115;AN=5008;NS=2504;DP=18744;EAS_AF=0.9861;AMR_AF=0.67;AFR_AF=0.5045;EUR_AF=0.5616;SAS_AF=0.7209;AA=G|||;VT=SNP
17	19563648	rs61631401	C	G	100	PASS	AC=1641;AF=0.327676;AN=5008;NS=2504;DP=20003;EAS_AF=0.5248;AMR_AF=0.3228;AFR_AF=0.1233;EUR_AF=0.2843;SAS_AF=0.4489;AA=C|||;VT=SNP
17	19563766	rs16960280	C	T	100	PASS	AC=437;AF=0.0872604;AN=5008;NS=2504;DP=20857;EAS_AF=0.2341;AMR_AF=0.0159;AFR_AF=0.0023;EUR_AF=0.0219;SAS_AF=0.1687;AA=C|||;VT=SNP
17	19564634	rs1800869	C	G	100	PASS	AC=1141;AF=0.227835;AN=5008;NS=2504;DP=17474;EAS_AF=0.377;AMR_AF=0.2997;AFR_AF=0.0356;EUR_AF=0.2515;SAS_AF=0.2587;AA=C|||;VT=SNP
17	19565945	rs2108971	G	A	100	PASS	AC=3398;AF=0.678514;AN=5008;NS=2504;DP=20839;EAS_AF=0.9861;AMR_AF=0.6715;AFR_AF=0.5045;EUR_AF=0.5616;SAS_AF=0.7219;AA=A|||;VT=SNP
17	19569026	rs4244600	G	A	100	PASS	AC=1679;AF=0.335264;AN=5008;NS=2504;DP=19168;EAS_AF=0.5248;AMR_AF=0.3256;AFR_AF=0.1513;EUR_AF=0.2843;SAS_AF=0.4479;AA=G|||;VT=SNP
17	19570003	rs4925037	T	C	100	PASS	AC=1685;AF=0.336462;AN=5008;NS=2504;DP=13602;EAS_AF=0.5258;AMR_AF=0.3256;AFR_AF=0.1551;EUR_AF=0.2843;SAS_AF=0.4479;AA=T|||;VT=SNP
17	19570320	rs8069576	A	G	100	PASS	AC=3398;AF=0.678514;AN=5008;NS=2504;DP=11701;EAS_AF=0.9861;AMR_AF=0.6715;AFR_AF=0.5045;EUR_AF=0.5616;SAS_AF=0.7219;AA=G|||;VT=SNP
17	19571135	rs35797108	G	C	100	PASS	AC=1170;AF=0.233626;AN=5008;NS=2504;DP=18359;EAS_AF=0.377;AMR_AF=0.2997;AFR_AF=0.0567;EUR_AF=0.2525;SAS_AF=0.2587;AA=g|||;VT=SNP
17	19571269	rs12937946	A	G	100	PASS	AC=1686;AF=0.336661;AN=5008;NS=2504;DP=18075;EAS_AF=0.5258;AMR_AF=0.3256;AFR_AF=0.1551;EUR_AF=0.2853;SAS_AF=0.4479;AA=a|||;VT=SNP
17	19573059	rs1034896	C	T	100	PASS	AC=1170;AF=0.233626;AN=5008;NS=2504;DP=16696;EAS_AF=0.377;AMR_AF=0.2997;AFR_AF=0.0567;EUR_AF=0.2525;SAS_AF=0.2587;AA=C|||;VT=SNP
17	19575721	rs2072331	A	G	100	PASS	AC=1170;AF=0.233626;AN=5008;NS=2504;DP=20464;EAS_AF=0.377;AMR_AF=0.2997;AFR_AF=0.0567;EUR_AF=0.2525;SAS_AF=0.2587;AA=A|||;VT=SNP
17	19576078	rs4925038	C	T	100	PASS	AC=1668;AF=0.333067;AN=5008;NS=2504;DP=18555;EAS_AF=0.5248;AMR_AF=0.3242;AFR_AF=0.1513;EUR_AF=0.2763;SAS_AF=0.4458;AA=C|||;VT=SNP
17	19576291	rs71369434	T	C	100	PASS	AC=1171;AF=0.233826;AN=5008;NS=2504;DP=18327;EAS_AF=0.378;AMR_AF=0.2997;AFR_AF=0.0567;EUR_AF=0.2525;SAS_AF=0.2587;AA=T|||;VT=SNP
17	19577018	rs11204408	A	G	100	PASS	AC=3388;AF=0.676518;AN=5008;NS=2504;DP=17986;EAS_AF=0.9861;AMR_AF=0.67;AFR_AF=0.5045;EUR_AF=0.5547;SAS_AF=0.7198;AA=G|||;VT=SNP
17	19577070	rs35364675	T	C	100	PASS	AC=1635;AF=0.326478;AN=5008;NS=2504;DP=20131;EAS_AF=0.5248;AMR_AF=0.3213;AFR_AF=0.1278;EUR_AF=0.2763;SAS_AF=0.4458;AA=T|||;VT=SNP
17	19577408	rs3786038	G	T	100	PASS	AC=1845;AF=0.368411;AN=5008;NS=2504;DP=19863;EAS_AF=0.5248;AMR_AF=0.3386;AFR_AF=0.2761;EUR_AF=0.2783;SAS_AF=0.4458;AA=G|||;VT=SNP
17	19578140	rs7503517	T	C	100	PASS	AC=1172;AF=0.234026;AN=5008;NS=2504;DP=17672;EAS_AF=0.377;AMR_AF=0.3012;AFR_AF=0.0567;EUR_AF=0.2535;SAS_AF=0.2587;AA=G|||;VT=SNP
17	19578873	rs7216	A	T	100	PASS	AC=3398;AF=0.678514;AN=5008;NS=2504;DP=19666;EAS_AF=0.9861;AMR_AF=0.6715;AFR_AF=0.5045;EUR_AF=0.5616;SAS_AF=0.7219;AA=T|||;VT=SNP;EX_TARGET
17	19580494	rs7215	A	G	100	PASS	AC=3026;AF=0.604233;AN=5008;NS=2504;DP=21260;EAS_AF=0.9018;AMR_AF=0.6398;AFR_AF=0.3328;EUR_AF=0.5388;SAS_AF=0.7065;AA=A|||;VT=SNP
17	19581009	rs3760489	A	G	100	PASS	AC=3028;AF=0.604633;AN=5008;NS=2504;DP=17717;EAS_AF=0.9018;AMR_AF=0.6398;AFR_AF=0.3366;EUR_AF=0.5378;SAS_AF=0.7045;AA=A|||;VT=SNP
17	19584085	rs12937179	G	A	100	PASS	AC=1189;AF=0.23742;AN=5008;NS=2504;DP=19847;EAS_AF=0.3909;AMR_AF=0.2983;AFR_AF=0.0613;EUR_AF=0.2525;SAS_AF=0.2587;AA=G|||;VT=SNP
17	19584543	rs1812051	A	C	100	PASS	AC=3594;AF=0.717652;AN=5008;NS=2504;DP=19356;EAS_AF=0.9861;AMR_AF=0.719;AFR_AF=0.5204;EUR_AF=0.6272;SAS_AF=0.7996;AA=A|||;VT=SNP
17	19587603	rs2386144	A	C	100	PASS	AC=1179;AF=0.235423;AN=5008;NS=2504;DP=18841;EAS_AF=0.379;AMR_AF=0.2997;AFR_AF=0.062;EUR_AF=0.2525;SAS_AF=0.2587;AA=A|||;VT=SNP
17	19588355	rs9902636	C	T	100	PASS	AC=1681;AF=0.335663;AN=5008;NS=2504;DP=14667;EAS_AF=0.5238;AMR_AF=0.3256;AFR_AF=0.1536;EUR_AF=0.2843;SAS_AF=0.4479;AA=C|||;VT=SNP
17	19588774	rs12603959	G	A	100	PASS	AC=1151;AF=0.229832;AN=5008;NS=2504;DP=14589;EAS_AF=0.379;AMR_AF=0.2983;AFR_AF=0.0408;EUR_AF=0.2525;SAS_AF=0.2597;AA=G|||;VT=SNP
17	19588800	rs4924791	C	T	100	PASS	AC=1686;AF=0.336661;AN=5008;NS=2504;DP=14273;EAS_AF=0.5238;AMR_AF=0.3256;AFR_AF=0.1573;EUR_AF=0.2843;SAS_AF=0.4479;AA=C|||;VT=SNP
17	19589975	rs2386143	T	C	100	PASS	AC=3402;AF=0.679313;AN=5008;NS=2504;DP=18516;EAS_AF=0.9861;AMR_AF=0.6715;AFR_AF=0.5076;EUR_AF=0.5616;SAS_AF=0.7219;AA=C|||;VT=SNP
17	19590340	rs11653348	G	A	100	PASS	AC=1179;AF=0.235423;AN=5008;NS=2504;DP=17124;EAS_AF=0.379;AMR_AF=0.2997;AFR_AF=0.062;EUR_AF=0.2525;SAS_AF=0.2587;AA=G|||;VT=SNP
17	19590878	rs76022370	G	C	100	PASS	AC=56;AF=0.0111821;AN=5008;NS=2504;DP=18224;EAS_AF=0.0278;AMR_AF=0.0029;AFR_AF=0.0045;EUR_AF=0.0129;SAS_AF=0.0072;AA=G|||;VT=SNP
17	19591146	rs34943952	T	C	100	PASS	AC=1179;AF=0.235423;AN=5008;NS=2504;DP=17197;EAS_AF=0.379;AMR_AF=0.2997;AFR_AF=0.062;EUR_AF=0.2525;SAS_AF=0.2587;AA=T|||;VT=SNP
17	19591519	rs7502080	A	G	100	PASS	AC=1852;AF=0.369808;AN=5008;NS=2504;DP=19458;EAS_AF=0.5238;AMR_AF=0.3401;AFR_AF=0.2738;EUR_AF=0.2863;SAS_AF=0.4479;AA=A|||;VT=SNP
17	19592797	rs9909886	A	G	100	PASS	AC=1852;AF=0.369808;AN=5008;NS=2504;DP=18095;EAS_AF=0.5238;AMR_AF=0.3401;AFR_AF=0.2738;EUR_AF=0.2863;SAS_AF=0.4479;AA=A|||;VT=SNP
17	19594008	rs2386142	A	G	100	PASS	AC=3523;AF=0.703474;AN=5008;NS=2504;DP=18753;EAS_AF=0.9861;AMR_AF=0.7046;AFR_AF=0.5159;EUR_AF=0.6123;SAS_AF=0.7587;AA=G|||;VT=SNP
17	19594423	rs9797254	C	T	100	PASS	AC=1185;AF=0.236621;AN=5008;NS=2504;DP=14757;EAS_AF=0.379;AMR_AF=0.2997;AFR_AF=0.0666;EUR_AF=0.2525;SAS_AF=0.2587;AA=C|||;VT=SNP
17	19594840	rs4925041	C	T	100	PASS	AC=1685;AF=0.336462;AN=5008;NS=2504;DP=18820;EAS_AF=0.5228;AMR_AF=0.3256;AFR_AF=0.1573;EUR_AF=0.2843;SAS_AF=0.4479;AA=C|||;VT=SNP
17	19595008	rs56262978	C	T	100	PASS	AC=1638;AF=0.327077;AN=5008;NS=2504;DP=18469;EAS_AF=0.5238;AMR_AF=0.3228;AFR_AF=0.1225;EUR_AF=0.2843;SAS_AF=0.4479;AA=G|||;VT=SNP
17	19595585	rs12602112	C	T	100	PASS	AC=1256;AF=0.250799;AN=5008;NS=2504;DP=18816;EAS_AF=0.379;AMR_AF=0.3084;AFR_AF=0.115;EUR_AF=0.2535;SAS_AF=0.2587;AA=C|||;VT=SNP
17	19595936	rs2386141	T	C	100	PASS	AC=3521;AF=0.703075;AN=5008;NS=2504;DP=17482;EAS_AF=0.9851;AMR_AF=0.7046;AFR_AF=0.5159;EUR_AF=0.6113;SAS_AF=0.7587;AA=C|||;VT=SNP
17	19596211	rs79753042	C	T	100	PASS	AC=213;AF=0.0425319;AN=5008;NS=2504;DP=17608;EAS_AF=0.002;AMR_AF=0.0692;AFR_AF=0.0083;EUR_AF=0.1153;SAS_AF=0.0368;AA=C|||;VT=SNP
17	19596270	rs8068713	C	A	100	PASS	AC=1184;AF=0.236422;AN=5008;NS=2504;DP=16270;EAS_AF=0.38;AMR_AF=0.2997;AFR_AF=0.0651;EUR_AF=0.2525;SAS_AF=0.2587;AA=C|||;VT=SNP
17	19596362	rs8080672	T	C	100	PASS	AC=1152;AF=0.230032;AN=5008;NS=2504;DP=16763;EAS_AF=0.379;AMR_AF=0.2983;AFR_AF=0.0424;EUR_AF=0.2525;SAS_AF=0.2587;AA=T|||;VT=SNP
17	19598085	rs12453452	C	T	100	PASS	AC=1290;AF=0.257588;AN=5008;NS=2504;DP=15788;EAS_AF=0.379;AMR_AF=0.317;AFR_AF=0.1203;EUR_AF=0.2654;SAS_AF=0.2679;AA=C|||;VT=SNP
17	19598203	rs12453474	C	T	100	PASS	AC=1290;AF=0.257588;AN=5008;NS=2504;DP=12842;EAS_AF=0.379;AMR_AF=0.317;AFR_AF=0.1203;EUR_AF=0.2654;SAS_AF=0.2679;AA=T|||;VT=SNP
17	19599275	rs111481197	T	C	100	PASS	AC=1184;AF=0.236422;AN=5008;NS=2504;DP=14612;EAS_AF=0.379;AMR_AF=0.2997;AFR_AF=0.0651;EUR_AF=0.2525;SAS_AF=0.2597;AA=T|||;VT=SNP
17	19599423	rs28537694	G	A	100	PASS	AC=3526;AF=0.704073;AN=5008;NS=2504;DP=18282;EAS_AF=0.9861;AMR_AF=0.7046;AFR_AF=0.5166;EUR_AF=0.6123;SAS_AF=0.7607;AA=A|||;VT=SNP
17	19600280	rs12938816	G	A	100	PASS	AC=1291;AF=0.257788;AN=5008;NS=2504;DP=17258;EAS_AF=0.379;AMR_AF=0.317;AFR_AF=0.1203;EUR_AF=0.2664;SAS_AF=0.2679;AA=G|||;VT=SNP
17	19600535	rs35852749	C	T	100	PASS	AC=1184;AF=0.236422;AN=5008;NS=2504;DP=17508;EAS_AF=0.379;AMR_AF=0.2997;AFR_AF=0.0651;EUR_AF=0.2525;SAS_AF=0.2597;AA=C|||;VT=SNP
17	19601795	rs56901260	C	G	100	PASS	AC=331;AF=0.0660942;AN=5008;NS=2504;DP=18222;EAS_AF=0.1528;AMR_AF=0.0375;AFR_AF=0.0855;EUR_AF=0.0209;SAS_AF=0.0174;AA=G|||;VT=SNP
17	19601935	rs11658227	A	G	100	PASS	AC=1938;AF=0.386981;AN=5008;NS=2504;DP=17720;EAS_AF=0.3988;AMR_AF=0.3919;AFR_AF=0.3775;EUR_AF=0.3936;SAS_AF=0.3773;AA=G|||;VT=SNP
17	19602221	rs76316125	C	T	100	PASS	AC=199;AF=0.0397364;AN=5008;NS=2504;DP=18645;EAS_AF=0.0774;AMR_AF=0.0101;AFR_AF=0.059;EUR_AF=0.0209;SAS_AF=0.0153;AA=T|||;VT=SNP
17	19602282	rs75107549	G	C	100	PASS	AC=147;AF=0.029353;AN=5008;NS=2504;DP=17434;EAS_AF=0.0278;AMR_AF=0.0086;AFR_AF=0.059;EUR_AF=0.0199;SAS_AF=0.0153;AA=C|||;VT=SNP
17	19603060	rs8081130	G	A	100	PASS	AC=3586;AF=0.716054;AN=5008;NS=2504;DP=16825;EAS_AF=0.9881;AMR_AF=0.7118;AFR_AF=0.5242;EUR_AF=0.6471;SAS_AF=0.7689;AA=A|||;VT=SNP
17	19603810	rs9906049	T	C	100	PASS	AC=3806;AF=0.759984;AN=5008;NS=2504;DP=16155;EAS_AF=0.9871;AMR_AF=0.7248;AFR_AF=0.6838;EUR_AF=0.6501;SAS_AF=0.7669;AA=C|||;VT=SNP
17	19603847	rs11655302	G	A	100	PASS	AC=1304;AF=0.260383;AN=5008;NS=2504;DP=17230;EAS_AF=0.3681;AMR_AF=0.3314;AFR_AF=0.0439;EUR_AF=0.341;SAS_AF=0.3088;AA=G|||;VT=SNP
17	19604795	rs35244631	T	C	100	PASS	AC=1617;AF=0.322883;AN=5008;NS=2504;DP=17700;EAS_AF=0.4554;AMR_AF=0.3343;AFR_AF=0.1528;EUR_AF=0.2972;SAS_AF=0.4346;AA=T|||;VT=SNP
17	19606727	rs8064572	G	C	100	PASS	AC=3737;AF=0.746206;AN=5008;NS=2504;DP=20493;EAS_AF=0.9494;AMR_AF=0.7118;AFR_AF=0.674;EUR_AF=0.6441;SAS_AF=0.7638;AA=C|||;VT=SNP
17	19608773	rs4925042	G	A	100	PASS	AC=2136;AF=0.426518;AN=5008;NS=2504;DP=12732;EAS_AF=0.6081;AMR_AF=0.4409;AFR_AF=0.3949;EUR_AF=0.2972;SAS_AF=0.4049;AA=G|||;VT=SNP;EX_TARGET
17	19608952	rs12601430	G	A	100	PASS	AC=1413;AF=0.282149;AN=5008;NS=2504;DP=13586;EAS_AF=0.3046;AMR_AF=0.3631;AFR_AF=0.121;EUR_AF=0.3509;SAS_AF=0.3487;AA=G|||;VT=SNP
17	19608974	rs11204410	G	A	100	PASS	AC=1382;AF=0.275958;AN=5008;NS=2504;DP=14384;EAS_AF=0.3175;AMR_AF=0.3631;AFR_AF=0.0885;EUR_AF=0.3519;SAS_AF=0.3466;AA=G|||;VT=SNP
17	19609947	rs12942065	C	G	100	PASS	AC=3802;AF=0.759185;AN=5008;NS=2504;DP=17951;EAS_AF=0.9544;AMR_AF=0.7233;AFR_AF=0.7209;EUR_AF=0.6223;SAS_AF=0.7761;AA=G|||;VT=SNP;EX_TARGET
17	19610104	rs35263947	C	T	100	PASS	AC=1455;AF=0.290535;AN=5008;NS=2504;DP=17465;EAS_AF=0.4583;AMR_AF=0.3098;AFR_AF=0.0651;EUR_AF=0.2863;SAS_AF=0.4131;AA=C|||;VT=SNP
17	19613357	rs4925044	A	G	100	PASS	AC=3633;AF=0.725439;AN=5008;NS=2504;DP=15260;EAS_AF=0.9534;AMR_AF=0.6369;AFR_AF=0.7179;EUR_AF=0.5338;SAS_AF=0.7607;AA=G|||;VT=SNP
17	19613601	rs16960360	A	C	100	PASS	AC=1635;AF=0.326478;AN=5008;NS=2504;DP=17647;EAS_AF=0.4603;AMR_AF=0.3285;AFR_AF=0.1861;EUR_AF=0.2903;SAS_AF=0.4141;AA=A|||;VT=SNP
17	19614465	rs12948209	C	T	100	PASS	AC=3799;AF=0.758586;AN=5008;NS=2504;DP=16904;EAS_AF=0.9544;AMR_AF=0.7219;AFR_AF=0.7201;EUR_AF=0.6203;SAS_AF=0.7771;AA=T|||;VT=SNP
17	19615678	rs7212752	T	C	100	PASS	AC=3800;AF=0.758786;AN=5008;NS=2504;DP=15397;EAS_AF=0.9544;AMR_AF=0.7219;AFR_AF=0.7201;EUR_AF=0.6203;SAS_AF=0.7781;AA=C|||;VT=SNP
17	19616245	rs9897570	A	G	100	PASS	AC=2033;AF=0.40595;AN=5008;NS=2504;DP=16670;EAS_AF=0.501;AMR_AF=0.3401;AFR_AF=0.4448;EUR_AF=0.2932;SAS_AF=0.4182;AA=G|||;VT=SNP
17	19616432	rs9898022	A	G	100	PASS	AC=3516;AF=0.702077;AN=5008;NS=2504;DP=13335;EAS_AF=0.8552;AMR_AF=0.696;AFR_AF=0.5946;EUR_AF=0.6213;SAS_AF=0.7771;AA=G|||;VT=SNP
17	19617236	rs4924792	G	T	100	PASS	AC=1811;AF=0.361621;AN=5008;NS=2504;DP=15295;EAS_AF=0.4514;AMR_AF=0.3372;AFR_AF=0.3169;EUR_AF=0.2942;SAS_AF=0.4162;AA=G|||;VT=SNP;EX_TARGET
17	19617393	rs9900497	G	T	100	PASS	AC=1889;AF=0.377196;AN=5008;NS=2504;DP=14286;EAS_AF=0.501;AMR_AF=0.3415;AFR_AF=0.3381;EUR_AF=0.2883;SAS_AF=0.4192;AA=T|||;VT=SNP
17	19619441	rs4925045	G	C	100	PASS	AC=1569;AF=0.313299;AN=5008;NS=2504;DP=17689;EAS_AF=0.4494;AMR_AF=0.3184;AFR_AF=0.1838;EUR_AF=0.2724;SAS_AF=0.3865;AA=G|||;VT=SNP
17	19619998	rs12943590	G	A	100	PASS	AC=1580;AF=0.315495;AN=5008;NS=2504;DP=18104;EAS_AF=0.4494;AMR_AF=0.3184;AFR_AF=0.1838;EUR_AF=0.2734;SAS_AF=0.3967;AA=G|||;VT=SNP
17	19620264	rs34834489	G	A	100	PASS	AC=1349;AF=0.269369;AN=5008;NS=2504;DP=18354;EAS_AF=0.3234;AMR_AF=0.3516;AFR_AF=0.0492;EUR_AF=0.3479;SAS_AF=0.3722;AA=G|||;VT=SNP
17	19620477	rs758427	A	G	100	PASS	AC=2067;AF=0.41274;AN=5008;NS=2504;DP=16442;EAS_AF=0.6002;AMR_AF=0.3473;AFR_AF=0.4183;EUR_AF=0.2763;SAS_AF=0.3988;AA=G|||;VT=SNP
17	19620624	rs758426	A	T	100	PASS	AC=1574;AF=0.314297;AN=5008;NS=2504;DP=18788;EAS_AF=0.4494;AMR_AF=0.3184;AFR_AF=0.18;EUR_AF=0.2724;SAS_AF=0.3967;AA=A|||;VT=SNP
17	19622324	rs11655989	G	A	100	PASS	AC=1344;AF=0.268371;AN=5008;NS=2504;DP=16542;EAS_AF=0.3244;AMR_AF=0.3516;AFR_AF=0.0484;EUR_AF=0.3439;SAS_AF=0.3712;AA=g|||;VT=SNP
17	19622643	rs11656096	G	A	100	PASS	AC=1340;AF=0.267572;AN=5008;NS=2504;DP=21087;EAS_AF=0.3224;AMR_AF=0.3516;AFR_AF=0.0469;EUR_AF=0.3459;SAS_AF=0.3691;AA=G|||;VT=SNP
17	19623023	rs11657205	G	A	100	PASS	AC=1684;AF=0.336262;AN=5008;NS=2504;DP=20600;EAS_AF=0.4454;AMR_AF=0.3674;AFR_AF=0.1884;EUR_AF=0.3479;SAS_AF=0.3896;AA=G|||;VT=SNP
17	19623106	rs9910370	A	G	100	PASS	AC=3681;AF=0.735024;AN=5008;NS=2504;DP=18803;EAS_AF=0.9544;AMR_AF=0.7205;AFR_AF=0.618;EUR_AF=0.6372;SAS_AF=0.7781;AA=G|||;VT=SNP
17	19623533	rs2010728	T	C	100	PASS	AC=3590;AF=0.716853;AN=5008;NS=2504;DP=20820;EAS_AF=0.8542;AMR_AF=0.7061;AFR_AF=0.6316;EUR_AF=0.6342;SAS_AF=0.7832;AA=C|||;VT=SNP
17	19623902	rs11204411	C	T	100	PASS	AC=3435;AF=0.685903;AN=5008;NS=2504;DP=21774;EAS_AF=0.7778;AMR_AF=0.6859;AFR_AF=0.5908;EUR_AF=0.6252;SAS_AF=0.7822;AA=C|||;VT=SNP
17	19623971	rs11204412	G	A	100	PASS	AC=3437;AF=0.686302;AN=5008;NS=2504;DP=19682;EAS_AF=0.7788;AMR_AF=0.6816;AFR_AF=0.5953;EUR_AF=0.6233;SAS_AF=0.7822;AA=G|||;VT=SNP
17	19624838	rs7209418	G	A	100	PASS	AC=3442;AF=0.6873;AN=5008;NS=2504;DP=17814;EAS_AF=0.7788;AMR_AF=0.6844;AFR_AF=0.5961;EUR_AF=0.6252;SAS_AF=0.7822;AA=A|||;VT=SNP
17	19626625	rs12945122	C	A	100	PASS	AC=3484;AF=0.695687;AN=5008;NS=2504;DP=11893;EAS_AF=0.7788;AMR_AF=0.7003;AFR_AF=0.6165;EUR_AF=0.6292;SAS_AF=0.7822;AA=C|||;VT=SNP
17	19627822	rs12945000	C	T	100	PASS	AC=1446;AF=0.288738;AN=5008;NS=2504;DP=16018;EAS_AF=0.3135;AMR_AF=0.3905;AFR_AF=0.0802;EUR_AF=0.3847;SAS_AF=0.3742;AA=C|||;VT=SNP
17	19628463	rs7222877	C	G	100	PASS	AC=3552;AF=0.709265;AN=5008;NS=2504;DP=17260;EAS_AF=0.9524;AMR_AF=0.7262;AFR_AF=0.5182;EUR_AF=0.6292;SAS_AF=0.7873;AA=G|||;VT=SNP
17	19629804	rs11655457	A	G	100	PASS	AC=1463;AF=0.292133;AN=5008;NS=2504;DP=17860;EAS_AF=0.3155;AMR_AF=0.3963;AFR_AF=0.0893;EUR_AF=0.3837;SAS_AF=0.3742;AA=a|||;VT=SNP
17	19630353	rs11204413	A	G	100	PASS	AC=3532;AF=0.705272;AN=5008;NS=2504;DP=21120;EAS_AF=0.9524;AMR_AF=0.7262;AFR_AF=0.5174;EUR_AF=0.6302;SAS_AF=0.7669;AA=G|||;VT=SNP
17	19631420	rs1989379	G	A	100	PASS	AC=2097;AF=0.41873;AN=5008;NS=2504;DP=19747;EAS_AF=0.5248;AMR_AF=0.4409;AFR_AF=0.3616;EUR_AF=0.3936;SAS_AF=0.3967;AA=A|||;VT=SNP
17	19631915	rs7214841	C	T	100	PASS	AC=3501;AF=0.699081;AN=5008;NS=2504;DP=19296;EAS_AF=0.9494;AMR_AF=0.7248;AFR_AF=0.4856;EUR_AF=0.6302;SAS_AF=0.7822;AA=T|||;VT=SNP
17	19633060	rs17720157	G	T	100	PASS	AC=1439;AF=0.28734;AN=5008;NS=2504;DP=17364;EAS_AF=0.3194;AMR_AF=0.3934;AFR_AF=0.0703;EUR_AF=0.3827;SAS_AF=0.3742;AA=G|||;VT=SNP
17	19633457	rs11651480	T	C	100	PASS	AC=1649;AF=0.329273;AN=5008;NS=2504;DP=18317;EAS_AF=0.3571;AMR_AF=0.4078;AFR_AF=0.1664;EUR_AF=0.4026;SAS_AF=0.3896;AA=C|||;VT=SNP
17	19633963	rs12948735	A	G	100	PASS	AC=3752;AF=0.749201;AN=5008;NS=2504;DP=17589;EAS_AF=0.9524;AMR_AF=0.7378;AFR_AF=0.6513;EUR_AF=0.6441;SAS_AF=0.7883;AA=a|||;VT=SNP
17	19634707	rs2016823	G	A	100	PASS	AC=1440;AF=0.28754;AN=5008;NS=2504;DP=18023;EAS_AF=0.3313;AMR_AF=0.3991;AFR_AF=0.0477;EUR_AF=0.3936;SAS_AF=0.3783;AA=G|||;VT=SNP
17	19635761	rs4924793	T	C	100	PASS	AC=3521;AF=0.703075;AN=5008;NS=2504;DP=19697;EAS_AF=0.9524;AMR_AF=0.7305;AFR_AF=0.4826;EUR_AF=0.6421;SAS_AF=0.7873;AA=C|||;VT=SNP
17	19636554	rs1006554	A	G	100	PASS	AC=3707;AF=0.740216;AN=5008;NS=2504;DP=16161;EAS_AF=0.9524;AMR_AF=0.7349;AFR_AF=0.6195;EUR_AF=0.6441;SAS_AF=0.7873;AA=G|||;VT=SNP
17	19636719	rs1006553	C	T	100	PASS	AC=1606;AF=0.320687;AN=5008;NS=2504;DP=18244;EAS_AF=0.3601;AMR_AF=0.4049;AFR_AF=0.1339;EUR_AF=0.4016;SAS_AF=0.3896;AA=T|||;VT=SNP
17	19637215	rs11653719	C	T	100	PASS	AC=1482;AF=0.295927;AN=5008;NS=2504;DP=16245;EAS_AF=0.3313;AMR_AF=0.3977;AFR_AF=0.0809;EUR_AF=0.3926;SAS_AF=0.3783;AA=C|||;VT=SNP
17	19637540	rs12948881	C	A	100	PASS	AC=1477;AF=0.294928;AN=5008;NS=2504;DP=19785;EAS_AF=0.3313;AMR_AF=0.3977;AFR_AF=0.0772;EUR_AF=0.3926;SAS_AF=0.3783;AA=C|||;VT=SNP
17	19637551	rs11650088	G	A	100	PASS	AC=1604;AF=0.320288;AN=5008;NS=2504;DP=19847;EAS_AF=0.3601;AMR_AF=0.4049;AFR_AF=0.1324;EUR_AF=0.4016;SAS_AF=0.3896;AA=g|||;VT=SNP
17	19638153	rs2108967	A	G	100	PASS	AC=3520;AF=0.702875;AN=5008;NS=2504;DP=20240;EAS_AF=0.9514;AMR_AF=0.7305;AFR_AF=0.4818;EUR_AF=0.6431;SAS_AF=0.7873;AA=G|||;VT=SNP
17	19639188	rs11204414	C	T	100	PASS	AC=3712;AF=0.741214;AN=5008;NS=2504;DP=17634;EAS_AF=0.9524;AMR_AF=0.7349;AFR_AF=0.6309;EUR_AF=0.6421;SAS_AF=0.7791;AA=T|||;VT=SNP
17	19639715	rs1006556	G	C	100	PASS	AC=1364;AF=0.272364;AN=5008;NS=2504;DP=16830;EAS_AF=0.4385;AMR_AF=0.268;AFR_AF=0.1036;EUR_AF=0.2237;SAS_AF=0.3824;AA=G|||;VT=SNP
17	19641321	rs1042183	C	T	100	PASS	AC=1485;AF=0.296526;AN=5008;NS=2504;DP=22442;EAS_AF=0.3313;AMR_AF=0.3934;AFR_AF=0.0862;EUR_AF=0.3917;SAS_AF=0.3783;AA=C|||;VT=SNP
```
