## Supplementary material for "Characterization of shared and ancestry-specific signals driving complex traits using multi-ancestry fine-mapping": mesusiecsinfo

```
*************************************************************

  Multiple Ancestry Sum of Single Effect Model (MESuSiE)          

   Visit http://www.xzlab.org/software.html For Update            

            (C) 2022 Boran Gao, Xiang Zhou                        

              GNU General Public License                          

*************************************************************
# Start data processing for sufficient statistics 
# Create MESuSiE object 
# Start data analysis 

# Data analysis is done, and now generates result 

Potential causal SNPs with PIP > 0.5:  

Credible sets for effects: 
$cs
$cs$L1
 [1]  558  559  560  562  563  564  567  568  572  576  578  583  584  585  587
[16]  590  592  593  597  603  605  607  609  706  708  731  748  769  770  790
[31]  791  815  819  842  862  886  922  950  951  972  975  996 1008 1022 1026
[46] 1040 1063 1065 1069 1072 1075 1087


$cs_category
   L1 
"eur" 

$purity
   min.abs.corr mean.abs.corr median.abs.corr
L1     0.787632     0.9331545       0.9195025

$cs_index
[1] 1

$coverage
[1] 0.9504251

$requested_coverage
[1] 0.95


 Use MESuSiE_Plot() for visualization
# Total time used for the analysis: 0.08 mins
```
