## Supplementary material for "Characterization of shared and ancestry-specific signals driving complex traits using multi-ancestry fine-mapping": mesusieoutput

```
                 eur         afr      eur_afr
   [1,] 0.0002544992 0.000334408 8.483586e-05
   [2,] 0.0002524266 0.000334408 8.414504e-05
   [3,] 0.0002026692 0.000334408 6.755692e-05
   [4,] 0.0002900962 0.000334408 9.669981e-05
   [5,] 0.0002379300 0.000334408 7.931054e-05
   [6,] 0.0004294905 0.000334408 1.431692e-04
   [7,] 0.0002194620 0.000334408 7.315485e-05
   [8,] 0.0001988236 0.000334408 6.627464e-05
   [9,] 0.0003051776 0.000334408 1.017270e-04
  [10,] 0.0004194862 0.000334408 1.398286e-04
  [11,] 0.0003814243 0.000334408 1.271446e-04
  [12,] 0.0002034635 0.000334408 6.782227e-05
  [13,] 0.0003292896 0.000334408 1.097640e-04
  [14,] 0.0003287267 0.000334408 1.095764e-04
  [15,] 0.0003295275 0.000334408 1.098433e-04
  [16,] 0.0004293205 0.000334408 1.431037e-04
  [17,] 0.0003276567 0.000334408 1.092197e-04
  [18,] 0.0003292893 0.000334408 1.097640e-04
  [19,] 0.0003292661 0.000334408 1.097562e-04
  [20,] 0.0003292373 0.000334408 1.097466e-04
  [21,] 0.0003295252 0.000334408 1.098425e-04
  [22,] 0.0003289309 0.000334408 1.096445e-04
  [23,] 0.0003289270 0.000334408 1.096432e-04
  [24,] 0.0004516744 0.000334408 1.505629e-04
  [25,] 0.0003294256 0.000334408 1.098093e-04
  [26,] 0.0003299308 0.000334408 1.099779e-04
  [27,] 0.0003291147 0.000334408 1.097058e-04
  [28,] 0.0003287180 0.000334408 1.095735e-04
  [29,] 0.0003303319 0.000334408 1.101115e-04
  [30,] 0.0003428265 0.000334408 1.142770e-04
  [31,] 0.0003293967 0.000334408 1.097998e-04
  [32,] 0.0002073818 0.000334408 6.912838e-05
  [33,] 0.0004390531 0.000334408 1.463482e-04
  [34,] 0.0003281111 0.000334408 1.093710e-04
  [35,] 0.0003277990 0.000334408 1.092671e-04
  [36,] 0.0003362928 0.000334408 1.120983e-04
  [37,] 0.0003296119 0.000334408 1.098715e-04
  [38,] 0.0003288018 0.000334408 1.096014e-04
  [39,] 0.0003288466 0.000334408 1.096164e-04
  [40,] 0.0003285697 0.000334408 1.095240e-04
  [41,] 0.0003289393 0.000334408 1.096473e-04
  [42,] 0.0004569539 0.000334408 1.523203e-04
  [43,] 0.0003293625 0.000334408 1.097884e-04
  [44,] 0.0003288649 0.000334408 1.096225e-04
  [45,] 0.0002060352 0.000334408 6.867939e-05
  [46,] 0.0003278852 0.000334408 1.092958e-04
  [47,] 0.0004399761 0.000334408 1.466620e-04
  [48,] 0.0003276269 0.000334408 1.092098e-04
  [49,] 0.0003284040 0.000334408 1.094688e-04
  [50,] 0.0003298287 0.000334408 1.099438e-04
  [51,] 0.0005701356 0.000334408 1.900441e-04
  [52,] 0.0003289232 0.000334408 1.096419e-04
  [53,] 0.0004774029 0.000334408 1.591361e-04
  [54,] 0.0002149096 0.000334408 7.163764e-05
  [55,] 0.0002153161 0.000334408 7.177328e-05
  [56,] 0.0005256494 0.000334408 1.752197e-04
  [57,] 0.0005100820 0.000334408 1.700316e-04
  [58,] 0.0003738756 0.000334408 1.246269e-04
  [59,] 0.0003280414 0.000334408 1.093478e-04
  [60,] 0.0003326492 0.000334408 1.108844e-04
  [61,] 0.0003272881 0.000334408 1.090968e-04
  [62,] 0.0003277852 0.000334408 1.092625e-04
  [63,] 0.0005567349 0.000334408 1.855793e-04
  [64,] 0.0002134364 0.000334408 7.114676e-05
  [65,] 0.0005159173 0.000334408 1.719717e-04
  [66,] 0.0003829811 0.000334408 1.276622e-04
  [67,] 0.0003638761 0.000334408 1.212936e-04
  [68,] 0.0005386307 0.000334408 1.795448e-04
  [69,] 0.0001968296 0.000334408 6.560985e-05
  [70,] 0.0002785982 0.000334408 9.286658e-05
  [71,] 0.0003274816 0.000334408 1.091613e-04
  [72,] 0.0002124522 0.000334408 7.081867e-05
  [73,] 0.0003452504 0.000334408 1.150849e-04
  [74,] 0.0003272664 0.000334408 1.090895e-04
  [75,] 0.0002122760 0.000334408 7.075990e-05
  [76,] 0.0002143119 0.000334408 7.143853e-05
  [77,] 0.0005453876 0.000334408 1.817970e-04
  [78,] 0.0005335430 0.000334408 1.778469e-04
  [79,] 0.0002152037 0.000334408 7.173595e-05
  [80,] 0.0003739439 0.000334408 1.246500e-04
  [81,] 0.0005118444 0.000334408 1.706138e-04
  [82,] 0.0003645136 0.000334408 1.215061e-04
  [83,] 0.0003299848 0.000334408 1.099958e-04
  [84,] 0.0003737100 0.000334408 1.245716e-04
  [85,] 0.0004222615 0.000334408 1.407536e-04
  [86,] 0.0002932455 0.000334408 9.774817e-05
  [87,] 0.0003807553 0.000334408 1.269202e-04
  [88,] 0.0002019492 0.000334408 6.731712e-05
  [89,] 0.0004228329 0.000334408 1.409443e-04
  [90,] 0.0003605630 0.000334408 1.201886e-04
  [91,] 0.0003805961 0.000334408 1.268671e-04
  [92,] 0.0003276095 0.000334408 1.092040e-04
  [93,] 0.0002143531 0.000334408 7.145233e-05
  [94,] 0.0003273592 0.000334408 1.091205e-04
  [95,] 0.0001979865 0.000334408 6.599551e-05
  [96,] 0.0005263965 0.000334408 1.754688e-04
  [97,] 0.0001979972 0.000334408 6.599906e-05
  [98,] 0.0003278014 0.000334408 1.092678e-04
  [99,] 0.0003276091 0.000334408 1.092038e-04
 [100,] 0.0003261460 0.000334408 1.087160e-04
 [101,] 0.0003252318 0.000334408 1.084112e-04
 [102,] 0.0004374709 0.000334408 1.458252e-04
 [103,] 0.0003292444 0.000334408 1.097489e-04
 [104,] 0.0003271259 0.000334408 1.090427e-04
 [105,] 0.0003254253 0.000334408 1.084758e-04
 [106,] 0.0003847625 0.000334408 1.282556e-04
 [107,] 0.0003247376 0.000334408 1.082465e-04
 [108,] 0.0005582291 0.000334408 1.860788e-04
 [109,] 0.0005209198 0.000334408 1.736430e-04
 [110,] 0.0005549850 0.000334408 1.849973e-04
 [111,] 0.0002091724 0.000334408 6.972548e-05
 [112,] 0.0003186922 0.000334408 1.062306e-04
 [113,] 0.0003257573 0.000334408 1.085866e-04
 [114,] 0.0005413655 0.000334408 1.804565e-04
 [115,] 0.0003258027 0.000334408 1.086016e-04
 [116,] 0.0003253666 0.000334408 1.084563e-04
 [117,] 0.0003281095 0.000334408 1.093706e-04
 [118,] 0.0002096287 0.000334408 6.987754e-05
 [119,] 0.0003763897 0.000334408 1.254645e-04
 [120,] 0.0004583933 0.000334408 1.528002e-04
 [121,] 0.0002073297 0.000334408 6.911063e-05
 [122,] 0.0004516704 0.000334408 1.505593e-04
 [123,] 0.0003252499 0.000334408 1.084173e-04
 [124,] 0.0003801065 0.000334408 1.267053e-04
 [125,] 0.0005355803 0.000334408 1.785275e-04
 [126,] 0.0005488545 0.000334408 1.829563e-04
 [127,] 0.0003257299 0.000334408 1.085774e-04
 [128,] 0.0003250306 0.000334408 1.083443e-04
 [129,] 0.0003251778 0.000334408 1.083933e-04
 [130,] 0.0002920589 0.000334408 9.735254e-05
 [131,] 0.0002016345 0.000334408 6.721237e-05
 [132,] 0.0002962139 0.000334408 9.873713e-05
 [133,] 0.0003247738 0.000334408 1.082586e-04
 [134,] 0.0003253529 0.000334408 1.084516e-04
 [135,] 0.0001996589 0.000334408 6.655352e-05
 [136,] 0.0002947289 0.000334408 9.824231e-05
 [137,] 0.0003248691 0.000334408 1.082904e-04
 [138,] 0.0003145510 0.000334408 1.048493e-04
 [139,] 0.0003252402 0.000334408 1.084141e-04
 [140,] 0.0003227998 0.000334408 1.075988e-04
 [141,] 0.0003980020 0.000334408 1.326685e-04
 [142,] 0.0003235477 0.000334408 1.078498e-04
 [143,] 0.0003379615 0.000334408 1.126527e-04
 [144,] 0.0002016974 0.000334408 6.723328e-05
 [145,] 0.0002925786 0.000334408 9.752600e-05
 [146,] 0.0002909422 0.000334408 9.698025e-05
 [147,] 0.0003309604 0.000334408 1.103214e-04
 [148,] 0.0003219893 0.000334408 1.073301e-04
 [149,] 0.0003137771 0.000334408 1.045923e-04
 [150,] 0.0002228774 0.000334408 7.429186e-05
 [151,] 0.0003129802 0.000334408 1.043272e-04
 [152,] 0.0003122445 0.000334408 1.040813e-04
 [153,] 0.0003201943 0.000334408 1.067313e-04
 [154,] 0.0002395588 0.000334408 7.985499e-05
 [155,] 0.0002182059 0.000334408 7.273686e-05
 [156,] 0.0005626272 0.000334408 1.875521e-04
 [157,] 0.0002896004 0.000334408 9.653342e-05
 [158,] 0.0010686868 0.000334408 3.563842e-04
 [159,] 0.0002115792 0.000334408 7.052601e-05
 [160,] 0.0002402564 0.000334408 8.008746e-05
 [161,] 0.0005957423 0.000334408 1.985832e-04
 [162,] 0.0003275499 0.000334408 1.091831e-04
 [163,] 0.0002603116 0.000334408 8.677070e-05
 [164,] 0.0003429847 0.000334408 1.143287e-04
 [165,] 0.0004852746 0.000334408 1.617669e-04
 [166,] 0.0002467099 0.000334408 8.223873e-05
 [167,] 0.0002442375 0.000334408 8.141445e-05
 [168,] 0.0004528010 0.000334408 1.509395e-04
 [169,] 0.0004429850 0.000334408 1.476665e-04
 [170,] 0.0002031523 0.000334408 6.771790e-05
 [171,] 0.0004000114 0.000334408 1.333350e-04
 [172,] 0.0003901451 0.000334408 1.300477e-04
 [173,] 0.0003873107 0.000334408 1.291028e-04
 [174,] 0.0002125413 0.000334408 7.084674e-05
 [175,] 0.0002158979 0.000334408 7.196841e-05
 [176,] 0.0002199228 0.000334408 7.330869e-05
 [177,] 0.0002232708 0.000334408 7.442476e-05
 [178,] 0.0002346109 0.000334408 7.820613e-05
 [179,] 0.0002266171 0.000334408 7.553924e-05
 [180,] 0.0002127657 0.000334408 7.092306e-05
 [181,] 0.0003163607 0.000334408 1.054539e-04
 [182,] 0.0002028222 0.000334408 6.760861e-05
 [183,] 0.0002072433 0.000334408 6.908217e-05
 [184,] 0.0003201322 0.000334408 1.067106e-04
 [185,] 0.0003225462 0.000334408 1.075150e-04
 [186,] 0.0002803019 0.000334408 9.343272e-05
 [187,] 0.0001965956 0.000334408 6.553206e-05
 [188,] 0.0001981794 0.000334408 6.605989e-05
 [189,] 0.0001970866 0.000334408 6.569575e-05
 [190,] 0.0003247247 0.000334408 1.082397e-04
 [191,] 0.0001977545 0.000334408 6.591799e-05
 [192,] 0.0002108382 0.000334408 7.028003e-05
 [193,] 0.0002054036 0.000334408 6.846835e-05
 [194,] 0.0001981621 0.000334408 6.605372e-05
 [195,] 0.0002002632 0.000334408 6.675385e-05
 [196,] 0.0002643349 0.000334408 8.811131e-05
 [197,] 0.0002893331 0.000334408 9.644541e-05
 [198,] 0.0002368079 0.000334408 7.893699e-05
 [199,] 0.0002282313 0.000334408 7.607804e-05
 [200,] 0.0003134292 0.000334408 1.044763e-04
 [201,] 0.0003133549 0.000334408 1.044523e-04
 [202,] 0.0002120725 0.000334408 7.069021e-05
 [203,] 0.0003134757 0.000334408 1.044918e-04
 [204,] 0.0002260475 0.000334408 7.534869e-05
 [205,] 0.0002236036 0.000334408 7.453403e-05
 [206,] 0.0003029487 0.000334408 1.009861e-04
 [207,] 0.0003140718 0.000334408 1.046904e-04
 [208,] 0.0002485333 0.000334408 8.284557e-05
 [209,] 0.0001951273 0.000334408 6.504197e-05
 [210,] 0.0001948976 0.000334408 6.496543e-05
 [211,] 0.0001949009 0.000334408 6.496670e-05
 [212,] 0.0001959576 0.000334408 6.531877e-05
 [213,] 0.0001991359 0.000334408 6.637863e-05
 [214,] 0.0001983935 0.000334408 6.613130e-05
 [215,] 0.0002065593 0.000334408 6.885252e-05
 [216,] 0.0002027280 0.000334408 6.757555e-05
 [217,] 0.0003167366 0.000334408 1.055786e-04
 [218,] 0.0002216213 0.000334408 7.387382e-05
 [219,] 0.0002227512 0.000334408 7.425244e-05
 [220,] 0.0002375206 0.000334408 7.917366e-05
 [221,] 0.0003149489 0.000334408 1.049827e-04
 [222,] 0.0002000415 0.000334408 6.668013e-05
 [223,] 0.0001994513 0.000334408 6.648340e-05
 [224,] 0.0002013600 0.000334408 6.712049e-05
 [225,] 0.0003369963 0.000334408 1.123324e-04
 [226,] 0.0003054614 0.000334408 1.018206e-04
 [227,] 0.0003446772 0.000334408 1.148919e-04
 [228,] 0.0003587934 0.000334408 1.195950e-04
 [229,] 0.0002032342 0.000334408 6.774468e-05
 [230,] 0.0002722230 0.000334408 9.073977e-05
 [231,] 0.0003033326 0.000334408 1.011106e-04
 [232,] 0.0003472293 0.000334408 1.157372e-04
 [233,] 0.0002874143 0.000334408 9.580259e-05
 [234,] 0.0002902064 0.000334408 9.673423e-05
 [235,] 0.0002922764 0.000334408 9.742407e-05
 [236,] 0.0002895192 0.000334408 9.650604e-05
 [237,] 0.0002893790 0.000334408 9.645930e-05
 [238,] 0.0002897887 0.000334408 9.659584e-05
 [239,] 0.0003355397 0.000334408 1.118460e-04
 [240,] 0.0002188851 0.000334408 7.296175e-05
 [241,] 0.0003524472 0.000334408 1.174772e-04
 [242,] 0.0003196593 0.000334408 1.065542e-04
 [243,] 0.0002081189 0.000334408 6.937252e-05
 [244,] 0.0002389805 0.000334408 7.966027e-05
 [245,] 0.0002945737 0.000334408 9.819007e-05
 [246,] 0.0002832642 0.000334408 9.442034e-05
 [247,] 0.0002890969 0.000334408 9.636534e-05
 [248,] 0.0003434695 0.000334408 1.144857e-04
 [249,] 0.0003545099 0.000334408 1.181636e-04
 [250,] 0.0002923464 0.000334408 9.744730e-05
 [251,] 0.0002899914 0.000334408 9.666241e-05
 [252,] 0.0003585511 0.000334408 1.195103e-04
 [253,] 0.0002819891 0.000334408 9.399346e-05
 [254,] 0.0002054675 0.000334408 6.848892e-05
 [255,] 0.0002975055 0.000334408 9.916886e-05
 [256,] 0.0002795189 0.000334408 9.317083e-05
 [257,] 0.0002891652 0.000334408 9.638806e-05
 [258,] 0.0003200002 0.000334408 1.066672e-04
 [259,] 0.0002922198 0.000334408 9.740506e-05
 [260,] 0.0002894122 0.000334408 9.647033e-05
 [261,] 0.0002855553 0.000334408 9.518333e-05
 [262,] 0.0002868783 0.000334408 9.562480e-05
 [263,] 0.0003005129 0.000334408 1.001717e-04
 [264,] 0.0002777455 0.000334408 9.258182e-05
 [265,] 0.0002797928 0.000334408 9.326615e-05
 [266,] 0.0002873449 0.000334408 9.578008e-05
 [267,] 0.0002900441 0.000334408 9.668096e-05
 [268,] 0.0002906152 0.000334408 9.687105e-05
 [269,] 0.0003415007 0.000334408 1.138347e-04
 [270,] 0.0002921026 0.000334408 9.736614e-05
 [271,] 0.0003566265 0.000334408 1.188688e-04
 [272,] 0.0003153102 0.000334408 1.051034e-04
 [273,] 0.0002918581 0.000334408 9.728459e-05
 [274,] 0.0002909138 0.000334408 9.697002e-05
 [275,] 0.0002153101 0.000334408 7.176994e-05
 [276,] 0.0002923684 0.000334408 9.745467e-05
 [277,] 0.0002887792 0.000334408 9.625924e-05
 [278,] 0.0002890505 0.000334408 9.634949e-05
 [279,] 0.0002972549 0.000334408 9.908484e-05
 [280,] 0.0003785890 0.000334408 1.261911e-04
 [281,] 0.0002871162 0.000334408 9.570588e-05
 [282,] 0.0002894539 0.000334408 9.648310e-05
 [283,] 0.0003547218 0.000334408 1.182351e-04
 [284,] 0.0002883825 0.000334408 9.612726e-05
 [285,] 0.0002900826 0.000334408 9.669278e-05
 [286,] 0.0002886945 0.000334408 9.623121e-05
 [287,] 0.0003502591 0.000334408 1.167473e-04
 [288,] 0.0002958642 0.000334408 9.861999e-05
 [289,] 0.0002885909 0.000334408 9.619564e-05
 [290,] 0.0003082747 0.000334408 1.027560e-04
 [291,] 0.0003225395 0.000334408 1.075143e-04
 [292,] 0.0002903875 0.000334408 9.679415e-05
 [293,] 0.0002936353 0.000334408 9.787685e-05
 [294,] 0.0002975687 0.000334408 9.918962e-05
 [295,] 0.0002881197 0.000334408 9.603976e-05
 [296,] 0.0002919300 0.000334408 9.730852e-05
 [297,] 0.0003001636 0.000334408 1.000542e-04
 [298,] 0.0003435774 0.000334408 1.145208e-04
 [299,] 0.0002923232 0.000334408 9.743986e-05
 [300,] 0.0002872114 0.000334408 9.573835e-05
 [301,] 0.0002882310 0.000334408 9.607659e-05
 [302,] 0.0002882515 0.000334408 9.608343e-05
 [303,] 0.0002885146 0.000334408 9.617276e-05
 [304,] 0.0002950653 0.000334408 9.835381e-05
 [305,] 0.0003404439 0.000334408 1.134763e-04
 [306,] 0.0002886761 0.000334408 9.622490e-05
 [307,] 0.0004066692 0.000334408 1.355560e-04
 [308,] 0.0002874327 0.000334408 9.581079e-05
 [309,] 0.0002854968 0.000334408 9.516577e-05
 [310,] 0.0003213673 0.000334408 1.071228e-04
 [311,] 0.0004158934 0.000334408 1.386316e-04
 [312,] 0.0002718004 0.000334408 9.060060e-05
 [313,] 0.0003051411 0.000334408 1.017133e-04
 [314,] 0.0003925538 0.000334408 1.308588e-04
 [315,] 0.0002804138 0.000334408 9.347065e-05
 [316,] 0.0002889859 0.000334408 9.632886e-05
 [317,] 0.0002913649 0.000334408 9.712149e-05
 [318,] 0.0002966828 0.000334408 9.889333e-05
 [319,] 0.0002868415 0.000334408 9.561450e-05
 [320,] 0.0002926293 0.000334408 9.754235e-05
 [321,] 0.0002829214 0.000334408 9.430721e-05
 [322,] 0.0003266873 0.000334408 1.088946e-04
 [323,] 0.0002776905 0.000334408 9.256359e-05
 [324,] 0.0002869904 0.000334408 9.566312e-05
 [325,] 0.0003465723 0.000334408 1.155227e-04
 [326,] 0.0002860389 0.000334408 9.534663e-05
 [327,] 0.0003169704 0.000334408 1.056561e-04
 [328,] 0.0002962021 0.000334408 9.873332e-05
 [329,] 0.0002904398 0.000334408 9.681260e-05
 [330,] 0.0003696120 0.000334408 1.232043e-04
 [331,] 0.0003088694 0.000334408 1.029566e-04
 [332,] 0.0009885250 0.000334408 3.294968e-04
 [333,] 0.0002106539 0.000334408 7.021796e-05
 [334,] 0.0002634837 0.000334408 8.783311e-05
 [335,] 0.0003054163 0.000334408 1.018058e-04
 [336,] 0.0003255011 0.000334408 1.085018e-04
 [337,] 0.0003249838 0.000334408 1.083280e-04
 [338,] 0.0004251448 0.000334408 1.417700e-04
 [339,] 0.0002685336 0.000334408 8.951129e-05
 [340,] 0.0004266781 0.000334408 1.422783e-04
 [341,] 0.0003300193 0.000334408 1.100067e-04
 [342,] 0.0015033412 0.000334408 5.009634e-04
 [343,] 0.0021747904 0.000334408 7.247957e-04
 [344,] 0.0002603373 0.000334408 8.677889e-05
 [345,] 0.0002578392 0.000334408 8.594623e-05
 [346,] 0.0007799982 0.000334408 2.601503e-04
 [347,] 0.0002772942 0.000334408 9.243020e-05
 [348,] 0.0008219096 0.000334408 2.741181e-04
 [349,] 0.0051193309 0.000334408 1.707439e-03
 [350,] 0.0020312453 0.000334408 6.769089e-04
 [351,] 0.0050739190 0.000334408 1.692319e-03
 [352,] 0.0024981549 0.000334408 8.326656e-04
 [353,] 0.0007359484 0.000334408 2.453933e-04
 [354,] 0.0049615700 0.000334408 1.654711e-03
 [355,] 0.0007388635 0.000334408 2.463887e-04
 [356,] 0.0007362447 0.000334408 2.455180e-04
 [357,] 0.0008227016 0.000334408 2.743425e-04
 [358,] 0.0007523302 0.000334408 2.508738e-04
 [359,] 0.0002587407 0.000334408 8.624712e-05
 [360,] 0.0002583906 0.000334408 8.613007e-05
 [361,] 0.0007487717 0.000334408 2.496859e-04
 [362,] 0.0003645019 0.000334408 1.215092e-04
 [363,] 0.0003686950 0.000334408 1.229075e-04
 [364,] 0.0027060707 0.000334408 9.016342e-04
 [365,] 0.0010925815 0.000334408 3.643471e-04
 [366,] 0.0007687716 0.000334408 2.563974e-04
 [367,] 0.0005930397 0.000334408 1.976954e-04
 [368,] 0.0009509663 0.000334408 3.171816e-04
 [369,] 0.0007752128 0.000334408 2.585050e-04
 [370,] 0.0003679725 0.000334408 1.226666e-04
 [371,] 0.0007655340 0.000334408 2.552835e-04
 [372,] 0.0007802536 0.000334408 2.601878e-04
 [373,] 0.0007660072 0.000334408 2.554344e-04
 [374,] 0.0003112996 0.000334408 1.037665e-04
 [375,] 0.0021792132 0.000334408 7.262314e-04
 [376,] 0.0002583714 0.000334408 8.612412e-05
 [377,] 0.0002776150 0.000334408 9.253716e-05
 [378,] 0.0003687032 0.000334408 1.229103e-04
 [379,] 0.0002613993 0.000334408 8.713296e-05
 [380,] 0.0002604814 0.000334408 8.682749e-05
 [381,] 0.0021682697 0.000334408 7.225842e-04
 [382,] 0.0002597503 0.000334408 8.658328e-05
 [383,] 0.0003721905 0.000334408 1.240728e-04
 [384,] 0.0003711026 0.000334408 1.237102e-04
 [385,] 0.0026491085 0.000334408 8.826803e-04
 [386,] 0.0007643362 0.000334408 2.548813e-04
 [387,] 0.0033392386 0.000334408 1.113592e-03
 [388,] 0.0002763737 0.000334408 9.212366e-05
 [389,] 0.0009743955 0.000334408 3.249193e-04
 [390,] 0.0031017232 0.000334408 1.033519e-03
 [391,] 0.0003499308 0.000334408 1.166427e-04
 [392,] 0.0026602036 0.000334408 8.863868e-04
 [393,] 0.0002553578 0.000334408 8.511985e-05
 [394,] 0.0008334980 0.000334408 2.779865e-04
 [395,] 0.0002616507 0.000334408 8.721711e-05
 [396,] 0.0003415602 0.000334408 1.138537e-04
 [397,] 0.0007345638 0.000334408 2.449837e-04
 [398,] 0.0002593113 0.000334408 8.643691e-05
 [399,] 0.0002795988 0.000334408 9.319819e-05
 [400,] 0.0003679894 0.000334408 1.226719e-04
 [401,] 0.0060324286 0.000334408 2.012116e-03
 [402,] 0.0003737031 0.000334408 1.245767e-04
 [403,] 0.0028099055 0.000334408 9.362888e-04
 [404,] 0.0002831235 0.000334408 9.437303e-05
 [405,] 0.0025726525 0.000334408 8.572310e-04
 [406,] 0.0002622084 0.000334408 8.740289e-05
 [407,] 0.0003673819 0.000334408 1.224693e-04
 [408,] 0.0003705213 0.000334408 1.235160e-04
 [409,] 0.0003750737 0.000334408 1.250341e-04
 [410,] 0.0002573517 0.000334408 8.578420e-05
 [411,] 0.0002990185 0.000334408 9.967265e-05
 [412,] 0.0003503466 0.000334408 1.167892e-04
 [413,] 0.0012983145 0.000334408 4.327725e-04
 [414,] 0.0012783204 0.000334408 4.261514e-04
 [415,] 0.0013607328 0.000334408 4.535807e-04
 [416,] 0.0002565004 0.000334408 8.550002e-05
 [417,] 0.0004804595 0.000334408 1.602181e-04
 [418,] 0.0002607039 0.000334408 8.690160e-05
 [419,] 0.0002806308 0.000334408 9.354337e-05
 [420,] 0.0003064600 0.000334408 1.021534e-04
 [421,] 0.0004952205 0.000334408 1.651369e-04
 [422,] 0.0002598076 0.000334408 8.660272e-05
 [423,] 0.0018006400 0.000334408 6.005438e-04
 [424,] 0.0004478856 0.000334408 1.493579e-04
 [425,] 0.0003692115 0.000334408 1.230798e-04
 [426,] 0.0002535142 0.000334408 8.450452e-05
 [427,] 0.0002580369 0.000334408 8.601208e-05
 [428,] 0.0018407625 0.000334408 6.139433e-04
 [429,] 0.0004684756 0.000334408 1.562214e-04
 [430,] 0.0010920989 0.000334408 3.640720e-04
 [431,] 0.0003259743 0.000334408 1.086623e-04
 [432,] 0.0013014811 0.000334408 4.337436e-04
 [433,] 0.0012658692 0.000334408 4.218193e-04
 [434,] 0.0002569817 0.000334408 8.566048e-05
 [435,] 0.0011110009 0.000334408 3.702521e-04
 [436,] 0.0010921435 0.000334408 3.639688e-04
 [437,] 0.0003117302 0.000334408 1.039108e-04
 [438,] 0.0004554899 0.000334408 1.519098e-04
 [439,] 0.0009555133 0.000334408 3.185313e-04
 [440,] 0.0003137943 0.000334408 1.046002e-04
 [441,] 0.0014944902 0.000334408 4.980716e-04
 [442,] 0.0010405889 0.000334408 3.469013e-04
 [443,] 0.0014871134 0.000334408 4.957814e-04
 [444,] 0.0011827952 0.000334408 3.942100e-04
 [445,] 0.0011449177 0.000334408 3.815871e-04
 [446,] 0.0011378538 0.000334408 3.792329e-04
 [447,] 0.0011388897 0.000334408 3.795755e-04
 [448,] 0.0004678995 0.000334408 1.560515e-04
 [449,] 0.0011848351 0.000334408 3.948936e-04
 [450,] 0.0011658129 0.000334408 3.885506e-04
 [451,] 0.0013304912 0.000334408 4.434278e-04
 [452,] 0.0003189592 0.000334408 1.063223e-04
 [453,] 0.0003204798 0.000334408 1.068295e-04
 [454,] 0.0003326727 0.000334408 1.108954e-04
 [455,] 0.0009780763 0.000334408 3.261990e-04
 [456,] 0.0002627787 0.000334408 8.759274e-05
 [457,] 0.0003541131 0.000334408 1.180446e-04
 [458,] 0.0002606842 0.000334408 8.689458e-05
 [459,] 0.0003201189 0.000334408 1.067091e-04
 [460,] 0.0016341239 0.000334408 5.446889e-04
 [461,] 0.0002703953 0.000334408 9.013167e-05
 [462,] 0.0002382422 0.000334408 7.941542e-05
 [463,] 0.0014052174 0.000334408 4.686943e-04
 [464,] 0.0003307995 0.000334408 1.102706e-04
 [465,] 0.0002559535 0.000334408 8.531811e-05
 [466,] 0.0003180450 0.000334408 1.060173e-04
 [467,] 0.0003205391 0.000334408 1.068493e-04
 [468,] 0.0012659756 0.000334408 4.219636e-04
 [469,] 0.0003184130 0.000334408 1.061401e-04
 [470,] 0.0003181445 0.000334408 1.060504e-04
 [471,] 0.0003174068 0.000334408 1.058043e-04
 [472,] 0.0003185526 0.000334408 1.061866e-04
 [473,] 0.0003319329 0.000334408 1.106486e-04
 [474,] 0.0003180085 0.000334408 1.060052e-04
 [475,] 0.0003340176 0.000334408 1.113439e-04
 [476,] 0.0011959847 0.000334408 3.986336e-04
 [477,] 0.0002821687 0.000334408 9.405579e-05
 [478,] 0.0002838216 0.000334408 9.460669e-05
 [479,] 0.0007405780 0.000334408 2.469863e-04
 [480,] 0.0007408215 0.000334408 2.470967e-04
 [481,] 0.0006652298 0.000334408 2.218669e-04
 [482,] 0.0003354746 0.000334408 1.118299e-04
 [483,] 0.0003341935 0.000334408 1.114026e-04
 [484,] 0.0003355794 0.000334408 1.118647e-04
 [485,] 0.0003363024 0.000334408 1.121058e-04
 [486,] 0.0003356334 0.000334408 1.118827e-04
 [487,] 0.0003367895 0.000334408 1.122683e-04
 [488,] 0.0003298634 0.000334408 1.099586e-04
 [489,] 0.0003619426 0.000334408 1.206554e-04
 [490,] 0.0007700698 0.000334408 2.568078e-04
 [491,] 0.0003353151 0.000334408 1.117767e-04
 [492,] 0.0003354335 0.000334408 1.118161e-04
 [493,] 0.0007736483 0.000334408 2.580156e-04
 [494,] 0.0003354060 0.000334408 1.118070e-04
 [495,] 0.0003347245 0.000334408 1.115796e-04
 [496,] 0.0002848300 0.000334408 9.494289e-05
 [497,] 0.0002793621 0.000334408 9.312075e-05
 [498,] 0.0003354294 0.000334408 1.118146e-04
 [499,] 0.0002970693 0.000334408 9.902360e-05
 [500,] 0.0003332454 0.000334408 1.110859e-04
 [501,] 0.0002726192 0.000334408 9.087355e-05
 [502,] 0.0003354936 0.000334408 1.118361e-04
 [503,] 0.0005205106 0.000334408 1.734988e-04
 [504,] 0.0003354944 0.000334408 1.118364e-04
 [505,] 0.0003355258 0.000334408 1.118469e-04
 [506,] 0.0003336120 0.000334408 1.112087e-04
 [507,] 0.0006896417 0.000334408 2.300058e-04
 [508,] 0.0003514880 0.000334408 1.171686e-04
 [509,] 0.0003357127 0.000334408 1.119092e-04
 [510,] 0.0003354628 0.000334408 1.118259e-04
 [511,] 0.0003348950 0.000334408 1.116365e-04
 [512,] 0.0003361354 0.000334408 1.120501e-04
 [513,] 0.0007288111 0.000334408 2.430611e-04
 [514,] 0.0003352821 0.000334408 1.117656e-04
 [515,] 0.0003354588 0.000334408 1.118246e-04
 [516,] 0.0003347555 0.000334408 1.115899e-04
 [517,] 0.0004912486 0.000334408 1.637508e-04
 [518,] 0.0003626014 0.000334408 1.208750e-04
 [519,] 0.0002800101 0.000334408 9.333646e-05
 [520,] 0.0002860896 0.000334408 9.536270e-05
 [521,] 0.0002317970 0.000334408 7.726525e-05
 [522,] 0.0002873676 0.000334408 9.578954e-05
 [523,] 0.0002710571 0.000334408 9.035285e-05
 [524,] 0.0002896527 0.000334408 9.655126e-05
 [525,] 0.0002893725 0.000334408 9.645710e-05
 [526,] 0.0003369883 0.000334408 1.123345e-04
 [527,] 0.0003363655 0.000334408 1.121268e-04
 [528,] 0.0002844201 0.000334408 9.480625e-05
 [529,] 0.0002897703 0.000334408 9.658959e-05
 [530,] 0.0003328813 0.000334408 1.109649e-04
 [531,] 0.0002801313 0.000334408 9.337665e-05
 [532,] 0.0003374245 0.000334408 1.124800e-04
 [533,] 0.0003342441 0.000334408 1.114194e-04
 [534,] 0.0003019990 0.000334408 1.006669e-04
 [535,] 0.0003368467 0.000334408 1.122872e-04
 [536,] 0.0003351008 0.000334408 1.117051e-04
 [537,] 0.0007428982 0.000334408 2.477582e-04
 [538,] 0.0005005456 0.000334408 1.668561e-04
 [539,] 0.0003366271 0.000334408 1.122140e-04
 [540,] 0.0003338558 0.000334408 1.112899e-04
 [541,] 0.0007208060 0.000334408 2.404015e-04
 [542,] 0.0003347755 0.000334408 1.115966e-04
 [543,] 0.0003352188 0.000334408 1.117444e-04
 [544,] 0.0014004980 0.000334408 4.668025e-04
 [545,] 0.0003649408 0.000334408 1.216550e-04
 [546,] 0.0003357070 0.000334408 1.119071e-04
 [547,] 0.0003352918 0.000334408 1.117688e-04
 [548,] 0.0003272291 0.000334408 1.090804e-04
 [549,] 0.0002800758 0.000334408 9.335887e-05
 [550,] 0.0003627004 0.000334408 1.209080e-04
 [551,] 0.0003365382 0.000334408 1.121845e-04
 [552,] 0.0003352056 0.000334408 1.117400e-04
 [553,] 0.0003374222 0.000334408 1.124791e-04
 [554,] 0.0003363250 0.000334408 1.121133e-04
 [555,] 0.0003349587 0.000334408 1.116577e-04
 [556,] 0.0002375758 0.000334408 7.919263e-05
 [557,] 0.0002419303 0.000334408 8.064405e-05
 [558,] 0.0114994901 0.000334408 5.449092e-03
 [559,] 0.0097544579 0.000334408 5.424517e-03
 [560,] 0.0108805180 0.000334408 5.213277e-03
 [561,] 0.0009304950 0.000334408 3.101509e-04
 [562,] 0.0109922232 0.000334408 5.235320e-03
 [563,] 0.0113393534 0.000334408 5.454233e-03
 [564,] 0.0119126696 0.000334408 5.565268e-03
 [565,] 0.0003423262 0.000334408 1.141172e-04
 [566,] 0.0002663157 0.000334408 8.876961e-05
 [567,] 0.0118168348 0.000334408 5.475410e-03
 [568,] 0.0115568299 0.000334408 5.430541e-03
 [569,] 0.0002560063 0.000334408 8.533498e-05
 [570,] 0.0002716948 0.000334408 9.056513e-05
 [571,] 0.0010246080 0.000334408 3.415551e-04
 [572,] 0.0115128083 0.000334408 5.315028e-03
 [573,] 0.0003456778 0.000334408 1.152344e-04
 [574,] 0.0002707632 0.000334408 9.025457e-05
 [575,] 0.0003496576 0.000334408 1.165618e-04
 [576,] 0.0045337703 0.000334408 1.959889e-03
 [577,] 0.0002718615 0.000334408 9.062068e-05
 [578,] 0.0125782445 0.000334408 5.878715e-03
 [579,] 0.0009347051 0.000334408 3.115831e-04
 [580,] 0.0003173478 0.000334408 1.057902e-04
 [581,] 0.0008485354 0.000334408 2.828356e-04
 [582,] 0.0009495029 0.000334408 3.165170e-04
 [583,] 0.0048027618 0.000334408 2.341596e-03
 [584,] 0.0142557477 0.000334408 6.285158e-03
 [585,] 0.0136538403 0.000334408 6.315299e-03
 [586,] 0.0002563938 0.000334408 8.546415e-05
 [587,] 0.0097590135 0.000334408 4.343123e-03
 [588,] 0.0002713152 0.000334408 9.043859e-05
 [589,] 0.0003443569 0.000334408 1.147935e-04
 [590,] 0.0121104640 0.000334408 5.548342e-03
 [591,] 0.0008410103 0.000334408 2.803255e-04
 [592,] 0.0111005495 0.000334408 5.068447e-03
 [593,] 0.0112402213 0.000334408 5.124069e-03
 [594,] 0.0039105366 0.000334408 1.791931e-03
 [595,] 0.0009528680 0.000334408 3.177182e-04
 [596,] 0.0002563677 0.000334408 8.545548e-05
 [597,] 0.0119100893 0.000334408 5.554639e-03
 [598,] 0.0003294399 0.000334408 1.098221e-04
 [599,] 0.0003290476 0.000334408 1.096912e-04
 [600,] 0.0002535381 0.000334408 8.451229e-05
 [601,] 0.0002547197 0.000334408 8.490616e-05
 [602,] 0.0002721303 0.000334408 9.071032e-05
 [603,] 0.0123084621 0.000334408 5.756746e-03
 [604,] 0.0003331826 0.000334408 1.110682e-04
 [605,] 0.0119399921 0.000334408 5.393926e-03
 [606,] 0.0033375701 0.000334408 1.398949e-03
 [607,] 0.0111459501 0.000334408 5.150321e-03
 [608,] 0.0002672913 0.000334408 8.909801e-05
 [609,] 0.0114932111 0.000334408 5.257988e-03
 [610,] 0.0005425968 0.000334408 1.808972e-04
 [611,] 0.0005570979 0.000334408 1.857316e-04
 [612,] 0.0002714584 0.000334408 9.048624e-05
 [613,] 0.0005457589 0.000334408 1.819525e-04
 [614,] 0.0005432237 0.000334408 1.811069e-04
 [615,] 0.0003118580 0.000334408 1.039525e-04
 [616,] 0.0005488928 0.000334408 1.829986e-04
 [617,] 0.0006189046 0.000334408 2.063391e-04
 [618,] 0.0005764177 0.000334408 1.921742e-04
 [619,] 0.0003299782 0.000334408 1.100017e-04
 [620,] 0.0003413511 0.000334408 1.137917e-04
 [621,] 0.0002567852 0.000334408 8.559453e-05
 [622,] 0.0002532474 0.000334408 8.441563e-05
 [623,] 0.0005575730 0.000334408 1.858903e-04
 [624,] 0.0005594318 0.000334408 1.865091e-04
 [625,] 0.0003297395 0.000334408 1.099142e-04
 [626,] 0.0005689696 0.000334408 1.896891e-04
 [627,] 0.0005695455 0.000334408 1.898809e-04
 [628,] 0.0002538213 0.000334408 8.460680e-05
 [629,] 0.0002641420 0.000334408 8.804750e-05
 [630,] 0.0005382730 0.000334408 1.794539e-04
 [631,] 0.0005345446 0.000334408 1.782127e-04
 [632,] 0.0002641774 0.000334408 8.805934e-05
 [633,] 0.0005782221 0.000334408 1.927754e-04
 [634,] 0.0002572032 0.000334408 8.573394e-05
 [635,] 0.0005272219 0.000334408 1.757722e-04
 [636,] 0.0005342918 0.000334408 1.781296e-04
 [637,] 0.0002549685 0.000334408 8.498892e-05
 [638,] 0.0005269560 0.000334408 1.756829e-04
 [639,] 0.0002735590 0.000334408 9.118651e-05
 [640,] 0.0005459014 0.000334408 1.819995e-04
 [641,] 0.0002656921 0.000334408 8.856490e-05
 [642,] 0.0047907410 0.000334408 1.161510e-03
 [643,] 0.0005494469 0.000334408 1.831904e-04
 [644,] 0.0003075573 0.000334408 1.025201e-04
 [645,] 0.0003323524 0.000334408 1.107934e-04
 [646,] 0.0005472215 0.000334408 1.824415e-04
 [647,] 0.0002344282 0.000334408 7.814102e-05
 [648,] 0.0002269116 0.000334408 7.563587e-05
 [649,] 0.0005877274 0.000334408 1.959462e-04
 [650,] 0.0005965740 0.000334408 1.988971e-04
 [651,] 0.0002796198 0.000334408 9.320561e-05
 [652,] 0.0002854533 0.000334408 9.514998e-05
 [653,] 0.0002837227 0.000334408 9.457898e-05
 [654,] 0.0002758250 0.000334408 9.194072e-05
 [655,] 0.0005330930 0.000334408 1.777412e-04
 [656,] 0.0002856583 0.000334408 9.521974e-05
 [657,] 0.0002823767 0.000334408 9.412468e-05
 [658,] 0.0002803080 0.000334408 9.344051e-05
 [659,] 0.0002832064 0.000334408 9.440676e-05
 [660,] 0.0002444913 0.000334408 8.150036e-05
 [661,] 0.0002806576 0.000334408 9.355707e-05
 [662,] 0.0003054296 0.000334408 1.018140e-04
 [663,] 0.0003358417 0.000334408 1.119546e-04
 [664,] 0.0002786913 0.000334408 9.289712e-05
 [665,] 0.0002991413 0.000334408 9.971676e-05
 [666,] 0.0003096855 0.000334408 1.032305e-04
 [667,] 0.0002965439 0.000334408 9.885003e-05
 [668,] 0.0003196398 0.000334408 1.065539e-04
 [669,] 0.0002957139 0.000334408 9.857357e-05
 [670,] 0.0002954495 0.000334408 9.848542e-05
 [671,] 0.0003176621 0.000334408 1.058936e-04
 [672,] 0.0003154172 0.000334408 1.051455e-04
 [673,] 0.0035404888 0.000334408 1.495698e-03
 [674,] 0.0002991209 0.000334408 9.970927e-05
 [675,] 0.0011161308 0.000334408 3.720605e-04
 [676,] 0.0003019986 0.000334408 1.006699e-04
 [677,] 0.0003027969 0.000334408 1.009346e-04
 [678,] 0.0003042815 0.000334408 1.014295e-04
 [679,] 0.0003025089 0.000334408 1.008386e-04
 [680,] 0.0002645279 0.000334408 8.817622e-05
 [681,] 0.0002854218 0.000334408 9.514094e-05
 [682,] 0.0002718095 0.000334408 9.060328e-05
 [683,] 0.0002904036 0.000334408 9.680105e-05
 [684,] 0.0006497738 0.000334408 2.166180e-04
 [685,] 0.0035845906 0.000334408 1.535776e-03
 [686,] 0.0002925634 0.000334408 9.752331e-05
 [687,] 0.0003074345 0.000334408 1.024839e-04
 [688,] 0.0002980477 0.000334408 9.935146e-05
 [689,] 0.0003346279 0.000334408 1.115453e-04
 [690,] 0.0005684459 0.000334408 1.895346e-04
 [691,] 0.0002837505 0.000334408 9.458381e-05
 [692,] 0.0006829047 0.000334408 2.276538e-04
 [693,] 0.0003123156 0.000334408 1.041075e-04
 [694,] 0.0005443983 0.000334408 1.814878e-04
 [695,] 0.0003379268 0.000334408 1.126449e-04
 [696,] 0.0002481215 0.000334408 8.270720e-05
 [697,] 0.0003374359 0.000334408 1.124848e-04
 [698,] 0.0003257717 0.000334408 1.085933e-04
 [699,] 0.0003291803 0.000334408 1.097297e-04
 [700,] 0.0002671687 0.000334408 8.905662e-05
 [701,] 0.0003254714 0.000334408 1.084933e-04
 [702,] 0.0003430892 0.000334408 1.143702e-04
 [703,] 0.0009655806 0.000334408 3.218707e-04
 [704,] 0.0003718994 0.000334408 1.239675e-04
 [705,] 0.0010497732 0.000334408 3.499355e-04
 [706,] 0.0058407792 0.000334408 1.189841e-03
 [707,] 0.0006349649 0.000334408 2.117192e-04
 [708,] 0.0045967800 0.000334408 2.039241e-03
 [709,] 0.0002781876 0.000334408 9.272946e-05
 [710,] 0.0002657470 0.000334408 8.858267e-05
 [711,] 0.0010696656 0.000334408 3.565676e-04
 [712,] 0.0003275709 0.000334408 1.091973e-04
 [713,] 0.0005673834 0.000334408 1.892037e-04
 [714,] 0.0002573453 0.000334408 8.578191e-05
 [715,] 0.0009097312 0.000334408 3.032159e-04
 [716,] 0.0002929546 0.000334408 9.765445e-05
 [717,] 0.0002798199 0.000334408 9.327360e-05
 [718,] 0.0002812441 0.000334408 9.374343e-05
 [719,] 0.0002808641 0.000334408 9.361797e-05
 [720,] 0.0002704741 0.000334408 9.016198e-05
 [721,] 0.0002471248 0.000334408 8.237531e-05
 [722,] 0.0004513463 0.000334408 1.504385e-04
 [723,] 0.0002507832 0.000334408 8.359446e-05
 [724,] 0.0002546087 0.000334408 8.486965e-05
 [725,] 0.0002720239 0.000334408 9.067072e-05
 [726,] 0.0002641028 0.000334408 8.803751e-05
 [727,] 0.0002437482 0.000334408 8.124936e-05
 [728,] 0.0002764773 0.000334408 9.215500e-05
 [729,] 0.0006892037 0.000334408 2.297195e-04
 [730,] 0.0007175457 0.000334408 2.391672e-04
 [731,] 0.0122477486 0.000334408 4.192979e-03
 [732,] 0.0010468224 0.000334408 3.489454e-04
 [733,] 0.0002638454 0.000334408 8.795124e-05
 [734,] 0.0008979555 0.000334408 2.993337e-04
 [735,] 0.0006669434 0.000334408 2.222993e-04
 [736,] 0.0007687163 0.000334408 2.562496e-04
 [737,] 0.0008513966 0.000334408 2.838114e-04
 [738,] 0.0002818623 0.000334408 9.395441e-05
 [739,] 0.0002674900 0.000334408 8.916336e-05
 [740,] 0.0002588328 0.000334408 8.628142e-05
 [741,] 0.0002832054 0.000334408 9.439728e-05
 [742,] 0.0010782065 0.000334408 3.594027e-04
 [743,] 0.0002852614 0.000334408 9.508207e-05
 [744,] 0.0003305320 0.000334408 1.101769e-04
 [745,] 0.0003051170 0.000334408 1.017047e-04
 [746,] 0.0002564319 0.000334408 8.547772e-05
 [747,] 0.0002549813 0.000334408 8.499417e-05
 [748,] 0.0172699019 0.000334408 1.435835e-02
 [749,] 0.0002722661 0.000334408 9.075732e-05
 [750,] 0.0010418249 0.000334408 3.472384e-04
 [751,] 0.0002815424 0.000334408 9.385277e-05
 [752,] 0.0005019583 0.000334408 1.673164e-04
 [753,] 0.0002792721 0.000334408 9.309572e-05
 [754,] 0.0002856141 0.000334408 9.520506e-05
 [755,] 0.0002830583 0.000334408 9.434786e-05
 [756,] 0.0002816525 0.000334408 9.388925e-05
 [757,] 0.0010930406 0.000334408 3.643525e-04
 [758,] 0.0002868933 0.000334408 9.563146e-05
 [759,] 0.0006828154 0.000334408 2.275937e-04
 [760,] 0.0002677079 0.000334408 8.923961e-05
 [761,] 0.0011663613 0.000334408 3.887787e-04
 [762,] 0.0010711283 0.000334408 3.570450e-04
 [763,] 0.0004808792 0.000334408 1.603246e-04
 [764,] 0.0003386250 0.000334408 1.128778e-04
 [765,] 0.0003002548 0.000334408 1.000844e-04
 [766,] 0.0013425904 0.000334408 4.474677e-04
 [767,] 0.0002883362 0.000334408 9.610809e-05
 [768,] 0.0002828280 0.000334408 9.427946e-05
 [769,] 0.0213300923 0.000334408 4.494554e-03
 [770,] 0.0120918932 0.000334408 2.933733e-03
 [771,] 0.0012694488 0.000334408 4.231632e-04
 [772,] 0.0002890480 0.000334408 9.634974e-05
 [773,] 0.0006710040 0.000334408 2.236564e-04
 [774,] 0.0009370747 0.000334408 3.123361e-04
 [775,] 0.0005202114 0.000334408 1.734361e-04
 [776,] 0.0002900985 0.000334408 9.669992e-05
 [777,] 0.0003121338 0.000334408 1.040507e-04
 [778,] 0.0002470711 0.000334408 8.235698e-05
 [779,] 0.0002933238 0.000334408 9.777770e-05
 [780,] 0.0002775937 0.000334408 9.253604e-05
 [781,] 0.0011443410 0.000334408 3.814516e-04
 [782,] 0.0011361263 0.000334408 3.787177e-04
 [783,] 0.0002943264 0.000334408 9.811306e-05
 [784,] 0.0003049087 0.000334408 1.016409e-04
 [785,] 0.0002952862 0.000334408 9.842416e-05
 [786,] 0.0003108255 0.000334408 1.036081e-04
 [787,] 0.0002722920 0.000334408 9.076771e-05
 [788,] 0.0002853689 0.000334408 9.511786e-05
 [789,] 0.0003061014 0.000334408 1.020334e-04
 [790,] 0.0102249593 0.000334408 2.571348e-03
 [791,] 0.0101534098 0.000334408 2.523431e-03
 [792,] 0.0002703678 0.000334408 9.012527e-05
 [793,] 0.0003095426 0.000334408 1.031805e-04
 [794,] 0.0002643198 0.000334408 8.810908e-05
 [795,] 0.0006712573 0.000334408 2.237384e-04
 [796,] 0.0002808996 0.000334408 9.362881e-05
 [797,] 0.0010965848 0.000334408 3.655288e-04
 [798,] 0.0002756608 0.000334408 9.189063e-05
 [799,] 0.0002860804 0.000334408 9.536049e-05
 [800,] 0.0002854479 0.000334408 9.514416e-05
 [801,] 0.0002723534 0.000334408 9.078839e-05
 [802,] 0.0002666848 0.000334408 8.889224e-05
 [803,] 0.0002597674 0.000334408 8.659161e-05
 [804,] 0.0015424557 0.000334408 5.141495e-04
 [805,] 0.0003124416 0.000334408 1.041417e-04
 [806,] 0.0011381944 0.000334408 3.793982e-04
 [807,] 0.0002832481 0.000334408 9.441203e-05
 [808,] 0.0010725677 0.000334408 3.575259e-04
 [809,] 0.0007102511 0.000334408 2.367325e-04
 [810,] 0.0006464679 0.000334408 2.154768e-04
 [811,] 0.0010946327 0.000334408 3.648899e-04
 [812,] 0.0002737680 0.000334408 9.125156e-05
 [813,] 0.0009628871 0.000334408 3.209846e-04
 [814,] 0.0002523848 0.000334408 8.413056e-05
 [815,] 0.0126404302 0.000334408 9.010116e-03
 [816,] 0.0002645814 0.000334408 8.819747e-05
 [817,] 0.0010777307 0.000334408 3.592485e-04
 [818,] 0.0002797871 0.000334408 9.326244e-05
 [819,] 0.0237015147 0.000334408 2.039205e-02
 [820,] 0.0002607464 0.000334408 8.691922e-05
 [821,] 0.0002871670 0.000334408 9.571739e-05
 [822,] 0.0010790660 0.000334408 3.596908e-04
 [823,] 0.0002726589 0.000334408 9.088227e-05
 [824,] 0.0010068428 0.000334408 3.356236e-04
 [825,] 0.0002924059 0.000334408 9.747335e-05
 [826,] 0.0010939392 0.000334408 3.646458e-04
 [827,] 0.0002631856 0.000334408 8.772876e-05
 [828,] 0.0002660246 0.000334408 8.867598e-05
 [829,] 0.0002531003 0.000334408 8.436663e-05
 [830,] 0.0011196109 0.000334408 3.732073e-04
 [831,] 0.0011234864 0.000334408 3.745063e-04
 [832,] 0.0010535309 0.000334408 3.511893e-04
 [833,] 0.0011376809 0.000334408 3.792363e-04
 [834,] 0.0010214784 0.000334408 3.404931e-04
 [835,] 0.0002637452 0.000334408 8.791881e-05
 [836,] 0.0002565049 0.000334408 8.550155e-05
 [837,] 0.0007399074 0.000334408 2.466207e-04
 [838,] 0.0011448072 0.000334408 3.816217e-04
 [839,] 0.0002882076 0.000334408 9.607425e-05
 [840,] 0.0011076772 0.000334408 3.692405e-04
 [841,] 0.0011555076 0.000334408 3.851886e-04
 [842,] 0.0127186536 0.000334408 8.380878e-03
 [843,] 0.0002872664 0.000334408 9.575861e-05
 [844,] 0.0002563952 0.000334408 8.546301e-05
 [845,] 0.0002488176 0.000334408 8.294031e-05
 [846,] 0.0002865861 0.000334408 9.552908e-05
 [847,] 0.0002516792 0.000334408 8.389285e-05
 [848,] 0.0002936391 0.000334408 9.788421e-05
 [849,] 0.0002838095 0.000334408 9.459888e-05
 [850,] 0.0002543223 0.000334408 8.477403e-05
 [851,] 0.0002821776 0.000334408 9.405500e-05
 [852,] 0.0011505308 0.000334408 3.834985e-04
 [853,] 0.0002938889 0.000334408 9.796624e-05
 [854,] 0.0002897481 0.000334408 9.657728e-05
 [855,] 0.0006746830 0.000334408 2.248834e-04
 [856,] 0.0002852296 0.000334408 9.508164e-05
 [857,] 0.0002546077 0.000334408 8.486912e-05
 [858,] 0.0012273724 0.000334408 4.091379e-04
 [859,] 0.0002725823 0.000334408 9.086481e-05
 [860,] 0.0002856173 0.000334408 9.520614e-05
 [861,] 0.0010880127 0.000334408 3.626767e-04
 [862,] 0.0129226999 0.000334408 9.479566e-03
 [863,] 0.0011726424 0.000334408 3.908871e-04
 [864,] 0.0002730055 0.000334408 9.100567e-05
 [865,] 0.0012500090 0.000334408 4.166627e-04
 [866,] 0.0002661051 0.000334408 8.870543e-05
 [867,] 0.0012469929 0.000334408 4.156668e-04
 [868,] 0.0012048691 0.000334408 4.016219e-04
 [869,] 0.0002509200 0.000334408 8.364129e-05
 [870,] 0.0002872312 0.000334408 9.573846e-05
 [871,] 0.0002524710 0.000334408 8.415737e-05
 [872,] 0.0002811344 0.000334408 9.371175e-05
 [873,] 0.0002886096 0.000334408 9.619846e-05
 [874,] 0.0002822867 0.000334408 9.409589e-05
 [875,] 0.0011145138 0.000334408 3.715107e-04
 [876,] 0.0002781758 0.000334408 9.272818e-05
 [877,] 0.0008987018 0.000334408 2.995701e-04
 [878,] 0.0002886304 0.000334408 9.620497e-05
 [879,] 0.0002563383 0.000334408 8.544624e-05
 [880,] 0.0002711058 0.000334408 9.037260e-05
 [881,] 0.0006964796 0.000334408 2.321458e-04
 [882,] 0.0006835817 0.000334408 2.278485e-04
 [883,] 0.0002869454 0.000334408 9.564885e-05
 [884,] 0.0003371280 0.000334408 1.123764e-04
 [885,] 0.0002899656 0.000334408 9.665234e-05
 [886,] 0.0160710734 0.000334408 3.164035e-03
 [887,] 0.0002851031 0.000334408 9.503760e-05
 [888,] 0.0011523749 0.000334408 3.841280e-04
 [889,] 0.0007037409 0.000334408 2.345669e-04
 [890,] 0.0003150414 0.000334408 1.050100e-04
 [891,] 0.0006165460 0.000334408 2.055033e-04
 [892,] 0.0010383814 0.000334408 3.461347e-04
 [893,] 0.0011125549 0.000334408 3.708637e-04
 [894,] 0.0002899506 0.000334408 9.664528e-05
 [895,] 0.0010297750 0.000334408 3.432620e-04
 [896,] 0.0002450579 0.000334408 8.168628e-05
 [897,] 0.0002908361 0.000334408 9.694578e-05
 [898,] 0.0011088122 0.000334408 3.696296e-04
 [899,] 0.0002555740 0.000334408 8.519475e-05
 [900,] 0.0002547706 0.000334408 8.492696e-05
 [901,] 0.0002641545 0.000334408 8.805517e-05
 [902,] 0.0002507715 0.000334408 8.359035e-05
 [903,] 0.0002636750 0.000334408 8.788942e-05
 [904,] 0.0003022394 0.000334408 1.007461e-04
 [905,] 0.0002528856 0.000334408 8.429525e-05
 [906,] 0.0003017708 0.000334408 1.005908e-04
 [907,] 0.0010384558 0.000334408 3.461454e-04
 [908,] 0.0010542417 0.000334408 3.514091e-04
 [909,] 0.0002498920 0.000334408 8.329730e-05
 [910,] 0.0003090296 0.000334408 1.030095e-04
 [911,] 0.0002845417 0.000334408 9.484759e-05
 [912,] 0.0011177777 0.000334408 3.726041e-04
 [913,] 0.0011382796 0.000334408 3.794371e-04
 [914,] 0.0011335709 0.000334408 3.778708e-04
 [915,] 0.0002815378 0.000334408 9.384627e-05
 [916,] 0.0002858810 0.000334408 9.528875e-05
 [917,] 0.0002651558 0.000334408 8.838863e-05
 [918,] 0.0002677622 0.000334408 8.925795e-05
 [919,] 0.0011710956 0.000334408 3.903719e-04
 [920,] 0.0002611501 0.000334408 8.705342e-05
 [921,] 0.0002911049 0.000334408 9.703244e-05
 [922,] 0.0093538911 0.000334408 2.271590e-03
 [923,] 0.0010257854 0.000334408 3.419363e-04
 [924,] 0.0010807199 0.000334408 3.602394e-04
 [925,] 0.0011475284 0.000334408 3.825170e-04
 [926,] 0.0002811147 0.000334408 9.370521e-05
 [927,] 0.0002920799 0.000334408 9.735553e-05
 [928,] 0.0002758691 0.000334408 9.196043e-05
 [929,] 0.0009653240 0.000334408 3.217831e-04
 [930,] 0.0002636036 0.000334408 8.787158e-05
 [931,] 0.0002628545 0.000334408 8.762182e-05
 [932,] 0.0003812447 0.000334408 1.007148e-04
 [933,] 0.0002638412 0.000334408 8.794914e-05
 [934,] 0.0002634611 0.000334408 8.782403e-05
 [935,] 0.0011020964 0.000334408 3.673730e-04
 [936,] 0.0002629228 0.000334408 8.764353e-05
 [937,] 0.0002892068 0.000334408 9.640228e-05
 [938,] 0.0010763376 0.000334408 3.587862e-04
 [939,] 0.0010924871 0.000334408 3.641653e-04
 [940,] 0.0010778660 0.000334408 3.592920e-04
 [941,] 0.0002603138 0.000334408 8.677475e-05
 [942,] 0.0002985771 0.000334408 9.952070e-05
 [943,] 0.0007905284 0.000334408 2.635055e-04
 [944,] 0.0006653652 0.000334408 2.217760e-04
 [945,] 0.0002860707 0.000334408 9.535724e-05
 [946,] 0.0002895080 0.000334408 9.650309e-05
 [947,] 0.0002530450 0.000334408 8.435011e-05
 [948,] 0.0002576539 0.000334408 8.588443e-05
 [949,] 0.0002827468 0.000334408 9.424507e-05
 [950,] 0.0114417638 0.000334408 7.266008e-03
 [951,] 0.0091033974 0.000334408 2.202893e-03
 [952,] 0.0011451385 0.000334408 3.817218e-04
 [953,] 0.0002636093 0.000334408 8.787366e-05
 [954,] 0.0011383023 0.000334408 3.794459e-04
 [955,] 0.0002615503 0.000334408 8.718691e-05
 [956,] 0.0010946994 0.000334408 3.649142e-04
 [957,] 0.0002562073 0.000334408 8.540222e-05
 [958,] 0.0010929991 0.000334408 3.643372e-04
 [959,] 0.0011071130 0.000334408 3.690480e-04
 [960,] 0.0012260945 0.000334408 4.087086e-04
 [961,] 0.0011623150 0.000334408 3.874493e-04
 [962,] 0.0003827071 0.000334408 1.275655e-04
 [963,] 0.0002943806 0.000334408 9.812733e-05
 [964,] 0.0002896563 0.000334408 9.655251e-05
 [965,] 0.0010325179 0.000334408 3.441821e-04
 [966,] 0.0002568851 0.000334408 8.562816e-05
 [967,] 0.0002681219 0.000334408 8.937416e-05
 [968,] 0.0011233521 0.000334408 3.744553e-04
 [969,] 0.0011343922 0.000334408 3.781399e-04
 [970,] 0.0011101460 0.000334408 3.700595e-04
 [971,] 0.0002509142 0.000334408 8.363961e-05
 [972,] 0.0135475682 0.000334408 7.771867e-03
 [973,] 0.0010690256 0.000334408 3.563430e-04
 [974,] 0.0003093976 0.000334408 1.031319e-04
 [975,] 0.0124837553 0.000334408 7.648691e-03
 [976,] 0.0006056346 0.000334408 2.018642e-04
 [977,] 0.0002651413 0.000334408 8.838040e-05
 [978,] 0.0002677428 0.000334408 8.924733e-05
 [979,] 0.0002456091 0.000334408 8.187277e-05
 [980,] 0.0005602328 0.000334408 1.867450e-04
 [981,] 0.0002881297 0.000334408 9.604362e-05
 [982,] 0.0005245221 0.000334408 1.748369e-04
 [983,] 0.0003212960 0.000334408 1.070991e-04
 [984,] 0.0002376343 0.000334408 7.921438e-05
 [985,] 0.0003003637 0.000334408 1.001162e-04
 [986,] 0.0002937648 0.000334408 9.791690e-05
 [987,] 0.0002877923 0.000334408 9.593116e-05
 [988,] 0.0006718426 0.000334408 3.700732e-04
 [989,] 0.0002852323 0.000334408 9.507777e-05
 [990,] 0.0002956953 0.000334408 9.856428e-05
 [991,] 0.0004140238 0.000334408 1.380065e-04
 [992,] 0.0002614257 0.000334408 8.714122e-05
 [993,] 0.0002605953 0.000334408 8.686460e-05
 [994,] 0.0002306581 0.000334408 7.688826e-05
 [995,] 0.0008233390 0.000334408 2.744479e-04
 [996,] 0.0168647069 0.000334408 4.079774e-03
 [997,] 0.0008011823 0.000334408 2.670529e-04
 [998,] 0.0002870073 0.000334408 9.566950e-05
 [999,] 0.0002243119 0.000334408 7.477264e-05
[1000,] 0.0002686442 0.000334408 8.954783e-05
[1001,] 0.0003046963 0.000334408 1.015652e-04
[1002,] 0.0002659033 0.000334408 8.863442e-05
[1003,] 0.0002443650 0.000334408 8.145792e-05
[1004,] 0.0008550066 0.000334408 2.850110e-04
[1005,] 0.0002891056 0.000334408 9.636904e-05
[1006,] 0.0002423031 0.000334408 8.077050e-05
[1007,] 0.0002292285 0.000334408 7.640969e-05
[1008,] 0.0114665246 0.000334408 6.721078e-03
[1009,] 0.0003010096 0.000334408 1.003365e-04
[1010,] 0.0002982918 0.000334408 9.942546e-05
[1011,] 0.0002958400 0.000334408 9.861074e-05
[1012,] 0.0003245222 0.000334408 1.081737e-04
[1013,] 0.0002383633 0.000334408 7.945715e-05
[1014,] 0.0006681930 0.000334408 2.226983e-04
[1015,] 0.0002988903 0.000334408 9.962719e-05
[1016,] 0.0002494035 0.000334408 8.313735e-05
[1017,] 0.0002387107 0.000334408 7.957338e-05
[1018,] 0.0002238503 0.000334408 7.461679e-05
[1019,] 0.0003170170 0.000334408 1.056662e-04
[1020,] 0.0002706875 0.000334408 9.022897e-05
[1021,] 0.0002389086 0.000334408 7.963883e-05
[1022,] 0.0096749644 0.000334408 4.922884e-03
[1023,] 0.0008235025 0.000334408 2.745067e-04
[1024,] 0.0002643145 0.000334408 8.810477e-05
[1025,] 0.0006182335 0.000334408 2.060673e-04
[1026,] 0.0125673988 0.000334408 2.833713e-03
[1027,] 0.0009281906 0.000334408 3.094028e-04
[1028,] 0.0002466294 0.000334408 8.221288e-05
[1029,] 0.0002853961 0.000334408 9.513243e-05
[1030,] 0.0002967647 0.000334408 9.892164e-05
[1031,] 0.0003577409 0.000334408 1.192477e-04
[1032,] 0.0002568446 0.000334408 8.561747e-05
[1033,] 0.0010748631 0.000334408 3.583232e-04
[1034,] 0.0002922067 0.000334408 9.740221e-05
[1035,] 0.0003460330 0.000334408 1.153448e-04
[1036,] 0.0002630140 0.000334408 8.767444e-05
[1037,] 0.0010628307 0.000334408 3.542932e-04
[1038,] 0.0002868979 0.000334408 9.563309e-05
[1039,] 0.0010967770 0.000334408 3.656086e-04
[1040,] 0.0089155452 0.000334408 2.076947e-03
[1041,] 0.0003226482 0.000334408 1.075465e-04
[1042,] 0.0002526817 0.000334408 8.423068e-05
[1043,] 0.0003280753 0.000334408 1.093548e-04
[1044,] 0.0003012555 0.000334408 1.004188e-04
[1045,] 0.0009787014 0.000334408 3.262425e-04
[1046,] 0.0003247524 0.000334408 1.082490e-04
[1047,] 0.0009224140 0.000334408 3.074736e-04
[1048,] 0.0002559753 0.000334408 8.532845e-05
[1049,] 0.0004728793 0.000334408 3.072105e-04
[1050,] 0.0002877738 0.000334408 9.592360e-05
[1051,] 0.0008996236 0.000334408 2.998871e-04
[1052,] 0.0003158340 0.000334408 1.052776e-04
[1053,] 0.0002683672 0.000334408 8.945969e-05
[1054,] 0.0003084203 0.000334408 1.028061e-04
[1055,] 0.0003114500 0.000334408 1.038160e-04
[1056,] 0.0008051483 0.000334408 2.683852e-04
[1057,] 0.0026607467 0.000334408 1.485614e-03
[1058,] 0.0002615617 0.000334408 8.718529e-05
[1059,] 0.0031395729 0.000334408 7.777297e-04
[1060,] 0.0002636504 0.000334408 8.788317e-05
[1061,] 0.0010213334 0.000334408 3.404573e-04
[1062,] 0.0002626639 0.000334408 8.755425e-05
[1063,] 0.0052276497 0.000334408 2.684410e-03
[1064,] 0.0006206661 0.000334408 2.068876e-04
[1065,] 0.0091227882 0.000334408 4.558431e-03
[1066,] 0.0002650410 0.000334408 8.835060e-05
[1067,] 0.0002628908 0.000334408 8.762980e-05
[1068,] 0.0002877416 0.000334408 9.591430e-05
[1069,] 0.0061252360 0.000334408 4.150556e-03
[1070,] 0.0002712247 0.000334408 9.041207e-05
[1071,] 0.0003041231 0.000334408 1.013693e-04
[1072,] 0.0040425199 0.000334408 2.296540e-03
[1073,] 0.0003018961 0.000334408 1.006270e-04
[1074,] 0.0003094845 0.000334408 1.031663e-04
[1075,] 0.0406762975 0.000334408 3.574518e-02
[1076,] 0.0009343971 0.000334408 3.114703e-04
[1077,] 0.0002719954 0.000334408 9.066842e-05
[1078,] 0.0008093367 0.000334408 2.697818e-04
[1079,] 0.0002873193 0.000334408 9.577343e-05
[1080,] 0.0008741549 0.000334408 2.913874e-04
[1081,] 0.0002583945 0.000334408 8.613126e-05
[1082,] 0.0006323381 0.000334408 2.107744e-04
[1083,] 0.0002516981 0.000334408 8.389926e-05
[1084,] 0.0003604135 0.000334408 1.201380e-04
[1085,] 0.0009687778 0.000334408 3.229362e-04
[1086,] 0.0002479640 0.000334408 8.265439e-05
[1087,] 0.0176607386 0.000334408 2.550503e-02
[1088,] 0.0009674608 0.000334408 3.225105e-04
[1089,] 0.0009623724 0.000334408 3.208121e-04
[1090,] 0.0002627221 0.000334408 8.757410e-05
[1091,] 0.0005359460 0.000334408 1.786694e-04
[1092,] 0.0002222908 0.000334408 7.409724e-05
[1093,] 0.0003120376 0.000334408 1.040126e-04
[1094,] 0.0003234931 0.000334408 1.078312e-04
[1095,] 0.0011363468 0.000334408 3.787750e-04
[1096,] 0.0002674751 0.000334408 8.915836e-05
[1097,] 0.0012452977 0.000334408 4.150787e-04
[1098,] 0.0007294167 0.000334408 2.430928e-04
[1099,] 0.0012209211 0.000334408 4.069494e-04
[1100,] 0.0002080796 0.000334408 6.935931e-05
[1101,] 0.0002120288 0.000334408 7.067593e-05
[1102,] 0.0003314511 0.000334408 1.104812e-04
[1103,] 0.0005014180 0.000334408 1.671340e-04
[1104,] 0.0002086945 0.000334408 6.956391e-05
[1105,] 0.0010206444 0.000334408 3.402469e-04
[1106,] 0.0002658483 0.000334408 8.861609e-05
[1107,] 0.0006188847 0.000334408 2.062725e-04
[1108,] 0.0003153682 0.000334408 1.051224e-04
[1109,] 0.0002800380 0.000334408 9.334625e-05
[1110,] 0.0003300577 0.000334408 1.100201e-04
[1111,] 0.0004216846 0.000334408 1.405621e-04
[1112,] 0.0003122455 0.000334408 1.040835e-04
[1113,] 0.0002405278 0.000334408 8.017610e-05
[1114,] 0.0002425551 0.000334408 8.085139e-05
[1115,] 0.0003080596 0.000334408 1.026867e-04
[1116,] 0.0004274757 0.000334408 1.424204e-04
[1117,] 0.0002670151 0.000334408 8.900516e-05
[1118,] 0.0002142442 0.000334408 7.141632e-05
[1119,] 0.0002330696 0.000334408 7.768842e-05
[1120,] 0.0002247426 0.000334408 7.491419e-05
[1121,] 0.0002155151 0.000334408 7.184007e-05
[1122,] 0.0003017466 0.000334408 1.005814e-04
[1123,] 0.0003038553 0.000334408 1.012891e-04
[1124,] 0.0003152877 0.000334408 1.050931e-04
[1125,] 0.0002875502 0.000334408 9.584917e-05
[1126,] 0.0002730737 0.000334408 9.102273e-05
[1127,] 0.0001992095 0.000334408 6.640289e-05
[1128,] 0.0011274621 0.000334408 3.759672e-04
[1129,] 0.0003677276 0.000334408 1.225830e-04
[1130,] 0.0001974648 0.000334408 6.582193e-05
[1131,] 0.0002660009 0.000334408 8.866615e-05
[1132,] 0.0002751169 0.000334408 9.170517e-05
[1133,] 0.0002581427 0.000334408 8.604715e-05
[1134,] 0.0002515250 0.000334408 8.384099e-05
[1135,] 0.0002532597 0.000334408 8.441944e-05
[1136,] 0.0005145948 0.000334408 1.715350e-04
[1137,] 0.0006398868 0.000334408 2.133124e-04
[1138,] 0.0002602422 0.000334408 8.674719e-05
[1139,] 0.0003282795 0.000334408 1.094277e-04
[1140,] 0.0010289275 0.000334408 3.429711e-04
[1141,] 0.0003477566 0.000334408 1.159180e-04
[1142,] 0.0005054214 0.000334408 1.684720e-04
[1143,] 0.0002492535 0.000334408 8.308348e-05
[1144,] 0.0005315738 0.000334408 1.771831e-04
[1145,] 0.0002336780 0.000334408 7.789218e-05
[1146,] 0.0003571394 0.000334408 1.190469e-04
[1147,] 0.0004400829 0.000334408 1.466924e-04
[1148,] 0.0003064473 0.000334408 1.021488e-04
[1149,] 0.0002845800 0.000334408 9.486121e-05
[1150,] 0.0003238184 0.000334408 1.079394e-04
[1151,] 0.0003683106 0.000334408 1.227737e-04
[1152,] 0.0002450107 0.000334408 8.166860e-05
[1153,] 0.0002304770 0.000334408 7.682496e-05
[1154,] 0.0004284578 0.000334408 1.428231e-04
[1155,] 0.0003141250 0.000334408 1.047078e-04
[1156,] 0.0021124747 0.000334408 7.039800e-04
[1157,] 0.0003653577 0.000334408 1.217868e-04
[1158,] 0.0002618951 0.000334408 8.729775e-05
[1159,] 0.0002341145 0.000334408 7.803784e-05
```
