## Supplementary material for "Characterization of shared and ancestry-specific signals driving complex traits using multi-ancestry fine-mapping": s1_data.bim

```
17	chr17:19618287:T:C	0	19618287	C	T
17	chr17:19618354:G:A	0	19618354	A	G
17	chr17:19621986:A:G	0	19621986	G	A
17	chr17:19622179:A:T	0	19622179	T	A
17	chr17:19622812:C:T	0	19622812	T	C
17	chr17:19626298:AGAG:A	0	19626298	A	AGAG
17	chr17:19626600:T:A	0	19626600	A	T
17	chr17:19630316:C:T	0	19630316	T	C
17	chr17:19631507:A:G	0	19631507	G	A
17	chr17:19632607:C:A	0	19632607	A	C
17	chr17:19634769:G:C	0	19634769	C	G
17	chr17:19634812:C:T	0	19634812	T	C
17	chr17:19635519:C:A	0	19635519	A	C
17	chr17:19635599:C:T	0	19635599	T	C
17	chr17:19635801:G:A	0	19635801	A	G
17	chr17:19635929:G:C	0	19635929	C	G
17	chr17:19635959:A:G	0	19635959	G	A
17	chr17:19635978:C:T	0	19635978	T	C
17	chr17:19636056:T:C	0	19636056	C	T
17	chr17:19636283:A:T	0	19636283	T	A
17	chr17:19636286:C:T	0	19636286	T	C
17	chr17:19636302:G:GA	0	19636302	GA	G
17	chr17:19636305:A:ATT	0	19636305	ATT	A
17	chr17:19636650:T:C	0	19636650	C	T
17	chr17:19636845:T:C	0	19636845	C	T
17	chr17:19636929:C:CA	0	19636929	CA	C
17	chr17:19637130:G:T	0	19637130	T	G
17	chr17:19637698:C:T	0	19637698	T	C
17	chr17:19638989:A:T	0	19638989	T	A
17	chr17:19641057:C:A	0	19641057	A	C
17	chr17:19641999:CCAAATA:C	0	19641999	C	CCAAATA
17	chr17:19642521:C:T	0	19642521	T	C
17	chr17:19642787:C:T	0	19642787	T	C
17	chr17:19643108:A:G	0	19643108	G	A
17	chr17:19643174:G:A	0	19643174	A	G
17	chr17:19643233:G:A	0	19643233	A	G
17	chr17:19643435:A:G	0	19643435	G	A
17	chr17:19643542:G:A	0	19643542	A	G
17	chr17:19643665:T:C	0	19643665	C	T
17	chr17:19644352:C:G	0	19644352	G	C
17	chr17:19644485:G:C	0	19644485	C	G
17	chr17:19644833:A:G	0	19644833	G	A
17	chr17:19644877:T:C	0	19644877	C	T
17	chr17:19644956:C:T	0	19644956	T	C
17	chr17:19646228:T:TCA	0	19646228	TCA	T
17	chr17:19646831:A:G	0	19646831	G	A
17	chr17:19646957:T:C	0	19646957	C	T
17	chr17:19647401:T:C	0	19647401	C	T
17	chr17:19647645:A:G	0	19647645	G	A
17	chr17:19647998:G:A	0	19647998	A	G
17	chr17:19649163:C:T	0	19649163	T	C
17	chr17:19649337:TCCTTTTCTG:T	0	19649337	T	TCCTTTTCTG
17	chr17:19649406:A:G	0	19649406	G	A
17	chr17:19649935:G:T	0	19649935	T	G
17	chr17:19650346:A:G	0	19650346	G	A
17	chr17:19652412:A:T	0	19652412	T	A
17	chr17:19652663:T:C	0	19652663	C	T
17	chr17:19652874:CTG:C	0	19652874	C	CTG
17	chr17:19653567:A:G	0	19653567	G	A
17	chr17:19654643:A:T	0	19654643	T	A
17	chr17:19654646:C:T	0	19654646	T	C
17	chr17:19655057:T:C	0	19655057	C	T
17	chr17:19655782:C:T	0	19655782	T	C
17	chr17:19656155:A:G	0	19656155	G	A
17	chr17:19656310:G:A	0	19656310	A	G
17	chr17:19657055:G:T	0	19657055	T	G
17	chr17:19657343:A:G	0	19657343	G	A
17	chr17:19657539:A:G	0	19657539	G	A
17	chr17:19657698:GACTGAATT:G	0	19657698	G	GACTGAATT
17	chr17:19658518:A:G	0	19658518	G	A
17	chr17:19659503:T:C	0	19659503	C	T
17	chr17:19659705:C:G	0	19659705	G	C
17	chr17:19661321:C:G	0	19661321	G	C
17	chr17:19661508:C:CT	0	19661508	CT	C
17	chr17:19662632:G:A	0	19662632	A	G
17	chr17:19665173:CT:C	0	19665173	C	CT
17	chr17:19665713:G:A	0	19665713	A	G
17	chr17:19666690:T:C	0	19666690	C	T
17	chr17:19667007:A:G	0	19667007	G	A
17	chr17:19667822:G:C	0	19667822	C	G
17	chr17:19667956:A:G	0	19667956	G	A
17	chr17:19669746:C:T	0	19669746	T	C
17	chr17:19669811:T:A	0	19669811	A	T
17	chr17:19672408:A:G	0	19672408	G	A
17	chr17:19672765:C:T	0	19672765	T	C
17	chr17:19672800:C:T	0	19672800	T	C
17	chr17:19672978:T:C	0	19672978	C	T
17	chr17:19673705:A:G	0	19673705	G	A
17	chr17:19673757:T:C	0	19673757	C	T
17	chr17:19674095:G:T	0	19674095	T	G
17	chr17:19674827:T:C	0	19674827	C	T
17	chr17:19675333:T:C	0	19675333	C	T
17	chr17:19675560:A:T	0	19675560	T	A
17	chr17:19676545:T:C	0	19676545	C	T
17	chr17:19677181:A:G	0	19677181	G	A
17	chr17:19677447:TAC:T	0	19677447	T	TAC
17	chr17:19677696:A:G	0	19677696	G	A
17	chr17:19678050:T:G	0	19678050	G	T
17	chr17:19679017:C:A	0	19679017	A	C
17	chr17:19679037:G:A	0	19679037	A	G
17	chr17:19679048:A:C	0	19679048	C	A
17	chr17:19680772:G:A	0	19680772	A	G
17	chr17:19681214:C:A	0	19681214	A	C
17	chr17:19681915:T:C	0	19681915	C	T
17	chr17:19683221:C:T	0	19683221	T	C
17	chr17:19684290:A:C	0	19684290	C	A
17	chr17:19684654:A:T	0	19684654	T	A
17	chr17:19685042:C:T	0	19685042	T	C
17	chr17:19685201:C:T	0	19685201	T	C
17	chr17:19685202:A:G	0	19685202	G	A
17	chr17:19685212:T:C	0	19685212	C	T
17	chr17:19685361:G:A	0	19685361	A	G
17	chr17:19685424:A:G	0	19685424	G	A
17	chr17:19685487:C:T	0	19685487	T	C
17	chr17:19685609:C:T	0	19685609	T	C
17	chr17:19686211:A:G	0	19686211	G	A
17	chr17:19686437:G:A	0	19686437	A	G
17	chr17:19686662:T:C	0	19686662	C	T
17	chr17:19687027:G:A	0	19687027	A	G
17	chr17:19688206:A:G	0	19688206	G	A
17	chr17:19688397:CTAGTA:C	0	19688397	C	CTAGTA
17	chr17:19689484:A:G	0	19689484	G	A
17	chr17:19689893:T:C	0	19689893	C	T
17	chr17:19691110:C:T	0	19691110	T	C
17	chr17:19691527:C:T	0	19691527	T	C
17	chr17:19691695:C:T	0	19691695	T	C
17	chr17:19692022:A:G	0	19692022	G	A
17	chr17:19692057:G:A	0	19692057	A	G
17	chr17:19692087:A:G	0	19692087	G	A
17	chr17:19692143:G:A	0	19692143	A	G
17	chr17:19692623:T:C	0	19692623	C	T
17	chr17:19693112:G:A	0	19693112	A	G
17	chr17:19693150:C:T	0	19693150	T	C
17	chr17:19693356:A:G	0	19693356	G	A
17	chr17:19693650:T:C	0	19693650	C	T
17	chr17:19693774:G:A	0	19693774	A	G
17	chr17:19694742:C:G	0	19694742	G	C
17	chr17:19694772:C:T	0	19694772	T	C
17	chr17:19694827:A:AATCGCTTG	0	19694827	AATCGCTTG	A
17	chr17:19694890:C:T	0	19694890	T	C
17	chr17:19695962:T:C	0	19695962	C	T
17	chr17:19696015:T:C	0	19696015	C	T
17	chr17:19696059:AAT:A	0	19696059	A	AAT
17	chr17:19696110:G:A	0	19696110	A	G
17	chr17:19696536:G:A	0	19696536	A	G
17	chr17:19696571:A:G	0	19696571	G	A
17	chr17:19697592:T:G	0	19697592	G	T
17	chr17:19698162:G:A	0	19698162	A	G
17	chr17:19698482:C:G	0	19698482	G	C
17	chr17:19698622:A:G	0	19698622	G	A
17	chr17:19698908:C:T	0	19698908	T	C
17	chr17:19698969:G:C	0	19698969	C	G
17	chr17:19699290:A:C	0	19699290	C	A
17	chr17:19699747:G:A	0	19699747	A	G
17	chr17:19700497:T:C	0	19700497	C	T
17	chr17:19701482:T:C	0	19701482	C	T
17	chr17:19702256:T:C	0	19702256	C	T
17	chr17:19705460:G:A	0	19705460	A	G
17	chr17:19705661:G:A	0	19705661	A	G
17	chr17:19706634:C:G	0	19706634	G	C
17	chr17:19706791:C:T	0	19706791	T	C
17	chr17:19707391:G:C	0	19707391	C	G
17	chr17:19709183:T:C	0	19709183	C	T
17	chr17:19709632:T:C	0	19709632	C	T
17	chr17:19710044:A:G	0	19710044	G	A
17	chr17:19711152:C:T	0	19711152	T	C
17	chr17:19712365:T:C	0	19712365	C	T
17	chr17:19712932:A:G	0	19712932	G	A
17	chr17:19717311:A:T	0	19717311	T	A
17	chr17:19719330:G:A	0	19719330	A	G
17	chr17:19719449:A:G	0	19719449	G	A
17	chr17:19719499:G:A	0	19719499	A	G
17	chr17:19719673:C:G	0	19719673	G	C
17	chr17:19719710:G:A	0	19719710	A	G
17	chr17:19719793:A:G	0	19719793	G	A
17	chr17:19720658:G:A	0	19720658	A	G
17	chr17:19721525:G:A	0	19721525	A	G
17	chr17:19723312:C:A	0	19723312	A	C
17	chr17:19723715:G:A	0	19723715	A	G
17	chr17:19724509:C:T	0	19724509	T	C
17	chr17:19724594:G:A	0	19724594	A	G
17	chr17:19725150:C:G	0	19725150	G	C
17	chr17:19726491:A:G	0	19726491	G	A
17	chr17:19726666:A:C	0	19726666	C	A
17	chr17:19727366:G:C	0	19727366	C	G
17	chr17:19728107:G:A	0	19728107	A	G
17	chr17:19728602:C:T	0	19728602	T	C
17	chr17:19730650:A:G	0	19730650	G	A
17	chr17:19731394:G:A	0	19731394	A	G
17	chr17:19731581:C:G	0	19731581	G	C
17	chr17:19732448:T:C	0	19732448	C	T
17	chr17:19733406:C:T	0	19733406	T	C
17	chr17:19733902:C:T	0	19733902	T	C
17	chr17:19734840:A:G	0	19734840	G	A
17	chr17:19735875:C:T	0	19735875	T	C
17	chr17:19736156:C:CA	0	19736156	CA	C
17	chr17:19736402:G:C	0	19736402	C	G
17	chr17:19738955:T:TG	0	19738955	TG	T
17	chr17:19740913:C:G	0	19740913	G	C
17	chr17:19742310:G:A	0	19742310	A	G
17	chr17:19745316:T:C	0	19745316	C	T
17	chr17:19745936:A:G	0	19745936	G	A
17	chr17:19748298:C:T	0	19748298	T	C
17	chr17:19749262:G:A	0	19749262	A	G
17	chr17:19749581:C:T	0	19749581	T	C
17	chr17:19749997:A:G	0	19749997	G	A
17	chr17:19751295:A:G	0	19751295	G	A
17	chr17:19754534:C:G	0	19754534	G	C
17	chr17:19754568:A:G	0	19754568	G	A
17	chr17:19754768:G:A	0	19754768	A	G
17	chr17:19755540:A:G	0	19755540	G	A
17	chr17:19755986:T:C	0	19755986	C	T
17	chr17:19756436:C:T	0	19756436	T	C
17	chr17:19758905:G:A	0	19758905	A	G
17	chr17:19758928:T:C	0	19758928	C	T
17	chr17:19759284:A:T	0	19759284	T	A
17	chr17:19759996:G:T	0	19759996	T	G
17	chr17:19760223:C:T	0	19760223	T	C
17	chr17:19760274:G:A	0	19760274	A	G
17	chr17:19760434:T:C	0	19760434	C	T
17	chr17:19760991:A:C	0	19760991	C	A
17	chr17:19761005:A:G	0	19761005	G	A
17	chr17:19761145:A:G	0	19761145	G	A
17	chr17:19761229:A:G	0	19761229	G	A
17	chr17:19761726:G:A	0	19761726	A	G
17	chr17:19762491:G:A	0	19762491	A	G
17	chr17:19762622:G:A	0	19762622	A	G
17	chr17:19762623:C:T	0	19762623	T	C
17	chr17:19762688:C:T	0	19762688	T	C
17	chr17:19766395:C:T	0	19766395	T	C
17	chr17:19768145:C:T	0	19768145	T	C
17	chr17:19771700:G:A	0	19771700	A	G
17	chr17:19771791:T:C	0	19771791	C	T
17	chr17:19774031:T:TA	0	19774031	TA	T
17	chr17:19774995:A:C	0	19774995	C	A
17	chr17:19778325:T:C	0	19778325	C	T
17	chr17:19779014:G:A	0	19779014	A	G
17	chr17:19785728:C:T	0	19785728	T	C
17	chr17:19786246:C:T	0	19786246	T	C
17	chr17:19789496:G:A	0	19789496	A	G
17	chr17:19790515:T:C	0	19790515	C	T
17	chr17:19793480:C:T	0	19793480	T	C
17	chr17:19794663:G:A	0	19794663	A	G
17	chr17:19795808:G:A	0	19795808	A	G
17	chr17:19796045:T:C	0	19796045	C	T
17	chr17:19798035:T:A	0	19798035	A	T
17	chr17:19800542:C:T	0	19800542	T	C
17	chr17:19801112:TTATAAG:T	0	19801112	T	TTATAAG
17	chr17:19801343:G:C	0	19801343	C	G
17	chr17:19802842:G:C	0	19802842	C	G
17	chr17:19803167:G:A	0	19803167	A	G
17	chr17:19803342:C:A	0	19803342	A	C
17	chr17:19805054:TATA:T	0	19805054	T	TATA
17	chr17:19806277:CAG:C	0	19806277	C	CAG
17	chr17:19810427:C:T	0	19810427	T	C
17	chr17:19810893:G:A	0	19810893	A	G
17	chr17:19812442:T:A	0	19812442	A	T
17	chr17:19812587:T:G	0	19812587	G	T
17	chr17:19812822:T:A	0	19812822	A	T
17	chr17:19814556:T:C	0	19814556	C	T
17	chr17:19817525:T:C	0	19817525	C	T
17	chr17:19817949:G:T	0	19817949	T	G
17	chr17:19819162:T:A	0	19819162	A	T
17	chr17:19819249:C:T	0	19819249	T	C
17	chr17:19819473:G:C	0	19819473	C	G
17	chr17:19820647:T:C	0	19820647	C	T
17	chr17:19820842:C:T	0	19820842	T	C
17	chr17:19822240:T:C	0	19822240	C	T
17	chr17:19825995:A:AT	0	19825995	AT	A
17	chr17:19826182:T:C	0	19826182	C	T
17	chr17:19827834:C:T	0	19827834	T	C
17	chr17:19828126:G:GA	0	19828126	GA	G
17	chr17:19828191:A:G	0	19828191	G	A
17	chr17:19828920:A:C	0	19828920	C	A
17	chr17:19829119:AT:A	0	19829119	A	AT
17	chr17:19831402:A:G	0	19831402	G	A
17	chr17:19832333:C:T	0	19832333	T	C
17	chr17:19832631:A:G	0	19832631	G	A
17	chr17:19832949:C:G	0	19832949	G	C
17	chr17:19838446:C:T	0	19838446	T	C
17	chr17:19839201:T:C	0	19839201	C	T
17	chr17:19839725:T:C	0	19839725	C	T
17	chr17:19842424:C:T	0	19842424	T	C
17	chr17:19844021:C:T	0	19844021	T	C
17	chr17:19844199:G:T	0	19844199	T	G
17	chr17:19844380:T:C	0	19844380	C	T
17	chr17:19844750:T:C	0	19844750	C	T
17	chr17:19845502:T:A	0	19845502	A	T
17	chr17:19847124:C:T	0	19847124	T	C
17	chr17:19847903:C:T	0	19847903	T	C
17	chr17:19850609:G:A	0	19850609	A	G
17	chr17:19852568:G:A	0	19852568	A	G
17	chr17:19853890:A:C	0	19853890	C	A
17	chr17:19854341:T:C	0	19854341	C	T
17	chr17:19856360:G:A	0	19856360	A	G
17	chr17:19856497:A:G	0	19856497	G	A
17	chr17:19859189:T:A	0	19859189	A	T
17	chr17:19860776:G:A	0	19860776	A	G
17	chr17:19861355:A:G	0	19861355	G	A
17	chr17:19862108:C:T	0	19862108	T	C
17	chr17:19862375:A:G	0	19862375	G	A
17	chr17:19862457:A:G	0	19862457	G	A
17	chr17:19863678:G:A	0	19863678	A	G
17	chr17:19864410:A:G	0	19864410	G	A
17	chr17:19865611:A:C	0	19865611	C	A
17	chr17:19865868:A:G	0	19865868	G	A
17	chr17:19867744:C:G	0	19867744	G	C
17	chr17:19867910:G:A	0	19867910	A	G
17	chr17:19870130:A:G	0	19870130	G	A
17	chr17:19870160:G:C	0	19870160	C	G
17	chr17:19873718:G:A	0	19873718	A	G
17	chr17:19873722:C:T	0	19873722	T	C
17	chr17:19874814:C:T	0	19874814	T	C
17	chr17:19876661:C:T	0	19876661	T	C
17	chr17:19877056:T:A	0	19877056	A	T
17	chr17:19877346:A:G	0	19877346	G	A
17	chr17:19878805:A:C	0	19878805	C	A
17	chr17:19879240:T:C	0	19879240	C	T
17	chr17:19879241:G:C	0	19879241	C	G
17	chr17:19880661:T:C	0	19880661	C	T
17	chr17:19883978:G:C	0	19883978	C	G
17	chr17:19885554:C:T	0	19885554	T	C
17	chr17:19885570:C:G	0	19885570	G	C
17	chr17:19885810:C:T	0	19885810	T	C
17	chr17:19886054:G:A	0	19886054	A	G
17	chr17:19886299:CTCTCTT:C	0	19886299	C	CTCTCTT
17	chr17:19889281:G:T	0	19889281	T	G
17	chr17:19889652:T:C	0	19889652	C	T
17	chr17:19890304:G:A	0	19890304	A	G
17	chr17:19890651:C:G	0	19890651	G	C
17	chr17:19890768:G:C	0	19890768	C	G
17	chr17:19891879:A:G	0	19891879	G	A
17	chr17:19892529:A:G	0	19892529	G	A
17	chr17:19892633:G:A	0	19892633	A	G
17	chr17:19896013:G:C	0	19896013	C	G
17	chr17:19896351:T:A	0	19896351	A	T
17	chr17:19897081:C:T	0	19897081	T	C
17	chr17:19898508:C:G	0	19898508	G	C
17	chr17:19898518:G:A	0	19898518	A	G
17	chr17:19898934:T:C	0	19898934	C	T
17	chr17:19899029:T:A	0	19899029	A	T
17	chr17:19899161:T:TG	0	19899161	TG	T
17	chr17:19900137:C:T	0	19900137	T	C
17	chr17:19900805:T:G	0	19900805	G	T
17	chr17:19900844:C:T	0	19900844	T	C
17	chr17:19900934:T:C	0	19900934	C	T
17	chr17:19902737:C:A	0	19902737	A	C
17	chr17:19903091:T:C	0	19903091	C	T
17	chr17:19903516:C:T	0	19903516	T	C
17	chr17:19904997:TTAA:T	0	19904997	T	TTAA
17	chr17:19905132:T:C	0	19905132	C	T
17	chr17:19906436:C:T	0	19906436	T	C
17	chr17:19907407:T:G	0	19907407	G	T
17	chr17:19907511:G:A	0	19907511	A	G
17	chr17:19909228:T:C	0	19909228	C	T
17	chr17:19910155:T:C	0	19910155	C	T
17	chr17:19913414:C:A	0	19913414	A	C
17	chr17:19913585:A:C	0	19913585	C	A
17	chr17:19914367:T:C	0	19914367	C	T
17	chr17:19914774:T:C	0	19914774	C	T
17	chr17:19915288:A:G	0	19915288	G	A
17	chr17:19916916:G:A	0	19916916	A	G
17	chr17:19918863:C:G	0	19918863	G	C
17	chr17:19919048:G:GCA	0	19919048	GCA	G
17	chr17:19919167:G:A	0	19919167	A	G
17	chr17:19919757:C:T	0	19919757	T	C
17	chr17:19922266:T:C	0	19922266	C	T
17	chr17:19923897:G:A	0	19923897	A	G
17	chr17:19925415:C:T	0	19925415	T	C
17	chr17:19925557:G:T	0	19925557	T	G
17	chr17:19925998:T:C	0	19925998	C	T
17	chr17:19928506:A:C	0	19928506	C	A
17	chr17:19928747:A:G	0	19928747	G	A
17	chr17:19928920:A:C	0	19928920	C	A
17	chr17:19929838:G:A	0	19929838	A	G
17	chr17:19931799:C:T	0	19931799	T	C
17	chr17:19933383:T:G	0	19933383	G	T
17	chr17:19933699:A:G	0	19933699	G	A
17	chr17:19933734:T:A	0	19933734	A	T
17	chr17:19934050:T:C	0	19934050	C	T
17	chr17:19934223:C:T	0	19934223	T	C
17	chr17:19938749:G:A	0	19938749	A	G
17	chr17:19938908:T:C	0	19938908	C	T
17	chr17:19940525:CA:C	0	19940525	C	CA
17	chr17:19942080:G:A	0	19942080	A	G
17	chr17:19942456:A:G	0	19942456	G	A
17	chr17:19945137:T:C	0	19945137	C	T
17	chr17:19945224:AAAAG:A	0	19945224	A	AAAAG
17	chr17:19945281:G:C	0	19945281	C	G
17	chr17:19946432:G:A	0	19946432	A	G
17	chr17:19947021:C:T	0	19947021	T	C
17	chr17:19948338:AAAG:A	0	19948338	A	AAAG
17	chr17:19950040:C:T	0	19950040	T	C
17	chr17:19951626:A:G	0	19951626	G	A
17	chr17:19952137:AC:A	0	19952137	A	AC
17	chr17:19953184:T:C	0	19953184	C	T
17	chr17:19955313:C:T	0	19955313	T	C
17	chr17:19955593:T:C	0	19955593	C	T
17	chr17:19960360:C:T	0	19960360	T	C
17	chr17:19960497:G:A	0	19960497	A	G
17	chr17:19963285:G:A	0	19963285	A	G
17	chr17:19963568:A:G	0	19963568	G	A
17	chr17:19964018:T:A	0	19964018	A	T
17	chr17:19966113:T:C	0	19966113	C	T
17	chr17:19966231:C:T	0	19966231	T	C
17	chr17:19966485:A:G	0	19966485	G	A
17	chr17:19969045:G:A	0	19969045	A	G
17	chr17:19969299:C:T	0	19969299	T	C
17	chr17:19971337:T:C	0	19971337	C	T
17	chr17:19971421:A:G	0	19971421	G	A
17	chr17:19972019:T:C	0	19972019	C	T
17	chr17:19973027:T:C	0	19973027	C	T
17	chr17:19974056:G:A	0	19974056	A	G
17	chr17:19974321:T:C	0	19974321	C	T
17	chr17:19975353:G:A	0	19975353	A	G
17	chr17:19975483:T:C	0	19975483	C	T
17	chr17:19975851:T:C	0	19975851	C	T
17	chr17:19976656:A:G	0	19976656	G	A
17	chr17:19976988:G:A	0	19976988	A	G
17	chr17:19978106:G:A	0	19978106	A	G
17	chr17:19978274:T:C	0	19978274	C	T
17	chr17:19978747:C:G	0	19978747	G	C
17	chr17:19978771:T:C	0	19978771	C	T
17	chr17:19983635:G:A	0	19983635	A	G
17	chr17:19983674:G:A	0	19983674	A	G
17	chr17:19984189:ATAACT:A	0	19984189	A	ATAACT
17	chr17:19984410:A:G	0	19984410	G	A
17	chr17:19985188:G:A	0	19985188	A	G
17	chr17:19985684:A:G	0	19985684	G	A
17	chr17:19985941:G:A	0	19985941	A	G
17	chr17:19988656:G:A	0	19988656	A	G
17	chr17:19989140:G:T	0	19989140	T	G
17	chr17:19989364:G:A	0	19989364	A	G
17	chr17:19990277:C:T	0	19990277	T	C
17	chr17:19991889:G:A	0	19991889	A	G
17	chr17:19991935:C:T	0	19991935	T	C
17	chr17:19993219:A:G	0	19993219	G	A
17	chr17:19994492:T:C	0	19994492	C	T
17	chr17:19994532:T:C	0	19994532	C	T
17	chr17:19994786:A:G	0	19994786	G	A
17	chr17:19994924:C:G	0	19994924	G	C
17	chr17:19995003:T:C	0	19995003	C	T
17	chr17:19995074:G:A	0	19995074	A	G
17	chr17:19996475:G:T	0	19996475	T	G
17	chr17:19996600:A:G	0	19996600	G	A
17	chr17:19996627:C:G	0	19996627	G	C
17	chr17:19996729:T:C	0	19996729	C	T
17	chr17:19996855:A:G	0	19996855	G	A
17	chr17:19997681:A:G	0	19997681	G	A
17	chr17:19998092:T:C	0	19998092	C	T
17	chr17:19998689:A:G	0	19998689	G	A
17	chr17:20000061:T:C	0	20000061	C	T
17	chr17:20000412:T:C	0	20000412	C	T
17	chr17:20000941:G:A	0	20000941	A	G
17	chr17:20001578:T:C	0	20001578	C	T
17	chr17:20001765:C:T	0	20001765	T	C
17	chr17:20001848:A:G	0	20001848	G	A
17	chr17:20001984:CACAG:C	0	20001984	C	CACAG
17	chr17:20002455:T:C	0	20002455	C	T
17	chr17:20002512:A:G	0	20002512	G	A
17	chr17:20002618:C:T	0	20002618	T	C
17	chr17:20002758:T:C	0	20002758	C	T
17	chr17:20003190:A:G	0	20003190	G	A
17	chr17:20003206:G:A	0	20003206	A	G
17	chr17:20003827:C:T	0	20003827	T	C
17	chr17:20003995:T:C	0	20003995	C	T
17	chr17:20004333:G:A	0	20004333	A	G
17	chr17:20004614:A:C	0	20004614	C	A
17	chr17:20004970:A:G	0	20004970	G	A
17	chr17:20005682:A:G	0	20005682	G	A
17	chr17:20006047:T:G	0	20006047	G	T
17	chr17:20007068:A:AG	0	20007068	AG	A
17	chr17:20007635:C:T	0	20007635	T	C
17	chr17:20007779:T:C	0	20007779	C	T
17	chr17:20008515:C:G	0	20008515	G	C
17	chr17:20009257:C:T	0	20009257	T	C
17	chr17:20009415:A:C	0	20009415	C	A
17	chr17:20009416:G:C	0	20009416	C	G
17	chr17:20011086:T:A	0	20011086	A	T
17	chr17:20011233:C:T	0	20011233	T	C
17	chr17:20011979:A:G	0	20011979	G	A
17	chr17:20012316:T:C	0	20012316	C	T
17	chr17:20012858:C:T	0	20012858	T	C
17	chr17:20013756:C:T	0	20013756	T	C
17	chr17:20013863:C:T	0	20013863	T	C
17	chr17:20014023:C:T	0	20014023	T	C
17	chr17:20016845:T:C	0	20016845	C	T
17	chr17:20016857:C:T	0	20016857	T	C
17	chr17:20017265:C:T	0	20017265	T	C
17	chr17:20017909:C:G	0	20017909	G	C
17	chr17:20017936:TTA:T	0	20017936	T	TTA
17	chr17:20018651:C:T	0	20018651	T	C
17	chr17:20019051:A:G	0	20019051	G	A
17	chr17:20019180:T:C	0	20019180	C	T
17	chr17:20019435:C:CTG	0	20019435	CTG	C
17	chr17:20019469:C:T	0	20019469	T	C
17	chr17:20020611:C:T	0	20020611	T	C
17	chr17:20020776:T:C	0	20020776	C	T
17	chr17:20020943:T:A	0	20020943	A	T
17	chr17:20022163:G:A	0	20022163	A	G
17	chr17:20022938:C:T	0	20022938	T	C
17	chr17:20023439:T:C	0	20023439	C	T
17	chr17:20023523:A:G	0	20023523	G	A
17	chr17:20023715:C:G	0	20023715	G	C
17	chr17:20023716:T:A	0	20023716	A	T
17	chr17:20023735:C:T	0	20023735	T	C
17	chr17:20024386:C:T	0	20024386	T	C
17	chr17:20026057:G:A	0	20026057	A	G
17	chr17:20026373:G:A	0	20026373	A	G
17	chr17:20026959:C:T	0	20026959	T	C
17	chr17:20027537:A:T	0	20027537	T	A
17	chr17:20028582:T:TG	0	20028582	TG	T
17	chr17:20029418:C:T	0	20029418	T	C
17	chr17:20029419:C:G	0	20029419	G	C
17	chr17:20030217:T:TA	0	20030217	TA	T
17	chr17:20030467:G:A	0	20030467	A	G
17	chr17:20031650:A:C	0	20031650	C	A
17	chr17:20032146:CT:C	0	20032146	C	CT
17	chr17:20032229:A:G	0	20032229	G	A
17	chr17:20032415:G:T	0	20032415	T	G
17	chr17:20032588:T:C	0	20032588	C	T
17	chr17:20033012:T:C	0	20033012	C	T
17	chr17:20033153:G:A	0	20033153	A	G
17	chr17:20033839:C:T	0	20033839	T	C
17	chr17:20034028:G:A	0	20034028	A	G
17	chr17:20034036:T:A	0	20034036	A	T
17	chr17:20034284:A:AG	0	20034284	AG	A
17	chr17:20034516:C:A	0	20034516	A	C
17	chr17:20035746:A:G	0	20035746	G	A
17	chr17:20035916:C:T	0	20035916	T	C
17	chr17:20036737:A:G	0	20036737	G	A
17	chr17:20036761:A:G	0	20036761	G	A
17	chr17:20037766:C:T	0	20037766	T	C
17	chr17:20038459:G:C	0	20038459	C	G
17	chr17:20038590:C:T	0	20038590	T	C
17	chr17:20038711:T:C	0	20038711	C	T
17	chr17:20038864:C:T	0	20038864	T	C
17	chr17:20039022:G:A	0	20039022	A	G
17	chr17:20039024:C:A	0	20039024	A	C
17	chr17:20039218:T:C	0	20039218	C	T
17	chr17:20039537:G:A	0	20039537	A	G
17	chr17:20040537:G:C	0	20040537	C	G
17	chr17:20040550:C:A	0	20040550	A	C
17	chr17:20040710:T:C	0	20040710	C	T
17	chr17:20040745:C:T	0	20040745	T	C
17	chr17:20040864:T:C	0	20040864	C	T
17	chr17:20041311:C:T	0	20041311	T	C
17	chr17:20041635:T:G	0	20041635	G	T
17	chr17:20041990:T:A	0	20041990	A	T
17	chr17:20042504:G:T	0	20042504	T	G
17	chr17:20042528:C:T	0	20042528	T	C
17	chr17:20043976:A:C	0	20043976	C	A
17	chr17:20044376:G:A	0	20044376	A	G
17	chr17:20045350:G:GT	0	20045350	GT	G
17	chr17:20045398:G:A	0	20045398	A	G
17	chr17:20046235:A:G	0	20046235	G	A
17	chr17:20046288:A:G	0	20046288	G	A
17	chr17:20047510:G:A	0	20047510	A	G
17	chr17:20048130:A:G	0	20048130	G	A
17	chr17:20048379:C:T	0	20048379	T	C
17	chr17:20048746:A:T	0	20048746	T	A
17	chr17:20049138:G:A	0	20049138	A	G
17	chr17:20049967:G:C	0	20049967	C	G
17	chr17:20050160:A:G	0	20050160	G	A
17	chr17:20050218:C:G	0	20050218	G	C
17	chr17:20050304:T:C	0	20050304	C	T
17	chr17:20050805:G:C	0	20050805	C	G
17	chr17:20051289:A:C	0	20051289	C	A
17	chr17:20051789:T:C	0	20051789	C	T
17	chr17:20052357:A:C	0	20052357	C	A
17	chr17:20052582:G:T	0	20052582	T	G
17	chr17:20052866:G:A	0	20052866	A	G
17	chr17:20053586:A:G	0	20053586	G	A
17	chr17:20053635:A:G	0	20053635	G	A
17	chr17:20054736:T:C	0	20054736	C	T
17	chr17:20055245:T:A	0	20055245	A	T
17	chr17:20056054:G:A	0	20056054	A	G
17	chr17:20056064:G:A	0	20056064	A	G
17	chr17:20056507:T:A	0	20056507	A	T
17	chr17:20056515:A:C	0	20056515	C	A
17	chr17:20056653:A:G	0	20056653	G	A
17	chr17:20057049:G:T	0	20057049	T	G
17	chr17:20057473:A:T	0	20057473	T	A
17	chr17:20057546:C:T	0	20057546	T	C
17	chr17:20057560:G:A	0	20057560	A	G
17	chr17:20057571:G:A	0	20057571	A	G
17	chr17:20058941:A:G	0	20058941	G	A
17	chr17:20058960:C:A	0	20058960	A	C
17	chr17:20058997:A:G	0	20058997	G	A
17	chr17:20059187:A:G	0	20059187	G	A
17	chr17:20059241:C:T	0	20059241	T	C
17	chr17:20059411:C:T	0	20059411	T	C
17	chr17:20059922:G:T	0	20059922	T	G
17	chr17:20059934:G:A	0	20059934	A	G
17	chr17:20060292:T:A	0	20060292	A	T
17	chr17:20061267:T:A	0	20061267	A	T
17	chr17:20061363:T:C	0	20061363	C	T
17	chr17:20061462:A:G	0	20061462	G	A
17	chr17:20062110:A:G	0	20062110	G	A
17	chr17:20062169:C:T	0	20062169	T	C
17	chr17:20062274:T:C	0	20062274	C	T
17	chr17:20062432:G:A	0	20062432	A	G
17	chr17:20062628:G:A	0	20062628	A	G
17	chr17:20062774:T:C	0	20062774	C	T
17	chr17:20063129:C:T	0	20063129	T	C
17	chr17:20063154:G:A	0	20063154	A	G
17	chr17:20063381:T:C	0	20063381	C	T
17	chr17:20063404:G:T	0	20063404	T	G
17	chr17:20063534:C:T	0	20063534	T	C
17	chr17:20063823:AG:A	0	20063823	A	AG
17	chr17:20063827:ACC:A	0	20063827	A	ACC
17	chr17:20064187:T:A	0	20064187	A	T
17	chr17:20064449:G:A	0	20064449	A	G
17	chr17:20064622:A:G	0	20064622	G	A
17	chr17:20066084:A:G	0	20066084	G	A
17	chr17:20066422:G:A	0	20066422	A	G
17	chr17:20067008:G:C	0	20067008	C	G
17	chr17:20068240:T:C	0	20068240	C	T
17	chr17:20068251:A:G	0	20068251	G	A
17	chr17:20068270:C:T	0	20068270	T	C
17	chr17:20068535:G:A	0	20068535	A	G
17	chr17:20069886:G:A	0	20069886	A	G
17	chr17:20070025:T:C	0	20070025	C	T
17	chr17:20070226:A:T	0	20070226	T	A
17	chr17:20070540:A:G	0	20070540	G	A
17	chr17:20070689:G:C	0	20070689	C	G
17	chr17:20070750:G:A	0	20070750	A	G
17	chr17:20070821:GT:G	0	20070821	G	GT
17	chr17:20071006:T:C	0	20071006	C	T
17	chr17:20071757:G:T	0	20071757	T	G
17	chr17:20072174:T:C	0	20072174	C	T
17	chr17:20072463:C:T	0	20072463	T	C
17	chr17:20073081:C:T	0	20073081	T	C
17	chr17:20073898:A:G	0	20073898	G	A
17	chr17:20073915:C:T	0	20073915	T	C
17	chr17:20074101:C:T	0	20074101	T	C
17	chr17:20074301:G:T	0	20074301	T	G
17	chr17:20074525:T:A	0	20074525	A	T
17	chr17:20074715:G:A	0	20074715	A	G
17	chr17:20074979:T:C	0	20074979	C	T
17	chr17:20075105:GT:G	0	20075105	G	GT
17	chr17:20076795:G:A	0	20076795	A	G
17	chr17:20077459:T:G	0	20077459	G	T
17	chr17:20077466:G:T	0	20077466	T	G
17	chr17:20078963:G:A	0	20078963	A	G
17	chr17:20079160:G:A	0	20079160	A	G
17	chr17:20079448:C:T	0	20079448	T	C
17	chr17:20079455:G:A	0	20079455	A	G
17	chr17:20079525:A:G	0	20079525	G	A
17	chr17:20079544:CCT:C	0	20079544	C	CCT
17	chr17:20080378:T:G	0	20080378	G	T
17	chr17:20080746:C:T	0	20080746	T	C
17	chr17:20081795:G:T	0	20081795	T	G
17	chr17:20082027:A:G	0	20082027	G	A
17	chr17:20082114:G:A	0	20082114	A	G
17	chr17:20082687:T:C	0	20082687	C	T
17	chr17:20082728:T:C	0	20082728	C	T
17	chr17:20083069:T:TTC	0	20083069	TTC	T
17	chr17:20083548:T:A	0	20083548	A	T
17	chr17:20084167:C:T	0	20084167	T	C
17	chr17:20084297:A:T	0	20084297	T	A
17	chr17:20084611:G:A	0	20084611	A	G
17	chr17:20085230:C:A	0	20085230	A	C
17	chr17:20085809:T:C	0	20085809	C	T
17	chr17:20085905:G:A	0	20085905	A	G
17	chr17:20086123:A:T	0	20086123	T	A
17	chr17:20086250:AT:A	0	20086250	A	AT
17	chr17:20087673:A:G	0	20087673	G	A
17	chr17:20087898:G:A	0	20087898	A	G
17	chr17:20088493:C:T	0	20088493	T	C
17	chr17:20088525:T:A	0	20088525	A	T
17	chr17:20088526:C:T	0	20088526	T	C
17	chr17:20088560:G:A	0	20088560	A	G
17	chr17:20088680:G:A	0	20088680	A	G
17	chr17:20089201:G:C	0	20089201	C	G
17	chr17:20089294:A:G	0	20089294	G	A
17	chr17:20089400:G:A	0	20089400	A	G
17	chr17:20089404:A:G	0	20089404	G	A
17	chr17:20089425:G:A	0	20089425	A	G
17	chr17:20089558:C:T	0	20089558	T	C
17	chr17:20089740:G:A	0	20089740	A	G
17	chr17:20092017:C:T	0	20092017	T	C
17	chr17:20092917:C:G	0	20092917	G	C
17	chr17:20093116:A:T	0	20093116	T	A
17	chr17:20093640:C:T	0	20093640	T	C
17	chr17:20093893:C:G	0	20093893	G	C
17	chr17:20094112:T:C	0	20094112	C	T
17	chr17:20094557:T:C	0	20094557	C	T
17	chr17:20094704:T:G	0	20094704	G	T
17	chr17:20095064:C:T	0	20095064	T	C
17	chr17:20095083:T:C	0	20095083	C	T
17	chr17:20095645:C:T	0	20095645	T	C
17	chr17:20096096:G:A	0	20096096	A	G
17	chr17:20096468:G:A	0	20096468	A	G
17	chr17:20096818:G:T	0	20096818	T	G
17	chr17:20097448:G:C	0	20097448	C	G
17	chr17:20097502:C:T	0	20097502	T	C
17	chr17:20098189:T:C	0	20098189	C	T
17	chr17:20098299:G:A	0	20098299	A	G
17	chr17:20098438:C:G	0	20098438	G	C
17	chr17:20098699:C:T	0	20098699	T	C
17	chr17:20098851:A:G	0	20098851	G	A
17	chr17:20099178:TATC:T	0	20099178	T	TATC
17	chr17:20099648:G:T	0	20099648	T	G
17	chr17:20100656:T:C	0	20100656	C	T
17	chr17:20101273:C:T	0	20101273	T	C
17	chr17:20101562:G:A	0	20101562	A	G
17	chr17:20103164:G:A	0	20103164	A	G
17	chr17:20103934:C:T	0	20103934	T	C
17	chr17:20104187:G:A	0	20104187	A	G
17	chr17:20104254:G:C	0	20104254	C	G
17	chr17:20105590:T:C	0	20105590	C	T
17	chr17:20105616:A:G	0	20105616	G	A
17	chr17:20105729:A:C	0	20105729	C	A
17	chr17:20107012:C:T	0	20107012	T	C
17	chr17:20107765:A:T	0	20107765	T	A
17	chr17:20109183:A:G	0	20109183	G	A
17	chr17:20109245:C:T	0	20109245	T	C
17	chr17:20109826:T:C	0	20109826	C	T
17	chr17:20110146:A:T	0	20110146	T	A
17	chr17:20110489:G:A	0	20110489	A	G
17	chr17:20111243:C:T	0	20111243	T	C
17	chr17:20111865:G:C	0	20111865	C	G
17	chr17:20112115:G:A	0	20112115	A	G
17	chr17:20113778:C:T	0	20113778	T	C
17	chr17:20115528:T:C	0	20115528	C	T
17	chr17:20116381:A:C	0	20116381	C	A
17	chr17:20116586:G:A	0	20116586	A	G
17	chr17:20117051:C:G	0	20117051	G	C
17	chr17:20118348:A:G	0	20118348	G	A
17	chr17:20119722:A:G	0	20119722	G	A
17	chr17:20119786:G:A	0	20119786	A	G
17	chr17:20119796:G:C	0	20119796	C	G
17	chr17:20120782:A:G	0	20120782	G	A
17	chr17:20122393:G:T	0	20122393	T	G
17	chr17:20122527:C:A	0	20122527	A	C
17	chr17:20123235:A:G	0	20123235	G	A
17	chr17:20123750:A:G	0	20123750	G	A
17	chr17:20124113:C:A	0	20124113	A	C
17	chr17:20124405:A:G	0	20124405	G	A
17	chr17:20125533:C:T	0	20125533	T	C
17	chr17:20126588:C:G	0	20126588	G	C
17	chr17:20126620:G:A	0	20126620	A	G
17	chr17:20128523:C:T	0	20128523	T	C
17	chr17:20129302:A:G	0	20129302	G	A
17	chr17:20130957:T:C	0	20130957	C	T
17	chr17:20130961:T:G	0	20130961	G	T
17	chr17:20131261:G:A	0	20131261	A	G
17	chr17:20131944:A:G	0	20131944	G	A
17	chr17:20132940:T:C	0	20132940	C	T
17	chr17:20134960:A:G	0	20134960	G	A
17	chr17:20136540:G:A	0	20136540	A	G
17	chr17:20139723:A:G	0	20139723	G	A
17	chr17:20139831:C:T	0	20139831	T	C
17	chr17:20140202:A:G	0	20140202	G	A
17	chr17:20140978:G:A	0	20140978	A	G
17	chr17:20141360:C:T	0	20141360	T	C
17	chr17:20141469:T:G	0	20141469	G	T
17	chr17:20141863:C:T	0	20141863	T	C
17	chr17:20142345:A:G	0	20142345	G	A
17	chr17:20144182:T:C	0	20144182	C	T
17	chr17:20145995:C:T	0	20145995	T	C
17	chr17:20146031:A:G	0	20146031	G	A
17	chr17:20147164:T:C	0	20147164	C	T
17	chr17:20147290:C:T	0	20147290	T	C
17	chr17:20148803:T:C	0	20148803	C	T
17	chr17:20149041:CAT:C	0	20149041	C	CAT
17	chr17:20152452:A:G	0	20152452	G	A
17	chr17:20153452:G:A	0	20153452	A	G
17	chr17:20154413:G:A	0	20154413	A	G
17	chr17:20154646:G:T	0	20154646	T	G
17	chr17:20154955:G:C	0	20154955	C	G
17	chr17:20155197:C:T	0	20155197	T	C
17	chr17:20156029:A:C	0	20156029	C	A
17	chr17:20159244:G:A	0	20159244	A	G
17	chr17:20160148:G:GT	0	20160148	GT	G
17	chr17:20160445:A:C	0	20160445	C	A
17	chr17:20160759:T:C	0	20160759	C	T
17	chr17:20160877:G:A	0	20160877	A	G
17	chr17:20161040:G:A	0	20161040	A	G
17	chr17:20161471:A:T	0	20161471	T	A
17	chr17:20162307:G:A	0	20162307	A	G
17	chr17:20163318:C:T	0	20163318	T	C
17	chr17:20163675:T:C	0	20163675	C	T
17	chr17:20165218:G:GC	0	20165218	GC	G
17	chr17:20165231:T:G	0	20165231	G	T
17	chr17:20167177:G:A	0	20167177	A	G
17	chr17:20168068:A:G	0	20168068	G	A
17	chr17:20168247:C:A	0	20168247	A	C
17	chr17:20170967:C:A	0	20170967	A	C
17	chr17:20173370:G:A	0	20173370	A	G
17	chr17:20174824:T:C	0	20174824	C	T
17	chr17:20174908:C:G	0	20174908	G	C
17	chr17:20174984:G:A	0	20174984	A	G
17	chr17:20176988:T:C	0	20176988	C	T
17	chr17:20177944:G:A	0	20177944	A	G
17	chr17:20179106:T:TTAGGAAGAAA	0	20179106	TTAGGAAGAAA	T
17	chr17:20179913:T:A	0	20179913	A	T
17	chr17:20180876:T:C	0	20180876	C	T
17	chr17:20181998:C:G	0	20181998	G	C
17	chr17:20183249:A:G	0	20183249	G	A
17	chr17:20184976:G:C	0	20184976	C	G
17	chr17:20185179:C:T	0	20185179	T	C
17	chr17:20185276:C:G	0	20185276	G	C
17	chr17:20186756:G:A	0	20186756	A	G
17	chr17:20188887:C:T	0	20188887	T	C
17	chr17:20190100:G:GA	0	20190100	GA	G
17	chr17:20191933:G:A	0	20191933	A	G
17	chr17:20192302:C:A	0	20192302	A	C
17	chr17:20194149:A:G	0	20194149	G	A
17	chr17:20194213:A:G	0	20194213	G	A
17	chr17:20194321:AC:A	0	20194321	A	AC
17	chr17:20195304:T:A	0	20195304	A	T
17	chr17:20195376:CTAAA:C	0	20195376	C	CTAAA
17	chr17:20197229:G:A	0	20197229	A	G
17	chr17:20197506:GTC:G	0	20197506	G	GTC
17	chr17:20197726:T:C	0	20197726	C	T
17	chr17:20198070:G:A	0	20198070	A	G
17	chr17:20198830:C:T	0	20198830	T	C
17	chr17:20199454:A:G	0	20199454	G	A
17	chr17:20199612:C:T	0	20199612	T	C
17	chr17:20199939:G:A	0	20199939	A	G
17	chr17:20199958:A:G	0	20199958	G	A
17	chr17:20200447:A:G	0	20200447	G	A
17	chr17:20203756:G:T	0	20203756	T	G
17	chr17:20203882:T:C	0	20203882	C	T
17	chr17:20204101:G:A	0	20204101	A	G
17	chr17:20204460:T:C	0	20204460	C	T
17	chr17:20204871:C:G	0	20204871	G	C
17	chr17:20204926:A:T	0	20204926	T	A
17	chr17:20206352:A:C	0	20206352	C	A
17	chr17:20208903:A:G	0	20208903	G	A
17	chr17:20210402:C:T	0	20210402	T	C
17	chr17:20210904:T:C	0	20210904	C	T
17	chr17:20211490:A:G	0	20211490	G	A
17	chr17:20211700:G:T	0	20211700	T	G
17	chr17:20212002:T:C	0	20212002	C	T
17	chr17:20215186:T:C	0	20215186	C	T
17	chr17:20215820:C:T	0	20215820	T	C
17	chr17:20216364:T:G	0	20216364	G	T
17	chr17:20216663:T:A	0	20216663	A	T
17	chr17:20217837:C:G	0	20217837	G	C
17	chr17:20218088:A:G	0	20218088	G	A
17	chr17:20218232:A:G	0	20218232	G	A
17	chr17:20220615:A:G	0	20220615	G	A
17	chr17:20221246:T:C	0	20221246	C	T
17	chr17:20222087:G:A	0	20222087	A	G
17	chr17:20223705:T:C	0	20223705	C	T
17	chr17:20226178:A:G	0	20226178	G	A
17	chr17:20226233:A:G	0	20226233	G	A
17	chr17:20226385:C:T	0	20226385	T	C
17	chr17:20226908:T:G	0	20226908	G	T
17	chr17:20227880:A:G	0	20227880	G	A
17	chr17:20228450:A:G	0	20228450	G	A
17	chr17:20228501:T:C	0	20228501	C	T
17	chr17:20229245:T:A	0	20229245	A	T
17	chr17:20229581:G:A	0	20229581	A	G
17	chr17:20230225:G:A	0	20230225	A	G
17	chr17:20230976:C:T	0	20230976	T	C
17	chr17:20231858:A:G	0	20231858	G	A
17	chr17:20232903:T:C	0	20232903	C	T
17	chr17:20233668:C:T	0	20233668	T	C
17	chr17:20233821:C:T	0	20233821	T	C
17	chr17:20234396:C:A	0	20234396	A	C
17	chr17:20234575:G:A	0	20234575	A	G
17	chr17:20235578:C:T	0	20235578	T	C
17	chr17:20235587:T:C	0	20235587	C	T
17	chr17:20235777:T:C	0	20235777	C	T
17	chr17:20235879:GA:G	0	20235879	G	GA
17	chr17:20236393:CTG:C	0	20236393	C	CTG
17	chr17:20236998:G:GT	0	20236998	GT	G
17	chr17:20238390:C:T	0	20238390	T	C
17	chr17:20239133:ACT:A	0	20239133	A	ACT
17	chr17:20239344:CA:C	0	20239344	C	CA
17	chr17:20240359:A:G	0	20240359	G	A
17	chr17:20241401:A:G	0	20241401	G	A
17	chr17:20241486:A:G	0	20241486	G	A
17	chr17:20241701:ATTG:A	0	20241701	A	ATTG
17	chr17:20245095:A:G	0	20245095	G	A
17	chr17:20247027:C:T	0	20247027	T	C
17	chr17:20248007:A:G	0	20248007	G	A
17	chr17:20248360:G:A	0	20248360	A	G
17	chr17:20248969:C:G	0	20248969	G	C
17	chr17:20249138:G:A	0	20249138	A	G
17	chr17:20249744:C:T	0	20249744	T	C
17	chr17:20252270:A:T	0	20252270	T	A
17	chr17:20253056:T:C	0	20253056	C	T
17	chr17:20255352:A:G	0	20255352	G	A
17	chr17:20256957:C:T	0	20256957	T	C
17	chr17:20257612:C:T	0	20257612	T	C
17	chr17:20259435:C:T	0	20259435	T	C
17	chr17:20259896:G:A	0	20259896	A	G
17	chr17:20260216:A:G	0	20260216	G	A
17	chr17:20260303:C:T	0	20260303	T	C
17	chr17:20261741:T:A	0	20261741	A	T
17	chr17:20261938:C:T	0	20261938	T	C
17	chr17:20262308:T:C	0	20262308	C	T
17	chr17:20263637:G:A	0	20263637	A	G
17	chr17:20264298:T:C	0	20264298	C	T
17	chr17:20268211:C:T	0	20268211	T	C
17	chr17:20268559:C:T	0	20268559	T	C
17	chr17:20269134:A:G	0	20269134	G	A
17	chr17:20271213:T:C	0	20271213	C	T
17	chr17:20272078:A:G	0	20272078	G	A
17	chr17:20272147:T:C	0	20272147	C	T
17	chr17:20272410:A:G	0	20272410	G	A
17	chr17:20273390:G:A	0	20273390	A	G
17	chr17:20273791:C:A	0	20273791	A	C
17	chr17:20274999:A:G	0	20274999	G	A
17	chr17:20275760:G:A	0	20275760	A	G
17	chr17:20276783:A:T	0	20276783	T	A
17	chr17:20277024:G:A	0	20277024	A	G
17	chr17:20277223:T:C	0	20277223	C	T
17	chr17:20277237:G:A	0	20277237	A	G
17	chr17:20277245:G:A	0	20277245	A	G
17	chr17:20277871:C:T	0	20277871	T	C
17	chr17:20278253:A:G	0	20278253	G	A
17	chr17:20278589:A:C	0	20278589	C	A
17	chr17:20278626:T:G	0	20278626	G	T
17	chr17:20279412:C:T	0	20279412	T	C
17	chr17:20280362:T:C	0	20280362	C	T
17	chr17:20281049:G:A	0	20281049	A	G
17	chr17:20281188:A:G	0	20281188	G	A
17	chr17:20281717:A:G	0	20281717	G	A
17	chr17:20281935:A:G	0	20281935	G	A
17	chr17:20283481:G:A	0	20283481	A	G
17	chr17:20284715:C:T	0	20284715	T	C
17	chr17:20284861:T:C	0	20284861	C	T
17	chr17:20285268:C:G	0	20285268	G	C
17	chr17:20285733:C:T	0	20285733	T	C
17	chr17:20287310:G:A	0	20287310	A	G
17	chr17:20287647:A:T	0	20287647	T	A
17	chr17:20287661:C:A	0	20287661	A	C
17	chr17:20288939:C:T	0	20288939	T	C
17	chr17:20289656:G:A	0	20289656	A	G
17	chr17:20291904:A:G	0	20291904	G	A
17	chr17:20291917:TGTTGGAAACGATCTAGTATCC:T	0	20291917	T	TGTTGGAAACGATCTAGTATCC
17	chr17:20292831:G:A	0	20292831	A	G
17	chr17:20293320:C:T	0	20293320	T	C
17	chr17:20293788:T:C	0	20293788	C	T
17	chr17:20294273:T:G	0	20294273	G	T
17	chr17:20294424:C:T	0	20294424	T	C
17	chr17:20294847:A:T	0	20294847	T	A
17	chr17:20296362:G:T	0	20296362	T	G
17	chr17:20296816:CTCTG:C	0	20296816	C	CTCTG
17	chr17:20299671:A:G	0	20299671	G	A
17	chr17:20299760:T:C	0	20299760	C	T
17	chr17:20302504:A:G	0	20302504	G	A
17	chr17:20302968:T:A	0	20302968	A	T
17	chr17:20303111:G:A	0	20303111	A	G
17	chr17:20303163:CT:C	0	20303163	C	CT
17	chr17:20303332:T:A	0	20303332	A	T
17	chr17:20303362:G:A	0	20303362	A	G
17	chr17:20303570:A:G	0	20303570	G	A
17	chr17:20303585:G:A	0	20303585	A	G
17	chr17:20303778:A:C	0	20303778	C	A
17	chr17:20304281:T:A	0	20304281	A	T
17	chr17:20306161:C:T	0	20306161	T	C
17	chr17:20306408:T:C	0	20306408	C	T
17	chr17:20306630:T:C	0	20306630	C	T
17	chr17:20306949:C:CAT	0	20306949	CAT	C
17	chr17:20307303:G:A	0	20307303	A	G
17	chr17:20307409:T:C	0	20307409	C	T
17	chr17:20307672:A:G	0	20307672	G	A
17	chr17:20310858:G:T	0	20310858	T	G
17	chr17:20311252:T:C	0	20311252	C	T
17	chr17:20312039:T:G	0	20312039	G	T
17	chr17:20312592:G:C	0	20312592	C	G
17	chr17:20312782:T:C	0	20312782	C	T
17	chr17:20313252:G:A	0	20313252	A	G
17	chr17:20313615:T:C	0	20313615	C	T
17	chr17:20313809:C:T	0	20313809	T	C
17	chr17:20316195:T:A	0	20316195	A	T
17	chr17:20316228:AT:A	0	20316228	A	AT
17	chr17:20317504:C:T	0	20317504	T	C
17	chr17:20318015:T:C	0	20318015	C	T
17	chr17:20318079:A:G	0	20318079	G	A
17	chr17:20318087:A:G	0	20318087	G	A
17	chr17:20319839:G:C	0	20319839	C	G
17	chr17:20321036:C:T	0	20321036	T	C
17	chr17:20321822:CA:C	0	20321822	C	CA
17	chr17:20322599:A:C	0	20322599	C	A
17	chr17:20322852:T:C	0	20322852	C	T
17	chr17:20323779:T:C	0	20323779	C	T
17	chr17:20324296:A:G	0	20324296	G	A
17	chr17:20324484:A:G	0	20324484	G	A
17	chr17:20324563:G:A	0	20324563	A	G
17	chr17:20325239:A:G	0	20325239	G	A
17	chr17:20326036:A:G	0	20326036	G	A
17	chr17:20327629:T:C	0	20327629	C	T
17	chr17:20327671:A:G	0	20327671	G	A
17	chr17:20328143:A:G	0	20328143	G	A
17	chr17:20328148:G:C	0	20328148	C	G
17	chr17:20328556:C:T	0	20328556	T	C
17	chr17:20328880:A:C	0	20328880	C	A
17	chr17:20331192:G:T	0	20331192	T	G
17	chr17:20331214:G:A	0	20331214	A	G
17	chr17:20331339:T:TA	0	20331339	TA	T
17	chr17:20333119:C:T	0	20333119	T	C
17	chr17:20333948:G:A	0	20333948	A	G
17	chr17:20334747:G:A	0	20334747	A	G
17	chr17:20339208:G:A	0	20339208	A	G
17	chr17:20341635:A:C	0	20341635	C	A
17	chr17:20341760:C:G	0	20341760	G	C
17	chr17:20342207:T:C	0	20342207	C	T
17	chr17:20346956:TA:T	0	20346956	T	TA
17	chr17:20347967:C:T	0	20347967	T	C
17	chr17:20347968:G:A	0	20347968	A	G
17	chr17:20348251:GAGT:G	0	20348251	G	GAGT
17	chr17:20348502:T:A	0	20348502	A	T
17	chr17:20351285:A:G	0	20351285	G	A
17	chr17:20353069:T:G	0	20353069	G	T
17	chr17:20355369:A:G	0	20355369	G	A
17	chr17:20355577:T:C	0	20355577	C	T
17	chr17:20356873:A:G	0	20356873	G	A
17	chr17:20357788:A:G	0	20357788	G	A
17	chr17:20359978:G:A	0	20359978	A	G
17	chr17:20361130:G:A	0	20361130	A	G
17	chr17:20362574:G:A	0	20362574	A	G
17	chr17:20365930:A:G	0	20365930	G	A
17	chr17:20371492:G:C	0	20371492	C	G
17	chr17:20372134:G:A	0	20372134	A	G
17	chr17:20373972:G:A	0	20373972	A	G
17	chr17:20376520:C:G	0	20376520	G	C
17	chr17:20376644:TC:T	0	20376644	T	TC
17	chr17:20377209:G:C	0	20377209	C	G
17	chr17:20377469:G:A	0	20377469	A	G
17	chr17:20379227:G:A	0	20379227	A	G
17	chr17:20381985:TC:T	0	20381985	T	TC
17	chr17:20382038:G:C	0	20382038	C	G
17	chr17:20382767:G:A	0	20382767	A	G
17	chr17:20384785:A:G	0	20384785	G	A
17	chr17:20384981:C:T	0	20384981	T	C
17	chr17:20385050:T:A	0	20385050	A	T
17	chr17:20385051:T:A	0	20385051	A	T
17	chr17:20385432:A:G	0	20385432	G	A
17	chr17:20385587:T:C	0	20385587	C	T
17	chr17:20386281:C:T	0	20386281	T	C
17	chr17:20387021:G:A	0	20387021	A	G
17	chr17:20387516:G:A	0	20387516	A	G
17	chr17:20387706:G:A	0	20387706	A	G
17	chr17:20387944:A:G	0	20387944	G	A
17	chr17:20388422:T:C	0	20388422	C	T
17	chr17:20389082:A:G	0	20389082	G	A
17	chr17:20391988:T:C	0	20391988	C	T
17	chr17:20398370:G:T	0	20398370	T	G
17	chr17:20398640:C:T	0	20398640	T	C
17	chr17:20398732:T:C	0	20398732	C	T
17	chr17:20398900:C:T	0	20398900	T	C
17	chr17:20404629:G:A	0	20404629	A	G
17	chr17:20406759:T:C	0	20406759	C	T
17	chr17:20407325:A:T	0	20407325	T	A
17	chr17:20411696:G:A	0	20411696	A	G
17	chr17:20415028:G:T	0	20415028	T	G
17	chr17:20415030:C:T	0	20415030	T	C
17	chr17:20415540:G:A	0	20415540	A	G
17	chr17:20417063:G:A	0	20417063	A	G
17	chr17:20417122:T:C	0	20417122	C	T
17	chr17:20417453:T:C	0	20417453	C	T
17	chr17:20419376:C:T	0	20419376	T	C
17	chr17:20419743:T:A	0	20419743	A	T
17	chr17:20422418:A:G	0	20422418	G	A
17	chr17:20422660:A:G	0	20422660	G	A
17	chr17:20422859:T:C	0	20422859	C	T
17	chr17:20423881:AGCCTCT:A	0	20423881	A	AGCCTCT
17	chr17:20425677:A:T	0	20425677	T	A
17	chr17:20425739:A:G	0	20425739	G	A
17	chr17:20426764:C:T	0	20426764	T	C
17	chr17:20427712:G:A	0	20427712	A	G
17	chr17:20428156:T:C	0	20428156	C	T
17	chr17:20428391:C:T	0	20428391	T	C
17	chr17:20428437:TCA:T	0	20428437	T	TCA
17	chr17:20429637:G:A	0	20429637	A	G
17	chr17:20430163:A:G	0	20430163	G	A
17	chr17:20430413:A:G	0	20430413	G	A
17	chr17:20431085:G:A	0	20431085	A	G
17	chr17:20431685:T:C	0	20431685	C	T
17	chr17:20431919:C:T	0	20431919	T	C
17	chr17:20433794:G:T	0	20433794	T	G
17	chr17:20434204:T:C	0	20434204	C	T
17	chr17:20435433:T:C	0	20435433	C	T
17	chr17:20437692:G:A	0	20437692	A	G
17	chr17:20437742:C:T	0	20437742	T	C
17	chr17:20438820:G:A	0	20438820	A	G
17	chr17:20439033:A:T	0	20439033	T	A
17	chr17:20440959:G:A	0	20440959	A	G
17	chr17:20447655:G:A	0	20447655	A	G
17	chr17:20448145:G:A	0	20448145	A	G
17	chr17:20449211:T:C	0	20449211	C	T
17	chr17:20458455:G:A	0	20458455	A	G
17	chr17:20458606:T:C	0	20458606	C	T
17	chr17:20466177:G:A	0	20466177	A	G
17	chr17:20467737:T:A	0	20467737	A	T
17	chr17:20467744:C:T	0	20467744	T	C
17	chr17:20472370:A:G	0	20472370	G	A
17	chr17:20474882:G:A	0	20474882	A	G
17	chr17:20476827:C:G	0	20476827	G	C
17	chr17:20477140:C:T	0	20477140	T	C
17	chr17:20477343:G:A	0	20477343	A	G
17	chr17:20478991:T:G	0	20478991	G	T
17	chr17:20479201:G:A	0	20479201	A	G
17	chr17:20479694:G:A	0	20479694	A	G
17	chr17:20479744:T:C	0	20479744	C	T
17	chr17:20479804:C:T	0	20479804	T	C
17	chr17:20481607:G:A	0	20481607	A	G
17	chr17:20488587:A:G	0	20488587	G	A
17	chr17:20488782:G:A	0	20488782	A	G
17	chr17:20493085:C:T	0	20493085	T	C
17	chr17:20497538:TC:T	0	20497538	T	TC
17	chr17:20498140:C:A	0	20498140	A	C
17	chr17:20499062:G:A	0	20499062	A	G
17	chr17:20499183:C:T	0	20499183	T	C
17	chr17:20500030:G:A	0	20500030	A	G
17	chr17:20500155:C:T	0	20500155	T	C
17	chr17:20500169:A:C	0	20500169	C	A
17	chr17:20501908:GC:G	0	20501908	G	GC
17	chr17:20514662:C:T	0	20514662	T	C
17	chr17:20522806:T:C	0	20522806	C	T
17	chr17:20523634:G:A	0	20523634	A	G
17	chr17:20525258:A:G	0	20525258	G	A
17	chr17:20525284:C:T	0	20525284	T	C
17	chr17:20531264:AGG:A	0	20531264	A	AGG
17	chr17:20534921:ACTGCCTATGAGT:A	0	20534921	A	ACTGCCTATGAGT
17	chr17:20537835:C:T	0	20537835	T	C
17	chr17:20537953:C:T	0	20537953	T	C
17	chr17:20537994:G:A	0	20537994	A	G
17	chr17:20539145:AC:A	0	20539145	A	AC
17	chr17:20553209:G:C	0	20553209	C	G
17	chr17:20554267:G:A	0	20554267	A	G
17	chr17:20556006:A:C	0	20556006	C	A
17	chr17:20556634:A:G	0	20556634	G	A
17	chr17:20557053:T:C	0	20557053	C	T
17	chr17:20557104:G:A	0	20557104	A	G
17	chr17:20557293:C:T	0	20557293	T	C
17	chr17:20557747:G:A	0	20557747	A	G
17	chr17:20557769:A:G	0	20557769	G	A
17	chr17:20559445:A:G	0	20559445	G	A
17	chr17:20559935:C:T	0	20559935	T	C
17	chr17:20566398:G:A	0	20566398	A	G
17	chr17:20567366:A:G	0	20567366	G	A
17	chr17:20573247:A:T	0	20573247	T	A
17	chr17:20582199:C:T	0	20582199	T	C
17	chr17:20583216:G:A	0	20583216	A	G
17	chr17:20585474:G:GTAC	0	20585474	GTAC	G
17	chr17:20586693:G:T	0	20586693	T	G
17	chr17:20593410:T:C	0	20593410	C	T
17	chr17:20605096:G:T	0	20605096	T	G
17	chr17:20606292:C:T	0	20606292	T	C
17	chr17:20606818:C:T	0	20606818	T	C
17	chr17:20608020:T:C	0	20608020	C	T
17	chr17:20608901:T:C	0	20608901	C	T
17	chr17:20609105:TTC:T	0	20609105	T	TTC
17	chr17:20609133:T:C	0	20609133	C	T
17	chr17:20609728:A:G	0	20609728	G	A
17	chr17:20611378:T:C	0	20611378	C	T
17	chr17:20611608:A:G	0	20611608	G	A
17	chr17:20611841:A:G	0	20611841	G	A
17	chr17:20616802:C:A	0	20616802	A	C
17	chr17:20616846:G:A	0	20616846	A	G
```
