## Supplementary material for "Characterization of shared and ancestry-specific signals driving complex traits using multi-ancestry fine-mapping": mesusiecsinfo

```
*************************************************************

  Multiple Ancestry Sum of Single Effect Model (MESuSiE)          

   Visit http://www.xzlab.org/software.html For Update            

            (C) 2022 Boran Gao, Xiang Zhou                        

              GNU General Public License                          

*************************************************************
# Start data processing for sufficient statistics 
# Create MESuSiE object 
# Start data analysis 

# Data analysis is done, and now generates result 

Potential causal SNPs with PIP > 0.5:  

Credible sets for effects: 
$cs
$cs$L1
 [1] 1092 1101 1105 1113 1115 1118 1125 1126 1128 1131 1132 1133 1134 1138 1141
[16] 1143 1151 1154 1160 1162 1164 1167 1170 1174 1187 1189 1196 1199 1202 1204
[31] 1208 1209 1211 1217 1218 1219 1226 1228 1237 1250 1252 1255 1256 1259 1260
[46] 1264 1270 1272 1273 1280 1282 1283 1289 1290 1293 1298 1300 1305 1307 1310
[61] 1311 1312 1318 1325 1327 1330 1337 1339


$cs_category
       L1 
"eur_afr" 

$purity
   min.abs.corr mean.abs.corr median.abs.corr
L1     0.964831     0.9918784       0.9934945

$cs_index
[1] 1

$coverage
[1] 0.9517243

$requested_coverage
[1] 0.95


 Use MESuSiE_Plot() for visualization
# Total time used for the analysis: 0.06 mins
```
