## Supplementary material for "Characterization of shared and ancestry-specific signals driving complex traits using multi-ancestry fine-mapping": s1_data.bim

```
17	chr17:28096687:C:G	0	28096687	G	C
17	chr17:28111354:T:A	0	28111354	A	T
17	chr17:28114145:T:G	0	28114145	G	T
17	chr17:28116239:G:A	0	28116239	A	G
17	chr17:28116844:G:A	0	28116844	A	G
17	chr17:28127381:G:A	0	28127381	A	G
17	chr17:28134835:T:TA	0	28134835	TA	T
17	chr17:28135863:A:G	0	28135863	G	A
17	chr17:28141946:C:T	0	28141946	T	C
17	chr17:28145597:C:G	0	28145597	G	C
17	chr17:28146582:A:G	0	28146582	G	A
17	chr17:28146674:C:A	0	28146674	A	C
17	chr17:28152803:T:C	0	28152803	C	T
17	chr17:28158043:C:T	0	28158043	T	C
17	chr17:28171022:T:C	0	28171022	C	T
17	chr17:28176869:C:T	0	28176869	T	C
17	chr17:28182788:A:G	0	28182788	G	A
17	chr17:28189182:G:A	0	28189182	A	G
17	chr17:28191695:C:T	0	28191695	T	C
17	chr17:28192178:C:T	0	28192178	T	C
17	chr17:28199114:G:A	0	28199114	A	G
17	chr17:28203552:T:C	0	28203552	C	T
17	chr17:28205652:A:T	0	28205652	T	A
17	chr17:28206276:A:G	0	28206276	G	A
17	chr17:28210537:T:G	0	28210537	G	T
17	chr17:28211334:G:A	0	28211334	A	G
17	chr17:28215748:CAGA:C	0	28215748	C	CAGA
17	chr17:28218462:C:A	0	28218462	A	C
17	chr17:28218650:G:T	0	28218650	T	G
17	chr17:28220701:G:A	0	28220701	A	G
17	chr17:28227749:C:T	0	28227749	T	C
17	chr17:28228944:T:C	0	28228944	C	T
17	chr17:28229916:C:G	0	28229916	G	C
17	chr17:28230751:C:G	0	28230751	G	C
17	chr17:28230843:T:C	0	28230843	C	T
17	chr17:28231396:A:C	0	28231396	C	A
17	chr17:28232599:CAT:C	0	28232599	C	CAT
17	chr17:28232714:G:A	0	28232714	A	G
17	chr17:28232838:G:C	0	28232838	C	G
17	chr17:28235156:A:G	0	28235156	G	A
17	chr17:28237657:A:T	0	28237657	T	A
17	chr17:28239010:G:C	0	28239010	C	G
17	chr17:28239219:A:T	0	28239219	T	A
17	chr17:28239302:G:A	0	28239302	A	G
17	chr17:28239655:A:G	0	28239655	G	A
17	chr17:28240029:G:A	0	28240029	A	G
17	chr17:28241876:A:T	0	28241876	T	A
17	chr17:28242526:G:A	0	28242526	A	G
17	chr17:28244288:C:T	0	28244288	T	C
17	chr17:28247794:G:A	0	28247794	A	G
17	chr17:28248354:G:A	0	28248354	A	G
17	chr17:28251133:T:C	0	28251133	C	T
17	chr17:28252107:T:C	0	28252107	C	T
17	chr17:28253194:C:A	0	28253194	A	C
17	chr17:28257661:G:A	0	28257661	A	G
17	chr17:28265655:G:T	0	28265655	T	G
17	chr17:28267614:T:G	0	28267614	G	T
17	chr17:28269102:C:T	0	28269102	T	C
17	chr17:28273618:G:A	0	28273618	A	G
17	chr17:28280694:T:C	0	28280694	C	T
17	chr17:28281654:A:G	0	28281654	G	A
17	chr17:28283194:C:T	0	28283194	T	C
17	chr17:28283226:C:T	0	28283226	T	C
17	chr17:28283487:T:C	0	28283487	C	T
17	chr17:28285591:T:C	0	28285591	C	T
17	chr17:28285970:C:T	0	28285970	T	C
17	chr17:28286528:G:A	0	28286528	A	G
17	chr17:28292763:C:T	0	28292763	T	C
17	chr17:28295089:G:A	0	28295089	A	G
17	chr17:28296746:C:A	0	28296746	A	C
17	chr17:28297165:C:T	0	28297165	T	C
17	chr17:28297315:A:C	0	28297315	C	A
17	chr17:28300838:C:A	0	28300838	A	C
17	chr17:28303453:C:T	0	28303453	T	C
17	chr17:28304310:C:A	0	28304310	A	C
17	chr17:28306590:C:T	0	28306590	T	C
17	chr17:28307130:T:C	0	28307130	C	T
17	chr17:28310241:C:T	0	28310241	T	C
17	chr17:28313186:C:T	0	28313186	T	C
17	chr17:28317282:C:T	0	28317282	T	C
17	chr17:28317642:C:T	0	28317642	T	C
17	chr17:28318007:G:A	0	28318007	A	G
17	chr17:28318534:G:C	0	28318534	C	G
17	chr17:28320984:C:T	0	28320984	T	C
17	chr17:28321536:A:G	0	28321536	G	A
17	chr17:28325981:C:T	0	28325981	T	C
17	chr17:28326181:T:C	0	28326181	C	T
17	chr17:28327965:A:C	0	28327965	C	A
17	chr17:28328852:GAAGA:G	0	28328852	G	GAAGA
17	chr17:28331136:A:G	0	28331136	G	A
17	chr17:28331632:G:A	0	28331632	A	G
17	chr17:28337189:G:A	0	28337189	A	G
17	chr17:28337780:T:C	0	28337780	C	T
17	chr17:28338473:GGAAGCCCCAGCC:G	0	28338473	G	GGAAGCCCCAGCC
17	chr17:28338742:C:A	0	28338742	A	C
17	chr17:28338956:C:T	0	28338956	T	C
17	chr17:28340200:C:T	0	28340200	T	C
17	chr17:28341534:C:T	0	28341534	T	C
17	chr17:28343601:G:A	0	28343601	A	G
17	chr17:28344174:G:T	0	28344174	T	G
17	chr17:28346290:A:T	0	28346290	T	A
17	chr17:28347105:TAGCCAGGTCGTA:T	0	28347105	T	TAGCCAGGTCGTA
17	chr17:28347125:CTG:C	0	28347125	C	CTG
17	chr17:28349109:C:T	0	28349109	T	C
17	chr17:28349905:T:C	0	28349905	C	T
17	chr17:28351360:T:C	0	28351360	C	T
17	chr17:28357155:T:A	0	28357155	A	T
17	chr17:28361641:G:A	0	28361641	A	G
17	chr17:28362690:C:G	0	28362690	G	C
17	chr17:28364738:G:C	0	28364738	C	G
17	chr17:28364894:T:C	0	28364894	C	T
17	chr17:28366237:C:T	0	28366237	T	C
17	chr17:28367275:A:G	0	28367275	G	A
17	chr17:28367462:A:G	0	28367462	G	A
17	chr17:28367640:G:A	0	28367640	A	G
17	chr17:28367840:G:A	0	28367840	A	G
17	chr17:28368811:A:G	0	28368811	G	A
17	chr17:28369456:A:G	0	28369456	G	A
17	chr17:28369461:C:T	0	28369461	T	C
17	chr17:28371449:T:C	0	28371449	C	T
17	chr17:28371575:CCCGGGGACCACTGCTCCTCCGGGGCGTGGCTGCAGGAGGCTGGAGGAGCCCCGCGGGACCCAGAGGCGGGGCGTCGG:C	0	28371575	C	CCCGGGGACCACTGCTCCTCCGGGGCGTGGCTGCAGGAGGCTGGAGGAGCCCCGCGGGACCCAGAGGCGGGGCGTCGG
17	chr17:28373451:G:A	0	28373451	A	G
17	chr17:28375442:C:CA	0	28375442	CA	C
17	chr17:28375832:A:C	0	28375832	C	A
17	chr17:28376663:T:A	0	28376663	A	T
17	chr17:28377264:C:A	0	28377264	A	C
17	chr17:28377573:G:A	0	28377573	A	G
17	chr17:28377810:A:G	0	28377810	G	A
17	chr17:28379927:G:T	0	28379927	T	G
17	chr17:28381056:A:G	0	28381056	G	A
17	chr17:28382426:G:A	0	28382426	A	G
17	chr17:28382894:A:G	0	28382894	G	A
17	chr17:28383292:G:T	0	28383292	T	G
17	chr17:28383551:G:A	0	28383551	A	G
17	chr17:28385370:G:A	0	28385370	A	G
17	chr17:28385576:C:T	0	28385576	T	C
17	chr17:28385785:A:T	0	28385785	T	A
17	chr17:28386191:G:A	0	28386191	A	G
17	chr17:28386951:C:T	0	28386951	T	C
17	chr17:28387397:A:C	0	28387397	C	A
17	chr17:28389627:C:T	0	28389627	T	C
17	chr17:28389802:C:T	0	28389802	T	C
17	chr17:28389898:G:T	0	28389898	T	G
17	chr17:28390249:G:A	0	28390249	A	G
17	chr17:28391158:T:A	0	28391158	A	T
17	chr17:28391573:C:T	0	28391573	T	C
17	chr17:28392606:T:C	0	28392606	C	T
17	chr17:28394772:C:A	0	28394772	A	C
17	chr17:28394876:G:A	0	28394876	A	G
17	chr17:28395626:G:A	0	28395626	A	G
17	chr17:28395709:C:T	0	28395709	T	C
17	chr17:28396594:G:T	0	28396594	T	G
17	chr17:28396803:C:T	0	28396803	T	C
17	chr17:28398249:G:A	0	28398249	A	G
17	chr17:28398728:T:C	0	28398728	C	T
17	chr17:28402410:C:T	0	28402410	T	C
17	chr17:28402435:A:G	0	28402435	G	A
17	chr17:28406680:T:C	0	28406680	C	T
17	chr17:28406685:G:A	0	28406685	A	G
17	chr17:28407262:G:A	0	28407262	A	G
17	chr17:28408124:G:A	0	28408124	A	G
17	chr17:28408315:C:T	0	28408315	T	C
17	chr17:28412109:A:G	0	28412109	G	A
17	chr17:28415042:G:A	0	28415042	A	G
17	chr17:28416775:T:C	0	28416775	C	T
17	chr17:28417209:AG:A	0	28417209	A	AG
17	chr17:28417661:G:A	0	28417661	A	G
17	chr17:28418582:C:T	0	28418582	T	C
17	chr17:28419014:T:C	0	28419014	C	T
17	chr17:28419206:G:A	0	28419206	A	G
17	chr17:28419598:G:A	0	28419598	A	G
17	chr17:28419875:C:T	0	28419875	T	C
17	chr17:28420887:G:A	0	28420887	A	G
17	chr17:28421355:A:G	0	28421355	G	A
17	chr17:28422923:G:A	0	28422923	A	G
17	chr17:28424413:G:A	0	28424413	A	G
17	chr17:28425995:A:G	0	28425995	G	A
17	chr17:28427342:C:T	0	28427342	T	C
17	chr17:28428035:A:G	0	28428035	G	A
17	chr17:28429541:T:A	0	28429541	A	T
17	chr17:28429750:T:C	0	28429750	C	T
17	chr17:28429861:T:C	0	28429861	C	T
17	chr17:28430140:C:G	0	28430140	G	C
17	chr17:28430651:C:T	0	28430651	T	C
17	chr17:28430817:T:C	0	28430817	C	T
17	chr17:28431053:C:T	0	28431053	T	C
17	chr17:28432463:C:T	0	28432463	T	C
17	chr17:28432972:C:A	0	28432972	A	C
17	chr17:28433476:C:T	0	28433476	T	C
17	chr17:28434804:A:G	0	28434804	G	A
17	chr17:28436705:G:A	0	28436705	A	G
17	chr17:28437923:G:A	0	28437923	A	G
17	chr17:28438079:G:A	0	28438079	A	G
17	chr17:28438457:G:A	0	28438457	A	G
17	chr17:28439190:A:C	0	28439190	C	A
17	chr17:28440373:G:A	0	28440373	A	G
17	chr17:28442657:G:A	0	28442657	A	G
17	chr17:28442861:C:T	0	28442861	T	C
17	chr17:28443705:A:G	0	28443705	G	A
17	chr17:28446604:A:AT	0	28446604	AT	A
17	chr17:28448412:G:A	0	28448412	A	G
17	chr17:28448723:C:A	0	28448723	A	C
17	chr17:28449677:C:T	0	28449677	T	C
17	chr17:28450133:C:T	0	28450133	T	C
17	chr17:28451293:G:A	0	28451293	A	G
17	chr17:28451707:T:C	0	28451707	C	T
17	chr17:28452019:C:T	0	28452019	T	C
17	chr17:28452076:TG:T	0	28452076	T	TG
17	chr17:28452207:C:G	0	28452207	G	C
17	chr17:28452327:G:A	0	28452327	A	G
17	chr17:28452421:G:T	0	28452421	T	G
17	chr17:28452497:A:G	0	28452497	G	A
17	chr17:28452569:C:T	0	28452569	T	C
17	chr17:28452904:T:C	0	28452904	C	T
17	chr17:28453227:C:T	0	28453227	T	C
17	chr17:28453357:C:T	0	28453357	T	C
17	chr17:28456933:T:C	0	28456933	C	T
17	chr17:28457108:T:C	0	28457108	C	T
17	chr17:28457391:G:T	0	28457391	T	G
17	chr17:28457555:G:A	0	28457555	A	G
17	chr17:28457699:A:C	0	28457699	C	A
17	chr17:28457707:G:A	0	28457707	A	G
17	chr17:28457812:G:A	0	28457812	A	G
17	chr17:28457905:A:G	0	28457905	G	A
17	chr17:28458031:T:C	0	28458031	C	T
17	chr17:28458331:C:T	0	28458331	T	C
17	chr17:28458444:T:C	0	28458444	C	T
17	chr17:28458464:T:C	0	28458464	C	T
17	chr17:28458637:G:T	0	28458637	T	G
17	chr17:28459765:T:A	0	28459765	A	T
17	chr17:28459844:G:A	0	28459844	A	G
17	chr17:28459884:C:T	0	28459884	T	C
17	chr17:28459961:C:A	0	28459961	A	C
17	chr17:28460000:C:T	0	28460000	T	C
17	chr17:28460007:G:A	0	28460007	A	G
17	chr17:28460412:C:G	0	28460412	G	C
17	chr17:28460882:GTTTAC:G	0	28460882	G	GTTTAC
17	chr17:28461151:T:C	0	28461151	C	T
17	chr17:28461431:A:G	0	28461431	G	A
17	chr17:28461595:T:C	0	28461595	C	T
17	chr17:28461653:A:G	0	28461653	G	A
17	chr17:28461826:C:T	0	28461826	T	C
17	chr17:28461912:C:G	0	28461912	G	C
17	chr17:28462054:G:A	0	28462054	A	G
17	chr17:28462253:A:G	0	28462253	G	A
17	chr17:28462361:T:G	0	28462361	G	T
17	chr17:28462518:T:C	0	28462518	C	T
17	chr17:28462650:A:G	0	28462650	G	A
17	chr17:28462724:C:T	0	28462724	T	C
17	chr17:28462810:A:G	0	28462810	G	A
17	chr17:28462898:T:C	0	28462898	C	T
17	chr17:28463338:C:T	0	28463338	T	C
17	chr17:28463610:G:A	0	28463610	A	G
17	chr17:28463646:A:G	0	28463646	G	A
17	chr17:28463850:A:G	0	28463850	G	A
17	chr17:28464060:A:G	0	28464060	G	A
17	chr17:28464110:T:C	0	28464110	C	T
17	chr17:28464307:C:T	0	28464307	T	C
17	chr17:28464468:C:T	0	28464468	T	C
17	chr17:28464509:A:G	0	28464509	G	A
17	chr17:28464567:A:G	0	28464567	G	A
17	chr17:28464723:C:T	0	28464723	T	C
17	chr17:28465528:G:T	0	28465528	T	G
17	chr17:28465603:G:A	0	28465603	A	G
17	chr17:28466124:A:C	0	28466124	C	A
17	chr17:28466278:T:C	0	28466278	C	T
17	chr17:28466301:G:A	0	28466301	A	G
17	chr17:28466484:T:C	0	28466484	C	T
17	chr17:28466559:G:A	0	28466559	A	G
17	chr17:28466739:G:A	0	28466739	A	G
17	chr17:28466758:T:C	0	28466758	C	T
17	chr17:28466928:A:G	0	28466928	G	A
17	chr17:28467550:A:G	0	28467550	G	A
17	chr17:28468063:G:A	0	28468063	A	G
17	chr17:28468138:G:A	0	28468138	A	G
17	chr17:28468295:G:T	0	28468295	T	G
17	chr17:28469882:G:A	0	28469882	A	G
17	chr17:28470073:T:C	0	28470073	C	T
17	chr17:28470397:C:T	0	28470397	T	C
17	chr17:28470538:CT:C	0	28470538	C	CT
17	chr17:28471206:C:T	0	28471206	T	C
17	chr17:28472384:C:T	0	28472384	T	C
17	chr17:28473186:A:G	0	28473186	G	A
17	chr17:28476926:G:T	0	28476926	T	G
17	chr17:28481950:C:A	0	28481950	A	C
17	chr17:28482779:T:G	0	28482779	G	T
17	chr17:28483451:G:A	0	28483451	A	G
17	chr17:28488033:T:C	0	28488033	C	T
17	chr17:28490519:G:A	0	28490519	A	G
17	chr17:28492047:G:A	0	28492047	A	G
17	chr17:28493160:A:G	0	28493160	G	A
17	chr17:28494552:T:A	0	28494552	A	T
17	chr17:28494950:C:T	0	28494950	T	C
17	chr17:28495054:G:T	0	28495054	T	G
17	chr17:28495500:T:C	0	28495500	C	T
17	chr17:28495506:T:C	0	28495506	C	T
17	chr17:28495538:T:G	0	28495538	G	T
17	chr17:28495854:C:T	0	28495854	T	C
17	chr17:28497138:A:G	0	28497138	G	A
17	chr17:28498488:G:T	0	28498488	T	G
17	chr17:28498876:T:G	0	28498876	G	T
17	chr17:28500254:A:G	0	28500254	G	A
17	chr17:28500477:G:A	0	28500477	A	G
17	chr17:28500592:G:A	0	28500592	A	G
17	chr17:28501019:T:C	0	28501019	C	T
17	chr17:28501479:A:G	0	28501479	G	A
17	chr17:28503216:G:A	0	28503216	A	G
17	chr17:28506077:C:T	0	28506077	T	C
17	chr17:28507836:G:C	0	28507836	C	G
17	chr17:28507860:C:T	0	28507860	T	C
17	chr17:28508757:A:G	0	28508757	G	A
17	chr17:28509168:T:C	0	28509168	C	T
17	chr17:28510504:G:A	0	28510504	A	G
17	chr17:28511274:G:A	0	28511274	A	G
17	chr17:28511733:C:T	0	28511733	T	C
17	chr17:28513289:C:A	0	28513289	A	C
17	chr17:28513305:C:T	0	28513305	T	C
17	chr17:28513541:C:T	0	28513541	T	C
17	chr17:28514568:G:A	0	28514568	A	G
17	chr17:28516305:C:T	0	28516305	T	C
17	chr17:28518967:G:T	0	28518967	T	G
17	chr17:28519720:G:C	0	28519720	C	G
17	chr17:28520751:C:T	0	28520751	T	C
17	chr17:28520808:T:C	0	28520808	C	T
17	chr17:28521778:A:C	0	28521778	C	A
17	chr17:28523177:G:C	0	28523177	C	G
17	chr17:28524483:G:A	0	28524483	A	G
17	chr17:28524584:C:T	0	28524584	T	C
17	chr17:28526205:A:G	0	28526205	G	A
17	chr17:28526449:C:T	0	28526449	T	C
17	chr17:28528502:T:C	0	28528502	C	T
17	chr17:28528962:G:A	0	28528962	A	G
17	chr17:28528980:G:A	0	28528980	A	G
17	chr17:28529243:A:G	0	28529243	G	A
17	chr17:28529952:C:T	0	28529952	T	C
17	chr17:28530770:T:C	0	28530770	C	T
17	chr17:28531377:G:A	0	28531377	A	G
17	chr17:28532159:G:A	0	28532159	A	G
17	chr17:28532539:G:A	0	28532539	A	G
17	chr17:28532892:T:C	0	28532892	C	T
17	chr17:28534134:T:C	0	28534134	C	T
17	chr17:28534546:C:T	0	28534546	T	C
17	chr17:28536905:C:T	0	28536905	T	C
17	chr17:28537284:G:C	0	28537284	C	G
17	chr17:28537690:G:A	0	28537690	A	G
17	chr17:28538488:G:A	0	28538488	A	G
17	chr17:28538614:A:G	0	28538614	G	A
17	chr17:28539464:G:A	0	28539464	A	G
17	chr17:28540790:A:T	0	28540790	T	A
17	chr17:28542651:T:C	0	28542651	C	T
17	chr17:28543150:C:G	0	28543150	G	C
17	chr17:28547296:G:A	0	28547296	A	G
17	chr17:28554712:G:A	0	28554712	A	G
17	chr17:28556295:A:G	0	28556295	G	A
17	chr17:28560253:G:A	0	28560253	A	G
17	chr17:28561273:A:T	0	28561273	T	A
17	chr17:28561707:G:A	0	28561707	A	G
17	chr17:28564818:G:C	0	28564818	C	G
17	chr17:28572484:T:C	0	28572484	C	T
17	chr17:28576093:TCTC:T	0	28576093	T	TCTC
17	chr17:28577499:C:A	0	28577499	A	C
17	chr17:28578909:A:G	0	28578909	G	A
17	chr17:28585678:C:A	0	28585678	A	C
17	chr17:28595996:T:C	0	28595996	C	T
17	chr17:28601345:A:G	0	28601345	G	A
17	chr17:28609590:C:T	0	28609590	T	C
17	chr17:28617937:T:C	0	28617937	C	T
17	chr17:28620028:A:C	0	28620028	C	A
17	chr17:28620634:G:A	0	28620634	A	G
17	chr17:28625411:TTC:T	0	28625411	T	TTC
17	chr17:28625789:G:T	0	28625789	T	G
17	chr17:28626854:A:G	0	28626854	G	A
17	chr17:28628312:A:C	0	28628312	C	A
17	chr17:28629519:T:C	0	28629519	C	T
17	chr17:28629975:C:T	0	28629975	T	C
17	chr17:28639515:C:T	0	28639515	T	C
17	chr17:28650325:A:G	0	28650325	G	A
17	chr17:28654853:A:G	0	28654853	G	A
17	chr17:28665349:T:C	0	28665349	C	T
17	chr17:28666369:G:A	0	28666369	A	G
17	chr17:28666846:C:T	0	28666846	T	C
17	chr17:28669546:G:A	0	28669546	A	G
17	chr17:28673373:A:G	0	28673373	G	A
17	chr17:28677685:C:A	0	28677685	A	C
17	chr17:28679660:A:G	0	28679660	G	A
17	chr17:28679727:A:C	0	28679727	C	A
17	chr17:28681703:G:A	0	28681703	A	G
17	chr17:28682731:C:T	0	28682731	T	C
17	chr17:28684542:T:A	0	28684542	A	T
17	chr17:28686450:C:T	0	28686450	T	C
17	chr17:28691579:A:G	0	28691579	G	A
17	chr17:28691845:G:A	0	28691845	A	G
17	chr17:28694184:C:T	0	28694184	T	C
17	chr17:28697852:G:A	0	28697852	A	G
17	chr17:28705349:C:T	0	28705349	T	C
17	chr17:28705809:A:C	0	28705809	C	A
17	chr17:28708317:A:G	0	28708317	G	A
17	chr17:28708898:G:A	0	28708898	A	G
17	chr17:28708926:A:G	0	28708926	G	A
17	chr17:28708935:G:A	0	28708935	A	G
17	chr17:28713601:A:G	0	28713601	G	A
17	chr17:28722132:A:AG	0	28722132	AG	A
17	chr17:28725340:C:T	0	28725340	T	C
17	chr17:28726158:A:G	0	28726158	G	A
17	chr17:28726550:G:A	0	28726550	A	G
17	chr17:28727622:TTC:T	0	28727622	T	TTC
17	chr17:28727623:TC:T	0	28727623	T	TC
17	chr17:28728293:C:T	0	28728293	T	C
17	chr17:28728422:G:A	0	28728422	A	G
17	chr17:28731278:G:A	0	28731278	A	G
17	chr17:28732501:G:A	0	28732501	A	G
17	chr17:28733527:A:G	0	28733527	G	A
17	chr17:28734253:G:A	0	28734253	A	G
17	chr17:28734568:C:T	0	28734568	T	C
17	chr17:28735777:TTTA:T	0	28735777	T	TTTA
17	chr17:28738193:T:C	0	28738193	C	T
17	chr17:28745445:G:A	0	28745445	A	G
17	chr17:28745550:GC:G	0	28745550	G	GC
17	chr17:28748405:C:T	0	28748405	T	C
17	chr17:28750313:A:G	0	28750313	G	A
17	chr17:28750668:TA:T	0	28750668	T	TA
17	chr17:28751305:A:G	0	28751305	G	A
17	chr17:28751491:T:C	0	28751491	C	T
17	chr17:28751836:C:CTGA	0	28751836	CTGA	C
17	chr17:28752397:C:A	0	28752397	A	C
17	chr17:28752537:C:T	0	28752537	T	C
17	chr17:28758546:A:G	0	28758546	G	A
17	chr17:28760911:C:T	0	28760911	T	C
17	chr17:28761418:C:T	0	28761418	T	C
17	chr17:28761608:C:A	0	28761608	A	C
17	chr17:28763723:C:G	0	28763723	G	C
17	chr17:28764135:A:G	0	28764135	G	A
17	chr17:28766524:G:A	0	28766524	A	G
17	chr17:28768467:G:A	0	28768467	A	G
17	chr17:28769586:C:T	0	28769586	T	C
17	chr17:28770570:TA:T	0	28770570	T	TA
17	chr17:28770663:T:G	0	28770663	G	T
17	chr17:28773134:C:T	0	28773134	T	C
17	chr17:28773749:G:A	0	28773749	A	G
17	chr17:28773777:G:A	0	28773777	A	G
17	chr17:28773906:T:A	0	28773906	A	T
17	chr17:28775147:T:C	0	28775147	C	T
17	chr17:28775602:A:G	0	28775602	G	A
17	chr17:28779854:C:G	0	28779854	G	C
17	chr17:28780841:C:G	0	28780841	G	C
17	chr17:28781114:C:T	0	28781114	T	C
17	chr17:28783499:C:T	0	28783499	T	C
17	chr17:28783508:CATGAG:C	0	28783508	C	CATGAG
17	chr17:28784068:A:G	0	28784068	G	A
17	chr17:28784093:A:G	0	28784093	G	A
17	chr17:28786708:G:C	0	28786708	C	G
17	chr17:28787144:A:C	0	28787144	C	A
17	chr17:28787582:G:A	0	28787582	A	G
17	chr17:28789442:C:T	0	28789442	T	C
17	chr17:28790288:G:T	0	28790288	T	G
17	chr17:28791767:G:C	0	28791767	C	G
17	chr17:28792049:C:T	0	28792049	T	C
17	chr17:28794376:T:C	0	28794376	C	T
17	chr17:28795135:A:G	0	28795135	G	A
17	chr17:28795396:C:T	0	28795396	T	C
17	chr17:28795408:C:G	0	28795408	G	C
17	chr17:28795942:A:T	0	28795942	T	A
17	chr17:28796798:C:T	0	28796798	T	C
17	chr17:28797289:G:C	0	28797289	C	G
17	chr17:28798449:A:G	0	28798449	G	A
17	chr17:28800421:G:T	0	28800421	T	G
17	chr17:28802544:A:G	0	28802544	G	A
17	chr17:28803502:G:A	0	28803502	A	G
17	chr17:28804077:T:C	0	28804077	C	T
17	chr17:28804375:G:A	0	28804375	A	G
17	chr17:28805087:G:A	0	28805087	A	G
17	chr17:28805724:G:A	0	28805724	A	G
17	chr17:28805875:G:C	0	28805875	C	G
17	chr17:28809674:A:G	0	28809674	G	A
17	chr17:28811465:C:A	0	28811465	A	C
17	chr17:28811799:T:C	0	28811799	C	T
17	chr17:28812816:C:A	0	28812816	A	C
17	chr17:28814092:A:G	0	28814092	G	A
17	chr17:28816753:G:A	0	28816753	A	G
17	chr17:28818057:C:T	0	28818057	T	C
17	chr17:28818106:T:A	0	28818106	A	T
17	chr17:28818303:C:T	0	28818303	T	C
17	chr17:28819371:G:C	0	28819371	C	G
17	chr17:28820230:T:G	0	28820230	G	T
17	chr17:28820806:T:A	0	28820806	A	T
17	chr17:28820956:A:T	0	28820956	T	A
17	chr17:28821014:A:G	0	28821014	G	A
17	chr17:28822494:A:G	0	28822494	G	A
17	chr17:28822729:G:A	0	28822729	A	G
17	chr17:28823732:T:C	0	28823732	C	T
17	chr17:28824480:C:T	0	28824480	T	C
17	chr17:28824834:G:T	0	28824834	T	G
17	chr17:28826535:G:A	0	28826535	A	G
17	chr17:28830568:T:C	0	28830568	C	T
17	chr17:28830845:A:T	0	28830845	T	A
17	chr17:28830999:T:G	0	28830999	G	T
17	chr17:28834120:A:G	0	28834120	G	A
17	chr17:28834478:CT:C	0	28834478	C	CT
17	chr17:28835993:A:AT	0	28835993	AT	A
17	chr17:28837665:T:C	0	28837665	C	T
17	chr17:28837748:A:C	0	28837748	C	A
17	chr17:28840513:G:C	0	28840513	C	G
17	chr17:28840910:A:C	0	28840910	C	A
17	chr17:28841309:T:C	0	28841309	C	T
17	chr17:28841468:G:A	0	28841468	A	G
17	chr17:28842508:G:A	0	28842508	A	G
17	chr17:28842872:G:C	0	28842872	C	G
17	chr17:28843137:TC:T	0	28843137	T	TC
17	chr17:28845502:T:C	0	28845502	C	T
17	chr17:28847070:C:A	0	28847070	A	C
17	chr17:28851743:C:T	0	28851743	T	C
17	chr17:28852572:T:C	0	28852572	C	T
17	chr17:28853766:C:T	0	28853766	T	C
17	chr17:28855926:G:A	0	28855926	A	G
17	chr17:28856086:G:A	0	28856086	A	G
17	chr17:28857264:C:T	0	28857264	T	C
17	chr17:28857368:A:G	0	28857368	G	A
17	chr17:28858809:C:T	0	28858809	T	C
17	chr17:28859566:G:A	0	28859566	A	G
17	chr17:28860002:T:G	0	28860002	G	T
17	chr17:28860771:C:T	0	28860771	T	C
17	chr17:28862756:A:G	0	28862756	G	A
17	chr17:28862953:C:T	0	28862953	T	C
17	chr17:28863460:T:C	0	28863460	C	T
17	chr17:28864942:G:A	0	28864942	A	G
17	chr17:28866678:C:T	0	28866678	T	C
17	chr17:28866802:C:A	0	28866802	A	C
17	chr17:28867616:C:T	0	28867616	T	C
17	chr17:28868853:G:T	0	28868853	T	G
17	chr17:28869470:A:T	0	28869470	T	A
17	chr17:28869730:T:C	0	28869730	C	T
17	chr17:28872500:G:A	0	28872500	A	G
17	chr17:28873104:C:T	0	28873104	T	C
17	chr17:28873513:G:T	0	28873513	T	G
17	chr17:28873716:A:G	0	28873716	G	A
17	chr17:28875160:A:G	0	28875160	G	A
17	chr17:28875867:T:C	0	28875867	C	T
17	chr17:28875870:G:A	0	28875870	A	G
17	chr17:28875899:T:C	0	28875899	C	T
17	chr17:28877738:C:T	0	28877738	T	C
17	chr17:28879011:G:A	0	28879011	A	G
17	chr17:28880102:G:A	0	28880102	A	G
17	chr17:28880553:C:T	0	28880553	T	C
17	chr17:28881571:G:A	0	28881571	A	G
17	chr17:28883235:T:C	0	28883235	C	T
17	chr17:28886086:AC:A	0	28886086	A	AC
17	chr17:28887891:C:G	0	28887891	G	C
17	chr17:28889134:G:A	0	28889134	A	G
17	chr17:28890062:G:A	0	28890062	A	G
17	chr17:28893415:T:C	0	28893415	C	T
17	chr17:28894025:C:T	0	28894025	T	C
17	chr17:28895727:G:A	0	28895727	A	G
17	chr17:28895970:G:T	0	28895970	T	G
17	chr17:28897781:T:C	0	28897781	C	T
17	chr17:28898381:G:A	0	28898381	A	G
17	chr17:28898568:A:T	0	28898568	T	A
17	chr17:28898919:C:T	0	28898919	T	C
17	chr17:28899800:T:C	0	28899800	C	T
17	chr17:28901180:G:A	0	28901180	A	G
17	chr17:28916398:G:A	0	28916398	A	G
17	chr17:28916462:C:T	0	28916462	T	C
17	chr17:28917455:G:A	0	28917455	A	G
17	chr17:28919664:T:C	0	28919664	C	T
17	chr17:28922954:A:C	0	28922954	C	A
17	chr17:28923206:GAGA:G	0	28923206	G	GAGA
17	chr17:28925399:C:T	0	28925399	T	C
17	chr17:28925971:C:T	0	28925971	T	C
17	chr17:28927161:C:T	0	28927161	T	C
17	chr17:28927323:G:C	0	28927323	C	G
17	chr17:28928173:T:C	0	28928173	C	T
17	chr17:28930460:G:C	0	28930460	C	G
17	chr17:28931104:C:T	0	28931104	T	C
17	chr17:28932927:C:CAGA	0	28932927	CAGA	C
17	chr17:28932964:T:C	0	28932964	C	T
17	chr17:28933127:C:T	0	28933127	T	C
17	chr17:28935335:G:A	0	28935335	A	G
17	chr17:28939125:G:A	0	28939125	A	G
17	chr17:28939422:C:T	0	28939422	T	C
17	chr17:28948847:CA:C	0	28948847	C	CA
17	chr17:28951555:C:G	0	28951555	G	C
17	chr17:28953208:A:G	0	28953208	G	A
17	chr17:28953210:A:G	0	28953210	G	A
17	chr17:28954859:C:G	0	28954859	G	C
17	chr17:28957425:A:G	0	28957425	G	A
17	chr17:28957548:AG:A	0	28957548	A	AG
17	chr17:28959644:C:G	0	28959644	G	C
17	chr17:28959833:T:C	0	28959833	C	T
17	chr17:28962851:A:G	0	28962851	G	A
17	chr17:28963951:T:TG	0	28963951	TG	T
17	chr17:28964839:C:T	0	28964839	T	C
17	chr17:28965026:T:A	0	28965026	A	T
17	chr17:28966207:A:G	0	28966207	G	A
17	chr17:28968529:A:G	0	28968529	G	A
17	chr17:28969251:A:G	0	28969251	G	A
17	chr17:28969490:G:A	0	28969490	A	G
17	chr17:28970811:A:G	0	28970811	G	A
17	chr17:28971691:A:G	0	28971691	G	A
17	chr17:28977099:TTAAC:T	0	28977099	T	TTAAC
17	chr17:28978663:G:A	0	28978663	A	G
17	chr17:28979643:G:A	0	28979643	A	G
17	chr17:28980704:A:G	0	28980704	G	A
17	chr17:28982977:ACTT:A	0	28982977	A	ACTT
17	chr17:28984514:A:G	0	28984514	G	A
17	chr17:28986269:T:C	0	28986269	C	T
17	chr17:28987206:A:G	0	28987206	G	A
17	chr17:28988520:C:A	0	28988520	A	C
17	chr17:28988947:T:G	0	28988947	G	T
17	chr17:28991843:A:T	0	28991843	T	A
17	chr17:28992152:C:A	0	28992152	A	C
17	chr17:28993088:T:C	0	28993088	C	T
17	chr17:28993258:C:T	0	28993258	T	C
17	chr17:28995213:C:T	0	28995213	T	C
17	chr17:28995423:G:T	0	28995423	T	G
17	chr17:28996304:G:T	0	28996304	T	G
17	chr17:28996499:A:C	0	28996499	C	A
17	chr17:28997922:G:A	0	28997922	A	G
17	chr17:28999803:C:T	0	28999803	T	C
17	chr17:29001386:A:G	0	29001386	G	A
17	chr17:29001577:C:T	0	29001577	T	C
17	chr17:29002209:T:C	0	29002209	C	T
17	chr17:29006249:C:T	0	29006249	T	C
17	chr17:29007174:G:A	0	29007174	A	G
17	chr17:29012456:G:T	0	29012456	T	G
17	chr17:29013324:C:T	0	29013324	T	C
17	chr17:29013588:A:G	0	29013588	G	A
17	chr17:29014416:A:G	0	29014416	G	A
17	chr17:29015034:A:G	0	29015034	G	A
17	chr17:29015463:A:G	0	29015463	G	A
17	chr17:29016101:C:T	0	29016101	T	C
17	chr17:29016155:C:T	0	29016155	T	C
17	chr17:29017073:G:T	0	29017073	T	G
17	chr17:29017086:C:A	0	29017086	A	C
17	chr17:29017412:G:A	0	29017412	A	G
17	chr17:29017615:C:T	0	29017615	T	C
17	chr17:29018037:G:A	0	29018037	A	G
17	chr17:29018767:G:A	0	29018767	A	G
17	chr17:29019536:C:A	0	29019536	A	C
17	chr17:29022192:T:C	0	29022192	C	T
17	chr17:29023527:G:A	0	29023527	A	G
17	chr17:29024079:G:A	0	29024079	A	G
17	chr17:29024302:A:G	0	29024302	G	A
17	chr17:29024708:C:T	0	29024708	T	C
17	chr17:29025095:C:T	0	29025095	T	C
17	chr17:29025173:G:A	0	29025173	A	G
17	chr17:29026006:C:T	0	29026006	T	C
17	chr17:29026051:G:A	0	29026051	A	G
17	chr17:29026364:C:T	0	29026364	T	C
17	chr17:29026411:T:C	0	29026411	C	T
17	chr17:29026741:G:A	0	29026741	A	G
17	chr17:29026890:A:G	0	29026890	G	A
17	chr17:29026925:G:A	0	29026925	A	G
17	chr17:29026995:T:A	0	29026995	A	T
17	chr17:29027031:C:T	0	29027031	T	C
17	chr17:29027840:A:T	0	29027840	T	A
17	chr17:29028306:CT:C	0	29028306	C	CT
17	chr17:29029220:A:G	0	29029220	G	A
17	chr17:29031551:A:G	0	29031551	G	A
17	chr17:29031720:G:C	0	29031720	C	G
17	chr17:29031790:C:T	0	29031790	T	C
17	chr17:29031958:C:T	0	29031958	T	C
17	chr17:29032074:A:C	0	29032074	C	A
17	chr17:29032106:A:T	0	29032106	T	A
17	chr17:29033095:G:A	0	29033095	A	G
17	chr17:29033486:T:C	0	29033486	C	T
17	chr17:29033979:A:G	0	29033979	G	A
17	chr17:29035521:A:G	0	29035521	G	A
17	chr17:29035542:A:G	0	29035542	G	A
17	chr17:29036732:G:A	0	29036732	A	G
17	chr17:29037141:TGAG:T	0	29037141	T	TGAG
17	chr17:29037260:G:T	0	29037260	T	G
17	chr17:29038844:A:G	0	29038844	G	A
17	chr17:29041359:A:G	0	29041359	G	A
17	chr17:29041621:G:A	0	29041621	A	G
17	chr17:29041786:C:A	0	29041786	A	C
17	chr17:29041983:T:C	0	29041983	C	T
17	chr17:29043423:A:G	0	29043423	G	A
17	chr17:29045704:T:C	0	29045704	C	T
17	chr17:29048189:A:G	0	29048189	G	A
17	chr17:29048580:T:G	0	29048580	G	T
17	chr17:29048821:T:C	0	29048821	C	T
17	chr17:29049252:T:A	0	29049252	A	T
17	chr17:29049394:GA:G	0	29049394	G	GA
17	chr17:29049533:C:T	0	29049533	T	C
17	chr17:29049573:G:A	0	29049573	A	G
17	chr17:29049811:C:T	0	29049811	T	C
17	chr17:29050273:C:T	0	29050273	T	C
17	chr17:29050983:G:A	0	29050983	A	G
17	chr17:29051078:A:G	0	29051078	G	A
17	chr17:29051718:A:ATCACAG	0	29051718	ATCACAG	A
17	chr17:29051740:G:C	0	29051740	C	G
17	chr17:29052103:G:A	0	29052103	A	G
17	chr17:29054095:C:T	0	29054095	T	C
17	chr17:29054239:T:G	0	29054239	G	T
17	chr17:29054513:C:T	0	29054513	T	C
17	chr17:29056906:C:T	0	29056906	T	C
17	chr17:29056964:A:C	0	29056964	C	A
17	chr17:29057735:G:A	0	29057735	A	G
17	chr17:29057789:A:C	0	29057789	C	A
17	chr17:29057980:A:G	0	29057980	G	A
17	chr17:29058829:G:A	0	29058829	A	G
17	chr17:29059173:A:G	0	29059173	G	A
17	chr17:29059260:C:T	0	29059260	T	C
17	chr17:29059730:T:C	0	29059730	C	T
17	chr17:29060397:G:A	0	29060397	A	G
17	chr17:29060706:G:T	0	29060706	T	G
17	chr17:29063480:A:G	0	29063480	G	A
17	chr17:29063505:G:GA	0	29063505	GA	G
17	chr17:29067653:G:A	0	29067653	A	G
17	chr17:29068872:C:T	0	29068872	T	C
17	chr17:29070066:TG:T	0	29070066	T	TG
17	chr17:29070956:G:A	0	29070956	A	G
17	chr17:29071282:G:C	0	29071282	C	G
17	chr17:29072323:G:A	0	29072323	A	G
17	chr17:29072354:G:A	0	29072354	A	G
17	chr17:29074493:A:G	0	29074493	G	A
17	chr17:29076953:G:T	0	29076953	T	G
17	chr17:29077731:C:T	0	29077731	T	C
17	chr17:29077935:G:A	0	29077935	A	G
17	chr17:29078026:A:T	0	29078026	T	A
17	chr17:29078147:G:C	0	29078147	C	G
17	chr17:29079048:G:A	0	29079048	A	G
17	chr17:29079890:G:A	0	29079890	A	G
17	chr17:29080757:G:C	0	29080757	C	G
17	chr17:29081458:G:A	0	29081458	A	G
17	chr17:29082636:A:G	0	29082636	G	A
17	chr17:29082720:A:G	0	29082720	G	A
17	chr17:29082983:G:A	0	29082983	A	G
17	chr17:29083526:G:A	0	29083526	A	G
17	chr17:29084126:G:C	0	29084126	C	G
17	chr17:29084225:A:G	0	29084225	G	A
17	chr17:29084497:A:G	0	29084497	G	A
17	chr17:29085054:A:G	0	29085054	G	A
17	chr17:29085941:C:T	0	29085941	T	C
17	chr17:29085979:T:C	0	29085979	C	T
17	chr17:29086385:T:C	0	29086385	C	T
17	chr17:29086890:C:G	0	29086890	G	C
17	chr17:29088343:C:T	0	29088343	T	C
17	chr17:29088589:G:A	0	29088589	A	G
17	chr17:29089606:G:A	0	29089606	A	G
17	chr17:29089842:T:C	0	29089842	C	T
17	chr17:29090191:A:G	0	29090191	G	A
17	chr17:29090319:G:A	0	29090319	A	G
17	chr17:29091088:C:T	0	29091088	T	C
17	chr17:29092076:G:T	0	29092076	T	G
17	chr17:29092677:G:A	0	29092677	A	G
17	chr17:29093226:A:G	0	29093226	G	A
17	chr17:29093286:G:C	0	29093286	C	G
17	chr17:29094472:C:T	0	29094472	T	C
17	chr17:29094893:T:G	0	29094893	G	T
17	chr17:29095035:C:T	0	29095035	T	C
17	chr17:29095758:T:C	0	29095758	C	T
17	chr17:29096097:A:G	0	29096097	G	A
17	chr17:29096208:C:T	0	29096208	T	C
17	chr17:29096480:G:A	0	29096480	A	G
17	chr17:29097145:A:C	0	29097145	C	A
17	chr17:29098775:A:G	0	29098775	G	A
17	chr17:29099135:G:A	0	29099135	A	G
17	chr17:29099393:G:A	0	29099393	A	G
17	chr17:29100095:G:A	0	29100095	A	G
17	chr17:29100650:TGA:T	0	29100650	T	TGA
17	chr17:29101254:T:C	0	29101254	C	T
17	chr17:29104407:A:G	0	29104407	G	A
17	chr17:29105057:A:G	0	29105057	G	A
17	chr17:29105634:T:C	0	29105634	C	T
17	chr17:29106385:G:A	0	29106385	A	G
17	chr17:29107375:T:C	0	29107375	C	T
17	chr17:29107472:G:A	0	29107472	A	G
17	chr17:29107796:G:A	0	29107796	A	G
17	chr17:29109588:T:C	0	29109588	C	T
17	chr17:29110116:A:G	0	29110116	G	A
17	chr17:29110327:C:T	0	29110327	T	C
17	chr17:29110932:C:T	0	29110932	T	C
17	chr17:29111451:G:A	0	29111451	A	G
17	chr17:29112509:T:C	0	29112509	C	T
17	chr17:29113661:A:G	0	29113661	G	A
17	chr17:29113749:C:T	0	29113749	T	C
17	chr17:29113850:C:T	0	29113850	T	C
17	chr17:29115543:A:G	0	29115543	G	A
17	chr17:29116092:GCTGCAAAAATCCCTTTT:G	0	29116092	G	GCTGCAAAAATCCCTTTT
17	chr17:29116234:A:G	0	29116234	G	A
17	chr17:29117335:C:T	0	29117335	T	C
17	chr17:29117657:C:G	0	29117657	G	C
17	chr17:29119140:T:C	0	29119140	C	T
17	chr17:29120887:C:T	0	29120887	T	C
17	chr17:29122948:G:A	0	29122948	A	G
17	chr17:29122958:T:C	0	29122958	C	T
17	chr17:29123411:A:G	0	29123411	G	A
17	chr17:29123643:T:C	0	29123643	C	T
17	chr17:29125918:C:T	0	29125918	T	C
17	chr17:29126727:G:A	0	29126727	A	G
17	chr17:29127626:G:A	0	29127626	A	G
17	chr17:29127840:A:G	0	29127840	G	A
17	chr17:29128689:AC:A	0	29128689	A	AC
17	chr17:29128718:A:G	0	29128718	G	A
17	chr17:29129573:A:G	0	29129573	G	A
17	chr17:29130118:G:A	0	29130118	A	G
17	chr17:29130163:T:C	0	29130163	C	T
17	chr17:29130496:A:T	0	29130496	T	A
17	chr17:29132372:T:A	0	29132372	A	T
17	chr17:29133241:C:G	0	29133241	G	C
17	chr17:29133289:G:C	0	29133289	C	G
17	chr17:29133406:T:C	0	29133406	C	T
17	chr17:29136091:C:T	0	29136091	T	C
17	chr17:29136100:A:G	0	29136100	G	A
17	chr17:29136446:T:C	0	29136446	C	T
17	chr17:29136899:G:T	0	29136899	T	G
17	chr17:29136998:A:C	0	29136998	C	A
17	chr17:29137378:A:G	0	29137378	G	A
17	chr17:29137543:C:G	0	29137543	G	C
17	chr17:29140075:A:G	0	29140075	G	A
17	chr17:29140469:C:T	0	29140469	T	C
17	chr17:29141470:G:A	0	29141470	A	G
17	chr17:29142114:T:C	0	29142114	C	T
17	chr17:29144580:C:T	0	29144580	T	C
17	chr17:29144935:G:A	0	29144935	A	G
17	chr17:29145225:G:A	0	29145225	A	G
17	chr17:29147194:G:C	0	29147194	C	G
17	chr17:29147956:G:T	0	29147956	T	G
17	chr17:29150020:G:A	0	29150020	A	G
17	chr17:29150023:C:T	0	29150023	T	C
17	chr17:29152639:G:T	0	29152639	T	G
17	chr17:29152816:G:A	0	29152816	A	G
17	chr17:29153808:A:T	0	29153808	T	A
17	chr17:29156266:G:A	0	29156266	A	G
17	chr17:29158499:T:C	0	29158499	C	T
17	chr17:29159241:C:A	0	29159241	A	C
17	chr17:29159262:T:C	0	29159262	C	T
17	chr17:29160435:G:T	0	29160435	T	G
17	chr17:29163627:C:T	0	29163627	T	C
17	chr17:29163959:G:A	0	29163959	A	G
17	chr17:29164064:A:G	0	29164064	G	A
17	chr17:29164774:T:C	0	29164774	C	T
17	chr17:29164844:G:T	0	29164844	T	G
17	chr17:29165024:C:T	0	29165024	T	C
17	chr17:29165609:T:C	0	29165609	C	T
17	chr17:29165615:T:C	0	29165615	C	T
17	chr17:29165851:A:G	0	29165851	G	A
17	chr17:29168187:A:G	0	29168187	G	A
17	chr17:29168251:T:C	0	29168251	C	T
17	chr17:29168339:C:A	0	29168339	A	C
17	chr17:29168340:T:G	0	29168340	G	T
17	chr17:29170273:T:C	0	29170273	C	T
17	chr17:29170862:T:G	0	29170862	G	T
17	chr17:29170903:A:G	0	29170903	G	A
17	chr17:29171031:T:C	0	29171031	C	T
17	chr17:29171036:G:A	0	29171036	A	G
17	chr17:29171163:C:T	0	29171163	T	C
17	chr17:29171187:C:T	0	29171187	T	C
17	chr17:29172122:G:A	0	29172122	A	G
17	chr17:29172139:G:GCTCA	0	29172139	GCTCA	G
17	chr17:29172212:G:A	0	29172212	A	G
17	chr17:29172863:C:T	0	29172863	T	C
17	chr17:29173035:T:C	0	29173035	C	T
17	chr17:29173960:G:A	0	29173960	A	G
17	chr17:29174577:G:A	0	29174577	A	G
17	chr17:29175011:G:A	0	29175011	A	G
17	chr17:29175738:G:A	0	29175738	A	G
17	chr17:29175817:T:C	0	29175817	C	T
17	chr17:29177471:G:A	0	29177471	A	G
17	chr17:29177903:G:A	0	29177903	A	G
17	chr17:29177913:C:T	0	29177913	T	C
17	chr17:29181220:C:T	0	29181220	T	C
17	chr17:29181459:G:A	0	29181459	A	G
17	chr17:29181515:A:G	0	29181515	G	A
17	chr17:29181612:A:C	0	29181612	C	A
17	chr17:29181686:T:A	0	29181686	A	T
17	chr17:29181738:G:C	0	29181738	C	G
17	chr17:29184239:A:G	0	29184239	G	A
17	chr17:29184444:G:T	0	29184444	T	G
17	chr17:29185327:G:A	0	29185327	A	G
17	chr17:29185337:A:G	0	29185337	G	A
17	chr17:29185423:G:A	0	29185423	A	G
17	chr17:29186083:A:G	0	29186083	G	A
17	chr17:29186084:C:T	0	29186084	T	C
17	chr17:29186248:T:G	0	29186248	G	T
17	chr17:29188147:T:C	0	29188147	C	T
17	chr17:29188284:G:A	0	29188284	A	G
17	chr17:29188300:T:C	0	29188300	C	T
17	chr17:29191059:TG:T	0	29191059	T	TG
17	chr17:29191911:A:G	0	29191911	G	A
17	chr17:29194854:G:A	0	29194854	A	G
17	chr17:29197224:T:C	0	29197224	C	T
17	chr17:29197413:A:C	0	29197413	C	A
17	chr17:29197787:C:T	0	29197787	T	C
17	chr17:29199647:C:T	0	29199647	T	C
17	chr17:29201012:C:A	0	29201012	A	C
17	chr17:29201662:TTCACCATCTAGGTATGATACTGCCAACTAAAACA:T	0	29201662	T	TTCACCATCTAGGTATGATACTGCCAACTAAAACA
17	chr17:29205496:G:C	0	29205496	C	G
17	chr17:29206188:C:A	0	29206188	A	C
17	chr17:29206843:G:A	0	29206843	A	G
17	chr17:29206920:G:A	0	29206920	A	G
17	chr17:29207547:G:A	0	29207547	A	G
17	chr17:29207561:C:T	0	29207561	T	C
17	chr17:29208036:T:C	0	29208036	C	T
17	chr17:29209356:C:T	0	29209356	T	C
17	chr17:29209628:T:C	0	29209628	C	T
17	chr17:29209781:T:C	0	29209781	C	T
17	chr17:29210224:C:T	0	29210224	T	C
17	chr17:29210392:A:T	0	29210392	T	A
17	chr17:29210746:A:T	0	29210746	T	A
17	chr17:29210876:T:G	0	29210876	G	T
17	chr17:29212962:C:T	0	29212962	T	C
17	chr17:29213726:A:G	0	29213726	G	A
17	chr17:29213731:G:A	0	29213731	A	G
17	chr17:29215194:G:A	0	29215194	A	G
17	chr17:29215347:C:T	0	29215347	T	C
17	chr17:29215511:G:A	0	29215511	A	G
17	chr17:29215938:G:A	0	29215938	A	G
17	chr17:29216230:C:T	0	29216230	T	C
17	chr17:29216402:T:C	0	29216402	C	T
17	chr17:29216808:C:T	0	29216808	T	C
17	chr17:29217745:A:G	0	29217745	G	A
17	chr17:29218099:A:G	0	29218099	G	A
17	chr17:29218344:T:C	0	29218344	C	T
17	chr17:29218349:G:A	0	29218349	A	G
17	chr17:29218977:G:A	0	29218977	A	G
17	chr17:29219518:C:T	0	29219518	T	C
17	chr17:29219612:A:G	0	29219612	G	A
17	chr17:29219862:G:T	0	29219862	T	G
17	chr17:29220279:C:T	0	29220279	T	C
17	chr17:29221294:C:T	0	29221294	T	C
17	chr17:29221496:C:T	0	29221496	T	C
17	chr17:29222964:T:C	0	29222964	C	T
17	chr17:29223074:C:T	0	29223074	T	C
17	chr17:29223359:T:C	0	29223359	C	T
17	chr17:29223449:G:A	0	29223449	A	G
17	chr17:29226474:T:C	0	29226474	C	T
17	chr17:29226503:C:T	0	29226503	T	C
17	chr17:29226584:A:G	0	29226584	G	A
17	chr17:29226717:AAG:A	0	29226717	A	AAG
17	chr17:29227873:C:T	0	29227873	T	C
17	chr17:29228788:T:C	0	29228788	C	T
17	chr17:29228810:A:G	0	29228810	G	A
17	chr17:29230686:G:A	0	29230686	A	G
17	chr17:29231085:C:T	0	29231085	T	C
17	chr17:29231514:G:A	0	29231514	A	G
17	chr17:29232676:A:C	0	29232676	C	A
17	chr17:29232840:A:G	0	29232840	G	A
17	chr17:29233302:T:C	0	29233302	C	T
17	chr17:29233708:A:G	0	29233708	G	A
17	chr17:29233732:T:C	0	29233732	C	T
17	chr17:29234327:C:T	0	29234327	T	C
17	chr17:29234904:G:A	0	29234904	A	G
17	chr17:29235359:G:A	0	29235359	A	G
17	chr17:29235972:T:C	0	29235972	C	T
17	chr17:29236259:G:A	0	29236259	A	G
17	chr17:29236995:C:T	0	29236995	T	C
17	chr17:29237986:A:G	0	29237986	G	A
17	chr17:29239223:C:T	0	29239223	T	C
17	chr17:29240089:G:A	0	29240089	A	G
17	chr17:29240379:G:C	0	29240379	C	G
17	chr17:29240644:T:C	0	29240644	C	T
17	chr17:29240695:T:C	0	29240695	C	T
17	chr17:29240775:G:T	0	29240775	T	G
17	chr17:29240799:C:T	0	29240799	T	C
17	chr17:29241494:C:T	0	29241494	T	C
17	chr17:29241762:T:C	0	29241762	C	T
17	chr17:29243242:G:C	0	29243242	C	G
17	chr17:29243307:C:T	0	29243307	T	C
17	chr17:29243604:G:A	0	29243604	A	G
17	chr17:29244459:C:T	0	29244459	T	C
17	chr17:29244735:G:A	0	29244735	A	G
17	chr17:29245512:G:A	0	29245512	A	G
17	chr17:29245666:C:T	0	29245666	T	C
17	chr17:29246079:A:G	0	29246079	G	A
17	chr17:29246370:A:G	0	29246370	G	A
17	chr17:29246601:A:G	0	29246601	G	A
17	chr17:29247765:G:T	0	29247765	T	G
17	chr17:29248603:G:A	0	29248603	A	G
17	chr17:29249001:G:A	0	29249001	A	G
17	chr17:29249894:CA:C	0	29249894	C	CA
17	chr17:29249944:T:C	0	29249944	C	T
17	chr17:29250316:C:T	0	29250316	T	C
17	chr17:29250768:C:T	0	29250768	T	C
17	chr17:29253022:C:T	0	29253022	T	C
17	chr17:29253219:G:C	0	29253219	C	G
17	chr17:29253426:A:G	0	29253426	G	A
17	chr17:29253738:C:T	0	29253738	T	C
17	chr17:29254954:A:ATCC	0	29254954	ATCC	A
17	chr17:29255560:G:A	0	29255560	A	G
17	chr17:29256235:G:A	0	29256235	A	G
17	chr17:29259875:T:C	0	29259875	C	T
17	chr17:29260778:T:C	0	29260778	C	T
17	chr17:29264307:T:A	0	29264307	A	T
17	chr17:29265602:A:G	0	29265602	G	A
17	chr17:29265782:AG:A	0	29265782	A	AG
17	chr17:29266227:A:G	0	29266227	G	A
17	chr17:29266624:G:T	0	29266624	T	G
17	chr17:29267171:T:C	0	29267171	C	T
17	chr17:29267194:G:A	0	29267194	A	G
17	chr17:29267315:C:A	0	29267315	A	C
17	chr17:29267333:C:T	0	29267333	T	C
17	chr17:29267669:A:C	0	29267669	C	A
17	chr17:29267962:G:C	0	29267962	C	G
17	chr17:29268439:A:T	0	29268439	T	A
17	chr17:29268757:A:G	0	29268757	G	A
17	chr17:29268821:A:G	0	29268821	G	A
17	chr17:29269188:C:T	0	29269188	T	C
17	chr17:29270268:T:C	0	29270268	C	T
17	chr17:29270835:AAAGAAAAAGT:A	0	29270835	A	AAAGAAAAAGT
17	chr17:29272794:G:A	0	29272794	A	G
17	chr17:29273630:T:C	0	29273630	C	T
17	chr17:29274352:A:G	0	29274352	G	A
17	chr17:29274468:C:T	0	29274468	T	C
17	chr17:29274530:C:T	0	29274530	T	C
17	chr17:29275042:GAGA:G	0	29275042	G	GAGA
17	chr17:29275101:C:T	0	29275101	T	C
17	chr17:29275304:A:G	0	29275304	G	A
17	chr17:29276068:C:T	0	29276068	T	C
17	chr17:29276298:A:G	0	29276298	G	A
17	chr17:29278238:T:C	0	29278238	C	T
17	chr17:29278421:T:C	0	29278421	C	T
17	chr17:29278574:TGCTTGGAATGAAACTGCTACTACTATGATAGTAATA:T	0	29278574	T	TGCTTGGAATGAAACTGCTACTACTATGATAGTAATA
17	chr17:29278873:A:G	0	29278873	G	A
17	chr17:29278958:T:C	0	29278958	C	T
17	chr17:29280953:C:T	0	29280953	T	C
17	chr17:29281532:A:T	0	29281532	T	A
17	chr17:29281828:G:A	0	29281828	A	G
17	chr17:29281909:T:C	0	29281909	C	T
17	chr17:29281998:G:A	0	29281998	A	G
17	chr17:29282146:C:T	0	29282146	T	C
17	chr17:29282147:G:A	0	29282147	A	G
17	chr17:29282217:C:T	0	29282217	T	C
17	chr17:29283579:G:A	0	29283579	A	G
17	chr17:29283844:T:C	0	29283844	C	T
17	chr17:29284862:G:A	0	29284862	A	G
17	chr17:29285029:A:G	0	29285029	G	A
17	chr17:29285121:G:T	0	29285121	T	G
17	chr17:29285420:G:A	0	29285420	A	G
17	chr17:29285529:TG:T	0	29285529	T	TG
17	chr17:29286659:G:A	0	29286659	A	G
17	chr17:29288304:C:T	0	29288304	T	C
17	chr17:29288922:C:T	0	29288922	T	C
17	chr17:29289576:G:C	0	29289576	C	G
17	chr17:29291055:A:G	0	29291055	G	A
17	chr17:29291619:C:T	0	29291619	T	C
17	chr17:29291929:TA:T	0	29291929	T	TA
17	chr17:29294331:C:T	0	29294331	T	C
17	chr17:29296208:C:T	0	29296208	T	C
17	chr17:29297055:G:A	0	29297055	A	G
17	chr17:29297220:A:T	0	29297220	T	A
17	chr17:29297286:A:C	0	29297286	C	A
17	chr17:29297461:A:G	0	29297461	G	A
17	chr17:29298485:C:T	0	29298485	T	C
17	chr17:29298745:T:C	0	29298745	C	T
17	chr17:29298818:C:T	0	29298818	T	C
17	chr17:29301961:G:A	0	29301961	A	G
17	chr17:29302092:C:T	0	29302092	T	C
17	chr17:29304073:A:G	0	29304073	G	A
17	chr17:29305341:A:C	0	29305341	C	A
17	chr17:29306422:G:A	0	29306422	A	G
17	chr17:29306596:C:T	0	29306596	T	C
17	chr17:29306991:A:G	0	29306991	G	A
17	chr17:29308175:CAG:C	0	29308175	C	CAG
17	chr17:29308217:G:T	0	29308217	T	G
17	chr17:29308385:G:C	0	29308385	C	G
17	chr17:29308457:G:T	0	29308457	T	G
17	chr17:29308690:T:TG	0	29308690	TG	T
17	chr17:29309310:A:G	0	29309310	G	A
17	chr17:29313780:T:G	0	29313780	G	T
17	chr17:29314308:G:A	0	29314308	A	G
17	chr17:29317266:A:C	0	29317266	C	A
17	chr17:29317267:G:A	0	29317267	A	G
17	chr17:29317309:C:T	0	29317309	T	C
17	chr17:29318240:G:A	0	29318240	A	G
17	chr17:29318449:G:T	0	29318449	T	G
17	chr17:29320612:G:T	0	29320612	T	G
17	chr17:29321262:T:C	0	29321262	C	T
17	chr17:29321524:G:A	0	29321524	A	G
17	chr17:29321528:A:G	0	29321528	G	A
17	chr17:29321761:C:T	0	29321761	T	C
17	chr17:29321921:T:C	0	29321921	C	T
17	chr17:29322154:T:A	0	29322154	A	T
17	chr17:29323807:A:G	0	29323807	G	A
17	chr17:29325998:C:T	0	29325998	T	C
17	chr17:29328437:C:A	0	29328437	A	C
17	chr17:29328821:A:G	0	29328821	G	A
17	chr17:29329311:C:G	0	29329311	G	C
17	chr17:29331092:T:C	0	29331092	C	T
17	chr17:29331215:G:A	0	29331215	A	G
17	chr17:29331887:C:T	0	29331887	T	C
17	chr17:29335253:A:G	0	29335253	G	A
17	chr17:29335773:AT:A	0	29335773	A	AT
17	chr17:29336830:T:C	0	29336830	C	T
17	chr17:29336962:G:C	0	29336962	C	G
17	chr17:29339285:C:T	0	29339285	T	C
17	chr17:29339868:A:G	0	29339868	G	A
17	chr17:29340100:A:G	0	29340100	G	A
17	chr17:29340393:G:T	0	29340393	T	G
17	chr17:29341312:G:A	0	29341312	A	G
17	chr17:29342515:C:T	0	29342515	T	C
17	chr17:29344160:T:C	0	29344160	C	T
17	chr17:29344359:A:G	0	29344359	G	A
17	chr17:29345302:A:T	0	29345302	T	A
17	chr17:29345625:A:G	0	29345625	G	A
17	chr17:29348208:C:T	0	29348208	T	C
17	chr17:29349345:T:C	0	29349345	C	T
17	chr17:29349822:C:T	0	29349822	T	C
17	chr17:29351245:C:T	0	29351245	T	C
17	chr17:29351466:T:G	0	29351466	G	T
17	chr17:29352707:A:G	0	29352707	G	A
17	chr17:29355256:A:G	0	29355256	G	A
17	chr17:29355454:TTTTG:T	0	29355454	T	TTTTG
17	chr17:29355993:A:C	0	29355993	C	A
17	chr17:29356430:T:C	0	29356430	C	T
17	chr17:29357561:C:T	0	29357561	T	C
17	chr17:29357815:T:C	0	29357815	C	T
17	chr17:29360033:G:A	0	29360033	A	G
17	chr17:29364446:C:T	0	29364446	T	C
17	chr17:29364508:C:T	0	29364508	T	C
17	chr17:29365332:G:A	0	29365332	A	G
17	chr17:29365344:G:A	0	29365344	A	G
17	chr17:29365461:A:G	0	29365461	G	A
17	chr17:29365673:A:G	0	29365673	G	A
17	chr17:29365718:A:G	0	29365718	G	A
17	chr17:29366291:G:A	0	29366291	A	G
17	chr17:29366980:A:G	0	29366980	G	A
17	chr17:29367000:T:C	0	29367000	C	T
17	chr17:29367012:CT:C	0	29367012	C	CT
17	chr17:29367017:T:C	0	29367017	C	T
17	chr17:29368746:A:G	0	29368746	G	A
17	chr17:29369353:A:G	0	29369353	G	A
17	chr17:29369859:C:G	0	29369859	G	C
17	chr17:29370601:G:A	0	29370601	A	G
17	chr17:29372761:A:G	0	29372761	G	A
17	chr17:29373806:C:T	0	29373806	T	C
17	chr17:29374057:C:T	0	29374057	T	C
17	chr17:29375034:G:C	0	29375034	C	G
17	chr17:29375582:G:A	0	29375582	A	G
17	chr17:29375891:TAC:T	0	29375891	T	TAC
17	chr17:29376285:CT:C	0	29376285	C	CT
17	chr17:29376331:C:T	0	29376331	T	C
17	chr17:29378000:A:G	0	29378000	G	A
17	chr17:29378445:C:G	0	29378445	G	C
17	chr17:29379532:A:T	0	29379532	T	A
17	chr17:29379807:T:C	0	29379807	C	T
17	chr17:29379868:T:C	0	29379868	C	T
17	chr17:29381699:G:C	0	29381699	C	G
17	chr17:29382314:A:G	0	29382314	G	A
17	chr17:29382350:C:T	0	29382350	T	C
17	chr17:29383085:C:T	0	29383085	T	C
17	chr17:29383230:C:T	0	29383230	T	C
17	chr17:29383299:A:G	0	29383299	G	A
17	chr17:29383617:T:C	0	29383617	C	T
17	chr17:29385475:A:T	0	29385475	T	A
17	chr17:29386220:A:T	0	29386220	T	A
17	chr17:29386227:T:A	0	29386227	A	T
17	chr17:29391190:C:T	0	29391190	T	C
17	chr17:29392001:A:G	0	29392001	G	A
17	chr17:29394428:G:A	0	29394428	A	G
17	chr17:29395023:C:T	0	29395023	T	C
17	chr17:29395177:G:A	0	29395177	A	G
17	chr17:29395179:G:A	0	29395179	A	G
17	chr17:29397052:TG:T	0	29397052	T	TG
17	chr17:29397092:G:C	0	29397092	C	G
17	chr17:29397122:T:C	0	29397122	C	T
17	chr17:29398405:C:G	0	29398405	G	C
17	chr17:29398714:T:C	0	29398714	C	T
17	chr17:29399133:A:G	0	29399133	G	A
17	chr17:29399498:T:G	0	29399498	G	T
17	chr17:29399618:T:C	0	29399618	C	T
17	chr17:29401478:A:G	0	29401478	G	A
17	chr17:29401797:C:T	0	29401797	T	C
17	chr17:29402678:G:A	0	29402678	A	G
17	chr17:29403970:T:C	0	29403970	C	T
17	chr17:29404991:T:G	0	29404991	G	T
17	chr17:29405141:A:G	0	29405141	G	A
17	chr17:29405569:A:G	0	29405569	G	A
17	chr17:29405924:C:T	0	29405924	T	C
17	chr17:29406577:A:G	0	29406577	G	A
17	chr17:29407619:T:G	0	29407619	G	T
17	chr17:29408715:T:C	0	29408715	C	T
17	chr17:29409886:T:G	0	29409886	G	T
17	chr17:29410130:G:A	0	29410130	A	G
17	chr17:29410758:C:T	0	29410758	T	C
17	chr17:29411461:A:G	0	29411461	G	A
17	chr17:29413255:A:C	0	29413255	C	A
17	chr17:29413688:A:G	0	29413688	G	A
17	chr17:29413771:G:A	0	29413771	A	G
17	chr17:29414191:G:C	0	29414191	C	G
17	chr17:29414626:G:A	0	29414626	A	G
17	chr17:29415002:T:C	0	29415002	C	T
17	chr17:29415690:T:A	0	29415690	A	T
17	chr17:29419482:G:A	0	29419482	A	G
17	chr17:29422143:C:T	0	29422143	T	C
17	chr17:29426081:T:C	0	29426081	C	T
17	chr17:29426600:G:A	0	29426600	A	G
17	chr17:29427522:C:T	0	29427522	T	C
17	chr17:29427787:C:T	0	29427787	T	C
17	chr17:29427963:A:G	0	29427963	G	A
17	chr17:29429376:G:A	0	29429376	A	G
17	chr17:29429553:G:A	0	29429553	A	G
17	chr17:29430490:T:G	0	29430490	G	T
17	chr17:29431023:T:C	0	29431023	C	T
17	chr17:29431924:A:G	0	29431924	G	A
17	chr17:29432045:T:C	0	29432045	C	T
17	chr17:29432230:A:C	0	29432230	C	A
17	chr17:29432480:G:A	0	29432480	A	G
17	chr17:29432729:C:T	0	29432729	T	C
17	chr17:29433642:A:G	0	29433642	G	A
17	chr17:29433706:A:AG	0	29433706	AG	A
17	chr17:29434634:G:C	0	29434634	C	G
17	chr17:29435135:C:T	0	29435135	T	C
17	chr17:29436224:G:A	0	29436224	A	G
17	chr17:29436293:A:G	0	29436293	G	A
17	chr17:29436500:T:A	0	29436500	A	T
17	chr17:29437545:G:A	0	29437545	A	G
17	chr17:29437873:C:T	0	29437873	T	C
17	chr17:29439134:G:A	0	29439134	A	G
17	chr17:29440325:T:C	0	29440325	C	T
17	chr17:29440569:A:T	0	29440569	T	A
17	chr17:29441274:C:T	0	29441274	T	C
17	chr17:29442079:G:T	0	29442079	T	G
17	chr17:29442157:C:T	0	29442157	T	C
17	chr17:29442580:G:A	0	29442580	A	G
17	chr17:29443154:G:A	0	29443154	A	G
17	chr17:29444110:C:T	0	29444110	T	C
17	chr17:29445300:G:A	0	29445300	A	G
17	chr17:29446271:A:G	0	29446271	G	A
17	chr17:29448513:T:C	0	29448513	C	T
17	chr17:29448649:C:A	0	29448649	A	C
17	chr17:29449717:T:C	0	29449717	C	T
17	chr17:29449766:G:A	0	29449766	A	G
17	chr17:29452227:A:C	0	29452227	C	A
17	chr17:29452420:A:G	0	29452420	G	A
17	chr17:29453198:T:C	0	29453198	C	T
17	chr17:29453899:C:T	0	29453899	T	C
17	chr17:29454576:G:A	0	29454576	A	G
17	chr17:29457803:GACAGATAAAATTAA:G	0	29457803	G	GACAGATAAAATTAA
17	chr17:29457839:G:A	0	29457839	A	G
17	chr17:29458516:G:C	0	29458516	C	G
17	chr17:29461486:A:G	0	29461486	G	A
17	chr17:29462528:G:T	0	29462528	T	G
17	chr17:29463875:G:A	0	29463875	A	G
17	chr17:29465009:C:T	0	29465009	T	C
17	chr17:29467519:G:A	0	29467519	A	G
17	chr17:29467970:T:G	0	29467970	G	T
17	chr17:29468599:G:C	0	29468599	C	G
17	chr17:29469059:T:G	0	29469059	G	T
17	chr17:29469807:G:A	0	29469807	A	G
17	chr17:29472071:A:G	0	29472071	G	A
17	chr17:29473428:G:A	0	29473428	A	G
17	chr17:29473433:C:T	0	29473433	T	C
17	chr17:29473588:A:G	0	29473588	G	A
17	chr17:29473845:G:A	0	29473845	A	G
17	chr17:29474052:T:G	0	29474052	G	T
17	chr17:29475230:T:C	0	29475230	C	T
17	chr17:29476239:G:T	0	29476239	T	G
17	chr17:29476872:GTC:G	0	29476872	G	GTC
17	chr17:29476971:G:A	0	29476971	A	G
17	chr17:29481067:A:T	0	29481067	T	A
17	chr17:29481954:T:C	0	29481954	C	T
17	chr17:29482073:C:A	0	29482073	A	C
17	chr17:29482086:A:G	0	29482086	G	A
17	chr17:29483779:A:T	0	29483779	T	A
17	chr17:29485413:A:G	0	29485413	G	A
17	chr17:29487020:G:A	0	29487020	A	G
17	chr17:29487156:T:G	0	29487156	G	T
17	chr17:29487478:C:T	0	29487478	T	C
17	chr17:29489447:G:A	0	29489447	A	G
17	chr17:29491916:A:C	0	29491916	C	A
17	chr17:29492957:A:G	0	29492957	G	A
17	chr17:29494037:C:T	0	29494037	T	C
17	chr17:29494074:G:A	0	29494074	A	G
17	chr17:29494175:G:A	0	29494175	A	G
17	chr17:29494249:G:A	0	29494249	A	G
17	chr17:29496014:G:A	0	29496014	A	G
17	chr17:29496306:C:T	0	29496306	T	C
17	chr17:29496828:C:G	0	29496828	G	C
17	chr17:29499524:G:A	0	29499524	A	G
17	chr17:29499563:TC:T	0	29499563	T	TC
17	chr17:29500660:G:A	0	29500660	A	G
17	chr17:29501674:A:G	0	29501674	G	A
17	chr17:29502228:A:G	0	29502228	G	A
17	chr17:29503005:A:G	0	29503005	G	A
17	chr17:29503162:C:T	0	29503162	T	C
17	chr17:29503252:C:T	0	29503252	T	C
17	chr17:29504055:T:G	0	29504055	G	T
17	chr17:29504977:A:G	0	29504977	G	A
17	chr17:29505732:A:G	0	29505732	G	A
17	chr17:29505806:G:A	0	29505806	A	G
17	chr17:29505889:C:T	0	29505889	T	C
17	chr17:29505972:A:G	0	29505972	G	A
17	chr17:29506660:AGATT:A	0	29506660	A	AGATT
17	chr17:29508120:C:T	0	29508120	T	C
17	chr17:29508193:A:C	0	29508193	C	A
17	chr17:29508551:C:T	0	29508551	T	C
17	chr17:29512011:A:G	0	29512011	G	A
17	chr17:29513727:AG:A	0	29513727	A	AG
17	chr17:29514676:A:T	0	29514676	T	A
17	chr17:29514917:G:T	0	29514917	T	G
17	chr17:29515727:C:T	0	29515727	T	C
17	chr17:29515827:C:T	0	29515827	T	C
17	chr17:29518157:G:T	0	29518157	T	G
17	chr17:29518364:A:G	0	29518364	G	A
17	chr17:29518614:A:G	0	29518614	G	A
17	chr17:29518952:A:T	0	29518952	T	A
17	chr17:29519548:T:A	0	29519548	A	T
17	chr17:29523184:A:G	0	29523184	G	A
17	chr17:29523410:C:T	0	29523410	T	C
17	chr17:29523532:T:C	0	29523532	C	T
17	chr17:29525475:T:TGG	0	29525475	TGG	T
17	chr17:29526058:C:T	0	29526058	T	C
17	chr17:29526239:C:T	0	29526239	T	C
17	chr17:29526267:A:G	0	29526267	G	A
17	chr17:29526724:A:G	0	29526724	G	A
17	chr17:29527984:C:T	0	29527984	T	C
17	chr17:29528210:G:A	0	29528210	A	G
17	chr17:29528575:T:C	0	29528575	C	T
17	chr17:29529478:A:T	0	29529478	T	A
17	chr17:29529559:T:C	0	29529559	C	T
17	chr17:29529905:T:C	0	29529905	C	T
17	chr17:29530680:C:T	0	29530680	T	C
17	chr17:29533588:T:C	0	29533588	C	T
17	chr17:29533986:A:G	0	29533986	G	A
17	chr17:29534311:T:C	0	29534311	C	T
17	chr17:29534645:G:A	0	29534645	A	G
17	chr17:29535293:A:AG	0	29535293	AG	A
17	chr17:29535641:C:T	0	29535641	T	C
17	chr17:29536017:G:C	0	29536017	C	G
17	chr17:29537648:C:T	0	29537648	T	C
17	chr17:29538245:C:A	0	29538245	A	C
17	chr17:29539710:T:C	0	29539710	C	T
17	chr17:29540297:T:C	0	29540297	C	T
17	chr17:29540850:G:A	0	29540850	A	G
17	chr17:29541150:C:T	0	29541150	T	C
17	chr17:29542950:G:A	0	29542950	A	G
17	chr17:29544007:A:G	0	29544007	G	A
17	chr17:29545104:G:A	0	29545104	A	G
17	chr17:29545129:C:T	0	29545129	T	C
17	chr17:29547746:C:T	0	29547746	T	C
17	chr17:29548195:G:A	0	29548195	A	G
17	chr17:29549543:A:G	0	29549543	G	A
17	chr17:29550839:T:G	0	29550839	G	T
17	chr17:29554236:T:G	0	29554236	G	T
17	chr17:29554348:G:A	0	29554348	A	G
17	chr17:29554854:G:A	0	29554854	A	G
17	chr17:29555040:C:T	0	29555040	T	C
17	chr17:29555687:A:C	0	29555687	C	A
17	chr17:29555801:G:GA	0	29555801	GA	G
17	chr17:29557587:A:G	0	29557587	G	A
17	chr17:29557761:G:C	0	29557761	C	G
17	chr17:29562625:C:T	0	29562625	T	C
17	chr17:29564846:A:G	0	29564846	G	A
17	chr17:29565997:G:A	0	29565997	A	G
17	chr17:29569289:C:T	0	29569289	T	C
17	chr17:29570113:C:T	0	29570113	T	C
17	chr17:29570472:C:T	0	29570472	T	C
17	chr17:29570567:T:C	0	29570567	C	T
17	chr17:29571810:T:C	0	29571810	C	T
17	chr17:29572968:C:G	0	29572968	G	C
17	chr17:29574957:A:G	0	29574957	G	A
17	chr17:29577693:G:A	0	29577693	A	G
17	chr17:29577967:A:G	0	29577967	G	A
17	chr17:29580295:A:G	0	29580295	G	A
17	chr17:29582334:C:T	0	29582334	T	C
17	chr17:29584260:A:G	0	29584260	G	A
17	chr17:29584539:A:G	0	29584539	G	A
17	chr17:29584935:G:C	0	29584935	C	G
17	chr17:29584992:C:T	0	29584992	T	C
17	chr17:29585091:C:T	0	29585091	T	C
17	chr17:29586350:C:T	0	29586350	T	C
17	chr17:29586789:C:G	0	29586789	G	C
17	chr17:29590753:A:G	0	29590753	G	A
17	chr17:29594769:G:A	0	29594769	A	G
17	chr17:29595257:A:G	0	29595257	G	A
17	chr17:29597161:T:C	0	29597161	C	T
17	chr17:29597860:T:G	0	29597860	G	T
17	chr17:29598325:G:C	0	29598325	C	G
17	chr17:29601604:C:G	0	29601604	G	C
17	chr17:29603900:G:C	0	29603900	C	G
17	chr17:29604691:A:G	0	29604691	G	A
17	chr17:29605058:T:C	0	29605058	C	T
17	chr17:29608528:T:C	0	29608528	C	T
17	chr17:29608670:T:C	0	29608670	C	T
17	chr17:29609664:A:G	0	29609664	G	A
17	chr17:29614493:C:T	0	29614493	T	C
17	chr17:29614868:A:G	0	29614868	G	A
17	chr17:29615380:A:G	0	29615380	G	A
17	chr17:29617071:C:T	0	29617071	T	C
17	chr17:29618321:T:C	0	29618321	C	T
17	chr17:29618961:A:G	0	29618961	G	A
17	chr17:29621031:A:G	0	29621031	G	A
17	chr17:29621826:C:T	0	29621826	T	C
17	chr17:29623311:C:T	0	29623311	T	C
17	chr17:29626372:TG:T	0	29626372	T	TG
17	chr17:29628330:T:C	0	29628330	C	T
17	chr17:29628398:C:T	0	29628398	T	C
17	chr17:29628522:C:T	0	29628522	T	C
17	chr17:29628743:G:A	0	29628743	A	G
17	chr17:29635179:G:A	0	29635179	A	G
17	chr17:29635375:T:G	0	29635375	G	T
17	chr17:29635687:T:C	0	29635687	C	T
17	chr17:29637249:C:T	0	29637249	T	C
17	chr17:29640040:A:G	0	29640040	G	A
17	chr17:29647130:C:T	0	29647130	T	C
17	chr17:29649013:T:C	0	29649013	C	T
17	chr17:29649579:A:G	0	29649579	G	A
17	chr17:29651437:G:A	0	29651437	A	G
17	chr17:29651448:C:T	0	29651448	T	C
17	chr17:29653508:C:G	0	29653508	G	C
17	chr17:29653867:C:T	0	29653867	T	C
17	chr17:29659684:C:T	0	29659684	T	C
17	chr17:29661480:T:A	0	29661480	A	T
17	chr17:29668990:T:C	0	29668990	C	T
17	chr17:29669495:T:A	0	29669495	A	T
17	chr17:29671367:C:T	0	29671367	T	C
17	chr17:29674464:C:T	0	29674464	T	C
17	chr17:29675624:G:A	0	29675624	A	G
17	chr17:29675862:A:G	0	29675862	G	A
17	chr17:29680424:A:G	0	29680424	G	A
17	chr17:29684932:A:AT	0	29684932	AT	A
17	chr17:29685342:T:C	0	29685342	C	T
17	chr17:29688039:C:T	0	29688039	T	C
17	chr17:29690190:G:A	0	29690190	A	G
17	chr17:29690201:C:G	0	29690201	G	C
17	chr17:29690337:G:A	0	29690337	A	G
17	chr17:29692275:T:C	0	29692275	C	T
17	chr17:29693361:G:C	0	29693361	C	G
17	chr17:29693528:T:C	0	29693528	C	T
17	chr17:29698510:G:T	0	29698510	T	G
17	chr17:29698931:C:T	0	29698931	T	C
17	chr17:29702427:G:A	0	29702427	A	G
17	chr17:29702705:T:C	0	29702705	C	T
17	chr17:29702920:T:C	0	29702920	C	T
17	chr17:29704257:A:G	0	29704257	G	A
17	chr17:29704863:C:T	0	29704863	T	C
17	chr17:29705329:G:C	0	29705329	C	G
17	chr17:29709332:C:T	0	29709332	T	C
17	chr17:29710085:G:A	0	29710085	A	G
17	chr17:29710905:T:C	0	29710905	C	T
17	chr17:29712737:G:A	0	29712737	A	G
17	chr17:29712768:T:C	0	29712768	C	T
17	chr17:29714609:G:A	0	29714609	A	G
17	chr17:29714648:AT:A	0	29714648	A	AT
17	chr17:29715524:C:T	0	29715524	T	C
17	chr17:29717083:C:T	0	29717083	T	C
17	chr17:29722381:C:T	0	29722381	T	C
17	chr17:29722786:G:T	0	29722786	T	G
17	chr17:29728330:C:T	0	29728330	T	C
17	chr17:29729257:A:G	0	29729257	G	A
17	chr17:29729307:A:T	0	29729307	T	A
17	chr17:29729594:T:A	0	29729594	A	T
17	chr17:29730077:G:A	0	29730077	A	G
17	chr17:29730506:A:G	0	29730506	G	A
17	chr17:29731928:C:T	0	29731928	T	C
17	chr17:29732952:T:C	0	29732952	C	T
17	chr17:29734112:G:A	0	29734112	A	G
17	chr17:29736248:G:GA	0	29736248	GA	G
17	chr17:29736585:A:T	0	29736585	T	A
17	chr17:29736876:G:A	0	29736876	A	G
17	chr17:29737480:C:T	0	29737480	T	C
17	chr17:29738261:T:C	0	29738261	C	T
17	chr17:29738271:GGCT:G	0	29738271	G	GGCT
17	chr17:29739734:T:C	0	29739734	C	T
17	chr17:29742025:C:T	0	29742025	T	C
17	chr17:29742289:A:C	0	29742289	C	A
17	chr17:29743089:G:A	0	29743089	A	G
17	chr17:29745309:A:G	0	29745309	G	A
17	chr17:29745989:T:C	0	29745989	C	T
17	chr17:29746229:C:T	0	29746229	T	C
17	chr17:29749199:A:G	0	29749199	G	A
17	chr17:29749982:T:C	0	29749982	C	T
17	chr17:29751540:A:C	0	29751540	C	A
17	chr17:29752149:A:G	0	29752149	G	A
17	chr17:29753544:C:G	0	29753544	G	C
17	chr17:29754261:T:C	0	29754261	C	T
17	chr17:29754699:C:T	0	29754699	T	C
17	chr17:29757956:A:G	0	29757956	G	A
17	chr17:29760424:A:G	0	29760424	G	A
17	chr17:29761441:T:C	0	29761441	C	T
17	chr17:29762733:T:C	0	29762733	C	T
17	chr17:29763006:T:G	0	29763006	G	T
17	chr17:29764011:G:A	0	29764011	A	G
17	chr17:29764144:T:G	0	29764144	G	T
17	chr17:29764935:T:C	0	29764935	C	T
17	chr17:29765358:T:C	0	29765358	C	T
17	chr17:29765785:C:T	0	29765785	T	C
17	chr17:29765792:G:A	0	29765792	A	G
17	chr17:29767660:C:T	0	29767660	T	C
17	chr17:29770762:C:T	0	29770762	T	C
17	chr17:29770842:T:C	0	29770842	C	T
17	chr17:29771984:T:C	0	29771984	C	T
17	chr17:29774705:A:G	0	29774705	G	A
17	chr17:29775325:A:G	0	29775325	G	A
17	chr17:29778727:G:A	0	29778727	A	G
17	chr17:29778742:G:C	0	29778742	C	G
17	chr17:29783156:G:A	0	29783156	A	G
17	chr17:29784400:T:C	0	29784400	C	T
17	chr17:29784968:G:T	0	29784968	T	G
17	chr17:29786105:T:C	0	29786105	C	T
17	chr17:29788662:C:A	0	29788662	A	C
17	chr17:29790822:G:A	0	29790822	A	G
17	chr17:29793470:G:A	0	29793470	A	G
17	chr17:29793833:A:C	0	29793833	C	A
17	chr17:29793869:C:T	0	29793869	T	C
17	chr17:29794148:G:A	0	29794148	A	G
17	chr17:29794514:T:C	0	29794514	C	T
17	chr17:29797881:CTAAAAT:C	0	29797881	C	CTAAAAT
17	chr17:29799705:CT:C	0	29799705	C	CT
17	chr17:29804316:T:C	0	29804316	C	T
17	chr17:29805464:A:G	0	29805464	G	A
17	chr17:29806944:G:A	0	29806944	A	G
17	chr17:29808085:A:T	0	29808085	T	A
17	chr17:29811782:G:A	0	29811782	A	G
17	chr17:29812274:A:T	0	29812274	T	A
17	chr17:29813839:A:T	0	29813839	T	A
17	chr17:29815397:CA:C	0	29815397	C	CA
17	chr17:29816965:C:T	0	29816965	T	C
17	chr17:29817710:A:G	0	29817710	G	A
17	chr17:29818539:C:T	0	29818539	T	C
17	chr17:29819050:C:T	0	29819050	T	C
17	chr17:29820067:TTTG:T	0	29820067	T	TTTG
17	chr17:29821099:C:T	0	29821099	T	C
17	chr17:29822787:G:A	0	29822787	A	G
17	chr17:29823341:A:G	0	29823341	G	A
17	chr17:29823567:A:C	0	29823567	C	A
17	chr17:29823695:A:G	0	29823695	G	A
17	chr17:29824391:C:T	0	29824391	T	C
17	chr17:29826333:C:T	0	29826333	T	C
17	chr17:29830467:T:C	0	29830467	C	T
17	chr17:29831259:AC:A	0	29831259	A	AC
17	chr17:29834372:G:C	0	29834372	C	G
17	chr17:29834464:C:T	0	29834464	T	C
17	chr17:29835940:T:C	0	29835940	C	T
17	chr17:29837039:T:C	0	29837039	C	T
17	chr17:29837695:A:G	0	29837695	G	A
17	chr17:29837935:C:G	0	29837935	G	C
17	chr17:29837990:C:T	0	29837990	T	C
17	chr17:29838165:A:G	0	29838165	G	A
17	chr17:29840656:A:T	0	29840656	T	A
17	chr17:29840923:A:G	0	29840923	G	A
17	chr17:29842475:C:T	0	29842475	T	C
17	chr17:29843364:A:G	0	29843364	G	A
17	chr17:29844425:A:G	0	29844425	G	A
17	chr17:29845339:A:G	0	29845339	G	A
17	chr17:29846265:C:T	0	29846265	T	C
17	chr17:29846641:A:G	0	29846641	G	A
17	chr17:29849296:A:G	0	29849296	G	A
17	chr17:29849563:G:A	0	29849563	A	G
17	chr17:29852048:A:G	0	29852048	G	A
17	chr17:29853134:G:A	0	29853134	A	G
17	chr17:29854520:T:C	0	29854520	C	T
17	chr17:29855586:A:AAG	0	29855586	AAG	A
17	chr17:29855667:T:C	0	29855667	C	T
17	chr17:29856041:A:G	0	29856041	G	A
17	chr17:29856156:A:C	0	29856156	C	A
17	chr17:29859539:C:T	0	29859539	T	C
17	chr17:29859755:C:T	0	29859755	T	C
17	chr17:29860578:G:C	0	29860578	C	G
17	chr17:29861536:A:G	0	29861536	G	A
17	chr17:29861657:G:A	0	29861657	A	G
17	chr17:29861808:G:A	0	29861808	A	G
17	chr17:29863078:A:T	0	29863078	T	A
17	chr17:29863943:T:C	0	29863943	C	T
17	chr17:29864697:G:GT	0	29864697	GT	G
17	chr17:29865767:C:T	0	29865767	T	C
17	chr17:29869096:T:C	0	29869096	C	T
17	chr17:29869722:A:C	0	29869722	C	A
17	chr17:29872652:C:T	0	29872652	T	C
17	chr17:29873886:G:A	0	29873886	A	G
17	chr17:29876155:G:C	0	29876155	C	G
17	chr17:29878155:T:C	0	29878155	C	T
17	chr17:29878787:T:C	0	29878787	C	T
17	chr17:29879308:C:T	0	29879308	T	C
17	chr17:29881107:C:A	0	29881107	A	C
17	chr17:29882041:C:T	0	29882041	T	C
17	chr17:29882047:G:A	0	29882047	A	G
17	chr17:29882073:C:T	0	29882073	T	C
17	chr17:29882164:G:A	0	29882164	A	G
17	chr17:29882527:GTGGATCACAAGGTCAGGAGTTCGAGACCAGCCTGGCCAAAATGGTGAAACCTCGTCTCTATTAAAACTGCAAAAATTAGC:G	0	29882527	G	GTGGATCACAAGGTCAGGAGTTCGAGACCAGCCTGGCCAAAATGGTGAAACCTCGTCTCTATTAAAACTGCAAAAATTAGC
17	chr17:29885139:C:T	0	29885139	T	C
17	chr17:29885813:T:C	0	29885813	C	T
17	chr17:29887155:G:C	0	29887155	C	G
17	chr17:29888528:A:G	0	29888528	G	A
17	chr17:29890035:C:T	0	29890035	T	C
17	chr17:29894442:T:C	0	29894442	C	T
17	chr17:29894758:A:T	0	29894758	T	A
17	chr17:29896412:T:C	0	29896412	C	T
17	chr17:29896964:T:G	0	29896964	G	T
17	chr17:29898792:C:T	0	29898792	T	C
17	chr17:29899057:A:G	0	29899057	G	A
17	chr17:29899814:A:G	0	29899814	G	A
17	chr17:29900781:G:A	0	29900781	A	G
17	chr17:29902262:C:A	0	29902262	A	C
17	chr17:29902400:C:T	0	29902400	T	C
17	chr17:29903341:T:C	0	29903341	C	T
17	chr17:29904534:C:T	0	29904534	T	C
17	chr17:29905031:G:A	0	29905031	A	G
17	chr17:29905488:G:A	0	29905488	A	G
17	chr17:29906742:C:T	0	29906742	T	C
17	chr17:29906773:A:G	0	29906773	G	A
17	chr17:29908202:A:G	0	29908202	G	A
17	chr17:29908969:T:C	0	29908969	C	T
17	chr17:29908999:G:C	0	29908999	C	G
17	chr17:29909627:A:G	0	29909627	G	A
17	chr17:29910071:A:G	0	29910071	G	A
17	chr17:29911284:G:GT	0	29911284	GT	G
17	chr17:29912484:C:T	0	29912484	T	C
17	chr17:29913835:C:T	0	29913835	T	C
17	chr17:29915907:G:A	0	29915907	A	G
17	chr17:29917268:T:A	0	29917268	A	T
17	chr17:29919340:A:G	0	29919340	G	A
17	chr17:29919925:C:T	0	29919925	T	C
17	chr17:29919995:C:T	0	29919995	T	C
17	chr17:29925180:A:G	0	29925180	G	A
17	chr17:29929789:C:G	0	29929789	G	C
17	chr17:29930608:CG:C	0	29930608	C	CG
17	chr17:29934004:C:G	0	29934004	G	C
17	chr17:29936049:C:G	0	29936049	G	C
17	chr17:29936962:A:G	0	29936962	G	A
17	chr17:29938180:AT:A	0	29938180	A	AT
17	chr17:29939862:A:T	0	29939862	T	A
17	chr17:29940292:G:A	0	29940292	A	G
17	chr17:29941340:C:G	0	29941340	G	C
17	chr17:29941799:G:A	0	29941799	A	G
17	chr17:29943332:C:T	0	29943332	T	C
17	chr17:29944189:T:C	0	29944189	C	T
17	chr17:29946034:A:G	0	29946034	G	A
17	chr17:29946939:C:T	0	29946939	T	C
17	chr17:29948077:C:T	0	29948077	T	C
17	chr17:29948687:G:A	0	29948687	A	G
17	chr17:29950023:T:C	0	29950023	C	T
17	chr17:29950178:A:G	0	29950178	G	A
17	chr17:29952573:A:C	0	29952573	C	A
17	chr17:29954419:A:G	0	29954419	G	A
17	chr17:29955134:G:T	0	29955134	T	G
17	chr17:29955748:T:G	0	29955748	G	T
17	chr17:29955892:T:A	0	29955892	A	T
17	chr17:29956284:T:C	0	29956284	C	T
17	chr17:29957200:G:A	0	29957200	A	G
17	chr17:29957665:C:T	0	29957665	T	C
17	chr17:29960030:C:T	0	29960030	T	C
17	chr17:29962800:C:T	0	29962800	T	C
17	chr17:29963340:A:G	0	29963340	G	A
17	chr17:29964789:CTCTT:C	0	29964789	C	CTCTT
17	chr17:29967262:G:A	0	29967262	A	G
17	chr17:29968333:C:T	0	29968333	T	C
17	chr17:29970034:T:C	0	29970034	C	T
17	chr17:29971131:A:G	0	29971131	G	A
17	chr17:29973126:T:C	0	29973126	C	T
17	chr17:29973461:C:T	0	29973461	T	C
17	chr17:29977237:T:C	0	29977237	C	T
17	chr17:29979516:C:G	0	29979516	G	C
17	chr17:29979856:T:C	0	29979856	C	T
17	chr17:29981722:G:T	0	29981722	T	G
17	chr17:29985766:G:A	0	29985766	A	G
17	chr17:29985975:T:C	0	29985975	C	T
17	chr17:29986176:C:T	0	29986176	T	C
17	chr17:29986323:C:A	0	29986323	A	C
17	chr17:29986927:G:A	0	29986927	A	G
17	chr17:29989670:A:AT	0	29989670	AT	A
17	chr17:29990546:A:G	0	29990546	G	A
17	chr17:29990639:A:T	0	29990639	T	A
17	chr17:29991380:G:A	0	29991380	A	G
17	chr17:29992409:G:A	0	29992409	A	G
17	chr17:29993124:G:A	0	29993124	A	G
17	chr17:29993455:G:T	0	29993455	T	G
17	chr17:29994208:G:A	0	29994208	A	G
17	chr17:29994310:T:A	0	29994310	A	T
17	chr17:29995917:C:T	0	29995917	T	C
17	chr17:29995923:G:A	0	29995923	A	G
17	chr17:29996481:A:G	0	29996481	G	A
17	chr17:29996723:T:C	0	29996723	C	T
17	chr17:30000821:G:C	0	30000821	C	G
17	chr17:30000867:C:T	0	30000867	T	C
17	chr17:30003262:T:G	0	30003262	G	T
17	chr17:30003302:C:T	0	30003302	T	C
17	chr17:30004096:C:T	0	30004096	T	C
17	chr17:30004408:C:T	0	30004408	T	C
17	chr17:30005089:T:C	0	30005089	C	T
17	chr17:30006367:A:G	0	30006367	G	A
17	chr17:30007692:G:A	0	30007692	A	G
17	chr17:30008070:A:C	0	30008070	C	A
17	chr17:30008731:C:G	0	30008731	G	C
17	chr17:30008931:T:G	0	30008931	G	T
17	chr17:30009414:G:T	0	30009414	T	G
17	chr17:30011286:A:G	0	30011286	G	A
17	chr17:30014661:T:G	0	30014661	G	T
17	chr17:30017258:G:A	0	30017258	A	G
17	chr17:30017694:T:C	0	30017694	C	T
17	chr17:30022077:G:A	0	30022077	A	G
17	chr17:30022458:G:A	0	30022458	A	G
17	chr17:30023451:G:A	0	30023451	A	G
17	chr17:30025101:G:T	0	30025101	T	G
17	chr17:30027236:C:T	0	30027236	T	C
17	chr17:30029118:C:T	0	30029118	T	C
17	chr17:30029726:C:A	0	30029726	A	C
17	chr17:30030029:G:A	0	30030029	A	G
17	chr17:30030062:T:A	0	30030062	A	T
17	chr17:30032493:G:A	0	30032493	A	G
17	chr17:30034651:A:C	0	30034651	C	A
17	chr17:30034951:C:G	0	30034951	G	C
17	chr17:30035465:C:T	0	30035465	T	C
17	chr17:30036624:C:T	0	30036624	T	C
17	chr17:30037438:C:T	0	30037438	T	C
17	chr17:30037750:T:C	0	30037750	C	T
17	chr17:30041178:G:A	0	30041178	A	G
17	chr17:30042530:G:T	0	30042530	T	G
17	chr17:30045112:A:G	0	30045112	G	A
17	chr17:30045554:A:G	0	30045554	G	A
17	chr17:30045765:A:T	0	30045765	T	A
17	chr17:30047094:A:G	0	30047094	G	A
17	chr17:30049845:C:T	0	30049845	T	C
17	chr17:30051258:C:T	0	30051258	T	C
17	chr17:30052494:G:A	0	30052494	A	G
17	chr17:30055686:C:T	0	30055686	T	C
```
