## Supplementary material for "Characterization of shared and ancestry-specific signals driving complex traits using multi-ancestry fine-mapping": s1_data.bim

```
17	chr17:35059112:A:G	0	35059112	G	A
17	chr17:35063150:G:C	0	35063150	C	G
17	chr17:35065066:T:C	0	35065066	C	T
17	chr17:35065257:C:T	0	35065257	T	C
17	chr17:35065528:C:T	0	35065528	T	C
17	chr17:35065668:G:C	0	35065668	C	G
17	chr17:35069910:C:T	0	35069910	T	C
17	chr17:35072726:T:C	0	35072726	C	T
17	chr17:35073694:G:A	0	35073694	A	G
17	chr17:35074436:T:C	0	35074436	C	T
17	chr17:35076430:T:C	0	35076430	C	T
17	chr17:35078243:C:T	0	35078243	T	C
17	chr17:35078479:T:C	0	35078479	C	T
17	chr17:35078664:T:C	0	35078664	C	T
17	chr17:35078745:C:T	0	35078745	T	C
17	chr17:35079007:G:C	0	35079007	C	G
17	chr17:35079469:T:C	0	35079469	C	T
17	chr17:35079696:G:C	0	35079696	C	G
17	chr17:35083831:T:G	0	35083831	G	T
17	chr17:35084013:T:C	0	35084013	C	T
17	chr17:35084044:T:G	0	35084044	G	T
17	chr17:35084409:T:C	0	35084409	C	T
17	chr17:35084531:T:C	0	35084531	C	T
17	chr17:35084665:A:G	0	35084665	G	A
17	chr17:35084975:A:G	0	35084975	G	A
17	chr17:35085164:TG:T	0	35085164	T	TG
17	chr17:35089947:G:A	0	35089947	A	G
17	chr17:35090301:G:A	0	35090301	A	G
17	chr17:35090326:A:G	0	35090326	G	A
17	chr17:35090803:G:A	0	35090803	A	G
17	chr17:35094404:C:T	0	35094404	T	C
17	chr17:35095196:T:A	0	35095196	A	T
17	chr17:35095753:C:T	0	35095753	T	C
17	chr17:35097196:T:C	0	35097196	C	T
17	chr17:35097519:A:G	0	35097519	G	A
17	chr17:35101468:A:G	0	35101468	G	A
17	chr17:35102746:A:G	0	35102746	G	A
17	chr17:35105752:G:A	0	35105752	A	G
17	chr17:35106468:C:T	0	35106468	T	C
17	chr17:35106686:T:C	0	35106686	C	T
17	chr17:35106801:A:G	0	35106801	G	A
17	chr17:35106830:G:T	0	35106830	T	G
17	chr17:35108071:C:T	0	35108071	T	C
17	chr17:35110776:A:G	0	35110776	G	A
17	chr17:35113147:T:C	0	35113147	C	T
17	chr17:35113309:A:G	0	35113309	G	A
17	chr17:35113769:A:G	0	35113769	G	A
17	chr17:35114533:T:A	0	35114533	A	T
17	chr17:35116196:A:G	0	35116196	G	A
17	chr17:35116581:G:A	0	35116581	A	G
17	chr17:35118530:G:A	0	35118530	A	G
17	chr17:35121799:T:C	0	35121799	C	T
17	chr17:35123080:A:G	0	35123080	G	A
17	chr17:35123676:C:T	0	35123676	T	C
17	chr17:35124661:C:T	0	35124661	T	C
17	chr17:35126652:A:G	0	35126652	G	A
17	chr17:35128989:G:A	0	35128989	A	G
17	chr17:35130009:G:A	0	35130009	A	G
17	chr17:35136549:C:T	0	35136549	T	C
17	chr17:35137845:C:T	0	35137845	T	C
17	chr17:35140298:T:C	0	35140298	C	T
17	chr17:35140921:G:C	0	35140921	C	G
17	chr17:35142539:A:C	0	35142539	C	A
17	chr17:35145906:G:A	0	35145906	A	G
17	chr17:35146648:T:G	0	35146648	G	T
17	chr17:35146763:AG:A	0	35146763	A	AG
17	chr17:35146786:C:T	0	35146786	T	C
17	chr17:35149370:G:A	0	35149370	A	G
17	chr17:35150223:G:A	0	35150223	A	G
17	chr17:35150665:T:C	0	35150665	C	T
17	chr17:35151166:C:G	0	35151166	G	C
17	chr17:35152090:A:T	0	35152090	T	A
17	chr17:35155044:G:A	0	35155044	A	G
17	chr17:35155503:G:A	0	35155503	A	G
17	chr17:35155725:A:G	0	35155725	G	A
17	chr17:35156096:C:T	0	35156096	T	C
17	chr17:35156394:G:A	0	35156394	A	G
17	chr17:35157072:AC:A	0	35157072	A	AC
17	chr17:35158909:C:A	0	35158909	A	C
17	chr17:35159008:C:T	0	35159008	T	C
17	chr17:35159172:G:A	0	35159172	A	G
17	chr17:35162612:A:G	0	35162612	G	A
17	chr17:35162870:T:C	0	35162870	C	T
17	chr17:35163484:A:C	0	35163484	C	A
17	chr17:35163489:G:A	0	35163489	A	G
17	chr17:35163815:G:C	0	35163815	C	G
17	chr17:35163972:G:A	0	35163972	A	G
17	chr17:35164547:C:A	0	35164547	A	C
17	chr17:35165383:G:A	0	35165383	A	G
17	chr17:35166740:G:T	0	35166740	T	G
17	chr17:35166878:C:T	0	35166878	T	C
17	chr17:35167517:G:A	0	35167517	A	G
17	chr17:35169108:C:T	0	35169108	T	C
17	chr17:35170312:A:G	0	35170312	G	A
17	chr17:35170945:C:T	0	35170945	T	C
17	chr17:35171420:C:T	0	35171420	T	C
17	chr17:35171983:TC:T	0	35171983	T	TC
17	chr17:35173190:A:G	0	35173190	G	A
17	chr17:35173282:T:C	0	35173282	C	T
17	chr17:35173960:C:T	0	35173960	T	C
17	chr17:35173969:G:A	0	35173969	A	G
17	chr17:35174413:C:T	0	35174413	T	C
17	chr17:35174625:G:C	0	35174625	C	G
17	chr17:35175373:A:G	0	35175373	G	A
17	chr17:35175859:C:T	0	35175859	T	C
17	chr17:35175918:G:A	0	35175918	A	G
17	chr17:35176322:C:T	0	35176322	T	C
17	chr17:35176620:C:A	0	35176620	A	C
17	chr17:35176903:G:A	0	35176903	A	G
17	chr17:35177175:T:C	0	35177175	C	T
17	chr17:35177446:C:T	0	35177446	T	C
17	chr17:35177697:T:C	0	35177697	C	T
17	chr17:35177790:C:T	0	35177790	T	C
17	chr17:35177842:CT:C	0	35177842	C	CT
17	chr17:35178440:C:T	0	35178440	T	C
17	chr17:35178805:T:C	0	35178805	C	T
17	chr17:35179761:G:C	0	35179761	C	G
17	chr17:35181428:C:T	0	35181428	T	C
17	chr17:35181589:G:A	0	35181589	A	G
17	chr17:35181612:A:G	0	35181612	G	A
17	chr17:35181663:T:G	0	35181663	G	T
17	chr17:35182030:A:T	0	35182030	T	A
17	chr17:35182454:C:T	0	35182454	T	C
17	chr17:35183216:G:A	0	35183216	A	G
17	chr17:35183637:A:G	0	35183637	G	A
17	chr17:35184386:A:G	0	35184386	G	A
17	chr17:35184495:G:A	0	35184495	A	G
17	chr17:35184518:C:T	0	35184518	T	C
17	chr17:35184646:C:T	0	35184646	T	C
17	chr17:35184991:T:C	0	35184991	C	T
17	chr17:35185010:G:A	0	35185010	A	G
17	chr17:35185496:G:A	0	35185496	A	G
17	chr17:35185974:G:A	0	35185974	A	G
17	chr17:35186004:A:T	0	35186004	T	A
17	chr17:35186318:T:A	0	35186318	A	T
17	chr17:35186630:A:G	0	35186630	G	A
17	chr17:35189575:C:T	0	35189575	T	C
17	chr17:35189896:A:C	0	35189896	C	A
17	chr17:35190143:A:G	0	35190143	G	A
17	chr17:35190343:C:T	0	35190343	T	C
17	chr17:35190625:C:T	0	35190625	T	C
17	chr17:35192029:TTCTC:T	0	35192029	T	TTCTC
17	chr17:35192879:C:T	0	35192879	T	C
17	chr17:35193098:C:T	0	35193098	T	C
17	chr17:35193244:T:C	0	35193244	C	T
17	chr17:35195757:A:T	0	35195757	T	A
17	chr17:35196475:T:C	0	35196475	C	T
17	chr17:35196611:C:T	0	35196611	T	C
17	chr17:35197824:G:A	0	35197824	A	G
17	chr17:35198678:C:G	0	35198678	G	C
17	chr17:35199706:T:A	0	35199706	A	T
17	chr17:35200355:G:A	0	35200355	A	G
17	chr17:35200432:A:G	0	35200432	G	A
17	chr17:35201436:A:G	0	35201436	G	A
17	chr17:35201689:A:C	0	35201689	C	A
17	chr17:35202082:C:G	0	35202082	G	C
17	chr17:35202116:C:T	0	35202116	T	C
17	chr17:35203162:A:G	0	35203162	G	A
17	chr17:35203648:G:T	0	35203648	T	G
17	chr17:35204287:G:A	0	35204287	A	G
17	chr17:35204411:G:T	0	35204411	T	G
17	chr17:35204638:C:T	0	35204638	T	C
17	chr17:35204784:C:T	0	35204784	T	C
17	chr17:35204796:G:A	0	35204796	A	G
17	chr17:35204910:G:A	0	35204910	A	G
17	chr17:35205026:C:T	0	35205026	T	C
17	chr17:35205331:A:G	0	35205331	G	A
17	chr17:35206100:A:G	0	35206100	G	A
17	chr17:35207632:G:A	0	35207632	A	G
17	chr17:35208420:A:C	0	35208420	C	A
17	chr17:35208770:G:A	0	35208770	A	G
17	chr17:35209151:G:A	0	35209151	A	G
17	chr17:35209487:C:A	0	35209487	A	C
17	chr17:35210641:T:C	0	35210641	C	T
17	chr17:35211028:C:G	0	35211028	G	C
17	chr17:35211457:C:T	0	35211457	T	C
17	chr17:35211658:A:G	0	35211658	G	A
17	chr17:35211902:C:T	0	35211902	T	C
17	chr17:35212396:CTCAA:C	0	35212396	C	CTCAA
17	chr17:35212418:A:G	0	35212418	G	A
17	chr17:35212806:T:C	0	35212806	C	T
17	chr17:35213151:G:A	0	35213151	A	G
17	chr17:35214053:A:G	0	35214053	G	A
17	chr17:35214213:T:C	0	35214213	C	T
17	chr17:35215057:C:T	0	35215057	T	C
17	chr17:35215784:G:A	0	35215784	A	G
17	chr17:35215991:C:A	0	35215991	A	C
17	chr17:35216007:C:T	0	35216007	T	C
17	chr17:35216529:T:A	0	35216529	A	T
17	chr17:35216815:A:G	0	35216815	G	A
17	chr17:35217204:A:G	0	35217204	G	A
17	chr17:35217747:AC:A	0	35217747	A	AC
17	chr17:35218217:C:T	0	35218217	T	C
17	chr17:35219357:C:T	0	35219357	T	C
17	chr17:35219450:T:C	0	35219450	C	T
17	chr17:35219913:T:C	0	35219913	C	T
17	chr17:35220848:G:C	0	35220848	C	G
17	chr17:35221043:C:T	0	35221043	T	C
17	chr17:35221229:C:T	0	35221229	T	C
17	chr17:35221489:G:A	0	35221489	A	G
17	chr17:35222330:TCAGGAGGCTGAGG:T	0	35222330	T	TCAGGAGGCTGAGG
17	chr17:35222853:A:G	0	35222853	G	A
17	chr17:35222953:C:T	0	35222953	T	C
17	chr17:35222985:C:T	0	35222985	T	C
17	chr17:35223500:C:A	0	35223500	A	C
17	chr17:35224035:T:C	0	35224035	C	T
17	chr17:35224278:G:A	0	35224278	A	G
17	chr17:35224598:C:T	0	35224598	T	C
17	chr17:35225942:C:T	0	35225942	T	C
17	chr17:35226062:C:T	0	35226062	T	C
17	chr17:35226306:T:C	0	35226306	C	T
17	chr17:35226439:C:T	0	35226439	T	C
17	chr17:35227128:G:A	0	35227128	A	G
17	chr17:35227364:C:T	0	35227364	T	C
17	chr17:35229013:C:G	0	35229013	G	C
17	chr17:35231658:C:T	0	35231658	T	C
17	chr17:35231959:C:T	0	35231959	T	C
17	chr17:35232453:C:T	0	35232453	T	C
17	chr17:35232968:C:T	0	35232968	T	C
17	chr17:35233663:T:C	0	35233663	C	T
17	chr17:35234052:C:T	0	35234052	T	C
17	chr17:35235090:A:G	0	35235090	G	A
17	chr17:35235757:C:T	0	35235757	T	C
17	chr17:35235861:A:C	0	35235861	C	A
17	chr17:35236100:A:T	0	35236100	T	A
17	chr17:35236129:T:C	0	35236129	C	T
17	chr17:35236250:C:T	0	35236250	T	C
17	chr17:35236283:T:C	0	35236283	C	T
17	chr17:35236690:G:A	0	35236690	A	G
17	chr17:35236737:C:T	0	35236737	T	C
17	chr17:35236775:T:C	0	35236775	C	T
17	chr17:35236821:A:G	0	35236821	G	A
17	chr17:35236846:C:A	0	35236846	A	C
17	chr17:35236862:A:G	0	35236862	G	A
17	chr17:35237002:G:T	0	35237002	T	G
17	chr17:35237165:T:TC	0	35237165	TC	T
17	chr17:35237172:A:C	0	35237172	C	A
17	chr17:35237390:C:T	0	35237390	T	C
17	chr17:35238285:G:A	0	35238285	A	G
17	chr17:35238330:A:G	0	35238330	G	A
17	chr17:35238360:T:C	0	35238360	C	T
17	chr17:35238633:T:C	0	35238633	C	T
17	chr17:35238820:T:C	0	35238820	C	T
17	chr17:35238947:A:G	0	35238947	G	A
17	chr17:35238993:C:G	0	35238993	G	C
17	chr17:35239134:C:A	0	35239134	A	C
17	chr17:35239732:T:C	0	35239732	C	T
17	chr17:35239956:C:T	0	35239956	T	C
17	chr17:35240320:G:T	0	35240320	T	G
17	chr17:35240322:C:A	0	35240322	A	C
17	chr17:35240438:T:C	0	35240438	C	T
17	chr17:35240625:A:T	0	35240625	T	A
17	chr17:35240803:T:C	0	35240803	C	T
17	chr17:35241233:G:A	0	35241233	A	G
17	chr17:35241252:T:C	0	35241252	C	T
17	chr17:35241270:C:T	0	35241270	T	C
17	chr17:35241948:G:A	0	35241948	A	G
17	chr17:35242095:T:C	0	35242095	C	T
17	chr17:35243422:C:A	0	35243422	A	C
17	chr17:35243449:T:C	0	35243449	C	T
17	chr17:35243635:C:T	0	35243635	T	C
17	chr17:35244527:G:A	0	35244527	A	G
17	chr17:35246149:T:A	0	35246149	A	T
17	chr17:35246811:A:G	0	35246811	G	A
17	chr17:35247057:C:CA	0	35247057	CA	C
17	chr17:35247234:C:T	0	35247234	T	C
17	chr17:35248010:C:T	0	35248010	T	C
17	chr17:35248204:T:G	0	35248204	G	T
17	chr17:35248770:T:C	0	35248770	C	T
17	chr17:35249811:A:G	0	35249811	G	A
17	chr17:35249875:T:A	0	35249875	A	T
17	chr17:35250046:C:A	0	35250046	A	C
17	chr17:35250331:T:C	0	35250331	C	T
17	chr17:35250810:G:A	0	35250810	A	G
17	chr17:35251077:A:G	0	35251077	G	A
17	chr17:35251222:C:A	0	35251222	A	C
17	chr17:35252298:G:T	0	35252298	T	G
17	chr17:35253261:G:T	0	35253261	T	G
17	chr17:35253402:C:A	0	35253402	A	C
17	chr17:35253403:C:A	0	35253403	A	C
17	chr17:35253820:C:T	0	35253820	T	C
17	chr17:35253853:T:A	0	35253853	A	T
17	chr17:35254111:T:G	0	35254111	G	T
17	chr17:35254485:A:G	0	35254485	G	A
17	chr17:35254722:AT:A	0	35254722	A	AT
17	chr17:35255353:A:G	0	35255353	G	A
17	chr17:35256346:G:A	0	35256346	A	G
17	chr17:35256583:G:A	0	35256583	A	G
17	chr17:35256683:C:T	0	35256683	T	C
17	chr17:35256975:A:G	0	35256975	G	A
17	chr17:35257215:T:G	0	35257215	G	T
17	chr17:35257434:T:C	0	35257434	C	T
17	chr17:35257913:A:C	0	35257913	C	A
17	chr17:35258141:A:C	0	35258141	C	A
17	chr17:35259824:G:T	0	35259824	T	G
17	chr17:35261322:C:T	0	35261322	T	C
17	chr17:35262103:A:G	0	35262103	G	A
17	chr17:35263873:GT:G	0	35263873	G	GT
17	chr17:35264968:T:G	0	35264968	G	T
17	chr17:35265027:CT:C	0	35265027	C	CT
17	chr17:35265572:C:T	0	35265572	T	C
17	chr17:35265602:C:T	0	35265602	T	C
17	chr17:35266005:T:C	0	35266005	C	T
17	chr17:35266523:T:G	0	35266523	G	T
17	chr17:35267382:T:G	0	35267382	G	T
17	chr17:35267600:G:T	0	35267600	T	G
17	chr17:35267872:G:A	0	35267872	A	G
17	chr17:35267939:A:G	0	35267939	G	A
17	chr17:35268823:T:G	0	35268823	G	T
17	chr17:35268879:G:A	0	35268879	A	G
17	chr17:35269138:C:T	0	35269138	T	C
17	chr17:35269164:C:T	0	35269164	T	C
17	chr17:35269878:G:A	0	35269878	A	G
17	chr17:35270663:C:T	0	35270663	T	C
17	chr17:35272265:A:G	0	35272265	G	A
17	chr17:35273194:A:G	0	35273194	G	A
17	chr17:35273831:A:C	0	35273831	C	A
17	chr17:35273840:T:C	0	35273840	C	T
17	chr17:35273933:G:A	0	35273933	A	G
17	chr17:35274497:C:T	0	35274497	T	C
17	chr17:35274533:G:A	0	35274533	A	G
17	chr17:35274826:T:C	0	35274826	C	T
17	chr17:35275446:G:A	0	35275446	A	G
17	chr17:35275823:G:A	0	35275823	A	G
17	chr17:35275877:C:A	0	35275877	A	C
17	chr17:35276210:A:T	0	35276210	T	A
17	chr17:35276575:A:G	0	35276575	G	A
17	chr17:35277022:C:T	0	35277022	T	C
17	chr17:35277254:T:C	0	35277254	C	T
17	chr17:35278110:T:C	0	35278110	C	T
17	chr17:35278745:A:AC	0	35278745	AC	A
17	chr17:35279604:C:A	0	35279604	A	C
17	chr17:35279755:C:T	0	35279755	T	C
17	chr17:35279787:G:A	0	35279787	A	G
17	chr17:35280213:A:G	0	35280213	G	A
17	chr17:35280744:G:A	0	35280744	A	G
17	chr17:35280809:C:T	0	35280809	T	C
17	chr17:35280987:A:G	0	35280987	G	A
17	chr17:35281022:A:G	0	35281022	G	A
17	chr17:35281153:A:G	0	35281153	G	A
17	chr17:35281293:C:T	0	35281293	T	C
17	chr17:35281709:C:T	0	35281709	T	C
17	chr17:35282345:C:T	0	35282345	T	C
17	chr17:35283654:G:A	0	35283654	A	G
17	chr17:35284880:C:T	0	35284880	T	C
17	chr17:35285623:T:A	0	35285623	A	T
17	chr17:35285942:T:C	0	35285942	C	T
17	chr17:35286658:G:A	0	35286658	A	G
17	chr17:35287291:A:G	0	35287291	G	A
17	chr17:35287433:T:C	0	35287433	C	T
17	chr17:35290637:A:G	0	35290637	G	A
17	chr17:35290783:G:A	0	35290783	A	G
17	chr17:35291587:G:C	0	35291587	C	G
17	chr17:35291725:G:A	0	35291725	A	G
17	chr17:35291951:A:C	0	35291951	C	A
17	chr17:35292410:A:G	0	35292410	G	A
17	chr17:35293019:G:A	0	35293019	A	G
17	chr17:35294828:G:A	0	35294828	A	G
17	chr17:35295086:T:G	0	35295086	G	T
17	chr17:35295088:C:G	0	35295088	G	C
17	chr17:35296257:T:C	0	35296257	C	T
17	chr17:35297151:T:A	0	35297151	A	T
17	chr17:35298231:G:A	0	35298231	A	G
17	chr17:35298779:T:C	0	35298779	C	T
17	chr17:35299193:G:A	0	35299193	A	G
17	chr17:35299561:C:T	0	35299561	T	C
17	chr17:35300446:C:T	0	35300446	T	C
17	chr17:35300489:G:A	0	35300489	A	G
17	chr17:35300518:A:C	0	35300518	C	A
17	chr17:35300786:G:A	0	35300786	A	G
17	chr17:35301606:A:G	0	35301606	G	A
17	chr17:35302403:T:C	0	35302403	C	T
17	chr17:35302879:G:A	0	35302879	A	G
17	chr17:35302980:G:A	0	35302980	A	G
17	chr17:35304310:C:T	0	35304310	T	C
17	chr17:35304822:G:A	0	35304822	A	G
17	chr17:35305592:G:A	0	35305592	A	G
17	chr17:35307304:T:G	0	35307304	G	T
17	chr17:35307305:T:C	0	35307305	C	T
17	chr17:35308420:G:A	0	35308420	A	G
17	chr17:35308434:T:C	0	35308434	C	T
17	chr17:35309763:G:A	0	35309763	A	G
17	chr17:35310114:T:C	0	35310114	C	T
17	chr17:35310383:T:C	0	35310383	C	T
17	chr17:35310664:A:G	0	35310664	G	A
17	chr17:35310682:T:C	0	35310682	C	T
17	chr17:35311089:T:A	0	35311089	A	T
17	chr17:35311096:G:A	0	35311096	A	G
17	chr17:35311990:T:C	0	35311990	C	T
17	chr17:35311996:T:C	0	35311996	C	T
17	chr17:35312068:TTTGTC:T	0	35312068	T	TTTGTC
17	chr17:35312613:T:C	0	35312613	C	T
17	chr17:35312784:A:G	0	35312784	G	A
17	chr17:35312927:G:T	0	35312927	T	G
17	chr17:35314298:C:T	0	35314298	T	C
17	chr17:35314931:C:T	0	35314931	T	C
17	chr17:35314994:T:C	0	35314994	C	T
17	chr17:35315542:C:T	0	35315542	T	C
17	chr17:35316144:T:C	0	35316144	C	T
17	chr17:35316605:T:C	0	35316605	C	T
17	chr17:35316905:G:A	0	35316905	A	G
17	chr17:35317010:T:A	0	35317010	A	T
17	chr17:35318156:C:T	0	35318156	T	C
17	chr17:35318367:T:G	0	35318367	G	T
17	chr17:35318970:CAT:C	0	35318970	C	CAT
17	chr17:35319426:C:G	0	35319426	G	C
17	chr17:35319612:A:C	0	35319612	C	A
17	chr17:35319651:A:G	0	35319651	G	A
17	chr17:35319970:T:G	0	35319970	G	T
17	chr17:35320343:C:T	0	35320343	T	C
17	chr17:35320465:C:A	0	35320465	A	C
17	chr17:35320675:A:G	0	35320675	G	A
17	chr17:35320714:C:T	0	35320714	T	C
17	chr17:35320837:G:A	0	35320837	A	G
17	chr17:35322260:A:G	0	35322260	G	A
17	chr17:35322554:C:T	0	35322554	T	C
17	chr17:35322896:A:C	0	35322896	C	A
17	chr17:35323684:A:G	0	35323684	G	A
17	chr17:35323697:A:T	0	35323697	T	A
17	chr17:35323727:A:G	0	35323727	G	A
17	chr17:35323790:G:A	0	35323790	A	G
17	chr17:35323874:G:C	0	35323874	C	G
17	chr17:35324025:C:T	0	35324025	T	C
17	chr17:35324198:C:T	0	35324198	T	C
17	chr17:35324335:T:G	0	35324335	G	T
17	chr17:35324449:T:C	0	35324449	C	T
17	chr17:35324554:A:G	0	35324554	G	A
17	chr17:35324760:T:A	0	35324760	A	T
17	chr17:35324874:A:G	0	35324874	G	A
17	chr17:35325065:T:G	0	35325065	G	T
17	chr17:35325072:A:G	0	35325072	G	A
17	chr17:35325595:T:TG	0	35325595	TG	T
17	chr17:35325665:G:A	0	35325665	A	G
17	chr17:35325777:C:T	0	35325777	T	C
17	chr17:35325924:T:C	0	35325924	C	T
17	chr17:35325966:C:T	0	35325966	T	C
17	chr17:35326211:A:G	0	35326211	G	A
17	chr17:35326448:A:G	0	35326448	G	A
17	chr17:35326782:C:T	0	35326782	T	C
17	chr17:35326884:G:T	0	35326884	T	G
17	chr17:35327393:T:C	0	35327393	C	T
17	chr17:35327835:A:C	0	35327835	C	A
17	chr17:35327848:T:G	0	35327848	G	T
17	chr17:35329368:A:G	0	35329368	G	A
17	chr17:35329639:C:T	0	35329639	T	C
17	chr17:35329695:T:C	0	35329695	C	T
17	chr17:35329708:C:T	0	35329708	T	C
17	chr17:35330174:T:C	0	35330174	C	T
17	chr17:35330325:C:T	0	35330325	T	C
17	chr17:35332183:T:C	0	35332183	C	T
17	chr17:35332302:A:G	0	35332302	G	A
17	chr17:35332372:T:C	0	35332372	C	T
17	chr17:35333327:T:C	0	35333327	C	T
17	chr17:35333366:G:A	0	35333366	A	G
17	chr17:35333723:G:A	0	35333723	A	G
17	chr17:35333746:C:T	0	35333746	T	C
17	chr17:35334238:C:T	0	35334238	T	C
17	chr17:35334802:G:A	0	35334802	A	G
17	chr17:35335038:A:G	0	35335038	G	A
17	chr17:35337025:A:G	0	35337025	G	A
17	chr17:35337799:G:A	0	35337799	A	G
17	chr17:35337860:C:A	0	35337860	A	C
17	chr17:35338024:C:T	0	35338024	T	C
17	chr17:35339259:T:C	0	35339259	C	T
17	chr17:35339444:G:T	0	35339444	T	G
17	chr17:35339863:T:G	0	35339863	G	T
17	chr17:35339961:A:C	0	35339961	C	A
17	chr17:35340134:T:TA	0	35340134	TA	T
17	chr17:35340473:T:G	0	35340473	G	T
17	chr17:35340655:T:C	0	35340655	C	T
17	chr17:35341239:C:T	0	35341239	T	C
17	chr17:35341569:A:G	0	35341569	G	A
17	chr17:35341776:C:T	0	35341776	T	C
17	chr17:35341777:G:A	0	35341777	A	G
17	chr17:35342310:C:T	0	35342310	T	C
17	chr17:35342626:G:A	0	35342626	A	G
17	chr17:35342739:C:T	0	35342739	T	C
17	chr17:35342740:G:A	0	35342740	A	G
17	chr17:35342853:C:T	0	35342853	T	C
17	chr17:35343427:C:T	0	35343427	T	C
17	chr17:35343447:T:G	0	35343447	G	T
17	chr17:35343512:C:A	0	35343512	A	C
17	chr17:35343689:C:T	0	35343689	T	C
17	chr17:35343743:G:C	0	35343743	C	G
17	chr17:35343750:G:T	0	35343750	T	G
17	chr17:35343784:T:C	0	35343784	C	T
17	chr17:35344137:T:C	0	35344137	C	T
17	chr17:35344447:C:T	0	35344447	T	C
17	chr17:35345277:A:G	0	35345277	G	A
17	chr17:35345687:G:C	0	35345687	C	G
17	chr17:35345706:A:G	0	35345706	G	A
17	chr17:35345707:G:A	0	35345707	A	G
17	chr17:35345820:T:G	0	35345820	G	T
17	chr17:35346253:C:T	0	35346253	T	C
17	chr17:35346409:C:T	0	35346409	T	C
17	chr17:35346755:C:T	0	35346755	T	C
17	chr17:35348214:T:C	0	35348214	C	T
17	chr17:35348398:A:G	0	35348398	G	A
17	chr17:35349114:A:G	0	35349114	G	A
17	chr17:35349522:C:T	0	35349522	T	C
17	chr17:35349567:A:G	0	35349567	G	A
17	chr17:35349603:A:T	0	35349603	T	A
17	chr17:35350022:C:T	0	35350022	T	C
17	chr17:35350098:C:T	0	35350098	T	C
17	chr17:35350476:A:G	0	35350476	G	A
17	chr17:35351808:A:G	0	35351808	G	A
17	chr17:35352924:C:T	0	35352924	T	C
17	chr17:35353793:G:A	0	35353793	A	G
17	chr17:35354769:A:T	0	35354769	T	A
17	chr17:35355760:G:A	0	35355760	A	G
17	chr17:35356266:A:C	0	35356266	C	A
17	chr17:35357016:C:T	0	35357016	T	C
17	chr17:35357088:A:G	0	35357088	G	A
17	chr17:35358628:T:C	0	35358628	C	T
17	chr17:35360397:C:T	0	35360397	T	C
17	chr17:35360511:T:C	0	35360511	C	T
17	chr17:35360704:G:A	0	35360704	A	G
17	chr17:35362157:C:A	0	35362157	A	C
17	chr17:35362179:A:G	0	35362179	G	A
17	chr17:35362293:G:A	0	35362293	A	G
17	chr17:35362356:A:T	0	35362356	T	A
17	chr17:35362907:T:C	0	35362907	C	T
17	chr17:35363447:C:A	0	35363447	A	C
17	chr17:35363600:G:T	0	35363600	T	G
17	chr17:35364390:A:G	0	35364390	G	A
17	chr17:35364513:T:C	0	35364513	C	T
17	chr17:35364765:T:A	0	35364765	A	T
17	chr17:35366124:G:A	0	35366124	A	G
17	chr17:35367255:T:C	0	35367255	C	T
17	chr17:35368730:A:T	0	35368730	T	A
17	chr17:35368933:C:A	0	35368933	A	C
17	chr17:35369077:C:T	0	35369077	T	C
17	chr17:35369832:G:A	0	35369832	A	G
17	chr17:35370139:A:G	0	35370139	G	A
17	chr17:35371578:A:T	0	35371578	T	A
17	chr17:35372065:C:A	0	35372065	A	C
17	chr17:35372331:G:A	0	35372331	A	G
17	chr17:35372717:C:T	0	35372717	T	C
17	chr17:35372753:C:T	0	35372753	T	C
17	chr17:35373143:G:C	0	35373143	C	G
17	chr17:35373385:C:T	0	35373385	T	C
17	chr17:35374471:T:C	0	35374471	C	T
17	chr17:35374990:C:G	0	35374990	G	C
17	chr17:35375096:T:C	0	35375096	C	T
17	chr17:35377564:A:G	0	35377564	G	A
17	chr17:35380729:T:G	0	35380729	G	T
17	chr17:35382532:A:G	0	35382532	G	A
17	chr17:35382584:CTG:C	0	35382584	C	CTG
17	chr17:35382667:T:C	0	35382667	C	T
17	chr17:35383088:T:C	0	35383088	C	T
17	chr17:35387433:G:A	0	35387433	A	G
17	chr17:35387937:C:T	0	35387937	T	C
17	chr17:35388297:A:G	0	35388297	G	A
17	chr17:35388368:T:G	0	35388368	G	T
17	chr17:35388537:C:T	0	35388537	T	C
17	chr17:35389127:T:C	0	35389127	C	T
17	chr17:35390898:T:C	0	35390898	C	T
17	chr17:35391058:G:T	0	35391058	T	G
17	chr17:35391158:C:T	0	35391158	T	C
17	chr17:35391198:T:A	0	35391198	A	T
17	chr17:35391522:A:T	0	35391522	T	A
17	chr17:35391758:C:T	0	35391758	T	C
17	chr17:35391821:G:A	0	35391821	A	G
17	chr17:35391829:A:G	0	35391829	G	A
17	chr17:35391873:C:T	0	35391873	T	C
17	chr17:35392225:GT:G	0	35392225	G	GT
17	chr17:35392408:T:G	0	35392408	G	T
17	chr17:35392581:G:A	0	35392581	A	G
17	chr17:35393393:G:C	0	35393393	C	G
17	chr17:35393416:C:T	0	35393416	T	C
17	chr17:35393806:A:C	0	35393806	C	A
17	chr17:35394915:C:T	0	35394915	T	C
17	chr17:35394919:G:C	0	35394919	C	G
17	chr17:35394950:G:A	0	35394950	A	G
17	chr17:35394990:C:T	0	35394990	T	C
17	chr17:35394991:A:G	0	35394991	G	A
17	chr17:35395169:G:A	0	35395169	A	G
17	chr17:35395462:C:T	0	35395462	T	C
17	chr17:35395592:G:T	0	35395592	T	G
17	chr17:35395795:T:C	0	35395795	C	T
17	chr17:35396120:G:A	0	35396120	A	G
17	chr17:35396668:T:A	0	35396668	A	T
17	chr17:35397911:T:C	0	35397911	C	T
17	chr17:35398296:T:C	0	35398296	C	T
17	chr17:35398298:C:A	0	35398298	A	C
17	chr17:35398335:A:C	0	35398335	C	A
17	chr17:35398479:C:T	0	35398479	T	C
17	chr17:35398937:A:G	0	35398937	G	A
17	chr17:35399043:A:G	0	35399043	G	A
17	chr17:35399691:G:A	0	35399691	A	G
17	chr17:35400210:G:A	0	35400210	A	G
17	chr17:35401022:C:T	0	35401022	T	C
17	chr17:35401171:T:G	0	35401171	G	T
17	chr17:35401220:CT:C	0	35401220	C	CT
17	chr17:35402050:AT:A	0	35402050	A	AT
17	chr17:35402104:A:C	0	35402104	C	A
17	chr17:35402542:T:C	0	35402542	C	T
17	chr17:35404082:A:G	0	35404082	G	A
17	chr17:35404486:C:T	0	35404486	T	C
17	chr17:35404876:T:C	0	35404876	C	T
17	chr17:35405311:C:T	0	35405311	T	C
17	chr17:35405529:C:A	0	35405529	A	C
17	chr17:35405581:C:T	0	35405581	T	C
17	chr17:35405711:C:A	0	35405711	A	C
17	chr17:35405913:C:T	0	35405913	T	C
17	chr17:35406723:A:G	0	35406723	G	A
17	chr17:35406758:G:A	0	35406758	A	G
17	chr17:35407398:C:T	0	35407398	T	C
17	chr17:35408279:G:T	0	35408279	T	G
17	chr17:35408882:G:A	0	35408882	A	G
17	chr17:35409210:C:A	0	35409210	A	C
17	chr17:35409711:C:T	0	35409711	T	C
17	chr17:35409795:G:A	0	35409795	A	G
17	chr17:35410750:T:A	0	35410750	A	T
17	chr17:35412427:T:C	0	35412427	C	T
17	chr17:35412819:T:A	0	35412819	A	T
17	chr17:35412867:G:A	0	35412867	A	G
17	chr17:35412930:G:A	0	35412930	A	G
17	chr17:35412954:T:A	0	35412954	A	T
17	chr17:35413057:C:T	0	35413057	T	C
17	chr17:35413898:C:T	0	35413898	T	C
17	chr17:35414528:A:T	0	35414528	T	A
17	chr17:35415003:G:GA	0	35415003	GA	G
17	chr17:35415112:T:C	0	35415112	C	T
17	chr17:35415444:G:A	0	35415444	A	G
17	chr17:35415600:C:T	0	35415600	T	C
17	chr17:35415941:T:A	0	35415941	A	T
17	chr17:35416723:G:A	0	35416723	A	G
17	chr17:35418202:AT:A	0	35418202	A	AT
17	chr17:35418429:C:T	0	35418429	T	C
17	chr17:35418568:G:GATAC	0	35418568	GATAC	G
17	chr17:35418685:ACC:A	0	35418685	A	ACC
17	chr17:35419351:T:A	0	35419351	A	T
17	chr17:35419358:G:A	0	35419358	A	G
17	chr17:35419555:C:T	0	35419555	T	C
17	chr17:35419782:G:A	0	35419782	A	G
17	chr17:35421696:C:T	0	35421696	T	C
17	chr17:35421818:A:G	0	35421818	G	A
17	chr17:35421851:C:G	0	35421851	G	C
17	chr17:35421920:G:A	0	35421920	A	G
17	chr17:35424296:T:A	0	35424296	A	T
17	chr17:35424678:T:C	0	35424678	C	T
17	chr17:35425161:G:A	0	35425161	A	G
17	chr17:35426431:A:C	0	35426431	C	A
17	chr17:35426509:A:G	0	35426509	G	A
17	chr17:35426611:A:G	0	35426611	G	A
17	chr17:35426661:T:C	0	35426661	C	T
17	chr17:35426789:T:C	0	35426789	C	T
17	chr17:35427854:A:G	0	35427854	G	A
17	chr17:35428037:T:C	0	35428037	C	T
17	chr17:35428190:A:G	0	35428190	G	A
17	chr17:35428375:C:T	0	35428375	T	C
17	chr17:35428380:G:C	0	35428380	C	G
17	chr17:35429296:G:A	0	35429296	A	G
17	chr17:35429737:T:G	0	35429737	G	T
17	chr17:35429981:T:A	0	35429981	A	T
17	chr17:35430388:T:C	0	35430388	C	T
17	chr17:35430482:G:C	0	35430482	C	G
17	chr17:35431599:C:T	0	35431599	T	C
17	chr17:35431619:T:C	0	35431619	C	T
17	chr17:35432017:G:C	0	35432017	C	G
17	chr17:35432042:C:T	0	35432042	T	C
17	chr17:35432666:T:G	0	35432666	G	T
17	chr17:35433109:G:C	0	35433109	C	G
17	chr17:35433147:C:T	0	35433147	T	C
17	chr17:35433192:C:T	0	35433192	T	C
17	chr17:35433630:C:G	0	35433630	G	C
17	chr17:35434149:A:T	0	35434149	T	A
17	chr17:35434319:A:G	0	35434319	G	A
17	chr17:35435201:C:T	0	35435201	T	C
17	chr17:35436219:TCTC:T	0	35436219	T	TCTC
17	chr17:35436659:A:G	0	35436659	G	A
17	chr17:35437713:A:T	0	35437713	T	A
17	chr17:35437787:TGCTTGCA:T	0	35437787	T	TGCTTGCA
17	chr17:35439408:T:G	0	35439408	G	T
17	chr17:35439928:T:C	0	35439928	C	T
17	chr17:35441180:G:A	0	35441180	A	G
17	chr17:35441335:C:T	0	35441335	T	C
17	chr17:35441364:T:A	0	35441364	A	T
17	chr17:35442864:G:A	0	35442864	A	G
17	chr17:35443582:T:C	0	35443582	C	T
17	chr17:35443584:C:T	0	35443584	T	C
17	chr17:35443687:G:A	0	35443687	A	G
17	chr17:35443783:C:T	0	35443783	T	C
17	chr17:35445531:C:T	0	35445531	T	C
17	chr17:35445639:G:T	0	35445639	T	G
17	chr17:35445670:T:C	0	35445670	C	T
17	chr17:35445777:C:T	0	35445777	T	C
17	chr17:35445935:G:A	0	35445935	A	G
17	chr17:35446003:A:G	0	35446003	G	A
17	chr17:35447140:G:A	0	35447140	A	G
17	chr17:35447246:T:C	0	35447246	C	T
17	chr17:35448494:G:A	0	35448494	A	G
17	chr17:35448585:T:TG	0	35448585	TG	T
17	chr17:35448990:CT:C	0	35448990	C	CT
17	chr17:35449337:C:A	0	35449337	A	C
17	chr17:35449984:A:G	0	35449984	G	A
17	chr17:35451371:T:C	0	35451371	C	T
17	chr17:35452484:G:A	0	35452484	A	G
17	chr17:35454189:T:A	0	35454189	A	T
17	chr17:35454766:C:T	0	35454766	T	C
17	chr17:35456445:G:A	0	35456445	A	G
17	chr17:35456635:C:G	0	35456635	G	C
17	chr17:35457686:A:G	0	35457686	G	A
17	chr17:35458604:G:C	0	35458604	C	G
17	chr17:35458611:C:T	0	35458611	T	C
17	chr17:35460338:G:C	0	35460338	C	G
17	chr17:35460835:C:T	0	35460835	T	C
17	chr17:35461219:A:G	0	35461219	G	A
17	chr17:35461652:T:G	0	35461652	G	T
17	chr17:35462444:A:T	0	35462444	T	A
17	chr17:35462661:C:T	0	35462661	T	C
17	chr17:35465171:C:T	0	35465171	T	C
17	chr17:35466189:C:T	0	35466189	T	C
17	chr17:35467116:G:A	0	35467116	A	G
17	chr17:35467261:C:T	0	35467261	T	C
17	chr17:35467499:C:T	0	35467499	T	C
17	chr17:35467809:A:G	0	35467809	G	A
17	chr17:35467840:A:G	0	35467840	G	A
17	chr17:35468038:A:C	0	35468038	C	A
17	chr17:35469241:T:C	0	35469241	C	T
17	chr17:35469507:T:G	0	35469507	G	T
17	chr17:35470352:G:T	0	35470352	T	G
17	chr17:35470515:G:A	0	35470515	A	G
17	chr17:35470605:C:G	0	35470605	G	C
17	chr17:35470646:T:C	0	35470646	C	T
17	chr17:35470720:G:A	0	35470720	A	G
17	chr17:35471250:T:A	0	35471250	A	T
17	chr17:35471298:A:G	0	35471298	G	A
17	chr17:35472369:G:A	0	35472369	A	G
17	chr17:35472770:T:C	0	35472770	C	T
17	chr17:35472955:C:T	0	35472955	T	C
17	chr17:35473230:A:G	0	35473230	G	A
17	chr17:35473676:T:C	0	35473676	C	T
17	chr17:35473963:A:G	0	35473963	G	A
17	chr17:35474702:A:G	0	35474702	G	A
17	chr17:35475137:T:G	0	35475137	G	T
17	chr17:35475839:G:A	0	35475839	A	G
17	chr17:35475931:A:T	0	35475931	T	A
17	chr17:35476573:G:A	0	35476573	A	G
17	chr17:35476894:T:C	0	35476894	C	T
17	chr17:35477091:T:A	0	35477091	A	T
17	chr17:35477267:T:C	0	35477267	C	T
17	chr17:35478131:T:C	0	35478131	C	T
17	chr17:35478161:G:C	0	35478161	C	G
17	chr17:35478755:C:T	0	35478755	T	C
17	chr17:35478775:C:T	0	35478775	T	C
17	chr17:35478937:A:G	0	35478937	G	A
17	chr17:35479313:C:T	0	35479313	T	C
17	chr17:35479822:AG:A	0	35479822	A	AG
17	chr17:35479844:G:A	0	35479844	A	G
17	chr17:35480231:T:A	0	35480231	A	T
17	chr17:35480613:A:C	0	35480613	C	A
17	chr17:35481880:G:A	0	35481880	A	G
17	chr17:35482834:G:A	0	35482834	A	G
17	chr17:35482880:G:A	0	35482880	A	G
17	chr17:35483085:A:C	0	35483085	C	A
17	chr17:35483692:A:G	0	35483692	G	A
17	chr17:35483864:A:G	0	35483864	G	A
17	chr17:35485268:C:T	0	35485268	T	C
17	chr17:35486164:G:A	0	35486164	A	G
17	chr17:35486273:C:T	0	35486273	T	C
17	chr17:35486345:C:T	0	35486345	T	C
17	chr17:35490181:C:T	0	35490181	T	C
17	chr17:35490669:C:T	0	35490669	T	C
17	chr17:35491286:C:T	0	35491286	T	C
17	chr17:35492283:G:A	0	35492283	A	G
17	chr17:35492382:T:C	0	35492382	C	T
17	chr17:35495053:C:G	0	35495053	G	C
17	chr17:35496235:A:T	0	35496235	T	A
17	chr17:35496372:T:C	0	35496372	C	T
17	chr17:35497147:T:C	0	35497147	C	T
17	chr17:35497884:A:G	0	35497884	G	A
17	chr17:35498044:G:A	0	35498044	A	G
17	chr17:35498071:C:T	0	35498071	T	C
17	chr17:35499325:T:C	0	35499325	C	T
17	chr17:35499635:A:G	0	35499635	G	A
17	chr17:35499701:G:A	0	35499701	A	G
17	chr17:35499766:T:C	0	35499766	C	T
17	chr17:35500017:T:A	0	35500017	A	T
17	chr17:35500057:C:T	0	35500057	T	C
17	chr17:35500115:A:G	0	35500115	G	A
17	chr17:35500648:G:A	0	35500648	A	G
17	chr17:35501014:C:T	0	35501014	T	C
17	chr17:35501461:C:T	0	35501461	T	C
17	chr17:35502627:C:A	0	35502627	A	C
17	chr17:35502768:C:T	0	35502768	T	C
17	chr17:35504021:G:A	0	35504021	A	G
17	chr17:35505289:G:A	0	35505289	A	G
17	chr17:35505346:G:A	0	35505346	A	G
17	chr17:35505572:T:G	0	35505572	G	T
17	chr17:35505984:T:C	0	35505984	C	T
17	chr17:35507772:C:T	0	35507772	T	C
17	chr17:35508244:A:G	0	35508244	G	A
17	chr17:35508584:G:A	0	35508584	A	G
17	chr17:35510236:G:T	0	35510236	T	G
17	chr17:35510884:A:C	0	35510884	C	A
17	chr17:35511722:C:T	0	35511722	T	C
17	chr17:35512347:A:T	0	35512347	T	A
17	chr17:35512523:G:A	0	35512523	A	G
17	chr17:35513309:G:A	0	35513309	A	G
17	chr17:35513664:T:C	0	35513664	C	T
17	chr17:35514025:C:A	0	35514025	A	C
17	chr17:35514399:C:T	0	35514399	T	C
17	chr17:35514508:AT:A	0	35514508	A	AT
17	chr17:35514718:C:A	0	35514718	A	C
17	chr17:35514958:C:T	0	35514958	T	C
17	chr17:35515209:G:A	0	35515209	A	G
17	chr17:35515225:G:C	0	35515225	C	G
17	chr17:35516133:A:G	0	35516133	G	A
17	chr17:35516493:T:G	0	35516493	G	T
17	chr17:35516898:C:T	0	35516898	T	C
17	chr17:35519261:A:T	0	35519261	T	A
17	chr17:35519585:G:A	0	35519585	A	G
17	chr17:35520007:G:A	0	35520007	A	G
17	chr17:35520295:A:G	0	35520295	G	A
17	chr17:35520321:C:T	0	35520321	T	C
17	chr17:35520789:C:T	0	35520789	T	C
17	chr17:35521659:G:C	0	35521659	C	G
17	chr17:35521700:A:G	0	35521700	G	A
17	chr17:35522581:A:G	0	35522581	G	A
17	chr17:35522582:A:G	0	35522582	G	A
17	chr17:35522627:A:G	0	35522627	G	A
17	chr17:35522683:C:T	0	35522683	T	C
17	chr17:35522687:A:G	0	35522687	G	A
17	chr17:35522850:T:C	0	35522850	C	T
17	chr17:35523916:C:T	0	35523916	T	C
17	chr17:35525113:C:T	0	35525113	T	C
17	chr17:35525271:T:C	0	35525271	C	T
17	chr17:35525609:A:T	0	35525609	T	A
17	chr17:35526091:G:A	0	35526091	A	G
17	chr17:35526309:A:G	0	35526309	G	A
17	chr17:35526515:T:A	0	35526515	A	T
17	chr17:35527051:G:A	0	35527051	A	G
17	chr17:35528432:C:T	0	35528432	T	C
17	chr17:35528834:C:T	0	35528834	T	C
17	chr17:35529156:T:C	0	35529156	C	T
17	chr17:35530085:A:G	0	35530085	G	A
17	chr17:35530202:T:C	0	35530202	C	T
17	chr17:35530911:C:G	0	35530911	G	C
17	chr17:35531530:A:G	0	35531530	G	A
17	chr17:35531715:C:T	0	35531715	T	C
17	chr17:35532486:A:C	0	35532486	C	A
17	chr17:35533207:C:T	0	35533207	T	C
17	chr17:35533897:A:G	0	35533897	G	A
17	chr17:35534248:G:A	0	35534248	A	G
17	chr17:35536143:T:A	0	35536143	A	T
17	chr17:35536644:A:G	0	35536644	G	A
17	chr17:35537422:A:T	0	35537422	T	A
17	chr17:35537613:A:G	0	35537613	G	A
17	chr17:35537811:T:A	0	35537811	A	T
17	chr17:35538221:C:T	0	35538221	T	C
17	chr17:35540046:C:A	0	35540046	A	C
17	chr17:35540095:T:C	0	35540095	C	T
17	chr17:35540327:G:A	0	35540327	A	G
17	chr17:35540350:A:C	0	35540350	C	A
17	chr17:35540391:A:G	0	35540391	G	A
17	chr17:35540659:C:T	0	35540659	T	C
17	chr17:35541013:A:AG	0	35541013	AG	A
17	chr17:35541737:A:G	0	35541737	G	A
17	chr17:35541778:A:T	0	35541778	T	A
17	chr17:35541839:A:G	0	35541839	G	A
17	chr17:35541890:A:G	0	35541890	G	A
17	chr17:35543716:C:G	0	35543716	G	C
17	chr17:35544262:C:T	0	35544262	T	C
17	chr17:35545238:G:A	0	35545238	A	G
17	chr17:35545388:G:A	0	35545388	A	G
17	chr17:35545630:G:A	0	35545630	A	G
17	chr17:35545675:T:A	0	35545675	A	T
17	chr17:35545778:A:G	0	35545778	G	A
17	chr17:35546482:C:T	0	35546482	T	C
17	chr17:35546753:A:G	0	35546753	G	A
17	chr17:35546829:C:T	0	35546829	T	C
17	chr17:35547293:T:A	0	35547293	A	T
17	chr17:35547350:T:A	0	35547350	A	T
17	chr17:35547659:T:C	0	35547659	C	T
17	chr17:35548243:T:A	0	35548243	A	T
17	chr17:35548265:G:A	0	35548265	A	G
17	chr17:35550328:C:T	0	35550328	T	C
17	chr17:35551205:C:T	0	35551205	T	C
17	chr17:35551349:A:G	0	35551349	G	A
17	chr17:35551867:C:A	0	35551867	A	C
17	chr17:35552241:C:T	0	35552241	T	C
17	chr17:35552251:C:T	0	35552251	T	C
17	chr17:35552306:A:G	0	35552306	G	A
17	chr17:35552984:C:G	0	35552984	G	C
17	chr17:35553436:C:G	0	35553436	G	C
17	chr17:35553617:A:G	0	35553617	G	A
17	chr17:35553657:G:T	0	35553657	T	G
17	chr17:35553672:G:A	0	35553672	A	G
17	chr17:35553684:A:G	0	35553684	G	A
17	chr17:35553998:T:C	0	35553998	C	T
17	chr17:35554209:C:A	0	35554209	A	C
17	chr17:35554612:T:C	0	35554612	C	T
17	chr17:35554715:A:G	0	35554715	G	A
17	chr17:35555225:A:C	0	35555225	C	A
17	chr17:35555308:C:T	0	35555308	T	C
17	chr17:35555701:C:T	0	35555701	T	C
17	chr17:35556651:G:C	0	35556651	C	G
17	chr17:35557785:T:C	0	35557785	C	T
17	chr17:35558412:G:A	0	35558412	A	G
17	chr17:35558448:T:C	0	35558448	C	T
17	chr17:35558628:A:G	0	35558628	G	A
17	chr17:35558653:C:T	0	35558653	T	C
17	chr17:35558717:A:G	0	35558717	G	A
17	chr17:35558885:A:G	0	35558885	G	A
17	chr17:35558987:G:A	0	35558987	A	G
17	chr17:35559919:C:A	0	35559919	A	C
17	chr17:35560775:C:T	0	35560775	T	C
17	chr17:35561210:T:C	0	35561210	C	T
17	chr17:35561292:T:C	0	35561292	C	T
17	chr17:35561652:G:T	0	35561652	T	G
17	chr17:35562904:G:A	0	35562904	A	G
17	chr17:35563064:T:C	0	35563064	C	T
17	chr17:35563315:G:T	0	35563315	T	G
17	chr17:35564367:A:G	0	35564367	G	A
17	chr17:35564602:T:A	0	35564602	A	T
17	chr17:35565049:A:G	0	35565049	G	A
17	chr17:35565068:G:T	0	35565068	T	G
17	chr17:35566189:T:C	0	35566189	C	T
17	chr17:35566885:C:A	0	35566885	A	C
17	chr17:35566889:C:A	0	35566889	A	C
17	chr17:35567831:C:G	0	35567831	G	C
17	chr17:35567844:A:G	0	35567844	G	A
17	chr17:35567996:G:C	0	35567996	C	G
17	chr17:35571111:G:T	0	35571111	T	G
17	chr17:35571318:A:G	0	35571318	G	A
17	chr17:35571878:C:T	0	35571878	T	C
17	chr17:35571914:G:A	0	35571914	A	G
17	chr17:35572531:C:T	0	35572531	T	C
17	chr17:35574149:A:G	0	35574149	G	A
17	chr17:35574396:T:TA	0	35574396	TA	T
17	chr17:35574544:A:T	0	35574544	T	A
17	chr17:35574559:C:T	0	35574559	T	C
17	chr17:35574946:C:G	0	35574946	G	C
17	chr17:35575616:G:T	0	35575616	T	G
17	chr17:35576867:A:G	0	35576867	G	A
17	chr17:35578555:G:A	0	35578555	A	G
17	chr17:35578726:C:T	0	35578726	T	C
17	chr17:35579828:TAAGTG:T	0	35579828	T	TAAGTG
17	chr17:35580498:TGC:T	0	35580498	T	TGC
17	chr17:35580630:G:A	0	35580630	A	G
17	chr17:35581178:C:G	0	35581178	G	C
17	chr17:35581630:C:T	0	35581630	T	C
17	chr17:35582569:G:A	0	35582569	A	G
17	chr17:35584254:G:A	0	35584254	A	G
17	chr17:35584283:C:T	0	35584283	T	C
17	chr17:35585211:G:A	0	35585211	A	G
17	chr17:35586035:C:A	0	35586035	A	C
17	chr17:35586124:A:G	0	35586124	G	A
17	chr17:35586417:T:C	0	35586417	C	T
17	chr17:35586434:C:T	0	35586434	T	C
17	chr17:35586671:C:CA	0	35586671	CA	C
17	chr17:35586970:C:T	0	35586970	T	C
17	chr17:35590171:G:A	0	35590171	A	G
17	chr17:35590408:A:G	0	35590408	G	A
17	chr17:35590935:G:A	0	35590935	A	G
17	chr17:35591057:C:T	0	35591057	T	C
17	chr17:35591292:A:G	0	35591292	G	A
17	chr17:35592125:TTTTTC:T	0	35592125	T	TTTTTC
17	chr17:35592773:C:T	0	35592773	T	C
17	chr17:35593601:A:C	0	35593601	C	A
17	chr17:35594141:C:T	0	35594141	T	C
17	chr17:35594319:T:C	0	35594319	C	T
17	chr17:35594744:G:C	0	35594744	C	G
17	chr17:35594838:G:T	0	35594838	T	G
17	chr17:35595036:A:G	0	35595036	G	A
17	chr17:35595130:G:A	0	35595130	A	G
17	chr17:35595377:C:T	0	35595377	T	C
17	chr17:35595409:C:T	0	35595409	T	C
17	chr17:35595723:T:C	0	35595723	C	T
17	chr17:35595981:C:G	0	35595981	G	C
17	chr17:35596545:G:A	0	35596545	A	G
17	chr17:35596725:C:T	0	35596725	T	C
17	chr17:35596975:G:T	0	35596975	T	G
17	chr17:35597358:G:A	0	35597358	A	G
17	chr17:35597568:G:A	0	35597568	A	G
17	chr17:35598042:C:T	0	35598042	T	C
17	chr17:35598736:A:G	0	35598736	G	A
17	chr17:35598743:G:A	0	35598743	A	G
17	chr17:35598887:A:G	0	35598887	G	A
17	chr17:35598900:A:G	0	35598900	G	A
17	chr17:35599364:G:A	0	35599364	A	G
17	chr17:35600107:A:G	0	35600107	G	A
17	chr17:35600773:G:A	0	35600773	A	G
17	chr17:35600821:TAA:T	0	35600821	T	TAA
17	chr17:35601139:G:T	0	35601139	T	G
17	chr17:35601894:C:G	0	35601894	G	C
17	chr17:35602272:G:A	0	35602272	A	G
17	chr17:35602563:A:G	0	35602563	G	A
17	chr17:35603002:A:G	0	35603002	G	A
17	chr17:35603439:G:A	0	35603439	A	G
17	chr17:35604065:G:C	0	35604065	C	G
17	chr17:35604168:C:T	0	35604168	T	C
17	chr17:35604309:A:G	0	35604309	G	A
17	chr17:35604566:T:TGGCTAAC	0	35604566	TGGCTAAC	T
17	chr17:35605251:T:C	0	35605251	C	T
17	chr17:35607220:AGTT:A	0	35607220	A	AGTT
17	chr17:35607893:A:G	0	35607893	G	A
17	chr17:35609636:C:T	0	35609636	T	C
17	chr17:35610213:C:T	0	35610213	T	C
17	chr17:35610247:C:T	0	35610247	T	C
17	chr17:35610674:G:A	0	35610674	A	G
17	chr17:35610855:C:T	0	35610855	T	C
17	chr17:35611487:G:A	0	35611487	A	G
17	chr17:35611585:G:A	0	35611585	A	G
17	chr17:35611677:G:A	0	35611677	A	G
17	chr17:35611893:T:C	0	35611893	C	T
17	chr17:35612289:C:G	0	35612289	G	C
17	chr17:35612642:C:T	0	35612642	T	C
17	chr17:35613196:G:A	0	35613196	A	G
17	chr17:35614032:A:G	0	35614032	G	A
17	chr17:35614302:G:A	0	35614302	A	G
17	chr17:35614944:A:G	0	35614944	G	A
17	chr17:35615521:T:C	0	35615521	C	T
17	chr17:35616296:C:T	0	35616296	T	C
17	chr17:35616776:A:G	0	35616776	G	A
17	chr17:35616789:C:T	0	35616789	T	C
17	chr17:35617129:T:C	0	35617129	C	T
17	chr17:35617213:G:C	0	35617213	C	G
17	chr17:35617571:T:A	0	35617571	A	T
17	chr17:35617754:T:C	0	35617754	C	T
17	chr17:35617991:CT:C	0	35617991	C	CT
17	chr17:35618413:C:T	0	35618413	T	C
17	chr17:35619088:A:G	0	35619088	G	A
17	chr17:35619163:C:T	0	35619163	T	C
17	chr17:35619562:G:A	0	35619562	A	G
17	chr17:35620048:A:C	0	35620048	C	A
17	chr17:35620193:A:G	0	35620193	G	A
17	chr17:35620400:A:G	0	35620400	G	A
17	chr17:35621517:C:T	0	35621517	T	C
17	chr17:35622064:T:G	0	35622064	G	T
17	chr17:35622193:A:G	0	35622193	G	A
17	chr17:35622203:G:A	0	35622203	A	G
17	chr17:35622935:G:A	0	35622935	A	G
17	chr17:35623718:G:A	0	35623718	A	G
17	chr17:35624731:T:A	0	35624731	A	T
17	chr17:35624800:G:A	0	35624800	A	G
17	chr17:35625382:G:A	0	35625382	A	G
17	chr17:35626365:G:A	0	35626365	A	G
17	chr17:35627508:C:G	0	35627508	G	C
17	chr17:35628358:T:A	0	35628358	A	T
17	chr17:35628737:C:T	0	35628737	T	C
17	chr17:35629141:G:T	0	35629141	T	G
17	chr17:35629606:G:A	0	35629606	A	G
17	chr17:35629864:C:T	0	35629864	T	C
17	chr17:35631149:A:G	0	35631149	G	A
17	chr17:35631403:T:C	0	35631403	C	T
17	chr17:35631827:G:C	0	35631827	C	G
17	chr17:35632228:G:A	0	35632228	A	G
17	chr17:35632512:T:C	0	35632512	C	T
17	chr17:35632678:A:G	0	35632678	G	A
17	chr17:35634316:A:G	0	35634316	G	A
17	chr17:35634953:C:T	0	35634953	T	C
17	chr17:35635146:C:T	0	35635146	T	C
17	chr17:35635262:C:T	0	35635262	T	C
17	chr17:35635574:G:A	0	35635574	A	G
17	chr17:35637209:T:C	0	35637209	C	T
17	chr17:35639205:A:C	0	35639205	C	A
17	chr17:35639391:G:A	0	35639391	A	G
17	chr17:35640028:T:C	0	35640028	C	T
17	chr17:35640912:G:T	0	35640912	T	G
17	chr17:35640913:A:G	0	35640913	G	A
17	chr17:35642308:AGTACCAT:A	0	35642308	A	AGTACCAT
17	chr17:35642388:A:G	0	35642388	G	A
17	chr17:35642817:C:T	0	35642817	T	C
17	chr17:35642892:T:C	0	35642892	C	T
17	chr17:35643688:C:T	0	35643688	T	C
17	chr17:35643916:A:T	0	35643916	T	A
17	chr17:35645170:A:C	0	35645170	C	A
17	chr17:35645548:G:C	0	35645548	C	G
17	chr17:35645771:C:A	0	35645771	A	C
17	chr17:35646015:T:C	0	35646015	C	T
17	chr17:35646292:G:A	0	35646292	A	G
17	chr17:35646395:GT:G	0	35646395	G	GT
17	chr17:35646643:T:C	0	35646643	C	T
17	chr17:35647151:C:T	0	35647151	T	C
17	chr17:35647195:A:G	0	35647195	G	A
17	chr17:35647462:G:A	0	35647462	A	G
17	chr17:35647713:A:G	0	35647713	G	A
17	chr17:35649276:TC:T	0	35649276	T	TC
17	chr17:35649516:C:T	0	35649516	T	C
17	chr17:35649600:C:T	0	35649600	T	C
17	chr17:35650519:C:G	0	35650519	G	C
17	chr17:35652129:C:T	0	35652129	T	C
17	chr17:35653547:C:T	0	35653547	T	C
17	chr17:35655462:G:A	0	35655462	A	G
17	chr17:35656789:G:A	0	35656789	A	G
17	chr17:35658830:C:T	0	35658830	T	C
17	chr17:35659315:G:C	0	35659315	C	G
17	chr17:35660015:T:C	0	35660015	C	T
17	chr17:35662676:A:G	0	35662676	G	A
17	chr17:35662740:G:A	0	35662740	A	G
17	chr17:35663023:T:C	0	35663023	C	T
17	chr17:35663447:AC:A	0	35663447	A	AC
17	chr17:35664631:C:T	0	35664631	T	C
17	chr17:35666133:G:A	0	35666133	A	G
17	chr17:35666274:GAC:G	0	35666274	G	GAC
17	chr17:35666395:C:G	0	35666395	G	C
17	chr17:35666457:A:T	0	35666457	T	A
17	chr17:35667547:C:T	0	35667547	T	C
17	chr17:35667961:G:A	0	35667961	A	G
17	chr17:35668189:G:A	0	35668189	A	G
17	chr17:35669083:G:A	0	35669083	A	G
17	chr17:35669745:A:G	0	35669745	G	A
17	chr17:35669757:G:A	0	35669757	A	G
17	chr17:35669831:A:G	0	35669831	G	A
17	chr17:35670638:A:C	0	35670638	C	A
17	chr17:35670737:A:G	0	35670737	G	A
17	chr17:35671664:A:G	0	35671664	G	A
17	chr17:35671783:G:C	0	35671783	C	G
17	chr17:35671885:T:C	0	35671885	C	T
17	chr17:35672348:A:G	0	35672348	G	A
17	chr17:35672416:G:A	0	35672416	A	G
17	chr17:35672498:C:T	0	35672498	T	C
17	chr17:35673289:C:T	0	35673289	T	C
17	chr17:35673609:G:A	0	35673609	A	G
17	chr17:35674102:T:C	0	35674102	C	T
17	chr17:35674120:G:A	0	35674120	A	G
17	chr17:35675343:A:G	0	35675343	G	A
17	chr17:35675811:C:T	0	35675811	T	C
17	chr17:35676793:A:T	0	35676793	T	A
17	chr17:35676861:C:T	0	35676861	T	C
17	chr17:35678108:C:T	0	35678108	T	C
17	chr17:35678245:T:G	0	35678245	G	T
17	chr17:35678582:G:A	0	35678582	A	G
17	chr17:35679092:T:C	0	35679092	C	T
17	chr17:35679896:T:C	0	35679896	C	T
17	chr17:35680046:A:G	0	35680046	G	A
17	chr17:35680792:G:C	0	35680792	C	G
17	chr17:35682010:T:C	0	35682010	C	T
17	chr17:35682073:G:A	0	35682073	A	G
17	chr17:35682398:A:C	0	35682398	C	A
17	chr17:35683481:G:A	0	35683481	A	G
17	chr17:35683577:T:A	0	35683577	A	T
17	chr17:35684135:A:G	0	35684135	G	A
17	chr17:35684800:A:G	0	35684800	G	A
17	chr17:35685537:A:G	0	35685537	G	A
17	chr17:35685773:C:T	0	35685773	T	C
17	chr17:35685932:T:C	0	35685932	C	T
17	chr17:35686852:G:A	0	35686852	A	G
17	chr17:35686925:T:C	0	35686925	C	T
17	chr17:35688513:T:C	0	35688513	C	T
17	chr17:35688857:A:G	0	35688857	G	A
17	chr17:35689107:C:T	0	35689107	T	C
17	chr17:35689916:C:T	0	35689916	T	C
17	chr17:35690633:T:C	0	35690633	C	T
17	chr17:35692369:A:G	0	35692369	G	A
17	chr17:35692555:T:G	0	35692555	G	T
17	chr17:35692563:T:A	0	35692563	A	T
17	chr17:35693589:C:T	0	35693589	T	C
17	chr17:35693760:ACTT:A	0	35693760	A	ACTT
17	chr17:35694083:C:T	0	35694083	T	C
17	chr17:35694975:C:G	0	35694975	G	C
17	chr17:35695442:G:A	0	35695442	A	G
17	chr17:35696743:G:A	0	35696743	A	G
17	chr17:35697565:C:T	0	35697565	T	C
17	chr17:35697687:G:A	0	35697687	A	G
17	chr17:35697688:C:A	0	35697688	A	C
17	chr17:35697765:C:T	0	35697765	T	C
17	chr17:35697783:G:A	0	35697783	A	G
17	chr17:35697908:T:C	0	35697908	C	T
17	chr17:35698163:A:G	0	35698163	G	A
17	chr17:35698803:T:C	0	35698803	C	T
17	chr17:35699451:C:G	0	35699451	G	C
17	chr17:35699578:C:T	0	35699578	T	C
17	chr17:35699698:A:G	0	35699698	G	A
17	chr17:35700586:G:T	0	35700586	T	G
17	chr17:35700588:C:G	0	35700588	G	C
17	chr17:35701882:A:G	0	35701882	G	A
17	chr17:35702305:T:C	0	35702305	C	T
17	chr17:35703402:C:G	0	35703402	G	C
17	chr17:35703435:C:T	0	35703435	T	C
17	chr17:35705858:A:T	0	35705858	T	A
17	chr17:35706053:C:T	0	35706053	T	C
17	chr17:35706247:T:TA	0	35706247	TA	T
17	chr17:35706803:A:G	0	35706803	G	A
17	chr17:35706871:C:T	0	35706871	T	C
17	chr17:35707040:C:T	0	35707040	T	C
17	chr17:35709671:A:G	0	35709671	G	A
17	chr17:35712127:T:G	0	35712127	G	T
17	chr17:35712668:G:A	0	35712668	A	G
17	chr17:35713767:T:C	0	35713767	C	T
17	chr17:35715171:G:A	0	35715171	A	G
17	chr17:35715312:A:G	0	35715312	G	A
17	chr17:35715449:G:A	0	35715449	A	G
17	chr17:35716002:T:C	0	35716002	C	T
17	chr17:35718070:T:A	0	35718070	A	T
17	chr17:35718176:ACT:A	0	35718176	A	ACT
17	chr17:35718663:CAT:C	0	35718663	C	CAT
17	chr17:35719402:T:A	0	35719402	A	T
17	chr17:35721123:T:TA	0	35721123	TA	T
17	chr17:35722605:A:AC	0	35722605	AC	A
17	chr17:35722759:C:A	0	35722759	A	C
17	chr17:35722764:A:G	0	35722764	G	A
17	chr17:35722931:C:T	0	35722931	T	C
17	chr17:35723399:T:C	0	35723399	C	T
17	chr17:35723915:C:T	0	35723915	T	C
17	chr17:35724157:A:G	0	35724157	G	A
17	chr17:35725494:C:T	0	35725494	T	C
17	chr17:35725855:T:G	0	35725855	G	T
17	chr17:35726737:C:T	0	35726737	T	C
17	chr17:35726811:A:G	0	35726811	G	A
17	chr17:35728916:A:G	0	35728916	G	A
17	chr17:35729387:C:T	0	35729387	T	C
17	chr17:35730070:T:C	0	35730070	C	T
17	chr17:35730394:A:G	0	35730394	G	A
17	chr17:35730880:A:C	0	35730880	C	A
17	chr17:35733096:G:A	0	35733096	A	G
17	chr17:35733177:T:C	0	35733177	C	T
17	chr17:35734610:T:C	0	35734610	C	T
17	chr17:35734640:A:C	0	35734640	C	A
17	chr17:35734970:A:G	0	35734970	G	A
17	chr17:35735667:T:A	0	35735667	A	T
17	chr17:35737245:G:A	0	35737245	A	G
17	chr17:35737667:T:G	0	35737667	G	T
17	chr17:35738676:C:T	0	35738676	T	C
17	chr17:35738884:T:C	0	35738884	C	T
17	chr17:35739852:G:A	0	35739852	A	G
17	chr17:35740287:G:A	0	35740287	A	G
17	chr17:35740873:G:A	0	35740873	A	G
17	chr17:35743270:C:T	0	35743270	T	C
17	chr17:35743280:G:A	0	35743280	A	G
17	chr17:35744272:A:G	0	35744272	G	A
17	chr17:35744297:G:A	0	35744297	A	G
17	chr17:35745012:G:A	0	35745012	A	G
17	chr17:35745536:G:A	0	35745536	A	G
17	chr17:35745879:C:T	0	35745879	T	C
17	chr17:35749662:G:A	0	35749662	A	G
17	chr17:35750213:G:A	0	35750213	A	G
17	chr17:35750409:A:C	0	35750409	C	A
17	chr17:35751452:T:G	0	35751452	G	T
17	chr17:35751763:G:A	0	35751763	A	G
17	chr17:35753078:G:C	0	35753078	C	G
17	chr17:35753367:G:T	0	35753367	T	G
17	chr17:35753604:G:C	0	35753604	C	G
17	chr17:35753636:G:A	0	35753636	A	G
17	chr17:35755234:C:T	0	35755234	T	C
17	chr17:35755312:C:T	0	35755312	T	C
17	chr17:35755575:C:T	0	35755575	T	C
17	chr17:35755713:C:T	0	35755713	T	C
17	chr17:35755778:T:C	0	35755778	C	T
17	chr17:35756263:T:A	0	35756263	A	T
17	chr17:35756446:G:A	0	35756446	A	G
17	chr17:35758948:A:C	0	35758948	C	A
17	chr17:35759105:G:A	0	35759105	A	G
17	chr17:35762483:A:T	0	35762483	T	A
17	chr17:35762673:A:G	0	35762673	G	A
17	chr17:35769046:A:G	0	35769046	G	A
17	chr17:35770020:T:G	0	35770020	G	T
17	chr17:35770634:C:T	0	35770634	T	C
17	chr17:35771007:T:C	0	35771007	C	T
17	chr17:35775771:G:A	0	35775771	A	G
17	chr17:35776857:C:G	0	35776857	G	C
17	chr17:35780161:T:C	0	35780161	C	T
17	chr17:35783706:A:G	0	35783706	G	A
17	chr17:35783975:T:G	0	35783975	G	T
17	chr17:35785659:G:T	0	35785659	T	G
17	chr17:35786077:C:T	0	35786077	T	C
17	chr17:35786206:G:A	0	35786206	A	G
17	chr17:35786794:C:T	0	35786794	T	C
17	chr17:35788584:A:G	0	35788584	G	A
17	chr17:35789985:T:C	0	35789985	C	T
17	chr17:35790889:TG:T	0	35790889	T	TG
17	chr17:35791857:G:C	0	35791857	C	G
17	chr17:35792393:C:T	0	35792393	T	C
17	chr17:35793914:A:G	0	35793914	G	A
17	chr17:35794317:C:T	0	35794317	T	C
17	chr17:35796593:A:G	0	35796593	G	A
17	chr17:35802063:A:G	0	35802063	G	A
17	chr17:35802911:A:G	0	35802911	G	A
17	chr17:35803009:T:C	0	35803009	C	T
17	chr17:35803047:T:C	0	35803047	C	T
17	chr17:35803755:A:T	0	35803755	T	A
17	chr17:35804994:A:G	0	35804994	G	A
17	chr17:35807556:G:A	0	35807556	A	G
17	chr17:35807954:T:C	0	35807954	C	T
17	chr17:35808247:T:C	0	35808247	C	T
17	chr17:35809033:A:C	0	35809033	C	A
17	chr17:35812214:A:G	0	35812214	G	A
17	chr17:35812850:G:A	0	35812850	A	G
17	chr17:35813450:G:A	0	35813450	A	G
17	chr17:35815358:G:A	0	35815358	A	G
17	chr17:35816641:T:A	0	35816641	A	T
17	chr17:35816664:T:TA	0	35816664	TA	T
17	chr17:35817456:A:G	0	35817456	G	A
17	chr17:35818127:G:A	0	35818127	A	G
17	chr17:35818348:T:C	0	35818348	C	T
17	chr17:35819814:C:A	0	35819814	A	C
17	chr17:35821079:G:A	0	35821079	A	G
17	chr17:35821563:TA:T	0	35821563	T	TA
17	chr17:35823421:C:T	0	35823421	T	C
17	chr17:35823562:A:G	0	35823562	G	A
17	chr17:35823578:A:G	0	35823578	G	A
17	chr17:35823900:G:C	0	35823900	C	G
17	chr17:35824996:T:C	0	35824996	C	T
17	chr17:35825527:TATAGTACATC:T	0	35825527	T	TATAGTACATC
17	chr17:35826379:G:A	0	35826379	A	G
17	chr17:35826416:G:T	0	35826416	T	G
17	chr17:35830464:C:CAT	0	35830464	CAT	C
17	chr17:35831187:A:G	0	35831187	G	A
17	chr17:35831394:A:G	0	35831394	G	A
17	chr17:35832467:A:AT	0	35832467	AT	A
17	chr17:35832653:C:G	0	35832653	G	C
17	chr17:35832885:A:G	0	35832885	G	A
17	chr17:35833760:C:T	0	35833760	T	C
17	chr17:35836393:T:A	0	35836393	A	T
17	chr17:35836561:G:A	0	35836561	A	G
17	chr17:35837523:C:T	0	35837523	T	C
17	chr17:35839561:T:G	0	35839561	G	T
17	chr17:35840395:G:C	0	35840395	C	G
17	chr17:35841336:G:A	0	35841336	A	G
17	chr17:35841496:G:C	0	35841496	C	G
17	chr17:35841647:C:T	0	35841647	T	C
17	chr17:35842151:G:A	0	35842151	A	G
17	chr17:35843549:T:A	0	35843549	A	T
17	chr17:35845577:G:A	0	35845577	A	G
17	chr17:35845711:A:G	0	35845711	G	A
17	chr17:35847503:G:A	0	35847503	A	G
17	chr17:35850629:C:T	0	35850629	T	C
17	chr17:35851210:C:T	0	35851210	T	C
17	chr17:35852797:GT:G	0	35852797	G	GT
17	chr17:35853137:T:C	0	35853137	C	T
17	chr17:35855337:G:A	0	35855337	A	G
17	chr17:35856952:G:A	0	35856952	A	G
17	chr17:35856979:AG:A	0	35856979	A	AG
17	chr17:35858531:AG:A	0	35858531	A	AG
17	chr17:35858804:C:T	0	35858804	T	C
17	chr17:35861288:C:T	0	35861288	T	C
17	chr17:35861492:G:A	0	35861492	A	G
17	chr17:35861810:T:C	0	35861810	C	T
17	chr17:35862013:A:G	0	35862013	G	A
17	chr17:35864402:T:C	0	35864402	C	T
17	chr17:35866084:T:C	0	35866084	C	T
17	chr17:35867662:A:G	0	35867662	G	A
17	chr17:35867890:C:T	0	35867890	T	C
17	chr17:35869187:G:A	0	35869187	A	G
17	chr17:35869211:G:A	0	35869211	A	G
17	chr17:35869449:C:T	0	35869449	T	C
17	chr17:35869598:A:C	0	35869598	C	A
17	chr17:35870269:C:T	0	35870269	T	C
17	chr17:35870296:A:G	0	35870296	G	A
17	chr17:35870757:A:T	0	35870757	T	A
17	chr17:35870758:C:A	0	35870758	A	C
17	chr17:35870979:C:T	0	35870979	T	C
17	chr17:35871589:T:C	0	35871589	C	T
17	chr17:35872158:A:G	0	35872158	G	A
17	chr17:35872637:A:T	0	35872637	T	A
17	chr17:35872900:A:T	0	35872900	T	A
17	chr17:35872994:G:A	0	35872994	A	G
17	chr17:35873887:A:G	0	35873887	G	A
17	chr17:35875664:A:C	0	35875664	C	A
17	chr17:35877803:A:G	0	35877803	G	A
17	chr17:35879999:A:G	0	35879999	G	A
17	chr17:35880776:C:T	0	35880776	T	C
17	chr17:35881963:G:T	0	35881963	T	G
17	chr17:35881967:G:A	0	35881967	A	G
17	chr17:35886607:C:G	0	35886607	G	C
17	chr17:35887129:T:C	0	35887129	C	T
17	chr17:35888063:C:T	0	35888063	T	C
17	chr17:35888098:G:A	0	35888098	A	G
17	chr17:35888821:T:C	0	35888821	C	T
17	chr17:35891043:C:T	0	35891043	T	C
17	chr17:35892484:T:G	0	35892484	G	T
17	chr17:35893280:T:C	0	35893280	C	T
17	chr17:35894090:C:T	0	35894090	T	C
17	chr17:35894538:T:C	0	35894538	C	T
17	chr17:35894847:T:C	0	35894847	C	T
17	chr17:35895159:T:C	0	35895159	C	T
17	chr17:35895608:G:A	0	35895608	A	G
17	chr17:35895812:A:G	0	35895812	G	A
17	chr17:35895939:A:G	0	35895939	G	A
17	chr17:35896877:A:G	0	35896877	G	A
17	chr17:35900047:A:G	0	35900047	G	A
17	chr17:35901470:C:T	0	35901470	T	C
17	chr17:35901670:A:C	0	35901670	C	A
17	chr17:35901941:A:G	0	35901941	G	A
17	chr17:35903521:G:A	0	35903521	A	G
17	chr17:35903948:T:C	0	35903948	C	T
17	chr17:35903959:C:CAAT	0	35903959	CAAT	C
17	chr17:35904264:G:A	0	35904264	A	G
17	chr17:35905595:T:TTTC	0	35905595	TTTC	T
17	chr17:35905999:A:G	0	35905999	G	A
17	chr17:35906447:C:T	0	35906447	T	C
17	chr17:35906638:G:A	0	35906638	A	G
17	chr17:35906782:G:A	0	35906782	A	G
17	chr17:35906867:G:A	0	35906867	A	G
17	chr17:35907949:G:A	0	35907949	A	G
17	chr17:35908033:C:T	0	35908033	T	C
17	chr17:35908371:T:C	0	35908371	C	T
17	chr17:35908466:G:A	0	35908466	A	G
17	chr17:35908993:T:C	0	35908993	C	T
17	chr17:35909742:C:T	0	35909742	T	C
17	chr17:35909756:G:A	0	35909756	A	G
17	chr17:35910397:C:T	0	35910397	T	C
17	chr17:35910691:C:T	0	35910691	T	C
17	chr17:35911085:G:A	0	35911085	A	G
17	chr17:35911595:C:A	0	35911595	A	C
17	chr17:35912174:T:C	0	35912174	C	T
17	chr17:35912530:T:C	0	35912530	C	T
17	chr17:35913045:T:C	0	35913045	C	T
17	chr17:35913349:G:C	0	35913349	C	G
17	chr17:35913452:C:T	0	35913452	T	C
17	chr17:35913595:T:C	0	35913595	C	T
17	chr17:35913727:A:G	0	35913727	G	A
17	chr17:35914215:T:C	0	35914215	C	T
17	chr17:35914438:T:C	0	35914438	C	T
17	chr17:35915193:A:G	0	35915193	G	A
17	chr17:35915237:T:C	0	35915237	C	T
17	chr17:35915576:C:T	0	35915576	T	C
17	chr17:35915752:T:C	0	35915752	C	T
17	chr17:35916127:G:A	0	35916127	A	G
17	chr17:35916184:C:T	0	35916184	T	C
17	chr17:35916224:A:G	0	35916224	G	A
17	chr17:35916339:T:C	0	35916339	C	T
17	chr17:35916492:G:A	0	35916492	A	G
17	chr17:35916630:G:T	0	35916630	T	G
17	chr17:35916758:A:C	0	35916758	C	A
17	chr17:35916822:G:A	0	35916822	A	G
17	chr17:35916928:A:G	0	35916928	G	A
17	chr17:35916930:C:T	0	35916930	T	C
17	chr17:35917470:A:G	0	35917470	G	A
17	chr17:35918625:T:G	0	35918625	G	T
17	chr17:35918722:T:A	0	35918722	A	T
17	chr17:35918723:C:A	0	35918723	A	C
17	chr17:35919366:ATATG:A	0	35919366	A	ATATG
17	chr17:35919389:C:A	0	35919389	A	C
17	chr17:35919865:T:C	0	35919865	C	T
17	chr17:35920505:A:G	0	35920505	G	A
17	chr17:35920944:G:C	0	35920944	C	G
17	chr17:35922795:T:C	0	35922795	C	T
17	chr17:35923208:G:A	0	35923208	A	G
17	chr17:35924124:G:A	0	35924124	A	G
17	chr17:35924236:A:T	0	35924236	T	A
17	chr17:35924397:C:T	0	35924397	T	C
17	chr17:35924448:G:A	0	35924448	A	G
17	chr17:35925533:A:C	0	35925533	C	A
17	chr17:35926184:A:AAAC	0	35926184	AAAC	A
17	chr17:35929902:G:A	0	35929902	A	G
17	chr17:35930046:C:A	0	35930046	A	C
17	chr17:35930065:T:A	0	35930065	A	T
17	chr17:35930309:C:T	0	35930309	T	C
17	chr17:35931003:A:C	0	35931003	C	A
17	chr17:35932348:T:G	0	35932348	G	T
17	chr17:35932791:G:A	0	35932791	A	G
17	chr17:35932989:A:G	0	35932989	G	A
17	chr17:35934827:A:G	0	35934827	G	A
17	chr17:35934977:TGCTA:T	0	35934977	T	TGCTA
17	chr17:35935250:G:A	0	35935250	A	G
17	chr17:35937120:C:T	0	35937120	T	C
17	chr17:35937542:C:T	0	35937542	T	C
17	chr17:35937855:G:A	0	35937855	A	G
17	chr17:35937858:T:C	0	35937858	C	T
17	chr17:35938396:G:T	0	35938396	T	G
17	chr17:35939024:C:T	0	35939024	T	C
17	chr17:35940593:A:G	0	35940593	G	A
17	chr17:35940862:G:A	0	35940862	A	G
17	chr17:35941456:G:T	0	35941456	T	G
17	chr17:35941496:T:A	0	35941496	A	T
17	chr17:35941550:A:G	0	35941550	G	A
17	chr17:35942027:CCAAGGAGGACA:C	0	35942027	C	CCAAGGAGGACA
17	chr17:35942041:TCG:T	0	35942041	T	TCG
17	chr17:35942215:C:T	0	35942215	T	C
17	chr17:35942706:A:G	0	35942706	G	A
17	chr17:35942828:G:C	0	35942828	C	G
17	chr17:35943016:A:G	0	35943016	G	A
17	chr17:35943046:G:GC	0	35943046	GC	G
17	chr17:35943401:A:C	0	35943401	C	A
17	chr17:35943413:C:T	0	35943413	T	C
17	chr17:35943462:C:T	0	35943462	T	C
17	chr17:35943673:A:G	0	35943673	G	A
17	chr17:35943677:A:G	0	35943677	G	A
17	chr17:35943923:G:T	0	35943923	T	G
17	chr17:35943937:A:G	0	35943937	G	A
17	chr17:35944494:A:C	0	35944494	C	A
17	chr17:35944518:G:A	0	35944518	A	G
17	chr17:35944679:C:G	0	35944679	G	C
17	chr17:35945015:C:T	0	35945015	T	C
17	chr17:35945088:A:G	0	35945088	G	A
17	chr17:35945350:A:G	0	35945350	G	A
17	chr17:35945714:T:A	0	35945714	A	T
17	chr17:35945848:A:G	0	35945848	G	A
17	chr17:35945938:C:A	0	35945938	A	C
17	chr17:35946097:A:ACCTCATTG	0	35946097	ACCTCATTG	A
17	chr17:35946135:C:A	0	35946135	A	C
17	chr17:35946244:C:T	0	35946244	T	C
17	chr17:35946460:A:T	0	35946460	T	A
17	chr17:35946590:A:G	0	35946590	G	A
17	chr17:35946982:A:G	0	35946982	G	A
17	chr17:35947209:A:G	0	35947209	G	A
17	chr17:35947450:T:C	0	35947450	C	T
17	chr17:35947592:T:C	0	35947592	C	T
17	chr17:35947670:T:C	0	35947670	C	T
17	chr17:35947866:T:C	0	35947866	C	T
17	chr17:35947958:C:T	0	35947958	T	C
17	chr17:35948244:G:A	0	35948244	A	G
17	chr17:35948367:A:C	0	35948367	C	A
17	chr17:35948532:G:A	0	35948532	A	G
17	chr17:35948616:A:C	0	35948616	C	A
17	chr17:35948712:C:G	0	35948712	G	C
17	chr17:35948716:T:G	0	35948716	G	T
17	chr17:35948845:A:G	0	35948845	G	A
17	chr17:35949767:G:C	0	35949767	C	G
17	chr17:35949892:C:T	0	35949892	T	C
17	chr17:35949908:A:G	0	35949908	G	A
17	chr17:35949958:T:C	0	35949958	C	T
17	chr17:35950023:C:T	0	35950023	T	C
17	chr17:35950276:C:T	0	35950276	T	C
17	chr17:35950423:T:A	0	35950423	A	T
17	chr17:35950588:T:C	0	35950588	C	T
17	chr17:35950714:C:T	0	35950714	T	C
17	chr17:35950955:C:A	0	35950955	A	C
17	chr17:35951007:C:T	0	35951007	T	C
17	chr17:35951814:G:A	0	35951814	A	G
17	chr17:35951950:G:A	0	35951950	A	G
17	chr17:35952088:G:T	0	35952088	T	G
17	chr17:35952198:C:T	0	35952198	T	C
17	chr17:35952391:T:C	0	35952391	C	T
17	chr17:35952482:A:G	0	35952482	G	A
17	chr17:35952822:T:G	0	35952822	G	T
17	chr17:35953007:T:C	0	35953007	C	T
17	chr17:35953251:G:A	0	35953251	A	G
17	chr17:35953293:C:T	0	35953293	T	C
17	chr17:35953570:A:G	0	35953570	G	A
17	chr17:35953939:A:T	0	35953939	T	A
17	chr17:35954724:C:T	0	35954724	T	C
17	chr17:35956868:A:G	0	35956868	G	A
17	chr17:35958389:G:A	0	35958389	A	G
17	chr17:35959024:T:C	0	35959024	C	T
17	chr17:35959048:C:T	0	35959048	T	C
17	chr17:35959448:T:C	0	35959448	C	T
17	chr17:35959517:T:C	0	35959517	C	T
17	chr17:35959741:C:T	0	35959741	T	C
17	chr17:35960077:G:A	0	35960077	A	G
17	chr17:35960639:A:T	0	35960639	T	A
17	chr17:35960747:A:T	0	35960747	T	A
17	chr17:35961002:A:C	0	35961002	C	A
17	chr17:35961042:T:C	0	35961042	C	T
17	chr17:35961486:A:G	0	35961486	G	A
17	chr17:35961551:A:G	0	35961551	G	A
17	chr17:35961726:A:G	0	35961726	G	A
17	chr17:35962307:A:T	0	35962307	T	A
17	chr17:35962331:A:G	0	35962331	G	A
17	chr17:35962871:G:A	0	35962871	A	G
17	chr17:35962946:A:G	0	35962946	G	A
17	chr17:35962985:A:G	0	35962985	G	A
17	chr17:35963141:T:C	0	35963141	C	T
17	chr17:35963789:A:G	0	35963789	G	A
17	chr17:35964159:T:G	0	35964159	G	T
17	chr17:35964180:A:T	0	35964180	T	A
17	chr17:35964347:A:T	0	35964347	T	A
17	chr17:35964570:C:A	0	35964570	A	C
17	chr17:35964747:T:C	0	35964747	C	T
17	chr17:35964759:C:T	0	35964759	T	C
17	chr17:35964787:T:C	0	35964787	C	T
17	chr17:35964898:G:A	0	35964898	A	G
17	chr17:35964981:C:T	0	35964981	T	C
17	chr17:35965202:C:T	0	35965202	T	C
17	chr17:35965931:C:T	0	35965931	T	C
17	chr17:35965995:G:A	0	35965995	A	G
17	chr17:35966241:T:C	0	35966241	C	T
17	chr17:35966303:C:T	0	35966303	T	C
17	chr17:35966330:T:C	0	35966330	C	T
17	chr17:35966661:A:C	0	35966661	C	A
17	chr17:35966783:A:G	0	35966783	G	A
17	chr17:35966801:C:T	0	35966801	T	C
17	chr17:35966858:C:A	0	35966858	A	C
17	chr17:35967686:T:C	0	35967686	C	T
17	chr17:35967839:T:A	0	35967839	A	T
17	chr17:35967842:T:A	0	35967842	A	T
17	chr17:35968207:A:G	0	35968207	G	A
17	chr17:35968227:T:C	0	35968227	C	T
17	chr17:35968241:C:T	0	35968241	T	C
17	chr17:35968303:T:C	0	35968303	C	T
17	chr17:35968308:A:G	0	35968308	G	A
17	chr17:35968325:A:AT	0	35968325	AT	A
17	chr17:35968459:G:A	0	35968459	A	G
17	chr17:35968542:T:G	0	35968542	G	T
17	chr17:35968999:G:A	0	35968999	A	G
17	chr17:35969046:A:G	0	35969046	G	A
17	chr17:35969160:T:C	0	35969160	C	T
17	chr17:35969451:ATGATGTGTATGT:A	0	35969451	A	ATGATGTGTATGT
17	chr17:35969923:C:T	0	35969923	T	C
17	chr17:35970606:G:A	0	35970606	A	G
17	chr17:35970703:T:C	0	35970703	C	T
17	chr17:35971218:T:C	0	35971218	C	T
17	chr17:35971283:G:C	0	35971283	C	G
17	chr17:35971598:T:A	0	35971598	A	T
17	chr17:35972836:G:A	0	35972836	A	G
17	chr17:35972844:C:T	0	35972844	T	C
17	chr17:35972997:G:C	0	35972997	C	G
17	chr17:35973333:TG:T	0	35973333	T	TG
17	chr17:35973946:G:A	0	35973946	A	G
17	chr17:35974404:A:C	0	35974404	C	A
17	chr17:35974750:T:C	0	35974750	C	T
17	chr17:35974826:G:GT	0	35974826	GT	G
17	chr17:35975092:C:T	0	35975092	T	C
17	chr17:35975141:A:G	0	35975141	G	A
17	chr17:35975155:G:A	0	35975155	A	G
17	chr17:35975176:A:G	0	35975176	G	A
17	chr17:35976276:T:C	0	35976276	C	T
17	chr17:35976530:T:C	0	35976530	C	T
17	chr17:35976735:T:C	0	35976735	C	T
17	chr17:35977228:G:A	0	35977228	A	G
17	chr17:35977258:CAGTGAGCCAAGATCA:C	0	35977258	C	CAGTGAGCCAAGATCA
17	chr17:35977644:C:T	0	35977644	T	C
17	chr17:35978035:C:A	0	35978035	A	C
17	chr17:35978128:A:C	0	35978128	C	A
17	chr17:35978326:C:T	0	35978326	T	C
17	chr17:35978489:A:G	0	35978489	G	A
17	chr17:35978564:CAT:C	0	35978564	C	CAT
17	chr17:35979070:A:G	0	35979070	G	A
17	chr17:35979140:AAAG:A	0	35979140	A	AAAG
17	chr17:35979434:G:C	0	35979434	C	G
17	chr17:35980421:T:C	0	35980421	C	T
17	chr17:35981646:C:T	0	35981646	T	C
17	chr17:35982014:C:A	0	35982014	A	C
17	chr17:35982733:CCCTT:C	0	35982733	C	CCCTT
17	chr17:35983220:C:A	0	35983220	A	C
17	chr17:35983454:T:C	0	35983454	C	T
17	chr17:35983666:A:G	0	35983666	G	A
17	chr17:35985179:T:C	0	35985179	C	T
17	chr17:35985545:G:A	0	35985545	A	G
17	chr17:35986236:T:C	0	35986236	C	T
17	chr17:35986576:G:A	0	35986576	A	G
17	chr17:35986879:A:G	0	35986879	G	A
17	chr17:35987298:T:A	0	35987298	A	T
17	chr17:35988597:A:G	0	35988597	G	A
17	chr17:35989087:C:T	0	35989087	T	C
17	chr17:35990559:G:A	0	35990559	A	G
17	chr17:35990807:C:T	0	35990807	T	C
17	chr17:35991011:G:T	0	35991011	T	G
17	chr17:35991083:G:A	0	35991083	A	G
17	chr17:35991723:C:G	0	35991723	G	C
17	chr17:35991891:G:C	0	35991891	C	G
17	chr17:35991900:A:T	0	35991900	T	A
17	chr17:35991914:T:C	0	35991914	C	T
17	chr17:35992028:C:T	0	35992028	T	C
17	chr17:35992090:C:T	0	35992090	T	C
17	chr17:35992406:T:C	0	35992406	C	T
17	chr17:35992407:G:A	0	35992407	A	G
17	chr17:35992524:G:A	0	35992524	A	G
17	chr17:35992847:T:C	0	35992847	C	T
17	chr17:35992988:G:C	0	35992988	C	G
17	chr17:35993142:T:C	0	35993142	C	T
17	chr17:35993287:C:G	0	35993287	G	C
17	chr17:35993583:A:G	0	35993583	G	A
17	chr17:35993721:A:C	0	35993721	C	A
17	chr17:35993767:A:G	0	35993767	G	A
17	chr17:35993948:C:G	0	35993948	G	C
17	chr17:35994126:GT:G	0	35994126	G	GT
17	chr17:35994427:G:A	0	35994427	A	G
17	chr17:35994755:G:T	0	35994755	T	G
17	chr17:35995074:G:A	0	35995074	A	G
17	chr17:35995534:T:C	0	35995534	C	T
17	chr17:35995574:C:T	0	35995574	T	C
17	chr17:35995979:T:C	0	35995979	C	T
17	chr17:35996201:T:TA	0	35996201	TA	T
17	chr17:35996618:T:G	0	35996618	G	T
17	chr17:35996816:T:G	0	35996816	G	T
17	chr17:35996908:C:T	0	35996908	T	C
17	chr17:35997581:C:T	0	35997581	T	C
17	chr17:35997892:T:C	0	35997892	C	T
17	chr17:35998496:T:C	0	35998496	C	T
17	chr17:35998734:C:T	0	35998734	T	C
17	chr17:35999179:C:A	0	35999179	A	C
17	chr17:36000390:T:G	0	36000390	G	T
17	chr17:36000884:T:G	0	36000884	G	T
17	chr17:36001422:G:A	0	36001422	A	G
17	chr17:36001503:G:A	0	36001503	A	G
17	chr17:36001998:T:G	0	36001998	G	T
17	chr17:36002262:T:A	0	36002262	A	T
17	chr17:36002489:A:C	0	36002489	C	A
17	chr17:36002511:C:T	0	36002511	T	C
17	chr17:36002519:T:A	0	36002519	A	T
17	chr17:36002615:T:A	0	36002615	A	T
17	chr17:36003366:G:A	0	36003366	A	G
17	chr17:36003635:A:T	0	36003635	T	A
17	chr17:36003958:GAGTT:G	0	36003958	G	GAGTT
17	chr17:36004002:A:G	0	36004002	G	A
17	chr17:36004041:C:T	0	36004041	T	C
17	chr17:36004691:A:G	0	36004691	G	A
17	chr17:36005851:G:T	0	36005851	T	G
17	chr17:36006333:C:CT	0	36006333	CT	C
17	chr17:36006617:C:T	0	36006617	T	C
17	chr17:36006882:G:A	0	36006882	A	G
17	chr17:36007062:T:C	0	36007062	C	T
17	chr17:36007212:A:G	0	36007212	G	A
17	chr17:36007407:T:C	0	36007407	C	T
17	chr17:36007697:T:C	0	36007697	C	T
17	chr17:36008126:C:T	0	36008126	T	C
17	chr17:36008630:G:A	0	36008630	A	G
17	chr17:36008654:C:T	0	36008654	T	C
17	chr17:36008982:C:T	0	36008982	T	C
17	chr17:36009014:C:G	0	36009014	G	C
17	chr17:36009308:G:A	0	36009308	A	G
17	chr17:36009521:A:G	0	36009521	G	A
17	chr17:36009796:A:G	0	36009796	G	A
17	chr17:36009836:C:T	0	36009836	T	C
17	chr17:36010206:C:T	0	36010206	T	C
17	chr17:36010450:C:T	0	36010450	T	C
17	chr17:36010675:T:C	0	36010675	C	T
17	chr17:36010848:G:C	0	36010848	C	G
17	chr17:36010923:T:A	0	36010923	A	T
17	chr17:36010957:A:G	0	36010957	G	A
17	chr17:36011038:A:G	0	36011038	G	A
17	chr17:36012465:C:T	0	36012465	T	C
17	chr17:36013552:C:T	0	36013552	T	C
17	chr17:36014042:G:C	0	36014042	C	G
17	chr17:36014155:A:G	0	36014155	G	A
17	chr17:36014180:TTCCCATAGCCCG:T	0	36014180	T	TTCCCATAGCCCG
17	chr17:36015982:T:G	0	36015982	G	T
17	chr17:36016040:A:T	0	36016040	T	A
17	chr17:36016605:G:A	0	36016605	A	G
17	chr17:36017204:G:A	0	36017204	A	G
17	chr17:36018624:A:C	0	36018624	C	A
17	chr17:36018997:G:A	0	36018997	A	G
17	chr17:36019161:A:G	0	36019161	G	A
17	chr17:36019230:T:C	0	36019230	C	T
17	chr17:36019746:C:A	0	36019746	A	C
17	chr17:36020201:T:C	0	36020201	C	T
17	chr17:36020502:A:G	0	36020502	G	A
17	chr17:36020694:A:G	0	36020694	G	A
17	chr17:36020781:A:G	0	36020781	G	A
17	chr17:36021014:A:G	0	36021014	G	A
17	chr17:36021421:C:T	0	36021421	T	C
17	chr17:36022598:TGGA:T	0	36022598	T	TGGA
17	chr17:36023228:C:T	0	36023228	T	C
17	chr17:36023273:G:A	0	36023273	A	G
17	chr17:36023622:A:G	0	36023622	G	A
17	chr17:36023739:G:A	0	36023739	A	G
17	chr17:36023760:T:C	0	36023760	C	T
17	chr17:36023997:C:T	0	36023997	T	C
17	chr17:36025300:C:T	0	36025300	T	C
17	chr17:36025629:G:A	0	36025629	A	G
17	chr17:36025799:A:T	0	36025799	T	A
17	chr17:36026659:T:A	0	36026659	A	T
17	chr17:36026955:A:G	0	36026955	G	A
17	chr17:36027766:G:A	0	36027766	A	G
17	chr17:36027846:T:C	0	36027846	C	T
17	chr17:36028405:G:A	0	36028405	A	G
17	chr17:36028531:A:G	0	36028531	G	A
17	chr17:36028741:G:A	0	36028741	A	G
17	chr17:36029196:G:A	0	36029196	A	G
17	chr17:36030108:A:G	0	36030108	G	A
17	chr17:36030581:C:T	0	36030581	T	C
17	chr17:36030783:A:G	0	36030783	G	A
17	chr17:36031260:C:T	0	36031260	T	C
17	chr17:36031415:T:C	0	36031415	C	T
17	chr17:36031666:C:T	0	36031666	T	C
17	chr17:36031850:T:C	0	36031850	C	T
17	chr17:36032207:C:T	0	36032207	T	C
17	chr17:36032415:C:G	0	36032415	G	C
17	chr17:36032689:C:T	0	36032689	T	C
17	chr17:36032735:G:A	0	36032735	A	G
17	chr17:36032864:C:T	0	36032864	T	C
17	chr17:36032936:T:C	0	36032936	C	T
17	chr17:36033620:G:A	0	36033620	A	G
17	chr17:36033802:C:T	0	36033802	T	C
17	chr17:36034264:C:T	0	36034264	T	C
17	chr17:36034380:A:G	0	36034380	G	A
17	chr17:36034770:G:A	0	36034770	A	G
17	chr17:36034834:C:T	0	36034834	T	C
17	chr17:36036057:T:C	0	36036057	C	T
17	chr17:36036108:A:T	0	36036108	T	A
17	chr17:36036557:T:G	0	36036557	G	T
17	chr17:36036824:T:C	0	36036824	C	T
17	chr17:36037728:G:T	0	36037728	T	G
17	chr17:36038199:A:G	0	36038199	G	A
17	chr17:36039510:C:T	0	36039510	T	C
17	chr17:36041683:T:C	0	36041683	C	T
17	chr17:36043229:G:A	0	36043229	A	G
17	chr17:36043864:T:C	0	36043864	C	T
17	chr17:36044622:T:G	0	36044622	G	T
17	chr17:36045223:A:G	0	36045223	G	A
17	chr17:36045331:A:C	0	36045331	C	A
17	chr17:36045781:T:G	0	36045781	G	T
17	chr17:36047429:C:T	0	36047429	T	C
17	chr17:36047746:C:T	0	36047746	T	C
17	chr17:36048099:T:C	0	36048099	C	T
17	chr17:36048103:T:C	0	36048103	C	T
17	chr17:36048554:C:A	0	36048554	A	C
17	chr17:36048799:C:T	0	36048799	T	C
17	chr17:36049554:C:T	0	36049554	T	C
17	chr17:36050362:A:T	0	36050362	T	A
17	chr17:36052779:T:C	0	36052779	C	T
17	chr17:36053135:C:T	0	36053135	T	C
17	chr17:36055123:G:T	0	36055123	T	G
17	chr17:36055743:C:T	0	36055743	T	C
17	chr17:36055928:T:C	0	36055928	C	T
17	chr17:36057850:T:C	0	36057850	C	T
17	chr17:36058203:G:A	0	36058203	A	G
17	chr17:36058228:T:C	0	36058228	C	T
17	chr17:36058726:A:G	0	36058726	G	A
17	chr17:36059035:G:A	0	36059035	A	G
17	chr17:36059516:G:A	0	36059516	A	G
17	chr17:36059556:A:G	0	36059556	G	A
17	chr17:36060165:G:A	0	36060165	A	G
17	chr17:36060174:G:A	0	36060174	A	G
17	chr17:36060806:G:A	0	36060806	A	G
17	chr17:36062001:A:G	0	36062001	G	A
```
