## Supplementary material for "Characterization of shared and ancestry-specific signals driving complex traits using multi-ancestry fine-mapping": mesusieoutput

```
                 eur         afr      eur_afr
   [1,] 0.0003723470 0.000372347 0.0001241157
   [2,] 0.0003723470 0.000372347 0.0001241157
   [3,] 0.0003723470 0.000372347 0.0001241157
   [4,] 0.0003723470 0.000372347 0.0001241157
   [5,] 0.0003723470 0.000372347 0.0001241157
   [6,] 0.0003723470 0.000372347 0.0001241157
   [7,] 0.0003723470 0.000372347 0.0001241157
   [8,] 0.0003723470 0.000372347 0.0001241157
   [9,] 0.0003723470 0.000372347 0.0001241157
  [10,] 0.0003723470 0.000372347 0.0001241157
  [11,] 0.0003723470 0.000372347 0.0001241157
  [12,] 0.0003723470 0.000372347 0.0001241157
  [13,] 0.0003723470 0.000372347 0.0001241157
  [14,] 0.0003723470 0.000372347 0.0001241157
  [15,] 0.0003723470 0.000372347 0.0001241157
  [16,] 0.0003723470 0.000372347 0.0001241157
  [17,] 0.0003723470 0.000372347 0.0001241157
  [18,] 0.0003723470 0.000372347 0.0001241157
  [19,] 0.0003723470 0.000372347 0.0001241157
  [20,] 0.0003723470 0.000372347 0.0001241157
  [21,] 0.0003723470 0.000372347 0.0001241157
  [22,] 0.0003723470 0.000372347 0.0001241157
  [23,] 0.0003723470 0.000372347 0.0001241157
  [24,] 0.0003723470 0.000372347 0.0001241157
  [25,] 0.0003903968 0.000372347 0.0001241157
  [26,] 0.0003723470 0.000372347 0.0001241157
  [27,] 0.0003723470 0.000372347 0.0001241157
  [28,] 0.0003723470 0.000372347 0.0001241157
  [29,] 0.0003723470 0.000372347 0.0001241157
  [30,] 0.0003723470 0.000372347 0.0001241157
  [31,] 0.0003723470 0.000372347 0.0001241157
  [32,] 0.0003723470 0.000372347 0.0001241157
  [33,] 0.0003723470 0.000372347 0.0001241157
  [34,] 0.0003723470 0.000372347 0.0001241157
  [35,] 0.0003723470 0.000372347 0.0001241157
  [36,] 0.0003723470 0.000372347 0.0001241157
  [37,] 0.0003723470 0.000372347 0.0001241157
  [38,] 0.0003723470 0.000372347 0.0001241157
  [39,] 0.0003723470 0.000372347 0.0001241157
  [40,] 0.0003723470 0.000372347 0.0001241157
  [41,] 0.0003723470 0.000372347 0.0001241157
  [42,] 0.0003723470 0.000372347 0.0001241157
  [43,] 0.0003723470 0.000372347 0.0001241157
  [44,] 0.0003723470 0.000372347 0.0001241157
  [45,] 0.0003723470 0.000372347 0.0001241157
  [46,] 0.0003723470 0.000372347 0.0001241157
  [47,] 0.0003723470 0.000372347 0.0001241157
  [48,] 0.0003723470 0.000372347 0.0001241157
  [49,] 0.0003723470 0.000372347 0.0001241157
  [50,] 0.0003723470 0.000372347 0.0001241157
  [51,] 0.0003723470 0.000372347 0.0001241157
  [52,] 0.0003723470 0.000372347 0.0001241157
  [53,] 0.0003723470 0.000372347 0.0001241157
  [54,] 0.0003723470 0.000372347 0.0001241157
  [55,] 0.0003723470 0.000372347 0.0001241157
  [56,] 0.0003723470 0.000372347 0.0001241157
  [57,] 0.0003723470 0.000372347 0.0001241157
  [58,] 0.0003723470 0.000372347 0.0001241157
  [59,] 0.0003723470 0.000372347 0.0001241157
  [60,] 0.0003723470 0.000372347 0.0001241157
  [61,] 0.0003723470 0.000372347 0.0001241157
  [62,] 0.0003723470 0.000372347 0.0001241157
  [63,] 0.0003723470 0.000372347 0.0001241157
  [64,] 0.0003723470 0.000372347 0.0001241157
  [65,] 0.0003723470 0.000372347 0.0001241157
  [66,] 0.0003723470 0.000372347 0.0001241157
  [67,] 0.0003723470 0.000372347 0.0001241157
  [68,] 0.0003723470 0.000372347 0.0001241157
  [69,] 0.0003723470 0.000372347 0.0001241157
  [70,] 0.0003723470 0.000372347 0.0001241157
  [71,] 0.0003723470 0.000372347 0.0001241157
  [72,] 0.0003723470 0.000372347 0.0001241157
  [73,] 0.0003723470 0.000372347 0.0001241157
  [74,] 0.0003723470 0.000372347 0.0001241157
  [75,] 0.0003723470 0.000372347 0.0001241157
  [76,] 0.0003740282 0.000372347 0.0001241157
  [77,] 0.0003723470 0.000372347 0.0001241157
  [78,] 0.0003723470 0.000372347 0.0001241157
  [79,] 0.0003723470 0.000372347 0.0001241157
  [80,] 0.0003723470 0.000372347 0.0001241157
  [81,] 0.0003723470 0.000372347 0.0001241157
  [82,] 0.0003723470 0.000372347 0.0001241157
  [83,] 0.0003723470 0.000372347 0.0001241157
  [84,] 0.0003723470 0.000372347 0.0001241157
  [85,] 0.0003723470 0.000372347 0.0001241157
  [86,] 0.0003723470 0.000372347 0.0001241157
  [87,] 0.0003723470 0.000372347 0.0001241157
  [88,] 0.0003723470 0.000372347 0.0001241157
  [89,] 0.0003723471 0.000372347 0.0001241157
  [90,] 0.0003723470 0.000372347 0.0001241157
  [91,] 0.0003723471 0.000372347 0.0001241157
  [92,] 0.0003723470 0.000372347 0.0001241157
  [93,] 0.0003723470 0.000372347 0.0001241157
  [94,] 0.0003723470 0.000372347 0.0001241157
  [95,] 0.0003723470 0.000372347 0.0001241157
  [96,] 0.0003723470 0.000372347 0.0001241157
  [97,] 0.0003723470 0.000372347 0.0001241157
  [98,] 0.0003723470 0.000372347 0.0001241157
  [99,] 0.0003723470 0.000372347 0.0001241157
 [100,] 0.0003723470 0.000372347 0.0001241157
 [101,] 0.0003723470 0.000372347 0.0001241157
 [102,] 0.0003723470 0.000372347 0.0001241157
 [103,] 0.0003723470 0.000372347 0.0001241157
 [104,] 0.0003723470 0.000372347 0.0001241157
 [105,] 0.0003723470 0.000372347 0.0001241157
 [106,] 0.0003723470 0.000372347 0.0001241157
 [107,] 0.0003723470 0.000372347 0.0001241157
 [108,] 0.0003723470 0.000372347 0.0001241157
 [109,] 0.0003723470 0.000372347 0.0001241157
 [110,] 0.0003723470 0.000372347 0.0001241157
 [111,] 0.0003723470 0.000372347 0.0001241157
 [112,] 0.0003723470 0.000372347 0.0001241157
 [113,] 0.0003723470 0.000372347 0.0001241157
 [114,] 0.0003723470 0.000372347 0.0001241157
 [115,] 0.0003723470 0.000372347 0.0001241157
 [116,] 0.0003723470 0.000372347 0.0001241157
 [117,] 0.0003723470 0.000372347 0.0001241157
 [118,] 0.0003723470 0.000372347 0.0001241157
 [119,] 0.0003723470 0.000372347 0.0001241157
 [120,] 0.0003723470 0.000372347 0.0001241157
 [121,] 0.0003723470 0.000372347 0.0001241157
 [122,] 0.0003723470 0.000372347 0.0001241157
 [123,] 0.0003723470 0.000372347 0.0001241157
 [124,] 0.0003723470 0.000372347 0.0001241157
 [125,] 0.0003723470 0.000372347 0.0001241157
 [126,] 0.0003723470 0.000372347 0.0001241157
 [127,] 0.0003723470 0.000372347 0.0001241157
 [128,] 0.0003723470 0.000372347 0.0001241157
 [129,] 0.0003723470 0.000372347 0.0001241157
 [130,] 0.0003723470 0.000372347 0.0001241157
 [131,] 0.0003723470 0.000372347 0.0001241157
 [132,] 0.0003723470 0.000372347 0.0001241157
 [133,] 0.0003723470 0.000372347 0.0001241157
 [134,] 0.0003723470 0.000372347 0.0001241157
 [135,] 0.0003723470 0.000372347 0.0001241157
 [136,] 0.0003723470 0.000372347 0.0001241157
 [137,] 0.0003723470 0.000372347 0.0001241157
 [138,] 0.0003723470 0.000372347 0.0001241157
 [139,] 0.0003723470 0.000372347 0.0001241157
 [140,] 0.0003723470 0.000372347 0.0001241157
 [141,] 0.0003723470 0.000372347 0.0001241157
 [142,] 0.0003723470 0.000372347 0.0001241157
 [143,] 0.0003723470 0.000372347 0.0001241157
 [144,] 0.0003723470 0.000372347 0.0001241157
 [145,] 0.0003723470 0.000372347 0.0001241157
 [146,] 0.0003723470 0.000372347 0.0001241157
 [147,] 0.0003723470 0.000372347 0.0001241157
 [148,] 0.0003723470 0.000372347 0.0001241157
 [149,] 0.0003723470 0.000372347 0.0001241157
 [150,] 0.0003723470 0.000372347 0.0001241157
 [151,] 0.0003723470 0.000372347 0.0001241157
 [152,] 0.0003723470 0.000372347 0.0001241157
 [153,] 0.0003723470 0.000372347 0.0001241157
 [154,] 0.0003723470 0.000372347 0.0001241157
 [155,] 0.0003723470 0.000372347 0.0001241157
 [156,] 0.0003723470 0.000372347 0.0001241157
 [157,] 0.0003723470 0.000372347 0.0001241157
 [158,] 0.0003723470 0.000372347 0.0001241157
 [159,] 0.0003723470 0.000372347 0.0001241157
 [160,] 0.0003723470 0.000372347 0.0001269777
 [161,] 0.0003724907 0.000372347 0.0001501891
 [162,] 0.0003723470 0.000372347 0.0001241157
 [163,] 0.0003723470 0.000372347 0.0001241157
 [164,] 0.0003723470 0.000372347 0.0001241157
 [165,] 0.0003723470 0.000372347 0.0001241157
 [166,] 0.0005116813 0.000372347 0.0002064187
 [167,] 0.0005803946 0.000372347 0.0002311079
 [168,] 0.0003723470 0.000372347 0.0001241157
 [169,] 0.0003723470 0.000372347 0.0001241157
 [170,] 0.0003723470 0.000372347 0.0001241157
 [171,] 0.0003723470 0.000372347 0.0001241157
 [172,] 0.0003723470 0.000372347 0.0001241157
 [173,] 0.0003723470 0.000372347 0.0001241157
 [174,] 0.0003723470 0.000372347 0.0001241157
 [175,] 0.0003723470 0.000372347 0.0001241157
 [176,] 0.0003723470 0.000372347 0.0001241157
 [177,] 0.0003723470 0.000372347 0.0001241157
 [178,] 0.0003723470 0.000372347 0.0001241157
 [179,] 0.0003723470 0.000372347 0.0001241157
 [180,] 0.0003723470 0.000372347 0.0001241157
 [181,] 0.0003723470 0.000372347 0.0001241157
 [182,] 0.0003723470 0.000372347 0.0001241157
 [183,] 0.0003723470 0.000372347 0.0001241157
 [184,] 0.0003723470 0.000372347 0.0001241157
 [185,] 0.0003723470 0.000372347 0.0001241157
 [186,] 0.0004780525 0.000372347 0.0001934373
 [187,] 0.0003723470 0.000372347 0.0001241157
 [188,] 0.0003723470 0.000372347 0.0001241157
 [189,] 0.0003723470 0.000372347 0.0001241157
 [190,] 0.0003723470 0.000372347 0.0001241157
 [191,] 0.0003723470 0.000372347 0.0001241157
 [192,] 0.0003723470 0.000372347 0.0001241157
 [193,] 0.0005030970 0.000372347 0.0002034083
 [194,] 0.0003723470 0.000372347 0.0001241157
 [195,] 0.0003723470 0.000372347 0.0001241157
 [196,] 0.0003723470 0.000372347 0.0001241157
 [197,] 0.0003723470 0.000372347 0.0001241157
 [198,] 0.0003723470 0.000372347 0.0001241157
 [199,] 0.0003723470 0.000372347 0.0001241157
 [200,] 0.0005598293 0.000372347 0.0001971555
 [201,] 0.0003723470 0.000372347 0.0001241157
 [202,] 0.0003723470 0.000372347 0.0001241157
 [203,] 0.0003723470 0.000372347 0.0001241157
 [204,] 0.0003723470 0.000372347 0.0001241157
 [205,] 0.0003723470 0.000372347 0.0001241157
 [206,] 0.0003723470 0.000372347 0.0001241157
 [207,] 0.0003723470 0.000372347 0.0001241157
 [208,] 0.0003723470 0.000372347 0.0001241157
 [209,] 0.0003723470 0.000372347 0.0001241157
 [210,] 0.0003723470 0.000372347 0.0001241157
 [211,] 0.0003723470 0.000372347 0.0001241157
 [212,] 0.0006538485 0.000372347 0.0002588473
 [213,] 0.0003723470 0.000372347 0.0001241157
 [214,] 0.0003723470 0.000372347 0.0001241157
 [215,] 0.0003723470 0.000372347 0.0001241157
 [216,] 0.0003723470 0.000372347 0.0001241157
 [217,] 0.0003723470 0.000372347 0.0001241157
 [218,] 0.0003723470 0.000372347 0.0001241157
 [219,] 0.0003723470 0.000372347 0.0001241157
 [220,] 0.0003723470 0.000372347 0.0001241157
 [221,] 0.0003723470 0.000372347 0.0001241157
 [222,] 0.0003723470 0.000372347 0.0001241157
 [223,] 0.0003723470 0.000372347 0.0001241157
 [224,] 0.0005362037 0.000372347 0.0002173911
 [225,] 0.0003723470 0.000372347 0.0001241157
 [226,] 0.0003723470 0.000372347 0.0001241157
 [227,] 0.0003723470 0.000372347 0.0001241157
 [228,] 0.0006009644 0.000372347 0.0002175512
 [229,] 0.0003723470 0.000372347 0.0001241157
 [230,] 0.0003723470 0.000372347 0.0001241157
 [231,] 0.0003723470 0.000372347 0.0001241157
 [232,] 0.0003723470 0.000372347 0.0001241157
 [233,] 0.0003723470 0.000372347 0.0001241157
 [234,] 0.0003723470 0.000372347 0.0001241157
 [235,] 0.0003723470 0.000372347 0.0001241157
 [236,] 0.0003723470 0.000372347 0.0001241157
 [237,] 0.0003723470 0.000372347 0.0001241157
 [238,] 0.0003723470 0.000372347 0.0001241157
 [239,] 0.0003723470 0.000372347 0.0001241157
 [240,] 0.0003723470 0.000372347 0.0001241157
 [241,] 0.0003723470 0.000372347 0.0001241157
 [242,] 0.0003723470 0.000372347 0.0001241157
 [243,] 0.0003723470 0.000372347 0.0001241157
 [244,] 0.0003723470 0.000372347 0.0001241157
 [245,] 0.0003723470 0.000372347 0.0001241157
 [246,] 0.0003723470 0.000372347 0.0001241157
 [247,] 0.0003723470 0.000372347 0.0001241157
 [248,] 0.0003723470 0.000372347 0.0001241157
 [249,] 0.0003723470 0.000372347 0.0001241157
 [250,] 0.0003723470 0.000372347 0.0001241157
 [251,] 0.0003723470 0.000372347 0.0001241157
 [252,] 0.0003723470 0.000372347 0.0001241157
 [253,] 0.0003723470 0.000372347 0.0001241157
 [254,] 0.0003723470 0.000372347 0.0001241157
 [255,] 0.0003723470 0.000372347 0.0001241157
 [256,] 0.0003723470 0.000372347 0.0001241157
 [257,] 0.0003723470 0.000372347 0.0001241157
 [258,] 0.0003723470 0.000372347 0.0001241157
 [259,] 0.0003723470 0.000372347 0.0001241157
 [260,] 0.0003723470 0.000372347 0.0001241157
 [261,] 0.0003723470 0.000372347 0.0001241157
 [262,] 0.0003723470 0.000372347 0.0001241157
 [263,] 0.0003723470 0.000372347 0.0001241157
 [264,] 0.0003723470 0.000372347 0.0001241157
 [265,] 0.0003723470 0.000372347 0.0001241157
 [266,] 0.0003723470 0.000372347 0.0001241157
 [267,] 0.0003723470 0.000372347 0.0001241157
 [268,] 0.0003723470 0.000372347 0.0001241157
 [269,] 0.0003723470 0.000372347 0.0001241157
 [270,] 0.0003723470 0.000372347 0.0001241157
 [271,] 0.0003723470 0.000372347 0.0001241157
 [272,] 0.0003723470 0.000372347 0.0001241157
 [273,] 0.0003723470 0.000372347 0.0001241157
 [274,] 0.0003723470 0.000372347 0.0001241157
 [275,] 0.0003723470 0.000372347 0.0001241157
 [276,] 0.0003723470 0.000372347 0.0001241157
 [277,] 0.0003723470 0.000372347 0.0001241157
 [278,] 0.0003723470 0.000372347 0.0001241157
 [279,] 0.0003723470 0.000372347 0.0001241157
 [280,] 0.0003723470 0.000372347 0.0001241157
 [281,] 0.0003723470 0.000372347 0.0001241157
 [282,] 0.0005807679 0.000372347 0.0002431448
 [283,] 0.0004716948 0.000372347 0.0001952023
 [284,] 0.0003723470 0.000372347 0.0001241157
 [285,] 0.0003723470 0.000372347 0.0001241157
 [286,] 0.0003723470 0.000372347 0.0001241157
 [287,] 0.0003723470 0.000372347 0.0001241157
 [288,] 0.0003723470 0.000372347 0.0001241157
 [289,] 0.0003723470 0.000372347 0.0001241157
 [290,] 0.0003723470 0.000372347 0.0001241157
 [291,] 0.0003723470 0.000372347 0.0001241157
 [292,] 0.0003723470 0.000372347 0.0001241157
 [293,] 0.0006858398 0.000372347 0.0002991722
 [294,] 0.0003723470 0.000372347 0.0001283213
 [295,] 0.0006309164 0.000372347 0.0002680692
 [296,] 0.0003723470 0.000372347 0.0001241157
 [297,] 0.0003723470 0.000372347 0.0001241157
 [298,] 0.0003723470 0.000372347 0.0001241157
 [299,] 0.0003723470 0.000372347 0.0001241157
 [300,] 0.0003723470 0.000372347 0.0001241157
 [301,] 0.0003723470 0.000372347 0.0001241157
 [302,] 0.0007295594 0.000372347 0.0003041593
 [303,] 0.0003723470 0.000372347 0.0001241157
 [304,] 0.0003723470 0.000372347 0.0001241157
 [305,] 0.0003723470 0.000372347 0.0001241157
 [306,] 0.0003723470 0.000372347 0.0001241157
 [307,] 0.0003723470 0.000372347 0.0001241157
 [308,] 0.0003723470 0.000372347 0.0001241157
 [309,] 0.0003723470 0.000372347 0.0001241157
 [310,] 0.0003723470 0.000372347 0.0001241157
 [311,] 0.0003723470 0.000372347 0.0001241157
 [312,] 0.0007392065 0.000372347 0.0003204698
 [313,] 0.0007047900 0.000372347 0.0002970845
 [314,] 0.0003723470 0.000372347 0.0001241157
 [315,] 0.0003723470 0.000372347 0.0001241157
 [316,] 0.0003723470 0.000372347 0.0001241157
 [317,] 0.0003723470 0.000372347 0.0001241157
 [318,] 0.0003723470 0.000372347 0.0001241157
 [319,] 0.0006384941 0.000372347 0.0002686812
 [320,] 0.0003723470 0.000372347 0.0001241157
 [321,] 0.0003723470 0.000372347 0.0001241157
 [322,] 0.0003723470 0.000372347 0.0001241157
 [323,] 0.0003723470 0.000372347 0.0001241157
 [324,] 0.0003723470 0.000372347 0.0001241157
 [325,] 0.0003723470 0.000372347 0.0001241157
 [326,] 0.0003723470 0.000372347 0.0001241157
 [327,] 0.0006387730 0.000372347 0.0001505198
 [328,] 0.0003723470 0.000372347 0.0001241157
 [329,] 0.0003723470 0.000372347 0.0001241157
 [330,] 0.0003723470 0.000372347 0.0001241157
 [331,] 0.0003723470 0.000372347 0.0001241157
 [332,] 0.0003723470 0.000372347 0.0001241157
 [333,] 0.0003723470 0.000372347 0.0001241157
 [334,] 0.0003723470 0.000372347 0.0001241157
 [335,] 0.0003723470 0.000372347 0.0001241157
 [336,] 0.0003723470 0.000372347 0.0001241157
 [337,] 0.0003723470 0.000372347 0.0001241157
 [338,] 0.0003723470 0.000372347 0.0001241157
 [339,] 0.0003723470 0.000372347 0.0001241157
 [340,] 0.0003723470 0.000372347 0.0001241157
 [341,] 0.0003723470 0.000372347 0.0001241157
 [342,] 0.0003723470 0.000372347 0.0001241157
 [343,] 0.0003723470 0.000372347 0.0001241157
 [344,] 0.0003723470 0.000372347 0.0001241157
 [345,] 0.0003723470 0.000372347 0.0001241157
 [346,] 0.0003723471 0.000372347 0.0001241157
 [347,] 0.0003723470 0.000372347 0.0001241157
 [348,] 0.0003723470 0.000372347 0.0001241157
 [349,] 0.0003723470 0.000372347 0.0001241157
 [350,] 0.0003723470 0.000372347 0.0001241157
 [351,] 0.0003723470 0.000372347 0.0001241157
 [352,] 0.0015525056 0.000372347 0.0003779617
 [353,] 0.0099608109 0.000372347 0.0051339883
 [354,] 0.0003723470 0.000372347 0.0001241157
 [355,] 0.0003723470 0.000372347 0.0001241157
 [356,] 0.0003723470 0.000372347 0.0001241157
 [357,] 0.0003723470 0.000372347 0.0001241157
 [358,] 0.0003723470 0.000372347 0.0001241157
 [359,] 0.0080174781 0.000372347 0.0041076837
 [360,] 0.0003723470 0.000372347 0.0001241157
 [361,] 0.0003723470 0.000372347 0.0001241157
 [362,] 0.0003723470 0.000372347 0.0001241157
 [363,] 0.0006463356 0.000372347 0.0001830862
 [364,] 0.0006081424 0.000372347 0.0001624218
 [365,] 0.0006905205 0.000372347 0.0001724070
 [366,] 0.0003723470 0.000372347 0.0001241157
 [367,] 0.0003723470 0.000372347 0.0001241157
 [368,] 0.0003723470 0.000372347 0.0001241157
 [369,] 0.0003723470 0.000372347 0.0001241157
 [370,] 0.0003723470 0.000372347 0.0001241157
 [371,] 0.0003723470 0.000372347 0.0001241157
 [372,] 0.0004210433 0.000372347 0.0001513113
 [373,] 0.0099865647 0.000372347 0.0045714447
 [374,] 0.0003723470 0.000372347 0.0001241157
 [375,] 0.0003723470 0.000372347 0.0001241157
 [376,] 0.0003723470 0.000372347 0.0001241157
 [377,] 0.0003723470 0.000372347 0.0001241157
 [378,] 0.0003723470 0.000372347 0.0001241157
 [379,] 0.0003723470 0.000372347 0.0001241157
 [380,] 0.0003723470 0.000372347 0.0001241157
 [381,] 0.0003723470 0.000372347 0.0001241157
 [382,] 0.0003723470 0.000372347 0.0001241157
 [383,] 0.0003723470 0.000372347 0.0001241157
 [384,] 0.0003723470 0.000372347 0.0001241157
 [385,] 0.0003723470 0.000372347 0.0001241157
 [386,] 0.0003723470 0.000372347 0.0001241157
 [387,] 0.0003723470 0.000372347 0.0001241157
 [388,] 0.0004019396 0.000372347 0.0001241157
 [389,] 0.0003723470 0.000372347 0.0001241157
 [390,] 0.0003723470 0.000372347 0.0001241157
 [391,] 0.0003723470 0.000372347 0.0001241157
 [392,] 0.0113071199 0.000372347 0.0045070488
 [393,] 0.0003723470 0.000372347 0.0001241157
 [394,] 0.0003723470 0.000372347 0.0001241157
 [395,] 0.0003723470 0.000372347 0.0001241157
 [396,] 0.0003848829 0.000372347 0.0001241157
 [397,] 0.0003723470 0.000372347 0.0001241157
 [398,] 0.0003723470 0.000372347 0.0001241157
 [399,] 0.0003723470 0.000372347 0.0001241157
 [400,] 0.0003723470 0.000372347 0.0001241157
 [401,] 0.0003723470 0.000372347 0.0001241157
 [402,] 0.0003723470 0.000372347 0.0001241157
 [403,] 0.0003794558 0.000372347 0.0001241157
 [404,] 0.0003723470 0.000372347 0.0001241157
 [405,] 0.0003723470 0.000372347 0.0001241157
 [406,] 0.0003723470 0.000372347 0.0001241157
 [407,] 0.0003908351 0.000372347 0.0001414091
 [408,] 0.0005475210 0.000372347 0.0001369008
 [409,] 0.0004039848 0.000372347 0.0001241157
 [410,] 0.0005442188 0.000372347 0.0001432617
 [411,] 0.0122765413 0.000372347 0.0049598808
 [412,] 0.0103664222 0.000372347 0.0041604746
 [413,] 0.0005226885 0.000372347 0.0001306873
 [414,] 0.0005157434 0.000372347 0.0001318687
 [415,] 0.0003723470 0.000372347 0.0001241157
 [416,] 0.0120205908 0.000372347 0.0047659645
 [417,] 0.0003723470 0.000372347 0.0001241157
 [418,] 0.0003723470 0.000372347 0.0001241157
 [419,] 0.0003723470 0.000372347 0.0001241157
 [420,] 0.0003723470 0.000372347 0.0001241157
 [421,] 0.0003723470 0.000372347 0.0001241157
 [422,] 0.0003723470 0.000372347 0.0001241157
 [423,] 0.0126489410 0.000372347 0.0050985940
 [424,] 0.0003723470 0.000372347 0.0001241157
 [425,] 0.0003723470 0.000372347 0.0001241157
 [426,] 0.0003723470 0.000372347 0.0001241157
 [427,] 0.0135618808 0.000372347 0.0053617021
 [428,] 0.0003916887 0.000372347 0.0001241157
 [429,] 0.0003964222 0.000372347 0.0001241157
 [430,] 0.0003723470 0.000372347 0.0001241157
 [431,] 0.0003723470 0.000372347 0.0001241157
 [432,] 0.0003765635 0.000372347 0.0001241157
 [433,] 0.0003723470 0.000372347 0.0001241157
 [434,] 0.0003723470 0.000372347 0.0001241157
 [435,] 0.0003723470 0.000372347 0.0001241157
 [436,] 0.0003723470 0.000372347 0.0001241157
 [437,] 0.0003723470 0.000372347 0.0001241157
 [438,] 0.0003723470 0.000372347 0.0001241157
 [439,] 0.0003723470 0.000372347 0.0001241157
 [440,] 0.0003723470 0.000372347 0.0001241157
 [441,] 0.0003723470 0.000372347 0.0001241157
 [442,] 0.0003723470 0.000372347 0.0001241157
 [443,] 0.0003723470 0.000372347 0.0001241157
 [444,] 0.0003723470 0.000372347 0.0001241157
 [445,] 0.0003723470 0.000372347 0.0001241157
 [446,] 0.0113630845 0.000372347 0.0044375758
 [447,] 0.0108285560 0.000372347 0.0043213620
 [448,] 0.0003723470 0.000372347 0.0001241157
 [449,] 0.0003723470 0.000372347 0.0001241157
 [450,] 0.0003723470 0.000372347 0.0001241157
 [451,] 0.0003723470 0.000372347 0.0001241157
 [452,] 0.0005441937 0.000372347 0.0001369431
 [453,] 0.0003723470 0.000372347 0.0001241157
 [454,] 0.0003944608 0.000372347 0.0001241157
 [455,] 0.0006003289 0.000372347 0.0001478348
 [456,] 0.0003723470 0.000372347 0.0001241157
 [457,] 0.0010611360 0.000372347 0.0002689518
 [458,] 0.0003723470 0.000372347 0.0001241157
 [459,] 0.0003723470 0.000372347 0.0001241157
 [460,] 0.0003723470 0.000372347 0.0001241157
 [461,] 0.0004398913 0.000372347 0.0001241157
 [462,] 0.0003723470 0.000372347 0.0001241157
 [463,] 0.0003723470 0.000372347 0.0001241157
 [464,] 0.0003723470 0.000372347 0.0001241157
 [465,] 0.0004053371 0.000372347 0.0001241157
 [466,] 0.0003723470 0.000372347 0.0001241157
 [467,] 0.0186326064 0.000372347 0.0074151879
 [468,] 0.0003723470 0.000372347 0.0001241157
 [469,] 0.0178202333 0.000372347 0.0071146696
 [470,] 0.0003723470 0.000372347 0.0001241157
 [471,] 0.0181944496 0.000372347 0.0072792270
 [472,] 0.0009236274 0.000372347 0.0002784630
 [473,] 0.0003723470 0.000372347 0.0001241157
 [474,] 0.0009311130 0.000372347 0.0002814742
 [475,] 0.0003775815 0.000372347 0.0001241157
 [476,] 0.0003723470 0.000372347 0.0001241157
 [477,] 0.0111433609 0.000372347 0.0043312177
 [478,] 0.0003787717 0.000372347 0.0001241157
 [479,] 0.0005080711 0.000372347 0.0001490802
 [480,] 0.0189528188 0.000372347 0.0075508721
 [481,] 0.0005000153 0.000372347 0.0001415690
 [482,] 0.0003723470 0.000372347 0.0001241157
 [483,] 0.0003723470 0.000372347 0.0001241157
 [484,] 0.0003723470 0.000372347 0.0001241157
 [485,] 0.0003723470 0.000372347 0.0001241157
 [486,] 0.0093321898 0.000372347 0.0031513792
 [487,] 0.0003723470 0.000372347 0.0001241157
 [488,] 0.0111421540 0.000372347 0.0044212948
 [489,] 0.0091174569 0.000372347 0.0034854955
 [490,] 0.0003723470 0.000372347 0.0001241157
 [491,] 0.0003723470 0.000372347 0.0001241157
 [492,] 0.0003723470 0.000372347 0.0001241157
 [493,] 0.0003723470 0.000372347 0.0001241157
 [494,] 0.0005338572 0.000372347 0.0001586075
 [495,] 0.0003723470 0.000372347 0.0001241157
 [496,] 0.0109208166 0.000372347 0.0044001093
 [497,] 0.0117573836 0.000372347 0.0039880381
 [498,] 0.0003723470 0.000372347 0.0001241157
 [499,] 0.0003723470 0.000372347 0.0001241157
 [500,] 0.0003723470 0.000372347 0.0001241157
 [501,] 0.0121058466 0.000372347 0.0047308076
 [502,] 0.0003723470 0.000372347 0.0001241157
 [503,] 0.0003723470 0.000372347 0.0001241157
 [504,] 0.0103756871 0.000372347 0.0044012679
 [505,] 0.0003723470 0.000372347 0.0001241157
 [506,] 0.0004016424 0.000372347 0.0001241157
 [507,] 0.0082319378 0.000372347 0.0029065148
 [508,] 0.0084376725 0.000372347 0.0044085834
 [509,] 0.0080590196 0.000372347 0.0041022570
 [510,] 0.0003723470 0.000372347 0.0001241157
 [511,] 0.0104527217 0.000372347 0.0044994582
 [512,] 0.0003723470 0.000372347 0.0001241157
 [513,] 0.0082151500 0.000372347 0.0048190352
 [514,] 0.0003723470 0.000372347 0.0001241157
 [515,] 0.0107663932 0.000372347 0.0055613674
 [516,] 0.0003723470 0.000372347 0.0001241157
 [517,] 0.0003723470 0.000372347 0.0001241157
 [518,] 0.0008651121 0.000372347 0.0002189616
 [519,] 0.0003723470 0.000372347 0.0001241157
 [520,] 0.0003723470 0.000372347 0.0001241157
 [521,] 0.0108472966 0.000372347 0.0043346529
 [522,] 0.0003723470 0.000372347 0.0001241157
 [523,] 0.0003723470 0.000372347 0.0001241157
 [524,] 0.0083821740 0.000372347 0.0033787449
 [525,] 0.0003723470 0.000372347 0.0001241157
 [526,] 0.0003723470 0.000372347 0.0001241157
 [527,] 0.0003723470 0.000372347 0.0001241157
 [528,] 0.0003723470 0.000372347 0.0001241157
 [529,] 0.0003723470 0.000372347 0.0001241157
 [530,] 0.0103982413 0.000372347 0.0037229553
 [531,] 0.0003723470 0.000372347 0.0001241157
 [532,] 0.0003723470 0.000372347 0.0001241157
 [533,] 0.0003723470 0.000372347 0.0001241157
 [534,] 0.0003723470 0.000372347 0.0001241157
 [535,] 0.0003723470 0.000372347 0.0001241157
 [536,] 0.0003723470 0.000372347 0.0001241157
 [537,] 0.0003723470 0.000372347 0.0001241157
 [538,] 0.0003723470 0.000372347 0.0001241157
 [539,] 0.0087614830 0.000372347 0.0030392929
 [540,] 0.0003723470 0.000372347 0.0001241157
 [541,] 0.0003723470 0.000372347 0.0001241157
 [542,] 0.0096519925 0.000372347 0.0043147655
 [543,] 0.0003723470 0.000372347 0.0001241157
 [544,] 0.0006927790 0.000372347 0.0002549061
 [545,] 0.0003723470 0.000372347 0.0001241157
 [546,] 0.0003723470 0.000372347 0.0001241157
 [547,] 0.0006834353 0.000372347 0.0002002541
 [548,] 0.0004815472 0.000372347 0.0001425158
 [549,] 0.0003723470 0.000372347 0.0001241157
 [550,] 0.0043291467 0.000372347 0.0027675009
 [551,] 0.0003723470 0.000372347 0.0001241157
 [552,] 0.0086936587 0.000372347 0.0041473306
 [553,] 0.0003723470 0.000372347 0.0001241157
 [554,] 0.0003723470 0.000372347 0.0001241157
 [555,] 0.0082725413 0.000372347 0.0053654013
 [556,] 0.0012977544 0.000372347 0.0003083644
 [557,] 0.0003723470 0.000372347 0.0001241157
 [558,] 0.0003723470 0.000372347 0.0001241157
 [559,] 0.0003723470 0.000372347 0.0001241157
 [560,] 0.0003723470 0.000372347 0.0001241157
 [561,] 0.0006030962 0.000372347 0.0001664998
 [562,] 0.0005393570 0.000372347 0.0001749200
 [563,] 0.0003723470 0.000372347 0.0001241157
 [564,] 0.0003723470 0.000372347 0.0001241157
 [565,] 0.0003723470 0.000372347 0.0001241157
 [566,] 0.0004399596 0.000372347 0.0002211827
 [567,] 0.0003723470 0.000372347 0.0001241157
 [568,] 0.0003723470 0.000372347 0.0001241157
 [569,] 0.0003723470 0.000372347 0.0001241157
 [570,] 0.0003723470 0.000372347 0.0001241157
 [571,] 0.0003723470 0.000372347 0.0001241157
 [572,] 0.0004337733 0.000372347 0.0001241157
 [573,] 0.0003723470 0.000372347 0.0001241157
 [574,] 0.0003723470 0.000372347 0.0001241157
 [575,] 0.0003820276 0.000372347 0.0001591498
 [576,] 0.0003723470 0.000372347 0.0001241157
 [577,] 0.0003723470 0.000372347 0.0001241157
 [578,] 0.0003723470 0.000372347 0.0001241157
 [579,] 0.0003723470 0.000372347 0.0001241157
 [580,] 0.0003723470 0.000372347 0.0001241157
 [581,] 0.0003723470 0.000372347 0.0001241157
 [582,] 0.0003723470 0.000372347 0.0001241157
 [583,] 0.0003723470 0.000372347 0.0001241157
 [584,] 0.0003723470 0.000372347 0.0001241157
 [585,] 0.0003723470 0.000372347 0.0001241157
 [586,] 0.0003723470 0.000372347 0.0001241157
 [587,] 0.0003723470 0.000372347 0.0001241157
 [588,] 0.0003723470 0.000372347 0.0001241157
 [589,] 0.0004152392 0.000372347 0.0001638308
 [590,] 0.0003723470 0.000372347 0.0001241157
 [591,] 0.0003723470 0.000372347 0.0001241157
 [592,] 0.0003723470 0.000372347 0.0001241157
 [593,] 0.0003723470 0.000372347 0.0001241157
 [594,] 0.0003723470 0.000372347 0.0001241157
 [595,] 0.0003723470 0.000372347 0.0001241157
 [596,] 0.0003723470 0.000372347 0.0001241157
 [597,] 0.0003723470 0.000372347 0.0001241157
 [598,] 0.0003723470 0.000372347 0.0001241157
 [599,] 0.0003723470 0.000372347 0.0001241157
 [600,] 0.0003723470 0.000372347 0.0001241157
 [601,] 0.0003723470 0.000372347 0.0001241157
 [602,] 0.0003723470 0.000372347 0.0001241157
 [603,] 0.0003723470 0.000372347 0.0001241157
 [604,] 0.0003723470 0.000372347 0.0001241157
 [605,] 0.0003723470 0.000372347 0.0001241157
 [606,] 0.0003723470 0.000372347 0.0001241157
 [607,] 0.0003723470 0.000372347 0.0001241157
 [608,] 0.0003723470 0.000372347 0.0001241157
 [609,] 0.0003723470 0.000372347 0.0001241157
 [610,] 0.0003723470 0.000372347 0.0001241157
 [611,] 0.0003723470 0.000372347 0.0001241157
 [612,] 0.0003723470 0.000372347 0.0001241157
 [613,] 0.0003723470 0.000372347 0.0001241157
 [614,] 0.0003723470 0.000372347 0.0001241157
 [615,] 0.0003723470 0.000372347 0.0001241157
 [616,] 0.0003723470 0.000372347 0.0001241157
 [617,] 0.0003723470 0.000372347 0.0001241157
 [618,] 0.0003723470 0.000372347 0.0001241157
 [619,] 0.0003723470 0.000372347 0.0001241157
 [620,] 0.0003723470 0.000372347 0.0001241157
 [621,] 0.0003723470 0.000372347 0.0001241157
 [622,] 0.0003723470 0.000372347 0.0001241157
 [623,] 0.0003723470 0.000372347 0.0001241157
 [624,] 0.0003723470 0.000372347 0.0001241157
 [625,] 0.0003723470 0.000372347 0.0001241157
 [626,] 0.0003723470 0.000372347 0.0001241157
 [627,] 0.0003723470 0.000372347 0.0001241157
 [628,] 0.0003723470 0.000372347 0.0001241157
 [629,] 0.0003723470 0.000372347 0.0001241157
 [630,] 0.0003723470 0.000372347 0.0001241157
 [631,] 0.0003723470 0.000372347 0.0001241157
 [632,] 0.0003723470 0.000372347 0.0001241157
 [633,] 0.0003723470 0.000372347 0.0001241157
 [634,] 0.0003723470 0.000372347 0.0001241157
 [635,] 0.0003723470 0.000372347 0.0001241157
 [636,] 0.0003723470 0.000372347 0.0001241157
 [637,] 0.0003723470 0.000372347 0.0001241157
 [638,] 0.0003723470 0.000372347 0.0001241157
 [639,] 0.0003723470 0.000372347 0.0001241157
 [640,] 0.0003723470 0.000372347 0.0001241157
 [641,] 0.0003723470 0.000372347 0.0001241157
 [642,] 0.0003723470 0.000372347 0.0001241157
 [643,] 0.0003723470 0.000372347 0.0001241157
 [644,] 0.0003723470 0.000372347 0.0001241157
 [645,] 0.0003723470 0.000372347 0.0001241157
 [646,] 0.0003723470 0.000372347 0.0001241157
 [647,] 0.0003723470 0.000372347 0.0001241157
 [648,] 0.0003723470 0.000372347 0.0001241157
 [649,] 0.0003723470 0.000372347 0.0001241157
 [650,] 0.0003723470 0.000372347 0.0001241157
 [651,] 0.0003723470 0.000372347 0.0001241157
 [652,] 0.0003723470 0.000372347 0.0001241157
 [653,] 0.0003723470 0.000372347 0.0001241157
 [654,] 0.0003723470 0.000372347 0.0001241157
 [655,] 0.0003723470 0.000372347 0.0001241157
 [656,] 0.0003723470 0.000372347 0.0001241157
 [657,] 0.0003723470 0.000372347 0.0001241157
 [658,] 0.0003723470 0.000372347 0.0001241157
 [659,] 0.0003723470 0.000372347 0.0001241157
 [660,] 0.0003723470 0.000372347 0.0001241157
 [661,] 0.0003723470 0.000372347 0.0001241157
 [662,] 0.0003723470 0.000372347 0.0001241157
 [663,] 0.0003723470 0.000372347 0.0001241157
 [664,] 0.0003723470 0.000372347 0.0001241157
 [665,] 0.0003723470 0.000372347 0.0001241157
 [666,] 0.0003723470 0.000372347 0.0001241157
 [667,] 0.0003723470 0.000372347 0.0001241157
 [668,] 0.0003723470 0.000372347 0.0001241157
 [669,] 0.0003723470 0.000372347 0.0001241157
 [670,] 0.0003723470 0.000372347 0.0001241157
 [671,] 0.0003723470 0.000372347 0.0001241157
 [672,] 0.0003723470 0.000372347 0.0001241157
 [673,] 0.0003723470 0.000372347 0.0001241157
 [674,] 0.0003723470 0.000372347 0.0001241157
 [675,] 0.0003723470 0.000372347 0.0001241157
 [676,] 0.0003723470 0.000372347 0.0001241157
 [677,] 0.0003723470 0.000372347 0.0001241157
 [678,] 0.0003723470 0.000372347 0.0001241157
 [679,] 0.0003723470 0.000372347 0.0001241157
 [680,] 0.0007670293 0.000372347 0.0002289027
 [681,] 0.0003723470 0.000372347 0.0001241157
 [682,] 0.0003723470 0.000372347 0.0001241157
 [683,] 0.0003723470 0.000372347 0.0001241157
 [684,] 0.0003723470 0.000372347 0.0001343730
 [685,] 0.0003723470 0.000372347 0.0001241157
 [686,] 0.0003723470 0.000372347 0.0001241157
 [687,] 0.0003723470 0.000372347 0.0001241157
 [688,] 0.0003723470 0.000372347 0.0001241157
 [689,] 0.0003723470 0.000372347 0.0001241157
 [690,] 0.0003723470 0.000372347 0.0001241157
 [691,] 0.0003723470 0.000372347 0.0001241157
 [692,] 0.0003723470 0.000372347 0.0001241157
 [693,] 0.0003723470 0.000372347 0.0001241157
 [694,] 0.0003723470 0.000372347 0.0001241157
 [695,] 0.0003723470 0.000372347 0.0001241157
 [696,] 0.0003723470 0.000372347 0.0001241157
 [697,] 0.0003723470 0.000372347 0.0001241157
 [698,] 0.0003723470 0.000372347 0.0001241157
 [699,] 0.0003723470 0.000372347 0.0001241157
 [700,] 0.0003723470 0.000372347 0.0001241157
 [701,] 0.0003723470 0.000372347 0.0001241157
 [702,] 0.0003723470 0.000372347 0.0001241157
 [703,] 0.0003723470 0.000372347 0.0001241157
 [704,] 0.0003723470 0.000372347 0.0001241157
 [705,] 0.0003723470 0.000372347 0.0001241157
 [706,] 0.0003723470 0.000372347 0.0001241157
 [707,] 0.0003723470 0.000372347 0.0001241157
 [708,] 0.0003723470 0.000372347 0.0001241157
 [709,] 0.0003723470 0.000372347 0.0001241157
 [710,] 0.0003723470 0.000372347 0.0001241157
 [711,] 0.0003723470 0.000372347 0.0001241157
 [712,] 0.0003723470 0.000372347 0.0001241157
 [713,] 0.0003723470 0.000372347 0.0001241157
 [714,] 0.0003723470 0.000372347 0.0001241157
 [715,] 0.0003723470 0.000372347 0.0001241157
 [716,] 0.0003723470 0.000372347 0.0001241157
 [717,] 0.0003723470 0.000372347 0.0001241157
 [718,] 0.0003723470 0.000372347 0.0001241157
 [719,] 0.0003723470 0.000372347 0.0001241157
 [720,] 0.0003723470 0.000372347 0.0001241157
 [721,] 0.0003723470 0.000372347 0.0001241157
 [722,] 0.0003723470 0.000372347 0.0001241157
 [723,] 0.0003723470 0.000372347 0.0001241157
 [724,] 0.0003723470 0.000372347 0.0001241157
 [725,] 0.0003723471 0.000372347 0.0001241157
 [726,] 0.0003723470 0.000372347 0.0001241157
 [727,] 0.0003723470 0.000372347 0.0001241157
 [728,] 0.0003723470 0.000372347 0.0001241157
 [729,] 0.0003723470 0.000372347 0.0001241157
 [730,] 0.0003723470 0.000372347 0.0001241157
 [731,] 0.0003723470 0.000372347 0.0001241157
 [732,] 0.0003723470 0.000372347 0.0001241157
 [733,] 0.0003723470 0.000372347 0.0001241157
 [734,] 0.0003723470 0.000372347 0.0001241157
 [735,] 0.0003723470 0.000372347 0.0001241157
 [736,] 0.0003723470 0.000372347 0.0001241157
 [737,] 0.0003723470 0.000372347 0.0001241157
 [738,] 0.0003723470 0.000372347 0.0001241157
 [739,] 0.0003723470 0.000372347 0.0001241157
 [740,] 0.0003723470 0.000372347 0.0001241157
 [741,] 0.0003723470 0.000372347 0.0001241157
 [742,] 0.0003723470 0.000372347 0.0001241157
 [743,] 0.0003723470 0.000372347 0.0001241157
 [744,] 0.0003723470 0.000372347 0.0001241157
 [745,] 0.0003769516 0.000372347 0.0001241157
 [746,] 0.0003723470 0.000372347 0.0001241157
 [747,] 0.0003723470 0.000372347 0.0001241157
 [748,] 0.0003723470 0.000372347 0.0001241157
 [749,] 0.0003723470 0.000372347 0.0001241157
 [750,] 0.0003723470 0.000372347 0.0001241157
 [751,] 0.0003723470 0.000372347 0.0001241157
 [752,] 0.0003723470 0.000372347 0.0001241157
 [753,] 0.0003723470 0.000372347 0.0001241157
 [754,] 0.0003723470 0.000372347 0.0001241157
 [755,] 0.0003723470 0.000372347 0.0001241157
 [756,] 0.0003723470 0.000372347 0.0001241157
 [757,] 0.0003723470 0.000372347 0.0001241157
 [758,] 0.0003723470 0.000372347 0.0001241157
 [759,] 0.0003723470 0.000372347 0.0001241157
 [760,] 0.0003723470 0.000372347 0.0001241157
 [761,] 0.0003723470 0.000372347 0.0001241157
 [762,] 0.0003723470 0.000372347 0.0001241157
 [763,] 0.0003723470 0.000372347 0.0001241157
 [764,] 0.0003723470 0.000372347 0.0001241157
 [765,] 0.0003723470 0.000372347 0.0001241157
 [766,] 0.0003723470 0.000372347 0.0001241157
 [767,] 0.0003723470 0.000372347 0.0001241157
 [768,] 0.0003723470 0.000372347 0.0001241157
 [769,] 0.0003723470 0.000372347 0.0001241157
 [770,] 0.0003723470 0.000372347 0.0001241157
 [771,] 0.0003723470 0.000372347 0.0001241157
 [772,] 0.0003723470 0.000372347 0.0001241157
 [773,] 0.0003723470 0.000372347 0.0001241157
 [774,] 0.0003723470 0.000372347 0.0001241157
 [775,] 0.0003723470 0.000372347 0.0001241157
 [776,] 0.0003723470 0.000372347 0.0001241157
 [777,] 0.0003723470 0.000372347 0.0001241157
 [778,] 0.0003723471 0.000372347 0.0001241157
 [779,] 0.0003723470 0.000372347 0.0001241157
 [780,] 0.0003723470 0.000372347 0.0001241157
 [781,] 0.0003723470 0.000372347 0.0001241157
 [782,] 0.0003723470 0.000372347 0.0001241157
 [783,] 0.0003723470 0.000372347 0.0001241157
 [784,] 0.0003723470 0.000372347 0.0001241157
 [785,] 0.0003723470 0.000372347 0.0001241157
 [786,] 0.0003723470 0.000372347 0.0001241157
 [787,] 0.0003723470 0.000372347 0.0001241157
 [788,] 0.0003723470 0.000372347 0.0001241157
 [789,] 0.0003723470 0.000372347 0.0001241157
 [790,] 0.0003723470 0.000372347 0.0001241157
 [791,] 0.0003723470 0.000372347 0.0001241157
 [792,] 0.0003723470 0.000372347 0.0001241157
 [793,] 0.0003723470 0.000372347 0.0001241157
 [794,] 0.0003723470 0.000372347 0.0001241157
 [795,] 0.0003723470 0.000372347 0.0001241157
 [796,] 0.0003723470 0.000372347 0.0001241157
 [797,] 0.0003723470 0.000372347 0.0001241157
 [798,] 0.0003723470 0.000372347 0.0001241157
 [799,] 0.0003723470 0.000372347 0.0001241157
 [800,] 0.0003723470 0.000372347 0.0001241157
 [801,] 0.0003723470 0.000372347 0.0001241157
 [802,] 0.0003723470 0.000372347 0.0001241157
 [803,] 0.0003723470 0.000372347 0.0001241157
 [804,] 0.0003723470 0.000372347 0.0001241157
 [805,] 0.0003723470 0.000372347 0.0001241157
 [806,] 0.0003723470 0.000372347 0.0001241157
 [807,] 0.0003723470 0.000372347 0.0001241157
 [808,] 0.0003723470 0.000372347 0.0001241157
 [809,] 0.0003723470 0.000372347 0.0001241157
 [810,] 0.0003723470 0.000372347 0.0001241157
 [811,] 0.0003723470 0.000372347 0.0001241157
 [812,] 0.0003723470 0.000372347 0.0001241157
 [813,] 0.0003723470 0.000372347 0.0001241157
 [814,] 0.0003723470 0.000372347 0.0001241157
 [815,] 0.0003723470 0.000372347 0.0001241157
 [816,] 0.0003723470 0.000372347 0.0001241157
 [817,] 0.0003723470 0.000372347 0.0001241157
 [818,] 0.0003723470 0.000372347 0.0001241157
 [819,] 0.0003723470 0.000372347 0.0001241157
 [820,] 0.0003723470 0.000372347 0.0001241157
 [821,] 0.0003723470 0.000372347 0.0001241157
 [822,] 0.0003723470 0.000372347 0.0001241157
 [823,] 0.0003723470 0.000372347 0.0001241157
 [824,] 0.0003723470 0.000372347 0.0001241157
 [825,] 0.0003723470 0.000372347 0.0001241157
 [826,] 0.0003723470 0.000372347 0.0001241157
 [827,] 0.0003723470 0.000372347 0.0001241157
 [828,] 0.0003723470 0.000372347 0.0001241157
 [829,] 0.0003723470 0.000372347 0.0001241157
 [830,] 0.0003723470 0.000372347 0.0001241157
 [831,] 0.0003723470 0.000372347 0.0001241157
 [832,] 0.0003723470 0.000372347 0.0001241157
 [833,] 0.0003723470 0.000372347 0.0001241157
 [834,] 0.0003723470 0.000372347 0.0001241157
 [835,] 0.0003723470 0.000372347 0.0001241157
 [836,] 0.0003723470 0.000372347 0.0001241157
 [837,] 0.0003723470 0.000372347 0.0001241157
 [838,] 0.0003723470 0.000372347 0.0001241157
 [839,] 0.0003723470 0.000372347 0.0001241157
 [840,] 0.0003723470 0.000372347 0.0001241157
 [841,] 0.0003723470 0.000372347 0.0001241157
 [842,] 0.0003723470 0.000372347 0.0001241157
 [843,] 0.0003723470 0.000372347 0.0001241157
 [844,] 0.0003723470 0.000372347 0.0001241157
 [845,] 0.0003723470 0.000372347 0.0001241157
 [846,] 0.0003723470 0.000372347 0.0001241157
 [847,] 0.0003723470 0.000372347 0.0001241157
 [848,] 0.0003723470 0.000372347 0.0001241157
 [849,] 0.0003723470 0.000372347 0.0001241157
 [850,] 0.0003723470 0.000372347 0.0001241157
 [851,] 0.0003723470 0.000372347 0.0001241157
 [852,] 0.0003723470 0.000372347 0.0001241157
 [853,] 0.0003723470 0.000372347 0.0001241157
 [854,] 0.0003723470 0.000372347 0.0001241157
 [855,] 0.0003723470 0.000372347 0.0001241157
 [856,] 0.0003723470 0.000372347 0.0001241157
 [857,] 0.0003723470 0.000372347 0.0001241157
 [858,] 0.0003723470 0.000372347 0.0001241157
 [859,] 0.0003723470 0.000372347 0.0001241157
 [860,] 0.0003723470 0.000372347 0.0001241157
 [861,] 0.0003723470 0.000372347 0.0001241157
 [862,] 0.0003723470 0.000372347 0.0001241157
 [863,] 0.0003723470 0.000372347 0.0001241157
 [864,] 0.0003723470 0.000372347 0.0001241157
 [865,] 0.0003723470 0.000372347 0.0001241157
 [866,] 0.0003723470 0.000372347 0.0001241157
 [867,] 0.0003723470 0.000372347 0.0001241157
 [868,] 0.0003723470 0.000372347 0.0001241157
 [869,] 0.0003723470 0.000372347 0.0001241157
 [870,] 0.0003723470 0.000372347 0.0001241157
 [871,] 0.0003723470 0.000372347 0.0001241157
 [872,] 0.0003723470 0.000372347 0.0001241157
 [873,] 0.0003723470 0.000372347 0.0001241157
 [874,] 0.0003723470 0.000372347 0.0001241157
 [875,] 0.0003723470 0.000372347 0.0001241157
 [876,] 0.0003723470 0.000372347 0.0001241157
 [877,] 0.0003723470 0.000372347 0.0001241157
 [878,] 0.0003723470 0.000372347 0.0001241157
 [879,] 0.0003723470 0.000372347 0.0001241157
 [880,] 0.0003723470 0.000372347 0.0001241157
 [881,] 0.0003723470 0.000372347 0.0001241157
 [882,] 0.0003723470 0.000372347 0.0001241157
 [883,] 0.0003723470 0.000372347 0.0001241157
 [884,] 0.0003723470 0.000372347 0.0001241157
 [885,] 0.0003723470 0.000372347 0.0001241157
 [886,] 0.0003723470 0.000372347 0.0001241157
 [887,] 0.0003723470 0.000372347 0.0001241157
 [888,] 0.0003723470 0.000372347 0.0001241157
 [889,] 0.0003723470 0.000372347 0.0001241157
 [890,] 0.0003723470 0.000372347 0.0001241157
 [891,] 0.0003723470 0.000372347 0.0001241157
 [892,] 0.0003723470 0.000372347 0.0001241157
 [893,] 0.0003723470 0.000372347 0.0001241157
 [894,] 0.0003723470 0.000372347 0.0001241157
 [895,] 0.0003723470 0.000372347 0.0001241157
 [896,] 0.0003723470 0.000372347 0.0001241157
 [897,] 0.0003723470 0.000372347 0.0001241157
 [898,] 0.0003723470 0.000372347 0.0001241157
 [899,] 0.0003723470 0.000372347 0.0001241157
 [900,] 0.0003723470 0.000372347 0.0001241157
 [901,] 0.0003723470 0.000372347 0.0001241157
 [902,] 0.0003723470 0.000372347 0.0001241157
 [903,] 0.0003723470 0.000372347 0.0001241157
 [904,] 0.0003723470 0.000372347 0.0001241157
 [905,] 0.0003723470 0.000372347 0.0001241157
 [906,] 0.0003723470 0.000372347 0.0001241157
 [907,] 0.0003723470 0.000372347 0.0001241157
 [908,] 0.0003723470 0.000372347 0.0001241157
 [909,] 0.0003723470 0.000372347 0.0001241157
 [910,] 0.0003723470 0.000372347 0.0001241157
 [911,] 0.0003723470 0.000372347 0.0001241157
 [912,] 0.0003723470 0.000372347 0.0001241157
 [913,] 0.0003723470 0.000372347 0.0001241157
 [914,] 0.0003723470 0.000372347 0.0001241157
 [915,] 0.0003723470 0.000372347 0.0001241157
 [916,] 0.0003723470 0.000372347 0.0001241157
 [917,] 0.0003723470 0.000372347 0.0001241157
 [918,] 0.0003723470 0.000372347 0.0001241157
 [919,] 0.0003723470 0.000372347 0.0001241157
 [920,] 0.0003723470 0.000372347 0.0001241157
 [921,] 0.0003723470 0.000372347 0.0001241157
 [922,] 0.0003723470 0.000372347 0.0001241157
 [923,] 0.0003723470 0.000372347 0.0001241157
 [924,] 0.0003723470 0.000372347 0.0001241157
 [925,] 0.0003723470 0.000372347 0.0001241157
 [926,] 0.0003723470 0.000372347 0.0001241157
 [927,] 0.0003723470 0.000372347 0.0001241157
 [928,] 0.0003723470 0.000372347 0.0001241157
 [929,] 0.0003723470 0.000372347 0.0001241157
 [930,] 0.0003723470 0.000372347 0.0001241157
 [931,] 0.0003723470 0.000372347 0.0001241157
 [932,] 0.0003723470 0.000372347 0.0001241157
 [933,] 0.0003723470 0.000372347 0.0001241157
 [934,] 0.0003723470 0.000372347 0.0001241157
 [935,] 0.0003723470 0.000372347 0.0001241157
 [936,] 0.0003723470 0.000372347 0.0001241157
 [937,] 0.0003723470 0.000372347 0.0001241157
 [938,] 0.0003723470 0.000372347 0.0001241157
 [939,] 0.0003723470 0.000372347 0.0001241157
 [940,] 0.0003723470 0.000372347 0.0001241157
 [941,] 0.0003723470 0.000372347 0.0001241157
 [942,] 0.0003723470 0.000372347 0.0001241157
 [943,] 0.0003723470 0.000372347 0.0001241157
 [944,] 0.0003723470 0.000372347 0.0001241157
 [945,] 0.0003723470 0.000372347 0.0001241157
 [946,] 0.0003723470 0.000372347 0.0001241157
 [947,] 0.0003723470 0.000372347 0.0001241157
 [948,] 0.0003723470 0.000372347 0.0001241157
 [949,] 0.0003723470 0.000372347 0.0001241157
 [950,] 0.0003723470 0.000372347 0.0001241157
 [951,] 0.0003723470 0.000372347 0.0001241157
 [952,] 0.0003723470 0.000372347 0.0001241157
 [953,] 0.0003723470 0.000372347 0.0001241157
 [954,] 0.0003723470 0.000372347 0.0001241157
 [955,] 0.0003723470 0.000372347 0.0001241157
 [956,] 0.0003723470 0.000372347 0.0001241157
 [957,] 0.0003723470 0.000372347 0.0001241157
 [958,] 0.0003723470 0.000372347 0.0001241157
 [959,] 0.0003723470 0.000372347 0.0001241157
 [960,] 0.0003723470 0.000372347 0.0001241157
 [961,] 0.0003723470 0.000372347 0.0001241157
 [962,] 0.0003723470 0.000372347 0.0001241157
 [963,] 0.0003723470 0.000372347 0.0001241157
 [964,] 0.0003723470 0.000372347 0.0001241157
 [965,] 0.0003723470 0.000372347 0.0001241157
 [966,] 0.0003723470 0.000372347 0.0001241157
 [967,] 0.0003723470 0.000372347 0.0001241157
 [968,] 0.0003723470 0.000372347 0.0001241157
 [969,] 0.0003723470 0.000372347 0.0001241157
 [970,] 0.0003723470 0.000372347 0.0001241157
 [971,] 0.0003723470 0.000372347 0.0001241157
 [972,] 0.0003723470 0.000372347 0.0001241157
 [973,] 0.0003723470 0.000372347 0.0001241157
 [974,] 0.0003723470 0.000372347 0.0001241157
 [975,] 0.0003723470 0.000372347 0.0001241157
 [976,] 0.0003723470 0.000372347 0.0001241157
 [977,] 0.0003723470 0.000372347 0.0001241157
 [978,] 0.0003723470 0.000372347 0.0001241157
 [979,] 0.0003723470 0.000372347 0.0001241157
 [980,] 0.0003723470 0.000372347 0.0001241157
 [981,] 0.0003723470 0.000372347 0.0001241157
 [982,] 0.0003723470 0.000372347 0.0001241157
 [983,] 0.0003723470 0.000372347 0.0001241157
 [984,] 0.0003723470 0.000372347 0.0001241157
 [985,] 0.0003723470 0.000372347 0.0001241157
 [986,] 0.0003723470 0.000372347 0.0001241157
 [987,] 0.0003723470 0.000372347 0.0001241157
 [988,] 0.0003723470 0.000372347 0.0001241157
 [989,] 0.0003723470 0.000372347 0.0001241157
 [990,] 0.0003723470 0.000372347 0.0001241157
 [991,] 0.0003723470 0.000372347 0.0001241157
 [992,] 0.0003723470 0.000372347 0.0001241157
 [993,] 0.0003723470 0.000372347 0.0001241157
 [994,] 0.0003723470 0.000372347 0.0001241157
 [995,] 0.0003723470 0.000372347 0.0001241157
 [996,] 0.0003723470 0.000372347 0.0001241157
 [997,] 0.0003723470 0.000372347 0.0001241157
 [998,] 0.0003723470 0.000372347 0.0001241157
 [999,] 0.0003723470 0.000372347 0.0001241157
[1000,] 0.0003723470 0.000372347 0.0001241157
[1001,] 0.0003723470 0.000372347 0.0001241157
[1002,] 0.0003723470 0.000372347 0.0001241157
[1003,] 0.0003723470 0.000372347 0.0001241157
[1004,] 0.0003723470 0.000372347 0.0001241157
[1005,] 0.0003723470 0.000372347 0.0001241157
[1006,] 0.0003723470 0.000372347 0.0001241157
[1007,] 0.0003723470 0.000372347 0.0001241157
[1008,] 0.0003723470 0.000372347 0.0001241157
[1009,] 0.0003723470 0.000372347 0.0001241157
[1010,] 0.0003723470 0.000372347 0.0001241157
[1011,] 0.0003723470 0.000372347 0.0001241157
[1012,] 0.0003723471 0.000372347 0.0001241157
[1013,] 0.0003723470 0.000372347 0.0001241157
[1014,] 0.0003723470 0.000372347 0.0001241157
[1015,] 0.0003723470 0.000372347 0.0001241157
[1016,] 0.0003723470 0.000372347 0.0001241157
[1017,] 0.0003723470 0.000372347 0.0001241157
[1018,] 0.0003723470 0.000372347 0.0001241157
[1019,] 0.0003723470 0.000372347 0.0001241157
[1020,] 0.0003723470 0.000372347 0.0001241157
[1021,] 0.0003723470 0.000372347 0.0001241157
[1022,] 0.0003723470 0.000372347 0.0001241157
[1023,] 0.0003723470 0.000372347 0.0001241157
[1024,] 0.0003723470 0.000372347 0.0001241157
[1025,] 0.0003723470 0.000372347 0.0001241157
[1026,] 0.0003723470 0.000372347 0.0001241157
[1027,] 0.0003723470 0.000372347 0.0001241157
[1028,] 0.0003723470 0.000372347 0.0001241157
[1029,] 0.0003723470 0.000372347 0.0001241157
[1030,] 0.0003723470 0.000372347 0.0001241157
[1031,] 0.0003723470 0.000372347 0.0001241157
[1032,] 0.0003723470 0.000372347 0.0001241157
[1033,] 0.0003723470 0.000372347 0.0001241157
[1034,] 0.0003723470 0.000372347 0.0001241157
[1035,] 0.0003723470 0.000372347 0.0001241157
[1036,] 0.0003723470 0.000372347 0.0001241157
[1037,] 0.0003723470 0.000372347 0.0001241157
[1038,] 0.0003723470 0.000372347 0.0001241157
[1039,] 0.0003723470 0.000372347 0.0001241157
[1040,] 0.0003723470 0.000372347 0.0001241157
[1041,] 0.0003723470 0.000372347 0.0001241157
[1042,] 0.0003723470 0.000372347 0.0001241157
[1043,] 0.0003723470 0.000372347 0.0001241157
[1044,] 0.0003723470 0.000372347 0.0001241157
[1045,] 0.0003723470 0.000372347 0.0001241157
[1046,] 0.0003723470 0.000372347 0.0001241157
[1047,] 0.0003723470 0.000372347 0.0001357322
[1048,] 0.0003723470 0.000372347 0.0001241157
[1049,] 0.0003723470 0.000372347 0.0001241157
[1050,] 0.0003723470 0.000372347 0.0001241157
[1051,] 0.0003723470 0.000372347 0.0001241157
[1052,] 0.0003723470 0.000372347 0.0001241157
[1053,] 0.0003723470 0.000372347 0.0001241157
[1054,] 0.0003723470 0.000372347 0.0001241157
[1055,] 0.0003723470 0.000372347 0.0001241157
[1056,] 0.0003723470 0.000372347 0.0001241157
[1057,] 0.0003723470 0.000372347 0.0001241157
[1058,] 0.0003723470 0.000372347 0.0001241157
[1059,] 0.0003723470 0.000372347 0.0001241157
[1060,] 0.0003723470 0.000372347 0.0001241157
[1061,] 0.0003723470 0.000372347 0.0001241157
[1062,] 0.0003723470 0.000372347 0.0001241157
[1063,] 0.0004170193 0.000372347 0.0001241157
[1064,] 0.0008258404 0.000372347 0.0002752927
[1065,] 0.0003723470 0.000372347 0.0001241157
[1066,] 0.0003723470 0.000372347 0.0001241157
[1067,] 0.0003723470 0.000372347 0.0001241157
[1068,] 0.0003723470 0.000372347 0.0001241157
[1069,] 0.0003723470 0.000372347 0.0001241157
[1070,] 0.0003723470 0.000372347 0.0001241157
[1071,] 0.0003723470 0.000372347 0.0001241157
[1072,] 0.0003723470 0.000372347 0.0001241157
[1073,] 0.0003723470 0.000372347 0.0001241157
[1074,] 0.0003723470 0.000372347 0.0001241157
[1075,] 0.0003723470 0.000372347 0.0001241157
[1076,] 0.0003723470 0.000372347 0.0001241157
[1077,] 0.0003723470 0.000372347 0.0001241157
[1078,] 0.0003723470 0.000372347 0.0001241157
[1079,] 0.0003723470 0.000372347 0.0001241157
[1080,] 0.0003723470 0.000372347 0.0001241157
[1081,] 0.0003723470 0.000372347 0.0001241157
[1082,] 0.0003723470 0.000372347 0.0001241157
[1083,] 0.0003723470 0.000372347 0.0001241157
[1084,] 0.0003723470 0.000372347 0.0001241157
[1085,] 0.0003723470 0.000372347 0.0001241157
[1086,] 0.0003723470 0.000372347 0.0001241157
[1087,] 0.0003723470 0.000372347 0.0001241157
[1088,] 0.0003723470 0.000372347 0.0001241157
[1089,] 0.0003723470 0.000372347 0.0001241157
[1090,] 0.0003723470 0.000372347 0.0001241157
[1091,] 0.0003723470 0.000372347 0.0001241157
[1092,] 0.0003723470 0.000372347 0.0001241157
[1093,] 0.0003723470 0.000372347 0.0001241157
[1094,] 0.0003723470 0.000372347 0.0001241157
[1095,] 0.0003723470 0.000372347 0.0001241157
[1096,] 0.0003723470 0.000372347 0.0001241157
[1097,] 0.0003723470 0.000372347 0.0001241157
[1098,] 0.0003723470 0.000372347 0.0001241157
[1099,] 0.0003723470 0.000372347 0.0001241157
[1100,] 0.0003723470 0.000372347 0.0001241157
[1101,] 0.0003723470 0.000372347 0.0001241157
[1102,] 0.0003723470 0.000372347 0.0001241157
[1103,] 0.0003723470 0.000372347 0.0001241157
[1104,] 0.0003723470 0.000372347 0.0001241157
[1105,] 0.0003723470 0.000372347 0.0001241157
[1106,] 0.0003723470 0.000372347 0.0001241157
[1107,] 0.0003723470 0.000372347 0.0001241157
[1108,] 0.0003723470 0.000372347 0.0001241157
[1109,] 0.0003723470 0.000372347 0.0001241157
[1110,] 0.0003723470 0.000372347 0.0001241157
[1111,] 0.0003723470 0.000372347 0.0001241157
[1112,] 0.0003723470 0.000372347 0.0001241157
[1113,] 0.0003723470 0.000372347 0.0001241157
[1114,] 0.0003723470 0.000372347 0.0001241157
[1115,] 0.0003723470 0.000372347 0.0001241157
[1116,] 0.0003723470 0.000372347 0.0001241157
[1117,] 0.0003723470 0.000372347 0.0001241157
[1118,] 0.0003723470 0.000372347 0.0001241157
[1119,] 0.0003723470 0.000372347 0.0001241157
[1120,] 0.0003723470 0.000372347 0.0001241157
[1121,] 0.0003723470 0.000372347 0.0001241157
[1122,] 0.0003723470 0.000372347 0.0001241157
[1123,] 0.0003723470 0.000372347 0.0001241157
[1124,] 0.0003723470 0.000372347 0.0001241157
[1125,] 0.0003723470 0.000372347 0.0001241157
[1126,] 0.0003723470 0.000372347 0.0001241157
[1127,] 0.0003723470 0.000372347 0.0001241157
[1128,] 0.0003723470 0.000372347 0.0001241157
[1129,] 0.0003723470 0.000372347 0.0001241157
[1130,] 0.0003723470 0.000372347 0.0001241157
[1131,] 0.0003723470 0.000372347 0.0001241157
[1132,] 0.0003723470 0.000372347 0.0001241157
[1133,] 0.0003723470 0.000372347 0.0001241157
[1134,] 0.0003723470 0.000372347 0.0001241157
[1135,] 0.0003723470 0.000372347 0.0001241157
[1136,] 0.0003723470 0.000372347 0.0001241157
[1137,] 0.0003723470 0.000372347 0.0001241157
[1138,] 0.0003723470 0.000372347 0.0001241157
[1139,] 0.0003723470 0.000372347 0.0001241157
[1140,] 0.0003723470 0.000372347 0.0001241157
[1141,] 0.0003723470 0.000372347 0.0001241157
[1142,] 0.0003723470 0.000372347 0.0001241157
[1143,] 0.0003723470 0.000372347 0.0001241157
[1144,] 0.0003723470 0.000372347 0.0001241157
[1145,] 0.0003723470 0.000372347 0.0001241157
[1146,] 0.0003723470 0.000372347 0.0001241157
[1147,] 0.0003723470 0.000372347 0.0001241157
[1148,] 0.0003723470 0.000372347 0.0001241157
[1149,] 0.0003723470 0.000372347 0.0001241157
[1150,] 0.0003723470 0.000372347 0.0001241157
[1151,] 0.0003723470 0.000372347 0.0001241157
```
