## Supplementary material for "Characterization of shared and ancestry-specific signals driving complex traits using multi-ancestry fine-mapping": s1_data.bim

```
17	chr17:36975441:T:A	0	36975441	A	T
17	chr17:36975932:A:G	0	36975932	G	A
17	chr17:36976507:G:A	0	36976507	A	G
17	chr17:36977638:A:G	0	36977638	G	A
17	chr17:36977677:A:G	0	36977677	G	A
17	chr17:36978332:G:A	0	36978332	A	G
17	chr17:36978448:G:A	0	36978448	A	G
17	chr17:36981067:G:C	0	36981067	C	G
17	chr17:36981618:T:C	0	36981618	C	T
17	chr17:36985356:C:G	0	36985356	G	C
17	chr17:36985642:T:C	0	36985642	C	T
17	chr17:36985662:G:A	0	36985662	A	G
17	chr17:36985844:C:T	0	36985844	T	C
17	chr17:36985877:C:G	0	36985877	G	C
17	chr17:36986300:G:C	0	36986300	C	G
17	chr17:36987225:G:A	0	36987225	A	G
17	chr17:36987500:C:T	0	36987500	T	C
17	chr17:36987846:G:A	0	36987846	A	G
17	chr17:36989342:T:C	0	36989342	C	T
17	chr17:36989595:G:A	0	36989595	A	G
17	chr17:36991250:C:T	0	36991250	T	C
17	chr17:36991880:C:T	0	36991880	T	C
17	chr17:36992439:G:T	0	36992439	T	G
17	chr17:36995107:G:A	0	36995107	A	G
17	chr17:36998023:T:C	0	36998023	C	T
17	chr17:36999412:A:G	0	36999412	G	A
17	chr17:36999919:G:C	0	36999919	C	G
17	chr17:37002484:G:A	0	37002484	A	G
17	chr17:37005673:T:C	0	37005673	C	T
17	chr17:37009365:A:G	0	37009365	G	A
17	chr17:37009739:T:C	0	37009739	C	T
17	chr17:37010182:C:T	0	37010182	T	C
17	chr17:37010820:A:G	0	37010820	G	A
17	chr17:37010841:A:G	0	37010841	G	A
17	chr17:37011479:G:A	0	37011479	A	G
17	chr17:37011689:C:T	0	37011689	T	C
17	chr17:37013438:A:G	0	37013438	G	A
17	chr17:37014245:G:T	0	37014245	T	G
17	chr17:37016728:A:G	0	37016728	G	A
17	chr17:37017167:G:A	0	37017167	A	G
17	chr17:37018057:C:T	0	37018057	T	C
17	chr17:37019052:C:T	0	37019052	T	C
17	chr17:37019655:G:A	0	37019655	A	G
17	chr17:37020386:T:C	0	37020386	C	T
17	chr17:37020629:T:C	0	37020629	C	T
17	chr17:37020918:C:A	0	37020918	A	C
17	chr17:37021105:C:A	0	37021105	A	C
17	chr17:37024664:C:T	0	37024664	T	C
17	chr17:37024753:G:A	0	37024753	A	G
17	chr17:37025256:G:A	0	37025256	A	G
17	chr17:37026258:A:G	0	37026258	G	A
17	chr17:37028286:C:T	0	37028286	T	C
17	chr17:37029479:C:T	0	37029479	T	C
17	chr17:37030095:T:C	0	37030095	C	T
17	chr17:37037034:A:G	0	37037034	G	A
17	chr17:37039548:T:C	0	37039548	C	T
17	chr17:37042083:A:T	0	37042083	T	A
17	chr17:37042572:A:G	0	37042572	G	A
17	chr17:37043727:A:G	0	37043727	G	A
17	chr17:37045144:G:A	0	37045144	A	G
17	chr17:37049419:A:G	0	37049419	G	A
17	chr17:37049939:C:G	0	37049939	G	C
17	chr17:37049959:T:C	0	37049959	C	T
17	chr17:37050031:G:A	0	37050031	A	G
17	chr17:37050155:G:C	0	37050155	C	G
17	chr17:37050640:G:T	0	37050640	T	G
17	chr17:37050915:G:A	0	37050915	A	G
17	chr17:37051137:A:G	0	37051137	G	A
17	chr17:37053761:A:G	0	37053761	G	A
17	chr17:37053933:A:T	0	37053933	T	A
17	chr17:37054811:G:A	0	37054811	A	G
17	chr17:37054816:T:C	0	37054816	C	T
17	chr17:37056104:G:A	0	37056104	A	G
17	chr17:37056706:C:T	0	37056706	T	C
17	chr17:37057025:T:C	0	37057025	C	T
17	chr17:37057673:T:C	0	37057673	C	T
17	chr17:37057745:G:A	0	37057745	A	G
17	chr17:37058120:C:T	0	37058120	T	C
17	chr17:37058217:G:A	0	37058217	A	G
17	chr17:37058704:G:A	0	37058704	A	G
17	chr17:37060285:A:T	0	37060285	T	A
17	chr17:37061399:C:T	0	37061399	T	C
17	chr17:37062175:A:G	0	37062175	G	A
17	chr17:37063863:A:C	0	37063863	C	A
17	chr17:37066180:C:T	0	37066180	T	C
17	chr17:37067626:A:G	0	37067626	G	A
17	chr17:37068298:G:A	0	37068298	A	G
17	chr17:37070131:C:T	0	37070131	T	C
17	chr17:37070190:T:A	0	37070190	A	T
17	chr17:37070662:G:A	0	37070662	A	G
17	chr17:37070665:G:A	0	37070665	A	G
17	chr17:37070709:A:G	0	37070709	G	A
17	chr17:37070717:T:C	0	37070717	C	T
17	chr17:37071370:A:G	0	37071370	G	A
17	chr17:37074562:T:C	0	37074562	C	T
17	chr17:37074867:G:T	0	37074867	T	G
17	chr17:37075099:CTGGA:C	0	37075099	C	CTGGA
17	chr17:37075971:T:C	0	37075971	C	T
17	chr17:37075985:A:T	0	37075985	T	A
17	chr17:37076856:G:A	0	37076856	A	G
17	chr17:37077787:C:T	0	37077787	T	C
17	chr17:37078090:A:G	0	37078090	G	A
17	chr17:37078260:G:A	0	37078260	A	G
17	chr17:37078892:A:G	0	37078892	G	A
17	chr17:37081138:C:T	0	37081138	T	C
17	chr17:37082831:G:A	0	37082831	A	G
17	chr17:37082835:C:A	0	37082835	A	C
17	chr17:37083265:TGAAG:T	0	37083265	T	TGAAG
17	chr17:37083702:G:A	0	37083702	A	G
17	chr17:37084425:A:T	0	37084425	T	A
17	chr17:37084509:ACT:A	0	37084509	A	ACT
17	chr17:37087829:G:A	0	37087829	A	G
17	chr17:37090192:G:C	0	37090192	C	G
17	chr17:37090378:A:G	0	37090378	G	A
17	chr17:37090936:C:A	0	37090936	A	C
17	chr17:37091276:G:T	0	37091276	T	G
17	chr17:37093450:AG:A	0	37093450	A	AG
17	chr17:37094432:T:A	0	37094432	A	T
17	chr17:37095363:C:T	0	37095363	T	C
17	chr17:37096350:G:C	0	37096350	C	G
17	chr17:37098342:T:G	0	37098342	G	T
17	chr17:37099344:T:C	0	37099344	C	T
17	chr17:37101445:G:GTATTCTTAT	0	37101445	GTATTCTTAT	G
17	chr17:37101974:A:ATC	0	37101974	ATC	A
17	chr17:37104485:C:T	0	37104485	T	C
17	chr17:37106540:G:T	0	37106540	T	G
17	chr17:37108279:C:T	0	37108279	T	C
17	chr17:37112990:T:C	0	37112990	C	T
17	chr17:37113295:A:T	0	37113295	T	A
17	chr17:37113716:C:G	0	37113716	G	C
17	chr17:37115189:AC:A	0	37115189	A	AC
17	chr17:37119704:A:G	0	37119704	G	A
17	chr17:37124127:C:T	0	37124127	T	C
17	chr17:37124523:C:T	0	37124523	T	C
17	chr17:37124782:T:C	0	37124782	C	T
17	chr17:37124783:G:A	0	37124783	A	G
17	chr17:37126230:A:G	0	37126230	G	A
17	chr17:37128215:G:A	0	37128215	A	G
17	chr17:37129569:A:G	0	37129569	G	A
17	chr17:37132437:C:T	0	37132437	T	C
17	chr17:37132758:G:A	0	37132758	A	G
17	chr17:37132910:A:G	0	37132910	G	A
17	chr17:37134628:T:C	0	37134628	C	T
17	chr17:37135562:A:G	0	37135562	G	A
17	chr17:37136364:T:C	0	37136364	C	T
17	chr17:37136388:T:C	0	37136388	C	T
17	chr17:37136768:C:T	0	37136768	T	C
17	chr17:37140287:A:T	0	37140287	T	A
17	chr17:37142873:T:G	0	37142873	G	T
17	chr17:37146025:G:A	0	37146025	A	G
17	chr17:37146323:A:G	0	37146323	G	A
17	chr17:37147171:A:G	0	37147171	G	A
17	chr17:37150306:T:C	0	37150306	C	T
17	chr17:37150950:G:C	0	37150950	C	G
17	chr17:37152021:T:C	0	37152021	C	T
17	chr17:37152377:G:A	0	37152377	A	G
17	chr17:37152392:G:A	0	37152392	A	G
17	chr17:37152909:C:T	0	37152909	T	C
17	chr17:37155331:A:C	0	37155331	C	A
17	chr17:37156036:A:G	0	37156036	G	A
17	chr17:37156305:C:T	0	37156305	T	C
17	chr17:37156417:CTA:C	0	37156417	C	CTA
17	chr17:37156852:C:T	0	37156852	T	C
17	chr17:37160560:A:G	0	37160560	G	A
17	chr17:37164903:T:C	0	37164903	C	T
17	chr17:37166497:C:G	0	37166497	G	C
17	chr17:37167038:G:A	0	37167038	A	G
17	chr17:37168163:C:T	0	37168163	T	C
17	chr17:37173675:A:T	0	37173675	T	A
17	chr17:37174803:T:C	0	37174803	C	T
17	chr17:37174813:A:G	0	37174813	G	A
17	chr17:37175051:G:A	0	37175051	A	G
17	chr17:37175488:C:T	0	37175488	T	C
17	chr17:37178432:G:A	0	37178432	A	G
17	chr17:37180397:G:A	0	37180397	A	G
17	chr17:37181773:G:A	0	37181773	A	G
17	chr17:37181879:A:G	0	37181879	G	A
17	chr17:37182750:T:C	0	37182750	C	T
17	chr17:37183709:G:A	0	37183709	A	G
17	chr17:37184001:C:T	0	37184001	T	C
17	chr17:37184386:T:C	0	37184386	C	T
17	chr17:37185324:C:T	0	37185324	T	C
17	chr17:37186173:GTA:G	0	37186173	G	GTA
17	chr17:37186506:A:G	0	37186506	G	A
17	chr17:37187468:C:A	0	37187468	A	C
17	chr17:37189923:C:A	0	37189923	A	C
17	chr17:37190415:G:A	0	37190415	A	G
17	chr17:37192321:A:G	0	37192321	G	A
17	chr17:37192334:C:T	0	37192334	T	C
17	chr17:37193129:G:A	0	37193129	A	G
17	chr17:37193217:T:C	0	37193217	C	T
17	chr17:37193238:T:C	0	37193238	C	T
17	chr17:37193475:A:G	0	37193475	G	A
17	chr17:37193507:A:C	0	37193507	C	A
17	chr17:37195886:A:G	0	37195886	G	A
17	chr17:37196439:C:T	0	37196439	T	C
17	chr17:37197960:A:T	0	37197960	T	A
17	chr17:37199295:CTTAG:C	0	37199295	C	CTTAG
17	chr17:37200346:T:C	0	37200346	C	T
17	chr17:37202118:G:T	0	37202118	T	G
17	chr17:37203518:C:T	0	37203518	T	C
17	chr17:37205632:T:C	0	37205632	C	T
17	chr17:37208229:T:C	0	37208229	C	T
17	chr17:37210221:C:T	0	37210221	T	C
17	chr17:37210347:G:A	0	37210347	A	G
17	chr17:37211049:T:C	0	37211049	C	T
17	chr17:37216770:A:C	0	37216770	C	A
17	chr17:37217507:G:A	0	37217507	A	G
17	chr17:37219244:A:G	0	37219244	G	A
17	chr17:37219449:C:T	0	37219449	T	C
17	chr17:37220433:T:C	0	37220433	C	T
17	chr17:37223284:G:A	0	37223284	A	G
17	chr17:37223940:A:G	0	37223940	G	A
17	chr17:37224139:T:C	0	37224139	C	T
17	chr17:37225161:CCT:C	0	37225161	C	CCT
17	chr17:37225601:T:A	0	37225601	A	T
17	chr17:37226216:G:A	0	37226216	A	G
17	chr17:37226807:T:C	0	37226807	C	T
17	chr17:37229731:A:G	0	37229731	G	A
17	chr17:37230344:G:A	0	37230344	A	G
17	chr17:37232010:C:T	0	37232010	T	C
17	chr17:37232521:A:G	0	37232521	G	A
17	chr17:37232607:T:G	0	37232607	G	T
17	chr17:37234478:C:T	0	37234478	T	C
17	chr17:37234492:A:G	0	37234492	G	A
17	chr17:37234822:T:C	0	37234822	C	T
17	chr17:37235492:C:T	0	37235492	T	C
17	chr17:37235702:T:A	0	37235702	A	T
17	chr17:37237766:G:GTC	0	37237766	GTC	G
17	chr17:37237930:T:G	0	37237930	G	T
17	chr17:37238452:T:C	0	37238452	C	T
17	chr17:37241588:C:T	0	37241588	T	C
17	chr17:37241901:AG:A	0	37241901	A	AG
17	chr17:37242461:C:T	0	37242461	T	C
17	chr17:37242766:C:T	0	37242766	T	C
17	chr17:37242969:G:A	0	37242969	A	G
17	chr17:37244073:C:T	0	37244073	T	C
17	chr17:37244084:C:T	0	37244084	T	C
17	chr17:37244388:T:C	0	37244388	C	T
17	chr17:37245566:T:A	0	37245566	A	T
17	chr17:37246076:ACTAT:A	0	37246076	A	ACTAT
17	chr17:37250339:T:C	0	37250339	C	T
17	chr17:37251634:G:A	0	37251634	A	G
17	chr17:37251857:C:CCT	0	37251857	CCT	C
17	chr17:37251963:A:G	0	37251963	G	A
17	chr17:37252820:A:G	0	37252820	G	A
17	chr17:37252940:C:T	0	37252940	T	C
17	chr17:37254055:C:T	0	37254055	T	C
17	chr17:37255236:T:C	0	37255236	C	T
17	chr17:37259848:C:T	0	37259848	T	C
17	chr17:37262332:A:G	0	37262332	G	A
17	chr17:37263307:A:G	0	37263307	G	A
17	chr17:37265128:C:T	0	37265128	T	C
17	chr17:37265364:T:C	0	37265364	C	T
17	chr17:37268341:T:C	0	37268341	C	T
17	chr17:37268683:A:G	0	37268683	G	A
17	chr17:37270439:C:T	0	37270439	T	C
17	chr17:37271626:C:A	0	37271626	A	C
17	chr17:37272440:C:T	0	37272440	T	C
17	chr17:37272694:T:C	0	37272694	C	T
17	chr17:37274106:T:C	0	37274106	C	T
17	chr17:37276522:C:A	0	37276522	A	C
17	chr17:37277130:A:G	0	37277130	G	A
17	chr17:37278112:G:A	0	37278112	A	G
17	chr17:37278379:C:T	0	37278379	T	C
17	chr17:37278644:A:C	0	37278644	C	A
17	chr17:37279838:T:G	0	37279838	G	T
17	chr17:37280301:C:T	0	37280301	T	C
17	chr17:37280886:T:C	0	37280886	C	T
17	chr17:37281224:A:C	0	37281224	C	A
17	chr17:37281512:A:G	0	37281512	G	A
17	chr17:37281634:A:G	0	37281634	G	A
17	chr17:37281699:C:G	0	37281699	G	C
17	chr17:37282488:A:G	0	37282488	G	A
17	chr17:37285691:C:T	0	37285691	T	C
17	chr17:37286609:G:A	0	37286609	A	G
17	chr17:37286836:C:T	0	37286836	T	C
17	chr17:37287175:T:C	0	37287175	C	T
17	chr17:37287506:C:T	0	37287506	T	C
17	chr17:37296763:C:T	0	37296763	T	C
17	chr17:37298513:C:T	0	37298513	T	C
17	chr17:37303520:G:A	0	37303520	A	G
17	chr17:37303852:C:T	0	37303852	T	C
17	chr17:37305229:C:T	0	37305229	T	C
17	chr17:37306450:C:T	0	37306450	T	C
17	chr17:37310220:T:C	0	37310220	C	T
17	chr17:37311235:G:C	0	37311235	C	G
17	chr17:37312387:T:A	0	37312387	A	T
17	chr17:37312843:A:G	0	37312843	G	A
17	chr17:37313307:A:G	0	37313307	G	A
17	chr17:37314563:A:G	0	37314563	G	A
17	chr17:37315466:T:C	0	37315466	C	T
17	chr17:37316490:CAAT:C	0	37316490	C	CAAT
17	chr17:37317078:AAAAAAAAG:A	0	37317078	A	AAAAAAAAG
17	chr17:37317480:C:T	0	37317480	T	C
17	chr17:37318076:G:A	0	37318076	A	G
17	chr17:37319149:G:A	0	37319149	A	G
17	chr17:37320895:C:T	0	37320895	T	C
17	chr17:37320910:G:A	0	37320910	A	G
17	chr17:37321772:A:T	0	37321772	T	A
17	chr17:37322659:T:C	0	37322659	C	T
17	chr17:37324704:G:A	0	37324704	A	G
17	chr17:37325982:T:C	0	37325982	C	T
17	chr17:37326900:A:G	0	37326900	G	A
17	chr17:37328308:T:C	0	37328308	C	T
17	chr17:37331433:G:T	0	37331433	T	G
17	chr17:37333149:C:A	0	37333149	A	C
17	chr17:37335260:T:C	0	37335260	C	T
17	chr17:37336144:G:T	0	37336144	T	G
17	chr17:37336787:T:C	0	37336787	C	T
17	chr17:37337106:A:C	0	37337106	C	A
17	chr17:37337274:C:T	0	37337274	T	C
17	chr17:37338155:TAA:T	0	37338155	T	TAA
17	chr17:37339844:A:G	0	37339844	G	A
17	chr17:37340988:A:G	0	37340988	G	A
17	chr17:37341621:T:C	0	37341621	C	T
17	chr17:37344186:T:C	0	37344186	C	T
17	chr17:37344473:G:A	0	37344473	A	G
17	chr17:37345342:G:A	0	37345342	A	G
17	chr17:37346384:GGGA:G	0	37346384	G	GGGA
17	chr17:37346427:T:C	0	37346427	C	T
17	chr17:37347760:G:A	0	37347760	A	G
17	chr17:37348822:G:A	0	37348822	A	G
17	chr17:37349538:T:C	0	37349538	C	T
17	chr17:37350347:C:A	0	37350347	A	C
17	chr17:37351277:T:C	0	37351277	C	T
17	chr17:37354023:G:A	0	37354023	A	G
17	chr17:37356038:C:T	0	37356038	T	C
17	chr17:37356701:A:G	0	37356701	G	A
17	chr17:37357882:A:G	0	37357882	G	A
17	chr17:37360018:C:T	0	37360018	T	C
17	chr17:37360061:C:T	0	37360061	T	C
17	chr17:37360112:T:C	0	37360112	C	T
17	chr17:37360278:G:A	0	37360278	A	G
17	chr17:37361689:T:C	0	37361689	C	T
17	chr17:37361902:A:G	0	37361902	G	A
17	chr17:37362660:A:G	0	37362660	G	A
17	chr17:37363270:C:T	0	37363270	T	C
17	chr17:37364331:T:C	0	37364331	C	T
17	chr17:37364472:T:A	0	37364472	A	T
17	chr17:37364989:C:T	0	37364989	T	C
17	chr17:37367097:T:A	0	37367097	A	T
17	chr17:37368347:A:G	0	37368347	G	A
17	chr17:37368442:A:G	0	37368442	G	A
17	chr17:37369054:G:C	0	37369054	C	G
17	chr17:37376682:C:T	0	37376682	T	C
17	chr17:37376882:G:C	0	37376882	C	G
17	chr17:37378649:G:T	0	37378649	T	G
17	chr17:37380363:C:G	0	37380363	G	C
17	chr17:37380815:T:C	0	37380815	C	T
17	chr17:37381425:T:A	0	37381425	A	T
17	chr17:37383297:G:A	0	37383297	A	G
17	chr17:37383917:C:T	0	37383917	T	C
17	chr17:37385131:T:C	0	37385131	C	T
17	chr17:37386072:C:G	0	37386072	G	C
17	chr17:37386358:G:A	0	37386358	A	G
17	chr17:37386373:C:T	0	37386373	T	C
17	chr17:37387113:G:A	0	37387113	A	G
17	chr17:37387280:T:C	0	37387280	C	T
17	chr17:37387471:G:A	0	37387471	A	G
17	chr17:37388007:T:A	0	37388007	A	T
17	chr17:37392762:C:T	0	37392762	T	C
17	chr17:37393220:G:C	0	37393220	C	G
17	chr17:37393422:A:G	0	37393422	G	A
17	chr17:37393500:G:A	0	37393500	A	G
17	chr17:37394909:A:G	0	37394909	G	A
17	chr17:37394916:A:G	0	37394916	G	A
17	chr17:37395098:G:T	0	37395098	T	G
17	chr17:37395545:T:C	0	37395545	C	T
17	chr17:37398103:G:A	0	37398103	A	G
17	chr17:37398242:AAAAC:A	0	37398242	A	AAAAC
17	chr17:37399772:G:A	0	37399772	A	G
17	chr17:37399875:T:A	0	37399875	A	T
17	chr17:37400440:A:G	0	37400440	G	A
17	chr17:37400649:A:T	0	37400649	T	A
17	chr17:37400850:A:G	0	37400850	G	A
17	chr17:37400872:C:T	0	37400872	T	C
17	chr17:37401412:C:T	0	37401412	T	C
17	chr17:37402406:T:C	0	37402406	C	T
17	chr17:37402428:T:C	0	37402428	C	T
17	chr17:37402468:G:A	0	37402468	A	G
17	chr17:37402714:C:T	0	37402714	T	C
17	chr17:37403002:T:A	0	37403002	A	T
17	chr17:37403775:T:C	0	37403775	C	T
17	chr17:37404372:A:G	0	37404372	G	A
17	chr17:37405074:T:C	0	37405074	C	T
17	chr17:37405487:T:C	0	37405487	C	T
17	chr17:37405930:C:T	0	37405930	T	C
17	chr17:37407884:C:T	0	37407884	T	C
17	chr17:37408168:T:C	0	37408168	C	T
17	chr17:37408295:C:T	0	37408295	T	C
17	chr17:37408740:A:T	0	37408740	T	A
17	chr17:37409124:C:T	0	37409124	T	C
17	chr17:37409785:AAAAC:A	0	37409785	A	AAAAC
17	chr17:37409940:C:T	0	37409940	T	C
17	chr17:37410092:C:A	0	37410092	A	C
17	chr17:37411381:T:C	0	37411381	C	T
17	chr17:37411739:C:T	0	37411739	T	C
17	chr17:37411798:G:A	0	37411798	A	G
17	chr17:37413654:C:T	0	37413654	T	C
17	chr17:37413714:A:G	0	37413714	G	A
17	chr17:37414064:C:T	0	37414064	T	C
17	chr17:37415067:A:G	0	37415067	G	A
17	chr17:37415909:A:G	0	37415909	G	A
17	chr17:37415941:CTT:C	0	37415941	C	CTT
17	chr17:37416632:C:T	0	37416632	T	C
17	chr17:37417055:A:C	0	37417055	C	A
17	chr17:37418382:G:A	0	37418382	A	G
17	chr17:37418543:C:T	0	37418543	T	C
17	chr17:37418677:C:T	0	37418677	T	C
17	chr17:37423316:G:A	0	37423316	A	G
17	chr17:37423712:G:A	0	37423712	A	G
17	chr17:37424298:G:T	0	37424298	T	G
17	chr17:37424633:C:T	0	37424633	T	C
17	chr17:37424929:T:G	0	37424929	G	T
17	chr17:37427567:C:T	0	37427567	T	C
17	chr17:37427715:C:CA	0	37427715	CA	C
17	chr17:37428156:G:A	0	37428156	A	G
17	chr17:37429868:T:A	0	37429868	A	T
17	chr17:37429923:G:T	0	37429923	T	G
17	chr17:37430623:G:A	0	37430623	A	G
17	chr17:37431050:T:C	0	37431050	C	T
17	chr17:37431406:A:C	0	37431406	C	A
17	chr17:37431614:G:A	0	37431614	A	G
17	chr17:37431735:C:T	0	37431735	T	C
17	chr17:37432082:A:G	0	37432082	G	A
17	chr17:37433186:G:C	0	37433186	C	G
17	chr17:37433705:C:T	0	37433705	T	C
17	chr17:37433706:A:T	0	37433706	T	A
17	chr17:37433894:C:T	0	37433894	T	C
17	chr17:37434004:G:C	0	37434004	C	G
17	chr17:37434207:GAT:G	0	37434207	G	GAT
17	chr17:37434439:C:T	0	37434439	T	C
17	chr17:37434859:A:C	0	37434859	C	A
17	chr17:37435183:G:A	0	37435183	A	G
17	chr17:37435211:A:G	0	37435211	G	A
17	chr17:37435329:C:T	0	37435329	T	C
17	chr17:37435391:C:T	0	37435391	T	C
17	chr17:37436188:T:A	0	37436188	A	T
17	chr17:37436277:A:G	0	37436277	G	A
17	chr17:37436428:C:T	0	37436428	T	C
17	chr17:37436519:C:T	0	37436519	T	C
17	chr17:37437428:C:T	0	37437428	T	C
17	chr17:37438378:T:C	0	37438378	C	T
17	chr17:37438728:A:G	0	37438728	G	A
17	chr17:37439788:G:T	0	37439788	T	G
17	chr17:37440818:A:G	0	37440818	G	A
17	chr17:37443151:G:A	0	37443151	A	G
17	chr17:37443714:G:A	0	37443714	A	G
17	chr17:37443964:C:G	0	37443964	G	C
17	chr17:37444013:G:A	0	37444013	A	G
17	chr17:37445289:G:A	0	37445289	A	G
17	chr17:37446316:C:T	0	37446316	T	C
17	chr17:37446889:G:A	0	37446889	A	G
17	chr17:37449060:G:A	0	37449060	A	G
17	chr17:37450121:A:G	0	37450121	G	A
17	chr17:37451857:A:T	0	37451857	T	A
17	chr17:37452130:G:A	0	37452130	A	G
17	chr17:37452435:C:T	0	37452435	T	C
17	chr17:37453278:G:A	0	37453278	A	G
17	chr17:37454064:G:A	0	37454064	A	G
17	chr17:37454376:A:G	0	37454376	G	A
17	chr17:37455340:G:GT	0	37455340	GT	G
17	chr17:37455591:C:T	0	37455591	T	C
17	chr17:37455604:A:G	0	37455604	G	A
17	chr17:37456024:C:T	0	37456024	T	C
17	chr17:37456216:C:G	0	37456216	G	C
17	chr17:37456228:G:A	0	37456228	A	G
17	chr17:37456514:C:T	0	37456514	T	C
17	chr17:37456739:T:C	0	37456739	C	T
17	chr17:37457003:A:G	0	37457003	G	A
17	chr17:37458360:T:A	0	37458360	A	T
17	chr17:37458490:T:C	0	37458490	C	T
17	chr17:37459133:C:T	0	37459133	T	C
17	chr17:37460168:C:T	0	37460168	T	C
17	chr17:37460233:AT:A	0	37460233	A	AT
17	chr17:37461827:G:C	0	37461827	C	G
17	chr17:37462403:C:T	0	37462403	T	C
17	chr17:37463009:G:A	0	37463009	A	G
17	chr17:37463891:C:T	0	37463891	T	C
17	chr17:37464292:C:T	0	37464292	T	C
17	chr17:37464692:T:C	0	37464692	C	T
17	chr17:37466078:G:A	0	37466078	A	G
17	chr17:37467173:G:T	0	37467173	T	G
17	chr17:37467882:G:C	0	37467882	C	G
17	chr17:37468060:T:C	0	37468060	C	T
17	chr17:37468613:C:T	0	37468613	T	C
17	chr17:37468868:T:C	0	37468868	C	T
17	chr17:37469564:T:C	0	37469564	C	T
17	chr17:37471663:A:T	0	37471663	T	A
17	chr17:37471905:G:A	0	37471905	A	G
17	chr17:37472396:A:T	0	37472396	T	A
17	chr17:37472763:G:A	0	37472763	A	G
17	chr17:37472920:AT:A	0	37472920	A	AT
17	chr17:37474096:G:A	0	37474096	A	G
17	chr17:37474926:G:A	0	37474926	A	G
17	chr17:37474975:C:T	0	37474975	T	C
17	chr17:37476412:G:T	0	37476412	T	G
17	chr17:37477760:G:A	0	37477760	A	G
17	chr17:37477986:C:T	0	37477986	T	C
17	chr17:37478916:C:T	0	37478916	T	C
17	chr17:37479141:A:G	0	37479141	G	A
17	chr17:37481076:G:A	0	37481076	A	G
17	chr17:37482412:A:G	0	37482412	G	A
17	chr17:37482819:T:C	0	37482819	C	T
17	chr17:37485246:T:C	0	37485246	C	T
17	chr17:37485474:A:G	0	37485474	G	A
17	chr17:37487939:A:C	0	37487939	C	A
17	chr17:37488149:C:A	0	37488149	A	C
17	chr17:37488553:A:T	0	37488553	T	A
17	chr17:37489236:A:C	0	37489236	C	A
17	chr17:37489616:C:G	0	37489616	G	C
17	chr17:37490119:T:C	0	37490119	C	T
17	chr17:37490447:C:T	0	37490447	T	C
17	chr17:37491071:A:C	0	37491071	C	A
17	chr17:37492721:C:G	0	37492721	G	C
17	chr17:37493178:G:A	0	37493178	A	G
17	chr17:37495449:A:G	0	37495449	G	A
17	chr17:37495586:G:A	0	37495586	A	G
17	chr17:37496419:A:AC	0	37496419	AC	A
17	chr17:37496487:A:G	0	37496487	G	A
17	chr17:37496718:A:G	0	37496718	G	A
17	chr17:37496937:AAAG:A	0	37496937	A	AAAG
17	chr17:37497045:G:A	0	37497045	A	G
17	chr17:37497933:C:T	0	37497933	T	C
17	chr17:37499298:G:A	0	37499298	A	G
17	chr17:37499539:T:G	0	37499539	G	T
17	chr17:37499622:C:T	0	37499622	T	C
17	chr17:37499654:C:T	0	37499654	T	C
17	chr17:37500858:T:C	0	37500858	C	T
17	chr17:37500885:A:G	0	37500885	G	A
17	chr17:37501494:A:G	0	37501494	G	A
17	chr17:37502811:G:A	0	37502811	A	G
17	chr17:37502902:G:A	0	37502902	A	G
17	chr17:37504022:T:C	0	37504022	C	T
17	chr17:37505248:C:T	0	37505248	T	C
17	chr17:37505345:G:T	0	37505345	T	G
17	chr17:37506157:C:T	0	37506157	T	C
17	chr17:37506177:G:A	0	37506177	A	G
17	chr17:37506879:T:C	0	37506879	C	T
17	chr17:37507685:C:T	0	37507685	T	C
17	chr17:37508198:T:C	0	37508198	C	T
17	chr17:37508315:C:G	0	37508315	G	C
17	chr17:37509606:T:G	0	37509606	G	T
17	chr17:37509679:G:T	0	37509679	T	G
17	chr17:37510731:G:A	0	37510731	A	G
17	chr17:37510990:TATATATA:T	0	37510990	T	TATATATA
17	chr17:37511906:C:T	0	37511906	T	C
17	chr17:37513222:T:C	0	37513222	C	T
17	chr17:37513297:TA:T	0	37513297	T	TA
17	chr17:37513972:C:G	0	37513972	G	C
17	chr17:37514090:A:G	0	37514090	G	A
17	chr17:37514228:T:A	0	37514228	A	T
17	chr17:37514476:A:AT	0	37514476	AT	A
17	chr17:37514833:A:G	0	37514833	G	A
17	chr17:37515526:T:C	0	37515526	C	T
17	chr17:37516711:C:T	0	37516711	T	C
17	chr17:37517041:C:T	0	37517041	T	C
17	chr17:37517559:T:A	0	37517559	A	T
17	chr17:37521273:A:G	0	37521273	G	A
17	chr17:37522051:A:G	0	37522051	G	A
17	chr17:37522204:CTG:C	0	37522204	C	CTG
17	chr17:37522752:T:C	0	37522752	C	T
17	chr17:37524872:C:T	0	37524872	T	C
17	chr17:37525166:T:C	0	37525166	C	T
17	chr17:37525776:G:A	0	37525776	A	G
17	chr17:37525823:A:G	0	37525823	G	A
17	chr17:37525849:C:T	0	37525849	T	C
17	chr17:37525986:G:A	0	37525986	A	G
17	chr17:37527289:C:T	0	37527289	T	C
17	chr17:37529428:G:A	0	37529428	A	G
17	chr17:37530195:T:C	0	37530195	C	T
17	chr17:37530862:T:C	0	37530862	C	T
17	chr17:37531234:A:G	0	37531234	G	A
17	chr17:37531282:C:G	0	37531282	G	C
17	chr17:37531442:A:G	0	37531442	G	A
17	chr17:37531851:T:G	0	37531851	G	T
17	chr17:37532399:G:A	0	37532399	A	G
17	chr17:37533410:AAAAAC:CAAAAC	0	37533410	CAAAAC	AAAAAC
17	chr17:37533543:T:A	0	37533543	A	T
17	chr17:37534051:C:T	0	37534051	T	C
17	chr17:37534709:T:C	0	37534709	C	T
17	chr17:37536021:T:C	0	37536021	C	T
17	chr17:37536300:C:T	0	37536300	T	C
17	chr17:37537230:C:T	0	37537230	T	C
17	chr17:37537979:G:A	0	37537979	A	G
17	chr17:37538240:G:T	0	37538240	T	G
17	chr17:37538680:T:C	0	37538680	C	T
17	chr17:37539039:T:A	0	37539039	A	T
17	chr17:37539585:T:G	0	37539585	G	T
17	chr17:37539832:G:A	0	37539832	A	G
17	chr17:37540188:G:A	0	37540188	A	G
17	chr17:37540776:A:G	0	37540776	G	A
17	chr17:37540815:AGTAGAT:A	0	37540815	A	AGTAGAT
17	chr17:37541272:T:C	0	37541272	C	T
17	chr17:37541694:CT:C	0	37541694	C	CT
17	chr17:37544495:A:G	0	37544495	G	A
17	chr17:37545232:T:A	0	37545232	A	T
17	chr17:37546407:T:C	0	37546407	C	T
17	chr17:37546816:T:C	0	37546816	C	T
17	chr17:37548779:T:C	0	37548779	C	T
17	chr17:37552326:A:G	0	37552326	G	A
17	chr17:37558752:C:T	0	37558752	T	C
17	chr17:37559409:G:A	0	37559409	A	G
17	chr17:37559455:C:T	0	37559455	T	C
17	chr17:37560737:A:G	0	37560737	G	A
17	chr17:37560916:T:C	0	37560916	C	T
17	chr17:37562341:T:G	0	37562341	G	T
17	chr17:37564796:C:T	0	37564796	T	C
17	chr17:37566687:GA:G	0	37566687	G	GA
17	chr17:37569181:A:G	0	37569181	G	A
17	chr17:37569364:T:C	0	37569364	C	T
17	chr17:37570370:AC:A	0	37570370	A	AC
17	chr17:37572303:T:C	0	37572303	C	T
17	chr17:37572818:T:C	0	37572818	C	T
17	chr17:37575457:TA:T	0	37575457	T	TA
17	chr17:37576496:C:T	0	37576496	T	C
17	chr17:37577089:A:G	0	37577089	G	A
17	chr17:37577539:T:C	0	37577539	C	T
17	chr17:37583112:T:C	0	37583112	C	T
17	chr17:37584170:A:G	0	37584170	G	A
17	chr17:37584279:A:G	0	37584279	G	A
17	chr17:37586706:T:A	0	37586706	A	T
17	chr17:37587118:T:G	0	37587118	G	T
17	chr17:37591213:C:T	0	37591213	T	C
17	chr17:37591398:A:C	0	37591398	C	A
17	chr17:37592876:A:G	0	37592876	G	A
17	chr17:37593525:A:G	0	37593525	G	A
17	chr17:37593701:A:G	0	37593701	G	A
17	chr17:37594366:GTTA:G	0	37594366	G	GTTA
17	chr17:37595971:T:C	0	37595971	C	T
17	chr17:37596344:G:C	0	37596344	C	G
17	chr17:37598709:G:GT	0	37598709	GT	G
17	chr17:37599699:A:G	0	37599699	G	A
17	chr17:37601359:G:A	0	37601359	A	G
17	chr17:37601871:G:A	0	37601871	A	G
17	chr17:37603312:T:C	0	37603312	C	T
17	chr17:37604617:T:C	0	37604617	C	T
17	chr17:37606444:G:A	0	37606444	A	G
17	chr17:37610704:T:C	0	37610704	C	T
17	chr17:37610983:A:G	0	37610983	G	A
17	chr17:37611503:G:A	0	37611503	A	G
17	chr17:37611696:T:C	0	37611696	C	T
17	chr17:37612209:C:T	0	37612209	T	C
17	chr17:37612622:T:C	0	37612622	C	T
17	chr17:37615131:A:G	0	37615131	G	A
17	chr17:37617809:G:A	0	37617809	A	G
17	chr17:37618799:T:A	0	37618799	A	T
17	chr17:37621882:C:T	0	37621882	T	C
17	chr17:37622268:C:T	0	37622268	T	C
17	chr17:37623901:T:C	0	37623901	C	T
17	chr17:37625074:C:T	0	37625074	T	C
17	chr17:37626613:C:T	0	37626613	T	C
17	chr17:37627371:A:G	0	37627371	G	A
17	chr17:37628628:T:C	0	37628628	C	T
17	chr17:37629134:T:A	0	37629134	A	T
17	chr17:37629584:T:A	0	37629584	A	T
17	chr17:37630649:T:G	0	37630649	G	T
17	chr17:37631116:T:C	0	37631116	C	T
17	chr17:37634565:G:A	0	37634565	A	G
17	chr17:37634779:G:A	0	37634779	A	G
17	chr17:37635608:A:T	0	37635608	T	A
17	chr17:37636552:A:G	0	37636552	G	A
17	chr17:37638653:T:A	0	37638653	A	T
17	chr17:37639089:G:A	0	37639089	A	G
17	chr17:37639272:C:T	0	37639272	T	C
17	chr17:37640266:A:G	0	37640266	G	A
17	chr17:37640460:T:C	0	37640460	C	T
17	chr17:37640578:T:C	0	37640578	C	T
17	chr17:37642570:C:T	0	37642570	T	C
17	chr17:37643034:C:T	0	37643034	T	C
17	chr17:37643246:A:T	0	37643246	T	A
17	chr17:37648146:A:C	0	37648146	C	A
17	chr17:37649948:G:A	0	37649948	A	G
17	chr17:37651260:T:A	0	37651260	A	T
17	chr17:37653621:G:A	0	37653621	A	G
17	chr17:37657650:G:A	0	37657650	A	G
17	chr17:37657936:A:G	0	37657936	G	A
17	chr17:37659018:A:T	0	37659018	T	A
17	chr17:37659298:T:A	0	37659298	A	T
17	chr17:37660950:C:G	0	37660950	G	C
17	chr17:37662247:G:A	0	37662247	A	G
17	chr17:37662574:A:G	0	37662574	G	A
17	chr17:37662786:A:G	0	37662786	G	A
17	chr17:37662907:G:A	0	37662907	A	G
17	chr17:37665883:G:A	0	37665883	A	G
17	chr17:37665992:T:A	0	37665992	A	T
17	chr17:37666305:T:C	0	37666305	C	T
17	chr17:37666371:A:C	0	37666371	C	A
17	chr17:37666496:G:A	0	37666496	A	G
17	chr17:37667807:A:G	0	37667807	G	A
17	chr17:37668886:T:C	0	37668886	C	T
17	chr17:37669660:G:A	0	37669660	A	G
17	chr17:37670021:T:C	0	37670021	C	T
17	chr17:37670218:G:A	0	37670218	A	G
17	chr17:37670298:C:CA	0	37670298	CA	C
17	chr17:37670407:A:C	0	37670407	C	A
17	chr17:37670531:C:T	0	37670531	T	C
17	chr17:37670791:C:T	0	37670791	T	C
17	chr17:37671849:C:T	0	37671849	T	C
17	chr17:37672569:A:G	0	37672569	G	A
17	chr17:37672843:A:G	0	37672843	G	A
17	chr17:37674421:A:G	0	37674421	G	A
17	chr17:37675299:T:C	0	37675299	C	T
17	chr17:37675476:C:G	0	37675476	G	C
17	chr17:37675784:G:A	0	37675784	A	G
17	chr17:37677538:G:A	0	37677538	A	G
17	chr17:37678362:CATCCATGTTTCCTGGACAAGACAACCTATTTTATGAAAATAATGATGAATT:C	0	37678362	C	CATCCATGTTTCCTGGACAAGACAACCTATTTTATGAAAATAATGATGAATT
17	chr17:37678913:C:T	0	37678913	T	C
17	chr17:37682142:T:C	0	37682142	C	T
17	chr17:37682229:T:C	0	37682229	C	T
17	chr17:37682932:C:T	0	37682932	T	C
17	chr17:37684151:T:C	0	37684151	C	T
17	chr17:37684274:A:T	0	37684274	T	A
17	chr17:37685518:A:G	0	37685518	G	A
17	chr17:37685795:A:G	0	37685795	G	A
17	chr17:37685804:C:T	0	37685804	T	C
17	chr17:37686392:G:C	0	37686392	C	G
17	chr17:37686448:G:C	0	37686448	C	G
17	chr17:37686988:T:C	0	37686988	C	T
17	chr17:37687098:A:T	0	37687098	T	A
17	chr17:37687272:T:C	0	37687272	C	T
17	chr17:37687414:G:A	0	37687414	A	G
17	chr17:37687498:G:A	0	37687498	A	G
17	chr17:37688518:A:G	0	37688518	G	A
17	chr17:37689547:T:C	0	37689547	C	T
17	chr17:37689781:A:G	0	37689781	G	A
17	chr17:37689815:G:A	0	37689815	A	G
17	chr17:37690326:A:G	0	37690326	G	A
17	chr17:37690346:A:G	0	37690346	G	A
17	chr17:37692610:G:A	0	37692610	A	G
17	chr17:37692682:G:A	0	37692682	A	G
17	chr17:37692771:G:C	0	37692771	C	G
17	chr17:37693760:G:A	0	37693760	A	G
17	chr17:37693782:A:C	0	37693782	C	A
17	chr17:37693987:T:A	0	37693987	A	T
17	chr17:37695225:A:G	0	37695225	G	A
17	chr17:37695227:C:A	0	37695227	A	C
17	chr17:37695366:T:G	0	37695366	G	T
17	chr17:37695552:A:G	0	37695552	G	A
17	chr17:37695608:G:C	0	37695608	C	G
17	chr17:37695694:A:G	0	37695694	G	A
17	chr17:37696468:G:A	0	37696468	A	G
17	chr17:37696550:T:C	0	37696550	C	T
17	chr17:37696893:A:G	0	37696893	G	A
17	chr17:37698808:G:A	0	37698808	A	G
17	chr17:37698974:C:T	0	37698974	T	C
17	chr17:37699296:T:C	0	37699296	C	T
17	chr17:37699371:A:G	0	37699371	G	A
17	chr17:37699379:C:G	0	37699379	G	C
17	chr17:37699418:A:AG	0	37699418	AG	A
17	chr17:37699741:G:C	0	37699741	C	G
17	chr17:37700210:C:T	0	37700210	T	C
17	chr17:37700217:TC:T	0	37700217	T	TC
17	chr17:37700510:C:T	0	37700510	T	C
17	chr17:37700731:C:G	0	37700731	G	C
17	chr17:37701292:T:C	0	37701292	C	T
17	chr17:37702294:G:A	0	37702294	A	G
17	chr17:37702423:G:C	0	37702423	C	G
17	chr17:37702453:A:G	0	37702453	G	A
17	chr17:37702930:T:C	0	37702930	C	T
17	chr17:37703678:G:A	0	37703678	A	G
17	chr17:37704890:A:G	0	37704890	G	A
17	chr17:37705488:C:T	0	37705488	T	C
17	chr17:37707161:G:A	0	37707161	A	G
17	chr17:37707301:G:A	0	37707301	A	G
17	chr17:37707860:C:T	0	37707860	T	C
17	chr17:37708720:C:T	0	37708720	T	C
17	chr17:37711026:T:G	0	37711026	G	T
17	chr17:37711644:A:G	0	37711644	G	A
17	chr17:37712725:C:T	0	37712725	T	C
17	chr17:37713188:T:G	0	37713188	G	T
17	chr17:37713484:T:C	0	37713484	C	T
17	chr17:37713612:T:C	0	37713612	C	T
17	chr17:37714505:T:C	0	37714505	C	T
17	chr17:37714897:C:T	0	37714897	T	C
17	chr17:37714971:A:G	0	37714971	G	A
17	chr17:37715807:C:G	0	37715807	G	C
17	chr17:37717101:A:G	0	37717101	G	A
17	chr17:37717281:T:C	0	37717281	C	T
17	chr17:37717865:C:A	0	37717865	A	C
17	chr17:37718504:T:C	0	37718504	C	T
17	chr17:37719458:A:C	0	37719458	C	A
17	chr17:37719570:A:G	0	37719570	G	A
17	chr17:37720433:T:C	0	37720433	C	T
17	chr17:37720815:A:G	0	37720815	G	A
17	chr17:37721724:T:C	0	37721724	C	T
17	chr17:37722426:C:T	0	37722426	T	C
17	chr17:37722478:G:T	0	37722478	T	G
17	chr17:37722776:G:A	0	37722776	A	G
17	chr17:37722971:C:G	0	37722971	G	C
17	chr17:37723718:A:T	0	37723718	T	A
17	chr17:37724008:T:C	0	37724008	C	T
17	chr17:37724207:T:C	0	37724207	C	T
17	chr17:37724232:C:T	0	37724232	T	C
17	chr17:37724249:C:T	0	37724249	T	C
17	chr17:37724266:A:G	0	37724266	G	A
17	chr17:37724297:CTGGTTCTCAAATTTAGCTACACAT:C	0	37724297	C	CTGGTTCTCAAATTTAGCTACACAT
17	chr17:37724923:T:C	0	37724923	C	T
17	chr17:37725600:G:A	0	37725600	A	G
17	chr17:37726698:G:A	0	37726698	A	G
17	chr17:37728539:T:C	0	37728539	C	T
17	chr17:37729021:T:C	0	37729021	C	T
17	chr17:37729291:T:C	0	37729291	C	T
17	chr17:37730711:G:A	0	37730711	A	G
17	chr17:37730894:A:G	0	37730894	G	A
17	chr17:37733029:G:A	0	37733029	A	G
17	chr17:37736488:T:C	0	37736488	C	T
17	chr17:37737639:A:G	0	37737639	G	A
17	chr17:37737784:A:G	0	37737784	G	A
17	chr17:37738049:A:G	0	37738049	G	A
17	chr17:37738996:A:G	0	37738996	G	A
17	chr17:37739849:T:C	0	37739849	C	T
17	chr17:37740105:A:G	0	37740105	G	A
17	chr17:37740776:G:A	0	37740776	A	G
17	chr17:37741165:C:T	0	37741165	T	C
17	chr17:37741642:T:G	0	37741642	G	T
17	chr17:37742390:G:A	0	37742390	A	G
17	chr17:37742980:CA:C	0	37742980	C	CA
17	chr17:37743158:A:G	0	37743158	G	A
17	chr17:37743574:A:G	0	37743574	G	A
17	chr17:37743881:G:C	0	37743881	C	G
17	chr17:37744130:G:C	0	37744130	C	G
17	chr17:37744285:C:G	0	37744285	G	C
17	chr17:37745598:T:C	0	37745598	C	T
17	chr17:37745867:C:T	0	37745867	T	C
17	chr17:37747878:T:C	0	37747878	C	T
17	chr17:37748042:T:G	0	37748042	G	T
17	chr17:37748179:A:G	0	37748179	G	A
17	chr17:37748240:C:T	0	37748240	T	C
17	chr17:37748376:T:C	0	37748376	C	T
17	chr17:37749096:CT:C	0	37749096	C	CT
17	chr17:37749434:G:T	0	37749434	T	G
17	chr17:37749945:C:T	0	37749945	T	C
17	chr17:37751765:A:C	0	37751765	C	A
17	chr17:37752166:C:A	0	37752166	A	C
17	chr17:37752278:G:A	0	37752278	A	G
17	chr17:37753071:G:T	0	37753071	T	G
17	chr17:37754016:A:G	0	37754016	G	A
17	chr17:37755098:G:A	0	37755098	A	G
17	chr17:37755113:A:G	0	37755113	G	A
17	chr17:37755556:A:C	0	37755556	C	A
17	chr17:37756811:AC:A	0	37756811	A	AC
17	chr17:37757069:G:A	0	37757069	A	G
17	chr17:37757524:A:G	0	37757524	G	A
17	chr17:37757611:G:A	0	37757611	A	G
17	chr17:37757622:G:A	0	37757622	A	G
17	chr17:37757822:G:GC	0	37757822	GC	G
17	chr17:37758297:A:G	0	37758297	G	A
17	chr17:37758620:A:G	0	37758620	G	A
17	chr17:37759144:AAAG:A	0	37759144	A	AAAG
17	chr17:37759239:A:G	0	37759239	G	A
17	chr17:37759460:G:A	0	37759460	A	G
17	chr17:37759548:A:C	0	37759548	C	A
17	chr17:37759906:T:A	0	37759906	A	T
17	chr17:37760062:C:T	0	37760062	T	C
17	chr17:37760237:A:G	0	37760237	G	A
17	chr17:37760883:C:T	0	37760883	T	C
17	chr17:37761054:C:A	0	37761054	A	C
17	chr17:37761651:GTTTA:G	0	37761651	G	GTTTA
17	chr17:37761681:T:C	0	37761681	C	T
17	chr17:37761682:G:T	0	37761682	T	G
17	chr17:37761694:A:G	0	37761694	G	A
17	chr17:37761746:G:A	0	37761746	A	G
17	chr17:37762243:C:T	0	37762243	T	C
17	chr17:37762545:T:C	0	37762545	C	T
17	chr17:37763542:A:T	0	37763542	T	A
17	chr17:37763878:G:A	0	37763878	A	G
17	chr17:37764158:G:A	0	37764158	A	G
17	chr17:37764215:AT:A	0	37764215	A	AT
17	chr17:37765333:G:A	0	37765333	A	G
17	chr17:37765458:G:A	0	37765458	A	G
17	chr17:37767940:A:T	0	37767940	T	A
17	chr17:37768261:T:C	0	37768261	C	T
17	chr17:37768290:C:T	0	37768290	T	C
17	chr17:37768492:C:T	0	37768492	T	C
17	chr17:37768800:G:T	0	37768800	T	G
17	chr17:37769134:C:T	0	37769134	T	C
17	chr17:37769184:C:T	0	37769184	T	C
17	chr17:37769195:A:G	0	37769195	G	A
17	chr17:37769470:G:T	0	37769470	T	G
17	chr17:37770358:A:G	0	37770358	G	A
17	chr17:37770365:C:A	0	37770365	A	C
17	chr17:37771324:G:C	0	37771324	C	G
17	chr17:37771326:C:T	0	37771326	T	C
17	chr17:37771361:C:T	0	37771361	T	C
17	chr17:37772160:T:C	0	37772160	C	T
17	chr17:37772326:T:C	0	37772326	C	T
17	chr17:37773032:C:G	0	37773032	G	C
17	chr17:37773685:G:A	0	37773685	A	G
17	chr17:37775609:G:C	0	37775609	C	G
17	chr17:37776210:T:C	0	37776210	C	T
17	chr17:37776664:T:G	0	37776664	G	T
17	chr17:37776862:T:C	0	37776862	C	T
17	chr17:37777870:T:C	0	37777870	C	T
17	chr17:37777944:T:A	0	37777944	A	T
17	chr17:37778364:G:A	0	37778364	A	G
17	chr17:37779099:A:G	0	37779099	G	A
17	chr17:37779342:T:C	0	37779342	C	T
17	chr17:37779442:G:A	0	37779442	A	G
17	chr17:37779452:A:G	0	37779452	G	A
17	chr17:37780100:A:G	0	37780100	G	A
17	chr17:37780548:A:C	0	37780548	C	A
17	chr17:37782012:T:C	0	37782012	C	T
17	chr17:37782388:AG:A	0	37782388	A	AG
17	chr17:37782730:G:GT	0	37782730	GT	G
17	chr17:37782853:C:T	0	37782853	T	C
17	chr17:37783333:T:G	0	37783333	G	T
17	chr17:37783606:TTTC:T	0	37783606	T	TTTC
17	chr17:37783659:T:A	0	37783659	A	T
17	chr17:37784138:A:T	0	37784138	T	A
17	chr17:37784536:C:A	0	37784536	A	C
17	chr17:37786330:A:G	0	37786330	G	A
17	chr17:37786657:C:T	0	37786657	T	C
17	chr17:37787817:A:T	0	37787817	T	A
17	chr17:37788615:C:T	0	37788615	T	C
17	chr17:37789477:A:T	0	37789477	T	A
17	chr17:37791138:T:C	0	37791138	C	T
17	chr17:37791174:G:A	0	37791174	A	G
17	chr17:37791319:A:C	0	37791319	C	A
17	chr17:37791712:A:G	0	37791712	G	A
17	chr17:37792127:G:A	0	37792127	A	G
17	chr17:37793522:T:C	0	37793522	C	T
17	chr17:37793542:G:A	0	37793542	A	G
17	chr17:37793689:A:G	0	37793689	G	A
17	chr17:37793856:G:A	0	37793856	A	G
17	chr17:37794364:G:A	0	37794364	A	G
17	chr17:37794767:T:TG	0	37794767	TG	T
17	chr17:37795102:A:T	0	37795102	T	A
17	chr17:37795459:G:C	0	37795459	C	G
17	chr17:37796274:C:T	0	37796274	T	C
17	chr17:37796406:C:A	0	37796406	A	C
17	chr17:37796545:T:C	0	37796545	C	T
17	chr17:37796731:T:C	0	37796731	C	T
17	chr17:37796844:G:A	0	37796844	A	G
17	chr17:37797552:C:T	0	37797552	T	C
17	chr17:37797696:A:T	0	37797696	T	A
17	chr17:37797874:C:A	0	37797874	A	C
17	chr17:37798092:G:C	0	37798092	C	G
17	chr17:37798819:A:C	0	37798819	C	A
17	chr17:37799519:C:T	0	37799519	T	C
17	chr17:37799691:C:T	0	37799691	T	C
17	chr17:37799928:C:T	0	37799928	T	C
17	chr17:37800126:A:G	0	37800126	G	A
17	chr17:37800183:C:T	0	37800183	T	C
17	chr17:37800277:G:A	0	37800277	A	G
17	chr17:37801554:T:C	0	37801554	C	T
17	chr17:37802040:A:G	0	37802040	G	A
17	chr17:37802153:A:G	0	37802153	G	A
17	chr17:37803179:A:G	0	37803179	G	A
17	chr17:37804384:A:C	0	37804384	C	A
17	chr17:37804431:A:G	0	37804431	G	A
17	chr17:37806112:A:G	0	37806112	G	A
17	chr17:37806308:T:C	0	37806308	C	T
17	chr17:37806335:T:C	0	37806335	C	T
17	chr17:37806369:G:A	0	37806369	A	G
17	chr17:37807048:A:G	0	37807048	G	A
17	chr17:37807439:A:G	0	37807439	G	A
17	chr17:37807681:A:G	0	37807681	G	A
17	chr17:37808029:T:A	0	37808029	A	T
17	chr17:37808539:T:C	0	37808539	C	T
17	chr17:37808570:G:A	0	37808570	A	G
17	chr17:37808885:G:A	0	37808885	A	G
17	chr17:37809014:A:G	0	37809014	G	A
17	chr17:37809027:G:A	0	37809027	A	G
17	chr17:37809089:C:T	0	37809089	T	C
17	chr17:37809276:C:T	0	37809276	T	C
17	chr17:37809699:A:T	0	37809699	T	A
17	chr17:37810123:C:A	0	37810123	A	C
17	chr17:37810600:G:A	0	37810600	A	G
17	chr17:37810887:T:C	0	37810887	C	T
17	chr17:37811025:T:C	0	37811025	C	T
17	chr17:37811196:C:A	0	37811196	A	C
17	chr17:37811200:A:T	0	37811200	T	A
17	chr17:37811362:C:A	0	37811362	A	C
17	chr17:37811368:T:C	0	37811368	C	T
17	chr17:37811380:TTAATTA:T	0	37811380	T	TTAATTA
17	chr17:37811466:C:T	0	37811466	T	C
17	chr17:37811522:C:T	0	37811522	T	C
17	chr17:37811852:G:A	0	37811852	A	G
17	chr17:37811856:C:T	0	37811856	T	C
17	chr17:37811923:A:T	0	37811923	T	A
17	chr17:37811952:GCCAGTTTT:G	0	37811952	G	GCCAGTTTT
17	chr17:37812037:A:G	0	37812037	G	A
17	chr17:37812065:T:A	0	37812065	A	T
17	chr17:37813248:T:C	0	37813248	C	T
17	chr17:37813390:A:G	0	37813390	G	A
17	chr17:37813486:C:T	0	37813486	T	C
17	chr17:37813767:A:G	0	37813767	G	A
17	chr17:37813961:T:C	0	37813961	C	T
17	chr17:37814095:G:A	0	37814095	A	G
17	chr17:37814152:G:A	0	37814152	A	G
17	chr17:37814360:C:T	0	37814360	T	C
17	chr17:37814448:A:G	0	37814448	G	A
17	chr17:37814475:CT:C	0	37814475	C	CT
17	chr17:37814477:CTGCCTCCGGGTTCATGTGATCTCGGCTCACTGCAACCT:C	0	37814477	C	CTGCCTCCGGGTTCATGTGATCTCGGCTCACTGCAACCT
17	chr17:37814552:T:C	0	37814552	C	T
17	chr17:37814622:T:C	0	37814622	C	T
17	chr17:37814646:C:CT	0	37814646	CT	C
17	chr17:37814662:A:G	0	37814662	G	A
17	chr17:37815181:A:C	0	37815181	C	A
17	chr17:37815365:C:T	0	37815365	T	C
17	chr17:37816200:G:A	0	37816200	A	G
17	chr17:37816579:T:C	0	37816579	C	T
17	chr17:37817493:C:T	0	37817493	T	C
17	chr17:37817770:A:G	0	37817770	G	A
17	chr17:37818245:A:G	0	37818245	G	A
17	chr17:37819032:T:A	0	37819032	A	T
17	chr17:37820023:A:C	0	37820023	C	A
17	chr17:37820461:A:T	0	37820461	T	A
17	chr17:37820676:A:C	0	37820676	C	A
17	chr17:37820779:G:A	0	37820779	A	G
17	chr17:37820986:C:T	0	37820986	T	C
17	chr17:37821070:A:G	0	37821070	G	A
17	chr17:37821095:C:A	0	37821095	A	C
17	chr17:37821411:G:A	0	37821411	A	G
17	chr17:37821997:C:T	0	37821997	T	C
17	chr17:37822125:T:C	0	37822125	C	T
17	chr17:37822175:A:G	0	37822175	G	A
17	chr17:37822326:G:A	0	37822326	A	G
17	chr17:37822397:T:C	0	37822397	C	T
17	chr17:37822403:T:C	0	37822403	C	T
17	chr17:37822778:A:G	0	37822778	G	A
17	chr17:37823226:T:C	0	37823226	C	T
17	chr17:37823363:G:A	0	37823363	A	G
17	chr17:37823895:G:A	0	37823895	A	G
17	chr17:37824271:A:G	0	37824271	G	A
17	chr17:37824398:G:A	0	37824398	A	G
17	chr17:37824777:A:G	0	37824777	G	A
17	chr17:37824874:G:C	0	37824874	C	G
17	chr17:37824880:A:C	0	37824880	C	A
17	chr17:37825024:G:A	0	37825024	A	G
17	chr17:37825273:A:T	0	37825273	T	A
17	chr17:37825329:G:A	0	37825329	A	G
17	chr17:37825418:T:C	0	37825418	C	T
17	chr17:37826045:C:T	0	37826045	T	C
17	chr17:37826378:C:T	0	37826378	T	C
17	chr17:37826486:G:C	0	37826486	C	G
17	chr17:37827245:C:T	0	37827245	T	C
17	chr17:37827751:T:A	0	37827751	A	T
17	chr17:37828147:T:C	0	37828147	C	T
17	chr17:37828386:C:T	0	37828386	T	C
17	chr17:37828643:A:G	0	37828643	G	A
17	chr17:37828851:C:T	0	37828851	T	C
17	chr17:37829262:T:C	0	37829262	C	T
17	chr17:37830052:A:G	0	37830052	G	A
17	chr17:37830137:T:C	0	37830137	C	T
17	chr17:37831010:C:T	0	37831010	T	C
17	chr17:37833229:A:G	0	37833229	G	A
17	chr17:37833659:A:T	0	37833659	T	A
17	chr17:37834170:A:G	0	37834170	G	A
17	chr17:37836317:G:A	0	37836317	A	G
17	chr17:37836332:A:G	0	37836332	G	A
17	chr17:37836359:A:C	0	37836359	C	A
17	chr17:37836795:AG:A	0	37836795	A	AG
17	chr17:37838530:G:C	0	37838530	C	G
17	chr17:37838711:C:T	0	37838711	T	C
17	chr17:37839265:T:C	0	37839265	C	T
17	chr17:37839661:T:C	0	37839661	C	T
17	chr17:37840028:A:G	0	37840028	G	A
17	chr17:37840496:T:C	0	37840496	C	T
17	chr17:37841240:G:A	0	37841240	A	G
17	chr17:37842772:C:CATCA	0	37842772	CATCA	C
17	chr17:37844827:G:C	0	37844827	C	G
17	chr17:37845878:C:T	0	37845878	T	C
17	chr17:37846361:T:C	0	37846361	C	T
17	chr17:37846682:C:T	0	37846682	T	C
17	chr17:37847327:G:A	0	37847327	A	G
17	chr17:37848078:C:T	0	37848078	T	C
17	chr17:37848768:T:G	0	37848768	G	T
17	chr17:37850528:T:C	0	37850528	C	T
17	chr17:37850628:T:C	0	37850628	C	T
17	chr17:37851317:G:A	0	37851317	A	G
17	chr17:37851333:C:T	0	37851333	T	C
17	chr17:37851411:T:C	0	37851411	C	T
17	chr17:37852735:G:A	0	37852735	A	G
17	chr17:37852840:C:A	0	37852840	A	C
17	chr17:37854210:C:G	0	37854210	G	C
17	chr17:37854534:T:G	0	37854534	G	T
17	chr17:37855179:G:T	0	37855179	T	G
17	chr17:37856301:G:A	0	37856301	A	G
17	chr17:37858694:CCT:C	0	37858694	C	CCT
17	chr17:37859075:C:T	0	37859075	T	C
17	chr17:37859326:T:C	0	37859326	C	T
17	chr17:37859771:T:C	0	37859771	C	T
17	chr17:37859988:A:T	0	37859988	T	A
17	chr17:37860149:C:G	0	37860149	G	C
17	chr17:37861313:C:T	0	37861313	T	C
17	chr17:37862498:T:C	0	37862498	C	T
17	chr17:37863709:A:G	0	37863709	G	A
17	chr17:37864412:G:A	0	37864412	A	G
17	chr17:37864587:C:T	0	37864587	T	C
17	chr17:37864663:G:A	0	37864663	A	G
17	chr17:37864993:G:A	0	37864993	A	G
17	chr17:37865361:G:T	0	37865361	T	G
17	chr17:37866687:C:T	0	37866687	T	C
17	chr17:37868577:C:T	0	37868577	T	C
17	chr17:37868926:A:G	0	37868926	G	A
17	chr17:37869163:G:C	0	37869163	C	G
17	chr17:37869169:G:C	0	37869169	C	G
17	chr17:37869215:C:T	0	37869215	T	C
17	chr17:37869513:A:C	0	37869513	C	A
17	chr17:37869630:G:A	0	37869630	A	G
17	chr17:37872347:C:T	0	37872347	T	C
17	chr17:37872911:A:G	0	37872911	G	A
17	chr17:37874007:CT:C	0	37874007	C	CT
17	chr17:37874157:T:C	0	37874157	C	T
17	chr17:37874288:C:T	0	37874288	T	C
17	chr17:37874312:A:G	0	37874312	G	A
17	chr17:37874698:T:C	0	37874698	C	T
17	chr17:37875368:A:G	0	37875368	G	A
17	chr17:37875761:G:A	0	37875761	A	G
17	chr17:37876232:G:A	0	37876232	A	G
17	chr17:37876245:A:C	0	37876245	C	A
17	chr17:37877495:A:G	0	37877495	G	A
17	chr17:37878233:AAAC:A	0	37878233	A	AAAC
17	chr17:37878893:T:C	0	37878893	C	T
17	chr17:37879071:T:C	0	37879071	C	T
17	chr17:37879165:T:C	0	37879165	C	T
17	chr17:37880064:A:G	0	37880064	G	A
17	chr17:37880422:C:T	0	37880422	T	C
17	chr17:37880895:C:T	0	37880895	T	C
17	chr17:37882149:G:A	0	37882149	A	G
17	chr17:37882381:T:C	0	37882381	C	T
17	chr17:37883518:C:T	0	37883518	T	C
17	chr17:37883559:G:A	0	37883559	A	G
17	chr17:37884010:A:C	0	37884010	C	A
17	chr17:37884303:G:A	0	37884303	A	G
17	chr17:37884397:G:A	0	37884397	A	G
17	chr17:37884738:G:A	0	37884738	A	G
17	chr17:37885617:A:G	0	37885617	G	A
17	chr17:37885754:C:T	0	37885754	T	C
17	chr17:37886145:A:G	0	37886145	G	A
17	chr17:37886688:C:T	0	37886688	T	C
17	chr17:37886797:G:A	0	37886797	A	G
17	chr17:37886811:A:T	0	37886811	T	A
17	chr17:37886837:A:G	0	37886837	G	A
17	chr17:37886881:C:G	0	37886881	G	C
17	chr17:37887329:C:T	0	37887329	T	C
17	chr17:37887623:C:G	0	37887623	G	C
17	chr17:37887994:G:A	0	37887994	A	G
17	chr17:37888096:C:A	0	37888096	A	C
17	chr17:37889198:G:A	0	37889198	A	G
17	chr17:37889397:G:T	0	37889397	T	G
17	chr17:37889408:A:G	0	37889408	G	A
17	chr17:37889627:G:A	0	37889627	A	G
17	chr17:37889808:G:A	0	37889808	A	G
17	chr17:37889867:T:G	0	37889867	G	T
17	chr17:37889943:C:T	0	37889943	T	C
17	chr17:37890234:G:A	0	37890234	A	G
17	chr17:37919908:T:C	0	37919908	C	T
```
