## Supplementary material for "Characterization of shared and ancestry-specific signals driving complex traits using multi-ancestry fine-mapping": mesusieoutput

```
                 eur          afr      eur_afr
   [1,] 0.0003589375 0.0003589375 0.0001196458
   [2,] 0.0003589375 0.0003589375 0.0001196458
   [3,] 0.0003589375 0.0003589375 0.0001196458
   [4,] 0.0003589375 0.0003589375 0.0001196458
   [5,] 0.0003589375 0.0003589375 0.0001196458
   [6,] 0.0003589375 0.0003589375 0.0001196458
   [7,] 0.0003589375 0.0003589375 0.0001196458
   [8,] 0.0003589375 0.0003589375 0.0001196458
   [9,] 0.0003589375 0.0003589375 0.0001196458
  [10,] 0.0003589375 0.0003589375 0.0001196458
  [11,] 0.0003589375 0.0003589375 0.0001196458
  [12,] 0.0009482088 0.0003589375 0.0003567338
  [13,] 0.0003589375 0.0003589375 0.0001196458
  [14,] 0.0003589375 0.0003589375 0.0001196458
  [15,] 0.0003589375 0.0003589375 0.0001196458
  [16,] 0.0003589375 0.0003589375 0.0001196458
  [17,] 0.0003589375 0.0003589375 0.0001196458
  [18,] 0.0003589375 0.0003589375 0.0001196458
  [19,] 0.0003589375 0.0003589375 0.0001196458
  [20,] 0.0003589375 0.0003589375 0.0001196458
  [21,] 0.0003589375 0.0003589375 0.0001196458
  [22,] 0.0003589375 0.0003589375 0.0001196458
  [23,] 0.0003589375 0.0003589375 0.0001196458
  [24,] 0.0003589375 0.0003589375 0.0001196458
  [25,] 0.0003589375 0.0003589375 0.0001196458
  [26,] 0.0003589375 0.0003589375 0.0001196458
  [27,] 0.0003589375 0.0003589375 0.0001196458
  [28,] 0.0003589375 0.0003589375 0.0001196458
  [29,] 0.0003589375 0.0003589375 0.0001196458
  [30,] 0.0003589375 0.0003589375 0.0001196458
  [31,] 0.0003589375 0.0003589375 0.0001196458
  [32,] 0.0003589375 0.0003589375 0.0001196458
  [33,] 0.0003589375 0.0003589375 0.0001196458
  [34,] 0.0003589375 0.0003589375 0.0001196458
  [35,] 0.0003589375 0.0003589375 0.0001196458
  [36,] 0.0003589375 0.0003589375 0.0001196458
  [37,] 0.0003589375 0.0003589375 0.0001196458
  [38,] 0.0003589375 0.0003589375 0.0001196458
  [39,] 0.0003589375 0.0003589376 0.0001196459
  [40,] 0.0003589375 0.0003589375 0.0001196458
  [41,] 0.0003589375 0.0003589375 0.0001196458
  [42,] 0.0003589375 0.0003589375 0.0001196458
  [43,] 0.0003589375 0.0003589375 0.0001196458
  [44,] 0.0003589375 0.0003589375 0.0001196458
  [45,] 0.0003589375 0.0003589375 0.0001196458
  [46,] 0.0003589375 0.0003589375 0.0001196458
  [47,] 0.0003589375 0.0003589375 0.0001196458
  [48,] 0.0003589375 0.0003589375 0.0001196458
  [49,] 0.0003589375 0.0003589375 0.0001196458
  [50,] 0.0003589375 0.0003589375 0.0001196458
  [51,] 0.0003589375 0.0003589375 0.0001196458
  [52,] 0.0003589375 0.0003589375 0.0001196458
  [53,] 0.0019525275 0.0003589375 0.0005976806
  [54,] 0.0013823304 0.0003589375 0.0004133571
  [55,] 0.0014250610 0.0003589375 0.0004091397
  [56,] 0.0019578685 0.0003589375 0.0005715212
  [57,] 0.0003589375 0.0003589375 0.0001196458
  [58,] 0.0003589375 0.0003589375 0.0001196458
  [59,] 0.0019019283 0.0003589375 0.0005338624
  [60,] 0.0003589375 0.0003589375 0.0001196458
  [61,] 0.0019577278 0.0003589375 0.0005479269
  [62,] 0.0003589375 0.0003589375 0.0001196458
  [63,] 0.0027800954 0.0003589375 0.0007908593
  [64,] 0.0003589375 0.0003589375 0.0001196458
  [65,] 0.0003589375 0.0003589375 0.0001196458
  [66,] 0.0003589375 0.0003589375 0.0001196458
  [67,] 0.0003589375 0.0003589375 0.0001196458
  [68,] 0.0003589375 0.0003589375 0.0001196458
  [69,] 0.0003589375 0.0003589375 0.0001196458
  [70,] 0.0003589375 0.0003589375 0.0001196458
  [71,] 0.0003589375 0.0003589375 0.0001196458
  [72,] 0.0003589375 0.0003589375 0.0001196458
  [73,] 0.0003589375 0.0003589375 0.0001196458
  [74,] 0.0003589375 0.0003589375 0.0001196458
  [75,] 0.0003589375 0.0003589375 0.0001196458
  [76,] 0.0003589375 0.0003589375 0.0001196458
  [77,] 0.0003589375 0.0003589375 0.0001196458
  [78,] 0.0003589375 0.0003589375 0.0001196458
  [79,] 0.0003589375 0.0003589375 0.0001196458
  [80,] 0.0012332144 0.0003589375 0.0003857403
  [81,] 0.0003589375 0.0003589375 0.0001196458
  [82,] 0.0003589375 0.0003589375 0.0001196458
  [83,] 0.0003589375 0.0003589375 0.0001196458
  [84,] 0.0003589375 0.0003589375 0.0001196458
  [85,] 0.0003589375 0.0003589375 0.0001196458
  [86,] 0.0003589375 0.0003589375 0.0001196458
  [87,] 0.0003589375 0.0003589375 0.0001196458
  [88,] 0.0025324180 0.0003589375 0.0007377852
  [89,] 0.0003589375 0.0003589375 0.0001196458
  [90,] 0.0025112221 0.0003589375 0.0007568472
  [91,] 0.0024373853 0.0003589375 0.0007122740
  [92,] 0.0003589375 0.0003589375 0.0001196458
  [93,] 0.0027800954 0.0003589375 0.0008149506
  [94,] 0.0003589375 0.0003589375 0.0001196458
  [95,] 0.0003589375 0.0003589375 0.0001196458
  [96,] 0.0003589375 0.0003589375 0.0001196458
  [97,] 0.0003589375 0.0003589375 0.0001196458
  [98,] 0.0003589375 0.0003589375 0.0001196458
  [99,] 0.0003589375 0.0003589375 0.0001196458
 [100,] 0.0003589375 0.0003589375 0.0001196458
 [101,] 0.0003589375 0.0003589375 0.0001196458
 [102,] 0.0046436242 0.0003589375 0.0014011808
 [103,] 0.0024054373 0.0003589375 0.0007515583
 [104,] 0.0003589375 0.0003589375 0.0001196458
 [105,] 0.0017702869 0.0003589375 0.0005513647
 [106,] 0.0003589375 0.0003589375 0.0001196458
 [107,] 0.0024054373 0.0003589375 0.0008840094
 [108,] 0.0003589375 0.0003589375 0.0001196458
 [109,] 0.0003589375 0.0003589375 0.0001196458
 [110,] 0.0003589375 0.0003589375 0.0001196458
 [111,] 0.0046369623 0.0003589375 0.0013914881
 [112,] 0.0003589375 0.0003589375 0.0001196458
 [113,] 0.0003589375 0.0003589375 0.0001196458
 [114,] 0.0005419778 0.0003589375 0.0001948420
 [115,] 0.0024054373 0.0003589375 0.0007643355
 [116,] 0.0003589375 0.0003589375 0.0001196458
 [117,] 0.0005042038 0.0003589375 0.0001797473
 [118,] 0.0003589375 0.0003589375 0.0001196458
 [119,] 0.0003589375 0.0003589375 0.0001196458
 [120,] 0.0003589375 0.0003589375 0.0001196458
 [121,] 0.0005274089 0.0003589375 0.0001883285
 [122,] 0.0003589375 0.0003589375 0.0001196458
 [123,] 0.0003589375 0.0003589375 0.0001196458
 [124,] 0.0016244693 0.0003589375 0.0004892050
 [125,] 0.0003589375 0.0003589375 0.0001196458
 [126,] 0.0003589375 0.0003589375 0.0001196458
 [127,] 0.0003589375 0.0003589375 0.0001196458
 [128,] 0.0003589375 0.0003589375 0.0001196458
 [129,] 0.0005061707 0.0003589375 0.0001770534
 [130,] 0.0003589375 0.0003589375 0.0001196458
 [131,] 0.0003589375 0.0003589375 0.0001196458
 [132,] 0.0003589375 0.0003589375 0.0001196458
 [133,] 0.0003589375 0.0003589375 0.0001196458
 [134,] 0.0003589375 0.0003589375 0.0001196458
 [135,] 0.0003589375 0.0003589375 0.0001196458
 [136,] 0.0003589375 0.0003589375 0.0001196458
 [137,] 0.0005852564 0.0003589375 0.0002035162
 [138,] 0.0003589375 0.0003589375 0.0001196458
 [139,] 0.0005852564 0.0003589375 0.0002029637
 [140,] 0.0003589375 0.0003589375 0.0001196458
 [141,] 0.0028054940 0.0003589375 0.0008347196
 [142,] 0.0003589375 0.0003589375 0.0001196458
 [143,] 0.0003589375 0.0003589375 0.0001196458
 [144,] 0.0003589375 0.0003589375 0.0001196458
 [145,] 0.0003589375 0.0003589375 0.0001196458
 [146,] 0.0003589375 0.0003589375 0.0001196458
 [147,] 0.0003589375 0.0003589375 0.0001196458
 [148,] 0.0003589375 0.0003589375 0.0001196458
 [149,] 0.0003589375 0.0003589375 0.0001196458
 [150,] 0.0006149484 0.0003589375 0.0002104530
 [151,] 0.0028906682 0.0003589375 0.0008474628
 [152,] 0.0003589375 0.0003589375 0.0001196458
 [153,] 0.0003589375 0.0003589375 0.0001196458
 [154,] 0.0003589375 0.0003589375 0.0001196458
 [155,] 0.0024028985 0.0003589375 0.0006758027
 [156,] 0.0003589375 0.0003589375 0.0001196458
 [157,] 0.0003589375 0.0003589375 0.0001196458
 [158,] 0.0003589375 0.0003589375 0.0001196458
 [159,] 0.0003589375 0.0003589375 0.0001196458
 [160,] 0.0003589375 0.0003589375 0.0001196458
 [161,] 0.0003589375 0.0003589375 0.0001196458
 [162,] 0.0003589375 0.0003589375 0.0001196458
 [163,] 0.0003589375 0.0003589375 0.0001196458
 [164,] 0.0005372204 0.0003589375 0.0001814736
 [165,] 0.0008116336 0.0003589375 0.0002863428
 [166,] 0.0003589375 0.0003589375 0.0001196458
 [167,] 0.0003589375 0.0003589375 0.0001196458
 [168,] 0.0003589375 0.0003589375 0.0001196458
 [169,] 0.0007532368 0.0003589375 0.0002657188
 [170,] 0.0043310102 0.0003589375 0.0015247035
 [171,] 0.0007922323 0.0003589375 0.0002783770
 [172,] 0.0003589375 0.0003589375 0.0001196458
 [173,] 0.0003589375 0.0003589375 0.0001196458
 [174,] 0.0003589375 0.0003589375 0.0001196458
 [175,] 0.0013787398 0.0003589375 0.0005123498
 [176,] 0.0003589375 0.0003589375 0.0001196458
 [177,] 0.0124635253 0.0003589375 0.0030441855
 [178,] 0.0124635253 0.0003589375 0.0030441855
 [179,] 0.0003589375 0.0003589375 0.0001196458
 [180,] 0.0041958020 0.0003589375 0.0014661758
 [181,] 0.0003589375 0.0003589375 0.0001196458
 [182,] 0.0005233888 0.0003589375 0.0001737600
 [183,] 0.0078022892 0.0003589375 0.0026940788
 [184,] 0.0003589375 0.0003589375 0.0001196458
 [185,] 0.0003589375 0.0003589375 0.0001196458
 [186,] 0.0078022892 0.0003589375 0.0026940788
 [187,] 0.0003589375 0.0003589375 0.0001196458
 [188,] 0.0004993226 0.0003589375 0.0001667065
 [189,] 0.0003589375 0.0003589375 0.0001196458
 [190,] 0.0003589375 0.0003589375 0.0001196458
 [191,] 0.0003589375 0.0003589375 0.0001196458
 [192,] 0.0058364730 0.0003589375 0.0014119218
 [193,] 0.0003589375 0.0003589375 0.0001196458
 [194,] 0.0003589375 0.0003589375 0.0001196458
 [195,] 0.0003589375 0.0003589375 0.0001196458
 [196,] 0.0004993226 0.0003589375 0.0001660705
 [197,] 0.0033795840 0.0003589375 0.0011346615
 [198,] 0.0007532368 0.0003589375 0.0002779755
 [199,] 0.0003589375 0.0003589375 0.0001196458
 [200,] 0.0003589375 0.0003589375 0.0001196458
 [201,] 0.0005111850 0.0003589375 0.0001689087
 [202,] 0.0003589375 0.0003589375 0.0001196458
 [203,] 0.0003589375 0.0003589375 0.0001196458
 [204,] 0.0003589375 0.0003589375 0.0001196458
 [205,] 0.0013516933 0.0003589375 0.0005021005
 [206,] 0.0085949310 0.0003589375 0.0029047819
 [207,] 0.0004993226 0.0003589375 0.0001656286
 [208,] 0.0003589375 0.0003589375 0.0001196458
 [209,] 0.0085949310 0.0003589375 0.0028820104
 [210,] 0.0004993226 0.0003589375 0.0001655591
 [211,] 0.0085949310 0.0003589375 0.0028930951
 [212,] 0.0003589375 0.0003589375 0.0001196458
 [213,] 0.0003589375 0.0003589375 0.0001196458
 [214,] 0.0003589375 0.0003589375 0.0001196458
 [215,] 0.0013883042 0.0003589375 0.0005135243
 [216,] 0.0003589375 0.0003589375 0.0001196458
 [217,] 0.0003589375 0.0003589375 0.0001196458
 [218,] 0.0007142801 0.0003589375 0.0002039041
 [219,] 0.0003589375 0.0003589375 0.0001196458
 [220,] 0.0003589375 0.0003589375 0.0001196458
 [221,] 0.0006948634 0.0003589375 0.0002037698
 [222,] 0.0003589375 0.0003589375 0.0001196458
 [223,] 0.0008589783 0.0003589375 0.0003186521
 [224,] 0.0003589375 0.0003589375 0.0001196458
 [225,] 0.0004754760 0.0003589375 0.0001608294
 [226,] 0.0003589375 0.0003589376 0.0001196459
 [227,] 0.0003589375 0.0003589375 0.0001196458
 [228,] 0.0003589375 0.0003589375 0.0001196458
 [229,] 0.0003589375 0.0003589375 0.0001196458
 [230,] 0.0089276905 0.0003589375 0.0031119207
 [231,] 0.0073131937 0.0003589375 0.0024403719
 [232,] 0.0044594973 0.0003589375 0.0018204764
 [233,] 0.0003589375 0.0003589375 0.0001196458
 [234,] 0.0003589375 0.0003589375 0.0001196458
 [235,] 0.0004766619 0.0003589375 0.0001581745
 [236,] 0.0003589375 0.0003589375 0.0001196458
 [237,] 0.0003589375 0.0003589375 0.0001196458
 [238,] 0.0003589375 0.0003589375 0.0001196458
 [239,] 0.0004657614 0.0003589375 0.0001529928
 [240,] 0.0106472764 0.0003589375 0.0024172263
 [241,] 0.0003589375 0.0003589375 0.0001196458
 [242,] 0.0013513892 0.0003589375 0.0004982813
 [243,] 0.0003589375 0.0003589375 0.0001196458
 [244,] 0.0003589375 0.0003589375 0.0001196458
 [245,] 0.0003589375 0.0003589375 0.0001196458
 [246,] 0.0003589375 0.0003589375 0.0001196458
 [247,] 0.0003589375 0.0003589375 0.0001196458
 [248,] 0.0071990896 0.0003589375 0.0024211578
 [249,] 0.0013146645 0.0003589375 0.0005067985
 [250,] 0.0003589375 0.0003589375 0.0001196458
 [251,] 0.0003589375 0.0003589375 0.0001196458
 [252,] 0.0003589375 0.0003589375 0.0001196458
 [253,] 0.0016997594 0.0003589375 0.0006615571
 [254,] 0.0003616922 0.0003589375 0.0001196458
 [255,] 0.0003589375 0.0003589375 0.0001196458
 [256,] 0.0004040494 0.0003589375 0.0001196458
 [257,] 0.0003589375 0.0003589375 0.0001196458
 [258,] 0.0003589375 0.0003589375 0.0001196458
 [259,] 0.0003589375 0.0003589375 0.0001196458
 [260,] 0.0017278523 0.0003589375 0.0006556008
 [261,] 0.0003589375 0.0003589375 0.0001196458
 [262,] 0.0003589375 0.0003589375 0.0001196458
 [263,] 0.0003589375 0.0003589376 0.0001196459
 [264,] 0.0003589375 0.0003589375 0.0001196458
 [265,] 0.0003589375 0.0003589375 0.0001196458
 [266,] 0.0003589375 0.0003589375 0.0001196458
 [267,] 0.0003589375 0.0003589375 0.0001196458
 [268,] 0.0003589375 0.0003589375 0.0001196458
 [269,] 0.0003589375 0.0003589375 0.0001196458
 [270,] 0.0003589375 0.0003589375 0.0001196458
 [271,] 0.0003589375 0.0003589375 0.0001196458
 [272,] 0.0003589375 0.0003589375 0.0001196458
 [273,] 0.0019775347 0.0003589375 0.0003942088
 [274,] 0.0003589375 0.0003589375 0.0001196458
 [275,] 0.0003589375 0.0003589375 0.0001196458
 [276,] 0.0013948037 0.0003589375 0.0003259135
 [277,] 0.0003589375 0.0003589375 0.0001196458
 [278,] 0.0003589375 0.0003589375 0.0001196458
 [279,] 0.0003589375 0.0003589375 0.0001196458
 [280,] 0.0004378374 0.0003589375 0.0001311227
 [281,] 0.0003589375 0.0003589375 0.0001196458
 [282,] 0.0003589375 0.0003589375 0.0001196458
 [283,] 0.0004400835 0.0003589375 0.0001337478
 [284,] 0.0005023432 0.0003589375 0.0001531592
 [285,] 0.0004817153 0.0003589375 0.0001593526
 [286,] 0.0003589375 0.0003589375 0.0001196458
 [287,] 0.0003589375 0.0003589375 0.0001196458
 [288,] 0.0003589375 0.0003589375 0.0001196458
 [289,] 0.0003589375 0.0003589375 0.0001196458
 [290,] 0.0003589375 0.0003589375 0.0001196458
 [291,] 0.0003589375 0.0003589375 0.0001196458
 [292,] 0.0003589375 0.0003589375 0.0001196458
 [293,] 0.0003589375 0.0003589375 0.0001196458
 [294,] 0.0003589375 0.0003589375 0.0001196458
 [295,] 0.0003589375 0.0003589375 0.0001196458
 [296,] 0.0003589375 0.0003589375 0.0001196458
 [297,] 0.0003589375 0.0003589375 0.0001196458
 [298,] 0.0003589375 0.0003589375 0.0001196458
 [299,] 0.0003589375 0.0003589375 0.0001196458
 [300,] 0.0003589375 0.0003589375 0.0001196458
 [301,] 0.0003589375 0.0003589375 0.0001196458
 [302,] 0.0003589375 0.0003589375 0.0001196458
 [303,] 0.0003589375 0.0003589375 0.0001196458
 [304,] 0.0064556072 0.0003589375 0.0030524792
 [305,] 0.0003589375 0.0003589375 0.0001196458
 [306,] 0.0003589375 0.0003589375 0.0001196458
 [307,] 0.0003589375 0.0003589375 0.0001196458
 [308,] 0.0003589375 0.0003589375 0.0001196458
 [309,] 0.0003589375 0.0003589375 0.0001196458
 [310,] 0.0003589375 0.0003589375 0.0001196458
 [311,] 0.0003589375 0.0003589375 0.0001196458
 [312,] 0.0100729778 0.0003589375 0.0047142672
 [313,] 0.0003589375 0.0003589375 0.0001196458
 [314,] 0.0003589375 0.0003589375 0.0001196458
 [315,] 0.0003589375 0.0003589375 0.0001196458
 [316,] 0.0051632544 0.0003589375 0.0022674839
 [317,] 0.0058780639 0.0003589375 0.0029119867
 [318,] 0.0051632544 0.0003589375 0.0021422905
 [319,] 0.0003589375 0.0003589375 0.0001196458
 [320,] 0.0051254785 0.0003589375 0.0022403305
 [321,] 0.0003589375 0.0003589375 0.0001196458
 [322,] 0.0012180821 0.0003589375 0.0005750238
 [323,] 0.0003589375 0.0003589375 0.0001196458
 [324,] 0.0003589375 0.0003589375 0.0001196458
 [325,] 0.0064724976 0.0003589375 0.0028452470
 [326,] 0.0057641610 0.0003589375 0.0025278223
 [327,] 0.0003589375 0.0003589375 0.0001196458
 [328,] 0.0003589375 0.0003589375 0.0001196458
 [329,] 0.0452398869 0.0003589375 0.0179060262
 [330,] 0.0464008719 0.0003589375 0.0182479369
 [331,] 0.0073292665 0.0003589375 0.0033683824
 [332,] 0.0003589375 0.0003589375 0.0001196458
 [333,] 0.0003589375 0.0003589375 0.0001196458
 [334,] 0.0062319301 0.0003589375 0.0025243637
 [335,] 0.0003589375 0.0003589375 0.0001196458
 [336,] 0.0004876868 0.0003589375 0.0001856474
 [337,] 0.0028734729 0.0003589375 0.0014193588
 [338,] 0.0005234811 0.0003589375 0.0002010276
 [339,] 0.0005851209 0.0003589375 0.0002215035
 [340,] 0.0013671513 0.0003589375 0.0006738593
 [341,] 0.0009546458 0.0003589375 0.0002568172
 [342,] 0.0003589375 0.0003589375 0.0001196458
 [343,] 0.0003589375 0.0003589375 0.0001196458
 [344,] 0.0003589375 0.0003589375 0.0001196458
 [345,] 0.0015294764 0.0003589375 0.0007543848
 [346,] 0.0028744929 0.0003589375 0.0013981418
 [347,] 0.0003589375 0.0003589375 0.0001196458
 [348,] 0.0003589375 0.0003589375 0.0001196458
 [349,] 0.0013053614 0.0003589375 0.0003700011
 [350,] 0.0003589375 0.0003589375 0.0001196458
 [351,] 0.0003589375 0.0003589375 0.0001196458
 [352,] 0.0003589375 0.0003589375 0.0001196458
 [353,] 0.0015954236 0.0003589375 0.0007434621
 [354,] 0.0014624908 0.0003589375 0.0006766576
 [355,] 0.0003589375 0.0003589375 0.0001196458
 [356,] 0.0003589375 0.0003589375 0.0001196458
 [357,] 0.0003589375 0.0003589375 0.0001196458
 [358,] 0.0003589375 0.0003589375 0.0001196458
 [359,] 0.0022325153 0.0003589375 0.0010497462
 [360,] 0.0003589375 0.0003589375 0.0001196458
 [361,] 0.0003589375 0.0003589375 0.0001196458
 [362,] 0.0003589375 0.0003589375 0.0001196458
 [363,] 0.0003589375 0.0003589375 0.0001196458
 [364,] 0.0003589375 0.0003589375 0.0001196458
 [365,] 0.0003589375 0.0003589375 0.0001196458
 [366,] 0.0003589375 0.0003589375 0.0001196458
 [367,] 0.0003589375 0.0003589375 0.0001196458
 [368,] 0.0003589375 0.0003589375 0.0001196458
 [369,] 0.0003589375 0.0003589375 0.0001196458
 [370,] 0.0003589375 0.0003589375 0.0001196458
 [371,] 0.0003589375 0.0003589375 0.0001196458
 [372,] 0.0003589375 0.0003589375 0.0001196458
 [373,] 0.0003589375 0.0003589375 0.0001196458
 [374,] 0.0003589375 0.0003589375 0.0001196458
 [375,] 0.0003589375 0.0003589375 0.0001196458
 [376,] 0.0003589375 0.0003589375 0.0001196458
 [377,] 0.0003589375 0.0003589375 0.0001196458
 [378,] 0.0003589375 0.0003589375 0.0001196458
 [379,] 0.0003589375 0.0003589375 0.0001196458
 [380,] 0.0003589375 0.0003589375 0.0001196458
 [381,] 0.0003589375 0.0003589375 0.0001196458
 [382,] 0.0003589375 0.0003589375 0.0001196458
 [383,] 0.0003589375 0.0003589375 0.0001196458
 [384,] 0.0003589375 0.0003589375 0.0001196458
 [385,] 0.0003589375 0.0003589375 0.0001196458
 [386,] 0.0003589375 0.0003589375 0.0001196458
 [387,] 0.0003589375 0.0003589375 0.0001196458
 [388,] 0.0003589375 0.0003589375 0.0001196458
 [389,] 0.0003589375 0.0003589375 0.0001196458
 [390,] 0.0003589375 0.0003589375 0.0001196458
 [391,] 0.0003589375 0.0003589376 0.0001196459
 [392,] 0.0003589375 0.0003589375 0.0001196458
 [393,] 0.0003589375 0.0003589375 0.0001196458
 [394,] 0.0003589375 0.0003589375 0.0001196458
 [395,] 0.0003589375 0.0003589375 0.0001196458
 [396,] 0.0003589375 0.0003589375 0.0001196458
 [397,] 0.0003589375 0.0003589375 0.0001196458
 [398,] 0.0003589375 0.0003589375 0.0001196458
 [399,] 0.0003589375 0.0003589376 0.0001196459
 [400,] 0.0003589375 0.0003589375 0.0001196458
 [401,] 0.0003589375 0.0003589375 0.0001196458
 [402,] 0.0003589375 0.0003589375 0.0001196458
 [403,] 0.0005209420 0.0003589375 0.0002143808
 [404,] 0.0003589375 0.0003589375 0.0001196458
 [405,] 0.0004338904 0.0003589375 0.0001619047
 [406,] 0.0003589375 0.0003589375 0.0001196458
 [407,] 0.0003589375 0.0003589375 0.0001196458
 [408,] 0.0003589375 0.0003589375 0.0001196458
 [409,] 0.0003589375 0.0003589375 0.0001196458
 [410,] 0.0003589375 0.0003589375 0.0001196458
 [411,] 0.0003589375 0.0003589375 0.0001196458
 [412,] 0.0003589375 0.0003589375 0.0001196458
 [413,] 0.0003589375 0.0003589375 0.0001196458
 [414,] 0.0003589375 0.0003589375 0.0001196458
 [415,] 0.0003589375 0.0003589375 0.0001196458
 [416,] 0.0003589375 0.0003589376 0.0001196459
 [417,] 0.0003589375 0.0003589375 0.0001196458
 [418,] 0.0003589375 0.0003589375 0.0001196458
 [419,] 0.0003589375 0.0003589375 0.0001196458
 [420,] 0.0003589375 0.0003589375 0.0001196458
 [421,] 0.0003589375 0.0003589375 0.0001196458
 [422,] 0.0003589375 0.0003589375 0.0001196458
 [423,] 0.0003589375 0.0003589375 0.0001196458
 [424,] 0.0003589375 0.0003589375 0.0001196458
 [425,] 0.0003589375 0.0003589375 0.0001196458
 [426,] 0.0003589375 0.0003589375 0.0001196458
 [427,] 0.0003589375 0.0003589375 0.0001196458
 [428,] 0.0003589375 0.0003589375 0.0001196458
 [429,] 0.0003589375 0.0003589375 0.0001196458
 [430,] 0.0003589375 0.0003589375 0.0001196458
 [431,] 0.0003589375 0.0003589375 0.0001196458
 [432,] 0.0003589375 0.0003589375 0.0001196458
 [433,] 0.0003589375 0.0003589375 0.0001196458
 [434,] 0.0003589375 0.0003589375 0.0001196458
 [435,] 0.0003589375 0.0003589375 0.0001196458
 [436,] 0.0003589375 0.0003589375 0.0001196458
 [437,] 0.0003589375 0.0003589375 0.0001196458
 [438,] 0.0003589375 0.0003589375 0.0001196458
 [439,] 0.0003589375 0.0003589375 0.0001196458
 [440,] 0.0003589375 0.0003589375 0.0001196458
 [441,] 0.0003589375 0.0003589375 0.0001196458
 [442,] 0.0003589375 0.0003589375 0.0001196458
 [443,] 0.0003589375 0.0003589375 0.0001196458
 [444,] 0.0003589375 0.0003589375 0.0001196458
 [445,] 0.0003589375 0.0003589375 0.0001196458
 [446,] 0.0003589375 0.0003589375 0.0001196458
 [447,] 0.0003589375 0.0003589375 0.0001196458
 [448,] 0.0003589375 0.0003589375 0.0001196458
 [449,] 0.0003589375 0.0003589375 0.0001196458
 [450,] 0.0003589375 0.0003589376 0.0001196459
 [451,] 0.0003589375 0.0003589375 0.0001196458
 [452,] 0.0003589375 0.0003589375 0.0001196458
 [453,] 0.0003589375 0.0003589376 0.0001196459
 [454,] 0.0003589375 0.0003589375 0.0001196458
 [455,] 0.0003589375 0.0003589375 0.0001196458
 [456,] 0.0003589375 0.0003589375 0.0001196458
 [457,] 0.0003589375 0.0003589375 0.0001196458
 [458,] 0.0003589375 0.0003589375 0.0001196458
 [459,] 0.0003589375 0.0003589375 0.0001196458
 [460,] 0.0003589375 0.0003589375 0.0001196458
 [461,] 0.0003589375 0.0003589375 0.0001196458
 [462,] 0.0003589375 0.0003589375 0.0001196458
 [463,] 0.0003589375 0.0003589375 0.0001196458
 [464,] 0.0003589375 0.0003589375 0.0001196458
 [465,] 0.0003589375 0.0003589375 0.0001196458
 [466,] 0.0003589375 0.0003589375 0.0001196458
 [467,] 0.0003648853 0.0003589375 0.0001196458
 [468,] 0.0003589375 0.0003589375 0.0001196458
 [469,] 0.0003589375 0.0003589375 0.0001196458
 [470,] 0.0003589375 0.0003589375 0.0001196458
 [471,] 0.0003589375 0.0003589375 0.0001196458
 [472,] 0.0003589375 0.0003589375 0.0001196458
 [473,] 0.0003589375 0.0003589375 0.0001196458
 [474,] 0.0003589375 0.0003589375 0.0001196458
 [475,] 0.0003589375 0.0003589375 0.0001196458
 [476,] 0.0003589375 0.0003589375 0.0001196458
 [477,] 0.0003589375 0.0003589375 0.0001196458
 [478,] 0.0003589375 0.0003589375 0.0001196458
 [479,] 0.0003589375 0.0003589375 0.0001196458
 [480,] 0.0003589375 0.0003589375 0.0001196458
 [481,] 0.0003589375 0.0003589375 0.0001196458
 [482,] 0.0003589375 0.0003589375 0.0001196458
 [483,] 0.0003589375 0.0003589375 0.0001196458
 [484,] 0.0003589375 0.0003589375 0.0001196458
 [485,] 0.0003589375 0.0003589375 0.0001196458
 [486,] 0.0003589375 0.0003589375 0.0001196458
 [487,] 0.0003589375 0.0003589375 0.0001196458
 [488,] 0.0003589375 0.0003589375 0.0001196458
 [489,] 0.0003589375 0.0003589376 0.0001196459
 [490,] 0.0003589375 0.0003589375 0.0001196458
 [491,] 0.0003589375 0.0003589375 0.0001196458
 [492,] 0.0003589375 0.0003589375 0.0001196458
 [493,] 0.0003589375 0.0003589375 0.0001196458
 [494,] 0.0003589375 0.0003589375 0.0001196458
 [495,] 0.0003589375 0.0003589375 0.0001196458
 [496,] 0.0003589375 0.0003589375 0.0001196458
 [497,] 0.0003589375 0.0003589375 0.0001196458
 [498,] 0.0003589375 0.0003589375 0.0001196458
 [499,] 0.0003589375 0.0003589375 0.0001196458
 [500,] 0.0003589375 0.0003589375 0.0001196458
 [501,] 0.0003589375 0.0003589375 0.0001196458
 [502,] 0.0003589375 0.0003589375 0.0001196458
 [503,] 0.0003589375 0.0003589375 0.0001196458
 [504,] 0.0003589375 0.0003589375 0.0001196458
 [505,] 0.0003589375 0.0003589375 0.0001196458
 [506,] 0.0003589375 0.0003589375 0.0001196458
 [507,] 0.0003589375 0.0003589375 0.0001196458
 [508,] 0.0003589375 0.0003589375 0.0001196458
 [509,] 0.0003589375 0.0003589375 0.0001196458
 [510,] 0.0003589375 0.0003589375 0.0001196458
 [511,] 0.0003589375 0.0003589375 0.0001196458
 [512,] 0.0003589375 0.0003589375 0.0001196458
 [513,] 0.0003589375 0.0003589375 0.0001196458
 [514,] 0.0003589375 0.0003589375 0.0001196458
 [515,] 0.0003589375 0.0003589375 0.0001196458
 [516,] 0.0003589375 0.0003589375 0.0001196458
 [517,] 0.0003589375 0.0003589375 0.0001196458
 [518,] 0.0003589375 0.0003589375 0.0001196458
 [519,] 0.0003589375 0.0003589375 0.0001196458
 [520,] 0.0003589375 0.0003589375 0.0001196458
 [521,] 0.0003589375 0.0003589375 0.0001196458
 [522,] 0.0003589375 0.0003589375 0.0001196458
 [523,] 0.0003589375 0.0003589375 0.0001196458
 [524,] 0.0003589375 0.0003589375 0.0001196458
 [525,] 0.0003589375 0.0003589375 0.0001196458
 [526,] 0.0003589375 0.0003589375 0.0001196458
 [527,] 0.0005720744 0.0003589375 0.0001568754
 [528,] 0.0003589375 0.0003589375 0.0001196458
 [529,] 0.0003589375 0.0003589375 0.0001196458
 [530,] 0.0003589375 0.0003589375 0.0001196458
 [531,] 0.0003589375 0.0003589375 0.0001196458
 [532,] 0.0003589375 0.0003589375 0.0001196458
 [533,] 0.0003589375 0.0003589375 0.0001196458
 [534,] 0.0003589375 0.0003589375 0.0001196458
 [535,] 0.0003589375 0.0003589375 0.0001196458
 [536,] 0.0003589375 0.0003589375 0.0001196458
 [537,] 0.0003745615 0.0003589375 0.0001196458
 [538,] 0.0003819074 0.0003589375 0.0001196458
 [539,] 0.0003589375 0.0003589375 0.0001196458
 [540,] 0.0003589375 0.0003589376 0.0001196459
 [541,] 0.0003589375 0.0003589376 0.0001196459
 [542,] 0.0003589375 0.0003589375 0.0001196458
 [543,] 0.0003589375 0.0003589375 0.0001196458
 [544,] 0.0003589375 0.0003589375 0.0001196458
 [545,] 0.0003589375 0.0003589375 0.0001196458
 [546,] 0.0003589375 0.0003589375 0.0001196458
 [547,] 0.0003589375 0.0003589375 0.0001196458
 [548,] 0.0003589375 0.0003589375 0.0001196458
 [549,] 0.0003589375 0.0003589375 0.0001196458
 [550,] 0.0003589375 0.0003589375 0.0001196458
 [551,] 0.0003589375 0.0003589375 0.0001196458
 [552,] 0.0003589375 0.0003589375 0.0001196458
 [553,] 0.0003589375 0.0003589375 0.0001196458
 [554,] 0.0003733849 0.0003589375 0.0001196458
 [555,] 0.0003589375 0.0003589376 0.0001196459
 [556,] 0.0003589375 0.0003589375 0.0001196458
 [557,] 0.0003589375 0.0003589375 0.0001196458
 [558,] 0.0003589375 0.0003589375 0.0001196458
 [559,] 0.0003589375 0.0003589376 0.0001196459
 [560,] 0.0003589375 0.0003589375 0.0001196458
 [561,] 0.0003589375 0.0003589375 0.0001196458
 [562,] 0.0003808961 0.0003589375 0.0001196458
 [563,] 0.0006744488 0.0003589375 0.0001196458
 [564,] 0.0006649605 0.0003589375 0.0001196458
 [565,] 0.0006372048 0.0003589375 0.0001196458
 [566,] 0.0003589375 0.0003589375 0.0001196458
 [567,] 0.0003589375 0.0003589375 0.0001196458
 [568,] 0.0003907310 0.0003589375 0.0001196458
 [569,] 0.0003589375 0.0003589375 0.0001196458
 [570,] 0.0003589375 0.0003589375 0.0001196458
 [571,] 0.0004077857 0.0003589375 0.0001196458
 [572,] 0.0003821518 0.0003589375 0.0001196458
 [573,] 0.0003821518 0.0003589375 0.0001196458
 [574,] 0.0003589375 0.0003589375 0.0001196458
 [575,] 0.0003879137 0.0003589375 0.0001196458
 [576,] 0.0003589375 0.0003589375 0.0001196458
 [577,] 0.0003589375 0.0003589375 0.0001196458
 [578,] 0.0003589375 0.0003589375 0.0001196458
 [579,] 0.0003589375 0.0003589375 0.0001196458
 [580,] 0.0003589375 0.0003589375 0.0001196458
 [581,] 0.0003589375 0.0003589375 0.0001196458
 [582,] 0.0003589375 0.0003589375 0.0001196458
 [583,] 0.0006510979 0.0003589375 0.0001196458
 [584,] 0.0003589375 0.0003589375 0.0001196458
 [585,] 0.0006481985 0.0003589375 0.0001196458
 [586,] 0.0004016221 0.0003589375 0.0001196458
 [587,] 0.0003589375 0.0003589375 0.0001196458
 [588,] 0.0003589375 0.0003589375 0.0001196458
 [589,] 0.0003589375 0.0003589375 0.0001196458
 [590,] 0.0003589375 0.0003589375 0.0001196458
 [591,] 0.0003589375 0.0003589375 0.0001196458
 [592,] 0.0003589375 0.0003589375 0.0001196458
 [593,] 0.0003589375 0.0003589375 0.0001196458
 [594,] 0.0003589375 0.0003589375 0.0001196458
 [595,] 0.0003589375 0.0003589375 0.0001196458
 [596,] 0.0003589375 0.0003589375 0.0001196458
 [597,] 0.0003589375 0.0003589375 0.0001196458
 [598,] 0.0003589375 0.0003589375 0.0001196458
 [599,] 0.0003589375 0.0003589375 0.0001196458
 [600,] 0.0003589375 0.0003589375 0.0001196458
 [601,] 0.0003589375 0.0003589375 0.0001196458
 [602,] 0.0003944762 0.0003589375 0.0001196458
 [603,] 0.0003589375 0.0003589375 0.0001196458
 [604,] 0.0003589375 0.0003589375 0.0001196458
 [605,] 0.0003589375 0.0003589375 0.0001196458
 [606,] 0.0003589375 0.0003589375 0.0001196458
 [607,] 0.0003589375 0.0003589375 0.0001196458
 [608,] 0.0003589375 0.0003589375 0.0001196458
 [609,] 0.0003589375 0.0003589375 0.0001196458
 [610,] 0.0003589375 0.0003589375 0.0001196458
 [611,] 0.0003589375 0.0003589375 0.0001196458
 [612,] 0.0003589375 0.0003589375 0.0001196458
 [613,] 0.0003589375 0.0003589375 0.0001196458
 [614,] 0.0003589375 0.0003589375 0.0001196458
 [615,] 0.0003589375 0.0003589375 0.0001196458
 [616,] 0.0003589375 0.0003589375 0.0001196458
 [617,] 0.0003589375 0.0003589375 0.0001196458
 [618,] 0.0003589375 0.0003589375 0.0001196458
 [619,] 0.0003589375 0.0003589375 0.0001196458
 [620,] 0.0003589375 0.0003589375 0.0001196458
 [621,] 0.0003589375 0.0003589375 0.0001196458
 [622,] 0.0003589375 0.0003589375 0.0001196458
 [623,] 0.0003589375 0.0003589375 0.0001196458
 [624,] 0.0003589375 0.0003589375 0.0001196458
 [625,] 0.0003589375 0.0003589375 0.0001196458
 [626,] 0.0003589375 0.0003589375 0.0001196458
 [627,] 0.0003589375 0.0003589375 0.0001196458
 [628,] 0.0003589375 0.0003589375 0.0001196458
 [629,] 0.0003589375 0.0003589375 0.0001196458
 [630,] 0.0003589375 0.0003589375 0.0001196458
 [631,] 0.0003589375 0.0003589375 0.0001196458
 [632,] 0.0003589375 0.0003589375 0.0001196458
 [633,] 0.0003589375 0.0003589375 0.0001196458
 [634,] 0.0003589375 0.0003589375 0.0001196458
 [635,] 0.0003589375 0.0003589375 0.0001196458
 [636,] 0.0003589375 0.0003589375 0.0001196458
 [637,] 0.0003589375 0.0003589375 0.0001196458
 [638,] 0.0003589375 0.0003589375 0.0001196458
 [639,] 0.0003589375 0.0003589375 0.0001196458
 [640,] 0.0003589375 0.0003589375 0.0001196458
 [641,] 0.0003589375 0.0003589375 0.0001196458
 [642,] 0.0003589375 0.0003589375 0.0001196458
 [643,] 0.0003589375 0.0003589375 0.0001196458
 [644,] 0.0003589375 0.0003589375 0.0001196458
 [645,] 0.0003589375 0.0003589375 0.0001196458
 [646,] 0.0003589375 0.0003589375 0.0001196458
 [647,] 0.0003589375 0.0003589375 0.0001196458
 [648,] 0.0003589375 0.0003589376 0.0001196459
 [649,] 0.0003589375 0.0003589375 0.0001196458
 [650,] 0.0003589375 0.0003589375 0.0001196458
 [651,] 0.0003589375 0.0003589375 0.0001196458
 [652,] 0.0003589375 0.0003589375 0.0001196458
 [653,] 0.0003589375 0.0003589375 0.0001196458
 [654,] 0.0003589375 0.0003589375 0.0001196458
 [655,] 0.0003589375 0.0003589375 0.0001196458
 [656,] 0.0003589375 0.0003589375 0.0001196458
 [657,] 0.0003589375 0.0003589375 0.0001196458
 [658,] 0.0003589375 0.0003589375 0.0001196458
 [659,] 0.0003589375 0.0003589375 0.0001196458
 [660,] 0.0003589375 0.0003589375 0.0001196458
 [661,] 0.0003589375 0.0003589375 0.0001196458
 [662,] 0.0003589375 0.0003589375 0.0001196458
 [663,] 0.0003589375 0.0003589375 0.0001196458
 [664,] 0.0003589375 0.0003589375 0.0001196458
 [665,] 0.0003589375 0.0003589375 0.0001196458
 [666,] 0.0003589375 0.0003589375 0.0001196458
 [667,] 0.0003589375 0.0003589375 0.0001196458
 [668,] 0.0003589375 0.0003589375 0.0001196458
 [669,] 0.0003589375 0.0003589375 0.0001196458
 [670,] 0.0003589375 0.0003589375 0.0001196458
 [671,] 0.0003589375 0.0003589375 0.0001196458
 [672,] 0.0003589375 0.0003589375 0.0001196458
 [673,] 0.0003589375 0.0003589375 0.0001196458
 [674,] 0.0003589375 0.0003589376 0.0001196459
 [675,] 0.0003589375 0.0003589376 0.0001196459
 [676,] 0.0003589375 0.0003589376 0.0001196459
 [677,] 0.0003589375 0.0003589376 0.0001196459
 [678,] 0.0003589375 0.0003589376 0.0001196459
 [679,] 0.0003589375 0.0003589376 0.0001196459
 [680,] 0.0003589375 0.0003589376 0.0001196459
 [681,] 0.0003589375 0.0003589376 0.0001196459
 [682,] 0.0003589375 0.0003589376 0.0001196459
 [683,] 0.0003589375 0.0003589376 0.0001196459
 [684,] 0.0003589375 0.0003589376 0.0001196459
 [685,] 0.0003589375 0.0003589375 0.0001196458
 [686,] 0.0003589375 0.0003589376 0.0001196459
 [687,] 0.0003589375 0.0003589376 0.0001196459
 [688,] 0.0003589375 0.0003589375 0.0001196458
 [689,] 0.0003589375 0.0003589376 0.0001196459
 [690,] 0.0003589375 0.0003589376 0.0001196459
 [691,] 0.0003589375 0.0003589376 0.0001196459
 [692,] 0.0003589375 0.0003589376 0.0001196459
 [693,] 0.0003589375 0.0003589376 0.0001196459
 [694,] 0.0003589375 0.0003589376 0.0001196459
 [695,] 0.0003589375 0.0003589376 0.0001196459
 [696,] 0.0003589375 0.0003589375 0.0001196458
 [697,] 0.0003589375 0.0003589376 0.0001196459
 [698,] 0.0003589375 0.0003589376 0.0001196459
 [699,] 0.0003589375 0.0003589376 0.0001196459
 [700,] 0.0003589375 0.0003589375 0.0001196458
 [701,] 0.0003589375 0.0003589376 0.0001196459
 [702,] 0.0003589375 0.0003589376 0.0001196459
 [703,] 0.0003589375 0.0003589376 0.0001196459
 [704,] 0.0003589375 0.0003589375 0.0001196458
 [705,] 0.0003589375 0.0003589376 0.0001196459
 [706,] 0.0003589375 0.0003589376 0.0001196459
 [707,] 0.0003589375 0.0003589375 0.0001196458
 [708,] 0.0003589375 0.0003589376 0.0001196459
 [709,] 0.0003589375 0.0003589376 0.0001196459
 [710,] 0.0003589375 0.0003589375 0.0001196458
 [711,] 0.0003589375 0.0003589376 0.0001196459
 [712,] 0.0003589375 0.0003589376 0.0001196459
 [713,] 0.0003589375 0.0003589376 0.0001196459
 [714,] 0.0003589375 0.0003589376 0.0001196459
 [715,] 0.0003589375 0.0003589376 0.0001196459
 [716,] 0.0003589375 0.0003589376 0.0001196459
 [717,] 0.0005006177 0.0003589376 0.0001196459
 [718,] 0.0003589375 0.0003589376 0.0001196459
 [719,] 0.0004847013 0.0003589376 0.0001196459
 [720,] 0.0003589375 0.0003589376 0.0001196459
 [721,] 0.0003589375 0.0003589376 0.0001196459
 [722,] 0.0003589375 0.0003589376 0.0001196459
 [723,] 0.0003589375 0.0003589376 0.0001196459
 [724,] 0.0003589375 0.0003589376 0.0001196459
 [725,] 0.0003589375 0.0003589376 0.0001196459
 [726,] 0.0004908950 0.0003589376 0.0001196459
 [727,] 0.0003589375 0.0003589376 0.0001196459
 [728,] 0.0003589375 0.0003589375 0.0001196458
 [729,] 0.0003589375 0.0003589376 0.0001196459
 [730,] 0.0004321453 0.0003589376 0.0001196459
 [731,] 0.0008129571 0.0003589376 0.0001736340
 [732,] 0.0003589375 0.0003589375 0.0001196458
 [733,] 0.0003589375 0.0003589375 0.0001196458
 [734,] 0.0003589375 0.0003589375 0.0001196458
 [735,] 0.0003589375 0.0003589375 0.0001196458
 [736,] 0.0003589375 0.0003589375 0.0001196458
 [737,] 0.0003589375 0.0003589375 0.0001196458
 [738,] 0.0003589375 0.0003589375 0.0001196458
 [739,] 0.0003589375 0.0003589375 0.0001196458
 [740,] 0.0003589375 0.0003589375 0.0001196458
 [741,] 0.0003589375 0.0003589375 0.0001196458
 [742,] 0.0003589375 0.0003589375 0.0001196458
 [743,] 0.0003589375 0.0003589375 0.0001196458
 [744,] 0.0003589375 0.0003589375 0.0001196458
 [745,] 0.0003589375 0.0003589375 0.0001196458
 [746,] 0.0003589375 0.0003589375 0.0001196458
 [747,] 0.0003589375 0.0003589375 0.0001196458
 [748,] 0.0003589375 0.0003589375 0.0001196458
 [749,] 0.0003589375 0.0003589375 0.0001196458
 [750,] 0.0003589375 0.0003589375 0.0001196458
 [751,] 0.0003589375 0.0003589375 0.0001196458
 [752,] 0.0003589375 0.0003589375 0.0001196458
 [753,] 0.0003589375 0.0003589375 0.0001196458
 [754,] 0.0003589375 0.0003589375 0.0001196458
 [755,] 0.0003589375 0.0003589375 0.0001196458
 [756,] 0.0003589375 0.0003589375 0.0001196458
 [757,] 0.0003589375 0.0003589375 0.0001196458
 [758,] 0.0003589375 0.0003589375 0.0001196458
 [759,] 0.0003589375 0.0003589375 0.0001196458
 [760,] 0.0003589375 0.0003589375 0.0001196458
 [761,] 0.0003589375 0.0003589375 0.0001196458
 [762,] 0.0003589375 0.0003589375 0.0001196458
 [763,] 0.0003589375 0.0003589375 0.0001196458
 [764,] 0.0003589375 0.0003589375 0.0001196458
 [765,] 0.0003589375 0.0003589375 0.0001196458
 [766,] 0.0003589375 0.0003589375 0.0001196458
 [767,] 0.0003589375 0.0003589375 0.0001196458
 [768,] 0.0003589375 0.0003589375 0.0001196458
 [769,] 0.0003589375 0.0003589375 0.0001196458
 [770,] 0.0003589375 0.0003589375 0.0001196458
 [771,] 0.0003589375 0.0003589375 0.0001196458
 [772,] 0.0003589375 0.0003589375 0.0001196458
 [773,] 0.0003589375 0.0003589375 0.0001196458
 [774,] 0.0006380229 0.0003589375 0.0001765914
 [775,] 0.0003589375 0.0003589375 0.0001196458
 [776,] 0.0003589375 0.0003589375 0.0001196458
 [777,] 0.0003589375 0.0003589375 0.0001196458
 [778,] 0.0003589375 0.0003589375 0.0001196458
 [779,] 0.0003589375 0.0003589375 0.0001196458
 [780,] 0.0003589375 0.0003589375 0.0001196458
 [781,] 0.0003589375 0.0003589375 0.0001196458
 [782,] 0.0003589375 0.0003589375 0.0001196458
 [783,] 0.0003589375 0.0003589375 0.0001196458
 [784,] 0.0003589375 0.0003589375 0.0001196458
 [785,] 0.0003589375 0.0003589375 0.0001196458
 [786,] 0.0003589375 0.0003589375 0.0001196458
 [787,] 0.0003589375 0.0003589375 0.0001196458
 [788,] 0.0003589375 0.0003589375 0.0001196458
 [789,] 0.0003589375 0.0003589375 0.0001196458
 [790,] 0.0003589375 0.0003589375 0.0001196458
 [791,] 0.0003589375 0.0003589375 0.0001196458
 [792,] 0.0003589375 0.0003589375 0.0001196458
 [793,] 0.0003589375 0.0003589375 0.0001196458
 [794,] 0.0003589375 0.0003589375 0.0001196458
 [795,] 0.0003589375 0.0003589375 0.0001196458
 [796,] 0.0003589375 0.0003589375 0.0001196458
 [797,] 0.0003589375 0.0003589375 0.0001196458
 [798,] 0.0003589375 0.0003589375 0.0001196458
 [799,] 0.0003884030 0.0003589375 0.0001196458
 [800,] 0.0003589375 0.0003589375 0.0001196458
 [801,] 0.0003589375 0.0003589375 0.0001196458
 [802,] 0.0003589375 0.0003589375 0.0001196458
 [803,] 0.0003589375 0.0003589375 0.0001196458
 [804,] 0.0003589375 0.0003589375 0.0001196458
 [805,] 0.0050758051 0.0003589375 0.0015549392
 [806,] 0.0057534062 0.0003589375 0.0017406111
 [807,] 0.0008139553 0.0003589375 0.0002796791
 [808,] 0.0007730536 0.0003589375 0.0002598522
 [809,] 0.0010044276 0.0003589375 0.0003379326
 [810,] 0.0036543115 0.0003589375 0.0012363311
 [811,] 0.0010413901 0.0003589375 0.0003564274
 [812,] 0.0004544256 0.0003589375 0.0001580178
 [813,] 0.0003589375 0.0003589375 0.0001196458
 [814,] 0.0003589375 0.0003589375 0.0001196458
 [815,] 0.0036866959 0.0003589375 0.0011776005
 [816,] 0.0012718175 0.0003589375 0.0004122059
 [817,] 0.0010618830 0.0003589375 0.0003522142
 [818,] 0.0005217936 0.0003589376 0.0003092757
 [819,] 0.0003589375 0.0003589375 0.0001196458
 [820,] 0.0067210992 0.0003589375 0.0024111668
 [821,] 0.0012088226 0.0003589375 0.0004452437
 [822,] 0.0013807353 0.0003589375 0.0004983065
 [823,] 0.0014597526 0.0003589375 0.0005271381
 [824,] 0.0003589375 0.0003589375 0.0001196458
 [825,] 0.0093600334 0.0003589375 0.0033139343
 [826,] 0.0007270225 0.0003589375 0.0002631766
 [827,] 0.0014597526 0.0003589375 0.0005289215
 [828,] 0.0010567425 0.0003589375 0.0003889246
 [829,] 0.0003589375 0.0003589375 0.0001196458
 [830,] 0.0016063726 0.0003589375 0.0005774211
 [831,] 0.0102241735 0.0003589375 0.0035900018
 [832,] 0.0003589375 0.0003589375 0.0001196458
 [833,] 0.0014065120 0.0003589375 0.0005165242
 [834,] 0.0012119598 0.0003589375 0.0004476041
 [835,] 0.0003589375 0.0003589375 0.0001196458
 [836,] 0.0014032708 0.0003589375 0.0005200383
 [837,] 0.0040394115 0.0003589375 0.0015452960
 [838,] 0.0018722915 0.0003589375 0.0007005598
 [839,] 0.0003589375 0.0003589375 0.0001196458
 [840,] 0.0003589375 0.0003589375 0.0001196458
 [841,] 0.0003589375 0.0003589375 0.0001196458
 [842,] 0.0011237978 0.0003589375 0.0004215499
 [843,] 0.0003589375 0.0003589375 0.0001196458
 [844,] 0.0003589375 0.0003589375 0.0001196458
 [845,] 0.0009022856 0.0003589375 0.0003102159
 [846,] 0.0003589375 0.0003589375 0.0001242452
 [847,] 0.0003589375 0.0003589375 0.0001196458
 [848,] 0.0003589375 0.0003589375 0.0001196458
 [849,] 0.0003589375 0.0003589375 0.0001196458
 [850,] 0.0003589375 0.0003589375 0.0001287554
 [851,] 0.0003589375 0.0003589375 0.0001388835
 [852,] 0.0003589375 0.0003589375 0.0001246112
 [853,] 0.0003589375 0.0003589375 0.0001196458
 [854,] 0.0003589375 0.0003589375 0.0001196458
 [855,] 0.0003589375 0.0003589375 0.0001196458
 [856,] 0.0109591604 0.0003589375 0.0036442618
 [857,] 0.0003589375 0.0003589375 0.0001196458
 [858,] 0.0003589375 0.0003589375 0.0001196458
 [859,] 0.0003589375 0.0003589375 0.0001196458
 [860,] 0.0003589375 0.0003589375 0.0001196458
 [861,] 0.0003589375 0.0003589375 0.0001196458
 [862,] 0.0003589375 0.0003589375 0.0001196458
 [863,] 0.0042639191 0.0003589375 0.0015816941
 [864,] 0.0003589375 0.0003589375 0.0001196458
 [865,] 0.0003589375 0.0003589375 0.0001196458
 [866,] 0.0003589375 0.0003589375 0.0001196458
 [867,] 0.0003589375 0.0003589375 0.0001196458
 [868,] 0.0003589375 0.0003589375 0.0001196458
 [869,] 0.0003589375 0.0003589375 0.0001196458
 [870,] 0.0003589375 0.0003589375 0.0001196458
 [871,] 0.0003589375 0.0003589375 0.0001196458
 [872,] 0.0003589375 0.0003589375 0.0001196458
 [873,] 0.0003589375 0.0003589375 0.0001196458
 [874,] 0.0003589375 0.0003589375 0.0001196458
 [875,] 0.0003589375 0.0003589375 0.0001196458
 [876,] 0.0003589375 0.0003589375 0.0001196458
 [877,] 0.0003589375 0.0003589375 0.0001196458
 [878,] 0.0003589375 0.0003589375 0.0001196458
 [879,] 0.0003589375 0.0003589375 0.0001196458
 [880,] 0.0003589375 0.0003589375 0.0001196458
 [881,] 0.0003589375 0.0003589375 0.0001196458
 [882,] 0.0003589375 0.0003589375 0.0001196458
 [883,] 0.0003589375 0.0003589375 0.0001196458
 [884,] 0.0003589375 0.0003589375 0.0001196458
 [885,] 0.0003589375 0.0003589375 0.0001196458
 [886,] 0.0003589375 0.0003589375 0.0001196458
 [887,] 0.0003589375 0.0003589375 0.0001196458
 [888,] 0.0003589375 0.0003589375 0.0001196458
 [889,] 0.0003589375 0.0003589375 0.0001196458
 [890,] 0.0003589375 0.0003589375 0.0001196458
 [891,] 0.0003589375 0.0003589375 0.0001196458
 [892,] 0.0003589375 0.0003589375 0.0001196458
 [893,] 0.0003589375 0.0003589375 0.0001196458
 [894,] 0.0003712819 0.0003589375 0.0001507231
 [895,] 0.0003589375 0.0003589375 0.0001196458
 [896,] 0.0003589375 0.0003589375 0.0001196458
 [897,] 0.0003589375 0.0003589375 0.0001196458
 [898,] 0.0003589375 0.0003589375 0.0001196458
 [899,] 0.0003589375 0.0003589375 0.0001196458
 [900,] 0.0003589375 0.0003589375 0.0001196458
 [901,] 0.0003589375 0.0003589375 0.0001196458
 [902,] 0.0003589375 0.0003589375 0.0001196458
 [903,] 0.0003589375 0.0003589375 0.0001196458
 [904,] 0.0003589375 0.0003589375 0.0001196458
 [905,] 0.0003589375 0.0003589375 0.0001196458
 [906,] 0.0003589375 0.0003589375 0.0001196458
 [907,] 0.0003589375 0.0003589375 0.0001196458
 [908,] 0.0003589375 0.0003589375 0.0001196458
 [909,] 0.0003589375 0.0003589375 0.0001196458
 [910,] 0.0003589375 0.0003589375 0.0001196458
 [911,] 0.0003589375 0.0003589375 0.0001196458
 [912,] 0.0003589375 0.0003589375 0.0001196458
 [913,] 0.0003589375 0.0003589375 0.0001196458
 [914,] 0.0003589375 0.0003589375 0.0001196458
 [915,] 0.0003589375 0.0003589375 0.0001196458
 [916,] 0.0003589375 0.0003589375 0.0001196458
 [917,] 0.0003589375 0.0003589375 0.0001196458
 [918,] 0.0003589375 0.0003589375 0.0001196458
 [919,] 0.0003589375 0.0003589375 0.0001196458
 [920,] 0.0003589375 0.0003589375 0.0001196458
 [921,] 0.0003589375 0.0003589375 0.0001196458
 [922,] 0.0003589375 0.0003589375 0.0001196458
 [923,] 0.0003589375 0.0003589375 0.0001196458
 [924,] 0.0003589375 0.0003589375 0.0001196458
 [925,] 0.0003589375 0.0003589375 0.0001196458
 [926,] 0.0003589375 0.0003589375 0.0001196458
 [927,] 0.0003589375 0.0003589375 0.0001196458
 [928,] 0.0003589375 0.0003589375 0.0001196458
 [929,] 0.0003589375 0.0003589375 0.0001196458
 [930,] 0.0003589375 0.0003589375 0.0001196458
 [931,] 0.0003589375 0.0003589375 0.0001196458
 [932,] 0.0003589375 0.0003589375 0.0001196458
 [933,] 0.0003589375 0.0003589375 0.0001196458
 [934,] 0.0003589375 0.0003589375 0.0001196458
 [935,] 0.0003589375 0.0003589375 0.0001196458
 [936,] 0.0003589375 0.0003589375 0.0001196458
 [937,] 0.0003589375 0.0003589375 0.0001196458
 [938,] 0.0003589375 0.0003589375 0.0001196458
 [939,] 0.0003589375 0.0003589376 0.0001196459
 [940,] 0.0003589375 0.0003589375 0.0001196458
 [941,] 0.0003589375 0.0003589375 0.0001196458
 [942,] 0.0003589375 0.0003589375 0.0001196458
 [943,] 0.0003589375 0.0003589375 0.0001196458
 [944,] 0.0003589375 0.0003589376 0.0001196459
 [945,] 0.0003589375 0.0003589375 0.0001196458
 [946,] 0.0003589375 0.0003589375 0.0001196458
 [947,] 0.0003589375 0.0003589375 0.0001196458
 [948,] 0.0003589375 0.0003589375 0.0001196458
 [949,] 0.0003589375 0.0003589376 0.0001196459
 [950,] 0.0003589375 0.0003589375 0.0001196458
 [951,] 0.0003589375 0.0003589375 0.0001196458
 [952,] 0.0003589375 0.0003589375 0.0001196458
 [953,] 0.0003589375 0.0003589375 0.0001196458
 [954,] 0.0003589375 0.0003589376 0.0001196459
 [955,] 0.0003589375 0.0003589375 0.0001196458
 [956,] 0.0003589375 0.0003589375 0.0001196458
 [957,] 0.0003589375 0.0003589375 0.0001196458
 [958,] 0.0003589375 0.0003589376 0.0001196459
 [959,] 0.0003589375 0.0003589375 0.0001196458
 [960,] 0.0003589375 0.0003589375 0.0001196458
 [961,] 0.0003589375 0.0003589375 0.0001196458
 [962,] 0.0003589375 0.0003589375 0.0001196458
 [963,] 0.0003589375 0.0003589375 0.0001196458
 [964,] 0.0003589375 0.0003589375 0.0001196458
 [965,] 0.0003589375 0.0003589375 0.0001196458
 [966,] 0.0003589375 0.0003589375 0.0001196458
 [967,] 0.0003589375 0.0003589375 0.0001196458
 [968,] 0.0003589375 0.0003589375 0.0001196458
 [969,] 0.0003589375 0.0003589375 0.0001196458
 [970,] 0.0003589375 0.0003589375 0.0001196458
 [971,] 0.0003589375 0.0003589375 0.0001196458
 [972,] 0.0003589375 0.0003589375 0.0001196458
 [973,] 0.0003589375 0.0003589375 0.0001196458
 [974,] 0.0003589375 0.0003589375 0.0001196458
 [975,] 0.0003589375 0.0003589375 0.0001196458
 [976,] 0.0003589375 0.0003589375 0.0001196458
 [977,] 0.0003589375 0.0003589375 0.0001196458
 [978,] 0.0003589375 0.0003589375 0.0001196458
 [979,] 0.0003589375 0.0003589375 0.0001196458
 [980,] 0.0003589375 0.0003589375 0.0001196458
 [981,] 0.0003589375 0.0003589375 0.0001196458
 [982,] 0.0003589375 0.0003589375 0.0001196458
 [983,] 0.0003589375 0.0003589375 0.0001196458
 [984,] 0.0003589375 0.0003589375 0.0001196458
 [985,] 0.0003589375 0.0003589375 0.0001196458
 [986,] 0.0003589375 0.0003589375 0.0001196458
 [987,] 0.0003589375 0.0003589375 0.0001196458
 [988,] 0.0003589375 0.0003589375 0.0001196458
 [989,] 0.0003589375 0.0003589375 0.0001196458
 [990,] 0.0003589375 0.0003589375 0.0001196458
 [991,] 0.0003589375 0.0003589375 0.0001196458
 [992,] 0.0003589375 0.0003589375 0.0001196458
 [993,] 0.0003589375 0.0003589375 0.0001196458
 [994,] 0.0003589375 0.0003589375 0.0001196458
 [995,] 0.0003589375 0.0003589375 0.0001196458
 [996,] 0.0003589375 0.0003589375 0.0001196458
 [997,] 0.0003589375 0.0003589375 0.0001196458
 [998,] 0.0003589375 0.0003589375 0.0001196458
 [999,] 0.0003589375 0.0003589375 0.0001196458
[1000,] 0.0003589375 0.0003589375 0.0001196458
[1001,] 0.0003589375 0.0003589375 0.0001196458
[1002,] 0.0003589375 0.0003589375 0.0001196458
[1003,] 0.0003589375 0.0003589375 0.0001196458
[1004,] 0.0003589375 0.0003589375 0.0001196458
[1005,] 0.0003589375 0.0003589375 0.0001196458
[1006,] 0.0003589375 0.0003589375 0.0001196458
[1007,] 0.0003589375 0.0003589375 0.0001196458
[1008,] 0.0003589375 0.0003589375 0.0001196458
[1009,] 0.0003589375 0.0003589375 0.0001196458
[1010,] 0.0003589375 0.0003589375 0.0001196458
[1011,] 0.0003589375 0.0003589375 0.0001196458
[1012,] 0.0003589375 0.0003589375 0.0001196458
[1013,] 0.0003589375 0.0003589376 0.0001196459
[1014,] 0.0003589375 0.0003589375 0.0001196458
[1015,] 0.0003589375 0.0003589375 0.0001196458
[1016,] 0.0003589375 0.0003589376 0.0001196459
[1017,] 0.0003589375 0.0003589375 0.0001196458
[1018,] 0.0003589375 0.0003589375 0.0001196458
[1019,] 0.0003589375 0.0003589375 0.0001196458
[1020,] 0.0003589375 0.0003589375 0.0001196458
[1021,] 0.0003589375 0.0003589376 0.0001196459
[1022,] 0.0003589375 0.0003589375 0.0001196458
[1023,] 0.0003589375 0.0003589375 0.0001196458
[1024,] 0.0003589375 0.0003589375 0.0001196458
[1025,] 0.0003589375 0.0003589375 0.0001196458
[1026,] 0.0003589375 0.0003589376 0.0001196459
[1027,] 0.0003589375 0.0003589375 0.0001196458
[1028,] 0.0003589375 0.0003589376 0.0001196459
[1029,] 0.0003589375 0.0003589376 0.0001196459
[1030,] 0.0003589375 0.0003589375 0.0001196458
[1031,] 0.0003589375 0.0003589376 0.0001196459
[1032,] 0.0003589375 0.0003589376 0.0001196459
[1033,] 0.0003589375 0.0003589376 0.0001196459
[1034,] 0.0003589375 0.0003589376 0.0001196459
[1035,] 0.0003589375 0.0003589376 0.0001196459
[1036,] 0.0003589375 0.0003589375 0.0001196458
[1037,] 0.0003589375 0.0003589376 0.0001196459
[1038,] 0.0003589375 0.0003589375 0.0001196458
[1039,] 0.0003589375 0.0003589376 0.0001196459
[1040,] 0.0003589375 0.0003589376 0.0001196459
[1041,] 0.0003589375 0.0003589375 0.0001196458
[1042,] 0.0003589375 0.0003589375 0.0001196458
[1043,] 0.0003589375 0.0003589375 0.0001196458
[1044,] 0.0003589375 0.0003589375 0.0001196458
[1045,] 0.0003589375 0.0003589376 0.0001196459
[1046,] 0.0003589375 0.0003589375 0.0001196458
[1047,] 0.0003589375 0.0003589375 0.0001196458
[1048,] 0.0003589375 0.0003589376 0.0001196459
[1049,] 0.0003589375 0.0003589376 0.0001196459
[1050,] 0.0003589375 0.0003589376 0.0001196459
[1051,] 0.0003589375 0.0003589375 0.0001196458
[1052,] 0.0003589375 0.0003589376 0.0001196459
[1053,] 0.0003589375 0.0003589375 0.0001196458
[1054,] 0.0003589375 0.0003589375 0.0001196458
[1055,] 0.0003589375 0.0003589375 0.0001196458
[1056,] 0.0003589375 0.0003589375 0.0001196458
[1057,] 0.0003589375 0.0003589375 0.0001196458
[1058,] 0.0003589375 0.0003589376 0.0001196459
[1059,] 0.0003589375 0.0003589376 0.0001196459
[1060,] 0.0003589375 0.0003589375 0.0001196458
[1061,] 0.0003589375 0.0003589375 0.0001196458
[1062,] 0.0003589375 0.0003589376 0.0001196459
[1063,] 0.0003589375 0.0003589375 0.0001196458
[1064,] 0.0003589375 0.0003589376 0.0001196459
[1065,] 0.0560390434 0.0003589375 0.0220816023
[1066,] 0.0003589375 0.0003589375 0.0001196458
[1067,] 0.0003589375 0.0003589376 0.0001196459
[1068,] 0.0003589375 0.0003589376 0.0001196459
[1069,] 0.0928279807 0.0003589375 0.0344382662
[1070,] 0.0003589375 0.0003589376 0.0001196459
[1071,] 0.0003589375 0.0003589376 0.0001196459
[1072,] 0.0003589375 0.0003589375 0.0001196458
[1073,] 0.0003589375 0.0003589375 0.0001196458
[1074,] 0.0003589375 0.0003589376 0.0001196459
[1075,] 0.0003589375 0.0003589375 0.0001196458
[1076,] 0.0003589375 0.0003589375 0.0001196458
[1077,] 0.0003589375 0.0003589376 0.0001196459
[1078,] 0.0003589375 0.0003589375 0.0001196458
[1079,] 0.0003589375 0.0003589375 0.0001196458
[1080,] 0.0003589375 0.0003589375 0.0001196458
[1081,] 0.0003589375 0.0003589375 0.0001196458
[1082,] 0.0003589375 0.0003589375 0.0001196458
[1083,] 0.0003589375 0.0003589375 0.0001196458
[1084,] 0.0003589375 0.0003589376 0.0001196459
[1085,] 0.0003589375 0.0003589376 0.0001196459
[1086,] 0.0003589375 0.0003589376 0.0001196459
[1087,] 0.0003589375 0.0003589375 0.0001196458
[1088,] 0.0003589375 0.0003589375 0.0001196458
[1089,] 0.0003589375 0.0003589375 0.0001196458
[1090,] 0.0003589375 0.0003589376 0.0001196459
[1091,] 0.0003589375 0.0003589376 0.0001196459
[1092,] 0.0003589375 0.0003589375 0.0001196458
[1093,] 0.0003589375 0.0003589375 0.0001196458
[1094,] 0.0003589375 0.0003589375 0.0001196458
[1095,] 0.0003589375 0.0003589375 0.0001196458
[1096,] 0.0003589375 0.0003589375 0.0001196458
[1097,] 0.0003589375 0.0003589376 0.0001196459
[1098,] 0.0003589375 0.0003589375 0.0001196458
[1099,] 0.0003589375 0.0003589375 0.0001196458
[1100,] 0.0003589375 0.0003589375 0.0001196458
[1101,] 0.0003589375 0.0003589375 0.0001196458
[1102,] 0.0003589375 0.0003589375 0.0001196458
[1103,] 0.0003589375 0.0003589376 0.0001196459
[1104,] 0.3212926802 0.0003589375 0.1244579680
[1105,] 0.0003589375 0.0003589376 0.0001196459
[1106,] 0.0003589375 0.0003589376 0.0001196459
[1107,] 0.0003589375 0.0003589376 0.0001196459
[1108,] 0.0003589375 0.0003589375 0.0001196458
[1109,] 0.0003589375 0.0003589376 0.0001196459
[1110,] 0.0003589375 0.0003589376 0.0001196459
[1111,] 0.0003589375 0.0003589375 0.0001196458
[1112,] 0.2437509288 0.0003589375 0.0930640792
[1113,] 0.0003589375 0.0003589376 0.0001196459
[1114,] 0.0003589375 0.0003589375 0.0001196458
[1115,] 0.0003589375 0.0003589375 0.0001196458
[1116,] 0.0003589375 0.0003589375 0.0001196458
[1117,] 0.0013057732 0.0003589375 0.0004000408
[1118,] 0.0003589375 0.0003589375 0.0001196458
[1119,] 0.0003589375 0.0003589375 0.0001196458
[1120,] 0.0003589375 0.0003589375 0.0001196458
[1121,] 0.0003589375 0.0003589375 0.0001196458
[1122,] 0.0006306538 0.0003589375 0.0001736256
[1123,] 0.0003589375 0.0003589375 0.0001196458
[1124,] 0.0003589375 0.0003589375 0.0001196458
[1125,] 0.0003589375 0.0003589375 0.0001196458
[1126,] 0.0003589375 0.0003589375 0.0001196458
[1127,] 0.0003589375 0.0003589375 0.0001196458
[1128,] 0.0003589375 0.0003589375 0.0001196458
[1129,] 0.0003589375 0.0003589375 0.0001196458
[1130,] 0.0003589375 0.0003589375 0.0001196458
[1131,] 0.0003589375 0.0003589375 0.0001196458
[1132,] 0.0003589375 0.0003589375 0.0001196458
[1133,] 0.0003589375 0.0003589376 0.0001196459
[1134,] 0.0003589375 0.0003589375 0.0001196458
[1135,] 0.0003589375 0.0003589375 0.0001196458
[1136,] 0.0023186085 0.0003589376 0.0014242757
[1137,] 0.0004895169 0.0003589376 0.0001196459
[1138,] 0.0003589375 0.0003589376 0.0001196459
[1139,] 0.0003589375 0.0003589375 0.0001196458
[1140,] 0.0003589375 0.0003589376 0.0001196459
[1141,] 0.0003589375 0.0003589376 0.0001196459
[1142,] 0.0003589375 0.0003589376 0.0001196459
[1143,] 0.0003589375 0.0003589376 0.0001196459
[1144,] 0.0003589375 0.0003589376 0.0001196459
[1145,] 0.0003589375 0.0003589376 0.0001196459
[1146,] 0.0003589375 0.0003589375 0.0001196458
[1147,] 0.0003589375 0.0003589376 0.0001196459
[1148,] 0.0003589375 0.0003589376 0.0001196459
[1149,] 0.0003589375 0.0003589376 0.0001196459
[1150,] 0.0003589375 0.0003589376 0.0001196459
[1151,] 0.0003589375 0.0003589376 0.0001196459
[1152,] 0.0003589375 0.0003589376 0.0001196459
[1153,] 0.0003589375 0.0003589376 0.0001196459
[1154,] 0.0003589375 0.0003589376 0.0001196459
[1155,] 0.0003589375 0.0003589376 0.0001196459
[1156,] 0.0003589375 0.0003589376 0.0001196459
[1157,] 0.0003589375 0.0003589376 0.0001196459
[1158,] 0.0003589375 0.0003589376 0.0001196459
[1159,] 0.0003589375 0.0003589376 0.0001196459
[1160,] 0.0003589375 0.0003589375 0.0001196458
[1161,] 0.0003589375 0.0003589376 0.0001196459
[1162,] 0.0003589375 0.0003589376 0.0001196459
[1163,] 0.0003589375 0.0003589376 0.0001196459
[1164,] 0.0003589375 0.0003589376 0.0001196459
[1165,] 0.0003589375 0.0003589376 0.0001196459
[1166,] 0.0003589375 0.0003589376 0.0001196459
[1167,] 0.0003589375 0.0003589376 0.0001196459
[1168,] 0.0003589375 0.0003589376 0.0001196459
[1169,] 0.0003589375 0.0003589375 0.0001196458
[1170,] 0.0003589375 0.0003589376 0.0001196459
[1171,] 0.0003589375 0.0003589376 0.0001196459
[1172,] 0.0003589375 0.0003589376 0.0001196459
[1173,] 0.0003589375 0.0003589376 0.0001196459
[1174,] 0.0003589375 0.0003589376 0.0001196459
[1175,] 0.0003589375 0.0003589376 0.0001196459
[1176,] 0.0003589375 0.0003589376 0.0001196459
[1177,] 0.0003589375 0.0003589375 0.0001196458
[1178,] 0.0003589375 0.0003589376 0.0001196459
[1179,] 0.0003589375 0.0003589376 0.0001196459
[1180,] 0.0003589375 0.0003589376 0.0001196459
[1181,] 0.0003589375 0.0003589376 0.0001196459
[1182,] 0.0003589375 0.0003589376 0.0001196459
[1183,] 0.0003589375 0.0003589376 0.0001196459
[1184,] 0.0003589375 0.0003589376 0.0001196459
[1185,] 0.0003589375 0.0003589376 0.0001196459
[1186,] 0.0003589375 0.0003589376 0.0001196459
[1187,] 0.0003589375 0.0003589376 0.0001196459
[1188,] 0.0003589375 0.0003589376 0.0001196459
[1189,] 0.0003589375 0.0003589376 0.0001196459
[1190,] 0.0003589375 0.0003589376 0.0001196459
[1191,] 0.0003589375 0.0003589376 0.0001196459
[1192,] 0.0003589375 0.0003589376 0.0001196459
[1193,] 0.0003589375 0.0003589376 0.0001196459
[1194,] 0.0003589375 0.0003589376 0.0001196459
```
