## Supplementary material for "Characterization of shared and ancestry-specific signals driving complex traits using multi-ancestry fine-mapping": s1_data_1kg.pvar

```
##FILTER=<ID=PASS,Description="All filters passed">
##reference=ftp://ftp.1000genomes.ebi.ac.uk//vol1/ftp/technical/reference/phase2_reference_assembly_sequence/hs37d5.fa.gz
##contig=<ID=17,assembly=b37,length=81195210>
##ALT=<ID=CNV,Description="Copy Number Polymorphism">
##ALT=<ID=DEL,Description="Deletion">
##ALT=<ID=DUP,Description="Duplication">
##ALT=<ID=INS:ME:ALU,Description="Insertion of ALU element">
##ALT=<ID=INS:ME:LINE1,Description="Insertion of LINE1 element">
##ALT=<ID=INS:ME:SVA,Description="Insertion of SVA element">
##ALT=<ID=INS:MT,Description="Nuclear Mitochondrial Insertion">
##ALT=<ID=INV,Description="Inversion">
##ALT=<ID=CN0,Description="Copy number allele: 0 copies">
##ALT=<ID=CN1,Description="Copy number allele: 1 copy">
##ALT=<ID=CN2,Description="Copy number allele: 2 copies">
##ALT=<ID=CN3,Description="Copy number allele: 3 copies">
##ALT=<ID=CN4,Description="Copy number allele: 4 copies">
##ALT=<ID=CN5,Description="Copy number allele: 5 copies">
##ALT=<ID=CN6,Description="Copy number allele: 6 copies">
##ALT=<ID=CN7,Description="Copy number allele: 7 copies">
##ALT=<ID=CN8,Description="Copy number allele: 8 copies">
##ALT=<ID=CN9,Description="Copy number allele: 9 copies">
##ALT=<ID=CN10,Description="Copy number allele: 10 copies">
##ALT=<ID=CN11,Description="Copy number allele: 11 copies">
##ALT=<ID=CN12,Description="Copy number allele: 12 copies">
##ALT=<ID=CN13,Description="Copy number allele: 13 copies">
##ALT=<ID=CN14,Description="Copy number allele: 14 copies">
##ALT=<ID=CN15,Description="Copy number allele: 15 copies">
##ALT=<ID=CN16,Description="Copy number allele: 16 copies">
##ALT=<ID=CN17,Description="Copy number allele: 17 copies">
##ALT=<ID=CN18,Description="Copy number allele: 18 copies">
##ALT=<ID=CN19,Description="Copy number allele: 19 copies">
##ALT=<ID=CN20,Description="Copy number allele: 20 copies">
##ALT=<ID=CN21,Description="Copy number allele: 21 copies">
##ALT=<ID=CN22,Description="Copy number allele: 22 copies">
##ALT=<ID=CN23,Description="Copy number allele: 23 copies">
##ALT=<ID=CN24,Description="Copy number allele: 24 copies">
##ALT=<ID=CN25,Description="Copy number allele: 25 copies">
##ALT=<ID=CN26,Description="Copy number allele: 26 copies">
##ALT=<ID=CN27,Description="Copy number allele: 27 copies">
##ALT=<ID=CN28,Description="Copy number allele: 28 copies">
##ALT=<ID=CN29,Description="Copy number allele: 29 copies">
##ALT=<ID=CN30,Description="Copy number allele: 30 copies">
##ALT=<ID=CN31,Description="Copy number allele: 31 copies">
##ALT=<ID=CN32,Description="Copy number allele: 32 copies">
##ALT=<ID=CN33,Description="Copy number allele: 33 copies">
##ALT=<ID=CN34,Description="Copy number allele: 34 copies">
##ALT=<ID=CN35,Description="Copy number allele: 35 copies">
##ALT=<ID=CN36,Description="Copy number allele: 36 copies">
##ALT=<ID=CN37,Description="Copy number allele: 37 copies">
##ALT=<ID=CN38,Description="Copy number allele: 38 copies">
##ALT=<ID=CN39,Description="Copy number allele: 39 copies">
##ALT=<ID=CN40,Description="Copy number allele: 40 copies">
##ALT=<ID=CN41,Description="Copy number allele: 41 copies">
##ALT=<ID=CN42,Description="Copy number allele: 42 copies">
##ALT=<ID=CN43,Description="Copy number allele: 43 copies">
##ALT=<ID=CN44,Description="Copy number allele: 44 copies">
##ALT=<ID=CN45,Description="Copy number allele: 45 copies">
##ALT=<ID=CN46,Description="Copy number allele: 46 copies">
##ALT=<ID=CN47,Description="Copy number allele: 47 copies">
##ALT=<ID=CN48,Description="Copy number allele: 48 copies">
##ALT=<ID=CN49,Description="Copy number allele: 49 copies">
##ALT=<ID=CN50,Description="Copy number allele: 50 copies">
##ALT=<ID=CN51,Description="Copy number allele: 51 copies">
##ALT=<ID=CN52,Description="Copy number allele: 52 copies">
##ALT=<ID=CN53,Description="Copy number allele: 53 copies">
##ALT=<ID=CN54,Description="Copy number allele: 54 copies">
##ALT=<ID=CN55,Description="Copy number allele: 55 copies">
##ALT=<ID=CN56,Description="Copy number allele: 56 copies">
##ALT=<ID=CN57,Description="Copy number allele: 57 copies">
##ALT=<ID=CN58,Description="Copy number allele: 58 copies">
##ALT=<ID=CN59,Description="Copy number allele: 59 copies">
##ALT=<ID=CN60,Description="Copy number allele: 60 copies">
##ALT=<ID=CN61,Description="Copy number allele: 61 copies">
##ALT=<ID=CN62,Description="Copy number allele: 62 copies">
##ALT=<ID=CN63,Description="Copy number allele: 63 copies">
##ALT=<ID=CN64,Description="Copy number allele: 64 copies">
##ALT=<ID=CN65,Description="Copy number allele: 65 copies">
##ALT=<ID=CN66,Description="Copy number allele: 66 copies">
##ALT=<ID=CN67,Description="Copy number allele: 67 copies">
##ALT=<ID=CN68,Description="Copy number allele: 68 copies">
##ALT=<ID=CN69,Description="Copy number allele: 69 copies">
##ALT=<ID=CN70,Description="Copy number allele: 70 copies">
##ALT=<ID=CN71,Description="Copy number allele: 71 copies">
##ALT=<ID=CN72,Description="Copy number allele: 72 copies">
##ALT=<ID=CN73,Description="Copy number allele: 73 copies">
##ALT=<ID=CN74,Description="Copy number allele: 74 copies">
##ALT=<ID=CN75,Description="Copy number allele: 75 copies">
##ALT=<ID=CN76,Description="Copy number allele: 76 copies">
##ALT=<ID=CN77,Description="Copy number allele: 77 copies">
##ALT=<ID=CN78,Description="Copy number allele: 78 copies">
##ALT=<ID=CN79,Description="Copy number allele: 79 copies">
##ALT=<ID=CN80,Description="Copy number allele: 80 copies">
##ALT=<ID=CN81,Description="Copy number allele: 81 copies">
##ALT=<ID=CN82,Description="Copy number allele: 82 copies">
##ALT=<ID=CN83,Description="Copy number allele: 83 copies">
##ALT=<ID=CN84,Description="Copy number allele: 84 copies">
##ALT=<ID=CN85,Description="Copy number allele: 85 copies">
##ALT=<ID=CN86,Description="Copy number allele: 86 copies">
##ALT=<ID=CN87,Description="Copy number allele: 87 copies">
##ALT=<ID=CN88,Description="Copy number allele: 88 copies">
##ALT=<ID=CN89,Description="Copy number allele: 89 copies">
##ALT=<ID=CN90,Description="Copy number allele: 90 copies">
##ALT=<ID=CN91,Description="Copy number allele: 91 copies">
##ALT=<ID=CN92,Description="Copy number allele: 92 copies">
##ALT=<ID=CN93,Description="Copy number allele: 93 copies">
##ALT=<ID=CN94,Description="Copy number allele: 94 copies">
##ALT=<ID=CN95,Description="Copy number allele: 95 copies">
##ALT=<ID=CN96,Description="Copy number allele: 96 copies">
##ALT=<ID=CN97,Description="Copy number allele: 97 copies">
##ALT=<ID=CN98,Description="Copy number allele: 98 copies">
##ALT=<ID=CN99,Description="Copy number allele: 99 copies">
##ALT=<ID=CN100,Description="Copy number allele: 100 copies">
##ALT=<ID=CN101,Description="Copy number allele: 101 copies">
##ALT=<ID=CN102,Description="Copy number allele: 102 copies">
##ALT=<ID=CN103,Description="Copy number allele: 103 copies">
##ALT=<ID=CN104,Description="Copy number allele: 104 copies">
##ALT=<ID=CN105,Description="Copy number allele: 105 copies">
##ALT=<ID=CN106,Description="Copy number allele: 106 copies">
##ALT=<ID=CN107,Description="Copy number allele: 107 copies">
##ALT=<ID=CN108,Description="Copy number allele: 108 copies">
##ALT=<ID=CN109,Description="Copy number allele: 109 copies">
##ALT=<ID=CN110,Description="Copy number allele: 110 copies">
##ALT=<ID=CN111,Description="Copy number allele: 111 copies">
##ALT=<ID=CN112,Description="Copy number allele: 112 copies">
##ALT=<ID=CN113,Description="Copy number allele: 113 copies">
##ALT=<ID=CN114,Description="Copy number allele: 114 copies">
##ALT=<ID=CN115,Description="Copy number allele: 115 copies">
##ALT=<ID=CN116,Description="Copy number allele: 116 copies">
##ALT=<ID=CN117,Description="Copy number allele: 117 copies">
##ALT=<ID=CN118,Description="Copy number allele: 118 copies">
##ALT=<ID=CN119,Description="Copy number allele: 119 copies">
##ALT=<ID=CN120,Description="Copy number allele: 120 copies">
##ALT=<ID=CN121,Description="Copy number allele: 121 copies">
##ALT=<ID=CN122,Description="Copy number allele: 122 copies">
##ALT=<ID=CN123,Description="Copy number allele: 123 copies">
##ALT=<ID=CN124,Description="Copy number allele: 124 copies">
##INFO=<ID=CIEND,Number=2,Type=Integer,Description="Confidence interval around END for imprecise variants">
##INFO=<ID=CIPOS,Number=2,Type=Integer,Description="Confidence interval around POS for imprecise variants">
##INFO=<ID=CS,Number=1,Type=String,Description="Source call set.">
##INFO=<ID=END,Number=1,Type=Integer,Description="End coordinate of this variant">
##INFO=<ID=IMPRECISE,Number=0,Type=Flag,Description="Imprecise structural variation">
##INFO=<ID=MC,Number=.,Type=String,Description="Merged calls.">
##INFO=<ID=MEINFO,Number=4,Type=String,Description="Mobile element info of the form NAME,START,END<POLARITY; If there is only 5' OR 3' support for this call, will be NULL NULL for START and END">
##INFO=<ID=MEND,Number=1,Type=Integer,Description="Mitochondrial end coordinate of inserted sequence">
##INFO=<ID=MLEN,Number=1,Type=Integer,Description="Estimated length of mitochondrial insert">
##INFO=<ID=MSTART,Number=1,Type=Integer,Description="Mitochondrial start coordinate of inserted sequence">
##INFO=<ID=SVLEN,Number=.,Type=Integer,Description="SV length. It is only calculated for structural variation MEIs. For other types of SVs; one may calculate the SV length by INFO:END-START+1, or by finding the difference between lengthes of REF and ALT alleles">
##INFO=<ID=SVTYPE,Number=1,Type=String,Description="Type of structural variant">
##INFO=<ID=TSD,Number=1,Type=String,Description="Precise Target Site Duplication for bases, if unknown, value will be NULL">
##INFO=<ID=AC,Number=A,Type=Integer,Description="Total number of alternate alleles in called genotypes">
##INFO=<ID=AF,Number=A,Type=Float,Description="Estimated allele frequency in the range (0,1)">
##INFO=<ID=NS,Number=1,Type=Integer,Description="Number of samples with data">
##INFO=<ID=AN,Number=1,Type=Integer,Description="Total number of alleles in called genotypes">
##INFO=<ID=EAS_AF,Number=A,Type=Float,Description="Allele frequency in the EAS populations calculated from AC and AN, in the range (0,1)">
##INFO=<ID=EUR_AF,Number=A,Type=Float,Description="Allele frequency in the EUR populations calculated from AC and AN, in the range (0,1)">
##INFO=<ID=AFR_AF,Number=A,Type=Float,Description="Allele frequency in the AFR populations calculated from AC and AN, in the range (0,1)">
##INFO=<ID=AMR_AF,Number=A,Type=Float,Description="Allele frequency in the AMR populations calculated from AC and AN, in the range (0,1)">
##INFO=<ID=SAS_AF,Number=A,Type=Float,Description="Allele frequency in the SAS populations calculated from AC and AN, in the range (0,1)">
##INFO=<ID=DP,Number=1,Type=Integer,Description="Total read depth; only low coverage data were counted towards the DP, exome data were not used">
##INFO=<ID=AA,Number=1,Type=String,Description="Ancestral Allele. Format: AA|REF|ALT|IndelType. AA: Ancestral allele, REF:Reference Allele, ALT:Alternate Allele, IndelType:Type of Indel (REF, ALT and IndelType are only defined for indels)">
##INFO=<ID=VT,Number=.,Type=String,Description="indicates what type of variant the line represents">
##INFO=<ID=EX_TARGET,Number=0,Type=Flag,Description="indicates whether a variant is within the exon pull down target boundaries">
##INFO=<ID=MULTI_ALLELIC,Number=0,Type=Flag,Description="indicates whether a site is multi-allelic">
#CHROM	POS	ID	REF	ALT	QUAL	FILTER	INFO
17	43072663	rs9900708	C	T	100	PASS	AC=1866;AF=0.372604;AN=5008;NS=2504;DP=13492;EAS_AF=0.3938;AMR_AF=0.4611;AFR_AF=0.1755;EUR_AF=0.4831;SAS_AF=0.4407;AA=C|||;VT=SNP
17	43073261	rs60565989	G	A	100	PASS	AC=688;AF=0.13738;AN=5008;NS=2504;DP=16943;EAS_AF=0.244;AMR_AF=0.2075;AFR_AF=0.0953;EUR_AF=0.0984;SAS_AF=0.0746;AA=g|||;VT=SNP
17	43073296	rs62065776	C	T	100	PASS	AC=58;AF=0.0115815;AN=5008;NS=2504;DP=17644;EAS_AF=0;AMR_AF=0.0173;AFR_AF=0.0008;EUR_AF=0.0368;SAS_AF=0.0082;AA=C|||;VT=SNP
17	43073430	rs74767236	C	T	100	PASS	AC=106;AF=0.0211661;AN=5008;NS=2504;DP=17453;EAS_AF=0;AMR_AF=0.0231;AFR_AF=0.0023;EUR_AF=0.0427;SAS_AF=0.045;AA=C|||;VT=SNP
17	43073853	rs12453874	T	C	100	PASS	AC=1004;AF=0.200479;AN=5008;NS=2504;DP=18595;EAS_AF=0.244;AMR_AF=0.219;AFR_AF=0.3245;EUR_AF=0.1024;SAS_AF=0.0757;AA=T|||;VT=SNP
17	43073873	rs12453875	T	A	100	PASS	AC=1005;AF=0.200679;AN=5008;NS=2504;DP=18454;EAS_AF=0.244;AMR_AF=0.219;AFR_AF=0.3245;EUR_AF=0.1024;SAS_AF=0.0767;AA=T|||;VT=SNP
17	43074095	rs75476713	A	T	100	PASS	AC=148;AF=0.0295527;AN=5008;NS=2504;DP=19972;EAS_AF=0.001;AMR_AF=0.0461;AFR_AF=0.0061;EUR_AF=0.0885;SAS_AF=0.0184;AA=A|||;VT=SNP
17	43074253	rs12449738	T	A	100	PASS	AC=1028;AF=0.205272;AN=5008;NS=2504;DP=17605;EAS_AF=0.244;AMR_AF=0.2205;AFR_AF=0.3389;EUR_AF=0.1014;SAS_AF=0.0808;AA=A|||;VT=SNP
17	43075023	rs35836843	A	G	100	PASS	AC=983;AF=0.196286;AN=5008;NS=2504;DP=17042;EAS_AF=0.2431;AMR_AF=0.2176;AFR_AF=0.3086;EUR_AF=0.0994;SAS_AF=0.0808;AA=G|||;VT=SNP
17	43075693	rs12452088	G	A	100	PASS	AC=301;AF=0.0601038;AN=5008;NS=2504;DP=21456;EAS_AF=0.1111;AMR_AF=0.0893;AFR_AF=0.0091;EUR_AF=0.0895;SAS_AF=0.0256;AA=G|||;VT=SNP
17	43076102	rs34864700	G	A	100	PASS	AC=977;AF=0.195088;AN=5008;NS=2504;DP=17523;EAS_AF=0.2421;AMR_AF=0.219;AFR_AF=0.3064;EUR_AF=0.0964;SAS_AF=0.0808;AA=G|||;VT=SNP
17	43076132	rs12946444	C	T	100	PASS	AC=976;AF=0.194888;AN=5008;NS=2504;DP=17201;EAS_AF=0.2421;AMR_AF=0.2176;AFR_AF=0.3064;EUR_AF=0.0964;SAS_AF=0.0808;AA=C|||;VT=SNP
17	43076494	rs77275109	C	A	100	PASS	AC=313;AF=0.0625;AN=5008;NS=2504;DP=15059;EAS_AF=0.1111;AMR_AF=0.0908;AFR_AF=0.0174;EUR_AF=0.0895;SAS_AF=0.0256;AA=C|||;VT=SNP
17	43077345	rs117269073	T	C	100	PASS	AC=308;AF=0.0615016;AN=5008;NS=2504;DP=18347;EAS_AF=0.1121;AMR_AF=0.0908;AFR_AF=0.0129;EUR_AF=0.0895;SAS_AF=0.0256;AA=T|||;VT=SNP
17	43079322	rs56284011	G	C	100	PASS	AC=438;AF=0.0874601;AN=5008;NS=2504;DP=20342;EAS_AF=0.253;AMR_AF=0.0951;AFR_AF=0.0023;EUR_AF=0.0348;SAS_AF=0.0808;AA=G|||;VT=SNP
17	43079877	rs112998358	C	G	100	PASS	AC=725;AF=0.144768;AN=5008;NS=2504;DP=13562;EAS_AF=0.1121;AMR_AF=0.1023;AFR_AF=0.3147;EUR_AF=0.0944;SAS_AF=0.0307;AA=G|||;VT=SNP
17	43081974	rs11652163	A	G	100	PASS	AC=1158;AF=0.23123;AN=5008;NS=2504;DP=14235;EAS_AF=0.3512;AMR_AF=0.1844;AFR_AF=0.1596;EUR_AF=0.1809;SAS_AF=0.2894;AA=a|||;VT=SNP
17	43082671	rs12603597	C	G	100	PASS	AC=308;AF=0.0615016;AN=5008;NS=2504;DP=15148;EAS_AF=0.1111;AMR_AF=0.0922;AFR_AF=0.0129;EUR_AF=0.0895;SAS_AF=0.0256;AA=C|||;VT=SNP
17	43085340	rs12936109	G	A	100	PASS	AC=822;AF=0.164137;AN=5008;NS=2504;DP=19652;EAS_AF=0.0099;AMR_AF=0.2536;AFR_AF=0.118;EUR_AF=0.3141;SAS_AF=0.1677;AA=G|||;VT=SNP
17	43085352	rs1561968	G	C	100	PASS	AC=390;AF=0.0778754;AN=5008;NS=2504;DP=19603;EAS_AF=0.1121;AMR_AF=0.0951;AFR_AF=0.0734;EUR_AF=0.0885;SAS_AF=0.0256;AA=G|||;VT=SNP
17	43085415	rs34779614	C	T	100	PASS	AC=502;AF=0.10024;AN=5008;NS=2504;DP=20052;EAS_AF=0.0327;AMR_AF=0.0922;AFR_AF=0.0068;EUR_AF=0.163;SAS_AF=0.2372;AA=C|||;VT=SNP
17	43086231	rs74656108	G	A	100	PASS	AC=135;AF=0.0269569;AN=5008;NS=2504;DP=16284;EAS_AF=0;AMR_AF=0.0375;AFR_AF=0.0038;EUR_AF=0.0706;SAS_AF=0.0337;AA=G|||;VT=SNP
17	43086673	rs7211402	C	T	100	PASS	AC=4061;AF=0.810903;AN=5008;NS=2504;DP=19204;EAS_AF=0.6716;AMR_AF=0.8242;AFR_AF=0.8873;EUR_AF=0.7634;SAS_AF=0.8906;AA=T|||;VT=SNP
17	43087183	rs35103016	G	A	100	PASS	AC=695;AF=0.138778;AN=5008;NS=2504;DP=19787;EAS_AF=0.0159;AMR_AF=0.2536;AFR_AF=0.0166;EUR_AF=0.3131;SAS_AF=0.1697;AA=G|||;VT=SNP
17	43087376	rs9905098	G	A	100	PASS	AC=1129;AF=0.225439;AN=5008;NS=2504;DP=15733;EAS_AF=0.3472;AMR_AF=0.1816;AFR_AF=0.1505;EUR_AF=0.1789;SAS_AF=0.2802;AA=g|||;VT=SNP
17	43087826	rs12941960	C	T	100	PASS	AC=839;AF=0.167532;AN=5008;NS=2504;DP=18938;EAS_AF=0.0159;AMR_AF=0.2565;AFR_AF=0.1241;EUR_AF=0.3131;SAS_AF=0.1697;AA=C|||;VT=SNP
17	43088064	rs74716106	G	C	100	PASS	AC=307;AF=0.0613019;AN=5008;NS=2504;DP=18703;EAS_AF=0.1161;AMR_AF=0.0893;AFR_AF=0.0106;EUR_AF=0.0885;SAS_AF=0.0256;AA=G|||;VT=SNP
17	43088098	rs61314636	T	C	100	PASS	AC=1112;AF=0.222045;AN=5008;NS=2504;DP=19516;EAS_AF=0.0526;AMR_AF=0.1398;AFR_AF=0.3782;EUR_AF=0.172;SAS_AF=0.2955;AA=T|||;VT=SNP
17	43088228	rs12326005	G	A	100	PASS	AC=2448;AF=0.488818;AN=5008;NS=2504;DP=20975;EAS_AF=0.505;AMR_AF=0.5648;AFR_AF=0.4228;EUR_AF=0.496;SAS_AF=0.5;AA=A|||;VT=SNP
17	43088936	rs76951886	C	T	100	PASS	AC=1130;AF=0.225639;AN=5008;NS=2504;DP=14655;EAS_AF=0.3472;AMR_AF=0.1816;AFR_AF=0.152;EUR_AF=0.1779;SAS_AF=0.2802;AA=C|||;VT=SNP
17	43089317	rs184152776	G	C	100	PASS	AC=12;AF=0.00239617;AN=5008;NS=2504;DP=19390;EAS_AF=0;AMR_AF=0.0043;AFR_AF=0;EUR_AF=0.007;SAS_AF=0.002;AA=G|||;VT=SNP
17	43089477	rs9893429	G	C	100	PASS	AC=1130;AF=0.225639;AN=5008;NS=2504;DP=14756;EAS_AF=0.3472;AMR_AF=0.1816;AFR_AF=0.152;EUR_AF=0.1779;SAS_AF=0.2802;AA=G|||;VT=SNP
17	43090135	rs4349189	C	A	100	PASS	AC=2427;AF=0.484625;AN=5008;NS=2504;DP=16295;EAS_AF=0.5069;AMR_AF=0.5634;AFR_AF=0.407;EUR_AF=0.496;SAS_AF=0.499;AA=A|||;VT=SNP
17	43090416	rs12951005	G	T	100	PASS	AC=819;AF=0.163538;AN=5008;NS=2504;DP=19309;EAS_AF=0.0159;AMR_AF=0.2565;AFR_AF=0.1089;EUR_AF=0.3131;SAS_AF=0.1697;AA=G|||;VT=SNP
17	43090910	rs12937001	C	G	100	PASS	AC=826;AF=0.164936;AN=5008;NS=2504;DP=17537;EAS_AF=0.0159;AMR_AF=0.2565;AFR_AF=0.115;EUR_AF=0.3121;SAS_AF=0.1697;AA=C|||;VT=SNP
17	43091018	rs2878973	T	C	100	PASS	AC=2441;AF=0.48742;AN=5008;NS=2504;DP=15232;EAS_AF=0.501;AMR_AF=0.5648;AFR_AF=0.4213;EUR_AF=0.496;SAS_AF=0.499;AA=C|||;VT=SNP
17	43091181	rs12953082	G	C	100	PASS	AC=826;AF=0.164936;AN=5008;NS=2504;DP=14514;EAS_AF=0.0159;AMR_AF=0.2565;AFR_AF=0.1142;EUR_AF=0.3131;SAS_AF=0.1697;AA=G|||;VT=SNP
17	43092302	rs12946018	T	G	100	PASS	AC=815;AF=0.16274;AN=5008;NS=2504;DP=16904;EAS_AF=0.0159;AMR_AF=0.2565;AFR_AF=0.1067;EUR_AF=0.3121;SAS_AF=0.1697;AA=t|||;VT=SNP
17	43092635	rs9891298	C	T	100	PASS	AC=1944;AF=0.388179;AN=5008;NS=2504;DP=18624;EAS_AF=0.3591;AMR_AF=0.438;AFR_AF=0.2617;EUR_AF=0.4911;SAS_AF=0.4479;AA=c|||;VT=SNP
17	43093021	rs9892253	C	G	100	PASS	AC=1946;AF=0.388578;AN=5008;NS=2504;DP=17482;EAS_AF=0.3591;AMR_AF=0.438;AFR_AF=0.2632;EUR_AF=0.4911;SAS_AF=0.4479;AA=G|||;VT=SNP
17	43093282	rs76664292	C	A	100	PASS	AC=80;AF=0.0159744;AN=5008;NS=2504;DP=15436;EAS_AF=0;AMR_AF=0.0533;AFR_AF=0.003;EUR_AF=0.0318;SAS_AF=0.0072;AA=C|||;VT=SNP
17	43093401	rs8072289	T	C	100	PASS	AC=2449;AF=0.489018;AN=5008;NS=2504;DP=16697;EAS_AF=0.502;AMR_AF=0.5648;AFR_AF=0.4251;EUR_AF=0.496;SAS_AF=0.501;AA=C|||;VT=SNP
17	43093949	rs76480684	C	A	100	PASS	AC=42;AF=0.00838658;AN=5008;NS=2504;DP=17614;EAS_AF=0;AMR_AF=0.0072;AFR_AF=0.0008;EUR_AF=0.0219;SAS_AF=0.0143;AA=C|||;VT=SNP
17	43094140	rs6503410	C	T	100	PASS	AC=1241;AF=0.247804;AN=5008;NS=2504;DP=19725;EAS_AF=0.0546;AMR_AF=0.183;AFR_AF=0.3714;EUR_AF=0.2565;SAS_AF=0.317;AA=C|||;VT=SNP
17	43094236	rs79588955	G	C	100	PASS	AC=306;AF=0.0611022;AN=5008;NS=2504;DP=19181;EAS_AF=0.1081;AMR_AF=0.0893;AFR_AF=0.0144;EUR_AF=0.0885;SAS_AF=0.0276;AA=G|||;VT=SNP
17	43094775	rs139269922	C	T	100	PASS	AC=19;AF=0.00379393;AN=5008;NS=2504;DP=13830;EAS_AF=0;AMR_AF=0.0072;AFR_AF=0;EUR_AF=0.008;SAS_AF=0.0061;AA=C|||;VT=SNP
17	43094947	rs150491423	G	A	100	PASS	AC=42;AF=0.00838658;AN=5008;NS=2504;DP=13559;EAS_AF=0;AMR_AF=0.0144;AFR_AF=0;EUR_AF=0.0308;SAS_AF=0.001;AA=G|||;VT=SNP
17	43095574	rs78511019	G	A	100	PASS	AC=478;AF=0.0954473;AN=5008;NS=2504;DP=21462;EAS_AF=0.0506;AMR_AF=0.1095;AFR_AF=0.0719;EUR_AF=0.1014;SAS_AF=0.1575;AA=G|||;VT=SNP
17	43095854	rs2077261	G	A	100	PASS	AC=590;AF=0.117812;AN=5008;NS=2504;DP=18250;EAS_AF=0.0159;AMR_AF=0.2061;AFR_AF=0.0696;EUR_AF=0.1918;SAS_AF=0.1493;AA=G|||;VT=SNP
17	43096128	rs894686	G	A	100	PASS	AC=977;AF=0.195088;AN=5008;NS=2504;DP=17753;EAS_AF=0.0347;AMR_AF=0.1369;AFR_AF=0.3487;EUR_AF=0.17;SAS_AF=0.2198;AA=G|||;VT=SNP
17	43096229	rs2337437	G	T	100	PASS	AC=957;AF=0.191094;AN=5008;NS=2504;DP=14857;EAS_AF=0.0347;AMR_AF=0.134;AFR_AF=0.3343;EUR_AF=0.171;SAS_AF=0.2198;AA=G|||;VT=SNP
17	43096317	rs56057160	A	C	100	PASS	AC=593;AF=0.118411;AN=5008;NS=2504;DP=14001;EAS_AF=0.0159;AMR_AF=0.2061;AFR_AF=0.0711;EUR_AF=0.1928;SAS_AF=0.1493;AA=a|||;VT=SNP
17	43097260	rs62065780	T	C	100	PASS	AC=593;AF=0.118411;AN=5008;NS=2504;DP=17362;EAS_AF=0.0159;AMR_AF=0.2061;AFR_AF=0.0711;EUR_AF=0.1928;SAS_AF=0.1493;AA=C|||;VT=SNP
17	43097512	rs117860809	C	T	100	PASS	AC=65;AF=0.0129792;AN=5008;NS=2504;DP=18667;EAS_AF=0;AMR_AF=0.0144;AFR_AF=0;EUR_AF=0.0437;SAS_AF=0.0112;AA=C|||;VT=SNP
17	43098200	rs76220584	C	G	100	PASS	AC=1117;AF=0.223043;AN=5008;NS=2504;DP=11841;EAS_AF=0.2956;AMR_AF=0.3458;AFR_AF=0.09;EUR_AF=0.2107;SAS_AF=0.2536;AA=C|||;VT=SNP
17	43099094	rs79163785	G	A	100	PASS	AC=278;AF=0.0555112;AN=5008;NS=2504;DP=16253;EAS_AF=0.0169;AMR_AF=0.0476;AFR_AF=0.0446;EUR_AF=0.0865;SAS_AF=0.0838;AA=G|||;VT=SNP
17	43099479	rs142612546	G	A	100	PASS	AC=234;AF=0.0467252;AN=5008;NS=2504;DP=9702;EAS_AF=0.0169;AMR_AF=0.0476;AFR_AF=0.0113;EUR_AF=0.0875;SAS_AF=0.0828;AA=G|||;VT=SNP
17	43099514	rs62065781	G	C	100	PASS	AC=580;AF=0.115815;AN=5008;NS=2504;DP=10323;EAS_AF=0.0149;AMR_AF=0.2061;AFR_AF=0.0628;EUR_AF=0.1928;SAS_AF=0.1483;AA=G|||;VT=SNP
17	43099624	rs62065782	C	T	100	PASS	AC=579;AF=0.115615;AN=5008;NS=2504;DP=12560;EAS_AF=0.0149;AMR_AF=0.2061;AFR_AF=0.0628;EUR_AF=0.1918;SAS_AF=0.1483;AA=C|||;VT=SNP
17	43099731	rs72828858	C	T	100	PASS	AC=103;AF=0.0205671;AN=5008;NS=2504;DP=14064;EAS_AF=0.001;AMR_AF=0.0072;AFR_AF=0.0038;EUR_AF=0.0328;SAS_AF=0.0603;AA=C|||;VT=SNP
17	43100070	rs3744474	T	C	100	PASS	AC=953;AF=0.190296;AN=5008;NS=2504;DP=20860;EAS_AF=0.2659;AMR_AF=0.2853;AFR_AF=0.0794;EUR_AF=0.1968;SAS_AF=0.1881;AA=T|||;VT=SNP
17	43100389	rs62065783	C	T	100	PASS	AC=40;AF=0.00798722;AN=5008;NS=2504;DP=21185;EAS_AF=0;AMR_AF=0.0202;AFR_AF=0.0008;EUR_AF=0.0239;SAS_AF=0.001;AA=C|||;VT=SNP
17	43100566	rs7220212	C	G	100	PASS	AC=958;AF=0.191294;AN=5008;NS=2504;DP=17299;EAS_AF=0.0347;AMR_AF=0.1354;AFR_AF=0.3366;EUR_AF=0.17;SAS_AF=0.2178;AA=C|||;VT=SNP
17	43100831	rs12568	A	C	100	PASS	AC=1020;AF=0.203674;AN=5008;NS=2504;DP=17263;EAS_AF=0.0347;AMR_AF=0.1412;AFR_AF=0.3812;EUR_AF=0.17;SAS_AF=0.2168;AA=A|||;VT=SNP
17	43101281	rs7225735	A	C	100	PASS	AC=3086;AF=0.616214;AN=5008;NS=2504;DP=18430;EAS_AF=0.3433;AMR_AF=0.7046;AFR_AF=0.8026;EUR_AF=0.5775;SAS_AF=0.6227;AA=C|||;VT=SNP
17	43101382	rs7225329	C	T	100	PASS	AC=2830;AF=0.565096;AN=5008;NS=2504;DP=20137;EAS_AF=0.3433;AMR_AF=0.6945;AFR_AF=0.6165;EUR_AF=0.5746;SAS_AF=0.6227;AA=T|||;VT=SNP
17	43102286	rs730953	A	C	100	PASS	AC=2835;AF=0.566094;AN=5008;NS=2504;DP=15719;EAS_AF=0.3462;AMR_AF=0.6945;AFR_AF=0.618;EUR_AF=0.5746;SAS_AF=0.6227;AA=C|||;VT=SNP
17	43102588	rs708381	C	T	100	PASS	AC=3087;AF=0.616414;AN=5008;NS=2504;DP=16835;EAS_AF=0.3462;AMR_AF=0.7046;AFR_AF=0.8018;EUR_AF=0.5765;SAS_AF=0.6227;AA=T|||;VT=SNP
17	43103008	rs11868071	G	A	100	PASS	AC=364;AF=0.0726837;AN=5008;NS=2504;DP=18304;EAS_AF=0.1091;AMR_AF=0.1124;AFR_AF=0.0121;EUR_AF=0.1074;SAS_AF=0.0532;AA=G|||;VT=SNP
17	43103905	rs55933307	A	G	100	PASS	AC=583;AF=0.116414;AN=5008;NS=2504;DP=14530;EAS_AF=0.0159;AMR_AF=0.2075;AFR_AF=0.0628;EUR_AF=0.1928;SAS_AF=0.1493;AA=A|||;VT=SNP
17	43104469	rs62065786	A	G	100	PASS	AC=2837;AF=0.566494;AN=5008;NS=2504;DP=20517;EAS_AF=0.3462;AMR_AF=0.6945;AFR_AF=0.6195;EUR_AF=0.5746;SAS_AF=0.6227;AA=a|||;VT=SNP
17	43105007	rs112275462	C	G	100	PASS	AC=232;AF=0.0463259;AN=5008;NS=2504;DP=16520;EAS_AF=0.0169;AMR_AF=0.0476;AFR_AF=0.0098;EUR_AF=0.0865;SAS_AF=0.0838;AA=C|||;VT=SNP
17	43105631	rs62065787	G	C	100	PASS	AC=2836;AF=0.566294;AN=5008;NS=2504;DP=12047;EAS_AF=0.3462;AMR_AF=0.6931;AFR_AF=0.6195;EUR_AF=0.5746;SAS_AF=0.6227;AA=C|||;VT=SNP
17	43106394	rs7209081	T	A	100	PASS	AC=977;AF=0.195088;AN=5008;NS=2504;DP=17550;EAS_AF=0.0347;AMR_AF=0.1369;AFR_AF=0.3487;EUR_AF=0.17;SAS_AF=0.2198;AA=T|||;VT=SNP
17	43106844	rs4413004	T	C	100	PASS	AC=3088;AF=0.616613;AN=5008;NS=2504;DP=19507;EAS_AF=0.3462;AMR_AF=0.7046;AFR_AF=0.8026;EUR_AF=0.5765;SAS_AF=0.6227;AA=C|||;VT=SNP
17	43107311	rs117744326	T	A	100	PASS	AC=25;AF=0.00499201;AN=5008;NS=2504;DP=18213;EAS_AF=0;AMR_AF=0.0101;AFR_AF=0;EUR_AF=0.0119;SAS_AF=0.0061;AA=T|||;VT=SNP
17	43107589	rs73311379	C	T	100	PASS	AC=971;AF=0.19389;AN=5008;NS=2504;DP=19041;EAS_AF=0.0347;AMR_AF=0.1369;AFR_AF=0.3457;EUR_AF=0.17;SAS_AF=0.2178;AA=C|||;VT=SNP
17	43108208	rs79811178	G	A	100	PASS	AC=178;AF=0.0355431;AN=5008;NS=2504;DP=18989;EAS_AF=0.0109;AMR_AF=0.0447;AFR_AF=0.0015;EUR_AF=0.0835;SAS_AF=0.0511;AA=G|||;VT=SNP
17	43108470	rs62065788	G	A	100	PASS	AC=582;AF=0.116214;AN=5008;NS=2504;DP=19045;EAS_AF=0.0159;AMR_AF=0.2075;AFR_AF=0.0628;EUR_AF=0.1928;SAS_AF=0.1483;AA=G|||;VT=SNP
17	43108705	rs7216522	A	G	100	PASS	AC=1636;AF=0.326677;AN=5008;NS=2504;DP=18036;EAS_AF=0.0605;AMR_AF=0.3487;AFR_AF=0.4592;EUR_AF=0.3628;SAS_AF=0.3691;AA=G|||;VT=SNP
17	43108899	rs12450587	G	C	100	PASS	AC=582;AF=0.116214;AN=5008;NS=2504;DP=20466;EAS_AF=0.0159;AMR_AF=0.2075;AFR_AF=0.0628;EUR_AF=0.1928;SAS_AF=0.1483;AA=G|||;VT=SNP
17	43111154	rs10451271	A	G	100	PASS	AC=1619;AF=0.323283;AN=5008;NS=2504;DP=18642;EAS_AF=0.0506;AMR_AF=0.3487;AFR_AF=0.4546;EUR_AF=0.3628;SAS_AF=0.3681;AA=G|||;VT=SNP
17	43111688	rs9900173	G	A	100	PASS	AC=1281;AF=0.255791;AN=5008;NS=2504;DP=17004;EAS_AF=0.2738;AMR_AF=0.2161;AFR_AF=0.1634;EUR_AF=0.3499;SAS_AF=0.2935;AA=G|||;VT=SNP;EX_TARGET
17	43112835	rs7219243	A	G	100	PASS	AC=981;AF=0.195887;AN=5008;NS=2504;DP=12089;EAS_AF=0.0347;AMR_AF=0.1369;AFR_AF=0.3525;EUR_AF=0.17;SAS_AF=0.2188;AA=G|||;VT=SNP
17	43113191	rs77243960	C	T	100	PASS	AC=995;AF=0.198682;AN=5008;NS=2504;DP=19218;EAS_AF=0.2946;AMR_AF=0.2997;AFR_AF=0.0976;EUR_AF=0.1282;SAS_AF=0.2372;AA=C|||;VT=SNP
17	43113192	rs75622696	C	G	100	PASS	AC=995;AF=0.198682;AN=5008;NS=2504;DP=19270;EAS_AF=0.2946;AMR_AF=0.2997;AFR_AF=0.0976;EUR_AF=0.1282;SAS_AF=0.2372;AA=C|||;VT=SNP
17	43113795	rs59835134	A	T	100	PASS	AC=973;AF=0.194289;AN=5008;NS=2504;DP=16018;EAS_AF=0.0347;AMR_AF=0.1369;AFR_AF=0.3464;EUR_AF=0.17;SAS_AF=0.2188;AA=A|||;VT=SNP
17	43114333	rs75648943	C	T	100	PASS	AC=251;AF=0.0501198;AN=5008;NS=2504;DP=21314;EAS_AF=0.0169;AMR_AF=0.0504;AFR_AF=0.0219;EUR_AF=0.0875;SAS_AF=0.0838;AA=C|||;VT=SNP
17	43114659	rs72830981	C	T	100	PASS	AC=584;AF=0.116613;AN=5008;NS=2504;DP=15915;EAS_AF=0.0159;AMR_AF=0.2032;AFR_AF=0.0666;EUR_AF=0.1928;SAS_AF=0.1483;AA=C|||;VT=SNP
17	43114943	rs12450063	C	A	100	PASS	AC=579;AF=0.115615;AN=5008;NS=2504;DP=15460;EAS_AF=0.0159;AMR_AF=0.2017;AFR_AF=0.0643;EUR_AF=0.1928;SAS_AF=0.1472;AA=C|||;VT=SNP
17	43115263	rs6503411	T	G	100	PASS	AC=978;AF=0.195288;AN=5008;NS=2504;DP=16829;EAS_AF=0.0347;AMR_AF=0.1369;AFR_AF=0.3487;EUR_AF=0.17;SAS_AF=0.2209;AA=T|||;VT=SNP
17	43115417	rs144535065	G	A	100	PASS	AC=66;AF=0.0131789;AN=5008;NS=2504;DP=17744;EAS_AF=0;AMR_AF=0.036;AFR_AF=0.0038;EUR_AF=0.0338;SAS_AF=0.002;AA=G|||;VT=SNP
17	43115601	rs7220106	T	G	100	PASS	AC=1621;AF=0.323682;AN=5008;NS=2504;DP=17841;EAS_AF=0.0506;AMR_AF=0.3444;AFR_AF=0.4584;EUR_AF=0.3618;SAS_AF=0.3691;AA=-|||;VT=SNP
17	43116313	rs9898793	C	T	100	PASS	AC=1152;AF=0.230032;AN=5008;NS=2504;DP=22647;EAS_AF=0.2738;AMR_AF=0.1729;AFR_AF=0.1649;EUR_AF=0.2684;SAS_AF=0.274;AA=-|||;VT=SNP
17	43116499	rs143606066	G	A	100	PASS	AC=14;AF=0.00279553;AN=5008;NS=2504;DP=20180;EAS_AF=0;AMR_AF=0.0014;AFR_AF=0;EUR_AF=0.0099;SAS_AF=0.0031;AA=-|||;VT=SNP
17	43116679	rs76453367	G	A	100	PASS	AC=66;AF=0.0131789;AN=5008;NS=2504;DP=20880;EAS_AF=0;AMR_AF=0.0144;AFR_AF=0;EUR_AF=0.0437;SAS_AF=0.0123;AA=-|||;VT=SNP
17	43117476	rs12603364	C	T	100	PASS	AC=362;AF=0.0722843;AN=5008;NS=2504;DP=14130;EAS_AF=0.1081;AMR_AF=0.111;AFR_AF=0.0121;EUR_AF=0.1074;SAS_AF=0.0532;AA=-|||;VT=SNP
17	43117581	rs113644109	C	T	100	PASS	AC=1113;AF=0.222244;AN=5008;NS=2504;DP=16177;EAS_AF=0.0347;AMR_AF=0.1844;AFR_AF=0.348;EUR_AF=0.2525;SAS_AF=0.2413;AA=-|||;VT=SNP
17	43117615	rs150032562	C	A	100	PASS	AC=109;AF=0.0217652;AN=5008;NS=2504;DP=16010;EAS_AF=0;AMR_AF=0.0231;AFR_AF=0.0023;EUR_AF=0.0457;SAS_AF=0.045;AA=c|||;VT=SNP
17	43117680	rs148798765	G	A	100	PASS	AC=65;AF=0.0129792;AN=5008;NS=2504;DP=15977;EAS_AF=0;AMR_AF=0.0144;AFR_AF=0;EUR_AF=0.0437;SAS_AF=0.0112;AA=g|||;VT=SNP
17	43117813	rs8078303	T	C	100	PASS	AC=1131;AF=0.225839;AN=5008;NS=2504;DP=15368;EAS_AF=0.2946;AMR_AF=0.3458;AFR_AF=0.0991;EUR_AF=0.2117;SAS_AF=0.2556;AA=-|||;VT=SNP
17	43118177	rs9915259	T	C	100	PASS	AC=1235;AF=0.246605;AN=5008;NS=2504;DP=19021;EAS_AF=0.2956;AMR_AF=0.3487;AFR_AF=0.174;EUR_AF=0.2127;SAS_AF=0.2566;AA=-|||;VT=SNP
17	43118702	rs80120688	C	T	100	PASS	AC=589;AF=0.117612;AN=5008;NS=2504;DP=14034;EAS_AF=0.1567;AMR_AF=0.1729;AFR_AF=0.0673;EUR_AF=0.0905;SAS_AF=0.1339;AA=c|||;VT=SNP
17	43120500	rs8070631	C	G	100	PASS	AC=1027;AF=0.205072;AN=5008;NS=2504;DP=20796;EAS_AF=0.0347;AMR_AF=0.1412;AFR_AF=0.3843;EUR_AF=0.17;SAS_AF=0.2198;AA=C|||;VT=SNP
17	43120669	rs76845539	C	G	100	PASS	AC=124;AF=0.0247604;AN=5008;NS=2504;DP=19508;EAS_AF=0;AMR_AF=0.0432;AFR_AF=0.0015;EUR_AF=0.0716;SAS_AF=0.0204;AA=C|||;VT=SNP
17	43120994	rs8071302	C	T	100	PASS	AC=1621;AF=0.323682;AN=5008;NS=2504;DP=18923;EAS_AF=0.0516;AMR_AF=0.3444;AFR_AF=0.4561;EUR_AF=0.3628;SAS_AF=0.3701;AA=T|||;VT=SNP
17	43121077	rs4793179	C	T	100	PASS	AC=3104;AF=0.619808;AN=5008;NS=2504;DP=21933;EAS_AF=0.3462;AMR_AF=0.7017;AFR_AF=0.8154;EUR_AF=0.5765;SAS_AF=0.6237;AA=T|||;VT=SNP
17	43121308	rs4793180	C	T	100	PASS	AC=963;AF=0.192292;AN=5008;NS=2504;DP=16808;EAS_AF=0.2659;AMR_AF=0.2853;AFR_AF=0.087;EUR_AF=0.1978;SAS_AF=0.1871;AA=C|||;VT=SNP
17	43121490	rs4792966	A	C	100	PASS	AC=3107;AF=0.620407;AN=5008;NS=2504;DP=19198;EAS_AF=0.3472;AMR_AF=0.7017;AFR_AF=0.8162;EUR_AF=0.5775;SAS_AF=0.6237;AA=C|||;VT=SNP
17	43121502	rs4792967	A	G	100	PASS	AC=3105;AF=0.620008;AN=5008;NS=2504;DP=18418;EAS_AF=0.3462;AMR_AF=0.7017;AFR_AF=0.8154;EUR_AF=0.5775;SAS_AF=0.6237;AA=G|||;VT=SNP
17	43121737	rs117347927	G	A	100	PASS	AC=247;AF=0.0493211;AN=5008;NS=2504;DP=16302;EAS_AF=0.1796;AMR_AF=0.0403;AFR_AF=0.0015;EUR_AF=0.008;SAS_AF=0.0286;AA=G|||;VT=SNP
17	43122016	rs4793181	T	C	100	PASS	AC=3105;AF=0.620008;AN=5008;NS=2504;DP=13139;EAS_AF=0.3462;AMR_AF=0.7017;AFR_AF=0.8154;EUR_AF=0.5765;SAS_AF=0.6247;AA=C|||;VT=SNP
17	43122018	rs62065821	C	T	100	PASS	AC=584;AF=0.116613;AN=5008;NS=2504;DP=13103;EAS_AF=0.0159;AMR_AF=0.2032;AFR_AF=0.0658;EUR_AF=0.1918;SAS_AF=0.1503;AA=C|||;VT=SNP
17	43122164	rs11650033	T	C	100	PASS	AC=1618;AF=0.323083;AN=5008;NS=2504;DP=15359;EAS_AF=0.0506;AMR_AF=0.3444;AFR_AF=0.4561;EUR_AF=0.3618;SAS_AF=0.3691;AA=C|||;VT=SNP
17	43122245	rs62065823	C	T	100	PASS	AC=580;AF=0.115815;AN=5008;NS=2504;DP=14488;EAS_AF=0.0159;AMR_AF=0.2032;AFR_AF=0.0628;EUR_AF=0.1918;SAS_AF=0.1503;AA=C|||;VT=SNP
17	43122794	rs55838522	A	G	100	PASS	AC=1618;AF=0.323083;AN=5008;NS=2504;DP=19413;EAS_AF=0.0506;AMR_AF=0.3444;AFR_AF=0.4561;EUR_AF=0.3618;SAS_AF=0.3691;AA=G|||;VT=SNP
17	43123625	rs59246405	C	T	100	PASS	AC=1654;AF=0.330272;AN=5008;NS=2504;DP=20121;EAS_AF=0.0506;AMR_AF=0.3329;AFR_AF=0.4917;EUR_AF=0.3628;SAS_AF=0.365;AA=T|||;VT=SNP
17	43123713	rs112178217	G	A	100	PASS	AC=186;AF=0.0371406;AN=5008;NS=2504;DP=13940;EAS_AF=0;AMR_AF=0.049;AFR_AF=0.0371;EUR_AF=0.0825;SAS_AF=0.0204;AA=G|||;VT=SNP
17	43123945	rs62065826	T	C	100	PASS	AC=579;AF=0.115615;AN=5008;NS=2504;DP=14423;EAS_AF=0.0159;AMR_AF=0.1974;AFR_AF=0.0666;EUR_AF=0.1918;SAS_AF=0.1483;AA=T|||;VT=SNP
17	43125662	rs12453616	G	C	100	PASS	AC=593;AF=0.118411;AN=5008;NS=2504;DP=16027;EAS_AF=0.0159;AMR_AF=0.2003;AFR_AF=0.0681;EUR_AF=0.1958;SAS_AF=0.1544;AA=G|||;VT=SNP
17	43125849	rs144482144	T	C	100	PASS	AC=109;AF=0.0217652;AN=5008;NS=2504;DP=20265;EAS_AF=0;AMR_AF=0.0231;AFR_AF=0.0023;EUR_AF=0.0457;SAS_AF=0.045;AA=T|||;VT=SNP
17	43126607	rs72830998	G	A	100	PASS	AC=68;AF=0.0135783;AN=5008;NS=2504;DP=18358;EAS_AF=0;AMR_AF=0.0043;AFR_AF=0.0023;EUR_AF=0.0189;SAS_AF=0.044;AA=G|||;VT=SNP
17	43127395	rs28497626	A	G	100	PASS	AC=667;AF=0.133187;AN=5008;NS=2504;DP=16638;EAS_AF=0.1567;AMR_AF=0.1801;AFR_AF=0.1188;EUR_AF=0.0934;SAS_AF=0.136;AA=a|||;VT=SNP
17	43127708	rs12950988	G	A	100	PASS	AC=1305;AF=0.260583;AN=5008;NS=2504;DP=17722;EAS_AF=0.2798;AMR_AF=0.2089;AFR_AF=0.1687;EUR_AF=0.3221;SAS_AF=0.3384;AA=G|||;VT=SNP
17	43127715	rs4793173	A	C	100	PASS	AC=3126;AF=0.624201;AN=5008;NS=2504;DP=18159;EAS_AF=0.3462;AMR_AF=0.7061;AFR_AF=0.8185;EUR_AF=0.5855;SAS_AF=0.6299;AA=C|||;VT=SNP
17	43128569	rs4315379	G	C	100	PASS	AC=592;AF=0.118211;AN=5008;NS=2504;DP=17330;EAS_AF=0.0169;AMR_AF=0.2003;AFR_AF=0.0666;EUR_AF=0.1958;SAS_AF=0.1544;AA=G|||;VT=SNP
17	43128906	rs8071429	T	A	100	PASS	AC=2872;AF=0.573482;AN=5008;NS=2504;DP=5979;EAS_AF=0.3462;AMR_AF=0.696;AFR_AF=0.6331;EUR_AF=0.5835;SAS_AF=0.6299;AA=c|||;VT=SNP
17	43131056	rs62065828	A	G	100	PASS	AC=593;AF=0.118411;AN=5008;NS=2504;DP=19963;EAS_AF=0.0159;AMR_AF=0.2003;AFR_AF=0.0673;EUR_AF=0.1958;SAS_AF=0.1554;AA=A|||;VT=SNP
17	43131480	rs4793172	A	T	100	PASS	AC=3125;AF=0.624002;AN=5008;NS=2504;DP=19847;EAS_AF=0.3462;AMR_AF=0.7061;AFR_AF=0.8177;EUR_AF=0.5855;SAS_AF=0.6299;AA=T|||;VT=SNP;EX_TARGET
17	43132290	rs4793171	A	G	100	PASS	AC=623;AF=0.124401;AN=5008;NS=2504;DP=21593;EAS_AF=0.1567;AMR_AF=0.1772;AFR_AF=0.0885;EUR_AF=0.0924;SAS_AF=0.135;AA=A|||;VT=SNP
17	43132378	rs57499268	G	A	100	PASS	AC=1022;AF=0.204073;AN=5008;NS=2504;DP=19746;EAS_AF=0.0367;AMR_AF=0.1354;AFR_AF=0.3828;EUR_AF=0.172;SAS_AF=0.2168;AA=G|||;VT=SNP
17	43132613	rs59138429	T	G	100	PASS	AC=421;AF=0.0840655;AN=5008;NS=2504;DP=16997;EAS_AF=0.1091;AMR_AF=0.121;AFR_AF=0.0461;EUR_AF=0.1113;SAS_AF=0.0552;AA=T|||;VT=SNP
17	43132719	rs12602966	A	C	100	PASS	AC=1304;AF=0.260383;AN=5008;NS=2504;DP=17356;EAS_AF=0.2778;AMR_AF=0.2089;AFR_AF=0.1687;EUR_AF=0.3231;SAS_AF=0.3384;AA=A|||;VT=SNP
17	43132945	rs148725889	A	G	100	PASS	AC=51;AF=0.0101837;AN=5008;NS=2504;DP=18153;EAS_AF=0;AMR_AF=0.013;AFR_AF=0.0008;EUR_AF=0.0358;SAS_AF=0.0051;AA=A|||;VT=SNP
17	43133128	rs12603474	T	G	100	PASS	AC=376;AF=0.0750799;AN=5008;NS=2504;DP=19133;EAS_AF=0.1091;AMR_AF=0.1196;AFR_AF=0.0129;EUR_AF=0.1113;SAS_AF=0.0552;AA=T|||;VT=SNP
17	43133193	rs79580688	C	T	100	PASS	AC=253;AF=0.0505192;AN=5008;NS=2504;DP=21558;EAS_AF=0.0169;AMR_AF=0.0504;AFR_AF=0.0219;EUR_AF=0.0885;SAS_AF=0.0849;AA=C|||;VT=SNP
17	43133627	rs12601574	C	G	100	PASS	AC=2194;AF=0.438099;AN=5008;NS=2504;DP=18592;EAS_AF=0.1895;AMR_AF=0.5159;AFR_AF=0.5045;EUR_AF=0.4911;SAS_AF=0.4949;AA=G|||;VT=SNP
17	43133628	rs12601576	C	T	100	PASS	AC=3125;AF=0.624002;AN=5008;NS=2504;DP=18613;EAS_AF=0.3462;AMR_AF=0.7075;AFR_AF=0.8177;EUR_AF=0.5855;SAS_AF=0.6288;AA=T|||;VT=SNP
17	43134618	rs116953690	C	T	100	PASS	AC=376;AF=0.0750799;AN=5008;NS=2504;DP=16081;EAS_AF=0.1091;AMR_AF=0.1196;AFR_AF=0.0129;EUR_AF=0.1113;SAS_AF=0.0552;AA=C|||;VT=SNP
17	43134624	rs9748204	A	G	100	PASS	AC=2195;AF=0.438299;AN=5008;NS=2504;DP=15797;EAS_AF=0.1895;AMR_AF=0.5144;AFR_AF=0.5061;EUR_AF=0.4911;SAS_AF=0.4949;AA=a|||;VT=SNP
17	43134721	rs9746981	A	G	100	PASS	AC=423;AF=0.0844649;AN=5008;NS=2504;DP=16210;EAS_AF=0.1091;AMR_AF=0.121;AFR_AF=0.0477;EUR_AF=0.1113;SAS_AF=0.0552;AA=A|||;VT=SNP
17	43134808	rs145610444	T	C	100	PASS	AC=904;AF=0.180511;AN=5008;NS=2504;DP=14881;EAS_AF=0.0357;AMR_AF=0.1239;AFR_AF=0.3026;EUR_AF=0.17;SAS_AF=0.2157;AA=T|||;VT=SNP
17	43134831	rs112604052	G	A	100	PASS	AC=520;AF=0.103834;AN=5008;NS=2504;DP=15123;EAS_AF=0.0357;AMR_AF=0.0965;AFR_AF=0.0287;EUR_AF=0.167;SAS_AF=0.2157;AA=G|||;VT=SNP
17	43135449	rs62065829	A	G	100	PASS	AC=2196;AF=0.438498;AN=5008;NS=2504;DP=12084;EAS_AF=0.1895;AMR_AF=0.5144;AFR_AF=0.5061;EUR_AF=0.492;SAS_AF=0.4949;AA=G|||;VT=SNP
17	43136195	rs7222240	G	A	100	PASS	AC=1010;AF=0.201677;AN=5008;NS=2504;DP=16756;EAS_AF=0.0357;AMR_AF=0.1354;AFR_AF=0.3759;EUR_AF=0.171;SAS_AF=0.2157;AA=G|||;VT=SNP
17	43136257	rs76225419	G	C	100	PASS	AC=373;AF=0.0744808;AN=5008;NS=2504;DP=17464;EAS_AF=0.1091;AMR_AF=0.1182;AFR_AF=0.0121;EUR_AF=0.1103;SAS_AF=0.0552;AA=G|||;VT=SNP
17	43136303	rs55897749	T	C	100	PASS	AC=2870;AF=0.573083;AN=5008;NS=2504;DP=16480;EAS_AF=0.3482;AMR_AF=0.6945;AFR_AF=0.6324;EUR_AF=0.5825;SAS_AF=0.6288;AA=C|||;VT=SNP
17	43136335	rs62065831	G	A	100	PASS	AC=589;AF=0.117612;AN=5008;NS=2504;DP=14977;EAS_AF=0.0159;AMR_AF=0.2003;AFR_AF=0.0658;EUR_AF=0.1958;SAS_AF=0.1534;AA=G|||;VT=SNP
17	43136336	rs62065832	C	T	100	PASS	AC=589;AF=0.117612;AN=5008;NS=2504;DP=15050;EAS_AF=0.0159;AMR_AF=0.2003;AFR_AF=0.0658;EUR_AF=0.1958;SAS_AF=0.1534;AA=C|||;VT=SNP
17	43137201	rs12449933	C	T	100	PASS	AC=748;AF=0.149361;AN=5008;NS=2504;DP=18424;EAS_AF=0.0446;AMR_AF=0.2579;AFR_AF=0.0711;EUR_AF=0.2087;SAS_AF=0.2249;AA=c|||;VT=SNP
17	43137756	rs8066252	G	A	100	PASS	AC=373;AF=0.0744808;AN=5008;NS=2504;DP=14682;EAS_AF=0.1091;AMR_AF=0.1182;AFR_AF=0.0121;EUR_AF=0.1103;SAS_AF=0.0552;AA=G|||;VT=SNP
17	43137770	rs6503412	A	G	100	PASS	AC=2189;AF=0.437101;AN=5008;NS=2504;DP=15150;EAS_AF=0.1895;AMR_AF=0.513;AFR_AF=0.5038;EUR_AF=0.4901;SAS_AF=0.4939;AA=G|||;VT=SNP
17	43138333	rs62065833	T	G	100	PASS	AC=746;AF=0.148962;AN=5008;NS=2504;DP=17166;EAS_AF=0.0446;AMR_AF=0.2579;AFR_AF=0.0703;EUR_AF=0.2087;SAS_AF=0.2239;AA=T|||;VT=SNP
17	43138597	rs62065834	C	T	100	PASS	AC=595;AF=0.11881;AN=5008;NS=2504;DP=15011;EAS_AF=0.0179;AMR_AF=0.2017;AFR_AF=0.0673;EUR_AF=0.1958;SAS_AF=0.1544;AA=C|||;VT=SNP
17	43140100	rs12451399	C	T	100	PASS	AC=745;AF=0.148762;AN=5008;NS=2504;DP=20044;EAS_AF=0.0446;AMR_AF=0.2579;AFR_AF=0.0703;EUR_AF=0.2087;SAS_AF=0.2229;AA=C|||;VT=SNP
17	43140432	rs4239145	G	A	100	PASS	AC=587;AF=0.117212;AN=5008;NS=2504;DP=14955;EAS_AF=0.1567;AMR_AF=0.1729;AFR_AF=0.0635;EUR_AF=0.0924;SAS_AF=0.135;AA=G|||;VT=SNP
17	43140995	rs113170866	A	G	100	PASS	AC=413;AF=0.0824681;AN=5008;NS=2504;DP=19432;EAS_AF=0.1101;AMR_AF=0.1196;AFR_AF=0.0401;EUR_AF=0.1113;SAS_AF=0.0552;AA=A|||;VT=SNP
17	43141061	rs142758179	C	T	100	PASS	AC=101;AF=0.0201677;AN=5008;NS=2504;DP=19351;EAS_AF=0.001;AMR_AF=0.0086;AFR_AF=0.0038;EUR_AF=0.0298;SAS_AF=0.0603;AA=C|||;VT=SNP
17	43141151	rs62065835	C	G	100	PASS	AC=745;AF=0.148762;AN=5008;NS=2504;DP=19424;EAS_AF=0.0446;AMR_AF=0.2579;AFR_AF=0.0703;EUR_AF=0.2087;SAS_AF=0.2229;AA=C|||;VT=SNP
17	43141255	rs117846333	C	A	100	PASS	AC=374;AF=0.0746805;AN=5008;NS=2504;DP=17290;EAS_AF=0.1091;AMR_AF=0.1182;AFR_AF=0.0121;EUR_AF=0.1113;SAS_AF=0.0552;AA=C|||;VT=SNP
17	43141342	rs6503413	C	T	100	PASS	AC=2183;AF=0.435903;AN=5008;NS=2504;DP=15859;EAS_AF=0.1895;AMR_AF=0.513;AFR_AF=0.4985;EUR_AF=0.4911;SAS_AF=0.4939;AA=C|||;VT=SNP
17	43141583	rs73313230	G	A	100	PASS	AC=412;AF=0.0822684;AN=5008;NS=2504;DP=16244;EAS_AF=0.1091;AMR_AF=0.1196;AFR_AF=0.0401;EUR_AF=0.1113;SAS_AF=0.0552;AA=G|||;VT=SNP
17	43141634	rs6503415	C	T	100	PASS	AC=2191;AF=0.4375;AN=5008;NS=2504;DP=17896;EAS_AF=0.1895;AMR_AF=0.513;AFR_AF=0.5045;EUR_AF=0.4911;SAS_AF=0.4939;AA=T|||;VT=SNP
17	43141756	rs4128658	A	G	100	PASS	AC=592;AF=0.118211;AN=5008;NS=2504;DP=15385;EAS_AF=0.0159;AMR_AF=0.2003;AFR_AF=0.0673;EUR_AF=0.1958;SAS_AF=0.1544;AA=A|||;VT=SNP
17	43141966	rs4525538	A	G	100	PASS	AC=3125;AF=0.624002;AN=5008;NS=2504;DP=19679;EAS_AF=0.3462;AMR_AF=0.7046;AFR_AF=0.8192;EUR_AF=0.5855;SAS_AF=0.6288;AA=G|||;VT=SNP
17	43142170	rs62065836	G	C	100	PASS	AC=747;AF=0.149161;AN=5008;NS=2504;DP=17981;EAS_AF=0.0456;AMR_AF=0.2579;AFR_AF=0.0703;EUR_AF=0.2097;SAS_AF=0.2229;AA=G|||;VT=SNP
17	43142249	rs8073198	G	T	100	PASS	AC=420;AF=0.0838658;AN=5008;NS=2504;DP=20110;EAS_AF=0.1091;AMR_AF=0.1196;AFR_AF=0.0461;EUR_AF=0.1113;SAS_AF=0.0552;AA=G|||;VT=SNP
17	43142664	rs41484746	A	G	100	PASS	AC=252;AF=0.0503195;AN=5008;NS=2504;DP=18882;EAS_AF=0.0169;AMR_AF=0.0504;AFR_AF=0.0219;EUR_AF=0.0885;SAS_AF=0.0838;AA=A|||;VT=SNP
17	43142762	rs62065837	C	T	100	PASS	AC=592;AF=0.118211;AN=5008;NS=2504;DP=18842;EAS_AF=0.0159;AMR_AF=0.2003;AFR_AF=0.0673;EUR_AF=0.1958;SAS_AF=0.1544;AA=C|||;VT=SNP
17	43143333	rs117207382	G	A	100	PASS	AC=374;AF=0.0746805;AN=5008;NS=2504;DP=14473;EAS_AF=0.1091;AMR_AF=0.1182;AFR_AF=0.0121;EUR_AF=0.1113;SAS_AF=0.0552;AA=G|||;VT=SNP
17	43143662	rs77288888	A	G	100	PASS	AC=624;AF=0.124601;AN=5008;NS=2504;DP=14985;EAS_AF=0.1577;AMR_AF=0.1787;AFR_AF=0.0877;EUR_AF=0.0924;SAS_AF=0.135;AA=A|||;VT=SNP
17	43144057	rs116851011	T	C	100	PASS	AC=223;AF=0.0445288;AN=5008;NS=2504;DP=13653;EAS_AF=0.0169;AMR_AF=0.049;AFR_AF=0.0015;EUR_AF=0.0875;SAS_AF=0.0838;AA=T|||;VT=SNP
17	43144150	rs1978070	A	G	100	PASS	AC=1011;AF=0.201877;AN=5008;NS=2504;DP=16192;EAS_AF=0.0357;AMR_AF=0.1354;AFR_AF=0.3767;EUR_AF=0.171;SAS_AF=0.2157;AA=A|||;VT=SNP
17	43144195	rs6503416	C	T	100	PASS	AC=2185;AF=0.436302;AN=5008;NS=2504;DP=14573;EAS_AF=0.1895;AMR_AF=0.5144;AFR_AF=0.4985;EUR_AF=0.4911;SAS_AF=0.4949;AA=C|||;VT=SNP
17	43144218	rs6503417	T	C	100	PASS	AC=3126;AF=0.624201;AN=5008;NS=2504;DP=13832;EAS_AF=0.3472;AMR_AF=0.7061;AFR_AF=0.8177;EUR_AF=0.5855;SAS_AF=0.6299;AA=C|||;VT=SNP
17	43144288	rs11079425	A	G	100	PASS	AC=1019;AF=0.203474;AN=5008;NS=2504;DP=14837;EAS_AF=0.0357;AMR_AF=0.1354;AFR_AF=0.3828;EUR_AF=0.171;SAS_AF=0.2157;AA=A|||;VT=SNP
17	43146176	rs11868511	G	A	100	PASS	AC=374;AF=0.0746805;AN=5008;NS=2504;DP=17816;EAS_AF=0.1091;AMR_AF=0.1182;AFR_AF=0.0121;EUR_AF=0.1113;SAS_AF=0.0552;AA=g|||;VT=SNP
17	43146256	rs28397098	C	T	100	PASS	AC=1019;AF=0.203474;AN=5008;NS=2504;DP=19941;EAS_AF=0.0357;AMR_AF=0.1354;AFR_AF=0.382;EUR_AF=0.172;SAS_AF=0.2157;AA=C|||;VT=SNP
17	43146432	rs9913787	G	A	100	PASS	AC=1285;AF=0.256589;AN=5008;NS=2504;DP=13771;EAS_AF=0.2768;AMR_AF=0.2046;AFR_AF=0.1672;EUR_AF=0.3101;SAS_AF=0.3384;AA=G|||;VT=SNP
17	43146476	rs12951622	C	G	100	PASS	AC=124;AF=0.0247604;AN=5008;NS=2504;DP=13256;EAS_AF=0;AMR_AF=0.0274;AFR_AF=0.003;EUR_AF=0.0815;SAS_AF=0.0194;AA=C|||;VT=SNP
17	43147275	rs6503418	A	G	100	PASS	AC=2209;AF=0.441094;AN=5008;NS=2504;DP=16303;EAS_AF=0.1895;AMR_AF=0.5187;AFR_AF=0.5045;EUR_AF=0.504;SAS_AF=0.4949;AA=G|||;VT=SNP
17	43147351	rs2040558	C	T	100	PASS	AC=763;AF=0.152356;AN=5008;NS=2504;DP=20880;EAS_AF=0.0446;AMR_AF=0.2637;AFR_AF=0.0703;EUR_AF=0.2217;SAS_AF=0.2239;AA=C|||;VT=SNP
17	43147554	rs56334615	A	G	100	PASS	AC=610;AF=0.121805;AN=5008;NS=2504;DP=18227;EAS_AF=0.0159;AMR_AF=0.2061;AFR_AF=0.0673;EUR_AF=0.2087;SAS_AF=0.1554;AA=A|||;VT=SNP
17	43147582	rs8066395	A	G	100	PASS	AC=1018;AF=0.203275;AN=5008;NS=2504;DP=17474;EAS_AF=0.0357;AMR_AF=0.1354;AFR_AF=0.382;EUR_AF=0.171;SAS_AF=0.2157;AA=A|||;VT=SNP
17	43147769	rs146795286	C	T	100	PASS	AC=36;AF=0.0071885;AN=5008;NS=2504;DP=17793;EAS_AF=0;AMR_AF=0.0173;AFR_AF=0;EUR_AF=0.0239;SAS_AF=0;AA=C|||;VT=SNP
17	43148166	rs55960502	C	T	100	PASS	AC=993;AF=0.198283;AN=5008;NS=2504;DP=18295;EAS_AF=0.0357;AMR_AF=0.1311;AFR_AF=0.3767;EUR_AF=0.161;SAS_AF=0.2106;AA=C|||;VT=SNP
17	43148510	rs41408545	G	A	100	PASS	AC=376;AF=0.0750799;AN=5008;NS=2504;DP=18992;EAS_AF=0.1032;AMR_AF=0.1196;AFR_AF=0.0182;EUR_AF=0.1113;SAS_AF=0.0542;AA=G|||;VT=SNP
17	43149159	rs147426138	C	T	100	PASS	AC=15;AF=0.00299521;AN=5008;NS=2504;DP=16981;EAS_AF=0;AMR_AF=0.0014;AFR_AF=0;EUR_AF=0.0109;SAS_AF=0.0031;AA=C|||;VT=SNP
17	43149216	rs76060698	C	T	100	PASS	AC=123;AF=0.0245607;AN=5008;NS=2504;DP=17156;EAS_AF=0;AMR_AF=0.0461;AFR_AF=0.0008;EUR_AF=0.0706;SAS_AF=0.0194;AA=C|||;VT=SNP
17	43149235	rs12601652	G	A	100	PASS	AC=382;AF=0.076278;AN=5008;NS=2504;DP=17453;EAS_AF=0.1012;AMR_AF=0.1225;AFR_AF=0.0182;EUR_AF=0.1153;SAS_AF=0.0562;AA=G|||;VT=SNP
17	43149772	rs149455674	C	T	100	PASS	AC=120;AF=0.0239617;AN=5008;NS=2504;DP=14346;EAS_AF=0;AMR_AF=0.0375;AFR_AF=0.0015;EUR_AF=0.0447;SAS_AF=0.0481;AA=C|||;VT=SNP
17	43150216	rs12602256	C	T	100	PASS	AC=398;AF=0.0794728;AN=5008;NS=2504;DP=13282;EAS_AF=0.1081;AMR_AF=0.1225;AFR_AF=0.0242;EUR_AF=0.1153;SAS_AF=0.0573;AA=C|||;VT=SNP
17	43150242	rs7225240	A	G	100	PASS	AC=1647;AF=0.328874;AN=5008;NS=2504;DP=14358;EAS_AF=0.0575;AMR_AF=0.3357;AFR_AF=0.4455;EUR_AF=0.3976;SAS_AF=0.3753;AA=a|||;VT=SNP
17	43151400	rs2157839	T	C	100	PASS	AC=3474;AF=0.69369;AN=5008;NS=2504;DP=18025;EAS_AF=0.4752;AMR_AF=0.7363;AFR_AF=0.9281;EUR_AF=0.6262;SAS_AF=0.6411;AA=C|||;VT=SNP
17	43151473	rs2157840	G	T	100	PASS	AC=1656;AF=0.330671;AN=5008;NS=2504;DP=18908;EAS_AF=0.0575;AMR_AF=0.3429;AFR_AF=0.4395;EUR_AF=0.4095;SAS_AF=0.3753;AA=G|||;VT=SNP
17	43152675	rs7502890	A	G	100	PASS	AC=1681;AF=0.335663;AN=5008;NS=2504;DP=18664;EAS_AF=0.0575;AMR_AF=0.3458;AFR_AF=0.4576;EUR_AF=0.4095;SAS_AF=0.3742;AA=A|||;VT=SNP
17	43152680	rs111598486	C	T	100	PASS	AC=392;AF=0.0782748;AN=5008;NS=2504;DP=18647;EAS_AF=0.1081;AMR_AF=0.1225;AFR_AF=0.0189;EUR_AF=0.1163;SAS_AF=0.0573;AA=C|||;VT=SNP
17	43152719	rs6503420	C	G	100	PASS	AC=3471;AF=0.693091;AN=5008;NS=2504;DP=16931;EAS_AF=0.4752;AMR_AF=0.7363;AFR_AF=0.9274;EUR_AF=0.6262;SAS_AF=0.6391;AA=G|||;VT=SNP
17	43152877	rs4793169	T	C	100	PASS	AC=2486;AF=0.496406;AN=5008;NS=2504;DP=14623;EAS_AF=0.2024;AMR_AF=0.5303;AFR_AF=0.6664;EUR_AF=0.5408;SAS_AF=0.5;AA=t|||;VT=SNP
17	43153006	rs8074938	A	G	100	PASS	AC=3471;AF=0.693091;AN=5008;NS=2504;DP=18122;EAS_AF=0.4752;AMR_AF=0.7363;AFR_AF=0.9281;EUR_AF=0.6262;SAS_AF=0.638;AA=a|||;VT=SNP
17	43153235	rs71373532	C	T	100	PASS	AC=127;AF=0.0253594;AN=5008;NS=2504;DP=19151;EAS_AF=0;AMR_AF=0.0274;AFR_AF=0.0038;EUR_AF=0.0835;SAS_AF=0.0194;AA=C|||;VT=SNP
17	43153389	rs12453630	G	A	100	PASS	AC=383;AF=0.0764776;AN=5008;NS=2504;DP=19852;EAS_AF=0.1081;AMR_AF=0.1225;AFR_AF=0.0129;EUR_AF=0.1163;SAS_AF=0.0562;AA=G|||;VT=SNP
17	43153820	rs111439215	A	C	100	PASS	AC=390;AF=0.0778754;AN=5008;NS=2504;DP=16832;EAS_AF=0.1071;AMR_AF=0.1225;AFR_AF=0.0189;EUR_AF=0.1163;SAS_AF=0.0562;AA=A|||;VT=SNP
17	43155247	rs77307957	A	G	100	PASS	AC=16;AF=0.00319489;AN=5008;NS=2504;DP=21167;EAS_AF=0;AMR_AF=0.0043;AFR_AF=0;EUR_AF=0.0119;SAS_AF=0.001;AA=A|||;VT=SNP
17	43155379	rs41467648	C	A	100	PASS	AC=383;AF=0.0764776;AN=5008;NS=2504;DP=20717;EAS_AF=0.1081;AMR_AF=0.1225;AFR_AF=0.0129;EUR_AF=0.1163;SAS_AF=0.0562;AA=C|||;VT=SNP
17	43155851	rs72832829	C	T	100	PASS	AC=149;AF=0.0297524;AN=5008;NS=2504;DP=15969;EAS_AF=0.001;AMR_AF=0.0375;AFR_AF=0.0053;EUR_AF=0.0547;SAS_AF=0.0613;AA=C|||;VT=SNP
17	43155914	rs7213273	G	A	100	PASS	AC=3453;AF=0.689497;AN=5008;NS=2504;DP=17921;EAS_AF=0.4702;AMR_AF=0.7334;AFR_AF=0.9281;EUR_AF=0.6153;SAS_AF=0.638;AA=A|||;VT=SNP
17	43155947	rs77981506	T	C	100	PASS	AC=56;AF=0.0111821;AN=5008;NS=2504;DP=18017;EAS_AF=0;AMR_AF=0.0303;AFR_AF=0.0015;EUR_AF=0.0318;SAS_AF=0.001;AA=T|||;VT=SNP
17	43155980	rs75286509	A	T	100	PASS	AC=391;AF=0.0780751;AN=5008;NS=2504;DP=18112;EAS_AF=0.1081;AMR_AF=0.1225;AFR_AF=0.0189;EUR_AF=0.1163;SAS_AF=0.0562;AA=A|||;VT=SNP
17	43156023	rs59695806	T	C	100	PASS	AC=1124;AF=0.224441;AN=5008;NS=2504;DP=19433;EAS_AF=0.2768;AMR_AF=0.2003;AFR_AF=0.059;EUR_AF=0.3002;SAS_AF=0.3333;AA=T|||;VT=SNP
17	43156135	rs56360935	A	T	100	PASS	AC=1124;AF=0.224441;AN=5008;NS=2504;DP=15704;EAS_AF=0.2768;AMR_AF=0.2003;AFR_AF=0.059;EUR_AF=0.3002;SAS_AF=0.3333;AA=A|||;VT=SNP
17	43156558	rs112809819	A	C	100	PASS	AC=391;AF=0.0780751;AN=5008;NS=2504;DP=15566;EAS_AF=0.1081;AMR_AF=0.1225;AFR_AF=0.0189;EUR_AF=0.1163;SAS_AF=0.0562;AA=t|||;VT=SNP
17	43156716	rs6503421	T	C	100	PASS	AC=2481;AF=0.495407;AN=5008;NS=2504;DP=14582;EAS_AF=0.2034;AMR_AF=0.5303;AFR_AF=0.6619;EUR_AF=0.5408;SAS_AF=0.5;AA=C|||;VT=SNP
17	43156719	rs8067053	C	T	100	PASS	AC=904;AF=0.180511;AN=5008;NS=2504;DP=14353;EAS_AF=0.0387;AMR_AF=0.1239;AFR_AF=0.2965;EUR_AF=0.1759;SAS_AF=0.2147;AA=C|||;VT=SNP
17	43157092	rs8066411	G	A	100	PASS	AC=1657;AF=0.330871;AN=5008;NS=2504;DP=15408;EAS_AF=0.0575;AMR_AF=0.3415;AFR_AF=0.4516;EUR_AF=0.3976;SAS_AF=0.3732;AA=G|||;VT=SNP
17	43157329	rs7215357	A	G	100	PASS	AC=2396;AF=0.478435;AN=5008;NS=2504;DP=15557;EAS_AF=0.2034;AMR_AF=0.5231;AFR_AF=0.612;EUR_AF=0.5278;SAS_AF=0.499;AA=G|||;VT=SNP
17	43157647	rs111885820	G	A	100	PASS	AC=391;AF=0.0780751;AN=5008;NS=2504;DP=16555;EAS_AF=0.1081;AMR_AF=0.1225;AFR_AF=0.0189;EUR_AF=0.1163;SAS_AF=0.0562;AA=G|||;VT=SNP
17	43157656	rs4528619	G	C	100	PASS	AC=622;AF=0.124201;AN=5008;NS=2504;DP=16330;EAS_AF=0.0218;AMR_AF=0.2017;AFR_AF=0.0635;EUR_AF=0.2207;SAS_AF=0.1575;AA=G|||;VT=SNP
17	43157709	rs7214267	G	A	100	PASS	AC=2397;AF=0.478634;AN=5008;NS=2504;DP=15474;EAS_AF=0.2034;AMR_AF=0.5231;AFR_AF=0.6127;EUR_AF=0.5278;SAS_AF=0.499;AA=A|||;VT=SNP
17	43157982	rs35590381	G	A	100	PASS	AC=961;AF=0.191893;AN=5008;NS=2504;DP=14723;EAS_AF=0.2679;AMR_AF=0.2046;AFR_AF=0.2458;EUR_AF=0.0875;SAS_AF=0.1391;AA=G|||;VT=SNP
17	43158674	rs916660	G	A	100	PASS	AC=1646;AF=0.328674;AN=5008;NS=2504;DP=23381;EAS_AF=0.0575;AMR_AF=0.3372;AFR_AF=0.4455;EUR_AF=0.3976;SAS_AF=0.3732;AA=G|||;VT=SNP
17	43158902	rs916661	G	A	100	PASS	AC=634;AF=0.126597;AN=5008;NS=2504;DP=19134;EAS_AF=0.0218;AMR_AF=0.2032;AFR_AF=0.0719;EUR_AF=0.2207;SAS_AF=0.1575;AA=G|||;VT=SNP;EX_TARGET
17	43159933	rs8065098	A	G	100	PASS	AC=391;AF=0.0780751;AN=5008;NS=2504;DP=19062;EAS_AF=0.1081;AMR_AF=0.1225;AFR_AF=0.0189;EUR_AF=0.1163;SAS_AF=0.0562;AA=a|||;VT=SNP
17	43160499	rs9901635	A	G	100	PASS	AC=891;AF=0.177915;AN=5008;NS=2504;DP=14910;EAS_AF=0.2679;AMR_AF=0.2017;AFR_AF=0.1959;EUR_AF=0.0855;SAS_AF=0.1391;AA=A|||;VT=SNP
17	43160548	rs35173750	G	T	100	PASS	AC=1107;AF=0.221046;AN=5008;NS=2504;DP=14301;EAS_AF=0.2768;AMR_AF=0.196;AFR_AF=0.059;EUR_AF=0.2873;SAS_AF=0.3323;AA=G|||;VT=SNP
17	43160558	rs9899200	G	A	100	PASS	AC=957;AF=0.191094;AN=5008;NS=2504;DP=13628;EAS_AF=0.2679;AMR_AF=0.2046;AFR_AF=0.2436;EUR_AF=0.0865;SAS_AF=0.1391;AA=G|||;VT=SNP
17	43160704	rs77184475	A	T	100	PASS	AC=523;AF=0.104433;AN=5008;NS=2504;DP=15367;EAS_AF=0.1389;AMR_AF=0.1599;AFR_AF=0.0363;EUR_AF=0.1491;SAS_AF=0.0757;AA=T|||;VT=SNP
17	43160728	rs74516356	A	T	100	PASS	AC=409;AF=0.0816693;AN=5008;NS=2504;DP=13805;EAS_AF=0.1081;AMR_AF=0.1268;AFR_AF=0.0303;EUR_AF=0.1163;SAS_AF=0.0562;AA=T|||;VT=SNP
17	43161105	rs2106354	C	T	100	PASS	AC=1624;AF=0.324281;AN=5008;NS=2504;DP=16464;EAS_AF=0.0575;AMR_AF=0.3372;AFR_AF=0.4289;EUR_AF=0.3976;SAS_AF=0.3732;AA=c|||;VT=SNP
17	43161114	rs2027994	A	G	100	PASS	AC=2410;AF=0.48123;AN=5008;NS=2504;DP=15987;EAS_AF=0.2034;AMR_AF=0.5274;AFR_AF=0.6104;EUR_AF=0.5398;SAS_AF=0.5;AA=G|||;VT=SNP
17	43161353	rs2027995	C	T	100	PASS	AC=3468;AF=0.692492;AN=5008;NS=2504;DP=16517;EAS_AF=0.4712;AMR_AF=0.7363;AFR_AF=0.9281;EUR_AF=0.6262;SAS_AF=0.6391;AA=T|||;VT=SNP
17	43161952	rs2078823	C	T	100	PASS	AC=998;AF=0.199281;AN=5008;NS=2504;DP=15093;EAS_AF=0.0367;AMR_AF=0.134;AFR_AF=0.3623;EUR_AF=0.1769;SAS_AF=0.2157;AA=C|||;VT=SNP
17	43161990	rs28493834	C	T	100	PASS	AC=869;AF=0.173522;AN=5008;NS=2504;DP=13509;EAS_AF=0.2679;AMR_AF=0.2003;AFR_AF=0.1808;EUR_AF=0.0845;SAS_AF=0.1391;AA=C|||;VT=SNP
17	43162776	rs17746351	C	G	100	PASS	AC=1658;AF=0.33107;AN=5008;NS=2504;DP=19359;EAS_AF=0.0585;AMR_AF=0.3415;AFR_AF=0.4516;EUR_AF=0.3976;SAS_AF=0.3732;AA=C|||;VT=SNP
17	43162922	rs16939799	A	G	100	PASS	AC=267;AF=0.0533147;AN=5008;NS=2504;DP=19729;EAS_AF=0.0188;AMR_AF=0.0504;AFR_AF=0.0416;EUR_AF=0.0755;SAS_AF=0.0838;AA=A|||;VT=SNP
17	43163019	rs73984321	T	C	100	PASS	AC=998;AF=0.199281;AN=5008;NS=2504;DP=18993;EAS_AF=0.0367;AMR_AF=0.134;AFR_AF=0.3623;EUR_AF=0.1769;SAS_AF=0.2157;AA=T|||;VT=SNP
17	43163291	rs146430889	G	A	100	PASS	AC=20;AF=0.00399361;AN=5008;NS=2504;DP=18471;EAS_AF=0;AMR_AF=0.0014;AFR_AF=0;EUR_AF=0.0159;SAS_AF=0.0031;AA=G|||;VT=SNP
17	43163325	rs35341801	G	C	100	PASS	AC=1063;AF=0.21226;AN=5008;NS=2504;DP=16340;EAS_AF=0.2688;AMR_AF=0.2089;AFR_AF=0.3207;EUR_AF=0.0865;SAS_AF=0.1391;AA=g|||;VT=SNP
17	43163355	rs143348354	A	T	100	PASS	AC=36;AF=0.0071885;AN=5008;NS=2504;DP=16729;EAS_AF=0;AMR_AF=0.0159;AFR_AF=0;EUR_AF=0.0249;SAS_AF=0;AA=a|||;VT=SNP
17	43163756	rs6416904	A	G	100	PASS	AC=3452;AF=0.689297;AN=5008;NS=2504;DP=19353;EAS_AF=0.4712;AMR_AF=0.732;AFR_AF=0.9281;EUR_AF=0.6143;SAS_AF=0.638;AA=G|||;VT=SNP
17	43163851	rs6503422	T	C	100	PASS	AC=2459;AF=0.491014;AN=5008;NS=2504;DP=19399;EAS_AF=0.2034;AMR_AF=0.5259;AFR_AF=0.6566;EUR_AF=0.5288;SAS_AF=0.5;AA=C|||;VT=SNP;EX_TARGET
17	43164246	rs1005136	G	T	100	PASS	AC=1625;AF=0.324481;AN=5008;NS=2504;DP=18869;EAS_AF=0.0585;AMR_AF=0.3372;AFR_AF=0.4289;EUR_AF=0.3976;SAS_AF=0.3732;AA=G|||;VT=SNP
17	43165142	rs59710160	G	C	100	PASS	AC=317;AF=0.0632987;AN=5008;NS=2504;DP=20294;EAS_AF=0.0188;AMR_AF=0.0504;AFR_AF=0.0787;EUR_AF=0.0755;SAS_AF=0.0849;AA=G|||;VT=SNP
17	43165185	rs2239916	T	C	100	PASS	AC=2458;AF=0.490815;AN=5008;NS=2504;DP=18503;EAS_AF=0.2034;AMR_AF=0.5259;AFR_AF=0.6566;EUR_AF=0.5288;SAS_AF=0.499;AA=C|||;VT=SNP
17	43165384	rs875750	T	A	100	PASS	AC=1624;AF=0.324281;AN=5008;NS=2504;DP=21718;EAS_AF=0.0585;AMR_AF=0.3372;AFR_AF=0.4289;EUR_AF=0.3976;SAS_AF=0.3722;AA=T|||;VT=SNP
17	43165887	rs2239917	T	C	100	PASS	AC=2458;AF=0.490815;AN=5008;NS=2504;DP=17579;EAS_AF=0.2034;AMR_AF=0.5259;AFR_AF=0.6566;EUR_AF=0.5288;SAS_AF=0.499;AA=C|||;VT=SNP
17	43165952	rs111931312	G	A	100	PASS	AC=390;AF=0.0778754;AN=5008;NS=2504;DP=15404;EAS_AF=0.1071;AMR_AF=0.1225;AFR_AF=0.0189;EUR_AF=0.1163;SAS_AF=0.0562;AA=G|||;VT=SNP
17	43166057	rs113340666	G	A	100	PASS	AC=390;AF=0.0778754;AN=5008;NS=2504;DP=16656;EAS_AF=0.1071;AMR_AF=0.1225;AFR_AF=0.0189;EUR_AF=0.1163;SAS_AF=0.0562;AA=G|||;VT=SNP
17	43166213	rs12601398	C	T	100	PASS	AC=390;AF=0.0778754;AN=5008;NS=2504;DP=19643;EAS_AF=0.1071;AMR_AF=0.1225;AFR_AF=0.0189;EUR_AF=0.1163;SAS_AF=0.0562;AA=C|||;VT=SNP
17	43166450	rs7502512	G	T	100	PASS	AC=3451;AF=0.689097;AN=5008;NS=2504;DP=16811;EAS_AF=0.4712;AMR_AF=0.732;AFR_AF=0.9281;EUR_AF=0.6143;SAS_AF=0.637;AA=T|||;VT=SNP
17	43166710	rs12601367	G	T	100	PASS	AC=390;AF=0.0778754;AN=5008;NS=2504;DP=18271;EAS_AF=0.1071;AMR_AF=0.1225;AFR_AF=0.0189;EUR_AF=0.1163;SAS_AF=0.0562;AA=T|||;VT=SNP
17	43166854	rs111630045	T	C	100	PASS	AC=390;AF=0.0778754;AN=5008;NS=2504;DP=15794;EAS_AF=0.1071;AMR_AF=0.1225;AFR_AF=0.0189;EUR_AF=0.1163;SAS_AF=0.0562;AA=C|||;VT=SNP
17	43167157	rs28570440	C	T	100	PASS	AC=2068;AF=0.412939;AN=5008;NS=2504;DP=16745;EAS_AF=0.0962;AMR_AF=0.4035;AFR_AF=0.6377;EUR_AF=0.4125;SAS_AF=0.4427;AA=C|||;VT=SNP
17	43167863	rs10491142	G	C	100	PASS	AC=390;AF=0.0778754;AN=5008;NS=2504;DP=17811;EAS_AF=0.1071;AMR_AF=0.1225;AFR_AF=0.0189;EUR_AF=0.1163;SAS_AF=0.0562;AA=G|||;VT=SNP
17	43168274	rs2269744	A	G	100	PASS	AC=390;AF=0.0778754;AN=5008;NS=2504;DP=17116;EAS_AF=0.1071;AMR_AF=0.1225;AFR_AF=0.0189;EUR_AF=0.1163;SAS_AF=0.0562;AA=G|||;VT=SNP
17	43169109	rs2239918	T	A	100	PASS	AC=2056;AF=0.410543;AN=5008;NS=2504;DP=18448;EAS_AF=0.0992;AMR_AF=0.3991;AFR_AF=0.6263;EUR_AF=0.4125;SAS_AF=0.4458;AA=T|||;VT=SNP
17	43169281	rs2157838	C	G	100	PASS	AC=1000;AF=0.199681;AN=5008;NS=2504;DP=20111;EAS_AF=0.0387;AMR_AF=0.134;AFR_AF=0.3623;EUR_AF=0.1769;SAS_AF=0.2157;AA=C|||;VT=SNP
17	43169299	rs186079030	G	A	100	PASS	AC=19;AF=0.00379393;AN=5008;NS=2504;DP=20444;EAS_AF=0;AMR_AF=0.0101;AFR_AF=0;EUR_AF=0.0089;SAS_AF=0.0031;AA=G|||;VT=SNP
17	43169392	rs2239919	A	G	100	PASS	AC=3448;AF=0.688498;AN=5008;NS=2504;DP=20272;EAS_AF=0.4702;AMR_AF=0.7291;AFR_AF=0.9274;EUR_AF=0.6133;SAS_AF=0.6391;AA=G|||;VT=SNP
17	43169715	rs34356918	G	A	100	PASS	AC=119;AF=0.023762;AN=5008;NS=2504;DP=19129;EAS_AF=0;AMR_AF=0.0274;AFR_AF=0.003;EUR_AF=0.0765;SAS_AF=0.0194;AA=G|||;VT=SNP
17	43169939	rs11870728	G	A	100	PASS	AC=516;AF=0.103035;AN=5008;NS=2504;DP=15685;EAS_AF=0.1071;AMR_AF=0.1513;AFR_AF=0.0219;EUR_AF=0.1988;SAS_AF=0.0757;AA=G|||;VT=SNP
17	43170422	rs2239920	G	A	100	PASS	AC=1627;AF=0.32488;AN=5008;NS=2504;DP=17623;EAS_AF=0.0605;AMR_AF=0.3372;AFR_AF=0.4289;EUR_AF=0.3976;SAS_AF=0.3732;AA=G|||;VT=SNP
17	43170907	rs2239921	C	T	100	PASS	AC=4575;AF=0.913538;AN=5008;NS=2504;DP=20825;EAS_AF=0.7421;AMR_AF=0.9323;AFR_AF=0.9924;EUR_AF=0.9135;SAS_AF=0.9703;AA=T|||;VT=SNP
17	43171154	rs1132898	C	T	100	PASS	AC=997;AF=0.199081;AN=5008;NS=2504;DP=16891;EAS_AF=0.0367;AMR_AF=0.134;AFR_AF=0.3616;EUR_AF=0.1769;SAS_AF=0.2157;AA=C|||;VT=SNP;EX_TARGET
17	43171521	rs4793168	C	G	100	PASS	AC=1059;AF=0.211462;AN=5008;NS=2504;DP=15776;EAS_AF=0.2659;AMR_AF=0.2089;AFR_AF=0.3207;EUR_AF=0.0865;SAS_AF=0.138;AA=C|||;VT=SNP
17	43171734	rs12937487	C	T	100	PASS	AC=1059;AF=0.211462;AN=5008;NS=2504;DP=13287;EAS_AF=0.2659;AMR_AF=0.2089;AFR_AF=0.3207;EUR_AF=0.0865;SAS_AF=0.138;AA=C|||;VT=SNP
17	43172849	rs11871043	T	C	100	PASS	AC=2436;AF=0.486422;AN=5008;NS=2504;DP=15914;EAS_AF=0.2054;AMR_AF=0.5231;AFR_AF=0.6399;EUR_AF=0.5288;SAS_AF=0.499;AA=C|||;VT=SNP
17	43173131	rs9899380	C	G	100	PASS	AC=2435;AF=0.486222;AN=5008;NS=2504;DP=18603;EAS_AF=0.2063;AMR_AF=0.5245;AFR_AF=0.6505;EUR_AF=0.5119;SAS_AF=0.499;AA=C|||;VT=SNP
17	43173273	rs2301597	T	C	100	PASS	AC=2029;AF=0.405152;AN=5008;NS=2504;DP=20038;EAS_AF=0.1687;AMR_AF=0.4625;AFR_AF=0.4584;EUR_AF=0.5089;SAS_AF=0.4294;AA=T|||;VT=SNP
17	43173516	rs8073097	A	G	100	PASS	AC=193;AF=0.0385383;AN=5008;NS=2504;DP=20357;EAS_AF=0.0367;AMR_AF=0.0533;AFR_AF=0.003;EUR_AF=0.0467;SAS_AF=0.0695;AA=A|||;VT=SNP
17	43174107	rs11868588	G	A	100	PASS	AC=393;AF=0.0784744;AN=5008;NS=2504;DP=19852;EAS_AF=0.1081;AMR_AF=0.1225;AFR_AF=0.0204;EUR_AF=0.1173;SAS_AF=0.0552;AA=G|||;VT=SNP
17	43175162	rs1468120	G	A	100	PASS	AC=1630;AF=0.325479;AN=5008;NS=2504;DP=19017;EAS_AF=0.0605;AMR_AF=0.3357;AFR_AF=0.4319;EUR_AF=0.3966;SAS_AF=0.3742;AA=G|||;VT=SNP
17	43175164	rs113203503	C	T	100	PASS	AC=392;AF=0.0782748;AN=5008;NS=2504;DP=19140;EAS_AF=0.1081;AMR_AF=0.1225;AFR_AF=0.0197;EUR_AF=0.1173;SAS_AF=0.0552;AA=C|||;VT=SNP
17	43175906	rs2239922	C	T	100	PASS	AC=855;AF=0.170727;AN=5008;NS=2504;DP=19259;EAS_AF=0.2669;AMR_AF=0.2003;AFR_AF=0.1717;EUR_AF=0.0845;SAS_AF=0.138;AA=C|||;VT=SNP;EX_TARGET
17	43176622	rs877599	G	A	100	PASS	AC=991;AF=0.197883;AN=5008;NS=2504;DP=18497;EAS_AF=0.0387;AMR_AF=0.1254;AFR_AF=0.3608;EUR_AF=0.1769;SAS_AF=0.2147;AA=G|||;VT=SNP
17	43176632	rs877598	A	C	100	PASS	AC=1662;AF=0.331869;AN=5008;NS=2504;DP=18053;EAS_AF=0.0605;AMR_AF=0.3386;AFR_AF=0.4546;EUR_AF=0.3966;SAS_AF=0.3742;AA=A|||;VT=SNP
17	43176804	rs2239923	C	T	100	PASS	AC=1122;AF=0.224042;AN=5008;NS=2504;DP=19639;EAS_AF=0.2748;AMR_AF=0.2017;AFR_AF=0.059;EUR_AF=0.2992;SAS_AF=0.3333;AA=C|||;VT=SNP;EX_TARGET
17	43177720	rs147551457	A	G	100	PASS	AC=392;AF=0.0782748;AN=5008;NS=2504;DP=16592;EAS_AF=0.1081;AMR_AF=0.1225;AFR_AF=0.0197;EUR_AF=0.1173;SAS_AF=0.0552;AA=G|||;VT=SNP
17	43177951	rs12936234	T	C	100	PASS	AC=3450;AF=0.688898;AN=5008;NS=2504;DP=13749;EAS_AF=0.4712;AMR_AF=0.7305;AFR_AF=0.9281;EUR_AF=0.6143;SAS_AF=0.637;AA=T|||;VT=SNP
17	43177994	rs28784121	C	T	100	PASS	AC=573;AF=0.114417;AN=5008;NS=2504;DP=15533;EAS_AF=0.1081;AMR_AF=0.1297;AFR_AF=0.152;EUR_AF=0.1183;SAS_AF=0.0552;AA=C|||;VT=SNP
17	43179674	rs9912363	A	G	100	PASS	AC=905;AF=0.180711;AN=5008;NS=2504;DP=20104;EAS_AF=0.2679;AMR_AF=0.2017;AFR_AF=0.2065;EUR_AF=0.0855;SAS_AF=0.1391;AA=A|||;VT=SNP
17	43180617	rs12103720	C	T	100	PASS	AC=1004;AF=0.200479;AN=5008;NS=2504;DP=19949;EAS_AF=0.0387;AMR_AF=0.134;AFR_AF=0.3654;EUR_AF=0.1769;SAS_AF=0.2157;AA=C|||;VT=SNP
17	43180978	rs72832852	G	T	100	PASS	AC=102;AF=0.0203674;AN=5008;NS=2504;DP=20029;EAS_AF=0.001;AMR_AF=0.0086;AFR_AF=0.0038;EUR_AF=0.0308;SAS_AF=0.0603;AA=G|||;VT=SNP
17	43181287	rs4793167	A	G	100	PASS	AC=4957;AF=0.989816;AN=5008;NS=2504;DP=18112;EAS_AF=1;AMR_AF=0.9899;AFR_AF=0.9992;EUR_AF=0.9622;SAS_AF=0.9949;AA=G|||;VT=SNP
17	43181325	rs2269745	A	G	100	PASS	AC=392;AF=0.0782748;AN=5008;NS=2504;DP=18846;EAS_AF=0.1081;AMR_AF=0.1225;AFR_AF=0.0197;EUR_AF=0.1173;SAS_AF=0.0552;AA=A|||;VT=SNP
17	43182810	rs2239924	T	G	100	PASS	AC=956;AF=0.190895;AN=5008;NS=2504;DP=17789;EAS_AF=0.2688;AMR_AF=0.2046;AFR_AF=0.2405;EUR_AF=0.0865;SAS_AF=0.1411;AA=T|||;VT=SNP
17	43183028	rs1053733	G	A	100	PASS	AC=2534;AF=0.50599;AN=5008;NS=2504;DP=14870;EAS_AF=0.7946;AMR_AF=0.4755;AFR_AF=0.3321;EUR_AF=0.4712;SAS_AF=0.501;AA=G|||;VT=SNP;EX_TARGET
17	43183108	rs1053739	G	A	100	PASS	AC=1554;AF=0.310304;AN=5008;NS=2504;DP=13463;EAS_AF=0.5278;AMR_AF=0.2695;AFR_AF=0.0719;EUR_AF=0.3857;SAS_AF=0.3599;AA=G|||;VT=SNP
17	43183403	rs17684744	T	C	100	PASS	AC=127;AF=0.0253594;AN=5008;NS=2504;DP=13496;EAS_AF=0;AMR_AF=0.0461;AFR_AF=0.0015;EUR_AF=0.0716;SAS_AF=0.0215;AA=t|||;VT=SNP
17	43183420	rs16939858	C	T	100	PASS	AC=1007;AF=0.201078;AN=5008;NS=2504;DP=14703;EAS_AF=0.0387;AMR_AF=0.134;AFR_AF=0.3676;EUR_AF=0.1769;SAS_AF=0.2157;AA=c|||;VT=SNP
17	43184627	rs143759450	A	G	100	PASS	AC=19;AF=0.00379393;AN=5008;NS=2504;DP=18053;EAS_AF=0;AMR_AF=0.0043;AFR_AF=0;EUR_AF=0.0159;SAS_AF=0;AA=A|||;VT=SNP
17	43185023	rs2269746	C	A	100	PASS	AC=288;AF=0.057508;AN=5008;NS=2504;DP=18950;EAS_AF=0.1062;AMR_AF=0.0821;AFR_AF=0.0174;EUR_AF=0.0596;SAS_AF=0.0419;AA=C|||;VT=SNP
17	43185242	rs1989802	G	C	100	PASS	AC=2462;AF=0.491613;AN=5008;NS=2504;DP=17922;EAS_AF=0.6786;AMR_AF=0.5403;AFR_AF=0.5166;EUR_AF=0.3618;SAS_AF=0.364;AA=C|||;VT=SNP
17	43185492	rs1989803	C	G	100	PASS	AC=2688;AF=0.536741;AN=5008;NS=2504;DP=17423;EAS_AF=0.8313;AMR_AF=0.4798;AFR_AF=0.3903;EUR_AF=0.4215;SAS_AF=0.59;AA=c|||;VT=SNP
17	43185820	rs2239925	T	C	100	PASS	AC=3203;AF=0.639577;AN=5008;NS=2504;DP=19772;EAS_AF=0.9028;AMR_AF=0.6182;AFR_AF=0.5386;EUR_AF=0.5984;SAS_AF=0.5624;AA=C|||;VT=SNP
17	43186557	rs16939864	G	A	100	PASS	AC=412;AF=0.0822684;AN=5008;NS=2504;DP=18055;EAS_AF=0.253;AMR_AF=0.0605;AFR_AF=0.0083;EUR_AF=0.0755;SAS_AF=0.0286;AA=G|||;VT=SNP
17	43187141	rs17684944	T	C	100	PASS	AC=3184;AF=0.635783;AN=5008;NS=2504;DP=17615;EAS_AF=0.9028;AMR_AF=0.6037;AFR_AF=0.5401;EUR_AF=0.5905;SAS_AF=0.5593;AA=C|||;VT=SNP
17	43187221	rs138144764	G	A	100	PASS	AC=385;AF=0.076877;AN=5008;NS=2504;DP=15785;EAS_AF=0.1081;AMR_AF=0.1254;AFR_AF=0.0144;EUR_AF=0.1173;SAS_AF=0.0532;AA=G|||;VT=SNP
17	43187433	rs142157644	G	A	100	PASS	AC=119;AF=0.023762;AN=5008;NS=2504;DP=14837;EAS_AF=0.002;AMR_AF=0.062;AFR_AF=0.0053;EUR_AF=0.0527;SAS_AF=0.0143;AA=G|||;VT=SNP
17	43187543	rs8070831	G	A	100	PASS	AC=967;AF=0.193091;AN=5008;NS=2504;DP=15541;EAS_AF=0.2649;AMR_AF=0.2061;AFR_AF=0.2526;EUR_AF=0.0845;SAS_AF=0.1411;AA=G|||;VT=SNP
17	43187787	rs34497316	G	A	100	PASS	AC=567;AF=0.113219;AN=5008;NS=2504;DP=15150;EAS_AF=0.1081;AMR_AF=0.1326;AFR_AF=0.1475;EUR_AF=0.1183;SAS_AF=0.0532;AA=G|||;VT=SNP
17	43188117	rs12948326	T	G	100	PASS	AC=1575;AF=0.314497;AN=5008;NS=2504;DP=14121;EAS_AF=0.5298;AMR_AF=0.2666;AFR_AF=0.0825;EUR_AF=0.3867;SAS_AF=0.3661;AA=T|||;VT=SNP
17	43188723	rs72832858	C	T	100	PASS	AC=51;AF=0.0101837;AN=5008;NS=2504;DP=16556;EAS_AF=0;AMR_AF=0.0014;AFR_AF=0;EUR_AF=0.0109;SAS_AF=0.0399;AA=C|||;VT=SNP
17	43188891	rs72832859	C	G	100	PASS	AC=578;AF=0.115415;AN=5008;NS=2504;DP=15631;EAS_AF=0.0625;AMR_AF=0.1816;AFR_AF=0.0121;EUR_AF=0.174;SAS_AF=0.2025;AA=C|||;VT=SNP
17	43189049	rs1052169	A	C	100	PASS	AC=496;AF=0.0990415;AN=5008;NS=2504;DP=16697;EAS_AF=0.0804;AMR_AF=0.1657;AFR_AF=0.0219;EUR_AF=0.175;SAS_AF=0.0971;AA=A|||;VT=SNP
17	43189267	rs11870501	T	G	100	PASS	AC=719;AF=0.14357;AN=5008;NS=2504;DP=14701;EAS_AF=0.3274;AMR_AF=0.147;AFR_AF=0.0726;EUR_AF=0.1312;SAS_AF=0.0603;AA=T|||;VT=SNP
17	43189345	rs116850743	G	A	100	PASS	AC=58;AF=0.0115815;AN=5008;NS=2504;DP=17471;EAS_AF=0;AMR_AF=0.0159;AFR_AF=0;EUR_AF=0.0119;SAS_AF=0.0358;AA=G|||;VT=SNP
17	43189359	rs5026009	T	C	100	PASS	AC=501;AF=0.10004;AN=5008;NS=2504;DP=17604;EAS_AF=0.0714;AMR_AF=0.1715;AFR_AF=0.0204;EUR_AF=0.174;SAS_AF=0.1104;AA=T|||;VT=SNP
17	43190322	rs72832860	T	C	100	PASS	AC=50;AF=0.00998403;AN=5008;NS=2504;DP=17578;EAS_AF=0;AMR_AF=0.0014;AFR_AF=0;EUR_AF=0.0109;SAS_AF=0.0389;AA=T|||;VT=SNP;EX_TARGET
17	43190658	rs2285426	C	T	100	PASS	AC=415;AF=0.0828674;AN=5008;NS=2504;DP=13831;EAS_AF=0.1012;AMR_AF=0.1311;AFR_AF=0.0371;EUR_AF=0.1193;SAS_AF=0.0542;AA=c|||;VT=SNP;EX_TARGET
17	43190846	rs734921	G	A	100	PASS	AC=85;AF=0.0169728;AN=5008;NS=2504;DP=19123;EAS_AF=0;AMR_AF=0.0331;AFR_AF=0;EUR_AF=0.0497;SAS_AF=0.0123;AA=A|||;VT=SNP;EX_TARGET
17	43191006	rs2285427	T	C	100	PASS	AC=904;AF=0.180511;AN=5008;NS=2504;DP=19586;EAS_AF=0.2708;AMR_AF=0.2104;AFR_AF=0.1475;EUR_AF=0.1233;SAS_AF=0.1697;AA=T|||;VT=SNP;EX_TARGET
17	43191099	rs2864881	T	C	100	PASS	AC=3963;AF=0.791334;AN=5008;NS=2504;DP=18293;EAS_AF=0.9355;AMR_AF=0.7205;AFR_AF=0.938;EUR_AF=0.6521;SAS_AF=0.638;AA=C|||;VT=SNP
17	43192681	rs713102	C	A	100	PASS	AC=1006;AF=0.200879;AN=5008;NS=2504;DP=10223;EAS_AF=0.2669;AMR_AF=0.2075;AFR_AF=0.0545;EUR_AF=0.2545;SAS_AF=0.271;AA=C|||;VT=SNP
17	43192821	rs713101	A	G	100	PASS	AC=2721;AF=0.543331;AN=5008;NS=2504;DP=15788;EAS_AF=0.6746;AMR_AF=0.536;AFR_AF=0.4576;EUR_AF=0.5885;SAS_AF=0.4826;AA=G|||;VT=SNP;EX_TARGET
17	43194413	rs112162280	C	T	100	PASS	AC=1082;AF=0.216054;AN=5008;NS=2504;DP=15759;EAS_AF=0.1171;AMR_AF=0.2248;AFR_AF=0.236;EUR_AF=0.2873;SAS_AF=0.2117;AA=c|||;VT=SNP
17	43195205	rs739454	C	T	100	PASS	AC=115;AF=0.0229633;AN=5008;NS=2504;DP=21551;EAS_AF=0;AMR_AF=0.0259;AFR_AF=0.0038;EUR_AF=0.0497;SAS_AF=0.0429;AA=c|||;VT=SNP
17	43195663	rs3744758	A	G	100	PASS	AC=1009;AF=0.201478;AN=5008;NS=2504;DP=18693;EAS_AF=0.249;AMR_AF=0.1744;AFR_AF=0.4357;EUR_AF=0.0119;SAS_AF=0.0501;AA=g|||;VT=SNP;EX_TARGET
17	43195699	rs3744759	G	A	100	PASS	AC=876;AF=0.17492;AN=5008;NS=2504;DP=18971;EAS_AF=0.249;AMR_AF=0.1715;AFR_AF=0.3381;EUR_AF=0.0099;SAS_AF=0.0501;AA=g|||;VT=SNP;EX_TARGET
17	43195981	rs3744760	T	C	100	PASS	AC=2100;AF=0.419329;AN=5008;NS=2504;DP=20860;EAS_AF=0.5565;AMR_AF=0.3588;AFR_AF=0.4917;EUR_AF=0.2962;SAS_AF=0.3497;AA=t|||;VT=SNP
17	43196013	rs3744761	C	T	100	PASS	AC=305;AF=0.0609026;AN=5008;NS=2504;DP=21434;EAS_AF=0.1627;AMR_AF=0.0418;AFR_AF=0.0265;EUR_AF=0.0547;SAS_AF=0.0225;AA=c|||;VT=SNP
17	43196050	rs78336821	T	C	100	PASS	AC=201;AF=0.0401358;AN=5008;NS=2504;DP=20332;EAS_AF=0;AMR_AF=0.0231;AFR_AF=0.0817;EUR_AF=0.0408;SAS_AF=0.0368;AA=t|||;VT=SNP
17	43196546	rs4362432	G	A	100	PASS	AC=566;AF=0.113019;AN=5008;NS=2504;DP=21568;EAS_AF=0.2192;AMR_AF=0.0793;AFR_AF=0.1089;EUR_AF=0.0885;SAS_AF=0.0583;AA=G|||;VT=SNP
17	43196584	rs12603813	T	C	100	PASS	AC=1009;AF=0.201478;AN=5008;NS=2504;DP=21219;EAS_AF=0.2252;AMR_AF=0.1758;AFR_AF=0.0643;EUR_AF=0.2903;SAS_AF=0.2894;AA=T|||;VT=SNP
17	43197085	rs7217321	A	G	100	PASS	AC=4349;AF=0.868411;AN=5008;NS=2504;DP=22759;EAS_AF=0.9137;AMR_AF=0.8055;AFR_AF=0.91;EUR_AF=0.8191;SAS_AF=0.8609;AA=G|||;VT=SNP
17	43197593	rs2129732	G	A	100	PASS	AC=1029;AF=0.205471;AN=5008;NS=2504;DP=19221;EAS_AF=0.0923;AMR_AF=0.1844;AFR_AF=0.3215;EUR_AF=0.2177;SAS_AF=0.1677;AA=g|||;VT=SNP
17	43197675	rs7226273	T	C	100	PASS	AC=434;AF=0.0866613;AN=5008;NS=2504;DP=19388;EAS_AF=0.0149;AMR_AF=0.049;AFR_AF=0.1778;EUR_AF=0.0775;SAS_AF=0.0736;AA=T|||;VT=SNP;EX_TARGET
17	43198823	rs34813202	A	G	100	PASS	AC=2470;AF=0.493211;AN=5008;NS=2504;DP=12783;EAS_AF=0.5288;AMR_AF=0.4741;AFR_AF=0.441;EUR_AF=0.4573;SAS_AF=0.5777;AA=T|||;VT=SNP
17	43198998	rs7207047	G	A	100	PASS	AC=1461;AF=0.291733;AN=5008;NS=2504;DP=18059;EAS_AF=0.1339;AMR_AF=0.3732;AFR_AF=0.2746;EUR_AF=0.3986;SAS_AF=0.3098;AA=G|||;VT=SNP
17	43199100	rs7209028	A	G	100	PASS	AC=4265;AF=0.851637;AN=5008;NS=2504;DP=16810;EAS_AF=0.7024;AMR_AF=0.9092;AFR_AF=0.854;EUR_AF=0.8757;SAS_AF=0.9366;AA=G|||;VT=SNP
17	43199763	rs11653145	T	C	100	PASS	AC=2471;AF=0.493411;AN=5008;NS=2504;DP=21061;EAS_AF=0.5298;AMR_AF=0.4741;AFR_AF=0.4402;EUR_AF=0.4583;SAS_AF=0.5777;AA=C|||;VT=SNP
17	43199904	rs11652187	A	G	100	PASS	AC=2287;AF=0.456669;AN=5008;NS=2504;DP=17813;EAS_AF=0.5288;AMR_AF=0.4669;AFR_AF=0.3071;EUR_AF=0.4563;SAS_AF=0.5777;AA=A|||;VT=SNP
17	43200294	rs12944434	A	G	100	PASS	AC=2665;AF=0.532149;AN=5008;NS=2504;DP=18958;EAS_AF=0.5685;AMR_AF=0.5245;AFR_AF=0.4803;EUR_AF=0.4771;SAS_AF=0.6268;AA=A|||;VT=SNP
17	43200918	rs9303454	A	G	100	PASS	AC=4267;AF=0.852037;AN=5008;NS=2504;DP=16475;EAS_AF=0.7024;AMR_AF=0.9092;AFR_AF=0.8533;EUR_AF=0.8757;SAS_AF=0.9397;AA=-|||;VT=SNP
17	43200993	rs62066672	G	A	100	PASS	AC=571;AF=0.114018;AN=5008;NS=2504;DP=18327;EAS_AF=0.0417;AMR_AF=0.1945;AFR_AF=0.0582;EUR_AF=0.1819;SAS_AF=0.137;AA=G|||;VT=SNP
17	43201240	rs12604082	C	T	100	PASS	AC=410;AF=0.081869;AN=5008;NS=2504;DP=16864;EAS_AF=0.0774;AMR_AF=0.1268;AFR_AF=0.0083;EUR_AF=0.1392;SAS_AF=0.0951;AA=C|||;VT=SNP
17	43201309	rs72832863	G	A	100	PASS	AC=61;AF=0.0121805;AN=5008;NS=2504;DP=12972;EAS_AF=0;AMR_AF=0.0043;AFR_AF=0.0023;EUR_AF=0.0149;SAS_AF=0.0409;AA=G|||;VT=SNP
17	43201334	rs55740745	A	C	100	PASS	AC=4262;AF=0.851038;AN=5008;NS=2504;DP=11954;EAS_AF=0.7024;AMR_AF=0.9092;AFR_AF=0.8495;EUR_AF=0.8757;SAS_AF=0.9397;AA=C|||;VT=SNP
17	43201425	rs62066673	C	T	100	PASS	AC=574;AF=0.114617;AN=5008;NS=2504;DP=17988;EAS_AF=0.0417;AMR_AF=0.1988;AFR_AF=0.0582;EUR_AF=0.1819;SAS_AF=0.137;AA=C|||;VT=SNP
17	43201798	rs7223320	G	A	100	PASS	AC=3619;AF=0.722644;AN=5008;NS=2504;DP=18868;EAS_AF=0.6835;AMR_AF=0.8473;AFR_AF=0.5348;EUR_AF=0.7873;SAS_AF=0.862;AA=A|||;VT=SNP
17	43202188	rs7224944	C	T	100	PASS	AC=1004;AF=0.200479;AN=5008;NS=2504;DP=22284;EAS_AF=0.0417;AMR_AF=0.232;AFR_AF=0.3926;EUR_AF=0.1451;SAS_AF=0.1391;AA=T|||;VT=SNP
17	43202378	rs7214439	T	C	100	PASS	AC=905;AF=0.180711;AN=5008;NS=2504;DP=20869;EAS_AF=0.0764;AMR_AF=0.2003;AFR_AF=0.1982;EUR_AF=0.2346;SAS_AF=0.1953;AA=T|||;VT=SNP
17	43202529	rs12944415	G	A	100	PASS	AC=839;AF=0.167532;AN=5008;NS=2504;DP=19957;EAS_AF=0.0506;AMR_AF=0.1744;AFR_AF=0.2171;EUR_AF=0.2217;SAS_AF=0.1605;AA=A|||;VT=SNP
17	43202718	rs4986171	C	A	100	PASS	AC=2229;AF=0.445088;AN=5008;NS=2504;DP=22678;EAS_AF=0.2748;AMR_AF=0.3631;AFR_AF=0.5053;EUR_AF=0.4901;SAS_AF=0.5511;AA=C|||;VT=SNP
17	43203469	rs9906112	A	G	100	PASS	AC=4282;AF=0.855032;AN=5008;NS=2504;DP=10708;EAS_AF=0.6756;AMR_AF=0.9222;AFR_AF=0.8752;EUR_AF=0.8817;SAS_AF=0.9376;AA=G|||;VT=SNP
17	43203813	rs150922040	C	T	100	PASS	AC=63;AF=0.0125799;AN=5008;NS=2504;DP=13875;EAS_AF=0;AMR_AF=0.0317;AFR_AF=0.0015;EUR_AF=0.0368;SAS_AF=0.002;AA=C|||;VT=SNP
17	43204591	rs12603905	A	T	100	PASS	AC=845;AF=0.16873;AN=5008;NS=2504;DP=17241;EAS_AF=0.0873;AMR_AF=0.1729;AFR_AF=0.1936;EUR_AF=0.2217;SAS_AF=0.1616;AA=A|||;VT=SNP
17	43205263	rs117873694	C	T	100	PASS	AC=125;AF=0.0249601;AN=5008;NS=2504;DP=16991;EAS_AF=0.001;AMR_AF=0.0259;AFR_AF=0.0038;EUR_AF=0.0586;SAS_AF=0.0429;AA=C|||;VT=SNP
17	43205625	rs117232481	G	A	100	PASS	AC=44;AF=0.00878594;AN=5008;NS=2504;DP=18752;EAS_AF=0.0129;AMR_AF=0.0014;AFR_AF=0;EUR_AF=0.0298;SAS_AF=0;AA=G|||;VT=SNP
17	43207030	rs66532542	C	T	100	PASS	AC=697;AF=0.139177;AN=5008;NS=2504;DP=20348;EAS_AF=0.3234;AMR_AF=0.0778;AFR_AF=0.1059;EUR_AF=0.1093;SAS_AF=0.0685;AA=C|||;VT=SNP
17	43207426	rs62066674	G	T	100	PASS	AC=697;AF=0.139177;AN=5008;NS=2504;DP=17501;EAS_AF=0.3234;AMR_AF=0.0778;AFR_AF=0.1059;EUR_AF=0.1093;SAS_AF=0.0685;AA=G|||;VT=SNP
17	43207624	rs58219619	G	A	100	PASS	AC=771;AF=0.153954;AN=5008;NS=2504;DP=20761;EAS_AF=0.0486;AMR_AF=0.1311;AFR_AF=0.1483;EUR_AF=0.1978;SAS_AF=0.2413;AA=G|||;VT=SNP
17	43207849	rs4986169	G	A	100	PASS	AC=2231;AF=0.445487;AN=5008;NS=2504;DP=17814;EAS_AF=0.2728;AMR_AF=0.3588;AFR_AF=0.5182;EUR_AF=0.4841;SAS_AF=0.547;AA=G|||;VT=SNP
17	43207858	rs4986170	G	A	100	PASS	AC=4035;AF=0.805711;AN=5008;NS=2504;DP=17795;EAS_AF=0.7222;AMR_AF=0.6758;AFR_AF=0.9024;EUR_AF=0.835;SAS_AF=0.8231;AA=A|||;VT=SNP
17	43208068	rs77403959	C	T	100	PASS	AC=147;AF=0.029353;AN=5008;NS=2504;DP=16725;EAS_AF=0;AMR_AF=0.036;AFR_AF=0.0008;EUR_AF=0.0557;SAS_AF=0.0665;AA=C|||;VT=SNP
17	43208121	rs12946454	A	T	100	PASS	AC=1034;AF=0.20647;AN=5008;NS=2504;DP=16856;EAS_AF=0.2242;AMR_AF=0.1974;AFR_AF=0.0666;EUR_AF=0.2833;SAS_AF=0.3047;AA=A|||;VT=SNP
17	43208626	rs8069937	G	A	100	PASS	AC=2110;AF=0.421326;AN=5008;NS=2504;DP=19104;EAS_AF=0.2718;AMR_AF=0.3573;AFR_AF=0.4304;EUR_AF=0.4831;SAS_AF=0.545;AA=G|||;VT=SNP
17	43209168	rs11652386	C	G	100	PASS	AC=4464;AF=0.891374;AN=5008;NS=2504;DP=12089;EAS_AF=0.9583;AMR_AF=0.8156;AFR_AF=0.9289;EUR_AF=0.8489;SAS_AF=0.8691;AA=G|||;VT=SNP
17	43209727	rs1056619	C	T	100	PASS	AC=772;AF=0.154153;AN=5008;NS=2504;DP=5967;EAS_AF=0.0496;AMR_AF=0.1311;AFR_AF=0.1475;EUR_AF=0.1978;SAS_AF=0.2423;AA=C|||;VT=SNP
17	43212521	rs6503424	T	C	100	PASS	AC=4471;AF=0.892772;AN=5008;NS=2504;DP=15050;EAS_AF=0.9583;AMR_AF=0.8156;AFR_AF=0.9327;EUR_AF=0.8489;SAS_AF=0.8712;AA=C|||;VT=SNP
17	43212772	rs558091458	A	G	100	PASS	AC=16;AF=0.00319489;AN=5008;NS=2504;DP=15706;EAS_AF=0;AMR_AF=0.0043;AFR_AF=0;EUR_AF=0.0119;SAS_AF=0.001;AA=A|||;VT=SNP
17	43212963	rs2291447	G	T	100	PASS	AC=2111;AF=0.421526;AN=5008;NS=2504;DP=20945;EAS_AF=0.2718;AMR_AF=0.3602;AFR_AF=0.4281;EUR_AF=0.4821;SAS_AF=0.5481;AA=G|||;VT=SNP
17	43213772	rs2306828	A	C	100	PASS	AC=4345;AF=0.867612;AN=5008;NS=2504;DP=15673;EAS_AF=0.9206;AMR_AF=0.768;AFR_AF=0.9319;EUR_AF=0.84;SAS_AF=0.8252;AA=C|||;VT=SNP
17	43215632	rs1542688	C	T	100	PASS	AC=443;AF=0.0884585;AN=5008;NS=2504;DP=15849;EAS_AF=0.0159;AMR_AF=0.0533;AFR_AF=0.2042;EUR_AF=0.0805;SAS_AF=0.0399;AA=C|||;VT=SNP
17	43216281	rs4986172	C	T	100	PASS	AC=2431;AF=0.485423;AN=5008;NS=2504;DP=14514;EAS_AF=0.4712;AMR_AF=0.4395;AFR_AF=0.6687;EUR_AF=0.3797;SAS_AF=0.3937;AA=T|||;VT=SNP
17	43216472	rs16939879	A	G	100	PASS	AC=442;AF=0.0882588;AN=5008;NS=2504;DP=13848;EAS_AF=0.0159;AMR_AF=0.0504;AFR_AF=0.205;EUR_AF=0.0805;SAS_AF=0.0399;AA=A|||;VT=SNP;EX_TARGET
17	43216815	rs16939884	G	T	100	PASS	AC=166;AF=0.033147;AN=5008;NS=2504;DP=17612;EAS_AF=0.0159;AMR_AF=0.0432;AFR_AF=0.0008;EUR_AF=0.0785;SAS_AF=0.0409;AA=G|||;VT=SNP
17	43217198	rs58346971	A	C	100	PASS	AC=902;AF=0.180112;AN=5008;NS=2504;DP=20314;EAS_AF=0.0536;AMR_AF=0.1326;AFR_AF=0.4327;EUR_AF=0.0974;SAS_AF=0.0879;AA=C|||;VT=SNP
17	43218259	rs11653796	A	G	100	PASS	AC=1196;AF=0.238818;AN=5008;NS=2504;DP=17038;EAS_AF=0.2192;AMR_AF=0.2046;AFR_AF=0.1853;EUR_AF=0.2843;SAS_AF=0.3088;AA=A|||;VT=SNP
17	43218623	rs76927055	A	G	100	PASS	AC=130;AF=0.0259585;AN=5008;NS=2504;DP=19472;EAS_AF=0;AMR_AF=0.0461;AFR_AF=0.0023;EUR_AF=0.0666;SAS_AF=0.0286;AA=A|||;VT=SNP
17	43218677	rs60289499	G	A	100	PASS	AC=1320;AF=0.263578;AN=5008;NS=2504;DP=20219;EAS_AF=0.256;AMR_AF=0.2522;AFR_AF=0.1823;EUR_AF=0.2992;SAS_AF=0.3528;AA=G|||;VT=SNP
17	43219666	rs137989694	G	A	100	PASS	AC=1185;AF=0.236621;AN=5008;NS=2504;DP=12508;EAS_AF=0.2173;AMR_AF=0.2046;AFR_AF=0.1815;EUR_AF=0.2843;SAS_AF=0.3047;AA=G|||;VT=SNP
17	43219912	rs72628318	A	G	100	PASS	AC=678;AF=0.135383;AN=5008;NS=2504;DP=11795;EAS_AF=0.3036;AMR_AF=0.1138;AFR_AF=0.0658;EUR_AF=0.1103;SAS_AF=0.0971;AA=A|||;VT=SNP
17	43221285	rs1053578	T	C	100	PASS	AC=148;AF=0.0295527;AN=5008;NS=2504;DP=14271;EAS_AF=0;AMR_AF=0.0375;AFR_AF=0.0008;EUR_AF=0.0547;SAS_AF=0.0675;AA=T|||;VT=SNP
17	43221808	rs71373536	G	A	100	PASS	AC=994;AF=0.198482;AN=5008;NS=2504;DP=8214;EAS_AF=0.2183;AMR_AF=0.196;AFR_AF=0.0477;EUR_AF=0.2734;SAS_AF=0.3067;AA=G|||;VT=SNP
17	43222659	rs78622741	G	C	100	PASS	AC=201;AF=0.0401358;AN=5008;NS=2504;DP=15706;EAS_AF=0.1339;AMR_AF=0.0331;AFR_AF=0.0008;EUR_AF=0.0338;SAS_AF=0.0082;AA=G|||;VT=SNP
17	43223292	rs9894577	G	A	100	PASS	AC=1540;AF=0.307508;AN=5008;NS=2504;DP=16352;EAS_AF=0.2292;AMR_AF=0.2594;AFR_AF=0.3283;EUR_AF=0.3519;SAS_AF=0.3487;AA=G|||;VT=SNP
17	43223308	rs9897116	A	G	100	PASS	AC=456;AF=0.0910543;AN=5008;NS=2504;DP=16463;EAS_AF=0.0109;AMR_AF=0.0504;AFR_AF=0.2209;EUR_AF=0.0775;SAS_AF=0.0409;AA=A|||;VT=SNP
17	43225594	rs3809745	G	C	100	PASS	AC=1012;AF=0.202077;AN=5008;NS=2504;DP=16035;EAS_AF=0.3413;AMR_AF=0.1412;AFR_AF=0.2194;EUR_AF=0.1372;SAS_AF=0.1452;AA=G|||;VT=SNP
17	43226478	rs7216041	C	T	100	PASS	AC=2601;AF=0.519369;AN=5008;NS=2504;DP=15990;EAS_AF=0.5149;AMR_AF=0.4928;AFR_AF=0.6649;EUR_AF=0.4414;SAS_AF=0.4264;AA=C|||;VT=SNP
17	43226887	rs12051846	A	G	100	PASS	AC=996;AF=0.198882;AN=5008;NS=2504;DP=13173;EAS_AF=0.2183;AMR_AF=0.1945;AFR_AF=0.0477;EUR_AF=0.2734;SAS_AF=0.3098;AA=A|||;VT=SNP;EX_TARGET
17	43227214	rs1044977	T	C	100	PASS	AC=995;AF=0.198682;AN=5008;NS=2504;DP=14687;EAS_AF=0.2183;AMR_AF=0.196;AFR_AF=0.0477;EUR_AF=0.2734;SAS_AF=0.3078;AA=T|||;VT=SNP;EX_TARGET
17	43228491	rs901753	C	T	100	PASS	AC=443;AF=0.0884585;AN=5008;NS=2504;DP=18642;EAS_AF=0.0109;AMR_AF=0.0519;AFR_AF=0.211;EUR_AF=0.0765;SAS_AF=0.0409;AA=C|||;VT=SNP
17	43229299	rs8070447	A	C	100	PASS	AC=1014;AF=0.202476;AN=5008;NS=2504;DP=18471;EAS_AF=0.3433;AMR_AF=0.1412;AFR_AF=0.2194;EUR_AF=0.1372;SAS_AF=0.1452;AA=A|||;VT=SNP
17	43230162	rs149055563	G	A	100	PASS	AC=13;AF=0.00259585;AN=5008;NS=2504;DP=12254;EAS_AF=0;AMR_AF=0.0014;AFR_AF=0.0008;EUR_AF=0.0089;SAS_AF=0.002;AA=G|||;VT=SNP
17	43230465	rs7217422	G	C	100	PASS	AC=596;AF=0.11901;AN=5008;NS=2504;DP=19777;EAS_AF=0.0833;AMR_AF=0.1239;AFR_AF=0.1377;EUR_AF=0.1541;SAS_AF=0.091;AA=G|||;VT=SNP
17	43231489	rs117597243	C	T	100	PASS	AC=100;AF=0.0199681;AN=5008;NS=2504;DP=12466;EAS_AF=0.001;AMR_AF=0.0086;AFR_AF=0.0045;EUR_AF=0.0288;SAS_AF=0.0593;AA=C|||;VT=SNP
17	43232013	rs76233987	G	A	100	PASS	AC=1382;AF=0.275958;AN=5008;NS=2504;DP=13759;EAS_AF=0.4464;AMR_AF=0.3271;AFR_AF=0.0552;EUR_AF=0.2813;SAS_AF=0.3569;AA=G|||;VT=SNP
17	43232014	rs77243715	G	T	100	PASS	AC=1381;AF=0.275759;AN=5008;NS=2504;DP=13716;EAS_AF=0.4464;AMR_AF=0.3271;AFR_AF=0.0552;EUR_AF=0.2803;SAS_AF=0.3569;AA=G|||;VT=SNP
17	43232566	rs8067974	A	G	100	PASS	AC=2278;AF=0.454872;AN=5008;NS=2504;DP=10164;EAS_AF=0.4583;AMR_AF=0.4265;AFR_AF=0.5764;EUR_AF=0.3658;SAS_AF=0.3988;AA=G|||;VT=SNP
17	43232577	rs146970756	G	A	100	PASS	AC=42;AF=0.00838658;AN=5008;NS=2504;DP=10721;EAS_AF=0;AMR_AF=0.0187;AFR_AF=0.0015;EUR_AF=0.0268;SAS_AF=0;AA=G|||;VT=SNP
17	43233408	rs144490428	G	T	100	PASS	AC=51;AF=0.0101837;AN=5008;NS=2504;DP=20437;EAS_AF=0;AMR_AF=0.0303;AFR_AF=0.0015;EUR_AF=0.0258;SAS_AF=0.002;AA=G|||;VT=SNP
17	43234754	rs151044812	C	T	100	PASS	AC=33;AF=0.00658946;AN=5008;NS=2504;DP=17624;EAS_AF=0;AMR_AF=0.0014;AFR_AF=0;EUR_AF=0.0308;SAS_AF=0.001;AA=C|||;VT=SNP
17	43236109	rs8064386	T	C	100	PASS	AC=2871;AF=0.573283;AN=5008;NS=2504;DP=19731;EAS_AF=0.5407;AMR_AF=0.5504;AFR_AF=0.7126;EUR_AF=0.5189;SAS_AF=0.4908;AA=C|||;VT=SNP
17	43237123	rs76887801	T	G	100	PASS	AC=667;AF=0.133187;AN=5008;NS=2504;DP=16545;EAS_AF=0.3016;AMR_AF=0.085;AFR_AF=0.0703;EUR_AF=0.1113;SAS_AF=0.1012;AA=T|||;VT=SNP
17	43242694	rs11657325	G	A	100	PASS	AC=1021;AF=0.203874;AN=5008;NS=2504;DP=22577;EAS_AF=0.2133;AMR_AF=0.1988;AFR_AF=0.059;EUR_AF=0.2744;SAS_AF=0.3211;AA=A|||;VT=SNP
17	43243544	rs151186613	C	T	100	PASS	AC=12;AF=0.00239617;AN=5008;NS=2504;DP=18914;EAS_AF=0;AMR_AF=0.0014;AFR_AF=0;EUR_AF=0.0109;SAS_AF=0;AA=C|||;VT=SNP
17	43244034	rs4627401	A	T	100	PASS	AC=3544;AF=0.707668;AN=5008;NS=2504;DP=19475;EAS_AF=0.6865;AMR_AF=0.6282;AFR_AF=0.9501;EUR_AF=0.6163;SAS_AF=0.5521;AA=T|||;VT=SNP
17	43244620	rs9709123	A	G	100	PASS	AC=3057;AF=0.610423;AN=5008;NS=2504;DP=17172;EAS_AF=0.6885;AMR_AF=0.5562;AFR_AF=0.7277;EUR_AF=0.5268;SAS_AF=0.4959;AA=G|||;VT=SNP
17	43244700	rs4792858	A	C	100	PASS	AC=1561;AF=0.311701;AN=5008;NS=2504;DP=18194;EAS_AF=0.3542;AMR_AF=0.2608;AFR_AF=0.2738;EUR_AF=0.3201;SAS_AF=0.3466;AA=a|||;VT=SNP
17	43245240	rs71369807	G	C	100	PASS	AC=52;AF=0.0103834;AN=5008;NS=2504;DP=15125;EAS_AF=0;AMR_AF=0.0101;AFR_AF=0.0008;EUR_AF=0.0417;SAS_AF=0.002;AA=G|||;VT=SNP
17	43245398	rs147533516	G	A	100	PASS	AC=35;AF=0.00698882;AN=5008;NS=2504;DP=13059;EAS_AF=0;AMR_AF=0.0187;AFR_AF=0;EUR_AF=0.0179;SAS_AF=0.0041;AA=G|||;VT=SNP
17	43245893	rs8070221	G	C	100	PASS	AC=3071;AF=0.613219;AN=5008;NS=2504;DP=13144;EAS_AF=0.6875;AMR_AF=0.5548;AFR_AF=0.7277;EUR_AF=0.5268;SAS_AF=0.5123;AA=C|||;VT=SNP
17	43247930	rs7208548	A	C	100	PASS	AC=2873;AF=0.573682;AN=5008;NS=2504;DP=18280;EAS_AF=0.6865;AMR_AF=0.5548;AFR_AF=0.5862;EUR_AF=0.5249;SAS_AF=0.5041;AA=C|||;VT=SNP
17	43247957	rs4792819	A	C	100	PASS	AC=1224;AF=0.244409;AN=5008;NS=2504;DP=18411;EAS_AF=0.3532;AMR_AF=0.2248;AFR_AF=0.0575;EUR_AF=0.3111;SAS_AF=0.3303;AA=A|||;VT=SNP
17	43248447	rs7217491	T	C	100	PASS	AC=789;AF=0.157548;AN=5008;NS=2504;DP=18888;EAS_AF=0.2312;AMR_AF=0.1758;AFR_AF=0.2746;EUR_AF=0.0159;SAS_AF=0.0562;AA=T|||;VT=SNP
17	43248581	rs12450321	C	T	100	PASS	AC=801;AF=0.159944;AN=5008;NS=2504;DP=20280;EAS_AF=0.1022;AMR_AF=0.1441;AFR_AF=0.2148;EUR_AF=0.1968;SAS_AF=0.1186;AA=C|||;VT=SNP
17	43249246	rs78420531	G	T	100	PASS	AC=361;AF=0.0720847;AN=5008;NS=2504;DP=15102;EAS_AF=0.1607;AMR_AF=0.0648;AFR_AF=0.0189;EUR_AF=0.0706;SAS_AF=0.0593;AA=G|||;VT=SNP
17	43249437	rs60742188	G	A	100	PASS	AC=799;AF=0.159545;AN=5008;NS=2504;DP=15326;EAS_AF=0.1022;AMR_AF=0.1441;AFR_AF=0.2141;EUR_AF=0.1968;SAS_AF=0.1176;AA=G|||;VT=SNP
17	43249444	rs4792867	C	T	100	PASS	AC=1225;AF=0.244609;AN=5008;NS=2504;DP=15671;EAS_AF=0.3532;AMR_AF=0.2248;AFR_AF=0.0575;EUR_AF=0.3121;SAS_AF=0.3303;AA=C|||;VT=SNP
17	43250653	rs66827053	A	G	100	PASS	AC=1158;AF=0.23123;AN=5008;NS=2504;DP=14799;EAS_AF=0.3532;AMR_AF=0.2061;AFR_AF=0.0567;EUR_AF=0.2684;SAS_AF=0.3211;AA=A|||;VT=SNP
17	43252998	rs139981906	C	T	100	PASS	AC=69;AF=0.013778;AN=5008;NS=2504;DP=16501;EAS_AF=0;AMR_AF=0.0303;AFR_AF=0.0174;EUR_AF=0.0239;SAS_AF=0.001;AA=C|||;VT=SNP
17	43253143	rs59542675	G	A	100	PASS	AC=409;AF=0.0816693;AN=5008;NS=2504;DP=19989;EAS_AF=0.0109;AMR_AF=0.0476;AFR_AF=0.1899;EUR_AF=0.0795;SAS_AF=0.0348;AA=G|||;VT=SNP
17	43253551	rs76679230	G	A	100	PASS	AC=368;AF=0.0734824;AN=5008;NS=2504;DP=19821;EAS_AF=0.0913;AMR_AF=0.0951;AFR_AF=0.0076;EUR_AF=0.1183;SAS_AF=0.0828;AA=G|||;VT=SNP
17	43254040	rs4792868	C	T	100	PASS	AC=721;AF=0.14397;AN=5008;NS=2504;DP=14407;EAS_AF=0.2312;AMR_AF=0.1671;AFR_AF=0.2277;EUR_AF=0.0159;SAS_AF=0.0562;AA=C|||;VT=SNP
17	43254152	rs11867300	G	A	100	PASS	AC=391;AF=0.0780751;AN=5008;NS=2504;DP=12454;EAS_AF=0.0913;AMR_AF=0.0965;AFR_AF=0.0242;EUR_AF=0.1173;SAS_AF=0.0838;AA=G|||;VT=SNP
17	43254231	rs79152928	T	C	100	PASS	AC=615;AF=0.122804;AN=5008;NS=2504;DP=16738;EAS_AF=0.1677;AMR_AF=0.0893;AFR_AF=0.1172;EUR_AF=0.1203;SAS_AF=0.1104;AA=T|||;VT=SNP
17	43254421	rs62066677	G	A	100	PASS	AC=484;AF=0.0966454;AN=5008;NS=2504;DP=12530;EAS_AF=0.1607;AMR_AF=0.0836;AFR_AF=0.0461;EUR_AF=0.1093;SAS_AF=0.0951;AA=G|||;VT=SNP
17	43254987	rs138747984	A	C	100	PASS	AC=62;AF=0.0123802;AN=5008;NS=2504;DP=18324;EAS_AF=0;AMR_AF=0.0173;AFR_AF=0.0015;EUR_AF=0.0219;SAS_AF=0.0266;AA=A|||;VT=SNP
17	43255681	rs11651809	C	G	100	PASS	AC=1225;AF=0.244609;AN=5008;NS=2504;DP=18040;EAS_AF=0.3562;AMR_AF=0.2248;AFR_AF=0.0575;EUR_AF=0.3141;SAS_AF=0.3252;AA=C|||;VT=SNP
17	43257270	rs8070437	C	T	100	PASS	AC=3786;AF=0.75599;AN=5008;NS=2504;DP=15795;EAS_AF=0.6438;AMR_AF=0.7752;AFR_AF=0.9425;EUR_AF=0.6879;SAS_AF=0.6759;AA=T|||;VT=SNP
17	43257389	rs28510841	G	C	100	PASS	AC=802;AF=0.160144;AN=5008;NS=2504;DP=15832;EAS_AF=0.0992;AMR_AF=0.147;AFR_AF=0.2179;EUR_AF=0.1968;SAS_AF=0.1166;AA=G|||;VT=SNP
17	43259685	rs34562831	C	T	100	PASS	AC=799;AF=0.159545;AN=5008;NS=2504;DP=15179;EAS_AF=0.0992;AMR_AF=0.1441;AFR_AF=0.2148;EUR_AF=0.1978;SAS_AF=0.1186;AA=C|||;VT=SNP
17	43259719	rs62066678	C	G	100	PASS	AC=836;AF=0.166933;AN=5008;NS=2504;DP=14701;EAS_AF=0.1944;AMR_AF=0.1369;AFR_AF=0.2118;EUR_AF=0.1302;SAS_AF=0.137;AA=C|||;VT=SNP
17	43260783	rs4632173	A	G	100	PASS	AC=2937;AF=0.586462;AN=5008;NS=2504;DP=19274;EAS_AF=0.5456;AMR_AF=0.6254;AFR_AF=0.6929;EUR_AF=0.4881;SAS_AF=0.5583;AA=G|||;VT=SNP
17	43260880	rs4559944	A	G	100	PASS	AC=3769;AF=0.752596;AN=5008;NS=2504;DP=16266;EAS_AF=0.6448;AMR_AF=0.7767;AFR_AF=0.9304;EUR_AF=0.6859;SAS_AF=0.6748;AA=G|||;VT=SNP
17	43262629	rs35625124	T	A	100	PASS	AC=882;AF=0.176118;AN=5008;NS=2504;DP=9692;EAS_AF=0.1101;AMR_AF=0.2248;AFR_AF=0.1694;EUR_AF=0.2336;SAS_AF=0.1595;AA=A|||;VT=SNP
17	43263019	rs8068816	T	A	100	PASS	AC=701;AF=0.139976;AN=5008;NS=2504;DP=15169;EAS_AF=0.254;AMR_AF=0.1254;AFR_AF=0.0825;EUR_AF=0.1412;SAS_AF=0.1094;AA=T|||;VT=SNP
17	43263233	rs8069272	T	A	100	PASS	AC=456;AF=0.0910543;AN=5008;NS=2504;DP=15797;EAS_AF=0.0427;AMR_AF=0.098;AFR_AF=0.1778;EUR_AF=0.0537;SAS_AF=0.0573;AA=T|||;VT=SNP
17	43263774	rs77045387	G	A	100	PASS	AC=1084;AF=0.216454;AN=5008;NS=2504;DP=14648;EAS_AF=0.2649;AMR_AF=0.2637;AFR_AF=0.0605;EUR_AF=0.2594;SAS_AF=0.2996;AA=G|||;VT=SNP
17	43263911	rs34710884	G	A	100	PASS	AC=85;AF=0.0169728;AN=5008;NS=2504;DP=13054;EAS_AF=0;AMR_AF=0.0245;AFR_AF=0.0045;EUR_AF=0.0378;SAS_AF=0.0245;AA=G|||;VT=SNP
17	43264564	rs76615055	C	T	100	PASS	AC=41;AF=0.0081869;AN=5008;NS=2504;DP=14792;EAS_AF=0;AMR_AF=0.0043;AFR_AF=0.0008;EUR_AF=0.0199;SAS_AF=0.0174;AA=C|||;VT=SNP
17	43264915	rs8071573	A	G	100	PASS	AC=3545;AF=0.707867;AN=5008;NS=2504;DP=14578;EAS_AF=0.7004;AMR_AF=0.6931;AFR_AF=0.8427;EUR_AF=0.667;SAS_AF=0.5859;AA=G|||;VT=SNP
17	43265323	rs73319060	T	G	100	PASS	AC=501;AF=0.10004;AN=5008;NS=2504;DP=17076;EAS_AF=0.0079;AMR_AF=0.0706;AFR_AF=0.1861;EUR_AF=0.1163;SAS_AF=0.0828;AA=T|||;VT=SNP
17	43266091	rs7212802	G	A	100	PASS	AC=3480;AF=0.694888;AN=5008;NS=2504;DP=10035;EAS_AF=0.6984;AMR_AF=0.6873;AFR_AF=0.7973;EUR_AF=0.668;SAS_AF=0.5859;AA=G|||;VT=SNP
17	43266487	rs62066682	G	A	100	PASS	AC=1988;AF=0.396965;AN=5008;NS=2504;DP=14502;EAS_AF=0.505;AMR_AF=0.3718;AFR_AF=0.4092;EUR_AF=0.3857;SAS_AF=0.2986;AA=G|||;VT=SNP
17	43266519	rs7219397	T	A	100	PASS	AC=3476;AF=0.694089;AN=5008;NS=2504;DP=14310;EAS_AF=0.6984;AMR_AF=0.6844;AFR_AF=0.7965;EUR_AF=0.668;SAS_AF=0.5849;AA=T|||;VT=SNP
17	43266542	rs78509373	T	C	100	PASS	AC=740;AF=0.147764;AN=5008;NS=2504;DP=14356;EAS_AF=0.2758;AMR_AF=0.1311;AFR_AF=0.0431;EUR_AF=0.2018;SAS_AF=0.1135;AA=T|||;VT=SNP
17	43268267	rs6503426	C	T	100	PASS	AC=3447;AF=0.688299;AN=5008;NS=2504;DP=20665;EAS_AF=0.6974;AMR_AF=0.6744;AFR_AF=0.8086;EUR_AF=0.663;SAS_AF=0.5521;AA=C|||;VT=SNP
17	43268712	rs6503427	C	T	100	PASS	AC=3778;AF=0.754393;AN=5008;NS=2504;DP=21491;EAS_AF=0.7361;AMR_AF=0.7608;AFR_AF=0.9289;EUR_AF=0.6809;SAS_AF=0.6084;AA=T|||;VT=SNP
17	43269242	rs145729014	T	C	100	PASS	AC=1009;AF=0.201478;AN=5008;NS=2504;DP=15042;EAS_AF=0.2758;AMR_AF=0.147;AFR_AF=0.2307;EUR_AF=0.2058;SAS_AF=0.1196;AA=T|||;VT=SNP
17	43270288	rs67882608	A	T	100	PASS	AC=3432;AF=0.685304;AN=5008;NS=2504;DP=14273;EAS_AF=0.6974;AMR_AF=0.6643;AFR_AF=0.823;EUR_AF=0.6362;SAS_AF=0.5521;AA=a|||;VT=SNP
17	43270363	rs144647217	G	A	100	PASS	AC=379;AF=0.0756789;AN=5008;NS=2504;DP=12171;EAS_AF=0.0873;AMR_AF=0.0821;AFR_AF=0.0318;EUR_AF=0.1352;SAS_AF=0.0573;AA=A|||;VT=SNP
17	43271444	rs141472305	A	G	100	PASS	AC=13;AF=0.00259585;AN=5008;NS=2504;DP=13368;EAS_AF=0;AMR_AF=0;AFR_AF=0;EUR_AF=0.0119;SAS_AF=0.001;AA=a|||;VT=SNP
17	43271947	rs7208466	A	G	100	PASS	AC=3589;AF=0.716653;AN=5008;NS=2504;DP=11378;EAS_AF=0.6944;AMR_AF=0.7061;AFR_AF=0.8442;EUR_AF=0.7147;SAS_AF=0.5767;AA=G|||;VT=SNP
17	43273146	rs117150983	T	G	100	PASS	AC=18;AF=0.00359425;AN=5008;NS=2504;DP=18019;EAS_AF=0;AMR_AF=0.0101;AFR_AF=0.0008;EUR_AF=0.0099;SAS_AF=0;AA=T|||;VT=SNP
17	43273187	rs12450413	C	T	100	PASS	AC=1015;AF=0.202676;AN=5008;NS=2504;DP=18285;EAS_AF=0.2788;AMR_AF=0.1556;AFR_AF=0.171;EUR_AF=0.2555;SAS_AF=0.1462;AA=C|||;VT=SNP
17	43273602	rs144701507	C	T	100	PASS	AC=20;AF=0.00399361;AN=5008;NS=2504;DP=17464;EAS_AF=0;AMR_AF=0.0029;AFR_AF=0;EUR_AF=0.0159;SAS_AF=0.002;AA=C|||;VT=SNP
17	43273867	rs6503428	T	A	100	PASS	AC=3588;AF=0.716454;AN=5008;NS=2504;DP=18965;EAS_AF=0.6944;AMR_AF=0.7046;AFR_AF=0.8449;EUR_AF=0.7137;SAS_AF=0.5767;AA=A|||;VT=SNP
17	43273992	rs62066707	T	A	100	PASS	AC=1010;AF=0.201677;AN=5008;NS=2504;DP=19519;EAS_AF=0.1855;AMR_AF=0.2853;AFR_AF=0.0416;EUR_AF=0.2853;SAS_AF=0.2894;AA=T|||;VT=SNP
17	43274408	rs62066708	G	A	100	PASS	AC=111;AF=0.0221645;AN=5008;NS=2504;DP=20711;EAS_AF=0;AMR_AF=0.0231;AFR_AF=0.0015;EUR_AF=0.0547;SAS_AF=0.0389;AA=G|||;VT=SNP
17	43274524	rs117972125	G	A	100	PASS	AC=20;AF=0.00399361;AN=5008;NS=2504;DP=20976;EAS_AF=0;AMR_AF=0.0101;AFR_AF=0.0015;EUR_AF=0.0109;SAS_AF=0;AA=G|||;VT=SNP
17	43274555	rs61160218	G	A	100	PASS	AC=1461;AF=0.291733;AN=5008;NS=2504;DP=19771;EAS_AF=0.2857;AMR_AF=0.2219;AFR_AF=0.3464;EUR_AF=0.3628;SAS_AF=0.2004;AA=G|||;VT=SNP
17	43275886	rs80069680	C	T	100	PASS	AC=451;AF=0.0900559;AN=5008;NS=2504;DP=18165;EAS_AF=0.1845;AMR_AF=0.0692;AFR_AF=0.0121;EUR_AF=0.1173;SAS_AF=0.0849;AA=C|||;VT=SNP
17	43275949	rs112297877	C	G	100	PASS	AC=1018;AF=0.203275;AN=5008;NS=2504;DP=15787;EAS_AF=0.1935;AMR_AF=0.2853;AFR_AF=0.0416;EUR_AF=0.2853;SAS_AF=0.2894;AA=C|||;VT=SNP
17	43276617	rs112023302	G	A	100	PASS	AC=181;AF=0.0361422;AN=5008;NS=2504;DP=15045;EAS_AF=0;AMR_AF=0.0331;AFR_AF=0.0061;EUR_AF=0.0934;SAS_AF=0.0573;AA=G|||;VT=SNP
17	43276993	rs138262388	C	A	100	PASS	AC=52;AF=0.0103834;AN=5008;NS=2504;DP=13490;EAS_AF=0;AMR_AF=0.0101;AFR_AF=0;EUR_AF=0.0447;SAS_AF=0;AA=C|||;VT=SNP
17	43277541	rs7207244	C	G	100	PASS	AC=1599;AF=0.319289;AN=5008;NS=2504;DP=17326;EAS_AF=0.2808;AMR_AF=0.2478;AFR_AF=0.3699;EUR_AF=0.4185;SAS_AF=0.2393;AA=C|||;VT=SNP
17	43277652	rs7212192	T	C	100	PASS	AC=3597;AF=0.718251;AN=5008;NS=2504;DP=15104;EAS_AF=0.6925;AMR_AF=0.7089;AFR_AF=0.8464;EUR_AF=0.7177;SAS_AF=0.5787;AA=C|||;VT=SNP
17	43277758	rs11870697	T	C	100	PASS	AC=3597;AF=0.718251;AN=5008;NS=2504;DP=16854;EAS_AF=0.6925;AMR_AF=0.7089;AFR_AF=0.8464;EUR_AF=0.7177;SAS_AF=0.5787;AA=C|||;VT=SNP
17	43278576	rs72832877	C	T	100	PASS	AC=1022;AF=0.204073;AN=5008;NS=2504;DP=14970;EAS_AF=0.1984;AMR_AF=0.2882;AFR_AF=0.0408;EUR_AF=0.2873;SAS_AF=0.2853;AA=C|||;VT=SNP
17	43278732	rs6503430	C	T	100	PASS	AC=2696;AF=0.538339;AN=5008;NS=2504;DP=16630;EAS_AF=0.4206;AMR_AF=0.5562;AFR_AF=0.7307;EUR_AF=0.492;SAS_AF=0.4346;AA=C|||;VT=SNP
17	43279074	rs79337476	G	C	100	PASS	AC=124;AF=0.0247604;AN=5008;NS=2504;DP=19453;EAS_AF=0;AMR_AF=0.0259;AFR_AF=0.0068;EUR_AF=0.0557;SAS_AF=0.0419;AA=G|||;VT=SNP
17	43279203	rs111863021	C	G	100	PASS	AC=28;AF=0.00559105;AN=5008;NS=2504;DP=17874;EAS_AF=0;AMR_AF=0.0072;AFR_AF=0.003;EUR_AF=0.0169;SAS_AF=0.002;AA=C|||;VT=SNP
17	43279320	rs7218351	A	G	100	PASS	AC=3661;AF=0.73103;AN=5008;NS=2504;DP=17479;EAS_AF=0.6349;AMR_AF=0.7522;AFR_AF=0.9259;EUR_AF=0.6402;SAS_AF=0.6452;AA=G|||;VT=SNP
17	43279830	rs145394967	G	A	100	PASS	AC=415;AF=0.0828674;AN=5008;NS=2504;DP=13583;EAS_AF=0.2083;AMR_AF=0.1354;AFR_AF=0.0159;EUR_AF=0.0427;SAS_AF=0.0481;AA=G|||;VT=SNP
17	43279850	rs62066710	A	G	100	PASS	AC=145;AF=0.0289537;AN=5008;NS=2504;DP=13739;EAS_AF=0.001;AMR_AF=0.0245;AFR_AF=0.0257;EUR_AF=0.0517;SAS_AF=0.0419;AA=A|||;VT=SNP
17	43281946	rs7214310	C	T	100	PASS	AC=3545;AF=0.707867;AN=5008;NS=2504;DP=20610;EAS_AF=0.6647;AMR_AF=0.7392;AFR_AF=0.879;EUR_AF=0.6183;SAS_AF=0.591;AA=T|||;VT=SNP
17	43282322	rs72832878	G	A	100	PASS	AC=12;AF=0.00239617;AN=5008;NS=2504;DP=20403;EAS_AF=0;AMR_AF=0;AFR_AF=0;EUR_AF=0.0119;SAS_AF=0;AA=G|||;VT=SNP
17	43282726	rs111858497	C	A	100	PASS	AC=119;AF=0.023762;AN=5008;NS=2504;DP=19366;EAS_AF=0;AMR_AF=0.0245;AFR_AF=0.0076;EUR_AF=0.0517;SAS_AF=0.0409;AA=C|||;VT=SNP
17	43283263	rs79711330	A	G	100	PASS	AC=81;AF=0.0161741;AN=5008;NS=2504;DP=7358;EAS_AF=0.0417;AMR_AF=0.0029;AFR_AF=0;EUR_AF=0.0298;SAS_AF=0.0072;AA=A|||;VT=SNP
17	43283523	rs117225566	T	C	100	PASS	AC=184;AF=0.0367412;AN=5008;NS=2504;DP=10660;EAS_AF=0;AMR_AF=0.0375;AFR_AF=0.0053;EUR_AF=0.1024;SAS_AF=0.0491;AA=T|||;VT=SNP
17	43285302	rs62066713	T	G	100	PASS	AC=110;AF=0.0219649;AN=5008;NS=2504;DP=16494;EAS_AF=0;AMR_AF=0.0245;AFR_AF=0.0015;EUR_AF=0.0507;SAS_AF=0.0409;AA=T|||;VT=SNP
17	43286143	rs79592359	T	G	100	PASS	AC=645;AF=0.128794;AN=5008;NS=2504;DP=19268;EAS_AF=0.2788;AMR_AF=0.2421;AFR_AF=0.0197;EUR_AF=0.0944;SAS_AF=0.0767;AA=T|||;VT=SNP
17	43286163	rs111360850	G	T	100	PASS	AC=215;AF=0.0429313;AN=5008;NS=2504;DP=18906;EAS_AF=0;AMR_AF=0.013;AFR_AF=0.1384;EUR_AF=0.0209;SAS_AF=0.002;AA=G|||;VT=SNP
17	43287288	rs113847117	C	T	100	PASS	AC=720;AF=0.14377;AN=5008;NS=2504;DP=14745;EAS_AF=0.1845;AMR_AF=0.098;AFR_AF=0.2201;EUR_AF=0.1024;SAS_AF=0.0736;AA=C|||;VT=SNP
17	43287317	rs111602534	T	C	100	PASS	AC=720;AF=0.14377;AN=5008;NS=2504;DP=14770;EAS_AF=0.1845;AMR_AF=0.098;AFR_AF=0.2201;EUR_AF=0.1024;SAS_AF=0.0736;AA=T|||;VT=SNP
17	43287421	rs4273079	C	T	100	PASS	AC=1780;AF=0.355431;AN=5008;NS=2504;DP=17482;EAS_AF=0.4623;AMR_AF=0.3617;AFR_AF=0.5197;EUR_AF=0.2276;SAS_AF=0.1503;AA=C|||;VT=SNP
17	43287642	rs62066714	G	T	100	PASS	AC=1499;AF=0.299321;AN=5008;NS=2504;DP=14264;EAS_AF=0.2877;AMR_AF=0.3487;AFR_AF=0.1445;EUR_AF=0.3817;SAS_AF=0.4008;AA=G|||;VT=SNP
17	43288110	rs12603585	C	A	100	PASS	AC=1492;AF=0.297923;AN=5008;NS=2504;DP=15932;EAS_AF=0.2887;AMR_AF=0.3458;AFR_AF=0.1392;EUR_AF=0.3827;SAS_AF=0.4008;AA=C|||;VT=SNP
17	43288222	rs12603483	G	A	100	PASS	AC=1489;AF=0.297324;AN=5008;NS=2504;DP=12583;EAS_AF=0.2887;AMR_AF=0.3415;AFR_AF=0.1392;EUR_AF=0.3827;SAS_AF=0.4008;AA=G|||;VT=SNP
17	43288550	rs112416568	G	T	100	PASS	AC=232;AF=0.0463259;AN=5008;NS=2504;DP=17786;EAS_AF=0.002;AMR_AF=0.0331;AFR_AF=0.0068;EUR_AF=0.0915;SAS_AF=0.1084;AA=G|||;VT=SNP
17	43288734	rs62066715	G	A	100	PASS	AC=109;AF=0.0217652;AN=5008;NS=2504;DP=17653;EAS_AF=0;AMR_AF=0.0245;AFR_AF=0.0015;EUR_AF=0.0497;SAS_AF=0.0409;AA=G|||;VT=SNP
17	43289078	rs75104533	T	C	100	PASS	AC=250;AF=0.0499201;AN=5008;NS=2504;DP=21887;EAS_AF=0;AMR_AF=0.0144;AFR_AF=0.1641;EUR_AF=0.0209;SAS_AF=0.002;AA=T|||;VT=SNP
17	43289122	rs17630064	A	G	100	PASS	AC=132;AF=0.0263578;AN=5008;NS=2504;DP=19532;EAS_AF=0;AMR_AF=0.0403;AFR_AF=0.0045;EUR_AF=0.0865;SAS_AF=0.0112;AA=A|||;VT=SNP
17	43289187	rs62066716	C	T	100	PASS	AC=115;AF=0.0229633;AN=5008;NS=2504;DP=17751;EAS_AF=0;AMR_AF=0.0245;AFR_AF=0.0061;EUR_AF=0.0497;SAS_AF=0.0409;AA=C|||;VT=SNP
17	43289312	rs117884330	C	G	100	PASS	AC=675;AF=0.134784;AN=5008;NS=2504;DP=17721;EAS_AF=0.2748;AMR_AF=0.2464;AFR_AF=0.0197;EUR_AF=0.1233;SAS_AF=0.0787;AA=C|||;VT=SNP
17	43290262	rs74253615	C	A	100	PASS	AC=720;AF=0.14377;AN=5008;NS=2504;DP=16968;EAS_AF=0.1845;AMR_AF=0.0965;AFR_AF=0.2231;EUR_AF=0.1024;SAS_AF=0.0706;AA=C|||;VT=SNP
17	43290265	rs16939911	T	C	100	PASS	AC=122;AF=0.024361;AN=5008;NS=2504;DP=16868;EAS_AF=0.002;AMR_AF=0.0476;AFR_AF=0;EUR_AF=0.0736;SAS_AF=0.0133;AA=T|||;VT=SNP
17	43290731	rs117306614	G	T	100	PASS	AC=294;AF=0.0587061;AN=5008;NS=2504;DP=12524;EAS_AF=0.0546;AMR_AF=0.1182;AFR_AF=0.0242;EUR_AF=0.0825;SAS_AF=0.0429;AA=G|||;VT=SNP
17	43292035	rs55706568	C	G	100	PASS	AC=1524;AF=0.304313;AN=5008;NS=2504;DP=16773;EAS_AF=0.2649;AMR_AF=0.3718;AFR_AF=0.1362;EUR_AF=0.4155;SAS_AF=0.41;AA=C|||;VT=SNP
17	43292154	rs8077692	C	T	100	PASS	AC=3769;AF=0.752596;AN=5008;NS=2504;DP=16668;EAS_AF=0.745;AMR_AF=0.7738;AFR_AF=0.9123;EUR_AF=0.6869;SAS_AF=0.5971;AA=t|||;VT=SNP
17	43292279	rs113819830	C	T	100	PASS	AC=1559;AF=0.311302;AN=5008;NS=2504;DP=15021;EAS_AF=0.2867;AMR_AF=0.3732;AFR_AF=0.1415;EUR_AF=0.4175;SAS_AF=0.4131;AA=c|||;VT=SNP
17	43293184	rs74441054	T	A	100	PASS	AC=298;AF=0.0595048;AN=5008;NS=2504;DP=17105;EAS_AF=0;AMR_AF=0.036;AFR_AF=0.1687;EUR_AF=0.0338;SAS_AF=0.0164;AA=t|||;VT=SNP
17	43294324	rs8068730	G	A	100	PASS	AC=735;AF=0.146765;AN=5008;NS=2504;DP=19421;EAS_AF=0.1835;AMR_AF=0.1009;AFR_AF=0.2405;EUR_AF=0.0984;SAS_AF=0.0644;AA=G|||;VT=SNP
17	43294383	rs77023398	G	A	100	PASS	AC=223;AF=0.0445288;AN=5008;NS=2504;DP=19109;EAS_AF=0;AMR_AF=0.0144;AFR_AF=0.1377;EUR_AF=0.0229;SAS_AF=0.0082;AA=G|||;VT=SNP
17	43294588	rs139098453	T	C	100	PASS	AC=27;AF=0.00539137;AN=5008;NS=2504;DP=16954;EAS_AF=0;AMR_AF=0.0101;AFR_AF=0;EUR_AF=0.0199;SAS_AF=0;AA=T|||;VT=SNP
17	43294811	rs117920061	G	A	100	PASS	AC=188;AF=0.0375399;AN=5008;NS=2504;DP=16213;EAS_AF=0.0486;AMR_AF=0.0793;AFR_AF=0.003;EUR_AF=0.0457;SAS_AF=0.0348;AA=G|||;VT=SNP
17	43295429	rs7217315	G	A	100	PASS	AC=144;AF=0.028754;AN=5008;NS=2504;DP=13369;EAS_AF=0;AMR_AF=0.0274;AFR_AF=0.0265;EUR_AF=0.0497;SAS_AF=0.0409;AA=G|||;VT=SNP
17	43295879	rs141249601	T	C	100	PASS	AC=125;AF=0.0249601;AN=5008;NS=2504;DP=13807;EAS_AF=0;AMR_AF=0.0432;AFR_AF=0.0038;EUR_AF=0.0805;SAS_AF=0.0092;AA=T|||;VT=SNP
17	43297152	rs117687464	G	A	100	PASS	AC=407;AF=0.08127;AN=5008;NS=2504;DP=18546;EAS_AF=0.2192;AMR_AF=0.1311;AFR_AF=0.0189;EUR_AF=0.0388;SAS_AF=0.0317;AA=G|||;VT=SNP
17	43297297	rs57825815	G	A	100	PASS	AC=407;AF=0.08127;AN=5008;NS=2504;DP=16440;EAS_AF=0.2192;AMR_AF=0.1311;AFR_AF=0.0189;EUR_AF=0.0388;SAS_AF=0.0317;AA=G|||;VT=SNP
17	43298388	rs1552458	A	G	100	PASS	AC=3778;AF=0.754393;AN=5008;NS=2504;DP=15794;EAS_AF=0.751;AMR_AF=0.7695;AFR_AF=0.9145;EUR_AF=0.6889;SAS_AF=0.5982;AA=G|||;VT=SNP
17	43300231	rs7215363	G	C	100	PASS	AC=705;AF=0.140775;AN=5008;NS=2504;DP=14283;EAS_AF=0.1855;AMR_AF=0.1023;AFR_AF=0.2179;EUR_AF=0.0974;SAS_AF=0.0624;AA=G|||;VT=SNP
17	43300669	rs1552457	T	G	100	PASS	AC=3780;AF=0.754792;AN=5008;NS=2504;DP=18526;EAS_AF=0.749;AMR_AF=0.7752;AFR_AF=0.9153;EUR_AF=0.6889;SAS_AF=0.5971;AA=G|||;VT=SNP
17	43300927	rs62066718	C	G	100	PASS	AC=44;AF=0.00878594;AN=5008;NS=2504;DP=19170;EAS_AF=0;AMR_AF=0.0202;AFR_AF=0.0015;EUR_AF=0.0278;SAS_AF=0;AA=C|||;VT=SNP
17	43301858	rs75468347	C	A	100	PASS	AC=405;AF=0.0808706;AN=5008;NS=2504;DP=18872;EAS_AF=0.2183;AMR_AF=0.1311;AFR_AF=0.0174;EUR_AF=0.0388;SAS_AF=0.0327;AA=C|||;VT=SNP
17	43302259	rs12449792	C	T	100	PASS	AC=1551;AF=0.309704;AN=5008;NS=2504;DP=17115;EAS_AF=0.2857;AMR_AF=0.3703;AFR_AF=0.1384;EUR_AF=0.4195;SAS_AF=0.41;AA=C|||;VT=SNP
17	43302680	rs62066719	A	G	100	PASS	AC=107;AF=0.0213658;AN=5008;NS=2504;DP=18303;EAS_AF=0;AMR_AF=0.0231;AFR_AF=0.0015;EUR_AF=0.0497;SAS_AF=0.0399;AA=A|||;VT=SNP
17	43303608	rs1906342	A	G	100	PASS	AC=1877;AF=0.3748;AN=5008;NS=2504;DP=17957;EAS_AF=0.25;AMR_AF=0.4092;AFR_AF=0.3177;EUR_AF=0.506;SAS_AF=0.4213;AA=G|||;VT=SNP
17	43304034	rs58605696	C	T	100	PASS	AC=436;AF=0.0870607;AN=5008;NS=2504;DP=19951;EAS_AF=0.2262;AMR_AF=0.1037;AFR_AF=0.0582;EUR_AF=0.0298;SAS_AF=0.0297;AA=C|||;VT=SNP
17	43304649	rs79091156	G	A	100	PASS	AC=433;AF=0.0864617;AN=5008;NS=2504;DP=14734;EAS_AF=0.1825;AMR_AF=0.1023;AFR_AF=0.0113;EUR_AF=0.1064;SAS_AF=0.0573;AA=G|||;VT=SNP
17	43305131	rs9916564	G	A	100	PASS	AC=1762;AF=0.351837;AN=5008;NS=2504;DP=19151;EAS_AF=0.4891;AMR_AF=0.3516;AFR_AF=0.4871;EUR_AF=0.2316;SAS_AF=0.1513;AA=A|||;VT=SNP
17	43305401	rs9889614	G	A	100	PASS	AC=1762;AF=0.351837;AN=5008;NS=2504;DP=17574;EAS_AF=0.4921;AMR_AF=0.3501;AFR_AF=0.4856;EUR_AF=0.2316;SAS_AF=0.1513;AA=G|||;VT=SNP
17	43305456	rs62066720	C	G	100	PASS	AC=1819;AF=0.363219;AN=5008;NS=2504;DP=17808;EAS_AF=0.4911;AMR_AF=0.3746;AFR_AF=0.4902;EUR_AF=0.2614;SAS_AF=0.1564;AA=C|||;VT=SNP
17	43305520	rs9891541	C	T	100	PASS	AC=286;AF=0.0571086;AN=5008;NS=2504;DP=19230;EAS_AF=0.0625;AMR_AF=0.1037;AFR_AF=0.031;EUR_AF=0.0696;SAS_AF=0.0409;AA=C|||;VT=SNP
17	43306148	rs11869822	T	A	100	PASS	AC=1789;AF=0.357228;AN=5008;NS=2504;DP=17961;EAS_AF=0.4911;AMR_AF=0.3703;AFR_AF=0.4743;EUR_AF=0.2594;SAS_AF=0.1524;AA=T|||;VT=SNP
17	43306305	rs11079492	C	G	100	PASS	AC=1820;AF=0.363419;AN=5008;NS=2504;DP=20011;EAS_AF=0.4931;AMR_AF=0.3703;AFR_AF=0.4955;EUR_AF=0.2604;SAS_AF=0.1524;AA=C|||;VT=SNP
17	43306345	rs11079493	G	C	100	PASS	AC=1464;AF=0.292332;AN=5008;NS=2504;DP=19912;EAS_AF=0.4296;AMR_AF=0.2464;AFR_AF=0.4304;EUR_AF=0.1849;SAS_AF=0.1074;AA=G|||;VT=SNP
17	43306649	rs12453698	C	T	100	PASS	AC=1166;AF=0.232827;AN=5008;NS=2504;DP=18128;EAS_AF=0.4296;AMR_AF=0.2349;AFR_AF=0.2572;EUR_AF=0.1412;SAS_AF=0.09;AA=C|||;VT=SNP
17	43306685	rs57344356	G	A	100	PASS	AC=551;AF=0.110024;AN=5008;NS=2504;DP=18066;EAS_AF=0.1845;AMR_AF=0.1239;AFR_AF=0.0688;EUR_AF=0.1342;SAS_AF=0.0542;AA=G|||;VT=SNP
17	43306763	rs9893052	T	C	100	PASS	AC=1935;AF=0.386382;AN=5008;NS=2504;DP=16805;EAS_AF=0.4931;AMR_AF=0.3761;AFR_AF=0.5779;EUR_AF=0.2614;SAS_AF=0.1534;AA=C|||;VT=SNP
17	43307457	rs145972883	G	A	100	PASS	AC=14;AF=0.00279553;AN=5008;NS=2504;DP=20517;EAS_AF=0;AMR_AF=0.0058;AFR_AF=0;EUR_AF=0.008;SAS_AF=0.002;AA=G|||;VT=SNP
17	43307719	rs4792892	G	T	100	PASS	AC=1591;AF=0.317692;AN=5008;NS=2504;DP=19745;EAS_AF=0.4296;AMR_AF=0.2709;AFR_AF=0.5053;EUR_AF=0.1909;SAS_AF=0.1125;AA=G|||;VT=SNP
17	43308183	rs58744688	A	C	100	PASS	AC=2111;AF=0.421526;AN=5008;NS=2504;DP=18732;EAS_AF=0.4931;AMR_AF=0.4251;AFR_AF=0.6853;EUR_AF=0.2604;SAS_AF=0.1544;AA=A|||;VT=SNP
17	43308547	rs75864910	C	T	100	PASS	AC=348;AF=0.0694888;AN=5008;NS=2504;DP=15309;EAS_AF=0.0635;AMR_AF=0.1052;AFR_AF=0.0756;EUR_AF=0.0696;SAS_AF=0.0419;AA=C|||;VT=SNP
17	43309078	rs9908905	A	G	100	PASS	AC=1638;AF=0.327077;AN=5008;NS=2504;DP=16006;EAS_AF=0.252;AMR_AF=0.2781;AFR_AF=0.6339;EUR_AF=0.2306;SAS_AF=0.1237;AA=G|||;VT=SNP
17	43309171	rs9908320	C	T	100	PASS	AC=347;AF=0.0692891;AN=5008;NS=2504;DP=14099;EAS_AF=0.0635;AMR_AF=0.1052;AFR_AF=0.0756;EUR_AF=0.0696;SAS_AF=0.0409;AA=C|||;VT=SNP
17	43309466	rs9907333	G	A	100	PASS	AC=347;AF=0.0692891;AN=5008;NS=2504;DP=18241;EAS_AF=0.0635;AMR_AF=0.1052;AFR_AF=0.0756;EUR_AF=0.0696;SAS_AF=0.0409;AA=G|||;VT=SNP
17	43309942	rs9913962	G	A	100	PASS	AC=346;AF=0.0690895;AN=5008;NS=2504;DP=23742;EAS_AF=0.0625;AMR_AF=0.1052;AFR_AF=0.0756;EUR_AF=0.0696;SAS_AF=0.0409;AA=G|||;VT=SNP
17	43310143	rs79181461	G	A	100	PASS	AC=347;AF=0.0692891;AN=5008;NS=2504;DP=24920;EAS_AF=0.0625;AMR_AF=0.1052;AFR_AF=0.0764;EUR_AF=0.0696;SAS_AF=0.0409;AA=G|||;VT=SNP
17	43310182	rs75239108	T	C	100	PASS	AC=347;AF=0.0692891;AN=5008;NS=2504;DP=25335;EAS_AF=0.0625;AMR_AF=0.1052;AFR_AF=0.0764;EUR_AF=0.0696;SAS_AF=0.0409;AA=T|||;VT=SNP
17	43310840	rs12103702	C	T	100	PASS	AC=347;AF=0.0692891;AN=5008;NS=2504;DP=20046;EAS_AF=0.0625;AMR_AF=0.1052;AFR_AF=0.0764;EUR_AF=0.0696;SAS_AF=0.0409;AA=C|||;VT=SNP
17	43311620	rs9898221	A	G	100	PASS	AC=347;AF=0.0692891;AN=5008;NS=2504;DP=16873;EAS_AF=0.0625;AMR_AF=0.1052;AFR_AF=0.0764;EUR_AF=0.0696;SAS_AF=0.0409;AA=A|||;VT=SNP;EX_TARGET
17	43311704	rs143814916	A	C	100	PASS	AC=46;AF=0.0091853;AN=5008;NS=2504;DP=16708;EAS_AF=0;AMR_AF=0.013;AFR_AF=0;EUR_AF=0.0288;SAS_AF=0.0082;AA=A|||;VT=SNP
17	43311968	rs9910393	T	A	100	PASS	AC=348;AF=0.0694888;AN=5008;NS=2504;DP=13820;EAS_AF=0.0635;AMR_AF=0.1052;AFR_AF=0.0764;EUR_AF=0.0696;SAS_AF=0.0409;AA=A|||;VT=SNP
17	43312700	rs9903656	G	A	100	PASS	AC=347;AF=0.0692891;AN=5008;NS=2504;DP=19875;EAS_AF=0.0635;AMR_AF=0.1052;AFR_AF=0.0756;EUR_AF=0.0696;SAS_AF=0.0409;AA=A|||;VT=SNP
17	43312800	rs9906359	A	G	100	PASS	AC=347;AF=0.0692891;AN=5008;NS=2504;DP=21131;EAS_AF=0.0625;AMR_AF=0.1052;AFR_AF=0.0764;EUR_AF=0.0696;SAS_AF=0.0409;AA=G|||;VT=SNP
17	43312831	rs1989230	G	A	100	PASS	AC=1053;AF=0.210264;AN=5008;NS=2504;DP=21039;EAS_AF=0.1806;AMR_AF=0.1585;AFR_AF=0.3941;EUR_AF=0.159;SAS_AF=0.0818;AA=G|||;VT=SNP
17	43312893	rs1989229	A	G	100	PASS	AC=1396;AF=0.278754;AN=5008;NS=2504;DP=21695;EAS_AF=0.2431;AMR_AF=0.2637;AFR_AF=0.4682;EUR_AF=0.2286;SAS_AF=0.1217;AA=G|||;VT=SNP
17	43313404	rs9891552	T	A	100	PASS	AC=287;AF=0.0573083;AN=5008;NS=2504;DP=19497;EAS_AF=0.0625;AMR_AF=0.1009;AFR_AF=0.0348;EUR_AF=0.0686;SAS_AF=0.0399;AA=T|||;VT=SNP
17	43314544	rs77766814	A	G	100	PASS	AC=245;AF=0.0489217;AN=5008;NS=2504;DP=19334;EAS_AF=0.0645;AMR_AF=0.0908;AFR_AF=0.0076;EUR_AF=0.0686;SAS_AF=0.0389;AA=G|||;VT=SNP
17	43315547	rs1133458	G	A	100	PASS	AC=1080;AF=0.215655;AN=5008;NS=2504;DP=22972;EAS_AF=0.1835;AMR_AF=0.1484;AFR_AF=0.4062;EUR_AF=0.172;SAS_AF=0.0838;AA=G|||;VT=SNP
17	43316360	rs12940312	G	A	100	PASS	AC=565;AF=0.112819;AN=5008;NS=2504;DP=23216;EAS_AF=0.1339;AMR_AF=0.0879;AFR_AF=0.0061;EUR_AF=0.1083;SAS_AF=0.2577;AA=G|||;VT=SNP;EX_TARGET
17	43316520	rs1023995	T	C	100	PASS	AC=3566;AF=0.712061;AN=5008;NS=2504;DP=19857;EAS_AF=0.5456;AMR_AF=0.719;AFR_AF=0.944;EUR_AF=0.6978;SAS_AF=0.5798;AA=C|||;VT=SNP
17	43316613	rs8182370	G	C	100	PASS	AC=1652;AF=0.329872;AN=5008;NS=2504;DP=23034;EAS_AF=0.246;AMR_AF=0.2709;AFR_AF=0.6369;EUR_AF=0.2475;SAS_AF=0.1278;AA=C|||;VT=SNP
17	43316642	rs60823899	G	C	100	PASS	AC=386;AF=0.0770767;AN=5008;NS=2504;DP=22489;EAS_AF=0.249;AMR_AF=0.1066;AFR_AF=0.0023;EUR_AF=0.0298;SAS_AF=0.0286;AA=G|||;VT=SNP
17	43317574	rs7212404	G	A	100	PASS	AC=1259;AF=0.251398;AN=5008;NS=2504;DP=16935;EAS_AF=0.1815;AMR_AF=0.1772;AFR_AF=0.5189;EUR_AF=0.1789;SAS_AF=0.089;AA=A|||;VT=SNP
17	43319770	rs1801353	C	T	100	PASS	AC=1608;AF=0.321086;AN=5008;NS=2504;DP=17304;EAS_AF=0.2837;AMR_AF=0.4265;AFR_AF=0.1036;EUR_AF=0.4483;SAS_AF=0.4479;AA=C|||;VT=SNP;EX_TARGET
17	43320366	rs74894402	A	G	100	PASS	AC=406;AF=0.0810703;AN=5008;NS=2504;DP=16801;EAS_AF=0.2639;AMR_AF=0.1095;AFR_AF=0.003;EUR_AF=0.0298;SAS_AF=0.0307;AA=A|||;VT=SNP
17	43325185	rs111999393	T	C	100	PASS	AC=1007;AF=0.201078;AN=5008;NS=2504;DP=9674;EAS_AF=0.0159;AMR_AF=0.1225;AFR_AF=0.4992;EUR_AF=0.168;SAS_AF=0.0787;AA=T|||;VT=SNP
17	43325839	rs28544002	T	C	100	PASS	AC=1250;AF=0.249601;AN=5008;NS=2504;DP=15591;EAS_AF=0.0159;AMR_AF=0.1571;AFR_AF=0.6573;EUR_AF=0.174;SAS_AF=0.0828;AA=C|||;VT=SNP
17	43325906	rs74625254	C	T	100	PASS	AC=39;AF=0.00778754;AN=5008;NS=2504;DP=16390;EAS_AF=0;AMR_AF=0.0043;AFR_AF=0.0008;EUR_AF=0.0189;SAS_AF=0.0164;AA=C|||;VT=SNP
17	43326807	rs77564485	G	A	100	PASS	AC=106;AF=0.0211661;AN=5008;NS=2504;DP=17439;EAS_AF=0;AMR_AF=0.0331;AFR_AF=0.0015;EUR_AF=0.0676;SAS_AF=0.0133;AA=G|||;VT=SNP
17	43327309	rs62066723	T	C	100	PASS	AC=1247;AF=0.249002;AN=5008;NS=2504;DP=20902;EAS_AF=0.0159;AMR_AF=0.1571;AFR_AF=0.6543;EUR_AF=0.175;SAS_AF=0.0828;AA=C|||;VT=SNP
17	43327944	rs9916625	G	A	100	PASS	AC=1472;AF=0.29393;AN=5008;NS=2504;DP=18705;EAS_AF=0.0764;AMR_AF=0.2421;AFR_AF=0.6536;EUR_AF=0.2425;SAS_AF=0.1217;AA=G|||;VT=SNP
17	43327946	rs7209805	T	C	100	PASS	AC=1472;AF=0.29393;AN=5008;NS=2504;DP=18714;EAS_AF=0.0764;AMR_AF=0.2421;AFR_AF=0.6536;EUR_AF=0.2425;SAS_AF=0.1217;AA=C|||;VT=SNP
17	43330066	rs62066724	A	G	100	PASS	AC=899;AF=0.179513;AN=5008;NS=2504;DP=17276;EAS_AF=0.0159;AMR_AF=0.1196;AFR_AF=0.4221;EUR_AF=0.166;SAS_AF=0.0767;AA=A|||;VT=SNP
17	43330645	rs76397059	C	T	100	PASS	AC=48;AF=0.00958466;AN=5008;NS=2504;DP=16525;EAS_AF=0;AMR_AF=0.0231;AFR_AF=0.0015;EUR_AF=0.0298;SAS_AF=0;AA=C|||;VT=SNP
17	43330929	rs57431070	G	A	100	PASS	AC=998;AF=0.199281;AN=5008;NS=2504;DP=20076;EAS_AF=0.0159;AMR_AF=0.1398;AFR_AF=0.4788;EUR_AF=0.171;SAS_AF=0.0818;AA=G|||;VT=SNP
17	43331177	rs57989921	C	T	100	PASS	AC=996;AF=0.198882;AN=5008;NS=2504;DP=20952;EAS_AF=0.0159;AMR_AF=0.1398;AFR_AF=0.4773;EUR_AF=0.171;SAS_AF=0.0818;AA=C|||;VT=SNP
17	43331438	rs60420573	A	G	100	PASS	AC=1585;AF=0.316494;AN=5008;NS=2504;DP=20204;EAS_AF=0.0744;AMR_AF=0.2522;AFR_AF=0.7368;EUR_AF=0.2416;SAS_AF=0.1207;AA=G|||;VT=SNP
17	43332015	rs8065345	A	G	100	PASS	AC=1119;AF=0.223442;AN=5008;NS=2504;DP=16317;EAS_AF=0.0159;AMR_AF=0.1427;AFR_AF=0.5658;EUR_AF=0.174;SAS_AF=0.0828;AA=G|||;VT=SNP
17	43332365	rs2291448	A	G	100	PASS	AC=467;AF=0.0932508;AN=5008;NS=2504;DP=18608;EAS_AF=0.0645;AMR_AF=0.121;AFR_AF=0.1498;EUR_AF=0.0785;SAS_AF=0.0419;AA=G|||;VT=SNP
17	43333125	rs11651968	C	T	100	PASS	AC=1558;AF=0.311102;AN=5008;NS=2504;DP=17541;EAS_AF=0.3046;AMR_AF=0.4294;AFR_AF=0.1104;EUR_AF=0.4245;SAS_AF=0.3885;AA=C|||;VT=SNP;EX_TARGET
17	43333700	rs111535252	G	A	100	PASS	AC=506;AF=0.101038;AN=5008;NS=2504;DP=13595;EAS_AF=0.001;AMR_AF=0.036;AFR_AF=0.3079;EUR_AF=0.0378;SAS_AF=0.0358;AA=G|||;VT=SNP;EX_TARGET
17	43334005	rs9908267	G	C	100	PASS	AC=1782;AF=0.355831;AN=5008;NS=2504;DP=15540;EAS_AF=0.2798;AMR_AF=0.4496;AFR_AF=0.239;EUR_AF=0.4672;SAS_AF=0.411;AA=C|||;VT=SNP
17	43334228	rs72832885	T	C	100	PASS	AC=328;AF=0.0654952;AN=5008;NS=2504;DP=14452;EAS_AF=0.0823;AMR_AF=0.0101;AFR_AF=0;EUR_AF=0.0219;SAS_AF=0.2209;AA=T|||;VT=SNP
17	43334499	rs117103308	T	C	100	PASS	AC=35;AF=0.00698882;AN=5008;NS=2504;DP=15981;EAS_AF=0;AMR_AF=0.0014;AFR_AF=0;EUR_AF=0.0328;SAS_AF=0.001;AA=T|||;VT=SNP;EX_TARGET
17	43334649	rs60163605	C	A	100	PASS	AC=1796;AF=0.358626;AN=5008;NS=2504;DP=15317;EAS_AF=0.2788;AMR_AF=0.4539;AFR_AF=0.2534;EUR_AF=0.4642;SAS_AF=0.407;AA=A|||;VT=SNP
17	43334653	rs58314091	T	C	100	PASS	AC=1796;AF=0.358626;AN=5008;NS=2504;DP=15240;EAS_AF=0.2788;AMR_AF=0.4539;AFR_AF=0.2534;EUR_AF=0.4642;SAS_AF=0.407;AA=C|||;VT=SNP
17	43334978	rs4248280	C	G	100	PASS	AC=2073;AF=0.413938;AN=5008;NS=2504;DP=19172;EAS_AF=0.2798;AMR_AF=0.4712;AFR_AF=0.4054;EUR_AF=0.4901;SAS_AF=0.4448;AA=C|||;VT=SNP
17	43335413	rs56276534	T	C	100	PASS	AC=1826;AF=0.364617;AN=5008;NS=2504;DP=18588;EAS_AF=0.5109;AMR_AF=0.5317;AFR_AF=0.0272;EUR_AF=0.4871;SAS_AF=0.4254;AA=T|||;VT=SNP
17	43335567	rs77661889	G	T	100	PASS	AC=214;AF=0.0427316;AN=5008;NS=2504;DP=18189;EAS_AF=0;AMR_AF=0.0202;AFR_AF=0.1286;EUR_AF=0.0179;SAS_AF=0.0123;AA=G|||;VT=SNP
17	43335650	rs56269837	A	G	100	PASS	AC=2681;AF=0.535343;AN=5008;NS=2504;DP=17580;EAS_AF=0.5109;AMR_AF=0.598;AFR_AF=0.5779;EUR_AF=0.5278;SAS_AF=0.4663;AA=A|||;VT=SNP
17	43335876	rs62066728	G	A	100	PASS	AC=79;AF=0.0157748;AN=5008;NS=2504;DP=18099;EAS_AF=0;AMR_AF=0.0317;AFR_AF=0.0015;EUR_AF=0.0487;SAS_AF=0.0061;AA=G|||;VT=SNP
17	43336480	rs4248914	C	T	100	PASS	AC=3840;AF=0.766773;AN=5008;NS=2504;DP=19849;EAS_AF=0.7014;AMR_AF=0.8141;AFR_AF=0.9266;EUR_AF=0.7247;SAS_AF=0.6278;AA=T|||;VT=SNP
17	43336574	rs4986168	C	T	100	PASS	AC=2439;AF=0.487021;AN=5008;NS=2504;DP=17219;EAS_AF=0.5099;AMR_AF=0.5735;AFR_AF=0.4115;EUR_AF=0.5239;SAS_AF=0.4663;AA=C|||;VT=SNP
17	43336687	rs4247364	G	C	100	PASS	AC=3504;AF=0.699681;AN=5008;NS=2504;DP=17629;EAS_AF=0.5992;AMR_AF=0.7651;AFR_AF=0.8616;EUR_AF=0.6799;SAS_AF=0.5583;AA=C|||;VT=SNP
17	43336770	rs4792836	T	C	100	PASS	AC=3823;AF=0.763379;AN=5008;NS=2504;DP=18796;EAS_AF=0.7014;AMR_AF=0.8084;AFR_AF=0.9153;EUR_AF=0.7256;SAS_AF=0.6288;AA=T|||;VT=SNP
17	43336997	rs7210761	T	C	100	PASS	AC=3513;AF=0.701478;AN=5008;NS=2504;DP=14875;EAS_AF=0.5992;AMR_AF=0.7651;AFR_AF=0.8684;EUR_AF=0.6799;SAS_AF=0.5583;AA=C|||;VT=SNP
17	43337136	rs7224548	G	T	100	PASS	AC=3513;AF=0.701478;AN=5008;NS=2504;DP=16219;EAS_AF=0.5992;AMR_AF=0.7651;AFR_AF=0.8684;EUR_AF=0.6799;SAS_AF=0.5583;AA=T|||;VT=SNP
17	43337171	rs7211069	T	C	100	PASS	AC=3842;AF=0.767173;AN=5008;NS=2504;DP=16873;EAS_AF=0.7014;AMR_AF=0.8141;AFR_AF=0.9266;EUR_AF=0.7256;SAS_AF=0.6288;AA=C|||;VT=SNP
17	43337501	rs7225083	G	C	100	PASS	AC=3420;AF=0.682907;AN=5008;NS=2504;DP=14925;EAS_AF=0.5992;AMR_AF=0.7579;AFR_AF=0.8026;EUR_AF=0.6799;SAS_AF=0.5573;AA=C|||;VT=SNP
17	43337970	rs11656414	A	G	100	PASS	AC=2535;AF=0.50619;AN=5008;NS=2504;DP=22645;EAS_AF=0.5119;AMR_AF=0.5994;AFR_AF=0.4599;EUR_AF=0.5308;SAS_AF=0.4714;AA=A|||;VT=SNP
17	43338941	rs7215764	G	C	100	PASS	AC=3817;AF=0.762181;AN=5008;NS=2504;DP=17634;EAS_AF=0.7024;AMR_AF=0.7911;AFR_AF=0.9259;EUR_AF=0.7177;SAS_AF=0.6278;AA=C|||;VT=SNP
17	43339759	rs9909488	C	G	100	PASS	AC=1051;AF=0.209864;AN=5008;NS=2504;DP=15550;EAS_AF=0.002;AMR_AF=0.0778;AFR_AF=0.7042;EUR_AF=0.0378;SAS_AF=0.0266;AA=G|||;VT=SNP
17	43340631	rs1047841	C	T	100	PASS	AC=100;AF=0.0199681;AN=5008;NS=2504;DP=19365;EAS_AF=0;AMR_AF=0.0274;AFR_AF=0.0015;EUR_AF=0.0676;SAS_AF=0.0112;AA=C|||;VT=SNP
17	43340936	rs708563	G	A	100	PASS	AC=2488;AF=0.496805;AN=5008;NS=2504;DP=20030;EAS_AF=0.5139;AMR_AF=0.5735;AFR_AF=0.4478;EUR_AF=0.5229;SAS_AF=0.4642;AA=-|||;VT=SNP
17	43341110	rs11574837	C	T	100	PASS	AC=234;AF=0.0467252;AN=5008;NS=2504;DP=20704;EAS_AF=0.1081;AMR_AF=0.0303;AFR_AF=0.003;EUR_AF=0.0358;SAS_AF=0.0654;AA=C|||;VT=SNP
17	43341359	rs11574836	A	G	100	PASS	AC=227;AF=0.0453275;AN=5008;NS=2504;DP=22190;EAS_AF=0;AMR_AF=0.0231;AFR_AF=0.1346;EUR_AF=0.0209;SAS_AF=0.0123;AA=A|||;VT=SNP
17	43341913	rs3744410	G	T	100	PASS	AC=245;AF=0.0489217;AN=5008;NS=2504;DP=18898;EAS_AF=0.1071;AMR_AF=0.036;AFR_AF=0.0023;EUR_AF=0.0437;SAS_AF=0.0665;AA=G|||;VT=SNP
17	43342141	rs1047833	G	C	100	PASS	AC=3597;AF=0.718251;AN=5008;NS=2504;DP=20207;EAS_AF=0.7073;AMR_AF=0.7651;AFR_AF=0.7791;EUR_AF=0.7087;SAS_AF=0.6237;AA=C|||;VT=SNP;EX_TARGET
17	43342306	rs2285674	C	A	100	PASS	AC=2397;AF=0.478634;AN=5008;NS=2504;DP=20147;EAS_AF=0.5159;AMR_AF=0.5605;AFR_AF=0.3926;EUR_AF=0.5109;SAS_AF=0.4652;AA=C|||;VT=SNP
17	43343249	rs16939926	T	C	100	PASS	AC=250;AF=0.0499201;AN=5008;NS=2504;DP=19709;EAS_AF=0.1071;AMR_AF=0.0403;AFR_AF=0.003;EUR_AF=0.0447;SAS_AF=0.0665;AA=T|||;VT=SNP
17	43344073	rs2074293	G	A	100	PASS	AC=2699;AF=0.538938;AN=5008;NS=2504;DP=18071;EAS_AF=0.619;AMR_AF=0.6095;AFR_AF=0.4327;EUR_AF=0.5636;SAS_AF=0.5245;AA=A|||;VT=SNP;EX_TARGET
17	43345858	rs11574833	G	A	100	PASS	AC=221;AF=0.0441294;AN=5008;NS=2504;DP=18062;EAS_AF=0.001;AMR_AF=0.0231;AFR_AF=0.1293;EUR_AF=0.0209;SAS_AF=0.0123;AA=G|||;VT=SNP
17	43346980	rs4792809	G	T	100	PASS	AC=4015;AF=0.801717;AN=5008;NS=2504;DP=18305;EAS_AF=0.8869;AMR_AF=0.8242;AFR_AF=0.9092;EUR_AF=0.7207;SAS_AF=0.636;AA=T|||;VT=SNP
17	43347066	rs3178151	T	C	100	PASS	AC=252;AF=0.0503195;AN=5008;NS=2504;DP=19098;EAS_AF=0.1796;AMR_AF=0.049;AFR_AF=0.0076;EUR_AF=0.0149;SAS_AF=0.0123;AA=T|||;VT=SNP
17	43347336	rs4792811	C	G	100	PASS	AC=4018;AF=0.802316;AN=5008;NS=2504;DP=18343;EAS_AF=0.8869;AMR_AF=0.8228;AFR_AF=0.9138;EUR_AF=0.7197;SAS_AF=0.635;AA=G|||;VT=SNP
17	43347610	rs11574831	C	T	100	PASS	AC=688;AF=0.13738;AN=5008;NS=2504;DP=20308;EAS_AF=0.0903;AMR_AF=0.1383;AFR_AF=0.2073;EUR_AF=0.1421;SAS_AF=0.0859;AA=C|||;VT=SNP
17	43348887	rs4247365	G	A	100	PASS	AC=4018;AF=0.802316;AN=5008;NS=2504;DP=15170;EAS_AF=0.8869;AMR_AF=0.8256;AFR_AF=0.9077;EUR_AF=0.7217;SAS_AF=0.6391;AA=A|||;VT=SNP
17	43349176	rs7213493	G	A	100	PASS	AC=948;AF=0.189297;AN=5008;NS=2504;DP=15282;EAS_AF=0.0923;AMR_AF=0.1744;AFR_AF=0.3752;EUR_AF=0.1481;SAS_AF=0.091;AA=G|||;VT=SNP
17	43349882	rs11079501	T	C	100	PASS	AC=250;AF=0.0499201;AN=5008;NS=2504;DP=17196;EAS_AF=0.1796;AMR_AF=0.0476;AFR_AF=0.0068;EUR_AF=0.0149;SAS_AF=0.0123;AA=T|||;VT=SNP
17	43349920	rs7214657	G	T	100	PASS	AC=4017;AF=0.802117;AN=5008;NS=2504;DP=18035;EAS_AF=0.8869;AMR_AF=0.8256;AFR_AF=0.9077;EUR_AF=0.7217;SAS_AF=0.638;AA=T|||;VT=SNP
17	43350081	rs11574828	C	T	100	PASS	AC=250;AF=0.0499201;AN=5008;NS=2504;DP=17256;EAS_AF=0.1796;AMR_AF=0.0476;AFR_AF=0.0068;EUR_AF=0.0149;SAS_AF=0.0123;AA=C|||;VT=SNP
17	43350514	rs9911183	G	A	100	PASS	AC=940;AF=0.1877;AN=5008;NS=2504;DP=17813;EAS_AF=0.0903;AMR_AF=0.1744;AFR_AF=0.3722;EUR_AF=0.1471;SAS_AF=0.09;AA=G|||;VT=SNP
17	43350666	rs11079502	A	G	100	PASS	AC=2527;AF=0.504593;AN=5008;NS=2504;DP=19640;EAS_AF=0.5079;AMR_AF=0.5605;AFR_AF=0.4955;EUR_AF=0.5139;SAS_AF=0.4642;AA=A|||;VT=SNP
17	43351039	rs11574826	C	G	100	PASS	AC=250;AF=0.0499201;AN=5008;NS=2504;DP=18762;EAS_AF=0.1796;AMR_AF=0.0476;AFR_AF=0.0068;EUR_AF=0.0149;SAS_AF=0.0123;AA=C|||;VT=SNP
17	43351127	rs2072090	G	C	100	PASS	AC=2527;AF=0.504593;AN=5008;NS=2504;DP=20394;EAS_AF=0.5079;AMR_AF=0.5605;AFR_AF=0.4955;EUR_AF=0.5139;SAS_AF=0.4642;AA=G|||;VT=SNP
17	43352049	rs17685379	C	T	100	PASS	AC=413;AF=0.0824681;AN=5008;NS=2504;DP=16819;EAS_AF=0.0833;AMR_AF=0.1254;AFR_AF=0.0129;EUR_AF=0.1402;SAS_AF=0.0859;AA=C|||;VT=SNP
17	43352642	rs36107645	T	C	100	PASS	AC=1495;AF=0.298522;AN=5008;NS=2504;DP=13667;EAS_AF=0.38;AMR_AF=0.268;AFR_AF=0.4138;EUR_AF=0.2078;SAS_AF=0.1738;AA=C|||;VT=SNP
17	43353269	rs58007130	C	T	100	PASS	AC=708;AF=0.141374;AN=5008;NS=2504;DP=15245;EAS_AF=0.0913;AMR_AF=0.1383;AFR_AF=0.2216;EUR_AF=0.1421;SAS_AF=0.0859;AA=C|||;VT=SNP
17	43353423	rs9908462	C	T	100	PASS	AC=1493;AF=0.298123;AN=5008;NS=2504;DP=16816;EAS_AF=0.381;AMR_AF=0.268;AFR_AF=0.4115;EUR_AF=0.2078;SAS_AF=0.1738;AA=C|||;VT=SNP
17	43353677	rs9972936	G	A	100	PASS	AC=2524;AF=0.503994;AN=5008;NS=2504;DP=18041;EAS_AF=0.506;AMR_AF=0.5591;AFR_AF=0.4977;EUR_AF=0.5119;SAS_AF=0.4632;AA=G|||;VT=SNP
17	43353763	rs16939943	C	T	100	PASS	AC=736;AF=0.146965;AN=5008;NS=2504;DP=18604;EAS_AF=0.0913;AMR_AF=0.1585;AFR_AF=0.2247;EUR_AF=0.1481;SAS_AF=0.09;AA=C|||;VT=SNP
17	43354617	rs113896299	C	T	100	PASS	AC=251;AF=0.0501198;AN=5008;NS=2504;DP=18560;EAS_AF=0.1806;AMR_AF=0.0476;AFR_AF=0.0068;EUR_AF=0.0149;SAS_AF=0.0123;AA=C|||;VT=SNP
17	43354681	rs58428160	G	A	100	PASS	AC=1281;AF=0.255791;AN=5008;NS=2504;DP=15308;EAS_AF=0.38;AMR_AF=0.2522;AFR_AF=0.2587;EUR_AF=0.2078;SAS_AF=0.1759;AA=A|||;VT=SNP
17	43354930	rs7222751	G	A	100	PASS	AC=744;AF=0.148562;AN=5008;NS=2504;DP=20781;EAS_AF=0.0913;AMR_AF=0.1585;AFR_AF=0.2307;EUR_AF=0.1481;SAS_AF=0.09;AA=G|||;VT=SNP
17	43357804	rs113772413	G	C	100	PASS	AC=256;AF=0.0511182;AN=5008;NS=2504;DP=14606;EAS_AF=0.1806;AMR_AF=0.0476;AFR_AF=0.0106;EUR_AF=0.0149;SAS_AF=0.0123;AA=G|||;VT=SNP
17	43357938	rs34198001	C	T	100	PASS	AC=258;AF=0.0515176;AN=5008;NS=2504;DP=16266;EAS_AF=0.1091;AMR_AF=0.0418;AFR_AF=0.0023;EUR_AF=0.0447;SAS_AF=0.0726;AA=C|||;VT=SNP
17	43358166	rs9905609	C	T	100	PASS	AC=1246;AF=0.248802;AN=5008;NS=2504;DP=16324;EAS_AF=0.1994;AMR_AF=0.2205;AFR_AF=0.407;EUR_AF=0.1928;SAS_AF=0.1636;AA=C|||;VT=SNP
17	43358418	rs16939948	T	C	100	PASS	AC=258;AF=0.0515176;AN=5008;NS=2504;DP=19778;EAS_AF=0.1091;AMR_AF=0.0418;AFR_AF=0.0023;EUR_AF=0.0447;SAS_AF=0.0726;AA=T|||;VT=SNP
17	43359241	rs1985556	A	G	100	PASS	AC=4022;AF=0.803115;AN=5008;NS=2504;DP=13451;EAS_AF=0.8859;AMR_AF=0.8271;AFR_AF=0.9085;EUR_AF=0.7207;SAS_AF=0.6431;AA=G|||;VT=SNP
17	43359891	rs35971701	T	C	100	PASS	AC=1500;AF=0.299521;AN=5008;NS=2504;DP=13619;EAS_AF=0.373;AMR_AF=0.2695;AFR_AF=0.4168;EUR_AF=0.2087;SAS_AF=0.18;AA=C|||;VT=SNP
17	43360057	rs4792842	G	A	100	PASS	AC=2506;AF=0.500399;AN=5008;NS=2504;DP=19927;EAS_AF=0.5079;AMR_AF=0.5562;AFR_AF=0.4841;EUR_AF=0.5119;SAS_AF=0.4632;AA=G|||;VT=SNP
17	43360128	rs7207549	A	G	100	PASS	AC=4017;AF=0.802117;AN=5008;NS=2504;DP=17829;EAS_AF=0.88;AMR_AF=0.8271;AFR_AF=0.9092;EUR_AF=0.7207;SAS_AF=0.6431;AA=G|||;VT=SNP
17	43360940	rs3785805	G	T	100	PASS	AC=252;AF=0.0503195;AN=5008;NS=2504;DP=18839;EAS_AF=0.1835;AMR_AF=0.0476;AFR_AF=0.0015;EUR_AF=0.0149;SAS_AF=0.0174;AA=G|||;VT=SNP
17	43360994	rs3785804	G	A	100	PASS	AC=683;AF=0.136382;AN=5008;NS=2504;DP=19809;EAS_AF=0.0813;AMR_AF=0.1354;AFR_AF=0.2118;EUR_AF=0.1421;SAS_AF=0.0859;AA=G|||;VT=SNP
17	43361213	rs3785803	G	A	100	PASS	AC=411;AF=0.0820687;AN=5008;NS=2504;DP=20635;EAS_AF=0.0813;AMR_AF=0.1254;AFR_AF=0.0129;EUR_AF=0.1402;SAS_AF=0.0859;AA=G|||;VT=SNP
17	43361298	rs11574824	G	A	100	PASS	AC=21;AF=0.00419329;AN=5008;NS=2504;DP=17689;EAS_AF=0;AMR_AF=0.0014;AFR_AF=0.0008;EUR_AF=0.0169;SAS_AF=0.002;AA=G|||;VT=SNP
17	43361350	rs3785802	C	G	100	PASS	AC=4013;AF=0.801318;AN=5008;NS=2504;DP=16985;EAS_AF=0.874;AMR_AF=0.8271;AFR_AF=0.9115;EUR_AF=0.7207;SAS_AF=0.6421;AA=G|||;VT=SNP
17	43361491	rs2074292	G	A	100	PASS	AC=2501;AF=0.499401;AN=5008;NS=2504;DP=21634;EAS_AF=0.494;AMR_AF=0.562;AFR_AF=0.4902;EUR_AF=0.5129;SAS_AF=0.4591;AA=G|||;VT=SNP
17	43361889	rs2074291	C	A	100	PASS	AC=2492;AF=0.497604;AN=5008;NS=2504;DP=22238;EAS_AF=0.497;AMR_AF=0.5605;AFR_AF=0.4826;EUR_AF=0.5129;SAS_AF=0.4581;AA=C|||;VT=SNP
17	43362475	rs11574822	C	T	100	PASS	AC=915;AF=0.182708;AN=5008;NS=2504;DP=19445;EAS_AF=0;AMR_AF=0.0576;AFR_AF=0.6082;EUR_AF=0.0388;SAS_AF=0.0327;AA=C|||;VT=SNP
17	43364737	rs17846855	C	A	100	PASS	AC=263;AF=0.052516;AN=5008;NS=2504;DP=19040;EAS_AF=0.0962;AMR_AF=0.0389;AFR_AF=0.0159;EUR_AF=0.0477;SAS_AF=0.0716;AA=A|||;VT=SNP;EX_TARGET
17	43364914	rs2074289	A	G	100	PASS	AC=492;AF=0.0982428;AN=5008;NS=2504;DP=21575;EAS_AF=0.1895;AMR_AF=0.1239;AFR_AF=0.1309;EUR_AF=0.0209;SAS_AF=0.0215;AA=A|||;VT=SNP
17	43365015	rs34066137	G	A	100	PASS	AC=272;AF=0.0543131;AN=5008;NS=2504;DP=21374;EAS_AF=0.1052;AMR_AF=0.0476;AFR_AF=0.003;EUR_AF=0.0567;SAS_AF=0.0736;AA=A|||;VT=SNP
17	43365089	rs11079503	C	T	100	PASS	AC=572;AF=0.114217;AN=5008;NS=2504;DP=17806;EAS_AF=0.0813;AMR_AF=0.134;AFR_AF=0.1248;EUR_AF=0.1382;SAS_AF=0.0951;AA=c|||;VT=SNP
17	43365184	rs11574817	G	A	100	PASS	AC=97;AF=0.019369;AN=5008;NS=2504;DP=17492;EAS_AF=0;AMR_AF=0.0245;AFR_AF=0.0015;EUR_AF=0.0666;SAS_AF=0.0112;AA=G|||;VT=SNP
17	43365392	rs11574815	G	A	100	PASS	AC=410;AF=0.081869;AN=5008;NS=2504;DP=19652;EAS_AF=0.0784;AMR_AF=0.1182;AFR_AF=0.0129;EUR_AF=0.1382;SAS_AF=0.0951;AA=G|||;VT=SNP
17	43365441	rs35518221	A	G	100	PASS	AC=420;AF=0.0838658;AN=5008;NS=2504;DP=19102;EAS_AF=0.0833;AMR_AF=0.1182;AFR_AF=0.0166;EUR_AF=0.1382;SAS_AF=0.0951;AA=A|||;VT=SNP
17	43366547	rs7210529	G	T	100	PASS	AC=348;AF=0.0694888;AN=5008;NS=2504;DP=14801;EAS_AF=0;AMR_AF=0.0303;AFR_AF=0.2201;EUR_AF=0.0209;SAS_AF=0.0153;AA=G|||;VT=SNP
17	43367152	rs4792846	G	A	100	PASS	AC=1864;AF=0.372204;AN=5008;NS=2504;DP=18743;EAS_AF=0.4931;AMR_AF=0.5389;AFR_AF=0.0598;EUR_AF=0.493;SAS_AF=0.4274;AA=G|||;VT=SNP
17	43367424	rs11574814	C	T	100	PASS	AC=448;AF=0.0894569;AN=5008;NS=2504;DP=18284;EAS_AF=0.0595;AMR_AF=0.0893;AFR_AF=0.0174;EUR_AF=0.1769;SAS_AF=0.1278;AA=C|||;VT=SNP
17	43367653	rs7222094	T	C	100	PASS	AC=3099;AF=0.61881;AN=5008;NS=2504;DP=19048;EAS_AF=0.8681;AMR_AF=0.696;AFR_AF=0.6165;EUR_AF=0.4811;SAS_AF=0.4519;AA=C|||;VT=SNP
17	43368600	rs16939953	C	T	100	PASS	AC=140;AF=0.0279553;AN=5008;NS=2504;DP=20130;EAS_AF=0;AMR_AF=0.0706;AFR_AF=0.0045;EUR_AF=0.0746;SAS_AF=0.0102;AA=C|||;VT=SNP
17	43369904	rs3760357	G	C	100	PASS	AC=458;AF=0.0914537;AN=5008;NS=2504;DP=18368;EAS_AF=0.0804;AMR_AF=0.1254;AFR_AF=0.0446;EUR_AF=0.1382;SAS_AF=0.0941;AA=G|||;VT=SNP
17	43369980	rs11574812	C	G	100	PASS	AC=142;AF=0.0283546;AN=5008;NS=2504;DP=19026;EAS_AF=0;AMR_AF=0.0692;AFR_AF=0.0045;EUR_AF=0.0746;SAS_AF=0.0133;AA=C|||;VT=SNP
17	43370481	rs721579	C	T	100	PASS	AC=1410;AF=0.28155;AN=5008;NS=2504;DP=21790;EAS_AF=0.4891;AMR_AF=0.428;AFR_AF=0.0779;EUR_AF=0.2714;SAS_AF=0.2495;AA=c|||;VT=SNP
17	43374055	rs4792812	T	C	100	PASS	AC=230;AF=0.0459265;AN=5008;NS=2504;DP=19172;EAS_AF=0.1617;AMR_AF=0.0476;AFR_AF=0.0023;EUR_AF=0.0149;SAS_AF=0.0164;AA=T|||;VT=SNP
17	43375239	rs4792813	C	T	100	PASS	AC=226;AF=0.0451278;AN=5008;NS=2504;DP=16330;EAS_AF=0.1577;AMR_AF=0.0476;AFR_AF=0.0023;EUR_AF=0.0149;SAS_AF=0.0164;AA=C|||;VT=SNP
17	43376110	rs9908076	C	T	100	PASS	AC=1006;AF=0.200879;AN=5008;NS=2504;DP=20399;EAS_AF=0.128;AMR_AF=0.0764;AFR_AF=0.5212;EUR_AF=0.0507;SAS_AF=0.0859;AA=T|||;VT=SNP
17	43376447	rs2867316	C	T	100	PASS	AC=1895;AF=0.378395;AN=5008;NS=2504;DP=21838;EAS_AF=0.621;AMR_AF=0.4654;AFR_AF=0.236;EUR_AF=0.3161;SAS_AF=0.3231;AA=C|||;VT=SNP
17	43376506	rs142966231	G	A	100	PASS	AC=36;AF=0.0071885;AN=5008;NS=2504;DP=20656;EAS_AF=0;AMR_AF=0.0159;AFR_AF=0;EUR_AF=0.0179;SAS_AF=0.0072;AA=G|||;VT=SNP
17	43376761	rs1352312	T	G	100	PASS	AC=1925;AF=0.384385;AN=5008;NS=2504;DP=20093;EAS_AF=0.621;AMR_AF=0.4741;AFR_AF=0.2542;EUR_AF=0.3161;SAS_AF=0.3231;AA=G|||;VT=SNP
17	43377320	rs111882557	G	A	100	PASS	AC=411;AF=0.0820687;AN=5008;NS=2504;DP=18576;EAS_AF=0.0784;AMR_AF=0.121;AFR_AF=0.0129;EUR_AF=0.1382;SAS_AF=0.0941;AA=G|||;VT=SNP
17	43377519	rs55913194	T	A	100	PASS	AC=18;AF=0.00359425;AN=5008;NS=2504;DP=20980;EAS_AF=0;AMR_AF=0.0014;AFR_AF=0.0015;EUR_AF=0.0139;SAS_AF=0.001;AA=T|||;VT=SNP
17	43378398	rs112969331	G	C	100	PASS	AC=411;AF=0.0820687;AN=5008;NS=2504;DP=18035;EAS_AF=0.0784;AMR_AF=0.121;AFR_AF=0.0129;EUR_AF=0.1382;SAS_AF=0.0941;AA=G|||;VT=SNP
17	43378701	rs11657021	T	C	100	PASS	AC=185;AF=0.0369409;AN=5008;NS=2504;DP=16242;EAS_AF=0.002;AMR_AF=0.0375;AFR_AF=0.0045;EUR_AF=0.0746;SAS_AF=0.0777;AA=T|||;VT=SNP
17	43379467	rs2867317	C	G	100	PASS	AC=4998;AF=0.998003;AN=5008;NS=2504;DP=15738;EAS_AF=1;AMR_AF=1;AFR_AF=1;EUR_AF=0.9901;SAS_AF=1;AA=G|||;VT=SNP
17	43379488	rs79442196	C	T	100	PASS	AC=412;AF=0.0822684;AN=5008;NS=2504;DP=15020;EAS_AF=0.0794;AMR_AF=0.121;AFR_AF=0.0129;EUR_AF=0.1382;SAS_AF=0.0941;AA=C|||;VT=SNP
17	43379765	rs111244088	T	C	100	PASS	AC=411;AF=0.0820687;AN=5008;NS=2504;DP=14856;EAS_AF=0.0784;AMR_AF=0.121;AFR_AF=0.0129;EUR_AF=0.1382;SAS_AF=0.0941;AA=T|||;VT=SNP
17	43380115	rs75911690	C	T	100	PASS	AC=411;AF=0.0820687;AN=5008;NS=2504;DP=18916;EAS_AF=0.0784;AMR_AF=0.121;AFR_AF=0.0129;EUR_AF=0.1382;SAS_AF=0.0941;AA=C|||;VT=SNP
17	43380341	rs79789477	G	A	100	PASS	AC=410;AF=0.081869;AN=5008;NS=2504;DP=20342;EAS_AF=0.0784;AMR_AF=0.121;AFR_AF=0.0121;EUR_AF=0.1382;SAS_AF=0.0941;AA=G|||;VT=SNP
17	43380666	rs7221403	A	C	100	PASS	AC=2989;AF=0.596845;AN=5008;NS=2504;DP=18635;EAS_AF=0.8591;AMR_AF=0.6657;AFR_AF=0.5643;EUR_AF=0.4761;SAS_AF=0.4458;AA=C|||;VT=SNP
17	43381472	rs12938138	G	A	100	PASS	AC=266;AF=0.053115;AN=5008;NS=2504;DP=14530;EAS_AF=0.127;AMR_AF=0.0288;AFR_AF=0.003;EUR_AF=0.0437;SAS_AF=0.0716;AA=G|||;VT=SNP
17	43383100	rs9908330	A	G	100	PASS	AC=2766;AF=0.552316;AN=5008;NS=2504;DP=20620;EAS_AF=0.7004;AMR_AF=0.6297;AFR_AF=0.5598;EUR_AF=0.4602;SAS_AF=0.4294;AA=G|||;VT=SNP
17	43383484	rs4792847	G	A	100	PASS	AC=2994;AF=0.597843;AN=5008;NS=2504;DP=23492;EAS_AF=0.8581;AMR_AF=0.6758;AFR_AF=0.5643;EUR_AF=0.4751;SAS_AF=0.4458;AA=A|||;VT=SNP
17	43383595	rs1476533	C	T	100	PASS	AC=410;AF=0.081869;AN=5008;NS=2504;DP=21209;EAS_AF=0.0784;AMR_AF=0.121;AFR_AF=0.0121;EUR_AF=0.1382;SAS_AF=0.0941;AA=C|||;VT=SNP
17	43383596	rs1476532	A	G	100	PASS	AC=2767;AF=0.552516;AN=5008;NS=2504;DP=21143;EAS_AF=0.6994;AMR_AF=0.6297;AFR_AF=0.5613;EUR_AF=0.4602;SAS_AF=0.4294;AA=G|||;VT=SNP
17	43384345	rs74253619	C	T	100	PASS	AC=228;AF=0.0455272;AN=5008;NS=2504;DP=14304;EAS_AF=0.1587;AMR_AF=0.0476;AFR_AF=0.0023;EUR_AF=0.0149;SAS_AF=0.0174;AA=C|||;VT=SNP
17	43384632	rs7223853	A	T	100	PASS	AC=1750;AF=0.349441;AN=5008;NS=2504;DP=11486;EAS_AF=0.5506;AMR_AF=0.4553;AFR_AF=0.2042;EUR_AF=0.3042;SAS_AF=0.3098;AA=A|||;VT=SNP
17	43385263	rs75184106	C	A	100	PASS	AC=410;AF=0.081869;AN=5008;NS=2504;DP=19455;EAS_AF=0.0784;AMR_AF=0.121;AFR_AF=0.0121;EUR_AF=0.1382;SAS_AF=0.0941;AA=C|||;VT=SNP
17	43385349	rs12449740	G	A	100	PASS	AC=2575;AF=0.514177;AN=5008;NS=2504;DP=18878;EAS_AF=0.6994;AMR_AF=0.6095;AFR_AF=0.4402;EUR_AF=0.4543;SAS_AF=0.4172;AA=G|||;VT=SNP
17	43385620	rs79039330	G	T	100	PASS	AC=410;AF=0.081869;AN=5008;NS=2504;DP=21491;EAS_AF=0.0784;AMR_AF=0.121;AFR_AF=0.0121;EUR_AF=0.1382;SAS_AF=0.0941;AA=G|||;VT=SNP
17	43387104	rs7214514	T	G	100	PASS	AC=2979;AF=0.594848;AN=5008;NS=2504;DP=20449;EAS_AF=0.379;AMR_AF=0.5216;AFR_AF=0.6679;EUR_AF=0.6859;SAS_AF=0.6769;AA=a|||;VT=SNP
17	43388413	rs17686001	G	A	100	PASS	AC=370;AF=0.0738818;AN=5008;NS=2504;DP=18768;EAS_AF=0.002;AMR_AF=0.0634;AFR_AF=0.0098;EUR_AF=0.172;SAS_AF=0.1411;AA=G|||;VT=SNP
17	43389726	rs11869999	T	A	100	PASS	AC=2065;AF=0.41234;AN=5008;NS=2504;DP=17189;EAS_AF=0.1468;AMR_AF=0.3256;AFR_AF=0.4728;EUR_AF=0.5209;SAS_AF=0.5542;AA=T|||;VT=SNP
17	43390121	rs80000929	G	A	100	PASS	AC=219;AF=0.04373;AN=5008;NS=2504;DP=18316;EAS_AF=0.1528;AMR_AF=0.0447;AFR_AF=0.0045;EUR_AF=0.0149;SAS_AF=0.0133;AA=C|||;VT=SNP
17	43390343	rs74996617	G	A	100	PASS	AC=413;AF=0.0824681;AN=5008;NS=2504;DP=21826;EAS_AF=0.1577;AMR_AF=0.0576;AFR_AF=0.1271;EUR_AF=0.0209;SAS_AF=0.0256;AA=A|||;VT=SNP
17	43390763	rs79760062	A	G	100	PASS	AC=413;AF=0.0824681;AN=5008;NS=2504;DP=21198;EAS_AF=0.1587;AMR_AF=0.0576;AFR_AF=0.1241;EUR_AF=0.0209;SAS_AF=0.0286;AA=A|||;VT=SNP
17	43391328	rs4792848	G	T	100	PASS	AC=408;AF=0.0814696;AN=5008;NS=2504;DP=16779;EAS_AF=0.1577;AMR_AF=0.0576;AFR_AF=0.1233;EUR_AF=0.0209;SAS_AF=0.0256;AA=T|||;VT=SNP
17	43392208	rs7216796	G	A	100	PASS	AC=2102;AF=0.419728;AN=5008;NS=2504;DP=17438;EAS_AF=0.1389;AMR_AF=0.33;AFR_AF=0.5068;EUR_AF=0.5189;SAS_AF=0.5532;AA=G|||;VT=SNP
17	43394528	rs559611761	C	T	100	PASS	AC=5;AF=0.000998403;AN=5008;NS=2504;DP=13685;EAS_AF=0;AMR_AF=0.0029;AFR_AF=0;EUR_AF=0.003;SAS_AF=0;AA=C|||;VT=SNP
17	43395013	rs117350379	T	C	100	PASS	AC=75;AF=0.014976;AN=5008;NS=2504;DP=18358;EAS_AF=0.002;AMR_AF=0.0086;AFR_AF=0.003;EUR_AF=0.0199;SAS_AF=0.044;AA=T|||;VT=SNP
17	43395178	rs4792849	A	G	100	PASS	AC=3687;AF=0.736222;AN=5008;NS=2504;DP=18094;EAS_AF=0.5129;AMR_AF=0.5778;AFR_AF=0.9849;EUR_AF=0.7286;SAS_AF=0.7505;AA=G|||;VT=SNP
17	43395255	rs117074068	T	G	100	PASS	AC=18;AF=0.00359425;AN=5008;NS=2504;DP=14353;EAS_AF=0;AMR_AF=0.0043;AFR_AF=0.0008;EUR_AF=0.0109;SAS_AF=0.0031;AA=T|||;VT=SNP
17	43396077	rs75719641	G	A	100	PASS	AC=252;AF=0.0503195;AN=5008;NS=2504;DP=18472;EAS_AF=0.1587;AMR_AF=0.049;AFR_AF=0.0204;EUR_AF=0.0149;SAS_AF=0.0164;AA=G|||;VT=SNP
17	43396328	rs74970811	C	T	100	PASS	AC=433;AF=0.0864617;AN=5008;NS=2504;DP=19711;EAS_AF=0.0893;AMR_AF=0.121;AFR_AF=0.0151;EUR_AF=0.1431;SAS_AF=0.0971;AA=C|||;VT=SNP
17	43396332	rs113414546	A	G	100	PASS	AC=76;AF=0.0151757;AN=5008;NS=2504;DP=19552;EAS_AF=0;AMR_AF=0.0058;AFR_AF=0.0053;EUR_AF=0.0427;SAS_AF=0.0225;AA=A|||;VT=SNP
17	43397246	rs76147974	C	T	100	PASS	AC=207;AF=0.0413339;AN=5008;NS=2504;DP=19838;EAS_AF=0.0764;AMR_AF=0.0706;AFR_AF=0.0023;EUR_AF=0.0417;SAS_AF=0.0368;AA=C|||;VT=SNP
17	43398124	rs117626672	G	A	100	PASS	AC=48;AF=0.00958466;AN=5008;NS=2504;DP=19426;EAS_AF=0;AMR_AF=0.0187;AFR_AF=0.0008;EUR_AF=0.0278;SAS_AF=0.0061;AA=G|||;VT=SNP
17	43398535	rs116979783	T	C	100	PASS	AC=41;AF=0.0081869;AN=5008;NS=2504;DP=20913;EAS_AF=0;AMR_AF=0;AFR_AF=0;EUR_AF=0.0139;SAS_AF=0.0276;AA=T|||;VT=SNP
17	43398594	rs76853696	C	T	100	PASS	AC=232;AF=0.0463259;AN=5008;NS=2504;DP=19545;EAS_AF=0.1677;AMR_AF=0.0447;AFR_AF=0.0045;EUR_AF=0.0149;SAS_AF=0.0112;AA=C|||;VT=SNP
17	43398618	rs80335384	G	A	100	PASS	AC=73;AF=0.0145767;AN=5008;NS=2504;DP=19945;EAS_AF=0;AMR_AF=0.0058;AFR_AF=0.0038;EUR_AF=0.0427;SAS_AF=0.0215;AA=G|||;VT=SNP
17	43399058	rs117642368	G	C	100	PASS	AC=224;AF=0.0447284;AN=5008;NS=2504;DP=19592;EAS_AF=0;AMR_AF=0.0735;AFR_AF=0.0023;EUR_AF=0.1014;SAS_AF=0.0695;AA=G|||;VT=SNP
17	43400563	rs78530059	C	G	100	PASS	AC=239;AF=0.0477236;AN=5008;NS=2504;DP=18684;EAS_AF=0.1677;AMR_AF=0.0447;AFR_AF=0.0098;EUR_AF=0.0149;SAS_AF=0.0112;AA=G|||;VT=SNP
17	43400747	rs16939958	C	T	100	PASS	AC=239;AF=0.0477236;AN=5008;NS=2504;DP=21134;EAS_AF=0.1677;AMR_AF=0.0447;AFR_AF=0.0098;EUR_AF=0.0149;SAS_AF=0.0112;AA=c|||;VT=SNP
17	43401113	rs150086194	C	T	100	PASS	AC=36;AF=0.0071885;AN=5008;NS=2504;DP=18555;EAS_AF=0;AMR_AF=0.0274;AFR_AF=0.0008;EUR_AF=0.0139;SAS_AF=0.002;AA=A|||;VT=SNP
17	43401540	rs4328483	T	G	100	PASS	AC=3160;AF=0.63099;AN=5008;NS=2504;DP=21103;EAS_AF=0.4365;AMR_AF=0.5;AFR_AF=0.8578;EUR_AF=0.5964;SAS_AF=0.6534;AA=G|||;VT=SNP
17	43401748	rs16939961	C	T	100	PASS	AC=241;AF=0.048123;AN=5008;NS=2504;DP=21072;EAS_AF=0.1687;AMR_AF=0.0447;AFR_AF=0.0106;EUR_AF=0.0149;SAS_AF=0.0112;AA=C|||;VT=SNP
17	43402852	rs56049236	G	A	100	PASS	AC=42;AF=0.00838658;AN=5008;NS=2504;DP=16524;EAS_AF=0;AMR_AF=0.0014;AFR_AF=0;EUR_AF=0.0139;SAS_AF=0.0276;AA=g|||;VT=SNP
17	43402859	rs56059526	G	A	100	PASS	AC=716;AF=0.142971;AN=5008;NS=2504;DP=16443;EAS_AF=0.119;AMR_AF=0.0634;AFR_AF=0.2814;EUR_AF=0.0775;SAS_AF=0.1043;AA=G|||;VT=SNP
17	43403005	rs4792814	T	C	100	PASS	AC=3163;AF=0.631589;AN=5008;NS=2504;DP=19160;EAS_AF=0.4375;AMR_AF=0.4971;AFR_AF=0.8601;EUR_AF=0.5964;SAS_AF=0.6544;AA=T|||;VT=SNP
17	43403777	rs4792850	A	C	100	PASS	AC=3157;AF=0.630391;AN=5008;NS=2504;DP=17398;EAS_AF=0.4375;AMR_AF=0.4957;AFR_AF=0.8608;EUR_AF=0.5905;SAS_AF=0.6544;AA=C|||;VT=SNP
17	43404148	rs34993366	T	C	100	PASS	AC=713;AF=0.142372;AN=5008;NS=2504;DP=20165;EAS_AF=0.1181;AMR_AF=0.0634;AFR_AF=0.2799;EUR_AF=0.0775;SAS_AF=0.1043;AA=T|||;VT=SNP
17	43404943	rs60308509	T	C	100	PASS	AC=688;AF=0.13738;AN=5008;NS=2504;DP=19917;EAS_AF=0.1181;AMR_AF=0.062;AFR_AF=0.2617;EUR_AF=0.0775;SAS_AF=0.1043;AA=T|||;VT=SNP
17	43405024	rs57804037	C	T	100	PASS	AC=1178;AF=0.235224;AN=5008;NS=2504;DP=20558;EAS_AF=0.2867;AMR_AF=0.1441;AFR_AF=0.4297;EUR_AF=0.0984;SAS_AF=0.1247;AA=T|||;VT=SNP
17	43405333	rs35080075	T	C	100	PASS	AC=520;AF=0.103834;AN=5008;NS=2504;DP=18667;EAS_AF=0.1181;AMR_AF=0.0533;AFR_AF=0.1528;EUR_AF=0.0716;SAS_AF=0.092;AA=T|||;VT=SNP
17	43405520	rs57079292	C	T	100	PASS	AC=466;AF=0.0930511;AN=5008;NS=2504;DP=16287;EAS_AF=0.1687;AMR_AF=0.0562;AFR_AF=0.1589;EUR_AF=0.0209;SAS_AF=0.0266;AA=C|||;VT=SNP
17	43405754	rs35925307	T	G	100	PASS	AC=405;AF=0.0808706;AN=5008;NS=2504;DP=14444;EAS_AF=0.1181;AMR_AF=0.0432;AFR_AF=0.0696;EUR_AF=0.0706;SAS_AF=0.0951;AA=T|||;VT=SNP
17	43405846	rs59136196	A	G	100	PASS	AC=466;AF=0.0930511;AN=5008;NS=2504;DP=15620;EAS_AF=0.1687;AMR_AF=0.0562;AFR_AF=0.1589;EUR_AF=0.0209;SAS_AF=0.0266;AA=A|||;VT=SNP
17	43409429	rs77566261	C	G	100	PASS	AC=242;AF=0.0483227;AN=5008;NS=2504;DP=18754;EAS_AF=0.1657;AMR_AF=0.0447;AFR_AF=0.0136;EUR_AF=0.0149;SAS_AF=0.0112;AA=C|||;VT=SNP
17	43409440	rs180791533	C	A	100	PASS	AC=9;AF=0.00179712;AN=5008;NS=2504;DP=18365;EAS_AF=0;AMR_AF=0.0058;AFR_AF=0;EUR_AF=0.005;SAS_AF=0;AA=C|||;VT=SNP
17	43409653	rs35457051	G	T	100	PASS	AC=399;AF=0.0796725;AN=5008;NS=2504;DP=20529;EAS_AF=0.1091;AMR_AF=0.0432;AFR_AF=0.0749;EUR_AF=0.0696;SAS_AF=0.092;AA=G|||;VT=SNP
17	43410053	rs36015986	G	A	100	PASS	AC=30;AF=0.00599042;AN=5008;NS=2504;DP=19465;EAS_AF=0;AMR_AF=0.0058;AFR_AF=0;EUR_AF=0.0229;SAS_AF=0.0031;AA=G|||;VT=SNP
17	43411574	rs59375097	A	G	100	PASS	AC=390;AF=0.0778754;AN=5008;NS=2504;DP=17914;EAS_AF=0.1091;AMR_AF=0.0432;AFR_AF=0.0673;EUR_AF=0.0696;SAS_AF=0.093;AA=A|||;VT=SNP
17	43412337	rs67141028	G	A	100	PASS	AC=413;AF=0.0824681;AN=5008;NS=2504;DP=20891;EAS_AF=0.1091;AMR_AF=0.0432;AFR_AF=0.0847;EUR_AF=0.0696;SAS_AF=0.093;AA=G|||;VT=SNP
17	43413451	rs1000354	A	G	100	PASS	AC=3386;AF=0.676118;AN=5008;NS=2504;DP=21255;EAS_AF=0.3393;AMR_AF=0.572;AFR_AF=0.9584;EUR_AF=0.7137;SAS_AF=0.6769;AA=G|||;VT=SNP
17	43414434	rs8079270	C	T	100	PASS	AC=759;AF=0.151558;AN=5008;NS=2504;DP=19018;EAS_AF=0.1091;AMR_AF=0.072;AFR_AF=0.3169;EUR_AF=0.0765;SAS_AF=0.1053;AA=T|||;VT=SNP
17	43415383	rs67170803	A	C	100	PASS	AC=1299;AF=0.259385;AN=5008;NS=2504;DP=20361;EAS_AF=0.2808;AMR_AF=0.1542;AFR_AF=0.466;EUR_AF=0.1024;SAS_AF=0.1943;AA=C|||;VT=SNP
17	43416415	rs34702068	G	C	100	PASS	AC=309;AF=0.0617013;AN=5008;NS=2504;DP=15769;EAS_AF=0.1111;AMR_AF=0.0403;AFR_AF=0.0068;EUR_AF=0.0686;SAS_AF=0.093;AA=G|||;VT=SNP
17	43416944	rs35427715	T	C	100	PASS	AC=397;AF=0.0792732;AN=5008;NS=2504;DP=18364;EAS_AF=0.1111;AMR_AF=0.0432;AFR_AF=0.0711;EUR_AF=0.0696;SAS_AF=0.093;AA=C|||;VT=SNP
17	43416953	rs35082152	C	T	100	PASS	AC=396;AF=0.0790735;AN=5008;NS=2504;DP=18285;EAS_AF=0.1111;AMR_AF=0.0432;AFR_AF=0.0703;EUR_AF=0.0696;SAS_AF=0.093;AA=C|||;VT=SNP
17	43417022	rs139336056	C	T	100	PASS	AC=9;AF=0.00179712;AN=5008;NS=2504;DP=18382;EAS_AF=0;AMR_AF=0;AFR_AF=0;EUR_AF=0.0089;SAS_AF=0;AA=C|||;VT=SNP
17	43417205	rs35098769	G	A	100	PASS	AC=396;AF=0.0790735;AN=5008;NS=2504;DP=18995;EAS_AF=0.1111;AMR_AF=0.0432;AFR_AF=0.0703;EUR_AF=0.0696;SAS_AF=0.093;AA=G|||;VT=SNP
17	43417216	rs35403192	C	A	100	PASS	AC=309;AF=0.0617013;AN=5008;NS=2504;DP=19462;EAS_AF=0.1111;AMR_AF=0.0403;AFR_AF=0.0068;EUR_AF=0.0686;SAS_AF=0.093;AA=C|||;VT=SNP
17	43417458	rs17759537	G	A	100	PASS	AC=55;AF=0.0109824;AN=5008;NS=2504;DP=17553;EAS_AF=0;AMR_AF=0.0115;AFR_AF=0.0015;EUR_AF=0.0209;SAS_AF=0.0245;AA=A|||;VT=SNP
17	43417995	rs17759555	C	A	100	PASS	AC=953;AF=0.190296;AN=5008;NS=2504;DP=17891;EAS_AF=0.0823;AMR_AF=0.219;AFR_AF=0.0666;EUR_AF=0.2783;SAS_AF=0.3579;AA=C|||;VT=SNP
17	43418841	rs79620933	C	T	100	PASS	AC=322;AF=0.0642971;AN=5008;NS=2504;DP=17405;EAS_AF=0.1696;AMR_AF=0.0476;AFR_AF=0.0136;EUR_AF=0.0189;SAS_AF=0.0828;AA=C|||;VT=SNP
17	43419848	rs116054740	A	G	100	PASS	AC=219;AF=0.04373;AN=5008;NS=2504;DP=18428;EAS_AF=0;AMR_AF=0.0375;AFR_AF=0.1225;EUR_AF=0.0129;SAS_AF=0.0184;AA=A|||;VT=SNP
17	43419922	rs35410914	C	T	100	PASS	AC=329;AF=0.0656949;AN=5008;NS=2504;DP=18934;EAS_AF=0.1111;AMR_AF=0.0389;AFR_AF=0.0076;EUR_AF=0.0686;SAS_AF=0.1135;AA=C|||;VT=SNP
17	43420085	rs117326137	C	T	100	PASS	AC=180;AF=0.0359425;AN=5008;NS=2504;DP=18791;EAS_AF=0.0099;AMR_AF=0.0418;AFR_AF=0.0061;EUR_AF=0.0964;SAS_AF=0.0368;AA=C|||;VT=SNP
17	43420120	rs4792815	G	T	100	PASS	AC=239;AF=0.0477236;AN=5008;NS=2504;DP=18372;EAS_AF=0.1657;AMR_AF=0.0447;AFR_AF=0.0113;EUR_AF=0.0149;SAS_AF=0.0112;AA=G|||;VT=SNP
17	43421115	rs9907503	T	C	100	PASS	AC=1175;AF=0.234625;AN=5008;NS=2504;DP=20194;EAS_AF=0.1151;AMR_AF=0.1095;AFR_AF=0.5272;EUR_AF=0.0964;SAS_AF=0.1933;AA=C|||;VT=SNP
17	43421359	rs62064591	C	T	100	PASS	AC=47;AF=0.00938498;AN=5008;NS=2504;DP=16389;EAS_AF=0;AMR_AF=0.0086;AFR_AF=0.0008;EUR_AF=0.0318;SAS_AF=0.0082;AA=C|||;VT=SNP
17	43421431	rs12942322	T	C	100	PASS	AC=1355;AF=0.270567;AN=5008;NS=2504;DP=16977;EAS_AF=0.122;AMR_AF=0.2493;AFR_AF=0.3654;EUR_AF=0.3131;SAS_AF=0.2669;AA=T|||;VT=SNP
17	43421720	rs72832896	A	G	100	PASS	AC=449;AF=0.0896565;AN=5008;NS=2504;DP=15141;EAS_AF=0.0883;AMR_AF=0.0764;AFR_AF=0.0424;EUR_AF=0.1193;SAS_AF=0.1339;AA=A|||;VT=SNP
17	43422855	rs4792851	T	C	100	PASS	AC=2251;AF=0.449481;AN=5008;NS=2504;DP=19995;EAS_AF=0.4365;AMR_AF=0.4078;AFR_AF=0.562;EUR_AF=0.4304;SAS_AF=0.3599;AA=C|||;VT=SNP
17	43423162	rs117421612	G	A	100	PASS	AC=88;AF=0.0175719;AN=5008;NS=2504;DP=19431;EAS_AF=0;AMR_AF=0.0187;AFR_AF=0.003;EUR_AF=0.0616;SAS_AF=0.0092;AA=G|||;VT=SNP
17	43423890	rs16939964	T	C	100	PASS	AC=361;AF=0.0720847;AN=5008;NS=2504;DP=19432;EAS_AF=0.0873;AMR_AF=0.0548;AFR_AF=0.0098;EUR_AF=0.0964;SAS_AF=0.1278;AA=T|||;VT=SNP
17	43424018	rs79084945	G	A	100	PASS	AC=428;AF=0.0854633;AN=5008;NS=2504;DP=17580;EAS_AF=0.2202;AMR_AF=0.0865;AFR_AF=0.0151;EUR_AF=0.0785;SAS_AF=0.0481;AA=G|||;VT=SNP
17	43424214	rs12452272	C	A	100	PASS	AC=695;AF=0.138778;AN=5008;NS=2504;DP=17072;EAS_AF=0.1141;AMR_AF=0.1916;AFR_AF=0.0408;EUR_AF=0.2316;SAS_AF=0.1636;AA=C|||;VT=SNP
17	43426669	rs115302681	T	G	100	PASS	AC=156;AF=0.0311502;AN=5008;NS=2504;DP=21315;EAS_AF=0;AMR_AF=0.0159;AFR_AF=0.0946;EUR_AF=0.0089;SAS_AF=0.0112;AA=T|||;VT=SNP
17	43427544	rs36057737	G	A	100	PASS	AC=467;AF=0.0932508;AN=5008;NS=2504;DP=15335;EAS_AF=0.0873;AMR_AF=0.062;AFR_AF=0.0885;EUR_AF=0.0964;SAS_AF=0.1247;AA=G|||;VT=SNP
17	43428218	rs11079524	T	C	100	PASS	AC=2225;AF=0.444289;AN=5008;NS=2504;DP=15897;EAS_AF=0.4296;AMR_AF=0.4078;AFR_AF=0.5484;EUR_AF=0.4284;SAS_AF=0.3609;AA=C|||;VT=SNP
17	43430388	rs112120661	C	T	100	PASS	AC=727;AF=0.145168;AN=5008;NS=2504;DP=19424;EAS_AF=0.1151;AMR_AF=0.1916;AFR_AF=0.0628;EUR_AF=0.2336;SAS_AF=0.1636;AA=C|||;VT=SNP
17	43430696	rs7214661	A	G	100	PASS	AC=1799;AF=0.359225;AN=5008;NS=2504;DP=20336;EAS_AF=0.2063;AMR_AF=0.3285;AFR_AF=0.5333;EUR_AF=0.3509;SAS_AF=0.3119;AA=G|||;VT=SNP
17	43431779	rs12453351	G	A	100	PASS	AC=70;AF=0.0139776;AN=5008;NS=2504;DP=16831;EAS_AF=0;AMR_AF=0.0375;AFR_AF=0.0015;EUR_AF=0.0408;SAS_AF=0.001;AA=G|||;VT=SNP
17	43432801	rs4792853	A	G	100	PASS	AC=4920;AF=0.982428;AN=5008;NS=2504;DP=23060;EAS_AF=0.9544;AMR_AF=1;AFR_AF=1;EUR_AF=0.9662;SAS_AF=0.9918;AA=G|||;VT=SNP
17	43432959	rs117979895	C	T	100	PASS	AC=71;AF=0.0141773;AN=5008;NS=2504;DP=18592;EAS_AF=0;AMR_AF=0.0159;AFR_AF=0.0303;EUR_AF=0.0089;SAS_AF=0.0112;AA=C|||;VT=SNP
17	43433859	rs140249258	T	C	100	PASS	AC=155;AF=0.0309505;AN=5008;NS=2504;DP=12037;EAS_AF=0;AMR_AF=0.0144;AFR_AF=0.0946;EUR_AF=0.0089;SAS_AF=0.0112;AA=T|||;VT=SNP
17	43433924	rs10083848	C	T	100	PASS	AC=158;AF=0.0315495;AN=5008;NS=2504;DP=14277;EAS_AF=0;AMR_AF=0.0159;AFR_AF=0.0953;EUR_AF=0.0089;SAS_AF=0.0123;AA=C|||;VT=SNP
17	43434386	rs60221345	C	T	100	PASS	AC=1796;AF=0.358626;AN=5008;NS=2504;DP=19923;EAS_AF=0.2063;AMR_AF=0.33;AFR_AF=0.5325;EUR_AF=0.3509;SAS_AF=0.3088;AA=T|||;VT=SNP
17	43434565	rs59193782	T	G	100	PASS	AC=1656;AF=0.330671;AN=5008;NS=2504;DP=17416;EAS_AF=0.2063;AMR_AF=0.3184;AFR_AF=0.4312;EUR_AF=0.3529;SAS_AF=0.3088;AA=G|||;VT=SNP
17	43434595	rs59113655	T	C	100	PASS	AC=1049;AF=0.209465;AN=5008;NS=2504;DP=16946;EAS_AF=0.1151;AMR_AF=0.2233;AFR_AF=0.2716;EUR_AF=0.2465;SAS_AF=0.1748;AA=T|||;VT=SNP
17	43434620	rs142703808	G	A	100	PASS	AC=155;AF=0.0309505;AN=5008;NS=2504;DP=16625;EAS_AF=0;AMR_AF=0.0144;AFR_AF=0.0946;EUR_AF=0.0089;SAS_AF=0.0112;AA=G|||;VT=SNP
17	43435277	rs36121378	C	T	100	PASS	AC=359;AF=0.0716853;AN=5008;NS=2504;DP=18684;EAS_AF=0.0873;AMR_AF=0.0562;AFR_AF=0.0098;EUR_AF=0.0964;SAS_AF=0.1247;AA=C|||;VT=SNP
17	43436472	rs7222377	T	A	100	PASS	AC=1645;AF=0.328474;AN=5008;NS=2504;DP=14670;EAS_AF=0.2024;AMR_AF=0.3127;AFR_AF=0.4304;EUR_AF=0.3489;SAS_AF=0.3108;AA=A|||;VT=SNP
17	43436791	rs12944705	A	G	100	PASS	AC=355;AF=0.0708866;AN=5008;NS=2504;DP=13962;EAS_AF=0.0833;AMR_AF=0.0562;AFR_AF=0.0098;EUR_AF=0.0964;SAS_AF=0.1247;AA=G|||;VT=SNP
17	43437238	rs12952082	C	T	100	PASS	AC=2686;AF=0.536342;AN=5008;NS=2504;DP=13083;EAS_AF=0.4405;AMR_AF=0.4135;AFR_AF=0.9054;EUR_AF=0.4056;SAS_AF=0.3579;AA=T|||;VT=SNP
17	43437241	rs12949988	G	A	100	PASS	AC=2640;AF=0.527157;AN=5008;NS=2504;DP=13010;EAS_AF=0.4395;AMR_AF=0.3977;AFR_AF=0.9047;EUR_AF=0.3857;SAS_AF=0.3446;AA=A|||;VT=SNP
17	43437308	rs140245332	C	T	100	PASS	AC=343;AF=0.0684904;AN=5008;NS=2504;DP=11773;EAS_AF=0.0863;AMR_AF=0.0562;AFR_AF=0.0098;EUR_AF=0.0924;SAS_AF=0.1135;AA=C|||;VT=SNP
17	43438430	rs12945838	A	G	100	PASS	AC=357;AF=0.0712859;AN=5008;NS=2504;DP=21130;EAS_AF=0.0913;AMR_AF=0.0533;AFR_AF=0.0098;EUR_AF=0.0944;SAS_AF=0.1227;AA=A|||;VT=SNP
17	43442400	rs138480559	G	A	100	PASS	AC=36;AF=0.0071885;AN=5008;NS=2504;DP=18930;EAS_AF=0;AMR_AF=0.013;AFR_AF=0.0008;EUR_AF=0.0249;SAS_AF=0.001;AA=G|||;VT=SNP
17	43443479	rs116455572	C	T	100	PASS	AC=164;AF=0.0327476;AN=5008;NS=2504;DP=20248;EAS_AF=0;AMR_AF=0.0144;AFR_AF=0.1021;EUR_AF=0.0089;SAS_AF=0.0102;AA=C|||;VT=SNP
17	43444084	rs115079799	G	A	100	PASS	AC=166;AF=0.033147;AN=5008;NS=2504;DP=16412;EAS_AF=0;AMR_AF=0.0144;AFR_AF=0.1036;EUR_AF=0.0089;SAS_AF=0.0102;AA=G|||;VT=SNP
17	43444133	rs56265946	C	T	100	PASS	AC=466;AF=0.0930511;AN=5008;NS=2504;DP=15354;EAS_AF=0.0903;AMR_AF=0.0965;AFR_AF=0.0734;EUR_AF=0.0944;SAS_AF=0.1186;AA=C|||;VT=SNP
17	43444965	rs10468562	A	G	100	PASS	AC=171;AF=0.0341454;AN=5008;NS=2504;DP=13883;EAS_AF=0;AMR_AF=0.0144;AFR_AF=0.1074;EUR_AF=0.0089;SAS_AF=0.0102;AA=A|||;VT=SNP
17	43445484	rs6503435	T	C	100	PASS	AC=1249;AF=0.249401;AN=5008;NS=2504;DP=13582;EAS_AF=0.124;AMR_AF=0.1729;AFR_AF=0.5628;EUR_AF=0.1153;SAS_AF=0.1472;AA=C|||;VT=SNP
17	43445610	rs79206700	C	A	100	PASS	AC=397;AF=0.0792732;AN=5008;NS=2504;DP=15488;EAS_AF=0.0903;AMR_AF=0.0951;AFR_AF=0.0204;EUR_AF=0.0944;SAS_AF=0.1207;AA=C|||;VT=SNP
17	43445792	rs10853050	A	G	100	PASS	AC=3360;AF=0.670927;AN=5008;NS=2504;DP=16668;EAS_AF=0.4653;AMR_AF=0.5836;AFR_AF=0.9153;EUR_AF=0.6491;SAS_AF=0.637;AA=G|||;VT=SNP
17	43447474	rs60295153	T	A	100	PASS	AC=167;AF=0.0333466;AN=5008;NS=2504;DP=18133;EAS_AF=0;AMR_AF=0.0144;AFR_AF=0.1044;EUR_AF=0.0089;SAS_AF=0.0102;AA=T|||;VT=SNP
17	43448317	rs12943205	A	G	100	PASS	AC=436;AF=0.0870607;AN=5008;NS=2504;DP=17774;EAS_AF=0.0923;AMR_AF=0.0605;AFR_AF=0.0666;EUR_AF=0.0944;SAS_AF=0.1207;AA=A|||;VT=SNP
17	43449181	rs117574138	C	G	100	PASS	AC=207;AF=0.0413339;AN=5008;NS=2504;DP=11935;EAS_AF=0;AMR_AF=0.0548;AFR_AF=0.0045;EUR_AF=0.1153;SAS_AF=0.0481;AA=C|||;VT=SNP
17	43450077	rs117856128	A	G	100	PASS	AC=14;AF=0.00279553;AN=5008;NS=2504;DP=20400;EAS_AF=0;AMR_AF=0.0029;AFR_AF=0.0008;EUR_AF=0.0109;SAS_AF=0;AA=A|||;VT=SNP
17	43450099	rs80244613	G	T	100	PASS	AC=405;AF=0.0808706;AN=5008;NS=2504;DP=19971;EAS_AF=0;AMR_AF=0.0461;AFR_AF=0.261;EUR_AF=0.0139;SAS_AF=0.0143;AA=G|||;VT=SNP
17	43450305	rs143006871	T	C	100	PASS	AC=69;AF=0.013778;AN=5008;NS=2504;DP=18187;EAS_AF=0;AMR_AF=0.0375;AFR_AF=0.0015;EUR_AF=0.0398;SAS_AF=0.001;AA=T|||;VT=SNP
17	43450678	rs34271337	C	T	100	PASS	AC=356;AF=0.0710863;AN=5008;NS=2504;DP=14882;EAS_AF=0.0923;AMR_AF=0.0519;AFR_AF=0.0098;EUR_AF=0.0944;SAS_AF=0.1217;AA=C|||;VT=SNP
17	43451359	rs58299347	C	T	100	PASS	AC=1210;AF=0.241613;AN=5008;NS=2504;DP=17703;EAS_AF=0.3333;AMR_AF=0.2767;AFR_AF=0.0688;EUR_AF=0.3171;SAS_AF=0.2781;AA=C|||;VT=SNP
17	43452519	rs67622136	A	G	100	PASS	AC=361;AF=0.0720847;AN=5008;NS=2504;DP=17004;EAS_AF=0.0982;AMR_AF=0.0533;AFR_AF=0.0061;EUR_AF=0.0974;SAS_AF=0.1217;AA=A|||;VT=SNP
17	43452787	rs28450718	G	A	100	PASS	AC=189;AF=0.0377396;AN=5008;NS=2504;DP=19633;EAS_AF=0;AMR_AF=0.0144;AFR_AF=0.121;EUR_AF=0.0089;SAS_AF=0.0102;AA=G|||;VT=SNP
17	43452908	rs117683720	C	G	100	PASS	AC=68;AF=0.0135783;AN=5008;NS=2504;DP=19469;EAS_AF=0;AMR_AF=0.036;AFR_AF=0.0015;EUR_AF=0.0398;SAS_AF=0.001;AA=c|||;VT=SNP
17	43453498	rs115075977	C	T	100	PASS	AC=189;AF=0.0377396;AN=5008;NS=2504;DP=22342;EAS_AF=0;AMR_AF=0.0144;AFR_AF=0.121;EUR_AF=0.0089;SAS_AF=0.0102;AA=C|||;VT=SNP
17	43454537	rs147904962	G	A	100	PASS	AC=406;AF=0.0810703;AN=5008;NS=2504;DP=16357;EAS_AF=0.0972;AMR_AF=0.098;AFR_AF=0.0212;EUR_AF=0.0974;SAS_AF=0.1166;AA=G|||;VT=SNP
17	43454804	rs867139	C	G	100	PASS	AC=1300;AF=0.259585;AN=5008;NS=2504;DP=15628;EAS_AF=0.131;AMR_AF=0.1744;AFR_AF=0.6029;EUR_AF=0.1103;SAS_AF=0.1421;AA=G|||;VT=SNP
17	43456240	rs10468514	A	G	100	PASS	AC=1904;AF=0.380192;AN=5008;NS=2504;DP=20804;EAS_AF=0.4385;AMR_AF=0.4222;AFR_AF=0.2587;EUR_AF=0.4215;SAS_AF=0.4121;AA=A|||;VT=SNP
17	43456342	rs9303471	A	C	100	PASS	AC=3028;AF=0.604633;AN=5008;NS=2504;DP=18958;EAS_AF=0.4702;AMR_AF=0.5677;AFR_AF=0.6868;EUR_AF=0.6332;SAS_AF=0.6288;AA=C|||;VT=SNP
17	43456676	rs11650773	T	C	100	PASS	AC=2309;AF=0.461062;AN=5008;NS=2504;DP=20491;EAS_AF=0.4365;AMR_AF=0.5043;AFR_AF=0.3011;EUR_AF=0.5746;SAS_AF=0.5552;AA=C|||;VT=SNP
17	43456728	rs12952708	C	T	100	PASS	AC=1929;AF=0.385184;AN=5008;NS=2504;DP=20821;EAS_AF=0.4355;AMR_AF=0.4164;AFR_AF=0.2753;EUR_AF=0.4225;SAS_AF=0.4213;AA=C|||;VT=SNP
17	43456769	rs12952950	C	T	100	PASS	AC=1779;AF=0.355232;AN=5008;NS=2504;DP=20819;EAS_AF=0.4365;AMR_AF=0.3862;AFR_AF=0.1944;EUR_AF=0.4185;SAS_AF=0.4018;AA=C|||;VT=SNP
17	43457575	rs117806414	A	T	100	PASS	AC=136;AF=0.0271565;AN=5008;NS=2504;DP=22031;EAS_AF=0.0278;AMR_AF=0.0274;AFR_AF=0.0015;EUR_AF=0.0567;SAS_AF=0.0307;AA=A|||;VT=SNP
17	43457711	rs8066287	C	G	100	PASS	AC=3202;AF=0.639377;AN=5008;NS=2504;DP=22303;EAS_AF=0.4335;AMR_AF=0.6383;AFR_AF=0.7859;EUR_AF=0.6988;SAS_AF=0.593;AA=G|||;VT=SNP
17	43457886	rs9895436	G	A	100	PASS	AC=2511;AF=0.501398;AN=5008;NS=2504;DP=24831;EAS_AF=0.4673;AMR_AF=0.428;AFR_AF=0.6793;EUR_AF=0.4235;SAS_AF=0.4284;AA=A|||;VT=SNP
17	43458641	rs4792854	C	T	100	PASS	AC=3120;AF=0.623003;AN=5008;NS=2504;DP=16696;EAS_AF=0.4702;AMR_AF=0.634;AFR_AF=0.6876;EUR_AF=0.6998;SAS_AF=0.6063;AA=C|||;VT=SNP
17	43459253	rs7220051	A	T	100	PASS	AC=2031;AF=0.405551;AN=5008;NS=2504;DP=18337;EAS_AF=0.377;AMR_AF=0.389;AFR_AF=0.354;EUR_AF=0.4732;SAS_AF=0.4468;AA=A|||;VT=SNP
17	43459697	rs4792855	C	T	100	PASS	AC=2326;AF=0.464457;AN=5008;NS=2504;DP=20915;EAS_AF=0.378;AMR_AF=0.4049;AFR_AF=0.5303;EUR_AF=0.4732;SAS_AF=0.498;AA=C|||;VT=SNP
17	43459770	rs6503436	C	A	100	PASS	AC=3135;AF=0.625998;AN=5008;NS=2504;DP=18105;EAS_AF=0.4792;AMR_AF=0.634;AFR_AF=0.6989;EUR_AF=0.6928;SAS_AF=0.6043;AA=A|||;VT=SNP
17	43460181	rs62064594	G	A	100	PASS	AC=305;AF=0.0609026;AN=5008;NS=2504;DP=15556;EAS_AF=0;AMR_AF=0.1326;AFR_AF=0.0113;EUR_AF=0.1581;SAS_AF=0.0399;AA=g|||;VT=SNP
17	43460374	rs62064595	A	G	100	PASS	AC=309;AF=0.0617013;AN=5008;NS=2504;DP=20348;EAS_AF=0;AMR_AF=0.134;AFR_AF=0.0113;EUR_AF=0.16;SAS_AF=0.0409;AA=A|||;VT=SNP
17	43460891	rs61572747	A	G	100	PASS	AC=1007;AF=0.201078;AN=5008;NS=2504;DP=14539;EAS_AF=0.1032;AMR_AF=0.2738;AFR_AF=0.2156;EUR_AF=0.2893;SAS_AF=0.1401;AA=A|||;VT=SNP
17	43461127	rs183136195	C	G	100	PASS	AC=33;AF=0.00658946;AN=5008;NS=2504;DP=13171;EAS_AF=0;AMR_AF=0.0086;AFR_AF=0.0008;EUR_AF=0.0149;SAS_AF=0.0112;AA=C|||;VT=SNP
17	43461225	rs12939168	T	C	100	PASS	AC=323;AF=0.0644968;AN=5008;NS=2504;DP=14926;EAS_AF=0.1171;AMR_AF=0.0965;AFR_AF=0.0038;EUR_AF=0.0646;SAS_AF=0.0695;AA=T|||;VT=SNP
17	43461346	rs138358307	C	A	100	PASS	AC=54;AF=0.0107827;AN=5008;NS=2504;DP=16977;EAS_AF=0;AMR_AF=0.0144;AFR_AF=0.0008;EUR_AF=0.0427;SAS_AF=0;AA=C|||;VT=SNP
17	43461460	rs1230064	A	G	100	PASS	AC=2390;AF=0.477236;AN=5008;NS=2504;DP=21848;EAS_AF=0.4157;AMR_AF=0.5058;AFR_AF=0.5484;EUR_AF=0.494;SAS_AF=0.407;AA=G|||;VT=SNP
17	43461481	rs1230065	T	G	100	PASS	AC=2382;AF=0.475639;AN=5008;NS=2504;DP=22802;EAS_AF=0.4157;AMR_AF=0.5043;AFR_AF=0.5461;EUR_AF=0.4901;SAS_AF=0.407;AA=G|||;VT=SNP
17	43462127	rs117311539	C	A	100	PASS	AC=59;AF=0.0117812;AN=5008;NS=2504;DP=18164;EAS_AF=0;AMR_AF=0.0346;AFR_AF=0.0008;EUR_AF=0.0298;SAS_AF=0.0041;AA=C|||;VT=SNP
17	43463493	rs79724577	A	C	100	PASS	AC=358;AF=0.0714856;AN=5008;NS=2504;DP=22412;EAS_AF=0.001;AMR_AF=0.1527;AFR_AF=0.0098;EUR_AF=0.1918;SAS_AF=0.046;AA=A|||;VT=SNP
17	43464890	rs1230066	G	C	100	PASS	AC=2433;AF=0.485823;AN=5008;NS=2504;DP=16620;EAS_AF=0.4147;AMR_AF=0.5072;AFR_AF=0.5877;EUR_AF=0.4901;SAS_AF=0.4018;AA=C|||;VT=SNP
17	43465737	rs1230067	G	A	100	PASS	AC=2329;AF=0.465056;AN=5008;NS=2504;DP=19229;EAS_AF=0.4137;AMR_AF=0.4971;AFR_AF=0.5182;EUR_AF=0.4871;SAS_AF=0.4008;AA=G|||;VT=SNP
17	43466648	rs1230068	T	C	100	PASS	AC=2334;AF=0.466054;AN=5008;NS=2504;DP=19690;EAS_AF=0.4137;AMR_AF=0.4957;AFR_AF=0.5219;EUR_AF=0.4881;SAS_AF=0.4008;AA=c|||;VT=SNP
17	43466654	rs1230069	C	G	100	PASS	AC=2334;AF=0.466054;AN=5008;NS=2504;DP=19452;EAS_AF=0.4137;AMR_AF=0.4957;AFR_AF=0.5219;EUR_AF=0.4881;SAS_AF=0.4008;AA=g|||;VT=SNP
17	43466714	rs1230070	C	T	100	PASS	AC=2334;AF=0.466054;AN=5008;NS=2504;DP=21263;EAS_AF=0.4137;AMR_AF=0.4957;AFR_AF=0.5219;EUR_AF=0.4881;SAS_AF=0.4008;AA=c|||;VT=SNP
17	43466773	rs1230071	C	T	100	PASS	AC=2114;AF=0.422125;AN=5008;NS=2504;DP=4369;EAS_AF=0.4137;AMR_AF=0.4841;AFR_AF=0.3616;EUR_AF=0.4881;SAS_AF=0.4008;AA=c|||;VT=SNP
17	43466961	rs1230072	C	T	100	PASS	AC=2334;AF=0.466054;AN=5008;NS=2504;DP=20378;EAS_AF=0.4137;AMR_AF=0.4957;AFR_AF=0.5219;EUR_AF=0.4881;SAS_AF=0.4008;AA=c|||;VT=SNP
17	43467025	rs1230073	G	T	100	PASS	AC=2334;AF=0.466054;AN=5008;NS=2504;DP=21988;EAS_AF=0.4137;AMR_AF=0.4957;AFR_AF=0.5219;EUR_AF=0.4881;SAS_AF=0.4008;AA=g|||;VT=SNP
17	43467236	rs1234593	T	C	100	PASS	AC=2397;AF=0.478634;AN=5008;NS=2504;DP=18424;EAS_AF=0.4147;AMR_AF=0.5014;AFR_AF=0.5734;EUR_AF=0.4861;SAS_AF=0.3926;AA=c|||;VT=SNP
17	43467987	rs10438778	A	G	100	PASS	AC=2436;AF=0.486422;AN=5008;NS=2504;DP=11662;EAS_AF=0.4266;AMR_AF=0.5029;AFR_AF=0.584;EUR_AF=0.4901;SAS_AF=0.4008;AA=G|||;VT=SNP
17	43468128	rs1230074	T	A	100	PASS	AC=2081;AF=0.415535;AN=5008;NS=2504;DP=13159;EAS_AF=0.4256;AMR_AF=0.3501;AFR_AF=0.5741;EUR_AF=0.3012;SAS_AF=0.3548;AA=A|||;VT=SNP
17	43468366	rs79470695	C	T	100	PASS	AC=370;AF=0.0738818;AN=5008;NS=2504;DP=15929;EAS_AF=0.2202;AMR_AF=0.0893;AFR_AF=0.0038;EUR_AF=0.0408;SAS_AF=0.0409;AA=C|||;VT=SNP
17	43468385	rs2905453	A	G	100	PASS	AC=2039;AF=0.407149;AN=5008;NS=2504;DP=16002;EAS_AF=0.4256;AMR_AF=0.3473;AFR_AF=0.5454;EUR_AF=0.3002;SAS_AF=0.3538;AA=A|||;VT=SNP
17	43468806	rs1230089	C	T	100	PASS	AC=1658;AF=0.33107;AN=5008;NS=2504;DP=16521;EAS_AF=0.4256;AMR_AF=0.317;AFR_AF=0.2731;EUR_AF=0.2992;SAS_AF=0.3548;AA=C|||;VT=SNP
17	43468865	rs1230090	A	G	100	PASS	AC=1990;AF=0.397364;AN=5008;NS=2504;DP=17642;EAS_AF=0.4256;AMR_AF=0.3401;AFR_AF=0.5121;EUR_AF=0.2992;SAS_AF=0.3548;AA=G|||;VT=SNP
17	43469064	rs1230091	G	A	100	PASS	AC=1984;AF=0.396166;AN=5008;NS=2504;DP=19567;EAS_AF=0.4246;AMR_AF=0.3357;AFR_AF=0.5121;EUR_AF=0.2972;SAS_AF=0.3548;AA=G|||;VT=SNP
17	43469114	rs1237651	T	C	100	PASS	AC=1988;AF=0.396965;AN=5008;NS=2504;DP=19760;EAS_AF=0.4256;AMR_AF=0.3401;AFR_AF=0.5121;EUR_AF=0.2972;SAS_AF=0.3548;AA=T|||;VT=SNP
17	43469284	rs1230092	A	C	100	PASS	AC=1989;AF=0.397165;AN=5008;NS=2504;DP=18473;EAS_AF=0.4256;AMR_AF=0.3401;AFR_AF=0.5121;EUR_AF=0.2982;SAS_AF=0.3548;AA=C|||;VT=SNP
17	43469597	rs1230093	G	A	100	PASS	AC=2001;AF=0.399561;AN=5008;NS=2504;DP=19158;EAS_AF=0.4246;AMR_AF=0.3401;AFR_AF=0.5227;EUR_AF=0.2972;SAS_AF=0.3548;AA=A|||;VT=SNP
17	43470156	rs1230094	G	A	100	PASS	AC=2000;AF=0.399361;AN=5008;NS=2504;DP=20056;EAS_AF=0.4236;AMR_AF=0.3401;AFR_AF=0.5227;EUR_AF=0.2972;SAS_AF=0.3548;AA=G|||;VT=SNP
17	43470760	rs732589	C	T	100	PASS	AC=1994;AF=0.398163;AN=5008;NS=2504;DP=19640;EAS_AF=0.4236;AMR_AF=0.3386;AFR_AF=0.5219;EUR_AF=0.2932;SAS_AF=0.3548;AA=C|||;VT=SNP
17	43470972	rs117497016	G	A	100	PASS	AC=13;AF=0.00259585;AN=5008;NS=2504;DP=17113;EAS_AF=0;AMR_AF=0.0029;AFR_AF=0;EUR_AF=0.0109;SAS_AF=0;AA=G|||;VT=SNP
17	43471481	rs7613	G	A	100	PASS	AC=1993;AF=0.397963;AN=5008;NS=2504;DP=18118;EAS_AF=0.4236;AMR_AF=0.3386;AFR_AF=0.5212;EUR_AF=0.2932;SAS_AF=0.3548;AA=G|||;VT=SNP
17	43471489	rs4763	G	A	100	PASS	AC=417;AF=0.0832668;AN=5008;NS=2504;DP=18755;EAS_AF=0.001;AMR_AF=0.1599;AFR_AF=0.0514;EUR_AF=0.1909;SAS_AF=0.046;AA=A|||;VT=SNP
17	43472321	rs1059504	A	G	100	PASS	AC=2558;AF=0.510783;AN=5008;NS=2504;DP=18989;EAS_AF=0.4444;AMR_AF=0.5231;AFR_AF=0.677;EUR_AF=0.4722;SAS_AF=0.3855;AA=G|||;VT=SNP
17	43472507	rs8327	A	G	100	PASS	AC=1193;AF=0.238219;AN=5008;NS=2504;DP=20339;EAS_AF=0.3452;AMR_AF=0.2104;AFR_AF=0.0802;EUR_AF=0.2962;SAS_AF=0.3016;AA=A|||;VT=SNP
17	43472825	rs117139057	G	C	100	PASS	AC=368;AF=0.0734824;AN=5008;NS=2504;DP=13456;EAS_AF=0.1111;AMR_AF=0.098;AFR_AF=0.0431;EUR_AF=0.0666;SAS_AF=0.0654;AA=G|||;VT=SNP;EX_TARGET
17	43473307	rs62064597	C	G	100	PASS	AC=356;AF=0.0710863;AN=5008;NS=2504;DP=10032;EAS_AF=0.001;AMR_AF=0.1527;AFR_AF=0.0098;EUR_AF=0.1909;SAS_AF=0.045;AA=C|||;VT=SNP;EX_TARGET
17	43474440	rs1230095	C	G	100	PASS	AC=1833;AF=0.366014;AN=5008;NS=2504;DP=13544;EAS_AF=0.5625;AMR_AF=0.3674;AFR_AF=0.2617;EUR_AF=0.3101;SAS_AF=0.3609;AA=C|||;VT=SNP
17	43474668	rs62064598	C	G	100	PASS	AC=453;AF=0.0904553;AN=5008;NS=2504;DP=19395;EAS_AF=0.001;AMR_AF=0.1614;AFR_AF=0.0749;EUR_AF=0.1938;SAS_AF=0.047;AA=C|||;VT=SNP
17	43475929	rs2028078	G	A	100	PASS	AC=412;AF=0.0822684;AN=5008;NS=2504;DP=18411;EAS_AF=0.001;AMR_AF=0.1571;AFR_AF=0.0469;EUR_AF=0.1938;SAS_AF=0.046;AA=G|||;VT=SNP
17	43476527	rs1230096	A	T	100	PASS	AC=1860;AF=0.371406;AN=5008;NS=2504;DP=19514;EAS_AF=0.5625;AMR_AF=0.3703;AFR_AF=0.2821;EUR_AF=0.3082;SAS_AF=0.3609;AA=A|||;VT=SNP
17	43476606	rs1230097	T	A	100	PASS	AC=2625;AF=0.524161;AN=5008;NS=2504;DP=21373;EAS_AF=0.5635;AMR_AF=0.5504;AFR_AF=0.584;EUR_AF=0.502;SAS_AF=0.407;AA=A|||;VT=SNP
17	43476807	rs56220387	A	G	100	PASS	AC=358;AF=0.0714856;AN=5008;NS=2504;DP=16962;EAS_AF=0.001;AMR_AF=0.1527;AFR_AF=0.0098;EUR_AF=0.1918;SAS_AF=0.046;AA=A|||;VT=SNP
17	43478193	rs1230098	C	A	100	PASS	AC=2167;AF=0.432708;AN=5008;NS=2504;DP=16721;EAS_AF=0.5625;AMR_AF=0.389;AFR_AF=0.5053;EUR_AF=0.3082;SAS_AF=0.3599;AA=A|||;VT=SNP
17	43478713	rs1230099	G	A	100	PASS	AC=2169;AF=0.433107;AN=5008;NS=2504;DP=20195;EAS_AF=0.5625;AMR_AF=0.389;AFR_AF=0.5061;EUR_AF=0.3091;SAS_AF=0.3599;AA=A|||;VT=SNP
17	43479733	rs184952491	G	A	100	PASS	AC=13;AF=0.00259585;AN=5008;NS=2504;DP=18127;EAS_AF=0;AMR_AF=0.0058;AFR_AF=0;EUR_AF=0.0089;SAS_AF=0;AA=G|||;VT=SNP
17	43479748	rs55793500	T	C	100	PASS	AC=467;AF=0.0932508;AN=5008;NS=2504;DP=17676;EAS_AF=0.001;AMR_AF=0.1643;AFR_AF=0.0847;EUR_AF=0.1938;SAS_AF=0.046;AA=T|||;VT=SNP
17	43480701	rs62064600	G	A	100	PASS	AC=456;AF=0.0910543;AN=5008;NS=2504;DP=18346;EAS_AF=0.001;AMR_AF=0.1599;AFR_AF=0.0787;EUR_AF=0.1938;SAS_AF=0.046;AA=g|||;VT=SNP
17	43480759	rs12150247	C	G	100	PASS	AC=162;AF=0.0323482;AN=5008;NS=2504;DP=17559;EAS_AF=0.001;AMR_AF=0.0288;AFR_AF=0.0023;EUR_AF=0.0706;SAS_AF=0.0685;AA=C|||;VT=SNP
17	43480848	rs1230100	G	C	100	PASS	AC=2632;AF=0.525559;AN=5008;NS=2504;DP=18145;EAS_AF=0.5635;AMR_AF=0.5504;AFR_AF=0.587;EUR_AF=0.504;SAS_AF=0.408;AA=C|||;VT=SNP
17	43481559	rs142703111	T	A	100	PASS	AC=85;AF=0.0169728;AN=5008;NS=2504;DP=17231;EAS_AF=0.002;AMR_AF=0.0159;AFR_AF=0.0053;EUR_AF=0.0408;SAS_AF=0.0245;AA=T|||;VT=SNP
17	43481742	rs188777118	C	G	100	PASS	AC=30;AF=0.00599042;AN=5008;NS=2504;DP=17669;EAS_AF=0;AMR_AF=0.0058;AFR_AF=0.0023;EUR_AF=0.0219;SAS_AF=0.001;AA=C|||;VT=SNP
17	43482264	rs77044114	C	T	100	PASS	AC=80;AF=0.0159744;AN=5008;NS=2504;DP=17481;EAS_AF=0.001;AMR_AF=0.0086;AFR_AF=0.0038;EUR_AF=0.0497;SAS_AF=0.0184;AA=C|||;VT=SNP;EX_TARGET
17	43483551	rs56236914	C	T	100	PASS	AC=454;AF=0.090655;AN=5008;NS=2504;DP=18256;EAS_AF=0.001;AMR_AF=0.1599;AFR_AF=0.0772;EUR_AF=0.1938;SAS_AF=0.046;AA=T|||;VT=SNP
17	43483774	rs1230101	G	A	100	PASS	AC=1847;AF=0.36881;AN=5008;NS=2504;DP=16416;EAS_AF=0.5615;AMR_AF=0.3703;AFR_AF=0.2738;EUR_AF=0.3082;SAS_AF=0.3599;AA=G|||;VT=SNP
17	43484496	rs62064603	C	T	100	PASS	AC=458;AF=0.0914537;AN=5008;NS=2504;DP=15570;EAS_AF=0.001;AMR_AF=0.1614;AFR_AF=0.0787;EUR_AF=0.1938;SAS_AF=0.047;AA=C|||;VT=SNP
17	43484598	rs73984391	G	T	100	PASS	AC=690;AF=0.13778;AN=5008;NS=2504;DP=16040;EAS_AF=0.001;AMR_AF=0.1715;AFR_AF=0.2489;EUR_AF=0.1938;SAS_AF=0.047;AA=T|||;VT=SNP
17	43485219	rs1230102	G	A	100	PASS	AC=1706;AF=0.340655;AN=5008;NS=2504;DP=18194;EAS_AF=0.5615;AMR_AF=0.3559;AFR_AF=0.1808;EUR_AF=0.3032;SAS_AF=0.3569;AA=G|||;VT=SNP
17	43485551	rs62064637	T	G	100	PASS	AC=458;AF=0.0914537;AN=5008;NS=2504;DP=20614;EAS_AF=0.001;AMR_AF=0.1599;AFR_AF=0.0794;EUR_AF=0.1938;SAS_AF=0.047;AA=T|||;VT=SNP
17	43485791	rs1230103	G	A	100	PASS	AC=2014;AF=0.402157;AN=5008;NS=2504;DP=19998;EAS_AF=0.5605;AMR_AF=0.3746;AFR_AF=0.4039;EUR_AF=0.3042;SAS_AF=0.3569;AA=G|||;VT=SNP
17	43487217	rs36078910	G	A	100	PASS	AC=435;AF=0.086861;AN=5008;NS=2504;DP=20144;EAS_AF=0.001;AMR_AF=0.1599;AFR_AF=0.0598;EUR_AF=0.1968;SAS_AF=0.047;AA=G|||;VT=SNP
17	43487282	rs1230105	G	C	100	PASS	AC=4178;AF=0.834265;AN=5008;NS=2504;DP=19516;EAS_AF=0.9048;AMR_AF=0.7622;AFR_AF=0.9909;EUR_AF=0.7137;SAS_AF=0.7249;AA=C|||;VT=SNP
17	43487424	rs35389313	T	C	100	PASS	AC=435;AF=0.086861;AN=5008;NS=2504;DP=21077;EAS_AF=0.001;AMR_AF=0.1599;AFR_AF=0.0598;EUR_AF=0.1968;SAS_AF=0.047;AA=T|||;VT=SNP
17	43487574	rs35327136	C	A	100	PASS	AC=551;AF=0.110024;AN=5008;NS=2504;DP=16299;EAS_AF=0.001;AMR_AF=0.1657;AFR_AF=0.1475;EUR_AF=0.1928;SAS_AF=0.047;AA=C|||;VT=SNP
17	43487968	rs1230106	A	G	100	PASS	AC=2810;AF=0.561102;AN=5008;NS=2504;DP=13860;EAS_AF=0.5625;AMR_AF=0.549;AFR_AF=0.7277;EUR_AF=0.5;SAS_AF=0.4059;AA=G|||;VT=SNP
17	43488382	rs8071011	C	T	100	PASS	AC=438;AF=0.0874601;AN=5008;NS=2504;DP=18338;EAS_AF=0.003;AMR_AF=0.1599;AFR_AF=0.0605;EUR_AF=0.1968;SAS_AF=0.047;AA=C|||;VT=SNP
17	43488792	rs62064641	T	C	100	PASS	AC=435;AF=0.086861;AN=5008;NS=2504;DP=16919;EAS_AF=0.001;AMR_AF=0.1599;AFR_AF=0.0598;EUR_AF=0.1968;SAS_AF=0.047;AA=C|||;VT=SNP
17	43489064	rs11657802	G	C	100	PASS	AC=162;AF=0.0323482;AN=5008;NS=2504;DP=19397;EAS_AF=0.001;AMR_AF=0.0288;AFR_AF=0.0023;EUR_AF=0.0706;SAS_AF=0.0685;AA=G|||;VT=SNP
17	43490853	rs62064643	G	A	100	PASS	AC=364;AF=0.0726837;AN=5008;NS=2504;DP=15321;EAS_AF=0.001;AMR_AF=0.1527;AFR_AF=0.0106;EUR_AF=0.1948;SAS_AF=0.0481;AA=G|||;VT=SNP
17	43491003	rs34063617	G	A	100	PASS	AC=445;AF=0.0888578;AN=5008;NS=2504;DP=13834;EAS_AF=0.001;AMR_AF=0.1671;AFR_AF=0.0635;EUR_AF=0.1968;SAS_AF=0.047;AA=G|||;VT=SNP
17	43492357	rs12940792	C	T	100	PASS	AC=444;AF=0.0886581;AN=5008;NS=2504;DP=11981;EAS_AF=0.001;AMR_AF=0.1657;AFR_AF=0.0635;EUR_AF=0.1968;SAS_AF=0.047;AA=C|||;VT=SNP
17	43492416	rs2102989	G	A	100	PASS	AC=2201;AF=0.439497;AN=5008;NS=2504;DP=8321;EAS_AF=0.4385;AMR_AF=0.451;AFR_AF=0.2731;EUR_AF=0.5;SAS_AF=0.5951;AA=G|||;VT=SNP
17	43493101	rs12947718	G	A	100	PASS	AC=430;AF=0.0858626;AN=5008;NS=2504;DP=22360;EAS_AF=0.001;AMR_AF=0.1599;AFR_AF=0.056;EUR_AF=0.1968;SAS_AF=0.047;AA=g|||;VT=SNP
17	43493504	rs71373560	C	T	100	PASS	AC=444;AF=0.0886581;AN=5008;NS=2504;DP=15633;EAS_AF=0.001;AMR_AF=0.1657;AFR_AF=0.0635;EUR_AF=0.1968;SAS_AF=0.047;AA=C|||;VT=SNP
17	43493560	rs34915103	C	G	100	PASS	AC=444;AF=0.0886581;AN=5008;NS=2504;DP=12541;EAS_AF=0.001;AMR_AF=0.1657;AFR_AF=0.0635;EUR_AF=0.1968;SAS_AF=0.047;AA=c|||;VT=SNP
17	43493798	rs11654226	C	T	100	PASS	AC=3660;AF=0.730831;AN=5008;NS=2504;DP=16180;EAS_AF=0.5575;AMR_AF=0.7493;AFR_AF=0.8449;EUR_AF=0.7724;SAS_AF=0.6994;AA=T|||;VT=SNP
17	43493835	rs12942951	T	C	100	PASS	AC=434;AF=0.0866613;AN=5008;NS=2504;DP=16781;EAS_AF=0.001;AMR_AF=0.1628;AFR_AF=0.0628;EUR_AF=0.1909;SAS_AF=0.046;AA=T|||;VT=SNP
17	43494497	rs1230075	A	G	100	PASS	AC=3334;AF=0.665735;AN=5008;NS=2504;DP=12184;EAS_AF=0.4395;AMR_AF=0.6614;AFR_AF=0.8275;EUR_AF=0.7028;SAS_AF=0.6452;AA=G|||;VT=SNP
17	43495216	rs35884427	G	A	100	PASS	AC=444;AF=0.0886581;AN=5008;NS=2504;DP=12745;EAS_AF=0.001;AMR_AF=0.1657;AFR_AF=0.0635;EUR_AF=0.1968;SAS_AF=0.047;AA=G|||;VT=SNP
17	43495334	rs551083947	G	A	100	PASS	AC=132;AF=0.0263578;AN=5008;NS=2504;DP=10161;EAS_AF=0.001;AMR_AF=0.0245;AFR_AF=0.0061;EUR_AF=0.0557;SAS_AF=0.0511;AA=G|||;VT=SNP
17	43495340	rs568701388	A	G	100	PASS	AC=132;AF=0.0263578;AN=5008;NS=2504;DP=8938;EAS_AF=0.001;AMR_AF=0.0245;AFR_AF=0.0061;EUR_AF=0.0557;SAS_AF=0.0511;AA=A|||;VT=SNP
17	43495343	rs536043800	T	C	100	PASS	AC=128;AF=0.0255591;AN=5008;NS=2504;DP=9035;EAS_AF=0.001;AMR_AF=0.0245;AFR_AF=0.0076;EUR_AF=0.0527;SAS_AF=0.0481;AA=T|||;VT=SNP
17	43495345	rs557532485	G	A	100	PASS	AC=132;AF=0.0263578;AN=5008;NS=2504;DP=9012;EAS_AF=0.001;AMR_AF=0.0245;AFR_AF=0.0061;EUR_AF=0.0557;SAS_AF=0.0511;AA=G|||;VT=SNP
17	43495852	rs34286926	A	G	100	PASS	AC=442;AF=0.0882588;AN=5008;NS=2504;DP=16042;EAS_AF=0.001;AMR_AF=0.1657;AFR_AF=0.0628;EUR_AF=0.1958;SAS_AF=0.047;AA=A|||;VT=SNP
17	43496218	rs1230077	G	A	100	PASS	AC=2245;AF=0.448283;AN=5008;NS=2504;DP=17377;EAS_AF=0.4385;AMR_AF=0.4669;AFR_AF=0.2761;EUR_AF=0.5219;SAS_AF=0.6022;AA=G|||;VT=SNP
17	43496465	rs56378631	T	C	100	PASS	AC=447;AF=0.0892572;AN=5008;NS=2504;DP=14604;EAS_AF=0.001;AMR_AF=0.1657;AFR_AF=0.0666;EUR_AF=0.1958;SAS_AF=0.047;AA=C|||;VT=SNP
17	43496828	rs12946723	C	T	100	PASS	AC=450;AF=0.0898562;AN=5008;NS=2504;DP=7803;EAS_AF=0.001;AMR_AF=0.1657;AFR_AF=0.0688;EUR_AF=0.1958;SAS_AF=0.047;AA=c|||;VT=SNP
17	43497210	rs12952764	G	A	100	PASS	AC=448;AF=0.0894569;AN=5008;NS=2504;DP=12939;EAS_AF=0.002;AMR_AF=0.1657;AFR_AF=0.0666;EUR_AF=0.1958;SAS_AF=0.047;AA=G|||;VT=SNP
17	43497395	rs1230078	T	C	100	PASS	AC=3338;AF=0.666534;AN=5008;NS=2504;DP=16444;EAS_AF=0.4415;AMR_AF=0.6585;AFR_AF=0.8313;EUR_AF=0.7018;SAS_AF=0.6452;AA=C|||;VT=SNP
17	43497978	rs1230079	T	C	100	PASS	AC=3189;AF=0.636781;AN=5008;NS=2504;DP=15815;EAS_AF=0.4405;AMR_AF=0.6499;AFR_AF=0.7292;EUR_AF=0.6978;SAS_AF=0.6421;AA=C|||;VT=SNP
17	43498180	rs35420583	C	T	100	PASS	AC=448;AF=0.0894569;AN=5008;NS=2504;DP=12639;EAS_AF=0.001;AMR_AF=0.1657;AFR_AF=0.0673;EUR_AF=0.1958;SAS_AF=0.047;AA=C|||;VT=SNP
17	43498181	rs34792542	A	G	100	PASS	AC=448;AF=0.0894569;AN=5008;NS=2504;DP=12676;EAS_AF=0.001;AMR_AF=0.1657;AFR_AF=0.0673;EUR_AF=0.1958;SAS_AF=0.047;AA=G|||;VT=SNP
17	43498710	rs2106720	C	T	100	PASS	AC=3189;AF=0.636781;AN=5008;NS=2504;DP=17171;EAS_AF=0.4395;AMR_AF=0.6499;AFR_AF=0.7292;EUR_AF=0.6988;SAS_AF=0.6421;AA=T|||;VT=SNP
17	43498785	rs148406752	C	T	100	PASS	AC=11;AF=0.00219649;AN=5008;NS=2504;DP=19415;EAS_AF=0;AMR_AF=0.0043;AFR_AF=0;EUR_AF=0.008;SAS_AF=0;AA=C|||;VT=SNP
17	43499328	rs35519908	T	C	100	PASS	AC=448;AF=0.0894569;AN=5008;NS=2504;DP=18194;EAS_AF=0.001;AMR_AF=0.1657;AFR_AF=0.0673;EUR_AF=0.1958;SAS_AF=0.047;AA=T|||;VT=SNP
17	43499369	rs139434415	T	C	100	PASS	AC=175;AF=0.0349441;AN=5008;NS=2504;DP=17926;EAS_AF=0;AMR_AF=0.0231;AFR_AF=0.0023;EUR_AF=0.0557;SAS_AF=0.1022;AA=T|||;VT=SNP
17	43499839	rs12942666	A	G	100	PASS	AC=448;AF=0.0894569;AN=5008;NS=2504;DP=19446;EAS_AF=0.001;AMR_AF=0.1657;AFR_AF=0.0673;EUR_AF=0.1958;SAS_AF=0.047;AA=A|||;VT=SNP
17	43500344	rs1230082	G	C	100	PASS	AC=2830;AF=0.565096;AN=5008;NS=2504;DP=13768;EAS_AF=0.4405;AMR_AF=0.6268;AFR_AF=0.4705;EUR_AF=0.6968;SAS_AF=0.6421;AA=C|||;VT=SNP
17	43500477	rs62064645	G	A	100	PASS	AC=362;AF=0.0722843;AN=5008;NS=2504;DP=13948;EAS_AF=0.001;AMR_AF=0.1527;AFR_AF=0.0106;EUR_AF=0.1938;SAS_AF=0.047;AA=G|||;VT=SNP
17	43500587	rs62064646	G	A	100	PASS	AC=626;AF=0.125;AN=5008;NS=2504;DP=15267;EAS_AF=0.001;AMR_AF=0.1758;AFR_AF=0.1967;EUR_AF=0.1958;SAS_AF=0.047;AA=A|||;VT=SNP
17	43500621	rs62064647	G	A	100	PASS	AC=443;AF=0.0884585;AN=5008;NS=2504;DP=16016;EAS_AF=0.001;AMR_AF=0.1657;AFR_AF=0.0635;EUR_AF=0.1958;SAS_AF=0.047;AA=G|||;VT=SNP
17	43500837	rs1230083	G	A	100	PASS	AC=2201;AF=0.439497;AN=5008;NS=2504;DP=16092;EAS_AF=0.4385;AMR_AF=0.451;AFR_AF=0.2723;EUR_AF=0.501;SAS_AF=0.5951;AA=g|||;VT=SNP
17	43501182	rs1230084	C	T	100	PASS	AC=828;AF=0.165335;AN=5008;NS=2504;DP=21187;EAS_AF=0.0933;AMR_AF=0.2406;AFR_AF=0.0106;EUR_AF=0.2863;SAS_AF=0.271;AA=c|||;VT=SNP
17	43501442	rs7222389	T	C	100	PASS	AC=448;AF=0.0894569;AN=5008;NS=2504;DP=14609;EAS_AF=0.001;AMR_AF=0.1657;AFR_AF=0.0673;EUR_AF=0.1958;SAS_AF=0.047;AA=t|||;VT=SNP
17	43501591	rs55648326	T	C	100	PASS	AC=619;AF=0.123602;AN=5008;NS=2504;DP=18690;EAS_AF=0.001;AMR_AF=0.1758;AFR_AF=0.1914;EUR_AF=0.1958;SAS_AF=0.047;AA=N|||;VT=SNP
17	43501599	rs1230085	G	A	100	PASS	AC=2201;AF=0.439497;AN=5008;NS=2504;DP=18967;EAS_AF=0.4385;AMR_AF=0.451;AFR_AF=0.2723;EUR_AF=0.501;SAS_AF=0.5951;AA=g|||;VT=SNP
17	43501940	rs56212100	G	A	100	PASS	AC=449;AF=0.0896565;AN=5008;NS=2504;DP=17538;EAS_AF=0.001;AMR_AF=0.1657;AFR_AF=0.0673;EUR_AF=0.1968;SAS_AF=0.047;AA=N|||;VT=SNP
17	43502111	rs62064649	A	G	100	PASS	AC=448;AF=0.0894569;AN=5008;NS=2504;DP=15183;EAS_AF=0.001;AMR_AF=0.1657;AFR_AF=0.0673;EUR_AF=0.1958;SAS_AF=0.047;AA=a|||;VT=SNP
17	43502241	rs35626715	T	C	100	PASS	AC=448;AF=0.0894569;AN=5008;NS=2504;DP=12458;EAS_AF=0.001;AMR_AF=0.1657;AFR_AF=0.0673;EUR_AF=0.1958;SAS_AF=0.047;AA=T|||;VT=SNP
17	43502860	rs117905481	G	A	100	PASS	AC=91;AF=0.0181709;AN=5008;NS=2504;DP=14120;EAS_AF=0;AMR_AF=0.0231;AFR_AF=0.0023;EUR_AF=0.0547;SAS_AF=0.0174;AA=G|||;VT=SNP
17	43503283	rs1230086	C	T	100	PASS	AC=2201;AF=0.439497;AN=5008;NS=2504;DP=18059;EAS_AF=0.4405;AMR_AF=0.4496;AFR_AF=0.2723;EUR_AF=0.5;SAS_AF=0.5951;AA=T|||;VT=SNP
17	43503284	rs76344126	G	A	100	PASS	AC=363;AF=0.072484;AN=5008;NS=2504;DP=18015;EAS_AF=0.002;AMR_AF=0.1527;AFR_AF=0.0106;EUR_AF=0.1938;SAS_AF=0.047;AA=G|||;VT=SNP
17	43503294	rs7209501	A	C	100	PASS	AC=421;AF=0.0840655;AN=5008;NS=2504;DP=18229;EAS_AF=0.002;AMR_AF=0.1657;AFR_AF=0.0454;EUR_AF=0.1948;SAS_AF=0.0491;AA=C|||;VT=SNP
17	43503947	rs1230087	C	T	100	PASS	AC=2202;AF=0.439696;AN=5008;NS=2504;DP=18005;EAS_AF=0.4405;AMR_AF=0.4496;AFR_AF=0.2731;EUR_AF=0.5;SAS_AF=0.5951;AA=C|||;VT=SNP
17	43504217	rs73307518	C	T	100	PASS	AC=677;AF=0.135184;AN=5008;NS=2504;DP=20099;EAS_AF=0.1706;AMR_AF=0.1167;AFR_AF=0.0431;EUR_AF=0.1441;SAS_AF=0.227;AA=C|||;VT=SNP
17	43504466	rs117218979	C	T	100	PASS	AC=62;AF=0.0123802;AN=5008;NS=2504;DP=17281;EAS_AF=0;AMR_AF=0.0231;AFR_AF=0.0008;EUR_AF=0.0427;SAS_AF=0.002;AA=C|||;VT=SNP
17	43507008	rs2959953	G	C	100	PASS	AC=3103;AF=0.619609;AN=5008;NS=2504;DP=8668;EAS_AF=0.4425;AMR_AF=0.6427;AFR_AF=0.6664;EUR_AF=0.6978;SAS_AF=0.6421;AA=C|||;VT=SNP;EX_TARGET
17	43507297	rs12949256	C	T	100	PASS	AC=400;AF=0.0798722;AN=5008;NS=2504;DP=3538;EAS_AF=0.001;AMR_AF=0.1556;AFR_AF=0.0378;EUR_AF=0.1938;SAS_AF=0.047;AA=C|||;VT=SNP;EX_TARGET
17	43507403	rs7220206	G	A	100	PASS	AC=396;AF=0.0790735;AN=5008;NS=2504;DP=4115;EAS_AF=0.001;AMR_AF=0.1556;AFR_AF=0.0348;EUR_AF=0.1938;SAS_AF=0.047;AA=G|||;VT=SNP;EX_TARGET
17	43507649	rs7222444	A	G	100	PASS	AC=396;AF=0.0790735;AN=5008;NS=2504;DP=11788;EAS_AF=0.001;AMR_AF=0.1556;AFR_AF=0.0348;EUR_AF=0.1938;SAS_AF=0.047;AA=G|||;VT=SNP;EX_TARGET
17	43508223	rs12939187	G	T	100	PASS	AC=396;AF=0.0790735;AN=5008;NS=2504;DP=13651;EAS_AF=0.001;AMR_AF=0.1556;AFR_AF=0.0348;EUR_AF=0.1938;SAS_AF=0.047;AA=C|||;VT=SNP
17	43508303	rs34018943	A	G	100	PASS	AC=397;AF=0.0792732;AN=5008;NS=2504;DP=12801;EAS_AF=0.002;AMR_AF=0.1556;AFR_AF=0.0348;EUR_AF=0.1938;SAS_AF=0.047;AA=G|||;VT=SNP
17	43508616	rs34104358	G	T	100	PASS	AC=396;AF=0.0790735;AN=5008;NS=2504;DP=11851;EAS_AF=0.001;AMR_AF=0.1556;AFR_AF=0.0348;EUR_AF=0.1938;SAS_AF=0.047;AA=G|||;VT=SNP
17	43509310	rs62064652	A	G	100	PASS	AC=396;AF=0.0790735;AN=5008;NS=2504;DP=7125;EAS_AF=0.002;AMR_AF=0.1556;AFR_AF=0.0348;EUR_AF=0.1928;SAS_AF=0.047;AA=G|||;VT=SNP
17	43509316	rs62064653	C	T	100	PASS	AC=395;AF=0.0788738;AN=5008;NS=2504;DP=6477;EAS_AF=0.001;AMR_AF=0.1556;AFR_AF=0.0348;EUR_AF=0.1928;SAS_AF=0.047;AA=C|||;VT=SNP
17	43509778	rs56020833	C	T	100	PASS	AC=362;AF=0.0722843;AN=5008;NS=2504;DP=8288;EAS_AF=0.001;AMR_AF=0.1527;AFR_AF=0.0106;EUR_AF=0.1938;SAS_AF=0.047;AA=C|||;VT=SNP
17	43510187	rs55642947	G	C	100	PASS	AC=362;AF=0.0722843;AN=5008;NS=2504;DP=6377;EAS_AF=0.001;AMR_AF=0.1527;AFR_AF=0.0106;EUR_AF=0.1938;SAS_AF=0.047;AA=G|||;VT=SNP
17	43510650	rs2684631	A	G	100	PASS	AC=2774;AF=0.553914;AN=5008;NS=2504;DP=13890;EAS_AF=0.4415;AMR_AF=0.6153;AFR_AF=0.4357;EUR_AF=0.6938;SAS_AF=0.6421;AA=G|||;VT=SNP
17	43511101	rs72834513	C	T	100	PASS	AC=43;AF=0.00858626;AN=5008;NS=2504;DP=18662;EAS_AF=0;AMR_AF=0.0303;AFR_AF=0;EUR_AF=0.0159;SAS_AF=0.0061;AA=C|||;VT=SNP
17	43511435	rs34465449	C	A	100	PASS	AC=396;AF=0.0790735;AN=5008;NS=2504;DP=17354;EAS_AF=0.001;AMR_AF=0.1556;AFR_AF=0.0348;EUR_AF=0.1938;SAS_AF=0.047;AA=A|||;VT=SNP
17	43511598	rs2959950	T	C	100	PASS	AC=3337;AF=0.666334;AN=5008;NS=2504;DP=17572;EAS_AF=0.4415;AMR_AF=0.6599;AFR_AF=0.8306;EUR_AF=0.7008;SAS_AF=0.6452;AA=C|||;VT=SNP
17	43512206	rs12946900	A	G	100	PASS	AC=396;AF=0.0790735;AN=5008;NS=2504;DP=16607;EAS_AF=0.001;AMR_AF=0.1556;AFR_AF=0.0348;EUR_AF=0.1938;SAS_AF=0.047;AA=G|||;VT=SNP
17	43512318	rs56168933	G	A	100	PASS	AC=375;AF=0.0748802;AN=5008;NS=2504;DP=11199;EAS_AF=0.001;AMR_AF=0.1527;AFR_AF=0.0204;EUR_AF=0.1938;SAS_AF=0.047;AA=G|||;VT=SNP
17	43512439	rs55790407	G	C	100	PASS	AC=396;AF=0.0790735;AN=5008;NS=2504;DP=14384;EAS_AF=0.001;AMR_AF=0.1556;AFR_AF=0.0348;EUR_AF=0.1938;SAS_AF=0.047;AA=G|||;VT=SNP
17	43513441	rs11012	C	T	100	PASS	AC=404;AF=0.0806709;AN=5008;NS=2504;DP=19500;EAS_AF=0.001;AMR_AF=0.1542;AFR_AF=0.0408;EUR_AF=0.1948;SAS_AF=0.047;AA=C|||;VT=SNP
17	43513551	rs9730	C	G	100	PASS	AC=396;AF=0.0790735;AN=5008;NS=2504;DP=17128;EAS_AF=0.001;AMR_AF=0.1556;AFR_AF=0.0348;EUR_AF=0.1938;SAS_AF=0.047;AA=C|||;VT=SNP
17	43513896	rs62064654	C	T	100	PASS	AC=363;AF=0.072484;AN=5008;NS=2504;DP=16968;EAS_AF=0.001;AMR_AF=0.1527;AFR_AF=0.0113;EUR_AF=0.1938;SAS_AF=0.047;AA=C|||;VT=SNP
17	43514411	rs2521717	G	C	100	PASS	AC=466;AF=0.0930511;AN=5008;NS=2504;DP=18627;EAS_AF=0.002;AMR_AF=0.0965;AFR_AF=0.0076;EUR_AF=0.2495;SAS_AF=0.1391;AA=G|||;VT=SNP
17	43514589	rs3186976	G	C	100	PASS	AC=91;AF=0.0181709;AN=5008;NS=2504;DP=15735;EAS_AF=0;AMR_AF=0.0231;AFR_AF=0.0023;EUR_AF=0.0547;SAS_AF=0.0174;AA=G|||;VT=SNP
17	43514954	rs62064655	G	A	100	PASS	AC=396;AF=0.0790735;AN=5008;NS=2504;DP=13804;EAS_AF=0.001;AMR_AF=0.1556;AFR_AF=0.0348;EUR_AF=0.1938;SAS_AF=0.047;AA=G|||;VT=SNP
17	43515885	rs36114997	A	G	100	PASS	AC=396;AF=0.0790735;AN=5008;NS=2504;DP=13828;EAS_AF=0.001;AMR_AF=0.1556;AFR_AF=0.0348;EUR_AF=0.1938;SAS_AF=0.047;AA=a|||;VT=SNP
17	43515927	rs568655892	C	T	100	PASS	AC=397;AF=0.0792732;AN=5008;NS=2504;DP=4498;EAS_AF=0.001;AMR_AF=0.1556;AFR_AF=0.0348;EUR_AF=0.1948;SAS_AF=0.047;AA=c|||;VT=SNP
17	43515985	rs535784805	C	A	100	PASS	AC=76;AF=0.0151757;AN=5008;NS=2504;DP=12817;EAS_AF=0;AMR_AF=0.0086;AFR_AF=0.0038;EUR_AF=0.0487;SAS_AF=0.0164;AA=C|||;VT=SNP
17	43516175	rs146092449	G	A	100	PASS	AC=52;AF=0.0103834;AN=5008;NS=2504;DP=14092;EAS_AF=0;AMR_AF=0.0331;AFR_AF=0.0008;EUR_AF=0.0239;SAS_AF=0.0041;AA=G|||;VT=SNP
17	43516220	rs117442279	G	A	100	PASS	AC=16;AF=0.00319489;AN=5008;NS=2504;DP=14982;EAS_AF=0;AMR_AF=0.0029;AFR_AF=0.0008;EUR_AF=0.0119;SAS_AF=0.001;AA=G|||;VT=SNP
17	43516275	rs116910496	C	T	100	PASS	AC=38;AF=0.00758786;AN=5008;NS=2504;DP=18664;EAS_AF=0;AMR_AF=0.0101;AFR_AF=0.0023;EUR_AF=0.0249;SAS_AF=0.0031;AA=C|||;VT=SNP
17	43516402	rs17631303	A	G	100	PASS	AC=363;AF=0.072484;AN=5008;NS=2504;DP=21161;EAS_AF=0.001;AMR_AF=0.1527;AFR_AF=0.0098;EUR_AF=0.1938;SAS_AF=0.0491;AA=A|||;VT=SNP
17	43516738	rs1317946	A	C	100	PASS	AC=3353;AF=0.669529;AN=5008;NS=2504;DP=19374;EAS_AF=0.4454;AMR_AF=0.6614;AFR_AF=0.8381;EUR_AF=0.7018;SAS_AF=0.6452;AA=C|||;VT=SNP
17	43517054	rs62064657	G	A	100	PASS	AC=363;AF=0.072484;AN=5008;NS=2504;DP=18356;EAS_AF=0.001;AMR_AF=0.1527;AFR_AF=0.0098;EUR_AF=0.1938;SAS_AF=0.0491;AA=G|||;VT=SNP
17	43517252	rs35489312	T	C	100	PASS	AC=398;AF=0.0794728;AN=5008;NS=2504;DP=19211;EAS_AF=0.001;AMR_AF=0.1556;AFR_AF=0.0348;EUR_AF=0.1938;SAS_AF=0.0491;AA=T|||;VT=SNP
17	43517732	rs117755594	C	T	100	PASS	AC=67;AF=0.0133786;AN=5008;NS=2504;DP=16937;EAS_AF=0;AMR_AF=0.0216;AFR_AF=0.0023;EUR_AF=0.0437;SAS_AF=0.0051;AA=C|||;VT=SNP
17	43518152	rs6503437	A	G	100	PASS	AC=3261;AF=0.651158;AN=5008;NS=2504;DP=20457;EAS_AF=0.4454;AMR_AF=0.6542;AFR_AF=0.7716;EUR_AF=0.7018;SAS_AF=0.6462;AA=G|||;VT=SNP
17	43519325	rs143827834	G	A	100	PASS	AC=30;AF=0.00599042;AN=5008;NS=2504;DP=18529;EAS_AF=0;AMR_AF=0.0072;AFR_AF=0.0008;EUR_AF=0.0219;SAS_AF=0.002;AA=G|||;VT=SNP
17	43519627	rs117649063	A	G	100	PASS	AC=62;AF=0.0123802;AN=5008;NS=2504;DP=18480;EAS_AF=0;AMR_AF=0.0216;AFR_AF=0.0015;EUR_AF=0.0398;SAS_AF=0.0051;AA=A|||;VT=SNP
17	43519760	rs117029704	G	T	100	PASS	AC=62;AF=0.0123802;AN=5008;NS=2504;DP=18839;EAS_AF=0;AMR_AF=0.0072;AFR_AF=0.0038;EUR_AF=0.0437;SAS_AF=0.0082;AA=G|||;VT=SNP
17	43520118	rs2684641	A	G	100	PASS	AC=569;AF=0.113618;AN=5008;NS=2504;DP=18699;EAS_AF=0.001;AMR_AF=0.1643;AFR_AF=0.1611;EUR_AF=0.1938;SAS_AF=0.047;AA=G|||;VT=SNP
17	43520272	rs62065374	G	A	100	PASS	AC=362;AF=0.0722843;AN=5008;NS=2504;DP=17890;EAS_AF=0.001;AMR_AF=0.1527;AFR_AF=0.0106;EUR_AF=0.1938;SAS_AF=0.047;AA=G|||;VT=SNP
17	43520398	rs3845202	G	T	100	PASS	AC=466;AF=0.0930511;AN=5008;NS=2504;DP=19991;EAS_AF=0.002;AMR_AF=0.0951;AFR_AF=0.0076;EUR_AF=0.2495;SAS_AF=0.1401;AA=G|||;VT=SNP
17	43521161	rs62065376	C	G	100	PASS	AC=376;AF=0.0750799;AN=5008;NS=2504;DP=18158;EAS_AF=0.001;AMR_AF=0.1527;AFR_AF=0.0204;EUR_AF=0.1948;SAS_AF=0.047;AA=C|||;VT=SNP
17	43521193	rs62065377	A	G	100	PASS	AC=397;AF=0.0792732;AN=5008;NS=2504;DP=17879;EAS_AF=0.001;AMR_AF=0.1556;AFR_AF=0.0348;EUR_AF=0.1948;SAS_AF=0.047;AA=G|||;VT=SNP
17	43522361	rs62065378	T	C	100	PASS	AC=396;AF=0.0790735;AN=5008;NS=2504;DP=18241;EAS_AF=0.001;AMR_AF=0.1556;AFR_AF=0.0348;EUR_AF=0.1938;SAS_AF=0.047;AA=t|||;VT=SNP
17	43524138	rs184359167	T	C	100	PASS	AC=15;AF=0.00299521;AN=5008;NS=2504;DP=18437;EAS_AF=0;AMR_AF=0.0043;AFR_AF=0;EUR_AF=0.0119;SAS_AF=0;AA=T|||;VT=SNP
17	43524526	rs113575082	C	T	100	PASS	AC=375;AF=0.0748802;AN=5008;NS=2504;DP=16977;EAS_AF=0.001;AMR_AF=0.1527;AFR_AF=0.0204;EUR_AF=0.1938;SAS_AF=0.047;AA=C|||;VT=SNP
17	43525022	rs71373572	G	A	100	PASS	AC=396;AF=0.0790735;AN=5008;NS=2504;DP=15309;EAS_AF=0.001;AMR_AF=0.1556;AFR_AF=0.0348;EUR_AF=0.1938;SAS_AF=0.047;AA=G|||;VT=SNP
17	43525365	rs62065379	C	T	100	PASS	AC=362;AF=0.0722843;AN=5008;NS=2504;DP=16777;EAS_AF=0.001;AMR_AF=0.1527;AFR_AF=0.0106;EUR_AF=0.1938;SAS_AF=0.047;AA=C|||;VT=SNP
17	43527323	rs112538459	C	T	100	PASS	AC=396;AF=0.0790735;AN=5008;NS=2504;DP=24123;EAS_AF=0.001;AMR_AF=0.1556;AFR_AF=0.0348;EUR_AF=0.1938;SAS_AF=0.047;AA=c|||;VT=SNP
17	43529293	rs2077606	G	A	100	PASS	AC=396;AF=0.0790735;AN=5008;NS=2504;DP=17882;EAS_AF=0.001;AMR_AF=0.1556;AFR_AF=0.0348;EUR_AF=0.1938;SAS_AF=0.047;AA=G|||;VT=SNP
17	43530550	rs56278545	G	A	100	PASS	AC=2205;AF=0.440296;AN=5008;NS=2504;DP=16133;EAS_AF=0.4385;AMR_AF=0.4496;AFR_AF=0.2738;EUR_AF=0.501;SAS_AF=0.5982;AA=G|||;VT=SNP
17	43534322	rs8075717	T	C	100	PASS	AC=2203;AF=0.439896;AN=5008;NS=2504;DP=16938;EAS_AF=0.4395;AMR_AF=0.4496;AFR_AF=0.2746;EUR_AF=0.5;SAS_AF=0.5951;AA=T|||;VT=SNP
17	43534353	rs2960000	T	C	100	PASS	AC=554;AF=0.110623;AN=5008;NS=2504;DP=16528;EAS_AF=0.001;AMR_AF=0.1671;AFR_AF=0.143;EUR_AF=0.1978;SAS_AF=0.0501;AA=C|||;VT=SNP
17	43534694	rs62065385	C	T	100	PASS	AC=364;AF=0.0726837;AN=5008;NS=2504;DP=16462;EAS_AF=0.001;AMR_AF=0.1527;AFR_AF=0.0106;EUR_AF=0.1958;SAS_AF=0.047;AA=C|||;VT=SNP
17	43535047	rs151097992	T	C	100	PASS	AC=162;AF=0.0323482;AN=5008;NS=2504;DP=18203;EAS_AF=0.0466;AMR_AF=0.0418;AFR_AF=0.0053;EUR_AF=0.0467;SAS_AF=0.0327;AA=T|||;VT=SNP
17	43535952	rs4588023	C	T	100	PASS	AC=3253;AF=0.649561;AN=5008;NS=2504;DP=14261;EAS_AF=0.4405;AMR_AF=0.6527;AFR_AF=0.7716;EUR_AF=0.7008;SAS_AF=0.6452;AA=T|||;VT=SNP
17	43536408	rs55703888	C	T	100	PASS	AC=396;AF=0.0790735;AN=5008;NS=2504;DP=16651;EAS_AF=0.001;AMR_AF=0.1556;AFR_AF=0.0348;EUR_AF=0.1938;SAS_AF=0.047;AA=C|||;VT=SNP
17	43536743	rs56005713	C	T	100	PASS	AC=396;AF=0.0790735;AN=5008;NS=2504;DP=19922;EAS_AF=0.001;AMR_AF=0.1556;AFR_AF=0.0348;EUR_AF=0.1938;SAS_AF=0.047;AA=c|||;VT=SNP
17	43537168	rs2521840	G	C	100	PASS	AC=2769;AF=0.552915;AN=5008;NS=2504;DP=14009;EAS_AF=0.4405;AMR_AF=0.6124;AFR_AF=0.4349;EUR_AF=0.6938;SAS_AF=0.6411;AA=C|||;VT=SNP
17	43538523	rs111423688	G	A	100	PASS	AC=362;AF=0.0722843;AN=5008;NS=2504;DP=18418;EAS_AF=0.001;AMR_AF=0.1527;AFR_AF=0.0106;EUR_AF=0.1938;SAS_AF=0.047;AA=G|||;VT=SNP
17	43538706	rs146254617	T	C	100	PASS	AC=43;AF=0.00858626;AN=5008;NS=2504;DP=21045;EAS_AF=0;AMR_AF=0.0303;AFR_AF=0;EUR_AF=0.0159;SAS_AF=0.0061;AA=T|||;VT=SNP
17	43538807	rs62065389	T	G	100	PASS	AC=362;AF=0.0722843;AN=5008;NS=2504;DP=19773;EAS_AF=0.001;AMR_AF=0.1527;AFR_AF=0.0106;EUR_AF=0.1938;SAS_AF=0.047;AA=T|||;VT=SNP
17	43539077	rs55727465	C	A	100	PASS	AC=36;AF=0.0071885;AN=5008;NS=2504;DP=17353;EAS_AF=0;AMR_AF=0.0058;AFR_AF=0;EUR_AF=0.0139;SAS_AF=0.0184;AA=C|||;VT=SNP
17	43539968	rs77099723	G	A	100	PASS	AC=396;AF=0.0790735;AN=5008;NS=2504;DP=17822;EAS_AF=0.001;AMR_AF=0.1556;AFR_AF=0.0348;EUR_AF=0.1938;SAS_AF=0.047;AA=G|||;VT=SNP
17	43541129	rs4792816	C	T	100	PASS	AC=3337;AF=0.666334;AN=5008;NS=2504;DP=18854;EAS_AF=0.4415;AMR_AF=0.6599;AFR_AF=0.8298;EUR_AF=0.7028;SAS_AF=0.6442;AA=T|||;VT=SNP
17	43541627	rs2139890	C	A	100	PASS	AC=396;AF=0.0790735;AN=5008;NS=2504;DP=21021;EAS_AF=0.001;AMR_AF=0.1556;AFR_AF=0.0348;EUR_AF=0.1938;SAS_AF=0.047;AA=C|||;VT=SNP
17	43541656	rs3946526	C	T	100	PASS	AC=374;AF=0.0746805;AN=5008;NS=2504;DP=21921;EAS_AF=0.001;AMR_AF=0.1527;AFR_AF=0.0197;EUR_AF=0.1938;SAS_AF=0.047;AA=C|||;VT=SNP
17	43541834	rs2078200	C	T	100	PASS	AC=2927;AF=0.584465;AN=5008;NS=2504;DP=17065;EAS_AF=0.4405;AMR_AF=0.6268;AFR_AF=0.5393;EUR_AF=0.7008;SAS_AF=0.6442;AA=T|||;VT=SNP
17	43543064	rs4792857	A	C	100	PASS	AC=1134;AF=0.226438;AN=5008;NS=2504;DP=17647;EAS_AF=0.3264;AMR_AF=0.1988;AFR_AF=0.1324;EUR_AF=0.2187;SAS_AF=0.2781;AA=A|||;VT=SNP
17	43543830	rs2521819	T	C	100	PASS	AC=3410;AF=0.680911;AN=5008;NS=2504;DP=16235;EAS_AF=0.4395;AMR_AF=0.6801;AFR_AF=0.8366;EUR_AF=0.7256;SAS_AF=0.6738;AA=C|||;VT=SNP
17	43544379	rs55663797	G	A	100	PASS	AC=408;AF=0.0814696;AN=5008;NS=2504;DP=19688;EAS_AF=0.001;AMR_AF=0.1556;AFR_AF=0.0348;EUR_AF=0.1958;SAS_AF=0.0573;AA=G|||;VT=SNP
17	43545893	rs1879581	T	C	100	PASS	AC=412;AF=0.0822684;AN=5008;NS=2504;DP=19822;EAS_AF=0.001;AMR_AF=0.1556;AFR_AF=0.0378;EUR_AF=0.1958;SAS_AF=0.0573;AA=C|||;VT=SNP;EX_TARGET
17	43546853	rs62065400	G	A	100	PASS	AC=2271;AF=0.453474;AN=5008;NS=2504;DP=21506;EAS_AF=0.4385;AMR_AF=0.4697;AFR_AF=0.2844;EUR_AF=0.5229;SAS_AF=0.6145;AA=G|||;VT=SNP
17	43548424	rs55671319	A	G	100	PASS	AC=393;AF=0.0784744;AN=5008;NS=2504;DP=16691;EAS_AF=0.001;AMR_AF=0.1542;AFR_AF=0.0242;EUR_AF=0.1958;SAS_AF=0.0573;AA=A|||;VT=SNP
17	43548481	rs55652155	A	G	100	PASS	AC=412;AF=0.0822684;AN=5008;NS=2504;DP=17450;EAS_AF=0.001;AMR_AF=0.1556;AFR_AF=0.0378;EUR_AF=0.1958;SAS_AF=0.0573;AA=A|||;VT=SNP
17	43548671	rs9893586	A	C	100	PASS	AC=3418;AF=0.682508;AN=5008;NS=2504;DP=11494;EAS_AF=0.4435;AMR_AF=0.6801;AFR_AF=0.8404;EUR_AF=0.7247;SAS_AF=0.6738;AA=C|||;VT=SNP
17	43548778	rs7224890	G	C	100	PASS	AC=2274;AF=0.454073;AN=5008;NS=2504;DP=14019;EAS_AF=0.4425;AMR_AF=0.4697;AFR_AF=0.2844;EUR_AF=0.5219;SAS_AF=0.6145;AA=G|||;VT=SNP
17	43549463	rs139898403	G	A	100	PASS	AC=40;AF=0.00798722;AN=5008;NS=2504;DP=18090;EAS_AF=0.001;AMR_AF=0.0014;AFR_AF=0;EUR_AF=0.0348;SAS_AF=0.0031;AA=G|||;VT=SNP
17	43549526	rs17631676	A	G	100	PASS	AC=414;AF=0.0826677;AN=5008;NS=2504;DP=19200;EAS_AF=0.001;AMR_AF=0.1556;AFR_AF=0.0393;EUR_AF=0.1958;SAS_AF=0.0573;AA=G|||;VT=SNP
17	43549608	rs149366495	G	A	100	PASS	AC=373;AF=0.0744808;AN=5008;NS=2504;DP=19615;EAS_AF=0.001;AMR_AF=0.1527;AFR_AF=0.0098;EUR_AF=0.1958;SAS_AF=0.0573;AA=G|||;VT=SNP
17	43550107	rs2090847	A	G	100	PASS	AC=412;AF=0.0822684;AN=5008;NS=2504;DP=23886;EAS_AF=0.001;AMR_AF=0.1556;AFR_AF=0.0378;EUR_AF=0.1958;SAS_AF=0.0573;AA=G|||;VT=SNP
17	43550586	rs151184436	C	T	100	PASS	AC=91;AF=0.0181709;AN=5008;NS=2504;DP=18914;EAS_AF=0;AMR_AF=0.0216;AFR_AF=0.0023;EUR_AF=0.0557;SAS_AF=0.0174;AA=C|||;VT=SNP
17	43551083	rs55746869	C	T	100	PASS	AC=392;AF=0.0782748;AN=5008;NS=2504;DP=10228;EAS_AF=0.001;AMR_AF=0.1527;AFR_AF=0.0242;EUR_AF=0.1958;SAS_AF=0.0573;AA=C|||;VT=SNP
17	43551151	rs12950965	C	G	100	PASS	AC=412;AF=0.0822684;AN=5008;NS=2504;DP=9825;EAS_AF=0.001;AMR_AF=0.1556;AFR_AF=0.0378;EUR_AF=0.1958;SAS_AF=0.0573;AA=C|||;VT=SNP
17	43551321	rs56015792	G	C	100	PASS	AC=412;AF=0.0822684;AN=5008;NS=2504;DP=13033;EAS_AF=0.001;AMR_AF=0.1556;AFR_AF=0.0378;EUR_AF=0.1958;SAS_AF=0.0573;AA=G|||;VT=SNP
17	43551613	rs62065404	C	T	100	PASS	AC=412;AF=0.0822684;AN=5008;NS=2504;DP=15051;EAS_AF=0.001;AMR_AF=0.1556;AFR_AF=0.0378;EUR_AF=0.1958;SAS_AF=0.0573;AA=C|||;VT=SNP
17	43551672	rs2037442	C	T	100	PASS	AC=2707;AF=0.540535;AN=5008;NS=2504;DP=16886;EAS_AF=0.4385;AMR_AF=0.4942;AFR_AF=0.5968;EUR_AF=0.5268;SAS_AF=0.6166;AA=C|||;VT=SNP
17	43552537	rs71238846	G	A	100	PASS	AC=412;AF=0.0822684;AN=5008;NS=2504;DP=18814;EAS_AF=0.001;AMR_AF=0.1556;AFR_AF=0.0378;EUR_AF=0.1958;SAS_AF=0.0573;AA=G|||;VT=SNP;EX_TARGET
17	43552717	rs147243132	G	C	100	PASS	AC=412;AF=0.0822684;AN=5008;NS=2504;DP=21763;EAS_AF=0.001;AMR_AF=0.1556;AFR_AF=0.0378;EUR_AF=0.1958;SAS_AF=0.0573;AA=G|||;VT=SNP;EX_TARGET
17	43552921	rs12452273	C	T	100	PASS	AC=412;AF=0.0822684;AN=5008;NS=2504;DP=19188;EAS_AF=0.001;AMR_AF=0.1556;AFR_AF=0.0378;EUR_AF=0.1958;SAS_AF=0.0573;AA=C|||;VT=SNP;EX_TARGET
17	43553150	rs7218394	T	C	100	PASS	AC=2472;AF=0.49361;AN=5008;NS=2504;DP=20914;EAS_AF=0.4385;AMR_AF=0.4813;AFR_AF=0.4259;EUR_AF=0.5268;SAS_AF=0.6166;AA=T|||;VT=SNP
17	43554902	rs4239141	T	A	100	PASS	AC=3410;AF=0.680911;AN=5008;NS=2504;DP=19311;EAS_AF=0.4395;AMR_AF=0.6801;AFR_AF=0.8374;EUR_AF=0.7247;SAS_AF=0.6738;AA=A|||;VT=SNP
17	43555253	rs56192752	A	G	100	PASS	AC=412;AF=0.0822684;AN=5008;NS=2504;DP=20984;EAS_AF=0.001;AMR_AF=0.1556;AFR_AF=0.0378;EUR_AF=0.1958;SAS_AF=0.0573;AA=A|||;VT=SNP;EX_TARGET
17	43556652	rs62065436	G	A	100	PASS	AC=373;AF=0.0744808;AN=5008;NS=2504;DP=15206;EAS_AF=0.001;AMR_AF=0.1527;AFR_AF=0.0098;EUR_AF=0.1958;SAS_AF=0.0573;AA=G|||;VT=SNP
17	43556661	rs111639757	G	A	100	PASS	AC=24;AF=0.00479233;AN=5008;NS=2504;DP=14946;EAS_AF=0;AMR_AF=0.0043;AFR_AF=0.0015;EUR_AF=0.0179;SAS_AF=0.001;AA=G|||;VT=SNP
17	43556681	rs147183429	C	T	100	PASS	AC=56;AF=0.0111821;AN=5008;NS=2504;DP=15182;EAS_AF=0;AMR_AF=0.0187;AFR_AF=0.0008;EUR_AF=0.0298;SAS_AF=0.0123;AA=C|||;VT=SNP
17	43556734	rs4792817	A	T	100	PASS	AC=2472;AF=0.49361;AN=5008;NS=2504;DP=15052;EAS_AF=0.4385;AMR_AF=0.4813;AFR_AF=0.4259;EUR_AF=0.5268;SAS_AF=0.6166;AA=A|||;VT=SNP
17	43556807	rs55925547	T	C	100	PASS	AC=552;AF=0.110224;AN=5008;NS=2504;DP=15007;EAS_AF=0.001;AMR_AF=0.1787;AFR_AF=0.1301;EUR_AF=0.1978;SAS_AF=0.0573;AA=C|||;VT=SNP
17	43556982	rs55643511	G	A	100	PASS	AC=412;AF=0.0822684;AN=5008;NS=2504;DP=16082;EAS_AF=0.001;AMR_AF=0.1556;AFR_AF=0.0378;EUR_AF=0.1958;SAS_AF=0.0573;AA=G|||;VT=SNP
17	43557612	rs62065437	G	A	100	PASS	AC=412;AF=0.0822684;AN=5008;NS=2504;DP=15767;EAS_AF=0.001;AMR_AF=0.1556;AFR_AF=0.0378;EUR_AF=0.1958;SAS_AF=0.0573;AA=G|||;VT=SNP
17	43557687	rs4792818	C	T	100	PASS	AC=3406;AF=0.680112;AN=5008;NS=2504;DP=14526;EAS_AF=0.4395;AMR_AF=0.6801;AFR_AF=0.8343;EUR_AF=0.7247;SAS_AF=0.6738;AA=T|||;VT=SNP
17	43557805	rs10401005	G	A	100	PASS	AC=3119;AF=0.622804;AN=5008;NS=2504;DP=16705;EAS_AF=0.4395;AMR_AF=0.6499;AFR_AF=0.6346;EUR_AF=0.7227;SAS_AF=0.6738;AA=G|||;VT=SNP
17	43558092	rs62065438	C	T	100	PASS	AC=376;AF=0.0750799;AN=5008;NS=2504;DP=20105;EAS_AF=0.001;AMR_AF=0.1527;AFR_AF=0.0121;EUR_AF=0.1958;SAS_AF=0.0573;AA=C|||;VT=SNP
17	43559955	rs62065439	C	T	100	PASS	AC=49;AF=0.00978435;AN=5008;NS=2504;DP=17641;EAS_AF=0;AMR_AF=0.0231;AFR_AF=0.0015;EUR_AF=0.0308;SAS_AF=0;AA=C|||;VT=SNP
17	43563894	rs62065442	T	C	100	PASS	AC=437;AF=0.0872604;AN=5008;NS=2504;DP=10372;EAS_AF=0.001;AMR_AF=0.1556;AFR_AF=0.0567;EUR_AF=0.1958;SAS_AF=0.0573;AA=C|||;VT=SNP
17	43563951	rs4792866	T	A	100	PASS	AC=2270;AF=0.453275;AN=5008;NS=2504;DP=13090;EAS_AF=0.4385;AMR_AF=0.4712;AFR_AF=0.2837;EUR_AF=0.5219;SAS_AF=0.6145;AA=T|||;VT=SNP
17	43564222	rs144733372	T	G	100	PASS	AC=516;AF=0.103035;AN=5008;NS=2504;DP=18458;EAS_AF=0.001;AMR_AF=0.1628;AFR_AF=0.1127;EUR_AF=0.1958;SAS_AF=0.0573;AA=T|||;VT=SNP
17	43565690	rs10432034	T	C	100	PASS	AC=953;AF=0.190296;AN=5008;NS=2504;DP=21018;EAS_AF=0.3304;AMR_AF=0.1816;AFR_AF=0.0219;EUR_AF=0.2068;SAS_AF=0.2628;AA=T|||;VT=SNP
17	43565840	rs62065445	G	A	100	PASS	AC=478;AF=0.0954473;AN=5008;NS=2504;DP=17211;EAS_AF=0.001;AMR_AF=0.1556;AFR_AF=0.0877;EUR_AF=0.1958;SAS_AF=0.0573;AA=G|||;VT=SNP
17	43566035	rs142470643	C	T	100	PASS	AC=15;AF=0.00299521;AN=5008;NS=2504;DP=15171;EAS_AF=0;AMR_AF=0.0029;AFR_AF=0.0008;EUR_AF=0.0109;SAS_AF=0.001;AA=c|||;VT=SNP
17	43566408	rs141403776	A	T	100	PASS	AC=163;AF=0.0325479;AN=5008;NS=2504;DP=17181;EAS_AF=0.0466;AMR_AF=0.0418;AFR_AF=0.0061;EUR_AF=0.0477;SAS_AF=0.0317;AA=A|||;VT=SNP
17	43566688	rs150379356	T	C	100	PASS	AC=45;AF=0.00898562;AN=5008;NS=2504;DP=20334;EAS_AF=0;AMR_AF=0.0043;AFR_AF=0.0045;EUR_AF=0.0119;SAS_AF=0.0245;AA=T|||;VT=SNP
17	43567175	rs1879585	T	G	100	PASS	AC=374;AF=0.0746805;AN=5008;NS=2504;DP=19268;EAS_AF=0.001;AMR_AF=0.1527;AFR_AF=0.0098;EUR_AF=0.1968;SAS_AF=0.0573;AA=T|||;VT=SNP
17	43567545	rs1879587	A	G	100	PASS	AC=3552;AF=0.709265;AN=5008;NS=2504;DP=14870;EAS_AF=0.4405;AMR_AF=0.7248;AFR_AF=0.8442;EUR_AF=0.8121;SAS_AF=0.6871;AA=G|||;VT=SNP
17	43569245	rs113322852	T	A	100	PASS	AC=378;AF=0.0754792;AN=5008;NS=2504;DP=15415;EAS_AF=0.001;AMR_AF=0.1527;AFR_AF=0.0113;EUR_AF=0.1988;SAS_AF=0.0573;AA=T|||;VT=SNP
17	43569770	rs62065448	C	T	100	PASS	AC=377;AF=0.0752796;AN=5008;NS=2504;DP=17933;EAS_AF=0.001;AMR_AF=0.1527;AFR_AF=0.0098;EUR_AF=0.1998;SAS_AF=0.0573;AA=C|||;VT=SNP
17	43569909	rs62065449	T	C	100	PASS	AC=375;AF=0.0748802;AN=5008;NS=2504;DP=20633;EAS_AF=0.001;AMR_AF=0.1527;AFR_AF=0.0091;EUR_AF=0.1988;SAS_AF=0.0573;AA=T|||;VT=SNP
17	43570226	rs4523963	T	G	100	PASS	AC=3155;AF=0.629992;AN=5008;NS=2504;DP=16904;EAS_AF=0.4395;AMR_AF=0.6628;AFR_AF=0.649;EUR_AF=0.7306;SAS_AF=0.6738;AA=G|||;VT=SNP
17	43570407	rs62065450	C	T	100	PASS	AC=471;AF=0.0940495;AN=5008;NS=2504;DP=16187;EAS_AF=0.001;AMR_AF=0.1614;AFR_AF=0.0772;EUR_AF=0.1988;SAS_AF=0.0573;AA=T|||;VT=SNP
17	43570893	rs1879583	C	T	100	PASS	AC=378;AF=0.0754792;AN=5008;NS=2504;DP=13528;EAS_AF=0.002;AMR_AF=0.1527;AFR_AF=0.0106;EUR_AF=0.1988;SAS_AF=0.0573;AA=C|||;VT=SNP
17	43571815	rs9905348	G	A	100	PASS	AC=2226;AF=0.444489;AN=5008;NS=2504;DP=13615;EAS_AF=0.4365;AMR_AF=0.4669;AFR_AF=0.2496;EUR_AF=0.5278;SAS_AF=0.6145;AA=G|||;VT=SNP
17	43572419	rs56328224	C	T	100	PASS	AC=433;AF=0.0864617;AN=5008;NS=2504;DP=18710;EAS_AF=0.001;AMR_AF=0.1571;AFR_AF=0.0151;EUR_AF=0.2396;SAS_AF=0.0634;AA=C|||;VT=SNP
17	43573419	rs62065453	C	T	100	PASS	AC=432;AF=0.086262;AN=5008;NS=2504;DP=15353;EAS_AF=0.001;AMR_AF=0.1571;AFR_AF=0.0144;EUR_AF=0.2396;SAS_AF=0.0634;AA=C|||;VT=SNP
17	43578626	rs545028447	C	G	100	PASS	AC=89;AF=0.0177716;AN=5008;NS=2504;DP=14922;EAS_AF=0;AMR_AF=0.0274;AFR_AF=0.0023;EUR_AF=0.0567;SAS_AF=0.0102;AA=C|||;VT=SNP
17	43581752	rs541864622	T	C	100	PASS	AC=3721;AF=0.743011;AN=5008;NS=2504;DP=16692;EAS_AF=0.8026;AMR_AF=0.719;AFR_AF=0.8253;EUR_AF=0.6421;SAS_AF=0.6912;AA=C|||;VT=SNP
17	43584936	rs72834517	C	G	100	PASS	AC=54;AF=0.0107827;AN=5008;NS=2504;DP=17857;EAS_AF=0;AMR_AF=0.0058;AFR_AF=0.0053;EUR_AF=0.0159;SAS_AF=0.0276;AA=c|||;VT=SNP
17	43651233	rs2696640	G	A	100	PASS	AC=1940;AF=0.38738;AN=5008;NS=2504;DP=32292;EAS_AF=0.3135;AMR_AF=0.4294;AFR_AF=0.2738;EUR_AF=0.5;SAS_AF=0.4714;AA=N|||;VT=SNP
17	43651422	rs2693363	T	C	100	PASS	AC=1981;AF=0.395567;AN=5008;NS=2504;DP=35423;EAS_AF=0.3363;AMR_AF=0.4352;AFR_AF=0.2882;EUR_AF=0.494;SAS_AF=0.4724;AA=N|||;VT=SNP
17	43651511	rs2693364	C	G	100	PASS	AC=1986;AF=0.396565;AN=5008;NS=2504;DP=33434;EAS_AF=0.3353;AMR_AF=0.4366;AFR_AF=0.289;EUR_AF=0.497;SAS_AF=0.4734;AA=N|||;VT=SNP
17	43653121	rs2696649	T	C	100	PASS	AC=2003;AF=0.39996;AN=5008;NS=2504;DP=32326;EAS_AF=0.3373;AMR_AF=0.4438;AFR_AF=0.2897;EUR_AF=0.503;SAS_AF=0.4765;AA=N|||;VT=SNP
17	43655912	rs1724437	C	T	100	PASS	AC=2002;AF=0.39976;AN=5008;NS=2504;DP=25961;EAS_AF=0.3363;AMR_AF=0.4323;AFR_AF=0.2958;EUR_AF=0.504;SAS_AF=0.4755;AA=N|||;VT=SNP
17	43656380	rs17642476	G	C	100	PASS	AC=208;AF=0.0415335;AN=5008;NS=2504;DP=36134;EAS_AF=0.0615;AMR_AF=0.0533;AFR_AF=0.0045;EUR_AF=0.0696;SAS_AF=0.0337;AA=N|||;VT=SNP
17	43656895	rs527989506	G	A	100	PASS	AC=362;AF=0.0722843;AN=5008;NS=2504;DP=37217;EAS_AF=0.001;AMR_AF=0.1383;AFR_AF=0.0113;EUR_AF=0.1988;SAS_AF=0.0511;AA=N|||;VT=SNP
17	43657073	rs4062006	G	T	100	PASS	AC=1854;AF=0.370208;AN=5008;NS=2504;DP=44213;EAS_AF=0.3135;AMR_AF=0.3919;AFR_AF=0.2716;EUR_AF=0.4483;SAS_AF=0.4663;AA=N|||;VT=SNP
17	43657257	rs79742625	C	T	100	PASS	AC=351;AF=0.0700879;AN=5008;NS=2504;DP=35702;EAS_AF=0.001;AMR_AF=0.1354;AFR_AF=0.0113;EUR_AF=0.1938;SAS_AF=0.047;AA=N|||;VT=SNP
17	43657621	rs577070989	G	T	100	PASS	AC=124;AF=0.0247604;AN=5008;NS=2504;DP=32833;EAS_AF=0;AMR_AF=0.0259;AFR_AF=0.0023;EUR_AF=0.0527;SAS_AF=0.0511;AA=N|||;VT=SNP
17	43658516	rs556130006	C	T	100	PASS	AC=358;AF=0.0714856;AN=5008;NS=2504;DP=23237;EAS_AF=0.001;AMR_AF=0.1398;AFR_AF=0.0113;EUR_AF=0.1948;SAS_AF=0.0501;AA=N|||;VT=SNP
17	43659355	rs557336560	C	A	100	PASS	AC=2001;AF=0.399561;AN=5008;NS=2504;DP=35643;EAS_AF=0.3383;AMR_AF=0.4409;AFR_AF=0.2905;EUR_AF=0.501;SAS_AF=0.4765;AA=N|||;VT=SNP
17	43659975	rs543659018	T	C	100	PASS	AC=364;AF=0.0726837;AN=5008;NS=2504;DP=30846;EAS_AF=0.001;AMR_AF=0.1412;AFR_AF=0.0113;EUR_AF=0.1978;SAS_AF=0.0521;AA=N|||;VT=SNP
17	43662020	rs558887987	A	G	100	PASS	AC=359;AF=0.0716853;AN=5008;NS=2504;DP=18343;EAS_AF=0.001;AMR_AF=0.1383;AFR_AF=0.0113;EUR_AF=0.1958;SAS_AF=0.0511;AA=N|||;VT=SNP
17	43663247	rs1724390	C	A	100	PASS	AC=443;AF=0.0884585;AN=5008;NS=2504;DP=17419;EAS_AF=0.001;AMR_AF=0.1614;AFR_AF=0.0159;EUR_AF=0.2435;SAS_AF=0.0654;AA=N|||;VT=SNP
17	43666906	rs57213017	G	C	100	PASS	AC=435;AF=0.086861;AN=5008;NS=2504;DP=21854;EAS_AF=0.001;AMR_AF=0.1571;AFR_AF=0.0159;EUR_AF=0.2416;SAS_AF=0.0624;AA=g|||;VT=SNP
17	43669931	rs566002249	T	C	100	PASS	AC=1286;AF=0.256789;AN=5008;NS=2504;DP=19766;EAS_AF=0.001;AMR_AF=0.2378;AFR_AF=0.6142;EUR_AF=0.2435;SAS_AF=0.0644;AA=C|||;VT=SNP
17	43670653	rs567808911	T	C	100	PASS	AC=36;AF=0.0071885;AN=5008;NS=2504;DP=21218;EAS_AF=0;AMR_AF=0.0043;AFR_AF=0;EUR_AF=0.0089;SAS_AF=0.0245;AA=t|||;VT=SNP
17	43670696	rs531934295	G	C	100	PASS	AC=394;AF=0.0786741;AN=5008;NS=2504;DP=22129;EAS_AF=0.001;AMR_AF=0.1455;AFR_AF=0.0159;EUR_AF=0.2107;SAS_AF=0.0603;AA=g|||;VT=SNP
17	43671099	rs539288087	C	A	100	PASS	AC=429;AF=0.0856629;AN=5008;NS=2504;DP=22215;EAS_AF=0.001;AMR_AF=0.1571;AFR_AF=0.0144;EUR_AF=0.2356;SAS_AF=0.0644;AA=C|||;VT=SNP
17	43672331	rs1724418	T	G	100	PASS	AC=163;AF=0.0325479;AN=5008;NS=2504;DP=18631;EAS_AF=0.003;AMR_AF=0.0605;AFR_AF=0.0038;EUR_AF=0.0934;SAS_AF=0.0194;AA=G|||;VT=SNP
17	43673277	rs548021364	G	C	100	PASS	AC=837;AF=0.167133;AN=5008;NS=2504;DP=16980;EAS_AF=0;AMR_AF=0.0548;AFR_AF=0.6006;EUR_AF=0.003;SAS_AF=0.002;AA=C|||;VT=SNP
17	43673852	rs548602537	G	A	100	PASS	AC=39;AF=0.00778754;AN=5008;NS=2504;DP=19428;EAS_AF=0;AMR_AF=0.0274;AFR_AF=0;EUR_AF=0.0139;SAS_AF=0.0061;AA=G|||;VT=SNP
17	43673960	rs552422715	T	C	100	PASS	AC=243;AF=0.0485224;AN=5008;NS=2504;DP=16060;EAS_AF=0;AMR_AF=0.0173;AFR_AF=0.1717;EUR_AF=0.002;SAS_AF=0.002;AA=C|||;VT=SNP
17	43685826	rs413519	A	G	100	PASS	AC=436;AF=0.0870607;AN=5008;NS=2504;DP=16828;EAS_AF=0.001;AMR_AF=0.1585;AFR_AF=0.0159;EUR_AF=0.2406;SAS_AF=0.0634;AA=A|||;VT=SNP
17	43686420	rs440778	A	G	100	PASS	AC=432;AF=0.086262;AN=5008;NS=2504;DP=16678;EAS_AF=0.001;AMR_AF=0.1571;AFR_AF=0.0136;EUR_AF=0.2406;SAS_AF=0.0634;AA=A|||;VT=SNP
17	43688317	rs546997548	A	G	100	PASS	AC=1245;AF=0.248602;AN=5008;NS=2504;DP=16289;EAS_AF=0.002;AMR_AF=0.2046;AFR_AF=0.5998;EUR_AF=0.2425;SAS_AF=0.0654;AA=G|||;VT=SNP
17	43689037	rs184332899	A	G	100	PASS	AC=41;AF=0.0081869;AN=5008;NS=2504;DP=16961;EAS_AF=0.001;AMR_AF=0.0029;AFR_AF=0;EUR_AF=0.0348;SAS_AF=0.0031;AA=A|||;VT=SNP
17	43691377	rs382362	T	C	100	PASS	AC=1220;AF=0.24361;AN=5008;NS=2504;DP=17391;EAS_AF=0.001;AMR_AF=0.1988;AFR_AF=0.5855;EUR_AF=0.2416;SAS_AF=0.0654;AA=C|||;VT=SNP
17	43692935	rs611351	A	G	100	PASS	AC=435;AF=0.086861;AN=5008;NS=2504;DP=17085;EAS_AF=0.001;AMR_AF=0.1571;AFR_AF=0.0159;EUR_AF=0.2406;SAS_AF=0.0634;AA=A|||;VT=SNP
17	43693538	rs541886938	G	T	100	PASS	AC=433;AF=0.0864617;AN=5008;NS=2504;DP=15694;EAS_AF=0.001;AMR_AF=0.1571;AFR_AF=0.0151;EUR_AF=0.2396;SAS_AF=0.0634;AA=G|||;VT=SNP
17	43702402	rs7220056	A	G	100	PASS	AC=809;AF=0.161542;AN=5008;NS=2504;DP=16058;EAS_AF=0;AMR_AF=0.0476;AFR_AF=0.584;EUR_AF=0.002;SAS_AF=0.002;AA=.|||;VT=SNP
17	43703798	rs72834527	C	T	100	PASS	AC=49;AF=0.00978435;AN=5008;NS=2504;DP=21154;EAS_AF=0;AMR_AF=0.0288;AFR_AF=0;EUR_AF=0.0149;SAS_AF=0.0143;AA=.|||;VT=SNP
17	43705356	rs383241	G	A	100	PASS	AC=431;AF=0.0860623;AN=5008;NS=2504;DP=17823;EAS_AF=0.001;AMR_AF=0.1571;AFR_AF=0.0151;EUR_AF=0.2396;SAS_AF=0.0613;AA=.|||;VT=SNP
17	43705518	rs376120	A	G	100	PASS	AC=431;AF=0.0860623;AN=5008;NS=2504;DP=16643;EAS_AF=0.001;AMR_AF=0.1571;AFR_AF=0.0151;EUR_AF=0.2396;SAS_AF=0.0613;AA=.|||;VT=SNP
17	43705601	rs365825	A	G	100	PASS	AC=1240;AF=0.247604;AN=5008;NS=2504;DP=16906;EAS_AF=0.001;AMR_AF=0.2046;AFR_AF=0.5991;EUR_AF=0.2416;SAS_AF=0.0634;AA=.|||;VT=SNP
17	43705756	rs393838	G	C	100	PASS	AC=1240;AF=0.247604;AN=5008;NS=2504;DP=20663;EAS_AF=0.001;AMR_AF=0.2046;AFR_AF=0.5991;EUR_AF=0.2416;SAS_AF=0.0634;AA=.|||;VT=SNP
17	43706077	rs140587036	C	T	100	PASS	AC=33;AF=0.00658946;AN=5008;NS=2504;DP=13477;EAS_AF=0.002;AMR_AF=0.0101;AFR_AF=0.0008;EUR_AF=0.0199;SAS_AF=0.0031;AA=.|||;VT=SNP
17	43706428	rs142822273	A	G	100	PASS	AC=21;AF=0.00419329;AN=5008;NS=2504;DP=17153;EAS_AF=0;AMR_AF=0.0043;AFR_AF=0.0015;EUR_AF=0.0149;SAS_AF=0.001;AA=.|||;VT=SNP
17	43707619	rs681485	C	A	100	PASS	AC=430;AF=0.0858626;AN=5008;NS=2504;DP=19802;EAS_AF=0.001;AMR_AF=0.1571;AFR_AF=0.0151;EUR_AF=0.2386;SAS_AF=0.0613;AA=.|||;VT=SNP
17	43707620	rs594591	G	T	100	PASS	AC=431;AF=0.0860623;AN=5008;NS=2504;DP=19520;EAS_AF=0.001;AMR_AF=0.1571;AFR_AF=0.0151;EUR_AF=0.2396;SAS_AF=0.0613;AA=.|||;VT=SNP
17	43707951	rs444071	C	T	100	PASS	AC=431;AF=0.0860623;AN=5008;NS=2504;DP=19288;EAS_AF=0.001;AMR_AF=0.1571;AFR_AF=0.0151;EUR_AF=0.2396;SAS_AF=0.0613;AA=.|||;VT=SNP
17	43707955	rs396593	C	A	100	PASS	AC=431;AF=0.0860623;AN=5008;NS=2504;DP=19215;EAS_AF=0.001;AMR_AF=0.1571;AFR_AF=0.0151;EUR_AF=0.2396;SAS_AF=0.0613;AA=.|||;VT=SNP
17	43709415	rs436667	C	T	100	PASS	AC=431;AF=0.0860623;AN=5008;NS=2504;DP=17322;EAS_AF=0.001;AMR_AF=0.1571;AFR_AF=0.0151;EUR_AF=0.2396;SAS_AF=0.0613;AA=.|||;VT=SNP
17	43709867	rs650927	T	G	100	PASS	AC=431;AF=0.0860623;AN=5008;NS=2504;DP=17920;EAS_AF=0.001;AMR_AF=0.1571;AFR_AF=0.0151;EUR_AF=0.2396;SAS_AF=0.0613;AA=.|||;VT=SNP
17	43709893	rs671740	A	G	100	PASS	AC=431;AF=0.0860623;AN=5008;NS=2504;DP=17343;EAS_AF=0.001;AMR_AF=0.1571;AFR_AF=0.0151;EUR_AF=0.2396;SAS_AF=0.0613;AA=.|||;VT=SNP
17	43710127	rs81632	T	A	100	PASS	AC=432;AF=0.086262;AN=5008;NS=2504;DP=16411;EAS_AF=0.001;AMR_AF=0.1571;AFR_AF=0.0159;EUR_AF=0.2396;SAS_AF=0.0613;AA=.|||;VT=SNP
17	43710371	rs16940633	G	A	100	PASS	AC=431;AF=0.0860623;AN=5008;NS=2504;DP=18135;EAS_AF=0.001;AMR_AF=0.1571;AFR_AF=0.0151;EUR_AF=0.2396;SAS_AF=0.0613;AA=.|||;VT=SNP
17	43710384	rs17686610	A	C	100	PASS	AC=431;AF=0.0860623;AN=5008;NS=2504;DP=18199;EAS_AF=0.001;AMR_AF=0.1571;AFR_AF=0.0151;EUR_AF=0.2396;SAS_AF=0.0613;AA=.|||;VT=SNP
17	43710833	rs1635303	C	T	100	PASS	AC=913;AF=0.182308;AN=5008;NS=2504;DP=17907;EAS_AF=0.375;AMR_AF=0.1671;AFR_AF=0.0174;EUR_AF=0.1889;SAS_AF=0.2106;AA=.|||;VT=SNP
17	43711312	rs2942170	C	T	100	PASS	AC=431;AF=0.0860623;AN=5008;NS=2504;DP=20853;EAS_AF=0.001;AMR_AF=0.1571;AFR_AF=0.0151;EUR_AF=0.2396;SAS_AF=0.0613;AA=.|||;VT=SNP
17	43711539	rs2942169	G	C	100	PASS	AC=431;AF=0.0860623;AN=5008;NS=2504;DP=18515;EAS_AF=0.001;AMR_AF=0.1571;AFR_AF=0.0151;EUR_AF=0.2396;SAS_AF=0.0613;AA=.|||;VT=SNP
17	43712337	rs241045	C	T	100	PASS	AC=431;AF=0.0860623;AN=5008;NS=2504;DP=17483;EAS_AF=0.001;AMR_AF=0.1571;AFR_AF=0.0151;EUR_AF=0.2396;SAS_AF=0.0613;AA=.|||;VT=SNP
17	43712464	rs241044	G	A	100	PASS	AC=431;AF=0.0860623;AN=5008;NS=2504;DP=16301;EAS_AF=0.001;AMR_AF=0.1571;AFR_AF=0.0151;EUR_AF=0.2396;SAS_AF=0.0613;AA=.|||;VT=SNP
17	43712619	rs241043	A	T	100	PASS	AC=230;AF=0.0459265;AN=5008;NS=2504;DP=13701;EAS_AF=0.0923;AMR_AF=0.0288;AFR_AF=0.0106;EUR_AF=0.0437;SAS_AF=0.0603;AA=.|||;VT=SNP
17	43712623	rs7211561	T	A	100	PASS	AC=1189;AF=0.23742;AN=5008;NS=2504;DP=13647;EAS_AF=0.0526;AMR_AF=0.1614;AFR_AF=0.4803;EUR_AF=0.1779;SAS_AF=0.2147;AA=.|||;VT=SNP
17	43712657	rs241042	T	C	100	PASS	AC=431;AF=0.0860623;AN=5008;NS=2504;DP=15297;EAS_AF=0.001;AMR_AF=0.1571;AFR_AF=0.0151;EUR_AF=0.2396;SAS_AF=0.0613;AA=.|||;VT=SNP
17	43713925	rs241041	A	G	100	PASS	AC=431;AF=0.0860623;AN=5008;NS=2504;DP=20272;EAS_AF=0.001;AMR_AF=0.1571;AFR_AF=0.0151;EUR_AF=0.2396;SAS_AF=0.0613;AA=.|||;VT=SNP
17	43714673	rs241039	A	T	100	PASS	AC=431;AF=0.0860623;AN=5008;NS=2504;DP=22804;EAS_AF=0.001;AMR_AF=0.1571;AFR_AF=0.0151;EUR_AF=0.2396;SAS_AF=0.0613;AA=.|||;VT=SNP
17	43714850	rs2942168	G	A	100	PASS	AC=432;AF=0.086262;AN=5008;NS=2504;DP=18822;EAS_AF=0.001;AMR_AF=0.1571;AFR_AF=0.0159;EUR_AF=0.2396;SAS_AF=0.0613;AA=.|||;VT=SNP
17	43715018	rs2942167	T	C	100	PASS	AC=431;AF=0.0860623;AN=5008;NS=2504;DP=21031;EAS_AF=0.001;AMR_AF=0.1571;AFR_AF=0.0151;EUR_AF=0.2396;SAS_AF=0.0613;AA=.|||;VT=SNP
17	43715427	rs2942166	T	C	100	PASS	AC=644;AF=0.128594;AN=5008;NS=2504;DP=14094;EAS_AF=0.001;AMR_AF=0.1671;AFR_AF=0.1687;EUR_AF=0.2406;SAS_AF=0.0634;AA=.|||;VT=SNP
17	43715619	rs2942165	G	C	100	PASS	AC=431;AF=0.0860623;AN=5008;NS=2504;DP=10985;EAS_AF=0.001;AMR_AF=0.1571;AFR_AF=0.0151;EUR_AF=0.2396;SAS_AF=0.0613;AA=.|||;VT=SNP
17	43715924	rs117368197	A	G	100	PASS	AC=431;AF=0.0860623;AN=5008;NS=2504;DP=6171;EAS_AF=0.001;AMR_AF=0.1571;AFR_AF=0.0151;EUR_AF=0.2396;SAS_AF=0.0613;AA=.|||;VT=SNP
17	43716229	rs372494195	G	T	100	PASS	AC=287;AF=0.0573083;AN=5008;NS=2504;DP=13353;EAS_AF=0;AMR_AF=0.1037;AFR_AF=0.0098;EUR_AF=0.165;SAS_AF=0.0368;AA=.|||;VT=SNP
17	43716885	rs413778	A	G	100	PASS	AC=431;AF=0.0860623;AN=5008;NS=2504;DP=17414;EAS_AF=0.001;AMR_AF=0.1571;AFR_AF=0.0151;EUR_AF=0.2396;SAS_AF=0.0613;AA=.|||;VT=SNP
17	43717131	rs389217	C	T	100	PASS	AC=431;AF=0.0860623;AN=5008;NS=2504;DP=18006;EAS_AF=0.001;AMR_AF=0.1571;AFR_AF=0.0151;EUR_AF=0.2396;SAS_AF=0.0613;AA=.|||;VT=SNP
17	43717415	rs389978	A	G	100	PASS	AC=432;AF=0.086262;AN=5008;NS=2504;DP=15320;EAS_AF=0.001;AMR_AF=0.1571;AFR_AF=0.0151;EUR_AF=0.2406;SAS_AF=0.0613;AA=.|||;VT=SNP
17	43717803	rs439558	T	C	100	PASS	AC=509;AF=0.101637;AN=5008;NS=2504;DP=20187;EAS_AF=0.001;AMR_AF=0.1585;AFR_AF=0.0711;EUR_AF=0.2406;SAS_AF=0.0634;AA=.|||;VT=SNP
17	43718336	rs434805	T	C	100	PASS	AC=1237;AF=0.247005;AN=5008;NS=2504;DP=20035;EAS_AF=0.001;AMR_AF=0.2032;AFR_AF=0.5976;EUR_AF=0.2416;SAS_AF=0.0634;AA=.|||;VT=SNP
17	43719143	rs393152	A	G	100	PASS	AC=1240;AF=0.247604;AN=5008;NS=2504;DP=18672;EAS_AF=0.001;AMR_AF=0.2046;AFR_AF=0.5991;EUR_AF=0.2416;SAS_AF=0.0634;AA=.|||;VT=SNP
17	43719870	rs3108317	G	A	100	PASS	AC=431;AF=0.0860623;AN=5008;NS=2504;DP=11475;EAS_AF=0.001;AMR_AF=0.1571;AFR_AF=0.0151;EUR_AF=0.2396;SAS_AF=0.0613;AA=.|||;VT=SNP
17	43721283	rs2942164	G	C	100	PASS	AC=431;AF=0.0860623;AN=5008;NS=2504;DP=19294;EAS_AF=0.001;AMR_AF=0.1571;AFR_AF=0.0151;EUR_AF=0.2396;SAS_AF=0.0613;AA=.|||;VT=SNP
17	43721457	rs1706746	C	T	100	PASS	AC=431;AF=0.0860623;AN=5008;NS=2504;DP=17518;EAS_AF=0.001;AMR_AF=0.1571;AFR_AF=0.0151;EUR_AF=0.2396;SAS_AF=0.0613;AA=.|||;VT=SNP
17	43722509	rs1706748	C	G	100	PASS	AC=449;AF=0.0896565;AN=5008;NS=2504;DP=17905;EAS_AF=0.001;AMR_AF=0.1571;AFR_AF=0.0182;EUR_AF=0.2406;SAS_AF=0.0746;AA=.|||;VT=SNP
17	43722604	rs118084908	A	G	100	PASS	AC=58;AF=0.0115815;AN=5008;NS=2504;DP=19388;EAS_AF=0;AMR_AF=0.0375;AFR_AF=0.0015;EUR_AF=0.0258;SAS_AF=0.0041;AA=.|||;VT=SNP
17	43723189	rs413917	G	A	100	PASS	AC=432;AF=0.086262;AN=5008;NS=2504;DP=18429;EAS_AF=0.001;AMR_AF=0.1585;AFR_AF=0.0151;EUR_AF=0.2396;SAS_AF=0.0613;AA=.|||;VT=SNP
17	43723462	rs3418	C	T	100	PASS	AC=431;AF=0.0860623;AN=5008;NS=2504;DP=17412;EAS_AF=0.001;AMR_AF=0.1571;AFR_AF=0.0151;EUR_AF=0.2396;SAS_AF=0.0613;AA=.|||;VT=SNP
17	43723605	rs393675	T	C	100	PASS	AC=431;AF=0.0860623;AN=5008;NS=2504;DP=19778;EAS_AF=0.001;AMR_AF=0.1571;AFR_AF=0.0151;EUR_AF=0.2396;SAS_AF=0.0613;AA=.|||;VT=SNP
17	43724555	rs449501	G	A	100	PASS	AC=432;AF=0.086262;AN=5008;NS=2504;DP=21721;EAS_AF=0.002;AMR_AF=0.1571;AFR_AF=0.0151;EUR_AF=0.2396;SAS_AF=0.0613;AA=.|||;VT=SNP
17	43725212	rs448830	G	A	100	PASS	AC=431;AF=0.0860623;AN=5008;NS=2504;DP=19281;EAS_AF=0.001;AMR_AF=0.1571;AFR_AF=0.0151;EUR_AF=0.2396;SAS_AF=0.0613;AA=.|||;VT=SNP
17	43725684	rs434428	G	A	100	PASS	AC=431;AF=0.0860623;AN=5008;NS=2504;DP=20535;EAS_AF=0.001;AMR_AF=0.1571;AFR_AF=0.0151;EUR_AF=0.2396;SAS_AF=0.0613;AA=A|||;VT=SNP
17	43725762	rs434598	G	A	100	PASS	AC=431;AF=0.0860623;AN=5008;NS=2504;DP=16509;EAS_AF=0.001;AMR_AF=0.1571;AFR_AF=0.0151;EUR_AF=0.2396;SAS_AF=0.0613;AA=G|||;VT=SNP
17	43725992	rs434971	G	A	100	PASS	AC=432;AF=0.086262;AN=5008;NS=2504;DP=19178;EAS_AF=0.001;AMR_AF=0.1571;AFR_AF=0.0159;EUR_AF=0.2396;SAS_AF=0.0613;AA=G|||;VT=SNP
17	43726125	rs385691	A	C	100	PASS	AC=431;AF=0.0860623;AN=5008;NS=2504;DP=18269;EAS_AF=0.001;AMR_AF=0.1571;AFR_AF=0.0151;EUR_AF=0.2396;SAS_AF=0.0613;AA=C|||;VT=SNP
17	43726574	rs455028	T	C	100	PASS	AC=431;AF=0.0860623;AN=5008;NS=2504;DP=19071;EAS_AF=0.001;AMR_AF=0.1571;AFR_AF=0.0151;EUR_AF=0.2396;SAS_AF=0.0613;AA=C|||;VT=SNP
17	43726588	rs366858	C	T	100	PASS	AC=431;AF=0.0860623;AN=5008;NS=2504;DP=18781;EAS_AF=0.001;AMR_AF=0.1571;AFR_AF=0.0151;EUR_AF=0.2396;SAS_AF=0.0613;AA=C|||;VT=SNP
17	43726659	rs439945	A	C	100	PASS	AC=3355;AF=0.669928;AN=5008;NS=2504;DP=19463;EAS_AF=0.877;AMR_AF=0.7349;AFR_AF=0.2625;EUR_AF=0.7237;SAS_AF=0.9059;AA=A|||;VT=SNP
17	43727061	rs453997	C	T	100	PASS	AC=433;AF=0.0864617;AN=5008;NS=2504;DP=19847;EAS_AF=0.001;AMR_AF=0.1585;AFR_AF=0.0159;EUR_AF=0.2396;SAS_AF=0.0613;AA=C|||;VT=SNP
17	43727887	rs424243	A	T	100	PASS	AC=431;AF=0.0860623;AN=5008;NS=2504;DP=19440;EAS_AF=0.001;AMR_AF=0.1571;AFR_AF=0.0151;EUR_AF=0.2396;SAS_AF=0.0613;AA=A|||;VT=SNP
17	43728137	rs422112	G	A	100	PASS	AC=432;AF=0.086262;AN=5008;NS=2504;DP=17570;EAS_AF=0.002;AMR_AF=0.1571;AFR_AF=0.0151;EUR_AF=0.2396;SAS_AF=0.0613;AA=G|||;VT=SNP
17	43728376	rs417968	G	A	100	PASS	AC=3348;AF=0.66853;AN=5008;NS=2504;DP=22127;EAS_AF=0.876;AMR_AF=0.7334;AFR_AF=0.2587;EUR_AF=0.7237;SAS_AF=0.9059;AA=G|||;VT=SNP
17	43729384	rs413844	G	A	100	PASS	AC=431;AF=0.0860623;AN=5008;NS=2504;DP=17926;EAS_AF=0.001;AMR_AF=0.1571;AFR_AF=0.0151;EUR_AF=0.2396;SAS_AF=0.0613;AA=G|||;VT=SNP
17	43729432	rs647483	C	T	100	PASS	AC=431;AF=0.0860623;AN=5008;NS=2504;DP=17425;EAS_AF=0.001;AMR_AF=0.1571;AFR_AF=0.0151;EUR_AF=0.2396;SAS_AF=0.0613;AA=C|||;VT=SNP
17	43730598	rs241038	G	A	100	PASS	AC=431;AF=0.0860623;AN=5008;NS=2504;DP=15587;EAS_AF=0.001;AMR_AF=0.1571;AFR_AF=0.0151;EUR_AF=0.2396;SAS_AF=0.0613;AA=G|||;VT=SNP
17	43730636	rs241037	G	T	100	PASS	AC=429;AF=0.0856629;AN=5008;NS=2504;DP=15777;EAS_AF=0.001;AMR_AF=0.1585;AFR_AF=0.0129;EUR_AF=0.2396;SAS_AF=0.0613;AA=G|||;VT=SNP
17	43731249	rs148451898	C	T	100	PASS	AC=27;AF=0.00539137;AN=5008;NS=2504;DP=18520;EAS_AF=0;AMR_AF=0.0058;AFR_AF=0;EUR_AF=0.0119;SAS_AF=0.0112;AA=C|||;VT=SNP
17	43731719	rs241036	A	C	100	PASS	AC=431;AF=0.0860623;AN=5008;NS=2504;DP=20837;EAS_AF=0.001;AMR_AF=0.1571;AFR_AF=0.0151;EUR_AF=0.2396;SAS_AF=0.0613;AA=A|||;VT=SNP
17	43731837	rs1706720	G	C	100	PASS	AC=4515;AF=0.901558;AN=5008;NS=2504;DP=19984;EAS_AF=0.877;AMR_AF=0.9366;AFR_AF=0.8056;EUR_AF=0.9642;SAS_AF=0.9673;AA=C|||;VT=SNP
17	43731873	rs1635302	C	T	100	PASS	AC=4515;AF=0.901558;AN=5008;NS=2504;DP=17896;EAS_AF=0.877;AMR_AF=0.9366;AFR_AF=0.8056;EUR_AF=0.9642;SAS_AF=0.9673;AA=T|||;VT=SNP
17	43731896	rs241035	C	T	100	PASS	AC=431;AF=0.0860623;AN=5008;NS=2504;DP=17269;EAS_AF=0.001;AMR_AF=0.1571;AFR_AF=0.0151;EUR_AF=0.2396;SAS_AF=0.0613;AA=C|||;VT=SNP
17	43733048	rs241034	A	T	100	PASS	AC=431;AF=0.0860623;AN=5008;NS=2504;DP=16187;EAS_AF=0.001;AMR_AF=0.1571;AFR_AF=0.0151;EUR_AF=0.2396;SAS_AF=0.0613;AA=A|||;VT=SNP
17	43733264	rs1706719	C	T	100	PASS	AC=4513;AF=0.901158;AN=5008;NS=2504;DP=18810;EAS_AF=0.877;AMR_AF=0.9366;AFR_AF=0.8041;EUR_AF=0.9642;SAS_AF=0.9673;AA=T|||;VT=SNP
17	43733983	rs241033	G	A	100	PASS	AC=431;AF=0.0860623;AN=5008;NS=2504;DP=21601;EAS_AF=0.001;AMR_AF=0.1571;AFR_AF=0.0151;EUR_AF=0.2396;SAS_AF=0.0613;AA=G|||;VT=SNP
17	43734145	rs241032	T	C	100	PASS	AC=435;AF=0.086861;AN=5008;NS=2504;DP=20404;EAS_AF=0.001;AMR_AF=0.1571;AFR_AF=0.0182;EUR_AF=0.2396;SAS_AF=0.0613;AA=C|||;VT=SNP
17	43734304	rs241031	T	C	100	PASS	AC=431;AF=0.0860623;AN=5008;NS=2504;DP=19678;EAS_AF=0.001;AMR_AF=0.1571;AFR_AF=0.0151;EUR_AF=0.2396;SAS_AF=0.0613;AA=C|||;VT=SNP
17	43734503	rs241030	A	G	100	PASS	AC=431;AF=0.0860623;AN=5008;NS=2504;DP=16402;EAS_AF=0.001;AMR_AF=0.1571;AFR_AF=0.0151;EUR_AF=0.2396;SAS_AF=0.0613;AA=G|||;VT=SNP
17	43734643	rs241029	T	C	100	PASS	AC=431;AF=0.0860623;AN=5008;NS=2504;DP=17225;EAS_AF=0.001;AMR_AF=0.1571;AFR_AF=0.0151;EUR_AF=0.2396;SAS_AF=0.0613;AA=C|||;VT=SNP
17	43735258	rs1635301	T	G	100	PASS	AC=4634;AF=0.925319;AN=5008;NS=2504;DP=22148;EAS_AF=0.877;AMR_AF=0.9395;AFR_AF=0.8896;EUR_AF=0.9652;SAS_AF=0.9724;AA=G|||;VT=SNP
17	43735276	rs241028	C	T	100	PASS	AC=427;AF=0.0852636;AN=5008;NS=2504;DP=22819;EAS_AF=0.001;AMR_AF=0.1556;AFR_AF=0.0129;EUR_AF=0.2396;SAS_AF=0.0613;AA=C|||;VT=SNP
17	43735478	rs241027	A	G	100	PASS	AC=431;AF=0.0860623;AN=5008;NS=2504;DP=19114;EAS_AF=0.001;AMR_AF=0.1571;AFR_AF=0.0151;EUR_AF=0.2396;SAS_AF=0.0613;AA=G|||;VT=SNP
17	43735555	rs241026	G	A	100	PASS	AC=431;AF=0.0860623;AN=5008;NS=2504;DP=17093;EAS_AF=0.001;AMR_AF=0.1571;AFR_AF=0.0151;EUR_AF=0.2396;SAS_AF=0.0613;AA=G|||;VT=SNP
17	43735879	rs139213410	T	C	100	PASS	AC=19;AF=0.00379393;AN=5008;NS=2504;DP=16390;EAS_AF=0;AMR_AF=0.0029;AFR_AF=0;EUR_AF=0.0169;SAS_AF=0;AA=T|||;VT=SNP
17	43736763	rs241024	C	T	100	PASS	AC=428;AF=0.0854633;AN=5008;NS=2504;DP=19685;EAS_AF=0.001;AMR_AF=0.1571;AFR_AF=0.0129;EUR_AF=0.2396;SAS_AF=0.0613;AA=C|||;VT=SNP
17	43737040	rs241023	G	A	100	PASS	AC=431;AF=0.0860623;AN=5008;NS=2504;DP=18509;EAS_AF=0.001;AMR_AF=0.1571;AFR_AF=0.0151;EUR_AF=0.2396;SAS_AF=0.0613;AA=G|||;VT=SNP
17	43737730	rs241022	T	C	100	PASS	AC=431;AF=0.0860623;AN=5008;NS=2504;DP=17502;EAS_AF=0.001;AMR_AF=0.1571;AFR_AF=0.0151;EUR_AF=0.2396;SAS_AF=0.0613;AA=C|||;VT=SNP
17	43738627	rs241021	T	G	100	PASS	AC=428;AF=0.0854633;AN=5008;NS=2504;DP=21170;EAS_AF=0.001;AMR_AF=0.1571;AFR_AF=0.0129;EUR_AF=0.2396;SAS_AF=0.0613;AA=T|||;VT=SNP
17	43738676	rs241020	C	A	100	PASS	AC=432;AF=0.086262;AN=5008;NS=2504;DP=19557;EAS_AF=0.001;AMR_AF=0.1571;AFR_AF=0.0159;EUR_AF=0.2396;SAS_AF=0.0613;AA=C|||;VT=SNP
17	43739194	rs3843738	A	G	100	PASS	AC=2049;AF=0.409145;AN=5008;NS=2504;DP=20700;EAS_AF=0.628;AMR_AF=0.451;AFR_AF=0.0832;EUR_AF=0.4225;SAS_AF=0.5808;AA=A|||;VT=SNP
17	43739234	rs117094251	G	A	100	PASS	AC=80;AF=0.0159744;AN=5008;NS=2504;DP=20934;EAS_AF=0.004;AMR_AF=0.0187;AFR_AF=0.003;EUR_AF=0.0338;SAS_AF=0.0256;AA=G|||;VT=SNP
17	43740565	rs1724409	G	T	100	PASS	AC=3599;AF=0.71865;AN=5008;NS=2504;DP=16575;EAS_AF=0.995;AMR_AF=0.7824;AFR_AF=0.329;EUR_AF=0.7237;SAS_AF=0.91;AA=G|||;VT=SNP
17	43740856	rs62053939	C	T	100	PASS	AC=432;AF=0.086262;AN=5008;NS=2504;DP=15450;EAS_AF=0.001;AMR_AF=0.1571;AFR_AF=0.0151;EUR_AF=0.2396;SAS_AF=0.0624;AA=T|||;VT=SNP
17	43740967	rs111273167	C	T	100	PASS	AC=431;AF=0.0860623;AN=5008;NS=2504;DP=13558;EAS_AF=0.001;AMR_AF=0.1571;AFR_AF=0.0151;EUR_AF=0.2396;SAS_AF=0.0613;AA=C|||;VT=SNP
17	43741028	rs62053940	A	G	100	PASS	AC=431;AF=0.0860623;AN=5008;NS=2504;DP=13191;EAS_AF=0.001;AMR_AF=0.1571;AFR_AF=0.0151;EUR_AF=0.2396;SAS_AF=0.0613;AA=A|||;VT=SNP
17	43741452	rs17760577	C	T	100	PASS	AC=431;AF=0.0860623;AN=5008;NS=2504;DP=19227;EAS_AF=0.001;AMR_AF=0.1556;AFR_AF=0.0151;EUR_AF=0.2396;SAS_AF=0.0624;AA=C|||;VT=SNP
17	43742298	rs62053942	T	A	100	PASS	AC=48;AF=0.00958466;AN=5008;NS=2504;DP=19878;EAS_AF=0;AMR_AF=0.0231;AFR_AF=0.0015;EUR_AF=0.0298;SAS_AF=0;AA=T|||;VT=SNP
17	43743045	rs17760631	T	C	100	PASS	AC=431;AF=0.0860623;AN=5008;NS=2504;DP=18179;EAS_AF=0.001;AMR_AF=0.1571;AFR_AF=0.0151;EUR_AF=0.2396;SAS_AF=0.0613;AA=C|||;VT=SNP
17	43743079	rs1635299	C	T	100	PASS	AC=602;AF=0.120208;AN=5008;NS=2504;DP=18378;EAS_AF=0.1558;AMR_AF=0.1873;AFR_AF=0.0499;EUR_AF=0.1551;SAS_AF=0.0951;AA=C|||;VT=SNP
17	43744203	rs62053943	C	T	100	PASS	AC=304;AF=0.0607029;AN=5008;NS=2504;DP=17447;EAS_AF=0.001;AMR_AF=0.0893;AFR_AF=0.0113;EUR_AF=0.17;SAS_AF=0.0562;AA=C|||;VT=SNP
17	43744344	rs1635298	T	A	100	PASS	AC=3619;AF=0.722644;AN=5008;NS=2504;DP=19328;EAS_AF=0.996;AMR_AF=0.7939;AFR_AF=0.3298;EUR_AF=0.7336;SAS_AF=0.91;AA=T|||;VT=SNP
17	43744347	rs62053944	G	A	100	PASS	AC=71;AF=0.0141773;AN=5008;NS=2504;DP=19221;EAS_AF=0;AMR_AF=0.0403;AFR_AF=0.0015;EUR_AF=0.0408;SAS_AF=0;AA=G|||;VT=SNP
17	43744751	rs1724408	G	A	100	PASS	AC=4655;AF=0.929513;AN=5008;NS=2504;DP=19198;EAS_AF=0.997;AMR_AF=0.9841;AFR_AF=0.7821;EUR_AF=0.9742;SAS_AF=0.9744;AA=A|||;VT=SNP
17	43744990	rs17687462	C	T	100	PASS	AC=431;AF=0.0860623;AN=5008;NS=2504;DP=22725;EAS_AF=0.001;AMR_AF=0.1571;AFR_AF=0.0151;EUR_AF=0.2396;SAS_AF=0.0613;AA=C|||;VT=SNP
17	43746276	rs17760733	G	T	100	PASS	AC=430;AF=0.0858626;AN=5008;NS=2504;DP=20629;EAS_AF=0.001;AMR_AF=0.1571;AFR_AF=0.0151;EUR_AF=0.2386;SAS_AF=0.0613;AA=T|||;VT=SNP
17	43746418	rs79675109	T	A	100	PASS	AC=431;AF=0.0860623;AN=5008;NS=2504;DP=21237;EAS_AF=0.001;AMR_AF=0.1571;AFR_AF=0.0151;EUR_AF=0.2396;SAS_AF=0.0613;AA=T|||;VT=SNP
17	43746721	rs17687504	A	G	100	PASS	AC=431;AF=0.0860623;AN=5008;NS=2504;DP=18885;EAS_AF=0.001;AMR_AF=0.1571;AFR_AF=0.0151;EUR_AF=0.2396;SAS_AF=0.0613;AA=A|||;VT=SNP
17	43746839	rs62053945	T	C	100	PASS	AC=431;AF=0.0860623;AN=5008;NS=2504;DP=18880;EAS_AF=0.001;AMR_AF=0.1571;AFR_AF=0.0151;EUR_AF=0.2396;SAS_AF=0.0613;AA=T|||;VT=SNP
17	43747615	rs1724407	C	T	100	PASS	AC=3715;AF=0.741813;AN=5008;NS=2504;DP=19697;EAS_AF=0.996;AMR_AF=0.7997;AFR_AF=0.3971;EUR_AF=0.7336;SAS_AF=0.9131;AA=C|||;VT=SNP
17	43747677	rs62053946	C	T	100	PASS	AC=431;AF=0.0860623;AN=5008;NS=2504;DP=21538;EAS_AF=0.001;AMR_AF=0.1571;AFR_AF=0.0151;EUR_AF=0.2396;SAS_AF=0.0613;AA=C|||;VT=SNP
17	43747683	rs62053947	G	A	100	PASS	AC=431;AF=0.0860623;AN=5008;NS=2504;DP=21811;EAS_AF=0.001;AMR_AF=0.1571;AFR_AF=0.0151;EUR_AF=0.2396;SAS_AF=0.0613;AA=G|||;VT=SNP
17	43748046	rs62053948	C	T	100	PASS	AC=431;AF=0.0860623;AN=5008;NS=2504;DP=19382;EAS_AF=0.001;AMR_AF=0.1571;AFR_AF=0.0151;EUR_AF=0.2396;SAS_AF=0.0613;AA=C|||;VT=SNP
17	43748090	rs1635296	G	A	100	PASS	AC=4652;AF=0.928914;AN=5008;NS=2504;DP=19986;EAS_AF=0.997;AMR_AF=0.9841;AFR_AF=0.7799;EUR_AF=0.9742;SAS_AF=0.9744;AA=A|||;VT=SNP
17	43748101	rs62053949	A	G	100	PASS	AC=431;AF=0.0860623;AN=5008;NS=2504;DP=20245;EAS_AF=0.001;AMR_AF=0.1571;AFR_AF=0.0151;EUR_AF=0.2396;SAS_AF=0.0613;AA=G|||;VT=SNP
17	43748412	rs62053950	A	G	100	PASS	AC=431;AF=0.0860623;AN=5008;NS=2504;DP=18225;EAS_AF=0.001;AMR_AF=0.1571;AFR_AF=0.0151;EUR_AF=0.2396;SAS_AF=0.0613;AA=G|||;VT=SNP
17	43748492	rs190174223	G	A	100	PASS	AC=59;AF=0.0117812;AN=5008;NS=2504;DP=16255;EAS_AF=0;AMR_AF=0.0476;AFR_AF=0.0023;EUR_AF=0.0119;SAS_AF=0.0112;AA=G|||;VT=SNP
17	43748712	rs143699161	A	G	100	PASS	AC=757;AF=0.151158;AN=5008;NS=2504;DP=16904;EAS_AF=0.1101;AMR_AF=0.1772;AFR_AF=0.0182;EUR_AF=0.2296;SAS_AF=0.274;AA=G|||;VT=SNP
17	43749168	rs62053951	G	C	100	PASS	AC=431;AF=0.0860623;AN=5008;NS=2504;DP=17086;EAS_AF=0.001;AMR_AF=0.1571;AFR_AF=0.0151;EUR_AF=0.2396;SAS_AF=0.0613;AA=G|||;VT=SNP
17	43749261	rs62053952	T	C	100	PASS	AC=432;AF=0.086262;AN=5008;NS=2504;DP=15908;EAS_AF=0.002;AMR_AF=0.1571;AFR_AF=0.0151;EUR_AF=0.2396;SAS_AF=0.0613;AA=C|||;VT=SNP
17	43749454	rs62053953	G	A	100	PASS	AC=431;AF=0.0860623;AN=5008;NS=2504;DP=19019;EAS_AF=0.001;AMR_AF=0.1571;AFR_AF=0.0151;EUR_AF=0.2396;SAS_AF=0.0613;AA=G|||;VT=SNP
17	43749579	rs17687534	T	C	100	PASS	AC=431;AF=0.0860623;AN=5008;NS=2504;DP=19329;EAS_AF=0.001;AMR_AF=0.1571;AFR_AF=0.0151;EUR_AF=0.2396;SAS_AF=0.0613;AA=T|||;VT=SNP
17	43749694	rs118190895	T	C	100	PASS	AC=36;AF=0.0071885;AN=5008;NS=2504;DP=19186;EAS_AF=0;AMR_AF=0.0014;AFR_AF=0;EUR_AF=0.0348;SAS_AF=0;AA=T|||;VT=SNP
17	43749942	rs1631850	A	G	100	PASS	AC=3705;AF=0.739816;AN=5008;NS=2504;DP=20204;EAS_AF=0.996;AMR_AF=0.7997;AFR_AF=0.3896;EUR_AF=0.7336;SAS_AF=0.9131;AA=A|||;VT=SNP
17	43749949	rs62053954	G	A	100	PASS	AC=431;AF=0.0860623;AN=5008;NS=2504;DP=19995;EAS_AF=0.001;AMR_AF=0.1571;AFR_AF=0.0151;EUR_AF=0.2396;SAS_AF=0.0613;AA=G|||;VT=SNP
17	43749970	rs1635295	C	A	100	PASS	AC=4685;AF=0.935503;AN=5008;NS=2504;DP=19283;EAS_AF=0.997;AMR_AF=0.9841;AFR_AF=0.8048;EUR_AF=0.9742;SAS_AF=0.9744;AA=A|||;VT=SNP
17	43749980	rs62053955	T	C	100	PASS	AC=431;AF=0.0860623;AN=5008;NS=2504;DP=19324;EAS_AF=0.001;AMR_AF=0.1571;AFR_AF=0.0151;EUR_AF=0.2396;SAS_AF=0.0613;AA=C|||;VT=SNP
17	43750010	rs17687571	G	A	100	PASS	AC=431;AF=0.0860623;AN=5008;NS=2504;DP=19900;EAS_AF=0.001;AMR_AF=0.1571;AFR_AF=0.0151;EUR_AF=0.2396;SAS_AF=0.0613;AA=A|||;VT=SNP
17	43750137	rs17760817	G	C	100	PASS	AC=431;AF=0.0860623;AN=5008;NS=2504;DP=19741;EAS_AF=0.001;AMR_AF=0.1571;AFR_AF=0.0151;EUR_AF=0.2396;SAS_AF=0.0613;AA=G|||;VT=SNP
17	43750172	rs1630095	G	A	100	PASS	AC=3694;AF=0.73762;AN=5008;NS=2504;DP=19817;EAS_AF=0.996;AMR_AF=0.7997;AFR_AF=0.3812;EUR_AF=0.7336;SAS_AF=0.9131;AA=G|||;VT=SNP
17	43750238	rs17687625	A	G	100	PASS	AC=431;AF=0.0860623;AN=5008;NS=2504;DP=20587;EAS_AF=0.001;AMR_AF=0.1571;AFR_AF=0.0151;EUR_AF=0.2396;SAS_AF=0.0613;AA=A|||;VT=SNP
17	43750315	rs62053956	A	G	100	PASS	AC=431;AF=0.0860623;AN=5008;NS=2504;DP=21563;EAS_AF=0.001;AMR_AF=0.1571;AFR_AF=0.0151;EUR_AF=0.2396;SAS_AF=0.0613;AA=G|||;VT=SNP
17	43750910	rs4792824	C	T	100	PASS	AC=3695;AF=0.737819;AN=5008;NS=2504;DP=15377;EAS_AF=0.996;AMR_AF=0.7997;AFR_AF=0.382;EUR_AF=0.7336;SAS_AF=0.9131;AA=T|||;VT=SNP
17	43750939	rs62053957	T	C	100	PASS	AC=431;AF=0.0860623;AN=5008;NS=2504;DP=14661;EAS_AF=0.001;AMR_AF=0.1571;AFR_AF=0.0151;EUR_AF=0.2396;SAS_AF=0.0613;AA=T|||;VT=SNP
17	43751913	rs1635291	G	A	100	PASS	AC=3694;AF=0.73762;AN=5008;NS=2504;DP=16333;EAS_AF=0.996;AMR_AF=0.7997;AFR_AF=0.3812;EUR_AF=0.7336;SAS_AF=0.9131;AA=G|||;VT=SNP
17	43752039	rs62055661	C	T	100	PASS	AC=431;AF=0.0860623;AN=5008;NS=2504;DP=12714;EAS_AF=0.001;AMR_AF=0.1571;AFR_AF=0.0151;EUR_AF=0.2396;SAS_AF=0.0613;AA=C|||;VT=SNP
17	43752305	rs117536416	C	G	100	PASS	AC=59;AF=0.0117812;AN=5008;NS=2504;DP=17822;EAS_AF=0.003;AMR_AF=0.0086;AFR_AF=0.003;EUR_AF=0.0239;SAS_AF=0.0225;AA=C|||;VT=SNP
17	43752566	rs62055662	C	T	100	PASS	AC=431;AF=0.0860623;AN=5008;NS=2504;DP=17861;EAS_AF=0.001;AMR_AF=0.1571;AFR_AF=0.0151;EUR_AF=0.2396;SAS_AF=0.0613;AA=C|||;VT=SNP
17	43753454	rs62055663	A	G	100	PASS	AC=431;AF=0.0860623;AN=5008;NS=2504;DP=20867;EAS_AF=0.001;AMR_AF=0.1571;AFR_AF=0.0151;EUR_AF=0.2396;SAS_AF=0.0613;AA=A|||;VT=SNP
17	43753642	rs62055664	A	G	100	PASS	AC=431;AF=0.0860623;AN=5008;NS=2504;DP=19927;EAS_AF=0.001;AMR_AF=0.1571;AFR_AF=0.0151;EUR_AF=0.2396;SAS_AF=0.0613;AA=G|||;VT=SNP
17	43754010	rs76717812	T	C	100	PASS	AC=431;AF=0.0860623;AN=5008;NS=2504;DP=18209;EAS_AF=0.001;AMR_AF=0.1571;AFR_AF=0.0151;EUR_AF=0.2396;SAS_AF=0.0613;AA=T|||;VT=SNP
17	43754099	rs17687667	G	A	100	PASS	AC=433;AF=0.0864617;AN=5008;NS=2504;DP=20327;EAS_AF=0.001;AMR_AF=0.1571;AFR_AF=0.0159;EUR_AF=0.2396;SAS_AF=0.0624;AA=A|||;VT=SNP
17	43754209	rs79073784	G	C	100	PASS	AC=431;AF=0.0860623;AN=5008;NS=2504;DP=18975;EAS_AF=0.001;AMR_AF=0.1571;AFR_AF=0.0151;EUR_AF=0.2396;SAS_AF=0.0613;AA=C|||;VT=SNP
17	43754505	rs62055665	A	C	100	PASS	AC=431;AF=0.0860623;AN=5008;NS=2504;DP=20922;EAS_AF=0.001;AMR_AF=0.1571;AFR_AF=0.0151;EUR_AF=0.2396;SAS_AF=0.0613;AA=C|||;VT=SNP
17	43754569	rs62055689	G	A	100	PASS	AC=431;AF=0.0860623;AN=5008;NS=2504;DP=18759;EAS_AF=0.001;AMR_AF=0.1571;AFR_AF=0.0151;EUR_AF=0.2396;SAS_AF=0.0613;AA=G|||;VT=SNP
17	43754576	rs62055690	C	G	100	PASS	AC=431;AF=0.0860623;AN=5008;NS=2504;DP=18566;EAS_AF=0.001;AMR_AF=0.1571;AFR_AF=0.0151;EUR_AF=0.2396;SAS_AF=0.0613;AA=C|||;VT=SNP
17	43754850	rs62055691	T	C	100	PASS	AC=431;AF=0.0860623;AN=5008;NS=2504;DP=13837;EAS_AF=0.001;AMR_AF=0.1571;AFR_AF=0.0151;EUR_AF=0.2396;SAS_AF=0.0613;AA=C|||;VT=SNP
17	43755435	rs1635289	A	G	100	PASS	AC=4682;AF=0.934904;AN=5008;NS=2504;DP=16865;EAS_AF=0.997;AMR_AF=0.9841;AFR_AF=0.8026;EUR_AF=0.9742;SAS_AF=0.9744;AA=G|||;VT=SNP
17	43755857	rs1724401	C	A	100	PASS	AC=3613;AF=0.721446;AN=5008;NS=2504;DP=19949;EAS_AF=0.996;AMR_AF=0.7911;AFR_AF=0.3238;EUR_AF=0.7336;SAS_AF=0.9141;AA=C|||;VT=SNP
17	43755871	rs1724400	A	C	100	PASS	AC=3613;AF=0.721446;AN=5008;NS=2504;DP=19369;EAS_AF=0.996;AMR_AF=0.7911;AFR_AF=0.3238;EUR_AF=0.7336;SAS_AF=0.9141;AA=A|||;VT=SNP
17	43756340	rs74398257	T	C	100	PASS	AC=428;AF=0.0854633;AN=5008;NS=2504;DP=12205;EAS_AF=0.001;AMR_AF=0.1571;AFR_AF=0.0129;EUR_AF=0.2396;SAS_AF=0.0613;AA=T|||;VT=SNP
17	43756376	rs17687740	G	C	100	PASS	AC=431;AF=0.0860623;AN=5008;NS=2504;DP=11815;EAS_AF=0.001;AMR_AF=0.1571;AFR_AF=0.0151;EUR_AF=0.2396;SAS_AF=0.0613;AA=G|||;VT=SNP
17	43756458	rs872972	G	A	100	PASS	AC=431;AF=0.0860623;AN=5008;NS=2504;DP=8807;EAS_AF=0.001;AMR_AF=0.1571;AFR_AF=0.0151;EUR_AF=0.2396;SAS_AF=0.0613;AA=G|||;VT=SNP
17	43756466	rs757503	T	C	100	PASS	AC=433;AF=0.0864617;AN=5008;NS=2504;DP=9230;EAS_AF=0.001;AMR_AF=0.1571;AFR_AF=0.0151;EUR_AF=0.2406;SAS_AF=0.0624;AA=C|||;VT=SNP
17	43756506	rs757502	C	T	100	PASS	AC=435;AF=0.086861;AN=5008;NS=2504;DP=11837;EAS_AF=0.001;AMR_AF=0.1571;AFR_AF=0.0182;EUR_AF=0.2396;SAS_AF=0.0613;AA=C|||;VT=SNP
17	43756685	rs757501	A	G	100	PASS	AC=431;AF=0.0860623;AN=5008;NS=2504;DP=17828;EAS_AF=0.001;AMR_AF=0.1571;AFR_AF=0.0151;EUR_AF=0.2396;SAS_AF=0.0613;AA=G|||;VT=SNP
17	43756833	rs757500	C	A	100	PASS	AC=431;AF=0.0860623;AN=5008;NS=2504;DP=19123;EAS_AF=0.001;AMR_AF=0.1571;AFR_AF=0.0151;EUR_AF=0.2396;SAS_AF=0.0613;AA=C|||;VT=SNP
17	43756910	rs62055693	T	C	100	PASS	AC=432;AF=0.086262;AN=5008;NS=2504;DP=19580;EAS_AF=0.001;AMR_AF=0.1571;AFR_AF=0.0151;EUR_AF=0.2406;SAS_AF=0.0613;AA=C|||;VT=SNP
17	43756969	rs1635288	A	G	100	PASS	AC=3747;AF=0.748203;AN=5008;NS=2504;DP=21238;EAS_AF=0.996;AMR_AF=0.8026;AFR_AF=0.4191;EUR_AF=0.7346;SAS_AF=0.9131;AA=A|||;VT=SNP
17	43757020	rs735423	C	G	100	PASS	AC=724;AF=0.144569;AN=5008;NS=2504;DP=20701;EAS_AF=0.1597;AMR_AF=0.2349;AFR_AF=0.0794;EUR_AF=0.1839;SAS_AF=0.1125;AA=C|||;VT=SNP
17	43757161	rs78487840	C	T	100	PASS	AC=431;AF=0.0860623;AN=5008;NS=2504;DP=23686;EAS_AF=0.001;AMR_AF=0.1571;AFR_AF=0.0151;EUR_AF=0.2396;SAS_AF=0.0613;AA=T|||;VT=SNP
17	43757194	rs144766143	G	A	100	PASS	AC=16;AF=0.00319489;AN=5008;NS=2504;DP=23182;EAS_AF=0;AMR_AF=0.0043;AFR_AF=0;EUR_AF=0.0109;SAS_AF=0.002;AA=G|||;VT=SNP
17	43757450	rs55974014	C	A	100	PASS	AC=418;AF=0.0834665;AN=5008;NS=2504;DP=22871;EAS_AF=0.001;AMR_AF=0.1556;AFR_AF=0.0144;EUR_AF=0.2316;SAS_AF=0.0583;AA=C|||;VT=SNP
17	43757579	rs34804414	A	C	100	PASS	AC=332;AF=0.0662939;AN=5008;NS=2504;DP=23081;EAS_AF=0.0784;AMR_AF=0.1311;AFR_AF=0.0091;EUR_AF=0.1074;SAS_AF=0.0429;AA=A|||;VT=SNP
17	43757776	rs543716852	T	C	100	PASS	AC=431;AF=0.0860623;AN=5008;NS=2504;DP=22116;EAS_AF=0.001;AMR_AF=0.1571;AFR_AF=0.0151;EUR_AF=0.2396;SAS_AF=0.0613;AA=C|||;VT=SNP
17	43757777	rs562098568	C	T	100	PASS	AC=431;AF=0.0860623;AN=5008;NS=2504;DP=22175;EAS_AF=0.001;AMR_AF=0.1571;AFR_AF=0.0151;EUR_AF=0.2396;SAS_AF=0.0613;AA=C|||;VT=SNP
17	43757971	rs17687796	G	A	100	PASS	AC=311;AF=0.0621006;AN=5008;NS=2504;DP=17251;EAS_AF=0.0794;AMR_AF=0.121;AFR_AF=0.0083;EUR_AF=0.0974;SAS_AF=0.0389;AA=G|||;VT=SNP
17	43758011	rs55651627	G	C	100	PASS	AC=432;AF=0.086262;AN=5008;NS=2504;DP=17480;EAS_AF=0.001;AMR_AF=0.1571;AFR_AF=0.0151;EUR_AF=0.2406;SAS_AF=0.0613;AA=C|||;VT=SNP
17	43758078	rs112155389	G	A	100	PASS	AC=431;AF=0.0860623;AN=5008;NS=2504;DP=12007;EAS_AF=0.001;AMR_AF=0.1571;AFR_AF=0.0151;EUR_AF=0.2396;SAS_AF=0.0613;AA=G|||;VT=SNP
17	43758148	rs62055697	C	T	100	PASS	AC=428;AF=0.0854633;AN=5008;NS=2504;DP=12972;EAS_AF=0.001;AMR_AF=0.1571;AFR_AF=0.0129;EUR_AF=0.2396;SAS_AF=0.0613;AA=C|||;VT=SNP
17	43758238	rs62055698	C	T	100	PASS	AC=431;AF=0.0860623;AN=5008;NS=2504;DP=11879;EAS_AF=0.001;AMR_AF=0.1571;AFR_AF=0.0151;EUR_AF=0.2396;SAS_AF=0.0613;AA=T|||;VT=SNP
17	43758382	rs17761046	T	C	100	PASS	AC=431;AF=0.0860623;AN=5008;NS=2504;DP=15855;EAS_AF=0.001;AMR_AF=0.1571;AFR_AF=0.0151;EUR_AF=0.2396;SAS_AF=0.0613;AA=C|||;VT=SNP
17	43758742	rs62055700	T	C	100	PASS	AC=431;AF=0.0860623;AN=5008;NS=2504;DP=18788;EAS_AF=0.001;AMR_AF=0.1571;AFR_AF=0.0151;EUR_AF=0.2396;SAS_AF=0.0613;AA=C|||;VT=SNP
17	43758787	rs62055701	G	A	100	PASS	AC=431;AF=0.0860623;AN=5008;NS=2504;DP=18356;EAS_AF=0.001;AMR_AF=0.1571;AFR_AF=0.0151;EUR_AF=0.2396;SAS_AF=0.0613;AA=A|||;VT=SNP
17	43758790	rs62055702	C	T	100	PASS	AC=432;AF=0.086262;AN=5008;NS=2504;DP=18301;EAS_AF=0.001;AMR_AF=0.1571;AFR_AF=0.0159;EUR_AF=0.2396;SAS_AF=0.0613;AA=C|||;VT=SNP
17	43758885	rs112431991	A	G	100	PASS	AC=431;AF=0.0860623;AN=5008;NS=2504;DP=18354;EAS_AF=0.001;AMR_AF=0.1571;AFR_AF=0.0151;EUR_AF=0.2396;SAS_AF=0.0613;AA=G|||;VT=SNP
17	43758898	rs57222984	A	G	100	PASS	AC=1310;AF=0.261581;AN=5008;NS=2504;DP=18423;EAS_AF=0.006;AMR_AF=0.2046;AFR_AF=0.6135;EUR_AF=0.2654;SAS_AF=0.0859;AA=G|||;VT=SNP
17	43759048	rs17687838	T	C	100	PASS	AC=431;AF=0.0860623;AN=5008;NS=2504;DP=19117;EAS_AF=0.001;AMR_AF=0.1571;AFR_AF=0.0151;EUR_AF=0.2396;SAS_AF=0.0613;AA=C|||;VT=SNP
17	43759426	rs76333921	C	T	100	PASS	AC=432;AF=0.086262;AN=5008;NS=2504;DP=22795;EAS_AF=0.001;AMR_AF=0.1585;AFR_AF=0.0151;EUR_AF=0.2396;SAS_AF=0.0613;AA=T|||;VT=SNP
17	43759431	rs76453925	C	T	100	PASS	AC=438;AF=0.0874601;AN=5008;NS=2504;DP=22861;EAS_AF=0.001;AMR_AF=0.1585;AFR_AF=0.0197;EUR_AF=0.2396;SAS_AF=0.0613;AA=T|||;VT=SNP
17	43759719	rs17687849	A	G	100	PASS	AC=431;AF=0.0860623;AN=5008;NS=2504;DP=22033;EAS_AF=0.001;AMR_AF=0.1571;AFR_AF=0.0151;EUR_AF=0.2396;SAS_AF=0.0613;AA=G|||;VT=SNP
17	43759730	rs73317496	A	G	100	PASS	AC=273;AF=0.0545128;AN=5008;NS=2504;DP=22319;EAS_AF=0.005;AMR_AF=0.0159;AFR_AF=0.1573;EUR_AF=0.0249;SAS_AF=0.0245;AA=A|||;VT=SNP
17	43760080	rs56400821	C	A	100	PASS	AC=440;AF=0.0878594;AN=5008;NS=2504;DP=18122;EAS_AF=0.003;AMR_AF=0.1571;AFR_AF=0.0212;EUR_AF=0.2386;SAS_AF=0.0613;AA=A|||;VT=SNP
17	43760192	rs112169475	A	G	100	PASS	AC=431;AF=0.0860623;AN=5008;NS=2504;DP=17555;EAS_AF=0.001;AMR_AF=0.1571;AFR_AF=0.0151;EUR_AF=0.2396;SAS_AF=0.0613;AA=A|||;VT=SNP
17	43760199	rs113728380	C	T	100	PASS	AC=434;AF=0.0866613;AN=5008;NS=2504;DP=17381;EAS_AF=0.004;AMR_AF=0.1571;AFR_AF=0.0151;EUR_AF=0.2396;SAS_AF=0.0613;AA=C|||;VT=SNP
17	43760225	rs12946298	C	G	100	PASS	AC=330;AF=0.0658946;AN=5008;NS=2504;DP=16792;EAS_AF=0.0784;AMR_AF=0.1268;AFR_AF=0.0091;EUR_AF=0.1093;SAS_AF=0.0419;AA=C|||;VT=SNP
17	43760389	rs17761100	A	G	100	PASS	AC=431;AF=0.0860623;AN=5008;NS=2504;DP=16964;EAS_AF=0.001;AMR_AF=0.1571;AFR_AF=0.0151;EUR_AF=0.2396;SAS_AF=0.0613;AA=G|||;VT=SNP
17	43760516	rs17761124	A	T	100	PASS	AC=431;AF=0.0860623;AN=5008;NS=2504;DP=15133;EAS_AF=0.001;AMR_AF=0.1571;AFR_AF=0.0151;EUR_AF=0.2396;SAS_AF=0.0613;AA=A|||;VT=SNP
17	43760577	rs62055704	G	A	100	PASS	AC=431;AF=0.0860623;AN=5008;NS=2504;DP=14679;EAS_AF=0.001;AMR_AF=0.1571;AFR_AF=0.0151;EUR_AF=0.2396;SAS_AF=0.0613;AA=G|||;VT=SNP
17	43760599	rs62055705	A	C	100	PASS	AC=431;AF=0.0860623;AN=5008;NS=2504;DP=14945;EAS_AF=0.001;AMR_AF=0.1571;AFR_AF=0.0151;EUR_AF=0.2396;SAS_AF=0.0613;AA=A|||;VT=SNP
17	43760685	rs62055706	T	C	100	PASS	AC=431;AF=0.0860623;AN=5008;NS=2504;DP=16295;EAS_AF=0.001;AMR_AF=0.1571;AFR_AF=0.0151;EUR_AF=0.2396;SAS_AF=0.0613;AA=C|||;VT=SNP
17	43761381	rs75115093	A	G	100	PASS	AC=431;AF=0.0860623;AN=5008;NS=2504;DP=11900;EAS_AF=0.001;AMR_AF=0.1571;AFR_AF=0.0151;EUR_AF=0.2396;SAS_AF=0.0613;AA=G|||;VT=SNP
17	43761482	rs62055707	T	C	100	PASS	AC=431;AF=0.0860623;AN=5008;NS=2504;DP=13920;EAS_AF=0.001;AMR_AF=0.1571;AFR_AF=0.0151;EUR_AF=0.2396;SAS_AF=0.0613;AA=C|||;VT=SNP
17	43761519	rs16941035	T	G	100	PASS	AC=1311;AF=0.261781;AN=5008;NS=2504;DP=15627;EAS_AF=0.006;AMR_AF=0.2046;AFR_AF=0.6142;EUR_AF=0.2654;SAS_AF=0.0859;AA=G|||;VT=SNP
17	43761565	rs16941038	T	C	100	PASS	AC=1308;AF=0.261182;AN=5008;NS=2504;DP=18521;EAS_AF=0.006;AMR_AF=0.2046;AFR_AF=0.612;EUR_AF=0.2654;SAS_AF=0.0859;AA=C|||;VT=SNP
17	43761856	rs2049515	C	T	100	PASS	AC=428;AF=0.0854633;AN=5008;NS=2504;DP=18582;EAS_AF=0.001;AMR_AF=0.1571;AFR_AF=0.0129;EUR_AF=0.2396;SAS_AF=0.0613;AA=C|||;VT=SNP
17	43761939	rs2158474	G	C	100	PASS	AC=428;AF=0.0854633;AN=5008;NS=2504;DP=18789;EAS_AF=0.001;AMR_AF=0.1571;AFR_AF=0.0129;EUR_AF=0.2396;SAS_AF=0.0613;AA=G|||;VT=SNP
17	43761974	rs62055708	C	A	100	PASS	AC=431;AF=0.0860623;AN=5008;NS=2504;DP=17193;EAS_AF=0.001;AMR_AF=0.1571;AFR_AF=0.0151;EUR_AF=0.2396;SAS_AF=0.0613;AA=C|||;VT=SNP
17	43762255	rs17761207	T	C	100	PASS	AC=431;AF=0.0860623;AN=5008;NS=2504;DP=14191;EAS_AF=0.001;AMR_AF=0.1571;AFR_AF=0.0151;EUR_AF=0.2396;SAS_AF=0.0613;AA=t|||;VT=SNP
17	43762429	rs62055709	C	T	100	PASS	AC=429;AF=0.0856629;AN=5008;NS=2504;DP=13563;EAS_AF=0.001;AMR_AF=0.1571;AFR_AF=0.0129;EUR_AF=0.2396;SAS_AF=0.0624;AA=C|||;VT=SNP
17	43762554	rs62055711	A	G	100	PASS	AC=431;AF=0.0860623;AN=5008;NS=2504;DP=16728;EAS_AF=0.001;AMR_AF=0.1571;AFR_AF=0.0151;EUR_AF=0.2396;SAS_AF=0.0613;AA=G|||;VT=SNP
17	43762594	rs17688002	A	T	100	PASS	AC=431;AF=0.0860623;AN=5008;NS=2504;DP=17668;EAS_AF=0.001;AMR_AF=0.1571;AFR_AF=0.0151;EUR_AF=0.2396;SAS_AF=0.0613;AA=T|||;VT=SNP
17	43762846	rs2040846	A	G	100	PASS	AC=432;AF=0.086262;AN=5008;NS=2504;DP=19998;EAS_AF=0.001;AMR_AF=0.1571;AFR_AF=0.0151;EUR_AF=0.2396;SAS_AF=0.0624;AA=G|||;VT=SNP
17	43763007	rs4486953	T	C	100	PASS	AC=431;AF=0.0860623;AN=5008;NS=2504;DP=19365;EAS_AF=0.001;AMR_AF=0.1571;AFR_AF=0.0151;EUR_AF=0.2396;SAS_AF=0.0613;AA=C|||;VT=SNP
17	43763202	rs17688032	G	A	100	PASS	AC=431;AF=0.0860623;AN=5008;NS=2504;DP=19228;EAS_AF=0.001;AMR_AF=0.1571;AFR_AF=0.0151;EUR_AF=0.2396;SAS_AF=0.0613;AA=G|||;VT=SNP
17	43763241	rs17688056	C	T	100	PASS	AC=431;AF=0.0860623;AN=5008;NS=2504;DP=18466;EAS_AF=0.001;AMR_AF=0.1571;AFR_AF=0.0151;EUR_AF=0.2396;SAS_AF=0.0613;AA=C|||;VT=SNP
17	43763292	rs117849721	G	T	100	PASS	AC=29;AF=0.00579073;AN=5008;NS=2504;DP=18663;EAS_AF=0;AMR_AF=0.0058;AFR_AF=0;EUR_AF=0.0129;SAS_AF=0.0123;AA=G|||;VT=SNP
17	43763840	rs1635287	C	T	100	PASS	AC=754;AF=0.150559;AN=5008;NS=2504;DP=21467;EAS_AF=0.1617;AMR_AF=0.2378;AFR_AF=0.0998;EUR_AF=0.1799;SAS_AF=0.1155;AA=C|||;VT=SNP
17	43763935	rs17688068	A	G	100	PASS	AC=431;AF=0.0860623;AN=5008;NS=2504;DP=22104;EAS_AF=0.001;AMR_AF=0.1571;AFR_AF=0.0151;EUR_AF=0.2396;SAS_AF=0.0613;AA=G|||;VT=SNP
17	43764378	rs77220413	G	A	100	PASS	AC=431;AF=0.0860623;AN=5008;NS=2504;DP=16576;EAS_AF=0.001;AMR_AF=0.1571;AFR_AF=0.0151;EUR_AF=0.2396;SAS_AF=0.0613;AA=G|||;VT=SNP
17	43764565	rs62055712	A	G	100	PASS	AC=431;AF=0.0860623;AN=5008;NS=2504;DP=16114;EAS_AF=0.001;AMR_AF=0.1571;AFR_AF=0.0151;EUR_AF=0.2396;SAS_AF=0.0613;AA=G|||;VT=SNP
17	43764685	rs62055713	C	T	100	PASS	AC=431;AF=0.0860623;AN=5008;NS=2504;DP=17787;EAS_AF=0.001;AMR_AF=0.1571;AFR_AF=0.0151;EUR_AF=0.2396;SAS_AF=0.0613;AA=C|||;VT=SNP
17	43764796	rs62055714	G	T	100	PASS	AC=432;AF=0.086262;AN=5008;NS=2504;DP=18243;EAS_AF=0.001;AMR_AF=0.1571;AFR_AF=0.0151;EUR_AF=0.2406;SAS_AF=0.0613;AA=G|||;VT=SNP
17	43764847	rs62055715	G	A	100	PASS	AC=431;AF=0.0860623;AN=5008;NS=2504;DP=18146;EAS_AF=0.001;AMR_AF=0.1571;AFR_AF=0.0151;EUR_AF=0.2396;SAS_AF=0.0613;AA=G|||;VT=SNP
17	43764987	rs17688090	G	A	100	PASS	AC=431;AF=0.0860623;AN=5008;NS=2504;DP=14559;EAS_AF=0.001;AMR_AF=0.1571;AFR_AF=0.0151;EUR_AF=0.2396;SAS_AF=0.0613;AA=G|||;VT=SNP
17	43765080	rs17688126	A	G	100	PASS	AC=431;AF=0.0860623;AN=5008;NS=2504;DP=16908;EAS_AF=0.001;AMR_AF=0.1571;AFR_AF=0.0151;EUR_AF=0.2396;SAS_AF=0.0613;AA=A|||;VT=SNP
17	43765381	rs77310586	G	C	100	PASS	AC=431;AF=0.0860623;AN=5008;NS=2504;DP=15794;EAS_AF=0.001;AMR_AF=0.1571;AFR_AF=0.0151;EUR_AF=0.2396;SAS_AF=0.0613;AA=G|||;VT=SNP
17	43765450	rs17761387	G	A	100	PASS	AC=438;AF=0.0874601;AN=5008;NS=2504;DP=18074;EAS_AF=0.001;AMR_AF=0.1571;AFR_AF=0.0197;EUR_AF=0.2396;SAS_AF=0.0624;AA=G|||;VT=SNP
17	43765778	rs62055716	C	T	100	PASS	AC=433;AF=0.0864617;AN=5008;NS=2504;DP=20809;EAS_AF=0.001;AMR_AF=0.1571;AFR_AF=0.0151;EUR_AF=0.2396;SAS_AF=0.0634;AA=C|||;VT=SNP
17	43765881	rs6503443	T	C	100	PASS	AC=1263;AF=0.252196;AN=5008;NS=2504;DP=20182;EAS_AF=0.006;AMR_AF=0.2061;AFR_AF=0.5772;EUR_AF=0.2654;SAS_AF=0.0859;AA=C|||;VT=SNP
17	43766352	rs17688205	G	C	100	PASS	AC=432;AF=0.086262;AN=5008;NS=2504;DP=17510;EAS_AF=0.001;AMR_AF=0.1571;AFR_AF=0.0151;EUR_AF=0.2406;SAS_AF=0.0613;AA=C|||;VT=SNP
17	43766415	rs62055717	A	G	100	PASS	AC=428;AF=0.0854633;AN=5008;NS=2504;DP=17553;EAS_AF=0.001;AMR_AF=0.1556;AFR_AF=0.0151;EUR_AF=0.2386;SAS_AF=0.0603;AA=A|||;VT=SNP
17	43766418	rs62055718	C	T	100	PASS	AC=429;AF=0.0856629;AN=5008;NS=2504;DP=17532;EAS_AF=0.001;AMR_AF=0.1556;AFR_AF=0.0151;EUR_AF=0.2386;SAS_AF=0.0613;AA=T|||;VT=SNP
17	43766754	rs17688249	C	T	100	PASS	AC=430;AF=0.0858626;AN=5008;NS=2504;DP=18062;EAS_AF=0.001;AMR_AF=0.1571;AFR_AF=0.0151;EUR_AF=0.2396;SAS_AF=0.0603;AA=T|||;VT=SNP
17	43767219	rs2040844	A	C	100	PASS	AC=431;AF=0.0860623;AN=5008;NS=2504;DP=16769;EAS_AF=0.001;AMR_AF=0.1571;AFR_AF=0.0151;EUR_AF=0.2396;SAS_AF=0.0613;AA=C|||;VT=SNP
17	43767538	rs62055751	A	G	100	PASS	AC=430;AF=0.0858626;AN=5008;NS=2504;DP=17530;EAS_AF=0.001;AMR_AF=0.1571;AFR_AF=0.0151;EUR_AF=0.2396;SAS_AF=0.0603;AA=a|||;VT=SNP
17	43767628	rs62055752	G	A	100	PASS	AC=433;AF=0.0864617;AN=5008;NS=2504;DP=19905;EAS_AF=0.003;AMR_AF=0.1571;AFR_AF=0.0151;EUR_AF=0.2396;SAS_AF=0.0613;AA=G|||;VT=SNP
17	43767631	rs62055753	G	A	100	PASS	AC=431;AF=0.0860623;AN=5008;NS=2504;DP=19958;EAS_AF=0.001;AMR_AF=0.1571;AFR_AF=0.0151;EUR_AF=0.2396;SAS_AF=0.0613;AA=T|||;VT=SNP
17	43767773	rs7215239	T	C	100	PASS	AC=1309;AF=0.261382;AN=5008;NS=2504;DP=19443;EAS_AF=0.006;AMR_AF=0.2061;AFR_AF=0.612;EUR_AF=0.2654;SAS_AF=0.0859;AA=C|||;VT=SNP
17	43767804	rs117430135	A	G	100	PASS	AC=55;AF=0.0109824;AN=5008;NS=2504;DP=21324;EAS_AF=0;AMR_AF=0.0216;AFR_AF=0.0008;EUR_AF=0.0378;SAS_AF=0.001;AA=A|||;VT=SNP
17	43767815	rs17688296	C	T	100	PASS	AC=431;AF=0.0860623;AN=5008;NS=2504;DP=21691;EAS_AF=0.001;AMR_AF=0.1571;AFR_AF=0.0151;EUR_AF=0.2396;SAS_AF=0.0613;AA=C|||;VT=SNP
17	43768230	rs62055754	C	G	100	PASS	AC=431;AF=0.0860623;AN=5008;NS=2504;DP=20928;EAS_AF=0.001;AMR_AF=0.1571;AFR_AF=0.0151;EUR_AF=0.2396;SAS_AF=0.0613;AA=G|||;VT=SNP
17	43768307	rs117555997	C	T	100	PASS	AC=27;AF=0.00539137;AN=5008;NS=2504;DP=20338;EAS_AF=0.001;AMR_AF=0.0159;AFR_AF=0;EUR_AF=0.0149;SAS_AF=0;AA=c|||;VT=SNP
17	43768346	rs78471340	G	A	100	PASS	AC=431;AF=0.0860623;AN=5008;NS=2504;DP=19370;EAS_AF=0.001;AMR_AF=0.1571;AFR_AF=0.0151;EUR_AF=0.2396;SAS_AF=0.0613;AA=G|||;VT=SNP
17	43768347	rs78052495	C	T	100	PASS	AC=431;AF=0.0860623;AN=5008;NS=2504;DP=19354;EAS_AF=0.001;AMR_AF=0.1571;AFR_AF=0.0151;EUR_AF=0.2396;SAS_AF=0.0613;AA=C|||;VT=SNP
17	43768351	rs112782432	C	T	100	PASS	AC=180;AF=0.0359425;AN=5008;NS=2504;DP=19200;EAS_AF=0.005;AMR_AF=0.013;AFR_AF=0.0885;EUR_AF=0.0249;SAS_AF=0.0245;AA=c|||;VT=SNP
17	43768467	rs56100013	C	T	100	PASS	AC=431;AF=0.0860623;AN=5008;NS=2504;DP=19182;EAS_AF=0.001;AMR_AF=0.1571;AFR_AF=0.0151;EUR_AF=0.2396;SAS_AF=0.0613;AA=T|||;VT=SNP
17	43768496	rs55980621	C	T	100	PASS	AC=432;AF=0.086262;AN=5008;NS=2504;DP=20366;EAS_AF=0.001;AMR_AF=0.1571;AFR_AF=0.0151;EUR_AF=0.2396;SAS_AF=0.0624;AA=C|||;VT=SNP
17	43768501	rs55669046	C	T	100	PASS	AC=431;AF=0.0860623;AN=5008;NS=2504;DP=20599;EAS_AF=0.001;AMR_AF=0.1571;AFR_AF=0.0151;EUR_AF=0.2396;SAS_AF=0.0613;AA=C|||;VT=SNP
17	43768534	rs74371720	G	A	100	PASS	AC=620;AF=0.123802;AN=5008;NS=2504;DP=20896;EAS_AF=0.1895;AMR_AF=0.1239;AFR_AF=0.0076;EUR_AF=0.1213;SAS_AF=0.2157;AA=G|||;VT=SNP
17	43768633	rs56323832	G	A	100	PASS	AC=431;AF=0.0860623;AN=5008;NS=2504;DP=21190;EAS_AF=0.001;AMR_AF=0.1571;AFR_AF=0.0151;EUR_AF=0.2396;SAS_AF=0.0613;AA=A|||;VT=SNP
17	43768703	rs55972157	C	T	100	PASS	AC=431;AF=0.0860623;AN=5008;NS=2504;DP=19589;EAS_AF=0.001;AMR_AF=0.1571;AFR_AF=0.0151;EUR_AF=0.2396;SAS_AF=0.0613;AA=T|||;VT=SNP
17	43768727	rs56110538	G	A	100	PASS	AC=431;AF=0.0860623;AN=5008;NS=2504;DP=20420;EAS_AF=0.001;AMR_AF=0.1571;AFR_AF=0.0151;EUR_AF=0.2396;SAS_AF=0.0613;AA=G|||;VT=SNP
17	43769088	rs17761581	T	C	100	PASS	AC=431;AF=0.0860623;AN=5008;NS=2504;DP=21033;EAS_AF=0.001;AMR_AF=0.1571;AFR_AF=0.0151;EUR_AF=0.2396;SAS_AF=0.0613;AA=C|||;VT=SNP
17	43769095	rs78971836	G	A	100	PASS	AC=159;AF=0.0317492;AN=5008;NS=2504;DP=21064;EAS_AF=0.005;AMR_AF=0.0101;AFR_AF=0.0741;EUR_AF=0.0249;SAS_AF=0.0245;AA=G|||;VT=SNP
17	43769277	rs55840731	C	G	100	PASS	AC=431;AF=0.0860623;AN=5008;NS=2504;DP=17433;EAS_AF=0.001;AMR_AF=0.1571;AFR_AF=0.0151;EUR_AF=0.2396;SAS_AF=0.0613;AA=G|||;VT=SNP
17	43769321	rs56283089	A	C	100	PASS	AC=431;AF=0.0860623;AN=5008;NS=2504;DP=18042;EAS_AF=0.001;AMR_AF=0.1571;AFR_AF=0.0151;EUR_AF=0.2396;SAS_AF=0.0613;AA=A|||;VT=SNP
17	43769334	rs73317502	G	C	100	PASS	AC=180;AF=0.0359425;AN=5008;NS=2504;DP=18200;EAS_AF=0.005;AMR_AF=0.013;AFR_AF=0.0885;EUR_AF=0.0249;SAS_AF=0.0245;AA=G|||;VT=SNP
17	43769516	rs56312737	C	A	100	PASS	AC=431;AF=0.0860623;AN=5008;NS=2504;DP=18361;EAS_AF=0.001;AMR_AF=0.1571;AFR_AF=0.0151;EUR_AF=0.2396;SAS_AF=0.0613;AA=C|||;VT=SNP
17	43770388	rs116096269	A	T	100	PASS	AC=160;AF=0.0319489;AN=5008;NS=2504;DP=14954;EAS_AF=0.0079;AMR_AF=0.0101;AFR_AF=0.0741;EUR_AF=0.0239;SAS_AF=0.0235;AA=A|||;VT=SNP
17	43770416	rs74765707	T	C	100	PASS	AC=431;AF=0.0860623;AN=5008;NS=2504;DP=15456;EAS_AF=0.001;AMR_AF=0.1571;AFR_AF=0.0151;EUR_AF=0.2396;SAS_AF=0.0613;AA=T|||;VT=SNP
17	43770443	rs62056861	T	C	100	PASS	AC=431;AF=0.0860623;AN=5008;NS=2504;DP=15401;EAS_AF=0.001;AMR_AF=0.1571;AFR_AF=0.0151;EUR_AF=0.2396;SAS_AF=0.0613;AA=C|||;VT=SNP
17	43770525	rs62056862	C	T	100	PASS	AC=432;AF=0.086262;AN=5008;NS=2504;DP=13620;EAS_AF=0.001;AMR_AF=0.1585;AFR_AF=0.0151;EUR_AF=0.2396;SAS_AF=0.0613;AA=C|||;VT=SNP
17	43770595	rs62056863	A	G	100	PASS	AC=432;AF=0.086262;AN=5008;NS=2504;DP=13733;EAS_AF=0.001;AMR_AF=0.1571;AFR_AF=0.0159;EUR_AF=0.2396;SAS_AF=0.0613;AA=G|||;VT=SNP
17	43770712	rs7207373	C	T	100	PASS	AC=1312;AF=0.261981;AN=5008;NS=2504;DP=15922;EAS_AF=0.006;AMR_AF=0.2075;AFR_AF=0.6142;EUR_AF=0.2644;SAS_AF=0.0859;AA=T|||;VT=SNP
17	43770995	rs62056864	G	A	100	PASS	AC=432;AF=0.086262;AN=5008;NS=2504;DP=18273;EAS_AF=0.001;AMR_AF=0.1571;AFR_AF=0.0159;EUR_AF=0.2396;SAS_AF=0.0613;AA=G|||;VT=SNP
17	43771193	rs62056865	T	C	100	PASS	AC=431;AF=0.0860623;AN=5008;NS=2504;DP=20640;EAS_AF=0.001;AMR_AF=0.1571;AFR_AF=0.0151;EUR_AF=0.2396;SAS_AF=0.0613;AA=T|||;VT=SNP
17	43771493	rs62056866	G	A	100	PASS	AC=431;AF=0.0860623;AN=5008;NS=2504;DP=18229;EAS_AF=0.001;AMR_AF=0.1571;AFR_AF=0.0151;EUR_AF=0.2396;SAS_AF=0.0613;AA=A|||;VT=SNP
17	43771627	rs62056867	A	G	100	PASS	AC=431;AF=0.0860623;AN=5008;NS=2504;DP=19534;EAS_AF=0.001;AMR_AF=0.1571;AFR_AF=0.0151;EUR_AF=0.2396;SAS_AF=0.0613;AA=G|||;VT=SNP
17	43772018	rs56200760	G	T	100	PASS	AC=431;AF=0.0860623;AN=5008;NS=2504;DP=20367;EAS_AF=0.001;AMR_AF=0.1571;AFR_AF=0.0151;EUR_AF=0.2396;SAS_AF=0.0613;AA=T|||;VT=SNP
17	43772090	rs16941058	A	G	100	PASS	AC=478;AF=0.0954473;AN=5008;NS=2504;DP=18737;EAS_AF=0.1379;AMR_AF=0.0879;AFR_AF=0.003;EUR_AF=0.0557;SAS_AF=0.2229;AA=A|||;VT=SNP
17	43772109	rs17688391	C	A	100	PASS	AC=431;AF=0.0860623;AN=5008;NS=2504;DP=17781;EAS_AF=0.001;AMR_AF=0.1571;AFR_AF=0.0151;EUR_AF=0.2396;SAS_AF=0.0613;AA=C|||;VT=SNP
17	43772251	rs17688410	C	T	100	PASS	AC=431;AF=0.0860623;AN=5008;NS=2504;DP=20375;EAS_AF=0.001;AMR_AF=0.1571;AFR_AF=0.0151;EUR_AF=0.2396;SAS_AF=0.0613;AA=A|||;VT=SNP
17	43772407	rs55927630	C	T	100	PASS	AC=432;AF=0.086262;AN=5008;NS=2504;DP=18667;EAS_AF=0.001;AMR_AF=0.1585;AFR_AF=0.0151;EUR_AF=0.2396;SAS_AF=0.0613;AA=C|||;VT=SNP
17	43772540	rs17688434	G	A	100	PASS	AC=431;AF=0.0860623;AN=5008;NS=2504;DP=18297;EAS_AF=0.001;AMR_AF=0.1571;AFR_AF=0.0151;EUR_AF=0.2396;SAS_AF=0.0613;AA=G|||;VT=SNP
17	43773085	rs17688452	G	A	100	PASS	AC=431;AF=0.0860623;AN=5008;NS=2504;DP=18143;EAS_AF=0.001;AMR_AF=0.1571;AFR_AF=0.0151;EUR_AF=0.2396;SAS_AF=0.0613;AA=A|||;VT=SNP
17	43773124	rs10491144	A	C	100	PASS	AC=431;AF=0.0860623;AN=5008;NS=2504;DP=18796;EAS_AF=0.001;AMR_AF=0.1571;AFR_AF=0.0151;EUR_AF=0.2396;SAS_AF=0.0613;AA=A|||;VT=SNP
17	43773248	rs10491143	A	T	100	PASS	AC=431;AF=0.0860623;AN=5008;NS=2504;DP=16951;EAS_AF=0.001;AMR_AF=0.1571;AFR_AF=0.0151;EUR_AF=0.2396;SAS_AF=0.0613;AA=T|||;VT=SNP
17	43773447	rs62056869	T	C	100	PASS	AC=431;AF=0.0860623;AN=5008;NS=2504;DP=19948;EAS_AF=0.001;AMR_AF=0.1571;AFR_AF=0.0151;EUR_AF=0.2396;SAS_AF=0.0613;AA=C|||;VT=SNP
17	43773607	rs17688511	T	G	100	PASS	AC=432;AF=0.086262;AN=5008;NS=2504;DP=20597;EAS_AF=0.001;AMR_AF=0.1571;AFR_AF=0.0151;EUR_AF=0.2406;SAS_AF=0.0613;AA=T|||;VT=SNP
17	43773784	rs62056870	C	A	100	PASS	AC=431;AF=0.0860623;AN=5008;NS=2504;DP=19286;EAS_AF=0.001;AMR_AF=0.1571;AFR_AF=0.0151;EUR_AF=0.2396;SAS_AF=0.0613;AA=C|||;VT=SNP
17	43773877	rs17688534	A	T	100	PASS	AC=431;AF=0.0860623;AN=5008;NS=2504;DP=21009;EAS_AF=0.001;AMR_AF=0.1571;AFR_AF=0.0151;EUR_AF=0.2396;SAS_AF=0.0613;AA=T|||;VT=SNP
17	43773943	rs17688558	A	G	100	PASS	AC=431;AF=0.0860623;AN=5008;NS=2504;DP=22311;EAS_AF=0.001;AMR_AF=0.1571;AFR_AF=0.0151;EUR_AF=0.2396;SAS_AF=0.0613;AA=G|||;VT=SNP
17	43774497	rs56162163	A	T	100	PASS	AC=431;AF=0.0860623;AN=5008;NS=2504;DP=8577;EAS_AF=0.001;AMR_AF=0.1571;AFR_AF=0.0151;EUR_AF=0.2396;SAS_AF=0.0613;AA=A|||;VT=SNP
17	43774845	rs56391096	C	T	100	PASS	AC=431;AF=0.0860623;AN=5008;NS=2504;DP=17302;EAS_AF=0.001;AMR_AF=0.1571;AFR_AF=0.0151;EUR_AF=0.2396;SAS_AF=0.0613;AA=C|||;VT=SNP
17	43774959	rs17761838	T	C	100	PASS	AC=431;AF=0.0860623;AN=5008;NS=2504;DP=19032;EAS_AF=0.001;AMR_AF=0.1571;AFR_AF=0.0151;EUR_AF=0.2396;SAS_AF=0.0613;AA=C|||;VT=SNP
17	43775015	rs62056872	T	C	100	PASS	AC=431;AF=0.0860623;AN=5008;NS=2504;DP=20005;EAS_AF=0.001;AMR_AF=0.1571;AFR_AF=0.0151;EUR_AF=0.2396;SAS_AF=0.0613;AA=T|||;VT=SNP
17	43775145	rs12150141	G	A	100	PASS	AC=431;AF=0.0860623;AN=5008;NS=2504;DP=18506;EAS_AF=0.001;AMR_AF=0.1571;AFR_AF=0.0151;EUR_AF=0.2396;SAS_AF=0.0613;AA=G|||;VT=SNP
17	43775402	rs12150608	T	C	100	PASS	AC=431;AF=0.0860623;AN=5008;NS=2504;DP=21318;EAS_AF=0.001;AMR_AF=0.1571;AFR_AF=0.0151;EUR_AF=0.2396;SAS_AF=0.0613;AA=C|||;VT=SNP
17	43775479	rs12150610	T	C	100	PASS	AC=431;AF=0.0860623;AN=5008;NS=2504;DP=19583;EAS_AF=0.001;AMR_AF=0.1571;AFR_AF=0.0151;EUR_AF=0.2396;SAS_AF=0.0613;AA=C|||;VT=SNP
17	43775546	rs12150547	A	G	100	PASS	AC=432;AF=0.086262;AN=5008;NS=2504;DP=19573;EAS_AF=0.001;AMR_AF=0.1571;AFR_AF=0.0159;EUR_AF=0.2396;SAS_AF=0.0613;AA=G|||;VT=SNP
17	43775929	rs17688682	C	G	100	PASS	AC=431;AF=0.0860623;AN=5008;NS=2504;DP=22717;EAS_AF=0.001;AMR_AF=0.1571;AFR_AF=0.0151;EUR_AF=0.2396;SAS_AF=0.0613;AA=C|||;VT=SNP
17	43776061	rs12150454	C	T	100	PASS	AC=431;AF=0.0860623;AN=5008;NS=2504;DP=20617;EAS_AF=0.001;AMR_AF=0.1571;AFR_AF=0.0151;EUR_AF=0.2396;SAS_AF=0.0613;AA=C|||;VT=SNP
17	43776242	rs12150091	A	G	100	PASS	AC=431;AF=0.0860623;AN=5008;NS=2504;DP=19643;EAS_AF=0.001;AMR_AF=0.1571;AFR_AF=0.0151;EUR_AF=0.2396;SAS_AF=0.0613;AA=G|||;VT=SNP
17	43776371	rs12150464	C	T	100	PASS	AC=431;AF=0.0860623;AN=5008;NS=2504;DP=17233;EAS_AF=0.001;AMR_AF=0.1571;AFR_AF=0.0151;EUR_AF=0.2396;SAS_AF=0.0613;AA=C|||;VT=SNP
17	43776391	rs12150435	G	C	100	PASS	AC=431;AF=0.0860623;AN=5008;NS=2504;DP=16691;EAS_AF=0.001;AMR_AF=0.1571;AFR_AF=0.0151;EUR_AF=0.2396;SAS_AF=0.0613;AA=c|||;VT=SNP
17	43776458	rs1635286	G	A	100	PASS	AC=1193;AF=0.238219;AN=5008;NS=2504;DP=13760;EAS_AF=0.1677;AMR_AF=0.2767;AFR_AF=0.354;EUR_AF=0.2266;SAS_AF=0.1391;AA=g|||;VT=SNP
17	43776741	rs76761706	T	C	100	PASS	AC=431;AF=0.0860623;AN=5008;NS=2504;DP=16416;EAS_AF=0.001;AMR_AF=0.1571;AFR_AF=0.0151;EUR_AF=0.2396;SAS_AF=0.0613;AA=C|||;VT=SNP
17	43776742	rs80143279	T	C	100	PASS	AC=431;AF=0.0860623;AN=5008;NS=2504;DP=16496;EAS_AF=0.001;AMR_AF=0.1571;AFR_AF=0.0151;EUR_AF=0.2396;SAS_AF=0.0613;AA=T|||;VT=SNP
17	43776787	rs17761985	C	T	100	PASS	AC=431;AF=0.0860623;AN=5008;NS=2504;DP=18779;EAS_AF=0.001;AMR_AF=0.1571;AFR_AF=0.0151;EUR_AF=0.2396;SAS_AF=0.0613;AA=C|||;VT=SNP
17	43776945	rs62056873	T	C	100	PASS	AC=431;AF=0.0860623;AN=5008;NS=2504;DP=21024;EAS_AF=0.001;AMR_AF=0.1571;AFR_AF=0.0151;EUR_AF=0.2396;SAS_AF=0.0613;AA=C|||;VT=SNP
17	43777313	rs1724422	A	G	100	PASS	AC=1952;AF=0.389776;AN=5008;NS=2504;DP=22867;EAS_AF=0.1687;AMR_AF=0.4467;AFR_AF=0.6082;EUR_AF=0.4672;SAS_AF=0.2025;AA=G|||;VT=SNP
17	43777542	rs17688767	A	G	100	PASS	AC=431;AF=0.0860623;AN=5008;NS=2504;DP=21905;EAS_AF=0.001;AMR_AF=0.1571;AFR_AF=0.0151;EUR_AF=0.2396;SAS_AF=0.0613;AA=G|||;VT=SNP
17	43777578	rs62056874	C	T	100	PASS	AC=431;AF=0.0860623;AN=5008;NS=2504;DP=22388;EAS_AF=0.001;AMR_AF=0.1571;AFR_AF=0.0151;EUR_AF=0.2396;SAS_AF=0.0613;AA=T|||;VT=SNP
17	43777710	rs17688773	T	C	100	PASS	AC=431;AF=0.0860623;AN=5008;NS=2504;DP=20913;EAS_AF=0.001;AMR_AF=0.1571;AFR_AF=0.0151;EUR_AF=0.2396;SAS_AF=0.0613;AA=C|||;VT=SNP
17	43778003	rs62056875	T	A	100	PASS	AC=431;AF=0.0860623;AN=5008;NS=2504;DP=20094;EAS_AF=0.001;AMR_AF=0.1571;AFR_AF=0.0151;EUR_AF=0.2396;SAS_AF=0.0613;AA=A|||;VT=SNP
17	43778406	rs17688875	A	G	100	PASS	AC=431;AF=0.0860623;AN=5008;NS=2504;DP=18943;EAS_AF=0.001;AMR_AF=0.1571;AFR_AF=0.0151;EUR_AF=0.2396;SAS_AF=0.0613;AA=G|||;VT=SNP
17	43778602	rs17762165	C	T	100	PASS	AC=432;AF=0.086262;AN=5008;NS=2504;DP=22056;EAS_AF=0.001;AMR_AF=0.1571;AFR_AF=0.0159;EUR_AF=0.2396;SAS_AF=0.0613;AA=T|||;VT=SNP
17	43778680	rs17688916	T	A	100	PASS	AC=405;AF=0.0808706;AN=5008;NS=2504;DP=21730;EAS_AF=0.001;AMR_AF=0.1499;AFR_AF=0.0121;EUR_AF=0.2247;SAS_AF=0.0593;AA=T|||;VT=SNP
17	43778752	rs62056876	C	T	100	PASS	AC=434;AF=0.0866613;AN=5008;NS=2504;DP=18773;EAS_AF=0.001;AMR_AF=0.1585;AFR_AF=0.0151;EUR_AF=0.2406;SAS_AF=0.0624;AA=C|||;VT=SNP
17	43778768	rs1623865	C	T	100	PASS	AC=2029;AF=0.405152;AN=5008;NS=2504;DP=18734;EAS_AF=0.1964;AMR_AF=0.4481;AFR_AF=0.6861;EUR_AF=0.4423;SAS_AF=0.1718;AA=T|||;VT=SNP
17	43778828	rs62056877	T	G	100	PASS	AC=434;AF=0.0866613;AN=5008;NS=2504;DP=19509;EAS_AF=0.001;AMR_AF=0.1571;AFR_AF=0.0151;EUR_AF=0.2406;SAS_AF=0.0634;AA=G|||;VT=SNP
17	43779351	rs17688922	G	A	100	PASS	AC=431;AF=0.0860623;AN=5008;NS=2504;DP=21130;EAS_AF=0.001;AMR_AF=0.1571;AFR_AF=0.0151;EUR_AF=0.2396;SAS_AF=0.0613;AA=A|||;VT=SNP
17	43779419	rs17688944	T	A	100	PASS	AC=431;AF=0.0860623;AN=5008;NS=2504;DP=22034;EAS_AF=0.001;AMR_AF=0.1571;AFR_AF=0.0151;EUR_AF=0.2396;SAS_AF=0.0613;AA=A|||;VT=SNP
17	43779624	rs1526128	C	T	100	PASS	AC=423;AF=0.0844649;AN=5008;NS=2504;DP=21258;EAS_AF=0.001;AMR_AF=0.1542;AFR_AF=0.0144;EUR_AF=0.2346;SAS_AF=0.0613;AA=C|||;VT=SNP
17	43779657	rs1526129	T	C	100	PASS	AC=431;AF=0.0860623;AN=5008;NS=2504;DP=20021;EAS_AF=0.001;AMR_AF=0.1571;AFR_AF=0.0151;EUR_AF=0.2396;SAS_AF=0.0613;AA=C|||;VT=SNP
17	43779962	rs1724424	T	G	100	PASS	AC=856;AF=0.170927;AN=5008;NS=2504;DP=21640;EAS_AF=0.2073;AMR_AF=0.2493;AFR_AF=0.1195;EUR_AF=0.2137;SAS_AF=0.1033;AA=T|||;VT=SNP
17	43780479	rs79985283	T	C	100	PASS	AC=110;AF=0.0219649;AN=5008;NS=2504;DP=19737;EAS_AF=0.004;AMR_AF=0.0086;AFR_AF=0.0582;EUR_AF=0.0089;SAS_AF=0.0143;AA=T|||;VT=SNP
17	43780561	rs62056878	C	T	100	PASS	AC=431;AF=0.0860623;AN=5008;NS=2504;DP=20523;EAS_AF=0.001;AMR_AF=0.1571;AFR_AF=0.0151;EUR_AF=0.2396;SAS_AF=0.0613;AA=C|||;VT=SNP
17	43780887	rs116897693	G	A	100	PASS	AC=23;AF=0.00459265;AN=5008;NS=2504;DP=19555;EAS_AF=0;AMR_AF=0.0086;AFR_AF=0;EUR_AF=0.0169;SAS_AF=0;AA=G|||;VT=SNP
17	43780948	rs17762308	T	C	100	PASS	AC=431;AF=0.0860623;AN=5008;NS=2504;DP=20800;EAS_AF=0.001;AMR_AF=0.1571;AFR_AF=0.0151;EUR_AF=0.2396;SAS_AF=0.0613;AA=C|||;VT=SNP
17	43781083	rs117560908	C	T	100	PASS	AC=454;AF=0.090655;AN=5008;NS=2504;DP=22050;EAS_AF=0.001;AMR_AF=0.1239;AFR_AF=0.0045;EUR_AF=0.2316;SAS_AF=0.1309;AA=C|||;VT=SNP
17	43781105	rs968028	A	G	100	PASS	AC=431;AF=0.0860623;AN=5008;NS=2504;DP=22421;EAS_AF=0.001;AMR_AF=0.1571;AFR_AF=0.0151;EUR_AF=0.2396;SAS_AF=0.0613;AA=A|||;VT=SNP
17	43781250	rs968027	C	T	100	PASS	AC=431;AF=0.0860623;AN=5008;NS=2504;DP=21395;EAS_AF=0.001;AMR_AF=0.1571;AFR_AF=0.0151;EUR_AF=0.2396;SAS_AF=0.0613;AA=C|||;VT=SNP
17	43781426	rs62056879	T	C	100	PASS	AC=431;AF=0.0860623;AN=5008;NS=2504;DP=19741;EAS_AF=0.001;AMR_AF=0.1571;AFR_AF=0.0151;EUR_AF=0.2396;SAS_AF=0.0613;AA=C|||;VT=SNP
17	43781505	rs79892630	C	T	100	PASS	AC=431;AF=0.0860623;AN=5008;NS=2504;DP=20606;EAS_AF=0.001;AMR_AF=0.1571;AFR_AF=0.0151;EUR_AF=0.2396;SAS_AF=0.0613;AA=c|||;VT=SNP
17	43781747	rs1724425	C	T	100	PASS	AC=1636;AF=0.326677;AN=5008;NS=2504;DP=18258;EAS_AF=0.2123;AMR_AF=0.4207;AFR_AF=0.3699;EUR_AF=0.4632;SAS_AF=0.1789;AA=T|||;VT=SNP
17	43781778	rs17762361	A	G	100	PASS	AC=431;AF=0.0860623;AN=5008;NS=2504;DP=18697;EAS_AF=0.001;AMR_AF=0.1571;AFR_AF=0.0151;EUR_AF=0.2396;SAS_AF=0.0613;AA=G|||;VT=SNP
17	43782304	rs62056880	T	C	100	PASS	AC=431;AF=0.0860623;AN=5008;NS=2504;DP=21094;EAS_AF=0.001;AMR_AF=0.1571;AFR_AF=0.0151;EUR_AF=0.2396;SAS_AF=0.0613;AA=T|||;VT=SNP
17	43782455	rs62056881	G	T	100	PASS	AC=431;AF=0.0860623;AN=5008;NS=2504;DP=20258;EAS_AF=0.001;AMR_AF=0.1571;AFR_AF=0.0151;EUR_AF=0.2396;SAS_AF=0.0613;AA=T|||;VT=SNP
17	43782492	rs17689104	A	G	100	PASS	AC=431;AF=0.0860623;AN=5008;NS=2504;DP=20444;EAS_AF=0.001;AMR_AF=0.1571;AFR_AF=0.0151;EUR_AF=0.2396;SAS_AF=0.0613;AA=A|||;VT=SNP
17	43782558	rs17689116	T	C	100	PASS	AC=431;AF=0.0860623;AN=5008;NS=2504;DP=21308;EAS_AF=0.001;AMR_AF=0.1571;AFR_AF=0.0151;EUR_AF=0.2396;SAS_AF=0.0613;AA=T|||;VT=SNP
17	43782693	rs62056905	A	G	100	PASS	AC=438;AF=0.0874601;AN=5008;NS=2504;DP=21618;EAS_AF=0.001;AMR_AF=0.1628;AFR_AF=0.0159;EUR_AF=0.2416;SAS_AF=0.0613;AA=A|||;VT=SNP
17	43782708	rs62056906	T	C	100	PASS	AC=432;AF=0.086262;AN=5008;NS=2504;DP=21886;EAS_AF=0.001;AMR_AF=0.1571;AFR_AF=0.0159;EUR_AF=0.2396;SAS_AF=0.0613;AA=C|||;VT=SNP
17	43783175	rs62056907	C	T	100	PASS	AC=151;AF=0.0301518;AN=5008;NS=2504;DP=22795;EAS_AF=0.001;AMR_AF=0.0259;AFR_AF=0.0061;EUR_AF=0.0547;SAS_AF=0.0706;AA=C|||;VT=SNP
17	43783245	rs1724385	G	T	100	PASS	AC=518;AF=0.103435;AN=5008;NS=2504;DP=20860;EAS_AF=0.0833;AMR_AF=0.1167;AFR_AF=0.1293;EUR_AF=0.1183;SAS_AF=0.0644;AA=G|||;VT=SNP
17	43783340	rs1526123	T	C	100	PASS	AC=2774;AF=0.553914;AN=5008;NS=2504;DP=22262;EAS_AF=0.4365;AMR_AF=0.4827;AFR_AF=0.8631;EUR_AF=0.501;SAS_AF=0.362;AA=C|||;VT=SNP
17	43783363	rs117725182	T	C	100	PASS	AC=85;AF=0.0169728;AN=5008;NS=2504;DP=23353;EAS_AF=0;AMR_AF=0.0014;AFR_AF=0.0378;EUR_AF=0.0338;SAS_AF=0;AA=T|||;VT=SNP
17	43783370	rs6503444	T	C	100	PASS	AC=1472;AF=0.29393;AN=5008;NS=2504;DP=23759;EAS_AF=0.2123;AMR_AF=0.111;AFR_AF=0.6747;EUR_AF=0.0865;SAS_AF=0.2065;AA=T|||;VT=SNP
17	43783760	rs1724386	C	T	100	PASS	AC=837;AF=0.167133;AN=5008;NS=2504;DP=22573;EAS_AF=0.2192;AMR_AF=0.2161;AFR_AF=0.1415;EUR_AF=0.1809;SAS_AF=0.0992;AA=C|||;VT=SNP
17	43783803	rs62056909	A	G	100	PASS	AC=446;AF=0.0890575;AN=5008;NS=2504;DP=23210;EAS_AF=0.001;AMR_AF=0.1571;AFR_AF=0.0295;EUR_AF=0.2366;SAS_AF=0.0603;AA=A|||;VT=SNP
17	43783953	rs1635290	A	G	100	PASS	AC=889;AF=0.177516;AN=5008;NS=2504;DP=22491;EAS_AF=0.2331;AMR_AF=0.2061;AFR_AF=0.1929;EUR_AF=0.1561;SAS_AF=0.1012;AA=A|||;VT=SNP
17	43784222	rs62056910	T	C	100	PASS	AC=431;AF=0.0860623;AN=5008;NS=2504;DP=20780;EAS_AF=0.001;AMR_AF=0.1571;AFR_AF=0.0151;EUR_AF=0.2396;SAS_AF=0.0613;AA=C|||;VT=SNP
17	43784228	rs9912362	T	C	100	PASS	AC=2825;AF=0.564097;AN=5008;NS=2504;DP=20929;EAS_AF=0.5258;AMR_AF=0.5504;AFR_AF=0.5174;EUR_AF=0.6581;SAS_AF=0.5798;AA=C|||;VT=SNP
17	43784624	rs62056911	T	C	100	PASS	AC=431;AF=0.0860623;AN=5008;NS=2504;DP=20669;EAS_AF=0.001;AMR_AF=0.1571;AFR_AF=0.0151;EUR_AF=0.2396;SAS_AF=0.0613;AA=C|||;VT=SNP
17	43784625	rs117267254	G	A	100	PASS	AC=87;AF=0.0173722;AN=5008;NS=2504;DP=20643;EAS_AF=0;AMR_AF=0.0245;AFR_AF=0.0023;EUR_AF=0.0497;SAS_AF=0.0174;AA=G|||;VT=SNP
17	43784777	rs1617406	G	A	100	PASS	AC=3582;AF=0.715256;AN=5008;NS=2504;DP=21998;EAS_AF=0.7589;AMR_AF=0.755;AFR_AF=0.584;EUR_AF=0.838;SAS_AF=0.6933;AA=A|||;VT=SNP
17	43784935	rs78568882	C	G	100	PASS	AC=429;AF=0.0856629;AN=5008;NS=2504;DP=17972;EAS_AF=0;AMR_AF=0.1571;AFR_AF=0.0151;EUR_AF=0.2396;SAS_AF=0.0603;AA=G|||;VT=SNP
17	43784948	rs62056912	G	T	100	PASS	AC=429;AF=0.0856629;AN=5008;NS=2504;DP=18273;EAS_AF=0;AMR_AF=0.1571;AFR_AF=0.0151;EUR_AF=0.2396;SAS_AF=0.0603;AA=T|||;VT=SNP
17	43784994	rs62056913	C	T	100	PASS	AC=433;AF=0.0864617;AN=5008;NS=2504;DP=18441;EAS_AF=0.001;AMR_AF=0.1571;AFR_AF=0.0166;EUR_AF=0.2396;SAS_AF=0.0613;AA=T|||;VT=SNP
17	43785349	rs61667602	T	C	100	PASS	AC=551;AF=0.110024;AN=5008;NS=2504;DP=19618;EAS_AF=0.001;AMR_AF=0.1614;AFR_AF=0.1029;EUR_AF=0.2406;SAS_AF=0.0613;AA=T|||;VT=SNP
17	43785627	rs62056915	A	T	100	PASS	AC=431;AF=0.0860623;AN=5008;NS=2504;DP=21703;EAS_AF=0.001;AMR_AF=0.1571;AFR_AF=0.0151;EUR_AF=0.2396;SAS_AF=0.0613;AA=A|||;VT=SNP
17	43785808	rs17689218	T	C	100	PASS	AC=431;AF=0.0860623;AN=5008;NS=2504;DP=19758;EAS_AF=0.001;AMR_AF=0.1571;AFR_AF=0.0151;EUR_AF=0.2396;SAS_AF=0.0613;AA=C|||;VT=SNP
17	43785938	rs62056916	C	T	100	PASS	AC=431;AF=0.0860623;AN=5008;NS=2504;DP=19478;EAS_AF=0.001;AMR_AF=0.1571;AFR_AF=0.0151;EUR_AF=0.2396;SAS_AF=0.0613;AA=C|||;VT=SNP
17	43786013	rs62056917	G	T	100	PASS	AC=431;AF=0.0860623;AN=5008;NS=2504;DP=18708;EAS_AF=0.001;AMR_AF=0.1571;AFR_AF=0.0151;EUR_AF=0.2396;SAS_AF=0.0613;AA=G|||;VT=SNP
17	43786614	rs112534868	T	C	100	PASS	AC=17;AF=0.00339457;AN=5008;NS=2504;DP=19124;EAS_AF=0;AMR_AF=0.0029;AFR_AF=0;EUR_AF=0.0139;SAS_AF=0.001;AA=T|||;VT=SNP
17	43786676	rs62056918	T	G	100	PASS	AC=431;AF=0.0860623;AN=5008;NS=2504;DP=18958;EAS_AF=0.001;AMR_AF=0.1571;AFR_AF=0.0151;EUR_AF=0.2396;SAS_AF=0.0613;AA=G|||;VT=SNP
17	43786683	rs76970862	A	G	100	PASS	AC=283;AF=0.0565096;AN=5008;NS=2504;DP=19406;EAS_AF=0.1438;AMR_AF=0.0807;AFR_AF=0.003;EUR_AF=0.0517;SAS_AF=0.0266;AA=A|||;VT=SNP
17	43786698	rs62056919	C	T	100	PASS	AC=431;AF=0.0860623;AN=5008;NS=2504;DP=19717;EAS_AF=0.001;AMR_AF=0.1571;AFR_AF=0.0151;EUR_AF=0.2396;SAS_AF=0.0613;AA=C|||;VT=SNP
17	43787130	rs17762535	T	C	100	PASS	AC=431;AF=0.0860623;AN=5008;NS=2504;DP=22139;EAS_AF=0.001;AMR_AF=0.1571;AFR_AF=0.0151;EUR_AF=0.2396;SAS_AF=0.0613;AA=C|||;VT=SNP
17	43787226	rs62056920	G	A	100	PASS	AC=431;AF=0.0860623;AN=5008;NS=2504;DP=22518;EAS_AF=0.001;AMR_AF=0.1571;AFR_AF=0.0151;EUR_AF=0.2396;SAS_AF=0.0613;AA=G|||;VT=SNP
17	43787306	rs62056921	T	C	100	PASS	AC=431;AF=0.0860623;AN=5008;NS=2504;DP=19485;EAS_AF=0.001;AMR_AF=0.1571;AFR_AF=0.0151;EUR_AF=0.2396;SAS_AF=0.0613;AA=C|||;VT=SNP
17	43787353	rs7406746	A	C	100	PASS	AC=2176;AF=0.434505;AN=5008;NS=2504;DP=18909;EAS_AF=0.628;AMR_AF=0.3559;AFR_AF=0.2685;EUR_AF=0.4066;SAS_AF=0.544;AA=A|||;VT=SNP
17	43787563	rs62056922	C	G	100	PASS	AC=430;AF=0.0858626;AN=5008;NS=2504;DP=21262;EAS_AF=0.001;AMR_AF=0.1571;AFR_AF=0.0136;EUR_AF=0.2406;SAS_AF=0.0613;AA=c|||;VT=SNP
17	43787903	rs10451282	C	T	100	PASS	AC=135;AF=0.0269569;AN=5008;NS=2504;DP=17902;EAS_AF=0.003;AMR_AF=0.0159;AFR_AF=0.0356;EUR_AF=0.0437;SAS_AF=0.0307;AA=C|||;VT=SNP
17	43788371	rs56290582	C	T	100	PASS	AC=439;AF=0.0876597;AN=5008;NS=2504;DP=18772;EAS_AF=0.002;AMR_AF=0.1571;AFR_AF=0.0151;EUR_AF=0.2396;SAS_AF=0.0685;AA=c|||;VT=SNP
17	43788419	rs56397077	C	A	100	PASS	AC=431;AF=0.0860623;AN=5008;NS=2504;DP=20586;EAS_AF=0.001;AMR_AF=0.1571;AFR_AF=0.0151;EUR_AF=0.2396;SAS_AF=0.0613;AA=C|||;VT=SNP
17	43788649	rs62056925	T	C	100	PASS	AC=431;AF=0.0860623;AN=5008;NS=2504;DP=18661;EAS_AF=0.001;AMR_AF=0.1571;AFR_AF=0.0151;EUR_AF=0.2396;SAS_AF=0.0613;AA=C|||;VT=SNP
17	43788666	rs62056926	C	G	100	PASS	AC=431;AF=0.0860623;AN=5008;NS=2504;DP=18836;EAS_AF=0.001;AMR_AF=0.1571;AFR_AF=0.0151;EUR_AF=0.2396;SAS_AF=0.0613;AA=C|||;VT=SNP
17	43788767	rs62056927	G	A	100	PASS	AC=431;AF=0.0860623;AN=5008;NS=2504;DP=21359;EAS_AF=0.001;AMR_AF=0.1571;AFR_AF=0.0151;EUR_AF=0.2396;SAS_AF=0.0613;AA=G|||;VT=SNP
17	43788782	rs62056928	C	T	100	PASS	AC=431;AF=0.0860623;AN=5008;NS=2504;DP=21832;EAS_AF=0.001;AMR_AF=0.1571;AFR_AF=0.0151;EUR_AF=0.2396;SAS_AF=0.0613;AA=C|||;VT=SNP
17	43788796	rs1880748	T	C	100	PASS	AC=3977;AF=0.794129;AN=5008;NS=2504;DP=21702;EAS_AF=0.7917;AMR_AF=0.7565;AFR_AF=0.8941;EUR_AF=0.8181;SAS_AF=0.6636;AA=C|||;VT=SNP
17	43788820	rs12936620	T	G	100	PASS	AC=50;AF=0.00998403;AN=5008;NS=2504;DP=21537;EAS_AF=0;AMR_AF=0.0173;AFR_AF=0.0023;EUR_AF=0.0338;SAS_AF=0.001;AA=T|||;VT=SNP
17	43789144	rs62056929	G	A	100	PASS	AC=431;AF=0.0860623;AN=5008;NS=2504;DP=21328;EAS_AF=0.001;AMR_AF=0.1571;AFR_AF=0.0151;EUR_AF=0.2396;SAS_AF=0.0613;AA=A|||;VT=SNP
17	43789640	rs62056930	A	C	100	PASS	AC=433;AF=0.0864617;AN=5008;NS=2504;DP=20618;EAS_AF=0.001;AMR_AF=0.1585;AFR_AF=0.0151;EUR_AF=0.2406;SAS_AF=0.0613;AA=C|||;VT=SNP
17	43789698	rs62056931	G	A	100	PASS	AC=428;AF=0.0854633;AN=5008;NS=2504;DP=19108;EAS_AF=0.001;AMR_AF=0.1571;AFR_AF=0.0151;EUR_AF=0.2366;SAS_AF=0.0613;AA=G|||;VT=SNP
17	43789710	rs113100008	C	G	100	PASS	AC=162;AF=0.0323482;AN=5008;NS=2504;DP=18932;EAS_AF=0;AMR_AF=0.0807;AFR_AF=0.0045;EUR_AF=0.0865;SAS_AF=0.0133;AA=C|||;VT=SNP
17	43789971	rs62056932	G	C	100	PASS	AC=429;AF=0.0856629;AN=5008;NS=2504;DP=20738;EAS_AF=0.001;AMR_AF=0.1571;AFR_AF=0.0151;EUR_AF=0.2386;SAS_AF=0.0603;AA=G|||;VT=SNP
17	43789978	rs62056933	G	A	100	PASS	AC=429;AF=0.0856629;AN=5008;NS=2504;DP=20317;EAS_AF=0.001;AMR_AF=0.1571;AFR_AF=0.0151;EUR_AF=0.2386;SAS_AF=0.0603;AA=G|||;VT=SNP
17	43790005	rs62056934	A	G	100	PASS	AC=429;AF=0.0856629;AN=5008;NS=2504;DP=17287;EAS_AF=0.001;AMR_AF=0.1571;AFR_AF=0.0151;EUR_AF=0.2386;SAS_AF=0.0603;AA=G|||;VT=SNP
17	43790056	rs11871395	G	A	100	PASS	AC=1025;AF=0.204673;AN=5008;NS=2504;DP=17982;EAS_AF=0.2371;AMR_AF=0.2464;AFR_AF=0.0817;EUR_AF=0.1789;SAS_AF=0.3344;AA=G|||;VT=SNP
17	43790401	rs79322350	A	G	100	PASS	AC=445;AF=0.0888578;AN=5008;NS=2504;DP=18451;EAS_AF=0.001;AMR_AF=0.1571;AFR_AF=0.0242;EUR_AF=0.2396;SAS_AF=0.0634;AA=A|||;VT=SNP
17	43790446	rs62056935	A	G	100	PASS	AC=445;AF=0.0888578;AN=5008;NS=2504;DP=19366;EAS_AF=0.001;AMR_AF=0.1571;AFR_AF=0.0242;EUR_AF=0.2396;SAS_AF=0.0634;AA=G|||;VT=SNP
17	43790649	rs75076131	C	A	100	PASS	AC=445;AF=0.0888578;AN=5008;NS=2504;DP=18216;EAS_AF=0.001;AMR_AF=0.1571;AFR_AF=0.0242;EUR_AF=0.2396;SAS_AF=0.0634;AA=A|||;VT=SNP
17	43790911	rs62056936	A	T	100	PASS	AC=445;AF=0.0888578;AN=5008;NS=2504;DP=19991;EAS_AF=0.001;AMR_AF=0.1571;AFR_AF=0.0242;EUR_AF=0.2396;SAS_AF=0.0634;AA=A|||;VT=SNP
17	43791181	rs62056937	A	C	100	PASS	AC=445;AF=0.0888578;AN=5008;NS=2504;DP=21476;EAS_AF=0.001;AMR_AF=0.1571;AFR_AF=0.0242;EUR_AF=0.2396;SAS_AF=0.0634;AA=A|||;VT=SNP
17	43791248	rs59950134	G	C	100	PASS	AC=1069;AF=0.213458;AN=5008;NS=2504;DP=21833;EAS_AF=0.2639;AMR_AF=0.2478;AFR_AF=0.084;EUR_AF=0.1859;SAS_AF=0.3405;AA=G|||;VT=SNP
17	43791332	rs62056939	T	C	100	PASS	AC=445;AF=0.0888578;AN=5008;NS=2504;DP=19893;EAS_AF=0.001;AMR_AF=0.1571;AFR_AF=0.0242;EUR_AF=0.2396;SAS_AF=0.0634;AA=T|||;VT=SNP
17	43791344	rs62056940	T	A	100	PASS	AC=445;AF=0.0888578;AN=5008;NS=2504;DP=19491;EAS_AF=0.001;AMR_AF=0.1571;AFR_AF=0.0242;EUR_AF=0.2396;SAS_AF=0.0634;AA=A|||;VT=SNP
17	43791429	rs77387379	G	A	100	PASS	AC=445;AF=0.0888578;AN=5008;NS=2504;DP=17059;EAS_AF=0.001;AMR_AF=0.1571;AFR_AF=0.0242;EUR_AF=0.2396;SAS_AF=0.0634;AA=G|||;VT=SNP
17	43791468	rs75990322	T	C	100	PASS	AC=445;AF=0.0888578;AN=5008;NS=2504;DP=17372;EAS_AF=0.001;AMR_AF=0.1571;AFR_AF=0.0242;EUR_AF=0.2396;SAS_AF=0.0634;AA=C|||;VT=SNP
17	43791502	rs72834545	C	T	100	PASS	AC=79;AF=0.0157748;AN=5008;NS=2504;DP=18504;EAS_AF=0.004;AMR_AF=0.0115;AFR_AF=0.003;EUR_AF=0.0249;SAS_AF=0.0389;AA=C|||;VT=SNP
17	43791610	rs113661667	T	C	100	PASS	AC=445;AF=0.0888578;AN=5008;NS=2504;DP=19893;EAS_AF=0.001;AMR_AF=0.1571;AFR_AF=0.0242;EUR_AF=0.2396;SAS_AF=0.0634;AA=T|||;VT=SNP
17	43791652	rs74579538	G	A	100	PASS	AC=445;AF=0.0888578;AN=5008;NS=2504;DP=19221;EAS_AF=0.001;AMR_AF=0.1571;AFR_AF=0.0242;EUR_AF=0.2396;SAS_AF=0.0634;AA=A|||;VT=SNP
17	43792252	rs55973918	C	A	100	PASS	AC=445;AF=0.0888578;AN=5008;NS=2504;DP=18581;EAS_AF=0.001;AMR_AF=0.1571;AFR_AF=0.0242;EUR_AF=0.2396;SAS_AF=0.0634;AA=A|||;VT=SNP
17	43792326	rs56220242	C	T	100	PASS	AC=447;AF=0.0892572;AN=5008;NS=2504;DP=17814;EAS_AF=0.002;AMR_AF=0.1571;AFR_AF=0.025;EUR_AF=0.2396;SAS_AF=0.0634;AA=T|||;VT=SNP
17	43792358	rs56160448	A	G	100	PASS	AC=445;AF=0.0888578;AN=5008;NS=2504;DP=17433;EAS_AF=0.001;AMR_AF=0.1571;AFR_AF=0.0242;EUR_AF=0.2396;SAS_AF=0.0634;AA=G|||;VT=SNP
17	43792411	rs56167560	A	G	100	PASS	AC=428;AF=0.0854633;AN=5008;NS=2504;DP=16313;EAS_AF=0.001;AMR_AF=0.1571;AFR_AF=0.0129;EUR_AF=0.2396;SAS_AF=0.0613;AA=A|||;VT=SNP
17	43792418	rs55849973	T	C	100	PASS	AC=445;AF=0.0888578;AN=5008;NS=2504;DP=16373;EAS_AF=0.001;AMR_AF=0.1571;AFR_AF=0.0242;EUR_AF=0.2396;SAS_AF=0.0634;AA=C|||;VT=SNP
17	43792468	rs117288806	G	C	100	PASS	AC=126;AF=0.0251597;AN=5008;NS=2504;DP=17809;EAS_AF=0.001;AMR_AF=0.0159;AFR_AF=0.0303;EUR_AF=0.0427;SAS_AF=0.0317;AA=G|||;VT=SNP
17	43792586	rs1880749	A	C	100	PASS	AC=445;AF=0.0888578;AN=5008;NS=2504;DP=20671;EAS_AF=0.001;AMR_AF=0.1571;AFR_AF=0.0242;EUR_AF=0.2396;SAS_AF=0.0634;AA=A|||;VT=SNP
17	43792895	rs1568951	T	G	100	PASS	AC=445;AF=0.0888578;AN=5008;NS=2504;DP=24045;EAS_AF=0.001;AMR_AF=0.1571;AFR_AF=0.0242;EUR_AF=0.2396;SAS_AF=0.0634;AA=G|||;VT=SNP
17	43792896	rs1568950	T	C	100	PASS	AC=445;AF=0.0888578;AN=5008;NS=2504;DP=23984;EAS_AF=0.001;AMR_AF=0.1571;AFR_AF=0.0242;EUR_AF=0.2396;SAS_AF=0.0634;AA=C|||;VT=SNP
17	43792975	rs1568949	G	A	100	PASS	AC=446;AF=0.0890575;AN=5008;NS=2504;DP=19968;EAS_AF=0.001;AMR_AF=0.1571;AFR_AF=0.0242;EUR_AF=0.2406;SAS_AF=0.0634;AA=G|||;VT=SNP
17	43793200	rs1105571	A	T	100	PASS	AC=445;AF=0.0888578;AN=5008;NS=2504;DP=20980;EAS_AF=0.001;AMR_AF=0.1571;AFR_AF=0.0242;EUR_AF=0.2396;SAS_AF=0.0634;AA=A|||;VT=SNP
17	43793342	rs1105570	A	G	100	PASS	AC=445;AF=0.0888578;AN=5008;NS=2504;DP=19537;EAS_AF=0.001;AMR_AF=0.1571;AFR_AF=0.0242;EUR_AF=0.2396;SAS_AF=0.0634;AA=A|||;VT=SNP
17	43793388	rs1105569	C	T	100	PASS	AC=445;AF=0.0888578;AN=5008;NS=2504;DP=17956;EAS_AF=0.001;AMR_AF=0.1571;AFR_AF=0.0242;EUR_AF=0.2396;SAS_AF=0.0634;AA=C|||;VT=SNP
17	43793427	rs1105568	C	A	100	PASS	AC=673;AF=0.134385;AN=5008;NS=2504;DP=18168;EAS_AF=0.2153;AMR_AF=0.1873;AFR_AF=0.1142;EUR_AF=0.1203;SAS_AF=0.0552;AA=C|||;VT=SNP
17	43793651	rs7502718	G	A	100	PASS	AC=446;AF=0.0890575;AN=5008;NS=2504;DP=19553;EAS_AF=0.001;AMR_AF=0.1571;AFR_AF=0.0242;EUR_AF=0.2396;SAS_AF=0.0644;AA=G|||;VT=SNP
17	43793665	rs7502937	A	G	100	PASS	AC=445;AF=0.0888578;AN=5008;NS=2504;DP=19522;EAS_AF=0.001;AMR_AF=0.1571;AFR_AF=0.0242;EUR_AF=0.2396;SAS_AF=0.0634;AA=A|||;VT=SNP
17	43793828	rs4479288	G	A	100	PASS	AC=447;AF=0.0892572;AN=5008;NS=2504;DP=15099;EAS_AF=0.001;AMR_AF=0.1571;AFR_AF=0.025;EUR_AF=0.2406;SAS_AF=0.0634;AA=G|||;VT=SNP
17	43793951	rs4479289	G	A	100	PASS	AC=445;AF=0.0888578;AN=5008;NS=2504;DP=17201;EAS_AF=0.001;AMR_AF=0.1571;AFR_AF=0.0242;EUR_AF=0.2396;SAS_AF=0.0634;AA=G|||;VT=SNP
17	43794040	rs116843903	G	A	100	PASS	AC=261;AF=0.0521166;AN=5008;NS=2504;DP=18442;EAS_AF=0.0843;AMR_AF=0.1023;AFR_AF=0.0053;EUR_AF=0.0666;SAS_AF=0.0317;AA=G|||;VT=SNP
17	43794154	rs1969470	T	C	100	PASS	AC=4715;AF=0.941494;AN=5008;NS=2504;DP=15140;EAS_AF=0.999;AMR_AF=0.9784;AFR_AF=0.8472;EUR_AF=0.9563;SAS_AF=0.9683;AA=C|||;VT=SNP
17	43794182	rs4609898	G	A	100	PASS	AC=428;AF=0.0854633;AN=5008;NS=2504;DP=14881;EAS_AF=0.001;AMR_AF=0.1571;AFR_AF=0.0129;EUR_AF=0.2396;SAS_AF=0.0613;AA=G|||;VT=SNP
17	43794209	rs4605208	G	C	100	PASS	AC=445;AF=0.0888578;AN=5008;NS=2504;DP=13879;EAS_AF=0.001;AMR_AF=0.1571;AFR_AF=0.0242;EUR_AF=0.2396;SAS_AF=0.0634;AA=C|||;VT=SNP
17	43794286	rs75310534	C	T	100	PASS	AC=429;AF=0.0856629;AN=5008;NS=2504;DP=15738;EAS_AF=0.001;AMR_AF=0.1585;AFR_AF=0.0129;EUR_AF=0.2396;SAS_AF=0.0613;AA=C|||;VT=SNP
17	43794750	rs118101817	T	C	100	PASS	AC=103;AF=0.0205671;AN=5008;NS=2504;DP=9320;EAS_AF=0.001;AMR_AF=0.013;AFR_AF=0.0144;EUR_AF=0.0427;SAS_AF=0.0317;AA=T|||;VT=SNP
17	43795189	rs116897057	G	A	100	PASS	AC=126;AF=0.0251597;AN=5008;NS=2504;DP=9095;EAS_AF=0.001;AMR_AF=0.0159;AFR_AF=0.0303;EUR_AF=0.0427;SAS_AF=0.0317;AA=G|||;VT=SNP
17	43795238	rs76007856	G	A	100	PASS	AC=445;AF=0.0888578;AN=5008;NS=2504;DP=10142;EAS_AF=0.001;AMR_AF=0.1571;AFR_AF=0.0242;EUR_AF=0.2396;SAS_AF=0.0634;AA=G|||;VT=SNP
17	43795433	rs11655470	C	T	100	PASS	AC=1914;AF=0.382188;AN=5008;NS=2504;DP=15671;EAS_AF=0.5159;AMR_AF=0.3444;AFR_AF=0.1921;EUR_AF=0.4016;SAS_AF=0.5082;AA=C|||;VT=SNP
17	43795573	rs111415173	C	T	100	PASS	AC=445;AF=0.0888578;AN=5008;NS=2504;DP=16781;EAS_AF=0.001;AMR_AF=0.1571;AFR_AF=0.0242;EUR_AF=0.2396;SAS_AF=0.0634;AA=T|||;VT=SNP
17	43795634	rs113991678	C	T	100	PASS	AC=444;AF=0.0886581;AN=5008;NS=2504;DP=16977;EAS_AF=0.001;AMR_AF=0.1571;AFR_AF=0.0242;EUR_AF=0.2386;SAS_AF=0.0634;AA=c|||;VT=SNP
17	43795768	rs112995313	T	C	100	PASS	AC=445;AF=0.0888578;AN=5008;NS=2504;DP=12423;EAS_AF=0.001;AMR_AF=0.1571;AFR_AF=0.0242;EUR_AF=0.2396;SAS_AF=0.0634;AA=T|||;VT=SNP
17	43795858	rs576234560	G	A	100	PASS	AC=42;AF=0.00838658;AN=5008;NS=2504;DP=14686;EAS_AF=0;AMR_AF=0.0072;AFR_AF=0;EUR_AF=0.0119;SAS_AF=0.0256;AA=G|||;VT=SNP
17	43795899	rs12942912	G	A	100	PASS	AC=675;AF=0.134784;AN=5008;NS=2504;DP=14572;EAS_AF=0.2153;AMR_AF=0.1873;AFR_AF=0.1157;EUR_AF=0.1203;SAS_AF=0.0552;AA=G|||;VT=SNP
17	43796179	rs2864088	T	C	100	PASS	AC=4687;AF=0.935903;AN=5008;NS=2504;DP=14318;EAS_AF=0.999;AMR_AF=0.9769;AFR_AF=0.8268;EUR_AF=0.9563;SAS_AF=0.9683;AA=C|||;VT=SNP
17	43796210	rs74583625	T	C	100	PASS	AC=18;AF=0.00359425;AN=5008;NS=2504;DP=14134;EAS_AF=0;AMR_AF=0.0072;AFR_AF=0;EUR_AF=0.0129;SAS_AF=0;AA=T|||;VT=SNP
17	43796541	rs1880750	T	A	100	PASS	AC=443;AF=0.0884585;AN=5008;NS=2504;DP=17095;EAS_AF=0.001;AMR_AF=0.1556;AFR_AF=0.0242;EUR_AF=0.2396;SAS_AF=0.0624;AA=A|||;VT=SNP
17	43797087	rs56167344	A	T	100	PASS	AC=428;AF=0.0854633;AN=5008;NS=2504;DP=20229;EAS_AF=0.001;AMR_AF=0.1571;AFR_AF=0.0129;EUR_AF=0.2396;SAS_AF=0.0613;AA=A|||;VT=SNP
17	43797246	rs56046792	C	T	100	PASS	AC=428;AF=0.0854633;AN=5008;NS=2504;DP=20272;EAS_AF=0.001;AMR_AF=0.1571;AFR_AF=0.0129;EUR_AF=0.2396;SAS_AF=0.0613;AA=C|||;VT=SNP
17	43797399	rs9903984	T	C	100	PASS	AC=265;AF=0.0529153;AN=5008;NS=2504;DP=21627;EAS_AF=0.001;AMR_AF=0.0274;AFR_AF=0.1241;EUR_AF=0.0497;SAS_AF=0.0317;AA=T|||;VT=SNP
17	43797414	rs9895728	G	A	100	PASS	AC=265;AF=0.0529153;AN=5008;NS=2504;DP=21532;EAS_AF=0.001;AMR_AF=0.0274;AFR_AF=0.1241;EUR_AF=0.0497;SAS_AF=0.0317;AA=G|||;VT=SNP
17	43797639	rs117544482	G	A	100	PASS	AC=22;AF=0.00439297;AN=5008;NS=2504;DP=17233;EAS_AF=0;AMR_AF=0.0043;AFR_AF=0;EUR_AF=0.007;SAS_AF=0.0123;AA=G|||;VT=SNP
17	43798015	rs56323722	A	C	100	PASS	AC=446;AF=0.0890575;AN=5008;NS=2504;DP=16442;EAS_AF=0.001;AMR_AF=0.1571;AFR_AF=0.025;EUR_AF=0.2396;SAS_AF=0.0634;AA=C|||;VT=SNP
17	43798160	rs55989971	G	A	100	PASS	AC=446;AF=0.0890575;AN=5008;NS=2504;DP=18581;EAS_AF=0.001;AMR_AF=0.1571;AFR_AF=0.025;EUR_AF=0.2396;SAS_AF=0.0634;AA=G|||;VT=SNP
17	43798308	rs117615688	G	A	100	PASS	AC=135;AF=0.0269569;AN=5008;NS=2504;DP=20984;EAS_AF=0;AMR_AF=0.0663;AFR_AF=0.0045;EUR_AF=0.0706;SAS_AF=0.0123;AA=G|||;VT=SNP
17	43798360	rs55938136	A	G	100	PASS	AC=3458;AF=0.690495;AN=5008;NS=2504;DP=19665;EAS_AF=0.9722;AMR_AF=0.8141;AFR_AF=0.5091;EUR_AF=0.9821;SAS_AF=0.2577;AA=G|||;VT=SNP
17	43798401	rs62056946	G	A	100	PASS	AC=446;AF=0.0890575;AN=5008;NS=2504;DP=19269;EAS_AF=0.001;AMR_AF=0.1571;AFR_AF=0.025;EUR_AF=0.2396;SAS_AF=0.0634;AA=G|||;VT=SNP
17	43798546	rs75403953	A	G	100	PASS	AC=446;AF=0.0890575;AN=5008;NS=2504;DP=19312;EAS_AF=0.001;AMR_AF=0.1571;AFR_AF=0.025;EUR_AF=0.2396;SAS_AF=0.0634;AA=G|||;VT=SNP
17	43798902	rs55838058	C	T	100	PASS	AC=446;AF=0.0890575;AN=5008;NS=2504;DP=21404;EAS_AF=0.001;AMR_AF=0.1571;AFR_AF=0.025;EUR_AF=0.2396;SAS_AF=0.0634;AA=C|||;VT=SNP
17	43798903	rs56062621	A	G	100	PASS	AC=446;AF=0.0890575;AN=5008;NS=2504;DP=21421;EAS_AF=0.001;AMR_AF=0.1571;AFR_AF=0.025;EUR_AF=0.2396;SAS_AF=0.0634;AA=A|||;VT=SNP
17	43799033	rs55962674	C	T	100	PASS	AC=446;AF=0.0890575;AN=5008;NS=2504;DP=19273;EAS_AF=0.001;AMR_AF=0.1571;AFR_AF=0.025;EUR_AF=0.2396;SAS_AF=0.0634;AA=T|||;VT=SNP
17	43799048	rs55896111	G	A	100	PASS	AC=446;AF=0.0890575;AN=5008;NS=2504;DP=19475;EAS_AF=0.001;AMR_AF=0.1571;AFR_AF=0.025;EUR_AF=0.2396;SAS_AF=0.0634;AA=G|||;VT=SNP
17	43799052	rs55787734	A	G	100	PASS	AC=446;AF=0.0890575;AN=5008;NS=2504;DP=19617;EAS_AF=0.001;AMR_AF=0.1571;AFR_AF=0.025;EUR_AF=0.2396;SAS_AF=0.0634;AA=G|||;VT=SNP
17	43799509	rs55653963	A	C	100	PASS	AC=428;AF=0.0854633;AN=5008;NS=2504;DP=19528;EAS_AF=0.001;AMR_AF=0.1571;AFR_AF=0.0129;EUR_AF=0.2396;SAS_AF=0.0613;AA=A|||;VT=SNP
17	43799667	rs62054378	C	A	100	PASS	AC=446;AF=0.0890575;AN=5008;NS=2504;DP=17847;EAS_AF=0.001;AMR_AF=0.1571;AFR_AF=0.025;EUR_AF=0.2396;SAS_AF=0.0634;AA=A|||;VT=SNP
17	43799804	rs77819001	C	A	100	PASS	AC=446;AF=0.0890575;AN=5008;NS=2504;DP=16422;EAS_AF=0.001;AMR_AF=0.1571;AFR_AF=0.025;EUR_AF=0.2396;SAS_AF=0.0634;AA=C|||;VT=SNP
17	43799810	rs76667867	G	C	100	PASS	AC=446;AF=0.0890575;AN=5008;NS=2504;DP=16420;EAS_AF=0.001;AMR_AF=0.1571;AFR_AF=0.025;EUR_AF=0.2396;SAS_AF=0.0634;AA=G|||;VT=SNP
17	43799852	rs55968221	A	G	100	PASS	AC=1799;AF=0.359225;AN=5008;NS=2504;DP=17725;EAS_AF=0.4861;AMR_AF=0.4452;AFR_AF=0.2269;EUR_AF=0.3091;SAS_AF=0.3978;AA=A|||;VT=SNP
17	43800351	rs17563433	A	C	100	PASS	AC=446;AF=0.0890575;AN=5008;NS=2504;DP=23828;EAS_AF=0.001;AMR_AF=0.1571;AFR_AF=0.025;EUR_AF=0.2396;SAS_AF=0.0634;AA=C|||;VT=SNP
17	43800404	rs77370070	T	G	100	PASS	AC=446;AF=0.0890575;AN=5008;NS=2504;DP=21796;EAS_AF=0.001;AMR_AF=0.1571;AFR_AF=0.025;EUR_AF=0.2396;SAS_AF=0.0634;AA=G|||;VT=SNP
17	43800987	rs62054380	C	A	100	PASS	AC=446;AF=0.0890575;AN=5008;NS=2504;DP=20436;EAS_AF=0.001;AMR_AF=0.1571;AFR_AF=0.025;EUR_AF=0.2396;SAS_AF=0.0634;AA=A|||;VT=SNP
17	43801092	rs112570965	T	C	100	PASS	AC=446;AF=0.0890575;AN=5008;NS=2504;DP=19981;EAS_AF=0.001;AMR_AF=0.1571;AFR_AF=0.025;EUR_AF=0.2396;SAS_AF=0.0634;AA=C|||;VT=SNP
17	43801185	rs62054381	A	G	100	PASS	AC=477;AF=0.0952476;AN=5008;NS=2504;DP=22173;EAS_AF=0.001;AMR_AF=0.1599;AFR_AF=0.0461;EUR_AF=0.2406;SAS_AF=0.0634;AA=G|||;VT=SNP
17	43801593	rs17649019	G	A	100	PASS	AC=447;AF=0.0892572;AN=5008;NS=2504;DP=21544;EAS_AF=0.001;AMR_AF=0.1571;AFR_AF=0.0257;EUR_AF=0.2396;SAS_AF=0.0634;AA=G|||;VT=SNP
17	43801695	rs17563501	C	T	100	PASS	AC=446;AF=0.0890575;AN=5008;NS=2504;DP=19252;EAS_AF=0.001;AMR_AF=0.1571;AFR_AF=0.025;EUR_AF=0.2396;SAS_AF=0.0634;AA=C|||;VT=SNP
17	43802506	rs7218457	A	G	100	PASS	AC=1827;AF=0.364816;AN=5008;NS=2504;DP=19795;EAS_AF=0.4861;AMR_AF=0.4438;AFR_AF=0.2496;EUR_AF=0.3082;SAS_AF=0.3978;AA=A|||;VT=SNP
17	43802525	rs62054382	C	T	100	PASS	AC=446;AF=0.0890575;AN=5008;NS=2504;DP=20467;EAS_AF=0.001;AMR_AF=0.1571;AFR_AF=0.025;EUR_AF=0.2396;SAS_AF=0.0634;AA=T|||;VT=SNP
17	43802907	rs62054383	T	C	100	PASS	AC=448;AF=0.0894569;AN=5008;NS=2504;DP=22806;EAS_AF=0.001;AMR_AF=0.1585;AFR_AF=0.025;EUR_AF=0.2396;SAS_AF=0.0644;AA=T|||;VT=SNP
17	43802971	rs10514879	C	T	100	PASS	AC=446;AF=0.0890575;AN=5008;NS=2504;DP=22030;EAS_AF=0.001;AMR_AF=0.1571;AFR_AF=0.025;EUR_AF=0.2396;SAS_AF=0.0634;AA=T|||;VT=SNP
17	43803189	rs1358071	C	A	100	PASS	AC=4193;AF=0.83726;AN=5008;NS=2504;DP=17297;EAS_AF=0.998;AMR_AF=0.8112;AFR_AF=0.7753;EUR_AF=0.7097;SAS_AF=0.9049;AA=C|||;VT=SNP
17	43803222	rs35580644	C	T	100	PASS	AC=119;AF=0.023762;AN=5008;NS=2504;DP=17728;EAS_AF=0.001;AMR_AF=0.0231;AFR_AF=0.0159;EUR_AF=0.0497;SAS_AF=0.0317;AA=C|||;VT=SNP
17	43803788	rs56280222	T	C	100	PASS	AC=446;AF=0.0890575;AN=5008;NS=2504;DP=19514;EAS_AF=0.001;AMR_AF=0.1571;AFR_AF=0.025;EUR_AF=0.2396;SAS_AF=0.0634;AA=T|||;VT=SNP
17	43804186	rs35116560	T	C	100	PASS	AC=2029;AF=0.405152;AN=5008;NS=2504;DP=20602;EAS_AF=0.5159;AMR_AF=0.3429;AFR_AF=0.1921;EUR_AF=0.4016;SAS_AF=0.6268;AA=T|||;VT=SNP
17	43804306	rs62054384	T	C	100	PASS	AC=446;AF=0.0890575;AN=5008;NS=2504;DP=22621;EAS_AF=0.001;AMR_AF=0.1571;AFR_AF=0.025;EUR_AF=0.2396;SAS_AF=0.0634;AA=C|||;VT=SNP
17	43804317	rs9897399	A	G	100	PASS	AC=4499;AF=0.898363;AN=5008;NS=2504;DP=22953;EAS_AF=0.999;AMR_AF=0.8357;AFR_AF=0.9448;EUR_AF=0.7594;SAS_AF=0.9192;AA=G|||;VT=SNP
17	43804389	rs56205560	T	A	100	PASS	AC=446;AF=0.0890575;AN=5008;NS=2504;DP=22172;EAS_AF=0.001;AMR_AF=0.1571;AFR_AF=0.025;EUR_AF=0.2396;SAS_AF=0.0634;AA=T|||;VT=SNP
17	43804619	rs56380663	C	T	100	PASS	AC=449;AF=0.0896565;AN=5008;NS=2504;DP=19876;EAS_AF=0.001;AMR_AF=0.1571;AFR_AF=0.0272;EUR_AF=0.2396;SAS_AF=0.0634;AA=C|||;VT=SNP
17	43805194	rs9303521	T	G	100	PASS	AC=3010;AF=0.601038;AN=5008;NS=2504;DP=19140;EAS_AF=0.6042;AMR_AF=0.5014;AFR_AF=0.708;EUR_AF=0.5278;SAS_AF=0.5992;AA=G|||;VT=SNP
17	43805398	rs72834548	G	A	100	PASS	AC=719;AF=0.14357;AN=5008;NS=2504;DP=19187;EAS_AF=0.2619;AMR_AF=0.1671;AFR_AF=0.0197;EUR_AF=0.1133;SAS_AF=0.2035;AA=G|||;VT=SNP
17	43805525	rs62054387	A	C	100	PASS	AC=460;AF=0.091853;AN=5008;NS=2504;DP=18659;EAS_AF=0.001;AMR_AF=0.1571;AFR_AF=0.0371;EUR_AF=0.2396;SAS_AF=0.0613;AA=C|||;VT=SNP
17	43805590	rs62054388	C	T	100	PASS	AC=477;AF=0.0952476;AN=5008;NS=2504;DP=18735;EAS_AF=0.001;AMR_AF=0.1571;AFR_AF=0.0484;EUR_AF=0.2396;SAS_AF=0.0634;AA=C|||;VT=SNP
17	43806015	rs4401083	G	A	100	PASS	AC=479;AF=0.095647;AN=5008;NS=2504;DP=19280;EAS_AF=0.003;AMR_AF=0.1571;AFR_AF=0.0484;EUR_AF=0.2396;SAS_AF=0.0634;AA=G|||;VT=SNP
17	43806264	rs1880752	C	T	100	PASS	AC=477;AF=0.0952476;AN=5008;NS=2504;DP=21473;EAS_AF=0.001;AMR_AF=0.1571;AFR_AF=0.0484;EUR_AF=0.2396;SAS_AF=0.0634;AA=c|||;VT=SNP
17	43806451	rs4617909	C	T	100	PASS	AC=477;AF=0.0952476;AN=5008;NS=2504;DP=20097;EAS_AF=0.001;AMR_AF=0.1571;AFR_AF=0.0484;EUR_AF=0.2396;SAS_AF=0.0634;AA=T|||;VT=SNP
17	43806925	rs2902662	G	A	100	PASS	AC=477;AF=0.0952476;AN=5008;NS=2504;DP=19987;EAS_AF=0.001;AMR_AF=0.1571;AFR_AF=0.0484;EUR_AF=0.2396;SAS_AF=0.0634;AA=G|||;VT=SNP
17	43807063	rs2864087	C	T	100	PASS	AC=478;AF=0.0954473;AN=5008;NS=2504;DP=25004;EAS_AF=0.001;AMR_AF=0.1571;AFR_AF=0.0484;EUR_AF=0.2396;SAS_AF=0.0644;AA=T|||;VT=SNP
17	43807099	rs2902661	G	A	100	PASS	AC=477;AF=0.0952476;AN=5008;NS=2504;DP=24272;EAS_AF=0.001;AMR_AF=0.1571;AFR_AF=0.0484;EUR_AF=0.2396;SAS_AF=0.0634;AA=G|||;VT=SNP
17	43807113	rs4609899	C	T	100	PASS	AC=477;AF=0.0952476;AN=5008;NS=2504;DP=23872;EAS_AF=0.001;AMR_AF=0.1571;AFR_AF=0.0484;EUR_AF=0.2396;SAS_AF=0.0634;AA=T|||;VT=SNP
17	43807134	rs4471726	T	C	100	PASS	AC=477;AF=0.0952476;AN=5008;NS=2504;DP=22807;EAS_AF=0.001;AMR_AF=0.1571;AFR_AF=0.0484;EUR_AF=0.2396;SAS_AF=0.0634;AA=A|||;VT=SNP
17	43807485	rs79226879	T	C	100	PASS	AC=477;AF=0.0952476;AN=5008;NS=2504;DP=23132;EAS_AF=0.001;AMR_AF=0.1571;AFR_AF=0.0484;EUR_AF=0.2396;SAS_AF=0.0634;AA=T|||;VT=SNP
17	43807955	rs17563599	A	C	100	PASS	AC=483;AF=0.0964457;AN=5008;NS=2504;DP=19928;EAS_AF=0.001;AMR_AF=0.1585;AFR_AF=0.0522;EUR_AF=0.2396;SAS_AF=0.0634;AA=C|||;VT=SNP
17	43808067	rs17649138	G	A	100	PASS	AC=477;AF=0.0952476;AN=5008;NS=2504;DP=19568;EAS_AF=0.001;AMR_AF=0.1571;AFR_AF=0.0484;EUR_AF=0.2396;SAS_AF=0.0634;AA=G|||;VT=SNP
17	43808321	rs62054389	G	A	100	PASS	AC=477;AF=0.0952476;AN=5008;NS=2504;DP=20306;EAS_AF=0.001;AMR_AF=0.1571;AFR_AF=0.0484;EUR_AF=0.2396;SAS_AF=0.0634;AA=A|||;VT=SNP
17	43808443	rs62054390	A	C	100	PASS	AC=477;AF=0.0952476;AN=5008;NS=2504;DP=19020;EAS_AF=0.001;AMR_AF=0.1571;AFR_AF=0.0484;EUR_AF=0.2396;SAS_AF=0.0634;AA=A|||;VT=SNP
17	43808763	rs55947210	A	G	100	PASS	AC=477;AF=0.0952476;AN=5008;NS=2504;DP=19131;EAS_AF=0.001;AMR_AF=0.1571;AFR_AF=0.0484;EUR_AF=0.2396;SAS_AF=0.0634;AA=A|||;VT=SNP
17	43808945	rs62054392	C	T	100	PASS	AC=477;AF=0.0952476;AN=5008;NS=2504;DP=21510;EAS_AF=0.001;AMR_AF=0.1571;AFR_AF=0.0484;EUR_AF=0.2396;SAS_AF=0.0634;AA=C|||;VT=SNP
17	43809016	rs4390635	C	T	100	PASS	AC=477;AF=0.0952476;AN=5008;NS=2504;DP=20899;EAS_AF=0.001;AMR_AF=0.1571;AFR_AF=0.0484;EUR_AF=0.2396;SAS_AF=0.0634;AA=C|||;VT=SNP
17	43809096	rs7225384	C	G	100	PASS	AC=2242;AF=0.447684;AN=5008;NS=2504;DP=20848;EAS_AF=0.5139;AMR_AF=0.3847;AFR_AF=0.3608;EUR_AF=0.4195;SAS_AF=0.5706;AA=G|||;VT=SNP
17	43809264	rs62054393	T	G	100	PASS	AC=477;AF=0.0952476;AN=5008;NS=2504;DP=19907;EAS_AF=0.001;AMR_AF=0.1571;AFR_AF=0.0484;EUR_AF=0.2396;SAS_AF=0.0634;AA=T|||;VT=SNP
17	43809328	rs75986348	A	G	100	PASS	AC=477;AF=0.0952476;AN=5008;NS=2504;DP=20807;EAS_AF=0.001;AMR_AF=0.1571;AFR_AF=0.0484;EUR_AF=0.2396;SAS_AF=0.0634;AA=G|||;VT=SNP
17	43809505	rs117100342	C	T	100	PASS	AC=35;AF=0.00698882;AN=5008;NS=2504;DP=22365;EAS_AF=0;AMR_AF=0.0029;AFR_AF=0.0015;EUR_AF=0.0258;SAS_AF=0.0051;AA=C|||;VT=SNP
17	43809580	rs8065157	C	T	100	PASS	AC=136;AF=0.0271565;AN=5008;NS=2504;DP=20922;EAS_AF=0.001;AMR_AF=0.0231;AFR_AF=0.0287;EUR_AF=0.0497;SAS_AF=0.0317;AA=c|||;VT=SNP
17	43809844	rs4414533	C	T	100	PASS	AC=1680;AF=0.335463;AN=5008;NS=2504;DP=21145;EAS_AF=0.5139;AMR_AF=0.2277;AFR_AF=0.2655;EUR_AF=0.1799;SAS_AF=0.4826;AA=C|||;VT=SNP
17	43810165	rs4792878	C	T	100	PASS	AC=63;AF=0.0125799;AN=5008;NS=2504;DP=20075;EAS_AF=0.0377;AMR_AF=0.0144;AFR_AF=0;EUR_AF=0.0119;SAS_AF=0.0031;AA=C|||;VT=SNP
17	43810168	rs11079711	G	A	100	PASS	AC=998;AF=0.199281;AN=5008;NS=2504;DP=20180;EAS_AF=0.2629;AMR_AF=0.2594;AFR_AF=0.0151;EUR_AF=0.2624;SAS_AF=0.2751;AA=G|||;VT=SNP
17	43810371	rs17649162	G	C	100	PASS	AC=477;AF=0.0952476;AN=5008;NS=2504;DP=20902;EAS_AF=0.001;AMR_AF=0.1571;AFR_AF=0.0484;EUR_AF=0.2396;SAS_AF=0.0634;AA=C|||;VT=SNP
17	43810608	rs62054394	T	A	100	PASS	AC=477;AF=0.0952476;AN=5008;NS=2504;DP=18528;EAS_AF=0.001;AMR_AF=0.1571;AFR_AF=0.0484;EUR_AF=0.2396;SAS_AF=0.0634;AA=A|||;VT=SNP
17	43810782	rs113790915	G	C	100	PASS	AC=477;AF=0.0952476;AN=5008;NS=2504;DP=15263;EAS_AF=0.001;AMR_AF=0.1571;AFR_AF=0.0484;EUR_AF=0.2396;SAS_AF=0.0634;AA=C|||;VT=SNP
17	43810851	rs77807457	G	C	100	PASS	AC=474;AF=0.0946486;AN=5008;NS=2504;DP=7201;EAS_AF=0.001;AMR_AF=0.1556;AFR_AF=0.0484;EUR_AF=0.2396;SAS_AF=0.0613;AA=G|||;VT=SNP
17	43810873	rs75022332	A	T	100	PASS	AC=477;AF=0.0952476;AN=5008;NS=2504;DP=11504;EAS_AF=0.001;AMR_AF=0.1571;AFR_AF=0.0484;EUR_AF=0.2396;SAS_AF=0.0634;AA=T|||;VT=SNP
17	43810896	rs77804065	C	T	100	PASS	AC=489;AF=0.0976438;AN=5008;NS=2504;DP=15324;EAS_AF=0.001;AMR_AF=0.1585;AFR_AF=0.0484;EUR_AF=0.2505;SAS_AF=0.0634;AA=T|||;VT=SNP
17	43810902	rs77301847	A	G	100	PASS	AC=477;AF=0.0952476;AN=5008;NS=2504;DP=16358;EAS_AF=0.001;AMR_AF=0.1571;AFR_AF=0.0484;EUR_AF=0.2396;SAS_AF=0.0634;AA=G|||;VT=SNP
17	43811060	rs62054395	T	G	100	PASS	AC=477;AF=0.0952476;AN=5008;NS=2504;DP=15927;EAS_AF=0.001;AMR_AF=0.1571;AFR_AF=0.0484;EUR_AF=0.2396;SAS_AF=0.0634;AA=G|||;VT=SNP
17	43811072	rs17563683	A	G	100	PASS	AC=477;AF=0.0952476;AN=5008;NS=2504;DP=16014;EAS_AF=0.001;AMR_AF=0.1571;AFR_AF=0.0484;EUR_AF=0.2396;SAS_AF=0.0634;AA=G|||;VT=SNP
17	43811260	rs1880753	G	A	100	PASS	AC=2061;AF=0.411542;AN=5008;NS=2504;DP=18961;EAS_AF=0.4812;AMR_AF=0.5576;AFR_AF=0.2095;EUR_AF=0.5219;SAS_AF=0.3957;AA=G|||;VT=SNP
17	43811510	rs62054396	T	C	100	PASS	AC=477;AF=0.0952476;AN=5008;NS=2504;DP=20237;EAS_AF=0.001;AMR_AF=0.1571;AFR_AF=0.0484;EUR_AF=0.2396;SAS_AF=0.0634;AA=C|||;VT=SNP
17	43811673	rs17563718	C	T	100	PASS	AC=477;AF=0.0952476;AN=5008;NS=2504;DP=21387;EAS_AF=0.001;AMR_AF=0.1571;AFR_AF=0.0484;EUR_AF=0.2396;SAS_AF=0.0634;AA=T|||;VT=SNP
17	43811792	rs62054397	C	T	100	PASS	AC=477;AF=0.0952476;AN=5008;NS=2504;DP=19875;EAS_AF=0.001;AMR_AF=0.1571;AFR_AF=0.0484;EUR_AF=0.2396;SAS_AF=0.0634;AA=C|||;VT=SNP
17	43811950	rs4569335	A	C	100	PASS	AC=477;AF=0.0952476;AN=5008;NS=2504;DP=19816;EAS_AF=0.001;AMR_AF=0.1571;AFR_AF=0.0484;EUR_AF=0.2396;SAS_AF=0.0634;AA=C|||;VT=SNP
17	43812177	rs1526125	C	T	100	PASS	AC=477;AF=0.0952476;AN=5008;NS=2504;DP=21599;EAS_AF=0.001;AMR_AF=0.1571;AFR_AF=0.0484;EUR_AF=0.2396;SAS_AF=0.0634;AA=C|||;VT=SNP
17	43812218	rs1526126	C	T	100	PASS	AC=477;AF=0.0952476;AN=5008;NS=2504;DP=22472;EAS_AF=0.001;AMR_AF=0.1571;AFR_AF=0.0484;EUR_AF=0.2396;SAS_AF=0.0634;AA=C|||;VT=SNP
17	43812398	rs1526127	C	G	100	PASS	AC=478;AF=0.0954473;AN=5008;NS=2504;DP=20258;EAS_AF=0.001;AMR_AF=0.1571;AFR_AF=0.0484;EUR_AF=0.2406;SAS_AF=0.0634;AA=C|||;VT=SNP
17	43812599	rs62054398	A	G	100	PASS	AC=477;AF=0.0952476;AN=5008;NS=2504;DP=20010;EAS_AF=0.001;AMR_AF=0.1571;AFR_AF=0.0484;EUR_AF=0.2396;SAS_AF=0.0634;AA=G|||;VT=SNP
17	43812624	rs62054399	G	A	100	PASS	AC=477;AF=0.0952476;AN=5008;NS=2504;DP=19891;EAS_AF=0.001;AMR_AF=0.1571;AFR_AF=0.0484;EUR_AF=0.2396;SAS_AF=0.0634;AA=G|||;VT=SNP
17	43812649	rs62054400	T	C	100	PASS	AC=477;AF=0.0952476;AN=5008;NS=2504;DP=20521;EAS_AF=0.001;AMR_AF=0.1571;AFR_AF=0.0484;EUR_AF=0.2396;SAS_AF=0.0634;AA=T|||;VT=SNP
17	43812684	rs62054411	A	G	100	PASS	AC=477;AF=0.0952476;AN=5008;NS=2504;DP=21239;EAS_AF=0.001;AMR_AF=0.1571;AFR_AF=0.0484;EUR_AF=0.2396;SAS_AF=0.0634;AA=A|||;VT=SNP
17	43812897	rs12938476	T	C	100	PASS	AC=2257;AF=0.450679;AN=5008;NS=2504;DP=17988;EAS_AF=0.5169;AMR_AF=0.3847;AFR_AF=0.3631;EUR_AF=0.4264;SAS_AF=0.5726;AA=C|||;VT=SNP
17	43813002	rs62054412	G	A	100	PASS	AC=477;AF=0.0952476;AN=5008;NS=2504;DP=19130;EAS_AF=0.001;AMR_AF=0.1571;AFR_AF=0.0484;EUR_AF=0.2396;SAS_AF=0.0634;AA=A|||;VT=SNP
17	43813186	rs8067527	G	A	100	PASS	AC=2136;AF=0.426518;AN=5008;NS=2504;DP=19698;EAS_AF=0.5139;AMR_AF=0.3804;AFR_AF=0.2753;EUR_AF=0.4254;SAS_AF=0.5746;AA=A|||;VT=SNP
17	43813221	rs12944235	G	A	100	PASS	AC=2062;AF=0.411741;AN=5008;NS=2504;DP=18953;EAS_AF=0.4851;AMR_AF=0.5562;AFR_AF=0.208;EUR_AF=0.5219;SAS_AF=0.3957;AA=G|||;VT=SNP
17	43813252	rs17563787	C	G	100	PASS	AC=477;AF=0.0952476;AN=5008;NS=2504;DP=17572;EAS_AF=0.001;AMR_AF=0.1571;AFR_AF=0.0484;EUR_AF=0.2396;SAS_AF=0.0634;AA=G|||;VT=SNP
17	43813370	rs62054413	G	C	100	PASS	AC=477;AF=0.0952476;AN=5008;NS=2504;DP=18031;EAS_AF=0.001;AMR_AF=0.1571;AFR_AF=0.0484;EUR_AF=0.2396;SAS_AF=0.0634;AA=C|||;VT=SNP
17	43813415	rs62054414	G	A	100	PASS	AC=477;AF=0.0952476;AN=5008;NS=2504;DP=19321;EAS_AF=0.001;AMR_AF=0.1571;AFR_AF=0.0484;EUR_AF=0.2396;SAS_AF=0.0634;AA=A|||;VT=SNP
17	43814020	rs10451283	T	C	100	PASS	AC=588;AF=0.117412;AN=5008;NS=2504;DP=18758;EAS_AF=0.001;AMR_AF=0.1671;AFR_AF=0.1278;EUR_AF=0.2406;SAS_AF=0.0613;AA=T|||;VT=SNP
17	43814427	rs76421814	T	C	100	PASS	AC=477;AF=0.0952476;AN=5008;NS=2504;DP=19628;EAS_AF=0.001;AMR_AF=0.1571;AFR_AF=0.0484;EUR_AF=0.2396;SAS_AF=0.0634;AA=C|||;VT=SNP
17	43814694	rs117558391	T	A	100	PASS	AC=50;AF=0.00998403;AN=5008;NS=2504;DP=19837;EAS_AF=0;AMR_AF=0.0216;AFR_AF=0.0023;EUR_AF=0.0288;SAS_AF=0.0031;AA=T|||;VT=SNP
17	43815013	rs140252688	C	T	100	PASS	AC=31;AF=0.0061901;AN=5008;NS=2504;DP=17344;EAS_AF=0;AMR_AF=0.013;AFR_AF=0.0008;EUR_AF=0.0199;SAS_AF=0.001;AA=C|||;VT=SNP
17	43815141	rs56006248	A	G	100	PASS	AC=477;AF=0.0952476;AN=5008;NS=2504;DP=20679;EAS_AF=0.001;AMR_AF=0.1571;AFR_AF=0.0484;EUR_AF=0.2396;SAS_AF=0.0634;AA=A|||;VT=SNP
17	43815145	rs7220839	C	T	100	PASS	AC=2056;AF=0.410543;AN=5008;NS=2504;DP=20744;EAS_AF=0.4831;AMR_AF=0.5548;AFR_AF=0.2065;EUR_AF=0.5219;SAS_AF=0.3947;AA=C|||;VT=SNP
17	43815336	rs56298110	A	G	100	PASS	AC=477;AF=0.0952476;AN=5008;NS=2504;DP=19096;EAS_AF=0.001;AMR_AF=0.1571;AFR_AF=0.0484;EUR_AF=0.2396;SAS_AF=0.0634;AA=G|||;VT=SNP
17	43815530	rs35587712	G	A	100	PASS	AC=169;AF=0.033746;AN=5008;NS=2504;DP=18368;EAS_AF=0.002;AMR_AF=0.0432;AFR_AF=0.0318;EUR_AF=0.0616;SAS_AF=0.0337;AA=G|||;VT=SNP
17	43815713	rs1608955	C	T	100	PASS	AC=477;AF=0.0952476;AN=5008;NS=2504;DP=18769;EAS_AF=0.001;AMR_AF=0.1571;AFR_AF=0.0484;EUR_AF=0.2396;SAS_AF=0.0634;AA=C|||;VT=SNP
17	43815820	rs1608956	T	A	100	PASS	AC=477;AF=0.0952476;AN=5008;NS=2504;DP=18906;EAS_AF=0.001;AMR_AF=0.1571;AFR_AF=0.0484;EUR_AF=0.2396;SAS_AF=0.0634;AA=T|||;VT=SNP
17	43815859	rs62054417	A	C	100	PASS	AC=477;AF=0.0952476;AN=5008;NS=2504;DP=18775;EAS_AF=0.001;AMR_AF=0.1571;AFR_AF=0.0484;EUR_AF=0.2396;SAS_AF=0.0634;AA=C|||;VT=SNP
17	43816052	rs78440279	C	T	100	PASS	AC=481;AF=0.0960463;AN=5008;NS=2504;DP=19554;EAS_AF=0.001;AMR_AF=0.1571;AFR_AF=0.0499;EUR_AF=0.2406;SAS_AF=0.0644;AA=C|||;VT=SNP
17	43816106	rs75500942	C	A	100	PASS	AC=477;AF=0.0952476;AN=5008;NS=2504;DP=19644;EAS_AF=0.001;AMR_AF=0.1571;AFR_AF=0.0484;EUR_AF=0.2396;SAS_AF=0.0634;AA=A|||;VT=SNP
17	43816306	rs62054418	G	A	100	PASS	AC=477;AF=0.0952476;AN=5008;NS=2504;DP=20516;EAS_AF=0.001;AMR_AF=0.1571;AFR_AF=0.0484;EUR_AF=0.2396;SAS_AF=0.0634;AA=G|||;VT=SNP
17	43816605	rs62054419	A	C	100	PASS	AC=477;AF=0.0952476;AN=5008;NS=2504;DP=20861;EAS_AF=0.001;AMR_AF=0.1571;AFR_AF=0.0484;EUR_AF=0.2396;SAS_AF=0.0634;AA=C|||;VT=SNP
17	43816655	rs62054420	C	G	100	PASS	AC=478;AF=0.0954473;AN=5008;NS=2504;DP=21879;EAS_AF=0.001;AMR_AF=0.1571;AFR_AF=0.0484;EUR_AF=0.2406;SAS_AF=0.0634;AA=G|||;VT=SNP
17	43816657	rs62054421	G	A	100	PASS	AC=479;AF=0.095647;AN=5008;NS=2504;DP=21877;EAS_AF=0.001;AMR_AF=0.1585;AFR_AF=0.0484;EUR_AF=0.2406;SAS_AF=0.0634;AA=A|||;VT=SNP
17	43817459	rs17563800	C	T	100	PASS	AC=478;AF=0.0954473;AN=5008;NS=2504;DP=18742;EAS_AF=0.001;AMR_AF=0.1571;AFR_AF=0.0484;EUR_AF=0.2396;SAS_AF=0.0644;AA=C|||;VT=SNP
17	43817557	rs56295996	C	T	100	PASS	AC=477;AF=0.0952476;AN=5008;NS=2504;DP=15847;EAS_AF=0.001;AMR_AF=0.1571;AFR_AF=0.0484;EUR_AF=0.2396;SAS_AF=0.0634;AA=C|||;VT=SNP
17	43817608	rs56384960	G	A	100	PASS	AC=477;AF=0.0952476;AN=5008;NS=2504;DP=18376;EAS_AF=0.001;AMR_AF=0.1571;AFR_AF=0.0484;EUR_AF=0.2396;SAS_AF=0.0634;AA=G|||;VT=SNP
17	43817832	rs56178230	G	A	100	PASS	AC=477;AF=0.0952476;AN=5008;NS=2504;DP=18436;EAS_AF=0.001;AMR_AF=0.1571;AFR_AF=0.0484;EUR_AF=0.2396;SAS_AF=0.0634;AA=G|||;VT=SNP
17	43817898	rs80157557	G	A	100	PASS	AC=477;AF=0.0952476;AN=5008;NS=2504;DP=16806;EAS_AF=0.001;AMR_AF=0.1571;AFR_AF=0.0484;EUR_AF=0.2396;SAS_AF=0.0634;AA=G|||;VT=SNP
17	43818067	rs12940949	G	A	100	PASS	AC=47;AF=0.00938498;AN=5008;NS=2504;DP=16680;EAS_AF=0;AMR_AF=0.0173;AFR_AF=0.0023;EUR_AF=0.0298;SAS_AF=0.002;AA=G|||;VT=SNP
17	43818160	rs76728632	A	C	100	PASS	AC=477;AF=0.0952476;AN=5008;NS=2504;DP=19455;EAS_AF=0.001;AMR_AF=0.1571;AFR_AF=0.0484;EUR_AF=0.2396;SAS_AF=0.0634;AA=A|||;VT=SNP
17	43818196	rs12944445	A	C	100	PASS	AC=136;AF=0.0271565;AN=5008;NS=2504;DP=19094;EAS_AF=0.001;AMR_AF=0.0231;AFR_AF=0.0287;EUR_AF=0.0497;SAS_AF=0.0317;AA=A|||;VT=SNP
17	43818222	rs17563827	C	A	100	PASS	AC=477;AF=0.0952476;AN=5008;NS=2504;DP=18453;EAS_AF=0.001;AMR_AF=0.1571;AFR_AF=0.0484;EUR_AF=0.2396;SAS_AF=0.0634;AA=A|||;VT=SNP
17	43818611	rs80072429	G	A	100	PASS	AC=478;AF=0.0954473;AN=5008;NS=2504;DP=19585;EAS_AF=0.001;AMR_AF=0.1571;AFR_AF=0.0492;EUR_AF=0.2396;SAS_AF=0.0634;AA=G|||;VT=SNP
17	43818657	rs77114624	T	C	100	PASS	AC=478;AF=0.0954473;AN=5008;NS=2504;DP=19791;EAS_AF=0.001;AMR_AF=0.1571;AFR_AF=0.0492;EUR_AF=0.2396;SAS_AF=0.0634;AA=T|||;VT=SNP
17	43818690	rs76311426	G	T	100	PASS	AC=478;AF=0.0954473;AN=5008;NS=2504;DP=19134;EAS_AF=0.001;AMR_AF=0.1571;AFR_AF=0.0492;EUR_AF=0.2396;SAS_AF=0.0634;AA=T|||;VT=SNP
17	43818906	rs17563861	A	G	100	PASS	AC=477;AF=0.0952476;AN=5008;NS=2504;DP=21063;EAS_AF=0.001;AMR_AF=0.1571;AFR_AF=0.0492;EUR_AF=0.2396;SAS_AF=0.0624;AA=G|||;VT=SNP
17	43818946	rs17563889	A	T	100	PASS	AC=479;AF=0.095647;AN=5008;NS=2504;DP=19327;EAS_AF=0.002;AMR_AF=0.1571;AFR_AF=0.0492;EUR_AF=0.2396;SAS_AF=0.0634;AA=a|||;VT=SNP
17	43819384	rs62054424	G	A	100	PASS	AC=478;AF=0.0954473;AN=5008;NS=2504;DP=19342;EAS_AF=0.001;AMR_AF=0.1571;AFR_AF=0.0492;EUR_AF=0.2396;SAS_AF=0.0634;AA=A|||;VT=SNP
17	43819450	rs17563923	G	A	100	PASS	AC=478;AF=0.0954473;AN=5008;NS=2504;DP=17703;EAS_AF=0.001;AMR_AF=0.1571;AFR_AF=0.0492;EUR_AF=0.2396;SAS_AF=0.0634;AA=G|||;VT=SNP
17	43819474	rs113369483	G	A	100	PASS	AC=40;AF=0.00798722;AN=5008;NS=2504;DP=19303;EAS_AF=0;AMR_AF=0.0043;AFR_AF=0.003;EUR_AF=0.0249;SAS_AF=0.0082;AA=G|||;VT=SNP
17	43819480	rs62054425	C	T	100	PASS	AC=478;AF=0.0954473;AN=5008;NS=2504;DP=19940;EAS_AF=0.001;AMR_AF=0.1571;AFR_AF=0.0492;EUR_AF=0.2396;SAS_AF=0.0634;AA=C|||;VT=SNP
17	43820128	rs151314932	T	C	100	PASS	AC=25;AF=0.00499201;AN=5008;NS=2504;DP=22426;EAS_AF=0;AMR_AF=0.0043;AFR_AF=0.0008;EUR_AF=0.0119;SAS_AF=0.0092;AA=T|||;VT=SNP
17	43820623	rs75200513	A	G	100	PASS	AC=368;AF=0.0734824;AN=5008;NS=2504;DP=19487;EAS_AF=0.1855;AMR_AF=0.0605;AFR_AF=0.0053;EUR_AF=0.0348;SAS_AF=0.0992;AA=A|||;VT=SNP
17	43820669	rs8075654	G	T	100	PASS	AC=2780;AF=0.555112;AN=5008;NS=2504;DP=17811;EAS_AF=0.4831;AMR_AF=0.611;AFR_AF=0.6611;EUR_AF=0.5736;SAS_AF=0.4274;AA=G|||;VT=SNP
17	43820741	rs62054426	A	T	100	PASS	AC=478;AF=0.0954473;AN=5008;NS=2504;DP=16583;EAS_AF=0.001;AMR_AF=0.1556;AFR_AF=0.0499;EUR_AF=0.2396;SAS_AF=0.0634;AA=A|||;VT=SNP
17	43820893	rs1989480	G	T	100	PASS	AC=3344;AF=0.667732;AN=5008;NS=2504;DP=21306;EAS_AF=0.4841;AMR_AF=0.7781;AFR_AF=0.7632;EUR_AF=0.8211;SAS_AF=0.4918;AA=T|||;VT=SNP
17	43821062	rs62054427	A	G	100	PASS	AC=478;AF=0.0954473;AN=5008;NS=2504;DP=18067;EAS_AF=0.001;AMR_AF=0.1571;AFR_AF=0.0492;EUR_AF=0.2396;SAS_AF=0.0634;AA=A|||;VT=SNP
17	43821478	rs8082105	G	A	100	PASS	AC=1436;AF=0.286741;AN=5008;NS=2504;DP=18113;EAS_AF=0.5149;AMR_AF=0.2161;AFR_AF=0.0711;EUR_AF=0.1759;SAS_AF=0.5072;AA=G|||;VT=SNP
17	43821685	rs74464991	C	A	100	PASS	AC=478;AF=0.0954473;AN=5008;NS=2504;DP=17615;EAS_AF=0.001;AMR_AF=0.1571;AFR_AF=0.0492;EUR_AF=0.2396;SAS_AF=0.0634;AA=A|||;VT=SNP
17	43822025	rs117086879	C	T	100	PASS	AC=85;AF=0.0169728;AN=5008;NS=2504;DP=16880;EAS_AF=0;AMR_AF=0.0245;AFR_AF=0.0023;EUR_AF=0.0487;SAS_AF=0.0164;AA=C|||;VT=SNP
17	43822398	rs2004260	T	C	100	PASS	AC=478;AF=0.0954473;AN=5008;NS=2504;DP=15438;EAS_AF=0.001;AMR_AF=0.1571;AFR_AF=0.0492;EUR_AF=0.2396;SAS_AF=0.0634;AA=T|||;VT=SNP
17	43822511	rs62054428	G	A	100	PASS	AC=478;AF=0.0954473;AN=5008;NS=2504;DP=17130;EAS_AF=0.001;AMR_AF=0.1571;AFR_AF=0.0492;EUR_AF=0.2396;SAS_AF=0.0634;AA=A|||;VT=SNP
17	43822779	rs12947646	G	A	100	PASS	AC=142;AF=0.0283546;AN=5008;NS=2504;DP=11523;EAS_AF=0.001;AMR_AF=0.0245;AFR_AF=0.0325;EUR_AF=0.0497;SAS_AF=0.0317;AA=G|||;VT=SNP
17	43823125	rs62054429	G	A	100	PASS	AC=475;AF=0.0948482;AN=5008;NS=2504;DP=17295;EAS_AF=0.001;AMR_AF=0.1571;AFR_AF=0.0469;EUR_AF=0.2396;SAS_AF=0.0634;AA=A|||;VT=SNP
17	43823229	rs76171147	T	C	100	PASS	AC=477;AF=0.0952476;AN=5008;NS=2504;DP=19409;EAS_AF=0.001;AMR_AF=0.1571;AFR_AF=0.0484;EUR_AF=0.2396;SAS_AF=0.0634;AA=C|||;VT=SNP
17	43823326	rs75643244	A	G	100	PASS	AC=478;AF=0.0954473;AN=5008;NS=2504;DP=21414;EAS_AF=0.001;AMR_AF=0.1571;AFR_AF=0.0484;EUR_AF=0.2396;SAS_AF=0.0644;AA=G|||;VT=SNP
17	43823585	rs62054430	A	G	100	PASS	AC=610;AF=0.121805;AN=5008;NS=2504;DP=19752;EAS_AF=0.0774;AMR_AF=0.2003;AFR_AF=0.0098;EUR_AF=0.2276;SAS_AF=0.1544;AA=A|||;VT=SNP
17	43823880	rs62054431	C	T	100	PASS	AC=478;AF=0.0954473;AN=5008;NS=2504;DP=18401;EAS_AF=0.001;AMR_AF=0.1571;AFR_AF=0.0492;EUR_AF=0.2396;SAS_AF=0.0634;AA=C|||;VT=SNP
17	43823889	rs62054432	C	A	100	PASS	AC=478;AF=0.0954473;AN=5008;NS=2504;DP=18171;EAS_AF=0.001;AMR_AF=0.1571;AFR_AF=0.0492;EUR_AF=0.2396;SAS_AF=0.0634;AA=C|||;VT=SNP
17	43824201	rs111497072	G	A	100	PASS	AC=478;AF=0.0954473;AN=5008;NS=2504;DP=17924;EAS_AF=0.001;AMR_AF=0.1571;AFR_AF=0.0492;EUR_AF=0.2396;SAS_AF=0.0634;AA=A|||;VT=SNP
17	43824348	rs62054433	T	C	100	PASS	AC=479;AF=0.095647;AN=5008;NS=2504;DP=15833;EAS_AF=0.001;AMR_AF=0.1585;AFR_AF=0.0492;EUR_AF=0.2396;SAS_AF=0.0634;AA=C|||;VT=SNP
17	43824360	rs7207400	T	C	100	PASS	AC=1317;AF=0.262979;AN=5008;NS=2504;DP=15452;EAS_AF=0.002;AMR_AF=0.219;AFR_AF=0.5877;EUR_AF=0.2913;SAS_AF=0.0951;AA=C|||;VT=SNP
17	43824382	rs62054434	T	G	100	PASS	AC=479;AF=0.095647;AN=5008;NS=2504;DP=14998;EAS_AF=0.001;AMR_AF=0.1585;AFR_AF=0.0492;EUR_AF=0.2396;SAS_AF=0.0634;AA=G|||;VT=SNP
17	43824848	rs12150683	A	G	100	PASS	AC=478;AF=0.0954473;AN=5008;NS=2504;DP=17259;EAS_AF=0.001;AMR_AF=0.1571;AFR_AF=0.0492;EUR_AF=0.2396;SAS_AF=0.0634;AA=A|||;VT=SNP
17	43824908	rs12150332	C	T	100	PASS	AC=478;AF=0.0954473;AN=5008;NS=2504;DP=18764;EAS_AF=0.001;AMR_AF=0.1571;AFR_AF=0.0492;EUR_AF=0.2396;SAS_AF=0.0634;AA=C|||;VT=SNP
17	43825263	rs7212750	T	A	100	PASS	AC=140;AF=0.0279553;AN=5008;NS=2504;DP=19826;EAS_AF=0.001;AMR_AF=0.0245;AFR_AF=0.031;EUR_AF=0.0497;SAS_AF=0.0317;AA=T|||;VT=SNP
17	43825339	rs62054435	C	G	100	PASS	AC=478;AF=0.0954473;AN=5008;NS=2504;DP=18771;EAS_AF=0.001;AMR_AF=0.1571;AFR_AF=0.0492;EUR_AF=0.2396;SAS_AF=0.0634;AA=G|||;VT=SNP
17	43825478	rs75715199	G	A	100	PASS	AC=478;AF=0.0954473;AN=5008;NS=2504;DP=19047;EAS_AF=0.001;AMR_AF=0.1571;AFR_AF=0.0492;EUR_AF=0.2396;SAS_AF=0.0634;AA=G|||;VT=SNP
17	43825568	rs62054436	C	T	100	PASS	AC=478;AF=0.0954473;AN=5008;NS=2504;DP=18727;EAS_AF=0.001;AMR_AF=0.1571;AFR_AF=0.0492;EUR_AF=0.2396;SAS_AF=0.0634;AA=C|||;VT=SNP
17	43825576	rs62054437	T	C	100	PASS	AC=479;AF=0.095647;AN=5008;NS=2504;DP=18693;EAS_AF=0.001;AMR_AF=0.1571;AFR_AF=0.0492;EUR_AF=0.2406;SAS_AF=0.0634;AA=C|||;VT=SNP
17	43825711	rs62054438	A	C	100	PASS	AC=478;AF=0.0954473;AN=5008;NS=2504;DP=19574;EAS_AF=0.001;AMR_AF=0.1571;AFR_AF=0.0492;EUR_AF=0.2396;SAS_AF=0.0634;AA=A|||;VT=SNP
17	43825725	rs62054439	G	T	100	PASS	AC=478;AF=0.0954473;AN=5008;NS=2504;DP=19335;EAS_AF=0.001;AMR_AF=0.1571;AFR_AF=0.0492;EUR_AF=0.2396;SAS_AF=0.0634;AA=G|||;VT=SNP
17	43825912	rs17334797	A	G	100	PASS	AC=480;AF=0.0958466;AN=5008;NS=2504;DP=22413;EAS_AF=0.002;AMR_AF=0.1571;AFR_AF=0.0499;EUR_AF=0.2396;SAS_AF=0.0634;AA=A|||;VT=SNP
17	43826305	rs12150658	G	A	100	PASS	AC=478;AF=0.0954473;AN=5008;NS=2504;DP=21861;EAS_AF=0.001;AMR_AF=0.1571;AFR_AF=0.0492;EUR_AF=0.2396;SAS_AF=0.0634;AA=G|||;VT=SNP
17	43826351	rs12150363	A	G	100	PASS	AC=478;AF=0.0954473;AN=5008;NS=2504;DP=22464;EAS_AF=0.001;AMR_AF=0.1571;AFR_AF=0.0492;EUR_AF=0.2396;SAS_AF=0.0634;AA=G|||;VT=SNP
17	43826637	rs12150672	G	A	100	PASS	AC=478;AF=0.0954473;AN=5008;NS=2504;DP=21199;EAS_AF=0.001;AMR_AF=0.1571;AFR_AF=0.0492;EUR_AF=0.2396;SAS_AF=0.0634;AA=A|||;VT=SNP
17	43826666	rs1880756	C	T	100	PASS	AC=1210;AF=0.241613;AN=5008;NS=2504;DP=21994;EAS_AF=0.2649;AMR_AF=0.3386;AFR_AF=0.0893;EUR_AF=0.327;SAS_AF=0.2669;AA=C|||;VT=SNP
17	43827209	rs17334894	G	A	100	PASS	AC=479;AF=0.095647;AN=5008;NS=2504;DP=2517;EAS_AF=0.001;AMR_AF=0.1571;AFR_AF=0.0492;EUR_AF=0.2396;SAS_AF=0.0644;AA=G|||;VT=SNP
17	43827244	rs17334923	C	T	100	PASS	AC=480;AF=0.0958466;AN=5008;NS=2504;DP=10883;EAS_AF=0.001;AMR_AF=0.1599;AFR_AF=0.0492;EUR_AF=0.2396;SAS_AF=0.0634;AA=C|||;VT=SNP
17	43827391	rs62054440	G	C	100	PASS	AC=479;AF=0.095647;AN=5008;NS=2504;DP=20629;EAS_AF=0.001;AMR_AF=0.1585;AFR_AF=0.0492;EUR_AF=0.2396;SAS_AF=0.0634;AA=C|||;VT=SNP
17	43827431	rs12150451	A	G	100	PASS	AC=478;AF=0.0954473;AN=5008;NS=2504;DP=21263;EAS_AF=0.001;AMR_AF=0.1571;AFR_AF=0.0492;EUR_AF=0.2396;SAS_AF=0.0634;AA=G|||;VT=SNP
17	43827471	rs12150048	G	C	100	PASS	AC=477;AF=0.0952476;AN=5008;NS=2504;DP=21518;EAS_AF=0.001;AMR_AF=0.1571;AFR_AF=0.0492;EUR_AF=0.2386;SAS_AF=0.0634;AA=C|||;VT=SNP
17	43827508	rs12150455	A	G	100	PASS	AC=478;AF=0.0954473;AN=5008;NS=2504;DP=20828;EAS_AF=0.001;AMR_AF=0.1571;AFR_AF=0.0492;EUR_AF=0.2396;SAS_AF=0.0634;AA=A|||;VT=SNP
17	43827534	rs11650810	G	A	100	PASS	AC=165;AF=0.0329473;AN=5008;NS=2504;DP=18618;EAS_AF=0;AMR_AF=0.0303;AFR_AF=0.0015;EUR_AF=0.0736;SAS_AF=0.0695;AA=G|||;VT=SNP
17	43828221	rs12150604	T	A	100	PASS	AC=478;AF=0.0954473;AN=5008;NS=2504;DP=19186;EAS_AF=0.001;AMR_AF=0.1571;AFR_AF=0.0492;EUR_AF=0.2396;SAS_AF=0.0634;AA=T|||;VT=SNP
17	43828617	rs17334944	G	A	100	PASS	AC=479;AF=0.095647;AN=5008;NS=2504;DP=16794;EAS_AF=0.001;AMR_AF=0.1585;AFR_AF=0.0484;EUR_AF=0.2406;SAS_AF=0.0634;AA=G|||;VT=SNP
17	43828698	rs17426064	C	T	100	PASS	AC=476;AF=0.0950479;AN=5008;NS=2504;DP=18292;EAS_AF=0.001;AMR_AF=0.1571;AFR_AF=0.0477;EUR_AF=0.2396;SAS_AF=0.0634;AA=T|||;VT=SNP
17	43828749	rs62054441	C	T	100	PASS	AC=982;AF=0.196086;AN=5008;NS=2504;DP=19483;EAS_AF=0.2609;AMR_AF=0.2594;AFR_AF=0.0204;EUR_AF=0.2654;SAS_AF=0.2505;AA=C|||;VT=SNP
17	43828764	rs79172804	G	A	100	PASS	AC=442;AF=0.0882588;AN=5008;NS=2504;DP=20406;EAS_AF=0.001;AMR_AF=0.1542;AFR_AF=0.0477;EUR_AF=0.2137;SAS_AF=0.0573;AA=A|||;VT=SNP
17	43828935	rs17426106	G	C	100	PASS	AC=478;AF=0.0954473;AN=5008;NS=2504;DP=17622;EAS_AF=0.001;AMR_AF=0.1585;AFR_AF=0.0477;EUR_AF=0.2396;SAS_AF=0.0644;AA=G|||;VT=SNP
17	43828938	rs77850169	C	T	100	PASS	AC=262;AF=0.0523163;AN=5008;NS=2504;DP=17385;EAS_AF=0.127;AMR_AF=0.0764;AFR_AF=0.0015;EUR_AF=0.0527;SAS_AF=0.0266;AA=C|||;VT=SNP
17	43829353	rs62054442	A	G	100	PASS	AC=485;AF=0.096845;AN=5008;NS=2504;DP=17989;EAS_AF=0.001;AMR_AF=0.1571;AFR_AF=0.0537;EUR_AF=0.2406;SAS_AF=0.0634;AA=G|||;VT=SNP
17	43829404	rs1880755	C	T	100	PASS	AC=2040;AF=0.407348;AN=5008;NS=2504;DP=15945;EAS_AF=0.4891;AMR_AF=0.5519;AFR_AF=0.1747;EUR_AF=0.5209;SAS_AF=0.4182;AA=C|||;VT=SNP
17	43829405	rs35350903	G	A	100	PASS	AC=135;AF=0.0269569;AN=5008;NS=2504;DP=15884;EAS_AF=0.001;AMR_AF=0.0259;AFR_AF=0.0265;EUR_AF=0.0497;SAS_AF=0.0317;AA=A|||;VT=SNP
17	43829558	rs17335035	A	G	100	PASS	AC=70;AF=0.0139776;AN=5008;NS=2504;DP=20295;EAS_AF=0;AMR_AF=0.0259;AFR_AF=0.0008;EUR_AF=0.0457;SAS_AF=0.0051;AA=A|||;VT=SNP
17	43830382	rs35879086	G	A	100	PASS	AC=447;AF=0.0892572;AN=5008;NS=2504;DP=20169;EAS_AF=0.001;AMR_AF=0.1571;AFR_AF=0.0257;EUR_AF=0.2396;SAS_AF=0.0634;AA=G|||;VT=SNP
17	43830640	rs62055868	C	T	100	PASS	AC=453;AF=0.0904553;AN=5008;NS=2504;DP=16259;EAS_AF=0.004;AMR_AF=0.1571;AFR_AF=0.0257;EUR_AF=0.2396;SAS_AF=0.0665;AA=c|||;VT=SNP
17	43830685	rs62055869	G	A	100	PASS	AC=447;AF=0.0892572;AN=5008;NS=2504;DP=15848;EAS_AF=0.001;AMR_AF=0.1571;AFR_AF=0.0257;EUR_AF=0.2396;SAS_AF=0.0634;AA=G|||;VT=SNP
17	43830705	rs11650571	T	A	100	PASS	AC=3071;AF=0.613219;AN=5008;NS=2504;DP=15737;EAS_AF=0.7817;AMR_AF=0.5072;AFR_AF=0.5946;EUR_AF=0.4404;SAS_AF=0.7178;AA=T|||;VT=SNP
17	43830938	rs17426174	G	C	100	PASS	AC=447;AF=0.0892572;AN=5008;NS=2504;DP=15811;EAS_AF=0.001;AMR_AF=0.1571;AFR_AF=0.0257;EUR_AF=0.2396;SAS_AF=0.0634;AA=C|||;VT=SNP
17	43830984	rs12940092	T	G	100	PASS	AC=163;AF=0.0325479;AN=5008;NS=2504;DP=16362;EAS_AF=0.001;AMR_AF=0.0259;AFR_AF=0.0492;EUR_AF=0.0487;SAS_AF=0.0307;AA=t|||;VT=SNP
17	43831111	rs34094847	C	T	100	PASS	AC=135;AF=0.0269569;AN=5008;NS=2504;DP=16336;EAS_AF=0.001;AMR_AF=0.0259;AFR_AF=0.0272;EUR_AF=0.0487;SAS_AF=0.0317;AA=C|||;VT=SNP
17	43831112	rs62055871	G	A	100	PASS	AC=447;AF=0.0892572;AN=5008;NS=2504;DP=16304;EAS_AF=0.001;AMR_AF=0.1571;AFR_AF=0.0257;EUR_AF=0.2396;SAS_AF=0.0634;AA=A|||;VT=SNP
17	43831562	rs8069449	T	C	100	PASS	AC=2550;AF=0.509185;AN=5008;NS=2504;DP=11417;EAS_AF=0.7827;AMR_AF=0.4798;AFR_AF=0.2133;EUR_AF=0.4404;SAS_AF=0.7188;AA=T|||;VT=SNP
17	43831596	rs35225246	C	T	100	PASS	AC=115;AF=0.0229633;AN=5008;NS=2504;DP=13301;EAS_AF=0.001;AMR_AF=0.0231;AFR_AF=0.0144;EUR_AF=0.0487;SAS_AF=0.0307;AA=C|||;VT=SNP
17	43832115	rs55645418	A	G	100	PASS	AC=438;AF=0.0874601;AN=5008;NS=2504;DP=19574;EAS_AF=0.001;AMR_AF=0.1571;AFR_AF=0.0189;EUR_AF=0.2396;SAS_AF=0.0634;AA=G|||;VT=SNP
17	43832337	rs35631660	A	G	100	PASS	AC=448;AF=0.0894569;AN=5008;NS=2504;DP=17734;EAS_AF=0.001;AMR_AF=0.1571;AFR_AF=0.0265;EUR_AF=0.2396;SAS_AF=0.0634;AA=G|||;VT=SNP
17	43832367	rs17426195	G	A	100	PASS	AC=449;AF=0.0896565;AN=5008;NS=2504;DP=17612;EAS_AF=0.002;AMR_AF=0.1571;AFR_AF=0.025;EUR_AF=0.2396;SAS_AF=0.0654;AA=G|||;VT=SNP
17	43832618	rs35282504	G	A	100	PASS	AC=447;AF=0.0892572;AN=5008;NS=2504;DP=22023;EAS_AF=0.001;AMR_AF=0.1571;AFR_AF=0.0257;EUR_AF=0.2396;SAS_AF=0.0634;AA=G|||;VT=SNP
17	43832864	rs62055875	T	C	100	PASS	AC=447;AF=0.0892572;AN=5008;NS=2504;DP=20669;EAS_AF=0.001;AMR_AF=0.1571;AFR_AF=0.0257;EUR_AF=0.2396;SAS_AF=0.0634;AA=C|||;VT=SNP
17	43832940	rs62055876	A	G	100	PASS	AC=448;AF=0.0894569;AN=5008;NS=2504;DP=21452;EAS_AF=0.001;AMR_AF=0.1571;AFR_AF=0.0257;EUR_AF=0.2406;SAS_AF=0.0634;AA=G|||;VT=SNP
17	43833639	rs72834560	T	C	100	PASS	AC=30;AF=0.00599042;AN=5008;NS=2504;DP=17823;EAS_AF=0;AMR_AF=0.0231;AFR_AF=0;EUR_AF=0.0119;SAS_AF=0.002;AA=T|||;VT=SNP
17	43833824	rs36047693	G	C	100	PASS	AC=447;AF=0.0892572;AN=5008;NS=2504;DP=18090;EAS_AF=0.001;AMR_AF=0.1571;AFR_AF=0.0257;EUR_AF=0.2396;SAS_AF=0.0634;AA=C|||;VT=SNP
17	43833832	rs71375310	C	A	100	PASS	AC=132;AF=0.0263578;AN=5008;NS=2504;DP=18185;EAS_AF=0.001;AMR_AF=0.0259;AFR_AF=0.0257;EUR_AF=0.0487;SAS_AF=0.0307;AA=C|||;VT=SNP
17	43833921	rs34195569	G	A	100	PASS	AC=447;AF=0.0892572;AN=5008;NS=2504;DP=16968;EAS_AF=0.001;AMR_AF=0.1571;AFR_AF=0.0257;EUR_AF=0.2396;SAS_AF=0.0634;AA=G|||;VT=SNP
17	43833981	rs34579278	A	G	100	PASS	AC=447;AF=0.0892572;AN=5008;NS=2504;DP=19685;EAS_AF=0.001;AMR_AF=0.1571;AFR_AF=0.0257;EUR_AF=0.2396;SAS_AF=0.0634;AA=G|||;VT=SNP
17	43834074	rs34211253	C	G	100	PASS	AC=448;AF=0.0894569;AN=5008;NS=2504;DP=21646;EAS_AF=0.001;AMR_AF=0.1571;AFR_AF=0.0265;EUR_AF=0.2396;SAS_AF=0.0634;AA=G|||;VT=SNP
17	43834314	rs34008514	A	G	100	PASS	AC=447;AF=0.0892572;AN=5008;NS=2504;DP=20429;EAS_AF=0.001;AMR_AF=0.1571;AFR_AF=0.0257;EUR_AF=0.2396;SAS_AF=0.0634;AA=G|||;VT=SNP
17	43834351	rs4264434	A	T	100	PASS	AC=1734;AF=0.346246;AN=5008;NS=2504;DP=19674;EAS_AF=0.2183;AMR_AF=0.3415;AFR_AF=0.6203;EUR_AF=0.2714;SAS_AF=0.1881;AA=A|||;VT=SNP
17	43834482	rs12943085	G	A	100	PASS	AC=447;AF=0.0892572;AN=5008;NS=2504;DP=22147;EAS_AF=0.001;AMR_AF=0.1571;AFR_AF=0.0257;EUR_AF=0.2396;SAS_AF=0.0634;AA=G|||;VT=SNP
17	43834912	rs6503447	A	T	100	PASS	AC=1729;AF=0.345248;AN=5008;NS=2504;DP=17970;EAS_AF=0.2173;AMR_AF=0.3415;AFR_AF=0.6203;EUR_AF=0.2704;SAS_AF=0.1851;AA=A|||;VT=SNP
17	43834970	rs7350923	C	T	100	PASS	AC=448;AF=0.0894569;AN=5008;NS=2504;DP=18621;EAS_AF=0.001;AMR_AF=0.1571;AFR_AF=0.0265;EUR_AF=0.2396;SAS_AF=0.0634;AA=C|||;VT=SNP
17	43835281	rs115157874	C	T	100	PASS	AC=226;AF=0.0451278;AN=5008;NS=2504;DP=19136;EAS_AF=0;AMR_AF=0.0778;AFR_AF=0.0711;EUR_AF=0.0616;SAS_AF=0.0164;AA=C|||;VT=SNP
17	43835351	rs11079717	T	C	100	PASS	AC=448;AF=0.0894569;AN=5008;NS=2504;DP=20448;EAS_AF=0.001;AMR_AF=0.1571;AFR_AF=0.0265;EUR_AF=0.2396;SAS_AF=0.0634;AA=C|||;VT=SNP
17	43835854	rs62055878	C	A	100	PASS	AC=447;AF=0.0892572;AN=5008;NS=2504;DP=14219;EAS_AF=0.001;AMR_AF=0.1571;AFR_AF=0.0257;EUR_AF=0.2396;SAS_AF=0.0634;AA=C|||;VT=SNP
17	43836024	rs118077335	T	C	100	PASS	AC=131;AF=0.0261581;AN=5008;NS=2504;DP=12312;EAS_AF=0.001;AMR_AF=0.0259;AFR_AF=0.0257;EUR_AF=0.0477;SAS_AF=0.0307;AA=T|||;VT=SNP
17	43836051	rs76669427	T	A	100	PASS	AC=463;AF=0.0924521;AN=5008;NS=2504;DP=9576;EAS_AF=0.0159;AMR_AF=0.1571;AFR_AF=0.0265;EUR_AF=0.2396;SAS_AF=0.0634;AA=t|||;VT=SNP
17	43836191	rs74514268	G	A	100	PASS	AC=447;AF=0.0892572;AN=5008;NS=2504;DP=12027;EAS_AF=0.001;AMR_AF=0.1571;AFR_AF=0.0257;EUR_AF=0.2396;SAS_AF=0.0634;AA=A|||;VT=SNP
17	43836276	rs117465772	C	G	100	PASS	AC=12;AF=0.00239617;AN=5008;NS=2504;DP=14196;EAS_AF=0;AMR_AF=0;AFR_AF=0.0015;EUR_AF=0.0089;SAS_AF=0.001;AA=C|||;VT=SNP
17	43836477	rs11655764	G	A	100	PASS	AC=1204;AF=0.240415;AN=5008;NS=2504;DP=16825;EAS_AF=0.2202;AMR_AF=0.3084;AFR_AF=0.2375;EUR_AF=0.2704;SAS_AF=0.1861;AA=G|||;VT=SNP
17	43836665	rs8068589	C	A	100	PASS	AC=2322;AF=0.463658;AN=5008;NS=2504;DP=17922;EAS_AF=0.7798;AMR_AF=0.4669;AFR_AF=0.0575;EUR_AF=0.4314;SAS_AF=0.7178;AA=C|||;VT=SNP
17	43836673	rs12948216	C	T	100	PASS	AC=447;AF=0.0892572;AN=5008;NS=2504;DP=17738;EAS_AF=0.001;AMR_AF=0.1571;AFR_AF=0.0257;EUR_AF=0.2396;SAS_AF=0.0634;AA=C|||;VT=SNP
17	43836920	rs56013908	T	C	100	PASS	AC=447;AF=0.0892572;AN=5008;NS=2504;DP=20540;EAS_AF=0.001;AMR_AF=0.1571;AFR_AF=0.0257;EUR_AF=0.2396;SAS_AF=0.0634;AA=T|||;VT=SNP
17	43836953	rs56214516	A	C	100	PASS	AC=352;AF=0.0702875;AN=5008;NS=2504;DP=20041;EAS_AF=0.001;AMR_AF=0.1153;AFR_AF=0.0106;EUR_AF=0.1988;SAS_AF=0.0583;AA=A|||;VT=SNP
17	43837091	rs56168907	T	C	100	PASS	AC=447;AF=0.0892572;AN=5008;NS=2504;DP=18087;EAS_AF=0.001;AMR_AF=0.1571;AFR_AF=0.0257;EUR_AF=0.2396;SAS_AF=0.0634;AA=T|||;VT=SNP
17	43837115	rs55747440	A	G	100	PASS	AC=447;AF=0.0892572;AN=5008;NS=2504;DP=17660;EAS_AF=0.001;AMR_AF=0.1571;AFR_AF=0.0257;EUR_AF=0.2396;SAS_AF=0.0634;AA=A|||;VT=SNP
17	43837237	rs55801356	A	G	100	PASS	AC=447;AF=0.0892572;AN=5008;NS=2504;DP=19227;EAS_AF=0.001;AMR_AF=0.1571;AFR_AF=0.0257;EUR_AF=0.2396;SAS_AF=0.0634;AA=A|||;VT=SNP
17	43837446	rs62055883	C	G	100	PASS	AC=447;AF=0.0892572;AN=5008;NS=2504;DP=22964;EAS_AF=0.001;AMR_AF=0.1571;AFR_AF=0.0257;EUR_AF=0.2396;SAS_AF=0.0634;AA=G|||;VT=SNP
17	43837567	rs62055884	C	T	100	PASS	AC=448;AF=0.0894569;AN=5008;NS=2504;DP=23708;EAS_AF=0.001;AMR_AF=0.1585;AFR_AF=0.0257;EUR_AF=0.2396;SAS_AF=0.0634;AA=C|||;VT=SNP
17	43837594	rs66672743	G	T	100	PASS	AC=1201;AF=0.239816;AN=5008;NS=2504;DP=22390;EAS_AF=0.2183;AMR_AF=0.3084;AFR_AF=0.2383;EUR_AF=0.2684;SAS_AF=0.1861;AA=G|||;VT=SNP
17	43837777	rs67492300	G	A	100	PASS	AC=1700;AF=0.339457;AN=5008;NS=2504;DP=19459;EAS_AF=0.2183;AMR_AF=0.3386;AFR_AF=0.5938;EUR_AF=0.2763;SAS_AF=0.1861;AA=G|||;VT=SNP
17	43837782	rs79882507	A	G	100	PASS	AC=447;AF=0.0892572;AN=5008;NS=2504;DP=19930;EAS_AF=0.001;AMR_AF=0.1571;AFR_AF=0.0257;EUR_AF=0.2396;SAS_AF=0.0634;AA=A|||;VT=SNP
17	43838014	rs62055885	A	G	100	PASS	AC=447;AF=0.0892572;AN=5008;NS=2504;DP=18183;EAS_AF=0.001;AMR_AF=0.1571;AFR_AF=0.0257;EUR_AF=0.2396;SAS_AF=0.0634;AA=A|||;VT=SNP
17	43838071	rs28439278	C	T	100	PASS	AC=447;AF=0.0892572;AN=5008;NS=2504;DP=16708;EAS_AF=0.001;AMR_AF=0.1571;AFR_AF=0.0257;EUR_AF=0.2396;SAS_AF=0.0634;AA=C|||;VT=SNP
17	43838237	rs80095037	G	T	100	PASS	AC=871;AF=0.173922;AN=5008;NS=2504;DP=18673;EAS_AF=0.2034;AMR_AF=0.2507;AFR_AF=0.0144;EUR_AF=0.2555;SAS_AF=0.2209;AA=G|||;VT=SNP
17	43838457	rs145648014	G	A	100	PASS	AC=226;AF=0.0451278;AN=5008;NS=2504;DP=15302;EAS_AF=0;AMR_AF=0.0778;AFR_AF=0.0711;EUR_AF=0.0616;SAS_AF=0.0164;AA=G|||;VT=SNP
17	43838482	rs12150621	G	T	100	PASS	AC=447;AF=0.0892572;AN=5008;NS=2504;DP=16457;EAS_AF=0.001;AMR_AF=0.1571;AFR_AF=0.0257;EUR_AF=0.2396;SAS_AF=0.0634;AA=G|||;VT=SNP
17	43838678	rs62055886	G	A	100	PASS	AC=450;AF=0.0898562;AN=5008;NS=2504;DP=18648;EAS_AF=0.001;AMR_AF=0.1571;AFR_AF=0.028;EUR_AF=0.2396;SAS_AF=0.0634;AA=G|||;VT=SNP
17	43838710	rs62055887	T	C	100	PASS	AC=447;AF=0.0892572;AN=5008;NS=2504;DP=15391;EAS_AF=0.001;AMR_AF=0.1571;AFR_AF=0.0257;EUR_AF=0.2396;SAS_AF=0.0634;AA=C|||;VT=SNP
17	43838720	rs62055888	C	T	100	PASS	AC=442;AF=0.0882588;AN=5008;NS=2504;DP=14517;EAS_AF=0.001;AMR_AF=0.1556;AFR_AF=0.0257;EUR_AF=0.2366;SAS_AF=0.0624;AA=C|||;VT=SNP
17	43838919	rs62055889	G	A	100	PASS	AC=447;AF=0.0892572;AN=5008;NS=2504;DP=19365;EAS_AF=0.001;AMR_AF=0.1571;AFR_AF=0.0257;EUR_AF=0.2396;SAS_AF=0.0634;AA=G|||;VT=SNP
17	43839253	rs71375313	G	A	100	PASS	AC=447;AF=0.0892572;AN=5008;NS=2504;DP=19119;EAS_AF=0.001;AMR_AF=0.1571;AFR_AF=0.0257;EUR_AF=0.2396;SAS_AF=0.0634;AA=G|||;VT=SNP
17	43839415	rs71375314	A	G	100	PASS	AC=138;AF=0.0275559;AN=5008;NS=2504;DP=17023;EAS_AF=0.001;AMR_AF=0.0259;AFR_AF=0.0257;EUR_AF=0.0477;SAS_AF=0.0378;AA=A|||;VT=SNP
17	43839951	rs11079718	A	T	100	PASS	AC=435;AF=0.086861;AN=5008;NS=2504;DP=20499;EAS_AF=0;AMR_AF=0.1585;AFR_AF=0.0151;EUR_AF=0.2435;SAS_AF=0.0613;AA=-|||;VT=SNP
17	43840006	rs11079719	T	G	100	PASS	AC=436;AF=0.0870607;AN=5008;NS=2504;DP=22079;EAS_AF=0;AMR_AF=0.1599;AFR_AF=0.0151;EUR_AF=0.2435;SAS_AF=0.0613;AA=G|||;VT=SNP
17	43840008	rs114557388	A	G	100	PASS	AC=244;AF=0.048722;AN=5008;NS=2504;DP=22127;EAS_AF=0;AMR_AF=0.0764;AFR_AF=0.0756;EUR_AF=0.0726;SAS_AF=0.0184;AA=A|||;VT=SNP
17	43840016	rs11079720	G	A	100	PASS	AC=430;AF=0.0858626;AN=5008;NS=2504;DP=22227;EAS_AF=0;AMR_AF=0.1585;AFR_AF=0.0151;EUR_AF=0.2386;SAS_AF=0.0613;AA=G|||;VT=SNP
17	43840107	rs11079721	C	A	100	PASS	AC=431;AF=0.0860623;AN=5008;NS=2504;DP=15992;EAS_AF=0.001;AMR_AF=0.1571;AFR_AF=0.0151;EUR_AF=0.2396;SAS_AF=0.0613;AA=C|||;VT=SNP
17	43840681	rs62055890	C	T	100	PASS	AC=431;AF=0.0860623;AN=5008;NS=2504;DP=15197;EAS_AF=0.001;AMR_AF=0.1571;AFR_AF=0.0151;EUR_AF=0.2396;SAS_AF=0.0613;AA=C|||;VT=SNP
17	43840864	rs77849344	G	A	100	PASS	AC=431;AF=0.0860623;AN=5008;NS=2504;DP=23415;EAS_AF=0.001;AMR_AF=0.1571;AFR_AF=0.0151;EUR_AF=0.2396;SAS_AF=0.0613;AA=A|||;VT=SNP
17	43840899	rs74918686	G	C	100	PASS	AC=431;AF=0.0860623;AN=5008;NS=2504;DP=25060;EAS_AF=0.001;AMR_AF=0.1571;AFR_AF=0.0151;EUR_AF=0.2396;SAS_AF=0.0613;AA=G|||;VT=SNP
17	43840935	rs79545140	T	C	100	PASS	AC=431;AF=0.0860623;AN=5008;NS=2504;DP=25216;EAS_AF=0.001;AMR_AF=0.1571;AFR_AF=0.0151;EUR_AF=0.2396;SAS_AF=0.0613;AA=C|||;VT=SNP
17	43841308	rs55818489	G	C	100	PASS	AC=1793;AF=0.358027;AN=5008;NS=2504;DP=21710;EAS_AF=0.4018;AMR_AF=0.3732;AFR_AF=0.2753;EUR_AF=0.3588;SAS_AF=0.4131;AA=G|||;VT=SNP
17	43841571	rs56369036	T	A	100	PASS	AC=431;AF=0.0860623;AN=5008;NS=2504;DP=19712;EAS_AF=0.001;AMR_AF=0.1571;AFR_AF=0.0151;EUR_AF=0.2396;SAS_AF=0.0613;AA=T|||;VT=SNP
17	43841729	rs11079723	T	C	100	PASS	AC=432;AF=0.086262;AN=5008;NS=2504;DP=18275;EAS_AF=0.001;AMR_AF=0.1571;AFR_AF=0.0151;EUR_AF=0.2406;SAS_AF=0.0613;AA=C|||;VT=SNP
17	43841912	rs11079724	C	T	100	PASS	AC=438;AF=0.0874601;AN=5008;NS=2504;DP=21321;EAS_AF=0.001;AMR_AF=0.1571;AFR_AF=0.0204;EUR_AF=0.2396;SAS_AF=0.0613;AA=T|||;VT=SNP
17	43842140	rs35795532	A	C	100	PASS	AC=160;AF=0.0319489;AN=5008;NS=2504;DP=18531;EAS_AF=0.001;AMR_AF=0.0245;AFR_AF=0.0522;EUR_AF=0.0437;SAS_AF=0.0297;AA=A|||;VT=SNP
17	43842428	rs34593052	C	T	100	PASS	AC=188;AF=0.0375399;AN=5008;NS=2504;DP=18821;EAS_AF=0.001;AMR_AF=0.0231;AFR_AF=0.0741;EUR_AF=0.0437;SAS_AF=0.0297;AA=C|||;VT=SNP
17	43842462	rs55707339	T	C	100	PASS	AC=439;AF=0.0876597;AN=5008;NS=2504;DP=19687;EAS_AF=0.001;AMR_AF=0.1571;AFR_AF=0.0204;EUR_AF=0.2406;SAS_AF=0.0613;AA=T|||;VT=SNP
17	43842473	rs6503448	G	A	100	PASS	AC=2404;AF=0.480032;AN=5008;NS=2504;DP=19908;EAS_AF=0.1349;AMR_AF=0.5144;AFR_AF=0.823;EUR_AF=0.5547;SAS_AF=0.271;AA=A|||;VT=SNP
17	43842494	rs62055893	A	G	100	PASS	AC=438;AF=0.0874601;AN=5008;NS=2504;DP=21035;EAS_AF=0.001;AMR_AF=0.1585;AFR_AF=0.0197;EUR_AF=0.2396;SAS_AF=0.0613;AA=G|||;VT=SNP
17	43842772	rs118104057	T	C	100	PASS	AC=97;AF=0.019369;AN=5008;NS=2504;DP=20745;EAS_AF=0;AMR_AF=0.0274;AFR_AF=0.0015;EUR_AF=0.0567;SAS_AF=0.0194;AA=T|||;VT=SNP
17	43843235	rs34748815	A	G	100	PASS	AC=104;AF=0.0207668;AN=5008;NS=2504;DP=15041;EAS_AF=0.006;AMR_AF=0.0173;AFR_AF=0.0113;EUR_AF=0.0447;SAS_AF=0.0266;AA=A|||;VT=SNP
17	43843395	rs75257002	C	T	100	PASS	AC=429;AF=0.0856629;AN=5008;NS=2504;DP=11719;EAS_AF=0.001;AMR_AF=0.1571;AFR_AF=0.0129;EUR_AF=0.2406;SAS_AF=0.0613;AA=C|||;VT=SNP
17	43843861	rs4792879	C	T	100	PASS	AC=692;AF=0.138179;AN=5008;NS=2504;DP=17395;EAS_AF=0.0952;AMR_AF=0.1599;AFR_AF=0.2186;EUR_AF=0.1342;SAS_AF=0.0624;AA=C|||;VT=SNP
17	43843943	rs62055894	G	A	100	PASS	AC=431;AF=0.0860623;AN=5008;NS=2504;DP=18729;EAS_AF=0.001;AMR_AF=0.1571;AFR_AF=0.0151;EUR_AF=0.2396;SAS_AF=0.0613;AA=G|||;VT=SNP
17	43844044	rs62055895	A	G	100	PASS	AC=431;AF=0.0860623;AN=5008;NS=2504;DP=16035;EAS_AF=0.001;AMR_AF=0.1571;AFR_AF=0.0151;EUR_AF=0.2396;SAS_AF=0.0613;AA=A|||;VT=SNP
17	43844201	rs62055896	C	T	100	PASS	AC=432;AF=0.086262;AN=5008;NS=2504;DP=17845;EAS_AF=0.001;AMR_AF=0.1571;AFR_AF=0.0159;EUR_AF=0.2396;SAS_AF=0.0613;AA=T|||;VT=SNP
17	43844247	rs117890758	C	T	100	PASS	AC=38;AF=0.00758786;AN=5008;NS=2504;DP=18560;EAS_AF=0;AMR_AF=0.0173;AFR_AF=0.0023;EUR_AF=0.0229;SAS_AF=0;AA=C|||;VT=SNP
17	43844486	rs55725840	T	A	100	PASS	AC=431;AF=0.0860623;AN=5008;NS=2504;DP=18069;EAS_AF=0.001;AMR_AF=0.1571;AFR_AF=0.0151;EUR_AF=0.2396;SAS_AF=0.0613;AA=A|||;VT=SNP
17	43844559	rs56194509	T	G	100	PASS	AC=431;AF=0.0860623;AN=5008;NS=2504;DP=17318;EAS_AF=0.001;AMR_AF=0.1571;AFR_AF=0.0151;EUR_AF=0.2396;SAS_AF=0.0613;AA=G|||;VT=SNP
17	43844560	rs55657917	T	G	100	PASS	AC=431;AF=0.0860623;AN=5008;NS=2504;DP=17353;EAS_AF=0.001;AMR_AF=0.1571;AFR_AF=0.0151;EUR_AF=0.2396;SAS_AF=0.0613;AA=G|||;VT=SNP
17	43844798	rs56082319	G	A	100	PASS	AC=432;AF=0.086262;AN=5008;NS=2504;DP=18331;EAS_AF=0.001;AMR_AF=0.1571;AFR_AF=0.0151;EUR_AF=0.2406;SAS_AF=0.0613;AA=G|||;VT=SNP
17	43844859	rs56109643	A	G	100	PASS	AC=431;AF=0.0860623;AN=5008;NS=2504;DP=17676;EAS_AF=0.001;AMR_AF=0.1571;AFR_AF=0.0151;EUR_AF=0.2396;SAS_AF=0.0613;AA=A|||;VT=SNP
17	43844977	rs62055899	T	A	100	PASS	AC=431;AF=0.0860623;AN=5008;NS=2504;DP=18256;EAS_AF=0.001;AMR_AF=0.1571;AFR_AF=0.0151;EUR_AF=0.2396;SAS_AF=0.0613;AA=A|||;VT=SNP
17	43845002	rs62055900	C	G	100	PASS	AC=431;AF=0.0860623;AN=5008;NS=2504;DP=18377;EAS_AF=0.001;AMR_AF=0.1571;AFR_AF=0.0151;EUR_AF=0.2396;SAS_AF=0.0613;AA=C|||;VT=SNP
17	43845041	rs62055901	G	A	100	PASS	AC=434;AF=0.0866613;AN=5008;NS=2504;DP=19351;EAS_AF=0.001;AMR_AF=0.1571;AFR_AF=0.0151;EUR_AF=0.2396;SAS_AF=0.0644;AA=G|||;VT=SNP
17	43845480	rs58089049	T	C	100	PASS	AC=3863;AF=0.771366;AN=5008;NS=2504;DP=19523;EAS_AF=0.995;AMR_AF=0.7839;AFR_AF=0.5257;EUR_AF=0.7117;SAS_AF=0.9254;AA=T|||;VT=SNP
17	43845746	rs72834567	C	A	100	PASS	AC=660;AF=0.131789;AN=5008;NS=2504;DP=22385;EAS_AF=0.0893;AMR_AF=0.1585;AFR_AF=0.2005;EUR_AF=0.1332;SAS_AF=0.0624;AA=C|||;VT=SNP
17	43846129	rs75074511	G	A	100	PASS	AC=397;AF=0.0792732;AN=5008;NS=2504;DP=18925;EAS_AF=0.1478;AMR_AF=0.0548;AFR_AF=0.003;EUR_AF=0.0586;SAS_AF=0.1503;AA=G|||;VT=SNP
17	43846668	rs62055903	C	A	100	PASS	AC=431;AF=0.0860623;AN=5008;NS=2504;DP=17407;EAS_AF=0.001;AMR_AF=0.1571;AFR_AF=0.0151;EUR_AF=0.2396;SAS_AF=0.0613;AA=C|||;VT=SNP
17	43846726	rs6503449	G	A	100	PASS	AC=4237;AF=0.846046;AN=5008;NS=2504;DP=17605;EAS_AF=0.996;AMR_AF=0.9366;AFR_AF=0.4992;EUR_AF=0.9523;SAS_AF=0.9867;AA=A|||;VT=SNP
17	43846820	rs111374028	G	A	100	PASS	AC=431;AF=0.0860623;AN=5008;NS=2504;DP=18383;EAS_AF=0.001;AMR_AF=0.1571;AFR_AF=0.0151;EUR_AF=0.2396;SAS_AF=0.0613;AA=G|||;VT=SNP
17	43846943	rs190444372	A	G	100	PASS	AC=19;AF=0.00379393;AN=5008;NS=2504;DP=17583;EAS_AF=0;AMR_AF=0.0101;AFR_AF=0.0008;EUR_AF=0.008;SAS_AF=0.0031;AA=A|||;VT=SNP
17	43847039	rs113934115	C	T	100	PASS	AC=431;AF=0.0860623;AN=5008;NS=2504;DP=14509;EAS_AF=0.001;AMR_AF=0.1571;AFR_AF=0.0151;EUR_AF=0.2396;SAS_AF=0.0613;AA=C|||;VT=SNP
17	43847374	rs62055928	G	A	100	PASS	AC=431;AF=0.0860623;AN=5008;NS=2504;DP=19301;EAS_AF=0.001;AMR_AF=0.1571;AFR_AF=0.0151;EUR_AF=0.2396;SAS_AF=0.0613;AA=G|||;VT=SNP
17	43847503	rs116876049	A	G	100	PASS	AC=38;AF=0.00758786;AN=5008;NS=2504;DP=23425;EAS_AF=0;AMR_AF=0.0173;AFR_AF=0.0023;EUR_AF=0.0229;SAS_AF=0;AA=A|||;VT=SNP
17	43847741	rs56268325	T	C	100	PASS	AC=431;AF=0.0860623;AN=5008;NS=2504;DP=19419;EAS_AF=0.001;AMR_AF=0.1571;AFR_AF=0.0151;EUR_AF=0.2396;SAS_AF=0.0613;AA=C|||;VT=SNP
17	43847868	rs56070245	T	C	100	PASS	AC=431;AF=0.0860623;AN=5008;NS=2504;DP=18984;EAS_AF=0.001;AMR_AF=0.1571;AFR_AF=0.0151;EUR_AF=0.2396;SAS_AF=0.0613;AA=C|||;VT=SNP
17	43847912	rs56387266	T	C	100	PASS	AC=431;AF=0.0860623;AN=5008;NS=2504;DP=18706;EAS_AF=0.001;AMR_AF=0.1571;AFR_AF=0.0151;EUR_AF=0.2396;SAS_AF=0.0613;AA=T|||;VT=SNP
17	43848181	rs34303488	C	T	100	PASS	AC=431;AF=0.0860623;AN=5008;NS=2504;DP=17756;EAS_AF=0.001;AMR_AF=0.1571;AFR_AF=0.0151;EUR_AF=0.2396;SAS_AF=0.0613;AA=C|||;VT=SNP
17	43848412	rs62055932	A	G	100	PASS	AC=466;AF=0.0930511;AN=5008;NS=2504;DP=20224;EAS_AF=0.001;AMR_AF=0.1614;AFR_AF=0.0393;EUR_AF=0.2396;SAS_AF=0.0613;AA=A|||;VT=SNP
17	43848431	rs117053640	T	C	100	PASS	AC=83;AF=0.0165735;AN=5008;NS=2504;DP=19439;EAS_AF=0;AMR_AF=0.0043;AFR_AF=0;EUR_AF=0.0149;SAS_AF=0.0665;AA=T|||;VT=SNP
17	43848461	rs62055933	G	A	100	PASS	AC=447;AF=0.0892572;AN=5008;NS=2504;DP=18520;EAS_AF=0.001;AMR_AF=0.1556;AFR_AF=0.028;EUR_AF=0.2396;SAS_AF=0.0613;AA=A|||;VT=SNP
17	43848495	rs7225082	G	T	100	PASS	AC=3200;AF=0.638978;AN=5008;NS=2504;DP=18047;EAS_AF=0.871;AMR_AF=0.6499;AFR_AF=0.3147;EUR_AF=0.6829;SAS_AF=0.7853;AA=T|||;VT=SNP
17	43848750	rs62055935	T	C	100	PASS	AC=431;AF=0.0860623;AN=5008;NS=2504;DP=17348;EAS_AF=0.001;AMR_AF=0.1571;AFR_AF=0.0151;EUR_AF=0.2396;SAS_AF=0.0613;AA=C|||;VT=SNP
17	43848761	rs62055936	T	A	100	PASS	AC=434;AF=0.0866613;AN=5008;NS=2504;DP=17849;EAS_AF=0.001;AMR_AF=0.1571;AFR_AF=0.0151;EUR_AF=0.2406;SAS_AF=0.0634;AA=T|||;VT=SNP
17	43848968	rs62055937	G	T	100	PASS	AC=431;AF=0.0860623;AN=5008;NS=2504;DP=16370;EAS_AF=0.001;AMR_AF=0.1571;AFR_AF=0.0151;EUR_AF=0.2396;SAS_AF=0.0613;AA=G|||;VT=SNP
17	43849327	rs76294809	G	A	100	PASS	AC=431;AF=0.0860623;AN=5008;NS=2504;DP=18434;EAS_AF=0.001;AMR_AF=0.1571;AFR_AF=0.0151;EUR_AF=0.2396;SAS_AF=0.0613;AA=A|||;VT=SNP
17	43849366	rs75916678	T	C	100	PASS	AC=431;AF=0.0860623;AN=5008;NS=2504;DP=16952;EAS_AF=0.001;AMR_AF=0.1571;AFR_AF=0.0151;EUR_AF=0.2396;SAS_AF=0.0613;AA=C|||;VT=SNP
17	43849415	rs79730878	T	C	100	PASS	AC=438;AF=0.0874601;AN=5008;NS=2504;DP=14754;EAS_AF=0.001;AMR_AF=0.1585;AFR_AF=0.0151;EUR_AF=0.2455;SAS_AF=0.0613;AA=C|||;VT=SNP
17	43849514	rs139217062	T	C	100	PASS	AC=25;AF=0.00499201;AN=5008;NS=2504;DP=19409;EAS_AF=0;AMR_AF=0.0101;AFR_AF=0.0008;EUR_AF=0.0159;SAS_AF=0.001;AA=T|||;VT=SNP
17	43849656	rs62055938	C	A	100	PASS	AC=431;AF=0.0860623;AN=5008;NS=2504;DP=17954;EAS_AF=0.001;AMR_AF=0.1571;AFR_AF=0.0151;EUR_AF=0.2396;SAS_AF=0.0613;AA=A|||;VT=SNP
17	43849675	rs12949228	T	C	100	PASS	AC=101;AF=0.0201677;AN=5008;NS=2504;DP=17465;EAS_AF=0.0089;AMR_AF=0.0202;AFR_AF=0.0182;EUR_AF=0.0417;SAS_AF=0.0123;AA=T|||;VT=SNP
17	43849787	rs62055939	A	T	100	PASS	AC=431;AF=0.0860623;AN=5008;NS=2504;DP=18913;EAS_AF=0.001;AMR_AF=0.1571;AFR_AF=0.0151;EUR_AF=0.2396;SAS_AF=0.0613;AA=A|||;VT=SNP
17	43849896	rs62055940	A	G	100	PASS	AC=431;AF=0.0860623;AN=5008;NS=2504;DP=17727;EAS_AF=0.001;AMR_AF=0.1571;AFR_AF=0.0151;EUR_AF=0.2396;SAS_AF=0.0613;AA=G|||;VT=SNP
17	43850519	rs76885724	C	T	100	PASS	AC=431;AF=0.0860623;AN=5008;NS=2504;DP=17007;EAS_AF=0.001;AMR_AF=0.1571;AFR_AF=0.0151;EUR_AF=0.2396;SAS_AF=0.0613;AA=T|||;VT=SNP
17	43850645	rs60814418	C	T	100	PASS	AC=817;AF=0.163139;AN=5008;NS=2504;DP=15010;EAS_AF=0.001;AMR_AF=0.1859;AFR_AF=0.289;EUR_AF=0.2435;SAS_AF=0.0613;AA=T|||;VT=SNP
17	43850966	rs62055942	A	G	100	PASS	AC=435;AF=0.086861;AN=5008;NS=2504;DP=7646;EAS_AF=0.001;AMR_AF=0.1571;AFR_AF=0.0182;EUR_AF=0.2396;SAS_AF=0.0613;AA=G|||;VT=SNP
17	43851018	rs62055943	T	C	100	PASS	AC=431;AF=0.0860623;AN=5008;NS=2504;DP=12245;EAS_AF=0.001;AMR_AF=0.1571;AFR_AF=0.0151;EUR_AF=0.2396;SAS_AF=0.0613;AA=C|||;VT=SNP
17	43851498	rs35909029	T	C	100	PASS	AC=3314;AF=0.661741;AN=5008;NS=2504;DP=19225;EAS_AF=0.9018;AMR_AF=0.5591;AFR_AF=0.5567;EUR_AF=0.5149;SAS_AF=0.7802;AA=T|||;VT=SNP
17	43851851	rs62055945	G	A	100	PASS	AC=431;AF=0.0860623;AN=5008;NS=2504;DP=20325;EAS_AF=0.001;AMR_AF=0.1571;AFR_AF=0.0151;EUR_AF=0.2396;SAS_AF=0.0613;AA=G|||;VT=SNP
17	43851971	rs62055946	C	A	100	PASS	AC=431;AF=0.0860623;AN=5008;NS=2504;DP=19673;EAS_AF=0.001;AMR_AF=0.1571;AFR_AF=0.0151;EUR_AF=0.2396;SAS_AF=0.0613;AA=C|||;VT=SNP
17	43851980	rs71375315	A	G	100	PASS	AC=44;AF=0.00878594;AN=5008;NS=2504;DP=19424;EAS_AF=0.001;AMR_AF=0.0144;AFR_AF=0.0015;EUR_AF=0.0288;SAS_AF=0.002;AA=A|||;VT=SNP
17	43852487	rs12952301	T	C	100	PASS	AC=2878;AF=0.574681;AN=5008;NS=2504;DP=20295;EAS_AF=0.8929;AMR_AF=0.5115;AFR_AF=0.3018;EUR_AF=0.4702;SAS_AF=0.7679;AA=T|||;VT=SNP
17	43852605	rs62055947	C	T	100	PASS	AC=431;AF=0.0860623;AN=5008;NS=2504;DP=21151;EAS_AF=0.001;AMR_AF=0.1571;AFR_AF=0.0151;EUR_AF=0.2396;SAS_AF=0.0613;AA=T|||;VT=SNP
17	43852621	rs62055948	T	C	100	PASS	AC=431;AF=0.0860623;AN=5008;NS=2504;DP=20958;EAS_AF=0.001;AMR_AF=0.1571;AFR_AF=0.0151;EUR_AF=0.2396;SAS_AF=0.0613;AA=T|||;VT=SNP
17	43852733	rs113871181	G	A	100	PASS	AC=432;AF=0.086262;AN=5008;NS=2504;DP=23130;EAS_AF=0.001;AMR_AF=0.1571;AFR_AF=0.0159;EUR_AF=0.2396;SAS_AF=0.0613;AA=A|||;VT=SNP
17	43852742	rs111370985	T	C	100	PASS	AC=432;AF=0.086262;AN=5008;NS=2504;DP=22756;EAS_AF=0.001;AMR_AF=0.1571;AFR_AF=0.0159;EUR_AF=0.2396;SAS_AF=0.0613;AA=C|||;VT=SNP
17	43853072	rs35152905	T	G	100	PASS	AC=630;AF=0.125799;AN=5008;NS=2504;DP=20119;EAS_AF=0.0952;AMR_AF=0.1614;AFR_AF=0.1702;EUR_AF=0.1372;SAS_AF=0.0603;AA=T|||;VT=SNP
17	43853109	rs55787105	G	A	100	PASS	AC=431;AF=0.0860623;AN=5008;NS=2504;DP=18856;EAS_AF=0.001;AMR_AF=0.1571;AFR_AF=0.0151;EUR_AF=0.2396;SAS_AF=0.0613;AA=G|||;VT=SNP
17	43853133	rs62055950	T	C	100	PASS	AC=431;AF=0.0860623;AN=5008;NS=2504;DP=17706;EAS_AF=0.001;AMR_AF=0.1571;AFR_AF=0.0151;EUR_AF=0.2396;SAS_AF=0.0613;AA=T|||;VT=SNP
17	43853235	rs56043078	T	G	100	PASS	AC=431;AF=0.0860623;AN=5008;NS=2504;DP=15661;EAS_AF=0.001;AMR_AF=0.1571;AFR_AF=0.0151;EUR_AF=0.2396;SAS_AF=0.0613;AA=G|||;VT=SNP
17	43853457	rs77965652	A	G	100	PASS	AC=432;AF=0.086262;AN=5008;NS=2504;DP=13600;EAS_AF=0.001;AMR_AF=0.1585;AFR_AF=0.0151;EUR_AF=0.2396;SAS_AF=0.0613;AA=A|||;VT=SNP
17	43853526	rs55849949	A	G	100	PASS	AC=431;AF=0.0860623;AN=5008;NS=2504;DP=12781;EAS_AF=0.001;AMR_AF=0.1571;AFR_AF=0.0151;EUR_AF=0.2396;SAS_AF=0.0613;AA=A|||;VT=SNP
17	43853922	rs56303031	G	A	100	PASS	AC=455;AF=0.0908546;AN=5008;NS=2504;DP=18180;EAS_AF=0.001;AMR_AF=0.1571;AFR_AF=0.0333;EUR_AF=0.2396;SAS_AF=0.0613;AA=A|||;VT=SNP
17	43854015	rs12953076	C	T	100	PASS	AC=618;AF=0.123403;AN=5008;NS=2504;DP=18962;EAS_AF=0.0952;AMR_AF=0.1614;AFR_AF=0.1611;EUR_AF=0.1372;SAS_AF=0.0603;AA=C|||;VT=SNP
17	43854267	rs55991914	C	T	100	PASS	AC=431;AF=0.0860623;AN=5008;NS=2504;DP=17710;EAS_AF=0.001;AMR_AF=0.1571;AFR_AF=0.0151;EUR_AF=0.2396;SAS_AF=0.0613;AA=C|||;VT=SNP
17	43854340	rs62055955	A	G	100	PASS	AC=447;AF=0.0892572;AN=5008;NS=2504;DP=17838;EAS_AF=0.001;AMR_AF=0.1585;AFR_AF=0.025;EUR_AF=0.2406;SAS_AF=0.0624;AA=G|||;VT=SNP
17	43854449	rs62055956	C	T	100	PASS	AC=446;AF=0.0890575;AN=5008;NS=2504;DP=19272;EAS_AF=0.001;AMR_AF=0.1585;AFR_AF=0.025;EUR_AF=0.2406;SAS_AF=0.0613;AA=C|||;VT=SNP
17	43854502	rs12938031	A	G	100	PASS	AC=855;AF=0.170727;AN=5008;NS=2504;DP=19898;EAS_AF=0.0119;AMR_AF=0.2867;AFR_AF=0.0635;EUR_AF=0.3887;SAS_AF=0.1728;AA=A|||;VT=SNP
17	43854536	rs62055957	C	A	100	PASS	AC=446;AF=0.0890575;AN=5008;NS=2504;DP=20361;EAS_AF=0.001;AMR_AF=0.1585;AFR_AF=0.025;EUR_AF=0.2406;SAS_AF=0.0613;AA=A|||;VT=SNP
17	43854655	rs34186148	G	C	100	PASS	AC=1104;AF=0.220447;AN=5008;NS=2504;DP=21799;EAS_AF=0.0962;AMR_AF=0.3228;AFR_AF=0.2148;EUR_AF=0.3777;SAS_AF=0.1217;AA=C|||;VT=SNP
17	43855156	rs4074461	G	T	100	PASS	AC=1864;AF=0.372204;AN=5008;NS=2504;DP=18195;EAS_AF=0.1071;AMR_AF=0.4769;AFR_AF=0.5045;EUR_AF=0.5288;SAS_AF=0.2311;AA=T|||;VT=SNP
17	43855188	rs4077813	G	A	100	PASS	AC=79;AF=0.0157748;AN=5008;NS=2504;DP=18088;EAS_AF=0.0089;AMR_AF=0.0173;AFR_AF=0.003;EUR_AF=0.0417;SAS_AF=0.0123;AA=G|||;VT=SNP
17	43855228	rs4074462	G	T	100	PASS	AC=539;AF=0.107628;AN=5008;NS=2504;DP=19407;EAS_AF=0.001;AMR_AF=0.1628;AFR_AF=0.093;EUR_AF=0.2406;SAS_AF=0.0613;AA=T|||;VT=SNP
17	43855333	rs4077814	T	G	100	PASS	AC=672;AF=0.134185;AN=5008;NS=2504;DP=20048;EAS_AF=0.0952;AMR_AF=0.1628;AFR_AF=0.1952;EUR_AF=0.1372;SAS_AF=0.0685;AA=T|||;VT=SNP
17	43855571	rs6503450	T	C	100	PASS	AC=2921;AF=0.583267;AN=5008;NS=2504;DP=14167;EAS_AF=0.8929;AMR_AF=0.5101;AFR_AF=0.3381;EUR_AF=0.4732;SAS_AF=0.7607;AA=T|||;VT=SNP
17	43855603	rs574201100	A	G	100	PASS	AC=3635;AF=0.725839;AN=5008;NS=2504;DP=14920;EAS_AF=0.9881;AMR_AF=0.6758;AFR_AF=0.5658;EUR_AF=0.6074;SAS_AF=0.8292;AA=A|||;VT=SNP
17	43855894	rs4076452	G	C	100	PASS	AC=670;AF=0.133786;AN=5008;NS=2504;DP=16231;EAS_AF=0.0962;AMR_AF=0.1628;AFR_AF=0.1982;EUR_AF=0.1372;SAS_AF=0.0613;AA=G|||;VT=SNP
17	43856458	rs35076622	G	A	100	PASS	AC=1094;AF=0.21845;AN=5008;NS=2504;DP=12255;EAS_AF=0.0982;AMR_AF=0.3199;AFR_AF=0.2073;EUR_AF=0.3767;SAS_AF=0.1227;AA=G|||;VT=SNP
17	43856639	rs62057061	C	G	100	PASS	AC=431;AF=0.0860623;AN=5008;NS=2504;DP=17913;EAS_AF=0.001;AMR_AF=0.1571;AFR_AF=0.0151;EUR_AF=0.2396;SAS_AF=0.0613;AA=G|||;VT=SNP
17	43856710	rs62057062	G	A	100	PASS	AC=431;AF=0.0860623;AN=5008;NS=2504;DP=19077;EAS_AF=0.001;AMR_AF=0.1571;AFR_AF=0.0151;EUR_AF=0.2396;SAS_AF=0.0613;AA=G|||;VT=SNP
17	43856730	rs62057063	C	T	100	PASS	AC=431;AF=0.0860623;AN=5008;NS=2504;DP=19246;EAS_AF=0.001;AMR_AF=0.1571;AFR_AF=0.0151;EUR_AF=0.2396;SAS_AF=0.0613;AA=C|||;VT=SNP
17	43857033	rs62057064	C	T	100	PASS	AC=431;AF=0.0860623;AN=5008;NS=2504;DP=19656;EAS_AF=0.001;AMR_AF=0.1571;AFR_AF=0.0151;EUR_AF=0.2396;SAS_AF=0.0613;AA=T|||;VT=SNP
17	43857129	rs76830096	A	C	100	PASS	AC=431;AF=0.0860623;AN=5008;NS=2504;DP=19117;EAS_AF=0.001;AMR_AF=0.1571;AFR_AF=0.0151;EUR_AF=0.2396;SAS_AF=0.0613;AA=A|||;VT=SNP
17	43857223	rs11869294	C	G	100	PASS	AC=422;AF=0.0842652;AN=5008;NS=2504;DP=19486;EAS_AF=0.2083;AMR_AF=0.0548;AFR_AF=0.0038;EUR_AF=0.0318;SAS_AF=0.1401;AA=C|||;VT=SNP
17	43857449	rs145447536	C	T	100	PASS	AC=21;AF=0.00419329;AN=5008;NS=2504;DP=16462;EAS_AF=0;AMR_AF=0.0058;AFR_AF=0.0008;EUR_AF=0.0149;SAS_AF=0.001;AA=C|||;VT=SNP
17	43857811	rs117910967	C	A	100	PASS	AC=24;AF=0.00479233;AN=5008;NS=2504;DP=19171;EAS_AF=0;AMR_AF=0.0043;AFR_AF=0;EUR_AF=0.0189;SAS_AF=0.002;AA=C|||;VT=SNP
17	43857936	rs142438532	T	C	100	PASS	AC=18;AF=0.00359425;AN=5008;NS=2504;DP=15763;EAS_AF=0;AMR_AF=0;AFR_AF=0.0008;EUR_AF=0.0159;SAS_AF=0.001;AA=T|||;VT=SNP
17	43858187	rs62057065	G	T	100	PASS	AC=431;AF=0.0860623;AN=5008;NS=2504;DP=16933;EAS_AF=0.001;AMR_AF=0.1571;AFR_AF=0.0151;EUR_AF=0.2396;SAS_AF=0.0613;AA=G|||;VT=SNP
17	43858326	rs62057067	C	T	100	PASS	AC=431;AF=0.0860623;AN=5008;NS=2504;DP=14338;EAS_AF=0.001;AMR_AF=0.1571;AFR_AF=0.0151;EUR_AF=0.2396;SAS_AF=0.0613;AA=T|||;VT=SNP
17	43858482	rs78917495	C	T	100	PASS	AC=432;AF=0.086262;AN=5008;NS=2504;DP=21366;EAS_AF=0.002;AMR_AF=0.1571;AFR_AF=0.0151;EUR_AF=0.2396;SAS_AF=0.0613;AA=C|||;VT=SNP
17	43858629	rs62057068	A	G	100	PASS	AC=431;AF=0.0860623;AN=5008;NS=2504;DP=18900;EAS_AF=0.001;AMR_AF=0.1571;AFR_AF=0.0151;EUR_AF=0.2396;SAS_AF=0.0613;AA=G|||;VT=SNP
17	43858705	rs12942254	C	A	100	PASS	AC=656;AF=0.13099;AN=5008;NS=2504;DP=20326;EAS_AF=0.0962;AMR_AF=0.1643;AFR_AF=0.1868;EUR_AF=0.1372;SAS_AF=0.0613;AA=C|||;VT=SNP
17	43859065	rs62057069	T	C	100	PASS	AC=431;AF=0.0860623;AN=5008;NS=2504;DP=21260;EAS_AF=0.001;AMR_AF=0.1571;AFR_AF=0.0151;EUR_AF=0.2396;SAS_AF=0.0613;AA=T|||;VT=SNP
17	43859106	rs12950522	A	C	100	PASS	AC=2880;AF=0.57508;AN=5008;NS=2504;DP=21105;EAS_AF=0.8909;AMR_AF=0.5058;AFR_AF=0.3071;EUR_AF=0.4712;SAS_AF=0.7679;AA=A|||;VT=SNP
17	43859405	rs12942300	T	A	100	PASS	AC=412;AF=0.0822684;AN=5008;NS=2504;DP=21569;EAS_AF=0.0119;AMR_AF=0.1326;AFR_AF=0.0393;EUR_AF=0.1481;SAS_AF=0.1094;AA=T|||;VT=SNP
17	43859640	rs62057070	A	G	100	PASS	AC=431;AF=0.0860623;AN=5008;NS=2504;DP=20358;EAS_AF=0.001;AMR_AF=0.1571;AFR_AF=0.0151;EUR_AF=0.2396;SAS_AF=0.0613;AA=G|||;VT=SNP
17	43859691	rs62057071	C	G	100	PASS	AC=431;AF=0.0860623;AN=5008;NS=2504;DP=21154;EAS_AF=0.001;AMR_AF=0.1571;AFR_AF=0.0151;EUR_AF=0.2396;SAS_AF=0.0613;AA=G|||;VT=SNP
17	43861117	rs62057073	C	T	100	PASS	AC=431;AF=0.0860623;AN=5008;NS=2504;DP=11445;EAS_AF=0.001;AMR_AF=0.1571;AFR_AF=0.0151;EUR_AF=0.2396;SAS_AF=0.0613;AA=C|||;VT=SNP
17	43861462	rs192833265	G	C	100	PASS	AC=82;AF=0.0163738;AN=5008;NS=2504;DP=8836;EAS_AF=0;AMR_AF=0.0043;AFR_AF=0;EUR_AF=0.0149;SAS_AF=0.0654;AA=G|||;VT=SNP
17	43861853	rs28364020	C	T	100	PASS	AC=618;AF=0.123403;AN=5008;NS=2504;DP=6979;EAS_AF=0.0962;AMR_AF=0.1599;AFR_AF=0.1604;EUR_AF=0.1362;SAS_AF=0.0624;AA=C|||;VT=SNP
17	43862593	rs144817232	G	A	100	PASS	AC=19;AF=0.00379393;AN=5008;NS=2504;DP=12066;EAS_AF=0;AMR_AF=0.0043;AFR_AF=0.0008;EUR_AF=0.0139;SAS_AF=0.001;AA=G|||;VT=SNP
17	43864183	rs11650092	T	C	100	PASS	AC=59;AF=0.0117812;AN=5008;NS=2504;DP=16963;EAS_AF=0;AMR_AF=0.0245;AFR_AF=0;EUR_AF=0.0388;SAS_AF=0.0031;AA=T|||;VT=SNP
17	43865871	rs12940065	G	A	100	PASS	AC=677;AF=0.135184;AN=5008;NS=2504;DP=20200;EAS_AF=0.0962;AMR_AF=0.1686;AFR_AF=0.1868;EUR_AF=0.1541;SAS_AF=0.0624;AA=G|||;VT=SNP
17	43869277	rs4792882	T	G	100	PASS	AC=20;AF=0.00399361;AN=5008;NS=2504;DP=16801;EAS_AF=0;AMR_AF=0;AFR_AF=0.0008;EUR_AF=0.0159;SAS_AF=0.0031;AA=T|||;VT=SNP
17	43870142	rs7209436	C	T	100	PASS	AC=2790;AF=0.557109;AN=5008;NS=2504;DP=18217;EAS_AF=0.9018;AMR_AF=0.5216;AFR_AF=0.298;EUR_AF=0.4274;SAS_AF=0.7106;AA=C|||;VT=SNP
17	43870691	rs9892359	A	G	100	PASS	AC=637;AF=0.127196;AN=5008;NS=2504;DP=19684;EAS_AF=0;AMR_AF=0.0922;AFR_AF=0.3427;EUR_AF=0.1014;SAS_AF=0.0184;AA=A|||;VT=SNP
17	43871147	rs12944712	G	A	100	PASS	AC=1361;AF=0.271765;AN=5008;NS=2504;DP=19185;EAS_AF=0.1012;AMR_AF=0.3746;AFR_AF=0.202;EUR_AF=0.4682;SAS_AF=0.2669;AA=G|||;VT=SNP
17	43871982	rs56319902	C	T	100	PASS	AC=428;AF=0.0854633;AN=5008;NS=2504;DP=21200;EAS_AF=0.001;AMR_AF=0.1571;AFR_AF=0.0129;EUR_AF=0.2396;SAS_AF=0.0613;AA=C|||;VT=SNP
17	43872228	rs55943044	G	A	100	PASS	AC=432;AF=0.086262;AN=5008;NS=2504;DP=18122;EAS_AF=0.002;AMR_AF=0.1571;AFR_AF=0.0151;EUR_AF=0.2396;SAS_AF=0.0613;AA=G|||;VT=SNP
17	43872877	rs145011563	C	T	100	PASS	AC=29;AF=0.00579073;AN=5008;NS=2504;DP=19327;EAS_AF=0;AMR_AF=0.0072;AFR_AF=0.0008;EUR_AF=0.0169;SAS_AF=0.0061;AA=C|||;VT=SNP
17	43873284	rs62057097	C	T	100	PASS	AC=346;AF=0.0690895;AN=5008;NS=2504;DP=17985;EAS_AF=0.002;AMR_AF=0.1153;AFR_AF=0.0408;EUR_AF=0.1133;SAS_AF=0.0982;AA=C|||;VT=SNP
17	43873634	rs138728946	C	T	100	PASS	AC=45;AF=0.00898562;AN=5008;NS=2504;DP=17506;EAS_AF=0;AMR_AF=0.0202;AFR_AF=0.0015;EUR_AF=0.0288;SAS_AF=0;AA=C|||;VT=SNP
17	43873727	rs4458044	G	C	100	PASS	AC=1046;AF=0.208866;AN=5008;NS=2504;DP=19253;EAS_AF=0.2857;AMR_AF=0.255;AFR_AF=0.0091;EUR_AF=0.2624;SAS_AF=0.3119;AA=G|||;VT=SNP
17	43874619	rs35785975	T	C	100	PASS	AC=715;AF=0.142772;AN=5008;NS=2504;DP=14616;EAS_AF=0;AMR_AF=0.0893;AFR_AF=0.4206;EUR_AF=0.0795;SAS_AF=0.0174;AA=C|||;VT=SNP
17	43874829	rs12952224	T	A	100	PASS	AC=88;AF=0.0175719;AN=5008;NS=2504;DP=12197;EAS_AF=0.0099;AMR_AF=0.0288;AFR_AF=0.0038;EUR_AF=0.0427;SAS_AF=0.0102;AA=T|||;VT=SNP
17	43875330	rs12942994	T	C	100	PASS	AC=655;AF=0.130791;AN=5008;NS=2504;DP=18118;EAS_AF=0;AMR_AF=0.085;AFR_AF=0.379;EUR_AF=0.0775;SAS_AF=0.0174;AA=T|||;VT=SNP
17	43875337	rs35131568	T	C	100	PASS	AC=655;AF=0.130791;AN=5008;NS=2504;DP=18176;EAS_AF=0;AMR_AF=0.085;AFR_AF=0.379;EUR_AF=0.0775;SAS_AF=0.0174;AA=C|||;VT=SNP
17	43875417	rs34174655	A	T	100	PASS	AC=308;AF=0.0615016;AN=5008;NS=2504;DP=17871;EAS_AF=0;AMR_AF=0.0605;AFR_AF=0.1339;EUR_AF=0.0716;SAS_AF=0.0174;AA=a|||;VT=SNP
17	43875948	rs4792884	T	C	100	PASS	AC=653;AF=0.130391;AN=5008;NS=2504;DP=11182;EAS_AF=0;AMR_AF=0.085;AFR_AF=0.3767;EUR_AF=0.0785;SAS_AF=0.0174;AA=C|||;VT=SNP
17	43876453	rs12944996	C	G	100	PASS	AC=654;AF=0.130591;AN=5008;NS=2504;DP=13888;EAS_AF=0;AMR_AF=0.085;AFR_AF=0.3775;EUR_AF=0.0785;SAS_AF=0.0174;AA=C|||;VT=SNP
17	43876479	rs12936181	T	C	100	PASS	AC=654;AF=0.130591;AN=5008;NS=2504;DP=14788;EAS_AF=0;AMR_AF=0.085;AFR_AF=0.3775;EUR_AF=0.0785;SAS_AF=0.0174;AA=T|||;VT=SNP
17	43876832	rs4792886	G	A	100	PASS	AC=638;AF=0.127396;AN=5008;NS=2504;DP=19066;EAS_AF=0;AMR_AF=0.0836;AFR_AF=0.3661;EUR_AF=0.0785;SAS_AF=0.0174;AA=A|||;VT=SNP
17	43877020	rs4792887	C	T	100	PASS	AC=651;AF=0.129992;AN=5008;NS=2504;DP=16359;EAS_AF=0;AMR_AF=0.085;AFR_AF=0.3752;EUR_AF=0.0785;SAS_AF=0.0174;AA=C|||;VT=SNP
17	43877085	rs192922438	C	T	100	PASS	AC=20;AF=0.00399361;AN=5008;NS=2504;DP=18912;EAS_AF=0;AMR_AF=0.0058;AFR_AF=0.0008;EUR_AF=0.0139;SAS_AF=0.001;AA=C|||;VT=SNP
17	43877385	rs12945673	T	C	100	PASS	AC=669;AF=0.133586;AN=5008;NS=2504;DP=18282;EAS_AF=0;AMR_AF=0.0893;AFR_AF=0.3865;EUR_AF=0.0785;SAS_AF=0.0174;AA=C|||;VT=SNP
17	43877677	rs118115558	G	C	100	PASS	AC=58;AF=0.0115815;AN=5008;NS=2504;DP=19512;EAS_AF=0;AMR_AF=0.0072;AFR_AF=0;EUR_AF=0.0408;SAS_AF=0.0123;AA=G|||;VT=SNP
17	43877954	rs4792888	A	G	100	PASS	AC=674;AF=0.134585;AN=5008;NS=2504;DP=21488;EAS_AF=0;AMR_AF=0.0893;AFR_AF=0.3896;EUR_AF=0.0795;SAS_AF=0.0174;AA=G|||;VT=SNP
17	43878030	rs60645916	G	C	100	PASS	AC=433;AF=0.0864617;AN=5008;NS=2504;DP=20411;EAS_AF=0.0853;AMR_AF=0.0735;AFR_AF=0.0946;EUR_AF=0.0746;SAS_AF=0.0982;AA=G|||;VT=SNP
17	43879308	rs80184151	A	G	100	PASS	AC=428;AF=0.0854633;AN=5008;NS=2504;DP=18891;EAS_AF=0.001;AMR_AF=0.1571;AFR_AF=0.0129;EUR_AF=0.2396;SAS_AF=0.0613;AA=A|||;VT=SNP
17	43879911	rs16940646	A	C	100	PASS	AC=604;AF=0.120607;AN=5008;NS=2504;DP=19301;EAS_AF=0;AMR_AF=0.0807;AFR_AF=0.3419;EUR_AF=0.0785;SAS_AF=0.0174;AA=A|||;VT=SNP
17	43880047	rs110402	G	A	100	PASS	AC=2810;AF=0.561102;AN=5008;NS=2504;DP=20499;EAS_AF=0.9018;AMR_AF=0.5245;AFR_AF=0.289;EUR_AF=0.4483;SAS_AF=0.7198;AA=G|||;VT=SNP
17	43880159	rs16969853	A	C	100	PASS	AC=673;AF=0.134385;AN=5008;NS=2504;DP=21695;EAS_AF=0;AMR_AF=0.0893;AFR_AF=0.3896;EUR_AF=0.0785;SAS_AF=0.0174;AA=C|||;VT=SNP
17	43881290	rs73984616	C	T	100	PASS	AC=452;AF=0.0902556;AN=5008;NS=2504;DP=16555;EAS_AF=0.0853;AMR_AF=0.0764;AFR_AF=0.1074;EUR_AF=0.0746;SAS_AF=0.0982;AA=C|||;VT=SNP
17	43881541	rs142167068	T	C	100	PASS	AC=19;AF=0.00379393;AN=5008;NS=2504;DP=20300;EAS_AF=0;AMR_AF=0.0058;AFR_AF=0.0008;EUR_AF=0.0139;SAS_AF=0;AA=T|||;VT=SNP
17	43881790	rs17689378	C	T	100	PASS	AC=433;AF=0.0864617;AN=5008;NS=2504;DP=18827;EAS_AF=0.001;AMR_AF=0.1571;AFR_AF=0.0159;EUR_AF=0.2396;SAS_AF=0.0624;AA=c|||;VT=SNP
17	43882035	rs7222658	A	G	100	PASS	AC=453;AF=0.0904553;AN=5008;NS=2504;DP=16589;EAS_AF=0.0853;AMR_AF=0.0764;AFR_AF=0.1082;EUR_AF=0.0746;SAS_AF=0.0982;AA=A|||;VT=SNP
17	43883088	rs71375320	C	T	100	PASS	AC=51;AF=0.0101837;AN=5008;NS=2504;DP=16849;EAS_AF=0.002;AMR_AF=0.0173;AFR_AF=0.0015;EUR_AF=0.0318;SAS_AF=0.0031;AA=C|||;VT=SNP
17	43883103	rs2664008	G	A	100	PASS	AC=158;AF=0.0315495;AN=5008;NS=2504;DP=16654;EAS_AF=0;AMR_AF=0.0274;AFR_AF=0.0023;EUR_AF=0.0825;SAS_AF=0.0542;AA=G|||;VT=SNP
17	43884402	rs12936511	C	T	100	PASS	AC=84;AF=0.0167732;AN=5008;NS=2504;DP=19215;EAS_AF=0.0109;AMR_AF=0.0288;AFR_AF=0.0038;EUR_AF=0.0427;SAS_AF=0.0051;AA=c|||;VT=SNP;EX_TARGET
17	43885291	rs62057101	G	A	100	PASS	AC=431;AF=0.0860623;AN=5008;NS=2504;DP=18059;EAS_AF=0.001;AMR_AF=0.1585;AFR_AF=0.0144;EUR_AF=0.2396;SAS_AF=0.0613;AA=G|||;VT=SNP
17	43885367	rs242924	G	T	100	PASS	AC=2823;AF=0.563698;AN=5008;NS=2504;DP=17810;EAS_AF=0.9196;AMR_AF=0.5245;AFR_AF=0.2874;EUR_AF=0.4483;SAS_AF=0.7168;AA=G|||;VT=SNP
17	43886904	rs74370049	G	A	100	PASS	AC=29;AF=0.00579073;AN=5008;NS=2504;DP=19383;EAS_AF=0;AMR_AF=0.0072;AFR_AF=0.0008;EUR_AF=0.0169;SAS_AF=0.0061;AA=G|||;VT=SNP
17	43887480	rs62057103	T	C	100	PASS	AC=431;AF=0.0860623;AN=5008;NS=2504;DP=13811;EAS_AF=0.001;AMR_AF=0.1571;AFR_AF=0.0151;EUR_AF=0.2396;SAS_AF=0.0613;AA=T|||;VT=SNP
17	43888395	rs12939006	G	A	100	PASS	AC=83;AF=0.0165735;AN=5008;NS=2504;DP=17084;EAS_AF=0.0109;AMR_AF=0.0274;AFR_AF=0.0038;EUR_AF=0.0427;SAS_AF=0.0051;AA=G|||;VT=SNP
17	43888447	rs117304471	G	A	100	PASS	AC=72;AF=0.014377;AN=5008;NS=2504;DP=17734;EAS_AF=0;AMR_AF=0.0043;AFR_AF=0;EUR_AF=0.0149;SAS_AF=0.0552;AA=G|||;VT=SNP
17	43888679	rs36069290	G	A	100	PASS	AC=83;AF=0.0165735;AN=5008;NS=2504;DP=18538;EAS_AF=0.0109;AMR_AF=0.0274;AFR_AF=0.0038;EUR_AF=0.0427;SAS_AF=0.0051;AA=G|||;VT=SNP
17	43888866	rs242925	C	T	100	PASS	AC=2872;AF=0.573482;AN=5008;NS=2504;DP=19410;EAS_AF=0.9187;AMR_AF=0.5418;AFR_AF=0.2912;EUR_AF=0.4761;SAS_AF=0.7219;AA=C|||;VT=SNP
17	43890976	rs150592968	G	A	100	PASS	AC=18;AF=0.00359425;AN=5008;NS=2504;DP=12246;EAS_AF=0;AMR_AF=0.0086;AFR_AF=0.0008;EUR_AF=0.008;SAS_AF=0.0031;AA=G|||;VT=SNP
17	43891633	rs242942	T	C	100	PASS	AC=4428;AF=0.884185;AN=5008;NS=2504;DP=21565;EAS_AF=0.9812;AMR_AF=0.9092;AFR_AF=0.7095;EUR_AF=0.9076;SAS_AF=0.9785;AA=T|||;VT=SNP
17	43891906	rs171442	A	G	100	PASS	AC=4571;AF=0.91274;AN=5008;NS=2504;DP=22194;EAS_AF=1;AMR_AF=0.9366;AFR_AF=0.7511;EUR_AF=0.9513;SAS_AF=0.9847;AA=A|||;VT=SNP
17	43892021	rs11867635	G	A	100	PASS	AC=363;AF=0.072484;AN=5008;NS=2504;DP=15942;EAS_AF=0.002;AMR_AF=0.1196;AFR_AF=0.0514;EUR_AF=0.1133;SAS_AF=0.0982;AA=G|||;VT=SNP
17	43892188	rs3785877	G	A	100	PASS	AC=91;AF=0.0181709;AN=5008;NS=2504;DP=17302;EAS_AF=0.0188;AMR_AF=0.0259;AFR_AF=0.0038;EUR_AF=0.0427;SAS_AF=0.0061;AA=G|||;VT=SNP
17	43892520	rs242941	A	C	100	PASS	AC=3392;AF=0.677316;AN=5008;NS=2504;DP=16278;EAS_AF=0.9177;AMR_AF=0.7046;AFR_AF=0.3691;EUR_AF=0.7177;SAS_AF=0.7853;AA=C|||;VT=SNP
17	43892600	rs242940	A	G	100	PASS	AC=2958;AF=0.590655;AN=5008;NS=2504;DP=16948;EAS_AF=0.9167;AMR_AF=0.5476;AFR_AF=0.3502;EUR_AF=0.4801;SAS_AF=0.7239;AA=A|||;VT=SNP
17	43892684	rs72834580	G	C	100	PASS	AC=356;AF=0.0710863;AN=5008;NS=2504;DP=16096;EAS_AF=0.002;AMR_AF=0.1196;AFR_AF=0.0461;EUR_AF=0.1143;SAS_AF=0.0971;AA=G|||;VT=SNP
17	43892784	rs55915917	T	G	100	PASS	AC=408;AF=0.0814696;AN=5008;NS=2504;DP=9649;EAS_AF=0.002;AMR_AF=0.1455;AFR_AF=0.0144;EUR_AF=0.2256;SAS_AF=0.0603;AA=G|||;VT=SNP
17	43892788	rs55668363	G	A	100	PASS	AC=406;AF=0.0810703;AN=5008;NS=2504;DP=10641;EAS_AF=0.001;AMR_AF=0.1455;AFR_AF=0.0144;EUR_AF=0.2247;SAS_AF=0.0603;AA=G|||;VT=SNP
17	43892973	rs17689471	T	C	100	PASS	AC=431;AF=0.0860623;AN=5008;NS=2504;DP=19918;EAS_AF=0.001;AMR_AF=0.1571;AFR_AF=0.0151;EUR_AF=0.2396;SAS_AF=0.0613;AA=C|||;VT=SNP
17	43893259	rs117365970	G	A	100	PASS	AC=431;AF=0.0860623;AN=5008;NS=2504;DP=21508;EAS_AF=0.001;AMR_AF=0.1571;AFR_AF=0.0151;EUR_AF=0.2396;SAS_AF=0.0613;AA=A|||;VT=SNP
17	43893260	rs117646503	T	C	100	PASS	AC=431;AF=0.0860623;AN=5008;NS=2504;DP=21496;EAS_AF=0.001;AMR_AF=0.1571;AFR_AF=0.0151;EUR_AF=0.2396;SAS_AF=0.0613;AA=C|||;VT=SNP
17	43893345	rs171441	A	G	100	PASS	AC=4600;AF=0.91853;AN=5008;NS=2504;DP=22381;EAS_AF=1;AMR_AF=0.9366;AFR_AF=0.7723;EUR_AF=0.9523;SAS_AF=0.9847;AA=G|||;VT=SNP
17	43893403	rs17762769	G	A	100	PASS	AC=431;AF=0.0860623;AN=5008;NS=2504;DP=20997;EAS_AF=0.001;AMR_AF=0.1571;AFR_AF=0.0151;EUR_AF=0.2396;SAS_AF=0.0613;AA=A|||;VT=SNP
17	43893487	rs171440	G	A	100	PASS	AC=2939;AF=0.586861;AN=5008;NS=2504;DP=21311;EAS_AF=0.8651;AMR_AF=0.549;AFR_AF=0.3775;EUR_AF=0.4771;SAS_AF=0.7229;AA=G|||;VT=SNP
17	43893716	rs8072451	C	T	100	PASS	AC=468;AF=0.0934505;AN=5008;NS=2504;DP=22099;EAS_AF=0.001;AMR_AF=0.1614;AFR_AF=0.0408;EUR_AF=0.2396;SAS_AF=0.0613;AA=T|||;VT=SNP
17	43893751	rs8073146	A	G	100	PASS	AC=468;AF=0.0934505;AN=5008;NS=2504;DP=19919;EAS_AF=0.001;AMR_AF=0.1614;AFR_AF=0.0408;EUR_AF=0.2396;SAS_AF=0.0613;AA=A|||;VT=SNP;EX_TARGET
17	43894102	rs28364025	T	C	100	PASS	AC=441;AF=0.0880591;AN=5008;NS=2504;DP=20589;EAS_AF=0.001;AMR_AF=0.1571;AFR_AF=0.0227;EUR_AF=0.2396;SAS_AF=0.0613;AA=C|||;VT=SNP
17	43894111	rs28364028	T	A	100	PASS	AC=35;AF=0.00698882;AN=5008;NS=2504;DP=20341;EAS_AF=0;AMR_AF=0.0101;AFR_AF=0.0015;EUR_AF=0.0189;SAS_AF=0.0072;AA=T|||;VT=SNP
17	43894159	rs28364023	C	T	100	PASS	AC=431;AF=0.0860623;AN=5008;NS=2504;DP=19576;EAS_AF=0.001;AMR_AF=0.1571;AFR_AF=0.0151;EUR_AF=0.2396;SAS_AF=0.0613;AA=C|||;VT=SNP
17	43894510	rs55779147	G	A	100	PASS	AC=431;AF=0.0860623;AN=5008;NS=2504;DP=16868;EAS_AF=0.001;AMR_AF=0.1571;AFR_AF=0.0151;EUR_AF=0.2396;SAS_AF=0.0613;AA=G|||;VT=SNP
17	43894547	rs56357543	C	T	100	PASS	AC=431;AF=0.0860623;AN=5008;NS=2504;DP=14543;EAS_AF=0.001;AMR_AF=0.1571;AFR_AF=0.0151;EUR_AF=0.2396;SAS_AF=0.0613;AA=C|||;VT=SNP
17	43894609	rs56099546	A	G	100	PASS	AC=431;AF=0.0860623;AN=5008;NS=2504;DP=17827;EAS_AF=0.001;AMR_AF=0.1571;AFR_AF=0.0151;EUR_AF=0.2396;SAS_AF=0.0613;AA=A|||;VT=SNP
17	43894798	rs81189	G	C	100	PASS	AC=2863;AF=0.571685;AN=5008;NS=2504;DP=17646;EAS_AF=0.8651;AMR_AF=0.5476;AFR_AF=0.3328;EUR_AF=0.4771;SAS_AF=0.7065;AA=G|||;VT=SNP
17	43894990	rs739645	T	G	100	PASS	AC=432;AF=0.086262;AN=5008;NS=2504;DP=19145;EAS_AF=0.001;AMR_AF=0.1571;AFR_AF=0.0159;EUR_AF=0.2396;SAS_AF=0.0613;AA=N|||;VT=SNP
17	43895008	rs739644	C	G	100	PASS	AC=431;AF=0.0860623;AN=5008;NS=2504;DP=18832;EAS_AF=0.001;AMR_AF=0.1571;AFR_AF=0.0151;EUR_AF=0.2396;SAS_AF=0.0613;AA=C|||;VT=SNP
17	43895501	rs4564621	G	C	100	PASS	AC=431;AF=0.0860623;AN=5008;NS=2504;DP=17904;EAS_AF=0.001;AMR_AF=0.1571;AFR_AF=0.0151;EUR_AF=0.2396;SAS_AF=0.0613;AA=C|||;VT=SNP
17	43895530	rs2316763	C	T	100	PASS	AC=432;AF=0.086262;AN=5008;NS=2504;DP=18075;EAS_AF=0.001;AMR_AF=0.1571;AFR_AF=0.0159;EUR_AF=0.2396;SAS_AF=0.0613;AA=T|||;VT=SNP
17	43895579	rs242939	C	T	100	PASS	AC=4442;AF=0.886981;AN=5008;NS=2504;DP=17818;EAS_AF=1;AMR_AF=0.9294;AFR_AF=0.6581;EUR_AF=0.9503;SAS_AF=0.9847;AA=T|||;VT=SNP
17	43895602	rs2316764	T	G	100	PASS	AC=431;AF=0.0860623;AN=5008;NS=2504;DP=18256;EAS_AF=0.001;AMR_AF=0.1571;AFR_AF=0.0151;EUR_AF=0.2396;SAS_AF=0.0613;AA=G|||;VT=SNP
17	43895653	rs4277389	A	G	100	PASS	AC=431;AF=0.0860623;AN=5008;NS=2504;DP=19083;EAS_AF=0.001;AMR_AF=0.1571;AFR_AF=0.0151;EUR_AF=0.2396;SAS_AF=0.0613;AA=G|||;VT=SNP
17	43895696	rs4566211	G	A	100	PASS	AC=431;AF=0.0860623;AN=5008;NS=2504;DP=20751;EAS_AF=0.001;AMR_AF=0.1571;AFR_AF=0.0151;EUR_AF=0.2396;SAS_AF=0.0613;AA=A|||;VT=SNP
17	43895751	rs4566212	G	A	100	PASS	AC=431;AF=0.0860623;AN=5008;NS=2504;DP=22497;EAS_AF=0.001;AMR_AF=0.1571;AFR_AF=0.0151;EUR_AF=0.2396;SAS_AF=0.0613;AA=g|||;VT=SNP
17	43895797	rs4309444	T	C	100	PASS	AC=431;AF=0.0860623;AN=5008;NS=2504;DP=21390;EAS_AF=0.001;AMR_AF=0.1571;AFR_AF=0.0151;EUR_AF=0.2396;SAS_AF=0.0613;AA=C|||;VT=SNP
17	43895936	rs242938	A	G	100	PASS	AC=4638;AF=0.926118;AN=5008;NS=2504;DP=17595;EAS_AF=1;AMR_AF=0.9395;AFR_AF=0.7995;EUR_AF=0.9523;SAS_AF=0.9847;AA=G|||;VT=SNP
17	43896032	rs62057107	C	T	100	PASS	AC=431;AF=0.0860623;AN=5008;NS=2504;DP=17552;EAS_AF=0.001;AMR_AF=0.1571;AFR_AF=0.0151;EUR_AF=0.2396;SAS_AF=0.0613;AA=C|||;VT=SNP
17	43896039	rs35327015	C	T	100	PASS	AC=111;AF=0.0221645;AN=5008;NS=2504;DP=17510;EAS_AF=0.0188;AMR_AF=0.0259;AFR_AF=0.0045;EUR_AF=0.0437;SAS_AF=0.0245;AA=C|||;VT=SNP
17	43896228	rs12150390	T	C	100	PASS	AC=431;AF=0.0860623;AN=5008;NS=2504;DP=21156;EAS_AF=0.001;AMR_AF=0.1571;AFR_AF=0.0151;EUR_AF=0.2396;SAS_AF=0.0613;AA=C|||;VT=SNP
17	43896528	rs17689608	C	G	100	PASS	AC=431;AF=0.0860623;AN=5008;NS=2504;DP=18867;EAS_AF=0.001;AMR_AF=0.1571;AFR_AF=0.0151;EUR_AF=0.2396;SAS_AF=0.0613;AA=C|||;VT=SNP
17	43896616	rs62057108	T	C	100	PASS	AC=431;AF=0.0860623;AN=5008;NS=2504;DP=19045;EAS_AF=0.001;AMR_AF=0.1571;AFR_AF=0.0151;EUR_AF=0.2396;SAS_AF=0.0613;AA=C|||;VT=SNP
17	43896637	rs62057109	T	C	100	PASS	AC=431;AF=0.0860623;AN=5008;NS=2504;DP=18644;EAS_AF=0.001;AMR_AF=0.1571;AFR_AF=0.0151;EUR_AF=0.2396;SAS_AF=0.0613;AA=C|||;VT=SNP
17	43896690	rs78074121	T	C	100	PASS	AC=431;AF=0.0860623;AN=5008;NS=2504;DP=17265;EAS_AF=0.001;AMR_AF=0.1571;AFR_AF=0.0151;EUR_AF=0.2396;SAS_AF=0.0613;AA=T|||;VT=SNP
17	43896734	rs62057110	T	C	100	PASS	AC=431;AF=0.0860623;AN=5008;NS=2504;DP=15449;EAS_AF=0.001;AMR_AF=0.1571;AFR_AF=0.0151;EUR_AF=0.2396;SAS_AF=0.0613;AA=C|||;VT=SNP
17	43897130	rs62057111	A	G	100	PASS	AC=431;AF=0.0860623;AN=5008;NS=2504;DP=17038;EAS_AF=0.001;AMR_AF=0.1571;AFR_AF=0.0151;EUR_AF=0.2396;SAS_AF=0.0613;AA=A|||;VT=SNP
17	43897202	rs62057112	T	A	100	PASS	AC=433;AF=0.0864617;AN=5008;NS=2504;DP=17385;EAS_AF=0.001;AMR_AF=0.1571;AFR_AF=0.0166;EUR_AF=0.2396;SAS_AF=0.0613;AA=A|||;VT=SNP
17	43897246	rs78587102	A	G	100	PASS	AC=431;AF=0.0860623;AN=5008;NS=2504;DP=17668;EAS_AF=0.001;AMR_AF=0.1571;AFR_AF=0.0151;EUR_AF=0.2396;SAS_AF=0.0613;AA=G|||;VT=SNP
17	43897449	rs62057113	A	T	100	PASS	AC=431;AF=0.0860623;AN=5008;NS=2504;DP=16645;EAS_AF=0.001;AMR_AF=0.1571;AFR_AF=0.0151;EUR_AF=0.2396;SAS_AF=0.0613;AA=A|||;VT=SNP
17	43897480	rs78506181	A	G	100	PASS	AC=431;AF=0.0860623;AN=5008;NS=2504;DP=16108;EAS_AF=0.001;AMR_AF=0.1571;AFR_AF=0.0151;EUR_AF=0.2396;SAS_AF=0.0613;AA=G|||;VT=SNP
17	43897722	rs79600142	T	C	100	PASS	AC=432;AF=0.086262;AN=5008;NS=2504;DP=20011;EAS_AF=0.001;AMR_AF=0.1571;AFR_AF=0.0159;EUR_AF=0.2396;SAS_AF=0.0613;AA=C|||;VT=SNP
17	43898273	rs117811037	G	A	100	PASS	AC=88;AF=0.0175719;AN=5008;NS=2504;DP=19992;EAS_AF=0;AMR_AF=0.0043;AFR_AF=0.0113;EUR_AF=0.0159;SAS_AF=0.0552;AA=g|||;VT=SNP
17	43898368	rs242937	A	G	100	PASS	AC=3218;AF=0.642572;AN=5008;NS=2504;DP=20115;EAS_AF=0.8681;AMR_AF=0.647;AFR_AF=0.4191;EUR_AF=0.5567;SAS_AF=0.7975;AA=a|||;VT=SNP
17	43898459	rs111739681	C	T	100	PASS	AC=431;AF=0.0860623;AN=5008;NS=2504;DP=18509;EAS_AF=0.001;AMR_AF=0.1571;AFR_AF=0.0151;EUR_AF=0.2396;SAS_AF=0.0613;AA=C|||;VT=SNP
17	43898887	rs17762882	T	C	100	PASS	AC=431;AF=0.0860623;AN=5008;NS=2504;DP=18679;EAS_AF=0.001;AMR_AF=0.1571;AFR_AF=0.0151;EUR_AF=0.2396;SAS_AF=0.0613;AA=T|||;VT=SNP
17	43898963	rs17689653	A	T	100	PASS	AC=431;AF=0.0860623;AN=5008;NS=2504;DP=17841;EAS_AF=0.001;AMR_AF=0.1571;AFR_AF=0.0151;EUR_AF=0.2396;SAS_AF=0.0613;AA=T|||;VT=SNP
17	43899161	rs17762912	A	C	100	PASS	AC=431;AF=0.0860623;AN=5008;NS=2504;DP=17282;EAS_AF=0.001;AMR_AF=0.1571;AFR_AF=0.0151;EUR_AF=0.2396;SAS_AF=0.0613;AA=C|||;VT=SNP
17	43899209	rs242936	A	G	100	PASS	AC=4658;AF=0.930112;AN=5008;NS=2504;DP=19862;EAS_AF=1;AMR_AF=0.9265;AFR_AF=0.8502;EUR_AF=0.9185;SAS_AF=0.9806;AA=G|||;VT=SNP
17	43899401	rs62057114	C	T	100	PASS	AC=432;AF=0.086262;AN=5008;NS=2504;DP=15762;EAS_AF=0.001;AMR_AF=0.1571;AFR_AF=0.0159;EUR_AF=0.2396;SAS_AF=0.0613;AA=T|||;VT=SNP
17	43899417	rs62057115	G	C	100	PASS	AC=432;AF=0.086262;AN=5008;NS=2504;DP=15963;EAS_AF=0.001;AMR_AF=0.1571;AFR_AF=0.0159;EUR_AF=0.2396;SAS_AF=0.0613;AA=G|||;VT=SNP
17	43899611	rs78917479	C	T	100	PASS	AC=431;AF=0.0860623;AN=5008;NS=2504;DP=18999;EAS_AF=0.001;AMR_AF=0.1571;AFR_AF=0.0151;EUR_AF=0.2396;SAS_AF=0.0613;AA=T|||;VT=SNP
17	43899655	rs62057116	T	C	100	PASS	AC=431;AF=0.0860623;AN=5008;NS=2504;DP=19049;EAS_AF=0.001;AMR_AF=0.1571;AFR_AF=0.0151;EUR_AF=0.2396;SAS_AF=0.0613;AA=C|||;VT=SNP
17	43899657	rs62057117	C	G	100	PASS	AC=431;AF=0.0860623;AN=5008;NS=2504;DP=18958;EAS_AF=0.001;AMR_AF=0.1571;AFR_AF=0.0151;EUR_AF=0.2396;SAS_AF=0.0613;AA=G|||;VT=SNP
17	43899727	rs62057118	A	G	100	PASS	AC=431;AF=0.0860623;AN=5008;NS=2504;DP=16809;EAS_AF=0.001;AMR_AF=0.1571;AFR_AF=0.0151;EUR_AF=0.2396;SAS_AF=0.0613;AA=G|||;VT=SNP
17	43899736	rs62057119	G	A	100	PASS	AC=431;AF=0.0860623;AN=5008;NS=2504;DP=16458;EAS_AF=0.001;AMR_AF=0.1571;AFR_AF=0.0151;EUR_AF=0.2396;SAS_AF=0.0613;AA=G|||;VT=SNP
17	43899786	rs17762954	C	T	100	PASS	AC=432;AF=0.086262;AN=5008;NS=2504;DP=16038;EAS_AF=0.001;AMR_AF=0.1585;AFR_AF=0.0151;EUR_AF=0.2396;SAS_AF=0.0613;AA=C|||;VT=SNP
17	43900434	rs55638417	A	G	100	PASS	AC=431;AF=0.0860623;AN=5008;NS=2504;DP=15245;EAS_AF=0.001;AMR_AF=0.1571;AFR_AF=0.0151;EUR_AF=0.2396;SAS_AF=0.0613;AA=A|||;VT=SNP
17	43900697	rs79501144	C	T	100	PASS	AC=431;AF=0.0860623;AN=5008;NS=2504;DP=15607;EAS_AF=0.001;AMR_AF=0.1571;AFR_AF=0.0151;EUR_AF=0.2396;SAS_AF=0.0613;AA=T|||;VT=SNP
17	43900817	rs112137135	A	G	100	PASS	AC=431;AF=0.0860623;AN=5008;NS=2504;DP=9695;EAS_AF=0.001;AMR_AF=0.1571;AFR_AF=0.0151;EUR_AF=0.2396;SAS_AF=0.0613;AA=A|||;VT=SNP
17	43901001	rs62057122	C	T	100	PASS	AC=433;AF=0.0864617;AN=5008;NS=2504;DP=15966;EAS_AF=0.002;AMR_AF=0.1571;AFR_AF=0.0151;EUR_AF=0.2396;SAS_AF=0.0624;AA=T|||;VT=SNP
17	43901074	rs173365	A	G	100	PASS	AC=3265;AF=0.651957;AN=5008;NS=2504;DP=14941;EAS_AF=0.9196;AMR_AF=0.647;AFR_AF=0.4206;EUR_AF=0.5567;SAS_AF=0.7904;AA=A|||;VT=SNP
17	43901238	rs62057123	A	G	100	PASS	AC=431;AF=0.0860623;AN=5008;NS=2504;DP=16987;EAS_AF=0.001;AMR_AF=0.1571;AFR_AF=0.0151;EUR_AF=0.2396;SAS_AF=0.0613;AA=A|||;VT=SNP
17	43901528	rs62057143	T	C	100	PASS	AC=432;AF=0.086262;AN=5008;NS=2504;DP=18221;EAS_AF=0.001;AMR_AF=0.1571;AFR_AF=0.0159;EUR_AF=0.2396;SAS_AF=0.0613;AA=T|||;VT=SNP
17	43901558	rs62057144	A	G	100	PASS	AC=431;AF=0.0860623;AN=5008;NS=2504;DP=18166;EAS_AF=0.001;AMR_AF=0.1571;AFR_AF=0.0151;EUR_AF=0.2396;SAS_AF=0.0613;AA=G|||;VT=SNP
17	43901665	rs80067508	T	C	100	PASS	AC=544;AF=0.108626;AN=5008;NS=2504;DP=19438;EAS_AF=0.2688;AMR_AF=0.1383;AFR_AF=0.0045;EUR_AF=0.0368;SAS_AF=0.137;AA=T|||;VT=SNP
17	43901763	rs36048893	C	T	100	PASS	AC=118;AF=0.0235623;AN=5008;NS=2504;DP=19384;EAS_AF=0.0188;AMR_AF=0.0259;AFR_AF=0.0053;EUR_AF=0.0437;SAS_AF=0.0307;AA=C|||;VT=SNP
17	43902216	rs4335809	C	T	100	PASS	AC=432;AF=0.086262;AN=5008;NS=2504;DP=16916;EAS_AF=0.001;AMR_AF=0.1571;AFR_AF=0.0151;EUR_AF=0.2396;SAS_AF=0.0624;AA=C|||;VT=SNP
17	43902505	rs4341787	C	T	100	PASS	AC=433;AF=0.0864617;AN=5008;NS=2504;DP=16081;EAS_AF=0.001;AMR_AF=0.1571;AFR_AF=0.0166;EUR_AF=0.2406;SAS_AF=0.0603;AA=C|||;VT=SNP
17	43902522	rs4523962	G	A	100	PASS	AC=431;AF=0.0860623;AN=5008;NS=2504;DP=15771;EAS_AF=0.001;AMR_AF=0.1571;AFR_AF=0.0151;EUR_AF=0.2396;SAS_AF=0.0613;AA=G|||;VT=SNP
17	43902528	rs116943158	G	T	100	PASS	AC=71;AF=0.0141773;AN=5008;NS=2504;DP=15773;EAS_AF=0;AMR_AF=0.0029;AFR_AF=0;EUR_AF=0.0149;SAS_AF=0.0552;AA=G|||;VT=SNP
17	43902541	rs4327090	A	G	100	PASS	AC=361;AF=0.0720847;AN=5008;NS=2504;DP=15675;EAS_AF=0.001;AMR_AF=0.121;AFR_AF=0.0106;EUR_AF=0.2038;SAS_AF=0.0583;AA=A|||;VT=SNP
17	43902738	rs3885074	C	A	100	PASS	AC=431;AF=0.0860623;AN=5008;NS=2504;DP=12575;EAS_AF=0.001;AMR_AF=0.1571;AFR_AF=0.0151;EUR_AF=0.2396;SAS_AF=0.0613;AA=C|||;VT=SNP
17	43902799	rs3885075	A	G	100	PASS	AC=431;AF=0.0860623;AN=5008;NS=2504;DP=13650;EAS_AF=0.001;AMR_AF=0.1571;AFR_AF=0.0151;EUR_AF=0.2396;SAS_AF=0.0613;AA=G|||;VT=SNP
17	43902842	rs41280116	C	T	100	PASS	AC=431;AF=0.0860623;AN=5008;NS=2504;DP=15485;EAS_AF=0.001;AMR_AF=0.1571;AFR_AF=0.0151;EUR_AF=0.2396;SAS_AF=0.0613;AA=C|||;VT=SNP
17	43902861	rs34283254	C	A	100	PASS	AC=428;AF=0.0854633;AN=5008;NS=2504;DP=15781;EAS_AF=0.001;AMR_AF=0.1571;AFR_AF=0.0129;EUR_AF=0.2396;SAS_AF=0.0613;AA=C|||;VT=SNP
17	43902915	rs71375321	G	A	100	PASS	AC=172;AF=0.034345;AN=5008;NS=2504;DP=16725;EAS_AF=0.0704;AMR_AF=0.0259;AFR_AF=0.0045;EUR_AF=0.0437;SAS_AF=0.0337;AA=G|||;VT=SNP
17	43902944	rs1912151	C	T	100	PASS	AC=431;AF=0.0860623;AN=5008;NS=2504;DP=16957;EAS_AF=0.001;AMR_AF=0.1571;AFR_AF=0.0151;EUR_AF=0.2396;SAS_AF=0.0613;AA=C|||;VT=SNP
17	43902997	rs1396862	G	A	100	PASS	AC=431;AF=0.0860623;AN=5008;NS=2504;DP=17642;EAS_AF=0.001;AMR_AF=0.1571;AFR_AF=0.0151;EUR_AF=0.2396;SAS_AF=0.0613;AA=A|||;VT=SNP
17	43903089	rs41280118	C	T	100	PASS	AC=431;AF=0.0860623;AN=5008;NS=2504;DP=20080;EAS_AF=0.001;AMR_AF=0.1571;AFR_AF=0.0151;EUR_AF=0.2396;SAS_AF=0.0613;AA=T|||;VT=SNP
17	43903106	rs62057146	A	G	100	PASS	AC=431;AF=0.0860623;AN=5008;NS=2504;DP=19699;EAS_AF=0.001;AMR_AF=0.1571;AFR_AF=0.0151;EUR_AF=0.2396;SAS_AF=0.0613;AA=A|||;VT=SNP
17	43903298	rs62057147	G	A	100	PASS	AC=467;AF=0.0932508;AN=5008;NS=2504;DP=20508;EAS_AF=0.001;AMR_AF=0.1599;AFR_AF=0.0408;EUR_AF=0.2396;SAS_AF=0.0613;AA=G|||;VT=SNP
17	43903336	rs17763050	G	A	100	PASS	AC=431;AF=0.0860623;AN=5008;NS=2504;DP=20553;EAS_AF=0.001;AMR_AF=0.1571;AFR_AF=0.0151;EUR_AF=0.2396;SAS_AF=0.0613;AA=G|||;VT=SNP
17	43903402	rs117389699	C	T	100	PASS	AC=39;AF=0.00778754;AN=5008;NS=2504;DP=20666;EAS_AF=0;AMR_AF=0.0043;AFR_AF=0;EUR_AF=0.0338;SAS_AF=0.002;AA=C|||;VT=SNP
17	43903485	rs62057148	G	C	100	PASS	AC=431;AF=0.0860623;AN=5008;NS=2504;DP=19857;EAS_AF=0.001;AMR_AF=0.1571;AFR_AF=0.0151;EUR_AF=0.2396;SAS_AF=0.0613;AA=C|||;VT=SNP
17	43903546	rs62057149	A	G	100	PASS	AC=431;AF=0.0860623;AN=5008;NS=2504;DP=18682;EAS_AF=0.001;AMR_AF=0.1571;AFR_AF=0.0151;EUR_AF=0.2396;SAS_AF=0.0613;AA=G|||;VT=SNP
17	43903548	rs62057150	C	T	100	PASS	AC=431;AF=0.0860623;AN=5008;NS=2504;DP=18799;EAS_AF=0.001;AMR_AF=0.1571;AFR_AF=0.0151;EUR_AF=0.2396;SAS_AF=0.0613;AA=C|||;VT=SNP
17	43903842	rs62057151	C	T	100	PASS	AC=443;AF=0.0884585;AN=5008;NS=2504;DP=17948;EAS_AF=0.001;AMR_AF=0.1614;AFR_AF=0.0151;EUR_AF=0.2465;SAS_AF=0.0634;AA=C|||;VT=SNP
17	43904110	rs62057152	G	C	100	PASS	AC=431;AF=0.0860623;AN=5008;NS=2504;DP=19244;EAS_AF=0.001;AMR_AF=0.1571;AFR_AF=0.0151;EUR_AF=0.2396;SAS_AF=0.0613;AA=G|||;VT=SNP
17	43904371	rs117227244	C	A	100	PASS	AC=39;AF=0.00778754;AN=5008;NS=2504;DP=18951;EAS_AF=0;AMR_AF=0.0159;AFR_AF=0.0023;EUR_AF=0.0239;SAS_AF=0.001;AA=C|||;VT=SNP
17	43904397	rs17689824	C	T	100	PASS	AC=432;AF=0.086262;AN=5008;NS=2504;DP=19259;EAS_AF=0.001;AMR_AF=0.1571;AFR_AF=0.0151;EUR_AF=0.2396;SAS_AF=0.0624;AA=T|||;VT=SNP
17	43904528	rs62057153	T	C	100	PASS	AC=432;AF=0.086262;AN=5008;NS=2504;DP=19322;EAS_AF=0.001;AMR_AF=0.1585;AFR_AF=0.0151;EUR_AF=0.2396;SAS_AF=0.0613;AA=C|||;VT=SNP
17	43904610	rs62057154	C	T	100	PASS	AC=432;AF=0.086262;AN=5008;NS=2504;DP=17483;EAS_AF=0.001;AMR_AF=0.1571;AFR_AF=0.0159;EUR_AF=0.2396;SAS_AF=0.0613;AA=C|||;VT=SNP
17	43904673	rs62057155	C	T	100	PASS	AC=431;AF=0.0860623;AN=5008;NS=2504;DP=15596;EAS_AF=0.001;AMR_AF=0.1571;AFR_AF=0.0151;EUR_AF=0.2396;SAS_AF=0.0613;AA=C|||;VT=SNP
17	43904948	rs62057156	G	C	100	PASS	AC=431;AF=0.0860623;AN=5008;NS=2504;DP=17674;EAS_AF=0.001;AMR_AF=0.1571;AFR_AF=0.0151;EUR_AF=0.2396;SAS_AF=0.0613;AA=C|||;VT=SNP
17	43905134	rs78872653	G	A	100	PASS	AC=433;AF=0.0864617;AN=5008;NS=2504;DP=18298;EAS_AF=0.002;AMR_AF=0.1571;AFR_AF=0.0159;EUR_AF=0.2396;SAS_AF=0.0613;AA=G|||;VT=SNP
17	43905313	rs62057157	G	C	100	PASS	AC=432;AF=0.086262;AN=5008;NS=2504;DP=19634;EAS_AF=0.001;AMR_AF=0.1571;AFR_AF=0.0159;EUR_AF=0.2396;SAS_AF=0.0613;AA=C|||;VT=SNP
17	43905481	rs17763086	T	G	100	PASS	AC=440;AF=0.0878594;AN=5008;NS=2504;DP=20125;EAS_AF=0.001;AMR_AF=0.1599;AFR_AF=0.0204;EUR_AF=0.2396;SAS_AF=0.0613;AA=T|||;VT=SNP
17	43905795	rs17763104	G	A	100	PASS	AC=337;AF=0.0672923;AN=5008;NS=2504;DP=18871;EAS_AF=0.002;AMR_AF=0.1124;AFR_AF=0.0348;EUR_AF=0.1153;SAS_AF=0.0971;AA=G|||;VT=SNP
17	43906726	rs17425752	A	C	100	PASS	AC=430;AF=0.0858626;AN=5008;NS=2504;DP=17605;EAS_AF=0.001;AMR_AF=0.1571;AFR_AF=0.0151;EUR_AF=0.2386;SAS_AF=0.0613;AA=C|||;VT=SNP
17	43906828	rs17689882	G	A	100	PASS	AC=432;AF=0.086262;AN=5008;NS=2504;DP=16351;EAS_AF=0.001;AMR_AF=0.1571;AFR_AF=0.0159;EUR_AF=0.2386;SAS_AF=0.0624;AA=G|||;VT=SNP
17	43906973	rs75638861	G	A	100	PASS	AC=19;AF=0.00379393;AN=5008;NS=2504;DP=18683;EAS_AF=0;AMR_AF=0.0101;AFR_AF=0.0008;EUR_AF=0.0089;SAS_AF=0.002;AA=G|||;VT=SNP
17	43907143	rs62057158	G	A	100	PASS	AC=431;AF=0.0860623;AN=5008;NS=2504;DP=18321;EAS_AF=0.001;AMR_AF=0.1571;AFR_AF=0.0151;EUR_AF=0.2396;SAS_AF=0.0613;AA=G|||;VT=SNP
17	43907745	rs1876831	C	T	100	PASS	AC=431;AF=0.0860623;AN=5008;NS=2504;DP=18117;EAS_AF=0.001;AMR_AF=0.1571;AFR_AF=0.0151;EUR_AF=0.2396;SAS_AF=0.0613;AA=C|||;VT=SNP;EX_TARGET
17	43907896	rs16940665	T	C	100	PASS	AC=431;AF=0.0860623;AN=5008;NS=2504;DP=20880;EAS_AF=0.001;AMR_AF=0.1571;AFR_AF=0.0151;EUR_AF=0.2396;SAS_AF=0.0613;AA=C|||;VT=SNP;EX_TARGET
17	43907966	rs16940668	G	A	100	PASS	AC=431;AF=0.0860623;AN=5008;NS=2504;DP=15969;EAS_AF=0.001;AMR_AF=0.1571;AFR_AF=0.0151;EUR_AF=0.2396;SAS_AF=0.0613;AA=G|||;VT=SNP;EX_TARGET
17	43908151	rs16940671	C	T	100	PASS	AC=431;AF=0.0860623;AN=5008;NS=2504;DP=16899;EAS_AF=0.001;AMR_AF=0.1571;AFR_AF=0.0151;EUR_AF=0.2396;SAS_AF=0.0613;AA=C|||;VT=SNP
17	43908152	rs16940672	C	T	100	PASS	AC=431;AF=0.0860623;AN=5008;NS=2504;DP=16875;EAS_AF=0.001;AMR_AF=0.1571;AFR_AF=0.0151;EUR_AF=0.2396;SAS_AF=0.0613;AA=C|||;VT=SNP
17	43908773	rs55763795	G	C	100	PASS	AC=431;AF=0.0860623;AN=5008;NS=2504;DP=19479;EAS_AF=0.001;AMR_AF=0.1571;AFR_AF=0.0151;EUR_AF=0.2396;SAS_AF=0.0613;AA=G|||;VT=SNP
17	43908826	rs55865707	T	G	100	PASS	AC=431;AF=0.0860623;AN=5008;NS=2504;DP=18788;EAS_AF=0.001;AMR_AF=0.1571;AFR_AF=0.0151;EUR_AF=0.2396;SAS_AF=0.0613;AA=T|||;VT=SNP
17	43908989	rs62054760	C	T	100	PASS	AC=427;AF=0.0852636;AN=5008;NS=2504;DP=18113;EAS_AF=0.001;AMR_AF=0.1571;AFR_AF=0.0151;EUR_AF=0.2366;SAS_AF=0.0603;AA=c|||;VT=SNP
17	43909008	rs62054761	C	T	100	PASS	AC=427;AF=0.0852636;AN=5008;NS=2504;DP=18073;EAS_AF=0.001;AMR_AF=0.1571;AFR_AF=0.0151;EUR_AF=0.2366;SAS_AF=0.0603;AA=C|||;VT=SNP
17	43909022	rs62054762	G	T	100	PASS	AC=427;AF=0.0852636;AN=5008;NS=2504;DP=18312;EAS_AF=0.001;AMR_AF=0.1571;AFR_AF=0.0151;EUR_AF=0.2366;SAS_AF=0.0603;AA=T|||;VT=SNP
17	43909412	rs242951	C	T	100	PASS	AC=3090;AF=0.617013;AN=5008;NS=2504;DP=18001;EAS_AF=0.8095;AMR_AF=0.647;AFR_AF=0.3782;EUR_AF=0.5537;SAS_AF=0.7853;AA=C|||;VT=SNP
17	43910088	rs17689918	G	A	100	PASS	AC=449;AF=0.0896565;AN=5008;NS=2504;DP=20536;EAS_AF=0.001;AMR_AF=0.1599;AFR_AF=0.0272;EUR_AF=0.2396;SAS_AF=0.0613;AA=G|||;VT=SNP
17	43910183	rs17763199	G	A	100	PASS	AC=430;AF=0.0858626;AN=5008;NS=2504;DP=17215;EAS_AF=0.001;AMR_AF=0.1571;AFR_AF=0.0151;EUR_AF=0.2386;SAS_AF=0.0613;AA=G|||;VT=SNP
17	43910262	rs62054763	C	G	100	PASS	AC=431;AF=0.0860623;AN=5008;NS=2504;DP=21849;EAS_AF=0.001;AMR_AF=0.1571;AFR_AF=0.0151;EUR_AF=0.2396;SAS_AF=0.0613;AA=C|||;VT=SNP
17	43910402	rs17689948	G	C	100	PASS	AC=456;AF=0.0910543;AN=5008;NS=2504;DP=22860;EAS_AF=0.1181;AMR_AF=0.0634;AFR_AF=0.0847;EUR_AF=0.0805;SAS_AF=0.1022;AA=G|||;VT=SNP
17	43910455	rs17689966	G	A	100	PASS	AC=3204;AF=0.639776;AN=5008;NS=2504;DP=22955;EAS_AF=0.8115;AMR_AF=0.647;AFR_AF=0.4644;EUR_AF=0.5557;SAS_AF=0.7812;AA=G|||;VT=SNP
17	43910507	rs16940674	C	T	100	PASS	AC=431;AF=0.0860623;AN=5008;NS=2504;DP=20400;EAS_AF=0.001;AMR_AF=0.1571;AFR_AF=0.0151;EUR_AF=0.2396;SAS_AF=0.0613;AA=C|||;VT=SNP;EX_TARGET
17	43910653	rs242950	T	C	100	PASS	AC=4583;AF=0.915136;AN=5008;NS=2504;DP=16715;EAS_AF=1;AMR_AF=0.9193;AFR_AF=0.798;EUR_AF=0.9175;SAS_AF=0.9806;AA=C|||;VT=SNP
17	43911036	rs16940676	G	A	100	PASS	AC=431;AF=0.0860623;AN=5008;NS=2504;DP=10027;EAS_AF=0.002;AMR_AF=0.1571;AFR_AF=0.0151;EUR_AF=0.2386;SAS_AF=0.0613;AA=G|||;VT=SNP;EX_TARGET
17	43911352	rs1876830	C	T	100	PASS	AC=431;AF=0.0860623;AN=5008;NS=2504;DP=14715;EAS_AF=0.001;AMR_AF=0.1571;AFR_AF=0.0151;EUR_AF=0.2396;SAS_AF=0.0613;AA=C|||;VT=SNP;EX_TARGET
17	43911424	rs41457044	C	T	100	PASS	AC=431;AF=0.0860623;AN=5008;NS=2504;DP=16016;EAS_AF=0.001;AMR_AF=0.1571;AFR_AF=0.0151;EUR_AF=0.2396;SAS_AF=0.0613;AA=C|||;VT=SNP;EX_TARGET
17	43911443	rs1876829	T	C	100	PASS	AC=431;AF=0.0860623;AN=5008;NS=2504;DP=16223;EAS_AF=0.001;AMR_AF=0.1571;AFR_AF=0.0151;EUR_AF=0.2396;SAS_AF=0.0613;AA=C|||;VT=SNP;EX_TARGET
17	43911525	rs1876828	C	T	100	PASS	AC=432;AF=0.086262;AN=5008;NS=2504;DP=16566;EAS_AF=0.001;AMR_AF=0.1585;AFR_AF=0.0151;EUR_AF=0.2396;SAS_AF=0.0613;AA=C|||;VT=SNP
17	43911716	rs242949	G	T	100	PASS	AC=2811;AF=0.561302;AN=5008;NS=2504;DP=20250;EAS_AF=0.8085;AMR_AF=0.5303;AFR_AF=0.3949;EUR_AF=0.4423;SAS_AF=0.6759;AA=G|||;VT=SNP
17	43911832	rs1876827	T	C	100	PASS	AC=431;AF=0.0860623;AN=5008;NS=2504;DP=21988;EAS_AF=0.001;AMR_AF=0.1571;AFR_AF=0.0151;EUR_AF=0.2396;SAS_AF=0.0613;AA=C|||;VT=SNP
17	43911898	rs16940677	C	T	100	PASS	AC=436;AF=0.0870607;AN=5008;NS=2504;DP=20102;EAS_AF=0.002;AMR_AF=0.1571;AFR_AF=0.0174;EUR_AF=0.2396;SAS_AF=0.0624;AA=C|||;VT=SNP
17	43912159	rs16940681	G	C	100	PASS	AC=431;AF=0.0860623;AN=5008;NS=2504;DP=19386;EAS_AF=0.001;AMR_AF=0.1571;AFR_AF=0.0151;EUR_AF=0.2396;SAS_AF=0.0613;AA=G|||;VT=SNP;EX_TARGET
17	43912282	rs28364021	C	T	100	PASS	AC=428;AF=0.0854633;AN=5008;NS=2504;DP=18805;EAS_AF=0.001;AMR_AF=0.1571;AFR_AF=0.0129;EUR_AF=0.2396;SAS_AF=0.0613;AA=C|||;VT=SNP
17	43912294	rs28364026	G	A	100	PASS	AC=470;AF=0.0938498;AN=5008;NS=2504;DP=18897;EAS_AF=0.2361;AMR_AF=0.1282;AFR_AF=0.0045;EUR_AF=0.0308;SAS_AF=0.1084;AA=G|||;VT=SNP
17	43912342	rs28364032	G	A	100	PASS	AC=471;AF=0.0940495;AN=5008;NS=2504;DP=19024;EAS_AF=0.1181;AMR_AF=0.0634;AFR_AF=0.087;EUR_AF=0.0805;SAS_AF=0.1145;AA=G|||;VT=SNP
17	43912454	rs2316765	T	C	100	PASS	AC=431;AF=0.0860623;AN=5008;NS=2504;DP=19251;EAS_AF=0.001;AMR_AF=0.1571;AFR_AF=0.0151;EUR_AF=0.2396;SAS_AF=0.0613;AA=T|||;VT=SNP
17	43912490	rs878886	C	G	100	PASS	AC=432;AF=0.086262;AN=5008;NS=2504;DP=18840;EAS_AF=0.001;AMR_AF=0.1571;AFR_AF=0.0151;EUR_AF=0.2396;SAS_AF=0.0624;AA=G|||;VT=SNP
17	43912582	rs878887	C	T	100	PASS	AC=431;AF=0.0860623;AN=5008;NS=2504;DP=18477;EAS_AF=0.001;AMR_AF=0.1571;AFR_AF=0.0151;EUR_AF=0.2396;SAS_AF=0.0613;AA=C|||;VT=SNP
17	43912635	rs878888	A	G	100	PASS	AC=436;AF=0.0870607;AN=5008;NS=2504;DP=17603;EAS_AF=0.001;AMR_AF=0.1571;AFR_AF=0.0189;EUR_AF=0.2396;SAS_AF=0.0613;AA=G|||;VT=SNP
17	43912723	rs4525537	T	C	100	PASS	AC=431;AF=0.0860623;AN=5008;NS=2504;DP=18752;EAS_AF=0.001;AMR_AF=0.1571;AFR_AF=0.0151;EUR_AF=0.2396;SAS_AF=0.0613;AA=C|||;VT=SNP
17	43912786	rs4640231	G	C	100	PASS	AC=435;AF=0.086861;AN=5008;NS=2504;DP=19640;EAS_AF=0.001;AMR_AF=0.1571;AFR_AF=0.0166;EUR_AF=0.2396;SAS_AF=0.0634;AA=C|||;VT=SNP
17	43912805	rs28364027	A	G	100	PASS	AC=155;AF=0.0309505;AN=5008;NS=2504;DP=19782;EAS_AF=0.0694;AMR_AF=0.0259;AFR_AF=0.0038;EUR_AF=0.0378;SAS_AF=0.0245;AA=A|||;VT=SNP
17	43912830	rs4482334	T	C	100	PASS	AC=431;AF=0.0860623;AN=5008;NS=2504;DP=18950;EAS_AF=0.001;AMR_AF=0.1571;AFR_AF=0.0151;EUR_AF=0.2396;SAS_AF=0.0613;AA=C|||;VT=SNP
17	43913030	rs16940686	G	T	100	PASS	AC=155;AF=0.0309505;AN=5008;NS=2504;DP=15497;EAS_AF=0.0694;AMR_AF=0.0259;AFR_AF=0.0038;EUR_AF=0.0378;SAS_AF=0.0245;AA=G|||;VT=SNP
17	43913315	rs56127111	C	T	100	PASS	AC=431;AF=0.0860623;AN=5008;NS=2504;DP=15353;EAS_AF=0.001;AMR_AF=0.1571;AFR_AF=0.0151;EUR_AF=0.2396;SAS_AF=0.0613;AA=C|||;VT=SNP
17	43913544	rs242948	G	T	100	PASS	AC=3153;AF=0.629593;AN=5008;NS=2504;DP=18077;EAS_AF=0.8056;AMR_AF=0.6441;AFR_AF=0.4334;EUR_AF=0.5547;SAS_AF=0.7802;AA=G|||;VT=SNP
17	43913557	rs75104593	T	G	100	PASS	AC=433;AF=0.0864617;AN=5008;NS=2504;DP=17954;EAS_AF=0.001;AMR_AF=0.1571;AFR_AF=0.0151;EUR_AF=0.2416;SAS_AF=0.0613;AA=G|||;VT=SNP
17	43913558	rs74998289	T	G	100	PASS	AC=433;AF=0.0864617;AN=5008;NS=2504;DP=17951;EAS_AF=0.001;AMR_AF=0.1571;AFR_AF=0.0151;EUR_AF=0.2416;SAS_AF=0.0613;AA=G|||;VT=SNP
17	43914554	rs10445362	C	A	100	PASS	AC=431;AF=0.0860623;AN=5008;NS=2504;DP=17386;EAS_AF=0.001;AMR_AF=0.1571;AFR_AF=0.0151;EUR_AF=0.2396;SAS_AF=0.0613;AA=C|||;VT=SNP
17	43914558	rs10445363	G	A	100	PASS	AC=428;AF=0.0854633;AN=5008;NS=2504;DP=17542;EAS_AF=0.001;AMR_AF=0.1571;AFR_AF=0.0129;EUR_AF=0.2396;SAS_AF=0.0613;AA=G|||;VT=SNP
17	43914598	rs62054802	G	C	100	PASS	AC=431;AF=0.0860623;AN=5008;NS=2504;DP=16955;EAS_AF=0.001;AMR_AF=0.1571;AFR_AF=0.0151;EUR_AF=0.2396;SAS_AF=0.0613;AA=G|||;VT=SNP
17	43914728	rs62054803	G	T	100	PASS	AC=431;AF=0.0860623;AN=5008;NS=2504;DP=17330;EAS_AF=0.001;AMR_AF=0.1571;AFR_AF=0.0151;EUR_AF=0.2396;SAS_AF=0.0613;AA=G|||;VT=SNP
17	43914809	rs62054804	C	T	100	PASS	AC=431;AF=0.0860623;AN=5008;NS=2504;DP=16774;EAS_AF=0.001;AMR_AF=0.1571;AFR_AF=0.0151;EUR_AF=0.2396;SAS_AF=0.0613;AA=C|||;VT=SNP
17	43914914	rs56842912	G	A	100	PASS	AC=476;AF=0.0950479;AN=5008;NS=2504;DP=17875;EAS_AF=0.1181;AMR_AF=0.0634;AFR_AF=0.0908;EUR_AF=0.0805;SAS_AF=0.1145;AA=G|||;VT=SNP
17	43915054	rs62054805	A	G	100	PASS	AC=431;AF=0.0860623;AN=5008;NS=2504;DP=17163;EAS_AF=0.001;AMR_AF=0.1571;AFR_AF=0.0151;EUR_AF=0.2396;SAS_AF=0.0613;AA=G|||;VT=SNP
17	43915312	rs62054806	C	T	100	PASS	AC=431;AF=0.0860623;AN=5008;NS=2504;DP=17204;EAS_AF=0.001;AMR_AF=0.1571;AFR_AF=0.0151;EUR_AF=0.2396;SAS_AF=0.0613;AA=C|||;VT=SNP
17	43915497	rs62054807	C	T	100	PASS	AC=787;AF=0.157149;AN=5008;NS=2504;DP=17938;EAS_AF=0.12;AMR_AF=0.2176;AFR_AF=0.0151;EUR_AF=0.3201;SAS_AF=0.1769;AA=C|||;VT=SNP
17	43916148	rs5820597	G	C	100	PASS	AC=187;AF=0.0373403;AN=5008;NS=2504;DP=15169;EAS_AF=0.0694;AMR_AF=0.0288;AFR_AF=0.0204;EUR_AF=0.0378;SAS_AF=0.0327;AA=G|||;VT=SNP
17	43916189	rs118174035	G	A	100	PASS	AC=84;AF=0.0167732;AN=5008;NS=2504;DP=14300;EAS_AF=0;AMR_AF=0.0245;AFR_AF=0.0015;EUR_AF=0.0487;SAS_AF=0.0164;AA=G|||;VT=SNP
17	43916356	rs10445364	G	A	100	PASS	AC=432;AF=0.086262;AN=5008;NS=2504;DP=17133;EAS_AF=0.001;AMR_AF=0.1585;AFR_AF=0.0151;EUR_AF=0.2396;SAS_AF=0.0613;AA=A|||;VT=SNP
17	43916509	rs10445333	A	G	100	PASS	AC=431;AF=0.0860623;AN=5008;NS=2504;DP=18250;EAS_AF=0.001;AMR_AF=0.1571;AFR_AF=0.0151;EUR_AF=0.2396;SAS_AF=0.0613;AA=A|||;VT=SNP
17	43916773	rs17690176	A	C	100	PASS	AC=432;AF=0.086262;AN=5008;NS=2504;DP=17344;EAS_AF=0.001;AMR_AF=0.1571;AFR_AF=0.0151;EUR_AF=0.2406;SAS_AF=0.0613;AA=C|||;VT=SNP
17	43916930	rs12937956	G	T	100	PASS	AC=155;AF=0.0309505;AN=5008;NS=2504;DP=14260;EAS_AF=0.0685;AMR_AF=0.0259;AFR_AF=0.0038;EUR_AF=0.0378;SAS_AF=0.0256;AA=G|||;VT=SNP
17	43916932	rs78328427	G	A	100	PASS	AC=431;AF=0.0860623;AN=5008;NS=2504;DP=14184;EAS_AF=0.001;AMR_AF=0.1571;AFR_AF=0.0151;EUR_AF=0.2396;SAS_AF=0.0613;AA=G|||;VT=SNP
17	43917086	rs77692262	A	G	100	PASS	AC=431;AF=0.0860623;AN=5008;NS=2504;DP=16791;EAS_AF=0.001;AMR_AF=0.1571;AFR_AF=0.0151;EUR_AF=0.2396;SAS_AF=0.0613;AA=A|||;VT=SNP
17	43917136	rs242947	G	A	100	PASS	AC=3068;AF=0.61262;AN=5008;NS=2504;DP=17751;EAS_AF=0.8125;AMR_AF=0.6427;AFR_AF=0.3699;EUR_AF=0.5557;SAS_AF=0.772;AA=G|||;VT=SNP
17	43917216	rs117510714	G	A	100	PASS	AC=419;AF=0.0836661;AN=5008;NS=2504;DP=17724;EAS_AF=0.1181;AMR_AF=0.062;AFR_AF=0.0484;EUR_AF=0.0805;SAS_AF=0.1145;AA=G|||;VT=SNP
17	43917776	rs56023973	G	T	100	PASS	AC=431;AF=0.0860623;AN=5008;NS=2504;DP=9284;EAS_AF=0.001;AMR_AF=0.1571;AFR_AF=0.0151;EUR_AF=0.2396;SAS_AF=0.0613;AA=G|||;VT=SNP
17	43917818	rs17763515	G	A	100	PASS	AC=432;AF=0.086262;AN=5008;NS=2504;DP=11141;EAS_AF=0.002;AMR_AF=0.1571;AFR_AF=0.0151;EUR_AF=0.2396;SAS_AF=0.0613;AA=A|||;VT=SNP
17	43918190	rs17763533	T	C	100	PASS	AC=431;AF=0.0860623;AN=5008;NS=2504;DP=19033;EAS_AF=0.001;AMR_AF=0.1571;AFR_AF=0.0151;EUR_AF=0.2396;SAS_AF=0.0613;AA=C|||;VT=SNP
17	43918239	rs62054809	C	T	100	PASS	AC=431;AF=0.0860623;AN=5008;NS=2504;DP=18193;EAS_AF=0.001;AMR_AF=0.1571;AFR_AF=0.0151;EUR_AF=0.2396;SAS_AF=0.0613;AA=C|||;VT=SNP
17	43918418	rs112583797	A	G	100	PASS	AC=431;AF=0.0860623;AN=5008;NS=2504;DP=19481;EAS_AF=0.001;AMR_AF=0.1571;AFR_AF=0.0151;EUR_AF=0.2396;SAS_AF=0.0613;AA=G|||;VT=SNP
17	43918505	rs117301738	G	A	100	PASS	AC=419;AF=0.0836661;AN=5008;NS=2504;DP=19749;EAS_AF=0.1181;AMR_AF=0.062;AFR_AF=0.0484;EUR_AF=0.0805;SAS_AF=0.1145;AA=G|||;VT=SNP
17	43918524	rs74922289	A	G	100	PASS	AC=431;AF=0.0860623;AN=5008;NS=2504;DP=19971;EAS_AF=0.001;AMR_AF=0.1571;AFR_AF=0.0151;EUR_AF=0.2396;SAS_AF=0.0613;AA=A|||;VT=SNP
17	43918613	rs56971664	T	C	100	PASS	AC=488;AF=0.0974441;AN=5008;NS=2504;DP=17990;EAS_AF=0.001;AMR_AF=0.1643;AFR_AF=0.0545;EUR_AF=0.2396;SAS_AF=0.0613;AA=T|||;VT=SNP
17	43918651	rs62054811	C	G	100	PASS	AC=431;AF=0.0860623;AN=5008;NS=2504;DP=15633;EAS_AF=0.001;AMR_AF=0.1571;AFR_AF=0.0151;EUR_AF=0.2396;SAS_AF=0.0613;AA=C|||;VT=SNP
17	43919105	rs2106785	C	T	100	PASS	AC=428;AF=0.0854633;AN=5008;NS=2504;DP=20151;EAS_AF=0.001;AMR_AF=0.1556;AFR_AF=0.0151;EUR_AF=0.2386;SAS_AF=0.0603;AA=T|||;VT=SNP
17	43919301	rs56150806	T	C	100	PASS	AC=431;AF=0.0860623;AN=5008;NS=2504;DP=19301;EAS_AF=0.001;AMR_AF=0.1571;AFR_AF=0.0151;EUR_AF=0.2396;SAS_AF=0.0613;AA=t|||;VT=SNP
17	43919681	rs4792825	A	G	100	PASS	AC=373;AF=0.0744808;AN=5008;NS=2504;DP=22417;EAS_AF=0;AMR_AF=0.0677;AFR_AF=0.1694;EUR_AF=0.0825;SAS_AF=0.0194;AA=A|||;VT=SNP
17	43919884	rs17690314	T	G	100	PASS	AC=431;AF=0.0860623;AN=5008;NS=2504;DP=20507;EAS_AF=0.001;AMR_AF=0.1571;AFR_AF=0.0151;EUR_AF=0.2396;SAS_AF=0.0613;AA=G|||;VT=SNP
17	43920300	rs56233672	T	C	100	PASS	AC=431;AF=0.0860623;AN=5008;NS=2504;DP=16367;EAS_AF=0.001;AMR_AF=0.1571;AFR_AF=0.0151;EUR_AF=0.2396;SAS_AF=0.0613;AA=C|||;VT=SNP
17	43920378	rs56354807	C	T	100	PASS	AC=431;AF=0.0860623;AN=5008;NS=2504;DP=17798;EAS_AF=0.001;AMR_AF=0.1571;AFR_AF=0.0151;EUR_AF=0.2396;SAS_AF=0.0613;AA=T|||;VT=SNP
17	43920411	rs55718212	T	C	100	PASS	AC=431;AF=0.0860623;AN=5008;NS=2504;DP=16901;EAS_AF=0.001;AMR_AF=0.1571;AFR_AF=0.0151;EUR_AF=0.2396;SAS_AF=0.0613;AA=T|||;VT=SNP
17	43920497	rs117149222	A	T	100	PASS	AC=156;AF=0.0311502;AN=5008;NS=2504;DP=14841;EAS_AF=0;AMR_AF=0.0548;AFR_AF=0.0144;EUR_AF=0.0795;SAS_AF=0.0194;AA=A|||;VT=SNP
17	43920913	rs11657992	C	T	100	PASS	AC=92;AF=0.0183706;AN=5008;NS=2504;DP=18378;EAS_AF=0.001;AMR_AF=0.0274;AFR_AF=0.0023;EUR_AF=0.0616;SAS_AF=0.0072;AA=C|||;VT=SNP
17	43920974	rs17690326	T	C	100	PASS	AC=431;AF=0.0860623;AN=5008;NS=2504;DP=19313;EAS_AF=0.001;AMR_AF=0.1571;AFR_AF=0.0151;EUR_AF=0.2396;SAS_AF=0.0613;AA=C|||;VT=SNP
17	43921210	rs17763596	G	T	100	PASS	AC=431;AF=0.0860623;AN=5008;NS=2504;DP=19222;EAS_AF=0.001;AMR_AF=0.1571;AFR_AF=0.0151;EUR_AF=0.2396;SAS_AF=0.0613;AA=G|||;VT=SNP
17	43921572	rs62054814	T	A	100	PASS	AC=431;AF=0.0860623;AN=5008;NS=2504;DP=22088;EAS_AF=0.001;AMR_AF=0.1571;AFR_AF=0.0151;EUR_AF=0.2396;SAS_AF=0.0613;AA=T|||;VT=SNP
17	43921754	rs17763634	T	C	100	PASS	AC=431;AF=0.0860623;AN=5008;NS=2504;DP=21666;EAS_AF=0.001;AMR_AF=0.1571;AFR_AF=0.0151;EUR_AF=0.2396;SAS_AF=0.0613;AA=T|||;VT=SNP
17	43922640	rs17763658	G	A	100	PASS	AC=454;AF=0.090655;AN=5008;NS=2504;DP=17382;EAS_AF=0.1181;AMR_AF=0.0663;AFR_AF=0.0734;EUR_AF=0.0805;SAS_AF=0.1135;AA=G|||;VT=SNP;EX_TARGET
17	43922897	rs929223	G	A	100	PASS	AC=32;AF=0.00638978;AN=5008;NS=2504;DP=16878;EAS_AF=0;AMR_AF=0.0072;AFR_AF=0.0008;EUR_AF=0.0179;SAS_AF=0.0082;AA=G|||;VT=SNP;EX_TARGET
17	43922942	rs62621252	T	C	100	PASS	AC=431;AF=0.0860623;AN=5008;NS=2504;DP=18327;EAS_AF=0.001;AMR_AF=0.1571;AFR_AF=0.0151;EUR_AF=0.2396;SAS_AF=0.0613;AA=C|||;VT=SNP;EX_TARGET
17	43923180	rs242944	G	A	100	PASS	AC=3051;AF=0.609225;AN=5008;NS=2504;DP=19394;EAS_AF=0.7986;AMR_AF=0.6412;AFR_AF=0.3669;EUR_AF=0.5557;SAS_AF=0.774;AA=G|||;VT=SNP;EX_TARGET
17	43923266	rs62054815	G	A	100	PASS	AC=431;AF=0.0860623;AN=5008;NS=2504;DP=19554;EAS_AF=0.001;AMR_AF=0.1571;AFR_AF=0.0151;EUR_AF=0.2396;SAS_AF=0.0613;AA=A|||;VT=SNP;EX_TARGET
17	43923654	rs12185233	G	C	100	PASS	AC=431;AF=0.0860623;AN=5008;NS=2504;DP=22035;EAS_AF=0.001;AMR_AF=0.1571;AFR_AF=0.0151;EUR_AF=0.2396;SAS_AF=0.0613;AA=G|||;VT=SNP;EX_TARGET
17	43923683	rs12185268	A	G	100	PASS	AC=432;AF=0.086262;AN=5008;NS=2504;DP=22310;EAS_AF=0.001;AMR_AF=0.1585;AFR_AF=0.0151;EUR_AF=0.2396;SAS_AF=0.0613;AA=G|||;VT=SNP;EX_TARGET
17	43923703	rs12185235	C	T	100	PASS	AC=430;AF=0.0858626;AN=5008;NS=2504;DP=22489;EAS_AF=0.001;AMR_AF=0.1571;AFR_AF=0.0151;EUR_AF=0.2396;SAS_AF=0.0603;AA=C|||;VT=SNP;EX_TARGET
17	43923898	rs171443	A	G	100	PASS	AC=4434;AF=0.885383;AN=5008;NS=2504;DP=17935;EAS_AF=1;AMR_AF=0.9164;AFR_AF=0.6876;EUR_AF=0.9165;SAS_AF=0.9806;AA=G|||;VT=SNP;EX_TARGET
17	43923934	rs11079725	T	C	100	PASS	AC=431;AF=0.0860623;AN=5008;NS=2504;DP=17960;EAS_AF=0.001;AMR_AF=0.1571;AFR_AF=0.0151;EUR_AF=0.2396;SAS_AF=0.0613;AA=C|||;VT=SNP;EX_TARGET
17	43924073	rs12373123	T	C	100	PASS	AC=431;AF=0.0860623;AN=5008;NS=2504;DP=21623;EAS_AF=0.001;AMR_AF=0.1571;AFR_AF=0.0151;EUR_AF=0.2396;SAS_AF=0.0613;AA=T|||;VT=SNP;EX_TARGET
17	43924130	rs12373139	G	A	100	PASS	AC=431;AF=0.0860623;AN=5008;NS=2504;DP=19919;EAS_AF=0.001;AMR_AF=0.1571;AFR_AF=0.0151;EUR_AF=0.2396;SAS_AF=0.0613;AA=G|||;VT=SNP;EX_TARGET
17	43924200	rs12373142	C	G	100	PASS	AC=431;AF=0.0860623;AN=5008;NS=2504;DP=18729;EAS_AF=0.001;AMR_AF=0.1571;AFR_AF=0.0151;EUR_AF=0.2396;SAS_AF=0.0613;AA=C|||;VT=SNP;EX_TARGET
17	43924219	rs12373124	T	C	100	PASS	AC=431;AF=0.0860623;AN=5008;NS=2504;DP=18869;EAS_AF=0.001;AMR_AF=0.1571;AFR_AF=0.0151;EUR_AF=0.2396;SAS_AF=0.0613;AA=t|||;VT=SNP;EX_TARGET
17	43924231	rs12373140	G	A	100	PASS	AC=431;AF=0.0860623;AN=5008;NS=2504;DP=18478;EAS_AF=0.001;AMR_AF=0.1571;AFR_AF=0.0151;EUR_AF=0.2396;SAS_AF=0.0613;AA=G|||;VT=SNP;EX_TARGET
17	43924337	rs12373168	A	C	100	PASS	AC=710;AF=0.141773;AN=5008;NS=2504;DP=20855;EAS_AF=0.001;AMR_AF=0.1801;AFR_AF=0.2118;EUR_AF=0.2425;SAS_AF=0.0613;AA=C|||;VT=SNP;EX_TARGET
17	43924412	rs242943	T	C	100	PASS	AC=4276;AF=0.853834;AN=5008;NS=2504;DP=20732;EAS_AF=0.9345;AMR_AF=0.8977;AFR_AF=0.677;EUR_AF=0.8817;SAS_AF=0.9499;AA=C|||;VT=SNP
17	43924521	rs17690661	G	A	100	PASS	AC=431;AF=0.0860623;AN=5008;NS=2504;DP=19110;EAS_AF=0.001;AMR_AF=0.1571;AFR_AF=0.0151;EUR_AF=0.2396;SAS_AF=0.0613;AA=G|||;VT=SNP
17	43924776	rs55943825	C	T	100	PASS	AC=431;AF=0.0860623;AN=5008;NS=2504;DP=18386;EAS_AF=0.001;AMR_AF=0.1571;AFR_AF=0.0151;EUR_AF=0.2396;SAS_AF=0.0613;AA=C|||;VT=SNP
17	43924803	rs17690679	A	G	100	PASS	AC=428;AF=0.0854633;AN=5008;NS=2504;DP=19139;EAS_AF=0.001;AMR_AF=0.1571;AFR_AF=0.0129;EUR_AF=0.2396;SAS_AF=0.0613;AA=A|||;VT=SNP
17	43925297	rs17690703	C	T	100	PASS	AC=616;AF=0.123003;AN=5008;NS=2504;DP=20440;EAS_AF=0.0675;AMR_AF=0.1801;AFR_AF=0.0416;EUR_AF=0.2763;SAS_AF=0.092;AA=C|||;VT=SNP
17	43925605	rs17769490	G	A	100	PASS	AC=432;AF=0.086262;AN=5008;NS=2504;DP=20408;EAS_AF=0.001;AMR_AF=0.1571;AFR_AF=0.0151;EUR_AF=0.2406;SAS_AF=0.0613;AA=G|||;VT=SNP
17	43925729	rs77063768	A	G	100	PASS	AC=432;AF=0.086262;AN=5008;NS=2504;DP=16697;EAS_AF=0.001;AMR_AF=0.1571;AFR_AF=0.0151;EUR_AF=0.2406;SAS_AF=0.0613;AA=G|||;VT=SNP
17	43925966	rs62054817	G	A	100	PASS	AC=435;AF=0.086861;AN=5008;NS=2504;DP=19507;EAS_AF=0.001;AMR_AF=0.1571;AFR_AF=0.0166;EUR_AF=0.2406;SAS_AF=0.0624;AA=A|||;VT=SNP
17	43926056	rs62054818	A	C	100	PASS	AC=432;AF=0.086262;AN=5008;NS=2504;DP=20641;EAS_AF=0.001;AMR_AF=0.1571;AFR_AF=0.0151;EUR_AF=0.2406;SAS_AF=0.0613;AA=A|||;VT=SNP
17	43926149	rs62054819	A	G	100	PASS	AC=432;AF=0.086262;AN=5008;NS=2504;DP=20168;EAS_AF=0.001;AMR_AF=0.1571;AFR_AF=0.0151;EUR_AF=0.2406;SAS_AF=0.0613;AA=G|||;VT=SNP
17	43926458	rs143942024	C	T	100	PASS	AC=29;AF=0.00579073;AN=5008;NS=2504;DP=14572;EAS_AF=0.001;AMR_AF=0.0058;AFR_AF=0.003;EUR_AF=0.0179;SAS_AF=0.002;AA=C|||;VT=SNP
17	43926495	rs147575883	C	T	100	PASS	AC=30;AF=0.00599042;AN=5008;NS=2504;DP=14864;EAS_AF=0;AMR_AF=0.0072;AFR_AF=0.0008;EUR_AF=0.0179;SAS_AF=0.0061;AA=C|||;VT=SNP
17	43926576	rs148981495	G	A	100	PASS	AC=30;AF=0.00599042;AN=5008;NS=2504;DP=18105;EAS_AF=0;AMR_AF=0.0072;AFR_AF=0.0008;EUR_AF=0.0179;SAS_AF=0.0061;AA=G|||;VT=SNP
17	43926755	rs62054820	A	G	100	PASS	AC=432;AF=0.086262;AN=5008;NS=2504;DP=17511;EAS_AF=0.001;AMR_AF=0.1571;AFR_AF=0.0151;EUR_AF=0.2406;SAS_AF=0.0613;AA=a|||;VT=SNP
17	43926777	rs8079387	A	T	100	PASS	AC=1321;AF=0.263778;AN=5008;NS=2504;DP=17544;EAS_AF=0.1895;AMR_AF=0.232;AFR_AF=0.3737;EUR_AF=0.2366;SAS_AF=0.2423;AA=A|||;VT=SNP
17	43926789	rs8064870	T	C	100	PASS	AC=1563;AF=0.312101;AN=5008;NS=2504;DP=17874;EAS_AF=0.1905;AMR_AF=0.3761;AFR_AF=0.2519;EUR_AF=0.4771;SAS_AF=0.3037;AA=T|||;VT=SNP
17	43926948	rs56113217	A	G	100	PASS	AC=432;AF=0.086262;AN=5008;NS=2504;DP=19673;EAS_AF=0.001;AMR_AF=0.1571;AFR_AF=0.0151;EUR_AF=0.2406;SAS_AF=0.0613;AA=A|||;VT=SNP
17	43926987	rs8068916	T	G	100	PASS	AC=1743;AF=0.348043;AN=5008;NS=2504;DP=19417;EAS_AF=0.1944;AMR_AF=0.389;AFR_AF=0.3896;EUR_AF=0.4761;SAS_AF=0.2894;AA=G|||;VT=SNP
17	43926992	rs56269136	C	T	100	PASS	AC=432;AF=0.086262;AN=5008;NS=2504;DP=19451;EAS_AF=0.001;AMR_AF=0.1571;AFR_AF=0.0151;EUR_AF=0.2406;SAS_AF=0.0613;AA=C|||;VT=SNP
17	43927255	rs56385754	G	T	100	PASS	AC=433;AF=0.0864617;AN=5008;NS=2504;DP=18351;EAS_AF=0.001;AMR_AF=0.1571;AFR_AF=0.0159;EUR_AF=0.2406;SAS_AF=0.0613;AA=G|||;VT=SNP
17	43927290	rs17769552	G	A	100	PASS	AC=420;AF=0.0838658;AN=5008;NS=2504;DP=17860;EAS_AF=0.001;AMR_AF=0.1513;AFR_AF=0.0151;EUR_AF=0.2326;SAS_AF=0.0613;AA=G|||;VT=SNP
17	43927708	rs62054822	A	G	100	PASS	AC=495;AF=0.0988419;AN=5008;NS=2504;DP=15511;EAS_AF=0.001;AMR_AF=0.1628;AFR_AF=0.0598;EUR_AF=0.2406;SAS_AF=0.0613;AA=G|||;VT=SNP
17	43928124	rs16940704	T	C	100	PASS	AC=137;AF=0.0273562;AN=5008;NS=2504;DP=20961;EAS_AF=0.0665;AMR_AF=0.0173;AFR_AF=0.0038;EUR_AF=0.0348;SAS_AF=0.0184;AA=T|||;VT=SNP
17	43928573	rs3935637	T	C	100	PASS	AC=1762;AF=0.351837;AN=5008;NS=2504;DP=20615;EAS_AF=0.1954;AMR_AF=0.3876;AFR_AF=0.4032;EUR_AF=0.4761;SAS_AF=0.2904;AA=C|||;VT=SNP
17	43928614	rs885639	T	G	100	PASS	AC=615;AF=0.122804;AN=5008;NS=2504;DP=19154;EAS_AF=0.001;AMR_AF=0.1686;AFR_AF=0.1475;EUR_AF=0.2406;SAS_AF=0.0613;AA=G|||;VT=SNP
17	43928667	rs11652070	C	T	100	PASS	AC=114;AF=0.0227636;AN=5008;NS=2504;DP=18372;EAS_AF=0.001;AMR_AF=0.0303;AFR_AF=0.003;EUR_AF=0.0795;SAS_AF=0.0082;AA=C|||;VT=SNP
17	43928810	rs4616318	A	G	100	PASS	AC=1766;AF=0.352636;AN=5008;NS=2504;DP=19565;EAS_AF=0.2024;AMR_AF=0.3862;AFR_AF=0.4024;EUR_AF=0.4761;SAS_AF=0.2894;AA=G|||;VT=SNP
17	43928866	rs17690883	C	T	100	PASS	AC=474;AF=0.0946486;AN=5008;NS=2504;DP=20233;EAS_AF=0.0208;AMR_AF=0.1196;AFR_AF=0.112;EUR_AF=0.1173;SAS_AF=0.1063;AA=C|||;VT=SNP
17	43928906	rs34845889	G	C	100	PASS	AC=189;AF=0.0377396;AN=5008;NS=2504;DP=19350;EAS_AF=0.0982;AMR_AF=0.0187;AFR_AF=0.0166;EUR_AF=0.0368;SAS_AF=0.0184;AA=G|||;VT=SNP
17	43928950	rs73313152	C	G	100	PASS	AC=601;AF=0.120008;AN=5008;NS=2504;DP=18394;EAS_AF=0.1052;AMR_AF=0.0749;AFR_AF=0.1853;EUR_AF=0.0845;SAS_AF=0.1155;AA=G|||;VT=SNP
17	43929029	rs62054823	A	G	100	PASS	AC=429;AF=0.0856629;AN=5008;NS=2504;DP=17380;EAS_AF=0.001;AMR_AF=0.1571;AFR_AF=0.0129;EUR_AF=0.2406;SAS_AF=0.0613;AA=A|||;VT=SNP
17	43929696	rs9890016	T	C	100	PASS	AC=568;AF=0.113419;AN=5008;NS=2504;DP=19233;EAS_AF=0.1071;AMR_AF=0.0778;AFR_AF=0.1566;EUR_AF=0.0865;SAS_AF=0.1145;AA=T|||;VT=SNP
17	43929952	rs117350367	G	A	100	PASS	AC=142;AF=0.0283546;AN=5008;NS=2504;DP=19089;EAS_AF=0.0694;AMR_AF=0.0173;AFR_AF=0.0038;EUR_AF=0.0348;SAS_AF=0.0204;AA=G|||;VT=SNP
17	43929992	rs62054824	C	T	100	PASS	AC=432;AF=0.086262;AN=5008;NS=2504;DP=16927;EAS_AF=0.001;AMR_AF=0.1585;AFR_AF=0.0151;EUR_AF=0.2396;SAS_AF=0.0613;AA=T|||;VT=SNP
17	43930006	rs16940711	A	C	100	PASS	AC=144;AF=0.028754;AN=5008;NS=2504;DP=16353;EAS_AF=0.0734;AMR_AF=0.0173;AFR_AF=0.0038;EUR_AF=0.0348;SAS_AF=0.0184;AA=A|||;VT=SNP
17	43930033	rs62054825	G	A	100	PASS	AC=432;AF=0.086262;AN=5008;NS=2504;DP=16049;EAS_AF=0.001;AMR_AF=0.1571;AFR_AF=0.0151;EUR_AF=0.2406;SAS_AF=0.0613;AA=G|||;VT=SNP
17	43930155	rs146576946	T	A	100	PASS	AC=21;AF=0.00419329;AN=5008;NS=2504;DP=15837;EAS_AF=0;AMR_AF=0.0101;AFR_AF=0.0008;EUR_AF=0.0099;SAS_AF=0.0031;AA=T|||;VT=SNP
17	43930200	rs9896752	T	C	100	PASS	AC=617;AF=0.123203;AN=5008;NS=2504;DP=16512;EAS_AF=0.1071;AMR_AF=0.0893;AFR_AF=0.1861;EUR_AF=0.0895;SAS_AF=0.1135;AA=T|||;VT=SNP
17	43930238	rs79589869	C	A	100	PASS	AC=431;AF=0.0860623;AN=5008;NS=2504;DP=17604;EAS_AF=0.001;AMR_AF=0.1571;AFR_AF=0.0151;EUR_AF=0.2396;SAS_AF=0.0613;AA=C|||;VT=SNP
17	43930700	rs62054826	C	A	100	PASS	AC=397;AF=0.0792732;AN=5008;NS=2504;DP=15153;EAS_AF=0.0208;AMR_AF=0.1182;AFR_AF=0.062;EUR_AF=0.1173;SAS_AF=0.0961;AA=C|||;VT=SNP
17	43930715	rs117732767	C	A	100	PASS	AC=140;AF=0.0279553;AN=5008;NS=2504;DP=15854;EAS_AF=0.0694;AMR_AF=0.0173;AFR_AF=0.0038;EUR_AF=0.0348;SAS_AF=0.0184;AA=C|||;VT=SNP
17	43930798	rs2316769	A	G	100	PASS	AC=432;AF=0.086262;AN=5008;NS=2504;DP=16929;EAS_AF=0.001;AMR_AF=0.1571;AFR_AF=0.0151;EUR_AF=0.2396;SAS_AF=0.0624;AA=G|||;VT=SNP
17	43930955	rs2873268	G	A	100	PASS	AC=431;AF=0.0860623;AN=5008;NS=2504;DP=17355;EAS_AF=0.001;AMR_AF=0.1571;AFR_AF=0.0151;EUR_AF=0.2396;SAS_AF=0.0613;AA=G|||;VT=SNP
17	43930980	rs4340365	C	T	100	PASS	AC=431;AF=0.0860623;AN=5008;NS=2504;DP=17981;EAS_AF=0.001;AMR_AF=0.1571;AFR_AF=0.0151;EUR_AF=0.2396;SAS_AF=0.0613;AA=C|||;VT=SNP
17	43931122	rs2873269	C	T	100	PASS	AC=431;AF=0.0860623;AN=5008;NS=2504;DP=19117;EAS_AF=0.001;AMR_AF=0.1571;AFR_AF=0.0151;EUR_AF=0.2396;SAS_AF=0.0613;AA=C|||;VT=SNP
17	43931244	rs56026128	G	C	100	PASS	AC=432;AF=0.086262;AN=5008;NS=2504;DP=19949;EAS_AF=0.001;AMR_AF=0.1585;AFR_AF=0.0151;EUR_AF=0.2396;SAS_AF=0.0613;AA=G|||;VT=SNP
17	43931245	rs56329743	G	A	100	PASS	AC=432;AF=0.086262;AN=5008;NS=2504;DP=19920;EAS_AF=0.001;AMR_AF=0.1585;AFR_AF=0.0151;EUR_AF=0.2396;SAS_AF=0.0613;AA=G|||;VT=SNP
17	43931380	rs56288604	A	G	100	PASS	AC=431;AF=0.0860623;AN=5008;NS=2504;DP=19539;EAS_AF=0.001;AMR_AF=0.1571;AFR_AF=0.0151;EUR_AF=0.2396;SAS_AF=0.0613;AA=G|||;VT=SNP
17	43931626	rs17690987	T	C	100	PASS	AC=432;AF=0.086262;AN=5008;NS=2504;DP=19006;EAS_AF=0.001;AMR_AF=0.1571;AFR_AF=0.0151;EUR_AF=0.2396;SAS_AF=0.0624;AA=T|||;VT=SNP
17	43931907	rs56146262	C	A	100	PASS	AC=427;AF=0.0852636;AN=5008;NS=2504;DP=17683;EAS_AF=0.001;AMR_AF=0.1571;AFR_AF=0.0129;EUR_AF=0.2396;SAS_AF=0.0603;AA=C|||;VT=SNP
17	43932028	rs55942528	A	G	100	PASS	AC=471;AF=0.0940495;AN=5008;NS=2504;DP=18963;EAS_AF=0.001;AMR_AF=0.1599;AFR_AF=0.0446;EUR_AF=0.2396;SAS_AF=0.0603;AA=G|||;VT=SNP
17	43932049	rs56254732	C	T	100	PASS	AC=430;AF=0.0858626;AN=5008;NS=2504;DP=19534;EAS_AF=0.001;AMR_AF=0.1571;AFR_AF=0.0151;EUR_AF=0.2396;SAS_AF=0.0603;AA=C|||;VT=SNP
17	43932122	rs111358211	C	T	100	PASS	AC=143;AF=0.0285543;AN=5008;NS=2504;DP=16440;EAS_AF=0.001;AMR_AF=0.0245;AFR_AF=0.0129;EUR_AF=0.0567;SAS_AF=0.0521;AA=C|||;VT=SNP
17	43932129	rs56323304	C	T	100	PASS	AC=439;AF=0.0876597;AN=5008;NS=2504;DP=16583;EAS_AF=0.001;AMR_AF=0.1585;AFR_AF=0.0204;EUR_AF=0.2406;SAS_AF=0.0603;AA=C|||;VT=SNP
17	43932155	rs55751924	A	G	100	PASS	AC=430;AF=0.0858626;AN=5008;NS=2504;DP=15507;EAS_AF=0.001;AMR_AF=0.1571;AFR_AF=0.0151;EUR_AF=0.2396;SAS_AF=0.0603;AA=G|||;VT=SNP
17	43932173	rs55660209	A	G	100	PASS	AC=423;AF=0.0844649;AN=5008;NS=2504;DP=16577;EAS_AF=0.003;AMR_AF=0.1527;AFR_AF=0.0272;EUR_AF=0.2217;SAS_AF=0.0562;AA=A|||;VT=SNP
17	43932234	rs142998733	G	A	100	PASS	AC=29;AF=0.00579073;AN=5008;NS=2504;DP=17606;EAS_AF=0.002;AMR_AF=0.0101;AFR_AF=0.0008;EUR_AF=0.0099;SAS_AF=0.0092;AA=G|||;VT=SNP
17	43932277	rs113856644	G	A	100	PASS	AC=430;AF=0.0858626;AN=5008;NS=2504;DP=17331;EAS_AF=0.001;AMR_AF=0.1571;AFR_AF=0.0151;EUR_AF=0.2396;SAS_AF=0.0603;AA=G|||;VT=SNP
17	43932325	rs140926888	G	A	100	PASS	AC=34;AF=0.00678914;AN=5008;NS=2504;DP=16249;EAS_AF=0.001;AMR_AF=0.013;AFR_AF=0.0015;EUR_AF=0.0209;SAS_AF=0.001;AA=G|||;VT=SNP
17	43932381	rs62054831	C	T	100	PASS	AC=430;AF=0.0858626;AN=5008;NS=2504;DP=15803;EAS_AF=0.001;AMR_AF=0.1571;AFR_AF=0.0151;EUR_AF=0.2396;SAS_AF=0.0603;AA=T|||;VT=SNP
17	43932741	rs4627402	C	T	100	PASS	AC=435;AF=0.086861;AN=5008;NS=2504;DP=17633;EAS_AF=0;AMR_AF=0.1571;AFR_AF=0.0212;EUR_AF=0.2376;SAS_AF=0.0603;AA=T|||;VT=SNP
17	43932798	rs10445367	G	T	100	PASS	AC=410;AF=0.081869;AN=5008;NS=2504;DP=19600;EAS_AF=0;AMR_AF=0.1484;AFR_AF=0.0363;EUR_AF=0.2028;SAS_AF=0.0562;AA=T|||;VT=SNP
17	43933307	rs7221167	T	C	100	PASS	AC=1721;AF=0.34365;AN=5008;NS=2504;DP=20124;EAS_AF=0.2847;AMR_AF=0.4063;AFR_AF=0.2398;EUR_AF=0.4503;SAS_AF=0.3906;AA=T|||;VT=SNP
17	43933579	rs62054832	C	A	100	PASS	AC=424;AF=0.0846645;AN=5008;NS=2504;DP=21291;EAS_AF=0.001;AMR_AF=0.1513;AFR_AF=0.0151;EUR_AF=0.2366;SAS_AF=0.0613;AA=C|||;VT=SNP
17	43933673	rs62054833	T	C	100	PASS	AC=432;AF=0.086262;AN=5008;NS=2504;DP=20811;EAS_AF=0.001;AMR_AF=0.1571;AFR_AF=0.0151;EUR_AF=0.2406;SAS_AF=0.0613;AA=C|||;VT=SNP
17	43933879	rs76563578	C	G	100	PASS	AC=431;AF=0.0860623;AN=5008;NS=2504;DP=19134;EAS_AF=0.001;AMR_AF=0.1571;AFR_AF=0.0151;EUR_AF=0.2396;SAS_AF=0.0613;AA=C|||;VT=SNP
17	43934016	rs111962225	G	C	100	PASS	AC=431;AF=0.0860623;AN=5008;NS=2504;DP=17122;EAS_AF=0.001;AMR_AF=0.1571;AFR_AF=0.0151;EUR_AF=0.2396;SAS_AF=0.0613;AA=G|||;VT=SNP
17	43934044	rs2521811	T	C	100	PASS	AC=3050;AF=0.609026;AN=5008;NS=2504;DP=18991;EAS_AF=0.3929;AMR_AF=0.7392;AFR_AF=0.6293;EUR_AF=0.7296;SAS_AF=0.5879;AA=C|||;VT=SNP
17	43934256	rs2316770	G	A	100	PASS	AC=1770;AF=0.353435;AN=5008;NS=2504;DP=17176;EAS_AF=0.245;AMR_AF=0.4798;AFR_AF=0.2292;EUR_AF=0.4414;SAS_AF=0.453;AA=G|||;VT=SNP
17	43934314	rs62054834	T	C	100	PASS	AC=430;AF=0.0858626;AN=5008;NS=2504;DP=19843;EAS_AF=0.001;AMR_AF=0.1571;AFR_AF=0.0151;EUR_AF=0.2396;SAS_AF=0.0603;AA=T|||;VT=SNP
17	43934332	rs4792889	C	T	100	PASS	AC=276;AF=0.0551118;AN=5008;NS=2504;DP=20871;EAS_AF=0.0169;AMR_AF=0.0648;AFR_AF=0.0083;EUR_AF=0.1402;SAS_AF=0.0634;AA=C|||;VT=SNP
17	43934387	rs4792890	G	A	100	PASS	AC=276;AF=0.0551118;AN=5008;NS=2504;DP=21858;EAS_AF=0.0169;AMR_AF=0.0648;AFR_AF=0.0083;EUR_AF=0.1402;SAS_AF=0.0634;AA=G|||;VT=SNP
17	43934672	rs62054835	A	C	100	PASS	AC=431;AF=0.0860623;AN=5008;NS=2504;DP=17888;EAS_AF=0.001;AMR_AF=0.1571;AFR_AF=0.0151;EUR_AF=0.2396;SAS_AF=0.0613;AA=C|||;VT=SNP
17	43934776	rs10445369	A	G	100	PASS	AC=431;AF=0.0860623;AN=5008;NS=2504;DP=17061;EAS_AF=0.001;AMR_AF=0.1571;AFR_AF=0.0151;EUR_AF=0.2396;SAS_AF=0.0613;AA=G|||;VT=SNP
17	43934826	rs10445334	T	G	100	PASS	AC=431;AF=0.0860623;AN=5008;NS=2504;DP=17644;EAS_AF=0.001;AMR_AF=0.1571;AFR_AF=0.0151;EUR_AF=0.2396;SAS_AF=0.0613;AA=g|||;VT=SNP
17	43934896	rs10445335	T	A	100	PASS	AC=431;AF=0.0860623;AN=5008;NS=2504;DP=16279;EAS_AF=0.001;AMR_AF=0.1571;AFR_AF=0.0151;EUR_AF=0.2396;SAS_AF=0.0613;AA=A|||;VT=SNP
17	43934948	rs10445336	A	G	100	PASS	AC=431;AF=0.0860623;AN=5008;NS=2504;DP=14905;EAS_AF=0.001;AMR_AF=0.1571;AFR_AF=0.0151;EUR_AF=0.2396;SAS_AF=0.0613;AA=A|||;VT=SNP
17	43935118	rs10445370	G	A	100	PASS	AC=431;AF=0.0860623;AN=5008;NS=2504;DP=17733;EAS_AF=0.001;AMR_AF=0.1571;AFR_AF=0.0151;EUR_AF=0.2396;SAS_AF=0.0613;AA=G|||;VT=SNP
17	43935631	rs962885	T	C	100	PASS	AC=2465;AF=0.492212;AN=5008;NS=2504;DP=16123;EAS_AF=0.3006;AMR_AF=0.6772;AFR_AF=0.3797;EUR_AF=0.6839;SAS_AF=0.5133;AA=T|||;VT=SNP
17	43935838	rs2301689	T	C	100	PASS	AC=2470;AF=0.493211;AN=5008;NS=2504;DP=17761;EAS_AF=0.3026;AMR_AF=0.6772;AFR_AF=0.3865;EUR_AF=0.6799;SAS_AF=0.5112;AA=C|||;VT=SNP
17	43935888	rs55996632	C	T	100	PASS	AC=431;AF=0.0860623;AN=5008;NS=2504;DP=19036;EAS_AF=0.001;AMR_AF=0.1571;AFR_AF=0.0151;EUR_AF=0.2396;SAS_AF=0.0613;AA=C|||;VT=SNP
17	43936011	rs55886302	A	G	100	PASS	AC=431;AF=0.0860623;AN=5008;NS=2504;DP=19052;EAS_AF=0.001;AMR_AF=0.1571;AFR_AF=0.0151;EUR_AF=0.2396;SAS_AF=0.0613;AA=A|||;VT=SNP
17	43936298	rs56136075	C	A	100	PASS	AC=431;AF=0.0860623;AN=5008;NS=2504;DP=18356;EAS_AF=0.001;AMR_AF=0.1571;AFR_AF=0.0151;EUR_AF=0.2396;SAS_AF=0.0613;AA=C|||;VT=SNP
17	43936410	rs242935	T	C	100	PASS	AC=2586;AF=0.516374;AN=5008;NS=2504;DP=16449;EAS_AF=0.3065;AMR_AF=0.683;AFR_AF=0.4705;EUR_AF=0.6789;SAS_AF=0.5092;AA=C|||;VT=SNP
17	43936664	rs242934	G	C	100	PASS	AC=1813;AF=0.362021;AN=5008;NS=2504;DP=15234;EAS_AF=0.3075;AMR_AF=0.4986;AFR_AF=0.2126;EUR_AF=0.4354;SAS_AF=0.4479;AA=G|||;VT=SNP
17	43937104	rs62054841	G	A	100	PASS	AC=431;AF=0.0860623;AN=5008;NS=2504;DP=17799;EAS_AF=0.001;AMR_AF=0.1571;AFR_AF=0.0151;EUR_AF=0.2396;SAS_AF=0.0613;AA=G|||;VT=SNP
17	43937162	rs62054842	C	T	100	PASS	AC=431;AF=0.0860623;AN=5008;NS=2504;DP=17964;EAS_AF=0.001;AMR_AF=0.1571;AFR_AF=0.0151;EUR_AF=0.2396;SAS_AF=0.0613;AA=C|||;VT=SNP
17	43937184	rs62054843	T	C	100	PASS	AC=438;AF=0.0874601;AN=5008;NS=2504;DP=18221;EAS_AF=0.001;AMR_AF=0.1571;AFR_AF=0.0204;EUR_AF=0.2396;SAS_AF=0.0613;AA=C|||;VT=SNP
17	43937333	rs62054844	T	G	100	PASS	AC=431;AF=0.0860623;AN=5008;NS=2504;DP=21169;EAS_AF=0.001;AMR_AF=0.1571;AFR_AF=0.0151;EUR_AF=0.2396;SAS_AF=0.0613;AA=G|||;VT=SNP
17	43937460	rs76627340	G	A	100	PASS	AC=432;AF=0.086262;AN=5008;NS=2504;DP=20579;EAS_AF=0.001;AMR_AF=0.1571;AFR_AF=0.0159;EUR_AF=0.2396;SAS_AF=0.0613;AA=G|||;VT=SNP
17	43937505	rs75945623	C	T	100	PASS	AC=432;AF=0.086262;AN=5008;NS=2504;DP=21059;EAS_AF=0.001;AMR_AF=0.1571;AFR_AF=0.0159;EUR_AF=0.2396;SAS_AF=0.0613;AA=C|||;VT=SNP
17	43937633	rs79889833	A	G	100	PASS	AC=431;AF=0.0860623;AN=5008;NS=2504;DP=20846;EAS_AF=0.001;AMR_AF=0.1571;AFR_AF=0.0151;EUR_AF=0.2396;SAS_AF=0.0613;AA=A|||;VT=SNP
17	43937671	rs77625338	C	T	100	PASS	AC=431;AF=0.0860623;AN=5008;NS=2504;DP=20419;EAS_AF=0.001;AMR_AF=0.1571;AFR_AF=0.0151;EUR_AF=0.2396;SAS_AF=0.0613;AA=T|||;VT=SNP
17	43937736	rs77489223	C	T	100	PASS	AC=431;AF=0.0860623;AN=5008;NS=2504;DP=21674;EAS_AF=0.001;AMR_AF=0.1571;AFR_AF=0.0151;EUR_AF=0.2396;SAS_AF=0.0613;AA=T|||;VT=SNP
17	43938107	rs55888391	A	G	100	PASS	AC=431;AF=0.0860623;AN=5008;NS=2504;DP=21939;EAS_AF=0.001;AMR_AF=0.1571;AFR_AF=0.0151;EUR_AF=0.2396;SAS_AF=0.0613;AA=A|||;VT=SNP
17	43938470	rs242933	A	G	100	PASS	AC=3106;AF=0.620208;AN=5008;NS=2504;DP=20551;EAS_AF=0.4444;AMR_AF=0.7291;AFR_AF=0.643;EUR_AF=0.7217;SAS_AF=0.589;AA=G|||;VT=SNP
17	43938499	rs76329216	G	A	100	PASS	AC=431;AF=0.0860623;AN=5008;NS=2504;DP=20699;EAS_AF=0.001;AMR_AF=0.1571;AFR_AF=0.0151;EUR_AF=0.2396;SAS_AF=0.0613;AA=G|||;VT=SNP
17	43938634	rs62054846	A	G	100	PASS	AC=431;AF=0.0860623;AN=5008;NS=2504;DP=21526;EAS_AF=0.001;AMR_AF=0.1571;AFR_AF=0.0151;EUR_AF=0.2396;SAS_AF=0.0613;AA=A|||;VT=SNP
17	43938796	rs55646970	A	G	100	PASS	AC=431;AF=0.0860623;AN=5008;NS=2504;DP=21781;EAS_AF=0.001;AMR_AF=0.1571;AFR_AF=0.0151;EUR_AF=0.2396;SAS_AF=0.0613;AA=G|||;VT=SNP
17	43938882	rs55673092	G	A	100	PASS	AC=431;AF=0.0860623;AN=5008;NS=2504;DP=20181;EAS_AF=0.001;AMR_AF=0.1571;AFR_AF=0.0151;EUR_AF=0.2396;SAS_AF=0.0613;AA=G|||;VT=SNP
17	43939136	rs242932	T	A	100	PASS	AC=2508;AF=0.500799;AN=5008;NS=2504;DP=20176;EAS_AF=0.255;AMR_AF=0.6455;AFR_AF=0.4614;EUR_AF=0.6849;SAS_AF=0.5153;AA=A|||;VT=SNP
17	43939214	rs140843301	T	C	100	PASS	AC=28;AF=0.00559105;AN=5008;NS=2504;DP=19294;EAS_AF=0;AMR_AF=0.0043;AFR_AF=0.003;EUR_AF=0.0189;SAS_AF=0.002;AA=T|||;VT=SNP
17	43939225	rs242931	A	G	100	PASS	AC=2498;AF=0.498802;AN=5008;NS=2504;DP=18725;EAS_AF=0.252;AMR_AF=0.6513;AFR_AF=0.4592;EUR_AF=0.6799;SAS_AF=0.5123;AA=G|||;VT=SNP
17	43939255	rs56347602	T	C	100	PASS	AC=431;AF=0.0860623;AN=5008;NS=2504;DP=18550;EAS_AF=0.001;AMR_AF=0.1571;AFR_AF=0.0151;EUR_AF=0.2396;SAS_AF=0.0613;AA=T|||;VT=SNP
17	43939432	rs56249080	G	T	100	PASS	AC=431;AF=0.0860623;AN=5008;NS=2504;DP=18459;EAS_AF=0.001;AMR_AF=0.1571;AFR_AF=0.0151;EUR_AF=0.2396;SAS_AF=0.0613;AA=T|||;VT=SNP
17	43939497	rs242930	C	T	100	PASS	AC=2496;AF=0.498403;AN=5008;NS=2504;DP=17026;EAS_AF=0.248;AMR_AF=0.6369;AFR_AF=0.472;EUR_AF=0.6769;SAS_AF=0.5102;AA=T|||;VT=SNP
17	43939609	rs56227067	A	T	100	PASS	AC=431;AF=0.0860623;AN=5008;NS=2504;DP=19769;EAS_AF=0.001;AMR_AF=0.1571;AFR_AF=0.0151;EUR_AF=0.2396;SAS_AF=0.0613;AA=A|||;VT=SNP
17	43939638	rs55719714	G	A	100	PASS	AC=431;AF=0.0860623;AN=5008;NS=2504;DP=19683;EAS_AF=0.001;AMR_AF=0.1571;AFR_AF=0.0151;EUR_AF=0.2396;SAS_AF=0.0613;AA=G|||;VT=SNP
17	43939659	rs56299858	G	A	100	PASS	AC=431;AF=0.0860623;AN=5008;NS=2504;DP=19912;EAS_AF=0.001;AMR_AF=0.1571;AFR_AF=0.0151;EUR_AF=0.2396;SAS_AF=0.0613;AA=A|||;VT=SNP
17	43939668	rs117346071	C	A	100	PASS	AC=150;AF=0.0299521;AN=5008;NS=2504;DP=19964;EAS_AF=0;AMR_AF=0.0648;AFR_AF=0.0061;EUR_AF=0.0835;SAS_AF=0.0133;AA=T|||;VT=SNP
17	43939936	rs62054857	G	A	100	PASS	AC=431;AF=0.0860623;AN=5008;NS=2504;DP=20030;EAS_AF=0.001;AMR_AF=0.1571;AFR_AF=0.0151;EUR_AF=0.2396;SAS_AF=0.0613;AA=G|||;VT=SNP
17	43940012	rs75210307	T	C	100	PASS	AC=430;AF=0.0858626;AN=5008;NS=2504;DP=20585;EAS_AF=0.001;AMR_AF=0.1556;AFR_AF=0.0151;EUR_AF=0.2396;SAS_AF=0.0613;AA=C|||;VT=SNP
17	43940020	rs74944644	T	C	100	PASS	AC=430;AF=0.0858626;AN=5008;NS=2504;DP=20660;EAS_AF=0.001;AMR_AF=0.1556;AFR_AF=0.0151;EUR_AF=0.2396;SAS_AF=0.0613;AA=t|||;VT=SNP
17	43940021	rs79412431	G	A	100	PASS	AC=430;AF=0.0858626;AN=5008;NS=2504;DP=20623;EAS_AF=0.001;AMR_AF=0.1556;AFR_AF=0.0151;EUR_AF=0.2396;SAS_AF=0.0613;AA=G|||;VT=SNP
17	43940188	rs62054858	T	C	100	PASS	AC=431;AF=0.0860623;AN=5008;NS=2504;DP=20769;EAS_AF=0.001;AMR_AF=0.1571;AFR_AF=0.0151;EUR_AF=0.2396;SAS_AF=0.0613;AA=T|||;VT=SNP
17	43940229	rs242929	G	A	100	PASS	AC=2494;AF=0.498003;AN=5008;NS=2504;DP=20358;EAS_AF=0.252;AMR_AF=0.6513;AFR_AF=0.4584;EUR_AF=0.6799;SAS_AF=0.5092;AA=A|||;VT=SNP
17	43940497	rs79406732	C	T	100	PASS	AC=431;AF=0.0860623;AN=5008;NS=2504;DP=22318;EAS_AF=0.001;AMR_AF=0.1571;AFR_AF=0.0151;EUR_AF=0.2396;SAS_AF=0.0613;AA=C|||;VT=SNP
17	43940685	rs62054859	G	A	100	PASS	AC=431;AF=0.0860623;AN=5008;NS=2504;DP=20150;EAS_AF=0.001;AMR_AF=0.1571;AFR_AF=0.0151;EUR_AF=0.2396;SAS_AF=0.0613;AA=G|||;VT=SNP
17	43940825	rs62055460	G	C	100	PASS	AC=431;AF=0.0860623;AN=5008;NS=2504;DP=19459;EAS_AF=0.001;AMR_AF=0.1571;AFR_AF=0.0151;EUR_AF=0.2396;SAS_AF=0.0613;AA=G|||;VT=SNP
17	43941350	rs62055461	C	T	100	PASS	AC=431;AF=0.0860623;AN=5008;NS=2504;DP=18744;EAS_AF=0.001;AMR_AF=0.1571;AFR_AF=0.0151;EUR_AF=0.2396;SAS_AF=0.0613;AA=C|||;VT=SNP
17	43941476	rs62055462	A	C	100	PASS	AC=431;AF=0.0860623;AN=5008;NS=2504;DP=19858;EAS_AF=0.001;AMR_AF=0.1571;AFR_AF=0.0151;EUR_AF=0.2396;SAS_AF=0.0613;AA=A|||;VT=SNP
17	43941491	rs62055463	A	G	100	PASS	AC=432;AF=0.086262;AN=5008;NS=2504;DP=19655;EAS_AF=0.001;AMR_AF=0.1571;AFR_AF=0.0159;EUR_AF=0.2396;SAS_AF=0.0613;AA=G|||;VT=SNP
17	43941608	rs77652965	C	G	100	PASS	AC=431;AF=0.0860623;AN=5008;NS=2504;DP=20783;EAS_AF=0.001;AMR_AF=0.1571;AFR_AF=0.0151;EUR_AF=0.2396;SAS_AF=0.0613;AA=C|||;VT=SNP
17	43941710	rs75690239	C	T	100	PASS	AC=431;AF=0.0860623;AN=5008;NS=2504;DP=19725;EAS_AF=0.001;AMR_AF=0.1571;AFR_AF=0.0151;EUR_AF=0.2396;SAS_AF=0.0613;AA=C|||;VT=SNP
17	43941858	rs62055464	T	G	100	PASS	AC=431;AF=0.0860623;AN=5008;NS=2504;DP=20416;EAS_AF=0.001;AMR_AF=0.1571;AFR_AF=0.0151;EUR_AF=0.2396;SAS_AF=0.0613;AA=T|||;VT=SNP
17	43942046	rs62055465	T	A	100	PASS	AC=431;AF=0.0860623;AN=5008;NS=2504;DP=19373;EAS_AF=0.001;AMR_AF=0.1571;AFR_AF=0.0151;EUR_AF=0.2396;SAS_AF=0.0613;AA=T|||;VT=SNP
17	43942656	rs62055466	G	A	100	PASS	AC=431;AF=0.0860623;AN=5008;NS=2504;DP=19099;EAS_AF=0.001;AMR_AF=0.1571;AFR_AF=0.0151;EUR_AF=0.2396;SAS_AF=0.0613;AA=G|||;VT=SNP
17	43942820	rs62055467	T	C	100	PASS	AC=431;AF=0.0860623;AN=5008;NS=2504;DP=21232;EAS_AF=0.001;AMR_AF=0.1571;AFR_AF=0.0151;EUR_AF=0.2396;SAS_AF=0.0613;AA=C|||;VT=SNP
17	43943000	rs62055468	A	C	100	PASS	AC=431;AF=0.0860623;AN=5008;NS=2504;DP=20384;EAS_AF=0.001;AMR_AF=0.1571;AFR_AF=0.0151;EUR_AF=0.2396;SAS_AF=0.0613;AA=C|||;VT=SNP
17	43943051	rs242928	G	A	100	PASS	AC=2090;AF=0.417332;AN=5008;NS=2504;DP=20795;EAS_AF=0.2698;AMR_AF=0.5159;AFR_AF=0.438;EUR_AF=0.4404;SAS_AF=0.4479;AA=G|||;VT=SNP
17	43943655	rs62055469	A	C	100	PASS	AC=431;AF=0.0860623;AN=5008;NS=2504;DP=19159;EAS_AF=0.001;AMR_AF=0.1571;AFR_AF=0.0151;EUR_AF=0.2396;SAS_AF=0.0613;AA=C|||;VT=SNP
17	43943657	rs62055470	A	G	100	PASS	AC=431;AF=0.0860623;AN=5008;NS=2504;DP=19041;EAS_AF=0.001;AMR_AF=0.1571;AFR_AF=0.0151;EUR_AF=0.2396;SAS_AF=0.0613;AA=G|||;VT=SNP
17	43943755	rs62055471	T	C	100	PASS	AC=432;AF=0.086262;AN=5008;NS=2504;DP=19707;EAS_AF=0.001;AMR_AF=0.1585;AFR_AF=0.0151;EUR_AF=0.2396;SAS_AF=0.0613;AA=C|||;VT=SNP
17	43943957	rs56327054	G	C	100	PASS	AC=431;AF=0.0860623;AN=5008;NS=2504;DP=16961;EAS_AF=0.001;AMR_AF=0.1571;AFR_AF=0.0151;EUR_AF=0.2396;SAS_AF=0.0613;AA=G|||;VT=SNP
17	43943974	rs56036719	C	T	100	PASS	AC=431;AF=0.0860623;AN=5008;NS=2504;DP=17102;EAS_AF=0.001;AMR_AF=0.1571;AFR_AF=0.0151;EUR_AF=0.2396;SAS_AF=0.0613;AA=C|||;VT=SNP
17	43944158	rs55781174	C	T	100	PASS	AC=431;AF=0.0860623;AN=5008;NS=2504;DP=15467;EAS_AF=0.001;AMR_AF=0.1571;AFR_AF=0.0151;EUR_AF=0.2396;SAS_AF=0.0613;AA=C|||;VT=SNP
17	43944204	rs12150223	T	C	100	PASS	AC=431;AF=0.0860623;AN=5008;NS=2504;DP=15745;EAS_AF=0.001;AMR_AF=0.1571;AFR_AF=0.0151;EUR_AF=0.2396;SAS_AF=0.0613;AA=C|||;VT=SNP
17	43944519	rs12150516	C	T	100	PASS	AC=431;AF=0.0860623;AN=5008;NS=2504;DP=18330;EAS_AF=0.001;AMR_AF=0.1571;AFR_AF=0.0151;EUR_AF=0.2396;SAS_AF=0.0613;AA=T|||;VT=SNP
17	43945088	rs67896329	C	T	100	PASS	AC=340;AF=0.0678914;AN=5008;NS=2504;DP=20887;EAS_AF=0.123;AMR_AF=0.036;AFR_AF=0.0628;EUR_AF=0.0408;SAS_AF=0.0685;AA=C|||;VT=SNP
17	43945100	rs11869096	G	A	100	PASS	AC=1998;AF=0.398962;AN=5008;NS=2504;DP=21093;EAS_AF=0.2778;AMR_AF=0.513;AFR_AF=0.3616;EUR_AF=0.4404;SAS_AF=0.4509;AA=G|||;VT=SNP
17	43945106	rs62055475	T	C	100	PASS	AC=431;AF=0.0860623;AN=5008;NS=2504;DP=21101;EAS_AF=0.001;AMR_AF=0.1571;AFR_AF=0.0151;EUR_AF=0.2396;SAS_AF=0.0613;AA=T|||;VT=SNP
17	43945288	rs1158660	G	A	100	PASS	AC=1474;AF=0.294329;AN=5008;NS=2504;DP=18908;EAS_AF=0.2599;AMR_AF=0.428;AFR_AF=0.1649;EUR_AF=0.3012;SAS_AF=0.4029;AA=G|||;VT=SNP
17	43945416	rs11657882	A	G	100	PASS	AC=2545;AF=0.508187;AN=5008;NS=2504;DP=21464;EAS_AF=0.2788;AMR_AF=0.6758;AFR_AF=0.4614;EUR_AF=0.6799;SAS_AF=0.5123;AA=G|||;VT=SNP
17	43945495	rs527658313	A	G	100	PASS	AC=431;AF=0.0860623;AN=5008;NS=2504;DP=21491;EAS_AF=0.001;AMR_AF=0.1571;AFR_AF=0.0151;EUR_AF=0.2396;SAS_AF=0.0613;AA=A|||;VT=SNP
17	43945524	rs7218286	A	G	100	PASS	AC=2544;AF=0.507987;AN=5008;NS=2504;DP=22104;EAS_AF=0.2778;AMR_AF=0.6758;AFR_AF=0.4614;EUR_AF=0.6799;SAS_AF=0.5123;AA=G|||;VT=SNP
17	43945726	rs7220421	G	A	100	PASS	AC=2098;AF=0.41893;AN=5008;NS=2504;DP=18432;EAS_AF=0.2768;AMR_AF=0.5173;AFR_AF=0.4357;EUR_AF=0.4404;SAS_AF=0.4509;AA=g|||;VT=SNP
17	43945745	rs183086	G	A	100	PASS	AC=2539;AF=0.506989;AN=5008;NS=2504;DP=18608;EAS_AF=0.2778;AMR_AF=0.6772;AFR_AF=0.4569;EUR_AF=0.6799;SAS_AF=0.5123;AA=A|||;VT=SNP
17	43945855	rs78637438	G	A	100	PASS	AC=431;AF=0.0860623;AN=5008;NS=2504;DP=19779;EAS_AF=0.001;AMR_AF=0.1571;AFR_AF=0.0151;EUR_AF=0.2396;SAS_AF=0.0613;AA=G|||;VT=SNP
17	43945931	rs2316771	T	C	100	PASS	AC=431;AF=0.0860623;AN=5008;NS=2504;DP=20583;EAS_AF=0.001;AMR_AF=0.1571;AFR_AF=0.0144;EUR_AF=0.2396;SAS_AF=0.0624;AA=T|||;VT=SNP
17	43945938	rs62055478	C	T	100	PASS	AC=430;AF=0.0858626;AN=5008;NS=2504;DP=20665;EAS_AF=0.001;AMR_AF=0.1571;AFR_AF=0.0144;EUR_AF=0.2396;SAS_AF=0.0613;AA=T|||;VT=SNP
17	43945981	rs242923	A	G	100	PASS	AC=2861;AF=0.571286;AN=5008;NS=2504;DP=20385;EAS_AF=0.4474;AMR_AF=0.7176;AFR_AF=0.4622;EUR_AF=0.7207;SAS_AF=0.589;AA=G|||;VT=SNP
17	43946112	rs1078830	T	C	100	PASS	AC=430;AF=0.0858626;AN=5008;NS=2504;DP=20595;EAS_AF=0.001;AMR_AF=0.1571;AFR_AF=0.0144;EUR_AF=0.2396;SAS_AF=0.0613;AA=C|||;VT=SNP
17	43946223	rs753235	G	A	100	PASS	AC=634;AF=0.126597;AN=5008;NS=2504;DP=19898;EAS_AF=0.001;AMR_AF=0.1772;AFR_AF=0.1551;EUR_AF=0.2435;SAS_AF=0.0613;AA=G|||;VT=SNP
17	43946291	rs886249	A	G	100	PASS	AC=429;AF=0.0856629;AN=5008;NS=2504;DP=18301;EAS_AF=0.001;AMR_AF=0.1412;AFR_AF=0.034;EUR_AF=0.2247;SAS_AF=0.0603;AA=G|||;VT=SNP
17	43946318	rs753236	T	C	100	PASS	AC=458;AF=0.0914537;AN=5008;NS=2504;DP=18560;EAS_AF=0.001;AMR_AF=0.1585;AFR_AF=0.0348;EUR_AF=0.2396;SAS_AF=0.0613;AA=T|||;VT=SNP
17	43946370	rs242922	A	C	100	PASS	AC=2536;AF=0.50639;AN=5008;NS=2504;DP=18987;EAS_AF=0.4812;AMR_AF=0.6801;AFR_AF=0.32;EUR_AF=0.6024;SAS_AF=0.5624;AA=A|||;VT=SNP
17	43946423	rs2316772	A	C	100	PASS	AC=433;AF=0.0864617;AN=5008;NS=2504;DP=18007;EAS_AF=0.002;AMR_AF=0.1556;AFR_AF=0.0151;EUR_AF=0.2416;SAS_AF=0.0613;AA=A|||;VT=SNP
17	43946536	rs2316773	C	T	100	PASS	AC=432;AF=0.086262;AN=5008;NS=2504;DP=17088;EAS_AF=0.001;AMR_AF=0.1571;AFR_AF=0.0151;EUR_AF=0.2396;SAS_AF=0.0624;AA=C|||;VT=SNP
17	43946642	rs2316774	T	C	100	PASS	AC=431;AF=0.0860623;AN=5008;NS=2504;DP=16060;EAS_AF=0.001;AMR_AF=0.1571;AFR_AF=0.0151;EUR_AF=0.2396;SAS_AF=0.0613;AA=T|||;VT=SNP
17	43946707	rs739643	T	C	100	PASS	AC=454;AF=0.090655;AN=5008;NS=2504;DP=14102;EAS_AF=0.001;AMR_AF=0.1585;AFR_AF=0.0318;EUR_AF=0.2396;SAS_AF=0.0613;AA=C|||;VT=SNP
17	43946838	rs739642	C	A	100	PASS	AC=431;AF=0.0860623;AN=5008;NS=2504;DP=14203;EAS_AF=0.001;AMR_AF=0.1571;AFR_AF=0.0151;EUR_AF=0.2396;SAS_AF=0.0613;AA=C|||;VT=SNP
17	43946875	rs757055	C	T	100	PASS	AC=431;AF=0.0860623;AN=5008;NS=2504;DP=14616;EAS_AF=0.001;AMR_AF=0.1571;AFR_AF=0.0151;EUR_AF=0.2396;SAS_AF=0.0613;AA=C|||;VT=SNP
17	43947488	rs56398500	A	G	100	PASS	AC=431;AF=0.0860623;AN=5008;NS=2504;DP=18585;EAS_AF=0.001;AMR_AF=0.1571;AFR_AF=0.0151;EUR_AF=0.2396;SAS_AF=0.0613;AA=G|||;VT=SNP
17	43947928	rs56289364	A	G	100	PASS	AC=431;AF=0.0860623;AN=5008;NS=2504;DP=17243;EAS_AF=0.001;AMR_AF=0.1571;AFR_AF=0.0151;EUR_AF=0.2396;SAS_AF=0.0613;AA=G|||;VT=SNP
17	43948040	rs62055483	C	T	100	PASS	AC=432;AF=0.086262;AN=5008;NS=2504;DP=14002;EAS_AF=0.001;AMR_AF=0.1585;AFR_AF=0.0151;EUR_AF=0.2396;SAS_AF=0.0613;AA=T|||;VT=SNP
17	43948159	rs78238042	G	A	100	PASS	AC=431;AF=0.0860623;AN=5008;NS=2504;DP=13360;EAS_AF=0.001;AMR_AF=0.1571;AFR_AF=0.0151;EUR_AF=0.2396;SAS_AF=0.0613;AA=G|||;VT=SNP
17	43948733	rs55673340	C	T	100	PASS	AC=431;AF=0.0860623;AN=5008;NS=2504;DP=18728;EAS_AF=0.001;AMR_AF=0.1571;AFR_AF=0.0151;EUR_AF=0.2396;SAS_AF=0.0613;AA=C|||;VT=SNP
17	43949008	rs77092481	C	T	100	PASS	AC=431;AF=0.0860623;AN=5008;NS=2504;DP=17691;EAS_AF=0.001;AMR_AF=0.1571;AFR_AF=0.0151;EUR_AF=0.2396;SAS_AF=0.0613;AA=T|||;VT=SNP
17	43949092	rs62055486	T	G	100	PASS	AC=431;AF=0.0860623;AN=5008;NS=2504;DP=21909;EAS_AF=0.001;AMR_AF=0.1571;AFR_AF=0.0151;EUR_AF=0.2396;SAS_AF=0.0613;AA=T|||;VT=SNP
17	43949342	rs34739559	G	A	100	PASS	AC=433;AF=0.0864617;AN=5008;NS=2504;DP=18687;EAS_AF=0.001;AMR_AF=0.1571;AFR_AF=0.0159;EUR_AF=0.2396;SAS_AF=0.0624;AA=G|||;VT=SNP
17	43949448	rs34097347	C	A	100	PASS	AC=434;AF=0.0866613;AN=5008;NS=2504;DP=21994;EAS_AF=0.001;AMR_AF=0.1585;AFR_AF=0.0166;EUR_AF=0.2396;SAS_AF=0.0613;AA=C|||;VT=SNP
17	43949892	rs2106784	C	T	100	PASS	AC=431;AF=0.0860623;AN=5008;NS=2504;DP=20851;EAS_AF=0.001;AMR_AF=0.1571;AFR_AF=0.0151;EUR_AF=0.2396;SAS_AF=0.0613;AA=C|||;VT=SNP
17	43950018	rs117466731	T	A	100	PASS	AC=31;AF=0.0061901;AN=5008;NS=2504;DP=18310;EAS_AF=0;AMR_AF=0.0101;AFR_AF=0.0015;EUR_AF=0.0159;SAS_AF=0.0061;AA=T|||;VT=SNP
17	43950195	rs2158072	T	C	100	PASS	AC=431;AF=0.0860623;AN=5008;NS=2504;DP=17332;EAS_AF=0.001;AMR_AF=0.1571;AFR_AF=0.0151;EUR_AF=0.2396;SAS_AF=0.0613;AA=C|||;VT=SNP
17	43950322	rs9898399	A	G	100	PASS	AC=1316;AF=0.26278;AN=5008;NS=2504;DP=19277;EAS_AF=0.0188;AMR_AF=0.2666;AFR_AF=0.469;EUR_AF=0.3817;SAS_AF=0.1104;AA=G|||;VT=SNP
17	43950394	rs62055488	C	T	100	PASS	AC=431;AF=0.0860623;AN=5008;NS=2504;DP=17772;EAS_AF=0.001;AMR_AF=0.1571;AFR_AF=0.0151;EUR_AF=0.2396;SAS_AF=0.0613;AA=T|||;VT=SNP
17	43950533	rs62055490	A	G	100	PASS	AC=431;AF=0.0860623;AN=5008;NS=2504;DP=20687;EAS_AF=0.001;AMR_AF=0.1571;AFR_AF=0.0151;EUR_AF=0.2396;SAS_AF=0.0613;AA=G|||;VT=SNP
17	43951120	rs62055491	T	C	100	PASS	AC=431;AF=0.0860623;AN=5008;NS=2504;DP=19427;EAS_AF=0.001;AMR_AF=0.1571;AFR_AF=0.0151;EUR_AF=0.2396;SAS_AF=0.0613;AA=C|||;VT=SNP
17	43951220	rs34416056	T	G	100	PASS	AC=431;AF=0.0860623;AN=5008;NS=2504;DP=17771;EAS_AF=0.001;AMR_AF=0.1571;AFR_AF=0.0151;EUR_AF=0.2396;SAS_AF=0.0613;AA=G|||;VT=SNP
17	43951345	rs62055492	C	A	100	PASS	AC=431;AF=0.0860623;AN=5008;NS=2504;DP=17609;EAS_AF=0.001;AMR_AF=0.1571;AFR_AF=0.0151;EUR_AF=0.2396;SAS_AF=0.0613;AA=A|||;VT=SNP
17	43951717	rs2055794	G	A	100	PASS	AC=431;AF=0.0860623;AN=5008;NS=2504;DP=15576;EAS_AF=0.001;AMR_AF=0.1571;AFR_AF=0.0151;EUR_AF=0.2396;SAS_AF=0.0613;AA=A|||;VT=SNP
17	43951995	rs2055795	C	T	100	PASS	AC=432;AF=0.086262;AN=5008;NS=2504;DP=14809;EAS_AF=0.001;AMR_AF=0.1571;AFR_AF=0.0151;EUR_AF=0.2396;SAS_AF=0.0624;AA=C|||;VT=SNP
17	43952191	rs2055796	A	T	100	PASS	AC=431;AF=0.0860623;AN=5008;NS=2504;DP=19297;EAS_AF=0.001;AMR_AF=0.1571;AFR_AF=0.0151;EUR_AF=0.2396;SAS_AF=0.0613;AA=A|||;VT=SNP
17	43952634	rs80348388	A	T	100	PASS	AC=431;AF=0.0860623;AN=5008;NS=2504;DP=14866;EAS_AF=0.001;AMR_AF=0.1571;AFR_AF=0.0151;EUR_AF=0.2396;SAS_AF=0.0613;AA=A|||;VT=SNP
17	43952716	rs188075497	G	A	100	PASS	AC=16;AF=0.00319489;AN=5008;NS=2504;DP=14018;EAS_AF=0;AMR_AF=0.0043;AFR_AF=0.0008;EUR_AF=0.0119;SAS_AF=0;AA=G|||;VT=SNP
17	43952944	rs62055493	T	C	100	PASS	AC=432;AF=0.086262;AN=5008;NS=2504;DP=11323;EAS_AF=0.001;AMR_AF=0.1571;AFR_AF=0.0151;EUR_AF=0.2406;SAS_AF=0.0613;AA=C|||;VT=SNP
17	43953016	rs62055494	C	T	100	PASS	AC=432;AF=0.086262;AN=5008;NS=2504;DP=11342;EAS_AF=0.001;AMR_AF=0.1571;AFR_AF=0.0151;EUR_AF=0.2406;SAS_AF=0.0613;AA=T|||;VT=SNP
17	43953043	rs62055495	A	C	100	PASS	AC=432;AF=0.086262;AN=5008;NS=2504;DP=11606;EAS_AF=0.001;AMR_AF=0.1571;AFR_AF=0.0151;EUR_AF=0.2406;SAS_AF=0.0613;AA=A|||;VT=SNP
17	43953307	rs62055496	C	T	100	PASS	AC=431;AF=0.0860623;AN=5008;NS=2504;DP=14427;EAS_AF=0.001;AMR_AF=0.1571;AFR_AF=0.0151;EUR_AF=0.2396;SAS_AF=0.0613;AA=C|||;VT=SNP
17	43953502	rs2316775	A	G	100	PASS	AC=349;AF=0.0696885;AN=5008;NS=2504;DP=18222;EAS_AF=0.001;AMR_AF=0.0548;AFR_AF=0.0242;EUR_AF=0.175;SAS_AF=0.1043;AA=A|||;VT=SNP
17	43953529	rs62055497	A	G	100	PASS	AC=431;AF=0.0860623;AN=5008;NS=2504;DP=18028;EAS_AF=0.001;AMR_AF=0.1571;AFR_AF=0.0151;EUR_AF=0.2396;SAS_AF=0.0613;AA=G|||;VT=SNP
17	43953695	rs2188888	T	C	100	PASS	AC=431;AF=0.0860623;AN=5008;NS=2504;DP=18598;EAS_AF=0.001;AMR_AF=0.1571;AFR_AF=0.0151;EUR_AF=0.2396;SAS_AF=0.0613;AA=T|||;VT=SNP
17	43953707	rs3919455	C	T	100	PASS	AC=431;AF=0.0860623;AN=5008;NS=2504;DP=18832;EAS_AF=0.001;AMR_AF=0.1571;AFR_AF=0.0151;EUR_AF=0.2396;SAS_AF=0.0613;AA=T|||;VT=SNP
17	43953719	rs2214258	G	C	100	PASS	AC=431;AF=0.0860623;AN=5008;NS=2504;DP=19192;EAS_AF=0.001;AMR_AF=0.1571;AFR_AF=0.0151;EUR_AF=0.2396;SAS_AF=0.0613;AA=G|||;VT=SNP
17	43953814	rs62055498	G	A	100	PASS	AC=431;AF=0.0860623;AN=5008;NS=2504;DP=21557;EAS_AF=0.001;AMR_AF=0.1571;AFR_AF=0.0151;EUR_AF=0.2396;SAS_AF=0.0613;AA=G|||;VT=SNP
17	43953991	rs62055499	C	G	100	PASS	AC=431;AF=0.0860623;AN=5008;NS=2504;DP=19917;EAS_AF=0.001;AMR_AF=0.1571;AFR_AF=0.0151;EUR_AF=0.2396;SAS_AF=0.0613;AA=C|||;VT=SNP
17	43954134	rs62055500	G	A	100	PASS	AC=431;AF=0.0860623;AN=5008;NS=2504;DP=19771;EAS_AF=0.001;AMR_AF=0.1571;AFR_AF=0.0151;EUR_AF=0.2396;SAS_AF=0.0613;AA=G|||;VT=SNP
17	43954227	rs62055501	G	A	100	PASS	AC=431;AF=0.0860623;AN=5008;NS=2504;DP=19553;EAS_AF=0.001;AMR_AF=0.1571;AFR_AF=0.0151;EUR_AF=0.2396;SAS_AF=0.0613;AA=G|||;VT=SNP
17	43954284	rs62055502	G	A	100	PASS	AC=431;AF=0.0860623;AN=5008;NS=2504;DP=22091;EAS_AF=0.001;AMR_AF=0.1571;AFR_AF=0.0151;EUR_AF=0.2396;SAS_AF=0.0613;AA=A|||;VT=SNP
17	43954686	rs916793	G	A	100	PASS	AC=431;AF=0.0860623;AN=5008;NS=2504;DP=21053;EAS_AF=0.001;AMR_AF=0.1571;AFR_AF=0.0151;EUR_AF=0.2396;SAS_AF=0.0613;AA=A|||;VT=SNP
17	43955030	rs4441322	A	G	100	PASS	AC=431;AF=0.0860623;AN=5008;NS=2504;DP=20720;EAS_AF=0.001;AMR_AF=0.1571;AFR_AF=0.0151;EUR_AF=0.2396;SAS_AF=0.0613;AA=G|||;VT=SNP
17	43955093	rs113414067	T	C	100	PASS	AC=431;AF=0.0860623;AN=5008;NS=2504;DP=20730;EAS_AF=0.001;AMR_AF=0.1571;AFR_AF=0.0151;EUR_AF=0.2396;SAS_AF=0.0613;AA=C|||;VT=SNP
17	43955365	rs55905252	C	A	100	PASS	AC=431;AF=0.0860623;AN=5008;NS=2504;DP=20364;EAS_AF=0.001;AMR_AF=0.1571;AFR_AF=0.0151;EUR_AF=0.2396;SAS_AF=0.0613;AA=A|||;VT=SNP
17	43955487	rs17691328	C	T	100	PASS	AC=434;AF=0.0866613;AN=5008;NS=2504;DP=19795;EAS_AF=0.001;AMR_AF=0.1614;AFR_AF=0.0151;EUR_AF=0.2396;SAS_AF=0.0613;AA=T|||;VT=SNP
17	43956370	rs62055515	G	T	100	PASS	AC=430;AF=0.0858626;AN=5008;NS=2504;DP=11575;EAS_AF=0.001;AMR_AF=0.1571;AFR_AF=0.0151;EUR_AF=0.2396;SAS_AF=0.0603;AA=T|||;VT=SNP
17	43956390	rs62055516	T	C	100	PASS	AC=430;AF=0.0858626;AN=5008;NS=2504;DP=12829;EAS_AF=0.001;AMR_AF=0.1571;AFR_AF=0.0151;EUR_AF=0.2396;SAS_AF=0.0603;AA=C|||;VT=SNP
17	43956425	rs62055517	C	T	100	PASS	AC=430;AF=0.0858626;AN=5008;NS=2504;DP=13845;EAS_AF=0.001;AMR_AF=0.1571;AFR_AF=0.0151;EUR_AF=0.2396;SAS_AF=0.0603;AA=C|||;VT=SNP
17	43956505	rs62055518	A	C	100	PASS	AC=431;AF=0.0860623;AN=5008;NS=2504;DP=13339;EAS_AF=0.001;AMR_AF=0.1571;AFR_AF=0.0151;EUR_AF=0.2396;SAS_AF=0.0613;AA=C|||;VT=SNP
17	43956642	rs56364632	T	C	100	PASS	AC=431;AF=0.0860623;AN=5008;NS=2504;DP=16671;EAS_AF=0.001;AMR_AF=0.1571;AFR_AF=0.0151;EUR_AF=0.2396;SAS_AF=0.0613;AA=C|||;VT=SNP
17	43956734	rs55768605	C	A	100	PASS	AC=454;AF=0.090655;AN=5008;NS=2504;DP=18382;EAS_AF=0.001;AMR_AF=0.1585;AFR_AF=0.0318;EUR_AF=0.2396;SAS_AF=0.0613;AA=C|||;VT=SNP
17	43956778	rs55653657	A	G	100	PASS	AC=431;AF=0.0860623;AN=5008;NS=2504;DP=17509;EAS_AF=0.001;AMR_AF=0.1571;AFR_AF=0.0151;EUR_AF=0.2396;SAS_AF=0.0613;AA=G|||;VT=SNP
17	43957221	rs55894109	C	T	100	PASS	AC=431;AF=0.0860623;AN=5008;NS=2504;DP=16681;EAS_AF=0.001;AMR_AF=0.1571;AFR_AF=0.0151;EUR_AF=0.2396;SAS_AF=0.0613;AA=C|||;VT=SNP
17	43957269	rs56101773	T	C	100	PASS	AC=431;AF=0.0860623;AN=5008;NS=2504;DP=16978;EAS_AF=0.001;AMR_AF=0.1571;AFR_AF=0.0151;EUR_AF=0.2396;SAS_AF=0.0613;AA=t|||;VT=SNP
17	43957328	rs56249780	C	T	100	PASS	AC=431;AF=0.0860623;AN=5008;NS=2504;DP=16247;EAS_AF=0.001;AMR_AF=0.1571;AFR_AF=0.0151;EUR_AF=0.2396;SAS_AF=0.0613;AA=C|||;VT=SNP
17	43957640	rs117730343	C	G	100	PASS	AC=32;AF=0.00638978;AN=5008;NS=2504;DP=20581;EAS_AF=0;AMR_AF=0.0101;AFR_AF=0.0015;EUR_AF=0.0169;SAS_AF=0.0061;AA=C|||;VT=SNP
17	43958079	rs56040418	C	T	100	PASS	AC=630;AF=0.125799;AN=5008;NS=2504;DP=16111;EAS_AF=0.001;AMR_AF=0.1744;AFR_AF=0.1558;EUR_AF=0.2406;SAS_AF=0.0613;AA=T|||;VT=SNP
17	43958099	rs55721252	T	C	100	PASS	AC=431;AF=0.0860623;AN=5008;NS=2504;DP=16133;EAS_AF=0.001;AMR_AF=0.1571;AFR_AF=0.0151;EUR_AF=0.2396;SAS_AF=0.0613;AA=C|||;VT=SNP
17	43958139	rs55876817	A	C	100	PASS	AC=431;AF=0.0860623;AN=5008;NS=2504;DP=17853;EAS_AF=0.001;AMR_AF=0.1571;AFR_AF=0.0151;EUR_AF=0.2396;SAS_AF=0.0613;AA=A|||;VT=SNP
17	43958172	rs55944735	A	G	100	PASS	AC=461;AF=0.0920527;AN=5008;NS=2504;DP=17926;EAS_AF=0.001;AMR_AF=0.1599;AFR_AF=0.0363;EUR_AF=0.2396;SAS_AF=0.0613;AA=a|||;VT=SNP
17	43958736	rs62055525	G	A	100	PASS	AC=431;AF=0.0860623;AN=5008;NS=2504;DP=17884;EAS_AF=0.001;AMR_AF=0.1571;AFR_AF=0.0151;EUR_AF=0.2396;SAS_AF=0.0613;AA=G|||;VT=SNP
17	43958744	rs112915466	A	G	100	PASS	AC=431;AF=0.0860623;AN=5008;NS=2504;DP=18381;EAS_AF=0.001;AMR_AF=0.1571;AFR_AF=0.0151;EUR_AF=0.2396;SAS_AF=0.0613;AA=G|||;VT=SNP
17	43959092	rs56343551	G	T	100	PASS	AC=431;AF=0.0860623;AN=5008;NS=2504;DP=19339;EAS_AF=0.001;AMR_AF=0.1571;AFR_AF=0.0151;EUR_AF=0.2396;SAS_AF=0.0613;AA=G|||;VT=SNP
17	43959113	rs55975673	A	G	100	PASS	AC=431;AF=0.0860623;AN=5008;NS=2504;DP=20370;EAS_AF=0.001;AMR_AF=0.1571;AFR_AF=0.0151;EUR_AF=0.2396;SAS_AF=0.0613;AA=G|||;VT=SNP
17	43959261	rs56387391	G	A	100	PASS	AC=431;AF=0.0860623;AN=5008;NS=2504;DP=22219;EAS_AF=0.001;AMR_AF=0.1571;AFR_AF=0.0151;EUR_AF=0.2396;SAS_AF=0.0613;AA=G|||;VT=SNP
17	43959661	rs2019816	G	A	100	PASS	AC=431;AF=0.0860623;AN=5008;NS=2504;DP=15338;EAS_AF=0.001;AMR_AF=0.1571;AFR_AF=0.0151;EUR_AF=0.2396;SAS_AF=0.0613;AA=G|||;VT=SNP
17	43959752	rs2006305	A	T	100	PASS	AC=431;AF=0.0860623;AN=5008;NS=2504;DP=18245;EAS_AF=0.001;AMR_AF=0.1571;AFR_AF=0.0151;EUR_AF=0.2396;SAS_AF=0.0613;AA=A|||;VT=SNP
17	43959825	rs2019820	C	T	100	PASS	AC=386;AF=0.0770767;AN=5008;NS=2504;DP=18889;EAS_AF=0.0179;AMR_AF=0.0706;AFR_AF=0.1112;EUR_AF=0.1223;SAS_AF=0.0501;AA=C|||;VT=SNP
17	43959918	rs2019822	T	A	100	PASS	AC=431;AF=0.0860623;AN=5008;NS=2504;DP=18326;EAS_AF=0.001;AMR_AF=0.1571;AFR_AF=0.0151;EUR_AF=0.2396;SAS_AF=0.0613;AA=A|||;VT=SNP
17	43960020	rs62055529	A	G	100	PASS	AC=431;AF=0.0860623;AN=5008;NS=2504;DP=20595;EAS_AF=0.001;AMR_AF=0.1571;AFR_AF=0.0151;EUR_AF=0.2396;SAS_AF=0.0613;AA=A|||;VT=SNP
17	43960172	rs79580365	C	T	100	PASS	AC=431;AF=0.0860623;AN=5008;NS=2504;DP=19928;EAS_AF=0.001;AMR_AF=0.1571;AFR_AF=0.0151;EUR_AF=0.2396;SAS_AF=0.0613;AA=C|||;VT=SNP
17	43960283	rs55937610	A	G	100	PASS	AC=431;AF=0.0860623;AN=5008;NS=2504;DP=17931;EAS_AF=0.001;AMR_AF=0.1571;AFR_AF=0.0151;EUR_AF=0.2396;SAS_AF=0.0613;AA=G|||;VT=SNP
17	43960323	rs56365901	A	G	100	PASS	AC=431;AF=0.0860623;AN=5008;NS=2504;DP=18613;EAS_AF=0.001;AMR_AF=0.1571;AFR_AF=0.0151;EUR_AF=0.2396;SAS_AF=0.0613;AA=G|||;VT=SNP
17	43960325	rs55767267	T	C	100	PASS	AC=431;AF=0.0860623;AN=5008;NS=2504;DP=18796;EAS_AF=0.001;AMR_AF=0.1571;AFR_AF=0.0151;EUR_AF=0.2396;SAS_AF=0.0613;AA=T|||;VT=SNP
17	43960341	rs56127309	G	A	100	PASS	AC=432;AF=0.086262;AN=5008;NS=2504;DP=19718;EAS_AF=0.001;AMR_AF=0.1571;AFR_AF=0.0151;EUR_AF=0.2406;SAS_AF=0.0613;AA=G|||;VT=SNP
17	43960600	rs56194412	T	C	100	PASS	AC=431;AF=0.0860623;AN=5008;NS=2504;DP=20724;EAS_AF=0.001;AMR_AF=0.1571;AFR_AF=0.0151;EUR_AF=0.2396;SAS_AF=0.0613;AA=T|||;VT=SNP
17	43960812	rs56338487	A	T	100	PASS	AC=431;AF=0.0860623;AN=5008;NS=2504;DP=22369;EAS_AF=0.001;AMR_AF=0.1571;AFR_AF=0.0151;EUR_AF=0.2396;SAS_AF=0.0613;AA=G|||;VT=SNP
17	43960911	rs56180212	A	G	100	PASS	AC=467;AF=0.0932508;AN=5008;NS=2504;DP=22588;EAS_AF=0.001;AMR_AF=0.1643;AFR_AF=0.0378;EUR_AF=0.2406;SAS_AF=0.0613;AA=G|||;VT=SNP
17	43960918	rs56301449	T	C	100	PASS	AC=431;AF=0.0860623;AN=5008;NS=2504;DP=22334;EAS_AF=0.001;AMR_AF=0.1571;AFR_AF=0.0151;EUR_AF=0.2396;SAS_AF=0.0613;AA=C|||;VT=SNP
17	43960997	rs62055538	T	C	100	PASS	AC=431;AF=0.0860623;AN=5008;NS=2504;DP=19864;EAS_AF=0.001;AMR_AF=0.1571;AFR_AF=0.0151;EUR_AF=0.2396;SAS_AF=0.0613;AA=C|||;VT=SNP
17	43961044	rs62055539	A	G	100	PASS	AC=431;AF=0.0860623;AN=5008;NS=2504;DP=18700;EAS_AF=0.001;AMR_AF=0.1571;AFR_AF=0.0151;EUR_AF=0.2396;SAS_AF=0.0613;AA=G|||;VT=SNP
17	43961142	rs62055540	T	C	100	PASS	AC=431;AF=0.0860623;AN=5008;NS=2504;DP=20952;EAS_AF=0.001;AMR_AF=0.1571;AFR_AF=0.0151;EUR_AF=0.2396;SAS_AF=0.0613;AA=T|||;VT=SNP
17	43961292	rs17770108	G	T	100	PASS	AC=431;AF=0.0860623;AN=5008;NS=2504;DP=22253;EAS_AF=0.001;AMR_AF=0.1571;AFR_AF=0.0151;EUR_AF=0.2396;SAS_AF=0.0613;AA=G|||;VT=SNP
17	43962017	rs62055541	G	C	100	PASS	AC=431;AF=0.0860623;AN=5008;NS=2504;DP=20155;EAS_AF=0.001;AMR_AF=0.1571;AFR_AF=0.0151;EUR_AF=0.2396;SAS_AF=0.0613;AA=C|||;VT=SNP
17	43962562	rs114469358	T	C	100	PASS	AC=384;AF=0.0766773;AN=5008;NS=2504;DP=20759;EAS_AF=0.0179;AMR_AF=0.0706;AFR_AF=0.1089;EUR_AF=0.1233;SAS_AF=0.0501;AA=T|||;VT=SNP
17	43962575	rs117801051	C	T	100	PASS	AC=241;AF=0.048123;AN=5008;NS=2504;DP=20047;EAS_AF=0.0179;AMR_AF=0.0605;AFR_AF=0.0068;EUR_AF=0.1223;SAS_AF=0.0501;AA=C|||;VT=SNP
17	43962982	rs77426526	G	A	100	PASS	AC=431;AF=0.0860623;AN=5008;NS=2504;DP=19520;EAS_AF=0.001;AMR_AF=0.1571;AFR_AF=0.0151;EUR_AF=0.2396;SAS_AF=0.0613;AA=G|||;VT=SNP
17	43963046	rs77129180	G	A	100	PASS	AC=431;AF=0.0860623;AN=5008;NS=2504;DP=19940;EAS_AF=0.001;AMR_AF=0.1571;AFR_AF=0.0151;EUR_AF=0.2396;SAS_AF=0.0613;AA=A|||;VT=SNP
17	43963120	rs74863825	C	T	100	PASS	AC=431;AF=0.0860623;AN=5008;NS=2504;DP=18847;EAS_AF=0.001;AMR_AF=0.1571;AFR_AF=0.0151;EUR_AF=0.2396;SAS_AF=0.0613;AA=T|||;VT=SNP
17	43963282	rs80254317	C	G	100	PASS	AC=431;AF=0.0860623;AN=5008;NS=2504;DP=19204;EAS_AF=0.001;AMR_AF=0.1571;AFR_AF=0.0151;EUR_AF=0.2396;SAS_AF=0.0613;AA=G|||;VT=SNP
17	43963416	rs112425426	C	G	100	PASS	AC=431;AF=0.0860623;AN=5008;NS=2504;DP=17396;EAS_AF=0.001;AMR_AF=0.1571;AFR_AF=0.0151;EUR_AF=0.2396;SAS_AF=0.0613;AA=C|||;VT=SNP
17	43963844	rs62055542	C	T	100	PASS	AC=431;AF=0.0860623;AN=5008;NS=2504;DP=20353;EAS_AF=0.001;AMR_AF=0.1571;AFR_AF=0.0151;EUR_AF=0.2396;SAS_AF=0.0613;AA=C|||;VT=SNP
17	43963943	rs17770120	C	A	100	PASS	AC=431;AF=0.0860623;AN=5008;NS=2504;DP=20578;EAS_AF=0.001;AMR_AF=0.1571;AFR_AF=0.0151;EUR_AF=0.2396;SAS_AF=0.0613;AA=C|||;VT=SNP
17	43964163	rs17770150	G	A	100	PASS	AC=432;AF=0.086262;AN=5008;NS=2504;DP=16324;EAS_AF=0.002;AMR_AF=0.1571;AFR_AF=0.0151;EUR_AF=0.2396;SAS_AF=0.0613;AA=G|||;VT=SNP
17	43964191	rs17770186	C	A	100	PASS	AC=431;AF=0.0860623;AN=5008;NS=2504;DP=15514;EAS_AF=0.001;AMR_AF=0.1571;AFR_AF=0.0151;EUR_AF=0.2396;SAS_AF=0.0613;AA=A|||;VT=SNP
17	43964283	rs17691449	G	C	100	PASS	AC=431;AF=0.0860623;AN=5008;NS=2504;DP=13712;EAS_AF=0.001;AMR_AF=0.1571;AFR_AF=0.0151;EUR_AF=0.2396;SAS_AF=0.0613;AA=G|||;VT=SNP
17	43964539	rs62055544	A	G	100	PASS	AC=432;AF=0.086262;AN=5008;NS=2504;DP=12850;EAS_AF=0.001;AMR_AF=0.1571;AFR_AF=0.0151;EUR_AF=0.2406;SAS_AF=0.0613;AA=A|||;VT=SNP
17	43964561	rs62055545	C	T	100	PASS	AC=430;AF=0.0858626;AN=5008;NS=2504;DP=11203;EAS_AF=0.001;AMR_AF=0.1556;AFR_AF=0.0151;EUR_AF=0.2396;SAS_AF=0.0613;AA=C|||;VT=SNP
17	43964567	rs62055546	A	C	100	PASS	AC=430;AF=0.0858626;AN=5008;NS=2504;DP=11545;EAS_AF=0.001;AMR_AF=0.1556;AFR_AF=0.0151;EUR_AF=0.2396;SAS_AF=0.0613;AA=C|||;VT=SNP
17	43964755	rs62055547	C	T	100	PASS	AC=431;AF=0.0860623;AN=5008;NS=2504;DP=12651;EAS_AF=0.001;AMR_AF=0.1571;AFR_AF=0.0151;EUR_AF=0.2396;SAS_AF=0.0613;AA=T|||;VT=SNP
17	43964899	rs62055548	A	G	100	PASS	AC=431;AF=0.0860623;AN=5008;NS=2504;DP=16732;EAS_AF=0.001;AMR_AF=0.1571;AFR_AF=0.0151;EUR_AF=0.2396;SAS_AF=0.0613;AA=G|||;VT=SNP
17	43965063	rs113327263	T	C	100	PASS	AC=431;AF=0.0860623;AN=5008;NS=2504;DP=14694;EAS_AF=0.001;AMR_AF=0.1571;AFR_AF=0.0151;EUR_AF=0.2396;SAS_AF=0.0613;AA=C|||;VT=SNP
17	43965595	rs62055549	G	C	100	PASS	AC=431;AF=0.0860623;AN=5008;NS=2504;DP=20981;EAS_AF=0.001;AMR_AF=0.1571;AFR_AF=0.0151;EUR_AF=0.2396;SAS_AF=0.0613;AA=G|||;VT=SNP
17	43965680	rs62055550	G	A	100	PASS	AC=431;AF=0.0860623;AN=5008;NS=2504;DP=19345;EAS_AF=0.001;AMR_AF=0.1571;AFR_AF=0.0151;EUR_AF=0.2396;SAS_AF=0.0613;AA=G|||;VT=SNP
17	43965687	rs62055551	C	G	100	PASS	AC=431;AF=0.0860623;AN=5008;NS=2504;DP=19628;EAS_AF=0.001;AMR_AF=0.1571;AFR_AF=0.0151;EUR_AF=0.2396;SAS_AF=0.0613;AA=C|||;VT=SNP
17	43965955	rs62055552	A	G	100	PASS	AC=431;AF=0.0860623;AN=5008;NS=2504;DP=21544;EAS_AF=0.001;AMR_AF=0.1571;AFR_AF=0.0151;EUR_AF=0.2396;SAS_AF=0.0613;AA=G|||;VT=SNP
17	43966105	rs242926	C	G	100	PASS	AC=4636;AF=0.925719;AN=5008;NS=2504;DP=19377;EAS_AF=0.9405;AMR_AF=0.9409;AFR_AF=0.8759;EUR_AF=0.9125;SAS_AF=0.9806;AA=G|||;VT=SNP
17	43966178	rs62055553	C	A	100	PASS	AC=431;AF=0.0860623;AN=5008;NS=2504;DP=21457;EAS_AF=0.001;AMR_AF=0.1571;AFR_AF=0.0151;EUR_AF=0.2396;SAS_AF=0.0613;AA=C|||;VT=SNP
17	43966260	rs62055554	A	G	100	PASS	AC=431;AF=0.0860623;AN=5008;NS=2504;DP=22705;EAS_AF=0.001;AMR_AF=0.1571;AFR_AF=0.0151;EUR_AF=0.2396;SAS_AF=0.0613;AA=A|||;VT=SNP
17	43966282	rs62055555	G	T	100	PASS	AC=432;AF=0.086262;AN=5008;NS=2504;DP=22008;EAS_AF=0.001;AMR_AF=0.1585;AFR_AF=0.0151;EUR_AF=0.2396;SAS_AF=0.0613;AA=G|||;VT=SNP
17	43966608	rs111941646	A	T	100	PASS	AC=431;AF=0.0860623;AN=5008;NS=2504;DP=20963;EAS_AF=0.001;AMR_AF=0.1571;AFR_AF=0.0151;EUR_AF=0.2396;SAS_AF=0.0613;AA=T|||;VT=SNP
17	43966749	rs62055556	T	C	100	PASS	AC=431;AF=0.0860623;AN=5008;NS=2504;DP=19866;EAS_AF=0.001;AMR_AF=0.1571;AFR_AF=0.0151;EUR_AF=0.2396;SAS_AF=0.0613;AA=C|||;VT=SNP
17	43966795	rs62055557	C	A	100	PASS	AC=431;AF=0.0860623;AN=5008;NS=2504;DP=20188;EAS_AF=0.001;AMR_AF=0.1571;AFR_AF=0.0151;EUR_AF=0.2396;SAS_AF=0.0613;AA=A|||;VT=SNP
17	43966955	rs62055558	A	G	100	PASS	AC=431;AF=0.0860623;AN=5008;NS=2504;DP=18964;EAS_AF=0.001;AMR_AF=0.1571;AFR_AF=0.0151;EUR_AF=0.2396;SAS_AF=0.0613;AA=A|||;VT=SNP
17	43967138	rs62055559	T	G	100	PASS	AC=429;AF=0.0856629;AN=5008;NS=2504;DP=15755;EAS_AF=0.001;AMR_AF=0.1571;AFR_AF=0.0136;EUR_AF=0.2396;SAS_AF=0.0613;AA=T|||;VT=SNP
17	43967562	rs79193046	T	C	100	PASS	AC=430;AF=0.0858626;AN=5008;NS=2504;DP=16631;EAS_AF=0.001;AMR_AF=0.1571;AFR_AF=0.0151;EUR_AF=0.2396;SAS_AF=0.0603;AA=C|||;VT=SNP
17	43968219	rs17691466	A	G	100	PASS	AC=431;AF=0.0860623;AN=5008;NS=2504;DP=20798;EAS_AF=0.001;AMR_AF=0.1571;AFR_AF=0.0151;EUR_AF=0.2396;SAS_AF=0.0613;AA=G|||;VT=SNP
17	43968246	rs117293754	T	C	100	PASS	AC=18;AF=0.00359425;AN=5008;NS=2504;DP=20628;EAS_AF=0;AMR_AF=0.0029;AFR_AF=0.0015;EUR_AF=0.0129;SAS_AF=0.001;AA=T|||;VT=SNP
17	43968415	rs7210728	G	A	100	PASS	AC=1020;AF=0.203674;AN=5008;NS=2504;DP=18158;EAS_AF=0.0188;AMR_AF=0.2435;AFR_AF=0.27;EUR_AF=0.3638;SAS_AF=0.1115;AA=A|||;VT=SNP
17	43968463	rs17691508	C	G	100	PASS	AC=431;AF=0.0860623;AN=5008;NS=2504;DP=17695;EAS_AF=0.001;AMR_AF=0.1571;AFR_AF=0.0151;EUR_AF=0.2396;SAS_AF=0.0613;AA=G|||;VT=SNP
17	43968572	rs62056760	G	A	100	PASS	AC=431;AF=0.0860623;AN=5008;NS=2504;DP=17363;EAS_AF=0.001;AMR_AF=0.1571;AFR_AF=0.0151;EUR_AF=0.2396;SAS_AF=0.0613;AA=G|||;VT=SNP
17	43968874	rs55943606	A	G	100	PASS	AC=431;AF=0.0860623;AN=5008;NS=2504;DP=15200;EAS_AF=0.001;AMR_AF=0.1571;AFR_AF=0.0151;EUR_AF=0.2396;SAS_AF=0.0613;AA=G|||;VT=SNP
17	43968937	rs55895732	T	C	100	PASS	AC=431;AF=0.0860623;AN=5008;NS=2504;DP=17146;EAS_AF=0.001;AMR_AF=0.1571;AFR_AF=0.0151;EUR_AF=0.2396;SAS_AF=0.0613;AA=C|||;VT=SNP
17	43968994	rs55960528	T	C	100	PASS	AC=431;AF=0.0860623;AN=5008;NS=2504;DP=17537;EAS_AF=0.001;AMR_AF=0.1571;AFR_AF=0.0151;EUR_AF=0.2396;SAS_AF=0.0613;AA=T|||;VT=SNP
17	43969019	rs55877243	T	C	100	PASS	AC=431;AF=0.0860623;AN=5008;NS=2504;DP=18493;EAS_AF=0.001;AMR_AF=0.1571;AFR_AF=0.0151;EUR_AF=0.2396;SAS_AF=0.0613;AA=T|||;VT=SNP
17	43969136	rs17770296	C	T	100	PASS	AC=430;AF=0.0858626;AN=5008;NS=2504;DP=20045;EAS_AF=0.001;AMR_AF=0.1556;AFR_AF=0.0151;EUR_AF=0.2396;SAS_AF=0.0613;AA=C|||;VT=SNP
17	43969168	rs17691556	T	A	100	PASS	AC=430;AF=0.0858626;AN=5008;NS=2504;DP=20768;EAS_AF=0.001;AMR_AF=0.1556;AFR_AF=0.0151;EUR_AF=0.2396;SAS_AF=0.0613;AA=A|||;VT=SNP
17	43969686	rs62056761	T	A	100	PASS	AC=431;AF=0.0860623;AN=5008;NS=2504;DP=17426;EAS_AF=0.001;AMR_AF=0.1571;AFR_AF=0.0151;EUR_AF=0.2396;SAS_AF=0.0613;AA=C|||;VT=SNP
17	43969779	rs17770337	G	T	100	PASS	AC=431;AF=0.0860623;AN=5008;NS=2504;DP=17125;EAS_AF=0.001;AMR_AF=0.1571;AFR_AF=0.0151;EUR_AF=0.2396;SAS_AF=0.0613;AA=T|||;VT=SNP
17	43969833	rs62056773	A	G	100	PASS	AC=431;AF=0.0860623;AN=5008;NS=2504;DP=16771;EAS_AF=0.001;AMR_AF=0.1571;AFR_AF=0.0151;EUR_AF=0.2396;SAS_AF=0.0613;AA=A|||;VT=SNP
17	43969897	rs9910173	A	C	100	PASS	AC=432;AF=0.086262;AN=5008;NS=2504;DP=14956;EAS_AF=0.0179;AMR_AF=0.0735;AFR_AF=0.143;EUR_AF=0.1243;SAS_AF=0.0501;AA=A|||;VT=SNP
17	43969901	rs62056774	G	A	100	PASS	AC=431;AF=0.0860623;AN=5008;NS=2504;DP=14919;EAS_AF=0.001;AMR_AF=0.1571;AFR_AF=0.0151;EUR_AF=0.2396;SAS_AF=0.0613;AA=G|||;VT=SNP
17	43969952	rs62056775	T	C	100	PASS	AC=431;AF=0.0860623;AN=5008;NS=2504;DP=15318;EAS_AF=0.001;AMR_AF=0.1571;AFR_AF=0.0151;EUR_AF=0.2396;SAS_AF=0.0613;AA=C|||;VT=SNP
17	43969995	rs62056776	C	T	100	PASS	AC=431;AF=0.0860623;AN=5008;NS=2504;DP=16011;EAS_AF=0.001;AMR_AF=0.1571;AFR_AF=0.0151;EUR_AF=0.2396;SAS_AF=0.0613;AA=C|||;VT=SNP
17	43970108	rs78729125	C	A	100	PASS	AC=431;AF=0.0860623;AN=5008;NS=2504;DP=17848;EAS_AF=0.001;AMR_AF=0.1571;AFR_AF=0.0151;EUR_AF=0.2396;SAS_AF=0.0613;AA=c|||;VT=SNP
17	43970154	rs17770343	T	C	100	PASS	AC=431;AF=0.0860623;AN=5008;NS=2504;DP=19028;EAS_AF=0.001;AMR_AF=0.1571;AFR_AF=0.0151;EUR_AF=0.2396;SAS_AF=0.0613;AA=T|||;VT=SNP
17	43970303	rs62056777	G	A	100	PASS	AC=431;AF=0.0860623;AN=5008;NS=2504;DP=17438;EAS_AF=0.001;AMR_AF=0.1571;AFR_AF=0.0151;EUR_AF=0.2396;SAS_AF=0.0613;AA=G|||;VT=SNP
17	43970317	rs8065165	C	T	100	PASS	AC=318;AF=0.0634984;AN=5008;NS=2504;DP=17067;EAS_AF=0.001;AMR_AF=0.0519;AFR_AF=0.003;EUR_AF=0.175;SAS_AF=0.1033;AA=C|||;VT=SNP
17	43970662	rs17691610	G	T	100	PASS	AC=431;AF=0.0860623;AN=5008;NS=2504;DP=17191;EAS_AF=0.001;AMR_AF=0.1571;AFR_AF=0.0151;EUR_AF=0.2396;SAS_AF=0.0613;AA=G|||;VT=SNP
17	43971457	rs76594404	G	C	100	PASS	AC=431;AF=0.0860623;AN=5008;NS=2504;DP=12038;EAS_AF=0.001;AMR_AF=0.1571;AFR_AF=0.0151;EUR_AF=0.2396;SAS_AF=0.0613;AA=G|||;VT=SNP
17	43971481	rs80233201	T	C	100	PASS	AC=431;AF=0.0860623;AN=5008;NS=2504;DP=12046;EAS_AF=0.001;AMR_AF=0.1571;AFR_AF=0.0151;EUR_AF=0.2396;SAS_AF=0.0613;AA=C|||;VT=SNP
17	43971604	rs62056778	C	G	100	PASS	AC=431;AF=0.0860623;AN=5008;NS=2504;DP=13733;EAS_AF=0.001;AMR_AF=0.1571;AFR_AF=0.0151;EUR_AF=0.2396;SAS_AF=0.0613;AA=G|||;VT=SNP
17	43971785	rs11575895	A	G	100	PASS	AC=431;AF=0.0860623;AN=5008;NS=2504;DP=8873;EAS_AF=0.001;AMR_AF=0.1571;AFR_AF=0.0151;EUR_AF=0.2396;SAS_AF=0.0613;AA=G|||;VT=SNP
17	43971937	rs62056779	C	A	100	PASS	AC=431;AF=0.0860623;AN=5008;NS=2504;DP=9855;EAS_AF=0.001;AMR_AF=0.1571;AFR_AF=0.0151;EUR_AF=0.2396;SAS_AF=0.0613;AA=C|||;VT=SNP
17	43972142	rs11575896	G	A	100	PASS	AC=431;AF=0.0860623;AN=5008;NS=2504;DP=10178;EAS_AF=0.001;AMR_AF=0.1571;AFR_AF=0.0151;EUR_AF=0.2396;SAS_AF=0.0613;AA=G|||;VT=SNP
17	43972176	rs3744456	C	G	100	PASS	AC=551;AF=0.110024;AN=5008;NS=2504;DP=10109;EAS_AF=0.1528;AMR_AF=0.1758;AFR_AF=0.0582;EUR_AF=0.1342;SAS_AF=0.0644;AA=C|||;VT=SNP
17	43972581	rs74457229	C	T	100	PASS	AC=431;AF=0.0860623;AN=5008;NS=2504;DP=13896;EAS_AF=0.001;AMR_AF=0.1571;AFR_AF=0.0151;EUR_AF=0.2396;SAS_AF=0.0613;AA=C|||;VT=SNP
17	43972915	rs3744457	C	T	100	PASS	AC=2821;AF=0.563299;AN=5008;NS=2504;DP=13302;EAS_AF=0.4087;AMR_AF=0.647;AFR_AF=0.5484;EUR_AF=0.7127;SAS_AF=0.5297;AA=T|||;VT=SNP
17	43973080	rs74548327	A	G	100	PASS	AC=433;AF=0.0864617;AN=5008;NS=2504;DP=12127;EAS_AF=0.001;AMR_AF=0.1571;AFR_AF=0.0151;EUR_AF=0.2396;SAS_AF=0.0634;AA=G|||;VT=SNP
17	43973121	rs111972148	G	C	100	PASS	AC=431;AF=0.0860623;AN=5008;NS=2504;DP=12971;EAS_AF=0.001;AMR_AF=0.1571;AFR_AF=0.0151;EUR_AF=0.2396;SAS_AF=0.0613;AA=C|||;VT=SNP
17	43973233	rs76324150	C	T	100	PASS	AC=431;AF=0.0860623;AN=5008;NS=2504;DP=14283;EAS_AF=0.001;AMR_AF=0.1571;AFR_AF=0.0151;EUR_AF=0.2396;SAS_AF=0.0613;AA=C|||;VT=SNP
17	43973408	rs113347741	C	T	100	PASS	AC=431;AF=0.0860623;AN=5008;NS=2504;DP=16341;EAS_AF=0.001;AMR_AF=0.1571;AFR_AF=0.0151;EUR_AF=0.2396;SAS_AF=0.0613;AA=T|||;VT=SNP
17	43973413	rs78720789	A	G	100	PASS	AC=431;AF=0.0860623;AN=5008;NS=2504;DP=16320;EAS_AF=0.001;AMR_AF=0.1571;AFR_AF=0.0151;EUR_AF=0.2396;SAS_AF=0.0613;AA=A|||;VT=SNP
17	43973498	rs4792891	T	G	100	PASS	AC=1100;AF=0.219649;AN=5008;NS=2504;DP=14256;EAS_AF=0.0188;AMR_AF=0.2493;AFR_AF=0.3275;EUR_AF=0.3638;SAS_AF=0.1115;AA=G|||;VT=SNP
17	43973652	rs62056780	C	T	100	PASS	AC=431;AF=0.0860623;AN=5008;NS=2504;DP=13207;EAS_AF=0.001;AMR_AF=0.1571;AFR_AF=0.0151;EUR_AF=0.2396;SAS_AF=0.0613;AA=C|||;VT=SNP
17	43973899	rs62056781	T	C	100	PASS	AC=431;AF=0.0860623;AN=5008;NS=2504;DP=13483;EAS_AF=0.001;AMR_AF=0.1571;AFR_AF=0.0151;EUR_AF=0.2396;SAS_AF=0.0613;AA=C|||;VT=SNP
17	43974065	rs74496580	C	A	100	PASS	AC=431;AF=0.0860623;AN=5008;NS=2504;DP=14338;EAS_AF=0.001;AMR_AF=0.1571;AFR_AF=0.0151;EUR_AF=0.2396;SAS_AF=0.0613;AA=C|||;VT=SNP
17	43974147	rs3785878	C	T	100	PASS	AC=1173;AF=0.234225;AN=5008;NS=2504;DP=15133;EAS_AF=0.2391;AMR_AF=0.2205;AFR_AF=0.1641;EUR_AF=0.2147;SAS_AF=0.3538;AA=C|||;VT=SNP
17	43974230	rs62056782	C	T	100	PASS	AC=431;AF=0.0860623;AN=5008;NS=2504;DP=14794;EAS_AF=0.001;AMR_AF=0.1571;AFR_AF=0.0151;EUR_AF=0.2396;SAS_AF=0.0613;AA=C|||;VT=SNP
17	43974476	rs80346216	G	T	100	PASS	AC=432;AF=0.086262;AN=5008;NS=2504;DP=14753;EAS_AF=0.001;AMR_AF=0.1571;AFR_AF=0.0151;EUR_AF=0.2406;SAS_AF=0.0613;AA=G|||;VT=SNP
17	43974477	rs76632685	A	T	100	PASS	AC=432;AF=0.086262;AN=5008;NS=2504;DP=14749;EAS_AF=0.001;AMR_AF=0.1571;AFR_AF=0.0151;EUR_AF=0.2406;SAS_AF=0.0613;AA=A|||;VT=SNP
17	43974549	rs62056783	G	C	100	PASS	AC=431;AF=0.0860623;AN=5008;NS=2504;DP=15942;EAS_AF=0.001;AMR_AF=0.1571;AFR_AF=0.0151;EUR_AF=0.2396;SAS_AF=0.0613;AA=G|||;VT=SNP
17	43974594	rs7224541	G	A	100	PASS	AC=582;AF=0.116214;AN=5008;NS=2504;DP=15329;EAS_AF=0.0179;AMR_AF=0.0865;AFR_AF=0.2496;EUR_AF=0.1243;SAS_AF=0.0501;AA=G|||;VT=SNP
17	43974889	rs62056784	C	G	100	PASS	AC=431;AF=0.0860623;AN=5008;NS=2504;DP=16155;EAS_AF=0.001;AMR_AF=0.1571;AFR_AF=0.0151;EUR_AF=0.2396;SAS_AF=0.0613;AA=G|||;VT=SNP
17	43975263	rs62056785	T	C	100	PASS	AC=431;AF=0.0860623;AN=5008;NS=2504;DP=18310;EAS_AF=0.001;AMR_AF=0.1571;AFR_AF=0.0151;EUR_AF=0.2396;SAS_AF=0.0613;AA=T|||;VT=SNP
17	43975285	rs62056786	T	C	100	PASS	AC=431;AF=0.0860623;AN=5008;NS=2504;DP=19225;EAS_AF=0.001;AMR_AF=0.1571;AFR_AF=0.0151;EUR_AF=0.2396;SAS_AF=0.0613;AA=T|||;VT=SNP
17	43975415	rs62056789	A	C	100	PASS	AC=431;AF=0.0860623;AN=5008;NS=2504;DP=19285;EAS_AF=0.001;AMR_AF=0.1571;AFR_AF=0.0151;EUR_AF=0.2396;SAS_AF=0.0613;AA=A|||;VT=SNP
17	43975417	rs62056790	G	A	100	PASS	AC=431;AF=0.0860623;AN=5008;NS=2504;DP=19301;EAS_AF=0.001;AMR_AF=0.1571;AFR_AF=0.0151;EUR_AF=0.2396;SAS_AF=0.0613;AA=A|||;VT=SNP
17	43976064	rs62056791	T	C	100	PASS	AC=431;AF=0.0860623;AN=5008;NS=2504;DP=18537;EAS_AF=0.001;AMR_AF=0.1571;AFR_AF=0.0151;EUR_AF=0.2396;SAS_AF=0.0613;AA=T|||;VT=SNP
17	43976235	rs11079726	A	G	100	PASS	AC=2889;AF=0.576877;AN=5008;NS=2504;DP=17798;EAS_AF=0.4583;AMR_AF=0.6571;AFR_AF=0.5484;EUR_AF=0.7177;SAS_AF=0.5358;AA=G|||;VT=SNP
17	43976627	rs77561671	G	T	100	PASS	AC=431;AF=0.0860623;AN=5008;NS=2504;DP=20082;EAS_AF=0.001;AMR_AF=0.1571;AFR_AF=0.0151;EUR_AF=0.2396;SAS_AF=0.0613;AA=G|||;VT=SNP
17	43976644	rs62056792	G	A	100	PASS	AC=431;AF=0.0860623;AN=5008;NS=2504;DP=20379;EAS_AF=0.001;AMR_AF=0.1571;AFR_AF=0.0151;EUR_AF=0.2396;SAS_AF=0.0613;AA=-|||;VT=SNP
17	43976684	rs9303523	T	C	100	PASS	AC=1001;AF=0.19988;AN=5008;NS=2504;DP=19749;EAS_AF=0.0188;AMR_AF=0.2421;AFR_AF=0.2564;EUR_AF=0.3638;SAS_AF=0.1115;AA=C|||;VT=SNP
17	43976813	rs11079727	C	A	100	PASS	AC=383;AF=0.0764776;AN=5008;NS=2504;DP=21807;EAS_AF=0.001;AMR_AF=0.1282;AFR_AF=0.0038;EUR_AF=0.1839;SAS_AF=0.1053;AA=C|||;VT=SNP
17	43977018	rs62056793	A	G	100	PASS	AC=431;AF=0.0860623;AN=5008;NS=2504;DP=20190;EAS_AF=0.001;AMR_AF=0.1571;AFR_AF=0.0151;EUR_AF=0.2396;SAS_AF=0.0613;AA=A|||;VT=SNP
17	43977049	rs62056794	A	G	100	PASS	AC=432;AF=0.086262;AN=5008;NS=2504;DP=20220;EAS_AF=0.001;AMR_AF=0.1571;AFR_AF=0.0159;EUR_AF=0.2396;SAS_AF=0.0613;AA=A|||;VT=SNP
17	43977702	rs1864324	C	T	100	PASS	AC=431;AF=0.0860623;AN=5008;NS=2504;DP=17322;EAS_AF=0.001;AMR_AF=0.1571;AFR_AF=0.0151;EUR_AF=0.2396;SAS_AF=0.0613;AA=C|||;VT=SNP
17	43977827	rs1864325	C	T	100	PASS	AC=431;AF=0.0860623;AN=5008;NS=2504;DP=20342;EAS_AF=0.001;AMR_AF=0.1571;AFR_AF=0.0151;EUR_AF=0.2396;SAS_AF=0.0613;AA=C|||;VT=SNP
17	43977846	rs28646281	T	G	100	PASS	AC=1000;AF=0.199681;AN=5008;NS=2504;DP=20532;EAS_AF=0.0188;AMR_AF=0.2421;AFR_AF=0.2557;EUR_AF=0.3638;SAS_AF=0.1115;AA=G|||;VT=SNP
17	43978041	rs62056795	C	T	100	PASS	AC=431;AF=0.0860623;AN=5008;NS=2504;DP=18423;EAS_AF=0.001;AMR_AF=0.1571;AFR_AF=0.0151;EUR_AF=0.2396;SAS_AF=0.0613;AA=C|||;VT=SNP
17	43978120	rs62056796	A	G	100	PASS	AC=431;AF=0.0860623;AN=5008;NS=2504;DP=18551;EAS_AF=0.001;AMR_AF=0.1571;AFR_AF=0.0151;EUR_AF=0.2396;SAS_AF=0.0613;AA=G|||;VT=SNP
17	43978295	rs55691306	G	C	100	PASS	AC=431;AF=0.0860623;AN=5008;NS=2504;DP=21581;EAS_AF=0.001;AMR_AF=0.1571;AFR_AF=0.0151;EUR_AF=0.2396;SAS_AF=0.0613;AA=G|||;VT=SNP
17	43978320	rs55823844	G	A	100	PASS	AC=431;AF=0.0860623;AN=5008;NS=2504;DP=20500;EAS_AF=0.001;AMR_AF=0.1571;AFR_AF=0.0151;EUR_AF=0.2396;SAS_AF=0.0613;AA=A|||;VT=SNP
17	43978534	rs1560310	G	A	100	PASS	AC=435;AF=0.086861;AN=5008;NS=2504;DP=19422;EAS_AF=0.001;AMR_AF=0.1571;AFR_AF=0.0182;EUR_AF=0.2396;SAS_AF=0.0613;AA=G|||;VT=SNP
17	43978604	rs1467962	A	G	100	PASS	AC=431;AF=0.0860623;AN=5008;NS=2504;DP=19752;EAS_AF=0.001;AMR_AF=0.1571;AFR_AF=0.0151;EUR_AF=0.2396;SAS_AF=0.0613;AA=A|||;VT=SNP
17	43978625	rs1560311	T	C	100	PASS	AC=431;AF=0.0860623;AN=5008;NS=2504;DP=19514;EAS_AF=0.001;AMR_AF=0.1571;AFR_AF=0.0151;EUR_AF=0.2396;SAS_AF=0.0613;AA=C|||;VT=SNP
17	43978934	rs1467963	T	G	100	PASS	AC=431;AF=0.0860623;AN=5008;NS=2504;DP=19548;EAS_AF=0.001;AMR_AF=0.1571;AFR_AF=0.0151;EUR_AF=0.2396;SAS_AF=0.0613;AA=T|||;VT=SNP
17	43978988	rs1560312	A	G	100	PASS	AC=1000;AF=0.199681;AN=5008;NS=2504;DP=19505;EAS_AF=0.0188;AMR_AF=0.2421;AFR_AF=0.2557;EUR_AF=0.3638;SAS_AF=0.1115;AA=G|||;VT=SNP
17	43979468	rs62056800	T	A	100	PASS	AC=431;AF=0.0860623;AN=5008;NS=2504;DP=17079;EAS_AF=0.001;AMR_AF=0.1571;AFR_AF=0.0151;EUR_AF=0.2396;SAS_AF=0.0613;AA=T|||;VT=SNP
17	43979504	rs62056801	G	A	100	PASS	AC=431;AF=0.0860623;AN=5008;NS=2504;DP=16779;EAS_AF=0.001;AMR_AF=0.1571;AFR_AF=0.0151;EUR_AF=0.2396;SAS_AF=0.0613;AA=G|||;VT=SNP
17	43979622	rs113834264	G	A	100	PASS	AC=431;AF=0.0860623;AN=5008;NS=2504;DP=16254;EAS_AF=0.001;AMR_AF=0.1571;AFR_AF=0.0151;EUR_AF=0.2396;SAS_AF=0.0613;AA=A|||;VT=SNP
17	43979822	rs2099151	A	T	100	PASS	AC=431;AF=0.0860623;AN=5008;NS=2504;DP=21394;EAS_AF=0.001;AMR_AF=0.1571;AFR_AF=0.0151;EUR_AF=0.2396;SAS_AF=0.0613;AA=A|||;VT=SNP
17	43979971	rs2082068	C	T	100	PASS	AC=431;AF=0.0860623;AN=5008;NS=2504;DP=17194;EAS_AF=0.001;AMR_AF=0.1571;AFR_AF=0.0151;EUR_AF=0.2396;SAS_AF=0.0613;AA=C|||;VT=SNP
17	43979972	rs930119	A	G	100	PASS	AC=3101;AF=0.619209;AN=5008;NS=2504;DP=17168;EAS_AF=0.4583;AMR_AF=0.6686;AFR_AF=0.6982;EUR_AF=0.7207;SAS_AF=0.5389;AA=G|||;VT=SNP
17	43980530	rs1984937	A	C	100	PASS	AC=431;AF=0.0860623;AN=5008;NS=2504;DP=19730;EAS_AF=0.001;AMR_AF=0.1571;AFR_AF=0.0151;EUR_AF=0.2396;SAS_AF=0.0613;AA=C|||;VT=SNP
17	43980641	rs145127226	G	A	100	PASS	AC=34;AF=0.00678914;AN=5008;NS=2504;DP=19093;EAS_AF=0;AMR_AF=0.0043;AFR_AF=0.0023;EUR_AF=0.0239;SAS_AF=0.0041;AA=G|||;VT=SNP
17	43980762	rs62056802	A	G	100	PASS	AC=431;AF=0.0860623;AN=5008;NS=2504;DP=15435;EAS_AF=0.001;AMR_AF=0.1571;AFR_AF=0.0151;EUR_AF=0.2396;SAS_AF=0.0613;AA=A|||;VT=SNP
17	43981238	rs574075136	T	A	100	PASS	AC=13;AF=0.00259585;AN=5008;NS=2504;DP=720;EAS_AF=0;AMR_AF=0.0058;AFR_AF=0.0023;EUR_AF=0.005;SAS_AF=0.001;AA=t|||;VT=SNP
17	43981795	rs113589236	G	A	100	PASS	AC=431;AF=0.0860623;AN=5008;NS=2504;DP=7343;EAS_AF=0.001;AMR_AF=0.1571;AFR_AF=0.0151;EUR_AF=0.2396;SAS_AF=0.0613;AA=G|||;VT=SNP
17	43981831	rs113029914	A	T	100	PASS	AC=431;AF=0.0860623;AN=5008;NS=2504;DP=8087;EAS_AF=0.001;AMR_AF=0.1571;AFR_AF=0.0151;EUR_AF=0.2396;SAS_AF=0.0613;AA=A|||;VT=SNP
17	43981958	rs112275277	C	T	100	PASS	AC=437;AF=0.0872604;AN=5008;NS=2504;DP=10080;EAS_AF=0.001;AMR_AF=0.1571;AFR_AF=0.0197;EUR_AF=0.2396;SAS_AF=0.0613;AA=T|||;VT=SNP
17	43982159	rs62056803	A	G	100	PASS	AC=431;AF=0.0860623;AN=5008;NS=2504;DP=18367;EAS_AF=0.001;AMR_AF=0.1571;AFR_AF=0.0151;EUR_AF=0.2396;SAS_AF=0.0613;AA=G|||;VT=SNP
17	43982286	rs62056804	C	T	100	PASS	AC=431;AF=0.0860623;AN=5008;NS=2504;DP=18099;EAS_AF=0.001;AMR_AF=0.1571;AFR_AF=0.0151;EUR_AF=0.2396;SAS_AF=0.0613;AA=C|||;VT=SNP
17	43982903	rs77084869	A	G	100	PASS	AC=431;AF=0.0860623;AN=5008;NS=2504;DP=16423;EAS_AF=0.001;AMR_AF=0.1571;AFR_AF=0.0151;EUR_AF=0.2396;SAS_AF=0.0613;AA=A|||;VT=SNP
17	43982961	rs74573628	T	C	100	PASS	AC=431;AF=0.0860623;AN=5008;NS=2504;DP=17133;EAS_AF=0.001;AMR_AF=0.1571;AFR_AF=0.0151;EUR_AF=0.2396;SAS_AF=0.0613;AA=t|||;VT=SNP
17	43983159	rs75617973	T	C	100	PASS	AC=431;AF=0.0860623;AN=5008;NS=2504;DP=18460;EAS_AF=0.001;AMR_AF=0.1571;AFR_AF=0.0151;EUR_AF=0.2396;SAS_AF=0.0613;AA=T|||;VT=SNP
17	43983363	rs62056805	G	A	100	PASS	AC=431;AF=0.0860623;AN=5008;NS=2504;DP=17717;EAS_AF=0.001;AMR_AF=0.1571;AFR_AF=0.0151;EUR_AF=0.2396;SAS_AF=0.0613;AA=G|||;VT=SNP
17	43983801	rs62056806	A	G	100	PASS	AC=431;AF=0.0860623;AN=5008;NS=2504;DP=18801;EAS_AF=0.001;AMR_AF=0.1571;AFR_AF=0.0151;EUR_AF=0.2396;SAS_AF=0.0613;AA=G|||;VT=SNP
17	43984081	rs9898786	G	A	100	PASS	AC=388;AF=0.077476;AN=5008;NS=2504;DP=18486;EAS_AF=0.0179;AMR_AF=0.0663;AFR_AF=0.1142;EUR_AF=0.1233;SAS_AF=0.0501;AA=G|||;VT=SNP
17	43984157	rs182322737	G	A	100	PASS	AC=16;AF=0.00319489;AN=5008;NS=2504;DP=16526;EAS_AF=0;AMR_AF=0.0058;AFR_AF=0.0008;EUR_AF=0.0099;SAS_AF=0.001;AA=G|||;VT=SNP
17	43984253	rs62056807	G	C	100	PASS	AC=431;AF=0.0860623;AN=5008;NS=2504;DP=20567;EAS_AF=0.001;AMR_AF=0.1571;AFR_AF=0.0151;EUR_AF=0.2396;SAS_AF=0.0613;AA=C|||;VT=SNP
17	43984399	rs1467966	C	T	100	PASS	AC=431;AF=0.0860623;AN=5008;NS=2504;DP=19984;EAS_AF=0.001;AMR_AF=0.1571;AFR_AF=0.0151;EUR_AF=0.2396;SAS_AF=0.0613;AA=T|||;VT=SNP
17	43984646	rs62056808	T	C	100	PASS	AC=431;AF=0.0860623;AN=5008;NS=2504;DP=19521;EAS_AF=0.001;AMR_AF=0.1571;AFR_AF=0.0151;EUR_AF=0.2396;SAS_AF=0.0613;AA=C|||;VT=SNP
17	43984669	rs62056809	A	G	100	PASS	AC=431;AF=0.0860623;AN=5008;NS=2504;DP=21336;EAS_AF=0.001;AMR_AF=0.1571;AFR_AF=0.0151;EUR_AF=0.2396;SAS_AF=0.0613;AA=A|||;VT=SNP
17	43984672	rs62056810	T	C	100	PASS	AC=431;AF=0.0860623;AN=5008;NS=2504;DP=20803;EAS_AF=0.001;AMR_AF=0.1571;AFR_AF=0.0151;EUR_AF=0.2396;SAS_AF=0.0613;AA=C|||;VT=SNP
17	43984864	rs79492906	C	T	100	PASS	AC=431;AF=0.0860623;AN=5008;NS=2504;DP=19874;EAS_AF=0.001;AMR_AF=0.1571;AFR_AF=0.0151;EUR_AF=0.2396;SAS_AF=0.0613;AA=C|||;VT=SNP
17	43985247	rs62056811	C	T	100	PASS	AC=432;AF=0.086262;AN=5008;NS=2504;DP=19391;EAS_AF=0.001;AMR_AF=0.1571;AFR_AF=0.0151;EUR_AF=0.2406;SAS_AF=0.0613;AA=C|||;VT=SNP
17	43985597	rs74509629	C	T	100	PASS	AC=431;AF=0.0860623;AN=5008;NS=2504;DP=20553;EAS_AF=0.001;AMR_AF=0.1571;AFR_AF=0.0151;EUR_AF=0.2396;SAS_AF=0.0613;AA=c|||;VT=SNP
17	43985636	rs3785879	C	A	100	PASS	AC=2342;AF=0.467652;AN=5008;NS=2504;DP=19637;EAS_AF=0.4087;AMR_AF=0.4827;AFR_AF=0.5083;EUR_AF=0.4652;SAS_AF=0.4652;AA=A|||;VT=SNP
17	43985662	rs79290980	T	C	100	PASS	AC=432;AF=0.086262;AN=5008;NS=2504;DP=19725;EAS_AF=0.001;AMR_AF=0.1571;AFR_AF=0.0151;EUR_AF=0.2396;SAS_AF=0.0624;AA=T|||;VT=SNP
17	43985723	rs4792893	G	A	100	PASS	AC=240;AF=0.0479233;AN=5008;NS=2504;DP=17524;EAS_AF=0.0179;AMR_AF=0.0605;AFR_AF=0.0061;EUR_AF=0.1223;SAS_AF=0.0501;AA=G|||;VT=SNP
17	43986179	rs1467967	G	A	100	PASS	AC=3010;AF=0.601038;AN=5008;NS=2504;DP=18260;EAS_AF=0.4087;AMR_AF=0.6542;AFR_AF=0.6914;EUR_AF=0.7058;SAS_AF=0.5317;AA=A|||;VT=SNP
17	43986396	rs1467968	C	T	100	PASS	AC=432;AF=0.086262;AN=5008;NS=2504;DP=15231;EAS_AF=0.002;AMR_AF=0.1571;AFR_AF=0.0151;EUR_AF=0.2396;SAS_AF=0.0613;AA=T|||;VT=SNP
17	43986420	rs4371195	A	G	100	PASS	AC=431;AF=0.0860623;AN=5008;NS=2504;DP=14731;EAS_AF=0.001;AMR_AF=0.1571;AFR_AF=0.0151;EUR_AF=0.2396;SAS_AF=0.0613;AA=G|||;VT=SNP
17	43986432	rs12150125	G	A	100	PASS	AC=431;AF=0.0860623;AN=5008;NS=2504;DP=14205;EAS_AF=0.001;AMR_AF=0.1571;AFR_AF=0.0151;EUR_AF=0.2396;SAS_AF=0.0613;AA=G|||;VT=SNP
17	43986462	rs12150527	A	G	100	PASS	AC=431;AF=0.0860623;AN=5008;NS=2504;DP=13763;EAS_AF=0.001;AMR_AF=0.1571;AFR_AF=0.0151;EUR_AF=0.2396;SAS_AF=0.0613;AA=A|||;VT=SNP
17	43986992	rs7502888	G	C	100	PASS	AC=431;AF=0.0860623;AN=5008;NS=2504;DP=19390;EAS_AF=0.001;AMR_AF=0.1571;AFR_AF=0.0151;EUR_AF=0.2396;SAS_AF=0.0613;AA=C|||;VT=SNP
17	43987154	rs62056812	G	A	100	PASS	AC=431;AF=0.0860623;AN=5008;NS=2504;DP=18681;EAS_AF=0.001;AMR_AF=0.1571;AFR_AF=0.0151;EUR_AF=0.2396;SAS_AF=0.0613;AA=A|||;VT=SNP
17	43987184	rs111447859	T	C	100	PASS	AC=431;AF=0.0860623;AN=5008;NS=2504;DP=15732;EAS_AF=0.001;AMR_AF=0.1571;AFR_AF=0.0151;EUR_AF=0.2396;SAS_AF=0.0613;AA=C|||;VT=SNP
17	43987723	rs28439143	G	A	100	PASS	AC=431;AF=0.0860623;AN=5008;NS=2504;DP=16128;EAS_AF=0.001;AMR_AF=0.1571;AFR_AF=0.0151;EUR_AF=0.2396;SAS_AF=0.0613;AA=G|||;VT=SNP
17	43987801	rs56189701	T	C	100	PASS	AC=426;AF=0.0850639;AN=5008;NS=2504;DP=13930;EAS_AF=0.001;AMR_AF=0.1513;AFR_AF=0.0151;EUR_AF=0.2386;SAS_AF=0.0613;AA=C|||;VT=SNP
17	43987942	rs60128610	T	A	100	PASS	AC=913;AF=0.182308;AN=5008;NS=2504;DP=18371;EAS_AF=0.1954;AMR_AF=0.1801;AFR_AF=0.0265;EUR_AF=0.2068;SAS_AF=0.3558;AA=T|||;VT=SNP
17	43988205	rs2435204	A	G	100	PASS	AC=436;AF=0.0870607;AN=5008;NS=2504;DP=13450;EAS_AF=0.001;AMR_AF=0.1599;AFR_AF=0.0159;EUR_AF=0.2416;SAS_AF=0.0613;AA=G|||;VT=SNP
17	43988623	rs62056835	G	A	100	PASS	AC=433;AF=0.0864617;AN=5008;NS=2504;DP=18669;EAS_AF=0.001;AMR_AF=0.1571;AFR_AF=0.0151;EUR_AF=0.2406;SAS_AF=0.0624;AA=G|||;VT=SNP
17	43988884	rs62056837	T	C	100	PASS	AC=431;AF=0.0860623;AN=5008;NS=2504;DP=19575;EAS_AF=0.001;AMR_AF=0.1571;AFR_AF=0.0151;EUR_AF=0.2396;SAS_AF=0.0613;AA=T|||;VT=SNP
17	43989087	rs62056838	A	G	100	PASS	AC=431;AF=0.0860623;AN=5008;NS=2504;DP=16652;EAS_AF=0.001;AMR_AF=0.1571;AFR_AF=0.0151;EUR_AF=0.2396;SAS_AF=0.0613;AA=G|||;VT=SNP
17	43989221	rs62056839	T	C	100	PASS	AC=431;AF=0.0860623;AN=5008;NS=2504;DP=20377;EAS_AF=0.001;AMR_AF=0.1571;AFR_AF=0.0151;EUR_AF=0.2396;SAS_AF=0.0613;AA=T|||;VT=SNP
17	43989313	rs117166686	T	C	100	PASS	AC=45;AF=0.00898562;AN=5008;NS=2504;DP=20319;EAS_AF=0;AMR_AF=0.0187;AFR_AF=0.0015;EUR_AF=0.0219;SAS_AF=0.0082;AA=T|||;VT=SNP
17	43989689	rs62056840	T	C	100	PASS	AC=431;AF=0.0860623;AN=5008;NS=2504;DP=21574;EAS_AF=0.001;AMR_AF=0.1571;AFR_AF=0.0151;EUR_AF=0.2396;SAS_AF=0.0613;AA=C|||;VT=SNP
17	43989898	rs112116311	T	G	100	PASS	AC=431;AF=0.0860623;AN=5008;NS=2504;DP=18036;EAS_AF=0.001;AMR_AF=0.1571;AFR_AF=0.0151;EUR_AF=0.2396;SAS_AF=0.0613;AA=G|||;VT=SNP
17	43989909	rs78209533	A	G	100	PASS	AC=431;AF=0.0860623;AN=5008;NS=2504;DP=18474;EAS_AF=0.001;AMR_AF=0.1571;AFR_AF=0.0151;EUR_AF=0.2396;SAS_AF=0.0613;AA=A|||;VT=SNP
17	43990041	rs62056841	A	C	100	PASS	AC=431;AF=0.0860623;AN=5008;NS=2504;DP=20762;EAS_AF=0.001;AMR_AF=0.1571;AFR_AF=0.0151;EUR_AF=0.2396;SAS_AF=0.0613;AA=G|||;VT=SNP
17	43990072	rs79860128	A	G	100	PASS	AC=431;AF=0.0860623;AN=5008;NS=2504;DP=22516;EAS_AF=0.001;AMR_AF=0.1571;AFR_AF=0.0151;EUR_AF=0.2396;SAS_AF=0.0613;AA=A|||;VT=SNP
17	43990662	rs9944484	G	A	100	PASS	AC=447;AF=0.0892572;AN=5008;NS=2504;DP=20959;EAS_AF=0.001;AMR_AF=0.1585;AFR_AF=0.0265;EUR_AF=0.2396;SAS_AF=0.0613;AA=G|||;VT=SNP
17	43990919	rs17563965	A	G	100	PASS	AC=437;AF=0.0872604;AN=5008;NS=2504;DP=19379;EAS_AF=0.001;AMR_AF=0.1571;AFR_AF=0.0197;EUR_AF=0.2396;SAS_AF=0.0613;AA=G|||;VT=SNP
17	43991272	rs17563986	A	G	100	PASS	AC=431;AF=0.0860623;AN=5008;NS=2504;DP=16692;EAS_AF=0.001;AMR_AF=0.1571;AFR_AF=0.0151;EUR_AF=0.2396;SAS_AF=0.0613;AA=G|||;VT=SNP
17	43991509	rs61421488	A	C	100	PASS	AC=395;AF=0.0788738;AN=5008;NS=2504;DP=18958;EAS_AF=0.0188;AMR_AF=0.0764;AFR_AF=0.1157;EUR_AF=0.1213;SAS_AF=0.0491;AA=A|||;VT=SNP
17	43991643	rs9913462	G	C	100	PASS	AC=519;AF=0.103634;AN=5008;NS=2504;DP=17371;EAS_AF=0.0188;AMR_AF=0.0821;AFR_AF=0.2065;EUR_AF=0.1213;SAS_AF=0.0491;AA=G|||;VT=SNP
17	43991781	rs17564020	G	T	100	PASS	AC=431;AF=0.0860623;AN=5008;NS=2504;DP=19922;EAS_AF=0.001;AMR_AF=0.1571;AFR_AF=0.0151;EUR_AF=0.2396;SAS_AF=0.0613;AA=G|||;VT=SNP
17	43991842	rs62056843	C	G	100	PASS	AC=48;AF=0.00958466;AN=5008;NS=2504;DP=19549;EAS_AF=0;AMR_AF=0.0231;AFR_AF=0.0015;EUR_AF=0.0298;SAS_AF=0;AA=C|||;VT=SNP
17	43991888	rs55682376	G	A	100	PASS	AC=431;AF=0.0860623;AN=5008;NS=2504;DP=19124;EAS_AF=0.001;AMR_AF=0.1571;AFR_AF=0.0151;EUR_AF=0.2396;SAS_AF=0.0613;AA=G|||;VT=SNP
17	43992233	rs55788678	C	T	100	PASS	AC=431;AF=0.0860623;AN=5008;NS=2504;DP=15731;EAS_AF=0.001;AMR_AF=0.1571;AFR_AF=0.0151;EUR_AF=0.2396;SAS_AF=0.0613;AA=C|||;VT=SNP
17	43992244	rs56042957	G	A	100	PASS	AC=432;AF=0.086262;AN=5008;NS=2504;DP=15670;EAS_AF=0.001;AMR_AF=0.1571;AFR_AF=0.0159;EUR_AF=0.2396;SAS_AF=0.0613;AA=A|||;VT=SNP
17	43992283	rs55810795	A	G	100	PASS	AC=431;AF=0.0860623;AN=5008;NS=2504;DP=16558;EAS_AF=0.001;AMR_AF=0.1571;AFR_AF=0.0151;EUR_AF=0.2396;SAS_AF=0.0613;AA=A|||;VT=SNP
17	43992305	rs55933304	G	A	100	PASS	AC=431;AF=0.0860623;AN=5008;NS=2504;DP=17240;EAS_AF=0.001;AMR_AF=0.1571;AFR_AF=0.0151;EUR_AF=0.2396;SAS_AF=0.0613;AA=A|||;VT=SNP
17	43992456	rs62056848	G	A	100	PASS	AC=431;AF=0.0860623;AN=5008;NS=2504;DP=23944;EAS_AF=0.001;AMR_AF=0.1571;AFR_AF=0.0151;EUR_AF=0.2396;SAS_AF=0.0613;AA=G|||;VT=SNP
17	43992463	rs62056849	G	C	100	PASS	AC=431;AF=0.0860623;AN=5008;NS=2504;DP=24039;EAS_AF=0.001;AMR_AF=0.1571;AFR_AF=0.0151;EUR_AF=0.2396;SAS_AF=0.0613;AA=G|||;VT=SNP
17	43992581	rs62056850	C	T	100	PASS	AC=438;AF=0.0874601;AN=5008;NS=2504;DP=21351;EAS_AF=0.002;AMR_AF=0.1585;AFR_AF=0.0159;EUR_AF=0.2406;SAS_AF=0.0644;AA=C|||;VT=SNP
17	43992806	rs62056851	A	G	100	PASS	AC=431;AF=0.0860623;AN=5008;NS=2504;DP=27885;EAS_AF=0.001;AMR_AF=0.1571;AFR_AF=0.0151;EUR_AF=0.2396;SAS_AF=0.0613;AA=N|||;VT=SNP
17	43992943	rs9899833	G	A	100	PASS	AC=1050;AF=0.209665;AN=5008;NS=2504;DP=26235;EAS_AF=0.0208;AMR_AF=0.2421;AFR_AF=0.295;EUR_AF=0.3608;SAS_AF=0.1104;AA=A|||;VT=SNP
17	43993376	rs3785880	T	G	100	PASS	AC=1941;AF=0.38758;AN=5008;NS=2504;DP=18168;EAS_AF=0.3938;AMR_AF=0.4654;AFR_AF=0.2262;EUR_AF=0.4592;SAS_AF=0.4703;AA=T|||;VT=SNP
17	43994021	rs35908989	T	C	100	PASS	AC=970;AF=0.19369;AN=5008;NS=2504;DP=20847;EAS_AF=0.1756;AMR_AF=0.2579;AFR_AF=0.1868;EUR_AF=0.2455;SAS_AF=0.1227;AA=T|||;VT=SNP
17	43994252	rs77926909	T	C	100	PASS	AC=433;AF=0.0864617;AN=5008;NS=2504;DP=19981;EAS_AF=0.001;AMR_AF=0.1571;AFR_AF=0.0159;EUR_AF=0.2406;SAS_AF=0.0613;AA=C|||;VT=SNP
17	43994358	rs111541901	C	T	100	PASS	AC=431;AF=0.0860623;AN=5008;NS=2504;DP=21361;EAS_AF=0.001;AMR_AF=0.1571;AFR_AF=0.0151;EUR_AF=0.2396;SAS_AF=0.0613;AA=T|||;VT=SNP
17	43994386	rs17649518	C	A	100	PASS	AC=431;AF=0.0860623;AN=5008;NS=2504;DP=22762;EAS_AF=0.001;AMR_AF=0.1571;AFR_AF=0.0151;EUR_AF=0.2396;SAS_AF=0.0613;AA=C|||;VT=SNP
17	43994435	rs62056859	A	G	100	PASS	AC=431;AF=0.0860623;AN=5008;NS=2504;DP=23281;EAS_AF=0.001;AMR_AF=0.1571;AFR_AF=0.0151;EUR_AF=0.2396;SAS_AF=0.0613;AA=G|||;VT=SNP
17	43994623	rs112647192	G	A	100	PASS	AC=431;AF=0.0860623;AN=5008;NS=2504;DP=20318;EAS_AF=0.001;AMR_AF=0.1571;AFR_AF=0.0151;EUR_AF=0.2396;SAS_AF=0.0613;AA=g|||;VT=SNP
17	43994648	rs17649553	C	T	100	PASS	AC=433;AF=0.0864617;AN=5008;NS=2504;DP=21360;EAS_AF=0.001;AMR_AF=0.1571;AFR_AF=0.0151;EUR_AF=0.2406;SAS_AF=0.0624;AA=T|||;VT=SNP
17	43994763	rs66660193	A	G	100	PASS	AC=554;AF=0.110623;AN=5008;NS=2504;DP=22105;EAS_AF=0.1518;AMR_AF=0.1916;AFR_AF=0.0764;EUR_AF=0.1034;SAS_AF=0.0644;AA=A|||;VT=SNP
17	43994952	rs17649571	A	G	100	PASS	AC=431;AF=0.0860623;AN=5008;NS=2504;DP=19685;EAS_AF=0.001;AMR_AF=0.1571;AFR_AF=0.0151;EUR_AF=0.2396;SAS_AF=0.0613;AA=G|||;VT=SNP
17	43995098	rs17564153	G	A	100	PASS	AC=431;AF=0.0860623;AN=5008;NS=2504;DP=17123;EAS_AF=0.001;AMR_AF=0.1571;AFR_AF=0.0151;EUR_AF=0.2396;SAS_AF=0.0613;AA=A|||;VT=SNP
17	43995932	rs8076152	C	G	100	PASS	AC=1535;AF=0.30651;AN=5008;NS=2504;DP=18683;EAS_AF=0.2609;AMR_AF=0.2752;AFR_AF=0.2549;EUR_AF=0.3499;SAS_AF=0.4008;AA=C|||;VT=SNP
17	43995990	rs17649635	A	G	100	PASS	AC=431;AF=0.0860623;AN=5008;NS=2504;DP=19982;EAS_AF=0.001;AMR_AF=0.1571;AFR_AF=0.0151;EUR_AF=0.2396;SAS_AF=0.0613;AA=A|||;VT=SNP
17	43996140	rs8080903	T	C	100	PASS	AC=2271;AF=0.453474;AN=5008;NS=2504;DP=17932;EAS_AF=0.2619;AMR_AF=0.4524;AFR_AF=0.4849;EUR_AF=0.5934;SAS_AF=0.4652;AA=C|||;VT=SNP
17	43996561	rs1560313	A	G	100	PASS	AC=2392;AF=0.477636;AN=5008;NS=2504;DP=14014;EAS_AF=0.2629;AMR_AF=0.4856;AFR_AF=0.5575;EUR_AF=0.5934;SAS_AF=0.4663;AA=G|||;VT=SNP
17	43996908	rs55760800	T	G	100	PASS	AC=431;AF=0.0860623;AN=5008;NS=2504;DP=18355;EAS_AF=0.001;AMR_AF=0.1571;AFR_AF=0.0151;EUR_AF=0.2396;SAS_AF=0.0613;AA=T|||;VT=SNP
17	43996933	rs2316776	C	T	100	PASS	AC=931;AF=0.185903;AN=5008;NS=2504;DP=18049;EAS_AF=0.2401;AMR_AF=0.1484;AFR_AF=0.1997;EUR_AF=0.0557;SAS_AF=0.272;AA=C|||;VT=SNP
17	43996960	rs56303672	A	G	100	PASS	AC=431;AF=0.0860623;AN=5008;NS=2504;DP=16609;EAS_AF=0.001;AMR_AF=0.1571;AFR_AF=0.0151;EUR_AF=0.2396;SAS_AF=0.0613;AA=G|||;VT=SNP
17	43997372	rs17649641	T	C	100	PASS	AC=431;AF=0.0860623;AN=5008;NS=2504;DP=18928;EAS_AF=0.001;AMR_AF=0.1571;AFR_AF=0.0151;EUR_AF=0.2396;SAS_AF=0.0613;AA=C|||;VT=SNP
17	43997499	rs75046472	A	T	100	PASS	AC=431;AF=0.0860623;AN=5008;NS=2504;DP=19581;EAS_AF=0.001;AMR_AF=0.1571;AFR_AF=0.0151;EUR_AF=0.2396;SAS_AF=0.0613;AA=T|||;VT=SNP
17	43997520	rs17564223	C	T	100	PASS	AC=434;AF=0.0866613;AN=5008;NS=2504;DP=19456;EAS_AF=0.001;AMR_AF=0.1599;AFR_AF=0.0151;EUR_AF=0.2406;SAS_AF=0.0613;AA=C|||;VT=SNP
17	43997525	rs138181598	G	A	100	PASS	AC=28;AF=0.00559105;AN=5008;NS=2504;DP=19233;EAS_AF=0;AMR_AF=0.0058;AFR_AF=0.0015;EUR_AF=0.0219;SAS_AF=0;AA=G|||;VT=SNP
17	43997784	rs118137012	G	C	100	PASS	AC=32;AF=0.00638978;AN=5008;NS=2504;DP=20175;EAS_AF=0;AMR_AF=0.0101;AFR_AF=0.0015;EUR_AF=0.0149;SAS_AF=0.0082;AA=G|||;VT=SNP
17	43997901	rs17649700	G	C	100	PASS	AC=433;AF=0.0864617;AN=5008;NS=2504;DP=19768;EAS_AF=0.001;AMR_AF=0.1571;AFR_AF=0.0159;EUR_AF=0.2406;SAS_AF=0.0613;AA=C|||;VT=SNP
17	43998151	rs62058962	C	T	100	PASS	AC=431;AF=0.0860623;AN=5008;NS=2504;DP=19049;EAS_AF=0.001;AMR_AF=0.1571;AFR_AF=0.0151;EUR_AF=0.2396;SAS_AF=0.0613;AA=T|||;VT=SNP
17	43998278	rs62058963	C	T	100	PASS	AC=74;AF=0.0147764;AN=5008;NS=2504;DP=20571;EAS_AF=0;AMR_AF=0.0403;AFR_AF=0.0045;EUR_AF=0.0378;SAS_AF=0.002;AA=C|||;VT=SNP
17	43998328	rs1467969	C	T	100	PASS	AC=431;AF=0.0860623;AN=5008;NS=2504;DP=21904;EAS_AF=0.001;AMR_AF=0.1571;AFR_AF=0.0151;EUR_AF=0.2396;SAS_AF=0.0613;AA=C|||;VT=SNP
17	43998574	rs1467970	T	G	100	PASS	AC=431;AF=0.0860623;AN=5008;NS=2504;DP=19561;EAS_AF=0.001;AMR_AF=0.1571;AFR_AF=0.0151;EUR_AF=0.2396;SAS_AF=0.0613;AA=T|||;VT=SNP
17	43998767	rs767058	T	C	100	PASS	AC=431;AF=0.0860623;AN=5008;NS=2504;DP=17944;EAS_AF=0.001;AMR_AF=0.1571;AFR_AF=0.0151;EUR_AF=0.2396;SAS_AF=0.0613;AA=C|||;VT=SNP
17	43998822	rs767057	A	G	100	PASS	AC=431;AF=0.0860623;AN=5008;NS=2504;DP=18155;EAS_AF=0.001;AMR_AF=0.1571;AFR_AF=0.0151;EUR_AF=0.2396;SAS_AF=0.0613;AA=G|||;VT=SNP
17	43998910	rs767056	C	T	100	PASS	AC=431;AF=0.0860623;AN=5008;NS=2504;DP=17140;EAS_AF=0.001;AMR_AF=0.1571;AFR_AF=0.0151;EUR_AF=0.2396;SAS_AF=0.0613;AA=C|||;VT=SNP
17	43999203	rs4792894	G	A	100	PASS	AC=168;AF=0.0335463;AN=5008;NS=2504;DP=18163;EAS_AF=0;AMR_AF=0.0562;AFR_AF=0.0068;EUR_AF=0.1123;SAS_AF=0.0072;AA=G|||;VT=SNP
17	43999406	rs62058964	A	G	100	PASS	AC=432;AF=0.086262;AN=5008;NS=2504;DP=16123;EAS_AF=0.001;AMR_AF=0.1571;AFR_AF=0.0151;EUR_AF=0.2406;SAS_AF=0.0613;AA=G|||;VT=SNP
17	43999529	rs62058965	G	C	100	PASS	AC=431;AF=0.0860623;AN=5008;NS=2504;DP=17182;EAS_AF=0.001;AMR_AF=0.1571;AFR_AF=0.0151;EUR_AF=0.2396;SAS_AF=0.0613;AA=C|||;VT=SNP
17	43999785	rs1967981	C	G	100	PASS	AC=431;AF=0.0860623;AN=5008;NS=2504;DP=17154;EAS_AF=0.001;AMR_AF=0.1571;AFR_AF=0.0151;EUR_AF=0.2396;SAS_AF=0.0613;AA=G|||;VT=SNP
17	43999793	rs1476127	G	A	100	PASS	AC=431;AF=0.0860623;AN=5008;NS=2504;DP=16811;EAS_AF=0.001;AMR_AF=0.1571;AFR_AF=0.0151;EUR_AF=0.2396;SAS_AF=0.0613;AA=G|||;VT=SNP
17	44000202	rs55929431	G	A	100	PASS	AC=439;AF=0.0876597;AN=5008;NS=2504;DP=19738;EAS_AF=0.001;AMR_AF=0.1571;AFR_AF=0.0212;EUR_AF=0.2396;SAS_AF=0.0613;AA=G|||;VT=SNP
17	44000234	rs8079501	A	T	100	PASS	AC=431;AF=0.0860623;AN=5008;NS=2504;DP=20462;EAS_AF=0.001;AMR_AF=0.1571;AFR_AF=0.0151;EUR_AF=0.2396;SAS_AF=0.0613;AA=T|||;VT=SNP
17	44000505	rs56002706	C	T	100	PASS	AC=431;AF=0.0860623;AN=5008;NS=2504;DP=19682;EAS_AF=0.001;AMR_AF=0.1571;AFR_AF=0.0151;EUR_AF=0.2396;SAS_AF=0.0613;AA=C|||;VT=SNP
17	44000530	rs117915480	C	T	100	PASS	AC=15;AF=0.00299521;AN=5008;NS=2504;DP=19766;EAS_AF=0;AMR_AF=0.0058;AFR_AF=0.0008;EUR_AF=0.0089;SAS_AF=0.001;AA=C|||;VT=SNP
17	44000610	rs8078495	G	A	100	PASS	AC=431;AF=0.0860623;AN=5008;NS=2504;DP=21234;EAS_AF=0.001;AMR_AF=0.1571;AFR_AF=0.0151;EUR_AF=0.2396;SAS_AF=0.0613;AA=g|||;VT=SNP
17	44000914	rs17649866	T	C	100	PASS	AC=431;AF=0.0860623;AN=5008;NS=2504;DP=20656;EAS_AF=0.001;AMR_AF=0.1571;AFR_AF=0.0151;EUR_AF=0.2396;SAS_AF=0.0613;AA=T|||;VT=SNP
17	44001228	rs62058968	G	A	100	PASS	AC=432;AF=0.086262;AN=5008;NS=2504;DP=19207;EAS_AF=0.001;AMR_AF=0.1571;AFR_AF=0.0159;EUR_AF=0.2396;SAS_AF=0.0613;AA=A|||;VT=SNP
17	44001379	rs17564493	C	T	100	PASS	AC=433;AF=0.0864617;AN=5008;NS=2504;DP=22187;EAS_AF=0.001;AMR_AF=0.1571;AFR_AF=0.0151;EUR_AF=0.2396;SAS_AF=0.0634;AA=T|||;VT=SNP
17	44001621	rs17649918	A	G	100	PASS	AC=431;AF=0.0860623;AN=5008;NS=2504;DP=17068;EAS_AF=0.001;AMR_AF=0.1571;AFR_AF=0.0151;EUR_AF=0.2396;SAS_AF=0.0613;AA=G|||;VT=SNP
17	44001661	rs17649954	A	G	100	PASS	AC=431;AF=0.0860623;AN=5008;NS=2504;DP=18427;EAS_AF=0.001;AMR_AF=0.1571;AFR_AF=0.0151;EUR_AF=0.2396;SAS_AF=0.0613;AA=G|||;VT=SNP
17	44001957	rs55685451	T	G	100	PASS	AC=431;AF=0.0860623;AN=5008;NS=2504;DP=18524;EAS_AF=0.001;AMR_AF=0.1571;AFR_AF=0.0151;EUR_AF=0.2396;SAS_AF=0.0613;AA=G|||;VT=SNP
17	44002062	rs17564591	A	C	100	PASS	AC=431;AF=0.0860623;AN=5008;NS=2504;DP=20179;EAS_AF=0.001;AMR_AF=0.1571;AFR_AF=0.0151;EUR_AF=0.2396;SAS_AF=0.0613;AA=C|||;VT=SNP
17	44002138	rs17564619	A	G	100	PASS	AC=431;AF=0.0860623;AN=5008;NS=2504;DP=20545;EAS_AF=0.001;AMR_AF=0.1571;AFR_AF=0.0151;EUR_AF=0.2396;SAS_AF=0.0613;AA=G|||;VT=SNP
17	44002250	rs242556	A	T	100	PASS	AC=4307;AF=0.860024;AN=5008;NS=2504;DP=18876;EAS_AF=0.9395;AMR_AF=0.8775;AFR_AF=0.8646;EUR_AF=0.7863;SAS_AF=0.8354;AA=T|||;VT=SNP
17	44002271	rs9904290	A	G	100	PASS	AC=2366;AF=0.472444;AN=5008;NS=2504;DP=19381;EAS_AF=0.2659;AMR_AF=0.451;AFR_AF=0.5545;EUR_AF=0.5915;SAS_AF=0.4673;AA=G|||;VT=SNP
17	44002431	rs62059003	C	T	100	PASS	AC=431;AF=0.0860623;AN=5008;NS=2504;DP=21451;EAS_AF=0.001;AMR_AF=0.1571;AFR_AF=0.0151;EUR_AF=0.2396;SAS_AF=0.0613;AA=T|||;VT=SNP
17	44002555	rs17650063	A	G	100	PASS	AC=431;AF=0.0860623;AN=5008;NS=2504;DP=20306;EAS_AF=0.001;AMR_AF=0.1571;AFR_AF=0.0151;EUR_AF=0.2396;SAS_AF=0.0613;AA=A|||;VT=SNP
17	44002595	rs17564703	C	T	100	PASS	AC=431;AF=0.0860623;AN=5008;NS=2504;DP=19277;EAS_AF=0.001;AMR_AF=0.1571;AFR_AF=0.0151;EUR_AF=0.2396;SAS_AF=0.0613;AA=C|||;VT=SNP
17	44002632	rs2055797	A	T	100	PASS	AC=3008;AF=0.600639;AN=5008;NS=2504;DP=17952;EAS_AF=0.4216;AMR_AF=0.6427;AFR_AF=0.6929;EUR_AF=0.6958;SAS_AF=0.5327;AA=T|||;VT=SNP
17	44002969	rs76090253	A	C	100	PASS	AC=431;AF=0.0860623;AN=5008;NS=2504;DP=18114;EAS_AF=0.001;AMR_AF=0.1571;AFR_AF=0.0151;EUR_AF=0.2396;SAS_AF=0.0613;AA=C|||;VT=SNP
17	44003397	rs55788597	T	A	100	PASS	AC=431;AF=0.0860623;AN=5008;NS=2504;DP=13310;EAS_AF=0.001;AMR_AF=0.1571;AFR_AF=0.0151;EUR_AF=0.2396;SAS_AF=0.0613;AA=T|||;VT=SNP
17	44003446	rs56197117	A	G	100	PASS	AC=431;AF=0.0860623;AN=5008;NS=2504;DP=12313;EAS_AF=0.001;AMR_AF=0.1571;AFR_AF=0.0151;EUR_AF=0.2396;SAS_AF=0.0613;AA=g|||;VT=SNP
17	44003599	rs56249311	C	T	100	PASS	AC=431;AF=0.0860623;AN=5008;NS=2504;DP=14637;EAS_AF=0.001;AMR_AF=0.1571;AFR_AF=0.0151;EUR_AF=0.2396;SAS_AF=0.0613;AA=T|||;VT=SNP
17	44003893	rs62059004	A	G	100	PASS	AC=431;AF=0.0860623;AN=5008;NS=2504;DP=13599;EAS_AF=0.001;AMR_AF=0.1571;AFR_AF=0.0151;EUR_AF=0.2396;SAS_AF=0.0613;AA=G|||;VT=SNP
17	44004076	rs76500077	T	C	100	PASS	AC=431;AF=0.0860623;AN=5008;NS=2504;DP=15795;EAS_AF=0.001;AMR_AF=0.1571;AFR_AF=0.0151;EUR_AF=0.2396;SAS_AF=0.0613;AA=C|||;VT=SNP
17	44004442	rs12947764	T	G	100	PASS	AC=543;AF=0.108427;AN=5008;NS=2504;DP=15542;EAS_AF=0.0208;AMR_AF=0.121;AFR_AF=0.0113;EUR_AF=0.2942;SAS_AF=0.1299;AA=T|||;VT=SNP
17	44004472	rs62059005	A	G	100	PASS	AC=431;AF=0.0860623;AN=5008;NS=2504;DP=15434;EAS_AF=0.001;AMR_AF=0.1571;AFR_AF=0.0151;EUR_AF=0.2396;SAS_AF=0.0613;AA=A|||;VT=SNP
17	44004924	rs16940742	A	G	100	PASS	AC=920;AF=0.183706;AN=5008;NS=2504;DP=18629;EAS_AF=0.25;AMR_AF=0.1455;AFR_AF=0.1823;EUR_AF=0.0557;SAS_AF=0.2761;AA=A|||;VT=SNP
17	44005254	rs113796169	T	A	100	PASS	AC=432;AF=0.086262;AN=5008;NS=2504;DP=13843;EAS_AF=0.001;AMR_AF=0.1571;AFR_AF=0.0151;EUR_AF=0.2406;SAS_AF=0.0613;AA=T|||;VT=SNP
17	44005297	rs71375325	C	T	100	PASS	AC=576;AF=0.115016;AN=5008;NS=2504;DP=14811;EAS_AF=0.1468;AMR_AF=0.2003;AFR_AF=0.0817;EUR_AF=0.1153;SAS_AF=0.0665;AA=C|||;VT=SNP
17	44005329	rs112454267	G	A	100	PASS	AC=432;AF=0.086262;AN=5008;NS=2504;DP=12912;EAS_AF=0.001;AMR_AF=0.1571;AFR_AF=0.0151;EUR_AF=0.2406;SAS_AF=0.0613;AA=G|||;VT=SNP
17	44005413	rs17564780	A	G	100	PASS	AC=432;AF=0.086262;AN=5008;NS=2504;DP=14876;EAS_AF=0.001;AMR_AF=0.1571;AFR_AF=0.0151;EUR_AF=0.2406;SAS_AF=0.0613;AA=G|||;VT=SNP
17	44005615	rs62059007	A	G	100	PASS	AC=431;AF=0.0860623;AN=5008;NS=2504;DP=19472;EAS_AF=0.001;AMR_AF=0.1571;AFR_AF=0.0151;EUR_AF=0.2396;SAS_AF=0.0613;AA=A|||;VT=SNP
17	44005821	rs1001945	C	G	100	PASS	AC=2375;AF=0.474241;AN=5008;NS=2504;DP=18601;EAS_AF=0.2728;AMR_AF=0.4496;AFR_AF=0.5567;EUR_AF=0.5915;SAS_AF=0.4673;AA=G|||;VT=SNP
17	44006085	rs62059008	A	G	100	PASS	AC=432;AF=0.086262;AN=5008;NS=2504;DP=18253;EAS_AF=0.001;AMR_AF=0.1585;AFR_AF=0.0151;EUR_AF=0.2396;SAS_AF=0.0613;AA=a|||;VT=SNP
17	44006130	rs62059009	T	C	100	PASS	AC=431;AF=0.0860623;AN=5008;NS=2504;DP=17747;EAS_AF=0.001;AMR_AF=0.1571;AFR_AF=0.0151;EUR_AF=0.2396;SAS_AF=0.0613;AA=T|||;VT=SNP
17	44006223	rs1967982	A	G	100	PASS	AC=3007;AF=0.600439;AN=5008;NS=2504;DP=14309;EAS_AF=0.4196;AMR_AF=0.6427;AFR_AF=0.6929;EUR_AF=0.6958;SAS_AF=0.5337;AA=a|||;VT=SNP
17	44006252	rs62061705	T	C	100	PASS	AC=431;AF=0.0860623;AN=5008;NS=2504;DP=14243;EAS_AF=0.001;AMR_AF=0.1571;AFR_AF=0.0151;EUR_AF=0.2396;SAS_AF=0.0613;AA=t|||;VT=SNP
17	44006601	rs17564829	T	C	100	PASS	AC=431;AF=0.0860623;AN=5008;NS=2504;DP=16908;EAS_AF=0.001;AMR_AF=0.1571;AFR_AF=0.0151;EUR_AF=0.2396;SAS_AF=0.0613;AA=T|||;VT=SNP
17	44006896	rs62061706	T	C	100	PASS	AC=431;AF=0.0860623;AN=5008;NS=2504;DP=17732;EAS_AF=0.001;AMR_AF=0.1571;AFR_AF=0.0151;EUR_AF=0.2396;SAS_AF=0.0613;AA=C|||;VT=SNP
17	44006954	rs62061707	T	C	100	PASS	AC=431;AF=0.0860623;AN=5008;NS=2504;DP=17473;EAS_AF=0.001;AMR_AF=0.1571;AFR_AF=0.0151;EUR_AF=0.2396;SAS_AF=0.0613;AA=C|||;VT=SNP
17	44006956	rs62061708	A	G	100	PASS	AC=431;AF=0.0860623;AN=5008;NS=2504;DP=17502;EAS_AF=0.001;AMR_AF=0.1571;AFR_AF=0.0151;EUR_AF=0.2396;SAS_AF=0.0613;AA=A|||;VT=SNP
17	44007493	rs62061709	C	T	100	PASS	AC=431;AF=0.0860623;AN=5008;NS=2504;DP=14718;EAS_AF=0.001;AMR_AF=0.1571;AFR_AF=0.0151;EUR_AF=0.2396;SAS_AF=0.0613;AA=C|||;VT=SNP
17	44007550	rs60426848	G	A	100	PASS	AC=910;AF=0.181709;AN=5008;NS=2504;DP=20370;EAS_AF=0.244;AMR_AF=0.1455;AFR_AF=0.1823;EUR_AF=0.0557;SAS_AF=0.272;AA=G|||;VT=SNP
17	44008101	rs8078967	T	C	100	PASS	AC=2376;AF=0.474441;AN=5008;NS=2504;DP=17835;EAS_AF=0.2659;AMR_AF=0.4496;AFR_AF=0.5635;EUR_AF=0.5905;SAS_AF=0.4673;AA=C|||;VT=SNP
17	44009876	rs62061712	C	A	100	PASS	AC=431;AF=0.0860623;AN=5008;NS=2504;DP=17606;EAS_AF=0.001;AMR_AF=0.1571;AFR_AF=0.0151;EUR_AF=0.2396;SAS_AF=0.0613;AA=A|||;VT=SNP
17	44009921	rs7501759	A	G	100	PASS	AC=431;AF=0.0860623;AN=5008;NS=2504;DP=13618;EAS_AF=0.001;AMR_AF=0.1571;AFR_AF=0.0151;EUR_AF=0.2396;SAS_AF=0.0613;AA=A|||;VT=SNP
17	44010040	rs2316782	A	G	100	PASS	AC=432;AF=0.086262;AN=5008;NS=2504;DP=17034;EAS_AF=0.002;AMR_AF=0.1571;AFR_AF=0.0151;EUR_AF=0.2396;SAS_AF=0.0613;AA=A|||;VT=SNP
17	44010118	rs2316783	G	C	100	PASS	AC=431;AF=0.0860623;AN=5008;NS=2504;DP=16937;EAS_AF=0.001;AMR_AF=0.1571;AFR_AF=0.0151;EUR_AF=0.2396;SAS_AF=0.0613;AA=G|||;VT=SNP
17	44010364	rs4255816	C	G	100	PASS	AC=431;AF=0.0860623;AN=5008;NS=2504;DP=16156;EAS_AF=0.001;AMR_AF=0.1571;AFR_AF=0.0151;EUR_AF=0.2396;SAS_AF=0.0613;AA=C|||;VT=SNP
17	44010405	rs62061713	A	G	100	PASS	AC=431;AF=0.0860623;AN=5008;NS=2504;DP=15750;EAS_AF=0.001;AMR_AF=0.1571;AFR_AF=0.0151;EUR_AF=0.2396;SAS_AF=0.0613;AA=G|||;VT=SNP
17	44010452	rs62061714	C	A	100	PASS	AC=432;AF=0.086262;AN=5008;NS=2504;DP=16924;EAS_AF=0.001;AMR_AF=0.1585;AFR_AF=0.0151;EUR_AF=0.2396;SAS_AF=0.0613;AA=c|||;VT=SNP
17	44010478	rs8065800	G	A	100	PASS	AC=3007;AF=0.600439;AN=5008;NS=2504;DP=17361;EAS_AF=0.4187;AMR_AF=0.647;AFR_AF=0.6921;EUR_AF=0.6948;SAS_AF=0.5337;AA=A|||;VT=SNP
17	44010661	rs113952577	A	G	100	PASS	AC=431;AF=0.0860623;AN=5008;NS=2504;DP=12154;EAS_AF=0.001;AMR_AF=0.1571;AFR_AF=0.0151;EUR_AF=0.2396;SAS_AF=0.0613;AA=G|||;VT=SNP
17	44010984	rs78077519	G	A	100	PASS	AC=431;AF=0.0860623;AN=5008;NS=2504;DP=17650;EAS_AF=0.001;AMR_AF=0.1571;AFR_AF=0.0151;EUR_AF=0.2396;SAS_AF=0.0613;AA=G|||;VT=SNP
17	44011018	rs17564871	A	G	100	PASS	AC=431;AF=0.0860623;AN=5008;NS=2504;DP=17080;EAS_AF=0.001;AMR_AF=0.1571;AFR_AF=0.0151;EUR_AF=0.2396;SAS_AF=0.0613;AA=G|||;VT=SNP
17	44011073	rs17650258	G	A	100	PASS	AC=432;AF=0.086262;AN=5008;NS=2504;DP=15346;EAS_AF=0.001;AMR_AF=0.1571;AFR_AF=0.0159;EUR_AF=0.2396;SAS_AF=0.0613;AA=G|||;VT=SNP
17	44011526	rs62061715	A	G	100	PASS	AC=431;AF=0.0860623;AN=5008;NS=2504;DP=15037;EAS_AF=0.001;AMR_AF=0.1571;AFR_AF=0.0151;EUR_AF=0.2396;SAS_AF=0.0613;AA=a|||;VT=SNP
17	44011749	rs17564948	A	G	100	PASS	AC=431;AF=0.0860623;AN=5008;NS=2504;DP=19350;EAS_AF=0.001;AMR_AF=0.1571;AFR_AF=0.0151;EUR_AF=0.2396;SAS_AF=0.0613;AA=G|||;VT=SNP
17	44011825	rs17564983	A	C	100	PASS	AC=431;AF=0.0860623;AN=5008;NS=2504;DP=18099;EAS_AF=0.001;AMR_AF=0.1571;AFR_AF=0.0151;EUR_AF=0.2396;SAS_AF=0.0613;AA=G|||;VT=SNP
17	44012096	rs62061716	A	G	100	PASS	AC=431;AF=0.0860623;AN=5008;NS=2504;DP=19756;EAS_AF=0.001;AMR_AF=0.1571;AFR_AF=0.0151;EUR_AF=0.2396;SAS_AF=0.0613;AA=G|||;VT=SNP
17	44012343	rs17650335	G	A	100	PASS	AC=431;AF=0.0860623;AN=5008;NS=2504;DP=17666;EAS_AF=0.001;AMR_AF=0.1571;AFR_AF=0.0151;EUR_AF=0.2396;SAS_AF=0.0613;AA=A|||;VT=SNP
17	44012463	rs17565025	T	C	100	PASS	AC=436;AF=0.0870607;AN=5008;NS=2504;DP=16601;EAS_AF=0.005;AMR_AF=0.1571;AFR_AF=0.0151;EUR_AF=0.2406;SAS_AF=0.0613;AA=C|||;VT=SNP
17	44012915	rs77924424	T	C	100	PASS	AC=431;AF=0.0860623;AN=5008;NS=2504;DP=18758;EAS_AF=0.001;AMR_AF=0.1571;AFR_AF=0.0151;EUR_AF=0.2396;SAS_AF=0.0613;AA=t|||;VT=SNP
17	44012989	rs62061719	C	T	100	PASS	AC=431;AF=0.0860623;AN=5008;NS=2504;DP=17353;EAS_AF=0.001;AMR_AF=0.1571;AFR_AF=0.0151;EUR_AF=0.2396;SAS_AF=0.0613;AA=T|||;VT=SNP
17	44013024	rs17650381	T	C	100	PASS	AC=431;AF=0.0860623;AN=5008;NS=2504;DP=18234;EAS_AF=0.001;AMR_AF=0.1571;AFR_AF=0.0151;EUR_AF=0.2396;SAS_AF=0.0613;AA=C|||;VT=SNP
17	44013103	rs17650417	G	T	100	PASS	AC=431;AF=0.0860623;AN=5008;NS=2504;DP=20970;EAS_AF=0.001;AMR_AF=0.1571;AFR_AF=0.0151;EUR_AF=0.2396;SAS_AF=0.0613;AA=G|||;VT=SNP
17	44013189	rs62061720	C	T	100	PASS	AC=431;AF=0.0860623;AN=5008;NS=2504;DP=20296;EAS_AF=0.001;AMR_AF=0.1571;AFR_AF=0.0151;EUR_AF=0.2396;SAS_AF=0.0613;AA=C|||;VT=SNP
17	44013235	rs11867549	A	G	100	PASS	AC=517;AF=0.103235;AN=5008;NS=2504;DP=20797;EAS_AF=0.0218;AMR_AF=0.111;AFR_AF=0.0098;EUR_AF=0.2763;SAS_AF=0.1299;AA=A|||;VT=SNP
17	44013346	rs62061721	T	C	100	PASS	AC=431;AF=0.0860623;AN=5008;NS=2504;DP=20608;EAS_AF=0.001;AMR_AF=0.1571;AFR_AF=0.0151;EUR_AF=0.2396;SAS_AF=0.0613;AA=C|||;VT=SNP
17	44013475	rs79857651	G	A	100	PASS	AC=432;AF=0.086262;AN=5008;NS=2504;DP=22032;EAS_AF=0.001;AMR_AF=0.1571;AFR_AF=0.0159;EUR_AF=0.2396;SAS_AF=0.0613;AA=A|||;VT=SNP
17	44013483	rs113756354	A	G	100	PASS	AC=431;AF=0.0860623;AN=5008;NS=2504;DP=21701;EAS_AF=0.001;AMR_AF=0.1571;AFR_AF=0.0151;EUR_AF=0.2396;SAS_AF=0.0613;AA=G|||;VT=SNP
17	44013938	rs12150111	A	G	100	PASS	AC=431;AF=0.0860623;AN=5008;NS=2504;DP=20848;EAS_AF=0.001;AMR_AF=0.1571;AFR_AF=0.0151;EUR_AF=0.2396;SAS_AF=0.0613;AA=G|||;VT=SNP
17	44014137	rs12150460	G	T	100	PASS	AC=431;AF=0.0860623;AN=5008;NS=2504;DP=21686;EAS_AF=0.001;AMR_AF=0.1571;AFR_AF=0.0151;EUR_AF=0.2396;SAS_AF=0.0613;AA=T|||;VT=SNP
17	44014263	rs12150195	T	C	100	PASS	AC=431;AF=0.0860623;AN=5008;NS=2504;DP=20769;EAS_AF=0.001;AMR_AF=0.1571;AFR_AF=0.0151;EUR_AF=0.2396;SAS_AF=0.0613;AA=C|||;VT=SNP
17	44014384	rs55874169	G	A	100	PASS	AC=433;AF=0.0864617;AN=5008;NS=2504;DP=21129;EAS_AF=0.001;AMR_AF=0.1571;AFR_AF=0.0166;EUR_AF=0.2396;SAS_AF=0.0613;AA=G|||;VT=SNP
17	44015446	rs12150229	A	G	100	PASS	AC=431;AF=0.0860623;AN=5008;NS=2504;DP=20695;EAS_AF=0.001;AMR_AF=0.1571;AFR_AF=0.0151;EUR_AF=0.2396;SAS_AF=0.0613;AA=A|||;VT=SNP
17	44015464	rs12150230	A	G	100	PASS	AC=431;AF=0.0860623;AN=5008;NS=2504;DP=20271;EAS_AF=0.001;AMR_AF=0.1571;AFR_AF=0.0151;EUR_AF=0.2396;SAS_AF=0.0613;AA=G|||;VT=SNP
17	44015624	rs12150576	G	A	100	PASS	AC=429;AF=0.0856629;AN=5008;NS=2504;DP=19048;EAS_AF=0.001;AMR_AF=0.1571;AFR_AF=0.0136;EUR_AF=0.2396;SAS_AF=0.0613;AA=G|||;VT=SNP
17	44015745	rs12150235	A	G	100	PASS	AC=431;AF=0.0860623;AN=5008;NS=2504;DP=18983;EAS_AF=0.001;AMR_AF=0.1571;AFR_AF=0.0151;EUR_AF=0.2396;SAS_AF=0.0613;AA=G|||;VT=SNP
17	44015816	rs12150242	A	G	100	PASS	AC=431;AF=0.0860623;AN=5008;NS=2504;DP=18447;EAS_AF=0.001;AMR_AF=0.1571;AFR_AF=0.0151;EUR_AF=0.2396;SAS_AF=0.0613;AA=G|||;VT=SNP
17	44015929	rs12150104	G	A	100	PASS	AC=431;AF=0.0860623;AN=5008;NS=2504;DP=16737;EAS_AF=0.001;AMR_AF=0.1571;AFR_AF=0.0151;EUR_AF=0.2396;SAS_AF=0.0613;AA=A|||;VT=SNP
17	44016157	rs62061725	G	C	100	PASS	AC=431;AF=0.0860623;AN=5008;NS=2504;DP=13039;EAS_AF=0.001;AMR_AF=0.1571;AFR_AF=0.0151;EUR_AF=0.2396;SAS_AF=0.0613;AA=G|||;VT=SNP
17	44016341	rs62061726	G	A	100	PASS	AC=434;AF=0.0866613;AN=5008;NS=2504;DP=14288;EAS_AF=0.001;AMR_AF=0.1571;AFR_AF=0.0174;EUR_AF=0.2396;SAS_AF=0.0613;AA=G|||;VT=SNP
17	44016462	rs113537106	A	G	100	PASS	AC=431;AF=0.0860623;AN=5008;NS=2504;DP=16209;EAS_AF=0.001;AMR_AF=0.1571;AFR_AF=0.0151;EUR_AF=0.2396;SAS_AF=0.0613;AA=G|||;VT=SNP
17	44017124	rs62061727	G	T	100	PASS	AC=431;AF=0.0860623;AN=5008;NS=2504;DP=19075;EAS_AF=0.001;AMR_AF=0.1571;AFR_AF=0.0151;EUR_AF=0.2396;SAS_AF=0.0613;AA=G|||;VT=SNP
17	44017180	rs62061728	T	G	100	PASS	AC=431;AF=0.0860623;AN=5008;NS=2504;DP=20736;EAS_AF=0.001;AMR_AF=0.1571;AFR_AF=0.0151;EUR_AF=0.2396;SAS_AF=0.0613;AA=T|||;VT=SNP
17	44017283	rs62061729	A	G	100	PASS	AC=431;AF=0.0860623;AN=5008;NS=2504;DP=21938;EAS_AF=0.001;AMR_AF=0.1571;AFR_AF=0.0151;EUR_AF=0.2396;SAS_AF=0.0613;AA=G|||;VT=SNP
17	44017342	rs62061730	A	G	100	PASS	AC=431;AF=0.0860623;AN=5008;NS=2504;DP=21154;EAS_AF=0.001;AMR_AF=0.1571;AFR_AF=0.0151;EUR_AF=0.2396;SAS_AF=0.0613;AA=A|||;VT=SNP
17	44017666	rs62061731	C	A	100	PASS	AC=431;AF=0.0860623;AN=5008;NS=2504;DP=22944;EAS_AF=0.001;AMR_AF=0.1571;AFR_AF=0.0151;EUR_AF=0.2396;SAS_AF=0.0613;AA=C|||;VT=SNP
17	44017725	rs11653258	G	T	100	PASS	AC=535;AF=0.106829;AN=5008;NS=2504;DP=22313;EAS_AF=0.0565;AMR_AF=0.1196;AFR_AF=0.0113;EUR_AF=0.2147;SAS_AF=0.1677;AA=G|||;VT=SNP
17	44017941	rs62061732	G	T	100	PASS	AC=431;AF=0.0860623;AN=5008;NS=2504;DP=22426;EAS_AF=0.001;AMR_AF=0.1571;AFR_AF=0.0151;EUR_AF=0.2396;SAS_AF=0.0613;AA=G|||;VT=SNP
17	44018399	rs62061733	A	G	100	PASS	AC=551;AF=0.110024;AN=5008;NS=2504;DP=15883;EAS_AF=0.001;AMR_AF=0.1643;AFR_AF=0.0991;EUR_AF=0.2416;SAS_AF=0.0634;AA=G|||;VT=SNP
17	44018519	rs7210219	T	C	100	PASS	AC=816;AF=0.162939;AN=5008;NS=2504;DP=18260;EAS_AF=0.001;AMR_AF=0.1671;AFR_AF=0.3003;EUR_AF=0.2406;SAS_AF=0.0613;AA=C|||;VT=SNP
17	44018764	rs2435205	G	A	100	PASS	AC=3458;AF=0.690495;AN=5008;NS=2504;DP=11783;EAS_AF=0.7401;AMR_AF=0.6369;AFR_AF=0.8548;EUR_AF=0.6421;SAS_AF=0.5051;AA=A|||;VT=SNP
17	44019479	rs62062768	C	G	100	PASS	AC=431;AF=0.0860623;AN=5008;NS=2504;DP=18755;EAS_AF=0.001;AMR_AF=0.1571;AFR_AF=0.0151;EUR_AF=0.2396;SAS_AF=0.0613;AA=C|||;VT=SNP
17	44019643	rs62062769	G	A	100	PASS	AC=431;AF=0.0860623;AN=5008;NS=2504;DP=20298;EAS_AF=0.001;AMR_AF=0.1571;AFR_AF=0.0151;EUR_AF=0.2396;SAS_AF=0.0613;AA=G|||;VT=SNP
17	44019672	rs117372337	G	A	100	PASS	AC=76;AF=0.0151757;AN=5008;NS=2504;DP=19749;EAS_AF=0;AMR_AF=0.0303;AFR_AF=0;EUR_AF=0.0437;SAS_AF=0.0112;AA=G|||;VT=SNP
17	44019680	rs62062770	T	C	100	PASS	AC=431;AF=0.0860623;AN=5008;NS=2504;DP=19538;EAS_AF=0.001;AMR_AF=0.1571;AFR_AF=0.0151;EUR_AF=0.2396;SAS_AF=0.0613;AA=C|||;VT=SNP
17	44019712	rs242557	G	A	100	PASS	AC=2015;AF=0.402356;AN=5008;NS=2504;DP=17941;EAS_AF=0.5685;AMR_AF=0.3343;AFR_AF=0.3124;EUR_AF=0.3857;SAS_AF=0.4182;AA=G|||;VT=SNP
17	44020282	rs62062771	G	A	100	PASS	AC=431;AF=0.0860623;AN=5008;NS=2504;DP=17854;EAS_AF=0.001;AMR_AF=0.1571;AFR_AF=0.0151;EUR_AF=0.2396;SAS_AF=0.0613;AA=G|||;VT=SNP
17	44020314	rs62062772	C	T	100	PASS	AC=431;AF=0.0860623;AN=5008;NS=2504;DP=18222;EAS_AF=0.001;AMR_AF=0.1571;AFR_AF=0.0151;EUR_AF=0.2396;SAS_AF=0.0613;AA=C|||;VT=SNP
17	44020545	rs62062773	A	G	100	PASS	AC=431;AF=0.0860623;AN=5008;NS=2504;DP=24196;EAS_AF=0.001;AMR_AF=0.1571;AFR_AF=0.0151;EUR_AF=0.2396;SAS_AF=0.0613;AA=G|||;VT=SNP
17	44020857	rs116980531	A	G	100	PASS	AC=32;AF=0.00638978;AN=5008;NS=2504;DP=22347;EAS_AF=0;AMR_AF=0.0173;AFR_AF=0.0008;EUR_AF=0.0179;SAS_AF=0.001;AA=A|||;VT=SNP
17	44021048	rs117224340	C	T	100	PASS	AC=32;AF=0.00638978;AN=5008;NS=2504;DP=19551;EAS_AF=0;AMR_AF=0.0173;AFR_AF=0.0008;EUR_AF=0.0179;SAS_AF=0.001;AA=C|||;VT=SNP
17	44021061	rs79115768	C	T	100	PASS	AC=431;AF=0.0860623;AN=5008;NS=2504;DP=19324;EAS_AF=0.001;AMR_AF=0.1571;AFR_AF=0.0151;EUR_AF=0.2396;SAS_AF=0.0613;AA=C|||;VT=SNP
17	44021218	rs28416808	C	T	100	PASS	AC=471;AF=0.0940495;AN=5008;NS=2504;DP=18785;EAS_AF=0.001;AMR_AF=0.1571;AFR_AF=0.0446;EUR_AF=0.2406;SAS_AF=0.0613;AA=C|||;VT=SNP
17	44021463	rs62062774	T	C	100	PASS	AC=431;AF=0.0860623;AN=5008;NS=2504;DP=21869;EAS_AF=0.001;AMR_AF=0.1571;AFR_AF=0.0151;EUR_AF=0.2396;SAS_AF=0.0613;AA=C|||;VT=SNP
17	44021699	rs2316784	G	T	100	PASS	AC=431;AF=0.0860623;AN=5008;NS=2504;DP=17847;EAS_AF=0.001;AMR_AF=0.1571;AFR_AF=0.0151;EUR_AF=0.2396;SAS_AF=0.0613;AA=G|||;VT=SNP
17	44021717	rs4327091	G	A	100	PASS	AC=434;AF=0.0866613;AN=5008;NS=2504;DP=17981;EAS_AF=0.001;AMR_AF=0.1571;AFR_AF=0.0174;EUR_AF=0.2396;SAS_AF=0.0613;AA=G|||;VT=SNP
17	44021744	rs4479290	T	C	100	PASS	AC=431;AF=0.0860623;AN=5008;NS=2504;DP=18693;EAS_AF=0.001;AMR_AF=0.1571;AFR_AF=0.0151;EUR_AF=0.2396;SAS_AF=0.0613;AA=C|||;VT=SNP
17	44021960	rs62062775	G	A	100	PASS	AC=449;AF=0.0896565;AN=5008;NS=2504;DP=16647;EAS_AF=0;AMR_AF=0.1095;AFR_AF=0.0121;EUR_AF=0.1978;SAS_AF=0.1616;AA=G|||;VT=SNP
17	44022043	rs62062776	A	C	100	PASS	AC=431;AF=0.0860623;AN=5008;NS=2504;DP=18280;EAS_AF=0.001;AMR_AF=0.1571;AFR_AF=0.0151;EUR_AF=0.2396;SAS_AF=0.0613;AA=C|||;VT=SNP
17	44022068	rs62062777	G	A	100	PASS	AC=431;AF=0.0860623;AN=5008;NS=2504;DP=18434;EAS_AF=0.001;AMR_AF=0.1571;AFR_AF=0.0151;EUR_AF=0.2396;SAS_AF=0.0613;AA=G|||;VT=SNP
17	44022319	rs75839508	G	A	100	PASS	AC=431;AF=0.0860623;AN=5008;NS=2504;DP=19905;EAS_AF=0.001;AMR_AF=0.1571;AFR_AF=0.0151;EUR_AF=0.2396;SAS_AF=0.0613;AA=G|||;VT=SNP
17	44022376	rs75686108	C	T	100	PASS	AC=431;AF=0.0860623;AN=5008;NS=2504;DP=20302;EAS_AF=0.001;AMR_AF=0.1571;AFR_AF=0.0151;EUR_AF=0.2396;SAS_AF=0.0613;AA=C|||;VT=SNP
17	44022433	rs79765413	T	C	100	PASS	AC=431;AF=0.0860623;AN=5008;NS=2504;DP=19632;EAS_AF=0.001;AMR_AF=0.1571;AFR_AF=0.0151;EUR_AF=0.2396;SAS_AF=0.0613;AA=c|||;VT=SNP
17	44022434	rs78834738	G	A	100	PASS	AC=431;AF=0.0860623;AN=5008;NS=2504;DP=19660;EAS_AF=0.001;AMR_AF=0.1571;AFR_AF=0.0151;EUR_AF=0.2396;SAS_AF=0.0613;AA=G|||;VT=SNP
17	44022528	rs62062778	A	G	100	PASS	AC=431;AF=0.0860623;AN=5008;NS=2504;DP=19167;EAS_AF=0.001;AMR_AF=0.1571;AFR_AF=0.0151;EUR_AF=0.2396;SAS_AF=0.0613;AA=G|||;VT=SNP
17	44022577	rs62062779	A	C	100	PASS	AC=431;AF=0.0860623;AN=5008;NS=2504;DP=20181;EAS_AF=0.001;AMR_AF=0.1571;AFR_AF=0.0151;EUR_AF=0.2396;SAS_AF=0.0613;AA=C|||;VT=SNP
17	44022593	rs62062780	C	T	100	PASS	AC=431;AF=0.0860623;AN=5008;NS=2504;DP=20914;EAS_AF=0.001;AMR_AF=0.1571;AFR_AF=0.0151;EUR_AF=0.2396;SAS_AF=0.0613;AA=T|||;VT=SNP
17	44022632	rs62062781	G	A	100	PASS	AC=431;AF=0.0860623;AN=5008;NS=2504;DP=21745;EAS_AF=0.001;AMR_AF=0.1571;AFR_AF=0.0151;EUR_AF=0.2396;SAS_AF=0.0613;AA=G|||;VT=SNP
17	44023087	rs62062782	G	A	100	PASS	AC=429;AF=0.0856629;AN=5008;NS=2504;DP=19664;EAS_AF=0.001;AMR_AF=0.1571;AFR_AF=0.0136;EUR_AF=0.2396;SAS_AF=0.0613;AA=G|||;VT=SNP
17	44023520	rs62062783	T	G	100	PASS	AC=431;AF=0.0860623;AN=5008;NS=2504;DP=17303;EAS_AF=0.001;AMR_AF=0.1571;AFR_AF=0.0151;EUR_AF=0.2396;SAS_AF=0.0613;AA=T|||;VT=SNP
17	44024552	rs62062784	C	G	100	PASS	AC=431;AF=0.0860623;AN=5008;NS=2504;DP=17317;EAS_AF=0.001;AMR_AF=0.1571;AFR_AF=0.0151;EUR_AF=0.2396;SAS_AF=0.0613;AA=C|||;VT=SNP
17	44024562	rs62062785	G	T	100	PASS	AC=431;AF=0.0860623;AN=5008;NS=2504;DP=17049;EAS_AF=0.001;AMR_AF=0.1571;AFR_AF=0.0151;EUR_AF=0.2396;SAS_AF=0.0613;AA=G|||;VT=SNP
17	44024660	rs62062786	G	C	100	PASS	AC=441;AF=0.0880591;AN=5008;NS=2504;DP=18718;EAS_AF=0.005;AMR_AF=0.1628;AFR_AF=0.0159;EUR_AF=0.2406;SAS_AF=0.0613;AA=G|||;VT=SNP
17	44024865	rs62062787	T	C	100	PASS	AC=431;AF=0.0860623;AN=5008;NS=2504;DP=17703;EAS_AF=0.001;AMR_AF=0.1571;AFR_AF=0.0151;EUR_AF=0.2396;SAS_AF=0.0613;AA=T|||;VT=SNP
17	44024906	rs62062788	A	G	100	PASS	AC=431;AF=0.0860623;AN=5008;NS=2504;DP=16358;EAS_AF=0.001;AMR_AF=0.1571;AFR_AF=0.0151;EUR_AF=0.2396;SAS_AF=0.0613;AA=A|||;VT=SNP
17	44025033	rs62062789	T	C	100	PASS	AC=432;AF=0.086262;AN=5008;NS=2504;DP=15312;EAS_AF=0.001;AMR_AF=0.1571;AFR_AF=0.0159;EUR_AF=0.2396;SAS_AF=0.0613;AA=C|||;VT=SNP
17	44025045	rs62062790	C	T	100	PASS	AC=431;AF=0.0860623;AN=5008;NS=2504;DP=15224;EAS_AF=0.001;AMR_AF=0.1571;AFR_AF=0.0151;EUR_AF=0.2396;SAS_AF=0.0613;AA=C|||;VT=SNP
17	44025273	rs62062791	G	A	100	PASS	AC=431;AF=0.0860623;AN=5008;NS=2504;DP=16386;EAS_AF=0.001;AMR_AF=0.1571;AFR_AF=0.0151;EUR_AF=0.2396;SAS_AF=0.0613;AA=A|||;VT=SNP
17	44025347	rs62062792	T	C	100	PASS	AC=431;AF=0.0860623;AN=5008;NS=2504;DP=16185;EAS_AF=0.001;AMR_AF=0.1571;AFR_AF=0.0151;EUR_AF=0.2396;SAS_AF=0.0613;AA=T|||;VT=SNP
17	44025592	rs78026984	G	C	100	PASS	AC=431;AF=0.0860623;AN=5008;NS=2504;DP=17015;EAS_AF=0.001;AMR_AF=0.1571;AFR_AF=0.0151;EUR_AF=0.2396;SAS_AF=0.0613;AA=G|||;VT=SNP
17	44025650	rs113395365	T	C	100	PASS	AC=431;AF=0.0860623;AN=5008;NS=2504;DP=17695;EAS_AF=0.001;AMR_AF=0.1571;AFR_AF=0.0151;EUR_AF=0.2396;SAS_AF=0.0613;AA=C|||;VT=SNP
17	44025888	rs242559	C	A	100	PASS	AC=3777;AF=0.754193;AN=5008;NS=2504;DP=20501;EAS_AF=0.9484;AMR_AF=0.768;AFR_AF=0.475;EUR_AF=0.7495;SAS_AF=0.9264;AA=C|||;VT=SNP
17	44026321	rs62062793	T	C	100	PASS	AC=431;AF=0.0860623;AN=5008;NS=2504;DP=19041;EAS_AF=0.001;AMR_AF=0.1571;AFR_AF=0.0151;EUR_AF=0.2396;SAS_AF=0.0613;AA=T|||;VT=SNP
17	44026394	rs62062794	A	G	100	PASS	AC=431;AF=0.0860623;AN=5008;NS=2504;DP=18143;EAS_AF=0.001;AMR_AF=0.1571;AFR_AF=0.0151;EUR_AF=0.2396;SAS_AF=0.0613;AA=A|||;VT=SNP
17	44026478	rs78556223	A	G	100	PASS	AC=428;AF=0.0854633;AN=5008;NS=2504;DP=16657;EAS_AF=0.001;AMR_AF=0.1571;AFR_AF=0.0144;EUR_AF=0.2376;SAS_AF=0.0613;AA=A|||;VT=SNP
17	44026548	rs242561	T	C	100	PASS	AC=4494;AF=0.897364;AN=5008;NS=2504;DP=12821;EAS_AF=0.999;AMR_AF=0.8343;AFR_AF=0.9266;EUR_AF=0.7604;SAS_AF=0.9387;AA=C|||;VT=SNP
17	44026739	rs242562	G	A	100	PASS	AC=1985;AF=0.396366;AN=5008;NS=2504;DP=15210;EAS_AF=0.5655;AMR_AF=0.317;AFR_AF=0.2988;EUR_AF=0.3837;SAS_AF=0.4233;AA=G|||;VT=SNP
17	44027090	rs62062795	C	T	100	PASS	AC=431;AF=0.0860623;AN=5008;NS=2504;DP=19951;EAS_AF=0.001;AMR_AF=0.1571;AFR_AF=0.0151;EUR_AF=0.2396;SAS_AF=0.0613;AA=C|||;VT=SNP
17	44027316	rs62062796	G	A	100	PASS	AC=431;AF=0.0860623;AN=5008;NS=2504;DP=20154;EAS_AF=0.001;AMR_AF=0.1571;AFR_AF=0.0151;EUR_AF=0.2396;SAS_AF=0.0613;AA=G|||;VT=SNP
17	44027366	rs62062797	T	G	100	PASS	AC=431;AF=0.0860623;AN=5008;NS=2504;DP=19575;EAS_AF=0.001;AMR_AF=0.1571;AFR_AF=0.0151;EUR_AF=0.2396;SAS_AF=0.0613;AA=G|||;VT=SNP
17	44027383	rs62062798	A	G	100	PASS	AC=431;AF=0.0860623;AN=5008;NS=2504;DP=19313;EAS_AF=0.001;AMR_AF=0.1571;AFR_AF=0.0151;EUR_AF=0.2396;SAS_AF=0.0613;AA=G|||;VT=SNP
17	44027521	rs62062799	G	T	100	PASS	AC=431;AF=0.0860623;AN=5008;NS=2504;DP=18922;EAS_AF=0.001;AMR_AF=0.1571;AFR_AF=0.0151;EUR_AF=0.2396;SAS_AF=0.0613;AA=T|||;VT=SNP
17	44027753	rs62062800	A	G	100	PASS	AC=431;AF=0.0860623;AN=5008;NS=2504;DP=16468;EAS_AF=0.001;AMR_AF=0.1571;AFR_AF=0.0151;EUR_AF=0.2396;SAS_AF=0.0613;AA=G|||;VT=SNP
17	44028011	rs62062801	T	G	100	PASS	AC=431;AF=0.0860623;AN=5008;NS=2504;DP=13904;EAS_AF=0.001;AMR_AF=0.1571;AFR_AF=0.0151;EUR_AF=0.2396;SAS_AF=0.0613;AA=T|||;VT=SNP
17	44028045	rs62062802	G	T	100	PASS	AC=431;AF=0.0860623;AN=5008;NS=2504;DP=13486;EAS_AF=0.001;AMR_AF=0.1571;AFR_AF=0.0151;EUR_AF=0.2396;SAS_AF=0.0613;AA=T|||;VT=SNP
17	44028183	rs62062803	T	C	100	PASS	AC=433;AF=0.0864617;AN=5008;NS=2504;DP=13795;EAS_AF=0.001;AMR_AF=0.1599;AFR_AF=0.0151;EUR_AF=0.2396;SAS_AF=0.0613;AA=C|||;VT=SNP
17	44028707	rs74903707	G	A	100	PASS	AC=431;AF=0.0860623;AN=5008;NS=2504;DP=19684;EAS_AF=0.001;AMR_AF=0.1571;AFR_AF=0.0151;EUR_AF=0.2396;SAS_AF=0.0613;AA=A|||;VT=SNP
17	44028796	rs77017444	T	C	100	PASS	AC=431;AF=0.0860623;AN=5008;NS=2504;DP=16658;EAS_AF=0.001;AMR_AF=0.1571;AFR_AF=0.0151;EUR_AF=0.2396;SAS_AF=0.0613;AA=C|||;VT=SNP
17	44029178	rs76839282	G	C	100	PASS	AC=431;AF=0.0860623;AN=5008;NS=2504;DP=17499;EAS_AF=0.001;AMR_AF=0.1571;AFR_AF=0.0151;EUR_AF=0.2396;SAS_AF=0.0613;AA=G|||;VT=SNP
17	44029416	rs144507520	T	G	100	PASS	AC=30;AF=0.00599042;AN=5008;NS=2504;DP=20296;EAS_AF=0;AMR_AF=0.0144;AFR_AF=0;EUR_AF=0.0179;SAS_AF=0.002;AA=T|||;VT=SNP
17	44030115	rs17650579	C	T	100	PASS	AC=431;AF=0.0860623;AN=5008;NS=2504;DP=17458;EAS_AF=0.001;AMR_AF=0.1571;AFR_AF=0.0151;EUR_AF=0.2396;SAS_AF=0.0613;AA=C|||;VT=SNP
17	44030136	rs151268513	A	G	100	PASS	AC=24;AF=0.00479233;AN=5008;NS=2504;DP=18318;EAS_AF=0;AMR_AF=0.0086;AFR_AF=0.0015;EUR_AF=0.0149;SAS_AF=0.001;AA=A|||;VT=SNP
17	44030195	rs17650597	A	T	100	PASS	AC=431;AF=0.0860623;AN=5008;NS=2504;DP=18943;EAS_AF=0.001;AMR_AF=0.1571;AFR_AF=0.0151;EUR_AF=0.2396;SAS_AF=0.0613;AA=A|||;VT=SNP
17	44030231	rs17650633	T	C	100	PASS	AC=431;AF=0.0860623;AN=5008;NS=2504;DP=20625;EAS_AF=0.001;AMR_AF=0.1571;AFR_AF=0.0151;EUR_AF=0.2396;SAS_AF=0.0613;AA=T|||;VT=SNP
17	44030311	rs17650651	T	G	100	PASS	AC=431;AF=0.0860623;AN=5008;NS=2504;DP=21727;EAS_AF=0.001;AMR_AF=0.1571;AFR_AF=0.0151;EUR_AF=0.2396;SAS_AF=0.0613;AA=G|||;VT=SNP
17	44030670	rs2471736	G	A	100	PASS	AC=15;AF=0.00299521;AN=5008;NS=2504;DP=21894;EAS_AF=0;AMR_AF=0.0058;AFR_AF=0.0015;EUR_AF=0.0089;SAS_AF=0;AA=G|||;VT=SNP
17	44030773	rs62062805	A	G	100	PASS	AC=431;AF=0.0860623;AN=5008;NS=2504;DP=18961;EAS_AF=0.001;AMR_AF=0.1571;AFR_AF=0.0151;EUR_AF=0.2396;SAS_AF=0.0613;AA=A|||;VT=SNP
17	44031385	rs878917	C	T	100	PASS	AC=382;AF=0.076278;AN=5008;NS=2504;DP=18898;EAS_AF=0.1905;AMR_AF=0.1499;AFR_AF=0.0098;EUR_AF=0.0338;SAS_AF=0.0399;AA=C|||;VT=SNP
17	44031420	rs62062806	G	A	100	PASS	AC=431;AF=0.0860623;AN=5008;NS=2504;DP=19102;EAS_AF=0.001;AMR_AF=0.1571;AFR_AF=0.0151;EUR_AF=0.2396;SAS_AF=0.0613;AA=G|||;VT=SNP
17	44031540	rs55978005	G	T	100	PASS	AC=432;AF=0.086262;AN=5008;NS=2504;DP=18737;EAS_AF=0.001;AMR_AF=0.1571;AFR_AF=0.0151;EUR_AF=0.2396;SAS_AF=0.0624;AA=T|||;VT=SNP
17	44031596	rs878918	A	G	100	PASS	AC=1091;AF=0.217851;AN=5008;NS=2504;DP=19710;EAS_AF=0.1587;AMR_AF=0.2565;AFR_AF=0.0189;EUR_AF=0.2763;SAS_AF=0.4601;AA=A|||;VT=SNP
17	44031946	rs55946323	A	G	100	PASS	AC=430;AF=0.0858626;AN=5008;NS=2504;DP=18175;EAS_AF=0.001;AMR_AF=0.1571;AFR_AF=0.0151;EUR_AF=0.2386;SAS_AF=0.0613;AA=a|||;VT=SNP
17	44032073	rs56317731	A	G	100	PASS	AC=431;AF=0.0860623;AN=5008;NS=2504;DP=15779;EAS_AF=0.001;AMR_AF=0.1571;AFR_AF=0.0151;EUR_AF=0.2396;SAS_AF=0.0613;AA=G|||;VT=SNP
17	44032470	rs55821155	C	G	100	PASS	AC=432;AF=0.086262;AN=5008;NS=2504;DP=16433;EAS_AF=0.001;AMR_AF=0.1571;AFR_AF=0.0159;EUR_AF=0.2396;SAS_AF=0.0613;AA=G|||;VT=SNP
17	44032597	rs56080482	G	A	100	PASS	AC=432;AF=0.086262;AN=5008;NS=2504;DP=15868;EAS_AF=0.001;AMR_AF=0.1571;AFR_AF=0.0159;EUR_AF=0.2396;SAS_AF=0.0613;AA=A|||;VT=SNP
17	44032768	rs17571718	T	C	100	PASS	AC=431;AF=0.0860623;AN=5008;NS=2504;DP=19400;EAS_AF=0.001;AMR_AF=0.1571;AFR_AF=0.0151;EUR_AF=0.2396;SAS_AF=0.0613;AA=C|||;VT=SNP
17	44032879	rs78555354	A	G	100	PASS	AC=431;AF=0.0860623;AN=5008;NS=2504;DP=17001;EAS_AF=0.001;AMR_AF=0.1571;AFR_AF=0.0151;EUR_AF=0.2396;SAS_AF=0.0613;AA=A|||;VT=SNP
17	44032915	rs17571739	T	C	100	PASS	AC=431;AF=0.0860623;AN=5008;NS=2504;DP=16497;EAS_AF=0.001;AMR_AF=0.1571;AFR_AF=0.0151;EUR_AF=0.2396;SAS_AF=0.0613;AA=T|||;VT=SNP
17	44032956	rs62062813	G	A	100	PASS	AC=431;AF=0.0860623;AN=5008;NS=2504;DP=15471;EAS_AF=0.001;AMR_AF=0.1571;AFR_AF=0.0151;EUR_AF=0.2396;SAS_AF=0.0613;AA=G|||;VT=SNP
17	44033002	rs62063262	T	C	100	PASS	AC=431;AF=0.0860623;AN=5008;NS=2504;DP=19293;EAS_AF=0.001;AMR_AF=0.1571;AFR_AF=0.0151;EUR_AF=0.2396;SAS_AF=0.0613;AA=C|||;VT=SNP
17	44033132	rs113520245	C	T	100	PASS	AC=432;AF=0.086262;AN=5008;NS=2504;DP=18518;EAS_AF=0.001;AMR_AF=0.1571;AFR_AF=0.0151;EUR_AF=0.2396;SAS_AF=0.0624;AA=C|||;VT=SNP
17	44033169	rs113277432	T	C	100	PASS	AC=431;AF=0.0860623;AN=5008;NS=2504;DP=19331;EAS_AF=0.001;AMR_AF=0.1571;AFR_AF=0.0151;EUR_AF=0.2396;SAS_AF=0.0613;AA=T|||;VT=SNP
17	44033188	rs112950348	G	A	100	PASS	AC=431;AF=0.0860623;AN=5008;NS=2504;DP=20026;EAS_AF=0.001;AMR_AF=0.1571;AFR_AF=0.0151;EUR_AF=0.2396;SAS_AF=0.0613;AA=G|||;VT=SNP
17	44033394	rs62063263	G	C	100	PASS	AC=431;AF=0.0860623;AN=5008;NS=2504;DP=19004;EAS_AF=0.001;AMR_AF=0.1571;AFR_AF=0.0151;EUR_AF=0.2396;SAS_AF=0.0613;AA=G|||;VT=SNP
17	44033401	rs62063264	C	T	100	PASS	AC=432;AF=0.086262;AN=5008;NS=2504;DP=18974;EAS_AF=0.001;AMR_AF=0.1585;AFR_AF=0.0151;EUR_AF=0.2396;SAS_AF=0.0613;AA=C|||;VT=SNP
17	44033468	rs62063265	G	A	100	PASS	AC=432;AF=0.086262;AN=5008;NS=2504;DP=19747;EAS_AF=0.001;AMR_AF=0.1585;AFR_AF=0.0151;EUR_AF=0.2396;SAS_AF=0.0613;AA=G|||;VT=SNP
17	44033488	rs62063266	C	T	100	PASS	AC=432;AF=0.086262;AN=5008;NS=2504;DP=19198;EAS_AF=0.001;AMR_AF=0.1585;AFR_AF=0.0151;EUR_AF=0.2396;SAS_AF=0.0613;AA=C|||;VT=SNP
17	44033802	rs17571781	T	C	100	PASS	AC=432;AF=0.086262;AN=5008;NS=2504;DP=9482;EAS_AF=0.001;AMR_AF=0.1585;AFR_AF=0.0151;EUR_AF=0.2396;SAS_AF=0.0613;AA=C|||;VT=SNP
17	44034833	rs62063269	G	A	100	PASS	AC=431;AF=0.0860623;AN=5008;NS=2504;DP=18583;EAS_AF=0.001;AMR_AF=0.1571;AFR_AF=0.0151;EUR_AF=0.2396;SAS_AF=0.0613;AA=G|||;VT=SNP
17	44034859	rs17571809	A	G	100	PASS	AC=431;AF=0.0860623;AN=5008;NS=2504;DP=15984;EAS_AF=0.001;AMR_AF=0.1571;AFR_AF=0.0151;EUR_AF=0.2396;SAS_AF=0.0613;AA=G|||;VT=SNP
17	44035367	rs17650771	A	G	100	PASS	AC=431;AF=0.0860623;AN=5008;NS=2504;DP=15782;EAS_AF=0.001;AMR_AF=0.1571;AFR_AF=0.0151;EUR_AF=0.2396;SAS_AF=0.0613;AA=A|||;VT=SNP
17	44035516	rs77555455	G	A	100	PASS	AC=429;AF=0.0856629;AN=5008;NS=2504;DP=15930;EAS_AF=0.001;AMR_AF=0.1571;AFR_AF=0.0136;EUR_AF=0.2396;SAS_AF=0.0613;AA=G|||;VT=SNP
17	44035706	rs17571857	A	G	100	PASS	AC=431;AF=0.0860623;AN=5008;NS=2504;DP=17635;EAS_AF=0.001;AMR_AF=0.1571;AFR_AF=0.0151;EUR_AF=0.2396;SAS_AF=0.0613;AA=A|||;VT=SNP
17	44036047	rs62063271	G	A	100	PASS	AC=469;AF=0.0936502;AN=5008;NS=2504;DP=15939;EAS_AF=0.001;AMR_AF=0.1614;AFR_AF=0.0416;EUR_AF=0.2396;SAS_AF=0.0613;AA=A|||;VT=SNP
17	44036129	rs572616442	C	T	100	PASS	AC=431;AF=0.0860623;AN=5008;NS=2504;DP=16490;EAS_AF=0.001;AMR_AF=0.1571;AFR_AF=0.0151;EUR_AF=0.2396;SAS_AF=0.0613;AA=C|||;VT=SNP
17	44036287	rs62063275	A	G	100	PASS	AC=431;AF=0.0860623;AN=5008;NS=2504;DP=17493;EAS_AF=0.001;AMR_AF=0.1571;AFR_AF=0.0151;EUR_AF=0.2396;SAS_AF=0.0613;AA=G|||;VT=SNP
17	44036408	rs62063276	T	G	100	PASS	AC=620;AF=0.123802;AN=5008;NS=2504;DP=20012;EAS_AF=0.001;AMR_AF=0.1657;AFR_AF=0.1528;EUR_AF=0.2406;SAS_AF=0.0613;AA=G|||;VT=SNP
17	44036462	rs62063277	T	A	100	PASS	AC=431;AF=0.0860623;AN=5008;NS=2504;DP=20932;EAS_AF=0.001;AMR_AF=0.1571;AFR_AF=0.0151;EUR_AF=0.2396;SAS_AF=0.0613;AA=A|||;VT=SNP
17	44036787	rs17650818	T	C	100	PASS	AC=431;AF=0.0860623;AN=5008;NS=2504;DP=19969;EAS_AF=0.001;AMR_AF=0.1571;AFR_AF=0.0151;EUR_AF=0.2396;SAS_AF=0.0613;AA=C|||;VT=SNP
17	44036914	rs62063278	C	T	100	PASS	AC=431;AF=0.0860623;AN=5008;NS=2504;DP=19866;EAS_AF=0.001;AMR_AF=0.1571;AFR_AF=0.0151;EUR_AF=0.2396;SAS_AF=0.0613;AA=C|||;VT=SNP
17	44036936	rs62063279	G	A	100	PASS	AC=431;AF=0.0860623;AN=5008;NS=2504;DP=19175;EAS_AF=0.001;AMR_AF=0.1571;AFR_AF=0.0151;EUR_AF=0.2396;SAS_AF=0.0613;AA=G|||;VT=SNP
17	44037079	rs113793114	G	A	100	PASS	AC=432;AF=0.086262;AN=5008;NS=2504;DP=17005;EAS_AF=0.001;AMR_AF=0.1585;AFR_AF=0.0151;EUR_AF=0.2396;SAS_AF=0.0613;AA=G|||;VT=SNP
17	44037299	rs62063280	G	C	100	PASS	AC=431;AF=0.0860623;AN=5008;NS=2504;DP=18629;EAS_AF=0.001;AMR_AF=0.1571;AFR_AF=0.0151;EUR_AF=0.2396;SAS_AF=0.0613;AA=C|||;VT=SNP
17	44037491	rs17650842	A	G	100	PASS	AC=432;AF=0.086262;AN=5008;NS=2504;DP=20813;EAS_AF=0.001;AMR_AF=0.1571;AFR_AF=0.0159;EUR_AF=0.2396;SAS_AF=0.0613;AA=G|||;VT=SNP
17	44038295	rs140161293	G	A	100	PASS	AC=37;AF=0.00738818;AN=5008;NS=2504;DP=16116;EAS_AF=0;AMR_AF=0.0029;AFR_AF=0.0008;EUR_AF=0.0258;SAS_AF=0.0082;AA=G|||;VT=SNP
17	44038785	rs62063281	A	G	100	PASS	AC=462;AF=0.0922524;AN=5008;NS=2504;DP=14125;EAS_AF=0.001;AMR_AF=0.1585;AFR_AF=0.0363;EUR_AF=0.2416;SAS_AF=0.0613;AA=G|||;VT=SNP
17	44039008	rs17650860	G	A	100	PASS	AC=431;AF=0.0860623;AN=5008;NS=2504;DP=19852;EAS_AF=0.001;AMR_AF=0.1556;AFR_AF=0.0151;EUR_AF=0.2406;SAS_AF=0.0613;AA=G|||;VT=SNP
17	44039043	rs62063282	G	A	100	PASS	AC=432;AF=0.086262;AN=5008;NS=2504;DP=20317;EAS_AF=0.001;AMR_AF=0.1571;AFR_AF=0.0151;EUR_AF=0.2406;SAS_AF=0.0613;AA=A|||;VT=SNP
17	44039365	rs242554	C	T	100	PASS	AC=1870;AF=0.373403;AN=5008;NS=2504;DP=18120;EAS_AF=0.63;AMR_AF=0.3876;AFR_AF=0.059;EUR_AF=0.3917;SAS_AF=0.5051;AA=C|||;VT=SNP
17	44039410	rs111520035	A	G	100	PASS	AC=433;AF=0.0864617;AN=5008;NS=2504;DP=18946;EAS_AF=0.001;AMR_AF=0.1571;AFR_AF=0.0151;EUR_AF=0.2416;SAS_AF=0.0613;AA=G|||;VT=SNP
17	44039472	rs145236675	C	T	100	PASS	AC=18;AF=0.00359425;AN=5008;NS=2504;DP=21299;EAS_AF=0;AMR_AF=0.0014;AFR_AF=0;EUR_AF=0.0169;SAS_AF=0;AA=C|||;VT=SNP
17	44039516	rs17650872	G	T	100	PASS	AC=432;AF=0.086262;AN=5008;NS=2504;DP=21433;EAS_AF=0.001;AMR_AF=0.1571;AFR_AF=0.0151;EUR_AF=0.2406;SAS_AF=0.0613;AA=G|||;VT=SNP
17	44039691	rs17650901	A	G	100	PASS	AC=432;AF=0.086262;AN=5008;NS=2504;DP=17777;EAS_AF=0.001;AMR_AF=0.1571;AFR_AF=0.0151;EUR_AF=0.2406;SAS_AF=0.0613;AA=G|||;VT=SNP;EX_TARGET
17	44040120	rs55780945	C	T	100	PASS	AC=432;AF=0.086262;AN=5008;NS=2504;DP=16833;EAS_AF=0.001;AMR_AF=0.1571;AFR_AF=0.0151;EUR_AF=0.2406;SAS_AF=0.0613;AA=C|||;VT=SNP
17	44040184	rs35838379	A	G	100	PASS	AC=774;AF=0.154553;AN=5008;NS=2504;DP=18201;EAS_AF=0.3036;AMR_AF=0.2435;AFR_AF=0.0061;EUR_AF=0.1889;SAS_AF=0.1033;AA=A|||;VT=SNP
17	44040626	rs16940758	C	T	100	PASS	AC=1081;AF=0.215855;AN=5008;NS=2504;DP=21523;EAS_AF=0.1706;AMR_AF=0.1974;AFR_AF=0.2194;EUR_AF=0.1551;SAS_AF=0.3333;AA=C|||;VT=SNP
17	44040823	rs55711941	C	T	100	PASS	AC=434;AF=0.0866613;AN=5008;NS=2504;DP=19289;EAS_AF=0.001;AMR_AF=0.1571;AFR_AF=0.0151;EUR_AF=0.2406;SAS_AF=0.0634;AA=T|||;VT=SNP
17	44041101	rs55709241	T	C	100	PASS	AC=433;AF=0.0864617;AN=5008;NS=2504;DP=17639;EAS_AF=0.001;AMR_AF=0.1571;AFR_AF=0.0159;EUR_AF=0.2406;SAS_AF=0.0613;AA=T|||;VT=SNP
17	44041107	rs56280951	G	A	100	PASS	AC=432;AF=0.086262;AN=5008;NS=2504;DP=17111;EAS_AF=0.001;AMR_AF=0.1571;AFR_AF=0.0151;EUR_AF=0.2406;SAS_AF=0.0613;AA=G|||;VT=SNP
17	44041562	rs112058117	G	T	100	PASS	AC=433;AF=0.0864617;AN=5008;NS=2504;DP=17077;EAS_AF=0.001;AMR_AF=0.1585;AFR_AF=0.0151;EUR_AF=0.2406;SAS_AF=0.0613;AA=T|||;VT=SNP
17	44041771	rs2664006	C	T	100	PASS	AC=1727;AF=0.344848;AN=5008;NS=2504;DP=9210;EAS_AF=0.5238;AMR_AF=0.3372;AFR_AF=0.0628;EUR_AF=0.3917;SAS_AF=0.499;AA=C|||;VT=SNP
17	44041817	rs112206871	A	G	100	PASS	AC=432;AF=0.086262;AN=5008;NS=2504;DP=12738;EAS_AF=0.001;AMR_AF=0.1571;AFR_AF=0.0151;EUR_AF=0.2406;SAS_AF=0.0613;AA=a|||;VT=SNP
17	44041987	rs62063286	T	C	100	PASS	AC=440;AF=0.0878594;AN=5008;NS=2504;DP=13129;EAS_AF=0.002;AMR_AF=0.0994;AFR_AF=0.0106;EUR_AF=0.1928;SAS_AF=0.1646;AA=t|||;VT=SNP
17	44041992	rs62063287	G	T	100	PASS	AC=440;AF=0.0878594;AN=5008;NS=2504;DP=13209;EAS_AF=0.002;AMR_AF=0.0994;AFR_AF=0.0106;EUR_AF=0.1928;SAS_AF=0.1646;AA=g|||;VT=SNP
17	44042221	rs56166491	A	G	100	PASS	AC=433;AF=0.0864617;AN=5008;NS=2504;DP=15507;EAS_AF=0.001;AMR_AF=0.1585;AFR_AF=0.0151;EUR_AF=0.2406;SAS_AF=0.0613;AA=N|||;VT=SNP
17	44042361	rs56226437	T	C	100	PASS	AC=432;AF=0.086262;AN=5008;NS=2504;DP=16652;EAS_AF=0.001;AMR_AF=0.1571;AFR_AF=0.0151;EUR_AF=0.2406;SAS_AF=0.0613;AA=t|||;VT=SNP
17	44042366	rs55907036	G	A	100	PASS	AC=432;AF=0.086262;AN=5008;NS=2504;DP=16674;EAS_AF=0.001;AMR_AF=0.1571;AFR_AF=0.0151;EUR_AF=0.2406;SAS_AF=0.0613;AA=g|||;VT=SNP
17	44042782	rs76281607	T	C	100	PASS	AC=3918;AF=0.782348;AN=5008;NS=2504;DP=13444;EAS_AF=0.8274;AMR_AF=0.7954;AFR_AF=0.7829;EUR_AF=0.838;SAS_AF=0.6687;AA=T|||;VT=SNP
17	44042783	rs56294117	G	A	100	PASS	AC=432;AF=0.086262;AN=5008;NS=2504;DP=13378;EAS_AF=0.001;AMR_AF=0.1571;AFR_AF=0.0151;EUR_AF=0.2406;SAS_AF=0.0613;AA=G|||;VT=SNP
17	44042868	rs112415880	G	A	100	PASS	AC=438;AF=0.0874601;AN=5008;NS=2504;DP=13275;EAS_AF=0.002;AMR_AF=0.1571;AFR_AF=0.0189;EUR_AF=0.2406;SAS_AF=0.0613;AA=g|||;VT=SNP
17	44042942	rs77169816	T	C	100	PASS	AC=3923;AF=0.783347;AN=5008;NS=2504;DP=12120;EAS_AF=0.8274;AMR_AF=0.7954;AFR_AF=0.7867;EUR_AF=0.838;SAS_AF=0.6687;AA=C|||;VT=SNP
17	44043378	rs62063291	T	C	100	PASS	AC=437;AF=0.0872604;AN=5008;NS=2504;DP=18684;EAS_AF=0.001;AMR_AF=0.1571;AFR_AF=0.0189;EUR_AF=0.2406;SAS_AF=0.0613;AA=C|||;VT=SNP
17	44043636	rs62063292	C	T	100	PASS	AC=437;AF=0.0872604;AN=5008;NS=2504;DP=21394;EAS_AF=0.001;AMR_AF=0.1571;AFR_AF=0.0189;EUR_AF=0.2406;SAS_AF=0.0613;AA=C|||;VT=SNP
17	44043717	rs117977938	G	C	100	PASS	AC=225;AF=0.0449281;AN=5008;NS=2504;DP=19757;EAS_AF=0.0218;AMR_AF=0.0461;AFR_AF=0.0832;EUR_AF=0.0318;SAS_AF=0.0297;AA=G|||;VT=SNP
17	44043819	rs62063293	G	A	100	PASS	AC=437;AF=0.0872604;AN=5008;NS=2504;DP=17166;EAS_AF=0.001;AMR_AF=0.1571;AFR_AF=0.0189;EUR_AF=0.2406;SAS_AF=0.0613;AA=G|||;VT=SNP
17	44044058	rs117559252	C	A	100	PASS	AC=33;AF=0.00658946;AN=5008;NS=2504;DP=20038;EAS_AF=0;AMR_AF=0.0173;AFR_AF=0.0015;EUR_AF=0.0169;SAS_AF=0.002;AA=C|||;VT=SNP
17	44044157	rs62063294	G	A	100	PASS	AC=438;AF=0.0874601;AN=5008;NS=2504;DP=18518;EAS_AF=0.001;AMR_AF=0.1571;AFR_AF=0.0189;EUR_AF=0.2416;SAS_AF=0.0613;AA=G|||;VT=SNP
17	44044220	rs17650973	A	T	100	PASS	AC=437;AF=0.0872604;AN=5008;NS=2504;DP=19325;EAS_AF=0.001;AMR_AF=0.1571;AFR_AF=0.0189;EUR_AF=0.2406;SAS_AF=0.0613;AA=T|||;VT=SNP
17	44044431	rs62063295	C	T	100	PASS	AC=437;AF=0.0872604;AN=5008;NS=2504;DP=20065;EAS_AF=0.001;AMR_AF=0.1571;AFR_AF=0.0189;EUR_AF=0.2406;SAS_AF=0.0613;AA=C|||;VT=SNP
17	44044508	rs17650991	A	C	100	PASS	AC=437;AF=0.0872604;AN=5008;NS=2504;DP=20995;EAS_AF=0.001;AMR_AF=0.1571;AFR_AF=0.0189;EUR_AF=0.2406;SAS_AF=0.0613;AA=A|||;VT=SNP
17	44044823	rs75145092	T	A	100	PASS	AC=437;AF=0.0872604;AN=5008;NS=2504;DP=20119;EAS_AF=0.001;AMR_AF=0.1571;AFR_AF=0.0189;EUR_AF=0.2406;SAS_AF=0.0613;AA=A|||;VT=SNP
17	44044940	rs113857334	T	C	100	PASS	AC=437;AF=0.0872604;AN=5008;NS=2504;DP=19454;EAS_AF=0.001;AMR_AF=0.1571;AFR_AF=0.0189;EUR_AF=0.2406;SAS_AF=0.0613;AA=C|||;VT=SNP
17	44044985	rs17572147	A	G	100	PASS	AC=437;AF=0.0872604;AN=5008;NS=2504;DP=19526;EAS_AF=0.001;AMR_AF=0.1571;AFR_AF=0.0189;EUR_AF=0.2406;SAS_AF=0.0613;AA=G|||;VT=SNP
17	44045474	rs77513497	A	G	100	PASS	AC=437;AF=0.0872604;AN=5008;NS=2504;DP=17519;EAS_AF=0.001;AMR_AF=0.1571;AFR_AF=0.0189;EUR_AF=0.2406;SAS_AF=0.0613;AA=G|||;VT=SNP
17	44045974	rs17572169	C	T	100	PASS	AC=437;AF=0.0872604;AN=5008;NS=2504;DP=21366;EAS_AF=0.001;AMR_AF=0.1571;AFR_AF=0.0189;EUR_AF=0.2406;SAS_AF=0.0613;AA=C|||;VT=SNP
17	44046192	rs116204525	T	C	100	PASS	AC=226;AF=0.0451278;AN=5008;NS=2504;DP=22327;EAS_AF=0.0208;AMR_AF=0.0461;AFR_AF=0.084;EUR_AF=0.0318;SAS_AF=0.0307;AA=T|||;VT=SNP
17	44046202	rs62063296	C	T	100	PASS	AC=438;AF=0.0874601;AN=5008;NS=2504;DP=21957;EAS_AF=0.002;AMR_AF=0.1571;AFR_AF=0.0189;EUR_AF=0.2406;SAS_AF=0.0613;AA=C|||;VT=SNP
17	44047216	rs62641967	T	G	100	PASS	AC=437;AF=0.0872604;AN=5008;NS=2504;DP=27139;EAS_AF=0.001;AMR_AF=0.1571;AFR_AF=0.0189;EUR_AF=0.2406;SAS_AF=0.0613;AA=t|||;VT=SNP
17	44047609	rs74373419	C	T	100	PASS	AC=437;AF=0.0872604;AN=5008;NS=2504;DP=23522;EAS_AF=0.001;AMR_AF=0.1571;AFR_AF=0.0189;EUR_AF=0.2406;SAS_AF=0.0613;AA=-|||;VT=SNP
17	44047802	rs62063297	A	T	100	PASS	AC=437;AF=0.0872604;AN=5008;NS=2504;DP=19000;EAS_AF=0.001;AMR_AF=0.1571;AFR_AF=0.0189;EUR_AF=0.2406;SAS_AF=0.0613;AA=t|||;VT=SNP
17	44048323	rs62063298	G	T	100	PASS	AC=437;AF=0.0872604;AN=5008;NS=2504;DP=22107;EAS_AF=0.001;AMR_AF=0.1571;AFR_AF=0.0189;EUR_AF=0.2406;SAS_AF=0.0613;AA=G|||;VT=SNP
17	44048336	rs62063299	T	C	100	PASS	AC=437;AF=0.0872604;AN=5008;NS=2504;DP=22543;EAS_AF=0.001;AMR_AF=0.1571;AFR_AF=0.0189;EUR_AF=0.2406;SAS_AF=0.0613;AA=C|||;VT=SNP
17	44048350	rs62063300	T	C	100	PASS	AC=437;AF=0.0872604;AN=5008;NS=2504;DP=22604;EAS_AF=0.001;AMR_AF=0.1571;AFR_AF=0.0189;EUR_AF=0.2406;SAS_AF=0.0613;AA=G|||;VT=SNP
17	44049133	rs62063303	T	C	100	PASS	AC=437;AF=0.0872604;AN=5008;NS=2504;DP=17675;EAS_AF=0.001;AMR_AF=0.1571;AFR_AF=0.0189;EUR_AF=0.2406;SAS_AF=0.0613;AA=T|||;VT=SNP
17	44049329	rs75242405	C	T	100	PASS	AC=437;AF=0.0872604;AN=5008;NS=2504;DP=16557;EAS_AF=0.001;AMR_AF=0.1571;AFR_AF=0.0189;EUR_AF=0.2406;SAS_AF=0.0613;AA=C|||;VT=SNP
17	44049550	rs17651093	G	A	100	PASS	AC=437;AF=0.0872604;AN=5008;NS=2504;DP=18044;EAS_AF=0.001;AMR_AF=0.1571;AFR_AF=0.0197;EUR_AF=0.2406;SAS_AF=0.0603;AA=G|||;VT=SNP
17	44049867	rs17572248	A	G	100	PASS	AC=437;AF=0.0872604;AN=5008;NS=2504;DP=22702;EAS_AF=0.001;AMR_AF=0.1571;AFR_AF=0.0189;EUR_AF=0.2406;SAS_AF=0.0613;AA=A|||;VT=SNP
17	44049900	rs62063304	A	G	100	PASS	AC=429;AF=0.0856629;AN=5008;NS=2504;DP=23278;EAS_AF=0.001;AMR_AF=0.1571;AFR_AF=0.0129;EUR_AF=0.2406;SAS_AF=0.0613;AA=A|||;VT=SNP
17	44050282	rs62063305	G	A	100	PASS	AC=429;AF=0.0856629;AN=5008;NS=2504;DP=22160;EAS_AF=0.001;AMR_AF=0.1571;AFR_AF=0.0129;EUR_AF=0.2406;SAS_AF=0.0613;AA=G|||;VT=SNP
17	44050340	rs17651134	G	A	100	PASS	AC=436;AF=0.0870607;AN=5008;NS=2504;DP=22460;EAS_AF=0.001;AMR_AF=0.1571;AFR_AF=0.0189;EUR_AF=0.2406;SAS_AF=0.0603;AA=A|||;VT=SNP
17	44050395	rs62063306	C	A	100	PASS	AC=437;AF=0.0872604;AN=5008;NS=2504;DP=21847;EAS_AF=0.001;AMR_AF=0.1571;AFR_AF=0.0189;EUR_AF=0.2406;SAS_AF=0.0613;AA=C|||;VT=SNP
17	44050463	rs62063774	T	C	100	PASS	AC=436;AF=0.0870607;AN=5008;NS=2504;DP=20497;EAS_AF=0.001;AMR_AF=0.1571;AFR_AF=0.0189;EUR_AF=0.2406;SAS_AF=0.0603;AA=T|||;VT=SNP
17	44050823	rs62063775	G	T	100	PASS	AC=437;AF=0.0872604;AN=5008;NS=2504;DP=18809;EAS_AF=0.001;AMR_AF=0.1571;AFR_AF=0.0189;EUR_AF=0.2406;SAS_AF=0.0613;AA=T|||;VT=SNP
17	44050828	rs9896485	G	C	100	PASS	AC=1852;AF=0.369808;AN=5008;NS=2504;DP=18940;EAS_AF=0.6171;AMR_AF=0.3934;AFR_AF=0.0582;EUR_AF=0.3867;SAS_AF=0.502;AA=G|||;VT=SNP
17	44050850	rs62063776	A	G	100	PASS	AC=437;AF=0.0872604;AN=5008;NS=2504;DP=19235;EAS_AF=0.001;AMR_AF=0.1571;AFR_AF=0.0189;EUR_AF=0.2406;SAS_AF=0.0613;AA=G|||;VT=SNP
17	44051404	rs10514889	G	A	100	PASS	AC=1676;AF=0.334665;AN=5008;NS=2504;DP=19474;EAS_AF=0.506;AMR_AF=0.3401;AFR_AF=0.0582;EUR_AF=0.3867;SAS_AF=0.4744;AA=G|||;VT=SNP
17	44051409	rs34619181	T	A	100	PASS	AC=3845;AF=0.767772;AN=5008;NS=2504;DP=19500;EAS_AF=0.8095;AMR_AF=0.7925;AFR_AF=0.7655;EUR_AF=0.8221;SAS_AF=0.6544;AA=A|||;VT=SNP
17	44051588	rs117124984	C	G	100	PASS	AC=437;AF=0.0872604;AN=5008;NS=2504;DP=17138;EAS_AF=0.001;AMR_AF=0.1571;AFR_AF=0.0189;EUR_AF=0.2406;SAS_AF=0.0613;AA=C|||;VT=SNP
17	44051589	rs118087478	T	G	100	PASS	AC=437;AF=0.0872604;AN=5008;NS=2504;DP=16969;EAS_AF=0.001;AMR_AF=0.1571;AFR_AF=0.0189;EUR_AF=0.2406;SAS_AF=0.0613;AA=T|||;VT=SNP
17	44051612	rs77875796	A	G	100	PASS	AC=437;AF=0.0872604;AN=5008;NS=2504;DP=17210;EAS_AF=0.001;AMR_AF=0.1571;AFR_AF=0.0189;EUR_AF=0.2406;SAS_AF=0.0613;AA=G|||;VT=SNP
17	44051846	rs1800547	A	G	100	PASS	AC=437;AF=0.0872604;AN=5008;NS=2504;DP=18440;EAS_AF=0.001;AMR_AF=0.1571;AFR_AF=0.0189;EUR_AF=0.2406;SAS_AF=0.0613;AA=G|||;VT=SNP;EX_TARGET
17	44051924	rs17651213	G	A	100	PASS	AC=437;AF=0.0872604;AN=5008;NS=2504;DP=19219;EAS_AF=0.001;AMR_AF=0.1571;AFR_AF=0.0189;EUR_AF=0.2406;SAS_AF=0.0613;AA=G|||;VT=SNP
17	44052009	rs17572361	T	C	100	PASS	AC=439;AF=0.0876597;AN=5008;NS=2504;DP=19377;EAS_AF=0.001;AMR_AF=0.1599;AFR_AF=0.0189;EUR_AF=0.2406;SAS_AF=0.0613;AA=C|||;VT=SNP
17	44052284	rs17651243	G	A	100	PASS	AC=437;AF=0.0872604;AN=5008;NS=2504;DP=20832;EAS_AF=0.001;AMR_AF=0.1571;AFR_AF=0.0189;EUR_AF=0.2406;SAS_AF=0.0613;AA=G|||;VT=SNP
17	44052733	rs78104015	A	G	100	PASS	AC=437;AF=0.0872604;AN=5008;NS=2504;DP=20017;EAS_AF=0.001;AMR_AF=0.1571;AFR_AF=0.0189;EUR_AF=0.2406;SAS_AF=0.0613;AA=G|||;VT=SNP
17	44053171	rs62063777	A	G	100	PASS	AC=437;AF=0.0872604;AN=5008;NS=2504;DP=19655;EAS_AF=0.001;AMR_AF=0.1571;AFR_AF=0.0189;EUR_AF=0.2406;SAS_AF=0.0613;AA=G|||;VT=SNP
17	44053448	rs2217394	A	G	100	PASS	AC=437;AF=0.0872604;AN=5008;NS=2504;DP=20157;EAS_AF=0.001;AMR_AF=0.1571;AFR_AF=0.0189;EUR_AF=0.2406;SAS_AF=0.0613;AA=G|||;VT=SNP
17	44053989	rs62063778	G	A	100	PASS	AC=437;AF=0.0872604;AN=5008;NS=2504;DP=19866;EAS_AF=0.001;AMR_AF=0.1571;AFR_AF=0.0189;EUR_AF=0.2406;SAS_AF=0.0613;AA=G|||;VT=SNP
17	44054237	rs17651285	G	A	100	PASS	AC=437;AF=0.0872604;AN=5008;NS=2504;DP=21856;EAS_AF=0.001;AMR_AF=0.1571;AFR_AF=0.0189;EUR_AF=0.2406;SAS_AF=0.0613;AA=G|||;VT=SNP
17	44054388	rs17572467	T	C	100	PASS	AC=437;AF=0.0872604;AN=5008;NS=2504;DP=21661;EAS_AF=0.001;AMR_AF=0.1571;AFR_AF=0.0189;EUR_AF=0.2406;SAS_AF=0.0613;AA=C|||;VT=SNP
17	44054433	rs3785883	A	G	100	PASS	AC=3960;AF=0.790735;AN=5008;NS=2504;DP=21107;EAS_AF=0.8274;AMR_AF=0.7983;AFR_AF=0.8162;EUR_AF=0.839;SAS_AF=0.6636;AA=G|||;VT=SNP
17	44054596	rs17572495	T	G	100	PASS	AC=437;AF=0.0872604;AN=5008;NS=2504;DP=19600;EAS_AF=0.001;AMR_AF=0.1571;AFR_AF=0.0189;EUR_AF=0.2406;SAS_AF=0.0613;AA=G|||;VT=SNP
17	44054671	rs62063779	C	T	100	PASS	AC=436;AF=0.0870607;AN=5008;NS=2504;DP=19714;EAS_AF=0.001;AMR_AF=0.1571;AFR_AF=0.0189;EUR_AF=0.2406;SAS_AF=0.0603;AA=C|||;VT=SNP
17	44054696	rs754593	G	A	100	PASS	AC=2788;AF=0.556709;AN=5008;NS=2504;DP=19928;EAS_AF=0.8095;AMR_AF=0.598;AFR_AF=0.2965;EUR_AF=0.5805;SAS_AF=0.5941;AA=G|||;VT=SNP
17	44055638	rs754513	T	A	100	PASS	AC=437;AF=0.0872604;AN=5008;NS=2504;DP=21143;EAS_AF=0.001;AMR_AF=0.1571;AFR_AF=0.0189;EUR_AF=0.2406;SAS_AF=0.0613;AA=T|||;VT=SNP
17	44055647	rs754512	A	T	100	PASS	AC=437;AF=0.0872604;AN=5008;NS=2504;DP=20992;EAS_AF=0.001;AMR_AF=0.1571;AFR_AF=0.0189;EUR_AF=0.2406;SAS_AF=0.0613;AA=T|||;VT=SNP
17	44056097	rs13313562	C	G	100	PASS	AC=3897;AF=0.778155;AN=5008;NS=2504;DP=16104;EAS_AF=0.8204;AMR_AF=0.7925;AFR_AF=0.7973;EUR_AF=0.827;SAS_AF=0.6483;AA=G|||;VT=SNP
17	44056238	rs62063780	A	G	100	PASS	AC=437;AF=0.0872604;AN=5008;NS=2504;DP=15025;EAS_AF=0.001;AMR_AF=0.1571;AFR_AF=0.0189;EUR_AF=0.2406;SAS_AF=0.0613;AA=G|||;VT=SNP
17	44056433	rs2163129	T	C	100	PASS	AC=437;AF=0.0872604;AN=5008;NS=2504;DP=17509;EAS_AF=0.001;AMR_AF=0.1571;AFR_AF=0.0189;EUR_AF=0.2406;SAS_AF=0.0613;AA=C|||;VT=SNP
17	44056434	rs2163130	G	A	100	PASS	AC=437;AF=0.0872604;AN=5008;NS=2504;DP=17488;EAS_AF=0.001;AMR_AF=0.1571;AFR_AF=0.0189;EUR_AF=0.2406;SAS_AF=0.0613;AA=G|||;VT=SNP
17	44056767	rs1981997	G	A	100	PASS	AC=437;AF=0.0872604;AN=5008;NS=2504;DP=19124;EAS_AF=0.001;AMR_AF=0.1571;AFR_AF=0.0189;EUR_AF=0.2406;SAS_AF=0.0613;AA=G|||;VT=SNP
17	44056833	rs1981998	G	A	100	PASS	AC=437;AF=0.0872604;AN=5008;NS=2504;DP=18843;EAS_AF=0.001;AMR_AF=0.1571;AFR_AF=0.0189;EUR_AF=0.2406;SAS_AF=0.0613;AA=G|||;VT=SNP
17	44057595	rs3785884	G	A	100	PASS	AC=592;AF=0.118211;AN=5008;NS=2504;DP=20347;EAS_AF=0.127;AMR_AF=0.17;AFR_AF=0.0159;EUR_AF=0.2505;SAS_AF=0.0746;AA=G|||;VT=SNP
17	44058004	rs17572613	A	G	100	PASS	AC=439;AF=0.0876597;AN=5008;NS=2504;DP=18799;EAS_AF=0.001;AMR_AF=0.1571;AFR_AF=0.0204;EUR_AF=0.2406;SAS_AF=0.0613;AA=G|||;VT=SNP
17	44058017	rs77527347	G	T	100	PASS	AC=439;AF=0.0876597;AN=5008;NS=2504;DP=18506;EAS_AF=0.001;AMR_AF=0.1571;AFR_AF=0.0189;EUR_AF=0.2416;SAS_AF=0.0624;AA=G|||;VT=SNP
17	44058111	rs2435206	C	T	100	PASS	AC=1272;AF=0.253994;AN=5008;NS=2504;DP=18299;EAS_AF=0.2173;AMR_AF=0.3357;AFR_AF=0.2685;EUR_AF=0.3141;SAS_AF=0.1524;AA=C|||;VT=SNP
17	44058629	rs17572627	T	A	100	PASS	AC=430;AF=0.0858626;AN=5008;NS=2504;DP=19750;EAS_AF=0.001;AMR_AF=0.1571;AFR_AF=0.0129;EUR_AF=0.2416;SAS_AF=0.0613;AA=T|||;VT=SNP
17	44058640	rs3785885	A	G	100	PASS	AC=3643;AF=0.727436;AN=5008;NS=2504;DP=20063;EAS_AF=0.8452;AMR_AF=0.7925;AFR_AF=0.7065;EUR_AF=0.7684;SAS_AF=0.546;AA=G|||;VT=SNP
17	44058861	rs17651483	C	A	100	PASS	AC=430;AF=0.0858626;AN=5008;NS=2504;DP=16228;EAS_AF=0.001;AMR_AF=0.1571;AFR_AF=0.0136;EUR_AF=0.2406;SAS_AF=0.0613;AA=C|||;VT=SNP
17	44058928	rs2435207	G	A	100	PASS	AC=1280;AF=0.255591;AN=5008;NS=2504;DP=17488;EAS_AF=0.2163;AMR_AF=0.3314;AFR_AF=0.2716;EUR_AF=0.3231;SAS_AF=0.1513;AA=G|||;VT=SNP
17	44058967	rs191237882	G	A	100	PASS	AC=19;AF=0.00379393;AN=5008;NS=2504;DP=18299;EAS_AF=0;AMR_AF=0.0029;AFR_AF=0.003;EUR_AF=0.0109;SAS_AF=0.002;AA=G|||;VT=SNP
17	44059010	rs17651507	A	T	100	PASS	AC=996;AF=0.198882;AN=5008;NS=2504;DP=16581;EAS_AF=0.1706;AMR_AF=0.1816;AFR_AF=0.0113;EUR_AF=0.2336;SAS_AF=0.4581;AA=A|||;VT=SNP
17	44059215	rs62063783	C	T	100	PASS	AC=439;AF=0.0876597;AN=5008;NS=2504;DP=16336;EAS_AF=0.001;AMR_AF=0.1571;AFR_AF=0.0204;EUR_AF=0.2406;SAS_AF=0.0613;AA=T|||;VT=SNP
17	44059497	rs2435208	G	A	100	PASS	AC=1149;AF=0.229433;AN=5008;NS=2504;DP=16381;EAS_AF=0.4464;AMR_AF=0.2219;AFR_AF=0.0492;EUR_AF=0.1948;SAS_AF=0.2904;AA=G|||;VT=SNP
17	44059666	rs7209707	C	T	100	PASS	AC=407;AF=0.08127;AN=5008;NS=2504;DP=11892;EAS_AF=0.005;AMR_AF=0.0807;AFR_AF=0.1831;EUR_AF=0.0795;SAS_AF=0.0245;AA=C|||;VT=SNP
17	44059775	rs62063784	A	G	100	PASS	AC=439;AF=0.0876597;AN=5008;NS=2504;DP=17510;EAS_AF=0.001;AMR_AF=0.1571;AFR_AF=0.0204;EUR_AF=0.2406;SAS_AF=0.0613;AA=G|||;VT=SNP
17	44060248	rs56234850	G	A	100	PASS	AC=431;AF=0.0860623;AN=5008;NS=2504;DP=17304;EAS_AF=0.001;AMR_AF=0.1571;AFR_AF=0.0144;EUR_AF=0.2406;SAS_AF=0.0613;AA=G|||;VT=SNP
17	44060492	rs80189278	G	A	100	PASS	AC=114;AF=0.0227636;AN=5008;NS=2504;DP=15498;EAS_AF=0.006;AMR_AF=0.0317;AFR_AF=0.0015;EUR_AF=0.0736;SAS_AF=0.0102;AA=G|||;VT=SNP
17	44060775	rs63750417	C	T	100	PASS	AC=439;AF=0.0876597;AN=5008;NS=2504;DP=15400;EAS_AF=0.001;AMR_AF=0.1571;AFR_AF=0.0204;EUR_AF=0.2406;SAS_AF=0.0613;AA=C|||;VT=SNP;EX_TARGET
17	44060859	rs63750072	A	G	100	PASS	AC=139;AF=0.0277556;AN=5008;NS=2504;DP=14867;EAS_AF=0.0159;AMR_AF=0.0476;AFR_AF=0.0061;EUR_AF=0.0477;SAS_AF=0.0348;AA=A|||;VT=SNP;EX_TARGET
17	44061023	rs62063786	G	A	100	PASS	AC=439;AF=0.0876597;AN=5008;NS=2504;DP=15639;EAS_AF=0.001;AMR_AF=0.1571;AFR_AF=0.0204;EUR_AF=0.2406;SAS_AF=0.0613;AA=G|||;VT=SNP;EX_TARGET
17	44061025	rs63750222	C	T	100	PASS	AC=549;AF=0.109625;AN=5008;NS=2504;DP=15767;EAS_AF=0.2054;AMR_AF=0.1599;AFR_AF=0.0371;EUR_AF=0.1213;SAS_AF=0.0613;AA=C|||;VT=SNP;EX_TARGET
17	44061036	rs62063787	T	C	100	PASS	AC=439;AF=0.0876597;AN=5008;NS=2504;DP=16077;EAS_AF=0.001;AMR_AF=0.1571;AFR_AF=0.0204;EUR_AF=0.2406;SAS_AF=0.0613;AA=C|||;VT=SNP;EX_TARGET
17	44061278	rs17651549	C	T	100	PASS	AC=429;AF=0.0856629;AN=5008;NS=2504;DP=15403;EAS_AF=0.001;AMR_AF=0.1571;AFR_AF=0.0129;EUR_AF=0.2406;SAS_AF=0.0613;AA=C|||;VT=SNP;EX_TARGET
17	44061696	rs538726790	C	T	100	PASS	AC=439;AF=0.0876597;AN=5008;NS=2504;DP=20671;EAS_AF=0.001;AMR_AF=0.1571;AFR_AF=0.0204;EUR_AF=0.2406;SAS_AF=0.0613;AA=C|||;VT=SNP
17	44061893	rs2435209	G	T	100	PASS	AC=1258;AF=0.251198;AN=5008;NS=2504;DP=21720;EAS_AF=0.2153;AMR_AF=0.3285;AFR_AF=0.27;EUR_AF=0.3082;SAS_AF=0.1493;AA=G|||;VT=SNP
17	44061894	rs2435210	C	T	100	PASS	AC=1259;AF=0.251398;AN=5008;NS=2504;DP=21786;EAS_AF=0.2153;AMR_AF=0.3285;AFR_AF=0.2708;EUR_AF=0.3082;SAS_AF=0.1493;AA=C|||;VT=SNP
17	44061898	rs554819069	T	C	100	PASS	AC=439;AF=0.0876597;AN=5008;NS=2504;DP=21579;EAS_AF=0.001;AMR_AF=0.1571;AFR_AF=0.0204;EUR_AF=0.2406;SAS_AF=0.0613;AA=C|||;VT=SNP
17	44062337	rs576389326	G	A	100	PASS	AC=438;AF=0.0874601;AN=5008;NS=2504;DP=18605;EAS_AF=0.001;AMR_AF=0.1571;AFR_AF=0.0197;EUR_AF=0.2406;SAS_AF=0.0613;AA=A|||;VT=SNP
17	44062603	rs6503453	A	G	100	PASS	AC=1957;AF=0.390775;AN=5008;NS=2504;DP=16311;EAS_AF=0.6706;AMR_AF=0.3775;AFR_AF=0.1293;EUR_AF=0.4284;SAS_AF=0.4264;AA=A|||;VT=SNP
17	44062689	rs541425496	A	C	100	PASS	AC=434;AF=0.0866613;AN=5008;NS=2504;DP=17601;EAS_AF=0.001;AMR_AF=0.1585;AFR_AF=0.0129;EUR_AF=0.2435;SAS_AF=0.0624;AA=A|||;VT=SNP
17	44062915	rs559376136	G	T	100	PASS	AC=439;AF=0.0876597;AN=5008;NS=2504;DP=17971;EAS_AF=0.001;AMR_AF=0.1571;AFR_AF=0.0204;EUR_AF=0.2406;SAS_AF=0.0613;AA=G|||;VT=SNP
17	44062993	rs530157802	A	G	100	PASS	AC=440;AF=0.0878594;AN=5008;NS=2504;DP=18321;EAS_AF=0.001;AMR_AF=0.1571;AFR_AF=0.0212;EUR_AF=0.2406;SAS_AF=0.0613;AA=A|||;VT=SNP
17	44063140	rs541986174	A	G	100	PASS	AC=439;AF=0.0876597;AN=5008;NS=2504;DP=20199;EAS_AF=0.001;AMR_AF=0.1571;AFR_AF=0.0204;EUR_AF=0.2406;SAS_AF=0.0613;AA=A|||;VT=SNP
17	44063244	rs2435211	C	T	100	PASS	AC=1303;AF=0.260184;AN=5008;NS=2504;DP=19072;EAS_AF=0.2113;AMR_AF=0.3343;AFR_AF=0.3011;EUR_AF=0.3091;SAS_AF=0.1524;AA=C|||;VT=SNP
17	44063393	rs531217003	G	A	100	PASS	AC=439;AF=0.0876597;AN=5008;NS=2504;DP=21785;EAS_AF=0.001;AMR_AF=0.1571;AFR_AF=0.0204;EUR_AF=0.2406;SAS_AF=0.0613;AA=G|||;VT=SNP
17	44063563	rs571131167	T	C	100	PASS	AC=439;AF=0.0876597;AN=5008;NS=2504;DP=19728;EAS_AF=0.001;AMR_AF=0.1571;AFR_AF=0.0204;EUR_AF=0.2406;SAS_AF=0.0613;AA=C|||;VT=SNP
17	44063766	rs547435395	A	G	100	PASS	AC=439;AF=0.0876597;AN=5008;NS=2504;DP=20756;EAS_AF=0.001;AMR_AF=0.1571;AFR_AF=0.0204;EUR_AF=0.2406;SAS_AF=0.0613;AA=A|||;VT=SNP
17	44063787	rs565744479	A	G	100	PASS	AC=439;AF=0.0876597;AN=5008;NS=2504;DP=20737;EAS_AF=0.001;AMR_AF=0.1571;AFR_AF=0.0204;EUR_AF=0.2406;SAS_AF=0.0613;AA=G|||;VT=SNP
17	44064208	rs537342897	G	A	100	PASS	AC=439;AF=0.0876597;AN=5008;NS=2504;DP=20135;EAS_AF=0.001;AMR_AF=0.1571;AFR_AF=0.0204;EUR_AF=0.2406;SAS_AF=0.0613;AA=A|||;VT=SNP
17	44064334	rs577071575	T	C	100	PASS	AC=439;AF=0.0876597;AN=5008;NS=2504;DP=21131;EAS_AF=0.001;AMR_AF=0.1571;AFR_AF=0.0204;EUR_AF=0.2406;SAS_AF=0.0613;AA=T|||;VT=SNP
17	44064759	rs552965964	A	C	100	PASS	AC=439;AF=0.0876597;AN=5008;NS=2504;DP=18725;EAS_AF=0.001;AMR_AF=0.1571;AFR_AF=0.0204;EUR_AF=0.2406;SAS_AF=0.0613;AA=C|||;VT=SNP
17	44064851	rs8079215	C	T	100	PASS	AC=3797;AF=0.758187;AN=5008;NS=2504;DP=19733;EAS_AF=0.8274;AMR_AF=0.7983;AFR_AF=0.8404;EUR_AF=0.7594;SAS_AF=0.546;AA=T|||;VT=SNP
17	44065263	rs713522	T	C	100	PASS	AC=2394;AF=0.478035;AN=5008;NS=2504;DP=18953;EAS_AF=0.624;AMR_AF=0.4669;AFR_AF=0.4523;EUR_AF=0.4533;SAS_AF=0.3957;AA=C|||;VT=SNP
17	44065403	rs149663833	A	G	100	PASS	AC=14;AF=0.00279553;AN=5008;NS=2504;DP=18051;EAS_AF=0;AMR_AF=0.0029;AFR_AF=0.0015;EUR_AF=0.007;SAS_AF=0.0031;AA=A|||;VT=SNP
17	44065410	rs10445371	G	A	100	PASS	AC=439;AF=0.0876597;AN=5008;NS=2504;DP=17569;EAS_AF=0.001;AMR_AF=0.1571;AFR_AF=0.0204;EUR_AF=0.2406;SAS_AF=0.0613;AA=A|||;VT=SNP
17	44065669	rs919461	A	T	100	PASS	AC=439;AF=0.0876597;AN=5008;NS=2504;DP=18718;EAS_AF=0.001;AMR_AF=0.1571;AFR_AF=0.0204;EUR_AF=0.2406;SAS_AF=0.0613;AA=T|||;VT=SNP
17	44065740	rs919462	C	T	100	PASS	AC=439;AF=0.0876597;AN=5008;NS=2504;DP=17199;EAS_AF=0.001;AMR_AF=0.1571;AFR_AF=0.0204;EUR_AF=0.2406;SAS_AF=0.0613;AA=T|||;VT=SNP
17	44065741	rs919463	G	A	100	PASS	AC=1266;AF=0.252796;AN=5008;NS=2504;DP=17086;EAS_AF=0.4921;AMR_AF=0.219;AFR_AF=0.0946;EUR_AF=0.1958;SAS_AF=0.3027;AA=G|||;VT=SNP
17	44065901	rs919464	C	T	100	PASS	AC=439;AF=0.0876597;AN=5008;NS=2504;DP=17404;EAS_AF=0.001;AMR_AF=0.1571;AFR_AF=0.0204;EUR_AF=0.2406;SAS_AF=0.0613;AA=C|||;VT=SNP
17	44066088	rs62063794	T	A	100	PASS	AC=439;AF=0.0876597;AN=5008;NS=2504;DP=17001;EAS_AF=0.001;AMR_AF=0.1571;AFR_AF=0.0204;EUR_AF=0.2406;SAS_AF=0.0613;AA=T|||;VT=SNP
17	44066172	rs112385572	A	G	100	PASS	AC=439;AF=0.0876597;AN=5008;NS=2504;DP=17410;EAS_AF=0.001;AMR_AF=0.1571;AFR_AF=0.0204;EUR_AF=0.2406;SAS_AF=0.0613;AA=G|||;VT=SNP
17	44066464	rs2435212	G	A	100	PASS	AC=1313;AF=0.262181;AN=5008;NS=2504;DP=17743;EAS_AF=0.4921;AMR_AF=0.2205;AFR_AF=0.1218;EUR_AF=0.2048;SAS_AF=0.3037;AA=G|||;VT=SNP
17	44066634	rs17651700	C	G	100	PASS	AC=439;AF=0.0876597;AN=5008;NS=2504;DP=20153;EAS_AF=0.001;AMR_AF=0.1571;AFR_AF=0.0204;EUR_AF=0.2406;SAS_AF=0.0613;AA=G|||;VT=SNP
17	44066995	rs113134013	C	T	100	PASS	AC=439;AF=0.0876597;AN=5008;NS=2504;DP=16951;EAS_AF=0.001;AMR_AF=0.1571;AFR_AF=0.0204;EUR_AF=0.2406;SAS_AF=0.0613;AA=C|||;VT=SNP
17	44067046	rs76357066	G	A	100	PASS	AC=439;AF=0.0876597;AN=5008;NS=2504;DP=19287;EAS_AF=0.001;AMR_AF=0.1571;AFR_AF=0.0204;EUR_AF=0.2406;SAS_AF=0.0613;AA=g|||;VT=SNP
17	44067382	rs2258689	T	C	100	PASS	AC=1567;AF=0.312899;AN=5008;NS=2504;DP=17087;EAS_AF=0.628;AMR_AF=0.2867;AFR_AF=0.146;EUR_AF=0.2117;SAS_AF=0.3364;AA=T|||;VT=SNP;EX_TARGET
17	44067400	rs10445337	T	C	100	PASS	AC=439;AF=0.0876597;AN=5008;NS=2504;DP=17709;EAS_AF=0.001;AMR_AF=0.1571;AFR_AF=0.0204;EUR_AF=0.2406;SAS_AF=0.0613;AA=C|||;VT=SNP;EX_TARGET
17	44067508	rs79447161	A	G	100	PASS	AC=439;AF=0.0876597;AN=5008;NS=2504;DP=20185;EAS_AF=0.001;AMR_AF=0.1571;AFR_AF=0.0204;EUR_AF=0.2406;SAS_AF=0.0613;AA=G|||;VT=SNP
17	44067546	rs17651754	T	C	100	PASS	AC=439;AF=0.0876597;AN=5008;NS=2504;DP=19749;EAS_AF=0.001;AMR_AF=0.1571;AFR_AF=0.0204;EUR_AF=0.2406;SAS_AF=0.0613;AA=C|||;VT=SNP
17	44067682	rs10445338	G	A	100	PASS	AC=443;AF=0.0884585;AN=5008;NS=2504;DP=16401;EAS_AF=0.001;AMR_AF=0.1571;AFR_AF=0.0204;EUR_AF=0.2406;SAS_AF=0.0654;AA=G|||;VT=SNP
17	44067831	rs111652694	T	C	100	PASS	AC=439;AF=0.0876597;AN=5008;NS=2504;DP=17002;EAS_AF=0.001;AMR_AF=0.1571;AFR_AF=0.0204;EUR_AF=0.2406;SAS_AF=0.0613;AA=T|||;VT=SNP
17	44067847	rs2435213	G	T	100	PASS	AC=1450;AF=0.289537;AN=5008;NS=2504;DP=17217;EAS_AF=0.6022;AMR_AF=0.2723;AFR_AF=0.0953;EUR_AF=0.2048;SAS_AF=0.3292;AA=G|||;VT=SNP
17	44067945	rs141013430	A	G	100	PASS	AC=21;AF=0.00419329;AN=5008;NS=2504;DP=19048;EAS_AF=0;AMR_AF=0.0029;AFR_AF=0.0015;EUR_AF=0.0149;SAS_AF=0.002;AA=A|||;VT=SNP
17	44068112	rs75743061	C	G	100	PASS	AC=440;AF=0.0878594;AN=5008;NS=2504;DP=19445;EAS_AF=0.001;AMR_AF=0.1571;AFR_AF=0.0204;EUR_AF=0.2416;SAS_AF=0.0613;AA=C|||;VT=SNP
17	44068238	rs62063795	C	T	100	PASS	AC=440;AF=0.0878594;AN=5008;NS=2504;DP=19536;EAS_AF=0.001;AMR_AF=0.1571;AFR_AF=0.0204;EUR_AF=0.2416;SAS_AF=0.0613;AA=c|||;VT=SNP
17	44068289	rs62063796	G	A	100	PASS	AC=440;AF=0.0878594;AN=5008;NS=2504;DP=18095;EAS_AF=0.001;AMR_AF=0.1571;AFR_AF=0.0204;EUR_AF=0.2416;SAS_AF=0.0613;AA=A|||;VT=SNP
17	44068294	rs62063797	G	C	100	PASS	AC=440;AF=0.0878594;AN=5008;NS=2504;DP=18274;EAS_AF=0.001;AMR_AF=0.1571;AFR_AF=0.0204;EUR_AF=0.2416;SAS_AF=0.0613;AA=C|||;VT=SNP
17	44068339	rs2435214	G	A	100	PASS	AC=688;AF=0.13738;AN=5008;NS=2504;DP=19418;EAS_AF=0.1915;AMR_AF=0.2046;AFR_AF=0.0522;EUR_AF=0.1918;SAS_AF=0.093;AA=G|||;VT=SNP
17	44068356	rs117990338	C	T	100	PASS	AC=103;AF=0.0205671;AN=5008;NS=2504;DP=20525;EAS_AF=0.002;AMR_AF=0.0476;AFR_AF=0.0015;EUR_AF=0.0437;SAS_AF=0.0225;AA=C|||;VT=SNP
17	44068480	rs77290642	T	C	100	PASS	AC=439;AF=0.0876597;AN=5008;NS=2504;DP=20986;EAS_AF=0.001;AMR_AF=0.1571;AFR_AF=0.0204;EUR_AF=0.2406;SAS_AF=0.0613;AA=C|||;VT=SNP
17	44068481	rs76618565	G	A	100	PASS	AC=439;AF=0.0876597;AN=5008;NS=2504;DP=20950;EAS_AF=0.001;AMR_AF=0.1571;AFR_AF=0.0204;EUR_AF=0.2406;SAS_AF=0.0613;AA=A|||;VT=SNP
17	44068492	rs11656151	A	G	100	PASS	AC=709;AF=0.141573;AN=5008;NS=2504;DP=21264;EAS_AF=0.001;AMR_AF=0.098;AFR_AF=0.0106;EUR_AF=0.2008;SAS_AF=0.4335;AA=A|||;VT=SNP
17	44068543	rs62063798	G	A	100	PASS	AC=439;AF=0.0876597;AN=5008;NS=2504;DP=21861;EAS_AF=0.001;AMR_AF=0.1571;AFR_AF=0.0204;EUR_AF=0.2406;SAS_AF=0.0613;AA=A|||;VT=SNP
17	44068924	rs1052551	G	A	100	PASS	AC=429;AF=0.0856629;AN=5008;NS=2504;DP=15989;EAS_AF=0.001;AMR_AF=0.1571;AFR_AF=0.0129;EUR_AF=0.2406;SAS_AF=0.0613;AA=G|||;VT=SNP;EX_TARGET
17	44069180	rs62063799	C	G	100	PASS	AC=439;AF=0.0876597;AN=5008;NS=2504;DP=13642;EAS_AF=0.001;AMR_AF=0.1571;AFR_AF=0.0204;EUR_AF=0.2406;SAS_AF=0.0613;AA=C|||;VT=SNP
17	44069198	rs62063800	C	T	100	PASS	AC=440;AF=0.0878594;AN=5008;NS=2504;DP=13958;EAS_AF=0.002;AMR_AF=0.1571;AFR_AF=0.0204;EUR_AF=0.2406;SAS_AF=0.0613;AA=T|||;VT=SNP
17	44069687	rs17651857	A	G	100	PASS	AC=439;AF=0.0876597;AN=5008;NS=2504;DP=15832;EAS_AF=0.001;AMR_AF=0.1571;AFR_AF=0.0204;EUR_AF=0.2406;SAS_AF=0.0613;AA=G|||;VT=SNP
17	44069768	rs74759276	A	G	100	PASS	AC=439;AF=0.0876597;AN=5008;NS=2504;DP=17032;EAS_AF=0.001;AMR_AF=0.1571;AFR_AF=0.0204;EUR_AF=0.2406;SAS_AF=0.0613;AA=A|||;VT=SNP
17	44069840	rs17651887	G	A	100	PASS	AC=439;AF=0.0876597;AN=5008;NS=2504;DP=17716;EAS_AF=0.001;AMR_AF=0.1571;AFR_AF=0.0204;EUR_AF=0.2406;SAS_AF=0.0613;AA=G|||;VT=SNP
17	44069970	rs78599197	C	G	100	PASS	AC=440;AF=0.0878594;AN=5008;NS=2504;DP=17243;EAS_AF=0.001;AMR_AF=0.1571;AFR_AF=0.0212;EUR_AF=0.2406;SAS_AF=0.0613;AA=C|||;VT=SNP
17	44070111	rs62063842	G	C	100	PASS	AC=439;AF=0.0876597;AN=5008;NS=2504;DP=14838;EAS_AF=0.001;AMR_AF=0.1571;AFR_AF=0.0204;EUR_AF=0.2406;SAS_AF=0.0613;AA=G|||;VT=SNP
17	44070232	rs62063843	G	A	100	PASS	AC=49;AF=0.00978435;AN=5008;NS=2504;DP=11735;EAS_AF=0;AMR_AF=0.0231;AFR_AF=0.0015;EUR_AF=0.0308;SAS_AF=0;AA=G|||;VT=SNP
17	44070545	rs55662347	G	A	100	PASS	AC=440;AF=0.0878594;AN=5008;NS=2504;DP=17884;EAS_AF=0.002;AMR_AF=0.1571;AFR_AF=0.0204;EUR_AF=0.2406;SAS_AF=0.0613;AA=G|||;VT=SNP
17	44070583	rs2471737	A	G	100	PASS	AC=2209;AF=0.441094;AN=5008;NS=2504;DP=18472;EAS_AF=0.5109;AMR_AF=0.4207;AFR_AF=0.444;EUR_AF=0.4503;SAS_AF=0.3701;AA=G|||;VT=SNP
17	44070956	rs55913645	T	A	100	PASS	AC=439;AF=0.0876597;AN=5008;NS=2504;DP=18760;EAS_AF=0.001;AMR_AF=0.1571;AFR_AF=0.0204;EUR_AF=0.2406;SAS_AF=0.0613;AA=T|||;VT=SNP
17	44071089	rs17573175	C	G	100	PASS	AC=439;AF=0.0876597;AN=5008;NS=2504;DP=19035;EAS_AF=0.001;AMR_AF=0.1571;AFR_AF=0.0204;EUR_AF=0.2406;SAS_AF=0.0613;AA=G|||;VT=SNP
17	44071294	rs62063845	T	C	100	PASS	AC=439;AF=0.0876597;AN=5008;NS=2504;DP=18596;EAS_AF=0.001;AMR_AF=0.1571;AFR_AF=0.0204;EUR_AF=0.2406;SAS_AF=0.0613;AA=C|||;VT=SNP;EX_TARGET
17	44071674	rs62063846	A	G	100	PASS	AC=439;AF=0.0876597;AN=5008;NS=2504;DP=19190;EAS_AF=0.001;AMR_AF=0.1571;AFR_AF=0.0204;EUR_AF=0.2406;SAS_AF=0.0613;AA=G|||;VT=SNP
17	44071851	rs2435200	G	A	100	PASS	AC=1974;AF=0.394169;AN=5008;NS=2504;DP=18566;EAS_AF=0.5;AMR_AF=0.4078;AFR_AF=0.3759;EUR_AF=0.4394;SAS_AF=0.2536;AA=A|||;VT=SNP
17	44072017	rs55736025	C	A	100	PASS	AC=439;AF=0.0876597;AN=5008;NS=2504;DP=17310;EAS_AF=0.001;AMR_AF=0.1571;AFR_AF=0.0204;EUR_AF=0.2406;SAS_AF=0.0613;AA=C|||;VT=SNP
17	44072041	rs55886080	T	A	100	PASS	AC=439;AF=0.0876597;AN=5008;NS=2504;DP=16626;EAS_AF=0.001;AMR_AF=0.1571;AFR_AF=0.0204;EUR_AF=0.2406;SAS_AF=0.0613;AA=A|||;VT=SNP
17	44072423	rs75944932	A	C	100	PASS	AC=439;AF=0.0876597;AN=5008;NS=2504;DP=18083;EAS_AF=0.001;AMR_AF=0.1571;AFR_AF=0.0204;EUR_AF=0.2406;SAS_AF=0.0613;AA=A|||;VT=SNP
17	44072470	rs62063848	T	C	100	PASS	AC=49;AF=0.00978435;AN=5008;NS=2504;DP=19132;EAS_AF=0;AMR_AF=0.0231;AFR_AF=0.0015;EUR_AF=0.0308;SAS_AF=0;AA=T|||;VT=SNP
17	44072799	rs117199550	C	T	100	PASS	AC=174;AF=0.0347444;AN=5008;NS=2504;DP=18706;EAS_AF=0.0149;AMR_AF=0.0461;AFR_AF=0.0416;EUR_AF=0.0447;SAS_AF=0.0276;AA=C|||;VT=SNP
17	44072854	rs17573245	T	C	100	PASS	AC=440;AF=0.0878594;AN=5008;NS=2504;DP=19456;EAS_AF=0.001;AMR_AF=0.1571;AFR_AF=0.0204;EUR_AF=0.2416;SAS_AF=0.0613;AA=C|||;VT=SNP
17	44072881	rs17573266	C	G	100	PASS	AC=441;AF=0.0880591;AN=5008;NS=2504;DP=19226;EAS_AF=0.001;AMR_AF=0.1599;AFR_AF=0.0204;EUR_AF=0.2406;SAS_AF=0.0613;AA=G|||;VT=SNP
17	44072984	rs112572874	A	G	100	PASS	AC=439;AF=0.0876597;AN=5008;NS=2504;DP=4889;EAS_AF=0.001;AMR_AF=0.1571;AFR_AF=0.0204;EUR_AF=0.2406;SAS_AF=0.0613;AA=G|||;VT=SNP
17	44073027	rs17652036	G	A	100	PASS	AC=439;AF=0.0876597;AN=5008;NS=2504;DP=13190;EAS_AF=0.001;AMR_AF=0.1571;AFR_AF=0.0204;EUR_AF=0.2406;SAS_AF=0.0613;AA=G|||;VT=SNP
17	44073062	rs62063849	T	G	100	PASS	AC=442;AF=0.0882588;AN=5008;NS=2504;DP=17722;EAS_AF=0.001;AMR_AF=0.1571;AFR_AF=0.0227;EUR_AF=0.2406;SAS_AF=0.0613;AA=G|||;VT=SNP
17	44073122	rs117455029	G	A	100	PASS	AC=51;AF=0.0101837;AN=5008;NS=2504;DP=13333;EAS_AF=0;AMR_AF=0.013;AFR_AF=0.0038;EUR_AF=0.0308;SAS_AF=0.0061;AA=G|||;VT=SNP
17	44073145	rs17652066	G	C	100	PASS	AC=439;AF=0.0876597;AN=5008;NS=2504;DP=15028;EAS_AF=0.001;AMR_AF=0.1571;AFR_AF=0.0204;EUR_AF=0.2406;SAS_AF=0.0613;AA=C|||;VT=SNP
17	44073739	rs62063850	G	A	100	PASS	AC=440;AF=0.0878594;AN=5008;NS=2504;DP=14185;EAS_AF=0.001;AMR_AF=0.1571;AFR_AF=0.0204;EUR_AF=0.2416;SAS_AF=0.0613;AA=G|||;VT=SNP;EX_TARGET
17	44073889	rs1052553	A	G	100	PASS	AC=442;AF=0.0882588;AN=5008;NS=2504;DP=11254;EAS_AF=0.001;AMR_AF=0.1571;AFR_AF=0.0219;EUR_AF=0.2416;SAS_AF=0.0613;AA=G|||;VT=SNP;EX_TARGET
17	44073973	rs17652121	T	C	100	PASS	AC=439;AF=0.0876597;AN=5008;NS=2504;DP=13729;EAS_AF=0.001;AMR_AF=0.1571;AFR_AF=0.0204;EUR_AF=0.2406;SAS_AF=0.0613;AA=C|||;VT=SNP;EX_TARGET
17	44074018	rs11568305	G	A	100	PASS	AC=165;AF=0.0329473;AN=5008;NS=2504;DP=13967;EAS_AF=0.0159;AMR_AF=0.0418;AFR_AF=0.0371;EUR_AF=0.0437;SAS_AF=0.0276;AA=G|||;VT=SNP;EX_TARGET
17	44074133	rs117562189	G	A	100	PASS	AC=154;AF=0.0307508;AN=5008;NS=2504;DP=14258;EAS_AF=0.002;AMR_AF=0.0663;AFR_AF=0.0061;EUR_AF=0.0696;SAS_AF=0.0286;AA=G|||;VT=SNP
17	44074435	rs62063851	C	G	100	PASS	AC=439;AF=0.0876597;AN=5008;NS=2504;DP=17516;EAS_AF=0.001;AMR_AF=0.1571;AFR_AF=0.0204;EUR_AF=0.2406;SAS_AF=0.0613;AA=G|||;VT=SNP
17	44074581	rs62063852	A	G	100	PASS	AC=439;AF=0.0876597;AN=5008;NS=2504;DP=17525;EAS_AF=0.001;AMR_AF=0.1571;AFR_AF=0.0204;EUR_AF=0.2406;SAS_AF=0.0613;AA=A|||;VT=SNP
17	44074586	rs12051901	G	A	100	PASS	AC=993;AF=0.198283;AN=5008;NS=2504;DP=17617;EAS_AF=0.1548;AMR_AF=0.1787;AFR_AF=0.0295;EUR_AF=0.2346;SAS_AF=0.4479;AA=G|||;VT=SNP
17	44074613	rs62063853	A	G	100	PASS	AC=439;AF=0.0876597;AN=5008;NS=2504;DP=18228;EAS_AF=0.001;AMR_AF=0.1571;AFR_AF=0.0204;EUR_AF=0.2406;SAS_AF=0.0613;AA=a|||;VT=SNP
17	44074619	rs62063854	G	A	100	PASS	AC=439;AF=0.0876597;AN=5008;NS=2504;DP=18246;EAS_AF=0.001;AMR_AF=0.1571;AFR_AF=0.0204;EUR_AF=0.2406;SAS_AF=0.0613;AA=G|||;VT=SNP
17	44075099	rs2004673	T	C	100	PASS	AC=440;AF=0.0878594;AN=5008;NS=2504;DP=18623;EAS_AF=0.001;AMR_AF=0.1571;AFR_AF=0.0204;EUR_AF=0.2406;SAS_AF=0.0624;AA=C|||;VT=SNP
17	44075110	rs2004674	A	T	100	PASS	AC=439;AF=0.0876597;AN=5008;NS=2504;DP=18622;EAS_AF=0.001;AMR_AF=0.1571;AFR_AF=0.0204;EUR_AF=0.2406;SAS_AF=0.0613;AA=A|||;VT=SNP
17	44075535	rs62063855	T	C	100	PASS	AC=439;AF=0.0876597;AN=5008;NS=2504;DP=13930;EAS_AF=0.001;AMR_AF=0.1571;AFR_AF=0.0204;EUR_AF=0.2406;SAS_AF=0.0613;AA=C|||;VT=SNP
17	44075837	rs1078269	T	C	100	PASS	AC=439;AF=0.0876597;AN=5008;NS=2504;DP=15254;EAS_AF=0.001;AMR_AF=0.1571;AFR_AF=0.0204;EUR_AF=0.2406;SAS_AF=0.0613;AA=T|||;VT=SNP
17	44075901	rs1078268	A	G	100	PASS	AC=441;AF=0.0880591;AN=5008;NS=2504;DP=15791;EAS_AF=0.002;AMR_AF=0.1571;AFR_AF=0.0204;EUR_AF=0.2406;SAS_AF=0.0624;AA=G|||;VT=SNP
17	44076063	rs2471738	C	T	100	PASS	AC=868;AF=0.173323;AN=5008;NS=2504;DP=17662;EAS_AF=0.2024;AMR_AF=0.2579;AFR_AF=0.0923;EUR_AF=0.2396;SAS_AF=0.1247;AA=C|||;VT=SNP
17	44076466	rs62063856	A	G	100	PASS	AC=439;AF=0.0876597;AN=5008;NS=2504;DP=18162;EAS_AF=0.001;AMR_AF=0.1571;AFR_AF=0.0204;EUR_AF=0.2406;SAS_AF=0.0613;AA=G|||;VT=SNP
17	44076665	rs62063857	A	G	100	PASS	AC=439;AF=0.0876597;AN=5008;NS=2504;DP=18794;EAS_AF=0.001;AMR_AF=0.1571;AFR_AF=0.0204;EUR_AF=0.2406;SAS_AF=0.0613;AA=G|||;VT=SNP;EX_TARGET
17	44077590	rs117439168	G	A	100	PASS	AC=44;AF=0.00878594;AN=5008;NS=2504;DP=18828;EAS_AF=0;AMR_AF=0.013;AFR_AF=0.0038;EUR_AF=0.0278;SAS_AF=0.002;AA=g|||;VT=SNP
17	44077708	rs79959255	G	T	100	PASS	AC=439;AF=0.0876597;AN=5008;NS=2504;DP=19447;EAS_AF=0.001;AMR_AF=0.1571;AFR_AF=0.0204;EUR_AF=0.2406;SAS_AF=0.0613;AA=T|||;VT=SNP
17	44077850	rs56301633	G	A	100	PASS	AC=439;AF=0.0876597;AN=5008;NS=2504;DP=11903;EAS_AF=0.001;AMR_AF=0.1571;AFR_AF=0.0204;EUR_AF=0.2406;SAS_AF=0.0613;AA=G|||;VT=SNP
17	44077851	rs56108300	T	A	100	PASS	AC=439;AF=0.0876597;AN=5008;NS=2504;DP=11955;EAS_AF=0.001;AMR_AF=0.1571;AFR_AF=0.0204;EUR_AF=0.2406;SAS_AF=0.0613;AA=T|||;VT=SNP
17	44078213	rs7216893	A	G	100	PASS	AC=528;AF=0.105431;AN=5008;NS=2504;DP=18882;EAS_AF=0.002;AMR_AF=0.0879;AFR_AF=0.2685;EUR_AF=0.0815;SAS_AF=0.0286;AA=A|||;VT=SNP
17	44078352	rs138538686	G	A	100	PASS	AC=29;AF=0.00579073;AN=5008;NS=2504;DP=18693;EAS_AF=0;AMR_AF=0.0043;AFR_AF=0.0015;EUR_AF=0.0219;SAS_AF=0.002;AA=G|||;VT=SNP
17	44078616	rs62063859	G	A	100	PASS	AC=439;AF=0.0876597;AN=5008;NS=2504;DP=18269;EAS_AF=0.001;AMR_AF=0.1571;AFR_AF=0.0204;EUR_AF=0.2406;SAS_AF=0.0613;AA=A|||;VT=SNP
17	44078618	rs117499775	T	C	100	PASS	AC=56;AF=0.0111821;AN=5008;NS=2504;DP=18382;EAS_AF=0;AMR_AF=0.0029;AFR_AF=0.0038;EUR_AF=0.0417;SAS_AF=0.0072;AA=T|||;VT=SNP
17	44078832	rs62064660	G	A	100	PASS	AC=441;AF=0.0880591;AN=5008;NS=2504;DP=17476;EAS_AF=0.002;AMR_AF=0.1571;AFR_AF=0.0204;EUR_AF=0.2416;SAS_AF=0.0613;AA=G|||;VT=SNP
17	44078892	rs62064661	G	A	100	PASS	AC=439;AF=0.0876597;AN=5008;NS=2504;DP=16245;EAS_AF=0.001;AMR_AF=0.1571;AFR_AF=0.0204;EUR_AF=0.2406;SAS_AF=0.0613;AA=G|||;VT=SNP
17	44078982	rs2435201	T	A	100	PASS	AC=2709;AF=0.540935;AN=5008;NS=2504;DP=18165;EAS_AF=0.4772;AMR_AF=0.5778;AFR_AF=0.5061;EUR_AF=0.5467;SAS_AF=0.6217;AA=T|||;VT=SNP
17	44079567	rs17573447	C	T	100	PASS	AC=442;AF=0.0882588;AN=5008;NS=2504;DP=17404;EAS_AF=0.001;AMR_AF=0.1571;AFR_AF=0.0204;EUR_AF=0.2425;SAS_AF=0.0624;AA=C|||;VT=SNP
17	44079721	rs62064662	A	G	100	PASS	AC=439;AF=0.0876597;AN=5008;NS=2504;DP=18039;EAS_AF=0.001;AMR_AF=0.1571;AFR_AF=0.0204;EUR_AF=0.2406;SAS_AF=0.0613;AA=G|||;VT=SNP
17	44080039	rs62064663	T	G	100	PASS	AC=432;AF=0.086262;AN=5008;NS=2504;DP=18606;EAS_AF=0.001;AMR_AF=0.1571;AFR_AF=0.0151;EUR_AF=0.2406;SAS_AF=0.0613;AA=T|||;VT=SNP
17	44080354	rs2471739	C	T	100	PASS	AC=3285;AF=0.65595;AN=5008;NS=2504;DP=17478;EAS_AF=0.3304;AMR_AF=0.7003;AFR_AF=0.7837;EUR_AF=0.7833;SAS_AF=0.6564;AA=T|||;VT=SNP
17	44080836	rs2435202	G	A	100	PASS	AC=550;AF=0.109824;AN=5008;NS=2504;DP=15375;EAS_AF=0.3591;AMR_AF=0.1715;AFR_AF=0.0038;EUR_AF=0.0338;SAS_AF=0.0307;AA=G|||;VT=SNP
17	44081064	rs8070723	A	G	100	PASS	AC=596;AF=0.11901;AN=5008;NS=2504;DP=19900;EAS_AF=0.001;AMR_AF=0.1643;AFR_AF=0.1354;EUR_AF=0.2406;SAS_AF=0.0613;AA=G|||;VT=SNP
17	44081178	rs73317025	T	C	100	PASS	AC=409;AF=0.0816693;AN=5008;NS=2504;DP=16793;EAS_AF=0.0129;AMR_AF=0.1167;AFR_AF=0.1036;EUR_AF=0.1203;SAS_AF=0.0583;AA=T|||;VT=SNP
17	44081224	rs17573509	G	A	100	PASS	AC=429;AF=0.0856629;AN=5008;NS=2504;DP=18432;EAS_AF=0.001;AMR_AF=0.1571;AFR_AF=0.0129;EUR_AF=0.2406;SAS_AF=0.0613;AA=A|||;VT=SNP
17	44081268	rs73317026	G	A	100	PASS	AC=391;AF=0.0780751;AN=5008;NS=2504;DP=19167;EAS_AF=0.0119;AMR_AF=0.1153;AFR_AF=0.0915;EUR_AF=0.1203;SAS_AF=0.0583;AA=G|||;VT=SNP
17	44081462	rs62064664	T	C	100	PASS	AC=430;AF=0.0858626;AN=5008;NS=2504;DP=16315;EAS_AF=0.001;AMR_AF=0.1571;AFR_AF=0.0136;EUR_AF=0.2406;SAS_AF=0.0613;AA=C|||;VT=SNP
17	44081527	rs62064665	T	C	100	PASS	AC=430;AF=0.0858626;AN=5008;NS=2504;DP=15115;EAS_AF=0.001;AMR_AF=0.1571;AFR_AF=0.0136;EUR_AF=0.2406;SAS_AF=0.0613;AA=C|||;VT=SNP
17	44082181	rs111324579	A	G	100	PASS	AC=431;AF=0.0860623;AN=5008;NS=2504;DP=16776;EAS_AF=0.001;AMR_AF=0.1585;AFR_AF=0.0136;EUR_AF=0.2406;SAS_AF=0.0613;AA=G|||;VT=SNP
17	44082249	rs113201171	A	T	100	PASS	AC=430;AF=0.0858626;AN=5008;NS=2504;DP=15930;EAS_AF=0.001;AMR_AF=0.1571;AFR_AF=0.0136;EUR_AF=0.2406;SAS_AF=0.0613;AA=A|||;VT=SNP
17	44082514	rs62064666	T	C	100	PASS	AC=432;AF=0.086262;AN=5008;NS=2504;DP=21095;EAS_AF=0.001;AMR_AF=0.1571;AFR_AF=0.0151;EUR_AF=0.2406;SAS_AF=0.0613;AA=C|||;VT=SNP
17	44082528	rs62064667	A	T	100	PASS	AC=432;AF=0.086262;AN=5008;NS=2504;DP=21442;EAS_AF=0.001;AMR_AF=0.1571;AFR_AF=0.0151;EUR_AF=0.2406;SAS_AF=0.0613;AA=T|||;VT=SNP
17	44082603	rs17573593	A	C	100	PASS	AC=432;AF=0.086262;AN=5008;NS=2504;DP=18599;EAS_AF=0.001;AMR_AF=0.1571;AFR_AF=0.0151;EUR_AF=0.2406;SAS_AF=0.0613;AA=C|||;VT=SNP
17	44082981	rs62064668	G	A	100	PASS	AC=432;AF=0.086262;AN=5008;NS=2504;DP=17517;EAS_AF=0.001;AMR_AF=0.1571;AFR_AF=0.0151;EUR_AF=0.2406;SAS_AF=0.0613;AA=G|||;VT=SNP
17	44083081	rs17573607	G	A	100	PASS	AC=443;AF=0.0884585;AN=5008;NS=2504;DP=16639;EAS_AF=0.001;AMR_AF=0.1585;AFR_AF=0.0234;EUR_AF=0.2396;SAS_AF=0.0613;AA=A|||;VT=SNP
17	44083297	rs2435203	T	C	100	PASS	AC=1292;AF=0.257987;AN=5008;NS=2504;DP=18104;EAS_AF=0.6042;AMR_AF=0.245;AFR_AF=0.1483;EUR_AF=0.1233;SAS_AF=0.1973;AA=T|||;VT=SNP
17	44083323	rs17652337	C	T	100	PASS	AC=431;AF=0.0860623;AN=5008;NS=2504;DP=17184;EAS_AF=0.001;AMR_AF=0.1585;AFR_AF=0.0129;EUR_AF=0.2416;SAS_AF=0.0613;AA=C|||;VT=SNP
17	44083402	rs1991556	G	A	100	PASS	AC=446;AF=0.0890575;AN=5008;NS=2504;DP=20876;EAS_AF=0.001;AMR_AF=0.1556;AFR_AF=0.0129;EUR_AF=0.2425;SAS_AF=0.0777;AA=G|||;VT=SNP
17	44083948	rs8067056	T	C	100	PASS	AC=1548;AF=0.309105;AN=5008;NS=2504;DP=16844;EAS_AF=0.498;AMR_AF=0.3573;AFR_AF=0.1135;EUR_AF=0.4056;SAS_AF=0.2454;AA=T|||;VT=SNP
17	44084403	rs56087321	G	C	100	PASS	AC=1725;AF=0.344449;AN=5008;NS=2504;DP=8885;EAS_AF=0.2123;AMR_AF=0.3285;AFR_AF=0.2216;EUR_AF=0.3618;SAS_AF=0.6401;AA=G|||;VT=SNP
17	44084533	rs74829364	T	C	100	PASS	AC=432;AF=0.086262;AN=5008;NS=2504;DP=8529;EAS_AF=0.001;AMR_AF=0.1571;AFR_AF=0.0151;EUR_AF=0.2406;SAS_AF=0.0613;AA=T|||;VT=SNP
17	44084676	rs62064669	C	T	100	PASS	AC=432;AF=0.086262;AN=5008;NS=2504;DP=8871;EAS_AF=0.001;AMR_AF=0.1571;AFR_AF=0.0151;EUR_AF=0.2406;SAS_AF=0.0613;AA=C|||;VT=SNP
17	44084844	rs78962882	G	C	100	PASS	AC=432;AF=0.086262;AN=5008;NS=2504;DP=11715;EAS_AF=0.001;AMR_AF=0.1571;AFR_AF=0.0151;EUR_AF=0.2406;SAS_AF=0.0613;AA=C|||;VT=SNP
17	44085610	rs11657504	C	T	100	PASS	AC=697;AF=0.139177;AN=5008;NS=2504;DP=18678;EAS_AF=0.3056;AMR_AF=0.1225;AFR_AF=0.0242;EUR_AF=0.1252;SAS_AF=0.1493;AA=C|||;VT=SNP
17	44085852	rs62064670	T	A	100	PASS	AC=432;AF=0.086262;AN=5008;NS=2504;DP=19883;EAS_AF=0.001;AMR_AF=0.1571;AFR_AF=0.0151;EUR_AF=0.2406;SAS_AF=0.0613;AA=T|||;VT=SNP
17	44086100	rs62064671	T	C	100	PASS	AC=432;AF=0.086262;AN=5008;NS=2504;DP=15274;EAS_AF=0.001;AMR_AF=0.1571;AFR_AF=0.0151;EUR_AF=0.2406;SAS_AF=0.0613;AA=C|||;VT=SNP
17	44086267	rs4792897	A	G	100	PASS	AC=346;AF=0.0690895;AN=5008;NS=2504;DP=18850;EAS_AF=0.002;AMR_AF=0.0533;AFR_AF=0.0386;EUR_AF=0.174;SAS_AF=0.0828;AA=A|||;VT=SNP
17	44086521	rs62064672	G	A	100	PASS	AC=432;AF=0.086262;AN=5008;NS=2504;DP=17909;EAS_AF=0.001;AMR_AF=0.1571;AFR_AF=0.0151;EUR_AF=0.2406;SAS_AF=0.0613;AA=G|||;VT=SNP
17	44086726	rs370558872	T	C	100	PASS	AC=432;AF=0.086262;AN=5008;NS=2504;DP=19108;EAS_AF=0.001;AMR_AF=0.1571;AFR_AF=0.0151;EUR_AF=0.2406;SAS_AF=0.0613;AA=T|||;VT=SNP
17	44087136	rs62064673	G	C	100	PASS	AC=49;AF=0.00978435;AN=5008;NS=2504;DP=17674;EAS_AF=0;AMR_AF=0.0231;AFR_AF=0.0015;EUR_AF=0.0308;SAS_AF=0;AA=G|||;VT=SNP
17	44087500	rs41543317	A	G	100	PASS	AC=3259;AF=0.650759;AN=5008;NS=2504;DP=16785;EAS_AF=0.8968;AMR_AF=0.7205;AFR_AF=0.618;EUR_AF=0.6471;SAS_AF=0.3957;AA=G|||;VT=SNP
17	44087508	rs118039425	G	A	100	PASS	AC=52;AF=0.0103834;AN=5008;NS=2504;DP=17017;EAS_AF=0;AMR_AF=0.0216;AFR_AF=0.0015;EUR_AF=0.0288;SAS_AF=0.0061;AA=G|||;VT=SNP
17	44088772	rs62064674	C	A	100	PASS	AC=432;AF=0.086262;AN=5008;NS=2504;DP=16132;EAS_AF=0.001;AMR_AF=0.1571;AFR_AF=0.0151;EUR_AF=0.2406;SAS_AF=0.0613;AA=A|||;VT=SNP
17	44088926	rs62064675	C	T	100	PASS	AC=433;AF=0.0864617;AN=5008;NS=2504;DP=14042;EAS_AF=0.001;AMR_AF=0.1571;AFR_AF=0.0159;EUR_AF=0.2406;SAS_AF=0.0613;AA=c|||;VT=SNP
17	44088937	rs17652449	G	C	100	PASS	AC=435;AF=0.086861;AN=5008;NS=2504;DP=13909;EAS_AF=0.001;AMR_AF=0.1571;AFR_AF=0.0174;EUR_AF=0.2406;SAS_AF=0.0613;AA=C|||;VT=SNP
17	44089108	rs76723223	T	C	100	PASS	AC=434;AF=0.0866613;AN=5008;NS=2504;DP=15747;EAS_AF=0.001;AMR_AF=0.1571;AFR_AF=0.0151;EUR_AF=0.2425;SAS_AF=0.0613;AA=C|||;VT=SNP
17	44089281	rs117641629	G	A	100	PASS	AC=32;AF=0.00638978;AN=5008;NS=2504;DP=16475;EAS_AF=0;AMR_AF=0.0058;AFR_AF=0;EUR_AF=0.0229;SAS_AF=0.0051;AA=G|||;VT=SNP
17	44089563	rs733966	C	T	100	PASS	AC=432;AF=0.086262;AN=5008;NS=2504;DP=17028;EAS_AF=0.001;AMR_AF=0.1571;AFR_AF=0.0151;EUR_AF=0.2406;SAS_AF=0.0613;AA=C|||;VT=SNP
17	44089690	rs733967	T	C	100	PASS	AC=433;AF=0.0864617;AN=5008;NS=2504;DP=15765;EAS_AF=0.001;AMR_AF=0.1585;AFR_AF=0.0151;EUR_AF=0.2406;SAS_AF=0.0613;AA=C|||;VT=SNP
17	44089715	rs733968	C	T	100	PASS	AC=433;AF=0.0864617;AN=5008;NS=2504;DP=16234;EAS_AF=0.001;AMR_AF=0.1571;AFR_AF=0.0151;EUR_AF=0.2406;SAS_AF=0.0624;AA=C|||;VT=SNP
17	44089727	rs733969	G	A	100	PASS	AC=433;AF=0.0864617;AN=5008;NS=2504;DP=16449;EAS_AF=0.001;AMR_AF=0.1585;AFR_AF=0.0151;EUR_AF=0.2406;SAS_AF=0.0613;AA=G|||;VT=SNP
17	44089921	rs4283261	C	T	100	PASS	AC=433;AF=0.0864617;AN=5008;NS=2504;DP=17141;EAS_AF=0.001;AMR_AF=0.1571;AFR_AF=0.0151;EUR_AF=0.2416;SAS_AF=0.0613;AA=C|||;VT=SNP
17	44090035	rs62062265	C	G	100	PASS	AC=432;AF=0.086262;AN=5008;NS=2504;DP=16446;EAS_AF=0.001;AMR_AF=0.1571;AFR_AF=0.0151;EUR_AF=0.2406;SAS_AF=0.0613;AA=G|||;VT=SNP
17	44090148	rs75666751	A	C	100	PASS	AC=432;AF=0.086262;AN=5008;NS=2504;DP=16046;EAS_AF=0.001;AMR_AF=0.1571;AFR_AF=0.0151;EUR_AF=0.2406;SAS_AF=0.0613;AA=A|||;VT=SNP
17	44090196	rs11079728	T	C	100	PASS	AC=212;AF=0.0423323;AN=5008;NS=2504;DP=16548;EAS_AF=0;AMR_AF=0.0432;AFR_AF=0.087;EUR_AF=0.0557;SAS_AF=0.0112;AA=T|||;VT=SNP
17	44090236	rs4306559	T	C	100	PASS	AC=432;AF=0.086262;AN=5008;NS=2504;DP=16989;EAS_AF=0.001;AMR_AF=0.1571;AFR_AF=0.0151;EUR_AF=0.2406;SAS_AF=0.0613;AA=C|||;VT=SNP
17	44090339	rs747152	T	C	100	PASS	AC=434;AF=0.0866613;AN=5008;NS=2504;DP=18838;EAS_AF=0.002;AMR_AF=0.1571;AFR_AF=0.0151;EUR_AF=0.2406;SAS_AF=0.0624;AA=C|||;VT=SNP
17	44090393	rs12150530	T	C	100	PASS	AC=345;AF=0.0688898;AN=5008;NS=2504;DP=20637;EAS_AF=0.002;AMR_AF=0.0533;AFR_AF=0.0378;EUR_AF=0.174;SAS_AF=0.0828;AA=T|||;VT=SNP
17	44090455	rs12150254	T	C	100	PASS	AC=432;AF=0.086262;AN=5008;NS=2504;DP=21038;EAS_AF=0.001;AMR_AF=0.1571;AFR_AF=0.0151;EUR_AF=0.2406;SAS_AF=0.0613;AA=C|||;VT=SNP
17	44090536	rs551853349	G	A	100	PASS	AC=432;AF=0.086262;AN=5008;NS=2504;DP=19657;EAS_AF=0.001;AMR_AF=0.1571;AFR_AF=0.0151;EUR_AF=0.2406;SAS_AF=0.0613;AA=A|||;VT=SNP
17	44090646	rs12150170	A	G	100	PASS	AC=432;AF=0.086262;AN=5008;NS=2504;DP=17779;EAS_AF=0.001;AMR_AF=0.1571;AFR_AF=0.0151;EUR_AF=0.2406;SAS_AF=0.0613;AA=G|||;VT=SNP
17	44090685	rs12150515	G	T	100	PASS	AC=432;AF=0.086262;AN=5008;NS=2504;DP=17883;EAS_AF=0.001;AMR_AF=0.1571;AFR_AF=0.0151;EUR_AF=0.2406;SAS_AF=0.0613;AA=T|||;VT=SNP
17	44090704	rs62062266	A	G	100	PASS	AC=432;AF=0.086262;AN=5008;NS=2504;DP=18251;EAS_AF=0.001;AMR_AF=0.1571;AFR_AF=0.0151;EUR_AF=0.2406;SAS_AF=0.0613;AA=G|||;VT=SNP
17	44090778	rs41543512	T	A	100	PASS	AC=1207;AF=0.241014;AN=5008;NS=2504;DP=20303;EAS_AF=0.495;AMR_AF=0.2205;AFR_AF=0.0953;EUR_AF=0.2346;SAS_AF=0.1973;AA=T|||;VT=SNP
17	44090796	rs17573858	T	C	100	PASS	AC=432;AF=0.086262;AN=5008;NS=2504;DP=20565;EAS_AF=0.001;AMR_AF=0.1571;AFR_AF=0.0151;EUR_AF=0.2406;SAS_AF=0.0613;AA=C|||;VT=SNP
17	44090854	rs62062267	C	T	100	PASS	AC=432;AF=0.086262;AN=5008;NS=2504;DP=21041;EAS_AF=0.001;AMR_AF=0.1571;AFR_AF=0.0151;EUR_AF=0.2406;SAS_AF=0.0613;AA=C|||;VT=SNP
17	44090858	rs62062268	C	T	100	PASS	AC=433;AF=0.0864617;AN=5008;NS=2504;DP=21080;EAS_AF=0.001;AMR_AF=0.1571;AFR_AF=0.0159;EUR_AF=0.2406;SAS_AF=0.0613;AA=C|||;VT=SNP
17	44091092	rs62062269	G	C	100	PASS	AC=432;AF=0.086262;AN=5008;NS=2504;DP=19145;EAS_AF=0.001;AMR_AF=0.1571;AFR_AF=0.0151;EUR_AF=0.2406;SAS_AF=0.0613;AA=C|||;VT=SNP
17	44091195	rs62062270	T	C	100	PASS	AC=433;AF=0.0864617;AN=5008;NS=2504;DP=21461;EAS_AF=0.001;AMR_AF=0.1571;AFR_AF=0.0159;EUR_AF=0.2406;SAS_AF=0.0613;AA=T|||;VT=SNP
17	44091724	rs75534191	G	A	100	PASS	AC=432;AF=0.086262;AN=5008;NS=2504;DP=18407;EAS_AF=0.001;AMR_AF=0.1571;AFR_AF=0.0151;EUR_AF=0.2406;SAS_AF=0.0613;AA=A|||;VT=SNP;EX_TARGET
17	44091780	rs66499584	G	A	100	PASS	AC=1076;AF=0.214856;AN=5008;NS=2504;DP=17429;EAS_AF=0.495;AMR_AF=0.1888;AFR_AF=0.0764;EUR_AF=0.16;SAS_AF=0.1881;AA=G|||;VT=SNP
17	44091886	rs9891103	C	T	100	PASS	AC=887;AF=0.177117;AN=5008;NS=2504;DP=18728;EAS_AF=0.001;AMR_AF=0.1974;AFR_AF=0.3313;EUR_AF=0.2465;SAS_AF=0.0644;AA=C|||;VT=SNP
17	44092150	rs146674965	A	G	100	PASS	AC=63;AF=0.0125799;AN=5008;NS=2504;DP=15264;EAS_AF=0;AMR_AF=0.0202;AFR_AF=0.0045;EUR_AF=0.0358;SAS_AF=0.0072;AA=A|||;VT=SNP
17	44092497	rs12150469	T	C	100	PASS	AC=432;AF=0.086262;AN=5008;NS=2504;DP=15860;EAS_AF=0.001;AMR_AF=0.1571;AFR_AF=0.0151;EUR_AF=0.2406;SAS_AF=0.0613;AA=C|||;VT=SNP
17	44092801	rs12149995	G	A	100	PASS	AC=433;AF=0.0864617;AN=5008;NS=2504;DP=18281;EAS_AF=0.001;AMR_AF=0.1585;AFR_AF=0.0151;EUR_AF=0.2406;SAS_AF=0.0613;AA=G|||;VT=SNP
17	44093319	rs62062274	G	A	100	PASS	AC=432;AF=0.086262;AN=5008;NS=2504;DP=17836;EAS_AF=0.001;AMR_AF=0.1571;AFR_AF=0.0151;EUR_AF=0.2406;SAS_AF=0.0613;AA=G|||;VT=SNP
17	44093496	rs62062275	A	G	100	PASS	AC=432;AF=0.086262;AN=5008;NS=2504;DP=17179;EAS_AF=0.001;AMR_AF=0.1571;AFR_AF=0.0151;EUR_AF=0.2406;SAS_AF=0.0613;AA=a|||;VT=SNP
17	44093627	rs62062276	A	G	100	PASS	AC=433;AF=0.0864617;AN=5008;NS=2504;DP=17331;EAS_AF=0.001;AMR_AF=0.1571;AFR_AF=0.0159;EUR_AF=0.2406;SAS_AF=0.0613;AA=G|||;VT=SNP
17	44093860	rs62062278	A	G	100	PASS	AC=432;AF=0.086262;AN=5008;NS=2504;DP=19463;EAS_AF=0.001;AMR_AF=0.1571;AFR_AF=0.0151;EUR_AF=0.2406;SAS_AF=0.0613;AA=G|||;VT=SNP
17	44094112	rs62062281	A	G	100	PASS	AC=432;AF=0.086262;AN=5008;NS=2504;DP=20038;EAS_AF=0.001;AMR_AF=0.1571;AFR_AF=0.0151;EUR_AF=0.2406;SAS_AF=0.0613;AA=G|||;VT=SNP
17	44094374	rs62062282	A	G	100	PASS	AC=432;AF=0.086262;AN=5008;NS=2504;DP=19657;EAS_AF=0.001;AMR_AF=0.1571;AFR_AF=0.0151;EUR_AF=0.2406;SAS_AF=0.0613;AA=G|||;VT=SNP
17	44094471	rs17652502	G	A	100	PASS	AC=433;AF=0.0864617;AN=5008;NS=2504;DP=19682;EAS_AF=0.001;AMR_AF=0.1571;AFR_AF=0.0151;EUR_AF=0.2416;SAS_AF=0.0613;AA=G|||;VT=SNP
17	44094667	rs2316948	C	G	100	PASS	AC=432;AF=0.086262;AN=5008;NS=2504;DP=14443;EAS_AF=0.001;AMR_AF=0.1571;AFR_AF=0.0151;EUR_AF=0.2406;SAS_AF=0.0613;AA=G|||;VT=SNP
17	44095055	rs62062283	C	A	100	PASS	AC=432;AF=0.086262;AN=5008;NS=2504;DP=9773;EAS_AF=0.001;AMR_AF=0.1571;AFR_AF=0.0151;EUR_AF=0.2406;SAS_AF=0.0613;AA=C|||;VT=SNP
17	44095335	rs111976319	C	A	100	PASS	AC=438;AF=0.0874601;AN=5008;NS=2504;DP=11495;EAS_AF=0.001;AMR_AF=0.1571;AFR_AF=0.0197;EUR_AF=0.2406;SAS_AF=0.0613;AA=C|||;VT=SNP
17	44095467	rs58879558	T	C	100	PASS	AC=873;AF=0.174321;AN=5008;NS=2504;DP=11444;EAS_AF=0.2897;AMR_AF=0.3256;AFR_AF=0.0174;EUR_AF=0.2505;SAS_AF=0.0818;AA=C|||;VT=SNP
17	44095570	rs62062284	G	A	100	PASS	AC=432;AF=0.086262;AN=5008;NS=2504;DP=18960;EAS_AF=0.001;AMR_AF=0.1571;AFR_AF=0.0151;EUR_AF=0.2406;SAS_AF=0.0613;AA=A|||;VT=SNP
17	44095661	rs62062285	T	G	100	PASS	AC=432;AF=0.086262;AN=5008;NS=2504;DP=20419;EAS_AF=0.001;AMR_AF=0.1571;AFR_AF=0.0151;EUR_AF=0.2406;SAS_AF=0.0613;AA=G|||;VT=SNP
17	44096486	rs62062286	C	T	100	PASS	AC=434;AF=0.0866613;AN=5008;NS=2504;DP=18302;EAS_AF=0.001;AMR_AF=0.1571;AFR_AF=0.0151;EUR_AF=0.2406;SAS_AF=0.0634;AA=C|||;VT=SNP
17	44096553	rs62062288	G	A	100	PASS	AC=430;AF=0.0858626;AN=5008;NS=2504;DP=18089;EAS_AF=0.001;AMR_AF=0.147;AFR_AF=0.0212;EUR_AF=0.2366;SAS_AF=0.0624;AA=G|||;VT=SNP
17	44097235	rs62062289	G	C	100	PASS	AC=432;AF=0.086262;AN=5008;NS=2504;DP=15758;EAS_AF=0.001;AMR_AF=0.1571;AFR_AF=0.0151;EUR_AF=0.2406;SAS_AF=0.0613;AA=G|||;VT=SNP
17	44097249	rs67676322	G	A	100	PASS	AC=1021;AF=0.203874;AN=5008;NS=2504;DP=15662;EAS_AF=0.4792;AMR_AF=0.1902;AFR_AF=0.0862;EUR_AF=0.1471;SAS_AF=0.1472;AA=G|||;VT=SNP
17	44098797	rs916896	C	T	100	PASS	AC=1577;AF=0.314896;AN=5008;NS=2504;DP=16399;EAS_AF=0.1052;AMR_AF=0.2738;AFR_AF=0.2224;EUR_AF=0.3569;SAS_AF=0.6421;AA=C|||;VT=SNP
17	44098862	rs542241702	A	G	100	PASS	AC=430;AF=0.0858626;AN=5008;NS=2504;DP=17941;EAS_AF=0.001;AMR_AF=0.1571;AFR_AF=0.0151;EUR_AF=0.2386;SAS_AF=0.0613;AA=G|||;VT=SNP
17	44098967	rs17652520	G	A	100	PASS	AC=446;AF=0.0890575;AN=5008;NS=2504;DP=20987;EAS_AF=0.001;AMR_AF=0.1571;AFR_AF=0.0212;EUR_AF=0.2435;SAS_AF=0.0644;AA=G|||;VT=SNP
17	44099082	rs17573907	C	T	100	PASS	AC=432;AF=0.086262;AN=5008;NS=2504;DP=18987;EAS_AF=0.001;AMR_AF=0.1571;AFR_AF=0.0151;EUR_AF=0.2406;SAS_AF=0.0613;AA=C|||;VT=SNP
17	44099129	rs62062290	C	A	100	PASS	AC=431;AF=0.0860623;AN=5008;NS=2504;DP=17505;EAS_AF=0.001;AMR_AF=0.1571;AFR_AF=0.0151;EUR_AF=0.2396;SAS_AF=0.0613;AA=C|||;VT=SNP
17	44099417	rs16940797	C	T	100	PASS	AC=1037;AF=0.207069;AN=5008;NS=2504;DP=19231;EAS_AF=0.4821;AMR_AF=0.1902;AFR_AF=0.0991;EUR_AF=0.1461;SAS_AF=0.1442;AA=C|||;VT=SNP
17	44099668	rs11652638	T	C	100	PASS	AC=4661;AF=0.930711;AN=5008;NS=2504;DP=13334;EAS_AF=1;AMR_AF=0.9424;AFR_AF=0.8116;EUR_AF=0.9553;SAS_AF=0.9867;AA=C|||;VT=SNP
17	44099669	rs55726761	G	A	100	PASS	AC=435;AF=0.086861;AN=5008;NS=2504;DP=13305;EAS_AF=0.001;AMR_AF=0.1571;AFR_AF=0.0151;EUR_AF=0.2406;SAS_AF=0.0644;AA=G|||;VT=SNP
17	44099809	rs62062292	A	C	100	PASS	AC=432;AF=0.086262;AN=5008;NS=2504;DP=18969;EAS_AF=0.001;AMR_AF=0.1571;AFR_AF=0.0151;EUR_AF=0.2406;SAS_AF=0.0613;AA=A|||;VT=SNP
17	44099827	rs77747656	C	G	100	PASS	AC=432;AF=0.086262;AN=5008;NS=2504;DP=19492;EAS_AF=0.001;AMR_AF=0.1571;AFR_AF=0.0151;EUR_AF=0.2406;SAS_AF=0.0613;AA=G|||;VT=SNP
17	44100553	rs62062293	C	A	100	PASS	AC=432;AF=0.086262;AN=5008;NS=2504;DP=23355;EAS_AF=0.001;AMR_AF=0.1571;AFR_AF=0.0151;EUR_AF=0.2406;SAS_AF=0.0613;AA=C|||;VT=SNP
17	44100666	rs62062294	A	C	100	PASS	AC=431;AF=0.0860623;AN=5008;NS=2504;DP=20821;EAS_AF=0.001;AMR_AF=0.1542;AFR_AF=0.0151;EUR_AF=0.2416;SAS_AF=0.0613;AA=A|||;VT=SNP
17	44100906	rs62062295	A	G	100	PASS	AC=432;AF=0.086262;AN=5008;NS=2504;DP=18467;EAS_AF=0.001;AMR_AF=0.1571;AFR_AF=0.0151;EUR_AF=0.2406;SAS_AF=0.0613;AA=A|||;VT=SNP
17	44100916	rs62062296	C	T	100	PASS	AC=432;AF=0.086262;AN=5008;NS=2504;DP=18798;EAS_AF=0.001;AMR_AF=0.1571;AFR_AF=0.0151;EUR_AF=0.2406;SAS_AF=0.0613;AA=T|||;VT=SNP
17	44101004	rs62062297	A	G	100	PASS	AC=432;AF=0.086262;AN=5008;NS=2504;DP=18758;EAS_AF=0.001;AMR_AF=0.1571;AFR_AF=0.0151;EUR_AF=0.2406;SAS_AF=0.0613;AA=G|||;VT=SNP
17	44101563	rs9468	T	C	100	PASS	AC=430;AF=0.0858626;AN=5008;NS=2504;DP=15555;EAS_AF=0.001;AMR_AF=0.1571;AFR_AF=0.0129;EUR_AF=0.2416;SAS_AF=0.0613;AA=C|||;VT=SNP
17	44101871	rs8712	A	G	100	PASS	AC=430;AF=0.0858626;AN=5008;NS=2504;DP=12082;EAS_AF=0.001;AMR_AF=0.1571;AFR_AF=0.0129;EUR_AF=0.2416;SAS_AF=0.0613;AA=A|||;VT=SNP
17	44102001	rs17574005	G	A	100	PASS	AC=93;AF=0.0185703;AN=5008;NS=2504;DP=10509;EAS_AF=0.005;AMR_AF=0.0288;AFR_AF=0;EUR_AF=0.0199;SAS_AF=0.0491;AA=G|||;VT=SNP
17	44102604	rs1052587	T	C	100	PASS	AC=432;AF=0.086262;AN=5008;NS=2504;DP=18429;EAS_AF=0.001;AMR_AF=0.1571;AFR_AF=0.0151;EUR_AF=0.2406;SAS_AF=0.0613;AA=c|||;VT=SNP
17	44102638	rs1052590	A	G	100	PASS	AC=432;AF=0.086262;AN=5008;NS=2504;DP=17909;EAS_AF=0.001;AMR_AF=0.1571;AFR_AF=0.0151;EUR_AF=0.2406;SAS_AF=0.0613;AA=G|||;VT=SNP
17	44102689	rs1052594	G	C	100	PASS	AC=432;AF=0.086262;AN=5008;NS=2504;DP=18108;EAS_AF=0.001;AMR_AF=0.1571;AFR_AF=0.0151;EUR_AF=0.2406;SAS_AF=0.0613;AA=C|||;VT=SNP
17	44102865	rs17574040	A	C	100	PASS	AC=432;AF=0.086262;AN=5008;NS=2504;DP=20339;EAS_AF=0.001;AMR_AF=0.1571;AFR_AF=0.0151;EUR_AF=0.2406;SAS_AF=0.0613;AA=A|||;VT=SNP
17	44102933	rs16940799	T	C	100	PASS	AC=429;AF=0.0856629;AN=5008;NS=2504;DP=20865;EAS_AF=0.001;AMR_AF=0.1571;AFR_AF=0.0129;EUR_AF=0.2406;SAS_AF=0.0613;AA=T|||;VT=SNP
17	44103296	rs7687	T	C	100	PASS	AC=433;AF=0.0864617;AN=5008;NS=2504;DP=18739;EAS_AF=0.001;AMR_AF=0.1571;AFR_AF=0.0151;EUR_AF=0.2406;SAS_AF=0.0624;AA=C|||;VT=SNP
17	44103616	rs17652748	C	T	100	PASS	AC=432;AF=0.086262;AN=5008;NS=2504;DP=16455;EAS_AF=0.001;AMR_AF=0.1571;AFR_AF=0.0151;EUR_AF=0.2406;SAS_AF=0.0613;AA=T|||;VT=SNP
17	44103704	rs16940802	G	A	100	PASS	AC=26;AF=0.00519169;AN=5008;NS=2504;DP=19138;EAS_AF=0;AMR_AF=0.0029;AFR_AF=0.0015;EUR_AF=0.0199;SAS_AF=0.002;AA=G|||;VT=SNP
17	44103825	rs75010486	T	C	100	PASS	AC=433;AF=0.0864617;AN=5008;NS=2504;DP=16724;EAS_AF=0.001;AMR_AF=0.1585;AFR_AF=0.0151;EUR_AF=0.2406;SAS_AF=0.0613;AA=c|||;VT=SNP
17	44103826	rs16940806	G	A	100	PASS	AC=432;AF=0.086262;AN=5008;NS=2504;DP=16752;EAS_AF=0.001;AMR_AF=0.1571;AFR_AF=0.0151;EUR_AF=0.2406;SAS_AF=0.0613;AA=G|||;VT=SNP
17	44104343	rs2158257	A	C	100	PASS	AC=432;AF=0.086262;AN=5008;NS=2504;DP=16140;EAS_AF=0.001;AMR_AF=0.1571;AFR_AF=0.0151;EUR_AF=0.2406;SAS_AF=0.0613;AA=C|||;VT=SNP
17	44104347	rs2158256	G	A	100	PASS	AC=56;AF=0.0111821;AN=5008;NS=2504;DP=16084;EAS_AF=0;AMR_AF=0.0043;AFR_AF=0.0038;EUR_AF=0.0408;SAS_AF=0.0072;AA=G|||;VT=SNP
17	44104509	rs17574228	T	C	100	PASS	AC=432;AF=0.086262;AN=5008;NS=2504;DP=19246;EAS_AF=0.001;AMR_AF=0.1571;AFR_AF=0.0151;EUR_AF=0.2406;SAS_AF=0.0613;AA=C|||;VT=SNP
17	44105395	rs7521	A	G	100	PASS	AC=3075;AF=0.614018;AN=5008;NS=2504;DP=19961;EAS_AF=0.8948;AMR_AF=0.6844;AFR_AF=0.5809;EUR_AF=0.5885;SAS_AF=0.3456;AA=G|||;VT=SNP
17	44105727	rs117379709	G	A	100	PASS	AC=33;AF=0.00658946;AN=5008;NS=2504;DP=20678;EAS_AF=0;AMR_AF=0.0086;AFR_AF=0.0008;EUR_AF=0.0149;SAS_AF=0.0112;AA=G|||;VT=SNP
17	44106219	rs78681971	C	T	100	PASS	AC=432;AF=0.086262;AN=5008;NS=2504;DP=21553;EAS_AF=0.001;AMR_AF=0.1571;AFR_AF=0.0151;EUR_AF=0.2406;SAS_AF=0.0613;AA=C|||;VT=SNP
17	44106220	rs79772576	A	G	100	PASS	AC=433;AF=0.0864617;AN=5008;NS=2504;DP=21553;EAS_AF=0.001;AMR_AF=0.1571;AFR_AF=0.0151;EUR_AF=0.2416;SAS_AF=0.0613;AA=G|||;VT=SNP
17	44106560	rs116949011	T	G	100	PASS	AC=21;AF=0.00419329;AN=5008;NS=2504;DP=19584;EAS_AF=0;AMR_AF=0.0072;AFR_AF=0;EUR_AF=0.0129;SAS_AF=0.0031;AA=T|||;VT=SNP
17	44106806	rs78229689	G	A	100	PASS	AC=435;AF=0.086861;AN=5008;NS=2504;DP=18693;EAS_AF=0.001;AMR_AF=0.1571;AFR_AF=0.0151;EUR_AF=0.2406;SAS_AF=0.0644;AA=A|||;VT=SNP
17	44108100	rs7350928	C	T	100	PASS	AC=432;AF=0.086262;AN=5008;NS=2504;DP=18121;EAS_AF=0.001;AMR_AF=0.1571;AFR_AF=0.0151;EUR_AF=0.2406;SAS_AF=0.0613;AA=C|||;VT=SNP
17	44108202	rs17574361	A	G	100	PASS	AC=432;AF=0.086262;AN=5008;NS=2504;DP=20918;EAS_AF=0.001;AMR_AF=0.1571;AFR_AF=0.0151;EUR_AF=0.2406;SAS_AF=0.0613;AA=A|||;VT=SNP
17	44108355	rs17652961	G	A	100	PASS	AC=432;AF=0.086262;AN=5008;NS=2504;DP=16789;EAS_AF=0.001;AMR_AF=0.1571;AFR_AF=0.0151;EUR_AF=0.2406;SAS_AF=0.0613;AA=G|||;VT=SNP
17	44108906	rs34579536	A	G	100	PASS	AC=432;AF=0.086262;AN=5008;NS=2504;DP=15744;EAS_AF=0.001;AMR_AF=0.1571;AFR_AF=0.0151;EUR_AF=0.2406;SAS_AF=0.0613;AA=G|||;VT=SNP;EX_TARGET
17	44109188	rs17574425	C	G	100	PASS	AC=432;AF=0.086262;AN=5008;NS=2504;DP=20145;EAS_AF=0.001;AMR_AF=0.1571;AFR_AF=0.0151;EUR_AF=0.2406;SAS_AF=0.0613;AA=G|||;VT=SNP
17	44109248	rs55881134	G	A	100	PASS	AC=432;AF=0.086262;AN=5008;NS=2504;DP=20033;EAS_AF=0.001;AMR_AF=0.1571;AFR_AF=0.0151;EUR_AF=0.2406;SAS_AF=0.0613;AA=A|||;VT=SNP
17	44109474	rs7220988	G	A	100	PASS	AC=1567;AF=0.312899;AN=5008;NS=2504;DP=13953;EAS_AF=0.1062;AMR_AF=0.2651;AFR_AF=0.2186;EUR_AF=0.3579;SAS_AF=0.6411;AA=G|||;VT=SNP;EX_TARGET
17	44109769	rs1076222	C	G	100	PASS	AC=431;AF=0.0860623;AN=5008;NS=2504;DP=15560;EAS_AF=0.001;AMR_AF=0.1571;AFR_AF=0.0151;EUR_AF=0.2406;SAS_AF=0.0603;AA=G|||;VT=SNP
17	44109843	rs1078997	A	G	100	PASS	AC=1030;AF=0.205671;AN=5008;NS=2504;DP=15591;EAS_AF=0.4831;AMR_AF=0.1888;AFR_AF=0.0908;EUR_AF=0.1471;SAS_AF=0.1472;AA=A|||;VT=SNP
17	44110271	rs7350980	G	A	100	PASS	AC=880;AF=0.175719;AN=5008;NS=2504;DP=21613;EAS_AF=0.001;AMR_AF=0.1931;AFR_AF=0.3306;EUR_AF=0.2465;SAS_AF=0.0613;AA=A|||;VT=SNP
17	44110532	rs36076725	G	A	100	PASS	AC=432;AF=0.086262;AN=5008;NS=2504;DP=19745;EAS_AF=0.001;AMR_AF=0.1571;AFR_AF=0.0151;EUR_AF=0.2406;SAS_AF=0.0613;AA=G|||;VT=SNP;EX_TARGET
17	44110541	rs35833914	G	A	100	PASS	AC=432;AF=0.086262;AN=5008;NS=2504;DP=19747;EAS_AF=0.001;AMR_AF=0.1571;AFR_AF=0.0151;EUR_AF=0.2406;SAS_AF=0.0613;AA=G|||;VT=SNP;EX_TARGET
17	44110670	rs4597358	C	G	100	PASS	AC=880;AF=0.175719;AN=5008;NS=2504;DP=21874;EAS_AF=0.001;AMR_AF=0.1931;AFR_AF=0.3306;EUR_AF=0.2465;SAS_AF=0.0613;AA=G|||;VT=SNP
17	44110888	rs77009866	A	T	100	PASS	AC=432;AF=0.086262;AN=5008;NS=2504;DP=20711;EAS_AF=0.001;AMR_AF=0.1571;AFR_AF=0.0151;EUR_AF=0.2406;SAS_AF=0.0613;AA=A|||;VT=SNP
17	44111109	rs62062321	A	G	100	PASS	AC=433;AF=0.0864617;AN=5008;NS=2504;DP=20510;EAS_AF=0.002;AMR_AF=0.1571;AFR_AF=0.0151;EUR_AF=0.2406;SAS_AF=0.0613;AA=G|||;VT=SNP
17	44111613	rs17574604	A	G	100	PASS	AC=432;AF=0.086262;AN=5008;NS=2504;DP=21592;EAS_AF=0.001;AMR_AF=0.1571;AFR_AF=0.0151;EUR_AF=0.2406;SAS_AF=0.0613;AA=G|||;VT=SNP;EX_TARGET
17	44111827	rs17653162	C	A	100	PASS	AC=432;AF=0.086262;AN=5008;NS=2504;DP=18677;EAS_AF=0.001;AMR_AF=0.1571;AFR_AF=0.0151;EUR_AF=0.2406;SAS_AF=0.0613;AA=C|||;VT=SNP
17	44112385	rs62062322	A	G	100	PASS	AC=432;AF=0.086262;AN=5008;NS=2504;DP=22277;EAS_AF=0.001;AMR_AF=0.1571;AFR_AF=0.0151;EUR_AF=0.2406;SAS_AF=0.0613;AA=A|||;VT=SNP
17	44112441	rs17653193	G	A	100	PASS	AC=432;AF=0.086262;AN=5008;NS=2504;DP=22612;EAS_AF=0.001;AMR_AF=0.1571;AFR_AF=0.0151;EUR_AF=0.2406;SAS_AF=0.0613;AA=G|||;VT=SNP
17	44112638	rs17653211	T	C	100	PASS	AC=432;AF=0.086262;AN=5008;NS=2504;DP=20879;EAS_AF=0.001;AMR_AF=0.1571;AFR_AF=0.0151;EUR_AF=0.2406;SAS_AF=0.0613;AA=C|||;VT=SNP
17	44112743	rs17653255	C	A	100	PASS	AC=432;AF=0.086262;AN=5008;NS=2504;DP=21522;EAS_AF=0.001;AMR_AF=0.1571;AFR_AF=0.0151;EUR_AF=0.2406;SAS_AF=0.0613;AA=A|||;VT=SNP
17	44113359	rs4608377	T	C	100	PASS	AC=432;AF=0.086262;AN=5008;NS=2504;DP=14815;EAS_AF=0.001;AMR_AF=0.1571;AFR_AF=0.0151;EUR_AF=0.2406;SAS_AF=0.0613;AA=T|||;VT=SNP
17	44113491	rs12185225	T	C	100	PASS	AC=432;AF=0.086262;AN=5008;NS=2504;DP=16719;EAS_AF=0.001;AMR_AF=0.1571;AFR_AF=0.0151;EUR_AF=0.2406;SAS_AF=0.0613;AA=C|||;VT=SNP
17	44113842	rs143920877	T	G	100	PASS	AC=47;AF=0.00938498;AN=5008;NS=2504;DP=19550;EAS_AF=0;AMR_AF=0.0173;AFR_AF=0.0008;EUR_AF=0.0258;SAS_AF=0.0082;AA=T|||;VT=SNP
17	44113963	rs12150438	C	T	100	PASS	AC=432;AF=0.086262;AN=5008;NS=2504;DP=18416;EAS_AF=0.001;AMR_AF=0.1571;AFR_AF=0.0151;EUR_AF=0.2406;SAS_AF=0.0613;AA=C|||;VT=SNP
17	44113969	rs7214674	C	T	100	PASS	AC=305;AF=0.0609026;AN=5008;NS=2504;DP=18321;EAS_AF=0.002;AMR_AF=0.0533;AFR_AF=0.003;EUR_AF=0.1779;SAS_AF=0.0849;AA=C|||;VT=SNP
17	44114218	rs12150162	T	C	100	PASS	AC=432;AF=0.086262;AN=5008;NS=2504;DP=17151;EAS_AF=0.001;AMR_AF=0.1571;AFR_AF=0.0151;EUR_AF=0.2406;SAS_AF=0.0613;AA=C|||;VT=SNP
17	44114432	rs62062134	A	C	100	PASS	AC=432;AF=0.086262;AN=5008;NS=2504;DP=17044;EAS_AF=0.001;AMR_AF=0.1571;AFR_AF=0.0151;EUR_AF=0.2406;SAS_AF=0.0613;AA=A|||;VT=SNP
17	44115074	rs17574796	T	C	100	PASS	AC=432;AF=0.086262;AN=5008;NS=2504;DP=22842;EAS_AF=0.001;AMR_AF=0.1571;AFR_AF=0.0151;EUR_AF=0.2406;SAS_AF=0.0613;AA=C|||;VT=SNP
17	44115107	rs17574824	C	T	100	PASS	AC=432;AF=0.086262;AN=5008;NS=2504;DP=21647;EAS_AF=0.001;AMR_AF=0.1571;AFR_AF=0.0151;EUR_AF=0.2406;SAS_AF=0.0613;AA=T|||;VT=SNP
17	44115351	rs12185243	T	C	100	PASS	AC=433;AF=0.0864617;AN=5008;NS=2504;DP=20457;EAS_AF=0.001;AMR_AF=0.1585;AFR_AF=0.0151;EUR_AF=0.2406;SAS_AF=0.0613;AA=T|||;VT=SNP
17	44115440	rs8077487	T	C	100	PASS	AC=879;AF=0.175519;AN=5008;NS=2504;DP=19907;EAS_AF=0.001;AMR_AF=0.1916;AFR_AF=0.3306;EUR_AF=0.2465;SAS_AF=0.0613;AA=C|||;VT=SNP
17	44115569	rs11079729	C	A	100	PASS	AC=437;AF=0.0872604;AN=5008;NS=2504;DP=19748;EAS_AF=0.001;AMR_AF=0.1585;AFR_AF=0.0182;EUR_AF=0.2406;SAS_AF=0.0613;AA=C|||;VT=SNP
17	44115730	rs12150542	G	A	100	PASS	AC=432;AF=0.086262;AN=5008;NS=2504;DP=23613;EAS_AF=0.001;AMR_AF=0.1571;AFR_AF=0.0151;EUR_AF=0.2406;SAS_AF=0.0613;AA=G|||;VT=SNP
17	44115886	rs12150090	C	T	100	PASS	AC=432;AF=0.086262;AN=5008;NS=2504;DP=18434;EAS_AF=0.001;AMR_AF=0.1571;AFR_AF=0.0151;EUR_AF=0.2406;SAS_AF=0.0613;AA=C|||;VT=SNP;EX_TARGET
17	44116238	rs41437445	G	A	100	PASS	AC=432;AF=0.086262;AN=5008;NS=2504;DP=20651;EAS_AF=0.001;AMR_AF=0.1571;AFR_AF=0.0151;EUR_AF=0.2406;SAS_AF=0.0613;AA=G|||;VT=SNP
17	44116312	rs62062136	T	C	100	PASS	AC=432;AF=0.086262;AN=5008;NS=2504;DP=18027;EAS_AF=0.001;AMR_AF=0.1571;AFR_AF=0.0151;EUR_AF=0.2406;SAS_AF=0.0613;AA=C|||;VT=SNP
17	44116843	rs16940845	C	A	100	PASS	AC=1564;AF=0.3123;AN=5008;NS=2504;DP=18508;EAS_AF=0.1052;AMR_AF=0.2651;AFR_AF=0.2171;EUR_AF=0.3579;SAS_AF=0.6411;AA=C|||;VT=SNP
17	44116950	rs7221390	T	G	100	PASS	AC=880;AF=0.175719;AN=5008;NS=2504;DP=19808;EAS_AF=0.001;AMR_AF=0.1916;AFR_AF=0.3313;EUR_AF=0.2465;SAS_AF=0.0613;AA=G|||;VT=SNP
17	44117119	rs34043286	A	G	100	PASS	AC=432;AF=0.086262;AN=5008;NS=2504;DP=19661;EAS_AF=0.001;AMR_AF=0.1571;AFR_AF=0.0151;EUR_AF=0.2406;SAS_AF=0.0613;AA=G|||;VT=SNP;EX_TARGET
17	44117397	rs10514897	A	G	100	PASS	AC=432;AF=0.086262;AN=5008;NS=2504;DP=19184;EAS_AF=0.001;AMR_AF=0.1571;AFR_AF=0.0151;EUR_AF=0.2406;SAS_AF=0.0613;AA=A|||;VT=SNP
17	44118269	rs6503454	A	G	100	PASS	AC=305;AF=0.0609026;AN=5008;NS=2504;DP=19805;EAS_AF=0.002;AMR_AF=0.0533;AFR_AF=0.003;EUR_AF=0.1779;SAS_AF=0.0849;AA=A|||;VT=SNP
17	44118848	rs62062137	G	A	100	PASS	AC=432;AF=0.086262;AN=5008;NS=2504;DP=17466;EAS_AF=0.001;AMR_AF=0.1571;AFR_AF=0.0151;EUR_AF=0.2406;SAS_AF=0.0613;AA=g|||;VT=SNP
17	44118999	rs41382552	A	G	100	PASS	AC=432;AF=0.086262;AN=5008;NS=2504;DP=16633;EAS_AF=0.001;AMR_AF=0.1571;AFR_AF=0.0151;EUR_AF=0.2406;SAS_AF=0.0613;AA=A|||;VT=SNP
17	44119051	rs7213077	T	C	100	PASS	AC=1574;AF=0.314297;AN=5008;NS=2504;DP=17086;EAS_AF=0.1052;AMR_AF=0.268;AFR_AF=0.2216;EUR_AF=0.3598;SAS_AF=0.6411;AA=T|||;VT=SNP
17	44119320	rs55893711	C	T	100	PASS	AC=429;AF=0.0856629;AN=5008;NS=2504;DP=11558;EAS_AF=0.001;AMR_AF=0.1571;AFR_AF=0.0129;EUR_AF=0.2406;SAS_AF=0.0613;AA=C|||;VT=SNP
17	44119367	rs8064986	A	G	100	PASS	AC=3000;AF=0.599042;AN=5008;NS=2504;DP=13925;EAS_AF=0.8948;AMR_AF=0.6801;AFR_AF=0.5272;EUR_AF=0.5875;SAS_AF=0.3456;AA=G|||;VT=SNP
17	44119636	rs10514898	A	C	100	PASS	AC=432;AF=0.086262;AN=5008;NS=2504;DP=18987;EAS_AF=0.001;AMR_AF=0.1571;AFR_AF=0.0151;EUR_AF=0.2406;SAS_AF=0.0613;AA=A|||;VT=SNP
17	44119840	rs62063662	T	C	100	PASS	AC=1335;AF=0.266573;AN=5008;NS=2504;DP=19395;EAS_AF=0.1052;AMR_AF=0.2507;AFR_AF=0.0522;EUR_AF=0.3569;SAS_AF=0.6411;AA=T|||;VT=SNP
17	44119987	rs10514899	C	G	100	PASS	AC=1566;AF=0.3127;AN=5008;NS=2504;DP=17424;EAS_AF=0.1052;AMR_AF=0.2666;AFR_AF=0.2171;EUR_AF=0.3588;SAS_AF=0.6411;AA=C|||;VT=SNP
17	44120442	rs41374248	A	G	100	PASS	AC=433;AF=0.0864617;AN=5008;NS=2504;DP=16989;EAS_AF=0.001;AMR_AF=0.1571;AFR_AF=0.0159;EUR_AF=0.2406;SAS_AF=0.0613;AA=g|||;VT=SNP
17	44120608	rs79252344	A	G	100	PASS	AC=432;AF=0.086262;AN=5008;NS=2504;DP=19012;EAS_AF=0.001;AMR_AF=0.1571;AFR_AF=0.0151;EUR_AF=0.2406;SAS_AF=0.0613;AA=G|||;VT=SNP
17	44120846	rs62063664	G	A	100	PASS	AC=48;AF=0.00958466;AN=5008;NS=2504;DP=18655;EAS_AF=0;AMR_AF=0.0231;AFR_AF=0.0015;EUR_AF=0.0298;SAS_AF=0;AA=G|||;VT=SNP
17	44120994	rs67682367	A	T	100	PASS	AC=1019;AF=0.203474;AN=5008;NS=2504;DP=21950;EAS_AF=0.4841;AMR_AF=0.1888;AFR_AF=0.0817;EUR_AF=0.1471;SAS_AF=0.1472;AA=A|||;VT=SNP
17	44121383	rs144324202	G	A	100	PASS	AC=40;AF=0.00798722;AN=5008;NS=2504;DP=18284;EAS_AF=0;AMR_AF=0.0187;AFR_AF=0.0023;EUR_AF=0.0239;SAS_AF=0;AA=G|||;VT=SNP
17	44121469	rs569670697	C	T	100	PASS	AC=432;AF=0.086262;AN=5008;NS=2504;DP=21044;EAS_AF=0.001;AMR_AF=0.1571;AFR_AF=0.0151;EUR_AF=0.2406;SAS_AF=0.0613;AA=C|||;VT=SNP
17	44121579	rs557307834	T	C	100	PASS	AC=469;AF=0.0936502;AN=5008;NS=2504;DP=20860;EAS_AF=0.001;AMR_AF=0.1095;AFR_AF=0.0091;EUR_AF=0.2137;SAS_AF=0.1687;AA=T|||;VT=SNP
17	44121917	rs575200428	C	T	100	PASS	AC=433;AF=0.0864617;AN=5008;NS=2504;DP=20100;EAS_AF=0.001;AMR_AF=0.1571;AFR_AF=0.0159;EUR_AF=0.2406;SAS_AF=0.0613;AA=C|||;VT=SNP
17	44122049	rs151036546	T	C	100	PASS	AC=66;AF=0.0131789;AN=5008;NS=2504;DP=18141;EAS_AF=0;AMR_AF=0.0173;AFR_AF=0.003;EUR_AF=0.0467;SAS_AF=0.0031;AA=T|||;VT=SNP
17	44122484	rs529844822	C	T	100	PASS	AC=432;AF=0.086262;AN=5008;NS=2504;DP=14176;EAS_AF=0.001;AMR_AF=0.1571;AFR_AF=0.0151;EUR_AF=0.2406;SAS_AF=0.0613;AA=C|||;VT=SNP
17	44123248	rs62063670	T	C	100	PASS	AC=431;AF=0.0860623;AN=5008;NS=2504;DP=20741;EAS_AF=0.001;AMR_AF=0.1571;AFR_AF=0.0144;EUR_AF=0.2406;SAS_AF=0.0613;AA=T|||;VT=SNP
17	44123685	rs74571696	G	A	100	PASS	AC=433;AF=0.0864617;AN=5008;NS=2504;DP=16585;EAS_AF=0.001;AMR_AF=0.1571;AFR_AF=0.0151;EUR_AF=0.2406;SAS_AF=0.0624;AA=A|||;VT=SNP
17	44123717	rs79698033	C	T	100	PASS	AC=433;AF=0.0864617;AN=5008;NS=2504;DP=16003;EAS_AF=0.001;AMR_AF=0.1571;AFR_AF=0.0151;EUR_AF=0.2406;SAS_AF=0.0624;AA=T|||;VT=SNP
17	44124535	rs79065019	T	C	100	PASS	AC=432;AF=0.086262;AN=5008;NS=2504;DP=18571;EAS_AF=0.001;AMR_AF=0.1571;AFR_AF=0.0151;EUR_AF=0.2406;SAS_AF=0.0613;AA=T|||;VT=SNP
17	44124640	rs8074761	G	A	100	PASS	AC=305;AF=0.0609026;AN=5008;NS=2504;DP=20841;EAS_AF=0.002;AMR_AF=0.0533;AFR_AF=0.003;EUR_AF=0.1779;SAS_AF=0.0849;AA=G|||;VT=SNP
17	44124837	rs62063671	A	G	100	PASS	AC=432;AF=0.086262;AN=5008;NS=2504;DP=17465;EAS_AF=0.001;AMR_AF=0.1571;AFR_AF=0.0151;EUR_AF=0.2406;SAS_AF=0.0613;AA=G|||;VT=SNP
17	44125066	rs112578465	C	T	100	PASS	AC=432;AF=0.086262;AN=5008;NS=2504;DP=14793;EAS_AF=0.001;AMR_AF=0.1571;AFR_AF=0.0151;EUR_AF=0.2406;SAS_AF=0.0613;AA=T|||;VT=SNP
17	44125466	rs8078067	G	A	100	PASS	AC=1565;AF=0.3125;AN=5008;NS=2504;DP=13060;EAS_AF=0.1062;AMR_AF=0.2666;AFR_AF=0.2163;EUR_AF=0.3588;SAS_AF=0.6401;AA=G|||;VT=SNP
17	44125484	rs62063673	T	G	100	PASS	AC=432;AF=0.086262;AN=5008;NS=2504;DP=12643;EAS_AF=0.001;AMR_AF=0.1571;AFR_AF=0.0151;EUR_AF=0.2406;SAS_AF=0.0613;AA=G|||;VT=SNP
17	44125704	rs12150336	C	T	100	PASS	AC=432;AF=0.086262;AN=5008;NS=2504;DP=14434;EAS_AF=0.001;AMR_AF=0.1571;AFR_AF=0.0151;EUR_AF=0.2406;SAS_AF=0.0613;AA=C|||;VT=SNP
17	44126218	rs12150570	G	A	100	PASS	AC=432;AF=0.086262;AN=5008;NS=2504;DP=17113;EAS_AF=0.001;AMR_AF=0.1571;AFR_AF=0.0151;EUR_AF=0.2406;SAS_AF=0.0613;AA=G|||;VT=SNP
17	44126365	rs7218319	C	T	100	PASS	AC=888;AF=0.177316;AN=5008;NS=2504;DP=14864;EAS_AF=0.001;AMR_AF=0.1916;AFR_AF=0.3374;EUR_AF=0.2465;SAS_AF=0.0613;AA=T|||;VT=SNP
17	44126650	rs112746008	C	T	100	PASS	AC=432;AF=0.086262;AN=5008;NS=2504;DP=11240;EAS_AF=0.001;AMR_AF=0.1571;AFR_AF=0.0151;EUR_AF=0.2406;SAS_AF=0.0613;AA=C|||;VT=SNP
17	44126673	rs112333322	A	G	100	PASS	AC=432;AF=0.086262;AN=5008;NS=2504;DP=13433;EAS_AF=0.001;AMR_AF=0.1571;AFR_AF=0.0151;EUR_AF=0.2406;SAS_AF=0.0613;AA=G|||;VT=SNP
17	44126691	rs111327992	G	A	100	PASS	AC=432;AF=0.086262;AN=5008;NS=2504;DP=14919;EAS_AF=0.001;AMR_AF=0.1571;AFR_AF=0.0151;EUR_AF=0.2406;SAS_AF=0.0613;AA=A|||;VT=SNP
17	44126765	rs113434679	C	A	100	PASS	AC=367;AF=0.0732827;AN=5008;NS=2504;DP=15822;EAS_AF=0.001;AMR_AF=0.1254;AFR_AF=0.0113;EUR_AF=0.2028;SAS_AF=0.0613;AA=C|||;VT=SNP
17	44126977	rs74977736	G	C	100	PASS	AC=432;AF=0.086262;AN=5008;NS=2504;DP=18941;EAS_AF=0.001;AMR_AF=0.1571;AFR_AF=0.0151;EUR_AF=0.2406;SAS_AF=0.0613;AA=C|||;VT=SNP
17	44127212	rs117058813	A	G	100	PASS	AC=22;AF=0.00439297;AN=5008;NS=2504;DP=23585;EAS_AF=0;AMR_AF=0.0072;AFR_AF=0;EUR_AF=0.0139;SAS_AF=0.0031;AA=A|||;VT=SNP
17	44128125	rs12150447	A	C	100	PASS	AC=432;AF=0.086262;AN=5008;NS=2504;DP=21172;EAS_AF=0.001;AMR_AF=0.1571;AFR_AF=0.0151;EUR_AF=0.2406;SAS_AF=0.0613;AA=C|||;VT=SNP
17	44128407	rs12150064	C	A	100	PASS	AC=432;AF=0.086262;AN=5008;NS=2504;DP=20485;EAS_AF=0.001;AMR_AF=0.1571;AFR_AF=0.0151;EUR_AF=0.2406;SAS_AF=0.0613;AA=A|||;VT=SNP
17	44128876	rs17653836	T	A	100	PASS	AC=432;AF=0.086262;AN=5008;NS=2504;DP=18442;EAS_AF=0.001;AMR_AF=0.1571;AFR_AF=0.0151;EUR_AF=0.2406;SAS_AF=0.0613;AA=A|||;VT=SNP
17	44129253	rs17575423	T	C	100	PASS	AC=432;AF=0.086262;AN=5008;NS=2504;DP=19947;EAS_AF=0.001;AMR_AF=0.1571;AFR_AF=0.0151;EUR_AF=0.2406;SAS_AF=0.0613;AA=C|||;VT=SNP
17	44129800	rs62063676	G	A	100	PASS	AC=432;AF=0.086262;AN=5008;NS=2504;DP=15355;EAS_AF=0.001;AMR_AF=0.1571;AFR_AF=0.0151;EUR_AF=0.2406;SAS_AF=0.0613;AA=G|||;VT=SNP
17	44129885	rs62063677	C	T	100	PASS	AC=432;AF=0.086262;AN=5008;NS=2504;DP=14478;EAS_AF=0.001;AMR_AF=0.1571;AFR_AF=0.0151;EUR_AF=0.2406;SAS_AF=0.0613;AA=C|||;VT=SNP
17	44129949	rs62063678	C	G	100	PASS	AC=432;AF=0.086262;AN=5008;NS=2504;DP=16473;EAS_AF=0.001;AMR_AF=0.1571;AFR_AF=0.0151;EUR_AF=0.2406;SAS_AF=0.0613;AA=C|||;VT=SNP
17	44130069	rs11869074	G	T	100	PASS	AC=1020;AF=0.203674;AN=5008;NS=2504;DP=13973;EAS_AF=0.4841;AMR_AF=0.1888;AFR_AF=0.0817;EUR_AF=0.1481;SAS_AF=0.1472;AA=G|||;VT=SNP
17	44130587	rs79649865	T	G	100	PASS	AC=432;AF=0.086262;AN=5008;NS=2504;DP=11322;EAS_AF=0.001;AMR_AF=0.1571;AFR_AF=0.0151;EUR_AF=0.2406;SAS_AF=0.0613;AA=T|||;VT=SNP
17	44130878	rs111853996	A	G	100	PASS	AC=432;AF=0.086262;AN=5008;NS=2504;DP=10762;EAS_AF=0.001;AMR_AF=0.1571;AFR_AF=0.0151;EUR_AF=0.2406;SAS_AF=0.0613;AA=G|||;VT=SNP
17	44130924	rs112674766	A	T	100	PASS	AC=432;AF=0.086262;AN=5008;NS=2504;DP=10894;EAS_AF=0.001;AMR_AF=0.1571;AFR_AF=0.0151;EUR_AF=0.2406;SAS_AF=0.0613;AA=A|||;VT=SNP
17	44131022	rs112074397	T	C	100	PASS	AC=432;AF=0.086262;AN=5008;NS=2504;DP=12895;EAS_AF=0.001;AMR_AF=0.1571;AFR_AF=0.0151;EUR_AF=0.2406;SAS_AF=0.0613;AA=C|||;VT=SNP
17	44131096	rs11654745	G	A	100	PASS	AC=1567;AF=0.312899;AN=5008;NS=2504;DP=14160;EAS_AF=0.1052;AMR_AF=0.2666;AFR_AF=0.2171;EUR_AF=0.3569;SAS_AF=0.6442;AA=G|||;VT=SNP
17	44131305	rs4792827	T	C	100	PASS	AC=2931;AF=0.585264;AN=5008;NS=2504;DP=18326;EAS_AF=0.8948;AMR_AF=0.6758;AFR_AF=0.4773;EUR_AF=0.5875;SAS_AF=0.3456;AA=C|||;VT=SNP
17	44131368	rs28689858	T	C	100	PASS	AC=4572;AF=0.912939;AN=5008;NS=2504;DP=19054;EAS_AF=1;AMR_AF=0.9467;AFR_AF=0.7496;EUR_AF=0.9453;SAS_AF=0.9867;AA=C|||;VT=SNP
17	44131559	rs62063680	C	A	100	PASS	AC=432;AF=0.086262;AN=5008;NS=2504;DP=19681;EAS_AF=0.001;AMR_AF=0.1571;AFR_AF=0.0151;EUR_AF=0.2406;SAS_AF=0.0613;AA=C|||;VT=SNP
17	44131592	rs62063681	A	G	100	PASS	AC=433;AF=0.0864617;AN=5008;NS=2504;DP=19136;EAS_AF=0.001;AMR_AF=0.1571;AFR_AF=0.0159;EUR_AF=0.2406;SAS_AF=0.0613;AA=G|||;VT=SNP
17	44131622	rs62063682	G	A	100	PASS	AC=432;AF=0.086262;AN=5008;NS=2504;DP=18603;EAS_AF=0.001;AMR_AF=0.1571;AFR_AF=0.0151;EUR_AF=0.2406;SAS_AF=0.0613;AA=G|||;VT=SNP
17	44131717	rs62063683	G	A	100	PASS	AC=432;AF=0.086262;AN=5008;NS=2504;DP=19549;EAS_AF=0.001;AMR_AF=0.1571;AFR_AF=0.0151;EUR_AF=0.2406;SAS_AF=0.0613;AA=G|||;VT=SNP
17	44131798	rs79180862	C	T	100	PASS	AC=432;AF=0.086262;AN=5008;NS=2504;DP=22245;EAS_AF=0.001;AMR_AF=0.1571;AFR_AF=0.0151;EUR_AF=0.2406;SAS_AF=0.0613;AA=C|||;VT=SNP
17	44132269	rs62063684	T	C	100	PASS	AC=432;AF=0.086262;AN=5008;NS=2504;DP=12971;EAS_AF=0.001;AMR_AF=0.1571;AFR_AF=0.0151;EUR_AF=0.2406;SAS_AF=0.0613;AA=T|||;VT=SNP
17	44132301	rs7212857	C	A	100	PASS	AC=957;AF=0.191094;AN=5008;NS=2504;DP=12141;EAS_AF=0.4107;AMR_AF=0.2954;AFR_AF=0.0076;EUR_AF=0.1928;SAS_AF=0.137;AA=C|||;VT=SNP
17	44132379	rs545434959	A	G	100	PASS	AC=432;AF=0.086262;AN=5008;NS=2504;DP=12647;EAS_AF=0.001;AMR_AF=0.1571;AFR_AF=0.0151;EUR_AF=0.2406;SAS_AF=0.0613;AA=a|||;VT=SNP
17	44132592	rs62063687	A	G	100	PASS	AC=432;AF=0.086262;AN=5008;NS=2504;DP=12990;EAS_AF=0.001;AMR_AF=0.1571;AFR_AF=0.0151;EUR_AF=0.2406;SAS_AF=0.0613;AA=a|||;VT=SNP
17	44132659	rs11652003	G	A	100	PASS	AC=955;AF=0.190695;AN=5008;NS=2504;DP=11861;EAS_AF=0.4117;AMR_AF=0.2954;AFR_AF=0.0076;EUR_AF=0.1928;SAS_AF=0.1339;AA=G|||;VT=SNP
17	44132710	rs56166297	A	G	100	PASS	AC=1029;AF=0.205471;AN=5008;NS=2504;DP=11229;EAS_AF=0.4831;AMR_AF=0.1888;AFR_AF=0.09;EUR_AF=0.1471;SAS_AF=0.1472;AA=A|||;VT=SNP
17	44132887	rs62060760	C	T	100	PASS	AC=432;AF=0.086262;AN=5008;NS=2504;DP=15322;EAS_AF=0.001;AMR_AF=0.1571;AFR_AF=0.0151;EUR_AF=0.2406;SAS_AF=0.0613;AA=C|||;VT=SNP
17	44133031	rs17575437	T	A	100	PASS	AC=432;AF=0.086262;AN=5008;NS=2504;DP=12694;EAS_AF=0.001;AMR_AF=0.1571;AFR_AF=0.0151;EUR_AF=0.2406;SAS_AF=0.0613;AA=T|||;VT=SNP
17	44133070	rs17653889	A	T	100	PASS	AC=432;AF=0.086262;AN=5008;NS=2504;DP=12672;EAS_AF=0.001;AMR_AF=0.1571;AFR_AF=0.0151;EUR_AF=0.2406;SAS_AF=0.0613;AA=a|||;VT=SNP
17	44133142	rs17653906	G	A	100	PASS	AC=433;AF=0.0864617;AN=5008;NS=2504;DP=12876;EAS_AF=0.001;AMR_AF=0.1571;AFR_AF=0.0151;EUR_AF=0.2406;SAS_AF=0.0624;AA=G|||;VT=SNP
17	44133162	rs62060761	A	C	100	PASS	AC=432;AF=0.086262;AN=5008;NS=2504;DP=12822;EAS_AF=0.001;AMR_AF=0.1571;AFR_AF=0.0151;EUR_AF=0.2406;SAS_AF=0.0613;AA=A|||;VT=SNP
17	44133396	rs62060762	G	A	100	PASS	AC=432;AF=0.086262;AN=5008;NS=2504;DP=13664;EAS_AF=0.001;AMR_AF=0.1571;AFR_AF=0.0151;EUR_AF=0.2406;SAS_AF=0.0613;AA=G|||;VT=SNP
17	44133403	rs62060763	T	C	100	PASS	AC=432;AF=0.086262;AN=5008;NS=2504;DP=13581;EAS_AF=0.001;AMR_AF=0.1571;AFR_AF=0.0151;EUR_AF=0.2406;SAS_AF=0.0613;AA=T|||;VT=SNP
17	44133534	rs111259120	C	T	100	PASS	AC=432;AF=0.086262;AN=5008;NS=2504;DP=12387;EAS_AF=0.001;AMR_AF=0.1571;AFR_AF=0.0151;EUR_AF=0.2406;SAS_AF=0.0613;AA=T|||;VT=SNP
17	44133633	rs62060764	A	G	100	PASS	AC=432;AF=0.086262;AN=5008;NS=2504;DP=14753;EAS_AF=0.001;AMR_AF=0.1571;AFR_AF=0.0151;EUR_AF=0.2406;SAS_AF=0.0613;AA=G|||;VT=SNP
17	44133648	rs62060765	A	C	100	PASS	AC=432;AF=0.086262;AN=5008;NS=2504;DP=14490;EAS_AF=0.001;AMR_AF=0.1571;AFR_AF=0.0151;EUR_AF=0.2406;SAS_AF=0.0613;AA=A|||;VT=SNP
17	44134095	rs17575507	A	G	100	PASS	AC=432;AF=0.086262;AN=5008;NS=2504;DP=21592;EAS_AF=0.001;AMR_AF=0.1571;AFR_AF=0.0151;EUR_AF=0.2406;SAS_AF=0.0613;AA=G|||;VT=SNP
17	44134391	rs876944	G	T	100	PASS	AC=432;AF=0.086262;AN=5008;NS=2504;DP=18503;EAS_AF=0.001;AMR_AF=0.1571;AFR_AF=0.0151;EUR_AF=0.2406;SAS_AF=0.0613;AA=T|||;VT=SNP
17	44134910	rs62060767	G	A	100	PASS	AC=432;AF=0.086262;AN=5008;NS=2504;DP=18766;EAS_AF=0.001;AMR_AF=0.1571;AFR_AF=0.0151;EUR_AF=0.2406;SAS_AF=0.0613;AA=G|||;VT=SNP
17	44134984	rs62060768	G	A	100	PASS	AC=432;AF=0.086262;AN=5008;NS=2504;DP=17793;EAS_AF=0.001;AMR_AF=0.1571;AFR_AF=0.0151;EUR_AF=0.2406;SAS_AF=0.0613;AA=A|||;VT=SNP
17	44135026	rs62060769	G	C	100	PASS	AC=432;AF=0.086262;AN=5008;NS=2504;DP=19009;EAS_AF=0.001;AMR_AF=0.1571;AFR_AF=0.0151;EUR_AF=0.2406;SAS_AF=0.0613;AA=G|||;VT=SNP
17	44135359	rs1107820	T	C	100	PASS	AC=432;AF=0.086262;AN=5008;NS=2504;DP=18071;EAS_AF=0.001;AMR_AF=0.1571;AFR_AF=0.0151;EUR_AF=0.2406;SAS_AF=0.0613;AA=C|||;VT=SNP
17	44135827	rs17575556	G	A	100	PASS	AC=433;AF=0.0864617;AN=5008;NS=2504;DP=18531;EAS_AF=0.001;AMR_AF=0.1571;AFR_AF=0.0151;EUR_AF=0.2416;SAS_AF=0.0613;AA=G|||;VT=SNP
17	44135985	rs17653998	A	G	100	PASS	AC=432;AF=0.086262;AN=5008;NS=2504;DP=17976;EAS_AF=0.001;AMR_AF=0.1571;AFR_AF=0.0151;EUR_AF=0.2406;SAS_AF=0.0613;AA=G|||;VT=SNP
17	44136030	rs933317	C	T	100	PASS	AC=305;AF=0.0609026;AN=5008;NS=2504;DP=15998;EAS_AF=0.002;AMR_AF=0.0533;AFR_AF=0.003;EUR_AF=0.1779;SAS_AF=0.0849;AA=C|||;VT=SNP
17	44136576	rs9303524	A	T	100	PASS	AC=307;AF=0.0613019;AN=5008;NS=2504;DP=18789;EAS_AF=0.002;AMR_AF=0.0533;AFR_AF=0.003;EUR_AF=0.1789;SAS_AF=0.0859;AA=A|||;VT=SNP
17	44136577	rs111372048	A	C	100	PASS	AC=432;AF=0.086262;AN=5008;NS=2504;DP=18830;EAS_AF=0.001;AMR_AF=0.1571;AFR_AF=0.0151;EUR_AF=0.2406;SAS_AF=0.0613;AA=C|||;VT=SNP
17	44136634	rs62060785	G	A	100	PASS	AC=432;AF=0.086262;AN=5008;NS=2504;DP=18390;EAS_AF=0.001;AMR_AF=0.1571;AFR_AF=0.0151;EUR_AF=0.2406;SAS_AF=0.0613;AA=A|||;VT=SNP
17	44136763	rs62060786	C	T	100	PASS	AC=432;AF=0.086262;AN=5008;NS=2504;DP=15786;EAS_AF=0.001;AMR_AF=0.1571;AFR_AF=0.0151;EUR_AF=0.2406;SAS_AF=0.0613;AA=T|||;VT=SNP
17	44136803	rs62060787	G	T	100	PASS	AC=432;AF=0.086262;AN=5008;NS=2504;DP=15537;EAS_AF=0.001;AMR_AF=0.1571;AFR_AF=0.0151;EUR_AF=0.2406;SAS_AF=0.0613;AA=G|||;VT=SNP
17	44137070	rs41384744	A	G	100	PASS	AC=434;AF=0.0866613;AN=5008;NS=2504;DP=16428;EAS_AF=0.002;AMR_AF=0.1571;AFR_AF=0.0151;EUR_AF=0.2406;SAS_AF=0.0624;AA=G|||;VT=SNP
17	44137189	rs55714296	A	T	100	PASS	AC=432;AF=0.086262;AN=5008;NS=2504;DP=14328;EAS_AF=0.001;AMR_AF=0.1571;AFR_AF=0.0151;EUR_AF=0.2406;SAS_AF=0.0613;AA=T|||;VT=SNP
17	44137311	rs55690782	G	A	100	PASS	AC=432;AF=0.086262;AN=5008;NS=2504;DP=16875;EAS_AF=0.001;AMR_AF=0.1571;AFR_AF=0.0151;EUR_AF=0.2406;SAS_AF=0.0613;AA=G|||;VT=SNP
17	44137777	rs141371243	G	A	100	PASS	AC=71;AF=0.0141773;AN=5008;NS=2504;DP=17230;EAS_AF=0.002;AMR_AF=0.0202;AFR_AF=0;EUR_AF=0.0159;SAS_AF=0.0399;AA=G|||;VT=SNP
17	44137779	rs181613315	C	T	100	PASS	AC=71;AF=0.0141773;AN=5008;NS=2504;DP=17245;EAS_AF=0.002;AMR_AF=0.0202;AFR_AF=0;EUR_AF=0.0159;SAS_AF=0.0399;AA=C|||;VT=SNP
17	44137925	rs17654016	T	C	100	PASS	AC=432;AF=0.086262;AN=5008;NS=2504;DP=18869;EAS_AF=0.001;AMR_AF=0.1571;AFR_AF=0.0151;EUR_AF=0.2406;SAS_AF=0.0613;AA=C|||;VT=SNP
17	44138201	rs7220752	T	C	100	PASS	AC=878;AF=0.175319;AN=5008;NS=2504;DP=17651;EAS_AF=0.001;AMR_AF=0.1916;AFR_AF=0.3298;EUR_AF=0.2465;SAS_AF=0.0613;AA=C|||;VT=SNP
17	44139083	rs2316951	G	C	100	PASS	AC=433;AF=0.0864617;AN=5008;NS=2504;DP=17420;EAS_AF=0.001;AMR_AF=0.1571;AFR_AF=0.0151;EUR_AF=0.2416;SAS_AF=0.0613;AA=G|||;VT=SNP
17	44139190	rs2316952	G	C	100	PASS	AC=432;AF=0.086262;AN=5008;NS=2504;DP=14915;EAS_AF=0.001;AMR_AF=0.1571;AFR_AF=0.0151;EUR_AF=0.2406;SAS_AF=0.0613;AA=G|||;VT=SNP
17	44139662	rs17575683	C	T	100	PASS	AC=432;AF=0.086262;AN=5008;NS=2504;DP=15198;EAS_AF=0.001;AMR_AF=0.1571;AFR_AF=0.0151;EUR_AF=0.2406;SAS_AF=0.0613;AA=C|||;VT=SNP
17	44139762	rs112411928	C	G	100	PASS	AC=432;AF=0.086262;AN=5008;NS=2504;DP=9397;EAS_AF=0.001;AMR_AF=0.1571;AFR_AF=0.0151;EUR_AF=0.2406;SAS_AF=0.0613;AA=C|||;VT=SNP
17	44140154	rs144452577	G	A	100	PASS	AC=280;AF=0.0559105;AN=5008;NS=2504;DP=14600;EAS_AF=0.1756;AMR_AF=0.062;AFR_AF=0.0023;EUR_AF=0.0338;SAS_AF=0.0235;AA=G|||;VT=SNP
17	44140341	rs2316953	G	A	100	PASS	AC=432;AF=0.086262;AN=5008;NS=2504;DP=16778;EAS_AF=0.001;AMR_AF=0.1571;AFR_AF=0.0151;EUR_AF=0.2406;SAS_AF=0.0613;AA=G|||;VT=SNP
17	44140748	rs6503455	C	T	100	PASS	AC=1564;AF=0.3123;AN=5008;NS=2504;DP=19215;EAS_AF=0.1052;AMR_AF=0.2666;AFR_AF=0.2163;EUR_AF=0.3579;SAS_AF=0.6411;AA=C|||;VT=SNP
17	44141223	rs118185397	C	T	100	PASS	AC=148;AF=0.0295527;AN=5008;NS=2504;DP=11729;EAS_AF=0;AMR_AF=0.0216;AFR_AF=0.0053;EUR_AF=0.0537;SAS_AF=0.0736;AA=C|||;VT=SNP
17	44141347	rs2838	A	G	100	PASS	AC=432;AF=0.086262;AN=5008;NS=2504;DP=14350;EAS_AF=0.001;AMR_AF=0.1571;AFR_AF=0.0151;EUR_AF=0.2406;SAS_AF=0.0613;AA=A|||;VT=SNP
17	44141732	rs12150127	G	A	100	PASS	AC=432;AF=0.086262;AN=5008;NS=2504;DP=19870;EAS_AF=0.001;AMR_AF=0.1571;AFR_AF=0.0151;EUR_AF=0.2406;SAS_AF=0.0613;AA=G|||;VT=SNP
17	44141955	rs62060792	T	A	100	PASS	AC=433;AF=0.0864617;AN=5008;NS=2504;DP=16835;EAS_AF=0.001;AMR_AF=0.1571;AFR_AF=0.0159;EUR_AF=0.2406;SAS_AF=0.0613;AA=T|||;VT=SNP
17	44142121	rs76307183	G	A	100	PASS	AC=432;AF=0.086262;AN=5008;NS=2504;DP=14957;EAS_AF=0.001;AMR_AF=0.1571;AFR_AF=0.0151;EUR_AF=0.2406;SAS_AF=0.0613;AA=G|||;VT=SNP
17	44142132	rs11079730	G	C	100	PASS	AC=1028;AF=0.205272;AN=5008;NS=2504;DP=15221;EAS_AF=0.4831;AMR_AF=0.1888;AFR_AF=0.09;EUR_AF=0.1471;SAS_AF=0.1462;AA=G|||;VT=SNP
17	44142427	rs62060793	A	G	100	PASS	AC=432;AF=0.086262;AN=5008;NS=2504;DP=13165;EAS_AF=0.001;AMR_AF=0.1571;AFR_AF=0.0151;EUR_AF=0.2406;SAS_AF=0.0613;AA=G|||;VT=SNP
17	44142566	rs62060794	C	T	100	PASS	AC=432;AF=0.086262;AN=5008;NS=2504;DP=13578;EAS_AF=0.001;AMR_AF=0.1571;AFR_AF=0.0151;EUR_AF=0.2406;SAS_AF=0.0613;AA=C|||;VT=SNP
17	44142663	rs62060795	C	T	100	PASS	AC=433;AF=0.0864617;AN=5008;NS=2504;DP=18103;EAS_AF=0.001;AMR_AF=0.1571;AFR_AF=0.0151;EUR_AF=0.2406;SAS_AF=0.0624;AA=C|||;VT=SNP
17	44142879	rs17575773	C	T	100	PASS	AC=432;AF=0.086262;AN=5008;NS=2504;DP=19176;EAS_AF=0.001;AMR_AF=0.1571;AFR_AF=0.0151;EUR_AF=0.2406;SAS_AF=0.0613;AA=C|||;VT=SNP
17	44143344	rs62060797	G	A	100	PASS	AC=432;AF=0.086262;AN=5008;NS=2504;DP=17328;EAS_AF=0.001;AMR_AF=0.1571;AFR_AF=0.0151;EUR_AF=0.2406;SAS_AF=0.0613;AA=A|||;VT=SNP
17	44143470	rs11079731	C	T	100	PASS	AC=302;AF=0.0603035;AN=5008;NS=2504;DP=18024;EAS_AF=0.002;AMR_AF=0.0533;AFR_AF=0.003;EUR_AF=0.1779;SAS_AF=0.0818;AA=C|||;VT=SNP
17	44143484	rs12150344	G	A	100	PASS	AC=432;AF=0.086262;AN=5008;NS=2504;DP=18313;EAS_AF=0.001;AMR_AF=0.1571;AFR_AF=0.0151;EUR_AF=0.2406;SAS_AF=0.0613;AA=A|||;VT=SNP
17	44144152	rs62060798	T	C	100	PASS	AC=432;AF=0.086262;AN=5008;NS=2504;DP=21118;EAS_AF=0.001;AMR_AF=0.1571;AFR_AF=0.0151;EUR_AF=0.2406;SAS_AF=0.0613;AA=T|||;VT=SNP
17	44144234	rs117385703	T	C	100	PASS	AC=62;AF=0.0123802;AN=5008;NS=2504;DP=21944;EAS_AF=0;AMR_AF=0.0173;AFR_AF=0.0045;EUR_AF=0.0368;SAS_AF=0.0072;AA=T|||;VT=SNP
17	44144251	rs62060799	G	T	100	PASS	AC=432;AF=0.086262;AN=5008;NS=2504;DP=21512;EAS_AF=0.001;AMR_AF=0.1571;AFR_AF=0.0151;EUR_AF=0.2406;SAS_AF=0.0613;AA=G|||;VT=SNP
17	44144275	rs111288789	T	C	100	PASS	AC=15;AF=0.00299521;AN=5008;NS=2504;DP=21686;EAS_AF=0;AMR_AF=0.0029;AFR_AF=0.0008;EUR_AF=0.0109;SAS_AF=0.001;AA=T|||;VT=SNP
17	44144345	rs17575822	A	G	100	PASS	AC=432;AF=0.086262;AN=5008;NS=2504;DP=20925;EAS_AF=0.001;AMR_AF=0.1571;AFR_AF=0.0151;EUR_AF=0.2406;SAS_AF=0.0613;AA=G|||;VT=SNP
17	44144387	rs17575850	C	A	100	PASS	AC=432;AF=0.086262;AN=5008;NS=2504;DP=20947;EAS_AF=0.001;AMR_AF=0.1571;AFR_AF=0.0151;EUR_AF=0.2406;SAS_AF=0.0613;AA=C|||;VT=SNP
17	44144634	rs17659731	G	A	100	PASS	AC=432;AF=0.086262;AN=5008;NS=2504;DP=18987;EAS_AF=0.001;AMR_AF=0.1571;AFR_AF=0.0151;EUR_AF=0.2406;SAS_AF=0.0613;AA=A|||;VT=SNP
17	44145373	rs75641221	T	C	100	PASS	AC=432;AF=0.086262;AN=5008;NS=2504;DP=18285;EAS_AF=0.001;AMR_AF=0.1571;AFR_AF=0.0151;EUR_AF=0.2406;SAS_AF=0.0613;AA=T|||;VT=SNP
17	44145592	rs62060800	A	G	100	PASS	AC=432;AF=0.086262;AN=5008;NS=2504;DP=20255;EAS_AF=0.001;AMR_AF=0.1571;AFR_AF=0.0151;EUR_AF=0.2406;SAS_AF=0.0613;AA=G|||;VT=SNP
17	44145860	rs62060801	A	G	100	PASS	AC=432;AF=0.086262;AN=5008;NS=2504;DP=17658;EAS_AF=0.001;AMR_AF=0.1571;AFR_AF=0.0151;EUR_AF=0.2406;SAS_AF=0.0613;AA=G|||;VT=SNP
17	44146165	rs17659743	C	G	100	PASS	AC=432;AF=0.086262;AN=5008;NS=2504;DP=18849;EAS_AF=0.001;AMR_AF=0.1571;AFR_AF=0.0151;EUR_AF=0.2406;SAS_AF=0.0613;AA=G|||;VT=SNP
17	44146336	rs62060802	A	C	100	PASS	AC=432;AF=0.086262;AN=5008;NS=2504;DP=18290;EAS_AF=0.001;AMR_AF=0.1571;AFR_AF=0.0151;EUR_AF=0.2406;SAS_AF=0.0613;AA=A|||;VT=SNP
17	44146357	rs75975083	T	C	100	PASS	AC=433;AF=0.0864617;AN=5008;NS=2504;DP=18706;EAS_AF=0.001;AMR_AF=0.1571;AFR_AF=0.0159;EUR_AF=0.2406;SAS_AF=0.0613;AA=T|||;VT=SNP
17	44146451	rs77950913	T	C	100	PASS	AC=432;AF=0.086262;AN=5008;NS=2504;DP=18177;EAS_AF=0.001;AMR_AF=0.1571;AFR_AF=0.0151;EUR_AF=0.2406;SAS_AF=0.0613;AA=C|||;VT=SNP
17	44146567	rs79782347	T	C	100	PASS	AC=432;AF=0.086262;AN=5008;NS=2504;DP=16832;EAS_AF=0.001;AMR_AF=0.1571;AFR_AF=0.0151;EUR_AF=0.2406;SAS_AF=0.0613;AA=C|||;VT=SNP
17	44146963	rs12150057	A	G	100	PASS	AC=48;AF=0.00958466;AN=5008;NS=2504;DP=16981;EAS_AF=0;AMR_AF=0.013;AFR_AF=0.0045;EUR_AF=0.0278;SAS_AF=0.0051;AA=A|||;VT=SNP
17	44147404	rs9898030	C	A	100	PASS	AC=302;AF=0.0603035;AN=5008;NS=2504;DP=17745;EAS_AF=0.002;AMR_AF=0.0533;AFR_AF=0.003;EUR_AF=0.1779;SAS_AF=0.0818;AA=C|||;VT=SNP
17	44147411	rs56318865	G	A	100	PASS	AC=432;AF=0.086262;AN=5008;NS=2504;DP=17398;EAS_AF=0.001;AMR_AF=0.1571;AFR_AF=0.0151;EUR_AF=0.2406;SAS_AF=0.0613;AA=G|||;VT=SNP
17	44147511	rs56041778	G	C	100	PASS	AC=432;AF=0.086262;AN=5008;NS=2504;DP=16834;EAS_AF=0.001;AMR_AF=0.1571;AFR_AF=0.0151;EUR_AF=0.2406;SAS_AF=0.0613;AA=C|||;VT=SNP
17	44147574	rs55947022	G	A	100	PASS	AC=433;AF=0.0864617;AN=5008;NS=2504;DP=16968;EAS_AF=0.001;AMR_AF=0.1571;AFR_AF=0.0151;EUR_AF=0.2406;SAS_AF=0.0624;AA=A|||;VT=SNP
17	44147599	rs55929190	G	C	100	PASS	AC=432;AF=0.086262;AN=5008;NS=2504;DP=16703;EAS_AF=0.001;AMR_AF=0.1571;AFR_AF=0.0151;EUR_AF=0.2406;SAS_AF=0.0613;AA=G|||;VT=SNP
17	44147721	rs56323408	C	T	100	PASS	AC=433;AF=0.0864617;AN=5008;NS=2504;DP=15537;EAS_AF=0.001;AMR_AF=0.1585;AFR_AF=0.0151;EUR_AF=0.2406;SAS_AF=0.0613;AA=C|||;VT=SNP
17	44148267	rs55831516	C	T	100	PASS	AC=433;AF=0.0864617;AN=5008;NS=2504;DP=14907;EAS_AF=0.001;AMR_AF=0.1571;AFR_AF=0.0151;EUR_AF=0.2416;SAS_AF=0.0613;AA=C|||;VT=SNP
17	44148613	rs62060809	G	A	100	PASS	AC=433;AF=0.0864617;AN=5008;NS=2504;DP=18701;EAS_AF=0.001;AMR_AF=0.1571;AFR_AF=0.0151;EUR_AF=0.2416;SAS_AF=0.0613;AA=A|||;VT=SNP
17	44148674	rs62060810	A	G	100	PASS	AC=433;AF=0.0864617;AN=5008;NS=2504;DP=18722;EAS_AF=0.001;AMR_AF=0.1571;AFR_AF=0.0151;EUR_AF=0.2416;SAS_AF=0.0613;AA=G|||;VT=SNP
17	44148705	rs6503456	A	C	100	PASS	AC=304;AF=0.0607029;AN=5008;NS=2504;DP=19341;EAS_AF=0.002;AMR_AF=0.0533;AFR_AF=0.003;EUR_AF=0.1769;SAS_AF=0.0849;AA=A|||;VT=SNP
17	44149297	rs1117253	A	C	100	PASS	AC=432;AF=0.086262;AN=5008;NS=2504;DP=13449;EAS_AF=0.001;AMR_AF=0.1571;AFR_AF=0.0151;EUR_AF=0.2406;SAS_AF=0.0613;AA=A|||;VT=SNP
17	44149448	rs12150625	C	G	100	PASS	AC=432;AF=0.086262;AN=5008;NS=2504;DP=15704;EAS_AF=0.001;AMR_AF=0.1571;AFR_AF=0.0151;EUR_AF=0.2406;SAS_AF=0.0613;AA=G|||;VT=SNP
17	44149537	rs12150627	C	G	100	PASS	AC=432;AF=0.086262;AN=5008;NS=2504;DP=13577;EAS_AF=0.001;AMR_AF=0.1571;AFR_AF=0.0151;EUR_AF=0.2406;SAS_AF=0.0613;AA=G|||;VT=SNP
17	44149581	rs12150628	C	T	100	PASS	AC=432;AF=0.086262;AN=5008;NS=2504;DP=14566;EAS_AF=0.001;AMR_AF=0.1571;AFR_AF=0.0151;EUR_AF=0.2406;SAS_AF=0.0613;AA=T|||;VT=SNP
17	44149741	rs12150611	G	A	100	PASS	AC=432;AF=0.086262;AN=5008;NS=2504;DP=19005;EAS_AF=0.001;AMR_AF=0.1571;AFR_AF=0.0151;EUR_AF=0.2406;SAS_AF=0.0613;AA=A|||;VT=SNP
17	44150042	rs74850776	T	C	100	PASS	AC=432;AF=0.086262;AN=5008;NS=2504;DP=17693;EAS_AF=0.001;AMR_AF=0.1571;AFR_AF=0.0151;EUR_AF=0.2406;SAS_AF=0.0613;AA=T|||;VT=SNP
17	44150152	rs974295	A	T	100	PASS	AC=432;AF=0.086262;AN=5008;NS=2504;DP=17389;EAS_AF=0.001;AMR_AF=0.1571;AFR_AF=0.0151;EUR_AF=0.2406;SAS_AF=0.0613;AA=T|||;VT=SNP
17	44150233	rs974293	G	A	100	PASS	AC=432;AF=0.086262;AN=5008;NS=2504;DP=19128;EAS_AF=0.001;AMR_AF=0.1571;AFR_AF=0.0151;EUR_AF=0.2406;SAS_AF=0.0613;AA=A|||;VT=SNP
17	44150464	rs974292	T	C	100	PASS	AC=432;AF=0.086262;AN=5008;NS=2504;DP=18773;EAS_AF=0.001;AMR_AF=0.1571;AFR_AF=0.0151;EUR_AF=0.2406;SAS_AF=0.0613;AA=C|||;VT=SNP
17	44150480	rs974291	A	T	100	PASS	AC=432;AF=0.086262;AN=5008;NS=2504;DP=18823;EAS_AF=0.001;AMR_AF=0.1571;AFR_AF=0.0151;EUR_AF=0.2406;SAS_AF=0.0613;AA=T|||;VT=SNP
17	44150920	rs12150551	T	C	100	PASS	AC=432;AF=0.086262;AN=5008;NS=2504;DP=18173;EAS_AF=0.001;AMR_AF=0.1571;AFR_AF=0.0151;EUR_AF=0.2406;SAS_AF=0.0613;AA=T|||;VT=SNP
17	44151156	rs12150558	T	C	100	PASS	AC=432;AF=0.086262;AN=5008;NS=2504;DP=19190;EAS_AF=0.001;AMR_AF=0.1571;AFR_AF=0.0151;EUR_AF=0.2406;SAS_AF=0.0613;AA=T|||;VT=SNP
17	44151546	rs9907738	T	G	100	PASS	AC=879;AF=0.175519;AN=5008;NS=2504;DP=17821;EAS_AF=0.001;AMR_AF=0.1916;AFR_AF=0.3306;EUR_AF=0.2465;SAS_AF=0.0613;AA=G|||;VT=SNP
17	44151667	rs62060812	A	G	100	PASS	AC=432;AF=0.086262;AN=5008;NS=2504;DP=17194;EAS_AF=0.001;AMR_AF=0.1571;AFR_AF=0.0151;EUR_AF=0.2406;SAS_AF=0.0613;AA=A|||;VT=SNP
17	44151697	rs62060834	A	T	100	PASS	AC=432;AF=0.086262;AN=5008;NS=2504;DP=17407;EAS_AF=0.001;AMR_AF=0.1571;AFR_AF=0.0151;EUR_AF=0.2406;SAS_AF=0.0613;AA=T|||;VT=SNP
17	44152390	rs62060835	C	T	100	PASS	AC=432;AF=0.086262;AN=5008;NS=2504;DP=13892;EAS_AF=0.001;AMR_AF=0.1571;AFR_AF=0.0151;EUR_AF=0.2406;SAS_AF=0.0613;AA=C|||;VT=SNP
17	44152447	rs62060836	G	A	100	PASS	AC=432;AF=0.086262;AN=5008;NS=2504;DP=15209;EAS_AF=0.001;AMR_AF=0.1571;AFR_AF=0.0151;EUR_AF=0.2406;SAS_AF=0.0613;AA=G|||;VT=SNP
17	44153144	rs62060838	A	G	100	PASS	AC=432;AF=0.086262;AN=5008;NS=2504;DP=19123;EAS_AF=0.001;AMR_AF=0.1571;AFR_AF=0.0151;EUR_AF=0.2406;SAS_AF=0.0613;AA=a|||;VT=SNP
17	44153227	rs62060839	A	G	100	PASS	AC=432;AF=0.086262;AN=5008;NS=2504;DP=18030;EAS_AF=0.001;AMR_AF=0.1571;AFR_AF=0.0151;EUR_AF=0.2406;SAS_AF=0.0613;AA=A|||;VT=SNP
17	44153258	rs62060840	A	G	100	PASS	AC=432;AF=0.086262;AN=5008;NS=2504;DP=18042;EAS_AF=0.001;AMR_AF=0.1571;AFR_AF=0.0151;EUR_AF=0.2406;SAS_AF=0.0613;AA=A|||;VT=SNP
17	44153386	rs62060841	A	T	100	PASS	AC=432;AF=0.086262;AN=5008;NS=2504;DP=20106;EAS_AF=0.001;AMR_AF=0.1571;AFR_AF=0.0151;EUR_AF=0.2406;SAS_AF=0.0613;AA=A|||;VT=SNP
17	44153607	rs62060842	T	A	100	PASS	AC=431;AF=0.0860623;AN=5008;NS=2504;DP=14995;EAS_AF=0.001;AMR_AF=0.1571;AFR_AF=0.0151;EUR_AF=0.2396;SAS_AF=0.0613;AA=T|||;VT=SNP
17	44153626	rs62060843	C	T	100	PASS	AC=433;AF=0.0864617;AN=5008;NS=2504;DP=14994;EAS_AF=0.001;AMR_AF=0.1571;AFR_AF=0.0159;EUR_AF=0.2406;SAS_AF=0.0613;AA=C|||;VT=SNP
17	44154105	rs112197756	A	G	100	PASS	AC=432;AF=0.086262;AN=5008;NS=2504;DP=16213;EAS_AF=0.001;AMR_AF=0.1571;AFR_AF=0.0151;EUR_AF=0.2406;SAS_AF=0.0613;AA=A|||;VT=SNP
17	44154393	rs62060845	A	G	100	PASS	AC=432;AF=0.086262;AN=5008;NS=2504;DP=18630;EAS_AF=0.001;AMR_AF=0.1571;AFR_AF=0.0151;EUR_AF=0.2406;SAS_AF=0.0613;AA=G|||;VT=SNP
17	44154461	rs62060846	A	C	100	PASS	AC=432;AF=0.086262;AN=5008;NS=2504;DP=17608;EAS_AF=0.001;AMR_AF=0.1571;AFR_AF=0.0151;EUR_AF=0.2406;SAS_AF=0.0613;AA=A|||;VT=SNP
17	44154607	rs74481389	T	C	100	PASS	AC=432;AF=0.086262;AN=5008;NS=2504;DP=15155;EAS_AF=0.001;AMR_AF=0.1571;AFR_AF=0.0151;EUR_AF=0.2406;SAS_AF=0.0613;AA=T|||;VT=SNP
17	44154946	rs62060847	C	T	100	PASS	AC=432;AF=0.086262;AN=5008;NS=2504;DP=13304;EAS_AF=0.001;AMR_AF=0.1571;AFR_AF=0.0151;EUR_AF=0.2406;SAS_AF=0.0613;AA=C|||;VT=SNP
17	44155157	rs56100031	C	T	100	PASS	AC=432;AF=0.086262;AN=5008;NS=2504;DP=17950;EAS_AF=0.001;AMR_AF=0.1571;AFR_AF=0.0151;EUR_AF=0.2406;SAS_AF=0.0613;AA=C|||;VT=SNP
17	44155707	rs55972730	C	T	100	PASS	AC=432;AF=0.086262;AN=5008;NS=2504;DP=20968;EAS_AF=0.001;AMR_AF=0.1571;AFR_AF=0.0151;EUR_AF=0.2406;SAS_AF=0.0613;AA=C|||;VT=SNP
17	44155732	rs2066899	C	T	100	PASS	AC=878;AF=0.175319;AN=5008;NS=2504;DP=20765;EAS_AF=0.001;AMR_AF=0.1916;AFR_AF=0.3298;EUR_AF=0.2465;SAS_AF=0.0613;AA=T|||;VT=SNP
17	44157198	rs141560852	C	A	100	PASS	AC=59;AF=0.0117812;AN=5008;NS=2504;DP=16512;EAS_AF=0;AMR_AF=0.0173;AFR_AF=0.0015;EUR_AF=0.0427;SAS_AF=0.002;AA=C|||;VT=SNP
17	44157597	rs17659881	A	G	100	PASS	AC=432;AF=0.086262;AN=5008;NS=2504;DP=13629;EAS_AF=0.001;AMR_AF=0.1571;AFR_AF=0.0151;EUR_AF=0.2406;SAS_AF=0.0613;AA=G|||;VT=SNP
17	44157622	rs78938131	T	G	100	PASS	AC=433;AF=0.0864617;AN=5008;NS=2504;DP=12006;EAS_AF=0.001;AMR_AF=0.1571;AFR_AF=0.0159;EUR_AF=0.2406;SAS_AF=0.0613;AA=T|||;VT=SNP
17	44157982	rs62060850	A	T	100	PASS	AC=432;AF=0.086262;AN=5008;NS=2504;DP=11333;EAS_AF=0.001;AMR_AF=0.1571;AFR_AF=0.0151;EUR_AF=0.2406;SAS_AF=0.0613;AA=A|||;VT=SNP
17	44157992	rs62060851	T	C	100	PASS	AC=432;AF=0.086262;AN=5008;NS=2504;DP=11052;EAS_AF=0.001;AMR_AF=0.1571;AFR_AF=0.0151;EUR_AF=0.2406;SAS_AF=0.0613;AA=T|||;VT=SNP
17	44159102	rs1476554	C	T	100	PASS	AC=432;AF=0.086262;AN=5008;NS=2504;DP=18378;EAS_AF=0.001;AMR_AF=0.1571;AFR_AF=0.0151;EUR_AF=0.2406;SAS_AF=0.0613;AA=T|||;VT=SNP
17	44159555	rs77138434	C	A	100	PASS	AC=432;AF=0.086262;AN=5008;NS=2504;DP=18784;EAS_AF=0.001;AMR_AF=0.1571;AFR_AF=0.0151;EUR_AF=0.2406;SAS_AF=0.0613;AA=C|||;VT=SNP
17	44159631	rs111913701	T	G	100	PASS	AC=432;AF=0.086262;AN=5008;NS=2504;DP=19070;EAS_AF=0.001;AMR_AF=0.1571;AFR_AF=0.0151;EUR_AF=0.2406;SAS_AF=0.0613;AA=G|||;VT=SNP
17	44159672	rs111519055	A	G	100	PASS	AC=432;AF=0.086262;AN=5008;NS=2504;DP=18867;EAS_AF=0.001;AMR_AF=0.1571;AFR_AF=0.0151;EUR_AF=0.2406;SAS_AF=0.0613;AA=G|||;VT=SNP
17	44159695	rs77925835	C	T	100	PASS	AC=432;AF=0.086262;AN=5008;NS=2504;DP=19337;EAS_AF=0.001;AMR_AF=0.1571;AFR_AF=0.0151;EUR_AF=0.2406;SAS_AF=0.0613;AA=T|||;VT=SNP
17	44159725	rs17659953	C	T	100	PASS	AC=432;AF=0.086262;AN=5008;NS=2504;DP=20248;EAS_AF=0.001;AMR_AF=0.1571;AFR_AF=0.0151;EUR_AF=0.2406;SAS_AF=0.0613;AA=C|||;VT=SNP
17	44159849	rs17576165	T	C	100	PASS	AC=432;AF=0.086262;AN=5008;NS=2504;DP=20419;EAS_AF=0.001;AMR_AF=0.1571;AFR_AF=0.0151;EUR_AF=0.2406;SAS_AF=0.0613;AA=C|||;VT=SNP;EX_TARGET
17	44159988	rs17576200	G	A	100	PASS	AC=432;AF=0.086262;AN=5008;NS=2504;DP=18888;EAS_AF=0.001;AMR_AF=0.1571;AFR_AF=0.0151;EUR_AF=0.2406;SAS_AF=0.0613;AA=G|||;VT=SNP
17	44160050	rs62060852	G	A	100	PASS	AC=429;AF=0.0856629;AN=5008;NS=2504;DP=18136;EAS_AF=0.001;AMR_AF=0.1571;AFR_AF=0.0129;EUR_AF=0.2406;SAS_AF=0.0613;AA=G|||;VT=SNP
17	44160410	rs11656663	C	T	100	PASS	AC=46;AF=0.0091853;AN=5008;NS=2504;DP=17607;EAS_AF=0;AMR_AF=0.013;AFR_AF=0.0045;EUR_AF=0.0258;SAS_AF=0.0051;AA=C|||;VT=SNP
17	44160592	rs62060853	G	A	100	PASS	AC=432;AF=0.086262;AN=5008;NS=2504;DP=17163;EAS_AF=0.001;AMR_AF=0.1571;AFR_AF=0.0151;EUR_AF=0.2406;SAS_AF=0.0613;AA=G|||;VT=SNP
17	44160674	rs17660017	G	C	100	PASS	AC=432;AF=0.086262;AN=5008;NS=2504;DP=17659;EAS_AF=0.001;AMR_AF=0.1571;AFR_AF=0.0151;EUR_AF=0.2406;SAS_AF=0.0613;AA=G|||;VT=SNP
17	44161302	rs113788190	A	G	100	PASS	AC=433;AF=0.0864617;AN=5008;NS=2504;DP=18124;EAS_AF=0.001;AMR_AF=0.1571;AFR_AF=0.0159;EUR_AF=0.2406;SAS_AF=0.0613;AA=G|||;VT=SNP
17	44161360	rs112364920	A	T	100	PASS	AC=431;AF=0.0860623;AN=5008;NS=2504;DP=18641;EAS_AF=0.001;AMR_AF=0.1571;AFR_AF=0.0151;EUR_AF=0.2396;SAS_AF=0.0613;AA=T|||;VT=SNP
17	44161441	rs8079695	C	T	100	PASS	AC=954;AF=0.190495;AN=5008;NS=2504;DP=17796;EAS_AF=0.4107;AMR_AF=0.2954;AFR_AF=0.0076;EUR_AF=0.1928;SAS_AF=0.1339;AA=C|||;VT=SNP
17	44161470	rs80028338	A	C	100	PASS	AC=432;AF=0.086262;AN=5008;NS=2504;DP=15833;EAS_AF=0.001;AMR_AF=0.1571;AFR_AF=0.0151;EUR_AF=0.2406;SAS_AF=0.0613;AA=C|||;VT=SNP
17	44161581	rs11079732	T	C	100	PASS	AC=2998;AF=0.598642;AN=5008;NS=2504;DP=16210;EAS_AF=0.8938;AMR_AF=0.6801;AFR_AF=0.5295;EUR_AF=0.5875;SAS_AF=0.3415;AA=C|||;VT=SNP
17	44161763	rs72836329	C	T	100	PASS	AC=1572;AF=0.313898;AN=5008;NS=2504;DP=17505;EAS_AF=0.1062;AMR_AF=0.2666;AFR_AF=0.2186;EUR_AF=0.3588;SAS_AF=0.6442;AA=C|||;VT=SNP
17	44161860	rs62060855	C	T	100	PASS	AC=432;AF=0.086262;AN=5008;NS=2504;DP=15161;EAS_AF=0.001;AMR_AF=0.1571;AFR_AF=0.0151;EUR_AF=0.2406;SAS_AF=0.0613;AA=C|||;VT=SNP
17	44161875	rs62060856	A	C	100	PASS	AC=433;AF=0.0864617;AN=5008;NS=2504;DP=14560;EAS_AF=0.001;AMR_AF=0.1571;AFR_AF=0.0151;EUR_AF=0.2406;SAS_AF=0.0624;AA=C|||;VT=SNP
17	44161985	rs2316955	T	G	100	PASS	AC=432;AF=0.086262;AN=5008;NS=2504;DP=14033;EAS_AF=0.001;AMR_AF=0.1571;AFR_AF=0.0151;EUR_AF=0.2406;SAS_AF=0.0613;AA=T|||;VT=SNP
17	44162230	rs11654640	G	A	100	PASS	AC=2928;AF=0.584665;AN=5008;NS=2504;DP=14280;EAS_AF=0.8938;AMR_AF=0.6758;AFR_AF=0.4788;EUR_AF=0.5875;SAS_AF=0.3415;AA=A|||;VT=SNP
17	44162284	rs17660065	T	C	100	PASS	AC=432;AF=0.086262;AN=5008;NS=2504;DP=14844;EAS_AF=0.001;AMR_AF=0.1571;AFR_AF=0.0151;EUR_AF=0.2406;SAS_AF=0.0613;AA=C|||;VT=SNP
17	44162597	rs8080583	C	A	100	PASS	AC=883;AF=0.176318;AN=5008;NS=2504;DP=17980;EAS_AF=0.001;AMR_AF=0.1916;AFR_AF=0.3336;EUR_AF=0.2465;SAS_AF=0.0613;AA=A|||;VT=SNP
17	44162713	rs66524664	G	A	100	PASS	AC=1027;AF=0.205072;AN=5008;NS=2504;DP=19035;EAS_AF=0.4821;AMR_AF=0.1873;AFR_AF=0.0908;EUR_AF=0.1471;SAS_AF=0.1462;AA=G|||;VT=SNP
17	44163411	rs55864131	T	C	100	PASS	AC=432;AF=0.086262;AN=5008;NS=2504;DP=15834;EAS_AF=0.001;AMR_AF=0.1571;AFR_AF=0.0151;EUR_AF=0.2406;SAS_AF=0.0613;AA=T|||;VT=SNP
17	44163809	rs2158258	A	C	100	PASS	AC=2935;AF=0.586062;AN=5008;NS=2504;DP=17257;EAS_AF=0.8948;AMR_AF=0.6758;AFR_AF=0.4811;EUR_AF=0.5875;SAS_AF=0.3446;AA=C|||;VT=SNP
17	44164090	rs62060858	G	C	100	PASS	AC=432;AF=0.086262;AN=5008;NS=2504;DP=16791;EAS_AF=0.001;AMR_AF=0.1571;AFR_AF=0.0151;EUR_AF=0.2406;SAS_AF=0.0613;AA=C|||;VT=SNP
17	44164133	rs62060859	G	A	100	PASS	AC=433;AF=0.0864617;AN=5008;NS=2504;DP=16926;EAS_AF=0.001;AMR_AF=0.1571;AFR_AF=0.0151;EUR_AF=0.2406;SAS_AF=0.0624;AA=G|||;VT=SNP
17	44164323	rs55692232	G	A	100	PASS	AC=432;AF=0.086262;AN=5008;NS=2504;DP=16683;EAS_AF=0.001;AMR_AF=0.1571;AFR_AF=0.0151;EUR_AF=0.2406;SAS_AF=0.0613;AA=G|||;VT=SNP
17	44164583	rs72628322	C	T	100	PASS	AC=285;AF=0.0569089;AN=5008;NS=2504;DP=19810;EAS_AF=0.1786;AMR_AF=0.062;AFR_AF=0.003;EUR_AF=0.0348;SAS_AF=0.0235;AA=C|||;VT=SNP
17	44165049	rs3912063	A	G	100	PASS	AC=429;AF=0.0856629;AN=5008;NS=2504;DP=19327;EAS_AF=0.001;AMR_AF=0.1571;AFR_AF=0.0129;EUR_AF=0.2406;SAS_AF=0.0613;AA=A|||;VT=SNP
17	44165069	rs3912062	A	G	100	PASS	AC=432;AF=0.086262;AN=5008;NS=2504;DP=18420;EAS_AF=0.001;AMR_AF=0.1571;AFR_AF=0.0151;EUR_AF=0.2406;SAS_AF=0.0613;AA=G|||;VT=SNP
17	44165098	rs3912061	C	T	100	PASS	AC=432;AF=0.086262;AN=5008;NS=2504;DP=18713;EAS_AF=0.001;AMR_AF=0.1571;AFR_AF=0.0151;EUR_AF=0.2406;SAS_AF=0.0613;AA=T|||;VT=SNP
17	44165435	rs3912060	C	T	100	PASS	AC=431;AF=0.0860623;AN=5008;NS=2504;DP=23466;EAS_AF=0.001;AMR_AF=0.1571;AFR_AF=0.0151;EUR_AF=0.2396;SAS_AF=0.0613;AA=c|||;VT=SNP
17	44165803	rs17660132	T	C	100	PASS	AC=430;AF=0.0858626;AN=5008;NS=2504;DP=23409;EAS_AF=0.001;AMR_AF=0.1556;AFR_AF=0.0151;EUR_AF=0.2406;SAS_AF=0.0603;AA=C|||;VT=SNP
17	44165852	rs74348235	A	G	100	PASS	AC=431;AF=0.0860623;AN=5008;NS=2504;DP=23334;EAS_AF=0.001;AMR_AF=0.1556;AFR_AF=0.0151;EUR_AF=0.2406;SAS_AF=0.0613;AA=A|||;VT=SNP
17	44166197	rs62061764	A	G	100	PASS	AC=432;AF=0.086262;AN=5008;NS=2504;DP=21412;EAS_AF=0.001;AMR_AF=0.1571;AFR_AF=0.0151;EUR_AF=0.2406;SAS_AF=0.0613;AA=G|||;VT=SNP
17	44166311	rs17660167	C	T	100	PASS	AC=432;AF=0.086262;AN=5008;NS=2504;DP=22563;EAS_AF=0.001;AMR_AF=0.1571;AFR_AF=0.0151;EUR_AF=0.2406;SAS_AF=0.0613;AA=T|||;VT=SNP
17	44166500	rs17660228	G	A	100	PASS	AC=432;AF=0.086262;AN=5008;NS=2504;DP=20634;EAS_AF=0.001;AMR_AF=0.1556;AFR_AF=0.0151;EUR_AF=0.2406;SAS_AF=0.0624;AA=g|||;VT=SNP
17	44166646	rs17660251	C	T	100	PASS	AC=432;AF=0.086262;AN=5008;NS=2504;DP=17930;EAS_AF=0.001;AMR_AF=0.1571;AFR_AF=0.0151;EUR_AF=0.2406;SAS_AF=0.0613;AA=C|||;VT=SNP
17	44167101	rs17660294	T	C	100	PASS	AC=432;AF=0.086262;AN=5008;NS=2504;DP=21762;EAS_AF=0.001;AMR_AF=0.1571;AFR_AF=0.0151;EUR_AF=0.2406;SAS_AF=0.0613;AA=C|||;VT=SNP
17	44167366	rs10775404	A	C	100	PASS	AC=954;AF=0.190495;AN=5008;NS=2504;DP=23288;EAS_AF=0.4117;AMR_AF=0.2954;AFR_AF=0.0076;EUR_AF=0.1918;SAS_AF=0.1339;AA=A|||;VT=SNP
17	44167464	rs62061766	G	A	100	PASS	AC=433;AF=0.0864617;AN=5008;NS=2504;DP=20825;EAS_AF=0.001;AMR_AF=0.1571;AFR_AF=0.0151;EUR_AF=0.2406;SAS_AF=0.0624;AA=A|||;VT=SNP
17	44167661	rs79923630	G	T	100	PASS	AC=432;AF=0.086262;AN=5008;NS=2504;DP=23069;EAS_AF=0.001;AMR_AF=0.1571;AFR_AF=0.0151;EUR_AF=0.2406;SAS_AF=0.0613;AA=G|||;VT=SNP
17	44167729	rs62061767	A	G	100	PASS	AC=432;AF=0.086262;AN=5008;NS=2504;DP=23890;EAS_AF=0.001;AMR_AF=0.1571;AFR_AF=0.0151;EUR_AF=0.2406;SAS_AF=0.0613;AA=G|||;VT=SNP
17	44168508	rs111364350	C	T	100	PASS	AC=433;AF=0.0864617;AN=5008;NS=2504;DP=18466;EAS_AF=0.001;AMR_AF=0.1585;AFR_AF=0.0151;EUR_AF=0.2406;SAS_AF=0.0613;AA=C|||;VT=SNP
17	44168677	rs2097760	A	G	100	PASS	AC=884;AF=0.176518;AN=5008;NS=2504;DP=18935;EAS_AF=0.001;AMR_AF=0.1916;AFR_AF=0.3336;EUR_AF=0.2465;SAS_AF=0.0624;AA=G|||;VT=SNP
17	44169310	rs143125392	G	A	100	PASS	AC=58;AF=0.0115815;AN=5008;NS=2504;DP=18774;EAS_AF=0;AMR_AF=0.0173;AFR_AF=0.0015;EUR_AF=0.0417;SAS_AF=0.002;AA=G|||;VT=SNP
17	44169377	rs62061770	G	C	100	PASS	AC=432;AF=0.086262;AN=5008;NS=2504;DP=19477;EAS_AF=0.001;AMR_AF=0.1571;AFR_AF=0.0151;EUR_AF=0.2406;SAS_AF=0.0613;AA=G|||;VT=SNP
17	44169406	rs62061771	G	A	100	PASS	AC=432;AF=0.086262;AN=5008;NS=2504;DP=20529;EAS_AF=0.001;AMR_AF=0.1571;AFR_AF=0.0151;EUR_AF=0.2406;SAS_AF=0.0613;AA=G|||;VT=SNP
17	44169437	rs62061772	T	C	100	PASS	AC=432;AF=0.086262;AN=5008;NS=2504;DP=21113;EAS_AF=0.001;AMR_AF=0.1571;AFR_AF=0.0151;EUR_AF=0.2406;SAS_AF=0.0613;AA=t|||;VT=SNP
17	44169581	rs111970616	T	C	100	PASS	AC=431;AF=0.0860623;AN=5008;NS=2504;DP=24288;EAS_AF=0.001;AMR_AF=0.1556;AFR_AF=0.0151;EUR_AF=0.2406;SAS_AF=0.0613;AA=C|||;VT=SNP
17	44169605	rs17660337	T	C	100	PASS	AC=431;AF=0.0860623;AN=5008;NS=2504;DP=23073;EAS_AF=0.001;AMR_AF=0.1556;AFR_AF=0.0151;EUR_AF=0.2406;SAS_AF=0.0613;AA=C|||;VT=SNP
17	44169759	rs62061788	G	A	100	PASS	AC=431;AF=0.0860623;AN=5008;NS=2504;DP=17825;EAS_AF=0.001;AMR_AF=0.1571;AFR_AF=0.0151;EUR_AF=0.2406;SAS_AF=0.0603;AA=G|||;VT=SNP
17	44169769	rs62061789	C	T	100	PASS	AC=431;AF=0.0860623;AN=5008;NS=2504;DP=17734;EAS_AF=0.001;AMR_AF=0.1571;AFR_AF=0.0151;EUR_AF=0.2406;SAS_AF=0.0603;AA=C|||;VT=SNP
17	44170018	rs17576631	G	C	100	PASS	AC=432;AF=0.086262;AN=5008;NS=2504;DP=14110;EAS_AF=0.001;AMR_AF=0.1571;AFR_AF=0.0151;EUR_AF=0.2406;SAS_AF=0.0613;AA=G|||;VT=SNP
17	44170238	rs112596352	G	A	100	PASS	AC=432;AF=0.086262;AN=5008;NS=2504;DP=16459;EAS_AF=0.001;AMR_AF=0.1571;AFR_AF=0.0151;EUR_AF=0.2406;SAS_AF=0.0613;AA=A|||;VT=SNP
17	44170414	rs62061790	G	A	100	PASS	AC=432;AF=0.086262;AN=5008;NS=2504;DP=17069;EAS_AF=0.001;AMR_AF=0.1571;AFR_AF=0.0151;EUR_AF=0.2406;SAS_AF=0.0613;AA=A|||;VT=SNP
17	44170612	rs17660398	C	T	100	PASS	AC=432;AF=0.086262;AN=5008;NS=2504;DP=19187;EAS_AF=0.001;AMR_AF=0.1571;AFR_AF=0.0151;EUR_AF=0.2406;SAS_AF=0.0613;AA=C|||;VT=SNP
17	44171024	rs62061791	T	C	100	PASS	AC=432;AF=0.086262;AN=5008;NS=2504;DP=20725;EAS_AF=0.001;AMR_AF=0.1571;AFR_AF=0.0151;EUR_AF=0.2406;SAS_AF=0.0613;AA=T|||;VT=SNP
17	44171207	rs72628323	G	A	100	PASS	AC=1004;AF=0.200479;AN=5008;NS=2504;DP=22262;EAS_AF=0.4821;AMR_AF=0.1859;AFR_AF=0.0809;EUR_AF=0.1431;SAS_AF=0.1411;AA=G|||;VT=SNP
17	44171554	rs62061792	G	A	100	PASS	AC=432;AF=0.086262;AN=5008;NS=2504;DP=23466;EAS_AF=0.001;AMR_AF=0.1571;AFR_AF=0.0151;EUR_AF=0.2406;SAS_AF=0.0613;AA=A|||;VT=SNP
17	44171565	rs62061793	C	A	100	PASS	AC=432;AF=0.086262;AN=5008;NS=2504;DP=23412;EAS_AF=0.001;AMR_AF=0.1571;AFR_AF=0.0151;EUR_AF=0.2406;SAS_AF=0.0613;AA=C|||;VT=SNP
17	44171757	rs72628324	G	A	100	PASS	AC=1000;AF=0.199681;AN=5008;NS=2504;DP=21445;EAS_AF=0.4821;AMR_AF=0.1859;AFR_AF=0.0809;EUR_AF=0.1421;SAS_AF=0.138;AA=G|||;VT=SNP
17	44172327	rs17576695	T	A	100	PASS	AC=432;AF=0.086262;AN=5008;NS=2504;DP=19925;EAS_AF=0.001;AMR_AF=0.1571;AFR_AF=0.0151;EUR_AF=0.2406;SAS_AF=0.0613;AA=A|||;VT=SNP
17	44172391	rs80020809	C	T	100	PASS	AC=432;AF=0.086262;AN=5008;NS=2504;DP=18755;EAS_AF=0.001;AMR_AF=0.1571;AFR_AF=0.0151;EUR_AF=0.2406;SAS_AF=0.0613;AA=C|||;VT=SNP
17	44172408	rs77044307	C	G	100	PASS	AC=432;AF=0.086262;AN=5008;NS=2504;DP=18872;EAS_AF=0.001;AMR_AF=0.1571;AFR_AF=0.0151;EUR_AF=0.2406;SAS_AF=0.0613;AA=C|||;VT=SNP
17	44172679	rs7211983	G	A	100	PASS	AC=954;AF=0.190495;AN=5008;NS=2504;DP=18630;EAS_AF=0.4107;AMR_AF=0.2954;AFR_AF=0.0076;EUR_AF=0.1928;SAS_AF=0.1339;AA=G|||;VT=SNP
17	44172698	rs79348289	T	C	100	PASS	AC=432;AF=0.086262;AN=5008;NS=2504;DP=18835;EAS_AF=0.001;AMR_AF=0.1571;AFR_AF=0.0151;EUR_AF=0.2406;SAS_AF=0.0613;AA=C|||;VT=SNP
17	44172773	rs75412750	C	T	100	PASS	AC=432;AF=0.086262;AN=5008;NS=2504;DP=20105;EAS_AF=0.001;AMR_AF=0.1571;AFR_AF=0.0151;EUR_AF=0.2406;SAS_AF=0.0613;AA=T|||;VT=SNP
17	44172812	rs60521849	G	A	100	PASS	AC=1605;AF=0.320487;AN=5008;NS=2504;DP=20178;EAS_AF=0.1062;AMR_AF=0.2752;AFR_AF=0.2209;EUR_AF=0.3658;SAS_AF=0.6616;AA=G|||;VT=SNP
17	44173179	rs62061795	C	A	100	PASS	AC=432;AF=0.086262;AN=5008;NS=2504;DP=18388;EAS_AF=0.001;AMR_AF=0.1571;AFR_AF=0.0151;EUR_AF=0.2406;SAS_AF=0.0613;AA=C|||;VT=SNP
17	44173356	rs17576709	C	G	100	PASS	AC=432;AF=0.086262;AN=5008;NS=2504;DP=19658;EAS_AF=0.001;AMR_AF=0.1571;AFR_AF=0.0151;EUR_AF=0.2406;SAS_AF=0.0613;AA=G|||;VT=SNP
17	44173408	rs62061796	G	A	100	PASS	AC=432;AF=0.086262;AN=5008;NS=2504;DP=18678;EAS_AF=0.001;AMR_AF=0.1571;AFR_AF=0.0151;EUR_AF=0.2406;SAS_AF=0.0613;AA=G|||;VT=SNP
17	44174077	rs11658616	C	T	100	PASS	AC=47;AF=0.00938498;AN=5008;NS=2504;DP=18556;EAS_AF=0;AMR_AF=0.013;AFR_AF=0.0038;EUR_AF=0.0278;SAS_AF=0.0051;AA=C|||;VT=SNP
17	44174351	rs62061802	T	A	100	PASS	AC=432;AF=0.086262;AN=5008;NS=2504;DP=13637;EAS_AF=0.001;AMR_AF=0.1571;AFR_AF=0.0151;EUR_AF=0.2406;SAS_AF=0.0613;AA=A|||;VT=SNP
17	44174513	rs62061803	C	A	100	PASS	AC=431;AF=0.0860623;AN=5008;NS=2504;DP=18129;EAS_AF=0.001;AMR_AF=0.1571;AFR_AF=0.0151;EUR_AF=0.2396;SAS_AF=0.0613;AA=A|||;VT=SNP
17	44175489	rs8065825	A	G	100	PASS	AC=1632;AF=0.325879;AN=5008;NS=2504;DP=20745;EAS_AF=0.1071;AMR_AF=0.2795;AFR_AF=0.2322;EUR_AF=0.3688;SAS_AF=0.6667;AA=A|||;VT=SNP
17	44176092	rs55900347	G	A	100	PASS	AC=432;AF=0.086262;AN=5008;NS=2504;DP=22311;EAS_AF=0.001;AMR_AF=0.1571;AFR_AF=0.0151;EUR_AF=0.2406;SAS_AF=0.0613;AA=A|||;VT=SNP
17	44176170	rs56240678	C	G	100	PASS	AC=432;AF=0.086262;AN=5008;NS=2504;DP=22207;EAS_AF=0.001;AMR_AF=0.1571;AFR_AF=0.0151;EUR_AF=0.2406;SAS_AF=0.0613;AA=G|||;VT=SNP
17	44176209	rs16940890	G	A	100	PASS	AC=282;AF=0.0563099;AN=5008;NS=2504;DP=23247;EAS_AF=0.1786;AMR_AF=0.062;AFR_AF=0.0015;EUR_AF=0.0338;SAS_AF=0.0235;AA=G|||;VT=SNP
17	44177337	rs62061808	C	T	100	PASS	AC=432;AF=0.086262;AN=5008;NS=2504;DP=22729;EAS_AF=0.001;AMR_AF=0.1571;AFR_AF=0.0151;EUR_AF=0.2406;SAS_AF=0.0613;AA=T|||;VT=SNP
17	44177669	rs77604208	C	T	100	PASS	AC=432;AF=0.086262;AN=5008;NS=2504;DP=17085;EAS_AF=0.001;AMR_AF=0.1571;AFR_AF=0.0151;EUR_AF=0.2406;SAS_AF=0.0613;AA=C|||;VT=SNP
17	44177755	rs80120913	C	G	100	PASS	AC=432;AF=0.086262;AN=5008;NS=2504;DP=13368;EAS_AF=0.001;AMR_AF=0.1571;AFR_AF=0.0151;EUR_AF=0.2406;SAS_AF=0.0613;AA=G|||;VT=SNP
17	44177993	rs17660464	C	A	100	PASS	AC=432;AF=0.086262;AN=5008;NS=2504;DP=19475;EAS_AF=0.002;AMR_AF=0.1556;AFR_AF=0.0151;EUR_AF=0.2406;SAS_AF=0.0613;AA=C|||;VT=SNP
17	44178272	rs17576779	C	T	100	PASS	AC=432;AF=0.086262;AN=5008;NS=2504;DP=23385;EAS_AF=0.001;AMR_AF=0.1571;AFR_AF=0.0151;EUR_AF=0.2406;SAS_AF=0.0613;AA=C|||;VT=SNP
17	44178337	rs17660488	T	C	100	PASS	AC=432;AF=0.086262;AN=5008;NS=2504;DP=22732;EAS_AF=0.001;AMR_AF=0.1571;AFR_AF=0.0151;EUR_AF=0.2406;SAS_AF=0.0613;AA=C|||;VT=SNP
17	44178339	rs16940893	A	C	100	PASS	AC=287;AF=0.0573083;AN=5008;NS=2504;DP=22605;EAS_AF=0.1786;AMR_AF=0.062;AFR_AF=0.003;EUR_AF=0.0368;SAS_AF=0.0235;AA=A|||;VT=SNP
17	44178839	rs62061809	T	C	100	PASS	AC=432;AF=0.086262;AN=5008;NS=2504;DP=19885;EAS_AF=0.001;AMR_AF=0.1571;AFR_AF=0.0151;EUR_AF=0.2406;SAS_AF=0.0613;AA=C|||;VT=SNP
17	44178884	rs62061810	G	A	100	PASS	AC=435;AF=0.086861;AN=5008;NS=2504;DP=20163;EAS_AF=0.004;AMR_AF=0.1571;AFR_AF=0.0151;EUR_AF=0.2406;SAS_AF=0.0613;AA=G|||;VT=SNP
17	44179095	rs113564729	G	A	100	PASS	AC=1599;AF=0.319289;AN=5008;NS=2504;DP=12688;EAS_AF=0.1052;AMR_AF=0.2738;AFR_AF=0.2186;EUR_AF=0.3648;SAS_AF=0.6616;AA=G|||;VT=SNP
17	44179749	rs112102887	G	A	100	PASS	AC=432;AF=0.086262;AN=5008;NS=2504;DP=21489;EAS_AF=0.001;AMR_AF=0.1571;AFR_AF=0.0151;EUR_AF=0.2406;SAS_AF=0.0613;AA=G|||;VT=SNP
17	44179969	rs112893440	G	A	100	PASS	AC=432;AF=0.086262;AN=5008;NS=2504;DP=21587;EAS_AF=0.001;AMR_AF=0.1571;AFR_AF=0.0151;EUR_AF=0.2406;SAS_AF=0.0613;AA=G|||;VT=SNP
17	44179992	rs17576842	A	G	100	PASS	AC=432;AF=0.086262;AN=5008;NS=2504;DP=21285;EAS_AF=0.001;AMR_AF=0.1571;AFR_AF=0.0151;EUR_AF=0.2406;SAS_AF=0.0613;AA=G|||;VT=SNP
17	44180173	rs62061811	T	G	100	PASS	AC=432;AF=0.086262;AN=5008;NS=2504;DP=21765;EAS_AF=0.001;AMR_AF=0.1571;AFR_AF=0.0151;EUR_AF=0.2406;SAS_AF=0.0613;AA=T|||;VT=SNP
17	44180442	rs17576870	A	G	100	PASS	AC=432;AF=0.086262;AN=5008;NS=2504;DP=22387;EAS_AF=0.001;AMR_AF=0.1571;AFR_AF=0.0151;EUR_AF=0.2406;SAS_AF=0.0613;AA=G|||;VT=SNP
17	44180819	rs57319081	G	C	100	PASS	AC=628;AF=0.125399;AN=5008;NS=2504;DP=19355;EAS_AF=0.3036;AMR_AF=0.1182;AFR_AF=0.0136;EUR_AF=0.1103;SAS_AF=0.1135;AA=G|||;VT=SNP
17	44180954	rs17660595	A	G	100	PASS	AC=432;AF=0.086262;AN=5008;NS=2504;DP=20664;EAS_AF=0.001;AMR_AF=0.1571;AFR_AF=0.0151;EUR_AF=0.2406;SAS_AF=0.0613;AA=G|||;VT=SNP
17	44180997	rs62061812	C	T	100	PASS	AC=432;AF=0.086262;AN=5008;NS=2504;DP=21920;EAS_AF=0.001;AMR_AF=0.1571;AFR_AF=0.0151;EUR_AF=0.2406;SAS_AF=0.0613;AA=T|||;VT=SNP
17	44181118	rs546325422	G	A	100	PASS	AC=432;AF=0.086262;AN=5008;NS=2504;DP=21958;EAS_AF=0.001;AMR_AF=0.1571;AFR_AF=0.0151;EUR_AF=0.2406;SAS_AF=0.0613;AA=G|||;VT=SNP
17	44181454	rs111952388	C	T	100	PASS	AC=432;AF=0.086262;AN=5008;NS=2504;DP=21735;EAS_AF=0.001;AMR_AF=0.1571;AFR_AF=0.0151;EUR_AF=0.2406;SAS_AF=0.0613;AA=C|||;VT=SNP
17	44181508	rs62061814	T	G	100	PASS	AC=432;AF=0.086262;AN=5008;NS=2504;DP=20762;EAS_AF=0.001;AMR_AF=0.1571;AFR_AF=0.0151;EUR_AF=0.2406;SAS_AF=0.0613;AA=T|||;VT=SNP
17	44181681	rs62061815	A	G	100	PASS	AC=432;AF=0.086262;AN=5008;NS=2504;DP=19984;EAS_AF=0.001;AMR_AF=0.1571;AFR_AF=0.0151;EUR_AF=0.2406;SAS_AF=0.0613;AA=a|||;VT=SNP
17	44181933	rs17576954	T	C	100	PASS	AC=431;AF=0.0860623;AN=5008;NS=2504;DP=22796;EAS_AF=0.001;AMR_AF=0.1571;AFR_AF=0.0151;EUR_AF=0.2396;SAS_AF=0.0613;AA=C|||;VT=SNP
17	44182181	rs77924366	T	C	100	PASS	AC=432;AF=0.086262;AN=5008;NS=2504;DP=20822;EAS_AF=0.001;AMR_AF=0.1571;AFR_AF=0.0151;EUR_AF=0.2406;SAS_AF=0.0613;AA=T|||;VT=SNP
17	44182267	rs11652924	T	C	100	PASS	AC=2912;AF=0.58147;AN=5008;NS=2504;DP=20674;EAS_AF=0.8938;AMR_AF=0.67;AFR_AF=0.4834;EUR_AF=0.5815;SAS_AF=0.3292;AA=C|||;VT=SNP
17	44182336	rs62061816	C	A	100	PASS	AC=432;AF=0.086262;AN=5008;NS=2504;DP=18329;EAS_AF=0.001;AMR_AF=0.1571;AFR_AF=0.0151;EUR_AF=0.2406;SAS_AF=0.0613;AA=C|||;VT=SNP
17	44182580	rs116952167	G	A	100	PASS	AC=46;AF=0.0091853;AN=5008;NS=2504;DP=23550;EAS_AF=0;AMR_AF=0.013;AFR_AF=0.0045;EUR_AF=0.0278;SAS_AF=0.0031;AA=g|||;VT=SNP
17	44182706	rs62061817	A	G	100	PASS	AC=432;AF=0.086262;AN=5008;NS=2504;DP=19830;EAS_AF=0.001;AMR_AF=0.1571;AFR_AF=0.0151;EUR_AF=0.2406;SAS_AF=0.0613;AA=G|||;VT=SNP
17	44182917	rs62061818	C	G	100	PASS	AC=425;AF=0.0848642;AN=5008;NS=2504;DP=20733;EAS_AF=0.001;AMR_AF=0.1499;AFR_AF=0.0151;EUR_AF=0.2386;SAS_AF=0.0613;AA=G|||;VT=SNP
17	44183403	rs111676341	A	G	100	PASS	AC=432;AF=0.086262;AN=5008;NS=2504;DP=19891;EAS_AF=0.001;AMR_AF=0.1571;AFR_AF=0.0151;EUR_AF=0.2406;SAS_AF=0.0613;AA=A|||;VT=SNP
17	44183616	rs17576989	C	A	100	PASS	AC=432;AF=0.086262;AN=5008;NS=2504;DP=17900;EAS_AF=0.001;AMR_AF=0.1571;AFR_AF=0.0151;EUR_AF=0.2406;SAS_AF=0.0613;AA=A|||;VT=SNP
17	44183790	rs79923708	G	A	100	PASS	AC=436;AF=0.0870607;AN=5008;NS=2504;DP=22684;EAS_AF=0.001;AMR_AF=0.1571;AFR_AF=0.0182;EUR_AF=0.2406;SAS_AF=0.0613;AA=G|||;VT=SNP
17	44184375	rs79346219	A	G	100	PASS	AC=432;AF=0.086262;AN=5008;NS=2504;DP=21872;EAS_AF=0.001;AMR_AF=0.1571;AFR_AF=0.0151;EUR_AF=0.2406;SAS_AF=0.0613;AA=G|||;VT=SNP
17	44184404	rs73984689	G	A	100	PASS	AC=472;AF=0.0942492;AN=5008;NS=2504;DP=21800;EAS_AF=0.002;AMR_AF=0.1599;AFR_AF=0.0431;EUR_AF=0.2406;SAS_AF=0.0613;AA=G|||;VT=SNP
17	44184425	rs140613665	C	T	100	PASS	AC=27;AF=0.00539137;AN=5008;NS=2504;DP=22324;EAS_AF=0;AMR_AF=0.0029;AFR_AF=0.0053;EUR_AF=0.0159;SAS_AF=0.002;AA=C|||;VT=SNP
17	44184428	rs111295615	T	C	100	PASS	AC=432;AF=0.086262;AN=5008;NS=2504;DP=22761;EAS_AF=0.001;AMR_AF=0.1571;AFR_AF=0.0151;EUR_AF=0.2406;SAS_AF=0.0613;AA=T|||;VT=SNP
17	44184828	rs4510068	G	T	100	PASS	AC=1871;AF=0.373602;AN=5008;NS=2504;DP=23470;EAS_AF=0.4107;AMR_AF=0.4741;AFR_AF=0.3805;EUR_AF=0.4324;SAS_AF=0.1943;AA=T|||;VT=SNP
17	44185245	rs76761511	C	A	100	PASS	AC=432;AF=0.086262;AN=5008;NS=2504;DP=22092;EAS_AF=0.001;AMR_AF=0.1571;AFR_AF=0.0151;EUR_AF=0.2406;SAS_AF=0.0613;AA=c|||;VT=SNP
17	44185410	rs74518378	C	T	100	PASS	AC=655;AF=0.130791;AN=5008;NS=2504;DP=23041;EAS_AF=0.3026;AMR_AF=0.121;AFR_AF=0.031;EUR_AF=0.1103;SAS_AF=0.1166;AA=C|||;VT=SNP
17	44185479	rs8070420	G	T	100	PASS	AC=1596;AF=0.31869;AN=5008;NS=2504;DP=22564;EAS_AF=0.1071;AMR_AF=0.2695;AFR_AF=0.2179;EUR_AF=0.3658;SAS_AF=0.6595;AA=G|||;VT=SNP
17	44186055	rs62061821	G	A	100	PASS	AC=432;AF=0.086262;AN=5008;NS=2504;DP=21216;EAS_AF=0.001;AMR_AF=0.1571;AFR_AF=0.0151;EUR_AF=0.2406;SAS_AF=0.0613;AA=A|||;VT=SNP
17	44186063	rs16940904	C	T	100	PASS	AC=883;AF=0.176318;AN=5008;NS=2504;DP=21167;EAS_AF=0.001;AMR_AF=0.1916;AFR_AF=0.3336;EUR_AF=0.2465;SAS_AF=0.0613;AA=T|||;VT=SNP
17	44186252	rs17577024	G	A	100	PASS	AC=432;AF=0.086262;AN=5008;NS=2504;DP=23959;EAS_AF=0.001;AMR_AF=0.1571;AFR_AF=0.0151;EUR_AF=0.2406;SAS_AF=0.0613;AA=G|||;VT=SNP
17	44186267	rs4997213	G	A	100	PASS	AC=302;AF=0.0603035;AN=5008;NS=2504;DP=24283;EAS_AF=0.002;AMR_AF=0.0533;AFR_AF=0.003;EUR_AF=0.1779;SAS_AF=0.0818;AA=G|||;VT=SNP
17	44186301	rs17577052	T	C	100	PASS	AC=432;AF=0.086262;AN=5008;NS=2504;DP=24590;EAS_AF=0.001;AMR_AF=0.1571;AFR_AF=0.0151;EUR_AF=0.2406;SAS_AF=0.0613;AA=C|||;VT=SNP
17	44186478	rs117754181	G	A	100	PASS	AC=73;AF=0.0145767;AN=5008;NS=2504;DP=20772;EAS_AF=0;AMR_AF=0.0216;AFR_AF=0.0008;EUR_AF=0.0567;SAS_AF=0;AA=G|||;VT=SNP
17	44186593	rs77635460	T	C	100	PASS	AC=432;AF=0.086262;AN=5008;NS=2504;DP=19735;EAS_AF=0.001;AMR_AF=0.1571;AFR_AF=0.0151;EUR_AF=0.2406;SAS_AF=0.0613;AA=C|||;VT=SNP
17	44186894	rs62061822	A	C	100	PASS	AC=433;AF=0.0864617;AN=5008;NS=2504;DP=17462;EAS_AF=0.001;AMR_AF=0.1571;AFR_AF=0.0151;EUR_AF=0.2416;SAS_AF=0.0613;AA=C|||;VT=SNP
17	44186952	rs9904766	T	C	100	PASS	AC=2981;AF=0.595248;AN=5008;NS=2504;DP=18973;EAS_AF=0.8938;AMR_AF=0.6758;AFR_AF=0.5333;EUR_AF=0.5815;SAS_AF=0.3282;AA=C|||;VT=SNP
17	44187257	rs9303525	A	G	100	PASS	AC=885;AF=0.176717;AN=5008;NS=2504;DP=24936;EAS_AF=0.001;AMR_AF=0.1916;AFR_AF=0.3351;EUR_AF=0.2465;SAS_AF=0.0613;AA=G|||;VT=SNP
17	44187492	rs17577094	A	G	100	PASS	AC=433;AF=0.0864617;AN=5008;NS=2504;DP=23437;EAS_AF=0.001;AMR_AF=0.1571;AFR_AF=0.0151;EUR_AF=0.2406;SAS_AF=0.0624;AA=G|||;VT=SNP
17	44188477	rs17577159	T	G	100	PASS	AC=432;AF=0.086262;AN=5008;NS=2504;DP=21873;EAS_AF=0.001;AMR_AF=0.1571;AFR_AF=0.0151;EUR_AF=0.2406;SAS_AF=0.0613;AA=T|||;VT=SNP
17	44188645	rs62061823	C	T	100	PASS	AC=432;AF=0.086262;AN=5008;NS=2504;DP=18547;EAS_AF=0.001;AMR_AF=0.1571;AFR_AF=0.0151;EUR_AF=0.2406;SAS_AF=0.0613;AA=C|||;VT=SNP
17	44188755	rs62061824	T	C	100	PASS	AC=431;AF=0.0860623;AN=5008;NS=2504;DP=19950;EAS_AF=0.001;AMR_AF=0.1571;AFR_AF=0.0151;EUR_AF=0.2406;SAS_AF=0.0603;AA=T|||;VT=SNP
17	44188764	rs55794067	T	C	100	PASS	AC=432;AF=0.086262;AN=5008;NS=2504;DP=20196;EAS_AF=0.001;AMR_AF=0.1571;AFR_AF=0.0151;EUR_AF=0.2406;SAS_AF=0.0613;AA=T|||;VT=SNP
17	44189067	rs7225002	A	G	100	PASS	AC=1893;AF=0.377995;AN=5008;NS=2504;DP=21645;EAS_AF=0.4127;AMR_AF=0.4885;AFR_AF=0.382;EUR_AF=0.4394;SAS_AF=0.1953;AA=G|||;VT=SNP
17	44189270	rs56807059	A	C	100	PASS	AC=1607;AF=0.320887;AN=5008;NS=2504;DP=21030;EAS_AF=0.1062;AMR_AF=0.2723;AFR_AF=0.2163;EUR_AF=0.3638;SAS_AF=0.6738;AA=A|||;VT=SNP
17	44189373	rs17660847	C	T	100	PASS	AC=432;AF=0.086262;AN=5008;NS=2504;DP=22137;EAS_AF=0.001;AMR_AF=0.1571;AFR_AF=0.0151;EUR_AF=0.2406;SAS_AF=0.0613;AA=T|||;VT=SNP
17	44189408	rs17660865	T	C	100	PASS	AC=432;AF=0.086262;AN=5008;NS=2504;DP=20224;EAS_AF=0.001;AMR_AF=0.1571;AFR_AF=0.0151;EUR_AF=0.2406;SAS_AF=0.0613;AA=T|||;VT=SNP
17	44189598	rs2016034	A	G	100	PASS	AC=2904;AF=0.579872;AN=5008;NS=2504;DP=17547;EAS_AF=0.8938;AMR_AF=0.67;AFR_AF=0.4818;EUR_AF=0.5805;SAS_AF=0.3241;AA=G|||;VT=SNP
17	44189855	rs79772780	G	A	100	PASS	AC=417;AF=0.0832668;AN=5008;NS=2504;DP=17322;EAS_AF=0.001;AMR_AF=0.1542;AFR_AF=0.0151;EUR_AF=0.2296;SAS_AF=0.0593;AA=A|||;VT=SNP
17	44189858	rs76640332	G	A	100	PASS	AC=417;AF=0.0832668;AN=5008;NS=2504;DP=16959;EAS_AF=0.001;AMR_AF=0.1542;AFR_AF=0.0151;EUR_AF=0.2296;SAS_AF=0.0593;AA=G|||;VT=SNP
17	44189908	rs145591718	G	A	100	PASS	AC=29;AF=0.00579073;AN=5008;NS=2504;DP=14830;EAS_AF=0;AMR_AF=0.0159;AFR_AF=0;EUR_AF=0.0159;SAS_AF=0.002;AA=G|||;VT=SNP
17	44189910	rs78929339	A	G	100	PASS	AC=428;AF=0.0854633;AN=5008;NS=2504;DP=14882;EAS_AF=0.001;AMR_AF=0.1556;AFR_AF=0.0151;EUR_AF=0.2396;SAS_AF=0.0593;AA=a|||;VT=SNP
17	44191085	rs17660907	G	A	100	PASS	AC=433;AF=0.0864617;AN=5008;NS=2504;DP=20937;EAS_AF=0.001;AMR_AF=0.1571;AFR_AF=0.0151;EUR_AF=0.2406;SAS_AF=0.0624;AA=G|||;VT=SNP
17	44191159	rs17660936	C	T	100	PASS	AC=432;AF=0.086262;AN=5008;NS=2504;DP=20236;EAS_AF=0.001;AMR_AF=0.1571;AFR_AF=0.0151;EUR_AF=0.2406;SAS_AF=0.0613;AA=T|||;VT=SNP
17	44191483	rs11653367	A	G	100	PASS	AC=1082;AF=0.216054;AN=5008;NS=2504;DP=20886;EAS_AF=0.0198;AMR_AF=0.1571;AFR_AF=0.0386;EUR_AF=0.3111;SAS_AF=0.6022;AA=A|||;VT=SNP
17	44191682	rs62061847	G	A	100	PASS	AC=432;AF=0.086262;AN=5008;NS=2504;DP=19166;EAS_AF=0.001;AMR_AF=0.1571;AFR_AF=0.0151;EUR_AF=0.2406;SAS_AF=0.0613;AA=G|||;VT=SNP
17	44191701	rs144442307	G	A	100	PASS	AC=33;AF=0.00658946;AN=5008;NS=2504;DP=19963;EAS_AF=0;AMR_AF=0.0086;AFR_AF=0.0038;EUR_AF=0.0219;SAS_AF=0;AA=G|||;VT=SNP
17	44191835	rs17577313	A	G	100	PASS	AC=432;AF=0.086262;AN=5008;NS=2504;DP=21297;EAS_AF=0.001;AMR_AF=0.1571;AFR_AF=0.0151;EUR_AF=0.2406;SAS_AF=0.0613;AA=G|||;VT=SNP
17	44192395	rs4548919	G	T	100	PASS	AC=432;AF=0.086262;AN=5008;NS=2504;DP=20085;EAS_AF=0.001;AMR_AF=0.1571;AFR_AF=0.0151;EUR_AF=0.2406;SAS_AF=0.0613;AA=T|||;VT=SNP
17	44192568	rs4630591	C	T	100	PASS	AC=396;AF=0.0790735;AN=5008;NS=2504;DP=16941;EAS_AF=0.001;AMR_AF=0.1354;AFR_AF=0.0257;EUR_AF=0.2078;SAS_AF=0.0593;AA=T|||;VT=SNP
17	44192618	rs4606752	A	G	100	PASS	AC=432;AF=0.086262;AN=5008;NS=2504;DP=17638;EAS_AF=0.002;AMR_AF=0.1571;AFR_AF=0.0159;EUR_AF=0.2396;SAS_AF=0.0603;AA=G|||;VT=SNP
17	44192923	rs17577369	A	G	100	PASS	AC=457;AF=0.091254;AN=5008;NS=2504;DP=20447;EAS_AF=0.001;AMR_AF=0.1599;AFR_AF=0.0325;EUR_AF=0.2406;SAS_AF=0.0613;AA=A|||;VT=SNP
17	44192946	rs62061848	C	T	100	PASS	AC=438;AF=0.0874601;AN=5008;NS=2504;DP=21489;EAS_AF=0.001;AMR_AF=0.1571;AFR_AF=0.0212;EUR_AF=0.2406;SAS_AF=0.0593;AA=T|||;VT=SNP
17	44192957	rs17661015	T	C	100	PASS	AC=430;AF=0.0858626;AN=5008;NS=2504;DP=21460;EAS_AF=0.001;AMR_AF=0.1571;AFR_AF=0.0151;EUR_AF=0.2406;SAS_AF=0.0593;AA=C|||;VT=SNP
17	44193097	rs17661027	C	A	100	PASS	AC=432;AF=0.086262;AN=5008;NS=2504;DP=22574;EAS_AF=0.001;AMR_AF=0.1571;AFR_AF=0.0151;EUR_AF=0.2406;SAS_AF=0.0613;AA=A|||;VT=SNP
17	44193713	rs34517924	G	A	100	PASS	AC=993;AF=0.198283;AN=5008;NS=2504;DP=17025;EAS_AF=0.4643;AMR_AF=0.1859;AFR_AF=0.0908;EUR_AF=0.1431;SAS_AF=0.135;AA=G|||;VT=SNP
17	44193882	rs62061849	C	T	100	PASS	AC=432;AF=0.086262;AN=5008;NS=2504;DP=20703;EAS_AF=0.001;AMR_AF=0.1571;AFR_AF=0.0151;EUR_AF=0.2406;SAS_AF=0.0613;AA=C|||;VT=SNP
17	44194152	rs17661045	T	A	100	PASS	AC=432;AF=0.086262;AN=5008;NS=2504;DP=18672;EAS_AF=0.001;AMR_AF=0.1571;AFR_AF=0.0151;EUR_AF=0.2406;SAS_AF=0.0613;AA=A|||;VT=SNP
17	44194381	rs17577447	T	A	100	PASS	AC=432;AF=0.086262;AN=5008;NS=2504;DP=20545;EAS_AF=0.001;AMR_AF=0.1571;AFR_AF=0.0151;EUR_AF=0.2406;SAS_AF=0.0613;AA=A|||;VT=SNP
17	44194391	rs117685808	A	G	100	PASS	AC=16;AF=0.00319489;AN=5008;NS=2504;DP=20642;EAS_AF=0;AMR_AF=0.0014;AFR_AF=0.003;EUR_AF=0.0099;SAS_AF=0.001;AA=A|||;VT=SNP
17	44194519	rs62061850	T	C	100	PASS	AC=432;AF=0.086262;AN=5008;NS=2504;DP=19793;EAS_AF=0.001;AMR_AF=0.1571;AFR_AF=0.0151;EUR_AF=0.2406;SAS_AF=0.0613;AA=T|||;VT=SNP
17	44194621	rs111880194	C	G	100	PASS	AC=432;AF=0.086262;AN=5008;NS=2504;DP=21485;EAS_AF=0.001;AMR_AF=0.1571;AFR_AF=0.0151;EUR_AF=0.2406;SAS_AF=0.0613;AA=C|||;VT=SNP
17	44194735	rs10514901	G	T	100	PASS	AC=432;AF=0.086262;AN=5008;NS=2504;DP=22761;EAS_AF=0.001;AMR_AF=0.1571;AFR_AF=0.0151;EUR_AF=0.2406;SAS_AF=0.0613;AA=T|||;VT=SNP
17	44194835	rs17577496	T	C	100	PASS	AC=432;AF=0.086262;AN=5008;NS=2504;DP=21646;EAS_AF=0.001;AMR_AF=0.1571;AFR_AF=0.0151;EUR_AF=0.2406;SAS_AF=0.0613;AA=T|||;VT=SNP
17	44194891	rs62061851	C	T	100	PASS	AC=432;AF=0.086262;AN=5008;NS=2504;DP=18717;EAS_AF=0.001;AMR_AF=0.1571;AFR_AF=0.0151;EUR_AF=0.2406;SAS_AF=0.0613;AA=C|||;VT=SNP
17	44195424	rs62061852	A	C	100	PASS	AC=432;AF=0.086262;AN=5008;NS=2504;DP=17532;EAS_AF=0.001;AMR_AF=0.1571;AFR_AF=0.0151;EUR_AF=0.2406;SAS_AF=0.0613;AA=-|||;VT=SNP
17	44195432	rs57240476	C	T	100	PASS	AC=195;AF=0.0389377;AN=5008;NS=2504;DP=17601;EAS_AF=0.0813;AMR_AF=0.0692;AFR_AF=0.0045;EUR_AF=0.0368;SAS_AF=0.0225;AA=C|||;VT=SNP
17	44195495	rs727425	G	A	100	PASS	AC=432;AF=0.086262;AN=5008;NS=2504;DP=19273;EAS_AF=0.001;AMR_AF=0.1571;AFR_AF=0.0151;EUR_AF=0.2406;SAS_AF=0.0613;AA=G|||;VT=SNP
17	44195593	rs35018866	C	T	100	PASS	AC=4836;AF=0.965655;AN=5008;NS=2504;DP=20524;EAS_AF=1;AMR_AF=0.9669;AFR_AF=0.9365;EUR_AF=0.9463;SAS_AF=0.9888;AA=c|||;VT=SNP
17	44196015	rs17661141	C	G	100	PASS	AC=431;AF=0.0860623;AN=5008;NS=2504;DP=22699;EAS_AF=0.001;AMR_AF=0.1571;AFR_AF=0.0151;EUR_AF=0.2396;SAS_AF=0.0613;AA=G|||;VT=SNP
17	44196125	rs62061853	T	C	100	PASS	AC=432;AF=0.086262;AN=5008;NS=2504;DP=21213;EAS_AF=0.001;AMR_AF=0.1571;AFR_AF=0.0151;EUR_AF=0.2406;SAS_AF=0.0613;AA=T|||;VT=SNP
17	44196153	rs1468241	A	G	100	PASS	AC=432;AF=0.086262;AN=5008;NS=2504;DP=21863;EAS_AF=0.001;AMR_AF=0.1571;AFR_AF=0.0151;EUR_AF=0.2406;SAS_AF=0.0613;AA=A|||;VT=SNP
17	44196447	rs1468240	T	A	100	PASS	AC=430;AF=0.0858626;AN=5008;NS=2504;DP=21687;EAS_AF=0.001;AMR_AF=0.1571;AFR_AF=0.0151;EUR_AF=0.2396;SAS_AF=0.0603;AA=T|||;VT=SNP
17	44196653	rs75229280	G	A	100	PASS	AC=432;AF=0.086262;AN=5008;NS=2504;DP=20384;EAS_AF=0.001;AMR_AF=0.1571;AFR_AF=0.0151;EUR_AF=0.2406;SAS_AF=0.0613;AA=G|||;VT=SNP
17	44196799	rs112813897	G	A	100	PASS	AC=432;AF=0.086262;AN=5008;NS=2504;DP=19644;EAS_AF=0.001;AMR_AF=0.1571;AFR_AF=0.0151;EUR_AF=0.2406;SAS_AF=0.0613;AA=A|||;VT=SNP
17	44196822	rs113909426	G	A	100	PASS	AC=432;AF=0.086262;AN=5008;NS=2504;DP=18088;EAS_AF=0.001;AMR_AF=0.1571;AFR_AF=0.0151;EUR_AF=0.2406;SAS_AF=0.0613;AA=G|||;VT=SNP
17	44197032	rs111678697	T	C	100	PASS	AC=432;AF=0.086262;AN=5008;NS=2504;DP=21813;EAS_AF=0.001;AMR_AF=0.1571;AFR_AF=0.0151;EUR_AF=0.2406;SAS_AF=0.0613;AA=T|||;VT=SNP
17	44197603	rs4383188	T	C	100	PASS	AC=474;AF=0.0946486;AN=5008;NS=2504;DP=21920;EAS_AF=0.001;AMR_AF=0.1599;AFR_AF=0.0454;EUR_AF=0.2406;SAS_AF=0.0613;AA=C|||;VT=SNP
17	44197806	rs1966345	T	C	100	PASS	AC=433;AF=0.0864617;AN=5008;NS=2504;DP=20137;EAS_AF=0.001;AMR_AF=0.1585;AFR_AF=0.0151;EUR_AF=0.2406;SAS_AF=0.0613;AA=T|||;VT=SNP
17	44198080	rs62061854	C	T	100	PASS	AC=432;AF=0.086262;AN=5008;NS=2504;DP=20391;EAS_AF=0.001;AMR_AF=0.1571;AFR_AF=0.0151;EUR_AF=0.2406;SAS_AF=0.0613;AA=C|||;VT=SNP
17	44198806	rs3087534	T	C	100	PASS	AC=432;AF=0.086262;AN=5008;NS=2504;DP=22641;EAS_AF=0.001;AMR_AF=0.1571;AFR_AF=0.0151;EUR_AF=0.2406;SAS_AF=0.0613;AA=T|||;VT=SNP
17	44199029	rs76924476	T	C	100	PASS	AC=434;AF=0.0866613;AN=5008;NS=2504;DP=20717;EAS_AF=0.002;AMR_AF=0.1571;AFR_AF=0.0151;EUR_AF=0.2416;SAS_AF=0.0613;AA=T|||;VT=SNP
17	44199290	rs4792830	T	C	100	PASS	AC=302;AF=0.0603035;AN=5008;NS=2504;DP=22190;EAS_AF=0.002;AMR_AF=0.0533;AFR_AF=0.003;EUR_AF=0.1779;SAS_AF=0.0818;AA=T|||;VT=SNP
17	44200078	rs112560196	A	T	100	PASS	AC=432;AF=0.086262;AN=5008;NS=2504;DP=24908;EAS_AF=0.001;AMR_AF=0.1571;AFR_AF=0.0151;EUR_AF=0.2406;SAS_AF=0.0613;AA=A|||;VT=SNP
17	44200510	rs75652502	C	A	100	PASS	AC=432;AF=0.086262;AN=5008;NS=2504;DP=17738;EAS_AF=0.001;AMR_AF=0.1571;AFR_AF=0.0151;EUR_AF=0.2406;SAS_AF=0.0613;AA=A|||;VT=SNP
17	44201109	rs62061859	C	G	100	PASS	AC=433;AF=0.0864617;AN=5008;NS=2504;DP=22872;EAS_AF=0.001;AMR_AF=0.1571;AFR_AF=0.0151;EUR_AF=0.2416;SAS_AF=0.0613;AA=G|||;VT=SNP
17	44201344	rs55802590	G	C	100	PASS	AC=432;AF=0.086262;AN=5008;NS=2504;DP=23599;EAS_AF=0.001;AMR_AF=0.1571;AFR_AF=0.0151;EUR_AF=0.2406;SAS_AF=0.0613;AA=G|||;VT=SNP
17	44201667	rs56257094	G	A	100	PASS	AC=432;AF=0.086262;AN=5008;NS=2504;DP=25364;EAS_AF=0.001;AMR_AF=0.1571;AFR_AF=0.0151;EUR_AF=0.2406;SAS_AF=0.0613;AA=G|||;VT=SNP
17	44201680	rs55672516	A	C	100	PASS	AC=432;AF=0.086262;AN=5008;NS=2504;DP=25420;EAS_AF=0.001;AMR_AF=0.1571;AFR_AF=0.0151;EUR_AF=0.2406;SAS_AF=0.0613;AA=C|||;VT=SNP
17	44201791	rs112073200	G	C	100	PASS	AC=432;AF=0.086262;AN=5008;NS=2504;DP=22872;EAS_AF=0.001;AMR_AF=0.1571;AFR_AF=0.0151;EUR_AF=0.2406;SAS_AF=0.0613;AA=C|||;VT=SNP
17	44201865	rs62063163	C	T	100	PASS	AC=427;AF=0.0852636;AN=5008;NS=2504;DP=23265;EAS_AF=0.001;AMR_AF=0.1571;AFR_AF=0.0151;EUR_AF=0.2376;SAS_AF=0.0593;AA=C|||;VT=SNP
17	44201887	rs62063164	C	T	100	PASS	AC=427;AF=0.0852636;AN=5008;NS=2504;DP=23133;EAS_AF=0.001;AMR_AF=0.1571;AFR_AF=0.0151;EUR_AF=0.2376;SAS_AF=0.0593;AA=C|||;VT=SNP
17	44202101	rs72628325	C	T	100	PASS	AC=1002;AF=0.20008;AN=5008;NS=2504;DP=18056;EAS_AF=0.4831;AMR_AF=0.1873;AFR_AF=0.0908;EUR_AF=0.1431;SAS_AF=0.1237;AA=c|||;VT=SNP
17	44202136	rs117770816	C	T	100	PASS	AC=59;AF=0.0117812;AN=5008;NS=2504;DP=16879;EAS_AF=0.001;AMR_AF=0.0187;AFR_AF=0.0038;EUR_AF=0.0348;SAS_AF=0.0051;AA=C|||;VT=SNP
17	44202147	rs62063165	A	G	100	PASS	AC=432;AF=0.086262;AN=5008;NS=2504;DP=16618;EAS_AF=0.001;AMR_AF=0.1571;AFR_AF=0.0151;EUR_AF=0.2406;SAS_AF=0.0613;AA=G|||;VT=SNP
17	44202231	rs62063166	A	G	100	PASS	AC=432;AF=0.086262;AN=5008;NS=2504;DP=15773;EAS_AF=0.001;AMR_AF=0.1571;AFR_AF=0.0151;EUR_AF=0.2406;SAS_AF=0.0613;AA=G|||;VT=SNP
17	44202557	rs72628326	G	C	100	PASS	AC=284;AF=0.0567093;AN=5008;NS=2504;DP=10183;EAS_AF=0.1786;AMR_AF=0.062;AFR_AF=0.003;EUR_AF=0.0338;SAS_AF=0.0235;AA=G|||;VT=SNP
17	44202564	rs55669501	G	A	100	PASS	AC=432;AF=0.086262;AN=5008;NS=2504;DP=10498;EAS_AF=0.001;AMR_AF=0.1571;AFR_AF=0.0151;EUR_AF=0.2406;SAS_AF=0.0613;AA=A|||;VT=SNP
17	44202608	rs55686102	C	T	100	PASS	AC=432;AF=0.086262;AN=5008;NS=2504;DP=11498;EAS_AF=0.001;AMR_AF=0.1571;AFR_AF=0.0151;EUR_AF=0.2406;SAS_AF=0.0613;AA=C|||;VT=SNP
17	44202690	rs8068300	T	C	100	PASS	AC=2887;AF=0.576478;AN=5008;NS=2504;DP=16504;EAS_AF=0.8869;AMR_AF=0.6715;AFR_AF=0.4788;EUR_AF=0.5815;SAS_AF=0.316;AA=C|||;VT=SNP
17	44202952	rs55885063	C	G	100	PASS	AC=432;AF=0.086262;AN=5008;NS=2504;DP=21409;EAS_AF=0.001;AMR_AF=0.1571;AFR_AF=0.0151;EUR_AF=0.2406;SAS_AF=0.0613;AA=C|||;VT=SNP
17	44203131	rs56273589	C	G	100	PASS	AC=433;AF=0.0864617;AN=5008;NS=2504;DP=23348;EAS_AF=0.001;AMR_AF=0.1571;AFR_AF=0.0151;EUR_AF=0.2416;SAS_AF=0.0613;AA=G|||;VT=SNP
17	44203311	rs62063171	C	T	100	PASS	AC=433;AF=0.0864617;AN=5008;NS=2504;DP=20345;EAS_AF=0.001;AMR_AF=0.1571;AFR_AF=0.0151;EUR_AF=0.2416;SAS_AF=0.0613;AA=C|||;VT=SNP
17	44203366	rs62063172	T	C	100	PASS	AC=433;AF=0.0864617;AN=5008;NS=2504;DP=21311;EAS_AF=0.001;AMR_AF=0.1571;AFR_AF=0.0151;EUR_AF=0.2416;SAS_AF=0.0613;AA=T|||;VT=SNP
17	44203413	rs76380490	C	T	100	PASS	AC=433;AF=0.0864617;AN=5008;NS=2504;DP=21731;EAS_AF=0.001;AMR_AF=0.1571;AFR_AF=0.0151;EUR_AF=0.2416;SAS_AF=0.0613;AA=C|||;VT=SNP
17	44203520	rs113120855	C	T	100	PASS	AC=434;AF=0.0866613;AN=5008;NS=2504;DP=19370;EAS_AF=0.001;AMR_AF=0.1571;AFR_AF=0.0159;EUR_AF=0.2416;SAS_AF=0.0613;AA=T|||;VT=SNP
17	44204304	rs77095128	T	G	100	PASS	AC=432;AF=0.086262;AN=5008;NS=2504;DP=20674;EAS_AF=0.001;AMR_AF=0.1571;AFR_AF=0.0151;EUR_AF=0.2406;SAS_AF=0.0613;AA=T|||;VT=SNP
17	44204373	rs2016730	T	C	100	PASS	AC=949;AF=0.189497;AN=5008;NS=2504;DP=20666;EAS_AF=0.4028;AMR_AF=0.2968;AFR_AF=0.0076;EUR_AF=0.1928;SAS_AF=0.136;AA=T|||;VT=SNP
17	44204606	rs78746179	C	T	100	PASS	AC=87;AF=0.0173722;AN=5008;NS=2504;DP=20795;EAS_AF=0.001;AMR_AF=0.036;AFR_AF=0.0015;EUR_AF=0.0547;SAS_AF=0.0041;AA=C|||;VT=SNP
17	44204739	rs4581739	T	C	100	PASS	AC=432;AF=0.086262;AN=5008;NS=2504;DP=21221;EAS_AF=0.001;AMR_AF=0.1571;AFR_AF=0.0151;EUR_AF=0.2406;SAS_AF=0.0613;AA=T|||;VT=SNP
17	44204749	rs113638513	A	G	100	PASS	AC=432;AF=0.086262;AN=5008;NS=2504;DP=21515;EAS_AF=0.001;AMR_AF=0.1571;AFR_AF=0.0151;EUR_AF=0.2406;SAS_AF=0.0613;AA=A|||;VT=SNP
17	44204940	rs62063173	G	A	100	PASS	AC=48;AF=0.00958466;AN=5008;NS=2504;DP=19872;EAS_AF=0;AMR_AF=0.0231;AFR_AF=0.0015;EUR_AF=0.0298;SAS_AF=0;AA=G|||;VT=SNP
17	44205122	rs62063174	C	G	100	PASS	AC=432;AF=0.086262;AN=5008;NS=2504;DP=17497;EAS_AF=0.001;AMR_AF=0.1571;AFR_AF=0.0151;EUR_AF=0.2406;SAS_AF=0.0613;AA=C|||;VT=SNP
17	44205500	rs17577650	A	G	100	PASS	AC=433;AF=0.0864617;AN=5008;NS=2504;DP=20502;EAS_AF=0.001;AMR_AF=0.1585;AFR_AF=0.0151;EUR_AF=0.2406;SAS_AF=0.0613;AA=a|||;VT=SNP
17	44205690	rs4471723	C	T	100	PASS	AC=445;AF=0.0888578;AN=5008;NS=2504;DP=24279;EAS_AF=0.001;AMR_AF=0.1671;AFR_AF=0.0151;EUR_AF=0.2465;SAS_AF=0.0613;AA=T|||;VT=SNP
17	44205839	rs1122381	A	G	100	PASS	AC=432;AF=0.086262;AN=5008;NS=2504;DP=26001;EAS_AF=0.001;AMR_AF=0.1571;AFR_AF=0.0151;EUR_AF=0.2406;SAS_AF=0.0613;AA=G|||;VT=SNP
17	44206033	rs117965585	C	T	100	PASS	AC=106;AF=0.0211661;AN=5008;NS=2504;DP=25991;EAS_AF=0.005;AMR_AF=0.0303;AFR_AF=0.0106;EUR_AF=0.0199;SAS_AF=0.047;AA=C|||;VT=SNP
17	44206079	rs1122380	C	T	100	PASS	AC=432;AF=0.086262;AN=5008;NS=2504;DP=25959;EAS_AF=0.001;AMR_AF=0.1571;AFR_AF=0.0151;EUR_AF=0.2406;SAS_AF=0.0613;AA=T|||;VT=SNP
17	44206482	rs62063200	C	T	100	PASS	AC=432;AF=0.086262;AN=5008;NS=2504;DP=23617;EAS_AF=0.001;AMR_AF=0.1571;AFR_AF=0.0151;EUR_AF=0.2406;SAS_AF=0.0613;AA=C|||;VT=SNP
17	44206646	rs10514903	C	G	100	PASS	AC=432;AF=0.086262;AN=5008;NS=2504;DP=24673;EAS_AF=0.001;AMR_AF=0.1571;AFR_AF=0.0151;EUR_AF=0.2406;SAS_AF=0.0613;AA=C|||;VT=SNP
17	44206665	rs4792831	G	A	100	PASS	AC=948;AF=0.189297;AN=5008;NS=2504;DP=24569;EAS_AF=0.4038;AMR_AF=0.2968;AFR_AF=0.0076;EUR_AF=0.1928;SAS_AF=0.1339;AA=G|||;VT=SNP
17	44207066	rs17661348	A	G	100	PASS	AC=432;AF=0.086262;AN=5008;NS=2504;DP=22002;EAS_AF=0.001;AMR_AF=0.1571;AFR_AF=0.0151;EUR_AF=0.2406;SAS_AF=0.0613;AA=A|||;VT=SNP
17	44207665	rs118008815	A	G	100	PASS	AC=59;AF=0.0117812;AN=5008;NS=2504;DP=17801;EAS_AF=0;AMR_AF=0.0173;AFR_AF=0.0008;EUR_AF=0.0338;SAS_AF=0.0123;AA=A|||;VT=SNP
17	44207778	rs17661385	A	G	100	PASS	AC=432;AF=0.086262;AN=5008;NS=2504;DP=19206;EAS_AF=0.001;AMR_AF=0.1571;AFR_AF=0.0151;EUR_AF=0.2406;SAS_AF=0.0613;AA=A|||;VT=SNP
17	44207887	rs10514904	C	T	100	PASS	AC=429;AF=0.0856629;AN=5008;NS=2504;DP=20530;EAS_AF=0.001;AMR_AF=0.1556;AFR_AF=0.0151;EUR_AF=0.2406;SAS_AF=0.0593;AA=T|||;VT=SNP
17	44207932	rs79301522	A	G	100	PASS	AC=430;AF=0.0858626;AN=5008;NS=2504;DP=21771;EAS_AF=0.001;AMR_AF=0.1556;AFR_AF=0.0151;EUR_AF=0.2406;SAS_AF=0.0603;AA=A|||;VT=SNP
17	44208144	rs17661428	C	G	100	PASS	AC=427;AF=0.0852636;AN=5008;NS=2504;DP=21939;EAS_AF=0.001;AMR_AF=0.1556;AFR_AF=0.0129;EUR_AF=0.2396;SAS_AF=0.0613;AA=C|||;VT=SNP
17	44208218	rs17577877	A	G	100	PASS	AC=430;AF=0.0858626;AN=5008;NS=2504;DP=24307;EAS_AF=0.001;AMR_AF=0.1556;AFR_AF=0.0151;EUR_AF=0.2396;SAS_AF=0.0613;AA=A|||;VT=SNP
17	44208235	rs146682924	G	C	100	PASS	AC=22;AF=0.00439297;AN=5008;NS=2504;DP=24061;EAS_AF=0;AMR_AF=0.0029;AFR_AF=0.003;EUR_AF=0.0119;SAS_AF=0.0041;AA=G|||;VT=SNP
17	44208312	rs6503457	G	T	100	PASS	AC=883;AF=0.176318;AN=5008;NS=2504;DP=22991;EAS_AF=0.001;AMR_AF=0.1916;AFR_AF=0.3336;EUR_AF=0.2455;SAS_AF=0.0624;AA=T|||;VT=SNP
17	44208674	rs8070942	G	T	100	PASS	AC=883;AF=0.176318;AN=5008;NS=2504;DP=23143;EAS_AF=0.001;AMR_AF=0.1916;AFR_AF=0.3336;EUR_AF=0.2465;SAS_AF=0.0613;AA=T|||;VT=SNP
17	44208945	rs62063202	C	T	100	PASS	AC=431;AF=0.0860623;AN=5008;NS=2504;DP=24108;EAS_AF=0.001;AMR_AF=0.1571;AFR_AF=0.0151;EUR_AF=0.2406;SAS_AF=0.0603;AA=C|||;VT=SNP
17	44209313	rs62063203	T	C	100	PASS	AC=432;AF=0.086262;AN=5008;NS=2504;DP=22514;EAS_AF=0.001;AMR_AF=0.1571;AFR_AF=0.0151;EUR_AF=0.2406;SAS_AF=0.0613;AA=T|||;VT=SNP
17	44209364	rs111724389	G	A	100	PASS	AC=433;AF=0.0864617;AN=5008;NS=2504;DP=21299;EAS_AF=0.002;AMR_AF=0.1571;AFR_AF=0.0151;EUR_AF=0.2406;SAS_AF=0.0613;AA=G|||;VT=SNP
17	44209474	rs112401617	A	T	100	PASS	AC=432;AF=0.086262;AN=5008;NS=2504;DP=19978;EAS_AF=0.001;AMR_AF=0.1571;AFR_AF=0.0151;EUR_AF=0.2406;SAS_AF=0.0613;AA=A|||;VT=SNP
17	44209628	rs17577954	T	C	100	PASS	AC=432;AF=0.086262;AN=5008;NS=2504;DP=21975;EAS_AF=0.001;AMR_AF=0.1571;AFR_AF=0.0151;EUR_AF=0.2406;SAS_AF=0.0613;AA=T|||;VT=SNP
17	44209875	rs55780786	T	C	100	PASS	AC=432;AF=0.086262;AN=5008;NS=2504;DP=22060;EAS_AF=0.001;AMR_AF=0.1571;AFR_AF=0.0151;EUR_AF=0.2406;SAS_AF=0.0613;AA=T|||;VT=SNP
17	44209919	rs3089	C	G	100	PASS	AC=432;AF=0.086262;AN=5008;NS=2504;DP=23704;EAS_AF=0.001;AMR_AF=0.1571;AFR_AF=0.0151;EUR_AF=0.2406;SAS_AF=0.0613;AA=C|||;VT=SNP
17	44209957	rs55909047	A	G	100	PASS	AC=432;AF=0.086262;AN=5008;NS=2504;DP=23804;EAS_AF=0.001;AMR_AF=0.1571;AFR_AF=0.0151;EUR_AF=0.2406;SAS_AF=0.0613;AA=G|||;VT=SNP
17	44209985	rs56119705	T	C	100	PASS	AC=432;AF=0.086262;AN=5008;NS=2504;DP=22984;EAS_AF=0.001;AMR_AF=0.1571;AFR_AF=0.0151;EUR_AF=0.2396;SAS_AF=0.0624;AA=C|||;VT=SNP
17	44210442	rs17577975	C	T	100	PASS	AC=431;AF=0.0860623;AN=5008;NS=2504;DP=22904;EAS_AF=0.001;AMR_AF=0.1571;AFR_AF=0.0151;EUR_AF=0.2396;SAS_AF=0.0613;AA=C|||;VT=SNP
17	44210933	rs7207582	A	G	100	PASS	AC=883;AF=0.176318;AN=5008;NS=2504;DP=20812;EAS_AF=0.001;AMR_AF=0.1916;AFR_AF=0.3336;EUR_AF=0.2465;SAS_AF=0.0613;AA=G|||;VT=SNP
17	44210988	rs12150087	C	G	100	PASS	AC=432;AF=0.086262;AN=5008;NS=2504;DP=21104;EAS_AF=0.001;AMR_AF=0.1571;AFR_AF=0.0151;EUR_AF=0.2406;SAS_AF=0.0613;AA=G|||;VT=SNP
17	44211502	rs111424940	G	A	100	PASS	AC=432;AF=0.086262;AN=5008;NS=2504;DP=19831;EAS_AF=0.001;AMR_AF=0.1571;AFR_AF=0.0151;EUR_AF=0.2406;SAS_AF=0.0613;AA=G|||;VT=SNP
17	44211902	rs62063207	A	G	100	PASS	AC=432;AF=0.086262;AN=5008;NS=2504;DP=18035;EAS_AF=0.001;AMR_AF=0.1571;AFR_AF=0.0151;EUR_AF=0.2406;SAS_AF=0.0613;AA=G|||;VT=SNP
17	44212030	rs12941738	A	C	100	PASS	AC=306;AF=0.0611022;AN=5008;NS=2504;DP=16102;EAS_AF=0.002;AMR_AF=0.0533;AFR_AF=0.003;EUR_AF=0.1779;SAS_AF=0.0859;AA=A|||;VT=SNP
17	44212032	rs62063208	C	A	100	PASS	AC=432;AF=0.086262;AN=5008;NS=2504;DP=16216;EAS_AF=0.001;AMR_AF=0.1571;AFR_AF=0.0151;EUR_AF=0.2406;SAS_AF=0.0613;AA=C|||;VT=SNP
17	44212310	rs10221243	G	A	100	PASS	AC=883;AF=0.176318;AN=5008;NS=2504;DP=20248;EAS_AF=0.001;AMR_AF=0.1916;AFR_AF=0.3336;EUR_AF=0.2465;SAS_AF=0.0613;AA=g|||;VT=SNP
17	44212362	rs117913167	C	T	100	PASS	AC=305;AF=0.0609026;AN=5008;NS=2504;DP=19547;EAS_AF=0.002;AMR_AF=0.0533;AFR_AF=0.003;EUR_AF=0.1779;SAS_AF=0.0849;AA=C|||;VT=SNP
17	44212782	rs9915547	T	C	100	PASS	AC=936;AF=0.186901;AN=5008;NS=2504;DP=19430;EAS_AF=0.001;AMR_AF=0.1916;AFR_AF=0.3729;EUR_AF=0.2475;SAS_AF=0.0613;AA=C|||;VT=SNP
17	44213204	rs542524111	C	T	100	PASS	AC=434;AF=0.0866613;AN=5008;NS=2504;DP=19473;EAS_AF=0.001;AMR_AF=0.1571;AFR_AF=0.0159;EUR_AF=0.2406;SAS_AF=0.0624;AA=T|||;VT=SNP
17	44213712	rs564905548	G	A	100	PASS	AC=433;AF=0.0864617;AN=5008;NS=2504;DP=22200;EAS_AF=0.001;AMR_AF=0.1571;AFR_AF=0.0151;EUR_AF=0.2406;SAS_AF=0.0624;AA=G|||;VT=SNP
17	44214094	rs536077496	A	G	100	PASS	AC=434;AF=0.0866613;AN=5008;NS=2504;DP=19359;EAS_AF=0.001;AMR_AF=0.1571;AFR_AF=0.0159;EUR_AF=0.2406;SAS_AF=0.0624;AA=G|||;VT=SNP
17	44214815	rs570877560	C	G	100	PASS	AC=435;AF=0.086861;AN=5008;NS=2504;DP=22157;EAS_AF=0.001;AMR_AF=0.1585;AFR_AF=0.0159;EUR_AF=0.2406;SAS_AF=0.0624;AA=G|||;VT=SNP
17	44214888	rs575074983	T	C	100	PASS	AC=394;AF=0.0786741;AN=5008;NS=2504;DP=23310;EAS_AF=0.001;AMR_AF=0.1455;AFR_AF=0.0151;EUR_AF=0.2127;SAS_AF=0.0593;AA=T|||;VT=SNP
17	44215045	rs557534113	T	C	100	PASS	AC=435;AF=0.086861;AN=5008;NS=2504;DP=19543;EAS_AF=0.001;AMR_AF=0.1571;AFR_AF=0.0159;EUR_AF=0.2416;SAS_AF=0.0624;AA=C|||;VT=SNP
17	44215394	rs72628327	G	A	100	PASS	AC=286;AF=0.0571086;AN=5008;NS=2504;DP=21609;EAS_AF=0.1796;AMR_AF=0.062;AFR_AF=0.003;EUR_AF=0.0348;SAS_AF=0.0235;AA=G|||;VT=SNP
17	44215823	rs552471054	A	G	100	PASS	AC=435;AF=0.086861;AN=5008;NS=2504;DP=26367;EAS_AF=0.001;AMR_AF=0.1571;AFR_AF=0.0159;EUR_AF=0.2416;SAS_AF=0.0624;AA=A|||;VT=SNP
17	44215859	rs72628328	A	G	100	PASS	AC=1019;AF=0.203474;AN=5008;NS=2504;DP=26803;EAS_AF=0.4851;AMR_AF=0.1859;AFR_AF=0.0915;EUR_AF=0.1431;SAS_AF=0.1391;AA=A|||;VT=SNP
17	44215896	rs568519571	C	T	100	PASS	AC=393;AF=0.0784744;AN=5008;NS=2504;DP=26397;EAS_AF=0.001;AMR_AF=0.1455;AFR_AF=0.0151;EUR_AF=0.2117;SAS_AF=0.0593;AA=C|||;VT=SNP
17	44216226	rs575816835	A	G	100	PASS	AC=436;AF=0.0870607;AN=5008;NS=2504;DP=25639;EAS_AF=0.001;AMR_AF=0.1585;AFR_AF=0.0159;EUR_AF=0.2416;SAS_AF=0.0624;AA=A|||;VT=SNP
17	44216322	rs1406072	C	A	100	PASS	AC=1022;AF=0.204073;AN=5008;NS=2504;DP=24631;EAS_AF=0.4841;AMR_AF=0.1873;AFR_AF=0.0923;EUR_AF=0.1431;SAS_AF=0.1411;AA=C|||;VT=SNP
17	44217112	rs563314190	G	T	100	PASS	AC=435;AF=0.086861;AN=5008;NS=2504;DP=23838;EAS_AF=0.001;AMR_AF=0.1585;AFR_AF=0.0159;EUR_AF=0.2406;SAS_AF=0.0624;AA=T|||;VT=SNP
17	44217226	rs552177258	A	G	100	PASS	AC=434;AF=0.0866613;AN=5008;NS=2504;DP=20488;EAS_AF=0.001;AMR_AF=0.1571;AFR_AF=0.0159;EUR_AF=0.2406;SAS_AF=0.0624;AA=G|||;VT=SNP
17	44217293	rs528392906	G	A	100	PASS	AC=435;AF=0.086861;AN=5008;NS=2504;DP=19460;EAS_AF=0.001;AMR_AF=0.1571;AFR_AF=0.0159;EUR_AF=0.2416;SAS_AF=0.0624;AA=A|||;VT=SNP
17	44218242	rs534210380	C	T	100	PASS	AC=434;AF=0.0866613;AN=5008;NS=2504;DP=22065;EAS_AF=0.001;AMR_AF=0.1571;AFR_AF=0.0159;EUR_AF=0.2406;SAS_AF=0.0624;AA=T|||;VT=SNP
17	44218624	rs117056889	C	A	100	PASS	AC=47;AF=0.00938498;AN=5008;NS=2504;DP=22501;EAS_AF=0;AMR_AF=0.0173;AFR_AF=0.0008;EUR_AF=0.0258;SAS_AF=0.0082;AA=C|||;VT=SNP
17	44219457	rs34959341	T	C	100	PASS	AC=305;AF=0.0609026;AN=5008;NS=2504;DP=20753;EAS_AF=0.002;AMR_AF=0.0533;AFR_AF=0.003;EUR_AF=0.1779;SAS_AF=0.0849;AA=T|||;VT=SNP
17	44219555	rs4792835	A	G	100	PASS	AC=954;AF=0.190495;AN=5008;NS=2504;DP=22648;EAS_AF=0.4097;AMR_AF=0.2968;AFR_AF=0.0076;EUR_AF=0.1928;SAS_AF=0.1339;AA=A|||;VT=SNP
17	44219831	rs1819040	T	A	100	PASS	AC=500;AF=0.0998403;AN=5008;NS=2504;DP=17752;EAS_AF=0.001;AMR_AF=0.1599;AFR_AF=0.062;EUR_AF=0.2416;SAS_AF=0.0644;AA=T|||;VT=SNP
17	44220454	rs564301026	T	G	100	PASS	AC=436;AF=0.0870607;AN=5008;NS=2504;DP=8700;EAS_AF=0.002;AMR_AF=0.1571;AFR_AF=0.0159;EUR_AF=0.2416;SAS_AF=0.0624;AA=T|||;VT=SNP
17	44220942	rs550997647	G	A	100	PASS	AC=436;AF=0.0870607;AN=5008;NS=2504;DP=17918;EAS_AF=0.001;AMR_AF=0.1599;AFR_AF=0.0159;EUR_AF=0.2406;SAS_AF=0.0624;AA=G|||;VT=SNP
17	44221141	rs192179849	G	A	100	PASS	AC=23;AF=0.00459265;AN=5008;NS=2504;DP=12881;EAS_AF=0;AMR_AF=0.0115;AFR_AF=0;EUR_AF=0.0139;SAS_AF=0.001;AA=G|||;VT=SNP
17	44221350	rs2532307	G	A	100	PASS	AC=435;AF=0.086861;AN=5008;NS=2504;DP=19827;EAS_AF=0.001;AMR_AF=0.1585;AFR_AF=0.0159;EUR_AF=0.2406;SAS_AF=0.0624;AA=A|||;VT=SNP
17	44221602	rs538148047	G	C	100	PASS	AC=434;AF=0.0866613;AN=5008;NS=2504;DP=21431;EAS_AF=0.001;AMR_AF=0.1571;AFR_AF=0.0151;EUR_AF=0.2416;SAS_AF=0.0624;AA=C|||;VT=SNP
17	44221836	rs556952432	C	T	100	PASS	AC=390;AF=0.0778754;AN=5008;NS=2504;DP=20951;EAS_AF=0.001;AMR_AF=0.1455;AFR_AF=0.0129;EUR_AF=0.2117;SAS_AF=0.0593;AA=C|||;VT=SNP
17	44221843	rs11653458	A	G	100	PASS	AC=1608;AF=0.321086;AN=5008;NS=2504;DP=21066;EAS_AF=0.1121;AMR_AF=0.2709;AFR_AF=0.2179;EUR_AF=0.3658;SAS_AF=0.6656;AA=A|||;VT=SNP
17	44222019	rs386477606	G	T	100	PASS	AC=390;AF=0.0778754;AN=5008;NS=2504;DP=19872;EAS_AF=0.001;AMR_AF=0.1455;AFR_AF=0.0129;EUR_AF=0.2117;SAS_AF=0.0593;AA=G|||;VT=SNP
17	44222067	rs573082572	T	G	100	PASS	AC=434;AF=0.0866613;AN=5008;NS=2504;DP=20361;EAS_AF=0.001;AMR_AF=0.1571;AFR_AF=0.0159;EUR_AF=0.2406;SAS_AF=0.0624;AA=G|||;VT=SNP
17	44222138	rs2191155	A	G	100	PASS	AC=4832;AF=0.964856;AN=5008;NS=2504;DP=21555;EAS_AF=1;AMR_AF=0.964;AFR_AF=0.9357;EUR_AF=0.9473;SAS_AF=0.9867;AA=G|||;VT=SNP
17	44222335	rs544161107	G	A	100	PASS	AC=435;AF=0.086861;AN=5008;NS=2504;DP=17419;EAS_AF=0.001;AMR_AF=0.1571;AFR_AF=0.0159;EUR_AF=0.2416;SAS_AF=0.0624;AA=G|||;VT=SNP
17	44222424	rs2696588	G	C	100	PASS	AC=2894;AF=0.577875;AN=5008;NS=2504;DP=17039;EAS_AF=0.8879;AMR_AF=0.6715;AFR_AF=0.4796;EUR_AF=0.5815;SAS_AF=0.3211;AA=C|||;VT=SNP
17	44222460	rs533125554	T	G	100	PASS	AC=436;AF=0.0870607;AN=5008;NS=2504;DP=16645;EAS_AF=0.001;AMR_AF=0.1571;AFR_AF=0.0159;EUR_AF=0.2425;SAS_AF=0.0624;AA=G|||;VT=SNP
17	44223060	rs527778993	G	A	100	PASS	AC=434;AF=0.0866613;AN=5008;NS=2504;DP=24602;EAS_AF=0.001;AMR_AF=0.1571;AFR_AF=0.0159;EUR_AF=0.2406;SAS_AF=0.0624;AA=A|||;VT=SNP
17	44223243	rs567744882	G	A	100	PASS	AC=434;AF=0.0866613;AN=5008;NS=2504;DP=23334;EAS_AF=0.001;AMR_AF=0.1571;AFR_AF=0.0159;EUR_AF=0.2406;SAS_AF=0.0624;AA=G|||;VT=SNP
17	44223387	rs568850733	T	C	100	PASS	AC=434;AF=0.0866613;AN=5008;NS=2504;DP=23570;EAS_AF=0.001;AMR_AF=0.1571;AFR_AF=0.0159;EUR_AF=0.2406;SAS_AF=0.0624;AA=C|||;VT=SNP
17	44224272	rs9674888	G	A	100	PASS	AC=2897;AF=0.578474;AN=5008;NS=2504;DP=15043;EAS_AF=0.8879;AMR_AF=0.6715;AFR_AF=0.4796;EUR_AF=0.5805;SAS_AF=0.3252;AA=A|||;VT=SNP
17	44224686	rs577620178	A	T	100	PASS	AC=435;AF=0.086861;AN=5008;NS=2504;DP=20576;EAS_AF=0.001;AMR_AF=0.1571;AFR_AF=0.0159;EUR_AF=0.2416;SAS_AF=0.0624;AA=T|||;VT=SNP
17	44225231	rs35871694	G	A	100	PASS	AC=302;AF=0.0603035;AN=5008;NS=2504;DP=20950;EAS_AF=0.002;AMR_AF=0.0533;AFR_AF=0.003;EUR_AF=0.1779;SAS_AF=0.0818;AA=G|||;VT=SNP
17	44225485	rs566458560	T	C	100	PASS	AC=434;AF=0.0866613;AN=5008;NS=2504;DP=22669;EAS_AF=0.001;AMR_AF=0.1571;AFR_AF=0.0159;EUR_AF=0.2406;SAS_AF=0.0624;AA=C|||;VT=SNP
17	44225802	rs556323004	C	T	100	PASS	AC=436;AF=0.0870607;AN=5008;NS=2504;DP=22705;EAS_AF=0.001;AMR_AF=0.1571;AFR_AF=0.0166;EUR_AF=0.2416;SAS_AF=0.0624;AA=T|||;VT=SNP
17	44225886	rs538530693	G	A	100	PASS	AC=396;AF=0.0790735;AN=5008;NS=2504;DP=22400;EAS_AF=0.001;AMR_AF=0.1455;AFR_AF=0.0159;EUR_AF=0.2127;SAS_AF=0.0603;AA=G|||;VT=SNP
17	44226030	rs553779720	G	A	100	PASS	AC=435;AF=0.086861;AN=5008;NS=2504;DP=17867;EAS_AF=0.001;AMR_AF=0.1571;AFR_AF=0.0166;EUR_AF=0.2406;SAS_AF=0.0624;AA=G|||;VT=SNP
17	44226126	rs543124303	A	C	100	PASS	AC=434;AF=0.0866613;AN=5008;NS=2504;DP=18898;EAS_AF=0.001;AMR_AF=0.1571;AFR_AF=0.0159;EUR_AF=0.2406;SAS_AF=0.0624;AA=A|||;VT=SNP
17	44226980	rs567299266	A	G	100	PASS	AC=393;AF=0.0784744;AN=5008;NS=2504;DP=23800;EAS_AF=0.001;AMR_AF=0.1455;AFR_AF=0.0151;EUR_AF=0.2117;SAS_AF=0.0593;AA=A|||;VT=SNP
17	44228169	rs576500756	C	T	100	PASS	AC=939;AF=0.1875;AN=5008;NS=2504;DP=23523;EAS_AF=0.001;AMR_AF=0.1931;AFR_AF=0.3729;EUR_AF=0.2485;SAS_AF=0.0624;AA=T|||;VT=SNP
17	44228529	rs577482939	G	A	100	PASS	AC=437;AF=0.0872604;AN=5008;NS=2504;DP=23566;EAS_AF=0.001;AMR_AF=0.1599;AFR_AF=0.0159;EUR_AF=0.2416;SAS_AF=0.0624;AA=A|||;VT=SNP
17	44228609	rs541759959	C	G	100	PASS	AC=434;AF=0.0866613;AN=5008;NS=2504;DP=23627;EAS_AF=0.001;AMR_AF=0.1571;AFR_AF=0.0159;EUR_AF=0.2406;SAS_AF=0.0624;AA=C|||;VT=SNP
17	44228770	rs542300723	A	G	100	PASS	AC=434;AF=0.0866613;AN=5008;NS=2504;DP=23556;EAS_AF=0.001;AMR_AF=0.1571;AFR_AF=0.0159;EUR_AF=0.2406;SAS_AF=0.0624;AA=G|||;VT=SNP
17	44228824	rs560926498	A	G	100	PASS	AC=436;AF=0.0870607;AN=5008;NS=2504;DP=23706;EAS_AF=0.001;AMR_AF=0.1585;AFR_AF=0.0159;EUR_AF=0.2416;SAS_AF=0.0624;AA=A|||;VT=SNP
17	44228894	rs56147261	T	C	100	PASS	AC=1014;AF=0.202476;AN=5008;NS=2504;DP=23929;EAS_AF=0.4841;AMR_AF=0.1859;AFR_AF=0.0908;EUR_AF=0.1431;SAS_AF=0.136;AA=T|||;VT=SNP
17	44229559	rs60988411	C	T	100	PASS	AC=1010;AF=0.201677;AN=5008;NS=2504;DP=21855;EAS_AF=0.4841;AMR_AF=0.1859;AFR_AF=0.0908;EUR_AF=0.1431;SAS_AF=0.1319;AA=C|||;VT=SNP
17	44229748	rs191050440	A	G	100	PASS	AC=15;AF=0.00299521;AN=5008;NS=2504;DP=22145;EAS_AF=0;AMR_AF=0;AFR_AF=0.003;EUR_AF=0.0099;SAS_AF=0.001;AA=A|||;VT=SNP
17	44229787	rs17585082	A	C	100	PASS	AC=16;AF=0.00319489;AN=5008;NS=2504;DP=22758;EAS_AF=0;AMR_AF=0.0014;AFR_AF=0;EUR_AF=0.0109;SAS_AF=0.0041;AA=A|||;VT=SNP
17	44229986	rs577520390	T	C	100	PASS	AC=435;AF=0.086861;AN=5008;NS=2504;DP=17458;EAS_AF=0.001;AMR_AF=0.1571;AFR_AF=0.0159;EUR_AF=0.2406;SAS_AF=0.0634;AA=C|||;VT=SNP
17	44230598	rs12943758	G	A	100	PASS	AC=301;AF=0.0601038;AN=5008;NS=2504;DP=21047;EAS_AF=0.002;AMR_AF=0.0533;AFR_AF=0.003;EUR_AF=0.1769;SAS_AF=0.0818;AA=G|||;VT=SNP
17	44230647	rs564591344	C	T	100	PASS	AC=435;AF=0.086861;AN=5008;NS=2504;DP=20429;EAS_AF=0.002;AMR_AF=0.1571;AFR_AF=0.0159;EUR_AF=0.2406;SAS_AF=0.0624;AA=T|||;VT=SNP
17	44231117	rs529970690	T	C	100	PASS	AC=434;AF=0.0866613;AN=5008;NS=2504;DP=24142;EAS_AF=0.001;AMR_AF=0.1571;AFR_AF=0.0159;EUR_AF=0.2406;SAS_AF=0.0624;AA=C|||;VT=SNP
17	44231295	rs569963579	G	A	100	PASS	AC=434;AF=0.0866613;AN=5008;NS=2504;DP=25329;EAS_AF=0.001;AMR_AF=0.1571;AFR_AF=0.0151;EUR_AF=0.2416;SAS_AF=0.0624;AA=G|||;VT=SNP
17	44231326	rs537399285	G	A	100	PASS	AC=435;AF=0.086861;AN=5008;NS=2504;DP=25331;EAS_AF=0.001;AMR_AF=0.1571;AFR_AF=0.0159;EUR_AF=0.2416;SAS_AF=0.0624;AA=G|||;VT=SNP
17	44231617	rs553321776	A	T	100	PASS	AC=434;AF=0.0866613;AN=5008;NS=2504;DP=27717;EAS_AF=0.001;AMR_AF=0.1571;AFR_AF=0.0159;EUR_AF=0.2406;SAS_AF=0.0624;AA=A|||;VT=SNP
17	44232408	rs540702737	G	A	100	PASS	AC=395;AF=0.0788738;AN=5008;NS=2504;DP=19665;EAS_AF=0.001;AMR_AF=0.1455;AFR_AF=0.0151;EUR_AF=0.2127;SAS_AF=0.0603;AA=G|||;VT=SNP
17	44232959	rs530819145	G	A	100	PASS	AC=436;AF=0.0870607;AN=5008;NS=2504;DP=20792;EAS_AF=0.001;AMR_AF=0.1585;AFR_AF=0.0159;EUR_AF=0.2416;SAS_AF=0.0624;AA=A|||;VT=SNP
17	44233433	rs535998558	G	C	100	PASS	AC=436;AF=0.0870607;AN=5008;NS=2504;DP=21299;EAS_AF=0.001;AMR_AF=0.1571;AFR_AF=0.0159;EUR_AF=0.2425;SAS_AF=0.0624;AA=C|||;VT=SNP
17	44233589	rs575572584	T	C	100	PASS	AC=434;AF=0.0866613;AN=5008;NS=2504;DP=20764;EAS_AF=0.001;AMR_AF=0.1571;AFR_AF=0.0159;EUR_AF=0.2406;SAS_AF=0.0624;AA=T|||;VT=SNP
17	44233776	rs576400151	T	C	100	PASS	AC=435;AF=0.086861;AN=5008;NS=2504;DP=22220;EAS_AF=0.001;AMR_AF=0.1571;AFR_AF=0.0159;EUR_AF=0.2416;SAS_AF=0.0624;AA=T|||;VT=SNP
17	44233811	rs540782647	C	T	100	PASS	AC=435;AF=0.086861;AN=5008;NS=2504;DP=21554;EAS_AF=0.001;AMR_AF=0.1571;AFR_AF=0.0159;EUR_AF=0.2416;SAS_AF=0.0624;AA=T|||;VT=SNP
17	44234060	rs542050069	A	G	100	PASS	AC=489;AF=0.0976438;AN=5008;NS=2504;DP=21920;EAS_AF=0.001;AMR_AF=0.1599;AFR_AF=0.056;EUR_AF=0.2406;SAS_AF=0.0624;AA=G|||;VT=SNP
17	44234168	rs12603761	G	A	100	PASS	AC=624;AF=0.124601;AN=5008;NS=2504;DP=20725;EAS_AF=0.3046;AMR_AF=0.1182;AFR_AF=0.0136;EUR_AF=0.1093;SAS_AF=0.1094;AA=G|||;VT=SNP
17	44234526	rs552475563	C	T	100	PASS	AC=436;AF=0.0870607;AN=5008;NS=2504;DP=24204;EAS_AF=0.001;AMR_AF=0.1585;AFR_AF=0.0159;EUR_AF=0.2416;SAS_AF=0.0624;AA=T|||;VT=SNP
17	44235827	rs35321809	C	A	100	PASS	AC=1364;AF=0.272364;AN=5008;NS=2504;DP=20941;EAS_AF=0.1052;AMR_AF=0.2522;AFR_AF=0.0545;EUR_AF=0.3648;SAS_AF=0.6585;AA=C|||;VT=SNP
17	44235893	rs534560878	C	T	100	PASS	AC=436;AF=0.0870607;AN=5008;NS=2504;DP=21211;EAS_AF=0.001;AMR_AF=0.1585;AFR_AF=0.0159;EUR_AF=0.2416;SAS_AF=0.0624;AA=T|||;VT=SNP
17	44236005	rs11654111	C	T	100	PASS	AC=1595;AF=0.31849;AN=5008;NS=2504;DP=21330;EAS_AF=0.1062;AMR_AF=0.2709;AFR_AF=0.2171;EUR_AF=0.3648;SAS_AF=0.6605;AA=C|||;VT=SNP
17	44236725	rs564325593	C	A	100	PASS	AC=435;AF=0.086861;AN=5008;NS=2504;DP=25907;EAS_AF=0.001;AMR_AF=0.1571;AFR_AF=0.0166;EUR_AF=0.2406;SAS_AF=0.0624;AA=A|||;VT=SNP
17	44237068	rs540664392	A	T	100	PASS	AC=435;AF=0.086861;AN=5008;NS=2504;DP=25165;EAS_AF=0.001;AMR_AF=0.1571;AFR_AF=0.0159;EUR_AF=0.2416;SAS_AF=0.0624;AA=T|||;VT=SNP
17	44237372	rs533307115	G	C	100	PASS	AC=434;AF=0.0866613;AN=5008;NS=2504;DP=23255;EAS_AF=0.001;AMR_AF=0.1571;AFR_AF=0.0159;EUR_AF=0.2406;SAS_AF=0.0624;AA=G|||;VT=SNP
17	44237744	rs59049733	A	C	100	PASS	AC=1016;AF=0.202875;AN=5008;NS=2504;DP=21911;EAS_AF=0.4831;AMR_AF=0.1859;AFR_AF=0.0908;EUR_AF=0.1441;SAS_AF=0.138;AA=A|||;VT=SNP
17	44237751	rs117319569	C	T	100	PASS	AC=71;AF=0.0141773;AN=5008;NS=2504;DP=22238;EAS_AF=0;AMR_AF=0.0216;AFR_AF=0.0008;EUR_AF=0.0547;SAS_AF=0;AA=C|||;VT=SNP
17	44237790	rs557054045	G	A	100	PASS	AC=435;AF=0.086861;AN=5008;NS=2504;DP=22532;EAS_AF=0.001;AMR_AF=0.1585;AFR_AF=0.0159;EUR_AF=0.2406;SAS_AF=0.0624;AA=A|||;VT=SNP
17	44237806	rs117876255	T	C	100	PASS	AC=285;AF=0.0569089;AN=5008;NS=2504;DP=22067;EAS_AF=0.1786;AMR_AF=0.062;AFR_AF=0.003;EUR_AF=0.0348;SAS_AF=0.0235;AA=T|||;VT=SNP
17	44238126	rs8075479	T	C	100	PASS	AC=4832;AF=0.964856;AN=5008;NS=2504;DP=22007;EAS_AF=1;AMR_AF=0.9654;AFR_AF=0.9349;EUR_AF=0.9473;SAS_AF=0.9867;AA=C|||;VT=SNP
17	44238217	rs17662379	C	T	100	PASS	AC=105;AF=0.0209665;AN=5008;NS=2504;DP=21955;EAS_AF=0.004;AMR_AF=0.0303;AFR_AF=0.0106;EUR_AF=0.0189;SAS_AF=0.0481;AA=C|||;VT=SNP
17	44238405	rs544305651	A	T	100	PASS	AC=45;AF=0.00898562;AN=5008;NS=2504;DP=20592;EAS_AF=0;AMR_AF=0.0187;AFR_AF=0.0015;EUR_AF=0.0298;SAS_AF=0;AA=A|||;VT=SNP
17	44238424	rs562593126	G	A	100	PASS	AC=435;AF=0.086861;AN=5008;NS=2504;DP=20184;EAS_AF=0.001;AMR_AF=0.1571;AFR_AF=0.0159;EUR_AF=0.2416;SAS_AF=0.0624;AA=A|||;VT=SNP
17	44238559	rs187228148	T	A	100	PASS	AC=30;AF=0.00599042;AN=5008;NS=2504;DP=15689;EAS_AF=0;AMR_AF=0.0043;AFR_AF=0.003;EUR_AF=0.0219;SAS_AF=0.001;AA=T|||;VT=SNP
17	44238571	rs566704864	C	G	100	PASS	AC=754;AF=0.150559;AN=5008;NS=2504;DP=14610;EAS_AF=0.002;AMR_AF=0.1816;AFR_AF=0.239;EUR_AF=0.2465;SAS_AF=0.0634;AA=G|||;VT=SNP
17	44238918	rs143883750	T	A	100	PASS	AC=24;AF=0.00479233;AN=5008;NS=2504;DP=18787;EAS_AF=0;AMR_AF=0.0115;AFR_AF=0;EUR_AF=0.0149;SAS_AF=0.001;AA=T|||;VT=SNP
17	44238938	rs568059837	T	C	100	PASS	AC=439;AF=0.0876597;AN=5008;NS=2504;DP=18574;EAS_AF=0.001;AMR_AF=0.1571;AFR_AF=0.0159;EUR_AF=0.2445;SAS_AF=0.0634;AA=C|||;VT=SNP
17	44238966	rs535060999	T	C	100	PASS	AC=439;AF=0.0876597;AN=5008;NS=2504;DP=19893;EAS_AF=0.001;AMR_AF=0.1571;AFR_AF=0.0159;EUR_AF=0.2445;SAS_AF=0.0634;AA=C|||;VT=SNP
17	44239958	rs544243747	C	T	100	PASS	AC=435;AF=0.086861;AN=5008;NS=2504;DP=19618;EAS_AF=0.001;AMR_AF=0.1571;AFR_AF=0.0159;EUR_AF=0.2416;SAS_AF=0.0624;AA=T|||;VT=SNP
17	44240107	rs562531663	T	C	100	PASS	AC=434;AF=0.0866613;AN=5008;NS=2504;DP=24405;EAS_AF=0.001;AMR_AF=0.1571;AFR_AF=0.0159;EUR_AF=0.2406;SAS_AF=0.0624;AA=T|||;VT=SNP
17	44240502	rs527843148	C	T	100	PASS	AC=4832;AF=0.964856;AN=5008;NS=2504;DP=25219;EAS_AF=1;AMR_AF=0.9654;AFR_AF=0.9349;EUR_AF=0.9473;SAS_AF=0.9867;AA=T|||;VT=SNP
17	44240986	rs386558525	C	A	100	PASS	AC=434;AF=0.0866613;AN=5008;NS=2504;DP=24913;EAS_AF=0.001;AMR_AF=0.1571;AFR_AF=0.0159;EUR_AF=0.2406;SAS_AF=0.0624;AA=A|||;VT=SNP
17	44241304	rs539559479	C	G	100	PASS	AC=434;AF=0.0866613;AN=5008;NS=2504;DP=25594;EAS_AF=0.001;AMR_AF=0.1571;AFR_AF=0.0159;EUR_AF=0.2406;SAS_AF=0.0624;AA=C|||;VT=SNP
17	44241530	rs10459926	T	A	100	PASS	AC=1011;AF=0.201877;AN=5008;NS=2504;DP=27383;EAS_AF=0.4831;AMR_AF=0.1859;AFR_AF=0.0908;EUR_AF=0.1441;SAS_AF=0.1329;AA=T|||;VT=SNP
17	44241664	rs533699804	T	C	100	PASS	AC=436;AF=0.0870607;AN=5008;NS=2504;DP=24880;EAS_AF=0.001;AMR_AF=0.1585;AFR_AF=0.0159;EUR_AF=0.2416;SAS_AF=0.0624;AA=T|||;VT=SNP
17	44241726	rs34330925	A	G	100	PASS	AC=958;AF=0.191294;AN=5008;NS=2504;DP=24253;EAS_AF=0.4097;AMR_AF=0.2983;AFR_AF=0.0076;EUR_AF=0.1928;SAS_AF=0.137;AA=A|||;VT=SNP
17	44241917	rs117405676	A	C	100	PASS	AC=92;AF=0.0183706;AN=5008;NS=2504;DP=25207;EAS_AF=0;AMR_AF=0.0303;AFR_AF=0.0053;EUR_AF=0.0517;SAS_AF=0.0123;AA=A|||;VT=SNP
17	44242788	rs562481792	C	T	100	PASS	AC=435;AF=0.086861;AN=5008;NS=2504;DP=18773;EAS_AF=0.002;AMR_AF=0.1571;AFR_AF=0.0159;EUR_AF=0.2406;SAS_AF=0.0624;AA=C|||;VT=SNP
17	44242969	rs566489145	T	C	100	PASS	AC=435;AF=0.086861;AN=5008;NS=2504;DP=20843;EAS_AF=0.001;AMR_AF=0.1571;AFR_AF=0.0159;EUR_AF=0.2416;SAS_AF=0.0624;AA=C|||;VT=SNP
17	44243179	rs567428298	A	G	100	PASS	AC=434;AF=0.0866613;AN=5008;NS=2504;DP=22279;EAS_AF=0.001;AMR_AF=0.1571;AFR_AF=0.0159;EUR_AF=0.2406;SAS_AF=0.0624;AA=G|||;VT=SNP
17	44243312	rs116957266	C	G	100	PASS	AC=957;AF=0.191094;AN=5008;NS=2504;DP=18144;EAS_AF=0.4097;AMR_AF=0.2968;AFR_AF=0.0076;EUR_AF=0.1928;SAS_AF=0.137;AA=C|||;VT=SNP
17	44243979	rs543087623	C	T	100	PASS	AC=434;AF=0.0866613;AN=5008;NS=2504;DP=22500;EAS_AF=0.001;AMR_AF=0.1571;AFR_AF=0.0159;EUR_AF=0.2406;SAS_AF=0.0624;AA=T|||;VT=SNP
17	44244397	rs565531740	G	A	100	PASS	AC=436;AF=0.0870607;AN=5008;NS=2504;DP=17707;EAS_AF=0.001;AMR_AF=0.1585;AFR_AF=0.0159;EUR_AF=0.2416;SAS_AF=0.0624;AA=g|||;VT=SNP
17	44244581	rs544717127	T	C	100	PASS	AC=434;AF=0.0866613;AN=5008;NS=2504;DP=19297;EAS_AF=0.001;AMR_AF=0.1571;AFR_AF=0.0159;EUR_AF=0.2406;SAS_AF=0.0624;AA=C|||;VT=SNP
17	44244926	rs531360085	T	G	100	PASS	AC=434;AF=0.0866613;AN=5008;NS=2504;DP=20109;EAS_AF=0.001;AMR_AF=0.1571;AFR_AF=0.0159;EUR_AF=0.2406;SAS_AF=0.0624;AA=G|||;VT=SNP
17	44245171	rs386477048	G	T	100	PASS	AC=390;AF=0.0778754;AN=5008;NS=2504;DP=23157;EAS_AF=0.001;AMR_AF=0.1455;AFR_AF=0.0129;EUR_AF=0.2117;SAS_AF=0.0593;AA=G|||;VT=SNP
17	44245876	rs566037900	A	G	100	PASS	AC=434;AF=0.0866613;AN=5008;NS=2504;DP=18270;EAS_AF=0.001;AMR_AF=0.1571;AFR_AF=0.0159;EUR_AF=0.2406;SAS_AF=0.0624;AA=G|||;VT=SNP
17	44246211	rs555006557	A	G	100	PASS	AC=435;AF=0.086861;AN=5008;NS=2504;DP=22084;EAS_AF=0.001;AMR_AF=0.1571;AFR_AF=0.0166;EUR_AF=0.2406;SAS_AF=0.0624;AA=A|||;VT=SNP
17	44246405	rs544076796	C	A	100	PASS	AC=435;AF=0.086861;AN=5008;NS=2504;DP=24208;EAS_AF=0.001;AMR_AF=0.1585;AFR_AF=0.0159;EUR_AF=0.2416;SAS_AF=0.0613;AA=A|||;VT=SNP
17	44246624	rs2532276	C	A	100	PASS	AC=437;AF=0.0872604;AN=5008;NS=2504;DP=20472;EAS_AF=0.001;AMR_AF=0.1585;AFR_AF=0.0159;EUR_AF=0.2425;SAS_AF=0.0624;AA=C|||;VT=SNP
17	44246997	rs542364049	G	A	100	PASS	AC=434;AF=0.0866613;AN=5008;NS=2504;DP=20632;EAS_AF=0.001;AMR_AF=0.1571;AFR_AF=0.0159;EUR_AF=0.2406;SAS_AF=0.0624;AA=A|||;VT=SNP
17	44247017	rs560699746	C	A	100	PASS	AC=1596;AF=0.31869;AN=5008;NS=2504;DP=21403;EAS_AF=0.1062;AMR_AF=0.2723;AFR_AF=0.2171;EUR_AF=0.3668;SAS_AF=0.6585;AA=C|||;VT=SNP
17	44247164	rs549599956	A	G	100	PASS	AC=754;AF=0.150559;AN=5008;NS=2504;DP=22473;EAS_AF=0.002;AMR_AF=0.183;AFR_AF=0.239;EUR_AF=0.2465;SAS_AF=0.0624;AA=G|||;VT=SNP
17	44247314	rs564717292	C	T	100	PASS	AC=435;AF=0.086861;AN=5008;NS=2504;DP=19994;EAS_AF=0.001;AMR_AF=0.1571;AFR_AF=0.0159;EUR_AF=0.2416;SAS_AF=0.0624;AA=T|||;VT=SNP
17	44247415	rs2240759	C	T	100	PASS	AC=1005;AF=0.200679;AN=5008;NS=2504;DP=18147;EAS_AF=0.4831;AMR_AF=0.1859;AFR_AF=0.0908;EUR_AF=0.1431;SAS_AF=0.1278;AA=C|||;VT=SNP
17	44247673	rs565948451	G	A	100	PASS	AC=435;AF=0.086861;AN=5008;NS=2504;DP=18594;EAS_AF=0.001;AMR_AF=0.1571;AFR_AF=0.0159;EUR_AF=0.2416;SAS_AF=0.0624;AA=G|||;VT=SNP
17	44248042	rs570200944	G	A	100	PASS	AC=434;AF=0.0866613;AN=5008;NS=2504;DP=26622;EAS_AF=0.001;AMR_AF=0.1571;AFR_AF=0.0159;EUR_AF=0.2406;SAS_AF=0.0624;AA=A|||;VT=SNP
17	44248499	rs2240758	G	C	100	PASS	AC=957;AF=0.191094;AN=5008;NS=2504;DP=25316;EAS_AF=0.4097;AMR_AF=0.2968;AFR_AF=0.0076;EUR_AF=0.1928;SAS_AF=0.137;AA=G|||;VT=SNP;EX_TARGET
17	44248769	rs566672630	T	C	100	PASS	AC=437;AF=0.0872604;AN=5008;NS=2504;DP=24930;EAS_AF=0.001;AMR_AF=0.1571;AFR_AF=0.0182;EUR_AF=0.2406;SAS_AF=0.0624;AA=C|||;VT=SNP;EX_TARGET
17	44248814	rs535019273	G	A	100	PASS	AC=433;AF=0.0864617;AN=5008;NS=2504;DP=24585;EAS_AF=0.001;AMR_AF=0.1571;AFR_AF=0.0151;EUR_AF=0.2406;SAS_AF=0.0624;AA=A|||;VT=SNP;EX_TARGET
17	44248837	rs553586616	T	C	100	PASS	AC=364;AF=0.0726837;AN=5008;NS=2504;DP=24410;EAS_AF=0.001;AMR_AF=0.1398;AFR_AF=0.0113;EUR_AF=0.1998;SAS_AF=0.0511;AA=T|||;VT=SNP;EX_TARGET
17	44248848	rs17662853	G	A	100	PASS	AC=303;AF=0.0605032;AN=5008;NS=2504;DP=24355;EAS_AF=0.002;AMR_AF=0.0548;AFR_AF=0.003;EUR_AF=0.1779;SAS_AF=0.0818;AA=g|||;VT=SNP;EX_TARGET
17	44249096	rs571568457	A	C	100	PASS	AC=364;AF=0.0726837;AN=5008;NS=2504;DP=24050;EAS_AF=0.001;AMR_AF=0.1398;AFR_AF=0.0113;EUR_AF=0.1998;SAS_AF=0.0511;AA=A|||;VT=SNP;EX_TARGET
17	44249199	rs543087095	T	G	100	PASS	AC=364;AF=0.0726837;AN=5008;NS=2504;DP=24790;EAS_AF=0.001;AMR_AF=0.1398;AFR_AF=0.0113;EUR_AF=0.1998;SAS_AF=0.0511;AA=T|||;VT=SNP;EX_TARGET
17	44249621	rs564755460	A	G	100	PASS	AC=434;AF=0.0866613;AN=5008;NS=2504;DP=23068;EAS_AF=0.001;AMR_AF=0.1571;AFR_AF=0.0159;EUR_AF=0.2406;SAS_AF=0.0624;AA=A|||;VT=SNP
17	44249800	rs532291518	G	A	100	PASS	AC=435;AF=0.086861;AN=5008;NS=2504;DP=21081;EAS_AF=0.001;AMR_AF=0.1571;AFR_AF=0.0159;EUR_AF=0.2406;SAS_AF=0.0634;AA=A|||;VT=SNP
17	44250108	rs546433642	T	C	100	PASS	AC=537;AF=0.107228;AN=5008;NS=2504;DP=23048;EAS_AF=0.001;AMR_AF=0.1628;AFR_AF=0.0908;EUR_AF=0.2406;SAS_AF=0.0624;AA=C|||;VT=SNP
17	44250433	rs2240757	T	C	100	PASS	AC=1012;AF=0.202077;AN=5008;NS=2504;DP=24557;EAS_AF=0.4821;AMR_AF=0.1844;AFR_AF=0.0908;EUR_AF=0.1421;SAS_AF=0.138;AA=T|||;VT=SNP
17	44250616	rs535725934	G	A	100	PASS	AC=434;AF=0.0866613;AN=5008;NS=2504;DP=23309;EAS_AF=0.001;AMR_AF=0.1571;AFR_AF=0.0159;EUR_AF=0.2406;SAS_AF=0.0624;AA=G|||;VT=SNP
17	44251230	rs541260793	T	C	100	PASS	AC=434;AF=0.0866613;AN=5008;NS=2504;DP=23840;EAS_AF=0.001;AMR_AF=0.1571;AFR_AF=0.0159;EUR_AF=0.2406;SAS_AF=0.0624;AA=T|||;VT=SNP
17	44251582	rs530881963	T	C	100	PASS	AC=434;AF=0.0866613;AN=5008;NS=2504;DP=23521;EAS_AF=0.001;AMR_AF=0.1571;AFR_AF=0.0159;EUR_AF=0.2406;SAS_AF=0.0624;AA=C|||;VT=SNP
17	44251769	rs570968715	A	G	100	PASS	AC=434;AF=0.0866613;AN=5008;NS=2504;DP=22405;EAS_AF=0.001;AMR_AF=0.1571;AFR_AF=0.0159;EUR_AF=0.2406;SAS_AF=0.0624;AA=G|||;VT=SNP
17	44251972	rs547200563	G	A	100	PASS	AC=434;AF=0.0866613;AN=5008;NS=2504;DP=27259;EAS_AF=0.001;AMR_AF=0.1571;AFR_AF=0.0159;EUR_AF=0.2406;SAS_AF=0.0624;AA=A|||;VT=SNP
17	44252098	rs568534287	C	T	100	PASS	AC=435;AF=0.086861;AN=5008;NS=2504;DP=19262;EAS_AF=0.001;AMR_AF=0.1571;AFR_AF=0.0166;EUR_AF=0.2406;SAS_AF=0.0624;AA=T|||;VT=SNP
17	44252197	rs569311806	G	T	100	PASS	AC=434;AF=0.0866613;AN=5008;NS=2504;DP=18683;EAS_AF=0.001;AMR_AF=0.1571;AFR_AF=0.0159;EUR_AF=0.2406;SAS_AF=0.0624;AA=G|||;VT=SNP
17	44252416	rs536694159	G	C	100	PASS	AC=434;AF=0.0866613;AN=5008;NS=2504;DP=18158;EAS_AF=0.001;AMR_AF=0.1571;AFR_AF=0.0159;EUR_AF=0.2406;SAS_AF=0.0624;AA=G|||;VT=SNP
17	44252468	rs576904891	G	A	100	PASS	AC=361;AF=0.0720847;AN=5008;NS=2504;DP=16489;EAS_AF=0.001;AMR_AF=0.1369;AFR_AF=0.0151;EUR_AF=0.1899;SAS_AF=0.0552;AA=G|||;VT=SNP
17	44252598	rs117026337	A	C	100	PASS	AC=29;AF=0.00579073;AN=5008;NS=2504;DP=19283;EAS_AF=0;AMR_AF=0.0173;AFR_AF=0;EUR_AF=0.0149;SAS_AF=0.002;AA=A|||;VT=SNP
17	44253364	rs563621837	G	A	100	PASS	AC=436;AF=0.0870607;AN=5008;NS=2504;DP=21314;EAS_AF=0.001;AMR_AF=0.1585;AFR_AF=0.0159;EUR_AF=0.2416;SAS_AF=0.0624;AA=A|||;VT=SNP
17	44254379	rs550757212	C	T	100	PASS	AC=433;AF=0.0864617;AN=5008;NS=2504;DP=24917;EAS_AF=0.001;AMR_AF=0.1571;AFR_AF=0.0159;EUR_AF=0.2406;SAS_AF=0.0613;AA=T|||;VT=SNP
17	44254413	rs569247938	A	G	100	PASS	AC=446;AF=0.0890575;AN=5008;NS=2504;DP=25111;EAS_AF=0.001;AMR_AF=0.1643;AFR_AF=0.0166;EUR_AF=0.2416;SAS_AF=0.0675;AA=A|||;VT=SNP
17	44254494	rs570324382	T	C	100	PASS	AC=437;AF=0.0872604;AN=5008;NS=2504;DP=24330;EAS_AF=0.001;AMR_AF=0.1571;AFR_AF=0.0151;EUR_AF=0.2445;SAS_AF=0.0624;AA=T|||;VT=SNP
17	44255532	rs533467502	T	C	100	PASS	AC=434;AF=0.0866613;AN=5008;NS=2504;DP=24087;EAS_AF=0.001;AMR_AF=0.1571;AFR_AF=0.0159;EUR_AF=0.2406;SAS_AF=0.0624;AA=C|||;VT=SNP
17	44255550	rs551752654	A	G	100	PASS	AC=354;AF=0.0706869;AN=5008;NS=2504;DP=23415;EAS_AF=0.001;AMR_AF=0.1369;AFR_AF=0.0106;EUR_AF=0.1958;SAS_AF=0.0481;AA=A|||;VT=SNP
17	44255777	rs534369494	G	A	100	PASS	AC=434;AF=0.0866613;AN=5008;NS=2504;DP=21827;EAS_AF=0.001;AMR_AF=0.1571;AFR_AF=0.0159;EUR_AF=0.2406;SAS_AF=0.0624;AA=G|||;VT=SNP
17	44256296	rs575478168	G	A	100	PASS	AC=385;AF=0.076877;AN=5008;NS=2504;DP=23879;EAS_AF=0.001;AMR_AF=0.1412;AFR_AF=0.0159;EUR_AF=0.2058;SAS_AF=0.0593;AA=G|||;VT=SNP
17	44256655	rs573087564	G	A	100	PASS	AC=384;AF=0.0766773;AN=5008;NS=2504;DP=25995;EAS_AF=0.001;AMR_AF=0.1412;AFR_AF=0.0159;EUR_AF=0.2048;SAS_AF=0.0593;AA=G|||;VT=SNP
17	44258231	rs539303688	A	G	100	PASS	AC=434;AF=0.0866613;AN=5008;NS=2504;DP=18307;EAS_AF=0.001;AMR_AF=0.1571;AFR_AF=0.0159;EUR_AF=0.2406;SAS_AF=0.0624;AA=A|||;VT=SNP
17	44258354	rs557923371	G	C	100	PASS	AC=434;AF=0.0866613;AN=5008;NS=2504;DP=20275;EAS_AF=0.001;AMR_AF=0.1571;AFR_AF=0.0159;EUR_AF=0.2406;SAS_AF=0.0624;AA=G|||;VT=SNP
17	44258422	rs573087816	G	T	100	PASS	AC=435;AF=0.086861;AN=5008;NS=2504;DP=19866;EAS_AF=0.001;AMR_AF=0.1571;AFR_AF=0.0159;EUR_AF=0.2416;SAS_AF=0.0624;AA=G|||;VT=SNP
17	44258954	rs578046020	G	C	100	PASS	AC=434;AF=0.0866613;AN=5008;NS=2504;DP=21388;EAS_AF=0.001;AMR_AF=0.1571;AFR_AF=0.0159;EUR_AF=0.2406;SAS_AF=0.0624;AA=C|||;VT=SNP
17	44259040	rs560714845	G	C	100	PASS	AC=435;AF=0.086861;AN=5008;NS=2504;DP=19606;EAS_AF=0.001;AMR_AF=0.1571;AFR_AF=0.0159;EUR_AF=0.2416;SAS_AF=0.0624;AA=C|||;VT=SNP
17	44259690	rs2240756	T	G	100	PASS	AC=958;AF=0.191294;AN=5008;NS=2504;DP=24898;EAS_AF=0.4107;AMR_AF=0.2968;AFR_AF=0.0076;EUR_AF=0.1928;SAS_AF=0.137;AA=T|||;VT=SNP
17	44259792	rs567324860	G	A	100	PASS	AC=437;AF=0.0872604;AN=5008;NS=2504;DP=24377;EAS_AF=0.001;AMR_AF=0.1585;AFR_AF=0.0166;EUR_AF=0.2416;SAS_AF=0.0624;AA=A|||;VT=SNP
17	44259919	rs537893623	A	G	100	PASS	AC=389;AF=0.0776757;AN=5008;NS=2504;DP=23567;EAS_AF=0.001;AMR_AF=0.1427;AFR_AF=0.0159;EUR_AF=0.2087;SAS_AF=0.0593;AA=A|||;VT=SNP
17	44260018	rs144997692	A	G	100	PASS	AC=86;AF=0.0171725;AN=5008;NS=2504;DP=26087;EAS_AF=0.002;AMR_AF=0.0274;AFR_AF=0;EUR_AF=0.0209;SAS_AF=0.045;AA=A|||;VT=SNP
17	44260416	rs578055951	T	C	100	PASS	AC=434;AF=0.0866613;AN=5008;NS=2504;DP=23936;EAS_AF=0.001;AMR_AF=0.1571;AFR_AF=0.0159;EUR_AF=0.2406;SAS_AF=0.0624;AA=C|||;VT=SNP
17	44261137	rs532904601	C	T	100	PASS	AC=434;AF=0.0866613;AN=5008;NS=2504;DP=21812;EAS_AF=0.001;AMR_AF=0.1571;AFR_AF=0.0159;EUR_AF=0.2406;SAS_AF=0.0624;AA=C|||;VT=SNP
17	44261753	rs548762783	T	C	100	PASS	AC=435;AF=0.086861;AN=5008;NS=2504;DP=24312;EAS_AF=0.001;AMR_AF=0.1571;AFR_AF=0.0159;EUR_AF=0.2416;SAS_AF=0.0624;AA=T|||;VT=SNP
17	44262496	rs538768389	T	C	100	PASS	AC=1069;AF=0.213458;AN=5008;NS=2504;DP=23246;EAS_AF=0.0188;AMR_AF=0.1542;AFR_AF=0.0371;EUR_AF=0.3091;SAS_AF=0.5961;AA=T|||;VT=SNP
17	44262517	rs142680430	G	A	100	PASS	AC=42;AF=0.00838658;AN=5008;NS=2504;DP=24214;EAS_AF=0;AMR_AF=0.0159;AFR_AF=0.0008;EUR_AF=0.0219;SAS_AF=0.0082;AA=G|||;VT=SNP
17	44262758	rs572446729	C	T	100	PASS	AC=349;AF=0.0696885;AN=5008;NS=2504;DP=22194;EAS_AF=0.001;AMR_AF=0.134;AFR_AF=0.0098;EUR_AF=0.1938;SAS_AF=0.0481;AA=C|||;VT=SNP
17	44262950	rs2732588	G	A	100	PASS	AC=2927;AF=0.584465;AN=5008;NS=2504;DP=20298;EAS_AF=0.8948;AMR_AF=0.6801;AFR_AF=0.4796;EUR_AF=0.5865;SAS_AF=0.3364;AA=A|||;VT=SNP
17	44263479	rs544098746	T	C	100	PASS	AC=435;AF=0.086861;AN=5008;NS=2504;DP=17636;EAS_AF=0.002;AMR_AF=0.1571;AFR_AF=0.0159;EUR_AF=0.2406;SAS_AF=0.0624;AA=T|||;VT=SNP
17	44263729	rs562357125	C	G	100	PASS	AC=434;AF=0.0866613;AN=5008;NS=2504;DP=13689;EAS_AF=0.001;AMR_AF=0.1571;AFR_AF=0.0159;EUR_AF=0.2406;SAS_AF=0.0624;AA=G|||;VT=SNP
17	44263923	rs544780187	T	C	100	PASS	AC=393;AF=0.0784744;AN=5008;NS=2504;DP=22405;EAS_AF=0.001;AMR_AF=0.1455;AFR_AF=0.0159;EUR_AF=0.2107;SAS_AF=0.0593;AA=T|||;VT=SNP
17	44263965	rs527375859	T	C	100	PASS	AC=435;AF=0.086861;AN=5008;NS=2504;DP=22056;EAS_AF=0.001;AMR_AF=0.1571;AFR_AF=0.0159;EUR_AF=0.2416;SAS_AF=0.0624;AA=T|||;VT=SNP
17	44264045	rs539179202	T	C	100	PASS	AC=435;AF=0.086861;AN=5008;NS=2504;DP=23204;EAS_AF=0.001;AMR_AF=0.1585;AFR_AF=0.0159;EUR_AF=0.2406;SAS_AF=0.0624;AA=C|||;VT=SNP
17	44264420	rs12951211	G	C	100	PASS	AC=305;AF=0.0609026;AN=5008;NS=2504;DP=21280;EAS_AF=0.002;AMR_AF=0.0533;AFR_AF=0.003;EUR_AF=0.1779;SAS_AF=0.0849;AA=G|||;VT=SNP
17	44264717	rs539073154	A	C	100	PASS	AC=434;AF=0.0866613;AN=5008;NS=2504;DP=21128;EAS_AF=0.001;AMR_AF=0.1571;AFR_AF=0.0159;EUR_AF=0.2406;SAS_AF=0.0624;AA=A|||;VT=SNP
17	44264943	rs566214080	T	C	100	PASS	AC=434;AF=0.0866613;AN=5008;NS=2504;DP=20840;EAS_AF=0.001;AMR_AF=0.1571;AFR_AF=0.0159;EUR_AF=0.2406;SAS_AF=0.0624;AA=C|||;VT=SNP
17	44265328	rs576672302	A	G	100	PASS	AC=434;AF=0.0866613;AN=5008;NS=2504;DP=20622;EAS_AF=0.001;AMR_AF=0.1571;AFR_AF=0.0159;EUR_AF=0.2406;SAS_AF=0.0624;AA=A|||;VT=SNP
17	44265334	rs2532242	A	G	100	PASS	AC=4835;AF=0.965455;AN=5008;NS=2504;DP=20672;EAS_AF=1;AMR_AF=0.9654;AFR_AF=0.9349;EUR_AF=0.9483;SAS_AF=0.9888;AA=G|||;VT=SNP
17	44265702	rs563972143	A	T	100	PASS	AC=434;AF=0.0866613;AN=5008;NS=2504;DP=25401;EAS_AF=0.001;AMR_AF=0.1571;AFR_AF=0.0159;EUR_AF=0.2406;SAS_AF=0.0624;AA=T|||;VT=SNP
17	44265839	rs2532240	C	T	100	PASS	AC=1896;AF=0.378594;AN=5008;NS=2504;DP=24792;EAS_AF=0.4107;AMR_AF=0.4885;AFR_AF=0.3805;EUR_AF=0.4423;SAS_AF=0.1994;AA=T|||;VT=SNP
17	44266022	rs549710507	A	G	100	PASS	AC=435;AF=0.086861;AN=5008;NS=2504;DP=24294;EAS_AF=0.001;AMR_AF=0.1585;AFR_AF=0.0159;EUR_AF=0.2406;SAS_AF=0.0624;AA=G|||;VT=SNP
17	44266531	rs2696566	G	A	100	PASS	AC=434;AF=0.0866613;AN=5008;NS=2504;DP=20188;EAS_AF=0.001;AMR_AF=0.1571;AFR_AF=0.0159;EUR_AF=0.2406;SAS_AF=0.0624;AA=G|||;VT=SNP
17	44267227	rs564912328	A	G	100	PASS	AC=438;AF=0.0874601;AN=5008;NS=2504;DP=17486;EAS_AF=0.001;AMR_AF=0.1571;AFR_AF=0.0159;EUR_AF=0.2435;SAS_AF=0.0634;AA=G|||;VT=SNP
17	44267617	rs559790424	A	G	100	PASS	AC=453;AF=0.0904553;AN=5008;NS=2504;DP=23847;EAS_AF=0.001;AMR_AF=0.1686;AFR_AF=0.0159;EUR_AF=0.2435;SAS_AF=0.0706;AA=A|||;VT=SNP
17	44267863	rs570203120	G	A	100	PASS	AC=436;AF=0.0870607;AN=5008;NS=2504;DP=24410;EAS_AF=0.001;AMR_AF=0.1571;AFR_AF=0.0159;EUR_AF=0.2425;SAS_AF=0.0624;AA=A|||;VT=SNP
17	44267904	rs530892614	T	C	100	PASS	AC=437;AF=0.0872604;AN=5008;NS=2504;DP=23828;EAS_AF=0.001;AMR_AF=0.1571;AFR_AF=0.0159;EUR_AF=0.2435;SAS_AF=0.0624;AA=C|||;VT=SNP
17	44268488	rs2141298	C	T	100	PASS	AC=435;AF=0.086861;AN=5008;NS=2504;DP=21827;EAS_AF=0.001;AMR_AF=0.1571;AFR_AF=0.0159;EUR_AF=0.2416;SAS_AF=0.0624;AA=T|||;VT=SNP
17	44268905	rs12942899	A	G	100	PASS	AC=301;AF=0.0601038;AN=5008;NS=2504;DP=23625;EAS_AF=0.002;AMR_AF=0.0533;AFR_AF=0.003;EUR_AF=0.1779;SAS_AF=0.0808;AA=A|||;VT=SNP
17	44269546	rs547806751	C	T	100	PASS	AC=434;AF=0.0866613;AN=5008;NS=2504;DP=20392;EAS_AF=0.001;AMR_AF=0.1585;AFR_AF=0.0159;EUR_AF=0.2396;SAS_AF=0.0624;AA=T|||;VT=SNP
17	44269922	rs62060947	T	C	100	PASS	AC=364;AF=0.0726837;AN=5008;NS=2504;DP=15848;EAS_AF=0.001;AMR_AF=0.1412;AFR_AF=0.0106;EUR_AF=0.1998;SAS_AF=0.0511;AA=T|||;VT=SNP
17	44269964	rs11079733	T	A	100	PASS	AC=435;AF=0.086861;AN=5008;NS=2504;DP=14360;EAS_AF=0.001;AMR_AF=0.1571;AFR_AF=0.0159;EUR_AF=0.2416;SAS_AF=0.0624;AA=T|||;VT=SNP
17	44270059	rs2696633	A	T	100	PASS	AC=435;AF=0.086861;AN=5008;NS=2504;DP=13601;EAS_AF=0.001;AMR_AF=0.1571;AFR_AF=0.0159;EUR_AF=0.2416;SAS_AF=0.0624;AA=T|||;VT=SNP
17	44270181	rs72836333	G	A	100	PASS	AC=1596;AF=0.31869;AN=5008;NS=2504;DP=12197;EAS_AF=0.1052;AMR_AF=0.2709;AFR_AF=0.2171;EUR_AF=0.3668;SAS_AF=0.6605;AA=G|||;VT=SNP
17	44271152	rs546821167	G	A	100	PASS	AC=436;AF=0.0870607;AN=5008;NS=2504;DP=10825;EAS_AF=0.001;AMR_AF=0.1571;AFR_AF=0.0159;EUR_AF=0.2425;SAS_AF=0.0624;AA=G|||;VT=SNP
17	44272000	rs569635106	G	A	100	PASS	AC=427;AF=0.0852636;AN=5008;NS=2504;DP=26026;EAS_AF=0.001;AMR_AF=0.1556;AFR_AF=0.0151;EUR_AF=0.2406;SAS_AF=0.0573;AA=A|||;VT=SNP
17	44272266	rs570486150	A	G	100	PASS	AC=435;AF=0.086861;AN=5008;NS=2504;DP=24765;EAS_AF=0.001;AMR_AF=0.1571;AFR_AF=0.0159;EUR_AF=0.2416;SAS_AF=0.0624;AA=G|||;VT=SNP
17	44272552	rs553226241	C	T	100	PASS	AC=437;AF=0.0872604;AN=5008;NS=2504;DP=21785;EAS_AF=0.001;AMR_AF=0.1571;AFR_AF=0.0159;EUR_AF=0.2435;SAS_AF=0.0624;AA=C|||;VT=SNP
17	44272679	rs574644730	G	C	100	PASS	AC=435;AF=0.086861;AN=5008;NS=2504;DP=21493;EAS_AF=0.001;AMR_AF=0.1571;AFR_AF=0.0159;EUR_AF=0.2416;SAS_AF=0.0624;AA=C|||;VT=SNP
17	44272928	rs535751452	C	A	100	PASS	AC=436;AF=0.0870607;AN=5008;NS=2504;DP=21586;EAS_AF=0.001;AMR_AF=0.1585;AFR_AF=0.0159;EUR_AF=0.2416;SAS_AF=0.0624;AA=A|||;VT=SNP
17	44273218	rs2532233	C	T	100	PASS	AC=437;AF=0.0872604;AN=5008;NS=2504;DP=21754;EAS_AF=0.001;AMR_AF=0.1585;AFR_AF=0.0159;EUR_AF=0.2425;SAS_AF=0.0624;AA=T|||;VT=SNP
17	44273264	rs545914867	G	A	100	PASS	AC=436;AF=0.0870607;AN=5008;NS=2504;DP=23170;EAS_AF=0.001;AMR_AF=0.1585;AFR_AF=0.0159;EUR_AF=0.2416;SAS_AF=0.0624;AA=G|||;VT=SNP
17	44274474	rs551913443	C	T	100	PASS	AC=2905;AF=0.580072;AN=5008;NS=2504;DP=20298;EAS_AF=0.8948;AMR_AF=0.6715;AFR_AF=0.4796;EUR_AF=0.5805;SAS_AF=0.3262;AA=T|||;VT=SNP
17	44274560	rs570399582	T	C	100	PASS	AC=436;AF=0.0870607;AN=5008;NS=2504;DP=25925;EAS_AF=0.001;AMR_AF=0.1571;AFR_AF=0.0159;EUR_AF=0.2416;SAS_AF=0.0634;AA=C|||;VT=SNP
17	44275035	rs569087361	T	G	100	PASS	AC=434;AF=0.0866613;AN=5008;NS=2504;DP=25735;EAS_AF=0.001;AMR_AF=0.1571;AFR_AF=0.0159;EUR_AF=0.2406;SAS_AF=0.0624;AA=T|||;VT=SNP
17	44275616	rs117464802	G	A	100	PASS	AC=56;AF=0.0111821;AN=5008;NS=2504;DP=19731;EAS_AF=0;AMR_AF=0.0159;AFR_AF=0.0008;EUR_AF=0.0318;SAS_AF=0.0123;AA=G|||;VT=SNP
17	44276013	rs563074118	G	A	100	PASS	AC=434;AF=0.0866613;AN=5008;NS=2504;DP=19088;EAS_AF=0.001;AMR_AF=0.1571;AFR_AF=0.0159;EUR_AF=0.2406;SAS_AF=0.0624;AA=G|||;VT=SNP
17	44276330	rs545648705	T	C	100	PASS	AC=436;AF=0.0870607;AN=5008;NS=2504;DP=19727;EAS_AF=0.001;AMR_AF=0.1571;AFR_AF=0.0159;EUR_AF=0.2425;SAS_AF=0.0624;AA=T|||;VT=SNP
17	44276821	rs539364020	G	A	100	PASS	AC=435;AF=0.086861;AN=5008;NS=2504;DP=23753;EAS_AF=0.001;AMR_AF=0.1571;AFR_AF=0.0159;EUR_AF=0.2416;SAS_AF=0.0624;AA=A|||;VT=SNP
17	44277265	rs2532229	A	C	100	PASS	AC=435;AF=0.086861;AN=5008;NS=2504;DP=21077;EAS_AF=0.001;AMR_AF=0.1571;AFR_AF=0.0159;EUR_AF=0.2416;SAS_AF=0.0624;AA=A|||;VT=SNP
17	44277691	rs556496186	T	C	100	PASS	AC=435;AF=0.086861;AN=5008;NS=2504;DP=20188;EAS_AF=0.001;AMR_AF=0.1585;AFR_AF=0.0159;EUR_AF=0.2406;SAS_AF=0.0624;AA=T|||;VT=SNP
17	44277818	rs545270044	A	G	100	PASS	AC=438;AF=0.0874601;AN=5008;NS=2504;DP=18986;EAS_AF=0.001;AMR_AF=0.1599;AFR_AF=0.0159;EUR_AF=0.2425;SAS_AF=0.0624;AA=G|||;VT=SNP
17	44277867	rs572762545	G	A	100	PASS	AC=439;AF=0.0876597;AN=5008;NS=2504;DP=19316;EAS_AF=0.001;AMR_AF=0.1599;AFR_AF=0.0159;EUR_AF=0.2435;SAS_AF=0.0624;AA=G|||;VT=SNP
17	44277923	rs540260849	G	A	100	PASS	AC=437;AF=0.0872604;AN=5008;NS=2504;DP=17510;EAS_AF=0.001;AMR_AF=0.1585;AFR_AF=0.0159;EUR_AF=0.2425;SAS_AF=0.0624;AA=A|||;VT=SNP
17	44278742	rs17664048	A	G	100	PASS	AC=434;AF=0.0866613;AN=5008;NS=2504;DP=21355;EAS_AF=0.001;AMR_AF=0.1571;AFR_AF=0.0159;EUR_AF=0.2406;SAS_AF=0.0624;AA=G|||;VT=SNP
17	44279101	rs1918786	A	G	100	PASS	AC=434;AF=0.0866613;AN=5008;NS=2504;DP=20750;EAS_AF=0.001;AMR_AF=0.1571;AFR_AF=0.0159;EUR_AF=0.2406;SAS_AF=0.0624;AA=G|||;VT=SNP
17	44279252	rs1918787	A	G	100	PASS	AC=434;AF=0.0866613;AN=5008;NS=2504;DP=24152;EAS_AF=0.001;AMR_AF=0.1571;AFR_AF=0.0159;EUR_AF=0.2406;SAS_AF=0.0624;AA=G|||;VT=SNP
17	44279760	rs573536609	G	A	100	PASS	AC=435;AF=0.086861;AN=5008;NS=2504;DP=22705;EAS_AF=0.001;AMR_AF=0.1585;AFR_AF=0.0159;EUR_AF=0.2406;SAS_AF=0.0624;AA=A|||;VT=SNP
17	44279803	rs562641029	T	G	100	PASS	AC=388;AF=0.077476;AN=5008;NS=2504;DP=22980;EAS_AF=0.001;AMR_AF=0.1455;AFR_AF=0.0129;EUR_AF=0.2097;SAS_AF=0.0593;AA=T|||;VT=SNP
17	44280188	rs551188913	T	A	100	PASS	AC=434;AF=0.0866613;AN=5008;NS=2504;DP=20763;EAS_AF=0.001;AMR_AF=0.1571;AFR_AF=0.0159;EUR_AF=0.2406;SAS_AF=0.0624;AA=A|||;VT=SNP
17	44280523	rs559886250	A	G	100	PASS	AC=434;AF=0.0866613;AN=5008;NS=2504;DP=21751;EAS_AF=0.001;AMR_AF=0.1571;AFR_AF=0.0159;EUR_AF=0.2406;SAS_AF=0.0624;AA=G|||;VT=SNP
17	44280697	rs571742017	T	C	100	PASS	AC=393;AF=0.0784744;AN=5008;NS=2504;DP=25706;EAS_AF=0.001;AMR_AF=0.1455;AFR_AF=0.0151;EUR_AF=0.2107;SAS_AF=0.0603;AA=T|||;VT=SNP
17	44280902	rs554424146	G	C	100	PASS	AC=434;AF=0.0866613;AN=5008;NS=2504;DP=22525;EAS_AF=0.001;AMR_AF=0.1571;AFR_AF=0.0159;EUR_AF=0.2406;SAS_AF=0.0624;AA=G|||;VT=SNP
17	44281452	rs555346866	A	G	100	PASS	AC=449;AF=0.0896565;AN=5008;NS=2504;DP=24483;EAS_AF=0.003;AMR_AF=0.1571;AFR_AF=0.0212;EUR_AF=0.2425;SAS_AF=0.0665;AA=G|||;VT=SNP
17	44281588	rs544227999	T	C	100	PASS	AC=434;AF=0.0866613;AN=5008;NS=2504;DP=23685;EAS_AF=0.001;AMR_AF=0.1571;AFR_AF=0.0159;EUR_AF=0.2406;SAS_AF=0.0624;AA=C|||;VT=SNP
17	44281722	rs544669576	T	C	100	PASS	AC=434;AF=0.0866613;AN=5008;NS=2504;DP=22239;EAS_AF=0.001;AMR_AF=0.1571;AFR_AF=0.0159;EUR_AF=0.2406;SAS_AF=0.0624;AA=T|||;VT=SNP
17	44282481	rs118144601	C	A	100	PASS	AC=199;AF=0.0397364;AN=5008;NS=2504;DP=21305;EAS_AF=0.0833;AMR_AF=0.0692;AFR_AF=0.0068;EUR_AF=0.0348;SAS_AF=0.0235;AA=C|||;VT=SNP
17	44282796	rs140593577	C	T	100	PASS	AC=27;AF=0.00539137;AN=5008;NS=2504;DP=19045;EAS_AF=0;AMR_AF=0.0101;AFR_AF=0;EUR_AF=0.0199;SAS_AF=0;AA=C|||;VT=SNP
17	44283022	rs571792649	A	G	100	PASS	AC=440;AF=0.0878594;AN=5008;NS=2504;DP=15392;EAS_AF=0.001;AMR_AF=0.1599;AFR_AF=0.0166;EUR_AF=0.2435;SAS_AF=0.0624;AA=G|||;VT=SNP
17	44283139	rs542442671	C	A	100	PASS	AC=441;AF=0.0880591;AN=5008;NS=2504;DP=23772;EAS_AF=0.001;AMR_AF=0.1599;AFR_AF=0.0166;EUR_AF=0.2435;SAS_AF=0.0634;AA=A|||;VT=SNP
17	44283571	rs547806241	C	T	100	PASS	AC=391;AF=0.0780751;AN=5008;NS=2504;DP=25973;EAS_AF=0.001;AMR_AF=0.1455;AFR_AF=0.0151;EUR_AF=0.2107;SAS_AF=0.0583;AA=C|||;VT=SNP
17	44284057	rs548785130	C	T	100	PASS	AC=452;AF=0.0902556;AN=5008;NS=2504;DP=24068;EAS_AF=0.001;AMR_AF=0.1628;AFR_AF=0.0166;EUR_AF=0.2455;SAS_AF=0.0706;AA=T|||;VT=SNP
17	44284518	rs558938674	G	A	100	PASS	AC=1012;AF=0.202077;AN=5008;NS=2504;DP=22355;EAS_AF=0.4861;AMR_AF=0.183;AFR_AF=0.0908;EUR_AF=0.1412;SAS_AF=0.136;AA=G|||;VT=SNP
17	44284600	rs538281694	G	A	100	PASS	AC=1360;AF=0.271565;AN=5008;NS=2504;DP=18230;EAS_AF=0.1052;AMR_AF=0.2522;AFR_AF=0.053;EUR_AF=0.3598;SAS_AF=0.6616;AA=G|||;VT=SNP
17	44284760	rs139566238	C	A	100	PASS	AC=28;AF=0.00559105;AN=5008;NS=2504;DP=18621;EAS_AF=0;AMR_AF=0.0144;AFR_AF=0;EUR_AF=0.0159;SAS_AF=0.002;AA=C|||;VT=SNP
17	44285531	rs559754274	G	A	100	PASS	AC=432;AF=0.086262;AN=5008;NS=2504;DP=24376;EAS_AF=0.001;AMR_AF=0.1585;AFR_AF=0.0136;EUR_AF=0.2406;SAS_AF=0.0624;AA=G|||;VT=SNP
17	44286128	rs547005230	A	G	100	PASS	AC=445;AF=0.0888578;AN=5008;NS=2504;DP=17796;EAS_AF=0.001;AMR_AF=0.1614;AFR_AF=0.0159;EUR_AF=0.2475;SAS_AF=0.0634;AA=G|||;VT=SNP
17	44286384	rs4792837	C	A	100	PASS	AC=1602;AF=0.319888;AN=5008;NS=2504;DP=20957;EAS_AF=0.1071;AMR_AF=0.2709;AFR_AF=0.2171;EUR_AF=0.3648;SAS_AF=0.6667;AA=c|||;VT=SNP
17	44287310	rs531013081	A	G	100	PASS	AC=435;AF=0.086861;AN=5008;NS=2504;DP=23052;EAS_AF=0.001;AMR_AF=0.1571;AFR_AF=0.0159;EUR_AF=0.2416;SAS_AF=0.0624;AA=G|||;VT=SNP
17	44287373	rs564307311	G	C	100	PASS	AC=364;AF=0.0726837;AN=5008;NS=2504;DP=23522;EAS_AF=0.001;AMR_AF=0.1412;AFR_AF=0.0113;EUR_AF=0.1988;SAS_AF=0.0511;AA=G|||;VT=SNP
17	44288281	rs2532419	C	T	100	PASS	AC=362;AF=0.0722843;AN=5008;NS=2504;DP=19463;EAS_AF=0.001;AMR_AF=0.1398;AFR_AF=0.0113;EUR_AF=0.1978;SAS_AF=0.0511;AA=C|||;VT=SNP
17	44288284	rs2732628	G	A	100	PASS	AC=390;AF=0.0778754;AN=5008;NS=2504;DP=19435;EAS_AF=0.001;AMR_AF=0.1441;AFR_AF=0.0144;EUR_AF=0.2117;SAS_AF=0.0583;AA=G|||;VT=SNP
17	44288579	rs2532418	T	C	100	PASS	AC=435;AF=0.086861;AN=5008;NS=2504;DP=15368;EAS_AF=0.001;AMR_AF=0.1571;AFR_AF=0.0159;EUR_AF=0.2416;SAS_AF=0.0624;AA=T|||;VT=SNP
17	44289101	rs2732629	A	G	100	PASS	AC=437;AF=0.0872604;AN=5008;NS=2504;DP=24347;EAS_AF=0.001;AMR_AF=0.1571;AFR_AF=0.0159;EUR_AF=0.2435;SAS_AF=0.0624;AA=A|||;VT=SNP
17	44289628	rs2668670	A	C	100	PASS	AC=435;AF=0.086861;AN=5008;NS=2504;DP=17529;EAS_AF=0.001;AMR_AF=0.1571;AFR_AF=0.0159;EUR_AF=0.2416;SAS_AF=0.0624;AA=C|||;VT=SNP
17	44289781	rs138628515	T	A	100	PASS	AC=1012;AF=0.202077;AN=5008;NS=2504;DP=18248;EAS_AF=0.4831;AMR_AF=0.1859;AFR_AF=0.0908;EUR_AF=0.1431;SAS_AF=0.135;AA=T|||;VT=SNP
17	44289832	rs2696466	A	G	100	PASS	AC=1890;AF=0.377396;AN=5008;NS=2504;DP=20324;EAS_AF=0.4107;AMR_AF=0.4899;AFR_AF=0.3805;EUR_AF=0.4404;SAS_AF=0.1943;AA=G|||;VT=SNP
17	44290047	rs2668665	G	A	100	PASS	AC=435;AF=0.086861;AN=5008;NS=2504;DP=22187;EAS_AF=0.001;AMR_AF=0.1571;AFR_AF=0.0159;EUR_AF=0.2416;SAS_AF=0.0624;AA=A|||;VT=SNP
17	44290759	rs2668662	T	C	100	PASS	AC=434;AF=0.0866613;AN=5008;NS=2504;DP=14514;EAS_AF=0.001;AMR_AF=0.1571;AFR_AF=0.0159;EUR_AF=0.2406;SAS_AF=0.0624;AA=t|||;VT=SNP
17	44291365	rs2732606	C	T	100	PASS	AC=441;AF=0.0880591;AN=5008;NS=2504;DP=23961;EAS_AF=0.001;AMR_AF=0.1571;AFR_AF=0.0212;EUR_AF=0.2406;SAS_AF=0.0624;AA=T|||;VT=SNP
17	44291381	rs2732605	A	G	100	PASS	AC=435;AF=0.086861;AN=5008;NS=2504;DP=23960;EAS_AF=0.001;AMR_AF=0.1585;AFR_AF=0.0159;EUR_AF=0.2406;SAS_AF=0.0624;AA=G|||;VT=SNP
17	44291479	rs2732601	G	A	100	PASS	AC=434;AF=0.0866613;AN=5008;NS=2504;DP=24663;EAS_AF=0.001;AMR_AF=0.1571;AFR_AF=0.0159;EUR_AF=0.2406;SAS_AF=0.0624;AA=G|||;VT=SNP
17	44291820	rs2696610	A	G	100	PASS	AC=434;AF=0.0866613;AN=5008;NS=2504;DP=24029;EAS_AF=0.001;AMR_AF=0.1571;AFR_AF=0.0159;EUR_AF=0.2406;SAS_AF=0.0624;AA=G|||;VT=SNP
17	44291980	rs3890609	G	A	100	PASS	AC=2976;AF=0.594249;AN=5008;NS=2504;DP=24158;EAS_AF=0.8938;AMR_AF=0.6772;AFR_AF=0.5318;EUR_AF=0.5815;SAS_AF=0.3241;AA=A|||;VT=SNP
17	44292126	rs2668695	T	C	100	PASS	AC=435;AF=0.086861;AN=5008;NS=2504;DP=25164;EAS_AF=0.001;AMR_AF=0.1571;AFR_AF=0.0159;EUR_AF=0.2406;SAS_AF=0.0634;AA=C|||;VT=SNP
17	44292319	rs2668694	T	C	100	PASS	AC=435;AF=0.086861;AN=5008;NS=2504;DP=26431;EAS_AF=0.001;AMR_AF=0.1571;AFR_AF=0.0159;EUR_AF=0.2416;SAS_AF=0.0624;AA=T|||;VT=SNP
17	44293020	rs2668692	G	A	100	PASS	AC=436;AF=0.0870607;AN=5008;NS=2504;DP=25364;EAS_AF=0.001;AMR_AF=0.1571;AFR_AF=0.0159;EUR_AF=0.2425;SAS_AF=0.0624;AA=G|||;VT=SNP
17	44293205	rs2696609	A	G	100	PASS	AC=888;AF=0.177316;AN=5008;NS=2504;DP=22842;EAS_AF=0.001;AMR_AF=0.1931;AFR_AF=0.3343;EUR_AF=0.2485;SAS_AF=0.0624;AA=G|||;VT=SNP
17	44293671	rs2696608	A	G	100	PASS	AC=390;AF=0.0778754;AN=5008;NS=2504;DP=19605;EAS_AF=0.001;AMR_AF=0.1455;AFR_AF=0.0151;EUR_AF=0.2097;SAS_AF=0.0583;AA=A|||;VT=SNP
17	44296103	rs4344791	C	A	100	PASS	AC=1014;AF=0.202476;AN=5008;NS=2504;DP=17485;EAS_AF=0.4831;AMR_AF=0.1859;AFR_AF=0.1014;EUR_AF=0.1412;SAS_AF=0.1247;AA=c|||;VT=SNP
17	44297148	rs560050580	G	A	100	PASS	AC=993;AF=0.198283;AN=5008;NS=2504;DP=26845;EAS_AF=0.001;AMR_AF=0.196;AFR_AF=0.4153;EUR_AF=0.2425;SAS_AF=0.0644;AA=a|||;VT=SNP
17	44297293	rs137877621	C	T	100	PASS	AC=502;AF=0.10024;AN=5008;NS=2504;DP=18655;EAS_AF=0.2946;AMR_AF=0.0749;AFR_AF=0.0076;EUR_AF=0.0586;SAS_AF=0.0859;AA=c|||;VT=SNP
17	44302881	rs555719522	C	T	100	PASS	AC=439;AF=0.0876597;AN=5008;NS=2504;DP=14325;EAS_AF=0.001;AMR_AF=0.1585;AFR_AF=0.0159;EUR_AF=0.2425;SAS_AF=0.0644;AA=C|||;VT=SNP
17	44307622	rs56864675	A	G	100	PASS	AC=998;AF=0.199281;AN=5008;NS=2504;DP=18594;EAS_AF=0.4812;AMR_AF=0.1888;AFR_AF=0.0893;EUR_AF=0.1431;SAS_AF=0.1227;AA=A|||;VT=SNP
17	44311082	rs143726776	T	C	100	PASS	AC=46;AF=0.0091853;AN=5008;NS=2504;DP=15983;EAS_AF=0;AMR_AF=0.013;AFR_AF=0.0045;EUR_AF=0.0268;SAS_AF=0.0041;AA=T|||;VT=SNP
17	44313148	rs140388865	G	A	100	PASS	AC=32;AF=0.00638978;AN=5008;NS=2504;DP=21039;EAS_AF=0;AMR_AF=0.0144;AFR_AF=0;EUR_AF=0.0199;SAS_AF=0.002;AA=G|||;VT=SNP
17	44313757	rs552419936	G	A	100	PASS	AC=438;AF=0.0874601;AN=5008;NS=2504;DP=23006;EAS_AF=0.001;AMR_AF=0.1571;AFR_AF=0.0166;EUR_AF=0.2416;SAS_AF=0.0644;AA=G|||;VT=SNP
17	44316076	rs55653937	G	T	100	PASS	AC=437;AF=0.0872604;AN=5008;NS=2504;DP=18146;EAS_AF=0.001;AMR_AF=0.1571;AFR_AF=0.0159;EUR_AF=0.2425;SAS_AF=0.0634;AA=T|||;VT=SNP
17	44316449	rs62073098	A	C	100	PASS	AC=466;AF=0.0930511;AN=5008;NS=2504;DP=20606;EAS_AF=0.0298;AMR_AF=0.1571;AFR_AF=0.0159;EUR_AF=0.2425;SAS_AF=0.0634;AA=C|||;VT=SNP
17	44318184	rs566979023	A	G	100	PASS	AC=440;AF=0.0878594;AN=5008;NS=2504;DP=16523;EAS_AF=0.001;AMR_AF=0.1599;AFR_AF=0.0159;EUR_AF=0.2435;SAS_AF=0.0634;AA=G|||;VT=SNP
17	44319366	rs2668632	C	T	100	PASS	AC=436;AF=0.0870607;AN=5008;NS=2504;DP=20814;EAS_AF=0.001;AMR_AF=0.1614;AFR_AF=0.0151;EUR_AF=0.2416;SAS_AF=0.0613;AA=C|||;VT=SNP
17	44319369	rs578109777	T	C	100	PASS	AC=436;AF=0.0870607;AN=5008;NS=2504;DP=20944;EAS_AF=0.001;AMR_AF=0.1614;AFR_AF=0.0151;EUR_AF=0.2416;SAS_AF=0.0613;AA=C|||;VT=SNP
17	44321273	rs2532379	A	C	100	PASS	AC=957;AF=0.191094;AN=5008;NS=2504;DP=16838;EAS_AF=0.4107;AMR_AF=0.2954;AFR_AF=0.0098;EUR_AF=0.1928;SAS_AF=0.1339;AA=A|||;VT=SNP
17	44322960	rs531756820	A	G	100	PASS	AC=187;AF=0.0373403;AN=5008;NS=2504;DP=13872;EAS_AF=0;AMR_AF=0.0778;AFR_AF=0.0076;EUR_AF=0.0944;SAS_AF=0.0286;AA=G|||;VT=SNP
17	44326245	rs199926341	A	G	100	PASS	AC=394;AF=0.0786741;AN=5008;NS=2504;DP=24608;EAS_AF=0.001;AMR_AF=0.1455;AFR_AF=0.0159;EUR_AF=0.2107;SAS_AF=0.0603;AA=A|||;VT=SNP
17	44326895	rs79475968	T	C	100	PASS	AC=304;AF=0.0607029;AN=5008;NS=2504;DP=27932;EAS_AF=0.002;AMR_AF=0.0605;AFR_AF=0.0045;EUR_AF=0.175;SAS_AF=0.0798;AA=T|||;VT=SNP
17	44331214	rs554899842	T	C	100	PASS	AC=420;AF=0.0838658;AN=5008;NS=2504;DP=16891;EAS_AF=0.001;AMR_AF=0.1499;AFR_AF=0.0151;EUR_AF=0.2326;SAS_AF=0.0624;AA=T|||;VT=SNP
17	44332959	rs12953096	C	T	100	PASS	AC=292;AF=0.0583067;AN=5008;NS=2504;DP=18577;EAS_AF=0.002;AMR_AF=0.0591;AFR_AF=0.0045;EUR_AF=0.167;SAS_AF=0.0767;AA=C|||;VT=SNP
17	44333343	rs76583033	G	A	100	PASS	AC=734;AF=0.146565;AN=5008;NS=2504;DP=17104;EAS_AF=0.3006;AMR_AF=0.1268;AFR_AF=0.1082;EUR_AF=0.1074;SAS_AF=0.0941;AA=G|||;VT=SNP
17	44333423	rs2532363	G	T	100	PASS	AC=433;AF=0.0864617;AN=5008;NS=2504;DP=19845;EAS_AF=0.001;AMR_AF=0.1571;AFR_AF=0.0151;EUR_AF=0.2406;SAS_AF=0.0624;AA=g|||;VT=SNP
17	44334052	rs62073157	G	A	100	PASS	AC=435;AF=0.086861;AN=5008;NS=2504;DP=24432;EAS_AF=0.001;AMR_AF=0.1571;AFR_AF=0.0151;EUR_AF=0.2416;SAS_AF=0.0634;AA=A|||;VT=SNP
17	44337760	rs56063140	A	G	100	PASS	AC=802;AF=0.160144;AN=5008;NS=2504;DP=12896;EAS_AF=0.2222;AMR_AF=0.1816;AFR_AF=0.1127;EUR_AF=0.2217;SAS_AF=0.0818;AA=.|||;VT=SNP
17	44338735	rs569025098	C	T	100	PASS	AC=467;AF=0.0932508;AN=5008;NS=2504;DP=23278;EAS_AF=0.001;AMR_AF=0.1657;AFR_AF=0.0159;EUR_AF=0.2634;SAS_AF=0.0665;AA=.|||;VT=SNP
17	44339461	rs11871260	G	A	100	PASS	AC=865;AF=0.172724;AN=5008;NS=2504;DP=18921;EAS_AF=0.3006;AMR_AF=0.1398;AFR_AF=0.1989;EUR_AF=0.1103;SAS_AF=0.093;AA=.|||;VT=SNP
17	44339636	rs12603479	G	C	100	PASS	AC=744;AF=0.148562;AN=5008;NS=2504;DP=19709;EAS_AF=0.3016;AMR_AF=0.1254;AFR_AF=0.118;EUR_AF=0.1064;SAS_AF=0.092;AA=.|||;VT=SNP
17	44340253	rs561504284	A	G	100	PASS	AC=447;AF=0.0892572;AN=5008;NS=2504;DP=27205;EAS_AF=0.001;AMR_AF=0.1599;AFR_AF=0.0159;EUR_AF=0.2485;SAS_AF=0.0654;AA=.|||;VT=SNP
17	44340334	rs56289714	T	C	100	PASS	AC=745;AF=0.148762;AN=5008;NS=2504;DP=25032;EAS_AF=0.3016;AMR_AF=0.1239;AFR_AF=0.118;EUR_AF=0.1074;SAS_AF=0.093;AA=.|||;VT=SNP
17	44342378	rs4988900	G	A	100	PASS	AC=1900;AF=0.379393;AN=5008;NS=2504;DP=26110;EAS_AF=0.2847;AMR_AF=0.3242;AFR_AF=0.2216;EUR_AF=0.4006;SAS_AF=0.7076;AA=.|||;VT=SNP
17	44343902	rs2532345	G	A	100	PASS	AC=2150;AF=0.429313;AN=5008;NS=2504;DP=19893;EAS_AF=0.7192;AMR_AF=0.4539;AFR_AF=0.4455;EUR_AF=0.3002;SAS_AF=0.2239;AA=.|||;VT=SNP
17	44344769	rs3744462	C	G	100	PASS	AC=258;AF=0.0515176;AN=5008;NS=2504;DP=17968;EAS_AF=0.1558;AMR_AF=0.0634;AFR_AF=0.0008;EUR_AF=0.0348;SAS_AF=0.0215;AA=.|||;VT=SNP
17	44345063	rs2732651	C	T	100	PASS	AC=368;AF=0.0734824;AN=5008;NS=2504;DP=21524;EAS_AF=0.001;AMR_AF=0.1412;AFR_AF=0.0113;EUR_AF=0.2008;SAS_AF=0.0532;AA=.|||;VT=SNP
17	44345116	rs150324371	G	A	100	PASS	AC=44;AF=0.00878594;AN=5008;NS=2504;DP=20413;EAS_AF=0;AMR_AF=0.0115;AFR_AF=0.0023;EUR_AF=0.0318;SAS_AF=0.001;AA=.|||;VT=SNP
17	44347218	rs530676870	C	A	100	PASS	AC=433;AF=0.0864617;AN=5008;NS=2504;DP=24024;EAS_AF=0.001;AMR_AF=0.1585;AFR_AF=0.0159;EUR_AF=0.2386;SAS_AF=0.0624;AA=.|||;VT=SNP
17	44347727	rs568197156	A	T	100	PASS	AC=369;AF=0.0736821;AN=5008;NS=2504;DP=24838;EAS_AF=0.001;AMR_AF=0.1412;AFR_AF=0.0113;EUR_AF=0.2008;SAS_AF=0.0542;AA=.|||;VT=SNP
17	44348298	rs2950694	A	G	100	PASS	AC=371;AF=0.0740815;AN=5008;NS=2504;DP=24237;EAS_AF=0.001;AMR_AF=0.1427;AFR_AF=0.0113;EUR_AF=0.2008;SAS_AF=0.0552;AA=.|||;VT=SNP
17	44349079	rs75257416	C	A	100	PASS	AC=368;AF=0.0734824;AN=5008;NS=2504;DP=25539;EAS_AF=0.001;AMR_AF=0.1412;AFR_AF=0.0113;EUR_AF=0.2008;SAS_AF=0.0532;AA=.|||;VT=SNP
17	44350090	rs2532329	G	A	100	PASS	AC=452;AF=0.0902556;AN=5008;NS=2504;DP=22329;EAS_AF=0.001;AMR_AF=0.1628;AFR_AF=0.0159;EUR_AF=0.2515;SAS_AF=0.0654;AA=.|||;VT=SNP
17	44350293	rs2732711	A	G	100	PASS	AC=389;AF=0.0776757;AN=5008;NS=2504;DP=21060;EAS_AF=0.001;AMR_AF=0.1427;AFR_AF=0.0144;EUR_AF=0.2107;SAS_AF=0.0593;AA=A|||;VT=SNP
17	44351285	rs562855425	A	G	100	PASS	AC=435;AF=0.086861;AN=5008;NS=2504;DP=28861;EAS_AF=0.001;AMR_AF=0.1571;AFR_AF=0.0159;EUR_AF=0.2406;SAS_AF=0.0634;AA=G|||;VT=SNP
17	44351298	rs533425051	G	A	100	PASS	AC=392;AF=0.0782748;AN=5008;NS=2504;DP=28691;EAS_AF=0.001;AMR_AF=0.1455;AFR_AF=0.0151;EUR_AF=0.2097;SAS_AF=0.0603;AA=G|||;VT=SNP
17	44351387	rs2732708	C	T	100	PASS	AC=439;AF=0.0876597;AN=5008;NS=2504;DP=26075;EAS_AF=0.001;AMR_AF=0.1585;AFR_AF=0.0159;EUR_AF=0.2425;SAS_AF=0.0644;AA=T|||;VT=SNP
17	44351686	rs2732706	C	T	100	PASS	AC=437;AF=0.0872604;AN=5008;NS=2504;DP=26201;EAS_AF=0.001;AMR_AF=0.1556;AFR_AF=0.0159;EUR_AF=0.2445;SAS_AF=0.0624;AA=T|||;VT=SNP
17	44351743	rs2696541	G	A	100	PASS	AC=392;AF=0.0782748;AN=5008;NS=2504;DP=25357;EAS_AF=0.001;AMR_AF=0.1441;AFR_AF=0.0151;EUR_AF=0.2107;SAS_AF=0.0603;AA=G|||;VT=SNP
17	44351929	rs2732705	T	G	100	PASS	AC=437;AF=0.0872604;AN=5008;NS=2504;DP=23030;EAS_AF=0.001;AMR_AF=0.1556;AFR_AF=0.0159;EUR_AF=0.2435;SAS_AF=0.0634;AA=t|||;VT=SNP
17	44352131	rs2668622	G	T	100	PASS	AC=464;AF=0.0926518;AN=5008;NS=2504;DP=20730;EAS_AF=0.002;AMR_AF=0.1628;AFR_AF=0.0189;EUR_AF=0.2515;SAS_AF=0.0726;AA=g|||;VT=SNP
17	44352872	rs568873066	A	G	100	PASS	AC=437;AF=0.0872604;AN=5008;NS=2504;DP=21666;EAS_AF=0.001;AMR_AF=0.1599;AFR_AF=0.0159;EUR_AF=0.2406;SAS_AF=0.0634;AA=G|||;VT=SNP
17	44353770	rs143275150	C	T	100	PASS	AC=46;AF=0.0091853;AN=5008;NS=2504;DP=22654;EAS_AF=0;AMR_AF=0.0115;AFR_AF=0.0053;EUR_AF=0.0258;SAS_AF=0.0051;AA=C|||;VT=SNP
17	44353885	rs111198951	G	A	100	PASS	AC=441;AF=0.0880591;AN=5008;NS=2504;DP=20340;EAS_AF=0.001;AMR_AF=0.1657;AFR_AF=0.0159;EUR_AF=0.2445;SAS_AF=0.0593;AA=G|||;VT=SNP
17	44354232	rs75134797	C	T	100	PASS	AC=688;AF=0.13738;AN=5008;NS=2504;DP=18501;EAS_AF=0.2718;AMR_AF=0.1282;AFR_AF=0.1165;EUR_AF=0.1034;SAS_AF=0.0685;AA=C|||;VT=SNP
17	44354549	rs566238830	C	G	100	PASS	AC=457;AF=0.091254;AN=5008;NS=2504;DP=29042;EAS_AF=0.001;AMR_AF=0.1628;AFR_AF=0.0166;EUR_AF=0.2535;SAS_AF=0.0675;AA=G|||;VT=SNP
17	44355602	rs2696532	A	G	100	PASS	AC=429;AF=0.0856629;AN=5008;NS=2504;DP=22288;EAS_AF=0.001;AMR_AF=0.1542;AFR_AF=0.0159;EUR_AF=0.2366;SAS_AF=0.0634;AA=a|||;VT=SNP
17	44356058	rs62071628	G	A	100	PASS	AC=1915;AF=0.382388;AN=5008;NS=2504;DP=19743;EAS_AF=0.2857;AMR_AF=0.3213;AFR_AF=0.2201;EUR_AF=0.4016;SAS_AF=0.7249;AA=G|||;VT=SNP
17	44356793	rs2696524	A	G	100	PASS	AC=430;AF=0.0858626;AN=5008;NS=2504;DP=20808;EAS_AF=0.001;AMR_AF=0.1556;AFR_AF=0.0159;EUR_AF=0.2386;SAS_AF=0.0613;AA=G|||;VT=SNP
17	44356949	rs571516577	T	C	100	PASS	AC=432;AF=0.086262;AN=5008;NS=2504;DP=20266;EAS_AF=0.001;AMR_AF=0.1556;AFR_AF=0.0159;EUR_AF=0.2386;SAS_AF=0.0634;AA=C|||;VT=SNP
17	44357351	rs17665188	T	C	100	PASS	AC=431;AF=0.0860623;AN=5008;NS=2504;DP=24148;EAS_AF=0.001;AMR_AF=0.1556;AFR_AF=0.0159;EUR_AF=0.2386;SAS_AF=0.0624;AA=t|||;VT=SNP
17	44358098	rs75098428	C	A	100	PASS	AC=690;AF=0.13778;AN=5008;NS=2504;DP=15790;EAS_AF=0.2728;AMR_AF=0.1268;AFR_AF=0.115;EUR_AF=0.1054;SAS_AF=0.0706;AA=C|||;VT=SNP
17	44358286	rs74606758	T	C	100	PASS	AC=698;AF=0.139377;AN=5008;NS=2504;DP=23270;EAS_AF=0.2728;AMR_AF=0.1326;AFR_AF=0.1172;EUR_AF=0.1054;SAS_AF=0.0716;AA=T|||;VT=SNP
17	44359663	rs36123991	G	T	100	PASS	AC=401;AF=0.0800719;AN=5008;NS=2504;DP=18801;EAS_AF=0.001;AMR_AF=0.147;AFR_AF=0.0159;EUR_AF=0.2157;SAS_AF=0.0613;AA=G|||;VT=SNP
17	44360941	rs558980400	T	C	100	PASS	AC=388;AF=0.077476;AN=5008;NS=2504;DP=27770;EAS_AF=0.001;AMR_AF=0.1427;AFR_AF=0.0151;EUR_AF=0.2097;SAS_AF=0.0583;AA=T|||;VT=SNP
17	44362035	rs143562817	T	C	100	PASS	AC=36;AF=0.0071885;AN=5008;NS=2504;DP=23907;EAS_AF=0;AMR_AF=0.0086;AFR_AF=0.0045;EUR_AF=0.0229;SAS_AF=0.001;AA=T|||;VT=SNP
17	44363929	rs567135833	C	T	100	PASS	AC=438;AF=0.0874601;AN=5008;NS=2504;DP=24371;EAS_AF=0.001;AMR_AF=0.1571;AFR_AF=0.0159;EUR_AF=0.2416;SAS_AF=0.0654;AA=T|||;VT=SNP
17	44364056	rs2732615	T	C	100	PASS	AC=368;AF=0.0734824;AN=5008;NS=2504;DP=27758;EAS_AF=0.001;AMR_AF=0.1412;AFR_AF=0.0113;EUR_AF=0.2008;SAS_AF=0.0532;AA=T|||;VT=SNP
17	44364209	rs569012614	C	T	100	PASS	AC=367;AF=0.0732827;AN=5008;NS=2504;DP=28323;EAS_AF=0.001;AMR_AF=0.1412;AFR_AF=0.0113;EUR_AF=0.2008;SAS_AF=0.0521;AA=C|||;VT=SNP
17	44364584	rs564007266	C	T	100	PASS	AC=383;AF=0.0764776;AN=5008;NS=2504;DP=29061;EAS_AF=0.001;AMR_AF=0.1412;AFR_AF=0.0151;EUR_AF=0.2058;SAS_AF=0.0583;AA=.|||;VT=SNP
17	44364649	rs535576035	C	T	100	PASS	AC=439;AF=0.0876597;AN=5008;NS=2504;DP=26874;EAS_AF=0.001;AMR_AF=0.1556;AFR_AF=0.0159;EUR_AF=0.2445;SAS_AF=0.0644;AA=.|||;VT=SNP
17	44368212	rs2957297	C	A	100	PASS	AC=367;AF=0.0732827;AN=5008;NS=2504;DP=22849;EAS_AF=0.001;AMR_AF=0.1412;AFR_AF=0.0106;EUR_AF=0.2008;SAS_AF=0.0532;AA=.|||;VT=SNP
17	44410597	rs273537	A	G	100	PASS	AC=2943;AF=0.58766;AN=5008;NS=2504;DP=10783;EAS_AF=0.369;AMR_AF=0.647;AFR_AF=0.211;EUR_AF=0.9692;SAS_AF=0.8875;AA=N|||;VT=SNP
17	44515243	rs151172887	C	T	100	PASS	AC=730;AF=0.145767;AN=5008;NS=2504;DP=18813;EAS_AF=0.001;AMR_AF=0.2392;AFR_AF=0.0825;EUR_AF=0.3449;SAS_AF=0.1094;AA=c|||;VT=SNP
17	44526643	rs62072114	T	C	100	PASS	AC=514;AF=0.102636;AN=5008;NS=2504;DP=15854;EAS_AF=0.3601;AMR_AF=0.0692;AFR_AF=0.0053;EUR_AF=0.0308;SAS_AF=0.0665;AA=T|||;VT=SNP
17	44567463	rs55913050	T	C	100	PASS	AC=151;AF=0.0301518;AN=5008;NS=2504;DP=27709;EAS_AF=0.0486;AMR_AF=0.0764;AFR_AF=0.0008;EUR_AF=0.0358;SAS_AF=0.0123;AA=.|||;VT=SNP
17	44572068	rs3874943	A	G	100	PASS	AC=2433;AF=0.485823;AN=5008;NS=2504;DP=28366;EAS_AF=0.4296;AMR_AF=0.4885;AFR_AF=0.3434;EUR_AF=0.497;SAS_AF=0.7229;AA=.|||;VT=SNP
17	44576704	rs2942003	T	G	100	PASS	AC=3237;AF=0.646366;AN=5008;NS=2504;DP=15951;EAS_AF=0.5427;AMR_AF=0.7219;AFR_AF=0.4818;EUR_AF=0.7545;SAS_AF=0.8108;AA=.|||;VT=SNP
17	44625928	rs151267673	C	A	100	PASS	AC=3178;AF=0.634585;AN=5008;NS=2504;DP=27521;EAS_AF=0.5853;AMR_AF=0.7334;AFR_AF=0.4085;EUR_AF=0.7485;SAS_AF=0.8037;AA=c|||;VT=SNP;EX_TARGET
17	44632463	rs568039055	G	C	100	PASS	AC=356;AF=0.0710863;AN=5008;NS=2504;DP=19111;EAS_AF=0.0109;AMR_AF=0.0274;AFR_AF=0.2405;EUR_AF=0.002;SAS_AF=0.0061;AA=g|||;VT=SNP
17	44652651	rs538414914	G	C	100	PASS	AC=2073;AF=0.413938;AN=5008;NS=2504;DP=19578;EAS_AF=0.1974;AMR_AF=0.4769;AFR_AF=0.2352;EUR_AF=0.5825;SAS_AF=0.6605;AA=c|||;VT=SNP
17	44687766	rs538603006	C	T	100	PASS	AC=75;AF=0.014976;AN=5008;NS=2504;DP=16971;EAS_AF=0;AMR_AF=0.0202;AFR_AF=0.0023;EUR_AF=0.0507;SAS_AF=0.0072;AA=C|||;VT=SNP
17	44753025	rs199470	C	T	100	PASS	AC=2972;AF=0.59345;AN=5008;NS=2504;DP=18711;EAS_AF=0.4861;AMR_AF=0.5937;AFR_AF=0.4856;EUR_AF=0.6223;SAS_AF=0.82;AA=C|||;VT=SNP
17	44753350	rs117300236	A	G	100	PASS	AC=3275;AF=0.653954;AN=5008;NS=2504;DP=13775;EAS_AF=0.5139;AMR_AF=0.6412;AFR_AF=0.5567;EUR_AF=0.7157;SAS_AF=0.8753;AA=A|||;VT=SNP
17	44755557	rs138849325	A	G	100	PASS	AC=145;AF=0.0289537;AN=5008;NS=2504;DP=15948;EAS_AF=0;AMR_AF=0.0259;AFR_AF=0.0537;EUR_AF=0.0368;SAS_AF=0.0194;AA=A|||;VT=SNP
17	44762589	rs199461	G	A	100	PASS	AC=1810;AF=0.361422;AN=5008;NS=2504;DP=16915;EAS_AF=0.5883;AMR_AF=0.4323;AFR_AF=0.4002;EUR_AF=0.2555;SAS_AF=0.1339;AA=A|||;VT=SNP
17	44764775	rs199460	A	C	100	PASS	AC=1703;AF=0.340056;AN=5008;NS=2504;DP=20420;EAS_AF=0.5873;AMR_AF=0.3876;AFR_AF=0.3729;EUR_AF=0.2187;SAS_AF=0.1319;AA=A|||;VT=SNP
17	44769000	rs62074082	G	A	100	PASS	AC=1312;AF=0.261981;AN=5008;NS=2504;DP=18079;EAS_AF=0.5873;AMR_AF=0.2781;AFR_AF=0.3109;EUR_AF=0.0308;SAS_AF=0.0869;AA=A|||;VT=SNP
17	44773783	rs199441	A	G	100	PASS	AC=4018;AF=0.802316;AN=5008;NS=2504;DP=16382;EAS_AF=0.998;AMR_AF=0.8213;AFR_AF=0.5613;EUR_AF=0.7694;SAS_AF=0.9468;AA=A|||;VT=SNP
17	44781143	rs200403	C	A	100	PASS	AC=2826;AF=0.564297;AN=5008;NS=2504;DP=17184;EAS_AF=0.4097;AMR_AF=0.5447;AFR_AF=0.3396;EUR_AF=0.7396;SAS_AF=0.8609;AA=C|||;VT=SNP
17	44786336	rs199437	T	A	100	PASS	AC=1813;AF=0.362021;AN=5008;NS=2504;DP=7948;EAS_AF=0.5873;AMR_AF=0.4323;AFR_AF=0.3979;EUR_AF=0.2575;SAS_AF=0.1391;AA=A|||;VT=SNP
17	44786397	rs139331985	G	T	100	PASS	AC=13;AF=0.00259585;AN=5008;NS=2504;DP=10553;EAS_AF=0;AMR_AF=0.0014;AFR_AF=0;EUR_AF=0.0119;SAS_AF=0;AA=G|||;VT=SNP
17	44787130	rs34565941	G	A	100	PASS	AC=1351;AF=0.269768;AN=5008;NS=2504;DP=16599;EAS_AF=0.5863;AMR_AF=0.2781;AFR_AF=0.3396;EUR_AF=0.0338;SAS_AF=0.0859;AA=G|||;VT=SNP
17	44787312	rs1378358	C	T	100	PASS	AC=403;AF=0.0804712;AN=5008;NS=2504;DP=19373;EAS_AF=0.002;AMR_AF=0.1513;AFR_AF=0.0106;EUR_AF=0.2247;SAS_AF=0.0573;AA=C|||;VT=SNP
17	44787313	rs538628	G	C	100	PASS	AC=463;AF=0.0924521;AN=5008;NS=2504;DP=19299;EAS_AF=0.001;AMR_AF=0.1542;AFR_AF=0.0582;EUR_AF=0.2247;SAS_AF=0.0532;AA=C|||;VT=SNP
17	44788310	rs183211	G	A	100	PASS	AC=1814;AF=0.36222;AN=5008;NS=2504;DP=18922;EAS_AF=0.5873;AMR_AF=0.4323;AFR_AF=0.3979;EUR_AF=0.2584;SAS_AF=0.1391;AA=A|||;VT=SNP;EX_TARGET
17	44789285	rs199436	A	G	100	PASS	AC=1813;AF=0.362021;AN=5008;NS=2504;DP=18448;EAS_AF=0.5873;AMR_AF=0.4323;AFR_AF=0.3979;EUR_AF=0.2575;SAS_AF=0.1391;AA=G|||;VT=SNP
17	44790203	rs169201	A	G	100	PASS	AC=398;AF=0.0794728;AN=5008;NS=2504;DP=22244;EAS_AF=0.001;AMR_AF=0.1513;AFR_AF=0.0106;EUR_AF=0.2247;SAS_AF=0.0532;AA=A|||;VT=SNP
17	44791643	rs199438	G	A	100	PASS	AC=1813;AF=0.362021;AN=5008;NS=2504;DP=18319;EAS_AF=0.5873;AMR_AF=0.4323;AFR_AF=0.3979;EUR_AF=0.2575;SAS_AF=0.1391;AA=A|||;VT=SNP
17	44792632	rs10491141	C	G	100	PASS	AC=1334;AF=0.266374;AN=5008;NS=2504;DP=18391;EAS_AF=0.5863;AMR_AF=0.2781;AFR_AF=0.3275;EUR_AF=0.0328;SAS_AF=0.0859;AA=C|||;VT=SNP
17	44793283	rs17692129	C	T	100	PASS	AC=1000;AF=0.199681;AN=5008;NS=2504;DP=13788;EAS_AF=0.3075;AMR_AF=0.2032;AFR_AF=0.0159;EUR_AF=0.34;SAS_AF=0.1902;AA=C|||;VT=SNP
17	44793503	rs199439	A	G	100	PASS	AC=463;AF=0.0924521;AN=5008;NS=2504;DP=15976;EAS_AF=0.001;AMR_AF=0.1542;AFR_AF=0.0582;EUR_AF=0.2247;SAS_AF=0.0532;AA=A|||;VT=SNP
17	44793606	rs2316278	C	G	100	PASS	AC=1350;AF=0.269569;AN=5008;NS=2504;DP=14164;EAS_AF=0.5863;AMR_AF=0.2781;AFR_AF=0.3396;EUR_AF=0.0328;SAS_AF=0.0859;AA=C|||;VT=SNP
17	44794558	rs12951057	C	G	100	PASS	AC=268;AF=0.0535144;AN=5008;NS=2504;DP=18612;EAS_AF=0;AMR_AF=0.049;AFR_AF=0.0038;EUR_AF=0.166;SAS_AF=0.0634;AA=C|||;VT=SNP
17	44794848	rs34720194	G	T	100	PASS	AC=1331;AF=0.265775;AN=5008;NS=2504;DP=19098;EAS_AF=0.5863;AMR_AF=0.2781;AFR_AF=0.3253;EUR_AF=0.0328;SAS_AF=0.0859;AA=G|||;VT=SNP
17	44795234	rs142167	A	G	100	PASS	AC=1814;AF=0.36222;AN=5008;NS=2504;DP=19148;EAS_AF=0.5873;AMR_AF=0.4323;AFR_AF=0.3986;EUR_AF=0.2575;SAS_AF=0.1391;AA=G|||;VT=SNP
17	44795469	rs199457	C	T	100	PASS	AC=398;AF=0.0794728;AN=5008;NS=2504;DP=18472;EAS_AF=0.001;AMR_AF=0.1513;AFR_AF=0.0106;EUR_AF=0.2247;SAS_AF=0.0532;AA=C|||;VT=SNP
17	44796777	rs12937492	A	C	100	PASS	AC=1293;AF=0.258187;AN=5008;NS=2504;DP=16687;EAS_AF=0.5863;AMR_AF=0.2767;AFR_AF=0.2973;EUR_AF=0.0328;SAS_AF=0.0859;AA=A|||;VT=SNP
17	44797820	rs12947457	A	G	100	PASS	AC=1350;AF=0.269569;AN=5008;NS=2504;DP=18377;EAS_AF=0.5863;AMR_AF=0.2781;AFR_AF=0.3396;EUR_AF=0.0328;SAS_AF=0.0859;AA=A|||;VT=SNP
17	44797919	rs199456	C	T	100	PASS	AC=398;AF=0.0794728;AN=5008;NS=2504;DP=18698;EAS_AF=0.001;AMR_AF=0.1513;AFR_AF=0.0106;EUR_AF=0.2247;SAS_AF=0.0532;AA=C|||;VT=SNP
17	44798551	rs79314128	G	A	100	PASS	AC=34;AF=0.00678914;AN=5008;NS=2504;DP=18170;EAS_AF=0;AMR_AF=0.0058;AFR_AF=0.0023;EUR_AF=0.0209;SAS_AF=0.0061;AA=G|||;VT=SNP
17	44798586	rs16941125	C	G	100	PASS	AC=189;AF=0.0377396;AN=5008;NS=2504;DP=18874;EAS_AF=0.0744;AMR_AF=0.0807;AFR_AF=0.0008;EUR_AF=0.0358;SAS_AF=0.0215;AA=C|||;VT=SNP
17	44799216	rs199455	C	T	100	PASS	AC=2824;AF=0.563898;AN=5008;NS=2504;DP=19451;EAS_AF=0.4117;AMR_AF=0.5447;AFR_AF=0.3374;EUR_AF=0.7386;SAS_AF=0.8609;AA=C|||;VT=SNP
17	44800046	rs7224296	G	A	100	PASS	AC=2645;AF=0.528155;AN=5008;NS=2504;DP=21418;EAS_AF=0.4127;AMR_AF=0.5144;AFR_AF=0.2632;EUR_AF=0.6978;SAS_AF=0.8405;AA=G|||;VT=SNP
17	44800110	rs199454	G	A	100	PASS	AC=3049;AF=0.608826;AN=5008;NS=2504;DP=22007;EAS_AF=0.4127;AMR_AF=0.5576;AFR_AF=0.4985;EUR_AF=0.7406;SAS_AF=0.8609;AA=G|||;VT=SNP
17	44800861	rs78947085	A	T	100	PASS	AC=33;AF=0.00658946;AN=5008;NS=2504;DP=20587;EAS_AF=0;AMR_AF=0.0159;AFR_AF=0.0015;EUR_AF=0.0149;SAS_AF=0.0051;AA=A|||;VT=SNP
17	44800946	rs199453	C	T	100	PASS	AC=1814;AF=0.36222;AN=5008;NS=2504;DP=19599;EAS_AF=0.5873;AMR_AF=0.4323;AFR_AF=0.3979;EUR_AF=0.2584;SAS_AF=0.1391;AA=T|||;VT=SNP
17	44801340	rs199452	C	T	100	PASS	AC=1794;AF=0.358227;AN=5008;NS=2504;DP=19296;EAS_AF=0.5873;AMR_AF=0.4308;AFR_AF=0.385;EUR_AF=0.2565;SAS_AF=0.1391;AA=T|||;VT=SNP
17	44801784	rs199451	G	A	100	PASS	AC=396;AF=0.0790735;AN=5008;NS=2504;DP=19192;EAS_AF=0.001;AMR_AF=0.1513;AFR_AF=0.0106;EUR_AF=0.2227;SAS_AF=0.0532;AA=G|||;VT=SNP
17	44802774	rs4968239	C	T	100	PASS	AC=1114;AF=0.222444;AN=5008;NS=2504;DP=19047;EAS_AF=0.5853;AMR_AF=0.255;AFR_AF=0.1929;EUR_AF=0.0169;SAS_AF=0.0767;AA=C|||;VT=SNP
17	44802775	rs147405729	G	A	100	PASS	AC=29;AF=0.00579073;AN=5008;NS=2504;DP=18945;EAS_AF=0;AMR_AF=0.0043;AFR_AF=0.0015;EUR_AF=0.0229;SAS_AF=0.001;AA=G|||;VT=SNP
17	44803098	rs199450	G	A	100	PASS	AC=31;AF=0.0061901;AN=5008;NS=2504;DP=18583;EAS_AF=0;AMR_AF=0.0115;AFR_AF=0.0015;EUR_AF=0.0149;SAS_AF=0.0061;AA=G|||;VT=SNP
17	44808360	rs35937770	G	A	100	PASS	AC=1003;AF=0.20028;AN=5008;NS=2504;DP=20095;EAS_AF=0.3105;AMR_AF=0.2017;AFR_AF=0.0159;EUR_AF=0.339;SAS_AF=0.1922;AA=G|||;VT=SNP
17	44808902	rs199449	G	A	100	PASS	AC=1808;AF=0.361022;AN=5008;NS=2504;DP=20013;EAS_AF=0.5853;AMR_AF=0.4323;AFR_AF=0.3964;EUR_AF=0.2555;SAS_AF=0.1401;AA=A|||;VT=SNP
17	44809001	rs199448	A	G	100	PASS	AC=396;AF=0.0790735;AN=5008;NS=2504;DP=18874;EAS_AF=0.001;AMR_AF=0.1513;AFR_AF=0.0106;EUR_AF=0.2227;SAS_AF=0.0532;AA=A|||;VT=SNP
17	44810652	rs116845508	C	T	100	PASS	AC=56;AF=0.0111821;AN=5008;NS=2504;DP=18652;EAS_AF=0.0169;AMR_AF=0.0202;AFR_AF=0.0008;EUR_AF=0.0189;SAS_AF=0.0051;AA=C|||;VT=SNP
17	44812188	rs199447	C	T	100	PASS	AC=396;AF=0.0790735;AN=5008;NS=2504;DP=17618;EAS_AF=0.001;AMR_AF=0.1513;AFR_AF=0.0106;EUR_AF=0.2227;SAS_AF=0.0532;AA=C|||;VT=SNP
17	44813169	rs199446	G	A	100	PASS	AC=3052;AF=0.609425;AN=5008;NS=2504;DP=19857;EAS_AF=0.4147;AMR_AF=0.5576;AFR_AF=0.4985;EUR_AF=0.7425;SAS_AF=0.8599;AA=G|||;VT=SNP
17	44814132	rs6503809	T	A	100	PASS	AC=1327;AF=0.264976;AN=5008;NS=2504;DP=17369;EAS_AF=0.5833;AMR_AF=0.2781;AFR_AF=0.3238;EUR_AF=0.0328;SAS_AF=0.0869;AA=T|||;VT=SNP
17	44814598	rs117936104	A	G	100	PASS	AC=59;AF=0.0117812;AN=5008;NS=2504;DP=18425;EAS_AF=0;AMR_AF=0.0231;AFR_AF=0.0023;EUR_AF=0.0328;SAS_AF=0.0072;AA=A|||;VT=SNP
17	44814884	rs7226263	T	C	100	PASS	AC=3293;AF=0.657548;AN=5008;NS=2504;DP=17025;EAS_AF=0.4157;AMR_AF=0.7003;AFR_AF=0.3979;EUR_AF=0.9632;SAS_AF=0.9131;AA=C|||;VT=SNP
17	44815743	rs7216231	A	G	100	PASS	AC=3292;AF=0.657348;AN=5008;NS=2504;DP=16859;EAS_AF=0.4157;AMR_AF=0.6988;AFR_AF=0.3979;EUR_AF=0.9632;SAS_AF=0.9131;AA=A|||;VT=SNP
17	44816132	rs12325819	G	T	100	PASS	AC=1344;AF=0.268371;AN=5008;NS=2504;DP=19779;EAS_AF=0.5843;AMR_AF=0.2781;AFR_AF=0.3359;EUR_AF=0.0328;SAS_AF=0.0869;AA=G|||;VT=SNP
17	44817408	rs199445	C	T	100	PASS	AC=464;AF=0.0926518;AN=5008;NS=2504;DP=18467;EAS_AF=0.001;AMR_AF=0.1542;AFR_AF=0.0605;EUR_AF=0.2227;SAS_AF=0.0532;AA=C|||;VT=SNP
17	44818276	rs199444	T	C	100	PASS	AC=1808;AF=0.361022;AN=5008;NS=2504;DP=18003;EAS_AF=0.5853;AMR_AF=0.4323;AFR_AF=0.3964;EUR_AF=0.2555;SAS_AF=0.1401;AA=C|||;VT=SNP
17	44819371	rs144351579	C	T	100	PASS	AC=34;AF=0.00678914;AN=5008;NS=2504;DP=20574;EAS_AF=0;AMR_AF=0.0159;AFR_AF=0.0015;EUR_AF=0.0149;SAS_AF=0.0061;AA=C|||;VT=SNP
17	44819519	rs8065602	A	G	100	PASS	AC=1327;AF=0.264976;AN=5008;NS=2504;DP=21722;EAS_AF=0.5833;AMR_AF=0.2781;AFR_AF=0.3238;EUR_AF=0.0328;SAS_AF=0.0869;AA=A|||;VT=SNP
17	44819565	rs199443	C	T	100	PASS	AC=464;AF=0.0926518;AN=5008;NS=2504;DP=21658;EAS_AF=0.001;AMR_AF=0.1542;AFR_AF=0.0605;EUR_AF=0.2227;SAS_AF=0.0532;AA=C|||;VT=SNP
17	44819595	rs17698176	T	G	100	PASS	AC=409;AF=0.0816693;AN=5008;NS=2504;DP=21210;EAS_AF=0.002;AMR_AF=0.0692;AFR_AF=0.0053;EUR_AF=0.2276;SAS_AF=0.1258;AA=T|||;VT=SNP
17	44820122	rs199442	G	A	100	PASS	AC=1806;AF=0.360623;AN=5008;NS=2504;DP=19889;EAS_AF=0.5833;AMR_AF=0.4323;AFR_AF=0.3964;EUR_AF=0.2555;SAS_AF=0.1401;AA=A|||;VT=SNP
17	44820425	rs199536	T	C	100	PASS	AC=3054;AF=0.609824;AN=5008;NS=2504;DP=18148;EAS_AF=0.4167;AMR_AF=0.5576;AFR_AF=0.4985;EUR_AF=0.7425;SAS_AF=0.8599;AA=T|||;VT=SNP
17	44822662	rs199535	A	G	100	PASS	AC=465;AF=0.0928514;AN=5008;NS=2504;DP=20425;EAS_AF=0.001;AMR_AF=0.1542;AFR_AF=0.0613;EUR_AF=0.2227;SAS_AF=0.0532;AA=A|||;VT=SNP
17	44823967	rs150841918	T	A	100	PASS	AC=23;AF=0.00459265;AN=5008;NS=2504;DP=19561;EAS_AF=0;AMR_AF=0.0086;AFR_AF=0;EUR_AF=0.0149;SAS_AF=0.002;AA=T|||;VT=SNP
17	44824213	rs199534	T	G	100	PASS	AC=396;AF=0.0790735;AN=5008;NS=2504;DP=19274;EAS_AF=0.001;AMR_AF=0.1513;AFR_AF=0.0106;EUR_AF=0.2227;SAS_AF=0.0532;AA=T|||;VT=SNP
17	44824784	rs4246416	C	T	100	PASS	AC=1096;AF=0.21885;AN=5008;NS=2504;DP=16193;EAS_AF=0.5843;AMR_AF=0.2608;AFR_AF=0.1596;EUR_AF=0.0298;SAS_AF=0.0869;AA=C|||;VT=SNP
17	44826056	rs9896243	C	G	100	PASS	AC=617;AF=0.123203;AN=5008;NS=2504;DP=17769;EAS_AF=0.001;AMR_AF=0.1628;AFR_AF=0.1694;EUR_AF=0.2256;SAS_AF=0.0532;AA=G|||;VT=SNP
17	44827485	rs77162940	G	A	100	PASS	AC=858;AF=0.171326;AN=5008;NS=2504;DP=20483;EAS_AF=0.5813;AMR_AF=0.2334;AFR_AF=0.0159;EUR_AF=0.0139;SAS_AF=0.0767;AA=G|||;VT=SNP
17	44828931	rs199533	G	A	100	PASS	AC=396;AF=0.0790735;AN=5008;NS=2504;DP=17691;EAS_AF=0.001;AMR_AF=0.1513;AFR_AF=0.0106;EUR_AF=0.2227;SAS_AF=0.0532;AA=G|||;VT=SNP;EX_TARGET
17	44830348	rs199532	C	T	100	PASS	AC=125;AF=0.0249601;AN=5008;NS=2504;DP=17472;EAS_AF=0;AMR_AF=0.0317;AFR_AF=0.0287;EUR_AF=0.0437;SAS_AF=0.0215;AA=C|||;VT=SNP
17	44830414	rs199531	T	C	100	PASS	AC=1803;AF=0.360024;AN=5008;NS=2504;DP=19031;EAS_AF=0.5823;AMR_AF=0.4337;AFR_AF=0.3933;EUR_AF=0.2565;SAS_AF=0.1401;AA=C|||;VT=SNP
17	44830426	rs12603920	C	T	100	PASS	AC=1341;AF=0.267772;AN=5008;NS=2504;DP=18877;EAS_AF=0.5813;AMR_AF=0.2781;AFR_AF=0.3359;EUR_AF=0.0328;SAS_AF=0.0869;AA=C|||;VT=SNP
17	44831932	rs9902077	A	G	100	PASS	AC=1405;AF=0.280551;AN=5008;NS=2504;DP=20076;EAS_AF=0.5823;AMR_AF=0.2795;AFR_AF=0.3828;EUR_AF=0.0328;SAS_AF=0.0869;AA=A|||;VT=SNP
17	44833217	rs35732828	C	A	100	PASS	AC=267;AF=0.0533147;AN=5008;NS=2504;DP=20420;EAS_AF=0;AMR_AF=0.049;AFR_AF=0.0038;EUR_AF=0.165;SAS_AF=0.0634;AA=C|||;VT=SNP;EX_TARGET
17	44833888	rs141599417	C	T	100	PASS	AC=27;AF=0.00539137;AN=5008;NS=2504;DP=21294;EAS_AF=0;AMR_AF=0.0072;AFR_AF=0.0038;EUR_AF=0.0149;SAS_AF=0.002;AA=C|||;VT=SNP
17	44835179	rs12452215	G	A	100	PASS	AC=1342;AF=0.267971;AN=5008;NS=2504;DP=15258;EAS_AF=0.5823;AMR_AF=0.2781;AFR_AF=0.3359;EUR_AF=0.0328;SAS_AF=0.0869;AA=G|||;VT=SNP
17	44835495	rs16941674	C	G	100	PASS	AC=1321;AF=0.263778;AN=5008;NS=2504;DP=20128;EAS_AF=0.5813;AMR_AF=0.2781;AFR_AF=0.3207;EUR_AF=0.0328;SAS_AF=0.0869;AA=C|||;VT=SNP
17	44836302	rs9912530	T	C	100	PASS	AC=2652;AF=0.529553;AN=5008;NS=2504;DP=18108;EAS_AF=0.4187;AMR_AF=0.513;AFR_AF=0.2648;EUR_AF=0.6998;SAS_AF=0.8384;AA=T|||;VT=SNP
17	44836653	rs199530	G	A	100	PASS	AC=2823;AF=0.563698;AN=5008;NS=2504;DP=18710;EAS_AF=0.4196;AMR_AF=0.5418;AFR_AF=0.3321;EUR_AF=0.7396;SAS_AF=0.8599;AA=G|||;VT=SNP
17	44837217	rs199529	A	C	100	PASS	AC=947;AF=0.189097;AN=5008;NS=2504;DP=21914;EAS_AF=0.001;AMR_AF=0.196;AFR_AF=0.3812;EUR_AF=0.2425;SAS_AF=0.0634;AA=C|||;VT=SNP
17	44838710	rs57685539	T	G	100	PASS	AC=436;AF=0.0870607;AN=5008;NS=2504;DP=17338;EAS_AF=0;AMR_AF=0.0403;AFR_AF=0.289;EUR_AF=0.0179;SAS_AF=0.0082;AA=T|||;VT=SNP
17	44839671	rs76076573	T	G	100	PASS	AC=32;AF=0.00638978;AN=5008;NS=2504;DP=15015;EAS_AF=0;AMR_AF=0.0159;AFR_AF=0.0015;EUR_AF=0.0149;SAS_AF=0.0041;AA=T|||;VT=SNP
17	44843136	rs199528	C	T	100	PASS	AC=396;AF=0.0790735;AN=5008;NS=2504;DP=16596;EAS_AF=0.001;AMR_AF=0.1571;AFR_AF=0.0098;EUR_AF=0.2207;SAS_AF=0.0521;AA=C|||;VT=SNP
17	44843651	rs146748702	A	G	100	PASS	AC=155;AF=0.0309505;AN=5008;NS=2504;DP=14775;EAS_AF=0;AMR_AF=0.0216;AFR_AF=0.0908;EUR_AF=0.0159;SAS_AF=0.0041;AA=A|||;VT=SNP
17	44843667	rs199527	G	A	100	PASS	AC=2802;AF=0.559505;AN=5008;NS=2504;DP=15332;EAS_AF=0.4226;AMR_AF=0.5403;AFR_AF=0.3101;EUR_AF=0.7425;SAS_AF=0.863;AA=G|||;VT=SNP
17	44844089	rs80157885	C	G	100	PASS	AC=32;AF=0.00638978;AN=5008;NS=2504;DP=18022;EAS_AF=0;AMR_AF=0.0159;AFR_AF=0.0015;EUR_AF=0.0149;SAS_AF=0.0041;AA=C|||;VT=SNP
17	44845538	rs77266163	C	T	100	PASS	AC=23;AF=0.00459265;AN=5008;NS=2504;DP=20733;EAS_AF=0;AMR_AF=0.0058;AFR_AF=0.0008;EUR_AF=0.0159;SAS_AF=0.002;AA=C|||;VT=SNP
17	44846767	rs148639599	T	C	100	PASS	AC=31;AF=0.0061901;AN=5008;NS=2504;DP=18937;EAS_AF=0;AMR_AF=0.0101;AFR_AF=0.0015;EUR_AF=0.0179;SAS_AF=0.0041;AA=T|||;VT=SNP
17	44847707	rs199526	C	G	100	PASS	AC=3587;AF=0.716254;AN=5008;NS=2504;DP=18970;EAS_AF=0.4256;AMR_AF=0.5937;AFR_AF=0.8517;EUR_AF=0.7634;SAS_AF=0.8712;AA=G|||;VT=SNP
17	44847834	rs199525	T	G	100	PASS	AC=396;AF=0.0790735;AN=5008;NS=2504;DP=18586;EAS_AF=0.001;AMR_AF=0.1571;AFR_AF=0.0098;EUR_AF=0.2207;SAS_AF=0.0521;AA=T|||;VT=SNP
17	44848314	rs3809857	G	T	100	PASS	AC=1002;AF=0.20008;AN=5008;NS=2504;DP=15724;EAS_AF=0.3085;AMR_AF=0.2089;AFR_AF=0.0159;EUR_AF=0.331;SAS_AF=0.1963;AA=G|||;VT=SNP
17	44848438	rs199524	G	T	100	PASS	AC=2823;AF=0.563698;AN=5008;NS=2504;DP=11702;EAS_AF=0.4266;AMR_AF=0.5432;AFR_AF=0.3215;EUR_AF=0.7425;SAS_AF=0.863;AA=G|||;VT=SNP
17	44848517	rs199523	C	A	100	PASS	AC=2843;AF=0.567692;AN=5008;NS=2504;DP=9282;EAS_AF=0.4256;AMR_AF=0.5432;AFR_AF=0.3374;EUR_AF=0.7425;SAS_AF=0.863;AA=C|||;VT=SNP
17	44849926	rs199522	A	G	100	PASS	AC=115;AF=0.0229633;AN=5008;NS=2504;DP=17876;EAS_AF=0;AMR_AF=0.0216;AFR_AF=0.0325;EUR_AF=0.0368;SAS_AF=0.0204;AA=A|||;VT=SNP
17	44850421	rs72628337	G	A	100	PASS	AC=846;AF=0.16893;AN=5008;NS=2504;DP=17220;EAS_AF=0.5734;AMR_AF=0.2349;AFR_AF=0.0121;EUR_AF=0.0139;SAS_AF=0.0767;AA=G|||;VT=SNP
```
