## Supplementary material for "Characterization of shared and ancestry-specific signals driving complex traits using multi-ancestry fine-mapping": s2_data_1kg.pvar

```
##FILTER=<ID=PASS,Description="All filters passed">
##reference=ftp://ftp.1000genomes.ebi.ac.uk//vol1/ftp/technical/reference/phase2_reference_assembly_sequence/hs37d5.fa.gz
##contig=<ID=17,assembly=b37,length=81195210>
##ALT=<ID=CNV,Description="Copy Number Polymorphism">
##ALT=<ID=DEL,Description="Deletion">
##ALT=<ID=DUP,Description="Duplication">
##ALT=<ID=INS:ME:ALU,Description="Insertion of ALU element">
##ALT=<ID=INS:ME:LINE1,Description="Insertion of LINE1 element">
##ALT=<ID=INS:ME:SVA,Description="Insertion of SVA element">
##ALT=<ID=INS:MT,Description="Nuclear Mitochondrial Insertion">
##ALT=<ID=INV,Description="Inversion">
##ALT=<ID=CN0,Description="Copy number allele: 0 copies">
##ALT=<ID=CN1,Description="Copy number allele: 1 copy">
##ALT=<ID=CN2,Description="Copy number allele: 2 copies">
##ALT=<ID=CN3,Description="Copy number allele: 3 copies">
##ALT=<ID=CN4,Description="Copy number allele: 4 copies">
##ALT=<ID=CN5,Description="Copy number allele: 5 copies">
##ALT=<ID=CN6,Description="Copy number allele: 6 copies">
##ALT=<ID=CN7,Description="Copy number allele: 7 copies">
##ALT=<ID=CN8,Description="Copy number allele: 8 copies">
##ALT=<ID=CN9,Description="Copy number allele: 9 copies">
##ALT=<ID=CN10,Description="Copy number allele: 10 copies">
##ALT=<ID=CN11,Description="Copy number allele: 11 copies">
##ALT=<ID=CN12,Description="Copy number allele: 12 copies">
##ALT=<ID=CN13,Description="Copy number allele: 13 copies">
##ALT=<ID=CN14,Description="Copy number allele: 14 copies">
##ALT=<ID=CN15,Description="Copy number allele: 15 copies">
##ALT=<ID=CN16,Description="Copy number allele: 16 copies">
##ALT=<ID=CN17,Description="Copy number allele: 17 copies">
##ALT=<ID=CN18,Description="Copy number allele: 18 copies">
##ALT=<ID=CN19,Description="Copy number allele: 19 copies">
##ALT=<ID=CN20,Description="Copy number allele: 20 copies">
##ALT=<ID=CN21,Description="Copy number allele: 21 copies">
##ALT=<ID=CN22,Description="Copy number allele: 22 copies">
##ALT=<ID=CN23,Description="Copy number allele: 23 copies">
##ALT=<ID=CN24,Description="Copy number allele: 24 copies">
##ALT=<ID=CN25,Description="Copy number allele: 25 copies">
##ALT=<ID=CN26,Description="Copy number allele: 26 copies">
##ALT=<ID=CN27,Description="Copy number allele: 27 copies">
##ALT=<ID=CN28,Description="Copy number allele: 28 copies">
##ALT=<ID=CN29,Description="Copy number allele: 29 copies">
##ALT=<ID=CN30,Description="Copy number allele: 30 copies">
##ALT=<ID=CN31,Description="Copy number allele: 31 copies">
##ALT=<ID=CN32,Description="Copy number allele: 32 copies">
##ALT=<ID=CN33,Description="Copy number allele: 33 copies">
##ALT=<ID=CN34,Description="Copy number allele: 34 copies">
##ALT=<ID=CN35,Description="Copy number allele: 35 copies">
##ALT=<ID=CN36,Description="Copy number allele: 36 copies">
##ALT=<ID=CN37,Description="Copy number allele: 37 copies">
##ALT=<ID=CN38,Description="Copy number allele: 38 copies">
##ALT=<ID=CN39,Description="Copy number allele: 39 copies">
##ALT=<ID=CN40,Description="Copy number allele: 40 copies">
##ALT=<ID=CN41,Description="Copy number allele: 41 copies">
##ALT=<ID=CN42,Description="Copy number allele: 42 copies">
##ALT=<ID=CN43,Description="Copy number allele: 43 copies">
##ALT=<ID=CN44,Description="Copy number allele: 44 copies">
##ALT=<ID=CN45,Description="Copy number allele: 45 copies">
##ALT=<ID=CN46,Description="Copy number allele: 46 copies">
##ALT=<ID=CN47,Description="Copy number allele: 47 copies">
##ALT=<ID=CN48,Description="Copy number allele: 48 copies">
##ALT=<ID=CN49,Description="Copy number allele: 49 copies">
##ALT=<ID=CN50,Description="Copy number allele: 50 copies">
##ALT=<ID=CN51,Description="Copy number allele: 51 copies">
##ALT=<ID=CN52,Description="Copy number allele: 52 copies">
##ALT=<ID=CN53,Description="Copy number allele: 53 copies">
##ALT=<ID=CN54,Description="Copy number allele: 54 copies">
##ALT=<ID=CN55,Description="Copy number allele: 55 copies">
##ALT=<ID=CN56,Description="Copy number allele: 56 copies">
##ALT=<ID=CN57,Description="Copy number allele: 57 copies">
##ALT=<ID=CN58,Description="Copy number allele: 58 copies">
##ALT=<ID=CN59,Description="Copy number allele: 59 copies">
##ALT=<ID=CN60,Description="Copy number allele: 60 copies">
##ALT=<ID=CN61,Description="Copy number allele: 61 copies">
##ALT=<ID=CN62,Description="Copy number allele: 62 copies">
##ALT=<ID=CN63,Description="Copy number allele: 63 copies">
##ALT=<ID=CN64,Description="Copy number allele: 64 copies">
##ALT=<ID=CN65,Description="Copy number allele: 65 copies">
##ALT=<ID=CN66,Description="Copy number allele: 66 copies">
##ALT=<ID=CN67,Description="Copy number allele: 67 copies">
##ALT=<ID=CN68,Description="Copy number allele: 68 copies">
##ALT=<ID=CN69,Description="Copy number allele: 69 copies">
##ALT=<ID=CN70,Description="Copy number allele: 70 copies">
##ALT=<ID=CN71,Description="Copy number allele: 71 copies">
##ALT=<ID=CN72,Description="Copy number allele: 72 copies">
##ALT=<ID=CN73,Description="Copy number allele: 73 copies">
##ALT=<ID=CN74,Description="Copy number allele: 74 copies">
##ALT=<ID=CN75,Description="Copy number allele: 75 copies">
##ALT=<ID=CN76,Description="Copy number allele: 76 copies">
##ALT=<ID=CN77,Description="Copy number allele: 77 copies">
##ALT=<ID=CN78,Description="Copy number allele: 78 copies">
##ALT=<ID=CN79,Description="Copy number allele: 79 copies">
##ALT=<ID=CN80,Description="Copy number allele: 80 copies">
##ALT=<ID=CN81,Description="Copy number allele: 81 copies">
##ALT=<ID=CN82,Description="Copy number allele: 82 copies">
##ALT=<ID=CN83,Description="Copy number allele: 83 copies">
##ALT=<ID=CN84,Description="Copy number allele: 84 copies">
##ALT=<ID=CN85,Description="Copy number allele: 85 copies">
##ALT=<ID=CN86,Description="Copy number allele: 86 copies">
##ALT=<ID=CN87,Description="Copy number allele: 87 copies">
##ALT=<ID=CN88,Description="Copy number allele: 88 copies">
##ALT=<ID=CN89,Description="Copy number allele: 89 copies">
##ALT=<ID=CN90,Description="Copy number allele: 90 copies">
##ALT=<ID=CN91,Description="Copy number allele: 91 copies">
##ALT=<ID=CN92,Description="Copy number allele: 92 copies">
##ALT=<ID=CN93,Description="Copy number allele: 93 copies">
##ALT=<ID=CN94,Description="Copy number allele: 94 copies">
##ALT=<ID=CN95,Description="Copy number allele: 95 copies">
##ALT=<ID=CN96,Description="Copy number allele: 96 copies">
##ALT=<ID=CN97,Description="Copy number allele: 97 copies">
##ALT=<ID=CN98,Description="Copy number allele: 98 copies">
##ALT=<ID=CN99,Description="Copy number allele: 99 copies">
##ALT=<ID=CN100,Description="Copy number allele: 100 copies">
##ALT=<ID=CN101,Description="Copy number allele: 101 copies">
##ALT=<ID=CN102,Description="Copy number allele: 102 copies">
##ALT=<ID=CN103,Description="Copy number allele: 103 copies">
##ALT=<ID=CN104,Description="Copy number allele: 104 copies">
##ALT=<ID=CN105,Description="Copy number allele: 105 copies">
##ALT=<ID=CN106,Description="Copy number allele: 106 copies">
##ALT=<ID=CN107,Description="Copy number allele: 107 copies">
##ALT=<ID=CN108,Description="Copy number allele: 108 copies">
##ALT=<ID=CN109,Description="Copy number allele: 109 copies">
##ALT=<ID=CN110,Description="Copy number allele: 110 copies">
##ALT=<ID=CN111,Description="Copy number allele: 111 copies">
##ALT=<ID=CN112,Description="Copy number allele: 112 copies">
##ALT=<ID=CN113,Description="Copy number allele: 113 copies">
##ALT=<ID=CN114,Description="Copy number allele: 114 copies">
##ALT=<ID=CN115,Description="Copy number allele: 115 copies">
##ALT=<ID=CN116,Description="Copy number allele: 116 copies">
##ALT=<ID=CN117,Description="Copy number allele: 117 copies">
##ALT=<ID=CN118,Description="Copy number allele: 118 copies">
##ALT=<ID=CN119,Description="Copy number allele: 119 copies">
##ALT=<ID=CN120,Description="Copy number allele: 120 copies">
##ALT=<ID=CN121,Description="Copy number allele: 121 copies">
##ALT=<ID=CN122,Description="Copy number allele: 122 copies">
##ALT=<ID=CN123,Description="Copy number allele: 123 copies">
##ALT=<ID=CN124,Description="Copy number allele: 124 copies">
##INFO=<ID=CIEND,Number=2,Type=Integer,Description="Confidence interval around END for imprecise variants">
##INFO=<ID=CIPOS,Number=2,Type=Integer,Description="Confidence interval around POS for imprecise variants">
##INFO=<ID=CS,Number=1,Type=String,Description="Source call set.">
##INFO=<ID=END,Number=1,Type=Integer,Description="End coordinate of this variant">
##INFO=<ID=IMPRECISE,Number=0,Type=Flag,Description="Imprecise structural variation">
##INFO=<ID=MC,Number=.,Type=String,Description="Merged calls.">
##INFO=<ID=MEINFO,Number=4,Type=String,Description="Mobile element info of the form NAME,START,END<POLARITY; If there is only 5' OR 3' support for this call, will be NULL NULL for START and END">
##INFO=<ID=MEND,Number=1,Type=Integer,Description="Mitochondrial end coordinate of inserted sequence">
##INFO=<ID=MLEN,Number=1,Type=Integer,Description="Estimated length of mitochondrial insert">
##INFO=<ID=MSTART,Number=1,Type=Integer,Description="Mitochondrial start coordinate of inserted sequence">
##INFO=<ID=SVLEN,Number=.,Type=Integer,Description="SV length. It is only calculated for structural variation MEIs. For other types of SVs; one may calculate the SV length by INFO:END-START+1, or by finding the difference between lengthes of REF and ALT alleles">
##INFO=<ID=SVTYPE,Number=1,Type=String,Description="Type of structural variant">
##INFO=<ID=TSD,Number=1,Type=String,Description="Precise Target Site Duplication for bases, if unknown, value will be NULL">
##INFO=<ID=AC,Number=A,Type=Integer,Description="Total number of alternate alleles in called genotypes">
##INFO=<ID=AF,Number=A,Type=Float,Description="Estimated allele frequency in the range (0,1)">
##INFO=<ID=NS,Number=1,Type=Integer,Description="Number of samples with data">
##INFO=<ID=AN,Number=1,Type=Integer,Description="Total number of alleles in called genotypes">
##INFO=<ID=EAS_AF,Number=A,Type=Float,Description="Allele frequency in the EAS populations calculated from AC and AN, in the range (0,1)">
##INFO=<ID=EUR_AF,Number=A,Type=Float,Description="Allele frequency in the EUR populations calculated from AC and AN, in the range (0,1)">
##INFO=<ID=AFR_AF,Number=A,Type=Float,Description="Allele frequency in the AFR populations calculated from AC and AN, in the range (0,1)">
##INFO=<ID=AMR_AF,Number=A,Type=Float,Description="Allele frequency in the AMR populations calculated from AC and AN, in the range (0,1)">
##INFO=<ID=SAS_AF,Number=A,Type=Float,Description="Allele frequency in the SAS populations calculated from AC and AN, in the range (0,1)">
##INFO=<ID=DP,Number=1,Type=Integer,Description="Total read depth; only low coverage data were counted towards the DP, exome data were not used">
##INFO=<ID=AA,Number=1,Type=String,Description="Ancestral Allele. Format: AA|REF|ALT|IndelType. AA: Ancestral allele, REF:Reference Allele, ALT:Alternate Allele, IndelType:Type of Indel (REF, ALT and IndelType are only defined for indels)">
##INFO=<ID=VT,Number=.,Type=String,Description="indicates what type of variant the line represents">
##INFO=<ID=EX_TARGET,Number=0,Type=Flag,Description="indicates whether a variant is within the exon pull down target boundaries">
##INFO=<ID=MULTI_ALLELIC,Number=0,Type=Flag,Description="indicates whether a site is multi-allelic">
#CHROM	POS	ID	REF	ALT	QUAL	FILTER	INFO
17	43072663	rs9900708	C	T	100	PASS	AC=1866;AF=0.372604;AN=5008;NS=2504;DP=13492;EAS_AF=0.3938;AMR_AF=0.4611;AFR_AF=0.1755;EUR_AF=0.4831;SAS_AF=0.4407;AA=C|||;VT=SNP
17	43072713	rs193260324	C	T	100	PASS	AC=21;AF=0.00419329;AN=5008;NS=2504;DP=11505;EAS_AF=0.0198;AMR_AF=0;AFR_AF=0;EUR_AF=0;SAS_AF=0.001;AA=C|||;VT=SNP
17	43072946	rs79635816	G	C	100	PASS	AC=319;AF=0.0636981;AN=5008;NS=2504;DP=10634;EAS_AF=0.1825;AMR_AF=0.1153;AFR_AF=0.0008;EUR_AF=0.004;SAS_AF=0.0511;AA=G|||;VT=SNP
17	43073261	rs60565989	G	A	100	PASS	AC=688;AF=0.13738;AN=5008;NS=2504;DP=16943;EAS_AF=0.244;AMR_AF=0.2075;AFR_AF=0.0953;EUR_AF=0.0984;SAS_AF=0.0746;AA=g|||;VT=SNP
17	43073853	rs12453874	T	C	100	PASS	AC=1004;AF=0.200479;AN=5008;NS=2504;DP=18595;EAS_AF=0.244;AMR_AF=0.219;AFR_AF=0.3245;EUR_AF=0.1024;SAS_AF=0.0757;AA=T|||;VT=SNP
17	43073873	rs12453875	T	A	100	PASS	AC=1005;AF=0.200679;AN=5008;NS=2504;DP=18454;EAS_AF=0.244;AMR_AF=0.219;AFR_AF=0.3245;EUR_AF=0.1024;SAS_AF=0.0767;AA=T|||;VT=SNP
17	43074253	rs12449738	T	A	100	PASS	AC=1028;AF=0.205272;AN=5008;NS=2504;DP=17605;EAS_AF=0.244;AMR_AF=0.2205;AFR_AF=0.3389;EUR_AF=0.1014;SAS_AF=0.0808;AA=A|||;VT=SNP
17	43074351	rs113173063	A	G	100	PASS	AC=99;AF=0.0197684;AN=5008;NS=2504;DP=20525;EAS_AF=0.0079;AMR_AF=0.0245;AFR_AF=0.0068;EUR_AF=0.004;SAS_AF=0.0624;AA=G|||;VT=SNP
17	43074425	rs57982334	G	A	100	PASS	AC=35;AF=0.00698882;AN=5008;NS=2504;DP=19963;EAS_AF=0.0208;AMR_AF=0.0173;AFR_AF=0.0008;EUR_AF=0.001;SAS_AF=0;AA=g|||;VT=SNP
17	43075023	rs35836843	A	G	100	PASS	AC=983;AF=0.196286;AN=5008;NS=2504;DP=17042;EAS_AF=0.2431;AMR_AF=0.2176;AFR_AF=0.3086;EUR_AF=0.0994;SAS_AF=0.0808;AA=G|||;VT=SNP
17	43075693	rs12452088	G	A	100	PASS	AC=301;AF=0.0601038;AN=5008;NS=2504;DP=21456;EAS_AF=0.1111;AMR_AF=0.0893;AFR_AF=0.0091;EUR_AF=0.0895;SAS_AF=0.0256;AA=G|||;VT=SNP
17	43076102	rs34864700	G	A	100	PASS	AC=977;AF=0.195088;AN=5008;NS=2504;DP=17523;EAS_AF=0.2421;AMR_AF=0.219;AFR_AF=0.3064;EUR_AF=0.0964;SAS_AF=0.0808;AA=G|||;VT=SNP
17	43076132	rs12946444	C	T	100	PASS	AC=976;AF=0.194888;AN=5008;NS=2504;DP=17201;EAS_AF=0.2421;AMR_AF=0.2176;AFR_AF=0.3064;EUR_AF=0.0964;SAS_AF=0.0808;AA=C|||;VT=SNP
17	43076494	rs77275109	C	A	100	PASS	AC=313;AF=0.0625;AN=5008;NS=2504;DP=15059;EAS_AF=0.1111;AMR_AF=0.0908;AFR_AF=0.0174;EUR_AF=0.0895;SAS_AF=0.0256;AA=C|||;VT=SNP
17	43076563	rs146611688	C	T	100	PASS	AC=34;AF=0.00678914;AN=5008;NS=2504;DP=14786;EAS_AF=0.0278;AMR_AF=0.0014;AFR_AF=0;EUR_AF=0;SAS_AF=0.0051;AA=C|||;VT=SNP
17	43076750	rs4792965	C	A	100	PASS	AC=266;AF=0.053115;AN=5008;NS=2504;DP=19695;EAS_AF=0.1319;AMR_AF=0.1153;AFR_AF=0.0008;EUR_AF=0.003;SAS_AF=0.0501;AA=C|||;VT=SNP
17	43076764	rs4793175	G	A	100	PASS	AC=265;AF=0.0529153;AN=5008;NS=2504;DP=20424;EAS_AF=0.131;AMR_AF=0.1153;AFR_AF=0.0008;EUR_AF=0.003;SAS_AF=0.0501;AA=G|||;VT=SNP
17	43077345	rs117269073	T	C	100	PASS	AC=308;AF=0.0615016;AN=5008;NS=2504;DP=18347;EAS_AF=0.1121;AMR_AF=0.0908;AFR_AF=0.0129;EUR_AF=0.0895;SAS_AF=0.0256;AA=T|||;VT=SNP
17	43077947	rs4793176	C	T	100	PASS	AC=396;AF=0.0790735;AN=5008;NS=2504;DP=18851;EAS_AF=0.131;AMR_AF=0.1196;AFR_AF=0.0915;EUR_AF=0.006;SAS_AF=0.0552;AA=T|||;VT=SNP
17	43078390	rs58365028	C	A	100	PASS	AC=265;AF=0.0529153;AN=5008;NS=2504;DP=18420;EAS_AF=0.131;AMR_AF=0.1153;AFR_AF=0.0008;EUR_AF=0.003;SAS_AF=0.0501;AA=C|||;VT=SNP
17	43078665	rs36027641	T	C	100	PASS	AC=679;AF=0.135583;AN=5008;NS=2504;DP=17232;EAS_AF=0.131;AMR_AF=0.1268;AFR_AF=0.3011;EUR_AF=0.007;SAS_AF=0.0552;AA=C|||;VT=SNP
17	43079322	rs56284011	G	C	100	PASS	AC=438;AF=0.0874601;AN=5008;NS=2504;DP=20342;EAS_AF=0.253;AMR_AF=0.0951;AFR_AF=0.0023;EUR_AF=0.0348;SAS_AF=0.0808;AA=G|||;VT=SNP
17	43079877	rs112998358	C	G	100	PASS	AC=725;AF=0.144768;AN=5008;NS=2504;DP=13562;EAS_AF=0.1121;AMR_AF=0.1023;AFR_AF=0.3147;EUR_AF=0.0944;SAS_AF=0.0307;AA=G|||;VT=SNP
17	43081974	rs11652163	A	G	100	PASS	AC=1158;AF=0.23123;AN=5008;NS=2504;DP=14235;EAS_AF=0.3512;AMR_AF=0.1844;AFR_AF=0.1596;EUR_AF=0.1809;SAS_AF=0.2894;AA=a|||;VT=SNP
17	43082634	rs75211220	C	T	100	PASS	AC=273;AF=0.0545128;AN=5008;NS=2504;DP=12978;EAS_AF=0.1389;AMR_AF=0.1153;AFR_AF=0.0008;EUR_AF=0.003;SAS_AF=0.0501;AA=C|||;VT=SNP
17	43082671	rs12603597	C	G	100	PASS	AC=308;AF=0.0615016;AN=5008;NS=2504;DP=15148;EAS_AF=0.1111;AMR_AF=0.0922;AFR_AF=0.0129;EUR_AF=0.0895;SAS_AF=0.0256;AA=C|||;VT=SNP
17	43083164	rs183206745	G	A	100	PASS	AC=94;AF=0.01877;AN=5008;NS=2504;DP=16124;EAS_AF=0.0079;AMR_AF=0.0259;AFR_AF=0.0008;EUR_AF=0.004;SAS_AF=0.0644;AA=G|||;VT=SNP
17	43084455	rs75353403	G	A	100	PASS	AC=275;AF=0.0549121;AN=5008;NS=2504;DP=12160;EAS_AF=0.1409;AMR_AF=0.1153;AFR_AF=0.0008;EUR_AF=0.003;SAS_AF=0.0501;AA=G|||;VT=SNP
17	43084812	rs4793177	C	T	100	PASS	AC=540;AF=0.107827;AN=5008;NS=2504;DP=16679;EAS_AF=0.1409;AMR_AF=0.121;AFR_AF=0.1967;EUR_AF=0.005;SAS_AF=0.0501;AA=C|||;VT=SNP
17	43085340	rs12936109	G	A	100	PASS	AC=822;AF=0.164137;AN=5008;NS=2504;DP=19652;EAS_AF=0.0099;AMR_AF=0.2536;AFR_AF=0.118;EUR_AF=0.3141;SAS_AF=0.1677;AA=G|||;VT=SNP
17	43085352	rs1561968	G	C	100	PASS	AC=390;AF=0.0778754;AN=5008;NS=2504;DP=19603;EAS_AF=0.1121;AMR_AF=0.0951;AFR_AF=0.0734;EUR_AF=0.0885;SAS_AF=0.0256;AA=G|||;VT=SNP
17	43085415	rs34779614	C	T	100	PASS	AC=502;AF=0.10024;AN=5008;NS=2504;DP=20052;EAS_AF=0.0327;AMR_AF=0.0922;AFR_AF=0.0068;EUR_AF=0.163;SAS_AF=0.2372;AA=C|||;VT=SNP
17	43086625	rs76251979	G	A	100	PASS	AC=278;AF=0.0555112;AN=5008;NS=2504;DP=18290;EAS_AF=0.1419;AMR_AF=0.1182;AFR_AF=0.0008;EUR_AF=0.003;SAS_AF=0.0501;AA=G|||;VT=SNP
17	43086673	rs7211402	C	T	100	PASS	AC=4061;AF=0.810903;AN=5008;NS=2504;DP=19204;EAS_AF=0.6716;AMR_AF=0.8242;AFR_AF=0.8873;EUR_AF=0.7634;SAS_AF=0.8906;AA=T|||;VT=SNP
17	43087183	rs35103016	G	A	100	PASS	AC=695;AF=0.138778;AN=5008;NS=2504;DP=19787;EAS_AF=0.0159;AMR_AF=0.2536;AFR_AF=0.0166;EUR_AF=0.3131;SAS_AF=0.1697;AA=G|||;VT=SNP
17	43087376	rs9905098	G	A	100	PASS	AC=1129;AF=0.225439;AN=5008;NS=2504;DP=15733;EAS_AF=0.3472;AMR_AF=0.1816;AFR_AF=0.1505;EUR_AF=0.1789;SAS_AF=0.2802;AA=g|||;VT=SNP
17	43087826	rs12941960	C	T	100	PASS	AC=839;AF=0.167532;AN=5008;NS=2504;DP=18938;EAS_AF=0.0159;AMR_AF=0.2565;AFR_AF=0.1241;EUR_AF=0.3131;SAS_AF=0.1697;AA=C|||;VT=SNP
17	43088064	rs74716106	G	C	100	PASS	AC=307;AF=0.0613019;AN=5008;NS=2504;DP=18703;EAS_AF=0.1161;AMR_AF=0.0893;AFR_AF=0.0106;EUR_AF=0.0885;SAS_AF=0.0256;AA=G|||;VT=SNP
17	43088098	rs61314636	T	C	100	PASS	AC=1112;AF=0.222045;AN=5008;NS=2504;DP=19516;EAS_AF=0.0526;AMR_AF=0.1398;AFR_AF=0.3782;EUR_AF=0.172;SAS_AF=0.2955;AA=T|||;VT=SNP
17	43088228	rs12326005	G	A	100	PASS	AC=2448;AF=0.488818;AN=5008;NS=2504;DP=20975;EAS_AF=0.505;AMR_AF=0.5648;AFR_AF=0.4228;EUR_AF=0.496;SAS_AF=0.5;AA=A|||;VT=SNP
17	43088936	rs76951886	C	T	100	PASS	AC=1130;AF=0.225639;AN=5008;NS=2504;DP=14655;EAS_AF=0.3472;AMR_AF=0.1816;AFR_AF=0.152;EUR_AF=0.1779;SAS_AF=0.2802;AA=C|||;VT=SNP
17	43089159	rs138445937	A	G	100	PASS	AC=17;AF=0.00339457;AN=5008;NS=2504;DP=17630;EAS_AF=0.0169;AMR_AF=0;AFR_AF=0;EUR_AF=0;SAS_AF=0;AA=A|||;VT=SNP
17	43089477	rs9893429	G	C	100	PASS	AC=1130;AF=0.225639;AN=5008;NS=2504;DP=14756;EAS_AF=0.3472;AMR_AF=0.1816;AFR_AF=0.152;EUR_AF=0.1779;SAS_AF=0.2802;AA=G|||;VT=SNP
17	43090135	rs4349189	C	A	100	PASS	AC=2427;AF=0.484625;AN=5008;NS=2504;DP=16295;EAS_AF=0.5069;AMR_AF=0.5634;AFR_AF=0.407;EUR_AF=0.496;SAS_AF=0.499;AA=A|||;VT=SNP
17	43090416	rs12951005	G	T	100	PASS	AC=819;AF=0.163538;AN=5008;NS=2504;DP=19309;EAS_AF=0.0159;AMR_AF=0.2565;AFR_AF=0.1089;EUR_AF=0.3131;SAS_AF=0.1697;AA=G|||;VT=SNP
17	43090910	rs12937001	C	G	100	PASS	AC=826;AF=0.164936;AN=5008;NS=2504;DP=17537;EAS_AF=0.0159;AMR_AF=0.2565;AFR_AF=0.115;EUR_AF=0.3121;SAS_AF=0.1697;AA=C|||;VT=SNP
17	43090950	rs60573416	T	C	100	PASS	AC=279;AF=0.0557109;AN=5008;NS=2504;DP=16439;EAS_AF=0.1419;AMR_AF=0.1182;AFR_AF=0.0008;EUR_AF=0.003;SAS_AF=0.0511;AA=T|||;VT=SNP
17	43091018	rs2878973	T	C	100	PASS	AC=2441;AF=0.48742;AN=5008;NS=2504;DP=15232;EAS_AF=0.501;AMR_AF=0.5648;AFR_AF=0.4213;EUR_AF=0.496;SAS_AF=0.499;AA=C|||;VT=SNP
17	43091136	rs186050935	C	T	100	PASS	AC=94;AF=0.01877;AN=5008;NS=2504;DP=14673;EAS_AF=0.0079;AMR_AF=0.0245;AFR_AF=0;EUR_AF=0.004;SAS_AF=0.0665;AA=C|||;VT=SNP
17	43091181	rs12953082	G	C	100	PASS	AC=826;AF=0.164936;AN=5008;NS=2504;DP=14514;EAS_AF=0.0159;AMR_AF=0.2565;AFR_AF=0.1142;EUR_AF=0.3131;SAS_AF=0.1697;AA=G|||;VT=SNP
17	43091376	rs143334356	A	G	100	PASS	AC=40;AF=0.00798722;AN=5008;NS=2504;DP=11129;EAS_AF=0.0397;AMR_AF=0;AFR_AF=0;EUR_AF=0;SAS_AF=0;AA=A|||;VT=SNP
17	43092081	rs78652363	T	C	100	PASS	AC=79;AF=0.0157748;AN=5008;NS=2504;DP=12186;EAS_AF=0.0675;AMR_AF=0;AFR_AF=0;EUR_AF=0.003;SAS_AF=0.0082;AA=T|||;VT=SNP
17	43092302	rs12946018	T	G	100	PASS	AC=815;AF=0.16274;AN=5008;NS=2504;DP=16904;EAS_AF=0.0159;AMR_AF=0.2565;AFR_AF=0.1067;EUR_AF=0.3121;SAS_AF=0.1697;AA=t|||;VT=SNP
17	43092635	rs9891298	C	T	100	PASS	AC=1944;AF=0.388179;AN=5008;NS=2504;DP=18624;EAS_AF=0.3591;AMR_AF=0.438;AFR_AF=0.2617;EUR_AF=0.4911;SAS_AF=0.4479;AA=c|||;VT=SNP
17	43093021	rs9892253	C	G	100	PASS	AC=1946;AF=0.388578;AN=5008;NS=2504;DP=17482;EAS_AF=0.3591;AMR_AF=0.438;AFR_AF=0.2632;EUR_AF=0.4911;SAS_AF=0.4479;AA=G|||;VT=SNP
17	43093401	rs8072289	T	C	100	PASS	AC=2449;AF=0.489018;AN=5008;NS=2504;DP=16697;EAS_AF=0.502;AMR_AF=0.5648;AFR_AF=0.4251;EUR_AF=0.496;SAS_AF=0.501;AA=C|||;VT=SNP
17	43093872	rs75247308	C	T	100	PASS	AC=278;AF=0.0555112;AN=5008;NS=2504;DP=17771;EAS_AF=0.1419;AMR_AF=0.1182;AFR_AF=0.0008;EUR_AF=0.003;SAS_AF=0.0501;AA=C|||;VT=SNP
17	43094140	rs6503410	C	T	100	PASS	AC=1241;AF=0.247804;AN=5008;NS=2504;DP=19725;EAS_AF=0.0546;AMR_AF=0.183;AFR_AF=0.3714;EUR_AF=0.2565;SAS_AF=0.317;AA=C|||;VT=SNP
17	43094236	rs79588955	G	C	100	PASS	AC=306;AF=0.0611022;AN=5008;NS=2504;DP=19181;EAS_AF=0.1081;AMR_AF=0.0893;AFR_AF=0.0144;EUR_AF=0.0885;SAS_AF=0.0276;AA=G|||;VT=SNP
17	43095574	rs78511019	G	A	100	PASS	AC=478;AF=0.0954473;AN=5008;NS=2504;DP=21462;EAS_AF=0.0506;AMR_AF=0.1095;AFR_AF=0.0719;EUR_AF=0.1014;SAS_AF=0.1575;AA=G|||;VT=SNP
17	43095854	rs2077261	G	A	100	PASS	AC=590;AF=0.117812;AN=5008;NS=2504;DP=18250;EAS_AF=0.0159;AMR_AF=0.2061;AFR_AF=0.0696;EUR_AF=0.1918;SAS_AF=0.1493;AA=G|||;VT=SNP
17	43096128	rs894686	G	A	100	PASS	AC=977;AF=0.195088;AN=5008;NS=2504;DP=17753;EAS_AF=0.0347;AMR_AF=0.1369;AFR_AF=0.3487;EUR_AF=0.17;SAS_AF=0.2198;AA=G|||;VT=SNP
17	43096229	rs2337437	G	T	100	PASS	AC=957;AF=0.191094;AN=5008;NS=2504;DP=14857;EAS_AF=0.0347;AMR_AF=0.134;AFR_AF=0.3343;EUR_AF=0.171;SAS_AF=0.2198;AA=G|||;VT=SNP
17	43096317	rs56057160	A	C	100	PASS	AC=593;AF=0.118411;AN=5008;NS=2504;DP=14001;EAS_AF=0.0159;AMR_AF=0.2061;AFR_AF=0.0711;EUR_AF=0.1928;SAS_AF=0.1493;AA=a|||;VT=SNP
17	43097260	rs62065780	T	C	100	PASS	AC=593;AF=0.118411;AN=5008;NS=2504;DP=17362;EAS_AF=0.0159;AMR_AF=0.2061;AFR_AF=0.0711;EUR_AF=0.1928;SAS_AF=0.1493;AA=C|||;VT=SNP
17	43098200	rs76220584	C	G	100	PASS	AC=1117;AF=0.223043;AN=5008;NS=2504;DP=11841;EAS_AF=0.2956;AMR_AF=0.3458;AFR_AF=0.09;EUR_AF=0.2107;SAS_AF=0.2536;AA=C|||;VT=SNP
17	43099094	rs79163785	G	A	100	PASS	AC=278;AF=0.0555112;AN=5008;NS=2504;DP=16253;EAS_AF=0.0169;AMR_AF=0.0476;AFR_AF=0.0446;EUR_AF=0.0865;SAS_AF=0.0838;AA=G|||;VT=SNP
17	43099479	rs142612546	G	A	100	PASS	AC=234;AF=0.0467252;AN=5008;NS=2504;DP=9702;EAS_AF=0.0169;AMR_AF=0.0476;AFR_AF=0.0113;EUR_AF=0.0875;SAS_AF=0.0828;AA=G|||;VT=SNP
17	43099514	rs62065781	G	C	100	PASS	AC=580;AF=0.115815;AN=5008;NS=2504;DP=10323;EAS_AF=0.0149;AMR_AF=0.2061;AFR_AF=0.0628;EUR_AF=0.1928;SAS_AF=0.1483;AA=G|||;VT=SNP
17	43099624	rs62065782	C	T	100	PASS	AC=579;AF=0.115615;AN=5008;NS=2504;DP=12560;EAS_AF=0.0149;AMR_AF=0.2061;AFR_AF=0.0628;EUR_AF=0.1918;SAS_AF=0.1483;AA=C|||;VT=SNP
17	43100070	rs3744474	T	C	100	PASS	AC=953;AF=0.190296;AN=5008;NS=2504;DP=20860;EAS_AF=0.2659;AMR_AF=0.2853;AFR_AF=0.0794;EUR_AF=0.1968;SAS_AF=0.1881;AA=T|||;VT=SNP
17	43100566	rs7220212	C	G	100	PASS	AC=958;AF=0.191294;AN=5008;NS=2504;DP=17299;EAS_AF=0.0347;AMR_AF=0.1354;AFR_AF=0.3366;EUR_AF=0.17;SAS_AF=0.2178;AA=C|||;VT=SNP
17	43100831	rs12568	A	C	100	PASS	AC=1020;AF=0.203674;AN=5008;NS=2504;DP=17263;EAS_AF=0.0347;AMR_AF=0.1412;AFR_AF=0.3812;EUR_AF=0.17;SAS_AF=0.2168;AA=A|||;VT=SNP
17	43101281	rs7225735	A	C	100	PASS	AC=3086;AF=0.616214;AN=5008;NS=2504;DP=18430;EAS_AF=0.3433;AMR_AF=0.7046;AFR_AF=0.8026;EUR_AF=0.5775;SAS_AF=0.6227;AA=C|||;VT=SNP
17	43101382	rs7225329	C	T	100	PASS	AC=2830;AF=0.565096;AN=5008;NS=2504;DP=20137;EAS_AF=0.3433;AMR_AF=0.6945;AFR_AF=0.6165;EUR_AF=0.5746;SAS_AF=0.6227;AA=T|||;VT=SNP
17	43102286	rs730953	A	C	100	PASS	AC=2835;AF=0.566094;AN=5008;NS=2504;DP=15719;EAS_AF=0.3462;AMR_AF=0.6945;AFR_AF=0.618;EUR_AF=0.5746;SAS_AF=0.6227;AA=C|||;VT=SNP
17	43102588	rs708381	C	T	100	PASS	AC=3087;AF=0.616414;AN=5008;NS=2504;DP=16835;EAS_AF=0.3462;AMR_AF=0.7046;AFR_AF=0.8018;EUR_AF=0.5765;SAS_AF=0.6227;AA=T|||;VT=SNP
17	43103008	rs11868071	G	A	100	PASS	AC=364;AF=0.0726837;AN=5008;NS=2504;DP=18304;EAS_AF=0.1091;AMR_AF=0.1124;AFR_AF=0.0121;EUR_AF=0.1074;SAS_AF=0.0532;AA=G|||;VT=SNP
17	43103905	rs55933307	A	G	100	PASS	AC=583;AF=0.116414;AN=5008;NS=2504;DP=14530;EAS_AF=0.0159;AMR_AF=0.2075;AFR_AF=0.0628;EUR_AF=0.1928;SAS_AF=0.1493;AA=A|||;VT=SNP
17	43104469	rs62065786	A	G	100	PASS	AC=2837;AF=0.566494;AN=5008;NS=2504;DP=20517;EAS_AF=0.3462;AMR_AF=0.6945;AFR_AF=0.6195;EUR_AF=0.5746;SAS_AF=0.6227;AA=a|||;VT=SNP
17	43105007	rs112275462	C	G	100	PASS	AC=232;AF=0.0463259;AN=5008;NS=2504;DP=16520;EAS_AF=0.0169;AMR_AF=0.0476;AFR_AF=0.0098;EUR_AF=0.0865;SAS_AF=0.0838;AA=C|||;VT=SNP
17	43105210	rs145014961	C	T	100	PASS	AC=91;AF=0.0181709;AN=5008;NS=2504;DP=15060;EAS_AF=0.0893;AMR_AF=0;AFR_AF=0;EUR_AF=0;SAS_AF=0.001;AA=C|||;VT=SNP
17	43105631	rs62065787	G	C	100	PASS	AC=2836;AF=0.566294;AN=5008;NS=2504;DP=12047;EAS_AF=0.3462;AMR_AF=0.6931;AFR_AF=0.6195;EUR_AF=0.5746;SAS_AF=0.6227;AA=C|||;VT=SNP
17	43105730	rs140777775	G	A	100	PASS	AC=152;AF=0.0303514;AN=5008;NS=2504;DP=13389;EAS_AF=0.0298;AMR_AF=0.0576;AFR_AF=0.0008;EUR_AF=0.0129;SAS_AF=0.0695;AA=G|||;VT=SNP
17	43106394	rs7209081	T	A	100	PASS	AC=977;AF=0.195088;AN=5008;NS=2504;DP=17550;EAS_AF=0.0347;AMR_AF=0.1369;AFR_AF=0.3487;EUR_AF=0.17;SAS_AF=0.2198;AA=T|||;VT=SNP
17	43106844	rs4413004	T	C	100	PASS	AC=3088;AF=0.616613;AN=5008;NS=2504;DP=19507;EAS_AF=0.3462;AMR_AF=0.7046;AFR_AF=0.8026;EUR_AF=0.5765;SAS_AF=0.6227;AA=C|||;VT=SNP
17	43107589	rs73311379	C	T	100	PASS	AC=971;AF=0.19389;AN=5008;NS=2504;DP=19041;EAS_AF=0.0347;AMR_AF=0.1369;AFR_AF=0.3457;EUR_AF=0.17;SAS_AF=0.2178;AA=C|||;VT=SNP
17	43107891	rs141901220	G	A	100	PASS	AC=24;AF=0.00479233;AN=5008;NS=2504;DP=19814;EAS_AF=0.0238;AMR_AF=0;AFR_AF=0;EUR_AF=0;SAS_AF=0;AA=G|||;VT=SNP
17	43108208	rs79811178	G	A	100	PASS	AC=178;AF=0.0355431;AN=5008;NS=2504;DP=18989;EAS_AF=0.0109;AMR_AF=0.0447;AFR_AF=0.0015;EUR_AF=0.0835;SAS_AF=0.0511;AA=G|||;VT=SNP
17	43108470	rs62065788	G	A	100	PASS	AC=582;AF=0.116214;AN=5008;NS=2504;DP=19045;EAS_AF=0.0159;AMR_AF=0.2075;AFR_AF=0.0628;EUR_AF=0.1928;SAS_AF=0.1483;AA=G|||;VT=SNP
17	43108705	rs7216522	A	G	100	PASS	AC=1636;AF=0.326677;AN=5008;NS=2504;DP=18036;EAS_AF=0.0605;AMR_AF=0.3487;AFR_AF=0.4592;EUR_AF=0.3628;SAS_AF=0.3691;AA=G|||;VT=SNP
17	43108899	rs12450587	G	C	100	PASS	AC=582;AF=0.116214;AN=5008;NS=2504;DP=20466;EAS_AF=0.0159;AMR_AF=0.2075;AFR_AF=0.0628;EUR_AF=0.1928;SAS_AF=0.1483;AA=G|||;VT=SNP
17	43109057	rs77323994	C	T	100	PASS	AC=151;AF=0.0301518;AN=5008;NS=2504;DP=18287;EAS_AF=0.0298;AMR_AF=0.0576;AFR_AF=0.0008;EUR_AF=0.0129;SAS_AF=0.0685;AA=C|||;VT=SNP
17	43111154	rs10451271	A	G	100	PASS	AC=1619;AF=0.323283;AN=5008;NS=2504;DP=18642;EAS_AF=0.0506;AMR_AF=0.3487;AFR_AF=0.4546;EUR_AF=0.3628;SAS_AF=0.3681;AA=G|||;VT=SNP
17	43111162	rs9303432	A	G	100	PASS	AC=4864;AF=0.971246;AN=5008;NS=2504;DP=18967;EAS_AF=0.8621;AMR_AF=1;AFR_AF=1;EUR_AF=0.999;SAS_AF=0.9959;AA=G|||;VT=SNP
17	43111558	rs117298907	G	A	100	PASS	AC=151;AF=0.0301518;AN=5008;NS=2504;DP=15892;EAS_AF=0.0298;AMR_AF=0.0576;AFR_AF=0.0008;EUR_AF=0.0129;SAS_AF=0.0685;AA=G|||;VT=SNP;EX_TARGET
17	43111688	rs9900173	G	A	100	PASS	AC=1281;AF=0.255791;AN=5008;NS=2504;DP=17004;EAS_AF=0.2738;AMR_AF=0.2161;AFR_AF=0.1634;EUR_AF=0.3499;SAS_AF=0.2935;AA=G|||;VT=SNP;EX_TARGET
17	43112835	rs7219243	A	G	100	PASS	AC=981;AF=0.195887;AN=5008;NS=2504;DP=12089;EAS_AF=0.0347;AMR_AF=0.1369;AFR_AF=0.3525;EUR_AF=0.17;SAS_AF=0.2188;AA=G|||;VT=SNP
17	43113191	rs77243960	C	T	100	PASS	AC=995;AF=0.198682;AN=5008;NS=2504;DP=19218;EAS_AF=0.2946;AMR_AF=0.2997;AFR_AF=0.0976;EUR_AF=0.1282;SAS_AF=0.2372;AA=C|||;VT=SNP
17	43113192	rs75622696	C	G	100	PASS	AC=995;AF=0.198682;AN=5008;NS=2504;DP=19270;EAS_AF=0.2946;AMR_AF=0.2997;AFR_AF=0.0976;EUR_AF=0.1282;SAS_AF=0.2372;AA=C|||;VT=SNP
17	43113795	rs59835134	A	T	100	PASS	AC=973;AF=0.194289;AN=5008;NS=2504;DP=16018;EAS_AF=0.0347;AMR_AF=0.1369;AFR_AF=0.3464;EUR_AF=0.17;SAS_AF=0.2188;AA=A|||;VT=SNP
17	43113879	rs76358396	G	A	100	PASS	AC=276;AF=0.0551118;AN=5008;NS=2504;DP=17140;EAS_AF=0.1399;AMR_AF=0.1225;AFR_AF=0.0023;EUR_AF=0.002;SAS_AF=0.046;AA=G|||;VT=SNP
17	43114333	rs75648943	C	T	100	PASS	AC=251;AF=0.0501198;AN=5008;NS=2504;DP=21314;EAS_AF=0.0169;AMR_AF=0.0504;AFR_AF=0.0219;EUR_AF=0.0875;SAS_AF=0.0838;AA=C|||;VT=SNP
17	43114659	rs72830981	C	T	100	PASS	AC=584;AF=0.116613;AN=5008;NS=2504;DP=15915;EAS_AF=0.0159;AMR_AF=0.2032;AFR_AF=0.0666;EUR_AF=0.1928;SAS_AF=0.1483;AA=C|||;VT=SNP
17	43114943	rs12450063	C	A	100	PASS	AC=579;AF=0.115615;AN=5008;NS=2504;DP=15460;EAS_AF=0.0159;AMR_AF=0.2017;AFR_AF=0.0643;EUR_AF=0.1928;SAS_AF=0.1472;AA=C|||;VT=SNP
17	43115263	rs6503411	T	G	100	PASS	AC=978;AF=0.195288;AN=5008;NS=2504;DP=16829;EAS_AF=0.0347;AMR_AF=0.1369;AFR_AF=0.3487;EUR_AF=0.17;SAS_AF=0.2209;AA=T|||;VT=SNP
17	43115601	rs7220106	T	G	100	PASS	AC=1621;AF=0.323682;AN=5008;NS=2504;DP=17841;EAS_AF=0.0506;AMR_AF=0.3444;AFR_AF=0.4584;EUR_AF=0.3618;SAS_AF=0.3691;AA=-|||;VT=SNP
17	43115700	rs74252802	C	A	100	PASS	AC=141;AF=0.028155;AN=5008;NS=2504;DP=17911;EAS_AF=0.1151;AMR_AF=0.0288;AFR_AF=0.0008;EUR_AF=0;SAS_AF=0.0041;AA=-|||;VT=SNP
17	43116313	rs9898793	C	T	100	PASS	AC=1152;AF=0.230032;AN=5008;NS=2504;DP=22647;EAS_AF=0.2738;AMR_AF=0.1729;AFR_AF=0.1649;EUR_AF=0.2684;SAS_AF=0.274;AA=-|||;VT=SNP
17	43117238	rs141298600	A	G	100	PASS	AC=165;AF=0.0329473;AN=5008;NS=2504;DP=18453;EAS_AF=0.0298;AMR_AF=0.0605;AFR_AF=0.0098;EUR_AF=0.0129;SAS_AF=0.0685;AA=-|||;VT=SNP
17	43117476	rs12603364	C	T	100	PASS	AC=362;AF=0.0722843;AN=5008;NS=2504;DP=14130;EAS_AF=0.1081;AMR_AF=0.111;AFR_AF=0.0121;EUR_AF=0.1074;SAS_AF=0.0532;AA=-|||;VT=SNP
17	43117581	rs113644109	C	T	100	PASS	AC=1113;AF=0.222244;AN=5008;NS=2504;DP=16177;EAS_AF=0.0347;AMR_AF=0.1844;AFR_AF=0.348;EUR_AF=0.2525;SAS_AF=0.2413;AA=-|||;VT=SNP
17	43117749	rs536111955	C	A	100	PASS	AC=12;AF=0.00239617;AN=5008;NS=2504;DP=11567;EAS_AF=0.0089;AMR_AF=0;AFR_AF=0;EUR_AF=0;SAS_AF=0.0031;AA=-|||;VT=SNP
17	43117813	rs8078303	T	C	100	PASS	AC=1131;AF=0.225839;AN=5008;NS=2504;DP=15368;EAS_AF=0.2946;AMR_AF=0.3458;AFR_AF=0.0991;EUR_AF=0.2117;SAS_AF=0.2556;AA=-|||;VT=SNP
17	43118177	rs9915259	T	C	100	PASS	AC=1235;AF=0.246605;AN=5008;NS=2504;DP=19021;EAS_AF=0.2956;AMR_AF=0.3487;AFR_AF=0.174;EUR_AF=0.2127;SAS_AF=0.2566;AA=-|||;VT=SNP
17	43118702	rs80120688	C	T	100	PASS	AC=589;AF=0.117612;AN=5008;NS=2504;DP=14034;EAS_AF=0.1567;AMR_AF=0.1729;AFR_AF=0.0673;EUR_AF=0.0905;SAS_AF=0.1339;AA=c|||;VT=SNP
17	43120500	rs8070631	C	G	100	PASS	AC=1027;AF=0.205072;AN=5008;NS=2504;DP=20796;EAS_AF=0.0347;AMR_AF=0.1412;AFR_AF=0.3843;EUR_AF=0.17;SAS_AF=0.2198;AA=C|||;VT=SNP
17	43120994	rs8071302	C	T	100	PASS	AC=1621;AF=0.323682;AN=5008;NS=2504;DP=18923;EAS_AF=0.0516;AMR_AF=0.3444;AFR_AF=0.4561;EUR_AF=0.3628;SAS_AF=0.3701;AA=T|||;VT=SNP
17	43121077	rs4793179	C	T	100	PASS	AC=3104;AF=0.619808;AN=5008;NS=2504;DP=21933;EAS_AF=0.3462;AMR_AF=0.7017;AFR_AF=0.8154;EUR_AF=0.5765;SAS_AF=0.6237;AA=T|||;VT=SNP
17	43121308	rs4793180	C	T	100	PASS	AC=963;AF=0.192292;AN=5008;NS=2504;DP=16808;EAS_AF=0.2659;AMR_AF=0.2853;AFR_AF=0.087;EUR_AF=0.1978;SAS_AF=0.1871;AA=C|||;VT=SNP
17	43121490	rs4792966	A	C	100	PASS	AC=3107;AF=0.620407;AN=5008;NS=2504;DP=19198;EAS_AF=0.3472;AMR_AF=0.7017;AFR_AF=0.8162;EUR_AF=0.5775;SAS_AF=0.6237;AA=C|||;VT=SNP
17	43121502	rs4792967	A	G	100	PASS	AC=3105;AF=0.620008;AN=5008;NS=2504;DP=18418;EAS_AF=0.3462;AMR_AF=0.7017;AFR_AF=0.8154;EUR_AF=0.5775;SAS_AF=0.6237;AA=G|||;VT=SNP
17	43121737	rs117347927	G	A	100	PASS	AC=247;AF=0.0493211;AN=5008;NS=2504;DP=16302;EAS_AF=0.1796;AMR_AF=0.0403;AFR_AF=0.0015;EUR_AF=0.008;SAS_AF=0.0286;AA=G|||;VT=SNP
17	43122016	rs4793181	T	C	100	PASS	AC=3105;AF=0.620008;AN=5008;NS=2504;DP=13139;EAS_AF=0.3462;AMR_AF=0.7017;AFR_AF=0.8154;EUR_AF=0.5765;SAS_AF=0.6247;AA=C|||;VT=SNP
17	43122018	rs62065821	C	T	100	PASS	AC=584;AF=0.116613;AN=5008;NS=2504;DP=13103;EAS_AF=0.0159;AMR_AF=0.2032;AFR_AF=0.0658;EUR_AF=0.1918;SAS_AF=0.1503;AA=C|||;VT=SNP
17	43122164	rs11650033	T	C	100	PASS	AC=1618;AF=0.323083;AN=5008;NS=2504;DP=15359;EAS_AF=0.0506;AMR_AF=0.3444;AFR_AF=0.4561;EUR_AF=0.3618;SAS_AF=0.3691;AA=C|||;VT=SNP
17	43122245	rs62065823	C	T	100	PASS	AC=580;AF=0.115815;AN=5008;NS=2504;DP=14488;EAS_AF=0.0159;AMR_AF=0.2032;AFR_AF=0.0628;EUR_AF=0.1918;SAS_AF=0.1503;AA=C|||;VT=SNP
17	43122794	rs55838522	A	G	100	PASS	AC=1618;AF=0.323083;AN=5008;NS=2504;DP=19413;EAS_AF=0.0506;AMR_AF=0.3444;AFR_AF=0.4561;EUR_AF=0.3618;SAS_AF=0.3691;AA=G|||;VT=SNP
17	43123625	rs59246405	C	T	100	PASS	AC=1654;AF=0.330272;AN=5008;NS=2504;DP=20121;EAS_AF=0.0506;AMR_AF=0.3329;AFR_AF=0.4917;EUR_AF=0.3628;SAS_AF=0.365;AA=T|||;VT=SNP
17	43123945	rs62065826	T	C	100	PASS	AC=579;AF=0.115615;AN=5008;NS=2504;DP=14423;EAS_AF=0.0159;AMR_AF=0.1974;AFR_AF=0.0666;EUR_AF=0.1918;SAS_AF=0.1483;AA=T|||;VT=SNP
17	43124649	rs117899691	C	T	100	PASS	AC=151;AF=0.0301518;AN=5008;NS=2504;DP=15671;EAS_AF=0.0298;AMR_AF=0.0576;AFR_AF=0.0008;EUR_AF=0.0129;SAS_AF=0.0685;AA=C|||;VT=SNP
17	43125662	rs12453616	G	C	100	PASS	AC=593;AF=0.118411;AN=5008;NS=2504;DP=16027;EAS_AF=0.0159;AMR_AF=0.2003;AFR_AF=0.0681;EUR_AF=0.1958;SAS_AF=0.1544;AA=G|||;VT=SNP
17	43125929	rs148358499	C	T	100	PASS	AC=140;AF=0.0279553;AN=5008;NS=2504;DP=20379;EAS_AF=0.1141;AMR_AF=0.0288;AFR_AF=0.0008;EUR_AF=0;SAS_AF=0.0041;AA=c|||;VT=SNP
17	43127395	rs28497626	A	G	100	PASS	AC=667;AF=0.133187;AN=5008;NS=2504;DP=16638;EAS_AF=0.1567;AMR_AF=0.1801;AFR_AF=0.1188;EUR_AF=0.0934;SAS_AF=0.136;AA=a|||;VT=SNP
17	43127708	rs12950988	G	A	100	PASS	AC=1305;AF=0.260583;AN=5008;NS=2504;DP=17722;EAS_AF=0.2798;AMR_AF=0.2089;AFR_AF=0.1687;EUR_AF=0.3221;SAS_AF=0.3384;AA=G|||;VT=SNP
17	43127715	rs4793173	A	C	100	PASS	AC=3126;AF=0.624201;AN=5008;NS=2504;DP=18159;EAS_AF=0.3462;AMR_AF=0.7061;AFR_AF=0.8185;EUR_AF=0.5855;SAS_AF=0.6299;AA=C|||;VT=SNP
17	43128569	rs4315379	G	C	100	PASS	AC=592;AF=0.118211;AN=5008;NS=2504;DP=17330;EAS_AF=0.0169;AMR_AF=0.2003;AFR_AF=0.0666;EUR_AF=0.1958;SAS_AF=0.1544;AA=G|||;VT=SNP
17	43128906	rs8071429	T	A	100	PASS	AC=2872;AF=0.573482;AN=5008;NS=2504;DP=5979;EAS_AF=0.3462;AMR_AF=0.696;AFR_AF=0.6331;EUR_AF=0.5835;SAS_AF=0.6299;AA=c|||;VT=SNP
17	43129470	rs141126897	C	T	100	PASS	AC=150;AF=0.0299521;AN=5008;NS=2504;DP=4692;EAS_AF=0.0288;AMR_AF=0.0576;AFR_AF=0.0008;EUR_AF=0.0129;SAS_AF=0.0685;AA=N|||;VT=SNP
17	43130568	rs151149376	G	A	100	PASS	AC=48;AF=0.00958466;AN=5008;NS=2504;DP=14963;EAS_AF=0.0417;AMR_AF=0;AFR_AF=0;EUR_AF=0;SAS_AF=0.0061;AA=G|||;VT=SNP
17	43130632	rs545379771	T	G	100	PASS	AC=16;AF=0.00319489;AN=5008;NS=2504;DP=16674;EAS_AF=0.0149;AMR_AF=0;AFR_AF=0;EUR_AF=0;SAS_AF=0.001;AA=T|||;VT=SNP
17	43130750	rs140071887	C	T	100	PASS	AC=48;AF=0.00958466;AN=5008;NS=2504;DP=13660;EAS_AF=0.0417;AMR_AF=0;AFR_AF=0;EUR_AF=0;SAS_AF=0.0061;AA=C|||;VT=SNP
17	43131056	rs62065828	A	G	100	PASS	AC=593;AF=0.118411;AN=5008;NS=2504;DP=19963;EAS_AF=0.0159;AMR_AF=0.2003;AFR_AF=0.0673;EUR_AF=0.1958;SAS_AF=0.1554;AA=A|||;VT=SNP
17	43131480	rs4793172	A	T	100	PASS	AC=3125;AF=0.624002;AN=5008;NS=2504;DP=19847;EAS_AF=0.3462;AMR_AF=0.7061;AFR_AF=0.8177;EUR_AF=0.5855;SAS_AF=0.6299;AA=T|||;VT=SNP;EX_TARGET
17	43132289	rs79712245	T	C	100	PASS	AC=150;AF=0.0299521;AN=5008;NS=2504;DP=21571;EAS_AF=0.0288;AMR_AF=0.0576;AFR_AF=0.0008;EUR_AF=0.0129;SAS_AF=0.0685;AA=T|||;VT=SNP
17	43132290	rs4793171	A	G	100	PASS	AC=623;AF=0.124401;AN=5008;NS=2504;DP=21593;EAS_AF=0.1567;AMR_AF=0.1772;AFR_AF=0.0885;EUR_AF=0.0924;SAS_AF=0.135;AA=A|||;VT=SNP
17	43132378	rs57499268	G	A	100	PASS	AC=1022;AF=0.204073;AN=5008;NS=2504;DP=19746;EAS_AF=0.0367;AMR_AF=0.1354;AFR_AF=0.3828;EUR_AF=0.172;SAS_AF=0.2168;AA=G|||;VT=SNP
17	43132613	rs59138429	T	G	100	PASS	AC=421;AF=0.0840655;AN=5008;NS=2504;DP=16997;EAS_AF=0.1091;AMR_AF=0.121;AFR_AF=0.0461;EUR_AF=0.1113;SAS_AF=0.0552;AA=T|||;VT=SNP
17	43132719	rs12602966	A	C	100	PASS	AC=1304;AF=0.260383;AN=5008;NS=2504;DP=17356;EAS_AF=0.2778;AMR_AF=0.2089;AFR_AF=0.1687;EUR_AF=0.3231;SAS_AF=0.3384;AA=A|||;VT=SNP
17	43133128	rs12603474	T	G	100	PASS	AC=376;AF=0.0750799;AN=5008;NS=2504;DP=19133;EAS_AF=0.1091;AMR_AF=0.1196;AFR_AF=0.0129;EUR_AF=0.1113;SAS_AF=0.0552;AA=T|||;VT=SNP
17	43133172	rs61544589	G	A	100	PASS	AC=273;AF=0.0545128;AN=5008;NS=2504;DP=22024;EAS_AF=0.1399;AMR_AF=0.1225;AFR_AF=0.0008;EUR_AF=0.002;SAS_AF=0.045;AA=G|||;VT=SNP
17	43133193	rs79580688	C	T	100	PASS	AC=253;AF=0.0505192;AN=5008;NS=2504;DP=21558;EAS_AF=0.0169;AMR_AF=0.0504;AFR_AF=0.0219;EUR_AF=0.0885;SAS_AF=0.0849;AA=C|||;VT=SNP
17	43133627	rs12601574	C	G	100	PASS	AC=2194;AF=0.438099;AN=5008;NS=2504;DP=18592;EAS_AF=0.1895;AMR_AF=0.5159;AFR_AF=0.5045;EUR_AF=0.4911;SAS_AF=0.4949;AA=G|||;VT=SNP
17	43133628	rs12601576	C	T	100	PASS	AC=3125;AF=0.624002;AN=5008;NS=2504;DP=18613;EAS_AF=0.3462;AMR_AF=0.7075;AFR_AF=0.8177;EUR_AF=0.5855;SAS_AF=0.6288;AA=T|||;VT=SNP
17	43134074	rs139306896	C	T	100	PASS	AC=25;AF=0.00499201;AN=5008;NS=2504;DP=16749;EAS_AF=0.0248;AMR_AF=0;AFR_AF=0;EUR_AF=0;SAS_AF=0;AA=C|||;VT=SNP
17	43134618	rs116953690	C	T	100	PASS	AC=376;AF=0.0750799;AN=5008;NS=2504;DP=16081;EAS_AF=0.1091;AMR_AF=0.1196;AFR_AF=0.0129;EUR_AF=0.1113;SAS_AF=0.0552;AA=C|||;VT=SNP
17	43134624	rs9748204	A	G	100	PASS	AC=2195;AF=0.438299;AN=5008;NS=2504;DP=15797;EAS_AF=0.1895;AMR_AF=0.5144;AFR_AF=0.5061;EUR_AF=0.4911;SAS_AF=0.4949;AA=a|||;VT=SNP
17	43134721	rs9746981	A	G	100	PASS	AC=423;AF=0.0844649;AN=5008;NS=2504;DP=16210;EAS_AF=0.1091;AMR_AF=0.121;AFR_AF=0.0477;EUR_AF=0.1113;SAS_AF=0.0552;AA=A|||;VT=SNP
17	43134808	rs145610444	T	C	100	PASS	AC=904;AF=0.180511;AN=5008;NS=2504;DP=14881;EAS_AF=0.0357;AMR_AF=0.1239;AFR_AF=0.3026;EUR_AF=0.17;SAS_AF=0.2157;AA=T|||;VT=SNP
17	43134831	rs112604052	G	A	100	PASS	AC=520;AF=0.103834;AN=5008;NS=2504;DP=15123;EAS_AF=0.0357;AMR_AF=0.0965;AFR_AF=0.0287;EUR_AF=0.167;SAS_AF=0.2157;AA=G|||;VT=SNP
17	43135449	rs62065829	A	G	100	PASS	AC=2196;AF=0.438498;AN=5008;NS=2504;DP=12084;EAS_AF=0.1895;AMR_AF=0.5144;AFR_AF=0.5061;EUR_AF=0.492;SAS_AF=0.4949;AA=G|||;VT=SNP
17	43135473	rs145841669	A	G	100	PASS	AC=150;AF=0.0299521;AN=5008;NS=2504;DP=13377;EAS_AF=0.0288;AMR_AF=0.0576;AFR_AF=0.0008;EUR_AF=0.0129;SAS_AF=0.0685;AA=A|||;VT=SNP
17	43136195	rs7222240	G	A	100	PASS	AC=1010;AF=0.201677;AN=5008;NS=2504;DP=16756;EAS_AF=0.0357;AMR_AF=0.1354;AFR_AF=0.3759;EUR_AF=0.171;SAS_AF=0.2157;AA=G|||;VT=SNP
17	43136257	rs76225419	G	C	100	PASS	AC=373;AF=0.0744808;AN=5008;NS=2504;DP=17464;EAS_AF=0.1091;AMR_AF=0.1182;AFR_AF=0.0121;EUR_AF=0.1103;SAS_AF=0.0552;AA=G|||;VT=SNP
17	43136303	rs55897749	T	C	100	PASS	AC=2870;AF=0.573083;AN=5008;NS=2504;DP=16480;EAS_AF=0.3482;AMR_AF=0.6945;AFR_AF=0.6324;EUR_AF=0.5825;SAS_AF=0.6288;AA=C|||;VT=SNP
17	43136335	rs62065831	G	A	100	PASS	AC=589;AF=0.117612;AN=5008;NS=2504;DP=14977;EAS_AF=0.0159;AMR_AF=0.2003;AFR_AF=0.0658;EUR_AF=0.1958;SAS_AF=0.1534;AA=G|||;VT=SNP
17	43136336	rs62065832	C	T	100	PASS	AC=589;AF=0.117612;AN=5008;NS=2504;DP=15050;EAS_AF=0.0159;AMR_AF=0.2003;AFR_AF=0.0658;EUR_AF=0.1958;SAS_AF=0.1534;AA=C|||;VT=SNP
17	43137201	rs12449933	C	T	100	PASS	AC=748;AF=0.149361;AN=5008;NS=2504;DP=18424;EAS_AF=0.0446;AMR_AF=0.2579;AFR_AF=0.0711;EUR_AF=0.2087;SAS_AF=0.2249;AA=c|||;VT=SNP
17	43137756	rs8066252	G	A	100	PASS	AC=373;AF=0.0744808;AN=5008;NS=2504;DP=14682;EAS_AF=0.1091;AMR_AF=0.1182;AFR_AF=0.0121;EUR_AF=0.1103;SAS_AF=0.0552;AA=G|||;VT=SNP
17	43137770	rs6503412	A	G	100	PASS	AC=2189;AF=0.437101;AN=5008;NS=2504;DP=15150;EAS_AF=0.1895;AMR_AF=0.513;AFR_AF=0.5038;EUR_AF=0.4901;SAS_AF=0.4939;AA=G|||;VT=SNP
17	43138333	rs62065833	T	G	100	PASS	AC=746;AF=0.148962;AN=5008;NS=2504;DP=17166;EAS_AF=0.0446;AMR_AF=0.2579;AFR_AF=0.0703;EUR_AF=0.2087;SAS_AF=0.2239;AA=T|||;VT=SNP
17	43138597	rs62065834	C	T	100	PASS	AC=595;AF=0.11881;AN=5008;NS=2504;DP=15011;EAS_AF=0.0179;AMR_AF=0.2017;AFR_AF=0.0673;EUR_AF=0.1958;SAS_AF=0.1544;AA=C|||;VT=SNP
17	43140100	rs12451399	C	T	100	PASS	AC=745;AF=0.148762;AN=5008;NS=2504;DP=20044;EAS_AF=0.0446;AMR_AF=0.2579;AFR_AF=0.0703;EUR_AF=0.2087;SAS_AF=0.2229;AA=C|||;VT=SNP
17	43140432	rs4239145	G	A	100	PASS	AC=587;AF=0.117212;AN=5008;NS=2504;DP=14955;EAS_AF=0.1567;AMR_AF=0.1729;AFR_AF=0.0635;EUR_AF=0.0924;SAS_AF=0.135;AA=G|||;VT=SNP
17	43140995	rs113170866	A	G	100	PASS	AC=413;AF=0.0824681;AN=5008;NS=2504;DP=19432;EAS_AF=0.1101;AMR_AF=0.1196;AFR_AF=0.0401;EUR_AF=0.1113;SAS_AF=0.0552;AA=A|||;VT=SNP
17	43141151	rs62065835	C	G	100	PASS	AC=745;AF=0.148762;AN=5008;NS=2504;DP=19424;EAS_AF=0.0446;AMR_AF=0.2579;AFR_AF=0.0703;EUR_AF=0.2087;SAS_AF=0.2229;AA=C|||;VT=SNP
17	43141255	rs117846333	C	A	100	PASS	AC=374;AF=0.0746805;AN=5008;NS=2504;DP=17290;EAS_AF=0.1091;AMR_AF=0.1182;AFR_AF=0.0121;EUR_AF=0.1113;SAS_AF=0.0552;AA=C|||;VT=SNP
17	43141314	rs142720277	G	A	100	PASS	AC=150;AF=0.0299521;AN=5008;NS=2504;DP=18195;EAS_AF=0.0288;AMR_AF=0.0576;AFR_AF=0.0008;EUR_AF=0.0129;SAS_AF=0.0685;AA=G|||;VT=SNP
17	43141342	rs6503413	C	T	100	PASS	AC=2183;AF=0.435903;AN=5008;NS=2504;DP=15859;EAS_AF=0.1895;AMR_AF=0.513;AFR_AF=0.4985;EUR_AF=0.4911;SAS_AF=0.4939;AA=C|||;VT=SNP
17	43141583	rs73313230	G	A	100	PASS	AC=412;AF=0.0822684;AN=5008;NS=2504;DP=16244;EAS_AF=0.1091;AMR_AF=0.1196;AFR_AF=0.0401;EUR_AF=0.1113;SAS_AF=0.0552;AA=G|||;VT=SNP
17	43141634	rs6503415	C	T	100	PASS	AC=2191;AF=0.4375;AN=5008;NS=2504;DP=17896;EAS_AF=0.1895;AMR_AF=0.513;AFR_AF=0.5045;EUR_AF=0.4911;SAS_AF=0.4939;AA=T|||;VT=SNP
17	43141756	rs4128658	A	G	100	PASS	AC=592;AF=0.118211;AN=5008;NS=2504;DP=15385;EAS_AF=0.0159;AMR_AF=0.2003;AFR_AF=0.0673;EUR_AF=0.1958;SAS_AF=0.1544;AA=A|||;VT=SNP
17	43141966	rs4525538	A	G	100	PASS	AC=3125;AF=0.624002;AN=5008;NS=2504;DP=19679;EAS_AF=0.3462;AMR_AF=0.7046;AFR_AF=0.8192;EUR_AF=0.5855;SAS_AF=0.6288;AA=G|||;VT=SNP
17	43142170	rs62065836	G	C	100	PASS	AC=747;AF=0.149161;AN=5008;NS=2504;DP=17981;EAS_AF=0.0456;AMR_AF=0.2579;AFR_AF=0.0703;EUR_AF=0.2097;SAS_AF=0.2229;AA=G|||;VT=SNP
17	43142249	rs8073198	G	T	100	PASS	AC=420;AF=0.0838658;AN=5008;NS=2504;DP=20110;EAS_AF=0.1091;AMR_AF=0.1196;AFR_AF=0.0461;EUR_AF=0.1113;SAS_AF=0.0552;AA=G|||;VT=SNP
17	43142664	rs41484746	A	G	100	PASS	AC=252;AF=0.0503195;AN=5008;NS=2504;DP=18882;EAS_AF=0.0169;AMR_AF=0.0504;AFR_AF=0.0219;EUR_AF=0.0885;SAS_AF=0.0838;AA=A|||;VT=SNP
17	43142762	rs62065837	C	T	100	PASS	AC=592;AF=0.118211;AN=5008;NS=2504;DP=18842;EAS_AF=0.0159;AMR_AF=0.2003;AFR_AF=0.0673;EUR_AF=0.1958;SAS_AF=0.1544;AA=C|||;VT=SNP
17	43143333	rs117207382	G	A	100	PASS	AC=374;AF=0.0746805;AN=5008;NS=2504;DP=14473;EAS_AF=0.1091;AMR_AF=0.1182;AFR_AF=0.0121;EUR_AF=0.1113;SAS_AF=0.0552;AA=G|||;VT=SNP
17	43143662	rs77288888	A	G	100	PASS	AC=624;AF=0.124601;AN=5008;NS=2504;DP=14985;EAS_AF=0.1577;AMR_AF=0.1787;AFR_AF=0.0877;EUR_AF=0.0924;SAS_AF=0.135;AA=A|||;VT=SNP
17	43144057	rs116851011	T	C	100	PASS	AC=223;AF=0.0445288;AN=5008;NS=2504;DP=13653;EAS_AF=0.0169;AMR_AF=0.049;AFR_AF=0.0015;EUR_AF=0.0875;SAS_AF=0.0838;AA=T|||;VT=SNP
17	43144150	rs1978070	A	G	100	PASS	AC=1011;AF=0.201877;AN=5008;NS=2504;DP=16192;EAS_AF=0.0357;AMR_AF=0.1354;AFR_AF=0.3767;EUR_AF=0.171;SAS_AF=0.2157;AA=A|||;VT=SNP
17	43144195	rs6503416	C	T	100	PASS	AC=2185;AF=0.436302;AN=5008;NS=2504;DP=14573;EAS_AF=0.1895;AMR_AF=0.5144;AFR_AF=0.4985;EUR_AF=0.4911;SAS_AF=0.4949;AA=C|||;VT=SNP
17	43144218	rs6503417	T	C	100	PASS	AC=3126;AF=0.624201;AN=5008;NS=2504;DP=13832;EAS_AF=0.3472;AMR_AF=0.7061;AFR_AF=0.8177;EUR_AF=0.5855;SAS_AF=0.6299;AA=C|||;VT=SNP
17	43144288	rs11079425	A	G	100	PASS	AC=1019;AF=0.203474;AN=5008;NS=2504;DP=14837;EAS_AF=0.0357;AMR_AF=0.1354;AFR_AF=0.3828;EUR_AF=0.171;SAS_AF=0.2157;AA=A|||;VT=SNP
17	43145980	rs77755021	T	G	100	PASS	AC=273;AF=0.0545128;AN=5008;NS=2504;DP=21809;EAS_AF=0.1399;AMR_AF=0.1225;AFR_AF=0.0015;EUR_AF=0.001;SAS_AF=0.045;AA=T|||;VT=SNP
17	43146176	rs11868511	G	A	100	PASS	AC=374;AF=0.0746805;AN=5008;NS=2504;DP=17816;EAS_AF=0.1091;AMR_AF=0.1182;AFR_AF=0.0121;EUR_AF=0.1113;SAS_AF=0.0552;AA=g|||;VT=SNP
17	43146256	rs28397098	C	T	100	PASS	AC=1019;AF=0.203474;AN=5008;NS=2504;DP=19941;EAS_AF=0.0357;AMR_AF=0.1354;AFR_AF=0.382;EUR_AF=0.172;SAS_AF=0.2157;AA=C|||;VT=SNP
17	43146432	rs9913787	G	A	100	PASS	AC=1285;AF=0.256589;AN=5008;NS=2504;DP=13771;EAS_AF=0.2768;AMR_AF=0.2046;AFR_AF=0.1672;EUR_AF=0.3101;SAS_AF=0.3384;AA=G|||;VT=SNP
17	43147275	rs6503418	A	G	100	PASS	AC=2209;AF=0.441094;AN=5008;NS=2504;DP=16303;EAS_AF=0.1895;AMR_AF=0.5187;AFR_AF=0.5045;EUR_AF=0.504;SAS_AF=0.4949;AA=G|||;VT=SNP
17	43147351	rs2040558	C	T	100	PASS	AC=763;AF=0.152356;AN=5008;NS=2504;DP=20880;EAS_AF=0.0446;AMR_AF=0.2637;AFR_AF=0.0703;EUR_AF=0.2217;SAS_AF=0.2239;AA=C|||;VT=SNP
17	43147439	rs34108277	A	C	100	PASS	AC=150;AF=0.0299521;AN=5008;NS=2504;DP=19088;EAS_AF=0.0288;AMR_AF=0.0576;AFR_AF=0.0008;EUR_AF=0.0129;SAS_AF=0.0685;AA=A|||;VT=SNP
17	43147554	rs56334615	A	G	100	PASS	AC=610;AF=0.121805;AN=5008;NS=2504;DP=18227;EAS_AF=0.0159;AMR_AF=0.2061;AFR_AF=0.0673;EUR_AF=0.2087;SAS_AF=0.1554;AA=A|||;VT=SNP
17	43147582	rs8066395	A	G	100	PASS	AC=1018;AF=0.203275;AN=5008;NS=2504;DP=17474;EAS_AF=0.0357;AMR_AF=0.1354;AFR_AF=0.382;EUR_AF=0.171;SAS_AF=0.2157;AA=A|||;VT=SNP
17	43148166	rs55960502	C	T	100	PASS	AC=993;AF=0.198283;AN=5008;NS=2504;DP=18295;EAS_AF=0.0357;AMR_AF=0.1311;AFR_AF=0.3767;EUR_AF=0.161;SAS_AF=0.2106;AA=C|||;VT=SNP
17	43148510	rs41408545	G	A	100	PASS	AC=376;AF=0.0750799;AN=5008;NS=2504;DP=18992;EAS_AF=0.1032;AMR_AF=0.1196;AFR_AF=0.0182;EUR_AF=0.1113;SAS_AF=0.0542;AA=G|||;VT=SNP
17	43149235	rs12601652	G	A	100	PASS	AC=382;AF=0.076278;AN=5008;NS=2504;DP=17453;EAS_AF=0.1012;AMR_AF=0.1225;AFR_AF=0.0182;EUR_AF=0.1153;SAS_AF=0.0562;AA=G|||;VT=SNP
17	43150048	rs142092984	C	G	100	PASS	AC=158;AF=0.0315495;AN=5008;NS=2504;DP=12864;EAS_AF=0.0367;AMR_AF=0.0519;AFR_AF=0.003;EUR_AF=0.0129;SAS_AF=0.0695;AA=C|||;VT=SNP
17	43150216	rs12602256	C	T	100	PASS	AC=398;AF=0.0794728;AN=5008;NS=2504;DP=13282;EAS_AF=0.1081;AMR_AF=0.1225;AFR_AF=0.0242;EUR_AF=0.1153;SAS_AF=0.0573;AA=C|||;VT=SNP
17	43150217	rs143936341	G	A	100	PASS	AC=158;AF=0.0315495;AN=5008;NS=2504;DP=13271;EAS_AF=0.0367;AMR_AF=0.0519;AFR_AF=0.003;EUR_AF=0.0129;SAS_AF=0.0695;AA=G|||;VT=SNP
17	43150242	rs7225240	A	G	100	PASS	AC=1647;AF=0.328874;AN=5008;NS=2504;DP=14358;EAS_AF=0.0575;AMR_AF=0.3357;AFR_AF=0.4455;EUR_AF=0.3976;SAS_AF=0.3753;AA=a|||;VT=SNP
17	43151400	rs2157839	T	C	100	PASS	AC=3474;AF=0.69369;AN=5008;NS=2504;DP=18025;EAS_AF=0.4752;AMR_AF=0.7363;AFR_AF=0.9281;EUR_AF=0.6262;SAS_AF=0.6411;AA=C|||;VT=SNP
17	43151473	rs2157840	G	T	100	PASS	AC=1656;AF=0.330671;AN=5008;NS=2504;DP=18908;EAS_AF=0.0575;AMR_AF=0.3429;AFR_AF=0.4395;EUR_AF=0.4095;SAS_AF=0.3753;AA=G|||;VT=SNP
17	43152590	rs138859178	G	A	100	PASS	AC=158;AF=0.0315495;AN=5008;NS=2504;DP=19774;EAS_AF=0.0367;AMR_AF=0.0519;AFR_AF=0.003;EUR_AF=0.0129;SAS_AF=0.0695;AA=G|||;VT=SNP
17	43152675	rs7502890	A	G	100	PASS	AC=1681;AF=0.335663;AN=5008;NS=2504;DP=18664;EAS_AF=0.0575;AMR_AF=0.3458;AFR_AF=0.4576;EUR_AF=0.4095;SAS_AF=0.3742;AA=A|||;VT=SNP
17	43152680	rs111598486	C	T	100	PASS	AC=392;AF=0.0782748;AN=5008;NS=2504;DP=18647;EAS_AF=0.1081;AMR_AF=0.1225;AFR_AF=0.0189;EUR_AF=0.1163;SAS_AF=0.0573;AA=C|||;VT=SNP
17	43152719	rs6503420	C	G	100	PASS	AC=3471;AF=0.693091;AN=5008;NS=2504;DP=16931;EAS_AF=0.4752;AMR_AF=0.7363;AFR_AF=0.9274;EUR_AF=0.6262;SAS_AF=0.6391;AA=G|||;VT=SNP
17	43152877	rs4793169	T	C	100	PASS	AC=2486;AF=0.496406;AN=5008;NS=2504;DP=14623;EAS_AF=0.2024;AMR_AF=0.5303;AFR_AF=0.6664;EUR_AF=0.5408;SAS_AF=0.5;AA=t|||;VT=SNP
17	43152923	rs138363582	G	T	100	PASS	AC=56;AF=0.0111821;AN=5008;NS=2504;DP=16827;EAS_AF=0.0218;AMR_AF=0.0303;AFR_AF=0.0008;EUR_AF=0.0089;SAS_AF=0.0031;AA=g|||;VT=SNP
17	43153006	rs8074938	A	G	100	PASS	AC=3471;AF=0.693091;AN=5008;NS=2504;DP=18122;EAS_AF=0.4752;AMR_AF=0.7363;AFR_AF=0.9281;EUR_AF=0.6262;SAS_AF=0.638;AA=a|||;VT=SNP
17	43153389	rs12453630	G	A	100	PASS	AC=383;AF=0.0764776;AN=5008;NS=2504;DP=19852;EAS_AF=0.1081;AMR_AF=0.1225;AFR_AF=0.0129;EUR_AF=0.1163;SAS_AF=0.0562;AA=G|||;VT=SNP
17	43153635	rs117881906	A	G	100	PASS	AC=158;AF=0.0315495;AN=5008;NS=2504;DP=17175;EAS_AF=0.0367;AMR_AF=0.0519;AFR_AF=0.003;EUR_AF=0.0129;SAS_AF=0.0695;AA=A|||;VT=SNP
17	43153820	rs111439215	A	C	100	PASS	AC=390;AF=0.0778754;AN=5008;NS=2504;DP=16832;EAS_AF=0.1071;AMR_AF=0.1225;AFR_AF=0.0189;EUR_AF=0.1163;SAS_AF=0.0562;AA=A|||;VT=SNP
17	43154258	rs34361243	T	C	100	PASS	AC=158;AF=0.0315495;AN=5008;NS=2504;DP=18730;EAS_AF=0.0367;AMR_AF=0.0519;AFR_AF=0.003;EUR_AF=0.0129;SAS_AF=0.0695;AA=T|||;VT=SNP
17	43154372	rs148587551	T	C	100	PASS	AC=121;AF=0.0241613;AN=5008;NS=2504;DP=18466;EAS_AF=0.0317;AMR_AF=0.1225;AFR_AF=0.0008;EUR_AF=0.001;SAS_AF=0.002;AA=T|||;VT=SNP
17	43155379	rs41467648	C	A	100	PASS	AC=383;AF=0.0764776;AN=5008;NS=2504;DP=20717;EAS_AF=0.1081;AMR_AF=0.1225;AFR_AF=0.0129;EUR_AF=0.1163;SAS_AF=0.0562;AA=C|||;VT=SNP
17	43155914	rs7213273	G	A	100	PASS	AC=3453;AF=0.689497;AN=5008;NS=2504;DP=17921;EAS_AF=0.4702;AMR_AF=0.7334;AFR_AF=0.9281;EUR_AF=0.6153;SAS_AF=0.638;AA=A|||;VT=SNP
17	43155980	rs75286509	A	T	100	PASS	AC=391;AF=0.0780751;AN=5008;NS=2504;DP=18112;EAS_AF=0.1081;AMR_AF=0.1225;AFR_AF=0.0189;EUR_AF=0.1163;SAS_AF=0.0562;AA=A|||;VT=SNP
17	43156023	rs59695806	T	C	100	PASS	AC=1124;AF=0.224441;AN=5008;NS=2504;DP=19433;EAS_AF=0.2768;AMR_AF=0.2003;AFR_AF=0.059;EUR_AF=0.3002;SAS_AF=0.3333;AA=T|||;VT=SNP
17	43156076	rs118049816	C	T	100	PASS	AC=158;AF=0.0315495;AN=5008;NS=2504;DP=17743;EAS_AF=0.0367;AMR_AF=0.0519;AFR_AF=0.003;EUR_AF=0.0129;SAS_AF=0.0695;AA=C|||;VT=SNP
17	43156135	rs56360935	A	T	100	PASS	AC=1124;AF=0.224441;AN=5008;NS=2504;DP=15704;EAS_AF=0.2768;AMR_AF=0.2003;AFR_AF=0.059;EUR_AF=0.3002;SAS_AF=0.3333;AA=A|||;VT=SNP
17	43156558	rs112809819	A	C	100	PASS	AC=391;AF=0.0780751;AN=5008;NS=2504;DP=15566;EAS_AF=0.1081;AMR_AF=0.1225;AFR_AF=0.0189;EUR_AF=0.1163;SAS_AF=0.0562;AA=t|||;VT=SNP
17	43156716	rs6503421	T	C	100	PASS	AC=2481;AF=0.495407;AN=5008;NS=2504;DP=14582;EAS_AF=0.2034;AMR_AF=0.5303;AFR_AF=0.6619;EUR_AF=0.5408;SAS_AF=0.5;AA=C|||;VT=SNP
17	43156719	rs8067053	C	T	100	PASS	AC=904;AF=0.180511;AN=5008;NS=2504;DP=14353;EAS_AF=0.0387;AMR_AF=0.1239;AFR_AF=0.2965;EUR_AF=0.1759;SAS_AF=0.2147;AA=C|||;VT=SNP
17	43157092	rs8066411	G	A	100	PASS	AC=1657;AF=0.330871;AN=5008;NS=2504;DP=15408;EAS_AF=0.0575;AMR_AF=0.3415;AFR_AF=0.4516;EUR_AF=0.3976;SAS_AF=0.3732;AA=G|||;VT=SNP
17	43157329	rs7215357	A	G	100	PASS	AC=2396;AF=0.478435;AN=5008;NS=2504;DP=15557;EAS_AF=0.2034;AMR_AF=0.5231;AFR_AF=0.612;EUR_AF=0.5278;SAS_AF=0.499;AA=G|||;VT=SNP
17	43157647	rs111885820	G	A	100	PASS	AC=391;AF=0.0780751;AN=5008;NS=2504;DP=16555;EAS_AF=0.1081;AMR_AF=0.1225;AFR_AF=0.0189;EUR_AF=0.1163;SAS_AF=0.0562;AA=G|||;VT=SNP
17	43157656	rs4528619	G	C	100	PASS	AC=622;AF=0.124201;AN=5008;NS=2504;DP=16330;EAS_AF=0.0218;AMR_AF=0.2017;AFR_AF=0.0635;EUR_AF=0.2207;SAS_AF=0.1575;AA=G|||;VT=SNP
17	43157709	rs7214267	G	A	100	PASS	AC=2397;AF=0.478634;AN=5008;NS=2504;DP=15474;EAS_AF=0.2034;AMR_AF=0.5231;AFR_AF=0.6127;EUR_AF=0.5278;SAS_AF=0.499;AA=A|||;VT=SNP
17	43157982	rs35590381	G	A	100	PASS	AC=961;AF=0.191893;AN=5008;NS=2504;DP=14723;EAS_AF=0.2679;AMR_AF=0.2046;AFR_AF=0.2458;EUR_AF=0.0875;SAS_AF=0.1391;AA=G|||;VT=SNP
17	43158674	rs916660	G	A	100	PASS	AC=1646;AF=0.328674;AN=5008;NS=2504;DP=23381;EAS_AF=0.0575;AMR_AF=0.3372;AFR_AF=0.4455;EUR_AF=0.3976;SAS_AF=0.3732;AA=G|||;VT=SNP
17	43158902	rs916661	G	A	100	PASS	AC=634;AF=0.126597;AN=5008;NS=2504;DP=19134;EAS_AF=0.0218;AMR_AF=0.2032;AFR_AF=0.0719;EUR_AF=0.2207;SAS_AF=0.1575;AA=G|||;VT=SNP;EX_TARGET
17	43159833	rs117176288	C	T	100	PASS	AC=155;AF=0.0309505;AN=5008;NS=2504;DP=17718;EAS_AF=0.0377;AMR_AF=0.0519;AFR_AF=0.0008;EUR_AF=0.0129;SAS_AF=0.0685;AA=C|||;VT=SNP
17	43159933	rs8065098	A	G	100	PASS	AC=391;AF=0.0780751;AN=5008;NS=2504;DP=19062;EAS_AF=0.1081;AMR_AF=0.1225;AFR_AF=0.0189;EUR_AF=0.1163;SAS_AF=0.0562;AA=a|||;VT=SNP
17	43160499	rs9901635	A	G	100	PASS	AC=891;AF=0.177915;AN=5008;NS=2504;DP=14910;EAS_AF=0.2679;AMR_AF=0.2017;AFR_AF=0.1959;EUR_AF=0.0855;SAS_AF=0.1391;AA=A|||;VT=SNP
17	43160539	rs7216895	T	C	100	PASS	AC=159;AF=0.0317492;AN=5008;NS=2504;DP=14577;EAS_AF=0.0377;AMR_AF=0.0519;AFR_AF=0.003;EUR_AF=0.0129;SAS_AF=0.0695;AA=T|||;VT=SNP
17	43160548	rs35173750	G	T	100	PASS	AC=1107;AF=0.221046;AN=5008;NS=2504;DP=14301;EAS_AF=0.2768;AMR_AF=0.196;AFR_AF=0.059;EUR_AF=0.2873;SAS_AF=0.3323;AA=G|||;VT=SNP
17	43160558	rs9899200	G	A	100	PASS	AC=957;AF=0.191094;AN=5008;NS=2504;DP=13628;EAS_AF=0.2679;AMR_AF=0.2046;AFR_AF=0.2436;EUR_AF=0.0865;SAS_AF=0.1391;AA=G|||;VT=SNP
17	43160571	rs148148788	C	T	100	PASS	AC=156;AF=0.0311502;AN=5008;NS=2504;DP=13854;EAS_AF=0.0377;AMR_AF=0.0519;AFR_AF=0.0008;EUR_AF=0.0129;SAS_AF=0.0695;AA=C|||;VT=SNP
17	43160704	rs77184475	A	T	100	PASS	AC=523;AF=0.104433;AN=5008;NS=2504;DP=15367;EAS_AF=0.1389;AMR_AF=0.1599;AFR_AF=0.0363;EUR_AF=0.1491;SAS_AF=0.0757;AA=T|||;VT=SNP
17	43160728	rs74516356	A	T	100	PASS	AC=409;AF=0.0816693;AN=5008;NS=2504;DP=13805;EAS_AF=0.1081;AMR_AF=0.1268;AFR_AF=0.0303;EUR_AF=0.1163;SAS_AF=0.0562;AA=T|||;VT=SNP
17	43160763	rs7212533	C	G	100	PASS	AC=159;AF=0.0317492;AN=5008;NS=2504;DP=15604;EAS_AF=0.0377;AMR_AF=0.0519;AFR_AF=0.003;EUR_AF=0.0129;SAS_AF=0.0695;AA=C|||;VT=SNP
17	43161105	rs2106354	C	T	100	PASS	AC=1624;AF=0.324281;AN=5008;NS=2504;DP=16464;EAS_AF=0.0575;AMR_AF=0.3372;AFR_AF=0.4289;EUR_AF=0.3976;SAS_AF=0.3732;AA=c|||;VT=SNP
17	43161114	rs2027994	A	G	100	PASS	AC=2410;AF=0.48123;AN=5008;NS=2504;DP=15987;EAS_AF=0.2034;AMR_AF=0.5274;AFR_AF=0.6104;EUR_AF=0.5398;SAS_AF=0.5;AA=G|||;VT=SNP
17	43161320	rs34727004	T	C	100	PASS	AC=157;AF=0.0313498;AN=5008;NS=2504;DP=17005;EAS_AF=0.0377;AMR_AF=0.0519;AFR_AF=0.0015;EUR_AF=0.0129;SAS_AF=0.0695;AA=T|||;VT=SNP
17	43161353	rs2027995	C	T	100	PASS	AC=3468;AF=0.692492;AN=5008;NS=2504;DP=16517;EAS_AF=0.4712;AMR_AF=0.7363;AFR_AF=0.9281;EUR_AF=0.6262;SAS_AF=0.6391;AA=T|||;VT=SNP
17	43161952	rs2078823	C	T	100	PASS	AC=998;AF=0.199281;AN=5008;NS=2504;DP=15093;EAS_AF=0.0367;AMR_AF=0.134;AFR_AF=0.3623;EUR_AF=0.1769;SAS_AF=0.2157;AA=C|||;VT=SNP
17	43161990	rs28493834	C	T	100	PASS	AC=869;AF=0.173522;AN=5008;NS=2504;DP=13509;EAS_AF=0.2679;AMR_AF=0.2003;AFR_AF=0.1808;EUR_AF=0.0845;SAS_AF=0.1391;AA=C|||;VT=SNP
17	43162140	rs145241897	C	T	100	PASS	AC=56;AF=0.0111821;AN=5008;NS=2504;DP=14915;EAS_AF=0.0218;AMR_AF=0.0303;AFR_AF=0.0008;EUR_AF=0.0089;SAS_AF=0.0031;AA=C|||;VT=SNP
17	43162776	rs17746351	C	G	100	PASS	AC=1658;AF=0.33107;AN=5008;NS=2504;DP=19359;EAS_AF=0.0585;AMR_AF=0.3415;AFR_AF=0.4516;EUR_AF=0.3976;SAS_AF=0.3732;AA=C|||;VT=SNP
17	43162922	rs16939799	A	G	100	PASS	AC=267;AF=0.0533147;AN=5008;NS=2504;DP=19729;EAS_AF=0.0188;AMR_AF=0.0504;AFR_AF=0.0416;EUR_AF=0.0755;SAS_AF=0.0838;AA=A|||;VT=SNP
17	43163019	rs73984321	T	C	100	PASS	AC=998;AF=0.199281;AN=5008;NS=2504;DP=18993;EAS_AF=0.0367;AMR_AF=0.134;AFR_AF=0.3623;EUR_AF=0.1769;SAS_AF=0.2157;AA=T|||;VT=SNP
17	43163238	rs145527276	G	A	100	PASS	AC=123;AF=0.0245607;AN=5008;NS=2504;DP=16849;EAS_AF=0.12;AMR_AF=0;AFR_AF=0;EUR_AF=0;SAS_AF=0.002;AA=G|||;VT=SNP
17	43163325	rs35341801	G	C	100	PASS	AC=1063;AF=0.21226;AN=5008;NS=2504;DP=16340;EAS_AF=0.2688;AMR_AF=0.2089;AFR_AF=0.3207;EUR_AF=0.0865;SAS_AF=0.1391;AA=g|||;VT=SNP
17	43163756	rs6416904	A	G	100	PASS	AC=3452;AF=0.689297;AN=5008;NS=2504;DP=19353;EAS_AF=0.4712;AMR_AF=0.732;AFR_AF=0.9281;EUR_AF=0.6143;SAS_AF=0.638;AA=G|||;VT=SNP
17	43163851	rs6503422	T	C	100	PASS	AC=2459;AF=0.491014;AN=5008;NS=2504;DP=19399;EAS_AF=0.2034;AMR_AF=0.5259;AFR_AF=0.6566;EUR_AF=0.5288;SAS_AF=0.5;AA=C|||;VT=SNP;EX_TARGET
17	43164246	rs1005136	G	T	100	PASS	AC=1625;AF=0.324481;AN=5008;NS=2504;DP=18869;EAS_AF=0.0585;AMR_AF=0.3372;AFR_AF=0.4289;EUR_AF=0.3976;SAS_AF=0.3732;AA=G|||;VT=SNP
17	43165142	rs59710160	G	C	100	PASS	AC=317;AF=0.0632987;AN=5008;NS=2504;DP=20294;EAS_AF=0.0188;AMR_AF=0.0504;AFR_AF=0.0787;EUR_AF=0.0755;SAS_AF=0.0849;AA=G|||;VT=SNP
17	43165185	rs2239916	T	C	100	PASS	AC=2458;AF=0.490815;AN=5008;NS=2504;DP=18503;EAS_AF=0.2034;AMR_AF=0.5259;AFR_AF=0.6566;EUR_AF=0.5288;SAS_AF=0.499;AA=C|||;VT=SNP
17	43165384	rs875750	T	A	100	PASS	AC=1624;AF=0.324281;AN=5008;NS=2504;DP=21718;EAS_AF=0.0585;AMR_AF=0.3372;AFR_AF=0.4289;EUR_AF=0.3976;SAS_AF=0.3722;AA=T|||;VT=SNP
17	43165887	rs2239917	T	C	100	PASS	AC=2458;AF=0.490815;AN=5008;NS=2504;DP=17579;EAS_AF=0.2034;AMR_AF=0.5259;AFR_AF=0.6566;EUR_AF=0.5288;SAS_AF=0.499;AA=C|||;VT=SNP
17	43165952	rs111931312	G	A	100	PASS	AC=390;AF=0.0778754;AN=5008;NS=2504;DP=15404;EAS_AF=0.1071;AMR_AF=0.1225;AFR_AF=0.0189;EUR_AF=0.1163;SAS_AF=0.0562;AA=G|||;VT=SNP
17	43166057	rs113340666	G	A	100	PASS	AC=390;AF=0.0778754;AN=5008;NS=2504;DP=16656;EAS_AF=0.1071;AMR_AF=0.1225;AFR_AF=0.0189;EUR_AF=0.1163;SAS_AF=0.0562;AA=G|||;VT=SNP
17	43166213	rs12601398	C	T	100	PASS	AC=390;AF=0.0778754;AN=5008;NS=2504;DP=19643;EAS_AF=0.1071;AMR_AF=0.1225;AFR_AF=0.0189;EUR_AF=0.1163;SAS_AF=0.0562;AA=C|||;VT=SNP
17	43166450	rs7502512	G	T	100	PASS	AC=3451;AF=0.689097;AN=5008;NS=2504;DP=16811;EAS_AF=0.4712;AMR_AF=0.732;AFR_AF=0.9281;EUR_AF=0.6143;SAS_AF=0.637;AA=T|||;VT=SNP
17	43166710	rs12601367	G	T	100	PASS	AC=390;AF=0.0778754;AN=5008;NS=2504;DP=18271;EAS_AF=0.1071;AMR_AF=0.1225;AFR_AF=0.0189;EUR_AF=0.1163;SAS_AF=0.0562;AA=T|||;VT=SNP
17	43166854	rs111630045	T	C	100	PASS	AC=390;AF=0.0778754;AN=5008;NS=2504;DP=15794;EAS_AF=0.1071;AMR_AF=0.1225;AFR_AF=0.0189;EUR_AF=0.1163;SAS_AF=0.0562;AA=C|||;VT=SNP
17	43167157	rs28570440	C	T	100	PASS	AC=2068;AF=0.412939;AN=5008;NS=2504;DP=16745;EAS_AF=0.0962;AMR_AF=0.4035;AFR_AF=0.6377;EUR_AF=0.4125;SAS_AF=0.4427;AA=C|||;VT=SNP
17	43167863	rs10491142	G	C	100	PASS	AC=390;AF=0.0778754;AN=5008;NS=2504;DP=17811;EAS_AF=0.1071;AMR_AF=0.1225;AFR_AF=0.0189;EUR_AF=0.1163;SAS_AF=0.0562;AA=G|||;VT=SNP
17	43167952	rs16939810	C	T	100	PASS	AC=404;AF=0.0806709;AN=5008;NS=2504;DP=19138;EAS_AF=0.247;AMR_AF=0.1427;AFR_AF=0.0015;EUR_AF=0.006;SAS_AF=0.0491;AA=C|||;VT=SNP
17	43168274	rs2269744	A	G	100	PASS	AC=390;AF=0.0778754;AN=5008;NS=2504;DP=17116;EAS_AF=0.1071;AMR_AF=0.1225;AFR_AF=0.0189;EUR_AF=0.1163;SAS_AF=0.0562;AA=G|||;VT=SNP
17	43169109	rs2239918	T	A	100	PASS	AC=2056;AF=0.410543;AN=5008;NS=2504;DP=18448;EAS_AF=0.0992;AMR_AF=0.3991;AFR_AF=0.6263;EUR_AF=0.4125;SAS_AF=0.4458;AA=T|||;VT=SNP
17	43169281	rs2157838	C	G	100	PASS	AC=1000;AF=0.199681;AN=5008;NS=2504;DP=20111;EAS_AF=0.0387;AMR_AF=0.134;AFR_AF=0.3623;EUR_AF=0.1769;SAS_AF=0.2157;AA=C|||;VT=SNP
17	43169392	rs2239919	A	G	100	PASS	AC=3448;AF=0.688498;AN=5008;NS=2504;DP=20272;EAS_AF=0.4702;AMR_AF=0.7291;AFR_AF=0.9274;EUR_AF=0.6133;SAS_AF=0.6391;AA=G|||;VT=SNP
17	43169939	rs11870728	G	A	100	PASS	AC=516;AF=0.103035;AN=5008;NS=2504;DP=15685;EAS_AF=0.1071;AMR_AF=0.1513;AFR_AF=0.0219;EUR_AF=0.1988;SAS_AF=0.0757;AA=G|||;VT=SNP
17	43170422	rs2239920	G	A	100	PASS	AC=1627;AF=0.32488;AN=5008;NS=2504;DP=17623;EAS_AF=0.0605;AMR_AF=0.3372;AFR_AF=0.4289;EUR_AF=0.3976;SAS_AF=0.3732;AA=G|||;VT=SNP
17	43170907	rs2239921	C	T	100	PASS	AC=4575;AF=0.913538;AN=5008;NS=2504;DP=20825;EAS_AF=0.7421;AMR_AF=0.9323;AFR_AF=0.9924;EUR_AF=0.9135;SAS_AF=0.9703;AA=T|||;VT=SNP
17	43171154	rs1132898	C	T	100	PASS	AC=997;AF=0.199081;AN=5008;NS=2504;DP=16891;EAS_AF=0.0367;AMR_AF=0.134;AFR_AF=0.3616;EUR_AF=0.1769;SAS_AF=0.2157;AA=C|||;VT=SNP;EX_TARGET
17	43171521	rs4793168	C	G	100	PASS	AC=1059;AF=0.211462;AN=5008;NS=2504;DP=15776;EAS_AF=0.2659;AMR_AF=0.2089;AFR_AF=0.3207;EUR_AF=0.0865;SAS_AF=0.138;AA=C|||;VT=SNP
17	43171734	rs12937487	C	T	100	PASS	AC=1059;AF=0.211462;AN=5008;NS=2504;DP=13287;EAS_AF=0.2659;AMR_AF=0.2089;AFR_AF=0.3207;EUR_AF=0.0865;SAS_AF=0.138;AA=C|||;VT=SNP
17	43171834	rs142013558	C	G	100	PASS	AC=160;AF=0.0319489;AN=5008;NS=2504;DP=11521;EAS_AF=0.0377;AMR_AF=0.0504;AFR_AF=0.0045;EUR_AF=0.0129;SAS_AF=0.0695;AA=C|||;VT=SNP
17	43172849	rs11871043	T	C	100	PASS	AC=2436;AF=0.486422;AN=5008;NS=2504;DP=15914;EAS_AF=0.2054;AMR_AF=0.5231;AFR_AF=0.6399;EUR_AF=0.5288;SAS_AF=0.499;AA=C|||;VT=SNP
17	43172906	rs57837152	A	G	100	PASS	AC=404;AF=0.0806709;AN=5008;NS=2504;DP=16734;EAS_AF=0.247;AMR_AF=0.1427;AFR_AF=0.0015;EUR_AF=0.006;SAS_AF=0.0491;AA=A|||;VT=SNP
17	43173131	rs9899380	C	G	100	PASS	AC=2435;AF=0.486222;AN=5008;NS=2504;DP=18603;EAS_AF=0.2063;AMR_AF=0.5245;AFR_AF=0.6505;EUR_AF=0.5119;SAS_AF=0.499;AA=C|||;VT=SNP
17	43173218	rs16939826	G	A	100	PASS	AC=159;AF=0.0317492;AN=5008;NS=2504;DP=21546;EAS_AF=0.0377;AMR_AF=0.0519;AFR_AF=0.003;EUR_AF=0.0129;SAS_AF=0.0695;AA=G|||;VT=SNP
17	43173273	rs2301597	T	C	100	PASS	AC=2029;AF=0.405152;AN=5008;NS=2504;DP=20038;EAS_AF=0.1687;AMR_AF=0.4625;AFR_AF=0.4584;EUR_AF=0.5089;SAS_AF=0.4294;AA=T|||;VT=SNP
17	43173516	rs8073097	A	G	100	PASS	AC=193;AF=0.0385383;AN=5008;NS=2504;DP=20357;EAS_AF=0.0367;AMR_AF=0.0533;AFR_AF=0.003;EUR_AF=0.0467;SAS_AF=0.0695;AA=A|||;VT=SNP
17	43173827	rs8073025	C	T	100	PASS	AC=158;AF=0.0315495;AN=5008;NS=2504;DP=22038;EAS_AF=0.0367;AMR_AF=0.0519;AFR_AF=0.003;EUR_AF=0.0129;SAS_AF=0.0695;AA=C|||;VT=SNP
17	43174107	rs11868588	G	A	100	PASS	AC=393;AF=0.0784744;AN=5008;NS=2504;DP=19852;EAS_AF=0.1081;AMR_AF=0.1225;AFR_AF=0.0204;EUR_AF=0.1173;SAS_AF=0.0552;AA=G|||;VT=SNP
17	43175055	rs117634942	C	T	100	PASS	AC=158;AF=0.0315495;AN=5008;NS=2504;DP=18029;EAS_AF=0.0367;AMR_AF=0.0519;AFR_AF=0.003;EUR_AF=0.0129;SAS_AF=0.0695;AA=C|||;VT=SNP
17	43175162	rs1468120	G	A	100	PASS	AC=1630;AF=0.325479;AN=5008;NS=2504;DP=19017;EAS_AF=0.0605;AMR_AF=0.3357;AFR_AF=0.4319;EUR_AF=0.3966;SAS_AF=0.3742;AA=G|||;VT=SNP
17	43175164	rs113203503	C	T	100	PASS	AC=392;AF=0.0782748;AN=5008;NS=2504;DP=19140;EAS_AF=0.1081;AMR_AF=0.1225;AFR_AF=0.0197;EUR_AF=0.1173;SAS_AF=0.0552;AA=C|||;VT=SNP
17	43175906	rs2239922	C	T	100	PASS	AC=855;AF=0.170727;AN=5008;NS=2504;DP=19259;EAS_AF=0.2669;AMR_AF=0.2003;AFR_AF=0.1717;EUR_AF=0.0845;SAS_AF=0.138;AA=C|||;VT=SNP;EX_TARGET
17	43176622	rs877599	G	A	100	PASS	AC=991;AF=0.197883;AN=5008;NS=2504;DP=18497;EAS_AF=0.0387;AMR_AF=0.1254;AFR_AF=0.3608;EUR_AF=0.1769;SAS_AF=0.2147;AA=G|||;VT=SNP
17	43176632	rs877598	A	C	100	PASS	AC=1662;AF=0.331869;AN=5008;NS=2504;DP=18053;EAS_AF=0.0605;AMR_AF=0.3386;AFR_AF=0.4546;EUR_AF=0.3966;SAS_AF=0.3742;AA=A|||;VT=SNP
17	43176804	rs2239923	C	T	100	PASS	AC=1122;AF=0.224042;AN=5008;NS=2504;DP=19639;EAS_AF=0.2748;AMR_AF=0.2017;AFR_AF=0.059;EUR_AF=0.2992;SAS_AF=0.3333;AA=C|||;VT=SNP;EX_TARGET
17	43177720	rs147551457	A	G	100	PASS	AC=392;AF=0.0782748;AN=5008;NS=2504;DP=16592;EAS_AF=0.1081;AMR_AF=0.1225;AFR_AF=0.0197;EUR_AF=0.1173;SAS_AF=0.0552;AA=G|||;VT=SNP
17	43177951	rs12936234	T	C	100	PASS	AC=3450;AF=0.688898;AN=5008;NS=2504;DP=13749;EAS_AF=0.4712;AMR_AF=0.7305;AFR_AF=0.9281;EUR_AF=0.6143;SAS_AF=0.637;AA=T|||;VT=SNP
17	43177994	rs28784121	C	T	100	PASS	AC=573;AF=0.114417;AN=5008;NS=2504;DP=15533;EAS_AF=0.1081;AMR_AF=0.1297;AFR_AF=0.152;EUR_AF=0.1183;SAS_AF=0.0552;AA=C|||;VT=SNP
17	43178829	rs151324918	A	G	100	PASS	AC=31;AF=0.0061901;AN=5008;NS=2504;DP=16100;EAS_AF=0.0298;AMR_AF=0;AFR_AF=0;EUR_AF=0;SAS_AF=0.001;AA=A|||;VT=SNP
17	43179306	rs74612531	G	T	100	PASS	AC=158;AF=0.0315495;AN=5008;NS=2504;DP=20932;EAS_AF=0.0367;AMR_AF=0.0519;AFR_AF=0.003;EUR_AF=0.0129;SAS_AF=0.0695;AA=G|||;VT=SNP
17	43179674	rs9912363	A	G	100	PASS	AC=905;AF=0.180711;AN=5008;NS=2504;DP=20104;EAS_AF=0.2679;AMR_AF=0.2017;AFR_AF=0.2065;EUR_AF=0.0855;SAS_AF=0.1391;AA=A|||;VT=SNP
17	43180617	rs12103720	C	T	100	PASS	AC=1004;AF=0.200479;AN=5008;NS=2504;DP=19949;EAS_AF=0.0387;AMR_AF=0.134;AFR_AF=0.3654;EUR_AF=0.1769;SAS_AF=0.2157;AA=C|||;VT=SNP
17	43181325	rs2269745	A	G	100	PASS	AC=392;AF=0.0782748;AN=5008;NS=2504;DP=18846;EAS_AF=0.1081;AMR_AF=0.1225;AFR_AF=0.0197;EUR_AF=0.1173;SAS_AF=0.0552;AA=A|||;VT=SNP
17	43182629	rs145874373	G	A	100	PASS	AC=12;AF=0.00239617;AN=5008;NS=2504;DP=20295;EAS_AF=0.0119;AMR_AF=0;AFR_AF=0;EUR_AF=0;SAS_AF=0;AA=G|||;VT=SNP
17	43182810	rs2239924	T	G	100	PASS	AC=956;AF=0.190895;AN=5008;NS=2504;DP=17789;EAS_AF=0.2688;AMR_AF=0.2046;AFR_AF=0.2405;EUR_AF=0.0865;SAS_AF=0.1411;AA=T|||;VT=SNP
17	43183028	rs1053733	G	A	100	PASS	AC=2534;AF=0.50599;AN=5008;NS=2504;DP=14870;EAS_AF=0.7946;AMR_AF=0.4755;AFR_AF=0.3321;EUR_AF=0.4712;SAS_AF=0.501;AA=G|||;VT=SNP;EX_TARGET
17	43183108	rs1053739	G	A	100	PASS	AC=1554;AF=0.310304;AN=5008;NS=2504;DP=13463;EAS_AF=0.5278;AMR_AF=0.2695;AFR_AF=0.0719;EUR_AF=0.3857;SAS_AF=0.3599;AA=G|||;VT=SNP
17	43183420	rs16939858	C	T	100	PASS	AC=1007;AF=0.201078;AN=5008;NS=2504;DP=14703;EAS_AF=0.0387;AMR_AF=0.134;AFR_AF=0.3676;EUR_AF=0.1769;SAS_AF=0.2157;AA=c|||;VT=SNP
17	43183662	rs117105863	G	A	100	PASS	AC=158;AF=0.0315495;AN=5008;NS=2504;DP=14572;EAS_AF=0.0367;AMR_AF=0.0519;AFR_AF=0.003;EUR_AF=0.0129;SAS_AF=0.0695;AA=G|||;VT=SNP
17	43185023	rs2269746	C	A	100	PASS	AC=288;AF=0.057508;AN=5008;NS=2504;DP=18950;EAS_AF=0.1062;AMR_AF=0.0821;AFR_AF=0.0174;EUR_AF=0.0596;SAS_AF=0.0419;AA=C|||;VT=SNP
17	43185242	rs1989802	G	C	100	PASS	AC=2462;AF=0.491613;AN=5008;NS=2504;DP=17922;EAS_AF=0.6786;AMR_AF=0.5403;AFR_AF=0.5166;EUR_AF=0.3618;SAS_AF=0.364;AA=C|||;VT=SNP
17	43185492	rs1989803	C	G	100	PASS	AC=2688;AF=0.536741;AN=5008;NS=2504;DP=17423;EAS_AF=0.8313;AMR_AF=0.4798;AFR_AF=0.3903;EUR_AF=0.4215;SAS_AF=0.59;AA=c|||;VT=SNP
17	43185820	rs2239925	T	C	100	PASS	AC=3203;AF=0.639577;AN=5008;NS=2504;DP=19772;EAS_AF=0.9028;AMR_AF=0.6182;AFR_AF=0.5386;EUR_AF=0.5984;SAS_AF=0.5624;AA=C|||;VT=SNP
17	43185895	rs78867706	C	T	100	PASS	AC=30;AF=0.00599042;AN=5008;NS=2504;DP=19933;EAS_AF=0.0139;AMR_AF=0.0173;AFR_AF=0.0008;EUR_AF=0.002;SAS_AF=0.001;AA=C|||;VT=SNP
17	43186557	rs16939864	G	A	100	PASS	AC=412;AF=0.0822684;AN=5008;NS=2504;DP=18055;EAS_AF=0.253;AMR_AF=0.0605;AFR_AF=0.0083;EUR_AF=0.0755;SAS_AF=0.0286;AA=G|||;VT=SNP
17	43186579	rs117156303	C	T	100	PASS	AC=116;AF=0.0231629;AN=5008;NS=2504;DP=18412;EAS_AF=0.0317;AMR_AF=0.0115;AFR_AF=0.0008;EUR_AF=0.0089;SAS_AF=0.0675;AA=C|||;VT=SNP
17	43187141	rs17684944	T	C	100	PASS	AC=3184;AF=0.635783;AN=5008;NS=2504;DP=17615;EAS_AF=0.9028;AMR_AF=0.6037;AFR_AF=0.5401;EUR_AF=0.5905;SAS_AF=0.5593;AA=C|||;VT=SNP
17	43187221	rs138144764	G	A	100	PASS	AC=385;AF=0.076877;AN=5008;NS=2504;DP=15785;EAS_AF=0.1081;AMR_AF=0.1254;AFR_AF=0.0144;EUR_AF=0.1173;SAS_AF=0.0532;AA=G|||;VT=SNP
17	43187543	rs8070831	G	A	100	PASS	AC=967;AF=0.193091;AN=5008;NS=2504;DP=15541;EAS_AF=0.2649;AMR_AF=0.2061;AFR_AF=0.2526;EUR_AF=0.0845;SAS_AF=0.1411;AA=G|||;VT=SNP
17	43187787	rs34497316	G	A	100	PASS	AC=567;AF=0.113219;AN=5008;NS=2504;DP=15150;EAS_AF=0.1081;AMR_AF=0.1326;AFR_AF=0.1475;EUR_AF=0.1183;SAS_AF=0.0532;AA=G|||;VT=SNP
17	43188117	rs12948326	T	G	100	PASS	AC=1575;AF=0.314497;AN=5008;NS=2504;DP=14121;EAS_AF=0.5298;AMR_AF=0.2666;AFR_AF=0.0825;EUR_AF=0.3867;SAS_AF=0.3661;AA=T|||;VT=SNP
17	43188891	rs72832859	C	G	100	PASS	AC=578;AF=0.115415;AN=5008;NS=2504;DP=15631;EAS_AF=0.0625;AMR_AF=0.1816;AFR_AF=0.0121;EUR_AF=0.174;SAS_AF=0.2025;AA=C|||;VT=SNP
17	43188978	rs145965471	G	C	100	PASS	AC=173;AF=0.0345447;AN=5008;NS=2504;DP=17366;EAS_AF=0.0804;AMR_AF=0.1225;AFR_AF=0.0008;EUR_AF=0.001;SAS_AF=0.0051;AA=G|||;VT=SNP
17	43189049	rs1052169	A	C	100	PASS	AC=496;AF=0.0990415;AN=5008;NS=2504;DP=16697;EAS_AF=0.0804;AMR_AF=0.1657;AFR_AF=0.0219;EUR_AF=0.175;SAS_AF=0.0971;AA=A|||;VT=SNP
17	43189199	rs146108297	C	T	100	PASS	AC=41;AF=0.0081869;AN=5008;NS=2504;DP=14773;EAS_AF=0.0377;AMR_AF=0;AFR_AF=0;EUR_AF=0.003;SAS_AF=0;AA=C|||;VT=SNP
17	43189264	rs117751074	G	A	100	PASS	AC=201;AF=0.0401358;AN=5008;NS=2504;DP=14743;EAS_AF=0.1448;AMR_AF=0.0375;AFR_AF=0.0015;EUR_AF=0.002;SAS_AF=0.0256;AA=G|||;VT=SNP
17	43189267	rs11870501	T	G	100	PASS	AC=719;AF=0.14357;AN=5008;NS=2504;DP=14701;EAS_AF=0.3274;AMR_AF=0.147;AFR_AF=0.0726;EUR_AF=0.1312;SAS_AF=0.0603;AA=T|||;VT=SNP
17	43189359	rs5026009	T	C	100	PASS	AC=501;AF=0.10004;AN=5008;NS=2504;DP=17604;EAS_AF=0.0714;AMR_AF=0.1715;AFR_AF=0.0204;EUR_AF=0.174;SAS_AF=0.1104;AA=T|||;VT=SNP
17	43189387	rs118115243	C	T	100	PASS	AC=142;AF=0.0283546;AN=5008;NS=2504;DP=17622;EAS_AF=0.0357;AMR_AF=0.0533;AFR_AF=0.0015;EUR_AF=0.0169;SAS_AF=0.0511;AA=C|||;VT=SNP
17	43189567	rs59189862	C	T	100	PASS	AC=382;AF=0.076278;AN=5008;NS=2504;DP=16051;EAS_AF=0.247;AMR_AF=0.0994;AFR_AF=0.0008;EUR_AF=0.0109;SAS_AF=0.0532;AA=c|||;VT=SNP
17	43189752	rs79484952	G	A	100	PASS	AC=12;AF=0.00239617;AN=5008;NS=2504;DP=18581;EAS_AF=0.0089;AMR_AF=0;AFR_AF=0;EUR_AF=0;SAS_AF=0.0031;AA=G|||;VT=SNP
17	43189815	rs3744757	G	A	100	PASS	AC=432;AF=0.086262;AN=5008;NS=2504;DP=17570;EAS_AF=0.254;AMR_AF=0.1398;AFR_AF=0.0015;EUR_AF=0.0109;SAS_AF=0.0675;AA=G|||;VT=SNP
17	43190658	rs2285426	C	T	100	PASS	AC=415;AF=0.0828674;AN=5008;NS=2504;DP=13831;EAS_AF=0.1012;AMR_AF=0.1311;AFR_AF=0.0371;EUR_AF=0.1193;SAS_AF=0.0542;AA=c|||;VT=SNP;EX_TARGET
17	43191006	rs2285427	T	C	100	PASS	AC=904;AF=0.180511;AN=5008;NS=2504;DP=19586;EAS_AF=0.2708;AMR_AF=0.2104;AFR_AF=0.1475;EUR_AF=0.1233;SAS_AF=0.1697;AA=T|||;VT=SNP;EX_TARGET
17	43191099	rs2864881	T	C	100	PASS	AC=3963;AF=0.791334;AN=5008;NS=2504;DP=18293;EAS_AF=0.9355;AMR_AF=0.7205;AFR_AF=0.938;EUR_AF=0.6521;SAS_AF=0.638;AA=C|||;VT=SNP
17	43192024	rs61516629	T	G	100	PASS	AC=213;AF=0.0425319;AN=5008;NS=2504;DP=17497;EAS_AF=0.0397;AMR_AF=0.0533;AFR_AF=0.0492;EUR_AF=0.0169;SAS_AF=0.0552;AA=t|||;VT=SNP
17	43192681	rs713102	C	A	100	PASS	AC=1006;AF=0.200879;AN=5008;NS=2504;DP=10223;EAS_AF=0.2669;AMR_AF=0.2075;AFR_AF=0.0545;EUR_AF=0.2545;SAS_AF=0.271;AA=C|||;VT=SNP
17	43192821	rs713101	A	G	100	PASS	AC=2721;AF=0.543331;AN=5008;NS=2504;DP=15788;EAS_AF=0.6746;AMR_AF=0.536;AFR_AF=0.4576;EUR_AF=0.5885;SAS_AF=0.4826;AA=G|||;VT=SNP;EX_TARGET
17	43194413	rs112162280	C	T	100	PASS	AC=1082;AF=0.216054;AN=5008;NS=2504;DP=15759;EAS_AF=0.1171;AMR_AF=0.2248;AFR_AF=0.236;EUR_AF=0.2873;SAS_AF=0.2117;AA=c|||;VT=SNP
17	43195663	rs3744758	A	G	100	PASS	AC=1009;AF=0.201478;AN=5008;NS=2504;DP=18693;EAS_AF=0.249;AMR_AF=0.1744;AFR_AF=0.4357;EUR_AF=0.0119;SAS_AF=0.0501;AA=g|||;VT=SNP;EX_TARGET
17	43195699	rs3744759	G	A	100	PASS	AC=876;AF=0.17492;AN=5008;NS=2504;DP=18971;EAS_AF=0.249;AMR_AF=0.1715;AFR_AF=0.3381;EUR_AF=0.0099;SAS_AF=0.0501;AA=g|||;VT=SNP;EX_TARGET
17	43195981	rs3744760	T	C	100	PASS	AC=2100;AF=0.419329;AN=5008;NS=2504;DP=20860;EAS_AF=0.5565;AMR_AF=0.3588;AFR_AF=0.4917;EUR_AF=0.2962;SAS_AF=0.3497;AA=t|||;VT=SNP
17	43196013	rs3744761	C	T	100	PASS	AC=305;AF=0.0609026;AN=5008;NS=2504;DP=21434;EAS_AF=0.1627;AMR_AF=0.0418;AFR_AF=0.0265;EUR_AF=0.0547;SAS_AF=0.0225;AA=c|||;VT=SNP
17	43196546	rs4362432	G	A	100	PASS	AC=566;AF=0.113019;AN=5008;NS=2504;DP=21568;EAS_AF=0.2192;AMR_AF=0.0793;AFR_AF=0.1089;EUR_AF=0.0885;SAS_AF=0.0583;AA=G|||;VT=SNP
17	43196584	rs12603813	T	C	100	PASS	AC=1009;AF=0.201478;AN=5008;NS=2504;DP=21219;EAS_AF=0.2252;AMR_AF=0.1758;AFR_AF=0.0643;EUR_AF=0.2903;SAS_AF=0.2894;AA=T|||;VT=SNP
17	43197085	rs7217321	A	G	100	PASS	AC=4349;AF=0.868411;AN=5008;NS=2504;DP=22759;EAS_AF=0.9137;AMR_AF=0.8055;AFR_AF=0.91;EUR_AF=0.8191;SAS_AF=0.8609;AA=G|||;VT=SNP
17	43197593	rs2129732	G	A	100	PASS	AC=1029;AF=0.205471;AN=5008;NS=2504;DP=19221;EAS_AF=0.0923;AMR_AF=0.1844;AFR_AF=0.3215;EUR_AF=0.2177;SAS_AF=0.1677;AA=g|||;VT=SNP
17	43197675	rs7226273	T	C	100	PASS	AC=434;AF=0.0866613;AN=5008;NS=2504;DP=19388;EAS_AF=0.0149;AMR_AF=0.049;AFR_AF=0.1778;EUR_AF=0.0775;SAS_AF=0.0736;AA=T|||;VT=SNP;EX_TARGET
17	43198823	rs34813202	A	G	100	PASS	AC=2470;AF=0.493211;AN=5008;NS=2504;DP=12783;EAS_AF=0.5288;AMR_AF=0.4741;AFR_AF=0.441;EUR_AF=0.4573;SAS_AF=0.5777;AA=T|||;VT=SNP
17	43198998	rs7207047	G	A	100	PASS	AC=1461;AF=0.291733;AN=5008;NS=2504;DP=18059;EAS_AF=0.1339;AMR_AF=0.3732;AFR_AF=0.2746;EUR_AF=0.3986;SAS_AF=0.3098;AA=G|||;VT=SNP
17	43199100	rs7209028	A	G	100	PASS	AC=4265;AF=0.851637;AN=5008;NS=2504;DP=16810;EAS_AF=0.7024;AMR_AF=0.9092;AFR_AF=0.854;EUR_AF=0.8757;SAS_AF=0.9366;AA=G|||;VT=SNP
17	43199763	rs11653145	T	C	100	PASS	AC=2471;AF=0.493411;AN=5008;NS=2504;DP=21061;EAS_AF=0.5298;AMR_AF=0.4741;AFR_AF=0.4402;EUR_AF=0.4583;SAS_AF=0.5777;AA=C|||;VT=SNP
17	43199904	rs11652187	A	G	100	PASS	AC=2287;AF=0.456669;AN=5008;NS=2504;DP=17813;EAS_AF=0.5288;AMR_AF=0.4669;AFR_AF=0.3071;EUR_AF=0.4563;SAS_AF=0.5777;AA=A|||;VT=SNP
17	43200294	rs12944434	A	G	100	PASS	AC=2665;AF=0.532149;AN=5008;NS=2504;DP=18958;EAS_AF=0.5685;AMR_AF=0.5245;AFR_AF=0.4803;EUR_AF=0.4771;SAS_AF=0.6268;AA=A|||;VT=SNP
17	43200918	rs9303454	A	G	100	PASS	AC=4267;AF=0.852037;AN=5008;NS=2504;DP=16475;EAS_AF=0.7024;AMR_AF=0.9092;AFR_AF=0.8533;EUR_AF=0.8757;SAS_AF=0.9397;AA=-|||;VT=SNP
17	43200993	rs62066672	G	A	100	PASS	AC=571;AF=0.114018;AN=5008;NS=2504;DP=18327;EAS_AF=0.0417;AMR_AF=0.1945;AFR_AF=0.0582;EUR_AF=0.1819;SAS_AF=0.137;AA=G|||;VT=SNP
17	43201227	rs79355162	G	A	100	PASS	AC=184;AF=0.0367412;AN=5008;NS=2504;DP=17497;EAS_AF=0.0397;AMR_AF=0.0504;AFR_AF=0.0318;EUR_AF=0.0189;SAS_AF=0.0491;AA=G|||;VT=SNP
17	43201240	rs12604082	C	T	100	PASS	AC=410;AF=0.081869;AN=5008;NS=2504;DP=16864;EAS_AF=0.0774;AMR_AF=0.1268;AFR_AF=0.0083;EUR_AF=0.1392;SAS_AF=0.0951;AA=C|||;VT=SNP
17	43201334	rs55740745	A	C	100	PASS	AC=4262;AF=0.851038;AN=5008;NS=2504;DP=11954;EAS_AF=0.7024;AMR_AF=0.9092;AFR_AF=0.8495;EUR_AF=0.8757;SAS_AF=0.9397;AA=C|||;VT=SNP
17	43201425	rs62066673	C	T	100	PASS	AC=574;AF=0.114617;AN=5008;NS=2504;DP=17988;EAS_AF=0.0417;AMR_AF=0.1988;AFR_AF=0.0582;EUR_AF=0.1819;SAS_AF=0.137;AA=C|||;VT=SNP
17	43201798	rs7223320	G	A	100	PASS	AC=3619;AF=0.722644;AN=5008;NS=2504;DP=18868;EAS_AF=0.6835;AMR_AF=0.8473;AFR_AF=0.5348;EUR_AF=0.7873;SAS_AF=0.862;AA=A|||;VT=SNP
17	43202188	rs7224944	C	T	100	PASS	AC=1004;AF=0.200479;AN=5008;NS=2504;DP=22284;EAS_AF=0.0417;AMR_AF=0.232;AFR_AF=0.3926;EUR_AF=0.1451;SAS_AF=0.1391;AA=T|||;VT=SNP
17	43202378	rs7214439	T	C	100	PASS	AC=905;AF=0.180711;AN=5008;NS=2504;DP=20869;EAS_AF=0.0764;AMR_AF=0.2003;AFR_AF=0.1982;EUR_AF=0.2346;SAS_AF=0.1953;AA=T|||;VT=SNP
17	43202509	rs185497374	C	T	100	PASS	AC=103;AF=0.0205671;AN=5008;NS=2504;DP=21266;EAS_AF=0.0317;AMR_AF=0.036;AFR_AF=0.0015;EUR_AF=0.0109;SAS_AF=0.0337;AA=C|||;VT=SNP
17	43202514	rs190417755	T	C	100	PASS	AC=103;AF=0.0205671;AN=5008;NS=2504;DP=20671;EAS_AF=0.0317;AMR_AF=0.036;AFR_AF=0.0015;EUR_AF=0.0109;SAS_AF=0.0337;AA=T|||;VT=SNP
17	43202529	rs12944415	G	A	100	PASS	AC=839;AF=0.167532;AN=5008;NS=2504;DP=19957;EAS_AF=0.0506;AMR_AF=0.1744;AFR_AF=0.2171;EUR_AF=0.2217;SAS_AF=0.1605;AA=A|||;VT=SNP
17	43202547	rs182560962	C	T	100	PASS	AC=115;AF=0.0229633;AN=5008;NS=2504;DP=20714;EAS_AF=0.0357;AMR_AF=0.0375;AFR_AF=0.0008;EUR_AF=0.0119;SAS_AF=0.0409;AA=C|||;VT=SNP
17	43202551	rs184519194	C	T	100	PASS	AC=116;AF=0.0231629;AN=5008;NS=2504;DP=20865;EAS_AF=0.0357;AMR_AF=0.0389;AFR_AF=0.0008;EUR_AF=0.0119;SAS_AF=0.0409;AA=C|||;VT=SNP
17	43202718	rs4986171	C	A	100	PASS	AC=2229;AF=0.445088;AN=5008;NS=2504;DP=22678;EAS_AF=0.2748;AMR_AF=0.3631;AFR_AF=0.5053;EUR_AF=0.4901;SAS_AF=0.5511;AA=C|||;VT=SNP
17	43203469	rs9906112	A	G	100	PASS	AC=4282;AF=0.855032;AN=5008;NS=2504;DP=10708;EAS_AF=0.6756;AMR_AF=0.9222;AFR_AF=0.8752;EUR_AF=0.8817;SAS_AF=0.9376;AA=G|||;VT=SNP
17	43204591	rs12603905	A	T	100	PASS	AC=845;AF=0.16873;AN=5008;NS=2504;DP=17241;EAS_AF=0.0873;AMR_AF=0.1729;AFR_AF=0.1936;EUR_AF=0.2217;SAS_AF=0.1616;AA=A|||;VT=SNP
17	43205625	rs117232481	G	A	100	PASS	AC=44;AF=0.00878594;AN=5008;NS=2504;DP=18752;EAS_AF=0.0129;AMR_AF=0.0014;AFR_AF=0;EUR_AF=0.0298;SAS_AF=0;AA=G|||;VT=SNP
17	43206154	rs138291949	A	C	100	PASS	AC=37;AF=0.00738818;AN=5008;NS=2504;DP=19222;EAS_AF=0.0367;AMR_AF=0;AFR_AF=0;EUR_AF=0;SAS_AF=0;AA=a|||;VT=SNP
17	43207030	rs66532542	C	T	100	PASS	AC=697;AF=0.139177;AN=5008;NS=2504;DP=20348;EAS_AF=0.3234;AMR_AF=0.0778;AFR_AF=0.1059;EUR_AF=0.1093;SAS_AF=0.0685;AA=C|||;VT=SNP
17	43207426	rs62066674	G	T	100	PASS	AC=697;AF=0.139177;AN=5008;NS=2504;DP=17501;EAS_AF=0.3234;AMR_AF=0.0778;AFR_AF=0.1059;EUR_AF=0.1093;SAS_AF=0.0685;AA=G|||;VT=SNP
17	43207624	rs58219619	G	A	100	PASS	AC=771;AF=0.153954;AN=5008;NS=2504;DP=20761;EAS_AF=0.0486;AMR_AF=0.1311;AFR_AF=0.1483;EUR_AF=0.1978;SAS_AF=0.2413;AA=G|||;VT=SNP
17	43207849	rs4986169	G	A	100	PASS	AC=2231;AF=0.445487;AN=5008;NS=2504;DP=17814;EAS_AF=0.2728;AMR_AF=0.3588;AFR_AF=0.5182;EUR_AF=0.4841;SAS_AF=0.547;AA=G|||;VT=SNP
17	43207858	rs4986170	G	A	100	PASS	AC=4035;AF=0.805711;AN=5008;NS=2504;DP=17795;EAS_AF=0.7222;AMR_AF=0.6758;AFR_AF=0.9024;EUR_AF=0.835;SAS_AF=0.8231;AA=A|||;VT=SNP
17	43208121	rs12946454	A	T	100	PASS	AC=1034;AF=0.20647;AN=5008;NS=2504;DP=16856;EAS_AF=0.2242;AMR_AF=0.1974;AFR_AF=0.0666;EUR_AF=0.2833;SAS_AF=0.3047;AA=A|||;VT=SNP
17	43208275	rs12603116	A	T	100	PASS	AC=35;AF=0.00698882;AN=5008;NS=2504;DP=13001;EAS_AF=0.0228;AMR_AF=0.0144;AFR_AF=0.0015;EUR_AF=0;SAS_AF=0;AA=A|||;VT=SNP
17	43208626	rs8069937	G	A	100	PASS	AC=2110;AF=0.421326;AN=5008;NS=2504;DP=19104;EAS_AF=0.2718;AMR_AF=0.3573;AFR_AF=0.4304;EUR_AF=0.4831;SAS_AF=0.545;AA=G|||;VT=SNP
17	43209168	rs11652386	C	G	100	PASS	AC=4464;AF=0.891374;AN=5008;NS=2504;DP=12089;EAS_AF=0.9583;AMR_AF=0.8156;AFR_AF=0.9289;EUR_AF=0.8489;SAS_AF=0.8691;AA=G|||;VT=SNP
17	43209727	rs1056619	C	T	100	PASS	AC=772;AF=0.154153;AN=5008;NS=2504;DP=5967;EAS_AF=0.0496;AMR_AF=0.1311;AFR_AF=0.1475;EUR_AF=0.1978;SAS_AF=0.2423;AA=C|||;VT=SNP
17	43209878	rs191168114	C	A	100	PASS	AC=128;AF=0.0255591;AN=5008;NS=2504;DP=4539;EAS_AF=0.0387;AMR_AF=0.0476;AFR_AF=0.0008;EUR_AF=0.0109;SAS_AF=0.045;AA=C|||;VT=SNP
17	43210743	rs562014718	G	A	100	PASS	AC=10;AF=0.00199681;AN=5008;NS=2504;DP=11822;EAS_AF=0.0089;AMR_AF=0;AFR_AF=0;EUR_AF=0.001;SAS_AF=0;AA=G|||;VT=SNP
17	43212473	rs28588212	C	T	100	PASS	AC=394;AF=0.0786741;AN=5008;NS=2504;DP=12534;EAS_AF=0.2371;AMR_AF=0.1369;AFR_AF=0.0023;EUR_AF=0.0129;SAS_AF=0.045;AA=C|||;VT=SNP
17	43212521	rs6503424	T	C	100	PASS	AC=4471;AF=0.892772;AN=5008;NS=2504;DP=15050;EAS_AF=0.9583;AMR_AF=0.8156;AFR_AF=0.9327;EUR_AF=0.8489;SAS_AF=0.8712;AA=C|||;VT=SNP
17	43212963	rs2291447	G	T	100	PASS	AC=2111;AF=0.421526;AN=5008;NS=2504;DP=20945;EAS_AF=0.2718;AMR_AF=0.3602;AFR_AF=0.4281;EUR_AF=0.4821;SAS_AF=0.5481;AA=G|||;VT=SNP
17	43213772	rs2306828	A	C	100	PASS	AC=4345;AF=0.867612;AN=5008;NS=2504;DP=15673;EAS_AF=0.9206;AMR_AF=0.768;AFR_AF=0.9319;EUR_AF=0.84;SAS_AF=0.8252;AA=C|||;VT=SNP
17	43215632	rs1542688	C	T	100	PASS	AC=443;AF=0.0884585;AN=5008;NS=2504;DP=15849;EAS_AF=0.0159;AMR_AF=0.0533;AFR_AF=0.2042;EUR_AF=0.0805;SAS_AF=0.0399;AA=C|||;VT=SNP
17	43216281	rs4986172	C	T	100	PASS	AC=2431;AF=0.485423;AN=5008;NS=2504;DP=14514;EAS_AF=0.4712;AMR_AF=0.4395;AFR_AF=0.6687;EUR_AF=0.3797;SAS_AF=0.3937;AA=T|||;VT=SNP
17	43216472	rs16939879	A	G	100	PASS	AC=442;AF=0.0882588;AN=5008;NS=2504;DP=13848;EAS_AF=0.0159;AMR_AF=0.0504;AFR_AF=0.205;EUR_AF=0.0805;SAS_AF=0.0399;AA=A|||;VT=SNP;EX_TARGET
17	43216815	rs16939884	G	T	100	PASS	AC=166;AF=0.033147;AN=5008;NS=2504;DP=17612;EAS_AF=0.0159;AMR_AF=0.0432;AFR_AF=0.0008;EUR_AF=0.0785;SAS_AF=0.0409;AA=G|||;VT=SNP
17	43217198	rs58346971	A	C	100	PASS	AC=902;AF=0.180112;AN=5008;NS=2504;DP=20314;EAS_AF=0.0536;AMR_AF=0.1326;AFR_AF=0.4327;EUR_AF=0.0974;SAS_AF=0.0879;AA=C|||;VT=SNP
17	43217584	rs77266462	T	C	100	PASS	AC=410;AF=0.081869;AN=5008;NS=2504;DP=11756;EAS_AF=0.2371;AMR_AF=0.1383;AFR_AF=0.0129;EUR_AF=0.0129;SAS_AF=0.046;AA=T|||;VT=SNP
17	43218259	rs11653796	A	G	100	PASS	AC=1196;AF=0.238818;AN=5008;NS=2504;DP=17038;EAS_AF=0.2192;AMR_AF=0.2046;AFR_AF=0.1853;EUR_AF=0.2843;SAS_AF=0.3088;AA=A|||;VT=SNP
17	43218677	rs60289499	G	A	100	PASS	AC=1320;AF=0.263578;AN=5008;NS=2504;DP=20219;EAS_AF=0.256;AMR_AF=0.2522;AFR_AF=0.1823;EUR_AF=0.2992;SAS_AF=0.3528;AA=G|||;VT=SNP
17	43219666	rs137989694	G	A	100	PASS	AC=1185;AF=0.236621;AN=5008;NS=2504;DP=12508;EAS_AF=0.2173;AMR_AF=0.2046;AFR_AF=0.1815;EUR_AF=0.2843;SAS_AF=0.3047;AA=G|||;VT=SNP
17	43219912	rs72628318	A	G	100	PASS	AC=678;AF=0.135383;AN=5008;NS=2504;DP=11795;EAS_AF=0.3036;AMR_AF=0.1138;AFR_AF=0.0658;EUR_AF=0.1103;SAS_AF=0.0971;AA=A|||;VT=SNP
17	43220289	rs79206782	G	A	100	PASS	AC=18;AF=0.00359425;AN=5008;NS=2504;DP=18542;EAS_AF=0.0169;AMR_AF=0;AFR_AF=0;EUR_AF=0;SAS_AF=0.001;AA=G|||;VT=SNP
17	43220386	rs79716442	C	T	100	PASS	AC=386;AF=0.0770767;AN=5008;NS=2504;DP=17437;EAS_AF=0.2282;AMR_AF=0.1354;AFR_AF=0.003;EUR_AF=0.0129;SAS_AF=0.046;AA=C|||;VT=SNP
17	43221808	rs71373536	G	A	100	PASS	AC=994;AF=0.198482;AN=5008;NS=2504;DP=8214;EAS_AF=0.2183;AMR_AF=0.196;AFR_AF=0.0477;EUR_AF=0.2734;SAS_AF=0.3067;AA=G|||;VT=SNP
17	43222528	rs4986173	T	C	100	PASS	AC=381;AF=0.0760783;AN=5008;NS=2504;DP=18209;EAS_AF=0.2282;AMR_AF=0.1354;AFR_AF=0.0015;EUR_AF=0.0109;SAS_AF=0.045;AA=T|||;VT=SNP
17	43222659	rs78622741	G	C	100	PASS	AC=201;AF=0.0401358;AN=5008;NS=2504;DP=15706;EAS_AF=0.1339;AMR_AF=0.0331;AFR_AF=0.0008;EUR_AF=0.0338;SAS_AF=0.0082;AA=G|||;VT=SNP
17	43223170	rs116523982	G	A	100	PASS	AC=385;AF=0.076877;AN=5008;NS=2504;DP=18253;EAS_AF=0.2282;AMR_AF=0.1354;AFR_AF=0.0045;EUR_AF=0.0109;SAS_AF=0.045;AA=G|||;VT=SNP
17	43223292	rs9894577	G	A	100	PASS	AC=1540;AF=0.307508;AN=5008;NS=2504;DP=16352;EAS_AF=0.2292;AMR_AF=0.2594;AFR_AF=0.3283;EUR_AF=0.3519;SAS_AF=0.3487;AA=G|||;VT=SNP
17	43224184	rs78105063	C	G	100	PASS	AC=36;AF=0.0071885;AN=5008;NS=2504;DP=19203;EAS_AF=0.0238;AMR_AF=0.0144;AFR_AF=0.0015;EUR_AF=0;SAS_AF=0;AA=C|||;VT=SNP
17	43224920	rs140969056	C	T	100	PASS	AC=131;AF=0.0261581;AN=5008;NS=2504;DP=7235;EAS_AF=0.0407;AMR_AF=0.0504;AFR_AF=0.0015;EUR_AF=0.0109;SAS_AF=0.0429;AA=C|||;VT=SNP
17	43225287	rs3744411	T	C	100	PASS	AC=18;AF=0.00359425;AN=5008;NS=2504;DP=15821;EAS_AF=0.0179;AMR_AF=0;AFR_AF=0;EUR_AF=0;SAS_AF=0;AA=T|||;VT=SNP
17	43225422	rs3744412	G	C	100	PASS	AC=385;AF=0.076877;AN=5008;NS=2504;DP=18152;EAS_AF=0.2282;AMR_AF=0.1354;AFR_AF=0.0045;EUR_AF=0.0109;SAS_AF=0.045;AA=G|||;VT=SNP
17	43225594	rs3809745	G	C	100	PASS	AC=1012;AF=0.202077;AN=5008;NS=2504;DP=16035;EAS_AF=0.3413;AMR_AF=0.1412;AFR_AF=0.2194;EUR_AF=0.1372;SAS_AF=0.1452;AA=G|||;VT=SNP
17	43226478	rs7216041	C	T	100	PASS	AC=2601;AF=0.519369;AN=5008;NS=2504;DP=15990;EAS_AF=0.5149;AMR_AF=0.4928;AFR_AF=0.6649;EUR_AF=0.4414;SAS_AF=0.4264;AA=C|||;VT=SNP
17	43226887	rs12051846	A	G	100	PASS	AC=996;AF=0.198882;AN=5008;NS=2504;DP=13173;EAS_AF=0.2183;AMR_AF=0.1945;AFR_AF=0.0477;EUR_AF=0.2734;SAS_AF=0.3098;AA=A|||;VT=SNP;EX_TARGET
17	43227214	rs1044977	T	C	100	PASS	AC=995;AF=0.198682;AN=5008;NS=2504;DP=14687;EAS_AF=0.2183;AMR_AF=0.196;AFR_AF=0.0477;EUR_AF=0.2734;SAS_AF=0.3078;AA=T|||;VT=SNP;EX_TARGET
17	43229299	rs8070447	A	C	100	PASS	AC=1014;AF=0.202476;AN=5008;NS=2504;DP=18471;EAS_AF=0.3433;AMR_AF=0.1412;AFR_AF=0.2194;EUR_AF=0.1372;SAS_AF=0.1452;AA=A|||;VT=SNP
17	43230465	rs7217422	G	C	100	PASS	AC=596;AF=0.11901;AN=5008;NS=2504;DP=19777;EAS_AF=0.0833;AMR_AF=0.1239;AFR_AF=0.1377;EUR_AF=0.1541;SAS_AF=0.091;AA=G|||;VT=SNP
17	43232013	rs76233987	G	A	100	PASS	AC=1382;AF=0.275958;AN=5008;NS=2504;DP=13759;EAS_AF=0.4464;AMR_AF=0.3271;AFR_AF=0.0552;EUR_AF=0.2813;SAS_AF=0.3569;AA=G|||;VT=SNP
17	43232014	rs77243715	G	T	100	PASS	AC=1381;AF=0.275759;AN=5008;NS=2504;DP=13716;EAS_AF=0.4464;AMR_AF=0.3271;AFR_AF=0.0552;EUR_AF=0.2803;SAS_AF=0.3569;AA=G|||;VT=SNP
17	43232566	rs8067974	A	G	100	PASS	AC=2278;AF=0.454872;AN=5008;NS=2504;DP=10164;EAS_AF=0.4583;AMR_AF=0.4265;AFR_AF=0.5764;EUR_AF=0.3658;SAS_AF=0.3988;AA=G|||;VT=SNP
17	43233387	rs74398190	C	T	100	PASS	AC=389;AF=0.0776757;AN=5008;NS=2504;DP=19570;EAS_AF=0.2282;AMR_AF=0.1354;AFR_AF=0.0076;EUR_AF=0.0109;SAS_AF=0.045;AA=C|||;VT=SNP
17	43233514	rs146350609	G	A	100	PASS	AC=34;AF=0.00678914;AN=5008;NS=2504;DP=18356;EAS_AF=0.004;AMR_AF=0.0432;AFR_AF=0;EUR_AF=0;SAS_AF=0;AA=G|||;VT=SNP
17	43235024	rs77895338	C	T	100	PASS	AC=30;AF=0.00599042;AN=5008;NS=2504;DP=19524;EAS_AF=0.0268;AMR_AF=0;AFR_AF=0;EUR_AF=0;SAS_AF=0.0031;AA=C|||;VT=SNP
17	43236109	rs8064386	T	C	100	PASS	AC=2871;AF=0.573283;AN=5008;NS=2504;DP=19731;EAS_AF=0.5407;AMR_AF=0.5504;AFR_AF=0.7126;EUR_AF=0.5189;SAS_AF=0.4908;AA=C|||;VT=SNP
17	43236309	rs146986998	C	T	100	PASS	AC=17;AF=0.00339457;AN=5008;NS=2504;DP=17789;EAS_AF=0.0169;AMR_AF=0;AFR_AF=0;EUR_AF=0;SAS_AF=0;AA=C|||;VT=SNP
17	43237123	rs76887801	T	G	100	PASS	AC=667;AF=0.133187;AN=5008;NS=2504;DP=16545;EAS_AF=0.3016;AMR_AF=0.085;AFR_AF=0.0703;EUR_AF=0.1113;SAS_AF=0.1012;AA=T|||;VT=SNP
17	43237648	rs59622946	G	T	100	PASS	AC=385;AF=0.076877;AN=5008;NS=2504;DP=17913;EAS_AF=0.2282;AMR_AF=0.1354;AFR_AF=0.0045;EUR_AF=0.0109;SAS_AF=0.045;AA=G|||;VT=SNP
17	43240081	rs16939893	C	T	100	PASS	AC=387;AF=0.0772764;AN=5008;NS=2504;DP=19869;EAS_AF=0.2312;AMR_AF=0.134;AFR_AF=0.0015;EUR_AF=0.0109;SAS_AF=0.0491;AA=C|||;VT=SNP
17	43241471	rs137869155	G	A	100	PASS	AC=35;AF=0.00698882;AN=5008;NS=2504;DP=16238;EAS_AF=0.0228;AMR_AF=0.0144;AFR_AF=0.0015;EUR_AF=0;SAS_AF=0;AA=G|||;VT=SNP
17	43241827	rs75863857	A	T	100	PASS	AC=391;AF=0.0780751;AN=5008;NS=2504;DP=17706;EAS_AF=0.2312;AMR_AF=0.134;AFR_AF=0.0045;EUR_AF=0.0109;SAS_AF=0.0491;AA=A|||;VT=SNP
17	43242694	rs11657325	G	A	100	PASS	AC=1021;AF=0.203874;AN=5008;NS=2504;DP=22577;EAS_AF=0.2133;AMR_AF=0.1988;AFR_AF=0.059;EUR_AF=0.2744;SAS_AF=0.3211;AA=A|||;VT=SNP
17	43244034	rs4627401	A	T	100	PASS	AC=3544;AF=0.707668;AN=5008;NS=2504;DP=19475;EAS_AF=0.6865;AMR_AF=0.6282;AFR_AF=0.9501;EUR_AF=0.6163;SAS_AF=0.5521;AA=T|||;VT=SNP
17	43244620	rs9709123	A	G	100	PASS	AC=3057;AF=0.610423;AN=5008;NS=2504;DP=17172;EAS_AF=0.6885;AMR_AF=0.5562;AFR_AF=0.7277;EUR_AF=0.5268;SAS_AF=0.4959;AA=G|||;VT=SNP
17	43244700	rs4792858	A	C	100	PASS	AC=1561;AF=0.311701;AN=5008;NS=2504;DP=18194;EAS_AF=0.3542;AMR_AF=0.2608;AFR_AF=0.2738;EUR_AF=0.3201;SAS_AF=0.3466;AA=a|||;VT=SNP
17	43245402	rs73319048	C	G	100	PASS	AC=429;AF=0.0856629;AN=5008;NS=2504;DP=13062;EAS_AF=0.2321;AMR_AF=0.1354;AFR_AF=0.0325;EUR_AF=0.0109;SAS_AF=0.0481;AA=C|||;VT=SNP
17	43245893	rs8070221	G	C	100	PASS	AC=3071;AF=0.613219;AN=5008;NS=2504;DP=13144;EAS_AF=0.6875;AMR_AF=0.5548;AFR_AF=0.7277;EUR_AF=0.5268;SAS_AF=0.5123;AA=C|||;VT=SNP
17	43245921	rs76672411	C	A	100	PASS	AC=62;AF=0.0123802;AN=5008;NS=2504;DP=14762;EAS_AF=0.0595;AMR_AF=0;AFR_AF=0;EUR_AF=0;SAS_AF=0.002;AA=C|||;VT=SNP
17	43246901	rs144171786	A	G	100	PASS	AC=20;AF=0.00399361;AN=5008;NS=2504;DP=17173;EAS_AF=0.0169;AMR_AF=0;AFR_AF=0;EUR_AF=0.003;SAS_AF=0;AA=A|||;VT=SNP;EX_TARGET
17	43247930	rs7208548	A	C	100	PASS	AC=2873;AF=0.573682;AN=5008;NS=2504;DP=18280;EAS_AF=0.6865;AMR_AF=0.5548;AFR_AF=0.5862;EUR_AF=0.5249;SAS_AF=0.5041;AA=C|||;VT=SNP
17	43247957	rs4792819	A	C	100	PASS	AC=1224;AF=0.244409;AN=5008;NS=2504;DP=18411;EAS_AF=0.3532;AMR_AF=0.2248;AFR_AF=0.0575;EUR_AF=0.3111;SAS_AF=0.3303;AA=A|||;VT=SNP
17	43248447	rs7217491	T	C	100	PASS	AC=789;AF=0.157548;AN=5008;NS=2504;DP=18888;EAS_AF=0.2312;AMR_AF=0.1758;AFR_AF=0.2746;EUR_AF=0.0159;SAS_AF=0.0562;AA=T|||;VT=SNP
17	43248581	rs12450321	C	T	100	PASS	AC=801;AF=0.159944;AN=5008;NS=2504;DP=20280;EAS_AF=0.1022;AMR_AF=0.1441;AFR_AF=0.2148;EUR_AF=0.1968;SAS_AF=0.1186;AA=C|||;VT=SNP
17	43249246	rs78420531	G	T	100	PASS	AC=361;AF=0.0720847;AN=5008;NS=2504;DP=15102;EAS_AF=0.1607;AMR_AF=0.0648;AFR_AF=0.0189;EUR_AF=0.0706;SAS_AF=0.0593;AA=G|||;VT=SNP
17	43249437	rs60742188	G	A	100	PASS	AC=799;AF=0.159545;AN=5008;NS=2504;DP=15326;EAS_AF=0.1022;AMR_AF=0.1441;AFR_AF=0.2141;EUR_AF=0.1968;SAS_AF=0.1176;AA=G|||;VT=SNP
17	43249444	rs4792867	C	T	100	PASS	AC=1225;AF=0.244609;AN=5008;NS=2504;DP=15671;EAS_AF=0.3532;AMR_AF=0.2248;AFR_AF=0.0575;EUR_AF=0.3121;SAS_AF=0.3303;AA=C|||;VT=SNP
17	43249785	rs79363592	C	T	100	PASS	AC=36;AF=0.0071885;AN=5008;NS=2504;DP=14364;EAS_AF=0.0238;AMR_AF=0.0144;AFR_AF=0.0015;EUR_AF=0;SAS_AF=0;AA=C|||;VT=SNP
17	43250125	rs75581249	G	A	100	PASS	AC=125;AF=0.0249601;AN=5008;NS=2504;DP=11359;EAS_AF=0.0337;AMR_AF=0.0476;AFR_AF=0.0038;EUR_AF=0.0109;SAS_AF=0.0429;AA=G|||;VT=SNP
17	43250653	rs66827053	A	G	100	PASS	AC=1158;AF=0.23123;AN=5008;NS=2504;DP=14799;EAS_AF=0.3532;AMR_AF=0.2061;AFR_AF=0.0567;EUR_AF=0.2684;SAS_AF=0.3211;AA=A|||;VT=SNP
17	43252056	rs139172925	G	A	100	PASS	AC=102;AF=0.0203674;AN=5008;NS=2504;DP=13715;EAS_AF=0.0982;AMR_AF=0;AFR_AF=0;EUR_AF=0;SAS_AF=0.0031;AA=G|||;VT=SNP
17	43253143	rs59542675	G	A	100	PASS	AC=409;AF=0.0816693;AN=5008;NS=2504;DP=19989;EAS_AF=0.0109;AMR_AF=0.0476;AFR_AF=0.1899;EUR_AF=0.0795;SAS_AF=0.0348;AA=G|||;VT=SNP
17	43253551	rs76679230	G	A	100	PASS	AC=368;AF=0.0734824;AN=5008;NS=2504;DP=19821;EAS_AF=0.0913;AMR_AF=0.0951;AFR_AF=0.0076;EUR_AF=0.1183;SAS_AF=0.0828;AA=G|||;VT=SNP
17	43254040	rs4792868	C	T	100	PASS	AC=721;AF=0.14397;AN=5008;NS=2504;DP=14407;EAS_AF=0.2312;AMR_AF=0.1671;AFR_AF=0.2277;EUR_AF=0.0159;SAS_AF=0.0562;AA=C|||;VT=SNP
17	43254152	rs11867300	G	A	100	PASS	AC=391;AF=0.0780751;AN=5008;NS=2504;DP=12454;EAS_AF=0.0913;AMR_AF=0.0965;AFR_AF=0.0242;EUR_AF=0.1173;SAS_AF=0.0838;AA=G|||;VT=SNP
17	43254231	rs79152928	T	C	100	PASS	AC=615;AF=0.122804;AN=5008;NS=2504;DP=16738;EAS_AF=0.1677;AMR_AF=0.0893;AFR_AF=0.1172;EUR_AF=0.1203;SAS_AF=0.1104;AA=T|||;VT=SNP
17	43254421	rs62066677	G	A	100	PASS	AC=484;AF=0.0966454;AN=5008;NS=2504;DP=12530;EAS_AF=0.1607;AMR_AF=0.0836;AFR_AF=0.0461;EUR_AF=0.1093;SAS_AF=0.0951;AA=G|||;VT=SNP
17	43255381	rs75589269	C	T	100	PASS	AC=388;AF=0.077476;AN=5008;NS=2504;DP=20839;EAS_AF=0.2312;AMR_AF=0.134;AFR_AF=0.003;EUR_AF=0.0109;SAS_AF=0.0481;AA=C|||;VT=SNP
17	43255681	rs11651809	C	G	100	PASS	AC=1225;AF=0.244609;AN=5008;NS=2504;DP=18040;EAS_AF=0.3562;AMR_AF=0.2248;AFR_AF=0.0575;EUR_AF=0.3141;SAS_AF=0.3252;AA=C|||;VT=SNP
17	43257270	rs8070437	C	T	100	PASS	AC=3786;AF=0.75599;AN=5008;NS=2504;DP=15795;EAS_AF=0.6438;AMR_AF=0.7752;AFR_AF=0.9425;EUR_AF=0.6879;SAS_AF=0.6759;AA=T|||;VT=SNP
17	43257356	rs74927046	T	G	100	PASS	AC=387;AF=0.0772764;AN=5008;NS=2504;DP=15199;EAS_AF=0.2312;AMR_AF=0.134;AFR_AF=0.0023;EUR_AF=0.0109;SAS_AF=0.0481;AA=T|||;VT=SNP
17	43257389	rs28510841	G	C	100	PASS	AC=802;AF=0.160144;AN=5008;NS=2504;DP=15832;EAS_AF=0.0992;AMR_AF=0.147;AFR_AF=0.2179;EUR_AF=0.1968;SAS_AF=0.1166;AA=G|||;VT=SNP
17	43259685	rs34562831	C	T	100	PASS	AC=799;AF=0.159545;AN=5008;NS=2504;DP=15179;EAS_AF=0.0992;AMR_AF=0.1441;AFR_AF=0.2148;EUR_AF=0.1978;SAS_AF=0.1186;AA=C|||;VT=SNP
17	43259719	rs62066678	C	G	100	PASS	AC=836;AF=0.166933;AN=5008;NS=2504;DP=14701;EAS_AF=0.1944;AMR_AF=0.1369;AFR_AF=0.2118;EUR_AF=0.1302;SAS_AF=0.137;AA=C|||;VT=SNP
17	43260783	rs4632173	A	G	100	PASS	AC=2937;AF=0.586462;AN=5008;NS=2504;DP=19274;EAS_AF=0.5456;AMR_AF=0.6254;AFR_AF=0.6929;EUR_AF=0.4881;SAS_AF=0.5583;AA=G|||;VT=SNP
17	43260880	rs4559944	A	G	100	PASS	AC=3769;AF=0.752596;AN=5008;NS=2504;DP=16266;EAS_AF=0.6448;AMR_AF=0.7767;AFR_AF=0.9304;EUR_AF=0.6859;SAS_AF=0.6748;AA=G|||;VT=SNP
17	43262629	rs35625124	T	A	100	PASS	AC=882;AF=0.176118;AN=5008;NS=2504;DP=9692;EAS_AF=0.1101;AMR_AF=0.2248;AFR_AF=0.1694;EUR_AF=0.2336;SAS_AF=0.1595;AA=A|||;VT=SNP
17	43262643	rs77593208	A	T	100	PASS	AC=74;AF=0.0147764;AN=5008;NS=2504;DP=9834;EAS_AF=0.0397;AMR_AF=0.0403;AFR_AF=0.0015;EUR_AF=0;SAS_AF=0.0041;AA=N|||;VT=SNP
17	43263019	rs8068816	T	A	100	PASS	AC=701;AF=0.139976;AN=5008;NS=2504;DP=15169;EAS_AF=0.254;AMR_AF=0.1254;AFR_AF=0.0825;EUR_AF=0.1412;SAS_AF=0.1094;AA=T|||;VT=SNP
17	43263233	rs8069272	T	A	100	PASS	AC=456;AF=0.0910543;AN=5008;NS=2504;DP=15797;EAS_AF=0.0427;AMR_AF=0.098;AFR_AF=0.1778;EUR_AF=0.0537;SAS_AF=0.0573;AA=T|||;VT=SNP
17	43263299	rs149013604	A	G	100	PASS	AC=65;AF=0.0129792;AN=5008;NS=2504;DP=15919;EAS_AF=0.0536;AMR_AF=0.0014;AFR_AF=0.0015;EUR_AF=0;SAS_AF=0.0082;AA=A|||;VT=SNP
17	43263301	rs142965733	C	G	100	PASS	AC=65;AF=0.0129792;AN=5008;NS=2504;DP=16004;EAS_AF=0.0546;AMR_AF=0.0014;AFR_AF=0.0023;EUR_AF=0;SAS_AF=0.0061;AA=C|||;VT=SNP
17	43263774	rs77045387	G	A	100	PASS	AC=1084;AF=0.216454;AN=5008;NS=2504;DP=14648;EAS_AF=0.2649;AMR_AF=0.2637;AFR_AF=0.0605;EUR_AF=0.2594;SAS_AF=0.2996;AA=G|||;VT=SNP
17	43264915	rs8071573	A	G	100	PASS	AC=3545;AF=0.707867;AN=5008;NS=2504;DP=14578;EAS_AF=0.7004;AMR_AF=0.6931;AFR_AF=0.8427;EUR_AF=0.667;SAS_AF=0.5859;AA=G|||;VT=SNP
17	43265323	rs73319060	T	G	100	PASS	AC=501;AF=0.10004;AN=5008;NS=2504;DP=17076;EAS_AF=0.0079;AMR_AF=0.0706;AFR_AF=0.1861;EUR_AF=0.1163;SAS_AF=0.0828;AA=T|||;VT=SNP
17	43266091	rs7212802	G	A	100	PASS	AC=3480;AF=0.694888;AN=5008;NS=2504;DP=10035;EAS_AF=0.6984;AMR_AF=0.6873;AFR_AF=0.7973;EUR_AF=0.668;SAS_AF=0.5859;AA=G|||;VT=SNP
17	43266487	rs62066682	G	A	100	PASS	AC=1988;AF=0.396965;AN=5008;NS=2504;DP=14502;EAS_AF=0.505;AMR_AF=0.3718;AFR_AF=0.4092;EUR_AF=0.3857;SAS_AF=0.2986;AA=G|||;VT=SNP
17	43266519	rs7219397	T	A	100	PASS	AC=3476;AF=0.694089;AN=5008;NS=2504;DP=14310;EAS_AF=0.6984;AMR_AF=0.6844;AFR_AF=0.7965;EUR_AF=0.668;SAS_AF=0.5849;AA=T|||;VT=SNP
17	43266542	rs78509373	T	C	100	PASS	AC=740;AF=0.147764;AN=5008;NS=2504;DP=14356;EAS_AF=0.2758;AMR_AF=0.1311;AFR_AF=0.0431;EUR_AF=0.2018;SAS_AF=0.1135;AA=T|||;VT=SNP
17	43268267	rs6503426	C	T	100	PASS	AC=3447;AF=0.688299;AN=5008;NS=2504;DP=20665;EAS_AF=0.6974;AMR_AF=0.6744;AFR_AF=0.8086;EUR_AF=0.663;SAS_AF=0.5521;AA=C|||;VT=SNP
17	43268712	rs6503427	C	T	100	PASS	AC=3778;AF=0.754393;AN=5008;NS=2504;DP=21491;EAS_AF=0.7361;AMR_AF=0.7608;AFR_AF=0.9289;EUR_AF=0.6809;SAS_AF=0.6084;AA=T|||;VT=SNP
17	43269242	rs145729014	T	C	100	PASS	AC=1009;AF=0.201478;AN=5008;NS=2504;DP=15042;EAS_AF=0.2758;AMR_AF=0.147;AFR_AF=0.2307;EUR_AF=0.2058;SAS_AF=0.1196;AA=T|||;VT=SNP
17	43269701	rs117014527	A	G	100	PASS	AC=10;AF=0.00199681;AN=5008;NS=2504;DP=15597;EAS_AF=0.0069;AMR_AF=0;AFR_AF=0.0008;EUR_AF=0.001;SAS_AF=0.001;AA=A|||;VT=SNP
17	43270288	rs67882608	A	T	100	PASS	AC=3432;AF=0.685304;AN=5008;NS=2504;DP=14273;EAS_AF=0.6974;AMR_AF=0.6643;AFR_AF=0.823;EUR_AF=0.6362;SAS_AF=0.5521;AA=a|||;VT=SNP
17	43270363	rs144647217	G	A	100	PASS	AC=379;AF=0.0756789;AN=5008;NS=2504;DP=12171;EAS_AF=0.0873;AMR_AF=0.0821;AFR_AF=0.0318;EUR_AF=0.1352;SAS_AF=0.0573;AA=A|||;VT=SNP
17	43270570	rs186061946	C	T	100	PASS	AC=13;AF=0.00259585;AN=5008;NS=2504;DP=12553;EAS_AF=0.0129;AMR_AF=0;AFR_AF=0;EUR_AF=0;SAS_AF=0;AA=C|||;VT=SNP
17	43271947	rs7208466	A	G	100	PASS	AC=3589;AF=0.716653;AN=5008;NS=2504;DP=11378;EAS_AF=0.6944;AMR_AF=0.7061;AFR_AF=0.8442;EUR_AF=0.7147;SAS_AF=0.5767;AA=G|||;VT=SNP
17	43273187	rs12450413	C	T	100	PASS	AC=1015;AF=0.202676;AN=5008;NS=2504;DP=18285;EAS_AF=0.2788;AMR_AF=0.1556;AFR_AF=0.171;EUR_AF=0.2555;SAS_AF=0.1462;AA=C|||;VT=SNP
17	43273867	rs6503428	T	A	100	PASS	AC=3588;AF=0.716454;AN=5008;NS=2504;DP=18965;EAS_AF=0.6944;AMR_AF=0.7046;AFR_AF=0.8449;EUR_AF=0.7137;SAS_AF=0.5767;AA=A|||;VT=SNP
17	43273992	rs62066707	T	A	100	PASS	AC=1010;AF=0.201677;AN=5008;NS=2504;DP=19519;EAS_AF=0.1855;AMR_AF=0.2853;AFR_AF=0.0416;EUR_AF=0.2853;SAS_AF=0.2894;AA=T|||;VT=SNP
17	43274555	rs61160218	G	A	100	PASS	AC=1461;AF=0.291733;AN=5008;NS=2504;DP=19771;EAS_AF=0.2857;AMR_AF=0.2219;AFR_AF=0.3464;EUR_AF=0.3628;SAS_AF=0.2004;AA=G|||;VT=SNP
17	43274734	rs74834963	T	G	100	PASS	AC=442;AF=0.0882588;AN=5008;NS=2504;DP=18103;EAS_AF=0.2232;AMR_AF=0.1455;AFR_AF=0.0424;EUR_AF=0.0109;SAS_AF=0.0501;AA=T|||;VT=SNP
17	43275356	rs80169564	C	T	100	PASS	AC=401;AF=0.0800719;AN=5008;NS=2504;DP=13387;EAS_AF=0.2222;AMR_AF=0.1354;AFR_AF=0.0182;EUR_AF=0.0099;SAS_AF=0.0501;AA=C|||;VT=SNP
17	43275886	rs80069680	C	T	100	PASS	AC=451;AF=0.0900559;AN=5008;NS=2504;DP=18165;EAS_AF=0.1845;AMR_AF=0.0692;AFR_AF=0.0121;EUR_AF=0.1173;SAS_AF=0.0849;AA=C|||;VT=SNP
17	43275949	rs112297877	C	G	100	PASS	AC=1018;AF=0.203275;AN=5008;NS=2504;DP=15787;EAS_AF=0.1935;AMR_AF=0.2853;AFR_AF=0.0416;EUR_AF=0.2853;SAS_AF=0.2894;AA=C|||;VT=SNP
17	43275977	rs73319076	A	C	100	PASS	AC=629;AF=0.125599;AN=5008;NS=2504;DP=15777;EAS_AF=0.2212;AMR_AF=0.1556;AFR_AF=0.1793;EUR_AF=0.0119;SAS_AF=0.0501;AA=A|||;VT=SNP
17	43277503	rs144269995	A	T	100	PASS	AC=435;AF=0.086861;AN=5008;NS=2504;DP=16903;EAS_AF=0.2212;AMR_AF=0.1427;AFR_AF=0.0408;EUR_AF=0.0099;SAS_AF=0.0501;AA=A|||;VT=SNP
17	43277541	rs7207244	C	G	100	PASS	AC=1599;AF=0.319289;AN=5008;NS=2504;DP=17326;EAS_AF=0.2808;AMR_AF=0.2478;AFR_AF=0.3699;EUR_AF=0.4185;SAS_AF=0.2393;AA=C|||;VT=SNP
17	43277652	rs7212192	T	C	100	PASS	AC=3597;AF=0.718251;AN=5008;NS=2504;DP=15104;EAS_AF=0.6925;AMR_AF=0.7089;AFR_AF=0.8464;EUR_AF=0.7177;SAS_AF=0.5787;AA=C|||;VT=SNP
17	43277758	rs11870697	T	C	100	PASS	AC=3597;AF=0.718251;AN=5008;NS=2504;DP=16854;EAS_AF=0.6925;AMR_AF=0.7089;AFR_AF=0.8464;EUR_AF=0.7177;SAS_AF=0.5787;AA=C|||;VT=SNP
17	43278576	rs72832877	C	T	100	PASS	AC=1022;AF=0.204073;AN=5008;NS=2504;DP=14970;EAS_AF=0.1984;AMR_AF=0.2882;AFR_AF=0.0408;EUR_AF=0.2873;SAS_AF=0.2853;AA=C|||;VT=SNP
17	43278732	rs6503430	C	T	100	PASS	AC=2696;AF=0.538339;AN=5008;NS=2504;DP=16630;EAS_AF=0.4206;AMR_AF=0.5562;AFR_AF=0.7307;EUR_AF=0.492;SAS_AF=0.4346;AA=C|||;VT=SNP
17	43279320	rs7218351	A	G	100	PASS	AC=3661;AF=0.73103;AN=5008;NS=2504;DP=17479;EAS_AF=0.6349;AMR_AF=0.7522;AFR_AF=0.9259;EUR_AF=0.6402;SAS_AF=0.6452;AA=G|||;VT=SNP
17	43279830	rs145394967	G	A	100	PASS	AC=415;AF=0.0828674;AN=5008;NS=2504;DP=13583;EAS_AF=0.2083;AMR_AF=0.1354;AFR_AF=0.0159;EUR_AF=0.0427;SAS_AF=0.0481;AA=G|||;VT=SNP
17	43281946	rs7214310	C	T	100	PASS	AC=3545;AF=0.707867;AN=5008;NS=2504;DP=20610;EAS_AF=0.6647;AMR_AF=0.7392;AFR_AF=0.879;EUR_AF=0.6183;SAS_AF=0.591;AA=T|||;VT=SNP
17	43282545	rs4986147	G	A	100	PASS	AC=378;AF=0.0754792;AN=5008;NS=2504;DP=17813;EAS_AF=0.2054;AMR_AF=0.1282;AFR_AF=0.0219;EUR_AF=0.0099;SAS_AF=0.044;AA=G|||;VT=SNP
17	43283263	rs79711330	A	G	100	PASS	AC=81;AF=0.0161741;AN=5008;NS=2504;DP=7358;EAS_AF=0.0417;AMR_AF=0.0029;AFR_AF=0;EUR_AF=0.0298;SAS_AF=0.0072;AA=A|||;VT=SNP
17	43286143	rs79592359	T	G	100	PASS	AC=645;AF=0.128794;AN=5008;NS=2504;DP=19268;EAS_AF=0.2788;AMR_AF=0.2421;AFR_AF=0.0197;EUR_AF=0.0944;SAS_AF=0.0767;AA=T|||;VT=SNP
17	43287288	rs113847117	C	T	100	PASS	AC=720;AF=0.14377;AN=5008;NS=2504;DP=14745;EAS_AF=0.1845;AMR_AF=0.098;AFR_AF=0.2201;EUR_AF=0.1024;SAS_AF=0.0736;AA=C|||;VT=SNP
17	43287317	rs111602534	T	C	100	PASS	AC=720;AF=0.14377;AN=5008;NS=2504;DP=14770;EAS_AF=0.1845;AMR_AF=0.098;AFR_AF=0.2201;EUR_AF=0.1024;SAS_AF=0.0736;AA=T|||;VT=SNP
17	43287421	rs4273079	C	T	100	PASS	AC=1780;AF=0.355431;AN=5008;NS=2504;DP=17482;EAS_AF=0.4623;AMR_AF=0.3617;AFR_AF=0.5197;EUR_AF=0.2276;SAS_AF=0.1503;AA=C|||;VT=SNP
17	43287642	rs62066714	G	T	100	PASS	AC=1499;AF=0.299321;AN=5008;NS=2504;DP=14264;EAS_AF=0.2877;AMR_AF=0.3487;AFR_AF=0.1445;EUR_AF=0.3817;SAS_AF=0.4008;AA=G|||;VT=SNP
17	43288110	rs12603585	C	A	100	PASS	AC=1492;AF=0.297923;AN=5008;NS=2504;DP=15932;EAS_AF=0.2887;AMR_AF=0.3458;AFR_AF=0.1392;EUR_AF=0.3827;SAS_AF=0.4008;AA=C|||;VT=SNP
17	43288222	rs12603483	G	A	100	PASS	AC=1489;AF=0.297324;AN=5008;NS=2504;DP=12583;EAS_AF=0.2887;AMR_AF=0.3415;AFR_AF=0.1392;EUR_AF=0.3827;SAS_AF=0.4008;AA=G|||;VT=SNP
17	43288550	rs112416568	G	T	100	PASS	AC=232;AF=0.0463259;AN=5008;NS=2504;DP=17786;EAS_AF=0.002;AMR_AF=0.0331;AFR_AF=0.0068;EUR_AF=0.0915;SAS_AF=0.1084;AA=G|||;VT=SNP
17	43289312	rs117884330	C	G	100	PASS	AC=675;AF=0.134784;AN=5008;NS=2504;DP=17721;EAS_AF=0.2748;AMR_AF=0.2464;AFR_AF=0.0197;EUR_AF=0.1233;SAS_AF=0.0787;AA=C|||;VT=SNP
17	43290262	rs74253615	C	A	100	PASS	AC=720;AF=0.14377;AN=5008;NS=2504;DP=16968;EAS_AF=0.1845;AMR_AF=0.0965;AFR_AF=0.2231;EUR_AF=0.1024;SAS_AF=0.0706;AA=C|||;VT=SNP
17	43290265	rs16939911	T	C	100	PASS	AC=122;AF=0.024361;AN=5008;NS=2504;DP=16868;EAS_AF=0.002;AMR_AF=0.0476;AFR_AF=0;EUR_AF=0.0736;SAS_AF=0.0133;AA=T|||;VT=SNP
17	43290731	rs117306614	G	T	100	PASS	AC=294;AF=0.0587061;AN=5008;NS=2504;DP=12524;EAS_AF=0.0546;AMR_AF=0.1182;AFR_AF=0.0242;EUR_AF=0.0825;SAS_AF=0.0429;AA=G|||;VT=SNP
17	43292035	rs55706568	C	G	100	PASS	AC=1524;AF=0.304313;AN=5008;NS=2504;DP=16773;EAS_AF=0.2649;AMR_AF=0.3718;AFR_AF=0.1362;EUR_AF=0.4155;SAS_AF=0.41;AA=C|||;VT=SNP
17	43292154	rs8077692	C	T	100	PASS	AC=3769;AF=0.752596;AN=5008;NS=2504;DP=16668;EAS_AF=0.745;AMR_AF=0.7738;AFR_AF=0.9123;EUR_AF=0.6869;SAS_AF=0.5971;AA=t|||;VT=SNP
17	43292155	rs544126535	T	A	100	PASS	AC=31;AF=0.0061901;AN=5008;NS=2504;DP=16777;EAS_AF=0.0298;AMR_AF=0;AFR_AF=0;EUR_AF=0;SAS_AF=0.001;AA=t|||;VT=SNP
17	43292279	rs113819830	C	T	100	PASS	AC=1559;AF=0.311302;AN=5008;NS=2504;DP=15021;EAS_AF=0.2867;AMR_AF=0.3732;AFR_AF=0.1415;EUR_AF=0.4175;SAS_AF=0.4131;AA=c|||;VT=SNP
17	43294324	rs8068730	G	A	100	PASS	AC=735;AF=0.146765;AN=5008;NS=2504;DP=19421;EAS_AF=0.1835;AMR_AF=0.1009;AFR_AF=0.2405;EUR_AF=0.0984;SAS_AF=0.0644;AA=G|||;VT=SNP
17	43294811	rs117920061	G	A	100	PASS	AC=188;AF=0.0375399;AN=5008;NS=2504;DP=16213;EAS_AF=0.0486;AMR_AF=0.0793;AFR_AF=0.003;EUR_AF=0.0457;SAS_AF=0.0348;AA=G|||;VT=SNP
17	43297152	rs117687464	G	A	100	PASS	AC=407;AF=0.08127;AN=5008;NS=2504;DP=18546;EAS_AF=0.2192;AMR_AF=0.1311;AFR_AF=0.0189;EUR_AF=0.0388;SAS_AF=0.0317;AA=G|||;VT=SNP
17	43297297	rs57825815	G	A	100	PASS	AC=407;AF=0.08127;AN=5008;NS=2504;DP=16440;EAS_AF=0.2192;AMR_AF=0.1311;AFR_AF=0.0189;EUR_AF=0.0388;SAS_AF=0.0317;AA=G|||;VT=SNP
17	43298388	rs1552458	A	G	100	PASS	AC=3778;AF=0.754393;AN=5008;NS=2504;DP=15794;EAS_AF=0.751;AMR_AF=0.7695;AFR_AF=0.9145;EUR_AF=0.6889;SAS_AF=0.5982;AA=G|||;VT=SNP
17	43300231	rs7215363	G	C	100	PASS	AC=705;AF=0.140775;AN=5008;NS=2504;DP=14283;EAS_AF=0.1855;AMR_AF=0.1023;AFR_AF=0.2179;EUR_AF=0.0974;SAS_AF=0.0624;AA=G|||;VT=SNP
17	43300669	rs1552457	T	G	100	PASS	AC=3780;AF=0.754792;AN=5008;NS=2504;DP=18526;EAS_AF=0.749;AMR_AF=0.7752;AFR_AF=0.9153;EUR_AF=0.6889;SAS_AF=0.5971;AA=G|||;VT=SNP
17	43301858	rs75468347	C	A	100	PASS	AC=405;AF=0.0808706;AN=5008;NS=2504;DP=18872;EAS_AF=0.2183;AMR_AF=0.1311;AFR_AF=0.0174;EUR_AF=0.0388;SAS_AF=0.0327;AA=C|||;VT=SNP
17	43302259	rs12449792	C	T	100	PASS	AC=1551;AF=0.309704;AN=5008;NS=2504;DP=17115;EAS_AF=0.2857;AMR_AF=0.3703;AFR_AF=0.1384;EUR_AF=0.4195;SAS_AF=0.41;AA=C|||;VT=SNP
17	43303608	rs1906342	A	G	100	PASS	AC=1877;AF=0.3748;AN=5008;NS=2504;DP=17957;EAS_AF=0.25;AMR_AF=0.4092;AFR_AF=0.3177;EUR_AF=0.506;SAS_AF=0.4213;AA=G|||;VT=SNP
17	43304034	rs58605696	C	T	100	PASS	AC=436;AF=0.0870607;AN=5008;NS=2504;DP=19951;EAS_AF=0.2262;AMR_AF=0.1037;AFR_AF=0.0582;EUR_AF=0.0298;SAS_AF=0.0297;AA=C|||;VT=SNP
17	43304649	rs79091156	G	A	100	PASS	AC=433;AF=0.0864617;AN=5008;NS=2504;DP=14734;EAS_AF=0.1825;AMR_AF=0.1023;AFR_AF=0.0113;EUR_AF=0.1064;SAS_AF=0.0573;AA=G|||;VT=SNP
17	43305131	rs9916564	G	A	100	PASS	AC=1762;AF=0.351837;AN=5008;NS=2504;DP=19151;EAS_AF=0.4891;AMR_AF=0.3516;AFR_AF=0.4871;EUR_AF=0.2316;SAS_AF=0.1513;AA=A|||;VT=SNP
17	43305163	rs79162210	G	A	100	PASS	AC=24;AF=0.00479233;AN=5008;NS=2504;DP=19689;EAS_AF=0.0208;AMR_AF=0;AFR_AF=0;EUR_AF=0;SAS_AF=0.0031;AA=G|||;VT=SNP
17	43305401	rs9889614	G	A	100	PASS	AC=1762;AF=0.351837;AN=5008;NS=2504;DP=17574;EAS_AF=0.4921;AMR_AF=0.3501;AFR_AF=0.4856;EUR_AF=0.2316;SAS_AF=0.1513;AA=G|||;VT=SNP
17	43305435	rs77349922	T	C	100	PASS	AC=24;AF=0.00479233;AN=5008;NS=2504;DP=17622;EAS_AF=0.0208;AMR_AF=0;AFR_AF=0;EUR_AF=0;SAS_AF=0.0031;AA=T|||;VT=SNP
17	43305456	rs62066720	C	G	100	PASS	AC=1819;AF=0.363219;AN=5008;NS=2504;DP=17808;EAS_AF=0.4911;AMR_AF=0.3746;AFR_AF=0.4902;EUR_AF=0.2614;SAS_AF=0.1564;AA=C|||;VT=SNP
17	43305520	rs9891541	C	T	100	PASS	AC=286;AF=0.0571086;AN=5008;NS=2504;DP=19230;EAS_AF=0.0625;AMR_AF=0.1037;AFR_AF=0.031;EUR_AF=0.0696;SAS_AF=0.0409;AA=C|||;VT=SNP
17	43306148	rs11869822	T	A	100	PASS	AC=1789;AF=0.357228;AN=5008;NS=2504;DP=17961;EAS_AF=0.4911;AMR_AF=0.3703;AFR_AF=0.4743;EUR_AF=0.2594;SAS_AF=0.1524;AA=T|||;VT=SNP
17	43306305	rs11079492	C	G	100	PASS	AC=1820;AF=0.363419;AN=5008;NS=2504;DP=20011;EAS_AF=0.4931;AMR_AF=0.3703;AFR_AF=0.4955;EUR_AF=0.2604;SAS_AF=0.1524;AA=C|||;VT=SNP
17	43306345	rs11079493	G	C	100	PASS	AC=1464;AF=0.292332;AN=5008;NS=2504;DP=19912;EAS_AF=0.4296;AMR_AF=0.2464;AFR_AF=0.4304;EUR_AF=0.1849;SAS_AF=0.1074;AA=G|||;VT=SNP
17	43306649	rs12453698	C	T	100	PASS	AC=1166;AF=0.232827;AN=5008;NS=2504;DP=18128;EAS_AF=0.4296;AMR_AF=0.2349;AFR_AF=0.2572;EUR_AF=0.1412;SAS_AF=0.09;AA=C|||;VT=SNP
17	43306685	rs57344356	G	A	100	PASS	AC=551;AF=0.110024;AN=5008;NS=2504;DP=18066;EAS_AF=0.1845;AMR_AF=0.1239;AFR_AF=0.0688;EUR_AF=0.1342;SAS_AF=0.0542;AA=G|||;VT=SNP
17	43306763	rs9893052	T	C	100	PASS	AC=1935;AF=0.386382;AN=5008;NS=2504;DP=16805;EAS_AF=0.4931;AMR_AF=0.3761;AFR_AF=0.5779;EUR_AF=0.2614;SAS_AF=0.1534;AA=C|||;VT=SNP
17	43307719	rs4792892	G	T	100	PASS	AC=1591;AF=0.317692;AN=5008;NS=2504;DP=19745;EAS_AF=0.4296;AMR_AF=0.2709;AFR_AF=0.5053;EUR_AF=0.1909;SAS_AF=0.1125;AA=G|||;VT=SNP
17	43308183	rs58744688	A	C	100	PASS	AC=2111;AF=0.421526;AN=5008;NS=2504;DP=18732;EAS_AF=0.4931;AMR_AF=0.4251;AFR_AF=0.6853;EUR_AF=0.2604;SAS_AF=0.1544;AA=A|||;VT=SNP
17	43308547	rs75864910	C	T	100	PASS	AC=348;AF=0.0694888;AN=5008;NS=2504;DP=15309;EAS_AF=0.0635;AMR_AF=0.1052;AFR_AF=0.0756;EUR_AF=0.0696;SAS_AF=0.0419;AA=C|||;VT=SNP
17	43309078	rs9908905	A	G	100	PASS	AC=1638;AF=0.327077;AN=5008;NS=2504;DP=16006;EAS_AF=0.252;AMR_AF=0.2781;AFR_AF=0.6339;EUR_AF=0.2306;SAS_AF=0.1237;AA=G|||;VT=SNP
17	43309171	rs9908320	C	T	100	PASS	AC=347;AF=0.0692891;AN=5008;NS=2504;DP=14099;EAS_AF=0.0635;AMR_AF=0.1052;AFR_AF=0.0756;EUR_AF=0.0696;SAS_AF=0.0409;AA=C|||;VT=SNP
17	43309466	rs9907333	G	A	100	PASS	AC=347;AF=0.0692891;AN=5008;NS=2504;DP=18241;EAS_AF=0.0635;AMR_AF=0.1052;AFR_AF=0.0756;EUR_AF=0.0696;SAS_AF=0.0409;AA=G|||;VT=SNP
17	43309942	rs9913962	G	A	100	PASS	AC=346;AF=0.0690895;AN=5008;NS=2504;DP=23742;EAS_AF=0.0625;AMR_AF=0.1052;AFR_AF=0.0756;EUR_AF=0.0696;SAS_AF=0.0409;AA=G|||;VT=SNP
17	43310143	rs79181461	G	A	100	PASS	AC=347;AF=0.0692891;AN=5008;NS=2504;DP=24920;EAS_AF=0.0625;AMR_AF=0.1052;AFR_AF=0.0764;EUR_AF=0.0696;SAS_AF=0.0409;AA=G|||;VT=SNP
17	43310182	rs75239108	T	C	100	PASS	AC=347;AF=0.0692891;AN=5008;NS=2504;DP=25335;EAS_AF=0.0625;AMR_AF=0.1052;AFR_AF=0.0764;EUR_AF=0.0696;SAS_AF=0.0409;AA=T|||;VT=SNP
17	43310840	rs12103702	C	T	100	PASS	AC=347;AF=0.0692891;AN=5008;NS=2504;DP=20046;EAS_AF=0.0625;AMR_AF=0.1052;AFR_AF=0.0764;EUR_AF=0.0696;SAS_AF=0.0409;AA=C|||;VT=SNP
17	43311620	rs9898221	A	G	100	PASS	AC=347;AF=0.0692891;AN=5008;NS=2504;DP=16873;EAS_AF=0.0625;AMR_AF=0.1052;AFR_AF=0.0764;EUR_AF=0.0696;SAS_AF=0.0409;AA=A|||;VT=SNP;EX_TARGET
17	43311968	rs9910393	T	A	100	PASS	AC=348;AF=0.0694888;AN=5008;NS=2504;DP=13820;EAS_AF=0.0635;AMR_AF=0.1052;AFR_AF=0.0764;EUR_AF=0.0696;SAS_AF=0.0409;AA=A|||;VT=SNP
17	43312700	rs9903656	G	A	100	PASS	AC=347;AF=0.0692891;AN=5008;NS=2504;DP=19875;EAS_AF=0.0635;AMR_AF=0.1052;AFR_AF=0.0756;EUR_AF=0.0696;SAS_AF=0.0409;AA=A|||;VT=SNP
17	43312800	rs9906359	A	G	100	PASS	AC=347;AF=0.0692891;AN=5008;NS=2504;DP=21131;EAS_AF=0.0625;AMR_AF=0.1052;AFR_AF=0.0764;EUR_AF=0.0696;SAS_AF=0.0409;AA=G|||;VT=SNP
17	43312831	rs1989230	G	A	100	PASS	AC=1053;AF=0.210264;AN=5008;NS=2504;DP=21039;EAS_AF=0.1806;AMR_AF=0.1585;AFR_AF=0.3941;EUR_AF=0.159;SAS_AF=0.0818;AA=G|||;VT=SNP
17	43312893	rs1989229	A	G	100	PASS	AC=1396;AF=0.278754;AN=5008;NS=2504;DP=21695;EAS_AF=0.2431;AMR_AF=0.2637;AFR_AF=0.4682;EUR_AF=0.2286;SAS_AF=0.1217;AA=G|||;VT=SNP
17	43313404	rs9891552	T	A	100	PASS	AC=287;AF=0.0573083;AN=5008;NS=2504;DP=19497;EAS_AF=0.0625;AMR_AF=0.1009;AFR_AF=0.0348;EUR_AF=0.0686;SAS_AF=0.0399;AA=T|||;VT=SNP
17	43314204	rs140753632	C	T	100	PASS	AC=38;AF=0.00758786;AN=5008;NS=2504;DP=16071;EAS_AF=0.0218;AMR_AF=0.0086;AFR_AF=0.0061;EUR_AF=0.001;SAS_AF=0.001;AA=C|||;VT=SNP
17	43314544	rs77766814	A	G	100	PASS	AC=245;AF=0.0489217;AN=5008;NS=2504;DP=19334;EAS_AF=0.0645;AMR_AF=0.0908;AFR_AF=0.0076;EUR_AF=0.0686;SAS_AF=0.0389;AA=G|||;VT=SNP
17	43314640	rs77496285	C	T	100	PASS	AC=48;AF=0.00958466;AN=5008;NS=2504;DP=18491;EAS_AF=0.0268;AMR_AF=0.0288;AFR_AF=0.0008;EUR_AF=0;SAS_AF=0;AA=C|||;VT=SNP;EX_TARGET
17	43315547	rs1133458	G	A	100	PASS	AC=1080;AF=0.215655;AN=5008;NS=2504;DP=22972;EAS_AF=0.1835;AMR_AF=0.1484;AFR_AF=0.4062;EUR_AF=0.172;SAS_AF=0.0838;AA=G|||;VT=SNP
17	43316360	rs12940312	G	A	100	PASS	AC=565;AF=0.112819;AN=5008;NS=2504;DP=23216;EAS_AF=0.1339;AMR_AF=0.0879;AFR_AF=0.0061;EUR_AF=0.1083;SAS_AF=0.2577;AA=G|||;VT=SNP;EX_TARGET
17	43316520	rs1023995	T	C	100	PASS	AC=3566;AF=0.712061;AN=5008;NS=2504;DP=19857;EAS_AF=0.5456;AMR_AF=0.719;AFR_AF=0.944;EUR_AF=0.6978;SAS_AF=0.5798;AA=C|||;VT=SNP
17	43316613	rs8182370	G	C	100	PASS	AC=1652;AF=0.329872;AN=5008;NS=2504;DP=23034;EAS_AF=0.246;AMR_AF=0.2709;AFR_AF=0.6369;EUR_AF=0.2475;SAS_AF=0.1278;AA=C|||;VT=SNP
17	43316642	rs60823899	G	C	100	PASS	AC=386;AF=0.0770767;AN=5008;NS=2504;DP=22489;EAS_AF=0.249;AMR_AF=0.1066;AFR_AF=0.0023;EUR_AF=0.0298;SAS_AF=0.0286;AA=G|||;VT=SNP
17	43317574	rs7212404	G	A	100	PASS	AC=1259;AF=0.251398;AN=5008;NS=2504;DP=16935;EAS_AF=0.1815;AMR_AF=0.1772;AFR_AF=0.5189;EUR_AF=0.1789;SAS_AF=0.089;AA=A|||;VT=SNP
17	43319770	rs1801353	C	T	100	PASS	AC=1608;AF=0.321086;AN=5008;NS=2504;DP=17304;EAS_AF=0.2837;AMR_AF=0.4265;AFR_AF=0.1036;EUR_AF=0.4483;SAS_AF=0.4479;AA=C|||;VT=SNP;EX_TARGET
17	43320366	rs74894402	A	G	100	PASS	AC=406;AF=0.0810703;AN=5008;NS=2504;DP=16801;EAS_AF=0.2639;AMR_AF=0.1095;AFR_AF=0.003;EUR_AF=0.0298;SAS_AF=0.0307;AA=A|||;VT=SNP
17	43324611	rs118097512	C	T	100	PASS	AC=119;AF=0.023762;AN=5008;NS=2504;DP=14905;EAS_AF=0.0427;AMR_AF=0.1009;AFR_AF=0.0023;EUR_AF=0.001;SAS_AF=0.002;AA=C|||;VT=SNP
17	43325185	rs111999393	T	C	100	PASS	AC=1007;AF=0.201078;AN=5008;NS=2504;DP=9674;EAS_AF=0.0159;AMR_AF=0.1225;AFR_AF=0.4992;EUR_AF=0.168;SAS_AF=0.0787;AA=T|||;VT=SNP
17	43325839	rs28544002	T	C	100	PASS	AC=1250;AF=0.249601;AN=5008;NS=2504;DP=15591;EAS_AF=0.0159;AMR_AF=0.1571;AFR_AF=0.6573;EUR_AF=0.174;SAS_AF=0.0828;AA=C|||;VT=SNP
17	43327228	rs149532487	A	G	100	PASS	AC=42;AF=0.00838658;AN=5008;NS=2504;DP=19230;EAS_AF=0.0367;AMR_AF=0;AFR_AF=0.0008;EUR_AF=0;SAS_AF=0.0041;AA=A|||;VT=SNP
17	43327309	rs62066723	T	C	100	PASS	AC=1247;AF=0.249002;AN=5008;NS=2504;DP=20902;EAS_AF=0.0159;AMR_AF=0.1571;AFR_AF=0.6543;EUR_AF=0.175;SAS_AF=0.0828;AA=C|||;VT=SNP
17	43327944	rs9916625	G	A	100	PASS	AC=1472;AF=0.29393;AN=5008;NS=2504;DP=18705;EAS_AF=0.0764;AMR_AF=0.2421;AFR_AF=0.6536;EUR_AF=0.2425;SAS_AF=0.1217;AA=G|||;VT=SNP
17	43327946	rs7209805	T	C	100	PASS	AC=1472;AF=0.29393;AN=5008;NS=2504;DP=18714;EAS_AF=0.0764;AMR_AF=0.2421;AFR_AF=0.6536;EUR_AF=0.2425;SAS_AF=0.1217;AA=C|||;VT=SNP
17	43330066	rs62066724	A	G	100	PASS	AC=899;AF=0.179513;AN=5008;NS=2504;DP=17276;EAS_AF=0.0159;AMR_AF=0.1196;AFR_AF=0.4221;EUR_AF=0.166;SAS_AF=0.0767;AA=A|||;VT=SNP
17	43330929	rs57431070	G	A	100	PASS	AC=998;AF=0.199281;AN=5008;NS=2504;DP=20076;EAS_AF=0.0159;AMR_AF=0.1398;AFR_AF=0.4788;EUR_AF=0.171;SAS_AF=0.0818;AA=G|||;VT=SNP
17	43331177	rs57989921	C	T	100	PASS	AC=996;AF=0.198882;AN=5008;NS=2504;DP=20952;EAS_AF=0.0159;AMR_AF=0.1398;AFR_AF=0.4773;EUR_AF=0.171;SAS_AF=0.0818;AA=C|||;VT=SNP
17	43331438	rs60420573	A	G	100	PASS	AC=1585;AF=0.316494;AN=5008;NS=2504;DP=20204;EAS_AF=0.0744;AMR_AF=0.2522;AFR_AF=0.7368;EUR_AF=0.2416;SAS_AF=0.1207;AA=G|||;VT=SNP
17	43332015	rs8065345	A	G	100	PASS	AC=1119;AF=0.223442;AN=5008;NS=2504;DP=16317;EAS_AF=0.0159;AMR_AF=0.1427;AFR_AF=0.5658;EUR_AF=0.174;SAS_AF=0.0828;AA=G|||;VT=SNP
17	43332365	rs2291448	A	G	100	PASS	AC=467;AF=0.0932508;AN=5008;NS=2504;DP=18608;EAS_AF=0.0645;AMR_AF=0.121;AFR_AF=0.1498;EUR_AF=0.0785;SAS_AF=0.0419;AA=G|||;VT=SNP
17	43333125	rs11651968	C	T	100	PASS	AC=1558;AF=0.311102;AN=5008;NS=2504;DP=17541;EAS_AF=0.3046;AMR_AF=0.4294;AFR_AF=0.1104;EUR_AF=0.4245;SAS_AF=0.3885;AA=C|||;VT=SNP;EX_TARGET
17	43334005	rs9908267	G	C	100	PASS	AC=1782;AF=0.355831;AN=5008;NS=2504;DP=15540;EAS_AF=0.2798;AMR_AF=0.4496;AFR_AF=0.239;EUR_AF=0.4672;SAS_AF=0.411;AA=C|||;VT=SNP
17	43334228	rs72832885	T	C	100	PASS	AC=328;AF=0.0654952;AN=5008;NS=2504;DP=14452;EAS_AF=0.0823;AMR_AF=0.0101;AFR_AF=0;EUR_AF=0.0219;SAS_AF=0.2209;AA=T|||;VT=SNP
17	43334649	rs60163605	C	A	100	PASS	AC=1796;AF=0.358626;AN=5008;NS=2504;DP=15317;EAS_AF=0.2788;AMR_AF=0.4539;AFR_AF=0.2534;EUR_AF=0.4642;SAS_AF=0.407;AA=A|||;VT=SNP
17	43334653	rs58314091	T	C	100	PASS	AC=1796;AF=0.358626;AN=5008;NS=2504;DP=15240;EAS_AF=0.2788;AMR_AF=0.4539;AFR_AF=0.2534;EUR_AF=0.4642;SAS_AF=0.407;AA=C|||;VT=SNP
17	43334978	rs4248280	C	G	100	PASS	AC=2073;AF=0.413938;AN=5008;NS=2504;DP=19172;EAS_AF=0.2798;AMR_AF=0.4712;AFR_AF=0.4054;EUR_AF=0.4901;SAS_AF=0.4448;AA=C|||;VT=SNP
17	43335413	rs56276534	T	C	100	PASS	AC=1826;AF=0.364617;AN=5008;NS=2504;DP=18588;EAS_AF=0.5109;AMR_AF=0.5317;AFR_AF=0.0272;EUR_AF=0.4871;SAS_AF=0.4254;AA=T|||;VT=SNP
17	43335650	rs56269837	A	G	100	PASS	AC=2681;AF=0.535343;AN=5008;NS=2504;DP=17580;EAS_AF=0.5109;AMR_AF=0.598;AFR_AF=0.5779;EUR_AF=0.5278;SAS_AF=0.4663;AA=A|||;VT=SNP
17	43336480	rs4248914	C	T	100	PASS	AC=3840;AF=0.766773;AN=5008;NS=2504;DP=19849;EAS_AF=0.7014;AMR_AF=0.8141;AFR_AF=0.9266;EUR_AF=0.7247;SAS_AF=0.6278;AA=T|||;VT=SNP
17	43336574	rs4986168	C	T	100	PASS	AC=2439;AF=0.487021;AN=5008;NS=2504;DP=17219;EAS_AF=0.5099;AMR_AF=0.5735;AFR_AF=0.4115;EUR_AF=0.5239;SAS_AF=0.4663;AA=C|||;VT=SNP
17	43336687	rs4247364	G	C	100	PASS	AC=3504;AF=0.699681;AN=5008;NS=2504;DP=17629;EAS_AF=0.5992;AMR_AF=0.7651;AFR_AF=0.8616;EUR_AF=0.6799;SAS_AF=0.5583;AA=C|||;VT=SNP
17	43336770	rs4792836	T	C	100	PASS	AC=3823;AF=0.763379;AN=5008;NS=2504;DP=18796;EAS_AF=0.7014;AMR_AF=0.8084;AFR_AF=0.9153;EUR_AF=0.7256;SAS_AF=0.6288;AA=T|||;VT=SNP
17	43336997	rs7210761	T	C	100	PASS	AC=3513;AF=0.701478;AN=5008;NS=2504;DP=14875;EAS_AF=0.5992;AMR_AF=0.7651;AFR_AF=0.8684;EUR_AF=0.6799;SAS_AF=0.5583;AA=C|||;VT=SNP
17	43337136	rs7224548	G	T	100	PASS	AC=3513;AF=0.701478;AN=5008;NS=2504;DP=16219;EAS_AF=0.5992;AMR_AF=0.7651;AFR_AF=0.8684;EUR_AF=0.6799;SAS_AF=0.5583;AA=T|||;VT=SNP
17	43337171	rs7211069	T	C	100	PASS	AC=3842;AF=0.767173;AN=5008;NS=2504;DP=16873;EAS_AF=0.7014;AMR_AF=0.8141;AFR_AF=0.9266;EUR_AF=0.7256;SAS_AF=0.6288;AA=C|||;VT=SNP
17	43337501	rs7225083	G	C	100	PASS	AC=3420;AF=0.682907;AN=5008;NS=2504;DP=14925;EAS_AF=0.5992;AMR_AF=0.7579;AFR_AF=0.8026;EUR_AF=0.6799;SAS_AF=0.5573;AA=C|||;VT=SNP
17	43337970	rs11656414	A	G	100	PASS	AC=2535;AF=0.50619;AN=5008;NS=2504;DP=22645;EAS_AF=0.5119;AMR_AF=0.5994;AFR_AF=0.4599;EUR_AF=0.5308;SAS_AF=0.4714;AA=A|||;VT=SNP
17	43338941	rs7215764	G	C	100	PASS	AC=3817;AF=0.762181;AN=5008;NS=2504;DP=17634;EAS_AF=0.7024;AMR_AF=0.7911;AFR_AF=0.9259;EUR_AF=0.7177;SAS_AF=0.6278;AA=C|||;VT=SNP
17	43340936	rs708563	G	A	100	PASS	AC=2488;AF=0.496805;AN=5008;NS=2504;DP=20030;EAS_AF=0.5139;AMR_AF=0.5735;AFR_AF=0.4478;EUR_AF=0.5229;SAS_AF=0.4642;AA=-|||;VT=SNP
17	43341110	rs11574837	C	T	100	PASS	AC=234;AF=0.0467252;AN=5008;NS=2504;DP=20704;EAS_AF=0.1081;AMR_AF=0.0303;AFR_AF=0.003;EUR_AF=0.0358;SAS_AF=0.0654;AA=C|||;VT=SNP
17	43341913	rs3744410	G	T	100	PASS	AC=245;AF=0.0489217;AN=5008;NS=2504;DP=18898;EAS_AF=0.1071;AMR_AF=0.036;AFR_AF=0.0023;EUR_AF=0.0437;SAS_AF=0.0665;AA=G|||;VT=SNP
17	43341977	rs17846851	T	C	100	PASS	AC=21;AF=0.00419329;AN=5008;NS=2504;DP=18713;EAS_AF=0.0179;AMR_AF=0;AFR_AF=0;EUR_AF=0;SAS_AF=0.0031;AA=T|||;VT=SNP;EX_TARGET
17	43342141	rs1047833	G	C	100	PASS	AC=3597;AF=0.718251;AN=5008;NS=2504;DP=20207;EAS_AF=0.7073;AMR_AF=0.7651;AFR_AF=0.7791;EUR_AF=0.7087;SAS_AF=0.6237;AA=C|||;VT=SNP;EX_TARGET
17	43342306	rs2285674	C	A	100	PASS	AC=2397;AF=0.478634;AN=5008;NS=2504;DP=20147;EAS_AF=0.5159;AMR_AF=0.5605;AFR_AF=0.3926;EUR_AF=0.5109;SAS_AF=0.4652;AA=C|||;VT=SNP
17	43343249	rs16939926	T	C	100	PASS	AC=250;AF=0.0499201;AN=5008;NS=2504;DP=19709;EAS_AF=0.1071;AMR_AF=0.0403;AFR_AF=0.003;EUR_AF=0.0447;SAS_AF=0.0665;AA=T|||;VT=SNP
17	43344073	rs2074293	G	A	100	PASS	AC=2699;AF=0.538938;AN=5008;NS=2504;DP=18071;EAS_AF=0.619;AMR_AF=0.6095;AFR_AF=0.4327;EUR_AF=0.5636;SAS_AF=0.5245;AA=A|||;VT=SNP;EX_TARGET
17	43346980	rs4792809	G	T	100	PASS	AC=4015;AF=0.801717;AN=5008;NS=2504;DP=18305;EAS_AF=0.8869;AMR_AF=0.8242;AFR_AF=0.9092;EUR_AF=0.7207;SAS_AF=0.636;AA=T|||;VT=SNP
17	43347066	rs3178151	T	C	100	PASS	AC=252;AF=0.0503195;AN=5008;NS=2504;DP=19098;EAS_AF=0.1796;AMR_AF=0.049;AFR_AF=0.0076;EUR_AF=0.0149;SAS_AF=0.0123;AA=T|||;VT=SNP
17	43347336	rs4792811	C	G	100	PASS	AC=4018;AF=0.802316;AN=5008;NS=2504;DP=18343;EAS_AF=0.8869;AMR_AF=0.8228;AFR_AF=0.9138;EUR_AF=0.7197;SAS_AF=0.635;AA=G|||;VT=SNP
17	43347610	rs11574831	C	T	100	PASS	AC=688;AF=0.13738;AN=5008;NS=2504;DP=20308;EAS_AF=0.0903;AMR_AF=0.1383;AFR_AF=0.2073;EUR_AF=0.1421;SAS_AF=0.0859;AA=C|||;VT=SNP
17	43348317	rs577831952	G	A	100	PASS	AC=12;AF=0.00239617;AN=5008;NS=2504;DP=16725;EAS_AF=0.0109;AMR_AF=0;AFR_AF=0;EUR_AF=0;SAS_AF=0.001;AA=G|||;VT=SNP
17	43348887	rs4247365	G	A	100	PASS	AC=4018;AF=0.802316;AN=5008;NS=2504;DP=15170;EAS_AF=0.8869;AMR_AF=0.8256;AFR_AF=0.9077;EUR_AF=0.7217;SAS_AF=0.6391;AA=A|||;VT=SNP
17	43349176	rs7213493	G	A	100	PASS	AC=948;AF=0.189297;AN=5008;NS=2504;DP=15282;EAS_AF=0.0923;AMR_AF=0.1744;AFR_AF=0.3752;EUR_AF=0.1481;SAS_AF=0.091;AA=G|||;VT=SNP
17	43349197	rs9635724	G	T	100	PASS	AC=46;AF=0.0091853;AN=5008;NS=2504;DP=15748;EAS_AF=0.0427;AMR_AF=0;AFR_AF=0;EUR_AF=0.003;SAS_AF=0;AA=G|||;VT=SNP
17	43349882	rs11079501	T	C	100	PASS	AC=250;AF=0.0499201;AN=5008;NS=2504;DP=17196;EAS_AF=0.1796;AMR_AF=0.0476;AFR_AF=0.0068;EUR_AF=0.0149;SAS_AF=0.0123;AA=T|||;VT=SNP
17	43349920	rs7214657	G	T	100	PASS	AC=4017;AF=0.802117;AN=5008;NS=2504;DP=18035;EAS_AF=0.8869;AMR_AF=0.8256;AFR_AF=0.9077;EUR_AF=0.7217;SAS_AF=0.638;AA=T|||;VT=SNP
17	43350081	rs11574828	C	T	100	PASS	AC=250;AF=0.0499201;AN=5008;NS=2504;DP=17256;EAS_AF=0.1796;AMR_AF=0.0476;AFR_AF=0.0068;EUR_AF=0.0149;SAS_AF=0.0123;AA=C|||;VT=SNP
17	43350514	rs9911183	G	A	100	PASS	AC=940;AF=0.1877;AN=5008;NS=2504;DP=17813;EAS_AF=0.0903;AMR_AF=0.1744;AFR_AF=0.3722;EUR_AF=0.1471;SAS_AF=0.09;AA=G|||;VT=SNP
17	43350666	rs11079502	A	G	100	PASS	AC=2527;AF=0.504593;AN=5008;NS=2504;DP=19640;EAS_AF=0.5079;AMR_AF=0.5605;AFR_AF=0.4955;EUR_AF=0.5139;SAS_AF=0.4642;AA=A|||;VT=SNP
17	43351039	rs11574826	C	G	100	PASS	AC=250;AF=0.0499201;AN=5008;NS=2504;DP=18762;EAS_AF=0.1796;AMR_AF=0.0476;AFR_AF=0.0068;EUR_AF=0.0149;SAS_AF=0.0123;AA=C|||;VT=SNP
17	43351127	rs2072090	G	C	100	PASS	AC=2527;AF=0.504593;AN=5008;NS=2504;DP=20394;EAS_AF=0.5079;AMR_AF=0.5605;AFR_AF=0.4955;EUR_AF=0.5139;SAS_AF=0.4642;AA=G|||;VT=SNP
17	43351657	rs17846859	G	C	100	PASS	AC=38;AF=0.00758786;AN=5008;NS=2504;DP=18915;EAS_AF=0.0179;AMR_AF=0.0274;AFR_AF=0.0008;EUR_AF=0;SAS_AF=0;AA=G|||;VT=SNP;EX_TARGET
17	43352049	rs17685379	C	T	100	PASS	AC=413;AF=0.0824681;AN=5008;NS=2504;DP=16819;EAS_AF=0.0833;AMR_AF=0.1254;AFR_AF=0.0129;EUR_AF=0.1402;SAS_AF=0.0859;AA=C|||;VT=SNP
17	43352642	rs36107645	T	C	100	PASS	AC=1495;AF=0.298522;AN=5008;NS=2504;DP=13667;EAS_AF=0.38;AMR_AF=0.268;AFR_AF=0.4138;EUR_AF=0.2078;SAS_AF=0.1738;AA=C|||;VT=SNP
17	43353269	rs58007130	C	T	100	PASS	AC=708;AF=0.141374;AN=5008;NS=2504;DP=15245;EAS_AF=0.0913;AMR_AF=0.1383;AFR_AF=0.2216;EUR_AF=0.1421;SAS_AF=0.0859;AA=C|||;VT=SNP
17	43353423	rs9908462	C	T	100	PASS	AC=1493;AF=0.298123;AN=5008;NS=2504;DP=16816;EAS_AF=0.381;AMR_AF=0.268;AFR_AF=0.4115;EUR_AF=0.2078;SAS_AF=0.1738;AA=C|||;VT=SNP
17	43353677	rs9972936	G	A	100	PASS	AC=2524;AF=0.503994;AN=5008;NS=2504;DP=18041;EAS_AF=0.506;AMR_AF=0.5591;AFR_AF=0.4977;EUR_AF=0.5119;SAS_AF=0.4632;AA=G|||;VT=SNP
17	43353763	rs16939943	C	T	100	PASS	AC=736;AF=0.146965;AN=5008;NS=2504;DP=18604;EAS_AF=0.0913;AMR_AF=0.1585;AFR_AF=0.2247;EUR_AF=0.1481;SAS_AF=0.09;AA=C|||;VT=SNP
17	43354617	rs113896299	C	T	100	PASS	AC=251;AF=0.0501198;AN=5008;NS=2504;DP=18560;EAS_AF=0.1806;AMR_AF=0.0476;AFR_AF=0.0068;EUR_AF=0.0149;SAS_AF=0.0123;AA=C|||;VT=SNP
17	43354681	rs58428160	G	A	100	PASS	AC=1281;AF=0.255791;AN=5008;NS=2504;DP=15308;EAS_AF=0.38;AMR_AF=0.2522;AFR_AF=0.2587;EUR_AF=0.2078;SAS_AF=0.1759;AA=A|||;VT=SNP
17	43354930	rs7222751	G	A	100	PASS	AC=744;AF=0.148562;AN=5008;NS=2504;DP=20781;EAS_AF=0.0913;AMR_AF=0.1585;AFR_AF=0.2307;EUR_AF=0.1481;SAS_AF=0.09;AA=G|||;VT=SNP
17	43357804	rs113772413	G	C	100	PASS	AC=256;AF=0.0511182;AN=5008;NS=2504;DP=14606;EAS_AF=0.1806;AMR_AF=0.0476;AFR_AF=0.0106;EUR_AF=0.0149;SAS_AF=0.0123;AA=G|||;VT=SNP
17	43357938	rs34198001	C	T	100	PASS	AC=258;AF=0.0515176;AN=5008;NS=2504;DP=16266;EAS_AF=0.1091;AMR_AF=0.0418;AFR_AF=0.0023;EUR_AF=0.0447;SAS_AF=0.0726;AA=C|||;VT=SNP
17	43358166	rs9905609	C	T	100	PASS	AC=1246;AF=0.248802;AN=5008;NS=2504;DP=16324;EAS_AF=0.1994;AMR_AF=0.2205;AFR_AF=0.407;EUR_AF=0.1928;SAS_AF=0.1636;AA=C|||;VT=SNP
17	43358418	rs16939948	T	C	100	PASS	AC=258;AF=0.0515176;AN=5008;NS=2504;DP=19778;EAS_AF=0.1091;AMR_AF=0.0418;AFR_AF=0.0023;EUR_AF=0.0447;SAS_AF=0.0726;AA=T|||;VT=SNP
17	43359241	rs1985556	A	G	100	PASS	AC=4022;AF=0.803115;AN=5008;NS=2504;DP=13451;EAS_AF=0.8859;AMR_AF=0.8271;AFR_AF=0.9085;EUR_AF=0.7207;SAS_AF=0.6431;AA=G|||;VT=SNP
17	43359891	rs35971701	T	C	100	PASS	AC=1500;AF=0.299521;AN=5008;NS=2504;DP=13619;EAS_AF=0.373;AMR_AF=0.2695;AFR_AF=0.4168;EUR_AF=0.2087;SAS_AF=0.18;AA=C|||;VT=SNP
17	43360057	rs4792842	G	A	100	PASS	AC=2506;AF=0.500399;AN=5008;NS=2504;DP=19927;EAS_AF=0.5079;AMR_AF=0.5562;AFR_AF=0.4841;EUR_AF=0.5119;SAS_AF=0.4632;AA=G|||;VT=SNP
17	43360128	rs7207549	A	G	100	PASS	AC=4017;AF=0.802117;AN=5008;NS=2504;DP=17829;EAS_AF=0.88;AMR_AF=0.8271;AFR_AF=0.9092;EUR_AF=0.7207;SAS_AF=0.6431;AA=G|||;VT=SNP
17	43360940	rs3785805	G	T	100	PASS	AC=252;AF=0.0503195;AN=5008;NS=2504;DP=18839;EAS_AF=0.1835;AMR_AF=0.0476;AFR_AF=0.0015;EUR_AF=0.0149;SAS_AF=0.0174;AA=G|||;VT=SNP
17	43360994	rs3785804	G	A	100	PASS	AC=683;AF=0.136382;AN=5008;NS=2504;DP=19809;EAS_AF=0.0813;AMR_AF=0.1354;AFR_AF=0.2118;EUR_AF=0.1421;SAS_AF=0.0859;AA=G|||;VT=SNP
17	43361213	rs3785803	G	A	100	PASS	AC=411;AF=0.0820687;AN=5008;NS=2504;DP=20635;EAS_AF=0.0813;AMR_AF=0.1254;AFR_AF=0.0129;EUR_AF=0.1402;SAS_AF=0.0859;AA=G|||;VT=SNP
17	43361350	rs3785802	C	G	100	PASS	AC=4013;AF=0.801318;AN=5008;NS=2504;DP=16985;EAS_AF=0.874;AMR_AF=0.8271;AFR_AF=0.9115;EUR_AF=0.7207;SAS_AF=0.6421;AA=G|||;VT=SNP
17	43361491	rs2074292	G	A	100	PASS	AC=2501;AF=0.499401;AN=5008;NS=2504;DP=21634;EAS_AF=0.494;AMR_AF=0.562;AFR_AF=0.4902;EUR_AF=0.5129;SAS_AF=0.4591;AA=G|||;VT=SNP
17	43361889	rs2074291	C	A	100	PASS	AC=2492;AF=0.497604;AN=5008;NS=2504;DP=22238;EAS_AF=0.497;AMR_AF=0.5605;AFR_AF=0.4826;EUR_AF=0.5129;SAS_AF=0.4581;AA=C|||;VT=SNP
17	43362456	rs2074290	C	T	100	PASS	AC=26;AF=0.00519169;AN=5008;NS=2504;DP=19247;EAS_AF=0.0208;AMR_AF=0;AFR_AF=0.0008;EUR_AF=0;SAS_AF=0.0041;AA=C|||;VT=SNP
17	43364737	rs17846855	C	A	100	PASS	AC=263;AF=0.052516;AN=5008;NS=2504;DP=19040;EAS_AF=0.0962;AMR_AF=0.0389;AFR_AF=0.0159;EUR_AF=0.0477;SAS_AF=0.0716;AA=A|||;VT=SNP;EX_TARGET
17	43364914	rs2074289	A	G	100	PASS	AC=492;AF=0.0982428;AN=5008;NS=2504;DP=21575;EAS_AF=0.1895;AMR_AF=0.1239;AFR_AF=0.1309;EUR_AF=0.0209;SAS_AF=0.0215;AA=A|||;VT=SNP
17	43365015	rs34066137	G	A	100	PASS	AC=272;AF=0.0543131;AN=5008;NS=2504;DP=21374;EAS_AF=0.1052;AMR_AF=0.0476;AFR_AF=0.003;EUR_AF=0.0567;SAS_AF=0.0736;AA=A|||;VT=SNP
17	43365089	rs11079503	C	T	100	PASS	AC=572;AF=0.114217;AN=5008;NS=2504;DP=17806;EAS_AF=0.0813;AMR_AF=0.134;AFR_AF=0.1248;EUR_AF=0.1382;SAS_AF=0.0951;AA=c|||;VT=SNP
17	43365392	rs11574815	G	A	100	PASS	AC=410;AF=0.081869;AN=5008;NS=2504;DP=19652;EAS_AF=0.0784;AMR_AF=0.1182;AFR_AF=0.0129;EUR_AF=0.1382;SAS_AF=0.0951;AA=G|||;VT=SNP
17	43365441	rs35518221	A	G	100	PASS	AC=420;AF=0.0838658;AN=5008;NS=2504;DP=19102;EAS_AF=0.0833;AMR_AF=0.1182;AFR_AF=0.0166;EUR_AF=0.1382;SAS_AF=0.0951;AA=A|||;VT=SNP
17	43367152	rs4792846	G	A	100	PASS	AC=1864;AF=0.372204;AN=5008;NS=2504;DP=18743;EAS_AF=0.4931;AMR_AF=0.5389;AFR_AF=0.0598;EUR_AF=0.493;SAS_AF=0.4274;AA=G|||;VT=SNP
17	43367424	rs11574814	C	T	100	PASS	AC=448;AF=0.0894569;AN=5008;NS=2504;DP=18284;EAS_AF=0.0595;AMR_AF=0.0893;AFR_AF=0.0174;EUR_AF=0.1769;SAS_AF=0.1278;AA=C|||;VT=SNP
17	43367653	rs7222094	T	C	100	PASS	AC=3099;AF=0.61881;AN=5008;NS=2504;DP=19048;EAS_AF=0.8681;AMR_AF=0.696;AFR_AF=0.6165;EUR_AF=0.4811;SAS_AF=0.4519;AA=C|||;VT=SNP
17	43369904	rs3760357	G	C	100	PASS	AC=458;AF=0.0914537;AN=5008;NS=2504;DP=18368;EAS_AF=0.0804;AMR_AF=0.1254;AFR_AF=0.0446;EUR_AF=0.1382;SAS_AF=0.0941;AA=G|||;VT=SNP
17	43370481	rs721579	C	T	100	PASS	AC=1410;AF=0.28155;AN=5008;NS=2504;DP=21790;EAS_AF=0.4891;AMR_AF=0.428;AFR_AF=0.0779;EUR_AF=0.2714;SAS_AF=0.2495;AA=c|||;VT=SNP
17	43374055	rs4792812	T	C	100	PASS	AC=230;AF=0.0459265;AN=5008;NS=2504;DP=19172;EAS_AF=0.1617;AMR_AF=0.0476;AFR_AF=0.0023;EUR_AF=0.0149;SAS_AF=0.0164;AA=T|||;VT=SNP
17	43375239	rs4792813	C	T	100	PASS	AC=226;AF=0.0451278;AN=5008;NS=2504;DP=16330;EAS_AF=0.1577;AMR_AF=0.0476;AFR_AF=0.0023;EUR_AF=0.0149;SAS_AF=0.0164;AA=C|||;VT=SNP
17	43376110	rs9908076	C	T	100	PASS	AC=1006;AF=0.200879;AN=5008;NS=2504;DP=20399;EAS_AF=0.128;AMR_AF=0.0764;AFR_AF=0.5212;EUR_AF=0.0507;SAS_AF=0.0859;AA=T|||;VT=SNP
17	43376447	rs2867316	C	T	100	PASS	AC=1895;AF=0.378395;AN=5008;NS=2504;DP=21838;EAS_AF=0.621;AMR_AF=0.4654;AFR_AF=0.236;EUR_AF=0.3161;SAS_AF=0.3231;AA=C|||;VT=SNP
17	43376761	rs1352312	T	G	100	PASS	AC=1925;AF=0.384385;AN=5008;NS=2504;DP=20093;EAS_AF=0.621;AMR_AF=0.4741;AFR_AF=0.2542;EUR_AF=0.3161;SAS_AF=0.3231;AA=G|||;VT=SNP
17	43377320	rs111882557	G	A	100	PASS	AC=411;AF=0.0820687;AN=5008;NS=2504;DP=18576;EAS_AF=0.0784;AMR_AF=0.121;AFR_AF=0.0129;EUR_AF=0.1382;SAS_AF=0.0941;AA=G|||;VT=SNP
17	43378398	rs112969331	G	C	100	PASS	AC=411;AF=0.0820687;AN=5008;NS=2504;DP=18035;EAS_AF=0.0784;AMR_AF=0.121;AFR_AF=0.0129;EUR_AF=0.1382;SAS_AF=0.0941;AA=G|||;VT=SNP
17	43379488	rs79442196	C	T	100	PASS	AC=412;AF=0.0822684;AN=5008;NS=2504;DP=15020;EAS_AF=0.0794;AMR_AF=0.121;AFR_AF=0.0129;EUR_AF=0.1382;SAS_AF=0.0941;AA=C|||;VT=SNP
17	43379765	rs111244088	T	C	100	PASS	AC=411;AF=0.0820687;AN=5008;NS=2504;DP=14856;EAS_AF=0.0784;AMR_AF=0.121;AFR_AF=0.0129;EUR_AF=0.1382;SAS_AF=0.0941;AA=T|||;VT=SNP
17	43380115	rs75911690	C	T	100	PASS	AC=411;AF=0.0820687;AN=5008;NS=2504;DP=18916;EAS_AF=0.0784;AMR_AF=0.121;AFR_AF=0.0129;EUR_AF=0.1382;SAS_AF=0.0941;AA=C|||;VT=SNP
17	43380341	rs79789477	G	A	100	PASS	AC=410;AF=0.081869;AN=5008;NS=2504;DP=20342;EAS_AF=0.0784;AMR_AF=0.121;AFR_AF=0.0121;EUR_AF=0.1382;SAS_AF=0.0941;AA=G|||;VT=SNP
17	43380666	rs7221403	A	C	100	PASS	AC=2989;AF=0.596845;AN=5008;NS=2504;DP=18635;EAS_AF=0.8591;AMR_AF=0.6657;AFR_AF=0.5643;EUR_AF=0.4761;SAS_AF=0.4458;AA=C|||;VT=SNP
17	43381472	rs12938138	G	A	100	PASS	AC=266;AF=0.053115;AN=5008;NS=2504;DP=14530;EAS_AF=0.127;AMR_AF=0.0288;AFR_AF=0.003;EUR_AF=0.0437;SAS_AF=0.0716;AA=G|||;VT=SNP
17	43383100	rs9908330	A	G	100	PASS	AC=2766;AF=0.552316;AN=5008;NS=2504;DP=20620;EAS_AF=0.7004;AMR_AF=0.6297;AFR_AF=0.5598;EUR_AF=0.4602;SAS_AF=0.4294;AA=G|||;VT=SNP
17	43383484	rs4792847	G	A	100	PASS	AC=2994;AF=0.597843;AN=5008;NS=2504;DP=23492;EAS_AF=0.8581;AMR_AF=0.6758;AFR_AF=0.5643;EUR_AF=0.4751;SAS_AF=0.4458;AA=A|||;VT=SNP
17	43383595	rs1476533	C	T	100	PASS	AC=410;AF=0.081869;AN=5008;NS=2504;DP=21209;EAS_AF=0.0784;AMR_AF=0.121;AFR_AF=0.0121;EUR_AF=0.1382;SAS_AF=0.0941;AA=C|||;VT=SNP
17	43383596	rs1476532	A	G	100	PASS	AC=2767;AF=0.552516;AN=5008;NS=2504;DP=21143;EAS_AF=0.6994;AMR_AF=0.6297;AFR_AF=0.5613;EUR_AF=0.4602;SAS_AF=0.4294;AA=G|||;VT=SNP
17	43384345	rs74253619	C	T	100	PASS	AC=228;AF=0.0455272;AN=5008;NS=2504;DP=14304;EAS_AF=0.1587;AMR_AF=0.0476;AFR_AF=0.0023;EUR_AF=0.0149;SAS_AF=0.0174;AA=C|||;VT=SNP
17	43384632	rs7223853	A	T	100	PASS	AC=1750;AF=0.349441;AN=5008;NS=2504;DP=11486;EAS_AF=0.5506;AMR_AF=0.4553;AFR_AF=0.2042;EUR_AF=0.3042;SAS_AF=0.3098;AA=A|||;VT=SNP
17	43385263	rs75184106	C	A	100	PASS	AC=410;AF=0.081869;AN=5008;NS=2504;DP=19455;EAS_AF=0.0784;AMR_AF=0.121;AFR_AF=0.0121;EUR_AF=0.1382;SAS_AF=0.0941;AA=C|||;VT=SNP
17	43385349	rs12449740	G	A	100	PASS	AC=2575;AF=0.514177;AN=5008;NS=2504;DP=18878;EAS_AF=0.6994;AMR_AF=0.6095;AFR_AF=0.4402;EUR_AF=0.4543;SAS_AF=0.4172;AA=G|||;VT=SNP
17	43385620	rs79039330	G	T	100	PASS	AC=410;AF=0.081869;AN=5008;NS=2504;DP=21491;EAS_AF=0.0784;AMR_AF=0.121;AFR_AF=0.0121;EUR_AF=0.1382;SAS_AF=0.0941;AA=G|||;VT=SNP
17	43387104	rs7214514	T	G	100	PASS	AC=2979;AF=0.594848;AN=5008;NS=2504;DP=20449;EAS_AF=0.379;AMR_AF=0.5216;AFR_AF=0.6679;EUR_AF=0.6859;SAS_AF=0.6769;AA=a|||;VT=SNP
17	43387887	rs57525868	C	T	100	PASS	AC=36;AF=0.0071885;AN=5008;NS=2504;DP=20952;EAS_AF=0.0357;AMR_AF=0;AFR_AF=0;EUR_AF=0;SAS_AF=0;AA=C|||;VT=SNP
17	43388389	rs117557718	T	C	100	PASS	AC=55;AF=0.0109824;AN=5008;NS=2504;DP=18305;EAS_AF=0.0496;AMR_AF=0;AFR_AF=0;EUR_AF=0.001;SAS_AF=0.0041;AA=T|||;VT=SNP
17	43388413	rs17686001	G	A	100	PASS	AC=370;AF=0.0738818;AN=5008;NS=2504;DP=18768;EAS_AF=0.002;AMR_AF=0.0634;AFR_AF=0.0098;EUR_AF=0.172;SAS_AF=0.1411;AA=G|||;VT=SNP
17	43389726	rs11869999	T	A	100	PASS	AC=2065;AF=0.41234;AN=5008;NS=2504;DP=17189;EAS_AF=0.1468;AMR_AF=0.3256;AFR_AF=0.4728;EUR_AF=0.5209;SAS_AF=0.5542;AA=T|||;VT=SNP
17	43390121	rs80000929	G	A	100	PASS	AC=219;AF=0.04373;AN=5008;NS=2504;DP=18316;EAS_AF=0.1528;AMR_AF=0.0447;AFR_AF=0.0045;EUR_AF=0.0149;SAS_AF=0.0133;AA=C|||;VT=SNP
17	43390343	rs74996617	G	A	100	PASS	AC=413;AF=0.0824681;AN=5008;NS=2504;DP=21826;EAS_AF=0.1577;AMR_AF=0.0576;AFR_AF=0.1271;EUR_AF=0.0209;SAS_AF=0.0256;AA=A|||;VT=SNP
17	43390763	rs79760062	A	G	100	PASS	AC=413;AF=0.0824681;AN=5008;NS=2504;DP=21198;EAS_AF=0.1587;AMR_AF=0.0576;AFR_AF=0.1241;EUR_AF=0.0209;SAS_AF=0.0286;AA=A|||;VT=SNP
17	43391328	rs4792848	G	T	100	PASS	AC=408;AF=0.0814696;AN=5008;NS=2504;DP=16779;EAS_AF=0.1577;AMR_AF=0.0576;AFR_AF=0.1233;EUR_AF=0.0209;SAS_AF=0.0256;AA=T|||;VT=SNP
17	43392208	rs7216796	G	A	100	PASS	AC=2102;AF=0.419728;AN=5008;NS=2504;DP=17438;EAS_AF=0.1389;AMR_AF=0.33;AFR_AF=0.5068;EUR_AF=0.5189;SAS_AF=0.5532;AA=G|||;VT=SNP
17	43395178	rs4792849	A	G	100	PASS	AC=3687;AF=0.736222;AN=5008;NS=2504;DP=18094;EAS_AF=0.5129;AMR_AF=0.5778;AFR_AF=0.9849;EUR_AF=0.7286;SAS_AF=0.7505;AA=G|||;VT=SNP
17	43395750	rs74848434	G	A	100	PASS	AC=52;AF=0.0103834;AN=5008;NS=2504;DP=16230;EAS_AF=0.0496;AMR_AF=0;AFR_AF=0;EUR_AF=0;SAS_AF=0.002;AA=G|||;VT=SNP
17	43396077	rs75719641	G	A	100	PASS	AC=252;AF=0.0503195;AN=5008;NS=2504;DP=18472;EAS_AF=0.1587;AMR_AF=0.049;AFR_AF=0.0204;EUR_AF=0.0149;SAS_AF=0.0164;AA=G|||;VT=SNP
17	43396328	rs74970811	C	T	100	PASS	AC=433;AF=0.0864617;AN=5008;NS=2504;DP=19711;EAS_AF=0.0893;AMR_AF=0.121;AFR_AF=0.0151;EUR_AF=0.1431;SAS_AF=0.0971;AA=C|||;VT=SNP
17	43397246	rs76147974	C	T	100	PASS	AC=207;AF=0.0413339;AN=5008;NS=2504;DP=19838;EAS_AF=0.0764;AMR_AF=0.0706;AFR_AF=0.0023;EUR_AF=0.0417;SAS_AF=0.0368;AA=C|||;VT=SNP
17	43398594	rs76853696	C	T	100	PASS	AC=232;AF=0.0463259;AN=5008;NS=2504;DP=19545;EAS_AF=0.1677;AMR_AF=0.0447;AFR_AF=0.0045;EUR_AF=0.0149;SAS_AF=0.0112;AA=C|||;VT=SNP
17	43400563	rs78530059	C	G	100	PASS	AC=239;AF=0.0477236;AN=5008;NS=2504;DP=18684;EAS_AF=0.1677;AMR_AF=0.0447;AFR_AF=0.0098;EUR_AF=0.0149;SAS_AF=0.0112;AA=G|||;VT=SNP
17	43400747	rs16939958	C	T	100	PASS	AC=239;AF=0.0477236;AN=5008;NS=2504;DP=21134;EAS_AF=0.1677;AMR_AF=0.0447;AFR_AF=0.0098;EUR_AF=0.0149;SAS_AF=0.0112;AA=c|||;VT=SNP
17	43401241	rs138410223	A	G	100	PASS	AC=66;AF=0.0131789;AN=5008;NS=2504;DP=18558;EAS_AF=0.0327;AMR_AF=0.0447;AFR_AF=0.0008;EUR_AF=0;SAS_AF=0.001;AA=G|||;VT=SNP
17	43401540	rs4328483	T	G	100	PASS	AC=3160;AF=0.63099;AN=5008;NS=2504;DP=21103;EAS_AF=0.4365;AMR_AF=0.5;AFR_AF=0.8578;EUR_AF=0.5964;SAS_AF=0.6534;AA=G|||;VT=SNP
17	43401748	rs16939961	C	T	100	PASS	AC=241;AF=0.048123;AN=5008;NS=2504;DP=21072;EAS_AF=0.1687;AMR_AF=0.0447;AFR_AF=0.0106;EUR_AF=0.0149;SAS_AF=0.0112;AA=C|||;VT=SNP
17	43402859	rs56059526	G	A	100	PASS	AC=716;AF=0.142971;AN=5008;NS=2504;DP=16443;EAS_AF=0.119;AMR_AF=0.0634;AFR_AF=0.2814;EUR_AF=0.0775;SAS_AF=0.1043;AA=G|||;VT=SNP
17	43403005	rs4792814	T	C	100	PASS	AC=3163;AF=0.631589;AN=5008;NS=2504;DP=19160;EAS_AF=0.4375;AMR_AF=0.4971;AFR_AF=0.8601;EUR_AF=0.5964;SAS_AF=0.6544;AA=T|||;VT=SNP
17	43403777	rs4792850	A	C	100	PASS	AC=3157;AF=0.630391;AN=5008;NS=2504;DP=17398;EAS_AF=0.4375;AMR_AF=0.4957;AFR_AF=0.8608;EUR_AF=0.5905;SAS_AF=0.6544;AA=C|||;VT=SNP
17	43404148	rs34993366	T	C	100	PASS	AC=713;AF=0.142372;AN=5008;NS=2504;DP=20165;EAS_AF=0.1181;AMR_AF=0.0634;AFR_AF=0.2799;EUR_AF=0.0775;SAS_AF=0.1043;AA=T|||;VT=SNP
17	43404943	rs60308509	T	C	100	PASS	AC=688;AF=0.13738;AN=5008;NS=2504;DP=19917;EAS_AF=0.1181;AMR_AF=0.062;AFR_AF=0.2617;EUR_AF=0.0775;SAS_AF=0.1043;AA=T|||;VT=SNP
17	43405024	rs57804037	C	T	100	PASS	AC=1178;AF=0.235224;AN=5008;NS=2504;DP=20558;EAS_AF=0.2867;AMR_AF=0.1441;AFR_AF=0.4297;EUR_AF=0.0984;SAS_AF=0.1247;AA=T|||;VT=SNP
17	43405333	rs35080075	T	C	100	PASS	AC=520;AF=0.103834;AN=5008;NS=2504;DP=18667;EAS_AF=0.1181;AMR_AF=0.0533;AFR_AF=0.1528;EUR_AF=0.0716;SAS_AF=0.092;AA=T|||;VT=SNP
17	43405520	rs57079292	C	T	100	PASS	AC=466;AF=0.0930511;AN=5008;NS=2504;DP=16287;EAS_AF=0.1687;AMR_AF=0.0562;AFR_AF=0.1589;EUR_AF=0.0209;SAS_AF=0.0266;AA=C|||;VT=SNP
17	43405754	rs35925307	T	G	100	PASS	AC=405;AF=0.0808706;AN=5008;NS=2504;DP=14444;EAS_AF=0.1181;AMR_AF=0.0432;AFR_AF=0.0696;EUR_AF=0.0706;SAS_AF=0.0951;AA=T|||;VT=SNP
17	43405846	rs59136196	A	G	100	PASS	AC=466;AF=0.0930511;AN=5008;NS=2504;DP=15620;EAS_AF=0.1687;AMR_AF=0.0562;AFR_AF=0.1589;EUR_AF=0.0209;SAS_AF=0.0266;AA=A|||;VT=SNP
17	43408966	rs147419434	T	A	100	PASS	AC=29;AF=0.00579073;AN=5008;NS=2504;DP=17233;EAS_AF=0.0288;AMR_AF=0;AFR_AF=0;EUR_AF=0;SAS_AF=0;AA=T|||;VT=SNP
17	43409429	rs77566261	C	G	100	PASS	AC=242;AF=0.0483227;AN=5008;NS=2504;DP=18754;EAS_AF=0.1657;AMR_AF=0.0447;AFR_AF=0.0136;EUR_AF=0.0149;SAS_AF=0.0112;AA=C|||;VT=SNP
17	43409653	rs35457051	G	T	100	PASS	AC=399;AF=0.0796725;AN=5008;NS=2504;DP=20529;EAS_AF=0.1091;AMR_AF=0.0432;AFR_AF=0.0749;EUR_AF=0.0696;SAS_AF=0.092;AA=G|||;VT=SNP
17	43411373	rs117172854	A	G	100	PASS	AC=29;AF=0.00579073;AN=5008;NS=2504;DP=21870;EAS_AF=0.0288;AMR_AF=0;AFR_AF=0;EUR_AF=0;SAS_AF=0;AA=A|||;VT=SNP
17	43411574	rs59375097	A	G	100	PASS	AC=390;AF=0.0778754;AN=5008;NS=2504;DP=17914;EAS_AF=0.1091;AMR_AF=0.0432;AFR_AF=0.0673;EUR_AF=0.0696;SAS_AF=0.093;AA=A|||;VT=SNP
17	43412337	rs67141028	G	A	100	PASS	AC=413;AF=0.0824681;AN=5008;NS=2504;DP=20891;EAS_AF=0.1091;AMR_AF=0.0432;AFR_AF=0.0847;EUR_AF=0.0696;SAS_AF=0.093;AA=G|||;VT=SNP
17	43413451	rs1000354	A	G	100	PASS	AC=3386;AF=0.676118;AN=5008;NS=2504;DP=21255;EAS_AF=0.3393;AMR_AF=0.572;AFR_AF=0.9584;EUR_AF=0.7137;SAS_AF=0.6769;AA=G|||;VT=SNP
17	43414434	rs8079270	C	T	100	PASS	AC=759;AF=0.151558;AN=5008;NS=2504;DP=19018;EAS_AF=0.1091;AMR_AF=0.072;AFR_AF=0.3169;EUR_AF=0.0765;SAS_AF=0.1053;AA=T|||;VT=SNP
17	43415383	rs67170803	A	C	100	PASS	AC=1299;AF=0.259385;AN=5008;NS=2504;DP=20361;EAS_AF=0.2808;AMR_AF=0.1542;AFR_AF=0.466;EUR_AF=0.1024;SAS_AF=0.1943;AA=C|||;VT=SNP
17	43416415	rs34702068	G	C	100	PASS	AC=309;AF=0.0617013;AN=5008;NS=2504;DP=15769;EAS_AF=0.1111;AMR_AF=0.0403;AFR_AF=0.0068;EUR_AF=0.0686;SAS_AF=0.093;AA=G|||;VT=SNP
17	43416944	rs35427715	T	C	100	PASS	AC=397;AF=0.0792732;AN=5008;NS=2504;DP=18364;EAS_AF=0.1111;AMR_AF=0.0432;AFR_AF=0.0711;EUR_AF=0.0696;SAS_AF=0.093;AA=C|||;VT=SNP
17	43416953	rs35082152	C	T	100	PASS	AC=396;AF=0.0790735;AN=5008;NS=2504;DP=18285;EAS_AF=0.1111;AMR_AF=0.0432;AFR_AF=0.0703;EUR_AF=0.0696;SAS_AF=0.093;AA=C|||;VT=SNP
17	43417205	rs35098769	G	A	100	PASS	AC=396;AF=0.0790735;AN=5008;NS=2504;DP=18995;EAS_AF=0.1111;AMR_AF=0.0432;AFR_AF=0.0703;EUR_AF=0.0696;SAS_AF=0.093;AA=G|||;VT=SNP
17	43417216	rs35403192	C	A	100	PASS	AC=309;AF=0.0617013;AN=5008;NS=2504;DP=19462;EAS_AF=0.1111;AMR_AF=0.0403;AFR_AF=0.0068;EUR_AF=0.0686;SAS_AF=0.093;AA=C|||;VT=SNP
17	43417995	rs17759555	C	A	100	PASS	AC=953;AF=0.190296;AN=5008;NS=2504;DP=17891;EAS_AF=0.0823;AMR_AF=0.219;AFR_AF=0.0666;EUR_AF=0.2783;SAS_AF=0.3579;AA=C|||;VT=SNP
17	43418268	rs141091766	C	T	100	PASS	AC=71;AF=0.0141773;AN=5008;NS=2504;DP=16327;EAS_AF=0.0327;AMR_AF=0.0519;AFR_AF=0.0008;EUR_AF=0;SAS_AF=0.001;AA=C|||;VT=SNP
17	43418841	rs79620933	C	T	100	PASS	AC=322;AF=0.0642971;AN=5008;NS=2504;DP=17405;EAS_AF=0.1696;AMR_AF=0.0476;AFR_AF=0.0136;EUR_AF=0.0189;SAS_AF=0.0828;AA=C|||;VT=SNP
17	43419922	rs35410914	C	T	100	PASS	AC=329;AF=0.0656949;AN=5008;NS=2504;DP=18934;EAS_AF=0.1111;AMR_AF=0.0389;AFR_AF=0.0076;EUR_AF=0.0686;SAS_AF=0.1135;AA=C|||;VT=SNP
17	43420085	rs117326137	C	T	100	PASS	AC=180;AF=0.0359425;AN=5008;NS=2504;DP=18791;EAS_AF=0.0099;AMR_AF=0.0418;AFR_AF=0.0061;EUR_AF=0.0964;SAS_AF=0.0368;AA=C|||;VT=SNP
17	43420120	rs4792815	G	T	100	PASS	AC=239;AF=0.0477236;AN=5008;NS=2504;DP=18372;EAS_AF=0.1657;AMR_AF=0.0447;AFR_AF=0.0113;EUR_AF=0.0149;SAS_AF=0.0112;AA=G|||;VT=SNP
17	43421115	rs9907503	T	C	100	PASS	AC=1175;AF=0.234625;AN=5008;NS=2504;DP=20194;EAS_AF=0.1151;AMR_AF=0.1095;AFR_AF=0.5272;EUR_AF=0.0964;SAS_AF=0.1933;AA=C|||;VT=SNP
17	43421431	rs12942322	T	C	100	PASS	AC=1355;AF=0.270567;AN=5008;NS=2504;DP=16977;EAS_AF=0.122;AMR_AF=0.2493;AFR_AF=0.3654;EUR_AF=0.3131;SAS_AF=0.2669;AA=T|||;VT=SNP
17	43421720	rs72832896	A	G	100	PASS	AC=449;AF=0.0896565;AN=5008;NS=2504;DP=15141;EAS_AF=0.0883;AMR_AF=0.0764;AFR_AF=0.0424;EUR_AF=0.1193;SAS_AF=0.1339;AA=A|||;VT=SNP
17	43422855	rs4792851	T	C	100	PASS	AC=2251;AF=0.449481;AN=5008;NS=2504;DP=19995;EAS_AF=0.4365;AMR_AF=0.4078;AFR_AF=0.562;EUR_AF=0.4304;SAS_AF=0.3599;AA=C|||;VT=SNP
17	43423890	rs16939964	T	C	100	PASS	AC=361;AF=0.0720847;AN=5008;NS=2504;DP=19432;EAS_AF=0.0873;AMR_AF=0.0548;AFR_AF=0.0098;EUR_AF=0.0964;SAS_AF=0.1278;AA=T|||;VT=SNP
17	43424018	rs79084945	G	A	100	PASS	AC=428;AF=0.0854633;AN=5008;NS=2504;DP=17580;EAS_AF=0.2202;AMR_AF=0.0865;AFR_AF=0.0151;EUR_AF=0.0785;SAS_AF=0.0481;AA=G|||;VT=SNP
17	43424214	rs12452272	C	A	100	PASS	AC=695;AF=0.138778;AN=5008;NS=2504;DP=17072;EAS_AF=0.1141;AMR_AF=0.1916;AFR_AF=0.0408;EUR_AF=0.2316;SAS_AF=0.1636;AA=C|||;VT=SNP
17	43426306	rs148255010	T	C	100	PASS	AC=54;AF=0.0107827;AN=5008;NS=2504;DP=19228;EAS_AF=0.0496;AMR_AF=0;AFR_AF=0;EUR_AF=0.003;SAS_AF=0.001;AA=T|||;VT=SNP
17	43426386	rs117274767	G	T	100	PASS	AC=192;AF=0.0383387;AN=5008;NS=2504;DP=20193;EAS_AF=0.1389;AMR_AF=0.0432;AFR_AF=0.0008;EUR_AF=0.0089;SAS_AF=0.0123;AA=G|||;VT=SNP
17	43427544	rs36057737	G	A	100	PASS	AC=467;AF=0.0932508;AN=5008;NS=2504;DP=15335;EAS_AF=0.0873;AMR_AF=0.062;AFR_AF=0.0885;EUR_AF=0.0964;SAS_AF=0.1247;AA=G|||;VT=SNP
17	43428218	rs11079524	T	C	100	PASS	AC=2225;AF=0.444289;AN=5008;NS=2504;DP=15897;EAS_AF=0.4296;AMR_AF=0.4078;AFR_AF=0.5484;EUR_AF=0.4284;SAS_AF=0.3609;AA=C|||;VT=SNP
17	43430388	rs112120661	C	T	100	PASS	AC=727;AF=0.145168;AN=5008;NS=2504;DP=19424;EAS_AF=0.1151;AMR_AF=0.1916;AFR_AF=0.0628;EUR_AF=0.2336;SAS_AF=0.1636;AA=C|||;VT=SNP
17	43430696	rs7214661	A	G	100	PASS	AC=1799;AF=0.359225;AN=5008;NS=2504;DP=20336;EAS_AF=0.2063;AMR_AF=0.3285;AFR_AF=0.5333;EUR_AF=0.3509;SAS_AF=0.3119;AA=G|||;VT=SNP
17	43432039	rs4792852	C	T	100	PASS	AC=22;AF=0.00439297;AN=5008;NS=2504;DP=17807;EAS_AF=0.005;AMR_AF=0.0101;AFR_AF=0;EUR_AF=0.0089;SAS_AF=0.001;AA=C|||;VT=SNP
17	43432801	rs4792853	A	G	100	PASS	AC=4920;AF=0.982428;AN=5008;NS=2504;DP=23060;EAS_AF=0.9544;AMR_AF=1;AFR_AF=1;EUR_AF=0.9662;SAS_AF=0.9918;AA=G|||;VT=SNP
17	43434386	rs60221345	C	T	100	PASS	AC=1796;AF=0.358626;AN=5008;NS=2504;DP=19923;EAS_AF=0.2063;AMR_AF=0.33;AFR_AF=0.5325;EUR_AF=0.3509;SAS_AF=0.3088;AA=T|||;VT=SNP
17	43434565	rs59193782	T	G	100	PASS	AC=1656;AF=0.330671;AN=5008;NS=2504;DP=17416;EAS_AF=0.2063;AMR_AF=0.3184;AFR_AF=0.4312;EUR_AF=0.3529;SAS_AF=0.3088;AA=G|||;VT=SNP
17	43434595	rs59113655	T	C	100	PASS	AC=1049;AF=0.209465;AN=5008;NS=2504;DP=16946;EAS_AF=0.1151;AMR_AF=0.2233;AFR_AF=0.2716;EUR_AF=0.2465;SAS_AF=0.1748;AA=T|||;VT=SNP
17	43435277	rs36121378	C	T	100	PASS	AC=359;AF=0.0716853;AN=5008;NS=2504;DP=18684;EAS_AF=0.0873;AMR_AF=0.0562;AFR_AF=0.0098;EUR_AF=0.0964;SAS_AF=0.1247;AA=C|||;VT=SNP
17	43436472	rs7222377	T	A	100	PASS	AC=1645;AF=0.328474;AN=5008;NS=2504;DP=14670;EAS_AF=0.2024;AMR_AF=0.3127;AFR_AF=0.4304;EUR_AF=0.3489;SAS_AF=0.3108;AA=A|||;VT=SNP
17	43436791	rs12944705	A	G	100	PASS	AC=355;AF=0.0708866;AN=5008;NS=2504;DP=13962;EAS_AF=0.0833;AMR_AF=0.0562;AFR_AF=0.0098;EUR_AF=0.0964;SAS_AF=0.1247;AA=G|||;VT=SNP
17	43437238	rs12952082	C	T	100	PASS	AC=2686;AF=0.536342;AN=5008;NS=2504;DP=13083;EAS_AF=0.4405;AMR_AF=0.4135;AFR_AF=0.9054;EUR_AF=0.4056;SAS_AF=0.3579;AA=T|||;VT=SNP
17	43437241	rs12949988	G	A	100	PASS	AC=2640;AF=0.527157;AN=5008;NS=2504;DP=13010;EAS_AF=0.4395;AMR_AF=0.3977;AFR_AF=0.9047;EUR_AF=0.3857;SAS_AF=0.3446;AA=A|||;VT=SNP
17	43437308	rs140245332	C	T	100	PASS	AC=343;AF=0.0684904;AN=5008;NS=2504;DP=11773;EAS_AF=0.0863;AMR_AF=0.0562;AFR_AF=0.0098;EUR_AF=0.0924;SAS_AF=0.1135;AA=C|||;VT=SNP
17	43437345	rs568289271	T	C	100	PASS	AC=46;AF=0.0091853;AN=5008;NS=2504;DP=10978;EAS_AF=0.004;AMR_AF=0.0447;AFR_AF=0.0008;EUR_AF=0.0099;SAS_AF=0;AA=T|||;VT=SNP
17	43438430	rs12945838	A	G	100	PASS	AC=357;AF=0.0712859;AN=5008;NS=2504;DP=21130;EAS_AF=0.0913;AMR_AF=0.0533;AFR_AF=0.0098;EUR_AF=0.0944;SAS_AF=0.1227;AA=A|||;VT=SNP
17	43438698	rs2017313	T	C	100	PASS	AC=156;AF=0.0311502;AN=5008;NS=2504;DP=18333;EAS_AF=0.0992;AMR_AF=0.0648;AFR_AF=0.0015;EUR_AF=0.001;SAS_AF=0.0082;AA=T|||;VT=SNP
17	43438840	rs150820346	C	G	100	PASS	AC=53;AF=0.0105831;AN=5008;NS=2504;DP=18322;EAS_AF=0.0347;AMR_AF=0.0014;AFR_AF=0.0008;EUR_AF=0.004;SAS_AF=0.0123;AA=C|||;VT=SNP
17	43442166	rs117515828	C	T	100	PASS	AC=20;AF=0.00399361;AN=5008;NS=2504;DP=20407;EAS_AF=0.0198;AMR_AF=0;AFR_AF=0;EUR_AF=0;SAS_AF=0;AA=C|||;VT=SNP
17	43443832	rs35762653	G	A	100	PASS	AC=312;AF=0.0623003;AN=5008;NS=2504;DP=16716;EAS_AF=0.0327;AMR_AF=0.0187;AFR_AF=0.1884;EUR_AF=0.005;SAS_AF=0.0123;AA=G|||;VT=SNP
17	43444133	rs56265946	C	T	100	PASS	AC=466;AF=0.0930511;AN=5008;NS=2504;DP=15354;EAS_AF=0.0903;AMR_AF=0.0965;AFR_AF=0.0734;EUR_AF=0.0944;SAS_AF=0.1186;AA=C|||;VT=SNP
17	43445484	rs6503435	T	C	100	PASS	AC=1249;AF=0.249401;AN=5008;NS=2504;DP=13582;EAS_AF=0.124;AMR_AF=0.1729;AFR_AF=0.5628;EUR_AF=0.1153;SAS_AF=0.1472;AA=C|||;VT=SNP
17	43445610	rs79206700	C	A	100	PASS	AC=397;AF=0.0792732;AN=5008;NS=2504;DP=15488;EAS_AF=0.0903;AMR_AF=0.0951;AFR_AF=0.0204;EUR_AF=0.0944;SAS_AF=0.1207;AA=C|||;VT=SNP
17	43445792	rs10853050	A	G	100	PASS	AC=3360;AF=0.670927;AN=5008;NS=2504;DP=16668;EAS_AF=0.4653;AMR_AF=0.5836;AFR_AF=0.9153;EUR_AF=0.6491;SAS_AF=0.637;AA=G|||;VT=SNP
17	43447498	rs143305260	C	T	100	PASS	AC=78;AF=0.0155751;AN=5008;NS=2504;DP=17259;EAS_AF=0.0397;AMR_AF=0.0504;AFR_AF=0.0008;EUR_AF=0;SAS_AF=0.002;AA=C|||;VT=SNP
17	43447657	rs200027572	A	G	100	PASS	AC=17;AF=0.00339457;AN=5008;NS=2504;DP=13952;EAS_AF=0.0159;AMR_AF=0.0014;AFR_AF=0;EUR_AF=0;SAS_AF=0;AA=A|||;VT=SNP
17	43448317	rs12943205	A	G	100	PASS	AC=436;AF=0.0870607;AN=5008;NS=2504;DP=17774;EAS_AF=0.0923;AMR_AF=0.0605;AFR_AF=0.0666;EUR_AF=0.0944;SAS_AF=0.1207;AA=A|||;VT=SNP
17	43448972	rs74568330	A	C	100	PASS	AC=17;AF=0.00339457;AN=5008;NS=2504;DP=15644;EAS_AF=0.0149;AMR_AF=0;AFR_AF=0;EUR_AF=0;SAS_AF=0.002;AA=A|||;VT=SNP
17	43449644	rs118081270	C	A	100	PASS	AC=23;AF=0.00459265;AN=5008;NS=2504;DP=21794;EAS_AF=0.0218;AMR_AF=0;AFR_AF=0;EUR_AF=0;SAS_AF=0.001;AA=C|||;VT=SNP
17	43450678	rs34271337	C	T	100	PASS	AC=356;AF=0.0710863;AN=5008;NS=2504;DP=14882;EAS_AF=0.0923;AMR_AF=0.0519;AFR_AF=0.0098;EUR_AF=0.0944;SAS_AF=0.1217;AA=C|||;VT=SNP
17	43451359	rs58299347	C	T	100	PASS	AC=1210;AF=0.241613;AN=5008;NS=2504;DP=17703;EAS_AF=0.3333;AMR_AF=0.2767;AFR_AF=0.0688;EUR_AF=0.3171;SAS_AF=0.2781;AA=C|||;VT=SNP
17	43452519	rs67622136	A	G	100	PASS	AC=361;AF=0.0720847;AN=5008;NS=2504;DP=17004;EAS_AF=0.0982;AMR_AF=0.0533;AFR_AF=0.0061;EUR_AF=0.0974;SAS_AF=0.1217;AA=A|||;VT=SNP
17	43453065	rs35771499	G	C	100	PASS	AC=214;AF=0.0427316;AN=5008;NS=2504;DP=21962;EAS_AF=0.0308;AMR_AF=0.0159;AFR_AF=0.118;EUR_AF=0.004;SAS_AF=0.0123;AA=G|||;VT=SNP
17	43454537	rs147904962	G	A	100	PASS	AC=406;AF=0.0810703;AN=5008;NS=2504;DP=16357;EAS_AF=0.0972;AMR_AF=0.098;AFR_AF=0.0212;EUR_AF=0.0974;SAS_AF=0.1166;AA=G|||;VT=SNP
17	43454804	rs867139	C	G	100	PASS	AC=1300;AF=0.259585;AN=5008;NS=2504;DP=15628;EAS_AF=0.131;AMR_AF=0.1744;AFR_AF=0.6029;EUR_AF=0.1103;SAS_AF=0.1421;AA=G|||;VT=SNP
17	43456203	rs34064870	A	T	100	PASS	AC=183;AF=0.0365415;AN=5008;NS=2504;DP=22626;EAS_AF=0.0317;AMR_AF=0.0101;AFR_AF=0.0961;EUR_AF=0.004;SAS_AF=0.0133;AA=A|||;VT=SNP
17	43456240	rs10468514	A	G	100	PASS	AC=1904;AF=0.380192;AN=5008;NS=2504;DP=20804;EAS_AF=0.4385;AMR_AF=0.4222;AFR_AF=0.2587;EUR_AF=0.4215;SAS_AF=0.4121;AA=A|||;VT=SNP
17	43456342	rs9303471	A	C	100	PASS	AC=3028;AF=0.604633;AN=5008;NS=2504;DP=18958;EAS_AF=0.4702;AMR_AF=0.5677;AFR_AF=0.6868;EUR_AF=0.6332;SAS_AF=0.6288;AA=C|||;VT=SNP
17	43456676	rs11650773	T	C	100	PASS	AC=2309;AF=0.461062;AN=5008;NS=2504;DP=20491;EAS_AF=0.4365;AMR_AF=0.5043;AFR_AF=0.3011;EUR_AF=0.5746;SAS_AF=0.5552;AA=C|||;VT=SNP
17	43456728	rs12952708	C	T	100	PASS	AC=1929;AF=0.385184;AN=5008;NS=2504;DP=20821;EAS_AF=0.4355;AMR_AF=0.4164;AFR_AF=0.2753;EUR_AF=0.4225;SAS_AF=0.4213;AA=C|||;VT=SNP
17	43456769	rs12952950	C	T	100	PASS	AC=1779;AF=0.355232;AN=5008;NS=2504;DP=20819;EAS_AF=0.4365;AMR_AF=0.3862;AFR_AF=0.1944;EUR_AF=0.4185;SAS_AF=0.4018;AA=C|||;VT=SNP
17	43457575	rs117806414	A	T	100	PASS	AC=136;AF=0.0271565;AN=5008;NS=2504;DP=22031;EAS_AF=0.0278;AMR_AF=0.0274;AFR_AF=0.0015;EUR_AF=0.0567;SAS_AF=0.0307;AA=A|||;VT=SNP
17	43457711	rs8066287	C	G	100	PASS	AC=3202;AF=0.639377;AN=5008;NS=2504;DP=22303;EAS_AF=0.4335;AMR_AF=0.6383;AFR_AF=0.7859;EUR_AF=0.6988;SAS_AF=0.593;AA=G|||;VT=SNP
17	43457886	rs9895436	G	A	100	PASS	AC=2511;AF=0.501398;AN=5008;NS=2504;DP=24831;EAS_AF=0.4673;AMR_AF=0.428;AFR_AF=0.6793;EUR_AF=0.4235;SAS_AF=0.4284;AA=A|||;VT=SNP
17	43458641	rs4792854	C	T	100	PASS	AC=3120;AF=0.623003;AN=5008;NS=2504;DP=16696;EAS_AF=0.4702;AMR_AF=0.634;AFR_AF=0.6876;EUR_AF=0.6998;SAS_AF=0.6063;AA=C|||;VT=SNP
17	43459253	rs7220051	A	T	100	PASS	AC=2031;AF=0.405551;AN=5008;NS=2504;DP=18337;EAS_AF=0.377;AMR_AF=0.389;AFR_AF=0.354;EUR_AF=0.4732;SAS_AF=0.4468;AA=A|||;VT=SNP
17	43459318	rs115975018	A	G	100	PASS	AC=74;AF=0.0147764;AN=5008;NS=2504;DP=19980;EAS_AF=0.0367;AMR_AF=0.0014;AFR_AF=0.0159;EUR_AF=0.002;SAS_AF=0.0133;AA=A|||;VT=SNP
17	43459464	rs114736530	G	T	100	PASS	AC=74;AF=0.0147764;AN=5008;NS=2504;DP=17232;EAS_AF=0.0367;AMR_AF=0.0014;AFR_AF=0.0159;EUR_AF=0.002;SAS_AF=0.0133;AA=G|||;VT=SNP
17	43459697	rs4792855	C	T	100	PASS	AC=2326;AF=0.464457;AN=5008;NS=2504;DP=20915;EAS_AF=0.378;AMR_AF=0.4049;AFR_AF=0.5303;EUR_AF=0.4732;SAS_AF=0.498;AA=C|||;VT=SNP
17	43459770	rs6503436	C	A	100	PASS	AC=3135;AF=0.625998;AN=5008;NS=2504;DP=18105;EAS_AF=0.4792;AMR_AF=0.634;AFR_AF=0.6989;EUR_AF=0.6928;SAS_AF=0.6043;AA=A|||;VT=SNP
17	43460005	rs79549411	T	C	100	PASS	AC=533;AF=0.10643;AN=5008;NS=2504;DP=19568;EAS_AF=0.0367;AMR_AF=0.0317;AFR_AF=0.3472;EUR_AF=0.003;SAS_AF=0.0123;AA=T|||;VT=SNP
17	43460091	rs1230063	A	G	100	PASS	AC=623;AF=0.124401;AN=5008;NS=2504;DP=15219;EAS_AF=0.0367;AMR_AF=0.0346;AFR_AF=0.413;EUR_AF=0.004;SAS_AF=0.0123;AA=G|||;VT=SNP
17	43460873	rs145433429	G	A	100	PASS	AC=66;AF=0.0131789;AN=5008;NS=2504;DP=15327;EAS_AF=0.0337;AMR_AF=0.0418;AFR_AF=0.0008;EUR_AF=0;SAS_AF=0.002;AA=G|||;VT=SNP
17	43460891	rs61572747	A	G	100	PASS	AC=1007;AF=0.201078;AN=5008;NS=2504;DP=14539;EAS_AF=0.1032;AMR_AF=0.2738;AFR_AF=0.2156;EUR_AF=0.2893;SAS_AF=0.1401;AA=A|||;VT=SNP
17	43461225	rs12939168	T	C	100	PASS	AC=323;AF=0.0644968;AN=5008;NS=2504;DP=14926;EAS_AF=0.1171;AMR_AF=0.0965;AFR_AF=0.0038;EUR_AF=0.0646;SAS_AF=0.0695;AA=T|||;VT=SNP
17	43461460	rs1230064	A	G	100	PASS	AC=2390;AF=0.477236;AN=5008;NS=2504;DP=21848;EAS_AF=0.4157;AMR_AF=0.5058;AFR_AF=0.5484;EUR_AF=0.494;SAS_AF=0.407;AA=G|||;VT=SNP
17	43461481	rs1230065	T	G	100	PASS	AC=2382;AF=0.475639;AN=5008;NS=2504;DP=22802;EAS_AF=0.4157;AMR_AF=0.5043;AFR_AF=0.5461;EUR_AF=0.4901;SAS_AF=0.407;AA=G|||;VT=SNP
17	43462803	rs2016980	G	A	100	PASS	AC=85;AF=0.0169728;AN=5008;NS=2504;DP=17186;EAS_AF=0.0794;AMR_AF=0;AFR_AF=0;EUR_AF=0;SAS_AF=0.0051;AA=G|||;VT=SNP
17	43464890	rs1230066	G	C	100	PASS	AC=2433;AF=0.485823;AN=5008;NS=2504;DP=16620;EAS_AF=0.4147;AMR_AF=0.5072;AFR_AF=0.5877;EUR_AF=0.4901;SAS_AF=0.4018;AA=C|||;VT=SNP
17	43465737	rs1230067	G	A	100	PASS	AC=2329;AF=0.465056;AN=5008;NS=2504;DP=19229;EAS_AF=0.4137;AMR_AF=0.4971;AFR_AF=0.5182;EUR_AF=0.4871;SAS_AF=0.4008;AA=G|||;VT=SNP
17	43466648	rs1230068	T	C	100	PASS	AC=2334;AF=0.466054;AN=5008;NS=2504;DP=19690;EAS_AF=0.4137;AMR_AF=0.4957;AFR_AF=0.5219;EUR_AF=0.4881;SAS_AF=0.4008;AA=c|||;VT=SNP
17	43466654	rs1230069	C	G	100	PASS	AC=2334;AF=0.466054;AN=5008;NS=2504;DP=19452;EAS_AF=0.4137;AMR_AF=0.4957;AFR_AF=0.5219;EUR_AF=0.4881;SAS_AF=0.4008;AA=g|||;VT=SNP
17	43466714	rs1230070	C	T	100	PASS	AC=2334;AF=0.466054;AN=5008;NS=2504;DP=21263;EAS_AF=0.4137;AMR_AF=0.4957;AFR_AF=0.5219;EUR_AF=0.4881;SAS_AF=0.4008;AA=c|||;VT=SNP
17	43466773	rs1230071	C	T	100	PASS	AC=2114;AF=0.422125;AN=5008;NS=2504;DP=4369;EAS_AF=0.4137;AMR_AF=0.4841;AFR_AF=0.3616;EUR_AF=0.4881;SAS_AF=0.4008;AA=c|||;VT=SNP
17	43466961	rs1230072	C	T	100	PASS	AC=2334;AF=0.466054;AN=5008;NS=2504;DP=20378;EAS_AF=0.4137;AMR_AF=0.4957;AFR_AF=0.5219;EUR_AF=0.4881;SAS_AF=0.4008;AA=c|||;VT=SNP
17	43467025	rs1230073	G	T	100	PASS	AC=2334;AF=0.466054;AN=5008;NS=2504;DP=21988;EAS_AF=0.4137;AMR_AF=0.4957;AFR_AF=0.5219;EUR_AF=0.4881;SAS_AF=0.4008;AA=g|||;VT=SNP
17	43467236	rs1234593	T	C	100	PASS	AC=2397;AF=0.478634;AN=5008;NS=2504;DP=18424;EAS_AF=0.4147;AMR_AF=0.5014;AFR_AF=0.5734;EUR_AF=0.4861;SAS_AF=0.3926;AA=c|||;VT=SNP
17	43467987	rs10438778	A	G	100	PASS	AC=2436;AF=0.486422;AN=5008;NS=2504;DP=11662;EAS_AF=0.4266;AMR_AF=0.5029;AFR_AF=0.584;EUR_AF=0.4901;SAS_AF=0.4008;AA=G|||;VT=SNP
17	43468128	rs1230074	T	A	100	PASS	AC=2081;AF=0.415535;AN=5008;NS=2504;DP=13159;EAS_AF=0.4256;AMR_AF=0.3501;AFR_AF=0.5741;EUR_AF=0.3012;SAS_AF=0.3548;AA=A|||;VT=SNP
17	43468366	rs79470695	C	T	100	PASS	AC=370;AF=0.0738818;AN=5008;NS=2504;DP=15929;EAS_AF=0.2202;AMR_AF=0.0893;AFR_AF=0.0038;EUR_AF=0.0408;SAS_AF=0.0409;AA=C|||;VT=SNP
17	43468385	rs2905453	A	G	100	PASS	AC=2039;AF=0.407149;AN=5008;NS=2504;DP=16002;EAS_AF=0.4256;AMR_AF=0.3473;AFR_AF=0.5454;EUR_AF=0.3002;SAS_AF=0.3538;AA=A|||;VT=SNP
17	43468806	rs1230089	C	T	100	PASS	AC=1658;AF=0.33107;AN=5008;NS=2504;DP=16521;EAS_AF=0.4256;AMR_AF=0.317;AFR_AF=0.2731;EUR_AF=0.2992;SAS_AF=0.3548;AA=C|||;VT=SNP
17	43468865	rs1230090	A	G	100	PASS	AC=1990;AF=0.397364;AN=5008;NS=2504;DP=17642;EAS_AF=0.4256;AMR_AF=0.3401;AFR_AF=0.5121;EUR_AF=0.2992;SAS_AF=0.3548;AA=G|||;VT=SNP
17	43469064	rs1230091	G	A	100	PASS	AC=1984;AF=0.396166;AN=5008;NS=2504;DP=19567;EAS_AF=0.4246;AMR_AF=0.3357;AFR_AF=0.5121;EUR_AF=0.2972;SAS_AF=0.3548;AA=G|||;VT=SNP
17	43469114	rs1237651	T	C	100	PASS	AC=1988;AF=0.396965;AN=5008;NS=2504;DP=19760;EAS_AF=0.4256;AMR_AF=0.3401;AFR_AF=0.5121;EUR_AF=0.2972;SAS_AF=0.3548;AA=T|||;VT=SNP
17	43469284	rs1230092	A	C	100	PASS	AC=1989;AF=0.397165;AN=5008;NS=2504;DP=18473;EAS_AF=0.4256;AMR_AF=0.3401;AFR_AF=0.5121;EUR_AF=0.2982;SAS_AF=0.3548;AA=C|||;VT=SNP
17	43469597	rs1230093	G	A	100	PASS	AC=2001;AF=0.399561;AN=5008;NS=2504;DP=19158;EAS_AF=0.4246;AMR_AF=0.3401;AFR_AF=0.5227;EUR_AF=0.2972;SAS_AF=0.3548;AA=A|||;VT=SNP
17	43470156	rs1230094	G	A	100	PASS	AC=2000;AF=0.399361;AN=5008;NS=2504;DP=20056;EAS_AF=0.4236;AMR_AF=0.3401;AFR_AF=0.5227;EUR_AF=0.2972;SAS_AF=0.3548;AA=G|||;VT=SNP
17	43470760	rs732589	C	T	100	PASS	AC=1994;AF=0.398163;AN=5008;NS=2504;DP=19640;EAS_AF=0.4236;AMR_AF=0.3386;AFR_AF=0.5219;EUR_AF=0.2932;SAS_AF=0.3548;AA=C|||;VT=SNP
17	43471481	rs7613	G	A	100	PASS	AC=1993;AF=0.397963;AN=5008;NS=2504;DP=18118;EAS_AF=0.4236;AMR_AF=0.3386;AFR_AF=0.5212;EUR_AF=0.2932;SAS_AF=0.3548;AA=G|||;VT=SNP
17	43472321	rs1059504	A	G	100	PASS	AC=2558;AF=0.510783;AN=5008;NS=2504;DP=18989;EAS_AF=0.4444;AMR_AF=0.5231;AFR_AF=0.677;EUR_AF=0.4722;SAS_AF=0.3855;AA=G|||;VT=SNP
17	43472507	rs8327	A	G	100	PASS	AC=1193;AF=0.238219;AN=5008;NS=2504;DP=20339;EAS_AF=0.3452;AMR_AF=0.2104;AFR_AF=0.0802;EUR_AF=0.2962;SAS_AF=0.3016;AA=A|||;VT=SNP
17	43472825	rs117139057	G	C	100	PASS	AC=368;AF=0.0734824;AN=5008;NS=2504;DP=13456;EAS_AF=0.1111;AMR_AF=0.098;AFR_AF=0.0431;EUR_AF=0.0666;SAS_AF=0.0654;AA=G|||;VT=SNP;EX_TARGET
17	43473100	rs188239464	C	T	100	PASS	AC=74;AF=0.0147764;AN=5008;NS=2504;DP=12206;EAS_AF=0.0188;AMR_AF=0.0029;AFR_AF=0.0303;EUR_AF=0.007;SAS_AF=0.0061;AA=C|||;VT=SNP
17	43474440	rs1230095	C	G	100	PASS	AC=1833;AF=0.366014;AN=5008;NS=2504;DP=13544;EAS_AF=0.5625;AMR_AF=0.3674;AFR_AF=0.2617;EUR_AF=0.3101;SAS_AF=0.3609;AA=C|||;VT=SNP
17	43476527	rs1230096	A	T	100	PASS	AC=1860;AF=0.371406;AN=5008;NS=2504;DP=19514;EAS_AF=0.5625;AMR_AF=0.3703;AFR_AF=0.2821;EUR_AF=0.3082;SAS_AF=0.3609;AA=A|||;VT=SNP
17	43476606	rs1230097	T	A	100	PASS	AC=2625;AF=0.524161;AN=5008;NS=2504;DP=21373;EAS_AF=0.5635;AMR_AF=0.5504;AFR_AF=0.584;EUR_AF=0.502;SAS_AF=0.407;AA=A|||;VT=SNP
17	43478193	rs1230098	C	A	100	PASS	AC=2167;AF=0.432708;AN=5008;NS=2504;DP=16721;EAS_AF=0.5625;AMR_AF=0.389;AFR_AF=0.5053;EUR_AF=0.3082;SAS_AF=0.3599;AA=A|||;VT=SNP
17	43478713	rs1230099	G	A	100	PASS	AC=2169;AF=0.433107;AN=5008;NS=2504;DP=20195;EAS_AF=0.5625;AMR_AF=0.389;AFR_AF=0.5061;EUR_AF=0.3091;SAS_AF=0.3599;AA=A|||;VT=SNP
17	43480848	rs1230100	G	C	100	PASS	AC=2632;AF=0.525559;AN=5008;NS=2504;DP=18145;EAS_AF=0.5635;AMR_AF=0.5504;AFR_AF=0.587;EUR_AF=0.504;SAS_AF=0.408;AA=C|||;VT=SNP
17	43480941	rs118072696	A	T	100	PASS	AC=56;AF=0.0111821;AN=5008;NS=2504;DP=15833;EAS_AF=0.0526;AMR_AF=0;AFR_AF=0;EUR_AF=0;SAS_AF=0.0031;AA=A|||;VT=SNP;EX_TARGET
17	43483413	rs142833021	C	T	100	PASS	AC=22;AF=0.00439297;AN=5008;NS=2504;DP=13586;EAS_AF=0.0208;AMR_AF=0;AFR_AF=0;EUR_AF=0;SAS_AF=0.001;AA=C|||;VT=SNP
17	43483774	rs1230101	G	A	100	PASS	AC=1847;AF=0.36881;AN=5008;NS=2504;DP=16416;EAS_AF=0.5615;AMR_AF=0.3703;AFR_AF=0.2738;EUR_AF=0.3082;SAS_AF=0.3599;AA=G|||;VT=SNP
17	43485219	rs1230102	G	A	100	PASS	AC=1706;AF=0.340655;AN=5008;NS=2504;DP=18194;EAS_AF=0.5615;AMR_AF=0.3559;AFR_AF=0.1808;EUR_AF=0.3032;SAS_AF=0.3569;AA=G|||;VT=SNP
17	43485791	rs1230103	G	A	100	PASS	AC=2014;AF=0.402157;AN=5008;NS=2504;DP=19998;EAS_AF=0.5605;AMR_AF=0.3746;AFR_AF=0.4039;EUR_AF=0.3042;SAS_AF=0.3569;AA=G|||;VT=SNP
17	43487282	rs1230105	G	C	100	PASS	AC=4178;AF=0.834265;AN=5008;NS=2504;DP=19516;EAS_AF=0.9048;AMR_AF=0.7622;AFR_AF=0.9909;EUR_AF=0.7137;SAS_AF=0.7249;AA=C|||;VT=SNP
17	43487968	rs1230106	A	G	100	PASS	AC=2810;AF=0.561102;AN=5008;NS=2504;DP=13860;EAS_AF=0.5625;AMR_AF=0.549;AFR_AF=0.7277;EUR_AF=0.5;SAS_AF=0.4059;AA=G|||;VT=SNP
17	43488239	rs79650010	T	G	100	PASS	AC=66;AF=0.0131789;AN=5008;NS=2504;DP=17717;EAS_AF=0.0625;AMR_AF=0;AFR_AF=0;EUR_AF=0;SAS_AF=0.0031;AA=T|||;VT=SNP
17	43492416	rs2102989	G	A	100	PASS	AC=2201;AF=0.439497;AN=5008;NS=2504;DP=8321;EAS_AF=0.4385;AMR_AF=0.451;AFR_AF=0.2731;EUR_AF=0.5;SAS_AF=0.5951;AA=G|||;VT=SNP
17	43493798	rs11654226	C	T	100	PASS	AC=3660;AF=0.730831;AN=5008;NS=2504;DP=16180;EAS_AF=0.5575;AMR_AF=0.7493;AFR_AF=0.8449;EUR_AF=0.7724;SAS_AF=0.6994;AA=T|||;VT=SNP
17	43494497	rs1230075	A	G	100	PASS	AC=3334;AF=0.665735;AN=5008;NS=2504;DP=12184;EAS_AF=0.4395;AMR_AF=0.6614;AFR_AF=0.8275;EUR_AF=0.7028;SAS_AF=0.6452;AA=G|||;VT=SNP
17	43494906	rs143163949	G	A	100	PASS	AC=52;AF=0.0103834;AN=5008;NS=2504;DP=16806;EAS_AF=0.0486;AMR_AF=0;AFR_AF=0;EUR_AF=0;SAS_AF=0.0031;AA=G|||;VT=SNP
17	43496218	rs1230077	G	A	100	PASS	AC=2245;AF=0.448283;AN=5008;NS=2504;DP=17377;EAS_AF=0.4385;AMR_AF=0.4669;AFR_AF=0.2761;EUR_AF=0.5219;SAS_AF=0.6022;AA=G|||;VT=SNP
17	43497395	rs1230078	T	C	100	PASS	AC=3338;AF=0.666534;AN=5008;NS=2504;DP=16444;EAS_AF=0.4415;AMR_AF=0.6585;AFR_AF=0.8313;EUR_AF=0.7018;SAS_AF=0.6452;AA=C|||;VT=SNP
17	43497978	rs1230079	T	C	100	PASS	AC=3189;AF=0.636781;AN=5008;NS=2504;DP=15815;EAS_AF=0.4405;AMR_AF=0.6499;AFR_AF=0.7292;EUR_AF=0.6978;SAS_AF=0.6421;AA=C|||;VT=SNP
17	43498710	rs2106720	C	T	100	PASS	AC=3189;AF=0.636781;AN=5008;NS=2504;DP=17171;EAS_AF=0.4395;AMR_AF=0.6499;AFR_AF=0.7292;EUR_AF=0.6988;SAS_AF=0.6421;AA=T|||;VT=SNP
17	43500344	rs1230082	G	C	100	PASS	AC=2830;AF=0.565096;AN=5008;NS=2504;DP=13768;EAS_AF=0.4405;AMR_AF=0.6268;AFR_AF=0.4705;EUR_AF=0.6968;SAS_AF=0.6421;AA=C|||;VT=SNP
17	43500837	rs1230083	G	A	100	PASS	AC=2201;AF=0.439497;AN=5008;NS=2504;DP=16092;EAS_AF=0.4385;AMR_AF=0.451;AFR_AF=0.2723;EUR_AF=0.501;SAS_AF=0.5951;AA=g|||;VT=SNP
17	43501182	rs1230084	C	T	100	PASS	AC=828;AF=0.165335;AN=5008;NS=2504;DP=21187;EAS_AF=0.0933;AMR_AF=0.2406;AFR_AF=0.0106;EUR_AF=0.2863;SAS_AF=0.271;AA=c|||;VT=SNP
17	43501599	rs1230085	G	A	100	PASS	AC=2201;AF=0.439497;AN=5008;NS=2504;DP=18967;EAS_AF=0.4385;AMR_AF=0.451;AFR_AF=0.2723;EUR_AF=0.501;SAS_AF=0.5951;AA=g|||;VT=SNP
17	43503283	rs1230086	C	T	100	PASS	AC=2201;AF=0.439497;AN=5008;NS=2504;DP=18059;EAS_AF=0.4405;AMR_AF=0.4496;AFR_AF=0.2723;EUR_AF=0.5;SAS_AF=0.5951;AA=T|||;VT=SNP
17	43503947	rs1230087	C	T	100	PASS	AC=2202;AF=0.439696;AN=5008;NS=2504;DP=18005;EAS_AF=0.4405;AMR_AF=0.4496;AFR_AF=0.2731;EUR_AF=0.5;SAS_AF=0.5951;AA=C|||;VT=SNP
17	43504217	rs73307518	C	T	100	PASS	AC=677;AF=0.135184;AN=5008;NS=2504;DP=20099;EAS_AF=0.1706;AMR_AF=0.1167;AFR_AF=0.0431;EUR_AF=0.1441;SAS_AF=0.227;AA=C|||;VT=SNP
17	43504468	rs141093428	C	T	100	PASS	AC=72;AF=0.014377;AN=5008;NS=2504;DP=17226;EAS_AF=0.0387;AMR_AF=0.0432;AFR_AF=0.0008;EUR_AF=0;SAS_AF=0.002;AA=C|||;VT=SNP
17	43507008	rs2959953	G	C	100	PASS	AC=3103;AF=0.619609;AN=5008;NS=2504;DP=8668;EAS_AF=0.4425;AMR_AF=0.6427;AFR_AF=0.6664;EUR_AF=0.6978;SAS_AF=0.6421;AA=C|||;VT=SNP;EX_TARGET
17	43510650	rs2684631	A	G	100	PASS	AC=2774;AF=0.553914;AN=5008;NS=2504;DP=13890;EAS_AF=0.4415;AMR_AF=0.6153;AFR_AF=0.4357;EUR_AF=0.6938;SAS_AF=0.6421;AA=G|||;VT=SNP
17	43511598	rs2959950	T	C	100	PASS	AC=3337;AF=0.666334;AN=5008;NS=2504;DP=17572;EAS_AF=0.4415;AMR_AF=0.6599;AFR_AF=0.8306;EUR_AF=0.7008;SAS_AF=0.6452;AA=C|||;VT=SNP
17	43512151	rs117218263	T	C	100	PASS	AC=36;AF=0.0071885;AN=5008;NS=2504;DP=17796;EAS_AF=0.0347;AMR_AF=0;AFR_AF=0;EUR_AF=0;SAS_AF=0.001;AA=T|||;VT=SNP
17	43514411	rs2521717	G	C	100	PASS	AC=466;AF=0.0930511;AN=5008;NS=2504;DP=18627;EAS_AF=0.002;AMR_AF=0.0965;AFR_AF=0.0076;EUR_AF=0.2495;SAS_AF=0.1391;AA=G|||;VT=SNP
17	43516738	rs1317946	A	C	100	PASS	AC=3353;AF=0.669529;AN=5008;NS=2504;DP=19374;EAS_AF=0.4454;AMR_AF=0.6614;AFR_AF=0.8381;EUR_AF=0.7018;SAS_AF=0.6452;AA=C|||;VT=SNP
17	43518152	rs6503437	A	G	100	PASS	AC=3261;AF=0.651158;AN=5008;NS=2504;DP=20457;EAS_AF=0.4454;AMR_AF=0.6542;AFR_AF=0.7716;EUR_AF=0.7018;SAS_AF=0.6462;AA=G|||;VT=SNP
17	43520398	rs3845202	G	T	100	PASS	AC=466;AF=0.0930511;AN=5008;NS=2504;DP=19991;EAS_AF=0.002;AMR_AF=0.0951;AFR_AF=0.0076;EUR_AF=0.2495;SAS_AF=0.1401;AA=G|||;VT=SNP
17	43520860	rs188919605	G	A	100	PASS	AC=23;AF=0.00459265;AN=5008;NS=2504;DP=19238;EAS_AF=0.0179;AMR_AF=0;AFR_AF=0;EUR_AF=0.002;SAS_AF=0.0031;AA=G|||;VT=SNP
17	43522340	rs191815733	G	A	100	PASS	AC=51;AF=0.0101837;AN=5008;NS=2504;DP=17977;EAS_AF=0.0486;AMR_AF=0;AFR_AF=0;EUR_AF=0;SAS_AF=0.002;AA=g|||;VT=SNP
17	43525697	rs142002457	G	A	100	PASS	AC=34;AF=0.00678914;AN=5008;NS=2504;DP=19029;EAS_AF=0.0327;AMR_AF=0;AFR_AF=0;EUR_AF=0;SAS_AF=0.001;AA=G|||;VT=SNP
17	43530550	rs56278545	G	A	100	PASS	AC=2205;AF=0.440296;AN=5008;NS=2504;DP=16133;EAS_AF=0.4385;AMR_AF=0.4496;AFR_AF=0.2738;EUR_AF=0.501;SAS_AF=0.5982;AA=G|||;VT=SNP
17	43534322	rs8075717	T	C	100	PASS	AC=2203;AF=0.439896;AN=5008;NS=2504;DP=16938;EAS_AF=0.4395;AMR_AF=0.4496;AFR_AF=0.2746;EUR_AF=0.5;SAS_AF=0.5951;AA=T|||;VT=SNP
17	43535047	rs151097992	T	C	100	PASS	AC=162;AF=0.0323482;AN=5008;NS=2504;DP=18203;EAS_AF=0.0466;AMR_AF=0.0418;AFR_AF=0.0053;EUR_AF=0.0467;SAS_AF=0.0327;AA=T|||;VT=SNP
17	43535952	rs4588023	C	T	100	PASS	AC=3253;AF=0.649561;AN=5008;NS=2504;DP=14261;EAS_AF=0.4405;AMR_AF=0.6527;AFR_AF=0.7716;EUR_AF=0.7008;SAS_AF=0.6452;AA=T|||;VT=SNP
17	43537168	rs2521840	G	C	100	PASS	AC=2769;AF=0.552915;AN=5008;NS=2504;DP=14009;EAS_AF=0.4405;AMR_AF=0.6124;AFR_AF=0.4349;EUR_AF=0.6938;SAS_AF=0.6411;AA=C|||;VT=SNP
17	43541129	rs4792816	C	T	100	PASS	AC=3337;AF=0.666334;AN=5008;NS=2504;DP=18854;EAS_AF=0.4415;AMR_AF=0.6599;AFR_AF=0.8298;EUR_AF=0.7028;SAS_AF=0.6442;AA=T|||;VT=SNP
17	43541159	rs117683230	C	T	100	PASS	AC=35;AF=0.00698882;AN=5008;NS=2504;DP=19732;EAS_AF=0.0327;AMR_AF=0;AFR_AF=0;EUR_AF=0.001;SAS_AF=0.001;AA=C|||;VT=SNP
17	43541320	rs149244804	A	C	100	PASS	AC=30;AF=0.00599042;AN=5008;NS=2504;DP=20359;EAS_AF=0.0109;AMR_AF=0.0144;AFR_AF=0;EUR_AF=0.008;SAS_AF=0.001;AA=A|||;VT=SNP
17	43541834	rs2078200	C	T	100	PASS	AC=2927;AF=0.584465;AN=5008;NS=2504;DP=17065;EAS_AF=0.4405;AMR_AF=0.6268;AFR_AF=0.5393;EUR_AF=0.7008;SAS_AF=0.6442;AA=T|||;VT=SNP
17	43542237	rs547330644	C	T	100	PASS	AC=19;AF=0.00379393;AN=5008;NS=2504;DP=21143;EAS_AF=0.0179;AMR_AF=0;AFR_AF=0;EUR_AF=0;SAS_AF=0.001;AA=C|||;VT=SNP
17	43543064	rs4792857	A	C	100	PASS	AC=1134;AF=0.226438;AN=5008;NS=2504;DP=17647;EAS_AF=0.3264;AMR_AF=0.1988;AFR_AF=0.1324;EUR_AF=0.2187;SAS_AF=0.2781;AA=A|||;VT=SNP
17	43543830	rs2521819	T	C	100	PASS	AC=3410;AF=0.680911;AN=5008;NS=2504;DP=16235;EAS_AF=0.4395;AMR_AF=0.6801;AFR_AF=0.8366;EUR_AF=0.7256;SAS_AF=0.6738;AA=C|||;VT=SNP
17	43546853	rs62065400	G	A	100	PASS	AC=2271;AF=0.453474;AN=5008;NS=2504;DP=21506;EAS_AF=0.4385;AMR_AF=0.4697;AFR_AF=0.2844;EUR_AF=0.5229;SAS_AF=0.6145;AA=G|||;VT=SNP
17	43548671	rs9893586	A	C	100	PASS	AC=3418;AF=0.682508;AN=5008;NS=2504;DP=11494;EAS_AF=0.4435;AMR_AF=0.6801;AFR_AF=0.8404;EUR_AF=0.7247;SAS_AF=0.6738;AA=C|||;VT=SNP
17	43548778	rs7224890	G	C	100	PASS	AC=2274;AF=0.454073;AN=5008;NS=2504;DP=14019;EAS_AF=0.4425;AMR_AF=0.4697;AFR_AF=0.2844;EUR_AF=0.5219;SAS_AF=0.6145;AA=G|||;VT=SNP
17	43551672	rs2037442	C	T	100	PASS	AC=2707;AF=0.540535;AN=5008;NS=2504;DP=16886;EAS_AF=0.4385;AMR_AF=0.4942;AFR_AF=0.5968;EUR_AF=0.5268;SAS_AF=0.6166;AA=C|||;VT=SNP
17	43553150	rs7218394	T	C	100	PASS	AC=2472;AF=0.49361;AN=5008;NS=2504;DP=20914;EAS_AF=0.4385;AMR_AF=0.4813;AFR_AF=0.4259;EUR_AF=0.5268;SAS_AF=0.6166;AA=T|||;VT=SNP
17	43554902	rs4239141	T	A	100	PASS	AC=3410;AF=0.680911;AN=5008;NS=2504;DP=19311;EAS_AF=0.4395;AMR_AF=0.6801;AFR_AF=0.8374;EUR_AF=0.7247;SAS_AF=0.6738;AA=A|||;VT=SNP
17	43556734	rs4792817	A	T	100	PASS	AC=2472;AF=0.49361;AN=5008;NS=2504;DP=15052;EAS_AF=0.4385;AMR_AF=0.4813;AFR_AF=0.4259;EUR_AF=0.5268;SAS_AF=0.6166;AA=A|||;VT=SNP
17	43557687	rs4792818	C	T	100	PASS	AC=3406;AF=0.680112;AN=5008;NS=2504;DP=14526;EAS_AF=0.4395;AMR_AF=0.6801;AFR_AF=0.8343;EUR_AF=0.7247;SAS_AF=0.6738;AA=T|||;VT=SNP
17	43557805	rs10401005	G	A	100	PASS	AC=3119;AF=0.622804;AN=5008;NS=2504;DP=16705;EAS_AF=0.4395;AMR_AF=0.6499;AFR_AF=0.6346;EUR_AF=0.7227;SAS_AF=0.6738;AA=G|||;VT=SNP
17	43563182	rs181659035	G	A	100	PASS	AC=124;AF=0.0247604;AN=5008;NS=2504;DP=15115;EAS_AF=0.0675;AMR_AF=0.072;AFR_AF=0.0015;EUR_AF=0.001;SAS_AF=0.0031;AA=G|||;VT=SNP
17	43563719	rs562458596	C	T	100	PASS	AC=50;AF=0.00998403;AN=5008;NS=2504;DP=10204;EAS_AF=0.0486;AMR_AF=0;AFR_AF=0;EUR_AF=0;SAS_AF=0.001;AA=C|||;VT=SNP
17	43563951	rs4792866	T	A	100	PASS	AC=2270;AF=0.453275;AN=5008;NS=2504;DP=13090;EAS_AF=0.4385;AMR_AF=0.4712;AFR_AF=0.2837;EUR_AF=0.5219;SAS_AF=0.6145;AA=T|||;VT=SNP
17	43565690	rs10432034	T	C	100	PASS	AC=953;AF=0.190296;AN=5008;NS=2504;DP=21018;EAS_AF=0.3304;AMR_AF=0.1816;AFR_AF=0.0219;EUR_AF=0.2068;SAS_AF=0.2628;AA=T|||;VT=SNP
17	43566408	rs141403776	A	T	100	PASS	AC=163;AF=0.0325479;AN=5008;NS=2504;DP=17181;EAS_AF=0.0466;AMR_AF=0.0418;AFR_AF=0.0061;EUR_AF=0.0477;SAS_AF=0.0317;AA=A|||;VT=SNP
17	43567545	rs1879587	A	G	100	PASS	AC=3552;AF=0.709265;AN=5008;NS=2504;DP=14870;EAS_AF=0.4405;AMR_AF=0.7248;AFR_AF=0.8442;EUR_AF=0.8121;SAS_AF=0.6871;AA=G|||;VT=SNP
17	43570226	rs4523963	T	G	100	PASS	AC=3155;AF=0.629992;AN=5008;NS=2504;DP=16904;EAS_AF=0.4395;AMR_AF=0.6628;AFR_AF=0.649;EUR_AF=0.7306;SAS_AF=0.6738;AA=G|||;VT=SNP
17	43571815	rs9905348	G	A	100	PASS	AC=2226;AF=0.444489;AN=5008;NS=2504;DP=13615;EAS_AF=0.4365;AMR_AF=0.4669;AFR_AF=0.2496;EUR_AF=0.5278;SAS_AF=0.6145;AA=G|||;VT=SNP
17	43577481	rs188877329	G	T	100	PASS	AC=40;AF=0.00798722;AN=5008;NS=2504;DP=16269;EAS_AF=0.0288;AMR_AF=0.013;AFR_AF=0;EUR_AF=0;SAS_AF=0.002;AA=G|||;VT=SNP
17	43581752	rs541864622	T	C	100	PASS	AC=3721;AF=0.743011;AN=5008;NS=2504;DP=16692;EAS_AF=0.8026;AMR_AF=0.719;AFR_AF=0.8253;EUR_AF=0.6421;SAS_AF=0.6912;AA=C|||;VT=SNP
17	43583368	rs145398712	T	A	100	PASS	AC=39;AF=0.00778754;AN=5008;NS=2504;DP=15477;EAS_AF=0.0228;AMR_AF=0.0029;AFR_AF=0.0008;EUR_AF=0.007;SAS_AF=0.0061;AA=T|||;VT=SNP
17	43589166	rs150219435	C	T	100	PASS	AC=54;AF=0.0107827;AN=5008;NS=2504;DP=19337;EAS_AF=0.0308;AMR_AF=0.0331;AFR_AF=0;EUR_AF=0;SAS_AF=0;AA=C|||;VT=SNP
17	43589491	rs372995435	G	C	100	PASS	AC=115;AF=0.0229633;AN=5008;NS=2504;DP=20144;EAS_AF=0.0615;AMR_AF=0.0692;AFR_AF=0.0015;EUR_AF=0.001;SAS_AF=0.002;AA=G|||;VT=SNP
17	43625367	rs117422950	G	A	100	PASS	AC=19;AF=0.00379393;AN=5008;NS=2504;DP=22394;EAS_AF=0.0188;AMR_AF=0;AFR_AF=0;EUR_AF=0;SAS_AF=0;AA=N|||;VT=SNP
17	43651233	rs2696640	G	A	100	PASS	AC=1940;AF=0.38738;AN=5008;NS=2504;DP=32292;EAS_AF=0.3135;AMR_AF=0.4294;AFR_AF=0.2738;EUR_AF=0.5;SAS_AF=0.4714;AA=N|||;VT=SNP
17	43651422	rs2693363	T	C	100	PASS	AC=1981;AF=0.395567;AN=5008;NS=2504;DP=35423;EAS_AF=0.3363;AMR_AF=0.4352;AFR_AF=0.2882;EUR_AF=0.494;SAS_AF=0.4724;AA=N|||;VT=SNP
17	43651511	rs2693364	C	G	100	PASS	AC=1986;AF=0.396565;AN=5008;NS=2504;DP=33434;EAS_AF=0.3353;AMR_AF=0.4366;AFR_AF=0.289;EUR_AF=0.497;SAS_AF=0.4734;AA=N|||;VT=SNP
17	43653121	rs2696649	T	C	100	PASS	AC=2003;AF=0.39996;AN=5008;NS=2504;DP=32326;EAS_AF=0.3373;AMR_AF=0.4438;AFR_AF=0.2897;EUR_AF=0.503;SAS_AF=0.4765;AA=N|||;VT=SNP
17	43655912	rs1724437	C	T	100	PASS	AC=2002;AF=0.39976;AN=5008;NS=2504;DP=25961;EAS_AF=0.3363;AMR_AF=0.4323;AFR_AF=0.2958;EUR_AF=0.504;SAS_AF=0.4755;AA=N|||;VT=SNP
17	43656380	rs17642476	G	C	100	PASS	AC=208;AF=0.0415335;AN=5008;NS=2504;DP=36134;EAS_AF=0.0615;AMR_AF=0.0533;AFR_AF=0.0045;EUR_AF=0.0696;SAS_AF=0.0337;AA=N|||;VT=SNP
17	43657073	rs4062006	G	T	100	PASS	AC=1854;AF=0.370208;AN=5008;NS=2504;DP=44213;EAS_AF=0.3135;AMR_AF=0.3919;AFR_AF=0.2716;EUR_AF=0.4483;SAS_AF=0.4663;AA=N|||;VT=SNP
17	43659355	rs557336560	C	A	100	PASS	AC=2001;AF=0.399561;AN=5008;NS=2504;DP=35643;EAS_AF=0.3383;AMR_AF=0.4409;AFR_AF=0.2905;EUR_AF=0.501;SAS_AF=0.4765;AA=N|||;VT=SNP
17	43672777	rs200856855	C	T	100	PASS	AC=26;AF=0.00519169;AN=5008;NS=2504;DP=18912;EAS_AF=0.0079;AMR_AF=0.0144;AFR_AF=0;EUR_AF=0.008;SAS_AF=0;AA=C|||;VT=SNP
17	43676250	rs141821761	T	C	100	PASS	AC=79;AF=0.0157748;AN=5008;NS=2504;DP=16696;EAS_AF=0.0407;AMR_AF=0.0519;AFR_AF=0;EUR_AF=0;SAS_AF=0.002;AA=T|||;VT=SNP
17	43685859	rs150338679	G	C	100	PASS	AC=54;AF=0.0107827;AN=5008;NS=2504;DP=17636;EAS_AF=0.0516;AMR_AF=0;AFR_AF=0;EUR_AF=0;SAS_AF=0.002;AA=G|||;VT=SNP
17	43688123	rs149465877	G	A	100	PASS	AC=37;AF=0.00738818;AN=5008;NS=2504;DP=20480;EAS_AF=0.0357;AMR_AF=0;AFR_AF=0;EUR_AF=0;SAS_AF=0.001;AA=G|||;VT=SNP
17	43706430	rs147373818	A	G	100	PASS	AC=54;AF=0.0107827;AN=5008;NS=2504;DP=17230;EAS_AF=0.0526;AMR_AF=0;AFR_AF=0;EUR_AF=0;SAS_AF=0.001;AA=.|||;VT=SNP
17	43707300	rs16940632	G	T	100	PASS	AC=122;AF=0.024361;AN=5008;NS=2504;DP=19756;EAS_AF=0.0665;AMR_AF=0.0706;AFR_AF=0.0008;EUR_AF=0;SAS_AF=0.0051;AA=.|||;VT=SNP
17	43710833	rs1635303	C	T	100	PASS	AC=913;AF=0.182308;AN=5008;NS=2504;DP=17907;EAS_AF=0.375;AMR_AF=0.1671;AFR_AF=0.0174;EUR_AF=0.1889;SAS_AF=0.2106;AA=.|||;VT=SNP
17	43712619	rs241043	A	T	100	PASS	AC=230;AF=0.0459265;AN=5008;NS=2504;DP=13701;EAS_AF=0.0923;AMR_AF=0.0288;AFR_AF=0.0106;EUR_AF=0.0437;SAS_AF=0.0603;AA=.|||;VT=SNP
17	43712623	rs7211561	T	A	100	PASS	AC=1189;AF=0.23742;AN=5008;NS=2504;DP=13647;EAS_AF=0.0526;AMR_AF=0.1614;AFR_AF=0.4803;EUR_AF=0.1779;SAS_AF=0.2147;AA=.|||;VT=SNP
17	43718548	rs148748878	T	G	100	PASS	AC=25;AF=0.00499201;AN=5008;NS=2504;DP=22518;EAS_AF=0.0248;AMR_AF=0;AFR_AF=0;EUR_AF=0;SAS_AF=0;AA=.|||;VT=SNP
17	43720558	rs117349125	G	A	100	PASS	AC=84;AF=0.0167732;AN=5008;NS=2504;DP=19087;EAS_AF=0.0794;AMR_AF=0;AFR_AF=0;EUR_AF=0;SAS_AF=0.0041;AA=.|||;VT=SNP
17	43726184	rs143413567	C	A	100	PASS	AC=34;AF=0.00678914;AN=5008;NS=2504;DP=17859;EAS_AF=0.0188;AMR_AF=0.0043;AFR_AF=0;EUR_AF=0.008;SAS_AF=0.0041;AA=C|||;VT=SNP
17	43726659	rs439945	A	C	100	PASS	AC=3355;AF=0.669928;AN=5008;NS=2504;DP=19463;EAS_AF=0.877;AMR_AF=0.7349;AFR_AF=0.2625;EUR_AF=0.7237;SAS_AF=0.9059;AA=A|||;VT=SNP
17	43728376	rs417968	G	A	100	PASS	AC=3348;AF=0.66853;AN=5008;NS=2504;DP=22127;EAS_AF=0.876;AMR_AF=0.7334;AFR_AF=0.2587;EUR_AF=0.7237;SAS_AF=0.9059;AA=G|||;VT=SNP
17	43731837	rs1706720	G	C	100	PASS	AC=4515;AF=0.901558;AN=5008;NS=2504;DP=19984;EAS_AF=0.877;AMR_AF=0.9366;AFR_AF=0.8056;EUR_AF=0.9642;SAS_AF=0.9673;AA=C|||;VT=SNP
17	43731873	rs1635302	C	T	100	PASS	AC=4515;AF=0.901558;AN=5008;NS=2504;DP=17896;EAS_AF=0.877;AMR_AF=0.9366;AFR_AF=0.8056;EUR_AF=0.9642;SAS_AF=0.9673;AA=T|||;VT=SNP
17	43732308	rs116989783	G	A	100	PASS	AC=16;AF=0.00319489;AN=5008;NS=2504;DP=18024;EAS_AF=0.0149;AMR_AF=0;AFR_AF=0;EUR_AF=0;SAS_AF=0.001;AA=G|||;VT=SNP
17	43732609	rs150265163	C	T	100	PASS	AC=37;AF=0.00738818;AN=5008;NS=2504;DP=20092;EAS_AF=0.0357;AMR_AF=0;AFR_AF=0;EUR_AF=0;SAS_AF=0.001;AA=C|||;VT=SNP
17	43733264	rs1706719	C	T	100	PASS	AC=4513;AF=0.901158;AN=5008;NS=2504;DP=18810;EAS_AF=0.877;AMR_AF=0.9366;AFR_AF=0.8041;EUR_AF=0.9642;SAS_AF=0.9673;AA=T|||;VT=SNP
17	43734924	rs118022951	G	A	100	PASS	AC=85;AF=0.0169728;AN=5008;NS=2504;DP=20463;EAS_AF=0.0804;AMR_AF=0;AFR_AF=0;EUR_AF=0;SAS_AF=0.0041;AA=G|||;VT=SNP
17	43735258	rs1635301	T	G	100	PASS	AC=4634;AF=0.925319;AN=5008;NS=2504;DP=22148;EAS_AF=0.877;AMR_AF=0.9395;AFR_AF=0.8896;EUR_AF=0.9652;SAS_AF=0.9724;AA=G|||;VT=SNP
17	43735930	rs146001956	G	T	100	PASS	AC=31;AF=0.0061901;AN=5008;NS=2504;DP=17029;EAS_AF=0.0278;AMR_AF=0.0014;AFR_AF=0;EUR_AF=0;SAS_AF=0.002;AA=G|||;VT=SNP
17	43738099	rs142568901	T	C	100	PASS	AC=23;AF=0.00459265;AN=5008;NS=2504;DP=16359;EAS_AF=0.0228;AMR_AF=0;AFR_AF=0;EUR_AF=0;SAS_AF=0;AA=T|||;VT=SNP
17	43738147	rs117550896	C	T	100	PASS	AC=31;AF=0.0061901;AN=5008;NS=2504;DP=16666;EAS_AF=0.0298;AMR_AF=0;AFR_AF=0;EUR_AF=0;SAS_AF=0.001;AA=C|||;VT=SNP
17	43739194	rs3843738	A	G	100	PASS	AC=2049;AF=0.409145;AN=5008;NS=2504;DP=20700;EAS_AF=0.628;AMR_AF=0.451;AFR_AF=0.0832;EUR_AF=0.4225;SAS_AF=0.5808;AA=A|||;VT=SNP
17	43740565	rs1724409	G	T	100	PASS	AC=3599;AF=0.71865;AN=5008;NS=2504;DP=16575;EAS_AF=0.995;AMR_AF=0.7824;AFR_AF=0.329;EUR_AF=0.7237;SAS_AF=0.91;AA=G|||;VT=SNP
17	43741549	rs12601866	C	G	100	PASS	AC=35;AF=0.00698882;AN=5008;NS=2504;DP=20163;EAS_AF=0.0327;AMR_AF=0;AFR_AF=0;EUR_AF=0;SAS_AF=0.002;AA=C|||;VT=SNP
17	43741991	rs75357672	C	T	100	PASS	AC=38;AF=0.00758786;AN=5008;NS=2504;DP=19939;EAS_AF=0.0357;AMR_AF=0;AFR_AF=0;EUR_AF=0;SAS_AF=0.002;AA=C|||;VT=SNP
17	43743079	rs1635299	C	T	100	PASS	AC=602;AF=0.120208;AN=5008;NS=2504;DP=18378;EAS_AF=0.1558;AMR_AF=0.1873;AFR_AF=0.0499;EUR_AF=0.1551;SAS_AF=0.0951;AA=C|||;VT=SNP
17	43748712	rs143699161	A	G	100	PASS	AC=757;AF=0.151158;AN=5008;NS=2504;DP=16904;EAS_AF=0.1101;AMR_AF=0.1772;AFR_AF=0.0182;EUR_AF=0.2296;SAS_AF=0.274;AA=G|||;VT=SNP
17	43749080	rs117710879	G	T	100	PASS	AC=21;AF=0.00419329;AN=5008;NS=2504;DP=18166;EAS_AF=0.0198;AMR_AF=0;AFR_AF=0;EUR_AF=0;SAS_AF=0.001;AA=G|||;VT=SNP
17	43751129	rs139351111	C	G	100	PASS	AC=86;AF=0.0171725;AN=5008;NS=2504;DP=13195;EAS_AF=0.0764;AMR_AF=0;AFR_AF=0;EUR_AF=0;SAS_AF=0.0092;AA=C|||;VT=SNP
17	43757020	rs735423	C	G	100	PASS	AC=724;AF=0.144569;AN=5008;NS=2504;DP=20701;EAS_AF=0.1597;AMR_AF=0.2349;AFR_AF=0.0794;EUR_AF=0.1839;SAS_AF=0.1125;AA=C|||;VT=SNP
17	43757579	rs34804414	A	C	100	PASS	AC=332;AF=0.0662939;AN=5008;NS=2504;DP=23081;EAS_AF=0.0784;AMR_AF=0.1311;AFR_AF=0.0091;EUR_AF=0.1074;SAS_AF=0.0429;AA=A|||;VT=SNP
17	43757971	rs17687796	G	A	100	PASS	AC=311;AF=0.0621006;AN=5008;NS=2504;DP=17251;EAS_AF=0.0794;AMR_AF=0.121;AFR_AF=0.0083;EUR_AF=0.0974;SAS_AF=0.0389;AA=G|||;VT=SNP
17	43760225	rs12946298	C	G	100	PASS	AC=330;AF=0.0658946;AN=5008;NS=2504;DP=16792;EAS_AF=0.0784;AMR_AF=0.1268;AFR_AF=0.0091;EUR_AF=0.1093;SAS_AF=0.0419;AA=C|||;VT=SNP
17	43763840	rs1635287	C	T	100	PASS	AC=754;AF=0.150559;AN=5008;NS=2504;DP=21467;EAS_AF=0.1617;AMR_AF=0.2378;AFR_AF=0.0998;EUR_AF=0.1799;SAS_AF=0.1155;AA=C|||;VT=SNP
17	43768486	rs142595644	G	A	100	PASS	AC=59;AF=0.0117812;AN=5008;NS=2504;DP=20261;EAS_AF=0.0298;AMR_AF=0.0389;AFR_AF=0.0015;EUR_AF=0;SAS_AF=0;AA=G|||;VT=SNP
17	43768534	rs74371720	G	A	100	PASS	AC=620;AF=0.123802;AN=5008;NS=2504;DP=20896;EAS_AF=0.1895;AMR_AF=0.1239;AFR_AF=0.0076;EUR_AF=0.1213;SAS_AF=0.2157;AA=G|||;VT=SNP
17	43772090	rs16941058	A	G	100	PASS	AC=478;AF=0.0954473;AN=5008;NS=2504;DP=18737;EAS_AF=0.1379;AMR_AF=0.0879;AFR_AF=0.003;EUR_AF=0.0557;SAS_AF=0.2229;AA=A|||;VT=SNP
17	43776458	rs1635286	G	A	100	PASS	AC=1193;AF=0.238219;AN=5008;NS=2504;DP=13760;EAS_AF=0.1677;AMR_AF=0.2767;AFR_AF=0.354;EUR_AF=0.2266;SAS_AF=0.1391;AA=g|||;VT=SNP
17	43777173	rs139622703	G	C	100	PASS	AC=29;AF=0.00579073;AN=5008;NS=2504;DP=21061;EAS_AF=0.0278;AMR_AF=0;AFR_AF=0;EUR_AF=0.001;SAS_AF=0;AA=g|||;VT=SNP
17	43777313	rs1724422	A	G	100	PASS	AC=1952;AF=0.389776;AN=5008;NS=2504;DP=22867;EAS_AF=0.1687;AMR_AF=0.4467;AFR_AF=0.6082;EUR_AF=0.4672;SAS_AF=0.2025;AA=G|||;VT=SNP
17	43778768	rs1623865	C	T	100	PASS	AC=2029;AF=0.405152;AN=5008;NS=2504;DP=18734;EAS_AF=0.1964;AMR_AF=0.4481;AFR_AF=0.6861;EUR_AF=0.4423;SAS_AF=0.1718;AA=T|||;VT=SNP
17	43779962	rs1724424	T	G	100	PASS	AC=856;AF=0.170927;AN=5008;NS=2504;DP=21640;EAS_AF=0.2073;AMR_AF=0.2493;AFR_AF=0.1195;EUR_AF=0.2137;SAS_AF=0.1033;AA=T|||;VT=SNP
17	43781747	rs1724425	C	T	100	PASS	AC=1636;AF=0.326677;AN=5008;NS=2504;DP=18258;EAS_AF=0.2123;AMR_AF=0.4207;AFR_AF=0.3699;EUR_AF=0.4632;SAS_AF=0.1789;AA=T|||;VT=SNP
17	43782453	rs142579967	G	C	100	PASS	AC=26;AF=0.00519169;AN=5008;NS=2504;DP=20404;EAS_AF=0.0248;AMR_AF=0.0014;AFR_AF=0;EUR_AF=0;SAS_AF=0;AA=G|||;VT=SNP
17	43783245	rs1724385	G	T	100	PASS	AC=518;AF=0.103435;AN=5008;NS=2504;DP=20860;EAS_AF=0.0833;AMR_AF=0.1167;AFR_AF=0.1293;EUR_AF=0.1183;SAS_AF=0.0644;AA=G|||;VT=SNP
17	43783340	rs1526123	T	C	100	PASS	AC=2774;AF=0.553914;AN=5008;NS=2504;DP=22262;EAS_AF=0.4365;AMR_AF=0.4827;AFR_AF=0.8631;EUR_AF=0.501;SAS_AF=0.362;AA=C|||;VT=SNP
17	43783370	rs6503444	T	C	100	PASS	AC=1472;AF=0.29393;AN=5008;NS=2504;DP=23759;EAS_AF=0.2123;AMR_AF=0.111;AFR_AF=0.6747;EUR_AF=0.0865;SAS_AF=0.2065;AA=T|||;VT=SNP
17	43783760	rs1724386	C	T	100	PASS	AC=837;AF=0.167133;AN=5008;NS=2504;DP=22573;EAS_AF=0.2192;AMR_AF=0.2161;AFR_AF=0.1415;EUR_AF=0.1809;SAS_AF=0.0992;AA=C|||;VT=SNP
17	43783953	rs1635290	A	G	100	PASS	AC=889;AF=0.177516;AN=5008;NS=2504;DP=22491;EAS_AF=0.2331;AMR_AF=0.2061;AFR_AF=0.1929;EUR_AF=0.1561;SAS_AF=0.1012;AA=A|||;VT=SNP
17	43784000	rs117893412	G	C	100	PASS	AC=52;AF=0.0103834;AN=5008;NS=2504;DP=21036;EAS_AF=0.0486;AMR_AF=0;AFR_AF=0;EUR_AF=0;SAS_AF=0.0031;AA=G|||;VT=SNP
17	43784228	rs9912362	T	C	100	PASS	AC=2825;AF=0.564097;AN=5008;NS=2504;DP=20929;EAS_AF=0.5258;AMR_AF=0.5504;AFR_AF=0.5174;EUR_AF=0.6581;SAS_AF=0.5798;AA=C|||;VT=SNP
17	43784777	rs1617406	G	A	100	PASS	AC=3582;AF=0.715256;AN=5008;NS=2504;DP=21998;EAS_AF=0.7589;AMR_AF=0.755;AFR_AF=0.584;EUR_AF=0.838;SAS_AF=0.6933;AA=A|||;VT=SNP
17	43786683	rs76970862	A	G	100	PASS	AC=283;AF=0.0565096;AN=5008;NS=2504;DP=19406;EAS_AF=0.1438;AMR_AF=0.0807;AFR_AF=0.003;EUR_AF=0.0517;SAS_AF=0.0266;AA=A|||;VT=SNP
17	43786980	rs142514192	G	A	100	PASS	AC=25;AF=0.00499201;AN=5008;NS=2504;DP=16977;EAS_AF=0.0248;AMR_AF=0;AFR_AF=0;EUR_AF=0;SAS_AF=0;AA=G|||;VT=SNP
17	43787353	rs7406746	A	C	100	PASS	AC=2176;AF=0.434505;AN=5008;NS=2504;DP=18909;EAS_AF=0.628;AMR_AF=0.3559;AFR_AF=0.2685;EUR_AF=0.4066;SAS_AF=0.544;AA=A|||;VT=SNP
17	43788796	rs1880748	T	C	100	PASS	AC=3977;AF=0.794129;AN=5008;NS=2504;DP=21702;EAS_AF=0.7917;AMR_AF=0.7565;AFR_AF=0.8941;EUR_AF=0.8181;SAS_AF=0.6636;AA=C|||;VT=SNP
17	43790056	rs11871395	G	A	100	PASS	AC=1025;AF=0.204673;AN=5008;NS=2504;DP=17982;EAS_AF=0.2371;AMR_AF=0.2464;AFR_AF=0.0817;EUR_AF=0.1789;SAS_AF=0.3344;AA=G|||;VT=SNP
17	43791248	rs59950134	G	C	100	PASS	AC=1069;AF=0.213458;AN=5008;NS=2504;DP=21833;EAS_AF=0.2639;AMR_AF=0.2478;AFR_AF=0.084;EUR_AF=0.1859;SAS_AF=0.3405;AA=G|||;VT=SNP
17	43793427	rs1105568	C	A	100	PASS	AC=673;AF=0.134385;AN=5008;NS=2504;DP=18168;EAS_AF=0.2153;AMR_AF=0.1873;AFR_AF=0.1142;EUR_AF=0.1203;SAS_AF=0.0552;AA=C|||;VT=SNP
17	43794040	rs116843903	G	A	100	PASS	AC=261;AF=0.0521166;AN=5008;NS=2504;DP=18442;EAS_AF=0.0843;AMR_AF=0.1023;AFR_AF=0.0053;EUR_AF=0.0666;SAS_AF=0.0317;AA=G|||;VT=SNP
17	43795433	rs11655470	C	T	100	PASS	AC=1914;AF=0.382188;AN=5008;NS=2504;DP=15671;EAS_AF=0.5159;AMR_AF=0.3444;AFR_AF=0.1921;EUR_AF=0.4016;SAS_AF=0.5082;AA=C|||;VT=SNP
17	43795899	rs12942912	G	A	100	PASS	AC=675;AF=0.134784;AN=5008;NS=2504;DP=14572;EAS_AF=0.2153;AMR_AF=0.1873;AFR_AF=0.1157;EUR_AF=0.1203;SAS_AF=0.0552;AA=G|||;VT=SNP
17	43797231	rs118010751	G	A	100	PASS	AC=67;AF=0.0133786;AN=5008;NS=2504;DP=20099;EAS_AF=0.0635;AMR_AF=0;AFR_AF=0;EUR_AF=0;SAS_AF=0.0031;AA=G|||;VT=SNP
17	43799852	rs55968221	A	G	100	PASS	AC=1799;AF=0.359225;AN=5008;NS=2504;DP=17725;EAS_AF=0.4861;AMR_AF=0.4452;AFR_AF=0.2269;EUR_AF=0.3091;SAS_AF=0.3978;AA=A|||;VT=SNP
17	43802506	rs7218457	A	G	100	PASS	AC=1827;AF=0.364816;AN=5008;NS=2504;DP=19795;EAS_AF=0.4861;AMR_AF=0.4438;AFR_AF=0.2496;EUR_AF=0.3082;SAS_AF=0.3978;AA=A|||;VT=SNP
17	43804186	rs35116560	T	C	100	PASS	AC=2029;AF=0.405152;AN=5008;NS=2504;DP=20602;EAS_AF=0.5159;AMR_AF=0.3429;AFR_AF=0.1921;EUR_AF=0.4016;SAS_AF=0.6268;AA=T|||;VT=SNP
17	43805194	rs9303521	T	G	100	PASS	AC=3010;AF=0.601038;AN=5008;NS=2504;DP=19140;EAS_AF=0.6042;AMR_AF=0.5014;AFR_AF=0.708;EUR_AF=0.5278;SAS_AF=0.5992;AA=G|||;VT=SNP
17	43805398	rs72834548	G	A	100	PASS	AC=719;AF=0.14357;AN=5008;NS=2504;DP=19187;EAS_AF=0.2619;AMR_AF=0.1671;AFR_AF=0.0197;EUR_AF=0.1133;SAS_AF=0.2035;AA=G|||;VT=SNP
17	43809096	rs7225384	C	G	100	PASS	AC=2242;AF=0.447684;AN=5008;NS=2504;DP=20848;EAS_AF=0.5139;AMR_AF=0.3847;AFR_AF=0.3608;EUR_AF=0.4195;SAS_AF=0.5706;AA=G|||;VT=SNP
17	43809844	rs4414533	C	T	100	PASS	AC=1680;AF=0.335463;AN=5008;NS=2504;DP=21145;EAS_AF=0.5139;AMR_AF=0.2277;AFR_AF=0.2655;EUR_AF=0.1799;SAS_AF=0.4826;AA=C|||;VT=SNP
17	43810165	rs4792878	C	T	100	PASS	AC=63;AF=0.0125799;AN=5008;NS=2504;DP=20075;EAS_AF=0.0377;AMR_AF=0.0144;AFR_AF=0;EUR_AF=0.0119;SAS_AF=0.0031;AA=C|||;VT=SNP
17	43810168	rs11079711	G	A	100	PASS	AC=998;AF=0.199281;AN=5008;NS=2504;DP=20180;EAS_AF=0.2629;AMR_AF=0.2594;AFR_AF=0.0151;EUR_AF=0.2624;SAS_AF=0.2751;AA=G|||;VT=SNP
17	43811260	rs1880753	G	A	100	PASS	AC=2061;AF=0.411542;AN=5008;NS=2504;DP=18961;EAS_AF=0.4812;AMR_AF=0.5576;AFR_AF=0.2095;EUR_AF=0.5219;SAS_AF=0.3957;AA=G|||;VT=SNP
17	43812897	rs12938476	T	C	100	PASS	AC=2257;AF=0.450679;AN=5008;NS=2504;DP=17988;EAS_AF=0.5169;AMR_AF=0.3847;AFR_AF=0.3631;EUR_AF=0.4264;SAS_AF=0.5726;AA=C|||;VT=SNP
17	43813186	rs8067527	G	A	100	PASS	AC=2136;AF=0.426518;AN=5008;NS=2504;DP=19698;EAS_AF=0.5139;AMR_AF=0.3804;AFR_AF=0.2753;EUR_AF=0.4254;SAS_AF=0.5746;AA=A|||;VT=SNP
17	43813221	rs12944235	G	A	100	PASS	AC=2062;AF=0.411741;AN=5008;NS=2504;DP=18953;EAS_AF=0.4851;AMR_AF=0.5562;AFR_AF=0.208;EUR_AF=0.5219;SAS_AF=0.3957;AA=G|||;VT=SNP
17	43814345	rs117593214	G	A	100	PASS	AC=67;AF=0.0133786;AN=5008;NS=2504;DP=19879;EAS_AF=0.0605;AMR_AF=0;AFR_AF=0;EUR_AF=0.001;SAS_AF=0.0051;AA=G|||;VT=SNP
17	43815145	rs7220839	C	T	100	PASS	AC=2056;AF=0.410543;AN=5008;NS=2504;DP=20744;EAS_AF=0.4831;AMR_AF=0.5548;AFR_AF=0.2065;EUR_AF=0.5219;SAS_AF=0.3947;AA=C|||;VT=SNP
17	43816692	rs60175966	C	T	100	PASS	AC=14;AF=0.00279553;AN=5008;NS=2504;DP=21754;EAS_AF=0.0139;AMR_AF=0;AFR_AF=0;EUR_AF=0;SAS_AF=0;AA=C|||;VT=SNP
17	43817236	rs59548700	G	A	100	PASS	AC=36;AF=0.0071885;AN=5008;NS=2504;DP=18395;EAS_AF=0.0337;AMR_AF=0;AFR_AF=0;EUR_AF=0;SAS_AF=0.002;AA=G|||;VT=SNP
17	43818076	rs373083909	A	C	100	PASS	AC=24;AF=0.00479233;AN=5008;NS=2504;DP=16545;EAS_AF=0.0238;AMR_AF=0;AFR_AF=0;EUR_AF=0;SAS_AF=0;AA=A|||;VT=SNP
17	43820623	rs75200513	A	G	100	PASS	AC=368;AF=0.0734824;AN=5008;NS=2504;DP=19487;EAS_AF=0.1855;AMR_AF=0.0605;AFR_AF=0.0053;EUR_AF=0.0348;SAS_AF=0.0992;AA=A|||;VT=SNP
17	43820669	rs8075654	G	T	100	PASS	AC=2780;AF=0.555112;AN=5008;NS=2504;DP=17811;EAS_AF=0.4831;AMR_AF=0.611;AFR_AF=0.6611;EUR_AF=0.5736;SAS_AF=0.4274;AA=G|||;VT=SNP
17	43820893	rs1989480	G	T	100	PASS	AC=3344;AF=0.667732;AN=5008;NS=2504;DP=21306;EAS_AF=0.4841;AMR_AF=0.7781;AFR_AF=0.7632;EUR_AF=0.8211;SAS_AF=0.4918;AA=T|||;VT=SNP
17	43820907	rs117867702	A	C	100	PASS	AC=74;AF=0.0147764;AN=5008;NS=2504;DP=21659;EAS_AF=0.0704;AMR_AF=0;AFR_AF=0;EUR_AF=0;SAS_AF=0.0031;AA=A|||;VT=SNP
17	43821478	rs8082105	G	A	100	PASS	AC=1436;AF=0.286741;AN=5008;NS=2504;DP=18113;EAS_AF=0.5149;AMR_AF=0.2161;AFR_AF=0.0711;EUR_AF=0.1759;SAS_AF=0.5072;AA=G|||;VT=SNP
17	43821540	rs78630657	T	A	100	PASS	AC=24;AF=0.00479233;AN=5008;NS=2504;DP=17313;EAS_AF=0.0238;AMR_AF=0;AFR_AF=0;EUR_AF=0;SAS_AF=0;AA=T|||;VT=SNP
17	43821542	rs75848775	C	T	100	PASS	AC=24;AF=0.00479233;AN=5008;NS=2504;DP=17377;EAS_AF=0.0238;AMR_AF=0;AFR_AF=0;EUR_AF=0;SAS_AF=0;AA=C|||;VT=SNP
17	43823585	rs62054430	A	G	100	PASS	AC=610;AF=0.121805;AN=5008;NS=2504;DP=19752;EAS_AF=0.0774;AMR_AF=0.2003;AFR_AF=0.0098;EUR_AF=0.2276;SAS_AF=0.1544;AA=A|||;VT=SNP
17	43825224	rs116981664	C	T	100	PASS	AC=59;AF=0.0117812;AN=5008;NS=2504;DP=21269;EAS_AF=0.0536;AMR_AF=0;AFR_AF=0;EUR_AF=0.003;SAS_AF=0.002;AA=C|||;VT=SNP
17	43826318	rs76579382	C	T	100	PASS	AC=56;AF=0.0111821;AN=5008;NS=2504;DP=22745;EAS_AF=0.0546;AMR_AF=0;AFR_AF=0;EUR_AF=0;SAS_AF=0.001;AA=C|||;VT=SNP
17	43826666	rs1880756	C	T	100	PASS	AC=1210;AF=0.241613;AN=5008;NS=2504;DP=21994;EAS_AF=0.2649;AMR_AF=0.3386;AFR_AF=0.0893;EUR_AF=0.327;SAS_AF=0.2669;AA=C|||;VT=SNP
17	43828749	rs62054441	C	T	100	PASS	AC=982;AF=0.196086;AN=5008;NS=2504;DP=19483;EAS_AF=0.2609;AMR_AF=0.2594;AFR_AF=0.0204;EUR_AF=0.2654;SAS_AF=0.2505;AA=C|||;VT=SNP
17	43828938	rs77850169	C	T	100	PASS	AC=262;AF=0.0523163;AN=5008;NS=2504;DP=17385;EAS_AF=0.127;AMR_AF=0.0764;AFR_AF=0.0015;EUR_AF=0.0527;SAS_AF=0.0266;AA=C|||;VT=SNP
17	43829404	rs1880755	C	T	100	PASS	AC=2040;AF=0.407348;AN=5008;NS=2504;DP=15945;EAS_AF=0.4891;AMR_AF=0.5519;AFR_AF=0.1747;EUR_AF=0.5209;SAS_AF=0.4182;AA=C|||;VT=SNP
17	43830705	rs11650571	T	A	100	PASS	AC=3071;AF=0.613219;AN=5008;NS=2504;DP=15737;EAS_AF=0.7817;AMR_AF=0.5072;AFR_AF=0.5946;EUR_AF=0.4404;SAS_AF=0.7178;AA=T|||;VT=SNP
17	43831562	rs8069449	T	C	100	PASS	AC=2550;AF=0.509185;AN=5008;NS=2504;DP=11417;EAS_AF=0.7827;AMR_AF=0.4798;AFR_AF=0.2133;EUR_AF=0.4404;SAS_AF=0.7188;AA=T|||;VT=SNP
17	43834351	rs4264434	A	T	100	PASS	AC=1734;AF=0.346246;AN=5008;NS=2504;DP=19674;EAS_AF=0.2183;AMR_AF=0.3415;AFR_AF=0.6203;EUR_AF=0.2714;SAS_AF=0.1881;AA=A|||;VT=SNP
17	43834619	rs189281914	C	T	100	PASS	AC=22;AF=0.00439297;AN=5008;NS=2504;DP=20468;EAS_AF=0.005;AMR_AF=0.0115;AFR_AF=0;EUR_AF=0.008;SAS_AF=0.001;AA=C|||;VT=SNP
17	43834662	rs186131799	A	C	100	PASS	AC=21;AF=0.00419329;AN=5008;NS=2504;DP=19030;EAS_AF=0.0208;AMR_AF=0;AFR_AF=0;EUR_AF=0;SAS_AF=0;AA=A|||;VT=SNP
17	43834912	rs6503447	A	T	100	PASS	AC=1729;AF=0.345248;AN=5008;NS=2504;DP=17970;EAS_AF=0.2173;AMR_AF=0.3415;AFR_AF=0.6203;EUR_AF=0.2704;SAS_AF=0.1851;AA=A|||;VT=SNP
17	43836477	rs11655764	G	A	100	PASS	AC=1204;AF=0.240415;AN=5008;NS=2504;DP=16825;EAS_AF=0.2202;AMR_AF=0.3084;AFR_AF=0.2375;EUR_AF=0.2704;SAS_AF=0.1861;AA=G|||;VT=SNP
17	43836665	rs8068589	C	A	100	PASS	AC=2322;AF=0.463658;AN=5008;NS=2504;DP=17922;EAS_AF=0.7798;AMR_AF=0.4669;AFR_AF=0.0575;EUR_AF=0.4314;SAS_AF=0.7178;AA=C|||;VT=SNP
17	43837594	rs66672743	G	T	100	PASS	AC=1201;AF=0.239816;AN=5008;NS=2504;DP=22390;EAS_AF=0.2183;AMR_AF=0.3084;AFR_AF=0.2383;EUR_AF=0.2684;SAS_AF=0.1861;AA=G|||;VT=SNP
17	43837777	rs67492300	G	A	100	PASS	AC=1700;AF=0.339457;AN=5008;NS=2504;DP=19459;EAS_AF=0.2183;AMR_AF=0.3386;AFR_AF=0.5938;EUR_AF=0.2763;SAS_AF=0.1861;AA=G|||;VT=SNP
17	43838237	rs80095037	G	T	100	PASS	AC=871;AF=0.173922;AN=5008;NS=2504;DP=18673;EAS_AF=0.2034;AMR_AF=0.2507;AFR_AF=0.0144;EUR_AF=0.2555;SAS_AF=0.2209;AA=G|||;VT=SNP
17	43841308	rs55818489	G	C	100	PASS	AC=1793;AF=0.358027;AN=5008;NS=2504;DP=21710;EAS_AF=0.4018;AMR_AF=0.3732;AFR_AF=0.2753;EUR_AF=0.3588;SAS_AF=0.4131;AA=G|||;VT=SNP
17	43842473	rs6503448	G	A	100	PASS	AC=2404;AF=0.480032;AN=5008;NS=2504;DP=19908;EAS_AF=0.1349;AMR_AF=0.5144;AFR_AF=0.823;EUR_AF=0.5547;SAS_AF=0.271;AA=A|||;VT=SNP
17	43843861	rs4792879	C	T	100	PASS	AC=692;AF=0.138179;AN=5008;NS=2504;DP=17395;EAS_AF=0.0952;AMR_AF=0.1599;AFR_AF=0.2186;EUR_AF=0.1342;SAS_AF=0.0624;AA=C|||;VT=SNP
17	43845746	rs72834567	C	A	100	PASS	AC=660;AF=0.131789;AN=5008;NS=2504;DP=22385;EAS_AF=0.0893;AMR_AF=0.1585;AFR_AF=0.2005;EUR_AF=0.1332;SAS_AF=0.0624;AA=C|||;VT=SNP
17	43846129	rs75074511	G	A	100	PASS	AC=397;AF=0.0792732;AN=5008;NS=2504;DP=18925;EAS_AF=0.1478;AMR_AF=0.0548;AFR_AF=0.003;EUR_AF=0.0586;SAS_AF=0.1503;AA=G|||;VT=SNP
17	43848495	rs7225082	G	T	100	PASS	AC=3200;AF=0.638978;AN=5008;NS=2504;DP=18047;EAS_AF=0.871;AMR_AF=0.6499;AFR_AF=0.3147;EUR_AF=0.6829;SAS_AF=0.7853;AA=T|||;VT=SNP
17	43848828	rs146417377	T	A	100	PASS	AC=58;AF=0.0115815;AN=5008;NS=2504;DP=18854;EAS_AF=0.0317;AMR_AF=0.036;AFR_AF=0.0008;EUR_AF=0;SAS_AF=0;AA=T|||;VT=SNP
17	43850692	rs143335647	G	A	100	PASS	AC=43;AF=0.00858626;AN=5008;NS=2504;DP=14778;EAS_AF=0.0427;AMR_AF=0;AFR_AF=0;EUR_AF=0;SAS_AF=0;AA=G|||;VT=SNP
17	43851498	rs35909029	T	C	100	PASS	AC=3314;AF=0.661741;AN=5008;NS=2504;DP=19225;EAS_AF=0.9018;AMR_AF=0.5591;AFR_AF=0.5567;EUR_AF=0.5149;SAS_AF=0.7802;AA=T|||;VT=SNP
17	43852487	rs12952301	T	C	100	PASS	AC=2878;AF=0.574681;AN=5008;NS=2504;DP=20295;EAS_AF=0.8929;AMR_AF=0.5115;AFR_AF=0.3018;EUR_AF=0.4702;SAS_AF=0.7679;AA=T|||;VT=SNP
17	43853072	rs35152905	T	G	100	PASS	AC=630;AF=0.125799;AN=5008;NS=2504;DP=20119;EAS_AF=0.0952;AMR_AF=0.1614;AFR_AF=0.1702;EUR_AF=0.1372;SAS_AF=0.0603;AA=T|||;VT=SNP
17	43853170	rs117623108	A	G	100	PASS	AC=67;AF=0.0133786;AN=5008;NS=2504;DP=16192;EAS_AF=0.0655;AMR_AF=0;AFR_AF=0;EUR_AF=0.001;SAS_AF=0;AA=A|||;VT=SNP
17	43854015	rs12953076	C	T	100	PASS	AC=618;AF=0.123403;AN=5008;NS=2504;DP=18962;EAS_AF=0.0952;AMR_AF=0.1614;AFR_AF=0.1611;EUR_AF=0.1372;SAS_AF=0.0603;AA=C|||;VT=SNP
17	43854502	rs12938031	A	G	100	PASS	AC=855;AF=0.170727;AN=5008;NS=2504;DP=19898;EAS_AF=0.0119;AMR_AF=0.2867;AFR_AF=0.0635;EUR_AF=0.3887;SAS_AF=0.1728;AA=A|||;VT=SNP
17	43854655	rs34186148	G	C	100	PASS	AC=1104;AF=0.220447;AN=5008;NS=2504;DP=21799;EAS_AF=0.0962;AMR_AF=0.3228;AFR_AF=0.2148;EUR_AF=0.3777;SAS_AF=0.1217;AA=C|||;VT=SNP
17	43855052	rs118072172	G	A	100	PASS	AC=15;AF=0.00299521;AN=5008;NS=2504;DP=20740;EAS_AF=0.0149;AMR_AF=0;AFR_AF=0;EUR_AF=0;SAS_AF=0;AA=G|||;VT=SNP
17	43855156	rs4074461	G	T	100	PASS	AC=1864;AF=0.372204;AN=5008;NS=2504;DP=18195;EAS_AF=0.1071;AMR_AF=0.4769;AFR_AF=0.5045;EUR_AF=0.5288;SAS_AF=0.2311;AA=T|||;VT=SNP
17	43855333	rs4077814	T	G	100	PASS	AC=672;AF=0.134185;AN=5008;NS=2504;DP=20048;EAS_AF=0.0952;AMR_AF=0.1628;AFR_AF=0.1952;EUR_AF=0.1372;SAS_AF=0.0685;AA=T|||;VT=SNP
17	43855571	rs6503450	T	C	100	PASS	AC=2921;AF=0.583267;AN=5008;NS=2504;DP=14167;EAS_AF=0.8929;AMR_AF=0.5101;AFR_AF=0.3381;EUR_AF=0.4732;SAS_AF=0.7607;AA=T|||;VT=SNP
17	43855603	rs574201100	A	G	100	PASS	AC=3635;AF=0.725839;AN=5008;NS=2504;DP=14920;EAS_AF=0.9881;AMR_AF=0.6758;AFR_AF=0.5658;EUR_AF=0.6074;SAS_AF=0.8292;AA=A|||;VT=SNP
17	43855894	rs4076452	G	C	100	PASS	AC=670;AF=0.133786;AN=5008;NS=2504;DP=16231;EAS_AF=0.0962;AMR_AF=0.1628;AFR_AF=0.1982;EUR_AF=0.1372;SAS_AF=0.0613;AA=G|||;VT=SNP
17	43856458	rs35076622	G	A	100	PASS	AC=1094;AF=0.21845;AN=5008;NS=2504;DP=12255;EAS_AF=0.0982;AMR_AF=0.3199;AFR_AF=0.2073;EUR_AF=0.3767;SAS_AF=0.1227;AA=G|||;VT=SNP
17	43857223	rs11869294	C	G	100	PASS	AC=422;AF=0.0842652;AN=5008;NS=2504;DP=19486;EAS_AF=0.2083;AMR_AF=0.0548;AFR_AF=0.0038;EUR_AF=0.0318;SAS_AF=0.1401;AA=C|||;VT=SNP
17	43857256	rs117904437	C	A	100	PASS	AC=23;AF=0.00459265;AN=5008;NS=2504;DP=16750;EAS_AF=0.0218;AMR_AF=0;AFR_AF=0;EUR_AF=0;SAS_AF=0.001;AA=C|||;VT=SNP
17	43858483	rs117325904	G	A	100	PASS	AC=27;AF=0.00539137;AN=5008;NS=2504;DP=21414;EAS_AF=0.0268;AMR_AF=0;AFR_AF=0;EUR_AF=0;SAS_AF=0;AA=G|||;VT=SNP
17	43858705	rs12942254	C	A	100	PASS	AC=656;AF=0.13099;AN=5008;NS=2504;DP=20326;EAS_AF=0.0962;AMR_AF=0.1643;AFR_AF=0.1868;EUR_AF=0.1372;SAS_AF=0.0613;AA=C|||;VT=SNP
17	43859106	rs12950522	A	C	100	PASS	AC=2880;AF=0.57508;AN=5008;NS=2504;DP=21105;EAS_AF=0.8909;AMR_AF=0.5058;AFR_AF=0.3071;EUR_AF=0.4712;SAS_AF=0.7679;AA=A|||;VT=SNP
17	43859405	rs12942300	T	A	100	PASS	AC=412;AF=0.0822684;AN=5008;NS=2504;DP=21569;EAS_AF=0.0119;AMR_AF=0.1326;AFR_AF=0.0393;EUR_AF=0.1481;SAS_AF=0.1094;AA=T|||;VT=SNP
17	43861853	rs28364020	C	T	100	PASS	AC=618;AF=0.123403;AN=5008;NS=2504;DP=6979;EAS_AF=0.0962;AMR_AF=0.1599;AFR_AF=0.1604;EUR_AF=0.1362;SAS_AF=0.0624;AA=C|||;VT=SNP
17	43862282	rs117509589	T	C	100	PASS	AC=44;AF=0.00878594;AN=5008;NS=2504;DP=11374;EAS_AF=0.0437;AMR_AF=0;AFR_AF=0;EUR_AF=0;SAS_AF=0;AA=T|||;VT=SNP
17	43865871	rs12940065	G	A	100	PASS	AC=677;AF=0.135184;AN=5008;NS=2504;DP=20200;EAS_AF=0.0962;AMR_AF=0.1686;AFR_AF=0.1868;EUR_AF=0.1541;SAS_AF=0.0624;AA=G|||;VT=SNP
17	43870142	rs7209436	C	T	100	PASS	AC=2790;AF=0.557109;AN=5008;NS=2504;DP=18217;EAS_AF=0.9018;AMR_AF=0.5216;AFR_AF=0.298;EUR_AF=0.4274;SAS_AF=0.7106;AA=C|||;VT=SNP
17	43871147	rs12944712	G	A	100	PASS	AC=1361;AF=0.271765;AN=5008;NS=2504;DP=19185;EAS_AF=0.1012;AMR_AF=0.3746;AFR_AF=0.202;EUR_AF=0.4682;SAS_AF=0.2669;AA=G|||;VT=SNP
17	43873727	rs4458044	G	C	100	PASS	AC=1046;AF=0.208866;AN=5008;NS=2504;DP=19253;EAS_AF=0.2857;AMR_AF=0.255;AFR_AF=0.0091;EUR_AF=0.2624;SAS_AF=0.3119;AA=G|||;VT=SNP
17	43878030	rs60645916	G	C	100	PASS	AC=433;AF=0.0864617;AN=5008;NS=2504;DP=20411;EAS_AF=0.0853;AMR_AF=0.0735;AFR_AF=0.0946;EUR_AF=0.0746;SAS_AF=0.0982;AA=G|||;VT=SNP
17	43878296	rs77628007	A	C	100	PASS	AC=27;AF=0.00539137;AN=5008;NS=2504;DP=21885;EAS_AF=0.0089;AMR_AF=0.0245;AFR_AF=0.0008;EUR_AF=0;SAS_AF=0;AA=A|||;VT=SNP
17	43879381	rs150578768	T	G	100	PASS	AC=71;AF=0.0141773;AN=5008;NS=2504;DP=18322;EAS_AF=0.0466;AMR_AF=0.0058;AFR_AF=0.0144;EUR_AF=0.001;SAS_AF=0;AA=T|||;VT=SNP
17	43880047	rs110402	G	A	100	PASS	AC=2810;AF=0.561102;AN=5008;NS=2504;DP=20499;EAS_AF=0.9018;AMR_AF=0.5245;AFR_AF=0.289;EUR_AF=0.4483;SAS_AF=0.7198;AA=G|||;VT=SNP
17	43881290	rs73984616	C	T	100	PASS	AC=452;AF=0.0902556;AN=5008;NS=2504;DP=16555;EAS_AF=0.0853;AMR_AF=0.0764;AFR_AF=0.1074;EUR_AF=0.0746;SAS_AF=0.0982;AA=C|||;VT=SNP
17	43882035	rs7222658	A	G	100	PASS	AC=453;AF=0.0904553;AN=5008;NS=2504;DP=16589;EAS_AF=0.0853;AMR_AF=0.0764;AFR_AF=0.1082;EUR_AF=0.0746;SAS_AF=0.0982;AA=A|||;VT=SNP
17	43882647	rs142853351	C	T	100	PASS	AC=57;AF=0.0113818;AN=5008;NS=2504;DP=15500;EAS_AF=0.0317;AMR_AF=0.0331;AFR_AF=0.0015;EUR_AF=0;SAS_AF=0;AA=C|||;VT=SNP
17	43885367	rs242924	G	T	100	PASS	AC=2823;AF=0.563698;AN=5008;NS=2504;DP=17810;EAS_AF=0.9196;AMR_AF=0.5245;AFR_AF=0.2874;EUR_AF=0.4483;SAS_AF=0.7168;AA=G|||;VT=SNP
17	43888866	rs242925	C	T	100	PASS	AC=2872;AF=0.573482;AN=5008;NS=2504;DP=19410;EAS_AF=0.9187;AMR_AF=0.5418;AFR_AF=0.2912;EUR_AF=0.4761;SAS_AF=0.7219;AA=C|||;VT=SNP
17	43891633	rs242942	T	C	100	PASS	AC=4428;AF=0.884185;AN=5008;NS=2504;DP=21565;EAS_AF=0.9812;AMR_AF=0.9092;AFR_AF=0.7095;EUR_AF=0.9076;SAS_AF=0.9785;AA=T|||;VT=SNP
17	43892077	rs3826423	G	A	100	PASS	AC=35;AF=0.00698882;AN=5008;NS=2504;DP=15657;EAS_AF=0.0298;AMR_AF=0;AFR_AF=0.0023;EUR_AF=0.001;SAS_AF=0.001;AA=G|||;VT=SNP
17	43892188	rs3785877	G	A	100	PASS	AC=91;AF=0.0181709;AN=5008;NS=2504;DP=17302;EAS_AF=0.0188;AMR_AF=0.0259;AFR_AF=0.0038;EUR_AF=0.0427;SAS_AF=0.0061;AA=G|||;VT=SNP
17	43892520	rs242941	A	C	100	PASS	AC=3392;AF=0.677316;AN=5008;NS=2504;DP=16278;EAS_AF=0.9177;AMR_AF=0.7046;AFR_AF=0.3691;EUR_AF=0.7177;SAS_AF=0.7853;AA=C|||;VT=SNP
17	43892600	rs242940	A	G	100	PASS	AC=2958;AF=0.590655;AN=5008;NS=2504;DP=16948;EAS_AF=0.9167;AMR_AF=0.5476;AFR_AF=0.3502;EUR_AF=0.4801;SAS_AF=0.7239;AA=A|||;VT=SNP
17	43893487	rs171440	G	A	100	PASS	AC=2939;AF=0.586861;AN=5008;NS=2504;DP=21311;EAS_AF=0.8651;AMR_AF=0.549;AFR_AF=0.3775;EUR_AF=0.4771;SAS_AF=0.7229;AA=G|||;VT=SNP
17	43894742	rs78779660	G	A	100	PASS	AC=35;AF=0.00698882;AN=5008;NS=2504;DP=17166;EAS_AF=0.0298;AMR_AF=0;AFR_AF=0;EUR_AF=0;SAS_AF=0.0051;AA=G|||;VT=SNP
17	43894798	rs81189	G	C	100	PASS	AC=2863;AF=0.571685;AN=5008;NS=2504;DP=17646;EAS_AF=0.8651;AMR_AF=0.5476;AFR_AF=0.3328;EUR_AF=0.4771;SAS_AF=0.7065;AA=G|||;VT=SNP
17	43896039	rs35327015	C	T	100	PASS	AC=111;AF=0.0221645;AN=5008;NS=2504;DP=17510;EAS_AF=0.0188;AMR_AF=0.0259;AFR_AF=0.0045;EUR_AF=0.0437;SAS_AF=0.0245;AA=C|||;VT=SNP
17	43898368	rs242937	A	G	100	PASS	AC=3218;AF=0.642572;AN=5008;NS=2504;DP=20115;EAS_AF=0.8681;AMR_AF=0.647;AFR_AF=0.4191;EUR_AF=0.5567;SAS_AF=0.7975;AA=a|||;VT=SNP
17	43901074	rs173365	A	G	100	PASS	AC=3265;AF=0.651957;AN=5008;NS=2504;DP=14941;EAS_AF=0.9196;AMR_AF=0.647;AFR_AF=0.4206;EUR_AF=0.5567;SAS_AF=0.7904;AA=A|||;VT=SNP
17	43901665	rs80067508	T	C	100	PASS	AC=544;AF=0.108626;AN=5008;NS=2504;DP=19438;EAS_AF=0.2688;AMR_AF=0.1383;AFR_AF=0.0045;EUR_AF=0.0368;SAS_AF=0.137;AA=T|||;VT=SNP
17	43901763	rs36048893	C	T	100	PASS	AC=118;AF=0.0235623;AN=5008;NS=2504;DP=19384;EAS_AF=0.0188;AMR_AF=0.0259;AFR_AF=0.0053;EUR_AF=0.0437;SAS_AF=0.0307;AA=C|||;VT=SNP
17	43902915	rs71375321	G	A	100	PASS	AC=172;AF=0.034345;AN=5008;NS=2504;DP=16725;EAS_AF=0.0704;AMR_AF=0.0259;AFR_AF=0.0045;EUR_AF=0.0437;SAS_AF=0.0337;AA=G|||;VT=SNP
17	43909412	rs242951	C	T	100	PASS	AC=3090;AF=0.617013;AN=5008;NS=2504;DP=18001;EAS_AF=0.8095;AMR_AF=0.647;AFR_AF=0.3782;EUR_AF=0.5537;SAS_AF=0.7853;AA=C|||;VT=SNP
17	43910402	rs17689948	G	C	100	PASS	AC=456;AF=0.0910543;AN=5008;NS=2504;DP=22860;EAS_AF=0.1181;AMR_AF=0.0634;AFR_AF=0.0847;EUR_AF=0.0805;SAS_AF=0.1022;AA=G|||;VT=SNP
17	43910455	rs17689966	G	A	100	PASS	AC=3204;AF=0.639776;AN=5008;NS=2504;DP=22955;EAS_AF=0.8115;AMR_AF=0.647;AFR_AF=0.4644;EUR_AF=0.5557;SAS_AF=0.7812;AA=G|||;VT=SNP
17	43911716	rs242949	G	T	100	PASS	AC=2811;AF=0.561302;AN=5008;NS=2504;DP=20250;EAS_AF=0.8085;AMR_AF=0.5303;AFR_AF=0.3949;EUR_AF=0.4423;SAS_AF=0.6759;AA=G|||;VT=SNP
17	43912294	rs28364026	G	A	100	PASS	AC=470;AF=0.0938498;AN=5008;NS=2504;DP=18897;EAS_AF=0.2361;AMR_AF=0.1282;AFR_AF=0.0045;EUR_AF=0.0308;SAS_AF=0.1084;AA=G|||;VT=SNP
17	43912342	rs28364032	G	A	100	PASS	AC=471;AF=0.0940495;AN=5008;NS=2504;DP=19024;EAS_AF=0.1181;AMR_AF=0.0634;AFR_AF=0.087;EUR_AF=0.0805;SAS_AF=0.1145;AA=G|||;VT=SNP
17	43912805	rs28364027	A	G	100	PASS	AC=155;AF=0.0309505;AN=5008;NS=2504;DP=19782;EAS_AF=0.0694;AMR_AF=0.0259;AFR_AF=0.0038;EUR_AF=0.0378;SAS_AF=0.0245;AA=A|||;VT=SNP
17	43913030	rs16940686	G	T	100	PASS	AC=155;AF=0.0309505;AN=5008;NS=2504;DP=15497;EAS_AF=0.0694;AMR_AF=0.0259;AFR_AF=0.0038;EUR_AF=0.0378;SAS_AF=0.0245;AA=G|||;VT=SNP
17	43913544	rs242948	G	T	100	PASS	AC=3153;AF=0.629593;AN=5008;NS=2504;DP=18077;EAS_AF=0.8056;AMR_AF=0.6441;AFR_AF=0.4334;EUR_AF=0.5547;SAS_AF=0.7802;AA=G|||;VT=SNP
17	43914914	rs56842912	G	A	100	PASS	AC=476;AF=0.0950479;AN=5008;NS=2504;DP=17875;EAS_AF=0.1181;AMR_AF=0.0634;AFR_AF=0.0908;EUR_AF=0.0805;SAS_AF=0.1145;AA=G|||;VT=SNP
17	43915497	rs62054807	C	T	100	PASS	AC=787;AF=0.157149;AN=5008;NS=2504;DP=17938;EAS_AF=0.12;AMR_AF=0.2176;AFR_AF=0.0151;EUR_AF=0.3201;SAS_AF=0.1769;AA=C|||;VT=SNP
17	43916148	rs5820597	G	C	100	PASS	AC=187;AF=0.0373403;AN=5008;NS=2504;DP=15169;EAS_AF=0.0694;AMR_AF=0.0288;AFR_AF=0.0204;EUR_AF=0.0378;SAS_AF=0.0327;AA=G|||;VT=SNP
17	43916930	rs12937956	G	T	100	PASS	AC=155;AF=0.0309505;AN=5008;NS=2504;DP=14260;EAS_AF=0.0685;AMR_AF=0.0259;AFR_AF=0.0038;EUR_AF=0.0378;SAS_AF=0.0256;AA=G|||;VT=SNP
17	43917136	rs242947	G	A	100	PASS	AC=3068;AF=0.61262;AN=5008;NS=2504;DP=17751;EAS_AF=0.8125;AMR_AF=0.6427;AFR_AF=0.3699;EUR_AF=0.5557;SAS_AF=0.772;AA=G|||;VT=SNP
17	43917216	rs117510714	G	A	100	PASS	AC=419;AF=0.0836661;AN=5008;NS=2504;DP=17724;EAS_AF=0.1181;AMR_AF=0.062;AFR_AF=0.0484;EUR_AF=0.0805;SAS_AF=0.1145;AA=G|||;VT=SNP
17	43918505	rs117301738	G	A	100	PASS	AC=419;AF=0.0836661;AN=5008;NS=2504;DP=19749;EAS_AF=0.1181;AMR_AF=0.062;AFR_AF=0.0484;EUR_AF=0.0805;SAS_AF=0.1145;AA=G|||;VT=SNP
17	43922640	rs17763658	G	A	100	PASS	AC=454;AF=0.090655;AN=5008;NS=2504;DP=17382;EAS_AF=0.1181;AMR_AF=0.0663;AFR_AF=0.0734;EUR_AF=0.0805;SAS_AF=0.1135;AA=G|||;VT=SNP;EX_TARGET
17	43923180	rs242944	G	A	100	PASS	AC=3051;AF=0.609225;AN=5008;NS=2504;DP=19394;EAS_AF=0.7986;AMR_AF=0.6412;AFR_AF=0.3669;EUR_AF=0.5557;SAS_AF=0.774;AA=G|||;VT=SNP;EX_TARGET
17	43924292	rs144544474	G	A	100	PASS	AC=30;AF=0.00599042;AN=5008;NS=2504;DP=18801;EAS_AF=0.0268;AMR_AF=0;AFR_AF=0;EUR_AF=0;SAS_AF=0.0031;AA=G|||;VT=SNP;EX_TARGET
17	43924412	rs242943	T	C	100	PASS	AC=4276;AF=0.853834;AN=5008;NS=2504;DP=20732;EAS_AF=0.9345;AMR_AF=0.8977;AFR_AF=0.677;EUR_AF=0.8817;SAS_AF=0.9499;AA=C|||;VT=SNP
17	43925297	rs17690703	C	T	100	PASS	AC=616;AF=0.123003;AN=5008;NS=2504;DP=20440;EAS_AF=0.0675;AMR_AF=0.1801;AFR_AF=0.0416;EUR_AF=0.2763;SAS_AF=0.092;AA=C|||;VT=SNP
17	43926777	rs8079387	A	T	100	PASS	AC=1321;AF=0.263778;AN=5008;NS=2504;DP=17544;EAS_AF=0.1895;AMR_AF=0.232;AFR_AF=0.3737;EUR_AF=0.2366;SAS_AF=0.2423;AA=A|||;VT=SNP
17	43926789	rs8064870	T	C	100	PASS	AC=1563;AF=0.312101;AN=5008;NS=2504;DP=17874;EAS_AF=0.1905;AMR_AF=0.3761;AFR_AF=0.2519;EUR_AF=0.4771;SAS_AF=0.3037;AA=T|||;VT=SNP
17	43926987	rs8068916	T	G	100	PASS	AC=1743;AF=0.348043;AN=5008;NS=2504;DP=19417;EAS_AF=0.1944;AMR_AF=0.389;AFR_AF=0.3896;EUR_AF=0.4761;SAS_AF=0.2894;AA=G|||;VT=SNP
17	43927017	rs142468338	C	G	100	PASS	AC=45;AF=0.00898562;AN=5008;NS=2504;DP=18653;EAS_AF=0.0437;AMR_AF=0;AFR_AF=0;EUR_AF=0;SAS_AF=0.001;AA=C|||;VT=SNP
17	43928124	rs16940704	T	C	100	PASS	AC=137;AF=0.0273562;AN=5008;NS=2504;DP=20961;EAS_AF=0.0665;AMR_AF=0.0173;AFR_AF=0.0038;EUR_AF=0.0348;SAS_AF=0.0184;AA=T|||;VT=SNP
17	43928573	rs3935637	T	C	100	PASS	AC=1762;AF=0.351837;AN=5008;NS=2504;DP=20615;EAS_AF=0.1954;AMR_AF=0.3876;AFR_AF=0.4032;EUR_AF=0.4761;SAS_AF=0.2904;AA=C|||;VT=SNP
17	43928810	rs4616318	A	G	100	PASS	AC=1766;AF=0.352636;AN=5008;NS=2504;DP=19565;EAS_AF=0.2024;AMR_AF=0.3862;AFR_AF=0.4024;EUR_AF=0.4761;SAS_AF=0.2894;AA=G|||;VT=SNP
17	43928866	rs17690883	C	T	100	PASS	AC=474;AF=0.0946486;AN=5008;NS=2504;DP=20233;EAS_AF=0.0208;AMR_AF=0.1196;AFR_AF=0.112;EUR_AF=0.1173;SAS_AF=0.1063;AA=C|||;VT=SNP
17	43928906	rs34845889	G	C	100	PASS	AC=189;AF=0.0377396;AN=5008;NS=2504;DP=19350;EAS_AF=0.0982;AMR_AF=0.0187;AFR_AF=0.0166;EUR_AF=0.0368;SAS_AF=0.0184;AA=G|||;VT=SNP
17	43928950	rs73313152	C	G	100	PASS	AC=601;AF=0.120008;AN=5008;NS=2504;DP=18394;EAS_AF=0.1052;AMR_AF=0.0749;AFR_AF=0.1853;EUR_AF=0.0845;SAS_AF=0.1155;AA=G|||;VT=SNP
17	43929696	rs9890016	T	C	100	PASS	AC=568;AF=0.113419;AN=5008;NS=2504;DP=19233;EAS_AF=0.1071;AMR_AF=0.0778;AFR_AF=0.1566;EUR_AF=0.0865;SAS_AF=0.1145;AA=T|||;VT=SNP
17	43929952	rs117350367	G	A	100	PASS	AC=142;AF=0.0283546;AN=5008;NS=2504;DP=19089;EAS_AF=0.0694;AMR_AF=0.0173;AFR_AF=0.0038;EUR_AF=0.0348;SAS_AF=0.0204;AA=G|||;VT=SNP
17	43930006	rs16940711	A	C	100	PASS	AC=144;AF=0.028754;AN=5008;NS=2504;DP=16353;EAS_AF=0.0734;AMR_AF=0.0173;AFR_AF=0.0038;EUR_AF=0.0348;SAS_AF=0.0184;AA=A|||;VT=SNP
17	43930200	rs9896752	T	C	100	PASS	AC=617;AF=0.123203;AN=5008;NS=2504;DP=16512;EAS_AF=0.1071;AMR_AF=0.0893;AFR_AF=0.1861;EUR_AF=0.0895;SAS_AF=0.1135;AA=T|||;VT=SNP
17	43930700	rs62054826	C	A	100	PASS	AC=397;AF=0.0792732;AN=5008;NS=2504;DP=15153;EAS_AF=0.0208;AMR_AF=0.1182;AFR_AF=0.062;EUR_AF=0.1173;SAS_AF=0.0961;AA=C|||;VT=SNP
17	43930715	rs117732767	C	A	100	PASS	AC=140;AF=0.0279553;AN=5008;NS=2504;DP=15854;EAS_AF=0.0694;AMR_AF=0.0173;AFR_AF=0.0038;EUR_AF=0.0348;SAS_AF=0.0184;AA=C|||;VT=SNP
17	43933307	rs7221167	T	C	100	PASS	AC=1721;AF=0.34365;AN=5008;NS=2504;DP=20124;EAS_AF=0.2847;AMR_AF=0.4063;AFR_AF=0.2398;EUR_AF=0.4503;SAS_AF=0.3906;AA=T|||;VT=SNP
17	43933838	rs76326382	T	G	100	PASS	AC=64;AF=0.0127796;AN=5008;NS=2504;DP=18764;EAS_AF=0.0486;AMR_AF=0.0101;AFR_AF=0.0008;EUR_AF=0.005;SAS_AF=0.002;AA=T|||;VT=SNP
17	43934044	rs2521811	T	C	100	PASS	AC=3050;AF=0.609026;AN=5008;NS=2504;DP=18991;EAS_AF=0.3929;AMR_AF=0.7392;AFR_AF=0.6293;EUR_AF=0.7296;SAS_AF=0.5879;AA=C|||;VT=SNP
17	43934256	rs2316770	G	A	100	PASS	AC=1770;AF=0.353435;AN=5008;NS=2504;DP=17176;EAS_AF=0.245;AMR_AF=0.4798;AFR_AF=0.2292;EUR_AF=0.4414;SAS_AF=0.453;AA=G|||;VT=SNP
17	43934332	rs4792889	C	T	100	PASS	AC=276;AF=0.0551118;AN=5008;NS=2504;DP=20871;EAS_AF=0.0169;AMR_AF=0.0648;AFR_AF=0.0083;EUR_AF=0.1402;SAS_AF=0.0634;AA=C|||;VT=SNP
17	43934387	rs4792890	G	A	100	PASS	AC=276;AF=0.0551118;AN=5008;NS=2504;DP=21858;EAS_AF=0.0169;AMR_AF=0.0648;AFR_AF=0.0083;EUR_AF=0.1402;SAS_AF=0.0634;AA=G|||;VT=SNP
17	43935631	rs962885	T	C	100	PASS	AC=2465;AF=0.492212;AN=5008;NS=2504;DP=16123;EAS_AF=0.3006;AMR_AF=0.6772;AFR_AF=0.3797;EUR_AF=0.6839;SAS_AF=0.5133;AA=T|||;VT=SNP
17	43935838	rs2301689	T	C	100	PASS	AC=2470;AF=0.493211;AN=5008;NS=2504;DP=17761;EAS_AF=0.3026;AMR_AF=0.6772;AFR_AF=0.3865;EUR_AF=0.6799;SAS_AF=0.5112;AA=C|||;VT=SNP
17	43936410	rs242935	T	C	100	PASS	AC=2586;AF=0.516374;AN=5008;NS=2504;DP=16449;EAS_AF=0.3065;AMR_AF=0.683;AFR_AF=0.4705;EUR_AF=0.6789;SAS_AF=0.5092;AA=C|||;VT=SNP
17	43936664	rs242934	G	C	100	PASS	AC=1813;AF=0.362021;AN=5008;NS=2504;DP=15234;EAS_AF=0.3075;AMR_AF=0.4986;AFR_AF=0.2126;EUR_AF=0.4354;SAS_AF=0.4479;AA=G|||;VT=SNP
17	43938470	rs242933	A	G	100	PASS	AC=3106;AF=0.620208;AN=5008;NS=2504;DP=20551;EAS_AF=0.4444;AMR_AF=0.7291;AFR_AF=0.643;EUR_AF=0.7217;SAS_AF=0.589;AA=G|||;VT=SNP
17	43939136	rs242932	T	A	100	PASS	AC=2508;AF=0.500799;AN=5008;NS=2504;DP=20176;EAS_AF=0.255;AMR_AF=0.6455;AFR_AF=0.4614;EUR_AF=0.6849;SAS_AF=0.5153;AA=A|||;VT=SNP
17	43939225	rs242931	A	G	100	PASS	AC=2498;AF=0.498802;AN=5008;NS=2504;DP=18725;EAS_AF=0.252;AMR_AF=0.6513;AFR_AF=0.4592;EUR_AF=0.6799;SAS_AF=0.5123;AA=G|||;VT=SNP
17	43939497	rs242930	C	T	100	PASS	AC=2496;AF=0.498403;AN=5008;NS=2504;DP=17026;EAS_AF=0.248;AMR_AF=0.6369;AFR_AF=0.472;EUR_AF=0.6769;SAS_AF=0.5102;AA=T|||;VT=SNP
17	43940229	rs242929	G	A	100	PASS	AC=2494;AF=0.498003;AN=5008;NS=2504;DP=20358;EAS_AF=0.252;AMR_AF=0.6513;AFR_AF=0.4584;EUR_AF=0.6799;SAS_AF=0.5092;AA=A|||;VT=SNP
17	43943051	rs242928	G	A	100	PASS	AC=2090;AF=0.417332;AN=5008;NS=2504;DP=20795;EAS_AF=0.2698;AMR_AF=0.5159;AFR_AF=0.438;EUR_AF=0.4404;SAS_AF=0.4479;AA=G|||;VT=SNP
17	43944520	rs147550215	G	A	100	PASS	AC=65;AF=0.0129792;AN=5008;NS=2504;DP=18269;EAS_AF=0.0645;AMR_AF=0;AFR_AF=0;EUR_AF=0;SAS_AF=0;AA=G|||;VT=SNP
17	43945088	rs67896329	C	T	100	PASS	AC=340;AF=0.0678914;AN=5008;NS=2504;DP=20887;EAS_AF=0.123;AMR_AF=0.036;AFR_AF=0.0628;EUR_AF=0.0408;SAS_AF=0.0685;AA=C|||;VT=SNP
17	43945100	rs11869096	G	A	100	PASS	AC=1998;AF=0.398962;AN=5008;NS=2504;DP=21093;EAS_AF=0.2778;AMR_AF=0.513;AFR_AF=0.3616;EUR_AF=0.4404;SAS_AF=0.4509;AA=G|||;VT=SNP
17	43945288	rs1158660	G	A	100	PASS	AC=1474;AF=0.294329;AN=5008;NS=2504;DP=18908;EAS_AF=0.2599;AMR_AF=0.428;AFR_AF=0.1649;EUR_AF=0.3012;SAS_AF=0.4029;AA=G|||;VT=SNP
17	43945416	rs11657882	A	G	100	PASS	AC=2545;AF=0.508187;AN=5008;NS=2504;DP=21464;EAS_AF=0.2788;AMR_AF=0.6758;AFR_AF=0.4614;EUR_AF=0.6799;SAS_AF=0.5123;AA=G|||;VT=SNP
17	43945524	rs7218286	A	G	100	PASS	AC=2544;AF=0.507987;AN=5008;NS=2504;DP=22104;EAS_AF=0.2778;AMR_AF=0.6758;AFR_AF=0.4614;EUR_AF=0.6799;SAS_AF=0.5123;AA=G|||;VT=SNP
17	43945726	rs7220421	G	A	100	PASS	AC=2098;AF=0.41893;AN=5008;NS=2504;DP=18432;EAS_AF=0.2768;AMR_AF=0.5173;AFR_AF=0.4357;EUR_AF=0.4404;SAS_AF=0.4509;AA=g|||;VT=SNP
17	43945745	rs183086	G	A	100	PASS	AC=2539;AF=0.506989;AN=5008;NS=2504;DP=18608;EAS_AF=0.2778;AMR_AF=0.6772;AFR_AF=0.4569;EUR_AF=0.6799;SAS_AF=0.5123;AA=A|||;VT=SNP
17	43945981	rs242923	A	G	100	PASS	AC=2861;AF=0.571286;AN=5008;NS=2504;DP=20385;EAS_AF=0.4474;AMR_AF=0.7176;AFR_AF=0.4622;EUR_AF=0.7207;SAS_AF=0.589;AA=G|||;VT=SNP
17	43946370	rs242922	A	C	100	PASS	AC=2536;AF=0.50639;AN=5008;NS=2504;DP=18987;EAS_AF=0.4812;AMR_AF=0.6801;AFR_AF=0.32;EUR_AF=0.6024;SAS_AF=0.5624;AA=A|||;VT=SNP
17	43947964	rs57672145	G	A	100	PASS	AC=55;AF=0.0109824;AN=5008;NS=2504;DP=16882;EAS_AF=0.0476;AMR_AF=0;AFR_AF=0;EUR_AF=0;SAS_AF=0.0072;AA=G|||;VT=SNP
17	43950243	rs145438855	G	A	100	PASS	AC=14;AF=0.00279553;AN=5008;NS=2504;DP=19341;EAS_AF=0.0139;AMR_AF=0;AFR_AF=0;EUR_AF=0;SAS_AF=0;AA=g|||;VT=SNP
17	43950322	rs9898399	A	G	100	PASS	AC=1316;AF=0.26278;AN=5008;NS=2504;DP=19277;EAS_AF=0.0188;AMR_AF=0.2666;AFR_AF=0.469;EUR_AF=0.3817;SAS_AF=0.1104;AA=G|||;VT=SNP
17	43958456	rs139795102	C	T	100	PASS	AC=22;AF=0.00439297;AN=5008;NS=2504;DP=17904;EAS_AF=0.0198;AMR_AF=0;AFR_AF=0;EUR_AF=0;SAS_AF=0.002;AA=C|||;VT=SNP
17	43959825	rs2019820	C	T	100	PASS	AC=386;AF=0.0770767;AN=5008;NS=2504;DP=18889;EAS_AF=0.0179;AMR_AF=0.0706;AFR_AF=0.1112;EUR_AF=0.1223;SAS_AF=0.0501;AA=C|||;VT=SNP
17	43962562	rs114469358	T	C	100	PASS	AC=384;AF=0.0766773;AN=5008;NS=2504;DP=20759;EAS_AF=0.0179;AMR_AF=0.0706;AFR_AF=0.1089;EUR_AF=0.1233;SAS_AF=0.0501;AA=T|||;VT=SNP
17	43962575	rs117801051	C	T	100	PASS	AC=241;AF=0.048123;AN=5008;NS=2504;DP=20047;EAS_AF=0.0179;AMR_AF=0.0605;AFR_AF=0.0068;EUR_AF=0.1223;SAS_AF=0.0501;AA=C|||;VT=SNP
17	43966105	rs242926	C	G	100	PASS	AC=4636;AF=0.925719;AN=5008;NS=2504;DP=19377;EAS_AF=0.9405;AMR_AF=0.9409;AFR_AF=0.8759;EUR_AF=0.9125;SAS_AF=0.9806;AA=G|||;VT=SNP
17	43968415	rs7210728	G	A	100	PASS	AC=1020;AF=0.203674;AN=5008;NS=2504;DP=18158;EAS_AF=0.0188;AMR_AF=0.2435;AFR_AF=0.27;EUR_AF=0.3638;SAS_AF=0.1115;AA=A|||;VT=SNP
17	43969897	rs9910173	A	C	100	PASS	AC=432;AF=0.086262;AN=5008;NS=2504;DP=14956;EAS_AF=0.0179;AMR_AF=0.0735;AFR_AF=0.143;EUR_AF=0.1243;SAS_AF=0.0501;AA=A|||;VT=SNP
17	43972176	rs3744456	C	G	100	PASS	AC=551;AF=0.110024;AN=5008;NS=2504;DP=10109;EAS_AF=0.1528;AMR_AF=0.1758;AFR_AF=0.0582;EUR_AF=0.1342;SAS_AF=0.0644;AA=C|||;VT=SNP
17	43972915	rs3744457	C	T	100	PASS	AC=2821;AF=0.563299;AN=5008;NS=2504;DP=13302;EAS_AF=0.4087;AMR_AF=0.647;AFR_AF=0.5484;EUR_AF=0.7127;SAS_AF=0.5297;AA=T|||;VT=SNP
17	43973498	rs4792891	T	G	100	PASS	AC=1100;AF=0.219649;AN=5008;NS=2504;DP=14256;EAS_AF=0.0188;AMR_AF=0.2493;AFR_AF=0.3275;EUR_AF=0.3638;SAS_AF=0.1115;AA=G|||;VT=SNP
17	43973647	rs148142409	G	A	100	PASS	AC=44;AF=0.00878594;AN=5008;NS=2504;DP=13041;EAS_AF=0.0427;AMR_AF=0;AFR_AF=0.0008;EUR_AF=0;SAS_AF=0;AA=G|||;VT=SNP
17	43974147	rs3785878	C	T	100	PASS	AC=1173;AF=0.234225;AN=5008;NS=2504;DP=15133;EAS_AF=0.2391;AMR_AF=0.2205;AFR_AF=0.1641;EUR_AF=0.2147;SAS_AF=0.3538;AA=C|||;VT=SNP
17	43974594	rs7224541	G	A	100	PASS	AC=582;AF=0.116214;AN=5008;NS=2504;DP=15329;EAS_AF=0.0179;AMR_AF=0.0865;AFR_AF=0.2496;EUR_AF=0.1243;SAS_AF=0.0501;AA=G|||;VT=SNP
17	43976235	rs11079726	A	G	100	PASS	AC=2889;AF=0.576877;AN=5008;NS=2504;DP=17798;EAS_AF=0.4583;AMR_AF=0.6571;AFR_AF=0.5484;EUR_AF=0.7177;SAS_AF=0.5358;AA=G|||;VT=SNP
17	43976684	rs9303523	T	C	100	PASS	AC=1001;AF=0.19988;AN=5008;NS=2504;DP=19749;EAS_AF=0.0188;AMR_AF=0.2421;AFR_AF=0.2564;EUR_AF=0.3638;SAS_AF=0.1115;AA=C|||;VT=SNP
17	43977252	rs117705806	G	T	100	PASS	AC=77;AF=0.0153754;AN=5008;NS=2504;DP=18872;EAS_AF=0.0714;AMR_AF=0.0014;AFR_AF=0;EUR_AF=0;SAS_AF=0.0041;AA=G|||;VT=SNP
17	43977846	rs28646281	T	G	100	PASS	AC=1000;AF=0.199681;AN=5008;NS=2504;DP=20532;EAS_AF=0.0188;AMR_AF=0.2421;AFR_AF=0.2557;EUR_AF=0.3638;SAS_AF=0.1115;AA=G|||;VT=SNP
17	43978988	rs1560312	A	G	100	PASS	AC=1000;AF=0.199681;AN=5008;NS=2504;DP=19505;EAS_AF=0.0188;AMR_AF=0.2421;AFR_AF=0.2557;EUR_AF=0.3638;SAS_AF=0.1115;AA=G|||;VT=SNP
17	43979972	rs930119	A	G	100	PASS	AC=3101;AF=0.619209;AN=5008;NS=2504;DP=17168;EAS_AF=0.4583;AMR_AF=0.6686;AFR_AF=0.6982;EUR_AF=0.7207;SAS_AF=0.5389;AA=G|||;VT=SNP
17	43981912	rs142087364	G	A	100	PASS	AC=72;AF=0.014377;AN=5008;NS=2504;DP=8747;EAS_AF=0.0119;AMR_AF=0.0865;AFR_AF=0;EUR_AF=0;SAS_AF=0;AA=G|||;VT=SNP
17	43981913	rs144672993	C	T	100	PASS	AC=72;AF=0.014377;AN=5008;NS=2504;DP=8809;EAS_AF=0.0119;AMR_AF=0.0865;AFR_AF=0;EUR_AF=0;SAS_AF=0;AA=C|||;VT=SNP
17	43984081	rs9898786	G	A	100	PASS	AC=388;AF=0.077476;AN=5008;NS=2504;DP=18486;EAS_AF=0.0179;AMR_AF=0.0663;AFR_AF=0.1142;EUR_AF=0.1233;SAS_AF=0.0501;AA=G|||;VT=SNP
17	43985132	rs2280004	A	G	100	PASS	AC=153;AF=0.0305511;AN=5008;NS=2504;DP=23477;EAS_AF=0.1339;AMR_AF=0.0101;AFR_AF=0.0008;EUR_AF=0.005;SAS_AF=0.0051;AA=A|||;VT=SNP
17	43985626	rs117942449	C	T	100	PASS	AC=61;AF=0.0121805;AN=5008;NS=2504;DP=20058;EAS_AF=0.0536;AMR_AF=0;AFR_AF=0;EUR_AF=0.001;SAS_AF=0.0061;AA=C|||;VT=SNP
17	43985636	rs3785879	C	A	100	PASS	AC=2342;AF=0.467652;AN=5008;NS=2504;DP=19637;EAS_AF=0.4087;AMR_AF=0.4827;AFR_AF=0.5083;EUR_AF=0.4652;SAS_AF=0.4652;AA=A|||;VT=SNP
17	43985723	rs4792893	G	A	100	PASS	AC=240;AF=0.0479233;AN=5008;NS=2504;DP=17524;EAS_AF=0.0179;AMR_AF=0.0605;AFR_AF=0.0061;EUR_AF=0.1223;SAS_AF=0.0501;AA=G|||;VT=SNP
17	43986139	rs12601170	C	T	100	PASS	AC=61;AF=0.0121805;AN=5008;NS=2504;DP=19192;EAS_AF=0.0526;AMR_AF=0;AFR_AF=0;EUR_AF=0;SAS_AF=0.0082;AA=C|||;VT=SNP
17	43986179	rs1467967	G	A	100	PASS	AC=3010;AF=0.601038;AN=5008;NS=2504;DP=18260;EAS_AF=0.4087;AMR_AF=0.6542;AFR_AF=0.6914;EUR_AF=0.7058;SAS_AF=0.5317;AA=A|||;VT=SNP
17	43987942	rs60128610	T	A	100	PASS	AC=913;AF=0.182308;AN=5008;NS=2504;DP=18371;EAS_AF=0.1954;AMR_AF=0.1801;AFR_AF=0.0265;EUR_AF=0.2068;SAS_AF=0.3558;AA=T|||;VT=SNP
17	43989109	rs142547614	G	A	100	PASS	AC=45;AF=0.00898562;AN=5008;NS=2504;DP=17149;EAS_AF=0.0109;AMR_AF=0.049;AFR_AF=0;EUR_AF=0;SAS_AF=0;AA=G|||;VT=SNP
17	43991509	rs61421488	A	C	100	PASS	AC=395;AF=0.0788738;AN=5008;NS=2504;DP=18958;EAS_AF=0.0188;AMR_AF=0.0764;AFR_AF=0.1157;EUR_AF=0.1213;SAS_AF=0.0491;AA=A|||;VT=SNP
17	43991643	rs9913462	G	C	100	PASS	AC=519;AF=0.103634;AN=5008;NS=2504;DP=17371;EAS_AF=0.0188;AMR_AF=0.0821;AFR_AF=0.2065;EUR_AF=0.1213;SAS_AF=0.0491;AA=G|||;VT=SNP
17	43992943	rs9899833	G	A	100	PASS	AC=1050;AF=0.209665;AN=5008;NS=2504;DP=26235;EAS_AF=0.0208;AMR_AF=0.2421;AFR_AF=0.295;EUR_AF=0.3608;SAS_AF=0.1104;AA=A|||;VT=SNP
17	43993376	rs3785880	T	G	100	PASS	AC=1941;AF=0.38758;AN=5008;NS=2504;DP=18168;EAS_AF=0.3938;AMR_AF=0.4654;AFR_AF=0.2262;EUR_AF=0.4592;SAS_AF=0.4703;AA=T|||;VT=SNP
17	43994021	rs35908989	T	C	100	PASS	AC=970;AF=0.19369;AN=5008;NS=2504;DP=20847;EAS_AF=0.1756;AMR_AF=0.2579;AFR_AF=0.1868;EUR_AF=0.2455;SAS_AF=0.1227;AA=T|||;VT=SNP
17	43994763	rs66660193	A	G	100	PASS	AC=554;AF=0.110623;AN=5008;NS=2504;DP=22105;EAS_AF=0.1518;AMR_AF=0.1916;AFR_AF=0.0764;EUR_AF=0.1034;SAS_AF=0.0644;AA=A|||;VT=SNP
17	43995385	rs146873720	C	G	100	PASS	AC=32;AF=0.00638978;AN=5008;NS=2504;DP=16008;EAS_AF=0.0159;AMR_AF=0.013;AFR_AF=0;EUR_AF=0.004;SAS_AF=0.0031;AA=C|||;VT=SNP
17	43995932	rs8076152	C	G	100	PASS	AC=1535;AF=0.30651;AN=5008;NS=2504;DP=18683;EAS_AF=0.2609;AMR_AF=0.2752;AFR_AF=0.2549;EUR_AF=0.3499;SAS_AF=0.4008;AA=C|||;VT=SNP
17	43996140	rs8080903	T	C	100	PASS	AC=2271;AF=0.453474;AN=5008;NS=2504;DP=17932;EAS_AF=0.2619;AMR_AF=0.4524;AFR_AF=0.4849;EUR_AF=0.5934;SAS_AF=0.4652;AA=C|||;VT=SNP
17	43996561	rs1560313	A	G	100	PASS	AC=2392;AF=0.477636;AN=5008;NS=2504;DP=14014;EAS_AF=0.2629;AMR_AF=0.4856;AFR_AF=0.5575;EUR_AF=0.5934;SAS_AF=0.4663;AA=G|||;VT=SNP
17	43996933	rs2316776	C	T	100	PASS	AC=931;AF=0.185903;AN=5008;NS=2504;DP=18049;EAS_AF=0.2401;AMR_AF=0.1484;AFR_AF=0.1997;EUR_AF=0.0557;SAS_AF=0.272;AA=C|||;VT=SNP
17	44002250	rs242556	A	T	100	PASS	AC=4307;AF=0.860024;AN=5008;NS=2504;DP=18876;EAS_AF=0.9395;AMR_AF=0.8775;AFR_AF=0.8646;EUR_AF=0.7863;SAS_AF=0.8354;AA=T|||;VT=SNP
17	44002271	rs9904290	A	G	100	PASS	AC=2366;AF=0.472444;AN=5008;NS=2504;DP=19381;EAS_AF=0.2659;AMR_AF=0.451;AFR_AF=0.5545;EUR_AF=0.5915;SAS_AF=0.4673;AA=G|||;VT=SNP
17	44002486	rs190429384	T	A	100	PASS	AC=19;AF=0.00379393;AN=5008;NS=2504;DP=21688;EAS_AF=0.0188;AMR_AF=0;AFR_AF=0;EUR_AF=0;SAS_AF=0;AA=T|||;VT=SNP
17	44002632	rs2055797	A	T	100	PASS	AC=3008;AF=0.600639;AN=5008;NS=2504;DP=17952;EAS_AF=0.4216;AMR_AF=0.6427;AFR_AF=0.6929;EUR_AF=0.6958;SAS_AF=0.5327;AA=T|||;VT=SNP
17	44003107	rs149100897	A	T	100	PASS	AC=13;AF=0.00259585;AN=5008;NS=2504;DP=17403;EAS_AF=0.0069;AMR_AF=0;AFR_AF=0;EUR_AF=0.002;SAS_AF=0.0041;AA=A|||;VT=SNP
17	44004442	rs12947764	T	G	100	PASS	AC=543;AF=0.108427;AN=5008;NS=2504;DP=15542;EAS_AF=0.0208;AMR_AF=0.121;AFR_AF=0.0113;EUR_AF=0.2942;SAS_AF=0.1299;AA=T|||;VT=SNP
17	44004924	rs16940742	A	G	100	PASS	AC=920;AF=0.183706;AN=5008;NS=2504;DP=18629;EAS_AF=0.25;AMR_AF=0.1455;AFR_AF=0.1823;EUR_AF=0.0557;SAS_AF=0.2761;AA=A|||;VT=SNP
17	44005297	rs71375325	C	T	100	PASS	AC=576;AF=0.115016;AN=5008;NS=2504;DP=14811;EAS_AF=0.1468;AMR_AF=0.2003;AFR_AF=0.0817;EUR_AF=0.1153;SAS_AF=0.0665;AA=C|||;VT=SNP
17	44005821	rs1001945	C	G	100	PASS	AC=2375;AF=0.474241;AN=5008;NS=2504;DP=18601;EAS_AF=0.2728;AMR_AF=0.4496;AFR_AF=0.5567;EUR_AF=0.5915;SAS_AF=0.4673;AA=G|||;VT=SNP
17	44006223	rs1967982	A	G	100	PASS	AC=3007;AF=0.600439;AN=5008;NS=2504;DP=14309;EAS_AF=0.4196;AMR_AF=0.6427;AFR_AF=0.6929;EUR_AF=0.6958;SAS_AF=0.5337;AA=a|||;VT=SNP
17	44007550	rs60426848	G	A	100	PASS	AC=910;AF=0.181709;AN=5008;NS=2504;DP=20370;EAS_AF=0.244;AMR_AF=0.1455;AFR_AF=0.1823;EUR_AF=0.0557;SAS_AF=0.272;AA=G|||;VT=SNP
17	44008101	rs8078967	T	C	100	PASS	AC=2376;AF=0.474441;AN=5008;NS=2504;DP=17835;EAS_AF=0.2659;AMR_AF=0.4496;AFR_AF=0.5635;EUR_AF=0.5905;SAS_AF=0.4673;AA=C|||;VT=SNP
17	44010478	rs8065800	G	A	100	PASS	AC=3007;AF=0.600439;AN=5008;NS=2504;DP=17361;EAS_AF=0.4187;AMR_AF=0.647;AFR_AF=0.6921;EUR_AF=0.6948;SAS_AF=0.5337;AA=A|||;VT=SNP
17	44012735	rs145500200	A	G	100	PASS	AC=13;AF=0.00259585;AN=5008;NS=2504;DP=19457;EAS_AF=0.0069;AMR_AF=0;AFR_AF=0;EUR_AF=0.002;SAS_AF=0.0041;AA=A|||;VT=SNP
17	44013235	rs11867549	A	G	100	PASS	AC=517;AF=0.103235;AN=5008;NS=2504;DP=20797;EAS_AF=0.0218;AMR_AF=0.111;AFR_AF=0.0098;EUR_AF=0.2763;SAS_AF=0.1299;AA=A|||;VT=SNP
17	44017725	rs11653258	G	T	100	PASS	AC=535;AF=0.106829;AN=5008;NS=2504;DP=22313;EAS_AF=0.0565;AMR_AF=0.1196;AFR_AF=0.0113;EUR_AF=0.2147;SAS_AF=0.1677;AA=G|||;VT=SNP
17	44018764	rs2435205	G	A	100	PASS	AC=3458;AF=0.690495;AN=5008;NS=2504;DP=11783;EAS_AF=0.7401;AMR_AF=0.6369;AFR_AF=0.8548;EUR_AF=0.6421;SAS_AF=0.5051;AA=A|||;VT=SNP
17	44019712	rs242557	G	A	100	PASS	AC=2015;AF=0.402356;AN=5008;NS=2504;DP=17941;EAS_AF=0.5685;AMR_AF=0.3343;AFR_AF=0.3124;EUR_AF=0.3857;SAS_AF=0.4182;AA=G|||;VT=SNP
17	44024837	rs118149575	A	C	100	PASS	AC=85;AF=0.0169728;AN=5008;NS=2504;DP=17214;EAS_AF=0.0655;AMR_AF=0.0245;AFR_AF=0.0008;EUR_AF=0;SAS_AF=0.001;AA=A|||;VT=SNP
17	44025888	rs242559	C	A	100	PASS	AC=3777;AF=0.754193;AN=5008;NS=2504;DP=20501;EAS_AF=0.9484;AMR_AF=0.768;AFR_AF=0.475;EUR_AF=0.7495;SAS_AF=0.9264;AA=C|||;VT=SNP
17	44026331	rs242560	G	A	100	PASS	AC=101;AF=0.0201677;AN=5008;NS=2504;DP=19295;EAS_AF=0.0962;AMR_AF=0;AFR_AF=0;EUR_AF=0;SAS_AF=0.0041;AA=G|||;VT=SNP
17	44026739	rs242562	G	A	100	PASS	AC=1985;AF=0.396366;AN=5008;NS=2504;DP=15210;EAS_AF=0.5655;AMR_AF=0.317;AFR_AF=0.2988;EUR_AF=0.3837;SAS_AF=0.4233;AA=G|||;VT=SNP
17	44029164	rs144912990	C	T	100	PASS	AC=34;AF=0.00678914;AN=5008;NS=2504;DP=17887;EAS_AF=0.0228;AMR_AF=0.0014;AFR_AF=0.0008;EUR_AF=0.008;SAS_AF=0.001;AA=C|||;VT=SNP
17	44030789	rs140520240	G	A	100	PASS	AC=34;AF=0.00678914;AN=5008;NS=2504;DP=19600;EAS_AF=0.0228;AMR_AF=0.0014;AFR_AF=0.0008;EUR_AF=0.008;SAS_AF=0.001;AA=G|||;VT=SNP
17	44031385	rs878917	C	T	100	PASS	AC=382;AF=0.076278;AN=5008;NS=2504;DP=18898;EAS_AF=0.1905;AMR_AF=0.1499;AFR_AF=0.0098;EUR_AF=0.0338;SAS_AF=0.0399;AA=C|||;VT=SNP
17	44031596	rs878918	A	G	100	PASS	AC=1091;AF=0.217851;AN=5008;NS=2504;DP=19710;EAS_AF=0.1587;AMR_AF=0.2565;AFR_AF=0.0189;EUR_AF=0.2763;SAS_AF=0.4601;AA=A|||;VT=SNP
17	44034736	rs242563	G	A	100	PASS	AC=4795;AF=0.957468;AN=5008;NS=2504;DP=22193;EAS_AF=0.9474;AMR_AF=0.9524;AFR_AF=0.9191;EUR_AF=0.9911;SAS_AF=0.9888;AA=A|||;VT=SNP
17	44036387	rs150338516	C	T	100	PASS	AC=17;AF=0.00339457;AN=5008;NS=2504;DP=18928;EAS_AF=0.0089;AMR_AF=0;AFR_AF=0;EUR_AF=0.003;SAS_AF=0.0051;AA=C|||;VT=SNP
17	44038144	rs12603508	C	T	100	PASS	AC=307;AF=0.0613019;AN=5008;NS=2504;DP=13497;EAS_AF=0.1885;AMR_AF=0.1412;AFR_AF=0.0015;EUR_AF=0.006;SAS_AF=0.0112;AA=C|||;VT=SNP
17	44039325	rs150870754	G	A	100	PASS	AC=39;AF=0.00778754;AN=5008;NS=2504;DP=18020;EAS_AF=0.0347;AMR_AF=0;AFR_AF=0;EUR_AF=0.001;SAS_AF=0.0031;AA=G|||;VT=SNP
17	44039365	rs242554	C	T	100	PASS	AC=1870;AF=0.373403;AN=5008;NS=2504;DP=18120;EAS_AF=0.63;AMR_AF=0.3876;AFR_AF=0.059;EUR_AF=0.3917;SAS_AF=0.5051;AA=C|||;VT=SNP
17	44040184	rs35838379	A	G	100	PASS	AC=774;AF=0.154553;AN=5008;NS=2504;DP=18201;EAS_AF=0.3036;AMR_AF=0.2435;AFR_AF=0.0061;EUR_AF=0.1889;SAS_AF=0.1033;AA=A|||;VT=SNP
17	44040626	rs16940758	C	T	100	PASS	AC=1081;AF=0.215855;AN=5008;NS=2504;DP=21523;EAS_AF=0.1706;AMR_AF=0.1974;AFR_AF=0.2194;EUR_AF=0.1551;SAS_AF=0.3333;AA=C|||;VT=SNP
17	44041771	rs2664006	C	T	100	PASS	AC=1727;AF=0.344848;AN=5008;NS=2504;DP=9210;EAS_AF=0.5238;AMR_AF=0.3372;AFR_AF=0.0628;EUR_AF=0.3917;SAS_AF=0.499;AA=C|||;VT=SNP
17	44041987	rs62063286	T	C	100	PASS	AC=440;AF=0.0878594;AN=5008;NS=2504;DP=13129;EAS_AF=0.002;AMR_AF=0.0994;AFR_AF=0.0106;EUR_AF=0.1928;SAS_AF=0.1646;AA=t|||;VT=SNP
17	44041992	rs62063287	G	T	100	PASS	AC=440;AF=0.0878594;AN=5008;NS=2504;DP=13209;EAS_AF=0.002;AMR_AF=0.0994;AFR_AF=0.0106;EUR_AF=0.1928;SAS_AF=0.1646;AA=g|||;VT=SNP
17	44042782	rs76281607	T	C	100	PASS	AC=3918;AF=0.782348;AN=5008;NS=2504;DP=13444;EAS_AF=0.8274;AMR_AF=0.7954;AFR_AF=0.7829;EUR_AF=0.838;SAS_AF=0.6687;AA=T|||;VT=SNP
17	44042942	rs77169816	T	C	100	PASS	AC=3923;AF=0.783347;AN=5008;NS=2504;DP=12120;EAS_AF=0.8274;AMR_AF=0.7954;AFR_AF=0.7867;EUR_AF=0.838;SAS_AF=0.6687;AA=C|||;VT=SNP
17	44043717	rs117977938	G	C	100	PASS	AC=225;AF=0.0449281;AN=5008;NS=2504;DP=19757;EAS_AF=0.0218;AMR_AF=0.0461;AFR_AF=0.0832;EUR_AF=0.0318;SAS_AF=0.0297;AA=G|||;VT=SNP
17	44046192	rs116204525	T	C	100	PASS	AC=226;AF=0.0451278;AN=5008;NS=2504;DP=22327;EAS_AF=0.0208;AMR_AF=0.0461;AFR_AF=0.084;EUR_AF=0.0318;SAS_AF=0.0307;AA=T|||;VT=SNP
17	44047110	rs118190448	A	G	100	PASS	AC=79;AF=0.0157748;AN=5008;NS=2504;DP=26537;EAS_AF=0.0625;AMR_AF=0.0216;AFR_AF=0;EUR_AF=0.001;SAS_AF=0;AA=a|||;VT=SNP
17	44050828	rs9896485	G	C	100	PASS	AC=1852;AF=0.369808;AN=5008;NS=2504;DP=18940;EAS_AF=0.6171;AMR_AF=0.3934;AFR_AF=0.0582;EUR_AF=0.3867;SAS_AF=0.502;AA=G|||;VT=SNP
17	44051404	rs10514889	G	A	100	PASS	AC=1676;AF=0.334665;AN=5008;NS=2504;DP=19474;EAS_AF=0.506;AMR_AF=0.3401;AFR_AF=0.0582;EUR_AF=0.3867;SAS_AF=0.4744;AA=G|||;VT=SNP
17	44051409	rs34619181	T	A	100	PASS	AC=3845;AF=0.767772;AN=5008;NS=2504;DP=19500;EAS_AF=0.8095;AMR_AF=0.7925;AFR_AF=0.7655;EUR_AF=0.8221;SAS_AF=0.6544;AA=A|||;VT=SNP
17	44053267	rs150119235	C	T	100	PASS	AC=24;AF=0.00479233;AN=5008;NS=2504;DP=19700;EAS_AF=0.0238;AMR_AF=0;AFR_AF=0;EUR_AF=0;SAS_AF=0;AA=C|||;VT=SNP
17	44054433	rs3785883	A	G	100	PASS	AC=3960;AF=0.790735;AN=5008;NS=2504;DP=21107;EAS_AF=0.8274;AMR_AF=0.7983;AFR_AF=0.8162;EUR_AF=0.839;SAS_AF=0.6636;AA=G|||;VT=SNP
17	44054696	rs754593	G	A	100	PASS	AC=2788;AF=0.556709;AN=5008;NS=2504;DP=19928;EAS_AF=0.8095;AMR_AF=0.598;AFR_AF=0.2965;EUR_AF=0.5805;SAS_AF=0.5941;AA=G|||;VT=SNP
17	44056097	rs13313562	C	G	100	PASS	AC=3897;AF=0.778155;AN=5008;NS=2504;DP=16104;EAS_AF=0.8204;AMR_AF=0.7925;AFR_AF=0.7973;EUR_AF=0.827;SAS_AF=0.6483;AA=G|||;VT=SNP
17	44057595	rs3785884	G	A	100	PASS	AC=592;AF=0.118211;AN=5008;NS=2504;DP=20347;EAS_AF=0.127;AMR_AF=0.17;AFR_AF=0.0159;EUR_AF=0.2505;SAS_AF=0.0746;AA=G|||;VT=SNP
17	44058111	rs2435206	C	T	100	PASS	AC=1272;AF=0.253994;AN=5008;NS=2504;DP=18299;EAS_AF=0.2173;AMR_AF=0.3357;AFR_AF=0.2685;EUR_AF=0.3141;SAS_AF=0.1524;AA=C|||;VT=SNP
17	44058640	rs3785885	A	G	100	PASS	AC=3643;AF=0.727436;AN=5008;NS=2504;DP=20063;EAS_AF=0.8452;AMR_AF=0.7925;AFR_AF=0.7065;EUR_AF=0.7684;SAS_AF=0.546;AA=G|||;VT=SNP
17	44058928	rs2435207	G	A	100	PASS	AC=1280;AF=0.255591;AN=5008;NS=2504;DP=17488;EAS_AF=0.2163;AMR_AF=0.3314;AFR_AF=0.2716;EUR_AF=0.3231;SAS_AF=0.1513;AA=G|||;VT=SNP
17	44059010	rs17651507	A	T	100	PASS	AC=996;AF=0.198882;AN=5008;NS=2504;DP=16581;EAS_AF=0.1706;AMR_AF=0.1816;AFR_AF=0.0113;EUR_AF=0.2336;SAS_AF=0.4581;AA=A|||;VT=SNP
17	44059497	rs2435208	G	A	100	PASS	AC=1149;AF=0.229433;AN=5008;NS=2504;DP=16381;EAS_AF=0.4464;AMR_AF=0.2219;AFR_AF=0.0492;EUR_AF=0.1948;SAS_AF=0.2904;AA=G|||;VT=SNP
17	44060492	rs80189278	G	A	100	PASS	AC=114;AF=0.0227636;AN=5008;NS=2504;DP=15498;EAS_AF=0.006;AMR_AF=0.0317;AFR_AF=0.0015;EUR_AF=0.0736;SAS_AF=0.0102;AA=G|||;VT=SNP
17	44060859	rs63750072	A	G	100	PASS	AC=139;AF=0.0277556;AN=5008;NS=2504;DP=14867;EAS_AF=0.0159;AMR_AF=0.0476;AFR_AF=0.0061;EUR_AF=0.0477;SAS_AF=0.0348;AA=A|||;VT=SNP;EX_TARGET
17	44061025	rs63750222	C	T	100	PASS	AC=549;AF=0.109625;AN=5008;NS=2504;DP=15767;EAS_AF=0.2054;AMR_AF=0.1599;AFR_AF=0.0371;EUR_AF=0.1213;SAS_AF=0.0613;AA=C|||;VT=SNP;EX_TARGET
17	44061893	rs2435209	G	T	100	PASS	AC=1258;AF=0.251198;AN=5008;NS=2504;DP=21720;EAS_AF=0.2153;AMR_AF=0.3285;AFR_AF=0.27;EUR_AF=0.3082;SAS_AF=0.1493;AA=G|||;VT=SNP
17	44061894	rs2435210	C	T	100	PASS	AC=1259;AF=0.251398;AN=5008;NS=2504;DP=21786;EAS_AF=0.2153;AMR_AF=0.3285;AFR_AF=0.2708;EUR_AF=0.3082;SAS_AF=0.1493;AA=C|||;VT=SNP
17	44062603	rs6503453	A	G	100	PASS	AC=1957;AF=0.390775;AN=5008;NS=2504;DP=16311;EAS_AF=0.6706;AMR_AF=0.3775;AFR_AF=0.1293;EUR_AF=0.4284;SAS_AF=0.4264;AA=A|||;VT=SNP
17	44063244	rs2435211	C	T	100	PASS	AC=1303;AF=0.260184;AN=5008;NS=2504;DP=19072;EAS_AF=0.2113;AMR_AF=0.3343;AFR_AF=0.3011;EUR_AF=0.3091;SAS_AF=0.1524;AA=C|||;VT=SNP
17	44064851	rs8079215	C	T	100	PASS	AC=3797;AF=0.758187;AN=5008;NS=2504;DP=19733;EAS_AF=0.8274;AMR_AF=0.7983;AFR_AF=0.8404;EUR_AF=0.7594;SAS_AF=0.546;AA=T|||;VT=SNP
17	44065263	rs713522	T	C	100	PASS	AC=2394;AF=0.478035;AN=5008;NS=2504;DP=18953;EAS_AF=0.624;AMR_AF=0.4669;AFR_AF=0.4523;EUR_AF=0.4533;SAS_AF=0.3957;AA=C|||;VT=SNP
17	44065741	rs919463	G	A	100	PASS	AC=1266;AF=0.252796;AN=5008;NS=2504;DP=17086;EAS_AF=0.4921;AMR_AF=0.219;AFR_AF=0.0946;EUR_AF=0.1958;SAS_AF=0.3027;AA=G|||;VT=SNP
17	44066464	rs2435212	G	A	100	PASS	AC=1313;AF=0.262181;AN=5008;NS=2504;DP=17743;EAS_AF=0.4921;AMR_AF=0.2205;AFR_AF=0.1218;EUR_AF=0.2048;SAS_AF=0.3037;AA=G|||;VT=SNP
17	44067382	rs2258689	T	C	100	PASS	AC=1567;AF=0.312899;AN=5008;NS=2504;DP=17087;EAS_AF=0.628;AMR_AF=0.2867;AFR_AF=0.146;EUR_AF=0.2117;SAS_AF=0.3364;AA=T|||;VT=SNP;EX_TARGET
17	44067847	rs2435213	G	T	100	PASS	AC=1450;AF=0.289537;AN=5008;NS=2504;DP=17217;EAS_AF=0.6022;AMR_AF=0.2723;AFR_AF=0.0953;EUR_AF=0.2048;SAS_AF=0.3292;AA=G|||;VT=SNP
17	44068201	rs149316672	C	T	100	PASS	AC=17;AF=0.00339457;AN=5008;NS=2504;DP=19302;EAS_AF=0.0079;AMR_AF=0;AFR_AF=0;EUR_AF=0.004;SAS_AF=0.0051;AA=C|||;VT=SNP
17	44068339	rs2435214	G	A	100	PASS	AC=688;AF=0.13738;AN=5008;NS=2504;DP=19418;EAS_AF=0.1915;AMR_AF=0.2046;AFR_AF=0.0522;EUR_AF=0.1918;SAS_AF=0.093;AA=G|||;VT=SNP
17	44069853	rs118020479	C	T	100	PASS	AC=254;AF=0.0507188;AN=5008;NS=2504;DP=17771;EAS_AF=0.1438;AMR_AF=0.1383;AFR_AF=0;EUR_AF=0.005;SAS_AF=0.0082;AA=C|||;VT=SNP
17	44070583	rs2471737	A	G	100	PASS	AC=2209;AF=0.441094;AN=5008;NS=2504;DP=18472;EAS_AF=0.5109;AMR_AF=0.4207;AFR_AF=0.444;EUR_AF=0.4503;SAS_AF=0.3701;AA=G|||;VT=SNP
17	44071851	rs2435200	G	A	100	PASS	AC=1974;AF=0.394169;AN=5008;NS=2504;DP=18566;EAS_AF=0.5;AMR_AF=0.4078;AFR_AF=0.3759;EUR_AF=0.4394;SAS_AF=0.2536;AA=A|||;VT=SNP
17	44072799	rs117199550	C	T	100	PASS	AC=174;AF=0.0347444;AN=5008;NS=2504;DP=18706;EAS_AF=0.0149;AMR_AF=0.0461;AFR_AF=0.0416;EUR_AF=0.0447;SAS_AF=0.0276;AA=C|||;VT=SNP
17	44074018	rs11568305	G	A	100	PASS	AC=165;AF=0.0329473;AN=5008;NS=2504;DP=13967;EAS_AF=0.0159;AMR_AF=0.0418;AFR_AF=0.0371;EUR_AF=0.0437;SAS_AF=0.0276;AA=G|||;VT=SNP;EX_TARGET
17	44074586	rs12051901	G	A	100	PASS	AC=993;AF=0.198283;AN=5008;NS=2504;DP=17617;EAS_AF=0.1548;AMR_AF=0.1787;AFR_AF=0.0295;EUR_AF=0.2346;SAS_AF=0.4479;AA=G|||;VT=SNP
17	44075506	rs12450013	C	G	100	PASS	AC=298;AF=0.0595048;AN=5008;NS=2504;DP=13766;EAS_AF=0.1845;AMR_AF=0.1398;AFR_AF=0;EUR_AF=0.005;SAS_AF=0.0102;AA=C|||;VT=SNP
17	44076063	rs2471738	C	T	100	PASS	AC=868;AF=0.173323;AN=5008;NS=2504;DP=17662;EAS_AF=0.2024;AMR_AF=0.2579;AFR_AF=0.0923;EUR_AF=0.2396;SAS_AF=0.1247;AA=C|||;VT=SNP
17	44078982	rs2435201	T	A	100	PASS	AC=2709;AF=0.540935;AN=5008;NS=2504;DP=18165;EAS_AF=0.4772;AMR_AF=0.5778;AFR_AF=0.5061;EUR_AF=0.5467;SAS_AF=0.6217;AA=T|||;VT=SNP
17	44080354	rs2471739	C	T	100	PASS	AC=3285;AF=0.65595;AN=5008;NS=2504;DP=17478;EAS_AF=0.3304;AMR_AF=0.7003;AFR_AF=0.7837;EUR_AF=0.7833;SAS_AF=0.6564;AA=T|||;VT=SNP
17	44080836	rs2435202	G	A	100	PASS	AC=550;AF=0.109824;AN=5008;NS=2504;DP=15375;EAS_AF=0.3591;AMR_AF=0.1715;AFR_AF=0.0038;EUR_AF=0.0338;SAS_AF=0.0307;AA=G|||;VT=SNP
17	44081178	rs73317025	T	C	100	PASS	AC=409;AF=0.0816693;AN=5008;NS=2504;DP=16793;EAS_AF=0.0129;AMR_AF=0.1167;AFR_AF=0.1036;EUR_AF=0.1203;SAS_AF=0.0583;AA=T|||;VT=SNP
17	44081268	rs73317026	G	A	100	PASS	AC=391;AF=0.0780751;AN=5008;NS=2504;DP=19167;EAS_AF=0.0119;AMR_AF=0.1153;AFR_AF=0.0915;EUR_AF=0.1203;SAS_AF=0.0583;AA=G|||;VT=SNP
17	44083297	rs2435203	T	C	100	PASS	AC=1292;AF=0.257987;AN=5008;NS=2504;DP=18104;EAS_AF=0.6042;AMR_AF=0.245;AFR_AF=0.1483;EUR_AF=0.1233;SAS_AF=0.1973;AA=T|||;VT=SNP
17	44083948	rs8067056	T	C	100	PASS	AC=1548;AF=0.309105;AN=5008;NS=2504;DP=16844;EAS_AF=0.498;AMR_AF=0.3573;AFR_AF=0.1135;EUR_AF=0.4056;SAS_AF=0.2454;AA=T|||;VT=SNP
17	44084403	rs56087321	G	C	100	PASS	AC=1725;AF=0.344449;AN=5008;NS=2504;DP=8885;EAS_AF=0.2123;AMR_AF=0.3285;AFR_AF=0.2216;EUR_AF=0.3618;SAS_AF=0.6401;AA=G|||;VT=SNP
17	44085610	rs11657504	C	T	100	PASS	AC=697;AF=0.139177;AN=5008;NS=2504;DP=18678;EAS_AF=0.3056;AMR_AF=0.1225;AFR_AF=0.0242;EUR_AF=0.1252;SAS_AF=0.1493;AA=C|||;VT=SNP
17	44086267	rs4792897	A	G	100	PASS	AC=346;AF=0.0690895;AN=5008;NS=2504;DP=18850;EAS_AF=0.002;AMR_AF=0.0533;AFR_AF=0.0386;EUR_AF=0.174;SAS_AF=0.0828;AA=A|||;VT=SNP
17	44087500	rs41543317	A	G	100	PASS	AC=3259;AF=0.650759;AN=5008;NS=2504;DP=16785;EAS_AF=0.8968;AMR_AF=0.7205;AFR_AF=0.618;EUR_AF=0.6471;SAS_AF=0.3957;AA=G|||;VT=SNP
17	44087629	rs3744460	C	A	100	PASS	AC=444;AF=0.0886581;AN=5008;NS=2504;DP=17866;EAS_AF=0.2927;AMR_AF=0.1671;AFR_AF=0.0023;EUR_AF=0.0099;SAS_AF=0.0204;AA=c|||;VT=SNP
17	44090778	rs41543512	T	A	100	PASS	AC=1207;AF=0.241014;AN=5008;NS=2504;DP=20303;EAS_AF=0.495;AMR_AF=0.2205;AFR_AF=0.0953;EUR_AF=0.2346;SAS_AF=0.1973;AA=T|||;VT=SNP
17	44091780	rs66499584	G	A	100	PASS	AC=1076;AF=0.214856;AN=5008;NS=2504;DP=17429;EAS_AF=0.495;AMR_AF=0.1888;AFR_AF=0.0764;EUR_AF=0.16;SAS_AF=0.1881;AA=G|||;VT=SNP
17	44092866	rs149561857	A	G	100	PASS	AC=619;AF=0.123602;AN=5008;NS=2504;DP=16033;EAS_AF=0.3988;AMR_AF=0.2262;AFR_AF=0.0045;EUR_AF=0.0099;SAS_AF=0.045;AA=A|||;VT=SNP
17	44095316	rs57930510	C	G	100	PASS	AC=442;AF=0.0882588;AN=5008;NS=2504;DP=11824;EAS_AF=0.2887;AMR_AF=0.17;AFR_AF=0.0023;EUR_AF=0.0099;SAS_AF=0.0204;AA=C|||;VT=SNP
17	44095467	rs58879558	T	C	100	PASS	AC=873;AF=0.174321;AN=5008;NS=2504;DP=11444;EAS_AF=0.2897;AMR_AF=0.3256;AFR_AF=0.0174;EUR_AF=0.2505;SAS_AF=0.0818;AA=C|||;VT=SNP
17	44097249	rs67676322	G	A	100	PASS	AC=1021;AF=0.203874;AN=5008;NS=2504;DP=15662;EAS_AF=0.4792;AMR_AF=0.1902;AFR_AF=0.0862;EUR_AF=0.1471;SAS_AF=0.1472;AA=G|||;VT=SNP
17	44098797	rs916896	C	T	100	PASS	AC=1577;AF=0.314896;AN=5008;NS=2504;DP=16399;EAS_AF=0.1052;AMR_AF=0.2738;AFR_AF=0.2224;EUR_AF=0.3569;SAS_AF=0.6421;AA=C|||;VT=SNP
17	44099309	rs117539395	C	G	100	PASS	AC=649;AF=0.129593;AN=5008;NS=2504;DP=19545;EAS_AF=0.4087;AMR_AF=0.2378;AFR_AF=0.0045;EUR_AF=0.0149;SAS_AF=0.0521;AA=C|||;VT=SNP
17	44099417	rs16940797	C	T	100	PASS	AC=1037;AF=0.207069;AN=5008;NS=2504;DP=19231;EAS_AF=0.4821;AMR_AF=0.1902;AFR_AF=0.0991;EUR_AF=0.1461;SAS_AF=0.1442;AA=C|||;VT=SNP
17	44105395	rs7521	A	G	100	PASS	AC=3075;AF=0.614018;AN=5008;NS=2504;DP=19961;EAS_AF=0.8948;AMR_AF=0.6844;AFR_AF=0.5809;EUR_AF=0.5885;SAS_AF=0.3456;AA=G|||;VT=SNP
17	44109474	rs7220988	G	A	100	PASS	AC=1567;AF=0.312899;AN=5008;NS=2504;DP=13953;EAS_AF=0.1062;AMR_AF=0.2651;AFR_AF=0.2186;EUR_AF=0.3579;SAS_AF=0.6411;AA=G|||;VT=SNP;EX_TARGET
17	44109843	rs1078997	A	G	100	PASS	AC=1030;AF=0.205671;AN=5008;NS=2504;DP=15591;EAS_AF=0.4831;AMR_AF=0.1888;AFR_AF=0.0908;EUR_AF=0.1471;SAS_AF=0.1472;AA=A|||;VT=SNP
17	44113223	rs190700193	G	A	100	PASS	AC=57;AF=0.0113818;AN=5008;NS=2504;DP=16259;EAS_AF=0.0446;AMR_AF=0;AFR_AF=0;EUR_AF=0;SAS_AF=0.0123;AA=G|||;VT=SNP
17	44116309	rs147005720	G	T	100	PASS	AC=57;AF=0.0113818;AN=5008;NS=2504;DP=18022;EAS_AF=0.0446;AMR_AF=0;AFR_AF=0;EUR_AF=0;SAS_AF=0.0123;AA=G|||;VT=SNP
17	44116674	rs72628320	C	T	100	PASS	AC=95;AF=0.0189696;AN=5008;NS=2504;DP=19551;EAS_AF=0.0714;AMR_AF=0.0274;AFR_AF=0;EUR_AF=0;SAS_AF=0.0041;AA=C|||;VT=SNP
17	44116843	rs16940845	C	A	100	PASS	AC=1564;AF=0.3123;AN=5008;NS=2504;DP=18508;EAS_AF=0.1052;AMR_AF=0.2651;AFR_AF=0.2171;EUR_AF=0.3579;SAS_AF=0.6411;AA=C|||;VT=SNP
17	44117135	rs2277613	C	T	100	PASS	AC=650;AF=0.129792;AN=5008;NS=2504;DP=19544;EAS_AF=0.4067;AMR_AF=0.2421;AFR_AF=0.0045;EUR_AF=0.0149;SAS_AF=0.0521;AA=C|||;VT=SNP;EX_TARGET
17	44119051	rs7213077	T	C	100	PASS	AC=1574;AF=0.314297;AN=5008;NS=2504;DP=17086;EAS_AF=0.1052;AMR_AF=0.268;AFR_AF=0.2216;EUR_AF=0.3598;SAS_AF=0.6411;AA=T|||;VT=SNP
17	44119367	rs8064986	A	G	100	PASS	AC=3000;AF=0.599042;AN=5008;NS=2504;DP=13925;EAS_AF=0.8948;AMR_AF=0.6801;AFR_AF=0.5272;EUR_AF=0.5875;SAS_AF=0.3456;AA=G|||;VT=SNP
17	44119840	rs62063662	T	C	100	PASS	AC=1335;AF=0.266573;AN=5008;NS=2504;DP=19395;EAS_AF=0.1052;AMR_AF=0.2507;AFR_AF=0.0522;EUR_AF=0.3569;SAS_AF=0.6411;AA=T|||;VT=SNP
17	44119987	rs10514899	C	G	100	PASS	AC=1566;AF=0.3127;AN=5008;NS=2504;DP=17424;EAS_AF=0.1052;AMR_AF=0.2666;AFR_AF=0.2171;EUR_AF=0.3588;SAS_AF=0.6411;AA=C|||;VT=SNP
17	44120994	rs67682367	A	T	100	PASS	AC=1019;AF=0.203474;AN=5008;NS=2504;DP=21950;EAS_AF=0.4841;AMR_AF=0.1888;AFR_AF=0.0817;EUR_AF=0.1471;SAS_AF=0.1472;AA=A|||;VT=SNP
17	44125466	rs8078067	G	A	100	PASS	AC=1565;AF=0.3125;AN=5008;NS=2504;DP=13060;EAS_AF=0.1062;AMR_AF=0.2666;AFR_AF=0.2163;EUR_AF=0.3588;SAS_AF=0.6401;AA=G|||;VT=SNP
17	44127803	rs141861343	G	A	100	PASS	AC=20;AF=0.00399361;AN=5008;NS=2504;DP=19992;EAS_AF=0.0179;AMR_AF=0;AFR_AF=0;EUR_AF=0;SAS_AF=0.002;AA=G|||;VT=SNP
17	44130069	rs11869074	G	T	100	PASS	AC=1020;AF=0.203674;AN=5008;NS=2504;DP=13973;EAS_AF=0.4841;AMR_AF=0.1888;AFR_AF=0.0817;EUR_AF=0.1481;SAS_AF=0.1472;AA=G|||;VT=SNP
17	44131096	rs11654745	G	A	100	PASS	AC=1567;AF=0.312899;AN=5008;NS=2504;DP=14160;EAS_AF=0.1052;AMR_AF=0.2666;AFR_AF=0.2171;EUR_AF=0.3569;SAS_AF=0.6442;AA=G|||;VT=SNP
17	44131305	rs4792827	T	C	100	PASS	AC=2931;AF=0.585264;AN=5008;NS=2504;DP=18326;EAS_AF=0.8948;AMR_AF=0.6758;AFR_AF=0.4773;EUR_AF=0.5875;SAS_AF=0.3456;AA=C|||;VT=SNP
17	44131417	rs78781413	G	A	100	PASS	AC=652;AF=0.130192;AN=5008;NS=2504;DP=18771;EAS_AF=0.4087;AMR_AF=0.2421;AFR_AF=0.0045;EUR_AF=0.0149;SAS_AF=0.0521;AA=G|||;VT=SNP
17	44132301	rs7212857	C	A	100	PASS	AC=957;AF=0.191094;AN=5008;NS=2504;DP=12141;EAS_AF=0.4107;AMR_AF=0.2954;AFR_AF=0.0076;EUR_AF=0.1928;SAS_AF=0.137;AA=C|||;VT=SNP
17	44132448	rs74536520	C	T	100	PASS	AC=652;AF=0.130192;AN=5008;NS=2504;DP=12547;EAS_AF=0.4087;AMR_AF=0.2421;AFR_AF=0.0045;EUR_AF=0.0149;SAS_AF=0.0521;AA=C|||;VT=SNP
17	44132659	rs11652003	G	A	100	PASS	AC=955;AF=0.190695;AN=5008;NS=2504;DP=11861;EAS_AF=0.4117;AMR_AF=0.2954;AFR_AF=0.0076;EUR_AF=0.1928;SAS_AF=0.1339;AA=G|||;VT=SNP
17	44132710	rs56166297	A	G	100	PASS	AC=1029;AF=0.205471;AN=5008;NS=2504;DP=11229;EAS_AF=0.4831;AMR_AF=0.1888;AFR_AF=0.09;EUR_AF=0.1471;SAS_AF=0.1472;AA=A|||;VT=SNP
17	44134954	rs12449717	G	C	100	PASS	AC=652;AF=0.130192;AN=5008;NS=2504;DP=17601;EAS_AF=0.4087;AMR_AF=0.2421;AFR_AF=0.0045;EUR_AF=0.0149;SAS_AF=0.0521;AA=G|||;VT=SNP
17	44140154	rs144452577	G	A	100	PASS	AC=280;AF=0.0559105;AN=5008;NS=2504;DP=14600;EAS_AF=0.1756;AMR_AF=0.062;AFR_AF=0.0023;EUR_AF=0.0338;SAS_AF=0.0235;AA=G|||;VT=SNP
17	44140748	rs6503455	C	T	100	PASS	AC=1564;AF=0.3123;AN=5008;NS=2504;DP=19215;EAS_AF=0.1052;AMR_AF=0.2666;AFR_AF=0.2163;EUR_AF=0.3579;SAS_AF=0.6411;AA=C|||;VT=SNP
17	44142132	rs11079730	G	C	100	PASS	AC=1028;AF=0.205272;AN=5008;NS=2504;DP=15221;EAS_AF=0.4831;AMR_AF=0.1888;AFR_AF=0.09;EUR_AF=0.1471;SAS_AF=0.1462;AA=G|||;VT=SNP
17	44143775	rs117095393	T	C	100	PASS	AC=28;AF=0.00559105;AN=5008;NS=2504;DP=18840;EAS_AF=0.0278;AMR_AF=0;AFR_AF=0;EUR_AF=0;SAS_AF=0;AA=T|||;VT=SNP
17	44144214	rs2301732	T	C	100	PASS	AC=653;AF=0.130391;AN=5008;NS=2504;DP=21583;EAS_AF=0.4097;AMR_AF=0.2421;AFR_AF=0.0045;EUR_AF=0.0149;SAS_AF=0.0521;AA=T|||;VT=SNP
17	44150716	rs72628321	C	T	100	PASS	AC=216;AF=0.043131;AN=5008;NS=2504;DP=20092;EAS_AF=0.1726;AMR_AF=0.0447;AFR_AF=0;EUR_AF=0;SAS_AF=0.0112;AA=C|||;VT=SNP
17	44152086	rs117325413	C	T	100	PASS	AC=120;AF=0.0239617;AN=5008;NS=2504;DP=12954;EAS_AF=0.1111;AMR_AF=0.0014;AFR_AF=0.0008;EUR_AF=0.001;SAS_AF=0.0051;AA=C|||;VT=SNP
17	44157638	rs79436222	G	A	100	PASS	AC=656;AF=0.13099;AN=5008;NS=2504;DP=10722;EAS_AF=0.4087;AMR_AF=0.2435;AFR_AF=0.0068;EUR_AF=0.0149;SAS_AF=0.0521;AA=G|||;VT=SNP
17	44161441	rs8079695	C	T	100	PASS	AC=954;AF=0.190495;AN=5008;NS=2504;DP=17796;EAS_AF=0.4107;AMR_AF=0.2954;AFR_AF=0.0076;EUR_AF=0.1928;SAS_AF=0.1339;AA=C|||;VT=SNP
17	44161581	rs11079732	T	C	100	PASS	AC=2998;AF=0.598642;AN=5008;NS=2504;DP=16210;EAS_AF=0.8938;AMR_AF=0.6801;AFR_AF=0.5295;EUR_AF=0.5875;SAS_AF=0.3415;AA=C|||;VT=SNP
17	44161763	rs72836329	C	T	100	PASS	AC=1572;AF=0.313898;AN=5008;NS=2504;DP=17505;EAS_AF=0.1062;AMR_AF=0.2666;AFR_AF=0.2186;EUR_AF=0.3588;SAS_AF=0.6442;AA=C|||;VT=SNP
17	44162230	rs11654640	G	A	100	PASS	AC=2928;AF=0.584665;AN=5008;NS=2504;DP=14280;EAS_AF=0.8938;AMR_AF=0.6758;AFR_AF=0.4788;EUR_AF=0.5875;SAS_AF=0.3415;AA=A|||;VT=SNP
17	44162713	rs66524664	G	A	100	PASS	AC=1027;AF=0.205072;AN=5008;NS=2504;DP=19035;EAS_AF=0.4821;AMR_AF=0.1873;AFR_AF=0.0908;EUR_AF=0.1471;SAS_AF=0.1462;AA=G|||;VT=SNP
17	44163809	rs2158258	A	C	100	PASS	AC=2935;AF=0.586062;AN=5008;NS=2504;DP=17257;EAS_AF=0.8948;AMR_AF=0.6758;AFR_AF=0.4811;EUR_AF=0.5875;SAS_AF=0.3446;AA=C|||;VT=SNP
17	44164583	rs72628322	C	T	100	PASS	AC=285;AF=0.0569089;AN=5008;NS=2504;DP=19810;EAS_AF=0.1786;AMR_AF=0.062;AFR_AF=0.003;EUR_AF=0.0348;SAS_AF=0.0235;AA=C|||;VT=SNP
17	44167366	rs10775404	A	C	100	PASS	AC=954;AF=0.190495;AN=5008;NS=2504;DP=23288;EAS_AF=0.4117;AMR_AF=0.2954;AFR_AF=0.0076;EUR_AF=0.1918;SAS_AF=0.1339;AA=A|||;VT=SNP
17	44167562	rs78620080	T	C	100	PASS	AC=653;AF=0.130391;AN=5008;NS=2504;DP=21384;EAS_AF=0.4097;AMR_AF=0.2421;AFR_AF=0.0045;EUR_AF=0.0149;SAS_AF=0.0521;AA=T|||;VT=SNP
17	44167854	rs78376388	T	A	100	PASS	AC=35;AF=0.00698882;AN=5008;NS=2504;DP=24418;EAS_AF=0.0317;AMR_AF=0;AFR_AF=0;EUR_AF=0;SAS_AF=0.0031;AA=T|||;VT=SNP
17	44168994	rs116902028	A	G	100	PASS	AC=652;AF=0.130192;AN=5008;NS=2504;DP=18936;EAS_AF=0.4087;AMR_AF=0.2421;AFR_AF=0.0045;EUR_AF=0.0149;SAS_AF=0.0521;AA=A|||;VT=SNP
17	44171207	rs72628323	G	A	100	PASS	AC=1004;AF=0.200479;AN=5008;NS=2504;DP=22262;EAS_AF=0.4821;AMR_AF=0.1859;AFR_AF=0.0809;EUR_AF=0.1431;SAS_AF=0.1411;AA=G|||;VT=SNP
17	44171566	rs2023862	G	A	100	PASS	AC=652;AF=0.130192;AN=5008;NS=2504;DP=23343;EAS_AF=0.4087;AMR_AF=0.2406;AFR_AF=0.0053;EUR_AF=0.0149;SAS_AF=0.0521;AA=g|||;VT=SNP
17	44171757	rs72628324	G	A	100	PASS	AC=1000;AF=0.199681;AN=5008;NS=2504;DP=21445;EAS_AF=0.4821;AMR_AF=0.1859;AFR_AF=0.0809;EUR_AF=0.1421;SAS_AF=0.138;AA=G|||;VT=SNP
17	44172166	rs146462740	G	A	100	PASS	AC=30;AF=0.00599042;AN=5008;NS=2504;DP=19037;EAS_AF=0.0268;AMR_AF=0;AFR_AF=0;EUR_AF=0.001;SAS_AF=0.002;AA=G|||;VT=SNP
17	44172679	rs7211983	G	A	100	PASS	AC=954;AF=0.190495;AN=5008;NS=2504;DP=18630;EAS_AF=0.4107;AMR_AF=0.2954;AFR_AF=0.0076;EUR_AF=0.1928;SAS_AF=0.1339;AA=G|||;VT=SNP
17	44172812	rs60521849	G	A	100	PASS	AC=1605;AF=0.320487;AN=5008;NS=2504;DP=20178;EAS_AF=0.1062;AMR_AF=0.2752;AFR_AF=0.2209;EUR_AF=0.3658;SAS_AF=0.6616;AA=G|||;VT=SNP
17	44175489	rs8065825	A	G	100	PASS	AC=1632;AF=0.325879;AN=5008;NS=2504;DP=20745;EAS_AF=0.1071;AMR_AF=0.2795;AFR_AF=0.2322;EUR_AF=0.3688;SAS_AF=0.6667;AA=A|||;VT=SNP
17	44176209	rs16940890	G	A	100	PASS	AC=282;AF=0.0563099;AN=5008;NS=2504;DP=23247;EAS_AF=0.1786;AMR_AF=0.062;AFR_AF=0.0015;EUR_AF=0.0338;SAS_AF=0.0235;AA=G|||;VT=SNP
17	44177103	rs2023861	C	T	100	PASS	AC=522;AF=0.104233;AN=5008;NS=2504;DP=23939;EAS_AF=0.2867;AMR_AF=0.2392;AFR_AF=0.0038;EUR_AF=0.0139;SAS_AF=0.0491;AA=C|||;VT=SNP
17	44178339	rs16940893	A	C	100	PASS	AC=287;AF=0.0573083;AN=5008;NS=2504;DP=22605;EAS_AF=0.1786;AMR_AF=0.062;AFR_AF=0.003;EUR_AF=0.0368;SAS_AF=0.0235;AA=A|||;VT=SNP
17	44179095	rs113564729	G	A	100	PASS	AC=1599;AF=0.319289;AN=5008;NS=2504;DP=12688;EAS_AF=0.1052;AMR_AF=0.2738;AFR_AF=0.2186;EUR_AF=0.3648;SAS_AF=0.6616;AA=G|||;VT=SNP
17	44179983	rs77429287	T	C	100	PASS	AC=33;AF=0.00658946;AN=5008;NS=2504;DP=21337;EAS_AF=0.0298;AMR_AF=0;AFR_AF=0;EUR_AF=0;SAS_AF=0.0031;AA=T|||;VT=SNP
17	44180819	rs57319081	G	C	100	PASS	AC=628;AF=0.125399;AN=5008;NS=2504;DP=19355;EAS_AF=0.3036;AMR_AF=0.1182;AFR_AF=0.0136;EUR_AF=0.1103;SAS_AF=0.1135;AA=G|||;VT=SNP
17	44182267	rs11652924	T	C	100	PASS	AC=2912;AF=0.58147;AN=5008;NS=2504;DP=20674;EAS_AF=0.8938;AMR_AF=0.67;AFR_AF=0.4834;EUR_AF=0.5815;SAS_AF=0.3292;AA=C|||;VT=SNP
17	44184522	rs117795466	T	A	100	PASS	AC=647;AF=0.129193;AN=5008;NS=2504;DP=24634;EAS_AF=0.4038;AMR_AF=0.2406;AFR_AF=0.0053;EUR_AF=0.0149;SAS_AF=0.0521;AA=T|||;VT=SNP
17	44184828	rs4510068	G	T	100	PASS	AC=1871;AF=0.373602;AN=5008;NS=2504;DP=23470;EAS_AF=0.4107;AMR_AF=0.4741;AFR_AF=0.3805;EUR_AF=0.4324;SAS_AF=0.1943;AA=T|||;VT=SNP
17	44185410	rs74518378	C	T	100	PASS	AC=655;AF=0.130791;AN=5008;NS=2504;DP=23041;EAS_AF=0.3026;AMR_AF=0.121;AFR_AF=0.031;EUR_AF=0.1103;SAS_AF=0.1166;AA=C|||;VT=SNP
17	44185479	rs8070420	G	T	100	PASS	AC=1596;AF=0.31869;AN=5008;NS=2504;DP=22564;EAS_AF=0.1071;AMR_AF=0.2695;AFR_AF=0.2179;EUR_AF=0.3658;SAS_AF=0.6595;AA=G|||;VT=SNP
17	44186952	rs9904766	T	C	100	PASS	AC=2981;AF=0.595248;AN=5008;NS=2504;DP=18973;EAS_AF=0.8938;AMR_AF=0.6758;AFR_AF=0.5333;EUR_AF=0.5815;SAS_AF=0.3282;AA=C|||;VT=SNP
17	44189067	rs7225002	A	G	100	PASS	AC=1893;AF=0.377995;AN=5008;NS=2504;DP=21645;EAS_AF=0.4127;AMR_AF=0.4885;AFR_AF=0.382;EUR_AF=0.4394;SAS_AF=0.1953;AA=G|||;VT=SNP
17	44189270	rs56807059	A	C	100	PASS	AC=1607;AF=0.320887;AN=5008;NS=2504;DP=21030;EAS_AF=0.1062;AMR_AF=0.2723;AFR_AF=0.2163;EUR_AF=0.3638;SAS_AF=0.6738;AA=A|||;VT=SNP
17	44189598	rs2016034	A	G	100	PASS	AC=2904;AF=0.579872;AN=5008;NS=2504;DP=17547;EAS_AF=0.8938;AMR_AF=0.67;AFR_AF=0.4818;EUR_AF=0.5805;SAS_AF=0.3241;AA=G|||;VT=SNP
17	44190173	rs78325661	C	T	100	PASS	AC=33;AF=0.00658946;AN=5008;NS=2504;DP=15694;EAS_AF=0.0298;AMR_AF=0;AFR_AF=0;EUR_AF=0;SAS_AF=0.0031;AA=C|||;VT=SNP
17	44191483	rs11653367	A	G	100	PASS	AC=1082;AF=0.216054;AN=5008;NS=2504;DP=20886;EAS_AF=0.0198;AMR_AF=0.1571;AFR_AF=0.0386;EUR_AF=0.3111;SAS_AF=0.6022;AA=A|||;VT=SNP
17	44193713	rs34517924	G	A	100	PASS	AC=993;AF=0.198283;AN=5008;NS=2504;DP=17025;EAS_AF=0.4643;AMR_AF=0.1859;AFR_AF=0.0908;EUR_AF=0.1431;SAS_AF=0.135;AA=G|||;VT=SNP
17	44193885	rs146390235	G	T	100	PASS	AC=21;AF=0.00419329;AN=5008;NS=2504;DP=20788;EAS_AF=0.0139;AMR_AF=0;AFR_AF=0.0008;EUR_AF=0.006;SAS_AF=0;AA=G|||;VT=SNP
17	44195432	rs57240476	C	T	100	PASS	AC=195;AF=0.0389377;AN=5008;NS=2504;DP=17601;EAS_AF=0.0813;AMR_AF=0.0692;AFR_AF=0.0045;EUR_AF=0.0368;SAS_AF=0.0225;AA=C|||;VT=SNP
17	44196135	rs77560794	G	A	100	PASS	AC=121;AF=0.0241613;AN=5008;NS=2504;DP=21582;EAS_AF=0.1131;AMR_AF=0.0014;AFR_AF=0.0008;EUR_AF=0.001;SAS_AF=0.0041;AA=G|||;VT=SNP
17	44196830	rs12603341	G	A	100	PASS	AC=652;AF=0.130192;AN=5008;NS=2504;DP=18460;EAS_AF=0.4067;AMR_AF=0.2435;AFR_AF=0.0045;EUR_AF=0.0159;SAS_AF=0.0521;AA=G|||;VT=SNP
17	44202101	rs72628325	C	T	100	PASS	AC=1002;AF=0.20008;AN=5008;NS=2504;DP=18056;EAS_AF=0.4831;AMR_AF=0.1873;AFR_AF=0.0908;EUR_AF=0.1431;SAS_AF=0.1237;AA=c|||;VT=SNP
17	44202557	rs72628326	G	C	100	PASS	AC=284;AF=0.0567093;AN=5008;NS=2504;DP=10183;EAS_AF=0.1786;AMR_AF=0.062;AFR_AF=0.003;EUR_AF=0.0338;SAS_AF=0.0235;AA=G|||;VT=SNP
17	44202690	rs8068300	T	C	100	PASS	AC=2887;AF=0.576478;AN=5008;NS=2504;DP=16504;EAS_AF=0.8869;AMR_AF=0.6715;AFR_AF=0.4788;EUR_AF=0.5815;SAS_AF=0.316;AA=C|||;VT=SNP
17	44204373	rs2016730	T	C	100	PASS	AC=949;AF=0.189497;AN=5008;NS=2504;DP=20666;EAS_AF=0.4028;AMR_AF=0.2968;AFR_AF=0.0076;EUR_AF=0.1928;SAS_AF=0.136;AA=T|||;VT=SNP
17	44206665	rs4792831	G	A	100	PASS	AC=948;AF=0.189297;AN=5008;NS=2504;DP=24569;EAS_AF=0.4038;AMR_AF=0.2968;AFR_AF=0.0076;EUR_AF=0.1928;SAS_AF=0.1339;AA=G|||;VT=SNP
17	44212412	rs143706807	T	C	100	PASS	AC=41;AF=0.0081869;AN=5008;NS=2504;DP=18996;EAS_AF=0.0357;AMR_AF=0;AFR_AF=0.0015;EUR_AF=0;SAS_AF=0.0031;AA=T|||;VT=SNP
17	44215394	rs72628327	G	A	100	PASS	AC=286;AF=0.0571086;AN=5008;NS=2504;DP=21609;EAS_AF=0.1796;AMR_AF=0.062;AFR_AF=0.003;EUR_AF=0.0348;SAS_AF=0.0235;AA=G|||;VT=SNP
17	44215859	rs72628328	A	G	100	PASS	AC=1019;AF=0.203474;AN=5008;NS=2504;DP=26803;EAS_AF=0.4851;AMR_AF=0.1859;AFR_AF=0.0915;EUR_AF=0.1431;SAS_AF=0.1391;AA=A|||;VT=SNP
17	44216322	rs1406072	C	A	100	PASS	AC=1022;AF=0.204073;AN=5008;NS=2504;DP=24631;EAS_AF=0.4841;AMR_AF=0.1873;AFR_AF=0.0923;EUR_AF=0.1431;SAS_AF=0.1411;AA=C|||;VT=SNP
17	44218493	rs148071729	T	C	100	PASS	AC=17;AF=0.00339457;AN=5008;NS=2504;DP=23312;EAS_AF=0.0169;AMR_AF=0;AFR_AF=0;EUR_AF=0;SAS_AF=0;AA=T|||;VT=SNP
17	44219374	rs4792833	C	A	100	PASS	AC=690;AF=0.13778;AN=5008;NS=2504;DP=19210;EAS_AF=0.4008;AMR_AF=0.245;AFR_AF=0.0386;EUR_AF=0.0149;SAS_AF=0.0511;AA=C|||;VT=SNP
17	44219492	rs4792834	T	C	100	PASS	AC=652;AF=0.130192;AN=5008;NS=2504;DP=21140;EAS_AF=0.4077;AMR_AF=0.2435;AFR_AF=0.0045;EUR_AF=0.0149;SAS_AF=0.0521;AA=T|||;VT=SNP
17	44219555	rs4792835	A	G	100	PASS	AC=954;AF=0.190495;AN=5008;NS=2504;DP=22648;EAS_AF=0.4097;AMR_AF=0.2968;AFR_AF=0.0076;EUR_AF=0.1928;SAS_AF=0.1339;AA=A|||;VT=SNP
17	44221021	rs140502728	T	C	100	PASS	AC=108;AF=0.0215655;AN=5008;NS=2504;DP=14413;EAS_AF=0.1002;AMR_AF=0.0014;AFR_AF=0.0008;EUR_AF=0.001;SAS_AF=0.0041;AA=T|||;VT=SNP
17	44221843	rs11653458	A	G	100	PASS	AC=1608;AF=0.321086;AN=5008;NS=2504;DP=21066;EAS_AF=0.1121;AMR_AF=0.2709;AFR_AF=0.2179;EUR_AF=0.3658;SAS_AF=0.6656;AA=A|||;VT=SNP
17	44222022	rs190326905	T	A	100	PASS	AC=19;AF=0.00379393;AN=5008;NS=2504;DP=19885;EAS_AF=0.0159;AMR_AF=0;AFR_AF=0;EUR_AF=0.001;SAS_AF=0.002;AA=T|||;VT=SNP
17	44222424	rs2696588	G	C	100	PASS	AC=2894;AF=0.577875;AN=5008;NS=2504;DP=17039;EAS_AF=0.8879;AMR_AF=0.6715;AFR_AF=0.4796;EUR_AF=0.5815;SAS_AF=0.3211;AA=C|||;VT=SNP
17	44224272	rs9674888	G	A	100	PASS	AC=2897;AF=0.578474;AN=5008;NS=2504;DP=15043;EAS_AF=0.8879;AMR_AF=0.6715;AFR_AF=0.4796;EUR_AF=0.5805;SAS_AF=0.3252;AA=A|||;VT=SNP
17	44227245	rs550752160	G	A	100	PASS	AC=37;AF=0.00738818;AN=5008;NS=2504;DP=14229;EAS_AF=0.0248;AMR_AF=0;AFR_AF=0.0091;EUR_AF=0;SAS_AF=0;AA=G|||;VT=SNP
17	44228894	rs56147261	T	C	100	PASS	AC=1014;AF=0.202476;AN=5008;NS=2504;DP=23929;EAS_AF=0.4841;AMR_AF=0.1859;AFR_AF=0.0908;EUR_AF=0.1431;SAS_AF=0.136;AA=T|||;VT=SNP
17	44229559	rs60988411	C	T	100	PASS	AC=1010;AF=0.201677;AN=5008;NS=2504;DP=21855;EAS_AF=0.4841;AMR_AF=0.1859;AFR_AF=0.0908;EUR_AF=0.1431;SAS_AF=0.1319;AA=C|||;VT=SNP
17	44234168	rs12603761	G	A	100	PASS	AC=624;AF=0.124601;AN=5008;NS=2504;DP=20725;EAS_AF=0.3046;AMR_AF=0.1182;AFR_AF=0.0136;EUR_AF=0.1093;SAS_AF=0.1094;AA=G|||;VT=SNP
17	44235827	rs35321809	C	A	100	PASS	AC=1364;AF=0.272364;AN=5008;NS=2504;DP=20941;EAS_AF=0.1052;AMR_AF=0.2522;AFR_AF=0.0545;EUR_AF=0.3648;SAS_AF=0.6585;AA=C|||;VT=SNP
17	44236005	rs11654111	C	T	100	PASS	AC=1595;AF=0.31849;AN=5008;NS=2504;DP=21330;EAS_AF=0.1062;AMR_AF=0.2709;AFR_AF=0.2171;EUR_AF=0.3648;SAS_AF=0.6605;AA=C|||;VT=SNP
17	44237429	rs187210394	T	C	100	PASS	AC=11;AF=0.00219649;AN=5008;NS=2504;DP=23810;EAS_AF=0.0079;AMR_AF=0;AFR_AF=0;EUR_AF=0.001;SAS_AF=0.002;AA=T|||;VT=SNP
17	44237744	rs59049733	A	C	100	PASS	AC=1016;AF=0.202875;AN=5008;NS=2504;DP=21911;EAS_AF=0.4831;AMR_AF=0.1859;AFR_AF=0.0908;EUR_AF=0.1441;SAS_AF=0.138;AA=A|||;VT=SNP
17	44237806	rs117876255	T	C	100	PASS	AC=285;AF=0.0569089;AN=5008;NS=2504;DP=22067;EAS_AF=0.1786;AMR_AF=0.062;AFR_AF=0.003;EUR_AF=0.0348;SAS_AF=0.0235;AA=T|||;VT=SNP
17	44238151	rs77143214	T	C	100	PASS	AC=33;AF=0.00658946;AN=5008;NS=2504;DP=22360;EAS_AF=0.0298;AMR_AF=0;AFR_AF=0;EUR_AF=0;SAS_AF=0.0031;AA=T|||;VT=SNP
17	44240181	rs577745214	C	T	100	PASS	AC=652;AF=0.130192;AN=5008;NS=2504;DP=26658;EAS_AF=0.4077;AMR_AF=0.2435;AFR_AF=0.0045;EUR_AF=0.0149;SAS_AF=0.0521;AA=C|||;VT=SNP
17	44241530	rs10459926	T	A	100	PASS	AC=1011;AF=0.201877;AN=5008;NS=2504;DP=27383;EAS_AF=0.4831;AMR_AF=0.1859;AFR_AF=0.0908;EUR_AF=0.1441;SAS_AF=0.1329;AA=T|||;VT=SNP
17	44241726	rs34330925	A	G	100	PASS	AC=958;AF=0.191294;AN=5008;NS=2504;DP=24253;EAS_AF=0.4097;AMR_AF=0.2983;AFR_AF=0.0076;EUR_AF=0.1928;SAS_AF=0.137;AA=A|||;VT=SNP
17	44243312	rs116957266	C	G	100	PASS	AC=957;AF=0.191094;AN=5008;NS=2504;DP=18144;EAS_AF=0.4097;AMR_AF=0.2968;AFR_AF=0.0076;EUR_AF=0.1928;SAS_AF=0.137;AA=C|||;VT=SNP
17	44246971	rs72628330	T	A	100	PASS	AC=115;AF=0.0229633;AN=5008;NS=2504;DP=19832;EAS_AF=0.0883;AMR_AF=0.0274;AFR_AF=0;EUR_AF=0.001;SAS_AF=0.0061;AA=T|||;VT=SNP
17	44247017	rs560699746	C	A	100	PASS	AC=1596;AF=0.31869;AN=5008;NS=2504;DP=21403;EAS_AF=0.1062;AMR_AF=0.2723;AFR_AF=0.2171;EUR_AF=0.3668;SAS_AF=0.6585;AA=C|||;VT=SNP
17	44247415	rs2240759	C	T	100	PASS	AC=1005;AF=0.200679;AN=5008;NS=2504;DP=18147;EAS_AF=0.4831;AMR_AF=0.1859;AFR_AF=0.0908;EUR_AF=0.1431;SAS_AF=0.1278;AA=C|||;VT=SNP
17	44248499	rs2240758	G	C	100	PASS	AC=957;AF=0.191094;AN=5008;NS=2504;DP=25316;EAS_AF=0.4097;AMR_AF=0.2968;AFR_AF=0.0076;EUR_AF=0.1928;SAS_AF=0.137;AA=G|||;VT=SNP;EX_TARGET
17	44250433	rs2240757	T	C	100	PASS	AC=1012;AF=0.202077;AN=5008;NS=2504;DP=24557;EAS_AF=0.4821;AMR_AF=0.1844;AFR_AF=0.0908;EUR_AF=0.1421;SAS_AF=0.138;AA=T|||;VT=SNP
17	44255394	rs140324252	T	C	100	PASS	AC=31;AF=0.0061901;AN=5008;NS=2504;DP=20852;EAS_AF=0.0308;AMR_AF=0;AFR_AF=0;EUR_AF=0;SAS_AF=0;AA=T|||;VT=SNP
17	44255509	rs147755246	A	G	100	PASS	AC=17;AF=0.00339457;AN=5008;NS=2504;DP=22800;EAS_AF=0.0149;AMR_AF=0;AFR_AF=0;EUR_AF=0;SAS_AF=0.002;AA=A|||;VT=SNP
17	44259690	rs2240756	T	G	100	PASS	AC=958;AF=0.191294;AN=5008;NS=2504;DP=24898;EAS_AF=0.4107;AMR_AF=0.2968;AFR_AF=0.0076;EUR_AF=0.1928;SAS_AF=0.137;AA=T|||;VT=SNP
17	44262309	rs192359804	G	A	100	PASS	AC=23;AF=0.00459265;AN=5008;NS=2504;DP=20181;EAS_AF=0.0228;AMR_AF=0;AFR_AF=0;EUR_AF=0;SAS_AF=0;AA=G|||;VT=SNP
17	44262496	rs538768389	T	C	100	PASS	AC=1069;AF=0.213458;AN=5008;NS=2504;DP=23246;EAS_AF=0.0188;AMR_AF=0.1542;AFR_AF=0.0371;EUR_AF=0.3091;SAS_AF=0.5961;AA=T|||;VT=SNP
17	44262950	rs2732588	G	A	100	PASS	AC=2927;AF=0.584465;AN=5008;NS=2504;DP=20298;EAS_AF=0.8948;AMR_AF=0.6801;AFR_AF=0.4796;EUR_AF=0.5865;SAS_AF=0.3364;AA=A|||;VT=SNP
17	44264426	rs117291568	C	T	100	PASS	AC=17;AF=0.00339457;AN=5008;NS=2504;DP=21589;EAS_AF=0.0149;AMR_AF=0;AFR_AF=0;EUR_AF=0;SAS_AF=0.002;AA=C|||;VT=SNP
17	44265839	rs2532240	C	T	100	PASS	AC=1896;AF=0.378594;AN=5008;NS=2504;DP=24792;EAS_AF=0.4107;AMR_AF=0.4885;AFR_AF=0.3805;EUR_AF=0.4423;SAS_AF=0.1994;AA=T|||;VT=SNP
17	44270181	rs72836333	G	A	100	PASS	AC=1596;AF=0.31869;AN=5008;NS=2504;DP=12197;EAS_AF=0.1052;AMR_AF=0.2709;AFR_AF=0.2171;EUR_AF=0.3668;SAS_AF=0.6605;AA=G|||;VT=SNP
17	44274474	rs551913443	C	T	100	PASS	AC=2905;AF=0.580072;AN=5008;NS=2504;DP=20298;EAS_AF=0.8948;AMR_AF=0.6715;AFR_AF=0.4796;EUR_AF=0.5805;SAS_AF=0.3262;AA=T|||;VT=SNP
17	44282481	rs118144601	C	A	100	PASS	AC=199;AF=0.0397364;AN=5008;NS=2504;DP=21305;EAS_AF=0.0833;AMR_AF=0.0692;AFR_AF=0.0068;EUR_AF=0.0348;SAS_AF=0.0235;AA=C|||;VT=SNP
17	44284518	rs558938674	G	A	100	PASS	AC=1012;AF=0.202077;AN=5008;NS=2504;DP=22355;EAS_AF=0.4861;AMR_AF=0.183;AFR_AF=0.0908;EUR_AF=0.1412;SAS_AF=0.136;AA=G|||;VT=SNP
17	44284600	rs538281694	G	A	100	PASS	AC=1360;AF=0.271565;AN=5008;NS=2504;DP=18230;EAS_AF=0.1052;AMR_AF=0.2522;AFR_AF=0.053;EUR_AF=0.3598;SAS_AF=0.6616;AA=G|||;VT=SNP
17	44286384	rs4792837	C	A	100	PASS	AC=1602;AF=0.319888;AN=5008;NS=2504;DP=20957;EAS_AF=0.1071;AMR_AF=0.2709;AFR_AF=0.2171;EUR_AF=0.3648;SAS_AF=0.6667;AA=c|||;VT=SNP
17	44289781	rs138628515	T	A	100	PASS	AC=1012;AF=0.202077;AN=5008;NS=2504;DP=18248;EAS_AF=0.4831;AMR_AF=0.1859;AFR_AF=0.0908;EUR_AF=0.1431;SAS_AF=0.135;AA=T|||;VT=SNP
17	44289832	rs2696466	A	G	100	PASS	AC=1890;AF=0.377396;AN=5008;NS=2504;DP=20324;EAS_AF=0.4107;AMR_AF=0.4899;AFR_AF=0.3805;EUR_AF=0.4404;SAS_AF=0.1943;AA=G|||;VT=SNP
17	44290909	rs183836125	C	T	100	PASS	AC=32;AF=0.00638978;AN=5008;NS=2504;DP=11885;EAS_AF=0.0288;AMR_AF=0;AFR_AF=0;EUR_AF=0;SAS_AF=0.0031;AA=N|||;VT=SNP
17	44291725	rs117796739	A	G	100	PASS	AC=56;AF=0.0111821;AN=5008;NS=2504;DP=24878;EAS_AF=0.0446;AMR_AF=0;AFR_AF=0;EUR_AF=0;SAS_AF=0.0112;AA=A|||;VT=SNP
17	44291980	rs3890609	G	A	100	PASS	AC=2976;AF=0.594249;AN=5008;NS=2504;DP=24158;EAS_AF=0.8938;AMR_AF=0.6772;AFR_AF=0.5318;EUR_AF=0.5815;SAS_AF=0.3241;AA=A|||;VT=SNP
17	44296103	rs4344791	C	A	100	PASS	AC=1014;AF=0.202476;AN=5008;NS=2504;DP=17485;EAS_AF=0.4831;AMR_AF=0.1859;AFR_AF=0.1014;EUR_AF=0.1412;SAS_AF=0.1247;AA=c|||;VT=SNP
17	44297293	rs137877621	C	T	100	PASS	AC=502;AF=0.10024;AN=5008;NS=2504;DP=18655;EAS_AF=0.2946;AMR_AF=0.0749;AFR_AF=0.0076;EUR_AF=0.0586;SAS_AF=0.0859;AA=c|||;VT=SNP
17	44307622	rs56864675	A	G	100	PASS	AC=998;AF=0.199281;AN=5008;NS=2504;DP=18594;EAS_AF=0.4812;AMR_AF=0.1888;AFR_AF=0.0893;EUR_AF=0.1431;SAS_AF=0.1227;AA=A|||;VT=SNP
17	44316184	rs77913286	G	A	100	PASS	AC=104;AF=0.0207668;AN=5008;NS=2504;DP=19556;EAS_AF=0.0337;AMR_AF=0.0159;AFR_AF=0.0424;EUR_AF=0.001;SAS_AF=0.002;AA=G|||;VT=SNP
17	44316449	rs62073098	A	C	100	PASS	AC=466;AF=0.0930511;AN=5008;NS=2504;DP=20606;EAS_AF=0.0298;AMR_AF=0.1571;AFR_AF=0.0159;EUR_AF=0.2425;SAS_AF=0.0634;AA=C|||;VT=SNP
17	44318723	rs2732635	T	C	100	PASS	AC=651;AF=0.129992;AN=5008;NS=2504;DP=15724;EAS_AF=0.4117;AMR_AF=0.2378;AFR_AF=0.0045;EUR_AF=0.0149;SAS_AF=0.0511;AA=T|||;VT=SNP
17	44319326	rs186892945	C	A	100	PASS	AC=47;AF=0.00938498;AN=5008;NS=2504;DP=21271;EAS_AF=0.0347;AMR_AF=0.0173;AFR_AF=0;EUR_AF=0;SAS_AF=0;AA=C|||;VT=SNP
17	44321273	rs2532379	A	C	100	PASS	AC=957;AF=0.191094;AN=5008;NS=2504;DP=16838;EAS_AF=0.4107;AMR_AF=0.2954;AFR_AF=0.0098;EUR_AF=0.1928;SAS_AF=0.1339;AA=A|||;VT=SNP
17	44325944	rs376435017	G	A	100	PASS	AC=28;AF=0.00559105;AN=5008;NS=2504;DP=26495;EAS_AF=0.0248;AMR_AF=0;AFR_AF=0;EUR_AF=0.001;SAS_AF=0.002;AA=G|||;VT=SNP
17	44326895	rs79475968	T	C	100	PASS	AC=304;AF=0.0607029;AN=5008;NS=2504;DP=27932;EAS_AF=0.002;AMR_AF=0.0605;AFR_AF=0.0045;EUR_AF=0.175;SAS_AF=0.0798;AA=T|||;VT=SNP
17	44332959	rs12953096	C	T	100	PASS	AC=292;AF=0.0583067;AN=5008;NS=2504;DP=18577;EAS_AF=0.002;AMR_AF=0.0591;AFR_AF=0.0045;EUR_AF=0.167;SAS_AF=0.0767;AA=C|||;VT=SNP
17	44333343	rs76583033	G	A	100	PASS	AC=734;AF=0.146565;AN=5008;NS=2504;DP=17104;EAS_AF=0.3006;AMR_AF=0.1268;AFR_AF=0.1082;EUR_AF=0.1074;SAS_AF=0.0941;AA=G|||;VT=SNP
17	44337760	rs56063140	A	G	100	PASS	AC=802;AF=0.160144;AN=5008;NS=2504;DP=12896;EAS_AF=0.2222;AMR_AF=0.1816;AFR_AF=0.1127;EUR_AF=0.2217;SAS_AF=0.0818;AA=.|||;VT=SNP
17	44339189	rs186200115	C	T	100	PASS	AC=8;AF=0.00159744;AN=5008;NS=2504;DP=19492;EAS_AF=0.002;AMR_AF=0;AFR_AF=0;EUR_AF=0.003;SAS_AF=0.0031;AA=.|||;VT=SNP
17	44339409	rs2732684	G	A	100	PASS	AC=651;AF=0.129992;AN=5008;NS=2504;DP=20132;EAS_AF=0.4097;AMR_AF=0.2392;AFR_AF=0.0053;EUR_AF=0.0129;SAS_AF=0.0532;AA=.|||;VT=SNP
17	44339461	rs11871260	G	A	100	PASS	AC=865;AF=0.172724;AN=5008;NS=2504;DP=18921;EAS_AF=0.3006;AMR_AF=0.1398;AFR_AF=0.1989;EUR_AF=0.1103;SAS_AF=0.093;AA=.|||;VT=SNP
17	44339636	rs12603479	G	C	100	PASS	AC=744;AF=0.148562;AN=5008;NS=2504;DP=19709;EAS_AF=0.3016;AMR_AF=0.1254;AFR_AF=0.118;EUR_AF=0.1064;SAS_AF=0.092;AA=.|||;VT=SNP
17	44340334	rs56289714	T	C	100	PASS	AC=745;AF=0.148762;AN=5008;NS=2504;DP=25032;EAS_AF=0.3016;AMR_AF=0.1239;AFR_AF=0.118;EUR_AF=0.1074;SAS_AF=0.093;AA=.|||;VT=SNP
17	44342378	rs4988900	G	A	100	PASS	AC=1900;AF=0.379393;AN=5008;NS=2504;DP=26110;EAS_AF=0.2847;AMR_AF=0.3242;AFR_AF=0.2216;EUR_AF=0.4006;SAS_AF=0.7076;AA=.|||;VT=SNP
17	44342835	rs141021444	T	C	100	PASS	AC=22;AF=0.00439297;AN=5008;NS=2504;DP=20034;EAS_AF=0.0208;AMR_AF=0;AFR_AF=0;EUR_AF=0;SAS_AF=0.001;AA=.|||;VT=SNP
17	44343902	rs2532345	G	A	100	PASS	AC=2150;AF=0.429313;AN=5008;NS=2504;DP=19893;EAS_AF=0.7192;AMR_AF=0.4539;AFR_AF=0.4455;EUR_AF=0.3002;SAS_AF=0.2239;AA=.|||;VT=SNP
17	44344769	rs3744462	C	G	100	PASS	AC=258;AF=0.0515176;AN=5008;NS=2504;DP=17968;EAS_AF=0.1558;AMR_AF=0.0634;AFR_AF=0.0008;EUR_AF=0.0348;SAS_AF=0.0215;AA=.|||;VT=SNP
17	44346361	rs2532337	A	T	100	PASS	AC=666;AF=0.132987;AN=5008;NS=2504;DP=21123;EAS_AF=0.4196;AMR_AF=0.2435;AFR_AF=0.0053;EUR_AF=0.0149;SAS_AF=0.0532;AA=.|||;VT=SNP
17	44350309	rs3826424	C	T	100	PASS	AC=89;AF=0.0177716;AN=5008;NS=2504;DP=21016;EAS_AF=0.0843;AMR_AF=0.0014;AFR_AF=0.0008;EUR_AF=0;SAS_AF=0.002;AA=C|||;VT=SNP
17	44354232	rs75134797	C	T	100	PASS	AC=688;AF=0.13738;AN=5008;NS=2504;DP=18501;EAS_AF=0.2718;AMR_AF=0.1282;AFR_AF=0.1165;EUR_AF=0.1034;SAS_AF=0.0685;AA=C|||;VT=SNP
17	44354796	rs2732700	T	C	100	PASS	AC=686;AF=0.136981;AN=5008;NS=2504;DP=23902;EAS_AF=0.4395;AMR_AF=0.2421;AFR_AF=0.0061;EUR_AF=0.0149;SAS_AF=0.0532;AA=T|||;VT=SNP
17	44356058	rs62071628	G	A	100	PASS	AC=1915;AF=0.382388;AN=5008;NS=2504;DP=19743;EAS_AF=0.2857;AMR_AF=0.3213;AFR_AF=0.2201;EUR_AF=0.4016;SAS_AF=0.7249;AA=G|||;VT=SNP
17	44358098	rs75098428	C	A	100	PASS	AC=690;AF=0.13778;AN=5008;NS=2504;DP=15790;EAS_AF=0.2728;AMR_AF=0.1268;AFR_AF=0.115;EUR_AF=0.1054;SAS_AF=0.0706;AA=C|||;VT=SNP
17	44358286	rs74606758	T	C	100	PASS	AC=698;AF=0.139377;AN=5008;NS=2504;DP=23270;EAS_AF=0.2728;AMR_AF=0.1326;AFR_AF=0.1172;EUR_AF=0.1054;SAS_AF=0.0716;AA=T|||;VT=SNP
17	44368852	rs147981960	A	G	100	PASS	AC=12;AF=0.00239617;AN=5008;NS=2504;DP=22446;EAS_AF=0.0119;AMR_AF=0;AFR_AF=0;EUR_AF=0;SAS_AF=0;AA=.|||;VT=SNP
17	44410597	rs273537	A	G	100	PASS	AC=2943;AF=0.58766;AN=5008;NS=2504;DP=10783;EAS_AF=0.369;AMR_AF=0.647;AFR_AF=0.211;EUR_AF=0.9692;SAS_AF=0.8875;AA=N|||;VT=SNP
17	44526643	rs62072114	T	C	100	PASS	AC=514;AF=0.102636;AN=5008;NS=2504;DP=15854;EAS_AF=0.3601;AMR_AF=0.0692;AFR_AF=0.0053;EUR_AF=0.0308;SAS_AF=0.0665;AA=T|||;VT=SNP
17	44567463	rs55913050	T	C	100	PASS	AC=151;AF=0.0301518;AN=5008;NS=2504;DP=27709;EAS_AF=0.0486;AMR_AF=0.0764;AFR_AF=0.0008;EUR_AF=0.0358;SAS_AF=0.0123;AA=.|||;VT=SNP
17	44572068	rs3874943	A	G	100	PASS	AC=2433;AF=0.485823;AN=5008;NS=2504;DP=28366;EAS_AF=0.4296;AMR_AF=0.4885;AFR_AF=0.3434;EUR_AF=0.497;SAS_AF=0.7229;AA=.|||;VT=SNP
17	44576704	rs2942003	T	G	100	PASS	AC=3237;AF=0.646366;AN=5008;NS=2504;DP=15951;EAS_AF=0.5427;AMR_AF=0.7219;AFR_AF=0.4818;EUR_AF=0.7545;SAS_AF=0.8108;AA=.|||;VT=SNP
17	44578158	rs150647074	C	T	100	PASS	AC=65;AF=0.0129792;AN=5008;NS=2504;DP=26305;EAS_AF=0.0347;AMR_AF=0.0418;AFR_AF=0;EUR_AF=0;SAS_AF=0.001;AA=.|||;VT=SNP
17	44625928	rs151267673	C	A	100	PASS	AC=3178;AF=0.634585;AN=5008;NS=2504;DP=27521;EAS_AF=0.5853;AMR_AF=0.7334;AFR_AF=0.4085;EUR_AF=0.7485;SAS_AF=0.8037;AA=c|||;VT=SNP;EX_TARGET
17	44632463	rs568039055	G	C	100	PASS	AC=356;AF=0.0710863;AN=5008;NS=2504;DP=19111;EAS_AF=0.0109;AMR_AF=0.0274;AFR_AF=0.2405;EUR_AF=0.002;SAS_AF=0.0061;AA=g|||;VT=SNP
17	44652651	rs538414914	G	C	100	PASS	AC=2073;AF=0.413938;AN=5008;NS=2504;DP=19578;EAS_AF=0.1974;AMR_AF=0.4769;AFR_AF=0.2352;EUR_AF=0.5825;SAS_AF=0.6605;AA=c|||;VT=SNP
17	44687454	rs192847700	C	G	100	PASS	AC=21;AF=0.00419329;AN=5008;NS=2504;DP=18096;EAS_AF=0.0179;AMR_AF=0;AFR_AF=0;EUR_AF=0;SAS_AF=0.0031;AA=C|||;VT=SNP
17	44753025	rs199470	C	T	100	PASS	AC=2972;AF=0.59345;AN=5008;NS=2504;DP=18711;EAS_AF=0.4861;AMR_AF=0.5937;AFR_AF=0.4856;EUR_AF=0.6223;SAS_AF=0.82;AA=C|||;VT=SNP
17	44753350	rs117300236	A	G	100	PASS	AC=3275;AF=0.653954;AN=5008;NS=2504;DP=13775;EAS_AF=0.5139;AMR_AF=0.6412;AFR_AF=0.5567;EUR_AF=0.7157;SAS_AF=0.8753;AA=A|||;VT=SNP
17	44762589	rs199461	G	A	100	PASS	AC=1810;AF=0.361422;AN=5008;NS=2504;DP=16915;EAS_AF=0.5883;AMR_AF=0.4323;AFR_AF=0.4002;EUR_AF=0.2555;SAS_AF=0.1339;AA=A|||;VT=SNP
17	44764775	rs199460	A	C	100	PASS	AC=1703;AF=0.340056;AN=5008;NS=2504;DP=20420;EAS_AF=0.5873;AMR_AF=0.3876;AFR_AF=0.3729;EUR_AF=0.2187;SAS_AF=0.1319;AA=A|||;VT=SNP
17	44769000	rs62074082	G	A	100	PASS	AC=1312;AF=0.261981;AN=5008;NS=2504;DP=18079;EAS_AF=0.5873;AMR_AF=0.2781;AFR_AF=0.3109;EUR_AF=0.0308;SAS_AF=0.0869;AA=A|||;VT=SNP
17	44773783	rs199441	A	G	100	PASS	AC=4018;AF=0.802316;AN=5008;NS=2504;DP=16382;EAS_AF=0.998;AMR_AF=0.8213;AFR_AF=0.5613;EUR_AF=0.7694;SAS_AF=0.9468;AA=A|||;VT=SNP
17	44781143	rs200403	C	A	100	PASS	AC=2826;AF=0.564297;AN=5008;NS=2504;DP=17184;EAS_AF=0.4097;AMR_AF=0.5447;AFR_AF=0.3396;EUR_AF=0.7396;SAS_AF=0.8609;AA=C|||;VT=SNP
17	44785124	rs76083437	G	A	100	PASS	AC=33;AF=0.00658946;AN=5008;NS=2504;DP=18344;EAS_AF=0.0308;AMR_AF=0.0014;AFR_AF=0;EUR_AF=0;SAS_AF=0.001;AA=G|||;VT=SNP
17	44785855	rs549813011	T	C	100	PASS	AC=31;AF=0.0061901;AN=5008;NS=2504;DP=13011;EAS_AF=0.0278;AMR_AF=0;AFR_AF=0;EUR_AF=0;SAS_AF=0.0031;AA=T|||;VT=SNP
17	44786336	rs199437	T	A	100	PASS	AC=1813;AF=0.362021;AN=5008;NS=2504;DP=7948;EAS_AF=0.5873;AMR_AF=0.4323;AFR_AF=0.3979;EUR_AF=0.2575;SAS_AF=0.1391;AA=A|||;VT=SNP
17	44786930	rs183950723	G	A	100	PASS	AC=22;AF=0.00439297;AN=5008;NS=2504;DP=12909;EAS_AF=0.0218;AMR_AF=0;AFR_AF=0;EUR_AF=0;SAS_AF=0;AA=G|||;VT=SNP
17	44787130	rs34565941	G	A	100	PASS	AC=1351;AF=0.269768;AN=5008;NS=2504;DP=16599;EAS_AF=0.5863;AMR_AF=0.2781;AFR_AF=0.3396;EUR_AF=0.0338;SAS_AF=0.0859;AA=G|||;VT=SNP
17	44788310	rs183211	G	A	100	PASS	AC=1814;AF=0.36222;AN=5008;NS=2504;DP=18922;EAS_AF=0.5873;AMR_AF=0.4323;AFR_AF=0.3979;EUR_AF=0.2584;SAS_AF=0.1391;AA=A|||;VT=SNP;EX_TARGET
17	44789285	rs199436	A	G	100	PASS	AC=1813;AF=0.362021;AN=5008;NS=2504;DP=18448;EAS_AF=0.5873;AMR_AF=0.4323;AFR_AF=0.3979;EUR_AF=0.2575;SAS_AF=0.1391;AA=G|||;VT=SNP
17	44791643	rs199438	G	A	100	PASS	AC=1813;AF=0.362021;AN=5008;NS=2504;DP=18319;EAS_AF=0.5873;AMR_AF=0.4323;AFR_AF=0.3979;EUR_AF=0.2575;SAS_AF=0.1391;AA=A|||;VT=SNP
17	44792632	rs10491141	C	G	100	PASS	AC=1334;AF=0.266374;AN=5008;NS=2504;DP=18391;EAS_AF=0.5863;AMR_AF=0.2781;AFR_AF=0.3275;EUR_AF=0.0328;SAS_AF=0.0859;AA=C|||;VT=SNP
17	44793283	rs17692129	C	T	100	PASS	AC=1000;AF=0.199681;AN=5008;NS=2504;DP=13788;EAS_AF=0.3075;AMR_AF=0.2032;AFR_AF=0.0159;EUR_AF=0.34;SAS_AF=0.1902;AA=C|||;VT=SNP
17	44793537	rs72628335	A	G	100	PASS	AC=32;AF=0.00638978;AN=5008;NS=2504;DP=16585;EAS_AF=0.0278;AMR_AF=0;AFR_AF=0;EUR_AF=0.001;SAS_AF=0.0031;AA=A|||;VT=SNP
17	44793606	rs2316278	C	G	100	PASS	AC=1350;AF=0.269569;AN=5008;NS=2504;DP=14164;EAS_AF=0.5863;AMR_AF=0.2781;AFR_AF=0.3396;EUR_AF=0.0328;SAS_AF=0.0859;AA=C|||;VT=SNP
17	44794848	rs34720194	G	T	100	PASS	AC=1331;AF=0.265775;AN=5008;NS=2504;DP=19098;EAS_AF=0.5863;AMR_AF=0.2781;AFR_AF=0.3253;EUR_AF=0.0328;SAS_AF=0.0859;AA=G|||;VT=SNP
17	44795190	rs16941095	C	T	100	PASS	AC=586;AF=0.117013;AN=5008;NS=2504;DP=18316;EAS_AF=0.3413;AMR_AF=0.2349;AFR_AF=0.0053;EUR_AF=0.0109;SAS_AF=0.0624;AA=C|||;VT=SNP
17	44795234	rs142167	A	G	100	PASS	AC=1814;AF=0.36222;AN=5008;NS=2504;DP=19148;EAS_AF=0.5873;AMR_AF=0.4323;AFR_AF=0.3986;EUR_AF=0.2575;SAS_AF=0.1391;AA=G|||;VT=SNP
17	44796777	rs12937492	A	C	100	PASS	AC=1293;AF=0.258187;AN=5008;NS=2504;DP=16687;EAS_AF=0.5863;AMR_AF=0.2767;AFR_AF=0.2973;EUR_AF=0.0328;SAS_AF=0.0859;AA=A|||;VT=SNP
17	44797820	rs12947457	A	G	100	PASS	AC=1350;AF=0.269569;AN=5008;NS=2504;DP=18377;EAS_AF=0.5863;AMR_AF=0.2781;AFR_AF=0.3396;EUR_AF=0.0328;SAS_AF=0.0859;AA=A|||;VT=SNP
17	44798586	rs16941125	C	G	100	PASS	AC=189;AF=0.0377396;AN=5008;NS=2504;DP=18874;EAS_AF=0.0744;AMR_AF=0.0807;AFR_AF=0.0008;EUR_AF=0.0358;SAS_AF=0.0215;AA=C|||;VT=SNP
17	44799216	rs199455	C	T	100	PASS	AC=2824;AF=0.563898;AN=5008;NS=2504;DP=19451;EAS_AF=0.4117;AMR_AF=0.5447;AFR_AF=0.3374;EUR_AF=0.7386;SAS_AF=0.8609;AA=C|||;VT=SNP
17	44799630	rs151083524	G	C	100	PASS	AC=19;AF=0.00379393;AN=5008;NS=2504;DP=19062;EAS_AF=0.0179;AMR_AF=0;AFR_AF=0.0008;EUR_AF=0;SAS_AF=0;AA=G|||;VT=SNP
17	44800046	rs7224296	G	A	100	PASS	AC=2645;AF=0.528155;AN=5008;NS=2504;DP=21418;EAS_AF=0.4127;AMR_AF=0.5144;AFR_AF=0.2632;EUR_AF=0.6978;SAS_AF=0.8405;AA=G|||;VT=SNP
17	44800110	rs199454	G	A	100	PASS	AC=3049;AF=0.608826;AN=5008;NS=2504;DP=22007;EAS_AF=0.4127;AMR_AF=0.5576;AFR_AF=0.4985;EUR_AF=0.7406;SAS_AF=0.8609;AA=G|||;VT=SNP
17	44800946	rs199453	C	T	100	PASS	AC=1814;AF=0.36222;AN=5008;NS=2504;DP=19599;EAS_AF=0.5873;AMR_AF=0.4323;AFR_AF=0.3979;EUR_AF=0.2584;SAS_AF=0.1391;AA=T|||;VT=SNP
17	44801340	rs199452	C	T	100	PASS	AC=1794;AF=0.358227;AN=5008;NS=2504;DP=19296;EAS_AF=0.5873;AMR_AF=0.4308;AFR_AF=0.385;EUR_AF=0.2565;SAS_AF=0.1391;AA=T|||;VT=SNP
17	44802774	rs4968239	C	T	100	PASS	AC=1114;AF=0.222444;AN=5008;NS=2504;DP=19047;EAS_AF=0.5853;AMR_AF=0.255;AFR_AF=0.1929;EUR_AF=0.0169;SAS_AF=0.0767;AA=C|||;VT=SNP
17	44803160	rs78349511	A	C	100	PASS	AC=36;AF=0.0071885;AN=5008;NS=2504;DP=18363;EAS_AF=0.0347;AMR_AF=0;AFR_AF=0;EUR_AF=0;SAS_AF=0.001;AA=A|||;VT=SNP
17	44805603	rs74982369	G	T	100	PASS	AC=16;AF=0.00319489;AN=5008;NS=2504;DP=18419;EAS_AF=0.0149;AMR_AF=0;AFR_AF=0.0008;EUR_AF=0;SAS_AF=0;AA=G|||;VT=SNP
17	44808360	rs35937770	G	A	100	PASS	AC=1003;AF=0.20028;AN=5008;NS=2504;DP=20095;EAS_AF=0.3105;AMR_AF=0.2017;AFR_AF=0.0159;EUR_AF=0.339;SAS_AF=0.1922;AA=G|||;VT=SNP
17	44808902	rs199449	G	A	100	PASS	AC=1808;AF=0.361022;AN=5008;NS=2504;DP=20013;EAS_AF=0.5853;AMR_AF=0.4323;AFR_AF=0.3964;EUR_AF=0.2555;SAS_AF=0.1401;AA=A|||;VT=SNP
17	44810652	rs116845508	C	T	100	PASS	AC=56;AF=0.0111821;AN=5008;NS=2504;DP=18652;EAS_AF=0.0169;AMR_AF=0.0202;AFR_AF=0.0008;EUR_AF=0.0189;SAS_AF=0.0051;AA=C|||;VT=SNP
17	44813169	rs199446	G	A	100	PASS	AC=3052;AF=0.609425;AN=5008;NS=2504;DP=19857;EAS_AF=0.4147;AMR_AF=0.5576;AFR_AF=0.4985;EUR_AF=0.7425;SAS_AF=0.8599;AA=G|||;VT=SNP
17	44814132	rs6503809	T	A	100	PASS	AC=1327;AF=0.264976;AN=5008;NS=2504;DP=17369;EAS_AF=0.5833;AMR_AF=0.2781;AFR_AF=0.3238;EUR_AF=0.0328;SAS_AF=0.0869;AA=T|||;VT=SNP
17	44814383	rs12453054	T	A	100	PASS	AC=457;AF=0.091254;AN=5008;NS=2504;DP=20990;EAS_AF=0.2242;AMR_AF=0.2334;AFR_AF=0.0045;EUR_AF=0.0109;SAS_AF=0.0532;AA=T|||;VT=SNP
17	44814884	rs7226263	T	C	100	PASS	AC=3293;AF=0.657548;AN=5008;NS=2504;DP=17025;EAS_AF=0.4157;AMR_AF=0.7003;AFR_AF=0.3979;EUR_AF=0.9632;SAS_AF=0.9131;AA=C|||;VT=SNP
17	44815743	rs7216231	A	G	100	PASS	AC=3292;AF=0.657348;AN=5008;NS=2504;DP=16859;EAS_AF=0.4157;AMR_AF=0.6988;AFR_AF=0.3979;EUR_AF=0.9632;SAS_AF=0.9131;AA=A|||;VT=SNP
17	44816132	rs12325819	G	T	100	PASS	AC=1344;AF=0.268371;AN=5008;NS=2504;DP=19779;EAS_AF=0.5843;AMR_AF=0.2781;AFR_AF=0.3359;EUR_AF=0.0328;SAS_AF=0.0869;AA=G|||;VT=SNP
17	44817355	rs72628336	T	C	100	PASS	AC=174;AF=0.0347444;AN=5008;NS=2504;DP=16334;EAS_AF=0.1647;AMR_AF=0.0014;AFR_AF=0.0008;EUR_AF=0.001;SAS_AF=0.0051;AA=T|||;VT=SNP
17	44818276	rs199444	T	C	100	PASS	AC=1808;AF=0.361022;AN=5008;NS=2504;DP=18003;EAS_AF=0.5853;AMR_AF=0.4323;AFR_AF=0.3964;EUR_AF=0.2555;SAS_AF=0.1401;AA=C|||;VT=SNP
17	44819519	rs8065602	A	G	100	PASS	AC=1327;AF=0.264976;AN=5008;NS=2504;DP=21722;EAS_AF=0.5833;AMR_AF=0.2781;AFR_AF=0.3238;EUR_AF=0.0328;SAS_AF=0.0869;AA=A|||;VT=SNP
17	44819595	rs17698176	T	G	100	PASS	AC=409;AF=0.0816693;AN=5008;NS=2504;DP=21210;EAS_AF=0.002;AMR_AF=0.0692;AFR_AF=0.0053;EUR_AF=0.2276;SAS_AF=0.1258;AA=T|||;VT=SNP
17	44819711	rs59600577	T	C	100	PASS	AC=59;AF=0.0117812;AN=5008;NS=2504;DP=20453;EAS_AF=0.0585;AMR_AF=0;AFR_AF=0;EUR_AF=0;SAS_AF=0;AA=T|||;VT=SNP
17	44820122	rs199442	G	A	100	PASS	AC=1806;AF=0.360623;AN=5008;NS=2504;DP=19889;EAS_AF=0.5833;AMR_AF=0.4323;AFR_AF=0.3964;EUR_AF=0.2555;SAS_AF=0.1401;AA=A|||;VT=SNP
17	44820425	rs199536	T	C	100	PASS	AC=3054;AF=0.609824;AN=5008;NS=2504;DP=18148;EAS_AF=0.4167;AMR_AF=0.5576;AFR_AF=0.4985;EUR_AF=0.7425;SAS_AF=0.8599;AA=T|||;VT=SNP
17	44824784	rs4246416	C	T	100	PASS	AC=1096;AF=0.21885;AN=5008;NS=2504;DP=16193;EAS_AF=0.5843;AMR_AF=0.2608;AFR_AF=0.1596;EUR_AF=0.0298;SAS_AF=0.0869;AA=C|||;VT=SNP
17	44827485	rs77162940	G	A	100	PASS	AC=858;AF=0.171326;AN=5008;NS=2504;DP=20483;EAS_AF=0.5813;AMR_AF=0.2334;AFR_AF=0.0159;EUR_AF=0.0139;SAS_AF=0.0767;AA=G|||;VT=SNP
17	44830414	rs199531	T	C	100	PASS	AC=1803;AF=0.360024;AN=5008;NS=2504;DP=19031;EAS_AF=0.5823;AMR_AF=0.4337;AFR_AF=0.3933;EUR_AF=0.2565;SAS_AF=0.1401;AA=C|||;VT=SNP
17	44830426	rs12603920	C	T	100	PASS	AC=1341;AF=0.267772;AN=5008;NS=2504;DP=18877;EAS_AF=0.5813;AMR_AF=0.2781;AFR_AF=0.3359;EUR_AF=0.0328;SAS_AF=0.0869;AA=C|||;VT=SNP
17	44831932	rs9902077	A	G	100	PASS	AC=1405;AF=0.280551;AN=5008;NS=2504;DP=20076;EAS_AF=0.5823;AMR_AF=0.2795;AFR_AF=0.3828;EUR_AF=0.0328;SAS_AF=0.0869;AA=A|||;VT=SNP
17	44835179	rs12452215	G	A	100	PASS	AC=1342;AF=0.267971;AN=5008;NS=2504;DP=15258;EAS_AF=0.5823;AMR_AF=0.2781;AFR_AF=0.3359;EUR_AF=0.0328;SAS_AF=0.0869;AA=G|||;VT=SNP
17	44835495	rs16941674	C	G	100	PASS	AC=1321;AF=0.263778;AN=5008;NS=2504;DP=20128;EAS_AF=0.5813;AMR_AF=0.2781;AFR_AF=0.3207;EUR_AF=0.0328;SAS_AF=0.0869;AA=C|||;VT=SNP
17	44836302	rs9912530	T	C	100	PASS	AC=2652;AF=0.529553;AN=5008;NS=2504;DP=18108;EAS_AF=0.4187;AMR_AF=0.513;AFR_AF=0.2648;EUR_AF=0.6998;SAS_AF=0.8384;AA=T|||;VT=SNP
17	44836653	rs199530	G	A	100	PASS	AC=2823;AF=0.563698;AN=5008;NS=2504;DP=18710;EAS_AF=0.4196;AMR_AF=0.5418;AFR_AF=0.3321;EUR_AF=0.7396;SAS_AF=0.8599;AA=G|||;VT=SNP
17	44843667	rs199527	G	A	100	PASS	AC=2802;AF=0.559505;AN=5008;NS=2504;DP=15332;EAS_AF=0.4226;AMR_AF=0.5403;AFR_AF=0.3101;EUR_AF=0.7425;SAS_AF=0.863;AA=G|||;VT=SNP
17	44846233	rs149935689	C	T	100	PASS	AC=59;AF=0.0117812;AN=5008;NS=2504;DP=17740;EAS_AF=0.0258;AMR_AF=0.0476;AFR_AF=0;EUR_AF=0;SAS_AF=0;AA=C|||;VT=SNP
17	44847707	rs199526	C	G	100	PASS	AC=3587;AF=0.716254;AN=5008;NS=2504;DP=18970;EAS_AF=0.4256;AMR_AF=0.5937;AFR_AF=0.8517;EUR_AF=0.7634;SAS_AF=0.8712;AA=G|||;VT=SNP
17	44848314	rs3809857	G	T	100	PASS	AC=1002;AF=0.20008;AN=5008;NS=2504;DP=15724;EAS_AF=0.3085;AMR_AF=0.2089;AFR_AF=0.0159;EUR_AF=0.331;SAS_AF=0.1963;AA=G|||;VT=SNP
17	44848438	rs199524	G	T	100	PASS	AC=2823;AF=0.563698;AN=5008;NS=2504;DP=11702;EAS_AF=0.4266;AMR_AF=0.5432;AFR_AF=0.3215;EUR_AF=0.7425;SAS_AF=0.863;AA=G|||;VT=SNP
17	44848517	rs199523	C	A	100	PASS	AC=2843;AF=0.567692;AN=5008;NS=2504;DP=9282;EAS_AF=0.4256;AMR_AF=0.5432;AFR_AF=0.3374;EUR_AF=0.7425;SAS_AF=0.863;AA=C|||;VT=SNP
17	44850421	rs72628337	G	A	100	PASS	AC=846;AF=0.16893;AN=5008;NS=2504;DP=17220;EAS_AF=0.5734;AMR_AF=0.2349;AFR_AF=0.0121;EUR_AF=0.0139;SAS_AF=0.0767;AA=G|||;VT=SNP
```
