## Supplementary material for "Characterization of shared and ancestry-specific signals driving complex traits using multi-ancestry fine-mapping": mesusiecsinfo

```
*************************************************************

  Multiple Ancestry Sum of Single Effect Model (MESuSiE)          

   Visit http://www.xzlab.org/software.html For Update            

            (C) 2022 Boran Gao, Xiang Zhou                        

              GNU General Public License                          

*************************************************************
# Start data processing for sufficient statistics 
# Create MESuSiE object 
# Start data analysis 

# Data analysis is done, and now generates result 

Potential causal SNPs with PIP > 0.5:  

Credible sets for effects: 
$cs
$cs$L1
[1] 592 593 597 598 599 602 603 604

$cs$L2
[1] 721 723 724 725 726 727 733


$cs_category
   L1    L2 
"eur" "eur" 

$purity
   min.abs.corr mean.abs.corr median.abs.corr
L1     0.879892     0.9734138       0.9976355
L2     0.965195     0.9845113       0.9843840

$cs_index
[1] 1 2

$coverage
[1] 0.9970356 0.9517341

$requested_coverage
[1] 0.95


 Use MESuSiE_Plot() for visualization
# Total time used for the analysis: 0.09 mins
```
