## Supplementary material for "Characterization of shared and ancestry-specific signals driving complex traits using multi-ancestry fine-mapping": mesusieoutput

```
                 eur          afr      eur_afr
   [1,] 0.0003412357 0.0003386118 0.0001120842
   [2,] 0.0003416309 0.0003607166 0.0001196527
   [3,] 0.0003419489 0.0003500920 0.0001202591
   [4,] 0.0003428840 0.0003339470 0.0001070572
   [5,] 0.0003422929 0.0003698318 0.0001287504
   [6,] 0.0003423140 0.0003169170 0.0001063859
   [7,] 0.0003421313 0.0003269891 0.0001059855
   [8,] 0.0003418091 0.0003583854 0.0001229456
   [9,] 0.0003422508 0.0003280235 0.0001061354
  [10,] 0.0003417681 0.0003390344 0.0001138919
  [11,] 0.0003416914 0.0003695267 0.0001216251
  [12,] 0.0003422705 0.0003282650 0.0001061787
  [13,] 0.0003411459 0.0003600225 0.0001204353
  [14,] 0.0003419492 0.0003173307 0.0001039227
  [15,] 0.0003423436 0.0003095516 0.0001041625
  [16,] 0.0003411344 0.0003411353 0.0001134909
  [17,] 0.0003420951 0.0003453625 0.0001169036
  [18,] 0.0003413701 0.0003183376 0.0001072842
  [19,] 0.0003411522 0.0003311348 0.0001098876
  [20,] 0.0003413963 0.0003092460 0.0001036758
  [21,] 0.0003416328 0.0003396647 0.0001132057
  [22,] 0.0003413492 0.0003167834 0.0001066486
  [23,] 0.0003414825 0.0003287389 0.0001095207
  [24,] 0.0003415583 0.0003461012 0.0001168426
  [25,] 0.0003417098 0.0003506264 0.0001182764
  [26,] 0.0003411523 0.0003313934 0.0001099647
  [27,] 0.0003411437 0.0003219142 0.0001070964
  [28,] 0.0003411581 0.0003319238 0.0001101103
  [29,] 0.0003413522 0.0003103967 0.0001040865
  [30,] 0.0003413277 0.0003388583 0.0001145472
  [31,] 0.0003411514 0.0003332227 0.0001105230
  [32,] 0.0003419980 0.0003091844 0.0001043699
  [33,] 0.0003411548 0.0003330515 0.0001104606
  [34,] 0.0003413563 0.0003157499 0.0001062605
  [35,] 0.0003414298 0.0003430567 0.0001140663
  [36,] 0.0003413866 0.0003086123 0.0001033883
  [37,] 0.0003411381 0.0003337025 0.0001107088
  [38,] 0.0003411645 0.0003324826 0.0001102628
  [39,] 0.0003411637 0.0003334516 0.0001105414
  [40,] 0.0003411489 0.0003332895 0.0001105493
  [41,] 0.0003413454 0.0003096847 0.0001037847
  [42,] 0.0003408868 0.0003394606 0.0001133966
  [43,] 0.0003413011 0.0003427763 0.0001146973
  [44,] 0.0003413814 0.0003090182 0.0001035587
  [45,] 0.0003413421 0.0003084719 0.0001032792
  [46,] 0.0003413491 0.0003087071 0.0001033864
  [47,] 0.0003447622 0.0003573635 0.0001264010
  [48,] 0.0003411988 0.0003233699 0.0001084383
  [49,] 0.0003413706 0.0003086801 0.0001034002
  [50,] 0.0003414344 0.0003413822 0.0001131478
  [51,] 0.0003413072 0.0003115969 0.0001045631
  [52,] 0.0003412166 0.0003483666 0.0001175066
  [53,] 0.0003413556 0.0003108543 0.0001042785
  [54,] 0.0003413382 0.0003100576 0.0001039310
  [55,] 0.0003413671 0.0003096255 0.0001037927
  [56,] 0.0003413298 0.0003066476 0.0001024472
  [57,] 0.0003413037 0.0003066798 0.0001024431
  [58,] 0.0003413218 0.0003085036 0.0001032733
  [59,] 0.0003413201 0.0003085809 0.0001033037
  [60,] 0.0003413288 0.0003085983 0.0001033213
  [61,] 0.0003413032 0.0003085971 0.0001032902
  [62,] 0.0003413215 0.0003095455 0.0001037052
  [63,] 0.0003411602 0.0003421503 0.0001140052
  [64,] 0.0003411342 0.0003107269 0.0001022698
  [65,] 0.0003413062 0.0003149762 0.0001031782
  [66,] 0.0003418758 0.0003181042 0.0001068318
  [67,] 0.0003412859 0.0003205329 0.0001046009
  [68,] 0.0003413124 0.0003188692 0.0001041429
  [69,] 0.0003412557 0.0003188806 0.0001041989
  [70,] 0.0003412829 0.0003183812 0.0001040435
  [71,] 0.0003411760 0.0003161064 0.0001035536
  [72,] 0.0003413524 0.0003184139 0.0001039869
  [73,] 0.0003419948 0.0003175944 0.0001065454
  [74,] 0.0003413552 0.0003166211 0.0001035319
  [75,] 0.0003441324 0.0003483159 0.0001206599
  [76,] 0.0003415949 0.0003158694 0.0001031656
  [77,] 0.0003415469 0.0003158694 0.0001031983
  [78,] 0.0003410939 0.0003190381 0.0001062588
  [79,] 0.0003415995 0.0003140828 0.0001027443
  [80,] 0.0003415622 0.0003441950 0.0001157441
  [81,] 0.0003410688 0.0003191356 0.0001062076
  [82,] 0.0003422266 0.0003447719 0.0001197512
  [83,] 0.0003419573 0.0003104570 0.0001018272
  [84,] 0.0003426652 0.0003511584 0.0001231622
  [85,] 0.0003420949 0.0003453386 0.0001197692
  [86,] 0.0003422529 0.0003422257 0.0001187064
  [87,] 0.0003422631 0.0003443314 0.0001196215
  [88,] 0.0003421477 0.0003439337 0.0001192678
  [89,] 0.0003423442 0.0003417578 0.0001186454
  [90,] 0.0003423022 0.0003427492 0.0001190004
  [91,] 0.0003418429 0.0003125694 0.0001022983
  [92,] 0.0003420992 0.0003436286 0.0001190607
  [93,] 0.0003418441 0.0003107767 0.0001019237
  [94,] 0.0003418797 0.0003178580 0.0001078648
  [95,] 0.0003428053 0.0003463182 0.0001203114
  [96,] 0.0003416928 0.0003215896 0.0001088478
  [97,] 0.0003426419 0.0003101590 0.0001041829
  [98,] 0.0003413525 0.0003468459 0.0001150681
  [99,] 0.0003413446 0.0003487144 0.0001158092
 [100,] 0.0003413387 0.0003479738 0.0001156805
 [101,] 0.0003413410 0.0003475748 0.0001154859
 [102,] 0.0003446296 0.0003326497 0.0001052511
 [103,] 0.0003413372 0.0003465265 0.0001152455
 [104,] 0.0003413352 0.0003467894 0.0001153382
 [105,] 0.0003413537 0.0003315180 0.0001104064
 [106,] 0.0003413337 0.0003252678 0.0001083098
 [107,] 0.0003413380 0.0003479419 0.0001156979
 [108,] 0.0003432663 0.0003471523 0.0001214386
 [109,] 0.0003413368 0.0003493388 0.0001162179
 [110,] 0.0003413362 0.0003486545 0.0001160033
 [111,] 0.0003413558 0.0003259733 0.0001088938
 [112,] 0.0003434888 0.0003225445 0.0001036914
 [113,] 0.0003412428 0.0003334804 0.0001115199
 [114,] 0.0003447324 0.0003066585 0.0001011046
 [115,] 0.0003435672 0.0003402519 0.0001184992
 [116,] 0.0003413219 0.0004321756 0.0001442033
 [117,] 0.0003407745 0.0003372705 0.0001124106
 [118,] 0.0003414427 0.0003372140 0.0001125447
 [119,] 0.0003457986 0.0003219687 0.0001027534
 [120,] 0.0003440788 0.0003414235 0.0001196271
 [121,] 0.0003447568 0.0003171918 0.0001023675
 [122,] 0.0003414102 0.0003398787 0.0001124789
 [123,] 0.0003414737 0.0003499773 0.0001175630
 [124,] 0.0003446564 0.0003179370 0.0001025136
 [125,] 0.0003435086 0.0003278019 0.0001127380
 [126,] 0.0003410980 0.0003261545 0.0001074192
 [127,] 0.0003448820 0.0003137899 0.0001018478
 [128,] 0.0003443765 0.0003081994 0.0001012065
 [129,] 0.0003413333 0.0003639067 0.0001192678
 [130,] 0.0003461265 0.0003182555 0.0001044554
 [131,] 0.0003444344 0.0003242229 0.0001036243
 [132,] 0.0003441638 0.0003400959 0.0001190493
 [133,] 0.0003447605 0.0003410761 0.0001201266
 [134,] 0.0003440671 0.0003085494 0.0001012313
 [135,] 0.0003439870 0.0003233566 0.0001036205
 [136,] 0.0003485588 0.0003560535 0.0001318180
 [137,] 0.0003439531 0.0003179224 0.0001025848
 [138,] 0.0003415424 0.0003376854 0.0001129293
 [139,] 0.0003470768 0.0003334140 0.0001187127
 [140,] 0.0003410735 0.0003395524 0.0001132367
 [141,] 0.0003483057 0.0003231317 0.0001119445
 [142,] 0.0003487678 0.0003581044 0.0001328699
 [143,] 0.0003521613 0.0003887194 0.0001543132
 [144,] 0.0003490402 0.0005155750 0.0002140340
 [145,] 0.0003414371 0.0003425554 0.0001146869
 [146,] 0.0003415256 0.0003417629 0.0001135481
 [147,] 0.0003461887 0.0003887196 0.0001452095
 [148,] 0.0003414650 0.0003383956 0.0001125642
 [149,] 0.0003413046 0.0003220126 0.0001068011
 [150,] 0.0003460721 0.0003873832 0.0001443731
 [151,] 0.0003409698 0.0003360077 0.0001119097
 [152,] 0.0003460761 0.0003832380 0.0001423829
 [153,] 0.0003459918 0.0003056339 0.0001042292
 [154,] 0.0003459698 0.0003053213 0.0001038814
 [155,] 0.0003457606 0.0003055626 0.0001040483
 [156,] 0.0003457963 0.0003055796 0.0001040957
 [157,] 0.0003413128 0.0003437029 0.0001145100
 [158,] 0.0003412379 0.0003425836 0.0001142679
 [159,] 0.0003462181 0.0003519846 0.0001294103
 [160,] 0.0003460557 0.0003608621 0.0001331113
 [161,] 0.0003411557 0.0003244197 0.0001077535
 [162,] 0.0003415070 0.0003036583 0.0001009830
 [163,] 0.0003412500 0.0003387047 0.0001129261
 [164,] 0.0003411827 0.0003969585 0.0001278643
 [165,] 0.0003410679 0.0003465278 0.0001124142
 [166,] 0.0003413948 0.0003121443 0.0001030033
 [167,] 0.0003413117 0.0003082485 0.0001030272
 [168,] 0.0003413453 0.0003076193 0.0001025859
 [169,] 0.0003413326 0.0003266600 0.0001085716
 [170,] 0.0003413596 0.0003105101 0.0001024927
 [171,] 0.0003405413 0.0003040775 0.0001009354
 [172,] 0.0003412776 0.0003264918 0.0001087196
 [173,] 0.0003404491 0.0003038422 0.0001010538
 [174,] 0.0003404071 0.0003275724 0.0001083227
 [175,] 0.0003412418 0.0003404424 0.0001135003
 [176,] 0.0003404792 0.0005224593 0.0001742265
 [177,] 0.0003404934 0.0006348200 0.0002126970
 [178,] 0.0003404901 0.0004831966 0.0001616447
 [179,] 0.0003413584 0.0003273288 0.0001093607
 [180,] 0.0003405112 0.0003164092 0.0001051988
 [181,] 0.0003414684 0.0003337957 0.0001112606
 [182,] 0.0003405195 0.0003449995 0.0001151336
 [183,] 0.0003404911 0.0003166205 0.0001052597
 [184,] 0.0003404730 0.0003339608 0.0001110743
 [185,] 0.0003404715 0.0003500078 0.0001163173
 [186,] 0.0003404720 0.0003468167 0.0001150707
 [187,] 0.0003414639 0.0003228005 0.0001075091
 [188,] 0.0003409513 0.0003284426 0.0001095463
 [189,] 0.0003414424 0.0003282200 0.0001099465
 [190,] 0.0003414430 0.0003277325 0.0001096775
 [191,] 0.0003414509 0.0003273601 0.0001094521
 [192,] 0.0003411294 0.0004011193 0.0001295048
 [193,] 0.0003417014 0.0003460005 0.0001162814
 [194,] 0.0003414227 0.0003296414 0.0001108580
 [195,] 0.0003405365 0.0003615505 0.0001188550
 [196,] 0.0003409245 0.0003264721 0.0001087788
 [197,] 0.0003414617 0.0003306225 0.0001101632
 [198,] 0.0003414624 0.0003292987 0.0001097121
 [199,] 0.0003414386 0.0003393607 0.0001131239
 [200,] 0.0003408726 0.0004811981 0.0001542944
 [201,] 0.0003414037 0.0003295095 0.0001098002
 [202,] 0.0003414193 0.0003471816 0.0001152370
 [203,] 0.0003419322 0.0004493345 0.0001609135
 [204,] 0.0003418204 0.0005031951 0.0001812802
 [205,] 0.0003411196 0.0003288773 0.0001091476
 [206,] 0.0003410946 0.0003363702 0.0001120964
 [207,] 0.0003415595 0.0003294310 0.0001097024
 [208,] 0.0003414778 0.0005201855 0.0001856683
 [209,] 0.0003413877 0.0003358484 0.0001125201
 [210,] 0.0003412678 0.0004643278 0.0001579549
 [211,] 0.0003412913 0.0004508598 0.0001535650
 [212,] 0.0003425775 0.0005779968 0.0002153155
 [213,] 0.0003412244 0.0003510605 0.0001197459
 [214,] 0.0003410620 0.0003485900 0.0001184196
 [215,] 0.0003414042 0.0003569615 0.0001191315
 [216,] 0.0003439892 0.0005515028 0.0002117758
 [217,] 0.0003415576 0.0003411295 0.0001146373
 [218,] 0.0003414152 0.0003674853 0.0001219408
 [219,] 0.0003415344 0.0003392979 0.0001138786
 [220,] 0.0003421093 0.0003833124 0.0001353186
 [221,] 0.0003417032 0.0003182452 0.0001075103
 [222,] 0.0003419116 0.0003557012 0.0001238850
 [223,] 0.0003420985 0.0003474400 0.0001209500
 [224,] 0.0003414894 0.0003452102 0.0001154229
 [225,] 0.0003414839 0.0003437065 0.0001149984
 [226,] 0.0003414694 0.0003338247 0.0001110204
 [227,] 0.0003452369 0.0003732731 0.0001378053
 [228,] 0.0003416088 0.0003889320 0.0001335417
 [229,] 0.0003440201 0.0004690149 0.0001766898
 [230,] 0.0003414568 0.0003390831 0.0001130939
 [231,] 0.0003412838 0.0003417016 0.0001139260
 [232,] 0.0003414378 0.0003424883 0.0001139106
 [233,] 0.0003416298 0.0003314668 0.0001115573
 [234,] 0.0003414864 0.0003322578 0.0001113072
 [235,] 0.0003419084 0.0003322643 0.0001117667
 [236,] 0.0003414809 0.0003313098 0.0001107462
 [237,] 0.0003417954 0.0003286917 0.0001089357
 [238,] 0.0003416918 0.0003380561 0.0001138961
 [239,] 0.0003418813 0.0003305789 0.0001108294
 [240,] 0.0003416533 0.0003274350 0.0001088504
 [241,] 0.0003415389 0.0004361111 0.0001486825
 [242,] 0.0003414791 0.0003332153 0.0001114554
 [243,] 0.0003415196 0.0003363717 0.0001119452
 [244,] 0.0003432659 0.0004433337 0.0001633787
 [245,] 0.0003415726 0.0004439589 0.0001518078
 [246,] 0.0003416245 0.0003266454 0.0001088584
 [247,] 0.0003427149 0.0004399726 0.0001593632
 [248,] 0.0003419222 0.0003399464 0.0001154382
 [249,] 0.0003414671 0.0003338570 0.0001116481
 [250,] 0.0003415063 0.0003352992 0.0001124877
 [251,] 0.0003410478 0.0003159202 0.0001045842
 [252,] 0.0003419807 0.0003274561 0.0001093941
 [253,] 0.0003410214 0.0003229059 0.0001066183
 [254,] 0.0003409483 0.0003377598 0.0001117316
 [255,] 0.0003418564 0.0003341681 0.0001126918
 [256,] 0.0003414631 0.0003404805 0.0001145263
 [257,] 0.0003413969 0.0003417365 0.0001138480
 [258,] 0.0003414341 0.0003358355 0.0001125597
 [259,] 0.0003414112 0.0003381918 0.0001133507
 [260,] 0.0003414652 0.0003291190 0.0001098658
 [261,] 0.0003410646 0.0003160759 0.0001060345
 [262,] 0.0003418692 0.0003337080 0.0001124043
 [263,] 0.0003420493 0.0003310706 0.0001111649
 [264,] 0.0003420656 0.0003484622 0.0001205171
 [265,] 0.0003414113 0.0003390249 0.0001136493
 [266,] 0.0003417590 0.0003329059 0.0001112768
 [267,] 0.0003416802 0.0003307680 0.0001096155
 [268,] 0.0003415657 0.0003333152 0.0001112007
 [269,] 0.0003436449 0.0003405822 0.0001192491
 [270,] 0.0003429262 0.0003381812 0.0001162810
 [271,] 0.0003435742 0.0003395832 0.0001185776
 [272,] 0.0003410067 0.0003159003 0.0001045441
 [273,] 0.0003414132 0.0003431925 0.0001151607
 [274,] 0.0003434115 0.0004445193 0.0001643324
 [275,] 0.0003417470 0.0003333037 0.0001114064
 [276,] 0.0003430433 0.0003919419 0.0001414670
 [277,] 0.0003415526 0.0003329053 0.0001102076
 [278,] 0.0003430200 0.0004286947 0.0001565530
 [279,] 0.0003414575 0.0003362292 0.0001119710
 [280,] 0.0003415034 0.0003360082 0.0001107992
 [281,] 0.0003412592 0.0003438885 0.0001145890
 [282,] 0.0003414113 0.0003421542 0.0001139037
 [283,] 0.0003414756 0.0003312997 0.0001097809
 [284,] 0.0003409912 0.0003326791 0.0001097006
 [285,] 0.0003414725 0.0003421156 0.0001149307
 [286,] 0.0003413935 0.0003238375 0.0001081344
 [287,] 0.0003414131 0.0003281134 0.0001099608
 [288,] 0.0003426783 0.0003349426 0.0001157104
 [289,] 0.0003417720 0.0003356010 0.0001126753
 [290,] 0.0003413848 0.0003232066 0.0001078359
 [291,] 0.0003413990 0.0003325750 0.0001101471
 [292,] 0.0003413505 0.0003233540 0.0001078625
 [293,] 0.0003423345 0.0003213832 0.0001093972
 [294,] 0.0003422447 0.0003408346 0.0001168327
 [295,] 0.0003415541 0.0003363220 0.0001122513
 [296,] 0.0003415424 0.0003363609 0.0001122886
 [297,] 0.0003409835 0.0003290807 0.0001089877
 [298,] 0.0003416727 0.0003359444 0.0001127925
 [299,] 0.0003414438 0.0003227331 0.0001075454
 [300,] 0.0003414511 0.0003230508 0.0001076799
 [301,] 0.0003414389 0.0003227872 0.0001075800
 [302,] 0.0003429692 0.0004703140 0.0001734359
 [303,] 0.0003409755 0.0003358749 0.0001112908
 [304,] 0.0003433928 0.0003146527 0.0001071253
 [305,] 0.0003435026 0.0003239596 0.0001117400
 [306,] 0.0003415783 0.0003339664 0.0001116244
 [307,] 0.0003441446 0.0003239454 0.0001122250
 [308,] 0.0003415023 0.0003335398 0.0001113830
 [309,] 0.0003436120 0.0003235210 0.0001115831
 [310,] 0.0003414947 0.0003361484 0.0001127165
 [311,] 0.0003412416 0.0003403364 0.0001129911
 [312,] 0.0003410079 0.0003189642 0.0001057783
 [313,] 0.0003418258 0.0003044538 0.0001016629
 [314,] 0.0003413509 0.0003353458 0.0001121731
 [315,] 0.0003430378 0.0003291433 0.0001136233
 [316,] 0.0003414194 0.0003354267 0.0001122760
 [317,] 0.0003427789 0.0003250593 0.0001116582
 [318,] 0.0003412370 0.0005967742 0.0001918615
 [319,] 0.0003410453 0.0003259224 0.0001070596
 [320,] 0.0003410640 0.0003233608 0.0001083918
 [321,] 0.0003409277 0.0003223770 0.0001077957
 [322,] 0.0003408349 0.0003067231 0.0001017796
 [323,] 0.0003412759 0.0003235003 0.0001057757
 [324,] 0.0003415719 0.0003063151 0.0001019175
 [325,] 0.0003420037 0.0003112501 0.0001020612
 [326,] 0.0003415730 0.0003127646 0.0001040217
 [327,] 0.0003417904 0.0003135330 0.0001026652
 [328,] 0.0003447957 0.0003681909 0.0001330343
 [329,] 0.0003412531 0.0003184851 0.0001077162
 [330,] 0.0003413571 0.0003186988 0.0001068685
 [331,] 0.0003412801 0.0003141387 0.0001032008
 [332,] 0.0003410191 0.0003168926 0.0001053625
 [333,] 0.0003414504 0.0003632125 0.0001165779
 [334,] 0.0003418475 0.0003167185 0.0001033799
 [335,] 0.0003427530 0.0003134969 0.0001030136
 [336,] 0.0003418642 0.0003196355 0.0001066215
 [337,] 0.0003414378 0.0003690583 0.0001182855
 [338,] 0.0003409187 0.0003197711 0.0001052231
 [339,] 0.0003408075 0.0003145105 0.0001045330
 [340,] 0.0003428014 0.0003634975 0.0001273846
 [341,] 0.0003409200 0.0003170474 0.0001044299
 [342,] 0.0003410085 0.0003705982 0.0001200250
 [343,] 0.0003411986 0.0003582542 0.0001157468
 [344,] 0.0003413383 0.0003571162 0.0001150649
 [345,] 0.0003414241 0.0003436748 0.0001146870
 [346,] 0.0003428328 0.0003404129 0.0001175880
 [347,] 0.0003426861 0.0003261467 0.0001129132
 [348,] 0.0003411975 0.0003856930 0.0001290254
 [349,] 0.0003413782 0.0003817468 0.0001261114
 [350,] 0.0003420433 0.0003476194 0.0001202697
 [351,] 0.0003417568 0.0003167806 0.0001066530
 [352,] 0.0003417870 0.0003053086 0.0001012905
 [353,] 0.0003415425 0.0003475553 0.0001151293
 [354,] 0.0003415614 0.0003405623 0.0001139852
 [355,] 0.0003421965 0.0003267198 0.0001097171
 [356,] 0.0003415241 0.0003600542 0.0001243978
 [357,] 0.0003420333 0.0003053307 0.0001012604
 [358,] 0.0003428195 0.0003454982 0.0001174759
 [359,] 0.0003418763 0.0003589314 0.0001248151
 [360,] 0.0003425467 0.0003274610 0.0001103347
 [361,] 0.0003429201 0.0003073956 0.0001039684
 [362,] 0.0003426459 0.0003085777 0.0001045406
 [363,] 0.0003420194 0.0003380908 0.0001166469
 [364,] 0.0003425974 0.0003089123 0.0001046967
 [365,] 0.0003427668 0.0003076343 0.0001040426
 [366,] 0.0003414587 0.0003383254 0.0001126251
 [367,] 0.0003422455 0.0003366645 0.0001163972
 [368,] 0.0003419927 0.0003328866 0.0001138554
 [369,] 0.0003427540 0.0003093871 0.0001050711
 [370,] 0.0003421405 0.0003321349 0.0001135102
 [371,] 0.0003428550 0.0003083447 0.0001045370
 [372,] 0.0003418472 0.0003718309 0.0001298851
 [373,] 0.0003418068 0.0003642875 0.0001267926
 [374,] 0.0003420561 0.0003440119 0.0001191400
 [375,] 0.0003414541 0.0003384704 0.0001126809
 [376,] 0.0003414538 0.0003383673 0.0001126503
 [377,] 0.0003414570 0.0003381957 0.0001125745
 [378,] 0.0003418986 0.0003395593 0.0001166181
 [379,] 0.0003414560 0.0003381735 0.0001125739
 [380,] 0.0003419786 0.0003408184 0.0001172775
 [381,] 0.0003414543 0.0003382990 0.0001126249
 [382,] 0.0003411200 0.0003401899 0.0001134086
 [383,] 0.0003427552 0.0003079191 0.0001042287
 [384,] 0.0003424108 0.0003117473 0.0001028556
 [385,] 0.0003422808 0.0003145693 0.0001072380
 [386,] 0.0003427168 0.0003077329 0.0001041044
 [387,] 0.0003419004 0.0003281226 0.0001115273
 [388,] 0.0003423514 0.0003307889 0.0001142683
 [389,] 0.0003414559 0.0003375091 0.0001123658
 [390,] 0.0003414092 0.0003429360 0.0001143658
 [391,] 0.0003416864 0.0003263142 0.0001092221
 [392,] 0.0003415558 0.0003303245 0.0001120362
 [393,] 0.0003426480 0.0003209669 0.0001104359
 [394,] 0.0003424138 0.0003474931 0.0001213656
 [395,] 0.0003414510 0.0003384944 0.0001127382
 [396,] 0.0003411515 0.0003398230 0.0001133450
 [397,] 0.0003419877 0.0003116880 0.0001024061
 [398,] 0.0003425317 0.0003533470 0.0001119335
 [399,] 0.0003414519 0.0003384126 0.0001126855
 [400,] 0.0003425013 0.0003486770 0.0001107629
 [401,] 0.0003421969 0.0003083913 0.0001019490
 [402,] 0.0003425937 0.0003468580 0.0001101871
 [403,] 0.0003421083 0.0003389861 0.0001091835
 [404,] 0.0003420367 0.0003094255 0.0001020439
 [405,] 0.0003408837 0.0003286518 0.0001089882
 [406,] 0.0003425043 0.0003435687 0.0001094415
 [407,] 0.0003419238 0.0003342065 0.0001142336
 [408,] 0.0003414489 0.0003465030 0.0001151453
 [409,] 0.0003414505 0.0003380279 0.0001125823
 [410,] 0.0003414538 0.0003493378 0.0001159882
 [411,] 0.0003423672 0.0003484933 0.0001108742
 [412,] 0.0003414521 0.0003380217 0.0001125574
 [413,] 0.0003413158 0.0003402829 0.0001137752
 [414,] 0.0003414507 0.0003380231 0.0001125770
 [415,] 0.0003422952 0.0003229439 0.0001081098
 [416,] 0.0003414037 0.0003500810 0.0001166444
 [417,] 0.0003414163 0.0003430735 0.0001144480
 [418,] 0.0003412930 0.0003396023 0.0001130447
 [419,] 0.0003414958 0.0003395020 0.0001134984
 [420,] 0.0003413938 0.0003413674 0.0001143500
 [421,] 0.0003412387 0.0003184468 0.0001043300
 [422,] 0.0003417110 0.0003264361 0.0001103038
 [423,] 0.0003412848 0.0003416285 0.0001131356
 [424,] 0.0003412248 0.0004055726 0.0001403528
 [425,] 0.0003411064 0.0003170669 0.0001069924
 [426,] 0.0003410723 0.0003193847 0.0001078277
 [427,] 0.0003406267 0.0003052014 0.0001014216
 [428,] 0.0003407409 0.0003277782 0.0001085018
 [429,] 0.0003408331 0.0003277004 0.0001084393
 [430,] 0.0003407857 0.0003275615 0.0001084330
 [431,] 0.0003418823 0.0003079908 0.0001037954
 [432,] 0.0003410064 0.0003408199 0.0001133273
 [433,] 0.0003408619 0.0003264411 0.0001081039
 [434,] 0.0003406233 0.0003275295 0.0001085246
 [435,] 0.0003408504 0.0003268363 0.0001081865
 [436,] 0.0003406690 0.0003277108 0.0001085320
 [437,] 0.0003405728 0.0003290311 0.0001089727
 [438,] 0.0003406700 0.0003283157 0.0001086752
 [439,] 0.0003406808 0.0003297457 0.0001090223
 [440,] 0.0003406965 0.0003102566 0.0001028187
 [441,] 0.0003406717 0.0003096800 0.0001027117
 [442,] 0.0003413959 0.0003344178 0.0001115815
 [443,] 0.0003414328 0.0003444256 0.0001147868
 [444,] 0.0003416719 0.0003353118 0.0001121457
 [445,] 0.0003411278 0.0003071407 0.0001028043
 [446,] 0.0003416342 0.0003138467 0.0001063797
 [447,] 0.0003416475 0.0003054052 0.0001023871
 [448,] 0.0003424058 0.0003411884 0.0001147416
 [449,] 0.0003407373 0.0003088466 0.0001025592
 [450,] 0.0003410707 0.0003067018 0.0001024791
 [451,] 0.0003410237 0.0003406842 0.0001131889
 [452,] 0.0003412873 0.0003052432 0.0001020947
 [453,] 0.0003415796 0.0003049062 0.0001021013
 [454,] 0.0003418112 0.0003057993 0.0001027768
 [455,] 0.0003417140 0.0003341471 0.0001117840
 [456,] 0.0003410948 0.0003061752 0.0001025084
 [457,] 0.0003416335 0.0003153621 0.0001056131
 [458,] 0.0003410997 0.0003051084 0.0001019505
 [459,] 0.0003407385 0.0003090243 0.0001031372
 [460,] 0.0003412966 0.0003294000 0.0001090504
 [461,] 0.0003412477 0.0003044544 0.0001017168
 [462,] 0.0003411418 0.0003411943 0.0001131116
 [463,] 0.0003415550 0.0003397048 0.0001131804
 [464,] 0.0003414318 0.0003149251 0.0001048499
 [465,] 0.0003409281 0.0003062430 0.0001017432
 [466,] 0.0003413568 0.0003247493 0.0001083634
 [467,] 0.0003411725 0.0003104067 0.0001033617
 [468,] 0.0003434122 0.0003403533 0.0001148630
 [469,] 0.0003410976 0.0003178083 0.0001053020
 [470,] 0.0003417737 0.0003146670 0.0001037171
 [471,] 0.0003416004 0.0003346204 0.0001116307
 [472,] 0.0003409082 0.0003147665 0.0001045235
 [473,] 0.0003412151 0.0003489008 0.0001185804
 [474,] 0.0003411564 0.0003137081 0.0001044473
 [475,] 0.0003413535 0.0003278853 0.0001096677
 [476,] 0.0003417324 0.0003317036 0.0001116170
 [477,] 0.0003413704 0.0003280969 0.0001097952
 [478,] 0.0003415854 0.0003197799 0.0001065183
 [479,] 0.0003416101 0.0003574905 0.0001205361
 [480,] 0.0003411702 0.0003189419 0.0001058628
 [481,] 0.0003411983 0.0003396501 0.0001132325
 [482,] 0.0003416206 0.0003311163 0.0001106139
 [483,] 0.0003415272 0.0003419961 0.0001136175
 [484,] 0.0003413006 0.0003322626 0.0001129028
 [485,] 0.0003415133 0.0003186582 0.0001060092
 [486,] 0.0003415627 0.0003516771 0.0001160439
 [487,] 0.0003411996 0.0003190997 0.0001061622
 [488,] 0.0003412383 0.0003297936 0.0001097693
 [489,] 0.0003414528 0.0003377590 0.0001127696
 [490,] 0.0003417540 0.0003695634 0.0001173484
 [491,] 0.0003418571 0.0003324090 0.0001107190
 [492,] 0.0003406380 0.0003753188 0.0001257424
 [493,] 0.0003406249 0.0005322775 0.0001780384
 [494,] 0.0003406376 0.0003813527 0.0001277435
 [495,] 0.0003406335 0.0003821959 0.0001279269
 [496,] 0.0003419127 0.0003305815 0.0001101624
 [497,] 0.0003419399 0.0003352700 0.0001112120
 [498,] 0.0003406914 0.0005161704 0.0001760546
 [499,] 0.0003404655 0.0003290003 0.0001088893
 [500,] 0.0003408360 0.0003672960 0.0001188312
 [501,] 0.0003403600 0.0003231980 0.0001071829
 [502,] 0.0003408387 0.0003475734 0.0001129626
 [503,] 0.0003440461 0.0003433289 0.0001182233
 [504,] 0.0003409343 0.0004974904 0.0001723541
 [505,] 0.0003405300 0.0005197950 0.0001690330
 [506,] 0.0003411099 0.0003804884 0.0001218191
 [507,] 0.0003413178 0.0003388435 0.0001116817
 [508,] 0.0003409830 0.0003227788 0.0001056250
 [509,] 0.0003418321 0.0003388987 0.0001128366
 [510,] 0.0003420850 0.0003375288 0.0001129921
 [511,] 0.0003415677 0.0003542524 0.0001190487
 [512,] 0.0003417668 0.0003389102 0.0001130380
 [513,] 0.0003419188 0.0003304984 0.0001111632
 [514,] 0.0003405559 0.0004666021 0.0001586517
 [515,] 0.0003419104 0.0003314158 0.0001114739
 [516,] 0.0003419177 0.0003316520 0.0001116428
 [517,] 0.0003419110 0.0003311096 0.0001113460
 [518,] 0.0003411144 0.0004540333 0.0001585065
 [519,] 0.0003420421 0.0003374128 0.0001125655
 [520,] 0.0003413297 0.0004454703 0.0001565411
 [521,] 0.0003419333 0.0003375210 0.0001124479
 [522,] 0.0003419900 0.0003324533 0.0001120914
 [523,] 0.0003419961 0.0003338053 0.0001126569
 [524,] 0.0003420444 0.0003293183 0.0001110703
 [525,] 0.0003419072 0.0003370521 0.0001126576
 [526,] 0.0003419882 0.0003322329 0.0001121162
 [527,] 0.0003420098 0.0003301105 0.0001113492
 [528,] 0.0003419264 0.0003310966 0.0001113589
 [529,] 0.0003419156 0.0003305176 0.0001110999
 [530,] 0.0003419200 0.0003372262 0.0001126240
 [531,] 0.0003419762 0.0003206353 0.0001074468
 [532,] 0.0003406416 0.0003399592 0.0001145943
 [533,] 0.0003409857 0.0004356806 0.0001509399
 [534,] 0.0003404647 0.0003418937 0.0001140344
 [535,] 0.0003416534 0.0003406794 0.0001139133
 [536,] 0.0003415945 0.0003405565 0.0001137946
 [537,] 0.0003416479 0.0003226616 0.0001078244
 [538,] 0.0003412905 0.0003215131 0.0001055607
 [539,] 0.0003404572 0.0003177891 0.0001056507
 [540,] 0.0003405244 0.0004252851 0.0001432788
 [541,] 0.0003413446 0.0003390916 0.0001129473
 [542,] 0.0003416203 0.0003407000 0.0001138924
 [543,] 0.0003416527 0.0003406956 0.0001139203
 [544,] 0.0003405482 0.0004159093 0.0001403691
 [545,] 0.0003405674 0.0003979594 0.0001343941
 [546,] 0.0003407785 0.0003839251 0.0001309079
 [547,] 0.0003406574 0.0003523685 0.0001159574
 [548,] 0.0003411396 0.0003935134 0.0001358324
 [549,] 0.0003413626 0.0003394049 0.0001131615
 [550,] 0.0003418197 0.0003389819 0.0001132337
 [551,] 0.0003408643 0.0004158956 0.0001429721
 [552,] 0.0003408325 0.0004025160 0.0001379335
 [553,] 0.0003413594 0.0003406914 0.0001133648
 [554,] 0.0003416261 0.0003294735 0.0001096824
 [555,] 0.0003416567 0.0003297263 0.0001099467
 [556,] 0.0003417576 0.0003377444 0.0001126870
 [557,] 0.0003406122 0.0004030560 0.0001366939
 [558,] 0.0003407011 0.0004052180 0.0001381553
 [559,] 0.0003416998 0.0003404493 0.0001138247
 [560,] 0.0003405914 0.0004063056 0.0001376207
 [561,] 0.0003418353 0.0003377931 0.0001127284
 [562,] 0.0003417909 0.0003377223 0.0001126551
 [563,] 0.0003404326 0.0003445087 0.0001144119
 [564,] 0.0003405982 0.0004183442 0.0001419298
 [565,] 0.0003406490 0.0004079300 0.0001386194
 [566,] 0.0003417514 0.0003380525 0.0001128356
 [567,] 0.0003407691 0.0004005559 0.0001369630
 [568,] 0.0003415866 0.0003409056 0.0001139580
 [569,] 0.0003418286 0.0003279854 0.0001096511
 [570,] 0.0003405230 0.0003183466 0.0001062038
 [571,] 0.0003418109 0.0003378065 0.0001127569
 [572,] 0.0003404317 0.0003846850 0.0001280113
 [573,] 0.0003416720 0.0003350769 0.0001115403
 [574,] 0.0003415500 0.0003366168 0.0001126486
 [575,] 0.0003407672 0.0003174106 0.0001048883
 [576,] 0.0003407608 0.0003223805 0.0001085134
 [577,] 0.0003407087 0.0003152293 0.0001042459
 [578,] 0.0003416141 0.0003411076 0.0001140865
 [579,] 0.0003407294 0.0003157739 0.0001043777
 [580,] 0.0003415970 0.0003409443 0.0001139878
 [581,] 0.0003419588 0.0003384186 0.0001127947
 [582,] 0.0003406592 0.0003140510 0.0001039864
 [583,] 0.0003407798 0.0003192759 0.0001073627
 [584,] 0.0003406746 0.0003314128 0.0001110561
 [585,] 0.0003409121 0.0003187671 0.0001073451
 [586,] 0.0003412101 0.0003181901 0.0001049144
 [587,] 0.0003426776 0.0003242594 0.0001051643
 [588,] 0.0003406240 0.0003113194 0.0001033238
 [589,] 0.0003413762 0.0003317288 0.0001107480
 [590,] 0.0003846795 0.0003384493 0.0001548198
 [591,] 0.0031383092 0.0003395737 0.0010556337
 [592,] 0.1844013165 0.0003134335 0.0617103288
 [593,] 0.0827009519 0.0003384225 0.0610494255
 [594,] 0.0003404738 0.0003208823 0.0001070714
 [595,] 0.0003408723 0.0003198301 0.0001053263
 [596,] 0.0003411086 0.0003316480 0.0001103739
 [597,] 0.0491097097 0.0003278061 0.0305549398
 [598,] 0.0734778197 0.0003317883 0.0489678566
 [599,] 0.0984809979 0.0003194123 0.0518010353
 [600,] 0.0003412603 0.0003147871 0.0001046949
 [601,] 0.0003412654 0.0003389153 0.0001128261
 [602,] 0.0557255894 0.0003211943 0.0304783755
 [603,] 0.0562666883 0.0003196996 0.0297698177
 [604,] 0.0516165622 0.0003258518 0.0309233030
 [605,] 0.0003431075 0.0003401947 0.0001181395
 [606,] 0.0003433268 0.0003238825 0.0001116928
 [607,] 0.0003404214 0.0003110656 0.0001033840
 [608,] 0.0003404873 0.0003144345 0.0001048906
 [609,] 0.0003404295 0.0003198884 0.0001064627
 [610,] 0.0003415337 0.0003350333 0.0001123055
 [611,] 0.0003413482 0.0003140860 0.0001049722
 [612,] 0.0003404545 0.0003544511 0.0001184902
 [613,] 0.0003404659 0.0003187976 0.0001063836
 [614,] 0.0040890986 0.0003395365 0.0010017923
 [615,] 0.0003404262 0.0003134149 0.0001042053
 [616,] 0.0003417508 0.0003182188 0.0001070322
 [617,] 0.0003404296 0.0003130378 0.0001040926
 [618,] 0.0003405556 0.0003428172 0.0001152161
 [619,] 0.0003416400 0.0003399027 0.0001132446
 [620,] 0.0003405535 0.0003435061 0.0001154456
 [621,] 0.0003414549 0.0003401949 0.0001132188
 [622,] 0.0003413938 0.0003146528 0.0001054214
 [623,] 0.0003414400 0.0003401132 0.0001132107
 [624,] 0.0003405431 0.0003479279 0.0001169263
 [625,] 0.0003405553 0.0003482499 0.0001171133
 [626,] 0.0003412771 0.0003393604 0.0001130531
 [627,] 0.0003405358 0.0003462510 0.0001162925
 [628,] 0.0003406065 0.0003479936 0.0001173132
 [629,] 0.0003405641 0.0003489712 0.0001174197
 [630,] 0.0003404709 0.0003509698 0.0001174888
 [631,] 0.0003410399 0.0003325093 0.0001121926
 [632,] 0.0003404277 0.0003129338 0.0001040474
 [633,] 0.0003404350 0.0003130158 0.0001041051
 [634,] 0.0003405389 0.0003491885 0.0001173188
 [635,] 0.0003404338 0.0003128941 0.0001040576
 [636,] 0.0003404642 0.0003169196 0.0001057174
 [637,] 0.0003415223 0.0003504799 0.0001176162
 [638,] 0.0003405735 0.0003463642 0.0001165572
 [639,] 0.0003404664 0.0003223896 0.0001074296
 [640,] 0.0003405698 0.0003540235 0.0001192250
 [641,] 0.0003404982 0.0003166208 0.0001057661
 [642,] 0.0003404446 0.0003131202 0.0001041712
 [643,] 0.0003405623 0.0003468543 0.0001166648
 [644,] 0.0003404649 0.0003198989 0.0001067586
 [645,] 0.0003405074 0.0003441477 0.0001153682
 [646,] 0.0003414886 0.0003512938 0.0001184272
 [647,] 0.0003425342 0.0003319653 0.0001121415
 [648,] 0.0003416336 0.0003380391 0.0001132390
 [649,] 0.0003404815 0.0003180895 0.0001062135
 [650,] 0.0003416341 0.0003246255 0.0001084697
 [651,] 0.0003406635 0.0003138436 0.0001042596
 [652,] 0.0003405501 0.0003461872 0.0001163662
 [653,] 0.0040392880 0.0003395956 0.0013104365
 [654,] 0.0003426170 0.0003411730 0.0001156783
 [655,] 0.0003404902 0.0003387907 0.0001133574
 [656,] 0.0003415083 0.0003398763 0.0001131526
 [657,] 0.0003404239 0.0003129520 0.0001040479
 [658,] 0.0003405473 0.0003441081 0.0001156177
 [659,] 0.0003405442 0.0003458025 0.0001162027
 [660,] 0.0003405687 0.0003466514 0.0001166444
 [661,] 0.0003404966 0.0003266847 0.0001092952
 [662,] 0.0003405663 0.0003448890 0.0001160117
 [663,] 0.0003405432 0.0003445287 0.0001157510
 [664,] 0.0003405873 0.0003479439 0.0001172022
 [665,] 0.0003405404 0.0003452687 0.0001159922
 [666,] 0.0003404610 0.0003176843 0.0001059811
 [667,] 0.0003414792 0.0003481979 0.0001165477
 [668,] 0.0003425799 0.0003418212 0.0001153143
 [669,] 0.0003404244 0.0003129880 0.0001040612
 [670,] 0.0003404652 0.0003152507 0.0001051454
 [671,] 0.0003415478 0.0003160292 0.0001060243
 [672,] 0.0003405734 0.0003442120 0.0001158124
 [673,] 0.0003412964 0.0003398229 0.0001132619
 [674,] 0.0003405429 0.0003359723 0.0001127456
 [675,] 0.0003404246 0.0003150620 0.0001047213
 [676,] 0.0003425790 0.0003407104 0.0001154086
 [677,] 0.0003404269 0.0003120588 0.0001037377
 [678,] 0.0003404653 0.0003271523 0.0001092909
 [679,] 0.0003404297 0.0003119961 0.0001037220
 [680,] 0.0003404611 0.0003128306 0.0001042242
 [681,] 0.0003405590 0.0003431028 0.0001148823
 [682,] 0.0003404918 0.0003143438 0.0001044067
 [683,] 0.0003414312 0.0003401257 0.0001132168
 [684,] 0.0003414089 0.0003387889 0.0001128651
 [685,] 0.0003417099 0.0003244609 0.0001102502
 [686,] 0.0003404514 0.0003143961 0.0001043485
 [687,] 0.0003416268 0.0003392037 0.0001130196
 [688,] 0.0003414018 0.0003397626 0.0001131641
 [689,] 0.0003404634 0.0003191046 0.0001064866
 [690,] 0.0003405623 0.0003503701 0.0001178952
 [691,] 0.0003412514 0.0003440123 0.0001144513
 [692,] 0.0003405790 0.0003447536 0.0001160341
 [693,] 0.0003404353 0.0003137534 0.0001043500
 [694,] 0.0003421003 0.0003298959 0.0001129892
 [695,] 0.0003405413 0.0003492632 0.0001173917
 [696,] 0.0003405467 0.0003315394 0.0001111984
 [697,] 0.0003417587 0.0003450734 0.0001141680
 [698,] 0.0003404563 0.0003178395 0.0001060088
 [699,] 0.0048553874 0.0003394386 0.0011985579
 [700,] 0.0003417858 0.0003157694 0.0001059872
 [701,] 0.0003414223 0.0003401134 0.0001132188
 [702,] 0.0003405489 0.0003311401 0.0001110683
 [703,] 0.0003413955 0.0003548057 0.0001172457
 [704,] 0.0003405037 0.0003314915 0.0001109567
 [705,] 0.0003419533 0.0003181411 0.0001070885
 [706,] 0.0003404675 0.0003356018 0.0001121082
 [707,] 0.0003405215 0.0003291793 0.0001102409
 [708,] 0.0052305593 0.0003403483 0.0011493730
 [709,] 0.0003405162 0.0003492749 0.0001172239
 [710,] 0.0003405108 0.0003739879 0.0001257123
 [711,] 0.0003404211 0.0003077719 0.0001022943
 [712,] 0.0003425250 0.0003399481 0.0001149684
 [713,] 0.0003419460 0.0003173831 0.0001065583
 [714,] 0.0003404586 0.0003860386 0.0001292151
 [715,] 0.0003405103 0.0003484622 0.0001168956
 [716,] 0.0003413966 0.0003397657 0.0001131659
 [717,] 0.0003424625 0.0003408517 0.0001146868
 [718,] 0.0003405368 0.0003720556 0.0001252326
 [719,] 0.0003423201 0.0003385640 0.0001144682
 [720,] 0.0003404306 0.0003181873 0.0001058881
 [721,] 0.0402439337 0.0003194310 0.0026651661
 [722,] 0.0003404243 0.0003169830 0.0001054091
 [723,] 0.0474457697 0.0003238925 0.0083625431
 [724,] 0.0614965340 0.0003121521 0.0143290654
 [725,] 0.1353999184 0.0003382776 0.1674748158
 [726,] 0.0198407668 0.0003292166 0.0009762128
 [727,] 0.1361478480 0.0003444898 0.2086210173
 [728,] 0.0003412644 0.0003822540 0.0001293883
 [729,] 0.0003407661 0.0004005579 0.0001359095
 [730,] 0.0003409036 0.0003737953 0.0001272517
 [731,] 0.0003404214 0.0003122416 0.0001037953
 [732,] 0.0003405746 0.0003419895 0.0001135991
 [733,] 0.0562622801 0.0003364759 0.0524565866
 [734,] 0.0003411752 0.0003334018 0.0001113661
 [735,] 0.0003411880 0.0006275904 0.0002060204
 [736,] 0.0017894768 0.0004544919 0.0001516170
 [737,] 0.0003405403 0.0003142744 0.0001048886
 [738,] 0.0003415197 0.0003401037 0.0001131888
 [739,] 0.0003417077 0.0003970614 0.0001393485
 [740,] 0.0003415303 0.0003865636 0.0001343939
 [741,] 0.0062414433 0.0003301317 0.0017472540
 [742,] 0.0003410418 0.0003574202 0.0001216632
 [743,] 0.0003413009 0.0004028950 0.0001395358
 [744,] 0.0003413972 0.0003490700 0.0001165766
 [745,] 0.0003403898 0.0003288132 0.0001089803
 [746,] 0.0003420046 0.0003603476 0.0001241643
 [747,] 0.0003407737 0.0004353036 0.0001476457
 [748,] 0.0027820349 0.0003831178 0.0001236528
 [749,] 0.0003407787 0.0003692050 0.0001245786
 [750,] 0.0003421380 0.0004018242 0.0001406469
 [751,] 0.0018924681 0.0003311237 0.0002303983
 [752,] 0.0003411304 0.0004059501 0.0001397851
 [753,] 0.0003423225 0.0003219398 0.0001062300
 [754,] 0.0003409208 0.0004124950 0.0001410458
 [755,] 0.0017536737 0.0003526307 0.0001387710
 [756,] 0.0003415747 0.0003382737 0.0001127711
 [757,] 0.0003416915 0.0003195922 0.0001071469
 [758,] 0.0003413710 0.0003410346 0.0001133850
 [759,] 0.0003419539 0.0003303025 0.0001090273
 [760,] 0.0003412733 0.0003124125 0.0001049806
 [761,] 0.0003416523 0.0003182133 0.0001064757
 [762,] 0.0003417071 0.0003254992 0.0001081274
 [763,] 0.0003412820 0.0003391192 0.0001129454
 [764,] 0.0003408400 0.0003513989 0.0001165729
 [765,] 0.0003414967 0.0003235166 0.0001083465
 [766,] 0.0003441363 0.0003600644 0.0001138275
 [767,] 0.0003442136 0.0003577569 0.0001132564
 [768,] 0.0003429341 0.0003512073 0.0001129965
 [769,] 0.0003405700 0.0003053162 0.0001013217
 [770,] 0.0003405569 0.0003041941 0.0001011158
 [771,] 0.0003427129 0.0003460119 0.0001117382
 [772,] 0.0003405506 0.0003041848 0.0001011181
 [773,] 0.0003414616 0.0003275089 0.0001095912
 [774,] 0.0003417138 0.0003240982 0.0001079466
 [775,] 0.0003416711 0.0003242309 0.0001079187
 [776,] 0.0003416675 0.0003294818 0.0001099308
 [777,] 0.0003405542 0.0003052339 0.0001013154
 [778,] 0.0003405458 0.0003055169 0.0001014076
 [779,] 0.0003405451 0.0003042301 0.0001011098
 [780,] 0.0003405521 0.0003054585 0.0001013806
 [781,] 0.0003405557 0.0003052991 0.0001013313
 [782,] 0.0003414814 0.0003271728 0.0001095788
 [783,] 0.0003405441 0.0003052622 0.0001013358
 [784,] 0.0003405486 0.0003051690 0.0001013042
 [785,] 0.0003405527 0.0003059054 0.0001015060
 [786,] 0.0003405317 0.0003114039 0.0001031806
 [787,] 0.0003405196 0.0003105843 0.0001029799
 [788,] 0.0003439428 0.0003546088 0.0001130467
 [789,] 0.0003433167 0.0003285862 0.0001096442
 [790,] 0.0003416552 0.0003242328 0.0001078634
 [791,] 0.0003405378 0.0003054993 0.0001014152
 [792,] 0.0003419700 0.0003414581 0.0001148118
 [793,] 0.0003405653 0.0003060594 0.0001015360
 [794,] 0.0003428452 0.0003475834 0.0001120049
 [795,] 0.0003427342 0.0003433648 0.0001110872
 [796,] 0.0003408226 0.0003233651 0.0001085888
 [797,] 0.0003414743 0.0003430743 0.0001150955
 [798,] 0.0003407652 0.0003267652 0.0001096850
 [799,] 0.0003408110 0.0003245144 0.0001089967
 [800,] 0.0003407144 0.0003240994 0.0001085247
 [801,] 0.0003404988 0.0003037906 0.0001009945
 [802,] 0.0003407555 0.0003317627 0.0001114467
 [803,] 0.0003407435 0.0003318630 0.0001114377
 [804,] 0.0003416105 0.0003250587 0.0001080418
 [805,] 0.0003428721 0.0003700759 0.0001175907
 [806,] 0.0003407461 0.0003334609 0.0001120224
 [807,] 0.0003407355 0.0003318992 0.0001114197
 [808,] 0.0003428832 0.0003706138 0.0001177143
 [809,] 0.0003414506 0.0003320333 0.0001110834
 [810,] 0.0003432075 0.0003295516 0.0001088898
 [811,] 0.0003407595 0.0003135355 0.0001044214
 [812,] 0.0003407597 0.0003136151 0.0001044628
 [813,] 0.0003405488 0.0003042458 0.0001011897
 [814,] 0.0003414520 0.0003337040 0.0001116684
 [815,] 0.0003414414 0.0003327224 0.0001112300
 [816,] 0.0003407503 0.0003150633 0.0001051086
 [817,] 0.0003407957 0.0003139056 0.0001046523
 [818,] 0.0003428020 0.0003628534 0.0001158149
 [819,] 0.0003405726 0.0003037170 0.0001009970
 [820,] 0.0003406685 0.0003044454 0.0001011752
 [821,] 0.0003433927 0.0003456602 0.0001111506
 [822,] 0.0003405439 0.0003709261 0.0001215552
 [823,] 0.0003421431 0.0003600064 0.0001161671
 [824,] 0.0003428374 0.0003620986 0.0001155122
 [825,] 0.0003414047 0.0003347505 0.0001112049
 [826,] 0.0003414397 0.0004399379 0.0001423113
 [827,] 0.0003413499 0.0003681988 0.0001191180
 [828,] 0.0003413662 0.0004402246 0.0001430165
 [829,] 0.0003413686 0.0004426836 0.0001437627
 [830,] 0.0003413470 0.0004343303 0.0001416522
 [831,] 0.0003413632 0.0004495402 0.0001459630
 [832,] 0.0003413528 0.0004265017 0.0001388786
 [833,] 0.0003413838 0.0003940815 0.0001284994
 [834,] 0.0003413991 0.0003510160 0.0001155387
 [835,] 0.0003403613 0.0003218678 0.0001069148
 [836,] 0.0003413513 0.0003393963 0.0001128473
 [837,] 0.0003427670 0.0003076138 0.0001030488
 [838,] 0.0003430774 0.0003076522 0.0001026589
 [839,] 0.0003413196 0.0003458403 0.0001142623
 [840,] 0.0003403917 0.0003202266 0.0001063989
 [841,] 0.0003403750 0.0003197088 0.0001062159
 [842,] 0.0003405007 0.0003351122 0.0001121020
 [843,] 0.0003414062 0.0003387814 0.0001130372
 [844,] 0.0003404543 0.0003275758 0.0001089415
 [845,] 0.0003412843 0.0003410054 0.0001129598
 [846,] 0.0003403897 0.0003201282 0.0001063023
 [847,] 0.0003413510 0.0003393872 0.0001130198
 [848,] 0.0003404035 0.0003200575 0.0001062736
 [849,] 0.0003411498 0.0003432893 0.0001154962
 [850,] 0.0003404130 0.0003202651 0.0001063173
 [851,] 0.0003404080 0.0003202830 0.0001063253
 [852,] 0.0003415623 0.0003082083 0.0001034033
 [853,] 0.0003414087 0.0003201355 0.0001083432
 [854,] 0.0003413845 0.0003235730 0.0001086912
 [855,] 0.0003412741 0.0003207805 0.0001066605
 [856,] 0.0003411532 0.0003205108 0.0001065846
 [857,] 0.0003405171 0.0003106061 0.0001034326
 [858,] 0.0003421752 0.0003361770 0.0001118992
 [859,] 0.0003417653 0.0003284395 0.0001107180
 [860,] 0.0003418745 0.0003412404 0.0001116524
 [861,] 0.0003415672 0.0003313668 0.0001116015
 [862,] 0.0003417913 0.0003275438 0.0001081927
 [863,] 0.0003412762 0.0003198693 0.0001067102
 [864,] 0.0003430138 0.0003217291 0.0001095984
 [865,] 0.0003409176 0.0003610139 0.0001186261
 [866,] 0.0003412338 0.0003933710 0.0001301025
 [867,] 0.0003418099 0.0003606257 0.0001146316
 [868,] 0.0003417407 0.0003623475 0.0001152236
 [869,] 0.0003417441 0.0003643657 0.0001157702
 [870,] 0.0003409080 0.0003318893 0.0001094064
 [871,] 0.0003409172 0.0003318156 0.0001093434
 [872,] 0.0003417290 0.0003703649 0.0001174344
 [873,] 0.0003417604 0.0003678657 0.0001166942
 [874,] 0.0003414379 0.0003158559 0.0001041967
 [875,] 0.0003417879 0.0003699358 0.0001172072
 [876,] 0.0003417117 0.0003710373 0.0001176467
 [877,] 0.0003428244 0.0003403102 0.0001152220
 [878,] 0.0003417384 0.0003668814 0.0001164573
 [879,] 0.0003417300 0.0003719870 0.0001178708
 [880,] 0.0003415699 0.0003636832 0.0001158799
 [881,] 0.0003412196 0.0003875505 0.0001288310
 [882,] 0.0003416672 0.0003663855 0.0001164492
 [883,] 0.0003416235 0.0003675040 0.0001168374
 [884,] 0.0003415783 0.0003676893 0.0001169745
 [885,] 0.0003417647 0.0003470750 0.0001110701
 [886,] 0.0003415668 0.0003297016 0.0001097351
 [887,] 0.0003416529 0.0003667910 0.0001165848
 [888,] 0.0003416371 0.0003661492 0.0001164370
 [889,] 0.0003416099 0.0003668875 0.0001166906
 [890,] 0.0003412627 0.0003454290 0.0001144098
 [891,] 0.0003416000 0.0003695987 0.0001174588
 [892,] 0.0003416018 0.0003626058 0.0001155275
 [893,] 0.0003416452 0.0003642096 0.0001158900
 [894,] 0.0003415725 0.0003650318 0.0001162494
 [895,] 0.0003415660 0.0003657511 0.0001164604
 [896,] 0.0003415753 0.0003659982 0.0001165109
 [897,] 0.0003415801 0.0003656659 0.0001164099
 [898,] 0.0003415910 0.0003648088 0.0001161535
 [899,] 0.0003408856 0.0003455712 0.0001138324
 [900,] 0.0003415289 0.0003769650 0.0001196544
 [901,] 0.0003416799 0.0003679424 0.0001168525
 [902,] 0.0003412210 0.0003852995 0.0001279587
 [903,] 0.0003412189 0.0003849454 0.0001280764
 [904,] 0.0003418561 0.0003659347 0.0001160007
 [905,] 0.0003425299 0.0003293390 0.0001103288
 [906,] 0.0003417658 0.0003600581 0.0001145527
 [907,] 0.0003423434 0.0003293023 0.0001101848
 [908,] 0.0003422541 0.0003186713 0.0001073432
 [909,] 0.0003408791 0.0003630740 0.0001211319
 [910,] 0.0003418155 0.0003591535 0.0001142313
 [911,] 0.0003412171 0.0003848052 0.0001278235
 [912,] 0.0003419538 0.0003616137 0.0001146772
 [913,] 0.0003412159 0.0003826362 0.0001271877
 [914,] 0.0003408877 0.0003946138 0.0001323926
 [915,] 0.0003417317 0.0003625911 0.0001152962
 [916,] 0.0003415936 0.0003184340 0.0001038036
 [917,] 0.0003414137 0.0003400758 0.0001131595
 [918,] 0.0003419796 0.0003617659 0.0001146839
 [919,] 0.0003408794 0.0003592673 0.0001198632
 [920,] 0.0003417446 0.0003585334 0.0001141746
 [921,] 0.0003418363 0.0003617601 0.0001149000
 [922,] 0.0003417945 0.0004473056 0.0001389991
 [923,] 0.0003412814 0.0003868973 0.0001301539
 [924,] 0.0003412780 0.0003865065 0.0001299764
 [925,] 0.0003418376 0.0003619395 0.0001149455
 [926,] 0.0003412194 0.0003887238 0.0001290705
 [927,] 0.0003416983 0.0003617714 0.0001151290
 [928,] 0.0003408891 0.0003980543 0.0001335875
 [929,] 0.0003418005 0.0003407180 0.0001128091
 [930,] 0.0003417480 0.0003601127 0.0001145959
 [931,] 0.0003408772 0.0003977476 0.0001332549
 [932,] 0.0003417873 0.0003584041 0.0001140763
 [933,] 0.0003418431 0.0003639804 0.0001154875
 [934,] 0.0003418481 0.0003629694 0.0001152074
 [935,] 0.0003418007 0.0003598968 0.0001144527
 [936,] 0.0003418080 0.0003601289 0.0001145038
 [937,] 0.0003418334 0.0003608518 0.0001146588
 [938,] 0.0003417628 0.0003596891 0.0001144567
 [939,] 0.0003408948 0.0003966609 0.0001331963
 [940,] 0.0003417038 0.0003600743 0.0001146582
 [941,] 0.0003413064 0.0003751739 0.0001265780
 [942,] 0.0003412173 0.0003907174 0.0001299218
 [943,] 0.0003425057 0.0003347897 0.0001097515
 [944,] 0.0003415970 0.0003506310 0.0001122538
 [945,] 0.0003425390 0.0003249158 0.0001071414
 [946,] 0.0003424926 0.0003260128 0.0001084781
 [947,] 0.0003412169 0.0003831488 0.0001276776
 [948,] 0.0003416523 0.0003519518 0.0001125273
 [949,] 0.0003428634 0.0004571497 0.0001676063
 [950,] 0.0003417111 0.0003552733 0.0001133367
 [951,] 0.0003424634 0.0003295812 0.0001098782
 [952,] 0.0003417199 0.0003506568 0.0001120777
 [953,] 0.0003417136 0.0003517395 0.0001123781
 [954,] 0.0003415938 0.0003552795 0.0001135385
 [955,] 0.0003425352 0.0003259454 0.0001084841
 [956,] 0.0003417022 0.0003501671 0.0001119687
 [957,] 0.0003416561 0.0003503914 0.0001120970
 [958,] 0.0003416606 0.0003494056 0.0001118243
 [959,] 0.0003421448 0.0003176231 0.0001067541
 [960,] 0.0003412176 0.0003871905 0.0001289527
 [961,] 0.0003415532 0.0003500538 0.0001121636
 [962,] 0.0003408853 0.0003854669 0.0001292311
 [963,] 0.0003415381 0.0003510385 0.0001124600
 [964,] 0.0003416672 0.0003342449 0.0001109913
 [965,] 0.0003415335 0.0003505905 0.0001123448
 [966,] 0.0003417061 0.0003601297 0.0001146674
 [967,] 0.0003413078 0.0003966260 0.0001338182
 [968,] 0.0003412702 0.0003871779 0.0001301113
 [969,] 0.0003412173 0.0003870167 0.0001289217
 [970,] 0.0003412713 0.0003721711 0.0001252030
 [971,] 0.0003418408 0.0003401455 0.0001137546
 [972,] 0.0003414212 0.0003491915 0.0001121396
 [973,] 0.0003412848 0.0003866817 0.0001301075
 [974,] 0.0003412830 0.0003840880 0.0001291874
 [975,] 0.0003414557 0.0003513788 0.0001126842
 [976,] 0.0003415947 0.0003510375 0.0001123674
 [977,] 0.0003413055 0.0003519721 0.0001131157
 [978,] 0.0003422981 0.0003342359 0.0001097249
 [979,] 0.0003414041 0.0003486640 0.0001120227
 [980,] 0.0003414862 0.0003451914 0.0001109435
 [981,] 0.0003413770 0.0003520390 0.0001130021
 [982,] 0.0003422297 0.0003290790 0.0001106797
 [983,] 0.0003414742 0.0003507970 0.0001124933
 [984,] 0.0003414784 0.0003507022 0.0001124606
 [985,] 0.0003414409 0.0003515636 0.0001127599
 [986,] 0.0003409400 0.0003544201 0.0001174701
 [987,] 0.0003421490 0.0003290758 0.0001103783
 [988,] 0.0003423294 0.0003347109 0.0001097854
 [989,] 0.0003423844 0.0003260608 0.0001084376
 [990,] 0.0003411097 0.0003405368 0.0001132530
 [991,] 0.0003412194 0.0003874856 0.0001292023
 [992,] 0.0003421698 0.0003297887 0.0001111519
 [993,] 0.0003414710 0.0003490912 0.0001120310
 [994,] 0.0003412141 0.0003491268 0.0001162745
 [995,] 0.0003414289 0.0003486107 0.0001119631
 [996,] 0.0003417372 0.0003387495 0.0001124158
 [997,] 0.0003414692 0.0003496994 0.0001121967
 [998,] 0.0003416660 0.0003557605 0.0001135329
 [999,] 0.0003412385 0.0003336202 0.0001109692
[1000,] 0.0003431522 0.0003399001 0.0001130233
[1001,] 0.0003417258 0.0003663268 0.0001163278
[1002,] 0.0003418054 0.0003641535 0.0001156017
[1003,] 0.0003417007 0.0003712891 0.0001177362
[1004,] 0.0003421727 0.0003270107 0.0001083007
[1005,] 0.0003412177 0.0003870368 0.0001289774
[1006,] 0.0003424682 0.0003260986 0.0001081582
[1007,] 0.0003418793 0.0003221075 0.0001071142
[1008,] 0.0003409295 0.0003598508 0.0001186257
[1009,] 0.0003419755 0.0003220826 0.0001070806
[1010,] 0.0003408701 0.0004162664 0.0001379344
[1011,] 0.0003412587 0.0003672450 0.0001231068
[1012,] 0.0003423390 0.0003298365 0.0001105582
[1013,] 0.0003412742 0.0003639437 0.0001221539
[1014,] 0.0003412374 0.0003873744 0.0001294841
[1015,] 0.0003412408 0.0003928921 0.0001314215
[1016,] 0.0003412609 0.0003719943 0.0001247759
[1017,] 0.0003422315 0.0003296442 0.0001102137
[1018,] 0.0003424962 0.0003339109 0.0001140484
[1019,] 0.0003424325 0.0003296496 0.0001101582
[1020,] 0.0003412218 0.0003334533 0.0001109243
[1021,] 0.0003414257 0.0003429865 0.0001154517
[1022,] 0.0003412370 0.0003876086 0.0001295304
[1023,] 0.0003418434 0.0003317304 0.0001090330
[1024,] 0.0003413690 0.0003392912 0.0001130055
[1025,] 0.0003415265 0.0003685857 0.0001235372
[1026,] 0.0003409148 0.0003652969 0.0001215345
[1027,] 0.0003416174 0.0003322994 0.0001106387
[1028,] 0.0003417265 0.0003245809 0.0001076267
[1029,] 0.0003413844 0.0003397924 0.0001131272
[1030,] 0.0003413234 0.0003792787 0.0001277986
[1031,] 0.0003413080 0.0003785942 0.0001274009
[1032,] 0.0003420188 0.0003279012 0.0001066081
[1033,] 0.0003413880 0.0003395902 0.0001130917
[1034,] 0.0003413768 0.0003395825 0.0001130912
[1035,] 0.0003413841 0.0003395957 0.0001130798
[1036,] 0.0003418141 0.0003274397 0.0001084439
[1037,] 0.0003418245 0.0003374117 0.0001118787
[1038,] 0.0003409777 0.0003745079 0.0001256765
[1039,] 0.0003416018 0.0003216519 0.0001070654
[1040,] 0.0003421707 0.0003222919 0.0001074124
[1041,] 0.0003412246 0.0003042255 0.0001013961
[1042,] 0.0003415337 0.0003387401 0.0001129624
[1043,] 0.0003413703 0.0003384848 0.0001126619
[1044,] 0.0003418096 0.0003243529 0.0001075994
[1045,] 0.0003413425 0.0003771749 0.0001272026
[1046,] 0.0003416905 0.0003389660 0.0001130896
[1047,] 0.0003411937 0.0003332906 0.0001109796
[1048,] 0.0003422396 0.0003401147 0.0001139594
[1049,] 0.0003413423 0.0003835814 0.0001294783
[1050,] 0.0003413395 0.0003414515 0.0001138180
[1051,] 0.0003413369 0.0003414472 0.0001138062
[1052,] 0.0003427237 0.0003556143 0.0001247006
[1053,] 0.0003413774 0.0003396549 0.0001131074
[1054,] 0.0003413650 0.0003796404 0.0001282440
[1055,] 0.0003417567 0.0003275807 0.0001084695
[1056,] 0.0003443110 0.0003399493 0.0001130511
[1057,] 0.0003413193 0.0003808827 0.0001283416
[1058,] 0.0003413395 0.0003818903 0.0001288575
[1059,] 0.0003412069 0.0003351011 0.0001114734
[1060,] 0.0003410137 0.0003587099 0.0001207432
[1061,] 0.0003410040 0.0003658739 0.0001229562
[1062,] 0.0003415063 0.0003639089 0.0001162630
[1063,] 0.0003409970 0.0003649945 0.0001226026
[1064,] 0.0003418233 0.0003374355 0.0001118870
[1065,] 0.0003410081 0.0003685377 0.0001239266
[1066,] 0.0003416543 0.0003276310 0.0001084961
[1067,] 0.0003409838 0.0003563490 0.0001196881
[1068,] 0.0003410413 0.0003933565 0.0001332011
[1069,] 0.0003414106 0.0003753213 0.0001269711
[1070,] 0.0003413827 0.0003465998 0.0001151500
[1071,] 0.0003413772 0.0003396326 0.0001131016
[1072,] 0.0003417468 0.0003276032 0.0001084767
[1073,] 0.0003413882 0.0003397409 0.0001131098
[1074,] 0.0003413890 0.0003396362 0.0001130976
[1075,] 0.0003413991 0.0003399216 0.0001132739
[1076,] 0.0003416150 0.0003324424 0.0001106976
[1077,] 0.0003422118 0.0003398595 0.0001147076
[1078,] 0.0003415988 0.0003255843 0.0001083355
[1079,] 0.0003406635 0.0003395765 0.0001112261
[1080,] 0.0003413899 0.0003813030 0.0001290042
[1081,] 0.0003418210 0.0003297624 0.0001088097
[1082,] 0.0003414542 0.0003282887 0.0001076338
[1083,] 0.0003414767 0.0003927403 0.0001340988
[1084,] 0.0003430861 0.0003642422 0.0001291146
[1085,] 0.0003414432 0.0003962054 0.0001351766
[1086,] 0.0003422218 0.0003579825 0.0001136645
[1087,] 0.0003418610 0.0003395204 0.0001123892
[1088,] 0.0003416188 0.0003619774 0.0001249741
[1089,] 0.0003418899 0.0003258398 0.0001080279
[1090,] 0.0003414035 0.0003829806 0.0001296915
[1091,] 0.0003416153 0.0003330291 0.0001108834
[1092,] 0.0003411975 0.0003334215 0.0001111031
[1093,] 0.0003414238 0.0003879764 0.0001320763
[1094,] 0.0003416102 0.0003321651 0.0001106378
[1095,] 0.0003412095 0.0003350530 0.0001114829
[1096,] 0.0003412468 0.0003385250 0.0001126976
[1097,] 0.0003420242 0.0003251979 0.0001059876
[1098,] 0.0003422601 0.0003193168 0.0001035494
[1099,] 0.0003415492 0.0003907222 0.0001337271
[1100,] 0.0003412462 0.0003383541 0.0001126523
[1101,] 0.0003429742 0.0003501759 0.0001214332
[1102,] 0.0003429161 0.0003229067 0.0001085600
[1103,] 0.0003419035 0.0003249606 0.0001076495
[1104,] 0.0003416178 0.0003373843 0.0001122582
[1105,] 0.0003407477 0.0003563655 0.0001184467
[1106,] 0.0003426684 0.0003215144 0.0001052173
[1107,] 0.0003427540 0.0003129910 0.0001044721
[1108,] 0.0003414054 0.0004151156 0.0001418524
[1109,] 0.0003408963 0.0003581969 0.0001167823
[1110,] 0.0003410165 0.0003097226 0.0001029956
[1111,] 0.0003414123 0.0003387618 0.0001127410
[1112,] 0.0003410820 0.0003092314 0.0001018644
[1113,] 0.0003411327 0.0003184237 0.0001041601
[1114,] 0.0003411703 0.0003171941 0.0001037975
[1115,] 0.0003413134 0.0003695338 0.0001246981
[1116,] 0.0003420139 0.0003165042 0.0001058972
[1117,] 0.0003410828 0.0003048126 0.0001009757
[1118,] 0.0003435838 0.0003239368 0.0001054392
[1119,] 0.0003420113 0.0003165641 0.0001059490
[1120,] 0.0003437470 0.0003236234 0.0001053651
[1121,] 0.0003434734 0.0003246754 0.0001055710
[1122,] 0.0003410615 0.0003177694 0.0001040641
[1123,] 0.0003410622 0.0003178528 0.0001040852
[1124,] 0.0003408970 0.0003144549 0.0001035037
[1125,] 0.0003410953 0.0003176829 0.0001040040
[1126,] 0.0003409993 0.0003149797 0.0001034805
[1127,] 0.0003409806 0.0003176414 0.0001041233
[1128,] 0.0003410691 0.0003174615 0.0001039730
[1129,] 0.0003418509 0.0003316500 0.0001103136
[1130,] 0.0003411524 0.0003177869 0.0001039738
[1131,] 0.0003417233 0.0003761522 0.0001198357
[1132,] 0.0003418343 0.0003218628 0.0001086528
[1133,] 0.0003434890 0.0003083868 0.0001024607
[1134,] 0.0003415005 0.0003290579 0.0001083492
[1135,] 0.0003413610 0.0003296833 0.0001095541
[1136,] 0.0003413540 0.0003307339 0.0001099125
[1137,] 0.0003407927 0.0003183225 0.0001060274
[1138,] 0.0003412093 0.0003374809 0.0001123629
[1139,] 0.0003411730 0.0003425292 0.0001136110
[1140,] 0.0003424635 0.0003165518 0.0001050872
[1141,] 0.0003412239 0.0003599320 0.0001206875
[1142,] 0.0003416611 0.0003340104 0.0001109325
[1143,] 0.0003416738 0.0003333753 0.0001107443
[1144,] 0.0003418789 0.0003161037 0.0001053803
[1145,] 0.0003413956 0.0003157180 0.0001053131
[1146,] 0.0003424648 0.0003252260 0.0001067819
[1147,] 0.0003418350 0.0003163230 0.0001058239
[1148,] 0.0003419047 0.0003156938 0.0001057554
[1149,] 0.0003413902 0.0003374546 0.0001118608
[1150,] 0.0003416936 0.0003342055 0.0001109411
[1151,] 0.0003413649 0.0003723438 0.0001261297
[1152,] 0.0003412041 0.0003170725 0.0001055076
[1153,] 0.0003415307 0.0003381254 0.0001122124
[1154,] 0.0003432285 0.0003231708 0.0001059521
[1155,] 0.0003418641 0.0003243172 0.0001099243
[1156,] 0.0003420082 0.0003333593 0.0001076835
[1157,] 0.0003417045 0.0003378080 0.0001135654
[1158,] 0.0003412301 0.0003165295 0.0001053499
[1159,] 0.0003417708 0.0003225703 0.0001090248
[1160,] 0.0003406885 0.0003077410 0.0001018103
[1161,] 0.0003412371 0.0003381176 0.0001121529
[1162,] 0.0003416914 0.0003362907 0.0001114965
[1163,] 0.0003412066 0.0003381328 0.0001122023
[1164,] 0.0003416672 0.0003355477 0.0001113280
[1165,] 0.0003415256 0.0003381854 0.0001122333
[1166,] 0.0003416357 0.0003365477 0.0001116742
[1167,] 0.0003421555 0.0003368485 0.0001084075
[1168,] 0.0003415081 0.0003382617 0.0001122782
[1169,] 0.0003419150 0.0003256228 0.0001105503
[1170,] 0.0003412336 0.0003156101 0.0001049627
[1171,] 0.0003416113 0.0003325235 0.0001110022
[1172,] 0.0003416297 0.0003370899 0.0001118444
[1173,] 0.0003418576 0.0003255962 0.0001105045
[1174,] 0.0003414785 0.0003562158 0.0001173361
[1175,] 0.0003418207 0.0003216999 0.0001086466
[1176,] 0.0003412317 0.0003164150 0.0001034519
[1177,] 0.0003416453 0.0003362709 0.0001115737
[1178,] 0.0003421865 0.0003451234 0.0001104633
[1179,] 0.0003412355 0.0003166431 0.0001053448
[1180,] 0.0003415606 0.0003345168 0.0001118414
[1181,] 0.0003415918 0.0003425027 0.0001152872
[1182,] 0.0003411855 0.0003169039 0.0001054586
[1183,] 0.0003416483 0.0003356773 0.0001113866
[1184,] 0.0003429418 0.0003512033 0.0001113954
[1185,] 0.0003415423 0.0003434457 0.0001156517
[1186,] 0.0003416506 0.0003355207 0.0001113379
[1187,] 0.0003415341 0.0003421236 0.0001132362
[1188,] 0.0003424300 0.0003216970 0.0001045050
[1189,] 0.0003407583 0.0003062906 0.0001014755
[1190,] 0.0003416954 0.0003407314 0.0001098552
[1191,] 0.0003411613 0.0003171714 0.0001054744
[1192,] 0.0003411638 0.0003170701 0.0001054535
[1193,] 0.0003416670 0.0003349557 0.0001111523
[1194,] 0.0003416640 0.0003323425 0.0001104064
[1195,] 0.0003412132 0.0003190516 0.0001058361
[1196,] 0.0003415213 0.0003397135 0.0001133844
[1197,] 0.0003415380 0.0003405160 0.0001127879
[1198,] 0.0003416091 0.0003488818 0.0001153452
[1199,] 0.0003408134 0.0003065017 0.0001019772
[1200,] 0.0003416453 0.0003462024 0.0001143416
[1201,] 0.0003432456 0.0003367799 0.0001077097
[1202,] 0.0003411601 0.0003174793 0.0001055471
[1203,] 0.0003427774 0.0003215205 0.0001042513
[1204,] 0.0003408860 0.0003066015 0.0001019509
[1205,] 0.0003423702 0.0003315820 0.0001111403
[1206,] 0.0003420000 0.0003364918 0.0001084800
[1207,] 0.0003421997 0.0003363733 0.0001082800
[1208,] 0.0003415005 0.0003384528 0.0001122779
[1209,] 0.0003414995 0.0003359672 0.0001126115
[1210,] 0.0003415024 0.0003356897 0.0001116441
[1211,] 0.0003416229 0.0003240735 0.0001093618
[1212,] 0.0003414151 0.0003185300 0.0001067374
[1213,] 0.0003412624 0.0003482179 0.0001135870
[1214,] 0.0003409224 0.0003441984 0.0001171869
[1215,] 0.0003405395 0.0003280049 0.0001098276
[1216,] 0.0003415307 0.0003415167 0.0001137707
[1217,] 0.0003432233 0.0003392576 0.0001132910
[1218,] 0.0003412908 0.0003395474 0.0001119795
[1219,] 0.0003425462 0.0003232943 0.0001076555
[1220,] 0.0003415129 0.0003404536 0.0001130138
[1221,] 0.0003416553 0.0003162495 0.0001055339
[1222,] 0.0003435439 0.0003289732 0.0001127684
[1223,] 0.0003415118 0.0003443235 0.0001154952
[1224,] 0.0003407836 0.0003195231 0.0001068614
[1225,] 0.0003424428 0.0003201123 0.0001084147
[1226,] 0.0003424224 0.0003241971 0.0001103513
[1227,] 0.0003408313 0.0003325972 0.0001103631
[1228,] 0.0003412275 0.0003375761 0.0001120755
[1229,] 0.0003413532 0.0003313249 0.0001104738
[1230,] 0.0003411227 0.0003157096 0.0001050303
[1231,] 0.0003420020 0.0003230030 0.0001094343
[1232,] 0.0003414760 0.0003402101 0.0001131231
[1233,] 0.0003437179 0.0003228860 0.0001086259
[1234,] 0.0003416829 0.0003268328 0.0001078924
[1235,] 0.0003421429 0.0003223725 0.0001076099
[1236,] 0.0003412437 0.0003356034 0.0001117809
[1237,] 0.0003414103 0.0003231925 0.0001070625
[1238,] 0.0003412190 0.0003372595 0.0001113348
[1239,] 0.0003406643 0.0003243582 0.0001074935
[1240,] 0.0003406125 0.0003101273 0.0001030716
[1241,] 0.0003414856 0.0003406788 0.0001138266
[1242,] 0.0003406693 0.0003241687 0.0001074059
[1243,] 0.0003415977 0.0003362610 0.0001114533
[1244,] 0.0003406700 0.0003151001 0.0001046951
[1245,] 0.0003406663 0.0003246445 0.0001075727
[1246,] 0.0003406709 0.0003245246 0.0001075093
[1247,] 0.0003421619 0.0003209772 0.0001084147
[1248,] 0.0003406748 0.0003243031 0.0001074211
[1249,] 0.0003411716 0.0003426905 0.0001145574
[1250,] 0.0003406450 0.0003207492 0.0001065230
[1251,] 0.0003412308 0.0003370575 0.0001112570
[1252,] 0.0003412589 0.0003382804 0.0001122287
[1253,] 0.0003429043 0.0003327058 0.0001123278
```
