## Supplementary material for "Characterization of shared and ancestry-specific signals driving complex traits using multi-ancestry fine-mapping": s1_data.bim

```
17	chr17:43860714:A:T	0	43860714	T	A
17	chr17:43860817:A:C	0	43860817	C	A
17	chr17:43864420:C:G	0	43864420	G	C
17	chr17:43864540:C:A	0	43864540	A	C
17	chr17:43865334:A:G	0	43865334	G	A
17	chr17:43867497:T:G	0	43867497	G	T
17	chr17:43868196:C:T	0	43868196	T	C
17	chr17:43868220:A:G	0	43868220	G	A
17	chr17:43868401:C:T	0	43868401	T	C
17	chr17:43868408:G:A	0	43868408	A	G
17	chr17:43868764:C:G	0	43868764	G	C
17	chr17:43868812:G:T	0	43868812	T	G
17	chr17:43869082:C:G	0	43869082	G	C
17	chr17:43869145:G:A	0	43869145	A	G
17	chr17:43869705:G:A	0	43869705	A	G
17	chr17:43873209:C:T	0	43873209	T	C
17	chr17:43873571:G:A	0	43873571	A	G
17	chr17:43873860:T:C	0	43873860	C	T
17	chr17:43873909:T:C	0	43873909	C	T
17	chr17:43873915:C:T	0	43873915	T	C
17	chr17:43874677:A:T	0	43874677	T	A
17	chr17:43875844:G:A	0	43875844	A	G
17	chr17:43876630:T:C	0	43876630	C	T
17	chr17:43876674:CACAT:C	0	43876674	C	CACAT
17	chr17:43876993:A:G	0	43876993	G	A
17	chr17:43877234:A:G	0	43877234	G	A
17	chr17:43877790:A:G	0	43877790	G	A
17	chr17:43882773:A:G	0	43882773	G	A
17	chr17:43882975:T:C	0	43882975	C	T
17	chr17:43883683:T:C	0	43883683	C	T
17	chr17:43884083:C:T	0	43884083	T	C
17	chr17:43884421:C:T	0	43884421	T	C
17	chr17:43884804:A:AT	0	43884804	AT	A
17	chr17:43885837:G:A	0	43885837	A	G
17	chr17:43886231:A:G	0	43886231	G	A
17	chr17:43886715:A:G	0	43886715	G	A
17	chr17:43887148:C:T	0	43887148	T	C
17	chr17:43887832:C:G	0	43887832	G	C
17	chr17:43888463:G:A	0	43888463	A	G
17	chr17:43888967:T:C	0	43888967	C	T
17	chr17:43889102:T:C	0	43889102	C	T
17	chr17:43889661:G:A	0	43889661	A	G
17	chr17:43889978:A:T	0	43889978	T	A
17	chr17:43890215:G:A	0	43890215	A	G
17	chr17:43890820:A:AG	0	43890820	AG	A
17	chr17:43891663:A:G	0	43891663	G	A
17	chr17:43891933:A:C	0	43891933	C	A
17	chr17:43892823:T:C	0	43892823	C	T
17	chr17:43892900:A:T	0	43892900	T	A
17	chr17:43892977:G:T	0	43892977	T	G
17	chr17:43893538:C:G	0	43893538	G	C
17	chr17:43894071:G:A	0	43894071	A	G
17	chr17:43894837:AGGCAGGAG:A	0	43894837	A	AGGCAGGAG
17	chr17:43896006:T:C	0	43896006	C	T
17	chr17:43897522:TACTC:T	0	43897522	T	TACTC
17	chr17:43897883:C:G	0	43897883	G	C
17	chr17:43898579:A:G	0	43898579	G	A
17	chr17:43899368:C:T	0	43899368	T	C
17	chr17:43899372:G:A	0	43899372	A	G
17	chr17:43899380:G:C	0	43899380	C	G
17	chr17:43899392:CCA:C	0	43899392	C	CCA
17	chr17:43899560:G:C	0	43899560	C	G
17	chr17:43901388:G:T	0	43901388	T	G
17	chr17:43902398:G:A	0	43902398	A	G
17	chr17:43902728:G:A	0	43902728	A	G
17	chr17:43902812:T:C	0	43902812	C	T
17	chr17:43902932:T:C	0	43902932	C	T
17	chr17:43903676:G:C	0	43903676	C	G
17	chr17:43903932:T:C	0	43903932	C	T
17	chr17:43904036:G:A	0	43904036	A	G
17	chr17:43904644:G:A	0	43904644	A	G
17	chr17:43904885:C:A	0	43904885	A	C
17	chr17:43904978:C:G	0	43904978	G	C
17	chr17:43905195:A:T	0	43905195	T	A
17	chr17:43906049:C:T	0	43906049	T	C
17	chr17:43906120:G:T	0	43906120	T	G
17	chr17:43906130:G:A	0	43906130	A	G
17	chr17:43906248:A:G	0	43906248	G	A
17	chr17:43906259:G:C	0	43906259	C	G
17	chr17:43907481:C:G	0	43907481	G	C
17	chr17:43908477:A:G	0	43908477	G	A
17	chr17:43909694:A:G	0	43909694	G	A
17	chr17:43910073:G:A	0	43910073	A	G
17	chr17:43910403:G:C	0	43910403	C	G
17	chr17:43910664:G:A	0	43910664	A	G
17	chr17:43911085:G:C	0	43911085	C	G
17	chr17:43911624:C:T	0	43911624	T	C
17	chr17:43912450:T:C	0	43912450	C	T
17	chr17:43912607:G:GA	0	43912607	GA	G
17	chr17:43913093:TAC:T	0	43913093	T	TAC
17	chr17:43913122:ACT:A	0	43913122	A	ACT
17	chr17:43913494:C:T	0	43913494	T	C
17	chr17:43913965:C:A	0	43913965	A	C
17	chr17:43915249:T:C	0	43915249	C	T
17	chr17:43915305:C:G	0	43915305	G	C
17	chr17:43915353:T:C	0	43915353	C	T
17	chr17:43915649:T:C	0	43915649	C	T
17	chr17:43916513:C:G	0	43916513	G	C
17	chr17:43916686:G:A	0	43916686	A	G
17	chr17:43917328:G:A	0	43917328	A	G
17	chr17:43917424:T:C	0	43917424	C	T
17	chr17:43917426:C:T	0	43917426	T	C
17	chr17:43917664:T:C	0	43917664	C	T
17	chr17:43917930:C:G	0	43917930	G	C
17	chr17:43918423:A:T	0	43918423	T	A
17	chr17:43918793:C:T	0	43918793	T	C
17	chr17:43919346:T:C	0	43919346	C	T
17	chr17:43919350:C:G	0	43919350	G	C
17	chr17:43919364:C:T	0	43919364	T	C
17	chr17:43919658:A:G	0	43919658	G	A
17	chr17:43919940:A:G	0	43919940	G	A
17	chr17:43920127:G:T	0	43920127	T	G
17	chr17:43920344:T:C	0	43920344	C	T
17	chr17:43921495:A:C	0	43921495	C	A
17	chr17:43921788:T:A	0	43921788	A	T
17	chr17:43921849:C:T	0	43921849	T	C
17	chr17:43923182:C:T	0	43923182	T	C
17	chr17:43923752:T:C	0	43923752	C	T
17	chr17:43924520:A:C	0	43924520	C	A
17	chr17:43925078:T:G	0	43925078	G	T
17	chr17:43925909:C:T	0	43925909	T	C
17	chr17:43926029:G:A	0	43926029	A	G
17	chr17:43926180:G:A	0	43926180	A	G
17	chr17:43926534:G:A	0	43926534	A	G
17	chr17:43927692:A:C	0	43927692	C	A
17	chr17:43927825:G:A	0	43927825	A	G
17	chr17:43927932:G:A	0	43927932	A	G
17	chr17:43927970:G:A	0	43927970	A	G
17	chr17:43927998:A:T	0	43927998	T	A
17	chr17:43928178:G:A	0	43928178	A	G
17	chr17:43928247:A:G	0	43928247	G	A
17	chr17:43928373:T:C	0	43928373	C	T
17	chr17:43928891:C:T	0	43928891	T	C
17	chr17:43929167:C:T	0	43929167	T	C
17	chr17:43930114:A:G	0	43930114	G	A
17	chr17:43930248:A:T	0	43930248	T	A
17	chr17:43930282:G:A	0	43930282	A	G
17	chr17:43930778:A:G	0	43930778	G	A
17	chr17:43931576:G:A	0	43931576	A	G
17	chr17:43931843:G:A	0	43931843	A	G
17	chr17:43931982:TTTTTTTC:T	0	43931982	T	TTTTTTTC
17	chr17:43932249:G:A	0	43932249	A	G
17	chr17:43932548:C:T	0	43932548	T	C
17	chr17:43932877:T:A	0	43932877	A	T
17	chr17:43932991:C:T	0	43932991	T	C
17	chr17:43933623:G:C	0	43933623	C	G
17	chr17:43934455:G:A	0	43934455	A	G
17	chr17:43935352:G:A	0	43935352	A	G
17	chr17:43935445:C:A	0	43935445	A	C
17	chr17:43935558:C:T	0	43935558	T	C
17	chr17:43936131:A:T	0	43936131	T	A
17	chr17:43936366:C:T	0	43936366	T	C
17	chr17:43936694:G:A	0	43936694	A	G
17	chr17:43936772:G:T	0	43936772	T	G
17	chr17:43936979:A:C	0	43936979	C	A
17	chr17:43936993:T:C	0	43936993	C	T
17	chr17:43938327:C:T	0	43938327	T	C
17	chr17:43938977:GC:G	0	43938977	G	GC
17	chr17:43941103:T:C	0	43941103	C	T
17	chr17:43942126:C:T	0	43942126	T	C
17	chr17:43943880:A:G	0	43943880	G	A
17	chr17:43944339:G:A	0	43944339	A	G
17	chr17:43944520:C:A	0	43944520	A	C
17	chr17:43944573:G:A	0	43944573	A	G
17	chr17:43944891:G:A	0	43944891	A	G
17	chr17:43944996:C:T	0	43944996	T	C
17	chr17:43945275:C:G	0	43945275	G	C
17	chr17:43945522:A:G	0	43945522	G	A
17	chr17:43946443:A:G	0	43946443	G	A
17	chr17:43946742:T:C	0	43946742	C	T
17	chr17:43947001:G:A	0	43947001	A	G
17	chr17:43949143:G:A	0	43949143	A	G
17	chr17:43949205:C:T	0	43949205	T	C
17	chr17:43949713:T:C	0	43949713	C	T
17	chr17:43949962:C:G	0	43949962	G	C
17	chr17:43953163:G:C	0	43953163	C	G
17	chr17:43953963:C:T	0	43953963	T	C
17	chr17:43954949:C:T	0	43954949	T	C
17	chr17:43955841:A:G	0	43955841	G	A
17	chr17:43959538:T:C	0	43959538	C	T
17	chr17:43960632:G:A	0	43960632	A	G
17	chr17:43963439:C:T	0	43963439	T	C
17	chr17:43963905:T:C	0	43963905	C	T
17	chr17:43964243:T:G	0	43964243	G	T
17	chr17:43964549:G:A	0	43964549	A	G
17	chr17:43964982:A:G	0	43964982	G	A
17	chr17:43967770:G:A	0	43967770	A	G
17	chr17:43970104:A:G	0	43970104	G	A
17	chr17:43970115:C:T	0	43970115	T	C
17	chr17:43971526:T:C	0	43971526	C	T
17	chr17:43971815:G:A	0	43971815	A	G
17	chr17:43972571:G:A	0	43972571	A	G
17	chr17:43975583:G:A	0	43975583	A	G
17	chr17:43977801:T:C	0	43977801	C	T
17	chr17:43978316:AGGAAG:A	0	43978316	A	AGGAAG
17	chr17:43978471:T:C	0	43978471	C	T
17	chr17:43978550:G:A	0	43978550	A	G
17	chr17:43979112:C:T	0	43979112	T	C
17	chr17:43981529:G:A	0	43981529	A	G
17	chr17:43983263:A:G	0	43983263	G	A
17	chr17:43984104:G:A	0	43984104	A	G
17	chr17:43984155:TA:T	0	43984155	T	TA
17	chr17:43984261:C:T	0	43984261	T	C
17	chr17:43984393:G:A	0	43984393	A	G
17	chr17:43984928:AGTT:A	0	43984928	A	AGTT
17	chr17:43984948:A:G	0	43984948	G	A
17	chr17:43985194:G:A	0	43985194	A	G
17	chr17:43985995:G:A	0	43985995	A	G
17	chr17:43987848:G:A	0	43987848	A	G
17	chr17:43987859:G:A	0	43987859	A	G
17	chr17:43987907:G:A	0	43987907	A	G
17	chr17:43988557:A:G	0	43988557	G	A
17	chr17:43989126:A:G	0	43989126	G	A
17	chr17:43989127:G:C	0	43989127	C	G
17	chr17:43989208:G:A	0	43989208	A	G
17	chr17:43989290:T:C	0	43989290	C	T
17	chr17:43989310:C:T	0	43989310	T	C
17	chr17:43989348:TG:T	0	43989348	T	TG
17	chr17:43989668:T:C	0	43989668	C	T
17	chr17:43989997:T:C	0	43989997	C	T
17	chr17:43990158:C:T	0	43990158	T	C
17	chr17:43991872:A:G	0	43991872	G	A
17	chr17:43992146:T:A	0	43992146	A	T
17	chr17:43994169:A:T	0	43994169	T	A
17	chr17:43994606:G:C	0	43994606	C	G
17	chr17:43995191:A:G	0	43995191	G	A
17	chr17:43995281:C:T	0	43995281	T	C
17	chr17:43995735:G:A	0	43995735	A	G
17	chr17:43995925:C:A	0	43995925	A	C
17	chr17:43997096:T:A	0	43997096	A	T
17	chr17:43997776:G:A	0	43997776	A	G
17	chr17:43998270:C:G	0	43998270	G	C
17	chr17:43998612:T:C	0	43998612	C	T
17	chr17:43999914:C:G	0	43999914	G	C
17	chr17:44001507:TCTC:T	0	44001507	T	TCTC
17	chr17:44001768:A:AG	0	44001768	AG	A
17	chr17:44002064:A:G	0	44002064	G	A
17	chr17:44002703:T:G	0	44002703	G	T
17	chr17:44003089:G:A	0	44003089	A	G
17	chr17:44006699:T:C	0	44006699	C	T
17	chr17:44007009:G:A	0	44007009	A	G
17	chr17:44007782:T:C	0	44007782	C	T
17	chr17:44008304:AATGAG:A	0	44008304	A	AATGAG
17	chr17:44008604:C:T	0	44008604	T	C
17	chr17:44008812:C:T	0	44008812	T	C
17	chr17:44009200:T:C	0	44009200	C	T
17	chr17:44010049:G:A	0	44010049	A	G
17	chr17:44010522:C:T	0	44010522	T	C
17	chr17:44010885:T:C	0	44010885	C	T
17	chr17:44011485:G:A	0	44011485	A	G
17	chr17:44013845:A:G	0	44013845	G	A
17	chr17:44015248:T:A	0	44015248	A	T
17	chr17:44017270:G:A	0	44017270	A	G
17	chr17:44017517:A:G	0	44017517	G	A
17	chr17:44018508:T:C	0	44018508	C	T
17	chr17:44018516:T:C	0	44018516	C	T
17	chr17:44018841:T:C	0	44018841	C	T
17	chr17:44019506:T:C	0	44019506	C	T
17	chr17:44020538:T:C	0	44020538	C	T
17	chr17:44020634:G:A	0	44020634	A	G
17	chr17:44022120:C:T	0	44022120	T	C
17	chr17:44022845:G:C	0	44022845	C	G
17	chr17:44023103:G:A	0	44023103	A	G
17	chr17:44023707:C:T	0	44023707	T	C
17	chr17:44023836:T:TCA	0	44023836	TCA	T
17	chr17:44024352:G:A	0	44024352	A	G
17	chr17:44024604:G:A	0	44024604	A	G
17	chr17:44029397:G:A	0	44029397	A	G
17	chr17:44030341:G:A	0	44030341	A	G
17	chr17:44030515:T:C	0	44030515	C	T
17	chr17:44030983:T:A	0	44030983	A	T
17	chr17:44031606:A:C	0	44031606	C	A
17	chr17:44031805:T:C	0	44031805	C	T
17	chr17:44031842:G:A	0	44031842	A	G
17	chr17:44031871:G:A	0	44031871	A	G
17	chr17:44032458:T:C	0	44032458	C	T
17	chr17:44032667:T:C	0	44032667	C	T
17	chr17:44032676:T:A	0	44032676	A	T
17	chr17:44033142:A:G	0	44033142	G	A
17	chr17:44033494:C:T	0	44033494	T	C
17	chr17:44033724:A:G	0	44033724	G	A
17	chr17:44034464:C:A	0	44034464	A	C
17	chr17:44036439:T:C	0	44036439	C	T
17	chr17:44038688:C:A	0	44038688	A	C
17	chr17:44038953:T:C	0	44038953	C	T
17	chr17:44042039:T:C	0	44042039	C	T
17	chr17:44042057:C:T	0	44042057	T	C
17	chr17:44042710:G:A	0	44042710	A	G
17	chr17:44042782:T:C	0	44042782	C	T
17	chr17:44044712:T:C	0	44044712	C	T
17	chr17:44045300:A:G	0	44045300	G	A
17	chr17:44047061:A:T	0	44047061	T	A
17	chr17:44047860:A:G	0	44047860	G	A
17	chr17:44050202:C:T	0	44050202	T	C
17	chr17:44051527:T:C	0	44051527	C	T
17	chr17:44051826:G:A	0	44051826	A	G
17	chr17:44051999:C:T	0	44051999	T	C
17	chr17:44055672:C:T	0	44055672	T	C
17	chr17:44056030:A:G	0	44056030	G	A
17	chr17:44056449:T:C	0	44056449	C	T
17	chr17:44057727:A:C	0	44057727	C	A
17	chr17:44057943:T:TA	0	44057943	TA	T
17	chr17:44061024:C:T	0	44061024	T	C
17	chr17:44061070:C:G	0	44061070	G	C
17	chr17:44061990:G:A	0	44061990	A	G
17	chr17:44062095:G:A	0	44062095	A	G
17	chr17:44062898:C:T	0	44062898	T	C
17	chr17:44065888:T:C	0	44065888	C	T
17	chr17:44069027:G:A	0	44069027	A	G
17	chr17:44069286:C:T	0	44069286	T	C
17	chr17:44071766:G:A	0	44071766	A	G
17	chr17:44072390:T:C	0	44072390	C	T
17	chr17:44072720:CTT:C	0	44072720	C	CTT
17	chr17:44072916:C:T	0	44072916	T	C
17	chr17:44076643:C:T	0	44076643	T	C
17	chr17:44076963:C:T	0	44076963	T	C
17	chr17:44077102:A:G	0	44077102	G	A
17	chr17:44078470:G:A	0	44078470	A	G
17	chr17:44079103:A:C	0	44079103	C	A
17	chr17:44080942:T:G	0	44080942	G	T
17	chr17:44081245:A:G	0	44081245	G	A
17	chr17:44081741:A:G	0	44081741	G	A
17	chr17:44087216:A:G	0	44087216	G	A
17	chr17:44090031:A:G	0	44090031	G	A
17	chr17:44092921:G:A	0	44092921	A	G
17	chr17:44094398:G:C	0	44094398	C	G
17	chr17:44094509:C:T	0	44094509	T	C
17	chr17:44094728:A:G	0	44094728	G	A
17	chr17:44096384:T:C	0	44096384	C	T
17	chr17:44097022:G:A	0	44097022	A	G
17	chr17:44097202:A:G	0	44097202	G	A
17	chr17:44098453:C:A	0	44098453	A	C
17	chr17:44099223:G:A	0	44099223	A	G
17	chr17:44100306:C:T	0	44100306	T	C
17	chr17:44100749:G:A	0	44100749	A	G
17	chr17:44102037:C:T	0	44102037	T	C
17	chr17:44103454:T:A	0	44103454	A	T
17	chr17:44104428:A:C	0	44104428	C	A
17	chr17:44104660:T:C	0	44104660	C	T
17	chr17:44104803:CCCACTG:C	0	44104803	C	CCCACTG
17	chr17:44104899:A:G	0	44104899	G	A
17	chr17:44105402:A:G	0	44105402	G	A
17	chr17:44106661:A:G	0	44106661	G	A
17	chr17:44109054:C:T	0	44109054	T	C
17	chr17:44109208:C:T	0	44109208	T	C
17	chr17:44114525:G:T	0	44114525	T	G
17	chr17:44115817:G:C	0	44115817	C	G
17	chr17:44116529:C:T	0	44116529	T	C
17	chr17:44116741:A:G	0	44116741	G	A
17	chr17:44119845:A:C	0	44119845	C	A
17	chr17:44119913:A:G	0	44119913	G	A
17	chr17:44120802:T:C	0	44120802	C	T
17	chr17:44122308:G:A	0	44122308	A	G
17	chr17:44124110:T:C	0	44124110	C	T
17	chr17:44124588:C:A	0	44124588	A	C
17	chr17:44128225:G:A	0	44128225	A	G
17	chr17:44128508:A:G	0	44128508	G	A
17	chr17:44129102:A:G	0	44129102	G	A
17	chr17:44130516:C:T	0	44130516	T	C
17	chr17:44130804:G:A	0	44130804	A	G
17	chr17:44132383:C:G	0	44132383	G	C
17	chr17:44132930:T:C	0	44132930	C	T
17	chr17:44133938:A:AC	0	44133938	AC	A
17	chr17:44135848:C:T	0	44135848	T	C
17	chr17:44135979:G:A	0	44135979	A	G
17	chr17:44136664:T:C	0	44136664	C	T
17	chr17:44139220:G:T	0	44139220	T	G
17	chr17:44140356:A:G	0	44140356	G	A
17	chr17:44142405:G:T	0	44142405	T	G
17	chr17:44142464:T:C	0	44142464	C	T
17	chr17:44143542:G:A	0	44143542	A	G
17	chr17:44144556:A:G	0	44144556	G	A
17	chr17:44145700:T:C	0	44145700	C	T
17	chr17:44145766:T:A	0	44145766	A	T
17	chr17:44146546:G:A	0	44146546	A	G
17	chr17:44146655:A:G	0	44146655	G	A
17	chr17:44147213:C:G	0	44147213	G	C
17	chr17:44148179:A:C	0	44148179	C	A
17	chr17:44152334:C:A	0	44152334	A	C
17	chr17:44155074:C:G	0	44155074	G	C
17	chr17:44155570:T:G	0	44155570	G	T
17	chr17:44156962:C:T	0	44156962	T	C
17	chr17:44161257:C:T	0	44161257	T	C
17	chr17:44161981:T:C	0	44161981	C	T
17	chr17:44162193:C:T	0	44162193	T	C
17	chr17:44164339:G:A	0	44164339	A	G
17	chr17:44165261:A:G	0	44165261	G	A
17	chr17:44165288:G:A	0	44165288	A	G
17	chr17:44165356:T:G	0	44165356	G	T
17	chr17:44165391:C:G	0	44165391	G	C
17	chr17:44167665:C:T	0	44167665	T	C
17	chr17:44167873:T:C	0	44167873	C	T
17	chr17:44168921:G:A	0	44168921	A	G
17	chr17:44169288:A:G	0	44169288	G	A
17	chr17:44170009:C:G	0	44170009	G	C
17	chr17:44170978:A:T	0	44170978	T	A
17	chr17:44173727:T:C	0	44173727	C	T
17	chr17:44174795:G:A	0	44174795	A	G
17	chr17:44175259:G:A	0	44175259	A	G
17	chr17:44176151:T:C	0	44176151	C	T
17	chr17:44176913:A:G	0	44176913	G	A
17	chr17:44177049:A:G	0	44177049	G	A
17	chr17:44179062:G:A	0	44179062	A	G
17	chr17:44179236:A:G	0	44179236	G	A
17	chr17:44182095:G:A	0	44182095	A	G
17	chr17:44183921:C:A	0	44183921	A	C
17	chr17:44184220:T:G	0	44184220	G	T
17	chr17:44184472:G:A	0	44184472	A	G
17	chr17:44185501:C:G	0	44185501	G	C
17	chr17:44186505:G:C	0	44186505	C	G
17	chr17:44188074:C:T	0	44188074	T	C
17	chr17:44189680:C:T	0	44189680	T	C
17	chr17:44190906:C:T	0	44190906	T	C
17	chr17:44191227:G:A	0	44191227	A	G
17	chr17:44191649:T:C	0	44191649	C	T
17	chr17:44192700:G:T	0	44192700	T	G
17	chr17:44193823:G:A	0	44193823	A	G
17	chr17:44195218:G:A	0	44195218	A	G
17	chr17:44201038:T:A	0	44201038	A	T
17	chr17:44201473:A:G	0	44201473	G	A
17	chr17:44201548:G:C	0	44201548	C	G
17	chr17:44203914:G:T	0	44203914	T	G
17	chr17:44204125:A:G	0	44204125	G	A
17	chr17:44205669:C:T	0	44205669	T	C
17	chr17:44208372:T:C	0	44208372	C	T
17	chr17:44208510:CAG:C	0	44208510	C	CAG
17	chr17:44210151:C:T	0	44210151	T	C
17	chr17:44216847:G:A	0	44216847	A	G
17	chr17:44217094:A:G	0	44217094	G	A
17	chr17:44217354:G:A	0	44217354	A	G
17	chr17:44220521:A:G	0	44220521	G	A
17	chr17:44221932:A:G	0	44221932	G	A
17	chr17:44222910:C:T	0	44222910	T	C
17	chr17:44224350:A:G	0	44224350	G	A
17	chr17:44224554:C:T	0	44224554	T	C
17	chr17:44225014:C:T	0	44225014	T	C
17	chr17:44225539:G:A	0	44225539	A	G
17	chr17:44225937:C:T	0	44225937	T	C
17	chr17:44227276:G:A	0	44227276	A	G
17	chr17:44228331:G:A	0	44228331	A	G
17	chr17:44228338:A:G	0	44228338	G	A
17	chr17:44229470:G:A	0	44229470	A	G
17	chr17:44230018:G:A	0	44230018	A	G
17	chr17:44235493:G:A	0	44235493	A	G
17	chr17:44235605:C:T	0	44235605	T	C
17	chr17:44236276:A:G	0	44236276	G	A
17	chr17:44237199:C:T	0	44237199	T	C
17	chr17:44240946:G:A	0	44240946	A	G
17	chr17:44243364:A:C	0	44243364	C	A
17	chr17:44243383:C:T	0	44243383	T	C
17	chr17:44244380:G:A	0	44244380	A	G
17	chr17:44244764:C:A	0	44244764	A	C
17	chr17:44246008:G:A	0	44246008	A	G
17	chr17:44246463:C:G	0	44246463	G	C
17	chr17:44246757:AGT:A	0	44246757	A	AGT
17	chr17:44247705:A:G	0	44247705	G	A
17	chr17:44247988:T:C	0	44247988	C	T
17	chr17:44250125:G:T	0	44250125	T	G
17	chr17:44251636:A:C	0	44251636	C	A
17	chr17:44252754:C:T	0	44252754	T	C
17	chr17:44252803:A:C	0	44252803	C	A
17	chr17:44255435:C:T	0	44255435	T	C
17	chr17:44255440:T:C	0	44255440	C	T
17	chr17:44256236:TG:T	0	44256236	T	TG
17	chr17:44256644:C:T	0	44256644	T	C
17	chr17:44256974:G:A	0	44256974	A	G
17	chr17:44257582:T:C	0	44257582	C	T
17	chr17:44257767:C:T	0	44257767	T	C
17	chr17:44258317:G:A	0	44258317	A	G
17	chr17:44258781:C:T	0	44258781	T	C
17	chr17:44259056:G:A	0	44259056	A	G
17	chr17:44259723:C:T	0	44259723	T	C
17	chr17:44260608:G:A	0	44260608	A	G
17	chr17:44260880:A:G	0	44260880	G	A
17	chr17:44260984:T:C	0	44260984	C	T
17	chr17:44261085:G:A	0	44261085	A	G
17	chr17:44261114:G:A	0	44261114	A	G
17	chr17:44261126:C:T	0	44261126	T	C
17	chr17:44261577:T:C	0	44261577	C	T
17	chr17:44261750:G:GC	0	44261750	GC	G
17	chr17:44262304:C:T	0	44262304	T	C
17	chr17:44262377:C:T	0	44262377	T	C
17	chr17:44266333:C:A	0	44266333	A	C
17	chr17:44268611:A:G	0	44268611	G	A
17	chr17:44269821:C:T	0	44269821	T	C
17	chr17:44270016:C:T	0	44270016	T	C
17	chr17:44271357:C:T	0	44271357	T	C
17	chr17:44274393:G:T	0	44274393	T	G
17	chr17:44276017:C:T	0	44276017	T	C
17	chr17:44276472:A:G	0	44276472	G	A
17	chr17:44277116:G:A	0	44277116	A	G
17	chr17:44278330:C:T	0	44278330	T	C
17	chr17:44279245:T:C	0	44279245	C	T
17	chr17:44279436:A:C	0	44279436	C	A
17	chr17:44280405:G:A	0	44280405	A	G
17	chr17:44281896:C:T	0	44281896	T	C
17	chr17:44282742:C:T	0	44282742	T	C
17	chr17:44283331:C:T	0	44283331	T	C
17	chr17:44283992:T:C	0	44283992	C	T
17	chr17:44284621:T:C	0	44284621	C	T
17	chr17:44284736:A:G	0	44284736	G	A
17	chr17:44284935:A:G	0	44284935	G	A
17	chr17:44285748:G:A	0	44285748	A	G
17	chr17:44288231:T:A	0	44288231	A	T
17	chr17:44289135:C:T	0	44289135	T	C
17	chr17:44289209:C:G	0	44289209	G	C
17	chr17:44289847:C:T	0	44289847	T	C
17	chr17:44290629:G:A	0	44290629	A	G
17	chr17:44290814:T:C	0	44290814	C	T
17	chr17:44292040:A:G	0	44292040	G	A
17	chr17:44292357:G:A	0	44292357	A	G
17	chr17:44292644:A:T	0	44292644	T	A
17	chr17:44292700:G:C	0	44292700	C	G
17	chr17:44292809:T:C	0	44292809	C	T
17	chr17:44292848:G:A	0	44292848	A	G
17	chr17:44292865:T:C	0	44292865	C	T
17	chr17:44293308:A:T	0	44293308	T	A
17	chr17:44293433:A:G	0	44293433	G	A
17	chr17:44293759:G:A	0	44293759	A	G
17	chr17:44294700:T:C	0	44294700	C	T
17	chr17:44295290:A:T	0	44295290	T	A
17	chr17:44295403:A:G	0	44295403	G	A
17	chr17:44295432:G:A	0	44295432	A	G
17	chr17:44295703:C:T	0	44295703	T	C
17	chr17:44295837:A:T	0	44295837	T	A
17	chr17:44295961:A:G	0	44295961	G	A
17	chr17:44296783:A:G	0	44296783	G	A
17	chr17:44297298:C:T	0	44297298	T	C
17	chr17:44297532:G:C	0	44297532	C	G
17	chr17:44297786:C:T	0	44297786	T	C
17	chr17:44297874:G:A	0	44297874	A	G
17	chr17:44297946:C:T	0	44297946	T	C
17	chr17:44302585:A:G	0	44302585	G	A
17	chr17:44302709:T:C	0	44302709	C	T
17	chr17:44303116:G:T	0	44303116	T	G
17	chr17:44304087:G:A	0	44304087	A	G
17	chr17:44304446:A:G	0	44304446	G	A
17	chr17:44304584:G:A	0	44304584	A	G
17	chr17:44305036:C:T	0	44305036	T	C
17	chr17:44306999:A:T	0	44306999	T	A
17	chr17:44308277:G:A	0	44308277	A	G
17	chr17:44312446:C:T	0	44312446	T	C
17	chr17:44315072:C:T	0	44315072	T	C
17	chr17:44315254:T:C	0	44315254	C	T
17	chr17:44315880:G:C	0	44315880	C	G
17	chr17:44316094:A:C	0	44316094	C	A
17	chr17:44316126:C:T	0	44316126	T	C
17	chr17:44317093:A:G	0	44317093	G	A
17	chr17:44319303:T:C	0	44319303	C	T
17	chr17:44319528:C:T	0	44319528	T	C
17	chr17:44320684:A:G	0	44320684	G	A
17	chr17:44321389:C:A	0	44321389	A	C
17	chr17:44321434:G:A	0	44321434	A	G
17	chr17:44322142:C:T	0	44322142	T	C
17	chr17:44322386:C:T	0	44322386	T	C
17	chr17:44322961:C:T	0	44322961	T	C
17	chr17:44323049:G:A	0	44323049	A	G
17	chr17:44323112:A:G	0	44323112	G	A
17	chr17:44323634:G:A	0	44323634	A	G
17	chr17:44324340:T:C	0	44324340	C	T
17	chr17:44324806:C:T	0	44324806	T	C
17	chr17:44326155:C:A	0	44326155	A	C
17	chr17:44329192:C:T	0	44329192	T	C
17	chr17:44329505:A:G	0	44329505	G	A
17	chr17:44329755:G:T	0	44329755	T	G
17	chr17:44329991:C:T	0	44329991	T	C
17	chr17:44332812:A:G	0	44332812	G	A
17	chr17:44333733:C:T	0	44333733	T	C
17	chr17:44333901:C:T	0	44333901	T	C
17	chr17:44336113:C:T	0	44336113	T	C
17	chr17:44336777:C:T	0	44336777	T	C
17	chr17:44338062:C:T	0	44338062	T	C
17	chr17:44340058:G:A	0	44340058	A	G
17	chr17:44340626:T:G	0	44340626	G	T
17	chr17:44341235:C:T	0	44341235	T	C
17	chr17:44341599:G:A	0	44341599	A	G
17	chr17:44342375:G:A	0	44342375	A	G
17	chr17:44342417:A:G	0	44342417	G	A
17	chr17:44342963:C:T	0	44342963	T	C
17	chr17:44343174:G:A	0	44343174	A	G
17	chr17:44343224:G:C	0	44343224	C	G
17	chr17:44343308:C:T	0	44343308	T	C
17	chr17:44344494:T:C	0	44344494	C	T
17	chr17:44345007:TC:T	0	44345007	T	TC
17	chr17:44345895:C:T	0	44345895	T	C
17	chr17:44346297:A:G	0	44346297	G	A
17	chr17:44349572:G:A	0	44349572	A	G
17	chr17:44352876:C:T	0	44352876	T	C
17	chr17:44354156:C:T	0	44354156	T	C
17	chr17:44358852:G:A	0	44358852	A	G
17	chr17:44359632:G:A	0	44359632	A	G
17	chr17:44360386:G:A	0	44360386	A	G
17	chr17:44366416:T:C	0	44366416	C	T
17	chr17:44370812:A:G	0	44370812	G	A
17	chr17:44370842:A:AG	0	44370842	AG	A
17	chr17:44371717:CAG:C	0	44371717	C	CAG
17	chr17:44372421:G:A	0	44372421	A	G
17	chr17:44373937:G:A	0	44373937	A	G
17	chr17:44375697:A:C	0	44375697	C	A
17	chr17:44376902:T:C	0	44376902	C	T
17	chr17:44376974:A:G	0	44376974	G	A
17	chr17:44377095:G:C	0	44377095	C	G
17	chr17:44377438:C:T	0	44377438	T	C
17	chr17:44377654:TGAGCCCCTG:T	0	44377654	T	TGAGCCCCTG
17	chr17:44382729:T:C	0	44382729	C	T
17	chr17:44382890:C:A	0	44382890	A	C
17	chr17:44386969:T:A	0	44386969	A	T
17	chr17:44387547:T:C	0	44387547	C	T
17	chr17:44388675:C:T	0	44388675	T	C
17	chr17:44394009:G:A	0	44394009	A	G
17	chr17:44394108:A:G	0	44394108	G	A
17	chr17:44394677:T:G	0	44394677	G	T
17	chr17:44395220:C:T	0	44395220	T	C
17	chr17:44402945:G:A	0	44402945	A	G
17	chr17:44404125:C:G	0	44404125	G	C
17	chr17:44404923:G:A	0	44404923	A	G
17	chr17:44405865:T:A	0	44405865	A	T
17	chr17:44406163:T:A	0	44406163	A	T
17	chr17:44407857:A:C	0	44407857	C	A
17	chr17:44408242:GGT:G	0	44408242	G	GGT
17	chr17:44409400:A:G	0	44409400	G	A
17	chr17:44411998:C:T	0	44411998	T	C
17	chr17:44412418:C:T	0	44412418	T	C
17	chr17:44415188:C:T	0	44415188	T	C
17	chr17:44415492:A:G	0	44415492	G	A
17	chr17:44416817:G:A	0	44416817	A	G
17	chr17:44417340:T:C	0	44417340	C	T
17	chr17:44418322:C:T	0	44418322	T	C
17	chr17:44420008:C:A	0	44420008	A	C
17	chr17:44420369:G:A	0	44420369	A	G
17	chr17:44423044:G:A	0	44423044	A	G
17	chr17:44423234:C:T	0	44423234	T	C
17	chr17:44424324:C:A	0	44424324	A	C
17	chr17:44424761:A:C	0	44424761	C	A
17	chr17:44425022:AAAC:A	0	44425022	A	AAAC
17	chr17:44429029:T:C	0	44429029	C	T
17	chr17:44429360:T:C	0	44429360	C	T
17	chr17:44429460:A:C	0	44429460	C	A
17	chr17:44429592:C:T	0	44429592	T	C
17	chr17:44429978:A:G	0	44429978	G	A
17	chr17:44430476:C:T	0	44430476	T	C
17	chr17:44431573:A:ATT	0	44431573	ATT	A
17	chr17:44432622:G:A	0	44432622	A	G
17	chr17:44434150:A:G	0	44434150	G	A
17	chr17:44436891:G:A	0	44436891	A	G
17	chr17:44438730:T:C	0	44438730	C	T
17	chr17:44439986:T:C	0	44439986	C	T
17	chr17:44440035:G:A	0	44440035	A	G
17	chr17:44441390:C:CT	0	44441390	CT	C
17	chr17:44442180:G:A	0	44442180	A	G
17	chr17:44444239:T:C	0	44444239	C	T
17	chr17:44444862:G:A	0	44444862	A	G
17	chr17:44446260:G:A	0	44446260	A	G
17	chr17:44448767:C:T	0	44448767	T	C
17	chr17:44449060:T:G	0	44449060	G	T
17	chr17:44449272:T:C	0	44449272	C	T
17	chr17:44455393:C:T	0	44455393	T	C
17	chr17:44456036:A:G	0	44456036	G	A
17	chr17:44458779:C:T	0	44458779	T	C
17	chr17:44460685:C:A	0	44460685	A	C
17	chr17:44461322:T:C	0	44461322	C	T
17	chr17:44462201:C:A	0	44462201	A	C
17	chr17:44463116:T:C	0	44463116	C	T
17	chr17:44463763:A:T	0	44463763	T	A
17	chr17:44466337:C:T	0	44466337	T	C
17	chr17:44469506:C:T	0	44469506	T	C
17	chr17:44469587:C:T	0	44469587	T	C
17	chr17:44470102:C:T	0	44470102	T	C
17	chr17:44470320:C:A	0	44470320	A	C
17	chr17:44470613:C:T	0	44470613	T	C
17	chr17:44472512:C:T	0	44472512	T	C
17	chr17:44472624:G:A	0	44472624	A	G
17	chr17:44473106:A:C	0	44473106	C	A
17	chr17:44474181:G:A	0	44474181	A	G
17	chr17:44475464:C:T	0	44475464	T	C
17	chr17:44475787:A:C	0	44475787	C	A
17	chr17:44476299:G:A	0	44476299	A	G
17	chr17:44477232:T:C	0	44477232	C	T
17	chr17:44477307:T:G	0	44477307	G	T
17	chr17:44477522:G:C	0	44477522	C	G
17	chr17:44478117:A:G	0	44478117	G	A
17	chr17:44478419:G:A	0	44478419	A	G
17	chr17:44480890:A:G	0	44480890	G	A
17	chr17:44482145:C:T	0	44482145	T	C
17	chr17:44482841:G:A	0	44482841	A	G
17	chr17:44483539:G:A	0	44483539	A	G
17	chr17:44483902:C:T	0	44483902	T	C
17	chr17:44483961:C:T	0	44483961	T	C
17	chr17:44485264:C:T	0	44485264	T	C
17	chr17:44487961:T:C	0	44487961	C	T
17	chr17:44489982:A:G	0	44489982	G	A
17	chr17:44490100:C:T	0	44490100	T	C
17	chr17:44490645:T:C	0	44490645	C	T
17	chr17:44492978:G:T	0	44492978	T	G
17	chr17:44493736:G:A	0	44493736	A	G
17	chr17:44497530:A:G	0	44497530	G	A
17	chr17:44497853:T:C	0	44497853	C	T
17	chr17:44501514:G:A	0	44501514	A	G
17	chr17:44502636:T:C	0	44502636	C	T
17	chr17:44502693:T:C	0	44502693	C	T
17	chr17:44502794:T:C	0	44502794	C	T
17	chr17:44505209:T:C	0	44505209	C	T
17	chr17:44505507:C:T	0	44505507	T	C
17	chr17:44505868:G:A	0	44505868	A	G
17	chr17:44506283:G:A	0	44506283	A	G
17	chr17:44507348:T:C	0	44507348	C	T
17	chr17:44507509:T:G	0	44507509	G	T
17	chr17:44509951:C:T	0	44509951	T	C
17	chr17:44510715:A:T	0	44510715	T	A
17	chr17:44511640:C:T	0	44511640	T	C
17	chr17:44512110:C:T	0	44512110	T	C
17	chr17:44512552:A:G	0	44512552	G	A
17	chr17:44512556:G:A	0	44512556	A	G
17	chr17:44514834:A:G	0	44514834	G	A
17	chr17:44515264:C:T	0	44515264	T	C
17	chr17:44515870:G:A	0	44515870	A	G
17	chr17:44519043:T:C	0	44519043	C	T
17	chr17:44519221:A:G	0	44519221	G	A
17	chr17:44520923:C:T	0	44520923	T	C
17	chr17:44521060:G:A	0	44521060	A	G
17	chr17:44521506:T:C	0	44521506	C	T
17	chr17:44524306:C:T	0	44524306	T	C
17	chr17:44524593:C:T	0	44524593	T	C
17	chr17:44525287:A:G	0	44525287	G	A
17	chr17:44525620:G:A	0	44525620	A	G
17	chr17:44526056:A:C	0	44526056	C	A
17	chr17:44528273:C:T	0	44528273	T	C
17	chr17:44528710:T:C	0	44528710	C	T
17	chr17:44530000:C:T	0	44530000	T	C
17	chr17:44530583:A:T	0	44530583	T	A
17	chr17:44531555:G:A	0	44531555	A	G
17	chr17:44532763:C:T	0	44532763	T	C
17	chr17:44532893:T:C	0	44532893	C	T
17	chr17:44536853:C:T	0	44536853	T	C
17	chr17:44537458:C:T	0	44537458	T	C
17	chr17:44537974:T:G	0	44537974	G	T
17	chr17:44538184:A:G	0	44538184	G	A
17	chr17:44538190:T:C	0	44538190	C	T
17	chr17:44539708:G:A	0	44539708	A	G
17	chr17:44540955:T:G	0	44540955	G	T
17	chr17:44540989:C:T	0	44540989	T	C
17	chr17:44543175:A:T	0	44543175	T	A
17	chr17:44544672:A:G	0	44544672	G	A
17	chr17:44545519:T:C	0	44545519	C	T
17	chr17:44547036:G:A	0	44547036	A	G
17	chr17:44548518:T:C	0	44548518	C	T
17	chr17:44549091:A:G	0	44549091	G	A
17	chr17:44549294:C:T	0	44549294	T	C
17	chr17:44549581:T:C	0	44549581	C	T
17	chr17:44550825:G:A	0	44550825	A	G
17	chr17:44551639:T:C	0	44551639	C	T
17	chr17:44552369:A:C	0	44552369	C	A
17	chr17:44553352:G:A	0	44553352	A	G
17	chr17:44553782:C:T	0	44553782	T	C
17	chr17:44554502:T:A	0	44554502	A	T
17	chr17:44556040:T:C	0	44556040	C	T
17	chr17:44556909:T:A	0	44556909	A	T
17	chr17:44559875:C:G	0	44559875	G	C
17	chr17:44560120:C:T	0	44560120	T	C
17	chr17:44561309:T:G	0	44561309	G	T
17	chr17:44562068:A:G	0	44562068	G	A
17	chr17:44562359:T:C	0	44562359	C	T
17	chr17:44566359:G:A	0	44566359	A	G
17	chr17:44567235:GT:G	0	44567235	G	GT
17	chr17:44567630:T:C	0	44567630	C	T
17	chr17:44567764:A:C	0	44567764	C	A
17	chr17:44567941:C:T	0	44567941	T	C
17	chr17:44568120:G:T	0	44568120	T	G
17	chr17:44569324:C:T	0	44569324	T	C
17	chr17:44569862:G:A	0	44569862	A	G
17	chr17:44569883:C:T	0	44569883	T	C
17	chr17:44570059:G:A	0	44570059	A	G
17	chr17:44571663:T:C	0	44571663	C	T
17	chr17:44572757:T:A	0	44572757	A	T
17	chr17:44572760:T:A	0	44572760	A	T
17	chr17:44572763:T:A	0	44572763	A	T
17	chr17:44573024:C:A	0	44573024	A	C
17	chr17:44573116:A:T	0	44573116	T	A
17	chr17:44573182:C:T	0	44573182	T	C
17	chr17:44573187:A:G	0	44573187	G	A
17	chr17:44573201:C:T	0	44573201	T	C
17	chr17:44573355:G:T	0	44573355	T	G
17	chr17:44573565:T:C	0	44573565	C	T
17	chr17:44573720:T:C	0	44573720	C	T
17	chr17:44573819:T:C	0	44573819	C	T
17	chr17:44574383:C:T	0	44574383	T	C
17	chr17:44574578:G:A	0	44574578	A	G
17	chr17:44574906:A:C	0	44574906	C	A
17	chr17:44574961:A:G	0	44574961	G	A
17	chr17:44575189:A:G	0	44575189	G	A
17	chr17:44575491:T:C	0	44575491	C	T
17	chr17:44576052:A:G	0	44576052	G	A
17	chr17:44576467:A:G	0	44576467	G	A
17	chr17:44576899:G:A	0	44576899	A	G
17	chr17:44577097:T:C	0	44577097	C	T
17	chr17:44577683:G:A	0	44577683	A	G
17	chr17:44577865:C:T	0	44577865	T	C
17	chr17:44578375:G:A	0	44578375	A	G
17	chr17:44578544:C:T	0	44578544	T	C
17	chr17:44578601:T:C	0	44578601	C	T
17	chr17:44578841:G:A	0	44578841	A	G
17	chr17:44579016:C:T	0	44579016	T	C
17	chr17:44579393:A:G	0	44579393	G	A
17	chr17:44579488:G:A	0	44579488	A	G
17	chr17:44579586:G:GTTTA	0	44579586	GTTTA	G
17	chr17:44579955:A:G	0	44579955	G	A
17	chr17:44580192:C:T	0	44580192	T	C
17	chr17:44580734:C:T	0	44580734	T	C
17	chr17:44581757:G:A	0	44581757	A	G
17	chr17:44581772:A:G	0	44581772	G	A
17	chr17:44581820:G:A	0	44581820	A	G
17	chr17:44582033:G:A	0	44582033	A	G
17	chr17:44582289:T:A	0	44582289	A	T
17	chr17:44582517:C:T	0	44582517	T	C
17	chr17:44582824:A:G	0	44582824	G	A
17	chr17:44583094:G:T	0	44583094	T	G
17	chr17:44583342:G:A	0	44583342	A	G
17	chr17:44583500:T:C	0	44583500	C	T
17	chr17:44583586:T:C	0	44583586	C	T
17	chr17:44583847:C:T	0	44583847	T	C
17	chr17:44584361:C:T	0	44584361	T	C
17	chr17:44584592:C:T	0	44584592	T	C
17	chr17:44584939:C:T	0	44584939	T	C
17	chr17:44585142:G:A	0	44585142	A	G
17	chr17:44585598:C:T	0	44585598	T	C
17	chr17:44587110:A:G	0	44587110	G	A
17	chr17:44587329:G:A	0	44587329	A	G
17	chr17:44587926:C:T	0	44587926	T	C
17	chr17:44588017:A:G	0	44588017	G	A
17	chr17:44588034:A:G	0	44588034	G	A
17	chr17:44588038:T:C	0	44588038	C	T
17	chr17:44588893:G:A	0	44588893	A	G
17	chr17:44589242:C:T	0	44589242	T	C
17	chr17:44589833:T:C	0	44589833	C	T
17	chr17:44590038:G:C	0	44590038	C	G
17	chr17:44591738:G:C	0	44591738	C	G
17	chr17:44592317:T:C	0	44592317	C	T
17	chr17:44592330:G:A	0	44592330	A	G
17	chr17:44593056:C:T	0	44593056	T	C
17	chr17:44593125:T:C	0	44593125	C	T
17	chr17:44593292:G:A	0	44593292	A	G
17	chr17:44593410:A:G	0	44593410	G	A
17	chr17:44593731:C:T	0	44593731	T	C
17	chr17:44594124:A:G	0	44594124	G	A
17	chr17:44594310:C:T	0	44594310	T	C
17	chr17:44594657:G:A	0	44594657	A	G
17	chr17:44594822:C:T	0	44594822	T	C
17	chr17:44594871:G:A	0	44594871	A	G
17	chr17:44595295:T:C	0	44595295	C	T
17	chr17:44595364:G:A	0	44595364	A	G
17	chr17:44595468:G:A	0	44595468	A	G
17	chr17:44596303:A:G	0	44596303	G	A
17	chr17:44596703:A:G	0	44596703	G	A
17	chr17:44596792:A:G	0	44596792	G	A
17	chr17:44596939:T:C	0	44596939	C	T
17	chr17:44597135:T:A	0	44597135	A	T
17	chr17:44597544:G:A	0	44597544	A	G
17	chr17:44597581:C:T	0	44597581	T	C
17	chr17:44597685:G:T	0	44597685	T	G
17	chr17:44597869:C:T	0	44597869	T	C
17	chr17:44599054:G:T	0	44599054	T	G
17	chr17:44599260:G:A	0	44599260	A	G
17	chr17:44599283:G:A	0	44599283	A	G
17	chr17:44602364:T:A	0	44602364	A	T
17	chr17:44602848:G:A	0	44602848	A	G
17	chr17:44603729:T:G	0	44603729	G	T
17	chr17:44604352:T:C	0	44604352	C	T
17	chr17:44604355:C:G	0	44604355	G	C
17	chr17:44605209:T:C	0	44605209	C	T
17	chr17:44605286:G:A	0	44605286	A	G
17	chr17:44605289:G:A	0	44605289	A	G
17	chr17:44606013:A:T	0	44606013	T	A
17	chr17:44606014:G:GA	0	44606014	GA	G
17	chr17:44606051:G:A	0	44606051	A	G
17	chr17:44606157:T:C	0	44606157	C	T
17	chr17:44606276:T:G	0	44606276	G	T
17	chr17:44606415:C:T	0	44606415	T	C
17	chr17:44606829:A:G	0	44606829	G	A
17	chr17:44607142:T:C	0	44607142	C	T
17	chr17:44607305:G:A	0	44607305	A	G
17	chr17:44607370:C:T	0	44607370	T	C
17	chr17:44607414:A:G	0	44607414	G	A
17	chr17:44607550:G:A	0	44607550	A	G
17	chr17:44607711:T:C	0	44607711	C	T
17	chr17:44608673:A:G	0	44608673	G	A
17	chr17:44608932:C:T	0	44608932	T	C
17	chr17:44609159:A:G	0	44609159	G	A
17	chr17:44609318:CTG:C	0	44609318	C	CTG
17	chr17:44609405:T:C	0	44609405	C	T
17	chr17:44609524:G:A	0	44609524	A	G
17	chr17:44609736:T:TG	0	44609736	TG	T
17	chr17:44609742:C:G	0	44609742	G	C
17	chr17:44609798:A:G	0	44609798	G	A
17	chr17:44609873:T:C	0	44609873	C	T
17	chr17:44609897:T:C	0	44609897	C	T
17	chr17:44610413:G:A	0	44610413	A	G
17	chr17:44610565:G:C	0	44610565	C	G
17	chr17:44610593:T:C	0	44610593	C	T
17	chr17:44611092:C:T	0	44611092	T	C
17	chr17:44611501:T:C	0	44611501	C	T
17	chr17:44611758:ATCC:A	0	44611758	A	ATCC
17	chr17:44612053:G:C	0	44612053	C	G
17	chr17:44612310:C:T	0	44612310	T	C
17	chr17:44612978:A:G	0	44612978	G	A
17	chr17:44614868:T:C	0	44614868	C	T
17	chr17:44615863:T:G	0	44615863	G	T
17	chr17:44615963:G:C	0	44615963	C	G
17	chr17:44616248:T:C	0	44616248	C	T
17	chr17:44616480:A:G	0	44616480	G	A
17	chr17:44616770:T:C	0	44616770	C	T
17	chr17:44616999:C:T	0	44616999	T	C
17	chr17:44617873:A:G	0	44617873	G	A
17	chr17:44617927:G:A	0	44617927	A	G
17	chr17:44618321:C:T	0	44618321	T	C
17	chr17:44618328:A:G	0	44618328	G	A
17	chr17:44618806:G:A	0	44618806	A	G
17	chr17:44619535:T:C	0	44619535	C	T
17	chr17:44619661:A:G	0	44619661	G	A
17	chr17:44619942:A:G	0	44619942	G	A
17	chr17:44620116:G:A	0	44620116	A	G
17	chr17:44620288:C:T	0	44620288	T	C
17	chr17:44620441:T:G	0	44620441	G	T
17	chr17:44620806:A:T	0	44620806	T	A
17	chr17:44620816:A:C	0	44620816	C	A
17	chr17:44620976:C:T	0	44620976	T	C
17	chr17:44621236:T:C	0	44621236	C	T
17	chr17:44621647:A:G	0	44621647	G	A
17	chr17:44621831:C:A	0	44621831	A	C
17	chr17:44621932:C:A	0	44621932	A	C
17	chr17:44622578:T:A	0	44622578	A	T
17	chr17:44622752:G:A	0	44622752	A	G
17	chr17:44622930:A:G	0	44622930	G	A
17	chr17:44623121:A:G	0	44623121	G	A
17	chr17:44623153:A:G	0	44623153	G	A
17	chr17:44623429:T:A	0	44623429	A	T
17	chr17:44623436:G:A	0	44623436	A	G
17	chr17:44623609:T:C	0	44623609	C	T
17	chr17:44623748:A:G	0	44623748	G	A
17	chr17:44624169:G:T	0	44624169	T	G
17	chr17:44624628:A:G	0	44624628	G	A
17	chr17:44624859:G:T	0	44624859	T	G
17	chr17:44625723:GAC:G	0	44625723	G	GAC
17	chr17:44625748:G:T	0	44625748	T	G
17	chr17:44627818:G:T	0	44627818	T	G
17	chr17:44628558:T:G	0	44628558	G	T
17	chr17:44629387:C:T	0	44629387	T	C
17	chr17:44629415:T:C	0	44629415	C	T
17	chr17:44629445:A:G	0	44629445	G	A
17	chr17:44629920:A:T	0	44629920	T	A
17	chr17:44630397:T:C	0	44630397	C	T
17	chr17:44630564:T:A	0	44630564	A	T
17	chr17:44630811:T:G	0	44630811	G	T
17	chr17:44630874:G:A	0	44630874	A	G
17	chr17:44631487:G:A	0	44631487	A	G
17	chr17:44631923:G:A	0	44631923	A	G
17	chr17:44632231:A:G	0	44632231	G	A
17	chr17:44632359:A:G	0	44632359	G	A
17	chr17:44632361:A:C	0	44632361	C	A
17	chr17:44632718:G:A	0	44632718	A	G
17	chr17:44633068:T:C	0	44633068	C	T
17	chr17:44633326:C:T	0	44633326	T	C
17	chr17:44633352:G:A	0	44633352	A	G
17	chr17:44633628:C:A	0	44633628	A	C
17	chr17:44633761:C:T	0	44633761	T	C
17	chr17:44634718:A:G	0	44634718	G	A
17	chr17:44634875:A:C	0	44634875	C	A
17	chr17:44635296:C:T	0	44635296	T	C
17	chr17:44635392:C:A	0	44635392	A	C
17	chr17:44635943:G:A	0	44635943	A	G
17	chr17:44636514:C:T	0	44636514	T	C
17	chr17:44636916:A:G	0	44636916	G	A
17	chr17:44638692:G:T	0	44638692	T	G
17	chr17:44639125:A:G	0	44639125	G	A
17	chr17:44639474:A:G	0	44639474	G	A
17	chr17:44639856:C:T	0	44639856	T	C
17	chr17:44640086:C:T	0	44640086	T	C
17	chr17:44640894:A:G	0	44640894	G	A
17	chr17:44641860:G:A	0	44641860	A	G
17	chr17:44643171:C:T	0	44643171	T	C
17	chr17:44643279:T:C	0	44643279	C	T
17	chr17:44643548:T:A	0	44643548	A	T
17	chr17:44643671:G:A	0	44643671	A	G
17	chr17:44644164:A:G	0	44644164	G	A
17	chr17:44644287:T:G	0	44644287	G	T
17	chr17:44644557:A:G	0	44644557	G	A
17	chr17:44645162:A:G	0	44645162	G	A
17	chr17:44645506:G:A	0	44645506	A	G
17	chr17:44645607:C:T	0	44645607	T	C
17	chr17:44646098:T:A	0	44646098	A	T
17	chr17:44647003:G:A	0	44647003	A	G
17	chr17:44647783:A:G	0	44647783	G	A
17	chr17:44647989:G:A	0	44647989	A	G
17	chr17:44648620:A:G	0	44648620	G	A
17	chr17:44648684:G:A	0	44648684	A	G
17	chr17:44649437:G:A	0	44649437	A	G
17	chr17:44649606:A:G	0	44649606	G	A
17	chr17:44650952:G:A	0	44650952	A	G
17	chr17:44651504:A:T	0	44651504	T	A
17	chr17:44652219:T:C	0	44652219	C	T
17	chr17:44652442:C:T	0	44652442	T	C
17	chr17:44652906:C:T	0	44652906	T	C
17	chr17:44653106:T:C	0	44653106	C	T
17	chr17:44653474:G:A	0	44653474	A	G
17	chr17:44653478:T:C	0	44653478	C	T
17	chr17:44654055:C:T	0	44654055	T	C
17	chr17:44655836:C:T	0	44655836	T	C
17	chr17:44658049:A:G	0	44658049	G	A
17	chr17:44663687:A:T	0	44663687	T	A
17	chr17:44665157:T:C	0	44665157	C	T
17	chr17:44666870:A:C	0	44666870	C	A
17	chr17:44670299:C:A	0	44670299	A	C
17	chr17:44670774:AGCAATCC:A	0	44670774	A	AGCAATCC
17	chr17:44672587:T:C	0	44672587	C	T
17	chr17:44673150:C:A	0	44673150	A	C
17	chr17:44673697:A:G	0	44673697	G	A
17	chr17:44674239:C:T	0	44674239	T	C
17	chr17:44677409:C:T	0	44677409	T	C
17	chr17:44682780:C:T	0	44682780	T	C
17	chr17:44685234:T:A	0	44685234	A	T
17	chr17:44688694:G:A	0	44688694	A	G
17	chr17:44692273:T:C	0	44692273	C	T
17	chr17:44692560:G:A	0	44692560	A	G
17	chr17:44693139:G:T	0	44693139	T	G
17	chr17:44693269:G:A	0	44693269	A	G
17	chr17:44693375:G:A	0	44693375	A	G
17	chr17:44694911:C:G	0	44694911	G	C
17	chr17:44695183:G:A	0	44695183	A	G
17	chr17:44695713:G:A	0	44695713	A	G
17	chr17:44696367:T:C	0	44696367	C	T
17	chr17:44696644:C:T	0	44696644	T	C
17	chr17:44697290:C:G	0	44697290	G	C
17	chr17:44697325:T:C	0	44697325	C	T
17	chr17:44697338:A:C	0	44697338	C	A
17	chr17:44697395:CT:C	0	44697395	C	CT
17	chr17:44699308:T:G	0	44699308	G	T
17	chr17:44700031:T:C	0	44700031	C	T
17	chr17:44700159:T:G	0	44700159	G	T
17	chr17:44700766:T:C	0	44700766	C	T
17	chr17:44708840:G:T	0	44708840	T	G
17	chr17:44710710:C:A	0	44710710	A	C
17	chr17:44710728:G:A	0	44710728	A	G
17	chr17:44711222:G:A	0	44711222	A	G
17	chr17:44712153:A:G	0	44712153	G	A
17	chr17:44712872:G:A	0	44712872	A	G
17	chr17:44713088:G:A	0	44713088	A	G
17	chr17:44713142:C:A	0	44713142	A	C
17	chr17:44713575:G:A	0	44713575	A	G
17	chr17:44713617:C:G	0	44713617	G	C
17	chr17:44713627:C:T	0	44713627	T	C
17	chr17:44716380:T:C	0	44716380	C	T
17	chr17:44716953:T:C	0	44716953	C	T
17	chr17:44718720:A:G	0	44718720	G	A
17	chr17:44720150:G:T	0	44720150	T	G
17	chr17:44720380:G:A	0	44720380	A	G
17	chr17:44722397:C:T	0	44722397	T	C
17	chr17:44723046:C:T	0	44723046	T	C
17	chr17:44723345:T:C	0	44723345	C	T
17	chr17:44723784:A:G	0	44723784	G	A
17	chr17:44724866:C:T	0	44724866	T	C
17	chr17:44726088:CA:C	0	44726088	C	CA
17	chr17:44726266:G:A	0	44726266	A	G
17	chr17:44727786:T:C	0	44727786	C	T
17	chr17:44728117:C:T	0	44728117	T	C
17	chr17:44728573:CT:C	0	44728573	C	CT
17	chr17:44728844:C:T	0	44728844	T	C
17	chr17:44729105:AAAG:A	0	44729105	A	AAAG
17	chr17:44729419:A:G	0	44729419	G	A
17	chr17:44731123:G:A	0	44731123	A	G
17	chr17:44733089:T:C	0	44733089	C	T
17	chr17:44733423:A:G	0	44733423	G	A
17	chr17:44735354:T:C	0	44735354	C	T
17	chr17:44735409:A:G	0	44735409	G	A
17	chr17:44737587:G:A	0	44737587	A	G
17	chr17:44737776:A:G	0	44737776	G	A
17	chr17:44738017:G:A	0	44738017	A	G
17	chr17:44738775:A:T	0	44738775	T	A
17	chr17:44740038:A:G	0	44740038	G	A
17	chr17:44740564:G:A	0	44740564	A	G
17	chr17:44741027:C:T	0	44741027	T	C
17	chr17:44741051:T:C	0	44741051	C	T
17	chr17:44742101:T:A	0	44742101	A	T
17	chr17:44743017:G:C	0	44743017	C	G
17	chr17:44743640:C:T	0	44743640	T	C
17	chr17:44745843:G:T	0	44745843	T	G
17	chr17:44747280:T:C	0	44747280	C	T
17	chr17:44747363:G:A	0	44747363	A	G
17	chr17:44748255:G:A	0	44748255	A	G
17	chr17:44750305:G:A	0	44750305	A	G
17	chr17:44752259:C:G	0	44752259	G	C
17	chr17:44753059:A:G	0	44753059	G	A
17	chr17:44753061:G:A	0	44753061	A	G
17	chr17:44753855:A:C	0	44753855	C	A
17	chr17:44754386:G:A	0	44754386	A	G
17	chr17:44754734:T:C	0	44754734	C	T
17	chr17:44755497:A:T	0	44755497	T	A
17	chr17:44756384:G:C	0	44756384	C	G
17	chr17:44756723:C:T	0	44756723	T	C
17	chr17:44757886:G:A	0	44757886	A	G
17	chr17:44758127:A:G	0	44758127	G	A
17	chr17:44758745:A:C	0	44758745	C	A
17	chr17:44758756:C:A	0	44758756	A	C
17	chr17:44761183:CTG:C	0	44761183	C	CTG
17	chr17:44761824:GT:G	0	44761824	G	GT
17	chr17:44763565:C:T	0	44763565	T	C
17	chr17:44764847:C:T	0	44764847	T	C
17	chr17:44765278:C:T	0	44765278	T	C
17	chr17:44768326:G:A	0	44768326	A	G
17	chr17:44769261:G:A	0	44769261	A	G
17	chr17:44770726:T:C	0	44770726	C	T
17	chr17:44772984:T:C	0	44772984	C	T
17	chr17:44774042:G:C	0	44774042	C	G
17	chr17:44774266:G:A	0	44774266	A	G
17	chr17:44774361:C:T	0	44774361	T	C
17	chr17:44775236:G:T	0	44775236	T	G
17	chr17:44775242:T:C	0	44775242	C	T
17	chr17:44775780:C:G	0	44775780	G	C
17	chr17:44776059:A:G	0	44776059	G	A
17	chr17:44776326:C:T	0	44776326	T	C
17	chr17:44776550:C:G	0	44776550	G	C
17	chr17:44776840:G:A	0	44776840	A	G
17	chr17:44777134:G:A	0	44777134	A	G
17	chr17:44777242:T:C	0	44777242	C	T
17	chr17:44777880:T:C	0	44777880	C	T
17	chr17:44778104:T:C	0	44778104	C	T
17	chr17:44778186:T:C	0	44778186	C	T
17	chr17:44778563:G:A	0	44778563	A	G
17	chr17:44778989:T:C	0	44778989	C	T
17	chr17:44780149:C:T	0	44780149	T	C
17	chr17:44780577:T:C	0	44780577	C	T
17	chr17:44780947:T:C	0	44780947	C	T
17	chr17:44781582:C:T	0	44781582	T	C
17	chr17:44785890:G:C	0	44785890	C	G
17	chr17:44788091:C:T	0	44788091	T	C
17	chr17:44788828:T:C	0	44788828	C	T
17	chr17:44789275:C:T	0	44789275	T	C
17	chr17:44789410:C:T	0	44789410	T	C
17	chr17:44789776:C:T	0	44789776	T	C
17	chr17:44790498:T:C	0	44790498	C	T
17	chr17:44791360:T:C	0	44791360	C	T
17	chr17:44793298:G:A	0	44793298	A	G
17	chr17:44793559:T:C	0	44793559	C	T
17	chr17:44793724:C:T	0	44793724	T	C
17	chr17:44794706:A:G	0	44794706	G	A
17	chr17:44794993:C:T	0	44794993	T	C
17	chr17:44795361:GTA:G	0	44795361	G	GTA
17	chr17:44795422:C:T	0	44795422	T	C
17	chr17:44795863:C:T	0	44795863	T	C
17	chr17:44795986:C:T	0	44795986	T	C
17	chr17:44796727:TAATAA:T	0	44796727	T	TAATAA
17	chr17:44799124:A:G	0	44799124	G	A
17	chr17:44799497:T:C	0	44799497	C	T
17	chr17:44800952:T:C	0	44800952	C	T
17	chr17:44803439:C:T	0	44803439	T	C
17	chr17:44807170:C:A	0	44807170	A	C
17	chr17:44807198:A:T	0	44807198	T	A
17	chr17:44807479:AAAAAG:A	0	44807479	A	AAAAAG
17	chr17:44808098:C:T	0	44808098	T	C
17	chr17:44808826:C:A	0	44808826	A	C
17	chr17:44809611:T:C	0	44809611	C	T
17	chr17:44810044:T:A	0	44810044	A	T
17	chr17:44811013:C:T	0	44811013	T	C
17	chr17:44812687:G:A	0	44812687	A	G
17	chr17:44813257:G:A	0	44813257	A	G
17	chr17:44813347:G:A	0	44813347	A	G
17	chr17:44814497:C:T	0	44814497	T	C
17	chr17:44814780:T:A	0	44814780	A	T
17	chr17:44815427:A:G	0	44815427	G	A
17	chr17:44816071:C:A	0	44816071	A	C
17	chr17:44817131:A:G	0	44817131	G	A
17	chr17:44818188:G:C	0	44818188	C	G
17	chr17:44818341:T:G	0	44818341	G	T
17	chr17:44818673:T:A	0	44818673	A	T
17	chr17:44819009:T:C	0	44819009	C	T
17	chr17:44819345:C:T	0	44819345	T	C
17	chr17:44821589:T:C	0	44821589	C	T
17	chr17:44821883:C:T	0	44821883	T	C
17	chr17:44822309:G:A	0	44822309	A	G
17	chr17:44822500:G:C	0	44822500	C	G
17	chr17:44823618:G:C	0	44823618	C	G
17	chr17:44824169:G:A	0	44824169	A	G
17	chr17:44824516:T:C	0	44824516	C	T
17	chr17:44825737:T:C	0	44825737	C	T
17	chr17:44826389:G:A	0	44826389	A	G
17	chr17:44826413:C:T	0	44826413	T	C
17	chr17:44826427:G:A	0	44826427	A	G
17	chr17:44827325:A:C	0	44827325	C	A
17	chr17:44828173:C:T	0	44828173	T	C
17	chr17:44829928:T:C	0	44829928	C	T
17	chr17:44832047:TG:T	0	44832047	T	TG
17	chr17:44832097:TCTC:T	0	44832097	T	TCTC
17	chr17:44832776:A:G	0	44832776	G	A
17	chr17:44833388:G:A	0	44833388	A	G
17	chr17:44834183:G:A	0	44834183	A	G
17	chr17:44834339:C:A	0	44834339	A	C
17	chr17:44834619:G:A	0	44834619	A	G
17	chr17:44835560:T:C	0	44835560	C	T
17	chr17:44836148:G:A	0	44836148	A	G
17	chr17:44836713:C:T	0	44836713	T	C
17	chr17:44836756:T:C	0	44836756	C	T
17	chr17:44837063:G:A	0	44837063	A	G
17	chr17:44837894:G:A	0	44837894	A	G
17	chr17:44838616:C:T	0	44838616	T	C
17	chr17:44839342:T:C	0	44839342	C	T
17	chr17:44839355:A:G	0	44839355	G	A
17	chr17:44839814:C:T	0	44839814	T	C
17	chr17:44840267:AAC:A	0	44840267	A	AAC
17	chr17:44840494:G:A	0	44840494	A	G
17	chr17:44841129:A:T	0	44841129	T	A
17	chr17:44841175:C:A	0	44841175	A	C
17	chr17:44841606:A:G	0	44841606	G	A
17	chr17:44841641:A:G	0	44841641	G	A
17	chr17:44843561:A:G	0	44843561	G	A
17	chr17:44844228:A:G	0	44844228	G	A
17	chr17:44844244:A:G	0	44844244	G	A
17	chr17:44846030:C:T	0	44846030	T	C
17	chr17:44846054:C:T	0	44846054	T	C
17	chr17:44846116:C:CTG	0	44846116	CTG	C
17	chr17:44846439:A:C	0	44846439	C	A
17	chr17:44846955:A:G	0	44846955	G	A
17	chr17:44847435:G:A	0	44847435	A	G
17	chr17:44848191:C:T	0	44848191	T	C
17	chr17:44850260:A:G	0	44850260	G	A
17	chr17:44850282:C:T	0	44850282	T	C
17	chr17:44850353:G:A	0	44850353	A	G
17	chr17:44850686:T:C	0	44850686	C	T
17	chr17:44852602:T:C	0	44852602	C	T
17	chr17:44852617:G:T	0	44852617	T	G
17	chr17:44853491:G:A	0	44853491	A	G
17	chr17:44854825:C:T	0	44854825	T	C
17	chr17:44854876:C:T	0	44854876	T	C
17	chr17:44855106:A:G	0	44855106	G	A
17	chr17:44856258:G:A	0	44856258	A	G
17	chr17:44857004:A:G	0	44857004	G	A
17	chr17:44857047:T:C	0	44857047	C	T
17	chr17:44857326:T:C	0	44857326	C	T
17	chr17:44857687:G:A	0	44857687	A	G
17	chr17:44857691:T:C	0	44857691	C	T
17	chr17:44860381:C:G	0	44860381	G	C
17	chr17:44861802:G:A	0	44861802	A	G
17	chr17:44861821:A:G	0	44861821	G	A
17	chr17:44861969:G:A	0	44861969	A	G
17	chr17:44862237:C:T	0	44862237	T	C
17	chr17:44862691:C:T	0	44862691	T	C
17	chr17:44863102:TCTC:T	0	44863102	T	TCTC
17	chr17:44864100:T:C	0	44864100	C	T
17	chr17:44864149:C:A	0	44864149	A	C
17	chr17:44865387:C:T	0	44865387	T	C
17	chr17:44865723:C:T	0	44865723	T	C
17	chr17:44866621:C:T	0	44866621	T	C
17	chr17:44866850:G:T	0	44866850	T	G
17	chr17:44866972:T:C	0	44866972	C	T
17	chr17:44867223:C:T	0	44867223	T	C
17	chr17:44868499:A:G	0	44868499	G	A
```
