## Supplementary material for "Characterization of shared and ancestry-specific signals driving complex traits using multi-ancestry fine-mapping": mesusieoutput

```
                 eur          afr      eur_afr
   [1,] 0.0001170825 0.0001818196 4.304817e-05
   [2,] 0.0002129421 0.0002437247 1.486610e-04
   [3,] 0.0002129501 0.0002437247 1.486726e-04
   [4,] 0.0001275719 0.0001726785 4.383675e-05
   [5,] 0.0001184263 0.0001748712 4.128955e-05
   [6,] 0.0001160944 0.0001863222 4.360930e-05
   [7,] 0.0002126992 0.0002411883 1.458362e-04
   [8,] 0.0001174605 0.0001821076 4.332289e-05
   [9,] 0.0001584320 0.0001773402 4.315397e-05
  [10,] 0.0001151939 0.0001822225 4.215214e-05
  [11,] 0.0001369507 0.0001750105 4.420196e-05
  [12,] 0.0001194504 0.0001747849 4.170028e-05
  [13,] 0.0001167753 0.0001819038 4.290623e-05
  [14,] 0.0001132714 0.0001660028 3.416072e-05
  [15,] 0.0001269069 0.0002100040 5.506954e-05
  [16,] 0.0002122653 0.0002359185 1.401088e-04
  [17,] 0.0001244166 0.0001992197 5.029575e-05
  [18,] 0.0001148123 0.0001824330 4.199250e-05
  [19,] 0.0001199033 0.0001819628 4.465456e-05
  [20,] 0.0001161540 0.0001825001 4.273452e-05
  [21,] 0.0001168195 0.0001819420 4.294402e-05
  [22,] 0.0001245688 0.0002937596 5.090017e-05
  [23,] 0.0001242652 0.0002942965 5.328540e-05
  [24,] 0.0001144302 0.0001838239 4.209949e-05
  [25,] 0.0001166005 0.0001884566 4.438751e-05
  [26,] 0.0001755142 0.0001687736 5.345484e-05
  [27,] 0.0001749146 0.0001686351 5.341245e-05
  [28,] 0.0001144899 0.0001845832 4.230485e-05
  [29,] 0.0001713822 0.0001824478 5.497745e-05
  [30,] 0.0001147274 0.0001828343 4.203860e-05
  [31,] 0.0001447472 0.0001764457 4.156809e-05
  [32,] 0.0001247802 0.0002015927 5.114643e-05
  [33,] 0.0001090898 0.0001670266 3.368098e-05
  [34,] 0.0001161150 0.0001843811 4.315204e-05
  [35,] 0.0001245599 0.0002070264 4.169667e-05
  [36,] 0.0001243603 0.0003192963 5.512848e-05
  [37,] 0.0001169413 0.0001834680 4.266667e-05
  [38,] 0.0001160783 0.0001866279 4.287835e-05
  [39,] 0.0001146414 0.0001775860 4.045683e-05
  [40,] 0.0001154317 0.0001823379 4.230738e-05
  [41,] 0.0001244226 0.0002989802 5.218786e-05
  [42,] 0.0001751941 0.0001683628 5.356294e-05
  [43,] 0.0001147181 0.0001751825 3.981207e-05
  [44,] 0.0001241059 0.0002060797 4.205942e-05
  [45,] 0.0001189988 0.0001744196 3.404709e-05
  [46,] 0.0001753629 0.0001689156 5.339411e-05
  [47,] 0.0001121557 0.0001838402 4.081457e-05
  [48,] 0.0001208214 0.0001992716 4.803220e-05
  [49,] 0.0001734362 0.0001790606 5.711281e-05
  [50,] 0.0001140568 0.0001751637 3.952138e-05
  [51,] 0.0001223038 0.0001647146 3.825298e-05
  [52,] 0.0001249144 0.0002425379 5.287288e-05
  [53,] 0.0001136987 0.0001753944 3.943267e-05
  [54,] 0.0001118971 0.0001772397 3.909268e-05
  [55,] 0.0001735278 0.0001793491 5.724852e-05
  [56,] 0.0001666749 0.0002209150 6.671177e-05
  [57,] 0.0001123006 0.0002714104 5.521826e-05
  [58,] 0.0001668022 0.0002248888 6.801844e-05
  [59,] 0.0001138532 0.0001767639 3.990599e-05
  [60,] 0.0001118948 0.0001652736 3.760656e-05
  [61,] 0.0001668419 0.0002273806 6.950325e-05
  [62,] 0.0001114334 0.0001648348 3.726875e-05
  [63,] 0.0001668823 0.0002254367 6.903433e-05
  [64,] 0.0001669958 0.0002249406 6.967942e-05
  [65,] 0.0001668816 0.0002239788 6.862204e-05
  [66,] 0.0001671398 0.0002253049 7.045739e-05
  [67,] 0.0001127670 0.0001591921 3.608129e-05
  [68,] 0.0001130479 0.0001903725 4.143188e-05
  [69,] 0.0001668998 0.0002249918 6.904257e-05
  [70,] 0.0001141242 0.0002611986 5.606475e-05
  [71,] 0.0001133745 0.0001909518 4.176360e-05
  [72,] 0.0001669636 0.0002251478 6.947794e-05
  [73,] 0.0001075808 0.0002181257 4.300209e-05
  [74,] 0.0002080430 0.0002043126 1.059043e-04
  [75,] 0.0001102454 0.0002752686 5.299280e-05
  [76,] 0.0001680127 0.0002027881 5.873596e-05
  [77,] 0.0001678912 0.0002048097 5.994261e-05
  [78,] 0.0001097235 0.0001592487 3.454392e-05
  [79,] 0.0002087963 0.0002584066 1.560486e-04
  [80,] 0.0001761025 0.0001891686 6.580742e-05
  [81,] 0.0001337944 0.0001775160 4.322438e-05
  [82,] 0.0001684246 0.0002325943 6.510975e-05
  [83,] 0.0001123829 0.0001769193 3.924790e-05
  [84,] 0.0001123187 0.0001770890 3.926124e-05
  [85,] 0.0001107545 0.0001769891 3.846674e-05
  [86,] 0.0001385888 0.0001869274 4.041785e-05
  [87,] 0.0001135398 0.0001779656 4.008603e-05
  [88,] 0.0001335516 0.0001789858 4.025055e-05
  [89,] 0.0001678855 0.0002285100 6.635739e-05
  [90,] 0.0002102814 0.0002627236 1.626006e-04
  [91,] 0.0001789871 0.0001858023 5.358997e-05
  [92,] 0.0001125832 0.0001778747 3.959182e-05
  [93,] 0.0001679112 0.0002329769 6.727467e-05
  [94,] 0.0001094260 0.0001695457 3.694950e-05
  [95,] 0.0001678212 0.0002289625 6.680541e-05
  [96,] 0.0001778454 0.0001862286 5.389269e-05
  [97,] 0.0001126976 0.0001894524 4.103780e-05
  [98,] 0.0001684302 0.0002168188 6.193111e-05
  [99,] 0.0001244758 0.0003085340 5.411243e-05
 [100,] 0.0001677393 0.0002104207 6.407861e-05
 [101,] 0.0001677393 0.0002104207 6.407861e-05
 [102,] 0.0001677664 0.0002102947 6.458150e-05
 [103,] 0.0001677510 0.0002082504 6.377735e-05
 [104,] 0.0001128060 0.0001771306 3.950643e-05
 [105,] 0.0001677702 0.0002073769 6.372800e-05
 [106,] 0.0001785961 0.0001681786 5.433484e-05
 [107,] 0.0001255490 0.0002141472 4.995670e-05
 [108,] 0.0001243885 0.0002272283 4.806620e-05
 [109,] 0.0001389551 0.0001975063 4.016145e-05
 [110,] 0.0001134086 0.0001783821 4.013054e-05
 [111,] 0.0001677282 0.0002147709 6.600683e-05
 [112,] 0.0001135687 0.0001763546 3.966006e-05
 [113,] 0.0001677183 0.0002083914 6.331665e-05
 [114,] 0.0001677410 0.0002100498 6.330644e-05
 [115,] 0.0001801846 0.0002043419 5.192203e-05
 [116,] 0.0001677408 0.0002079221 6.333169e-05
 [117,] 0.0001677365 0.0002083213 6.345650e-05
 [118,] 0.0001107955 0.0002474903 5.042248e-05
 [119,] 0.0001123202 0.0001773051 3.931441e-05
 [120,] 0.0001118194 0.0001599518 3.475790e-05
 [121,] 0.0001246287 0.0002702563 5.326536e-05
 [122,] 0.0001676026 0.0002080670 6.260288e-05
 [123,] 0.0001676111 0.0002074936 6.246070e-05
 [124,] 0.0001356440 0.0001767713 4.349758e-05
 [125,] 0.0001141620 0.0001888685 4.193340e-05
 [126,] 0.0001129389 0.0001893863 4.124711e-05
 [127,] 0.0001110446 0.0002333042 4.891934e-05
 [128,] 0.0001671375 0.0002956367 7.225773e-05
 [129,] 0.0001247648 0.0002684260 5.388310e-05
 [130,] 0.0001123254 0.0001782074 3.954411e-05
 [131,] 0.0001720586 0.0002684937 6.271290e-05
 [132,] 0.0002147948 0.0002387503 1.463658e-04
 [133,] 0.0001095073 0.0001753766 3.717503e-05
 [134,] 0.0001092162 0.0001757412 3.705168e-05
 [135,] 0.0001696104 0.0002525389 6.247216e-05
 [136,] 0.0001244090 0.0002591096 4.962164e-05
 [137,] 0.0001125601 0.0002005748 3.395193e-05
 [138,] 0.0001144330 0.0001782247 4.059452e-05
 [139,] 0.0001144266 0.0001883302 4.199487e-05
 [140,] 0.0002125432 0.0001890164 9.459328e-05
 [141,] 0.0001709152 0.0002499519 6.092324e-05
 [142,] 0.0002123640 0.0001896529 9.513179e-05
 [143,] 0.0001093591 0.0001857174 3.850800e-05
 [144,] 0.0001247010 0.0001829720 4.136128e-05
 [145,] 0.0001254851 0.0001664881 4.224159e-05
 [146,] 0.0001839989 0.0002068611 5.224118e-05
 [147,] 0.0001970210 0.0001720559 5.413214e-05
 [148,] 0.0001104190 0.0001846462 3.863843e-05
 [149,] 0.0001242022 0.0001711796 4.226266e-05
 [150,] 0.0001091114 0.0001852104 3.788821e-05
 [151,] 0.0001276606 0.0002276597 4.787737e-05
 [152,] 0.0001215786 0.0001661410 3.907794e-05
 [153,] 0.0001270960 0.0001632167 3.952485e-05
 [154,] 0.0001793597 0.0001766024 5.828470e-05
 [155,] 0.0002499247 0.0001798639 1.141539e-04
 [156,] 0.0002408182 0.0001807399 1.104221e-04
 [157,] 0.0002009981 0.0001734078 6.795399e-05
 [158,] 0.0001107256 0.0002325958 4.763778e-05
 [159,] 0.0002301894 0.0001619769 7.876701e-05
 [160,] 0.0002363898 0.0002538001 1.768005e-04
 [161,] 0.0001166825 0.0002357747 5.358490e-05
 [162,] 0.0002329200 0.0003408618 2.385203e-04
 [163,] 0.0001094749 0.0002346030 4.663102e-05
 [164,] 0.0002394924 0.0001795491 1.081676e-04
 [165,] 0.0002142833 0.0002551540 1.553915e-04
 [166,] 0.0001170270 0.0002358755 5.390315e-05
 [167,] 0.0001164403 0.0002341743 5.311078e-05
 [168,] 0.0002376192 0.0001804414 1.083096e-04
 [169,] 0.0002022988 0.0001740670 6.968479e-05
 [170,] 0.0001565536 0.0001578964 4.520013e-05
 [171,] 0.0001714440 0.0001580481 5.450326e-05
 [172,] 0.0001754692 0.0001780543 6.553085e-05
 [173,] 0.0001914427 0.0001957797 9.529711e-05
 [174,] 0.0001919076 0.0001966501 9.620272e-05
 [175,] 0.0001859814 0.0001807751 8.111735e-05
 [176,] 0.0001264750 0.0001848715 4.315924e-05
 [177,] 0.0001611645 0.0001583520 4.564941e-05
 [178,] 0.0001942177 0.0001726191 6.151830e-05
 [179,] 0.0001855843 0.0001953671 9.131938e-05
 [180,] 0.0001184625 0.0002292944 5.403292e-05
 [181,] 0.0001629601 0.0001581652 4.624805e-05
 [182,] 0.0001849009 0.0001945619 9.035480e-05
 [183,] 0.0002311041 0.0001797964 1.040089e-04
 [184,] 0.0001838971 0.0001950437 9.004418e-05
 [185,] 0.0001867791 0.0001981252 9.390073e-05
 [186,] 0.0001609504 0.0001581422 4.582823e-05
 [187,] 0.0001675924 0.0001772213 6.148933e-05
 [188,] 0.0001090630 0.0002295031 4.561871e-05
 [189,] 0.0001568585 0.0001799200 5.175506e-05
 [190,] 0.0001825654 0.0001967396 9.028889e-05
 [191,] 0.0001713778 0.0001693594 6.288181e-05
 [192,] 0.0001066219 0.0002420844 3.568925e-05
 [193,] 0.0001879211 0.0001786488 6.004326e-05
 [194,] 0.0003935853 0.0002524194 3.412728e-04
 [195,] 0.0004029223 0.0002537804 3.542081e-04
 [196,] 0.0001622601 0.0001788518 4.929926e-05
 [197,] 0.0001126367 0.0002456802 5.104395e-05
 [198,] 0.0004258474 0.0002618891 3.962538e-04
 [199,] 0.0001593361 0.0001831817 4.772794e-05
 [200,] 0.0001131039 0.0002469398 5.165626e-05
 [201,] 0.0001122629 0.0002464979 5.077500e-05
 [202,] 0.0002004607 0.0001733954 6.877359e-05
 [203,] 0.0001245784 0.0002491343 6.274684e-05
 [204,] 0.0003264140 0.0001748174 1.366300e-04
 [205,] 0.0001268353 0.0002482103 6.463084e-05
 [206,] 0.0002107344 0.0001773365 6.171127e-05
 [207,] 0.0002115039 0.0001761138 6.365353e-05
 [208,] 0.0004023347 0.0002640558 3.728750e-04
 [209,] 0.0001217524 0.0002482540 6.004505e-05
 [210,] 0.0001271969 0.0002004144 5.437389e-05
 [211,] 0.0002146600 0.0001575999 6.059680e-05
 [212,] 0.0003540353 0.0001771160 1.559803e-04
 [213,] 0.0001588878 0.0001676331 5.571239e-05
 [214,] 0.0003861042 0.0002617242 3.494960e-04
 [215,] 0.0002635474 0.0001615429 9.096593e-05
 [216,] 0.0001194621 0.0002533533 5.877304e-05
 [217,] 0.0003078873 0.0001744604 1.276066e-04
 [218,] 0.0002874602 0.0001746330 1.022972e-04
 [219,] 0.0003070680 0.0001741131 1.265033e-04
 [220,] 0.0001511596 0.0001675499 5.234179e-05
 [221,] 0.0001903407 0.0001733878 6.037701e-05
 [222,] 0.0001642593 0.0001806940 5.284111e-05
 [223,] 0.0003429817 0.0001612171 1.168328e-04
 [224,] 0.0001217637 0.0002481003 6.002930e-05
 [225,] 0.0001222146 0.0002482540 6.046629e-05
 [226,] 0.0003008286 0.0001735186 1.225121e-04
 [227,] 0.0001667880 0.0001680495 5.028346e-05
 [228,] 0.0002759171 0.0001743886 9.716579e-05
 [229,] 0.0003394543 0.0001742493 1.417819e-04
 [230,] 0.0002828708 0.0001617360 6.773365e-05
 [231,] 0.0003422076 0.0001747697 1.442676e-04
 [232,] 0.0003299111 0.0002012578 1.902969e-04
 [233,] 0.0002116074 0.0001748215 6.786067e-05
 [234,] 0.0002035577 0.0001736736 7.040767e-05
 [235,] 0.0001247185 0.0002473529 6.256342e-05
 [236,] 0.0001532180 0.0001830876 4.695400e-05
 [237,] 0.0002944283 0.0001620101 6.938070e-05
 [238,] 0.0002022472 0.0001729234 6.851580e-05
 [239,] 0.0001493433 0.0001802667 4.883989e-05
 [240,] 0.0002172512 0.0001767706 6.393491e-05
 [241,] 0.0001217536 0.0002492361 6.022296e-05
 [242,] 0.0001593087 0.0001766068 5.742090e-05
 [243,] 0.0002887335 0.0001654969 6.324428e-05
 [244,] 0.0002038957 0.0001576214 5.785324e-05
 [245,] 0.0003003270 0.0001747939 1.248805e-04
 [246,] 0.0002335136 0.0001609815 5.987566e-05
 [247,] 0.0003291205 0.0001966576 1.820902e-04
 [248,] 0.0001639698 0.0001799955 5.283965e-05
 [249,] 0.0003250379 0.0001739019 1.346999e-04
 [250,] 0.0004149881 0.0001949894 2.340985e-04
 [251,] 0.0002072155 0.0001576557 6.130281e-05
 [252,] 0.0002100389 0.0001718626 6.898645e-05
 [253,] 0.0002863983 0.0001744732 1.012613e-04
 [254,] 0.0002041054 0.0001718330 6.691564e-05
 [255,] 0.0001556099 0.0001717165 4.927347e-05
 [256,] 0.0002248293 0.0001662226 5.271800e-05
 [257,] 0.0001231980 0.0002498929 6.166788e-05
 [258,] 0.0001261323 0.0002511807 6.459466e-05
 [259,] 0.0003282765 0.0001690799 1.241580e-04
 [260,] 0.0001954326 0.0001725723 6.019463e-05
 [261,] 0.0001263437 0.0001832909 4.192260e-05
 [262,] 0.0001521985 0.0001676417 5.283736e-05
 [263,] 0.0001977145 0.0001743617 5.413964e-05
 [264,] 0.0001556624 0.0001845570 4.706599e-05
 [265,] 0.0001228444 0.0002488960 6.115718e-05
 [266,] 0.0002286153 0.0001690287 5.183500e-05
 [267,] 0.0003421491 0.0001657893 1.198425e-04
 [268,] 0.0003396778 0.0001848071 1.673175e-04
 [269,] 0.0001239301 0.0002517067 6.267580e-05
 [270,] 0.0001198377 0.0002497962 5.852258e-05
 [271,] 0.0003536235 0.0001672222 1.290612e-04
 [272,] 0.0001638418 0.0001797845 5.285481e-05
 [273,] 0.0002243593 0.0001774252 6.239909e-05
 [274,] 0.0003198808 0.0001661044 1.120580e-04
 [275,] 0.0002243564 0.0001823090 6.209390e-05
 [276,] 0.0001573409 0.0001845333 4.725815e-05
 [277,] 0.0001618900 0.0001759183 5.352048e-05
 [278,] 0.0001982084 0.0001708010 5.773608e-05
 [279,] 0.0003390078 0.0001669754 1.214305e-04
 [280,] 0.0001253020 0.0002493756 6.348832e-05
 [281,] 0.0002837549 0.0001644800 6.389253e-05
 [282,] 0.0002093613 0.0001684750 4.936207e-05
 [283,] 0.0001532892 0.0001813645 5.805618e-05
 [284,] 0.0001247643 0.0002543768 6.394989e-05
 [285,] 0.0001641473 0.0001788882 5.266262e-05
 [286,] 0.0003291960 0.0001856802 1.627485e-04
 [287,] 0.0003095442 0.0001853860 1.512981e-04
 [288,] 0.0001536550 0.0001816785 4.704203e-05
 [289,] 0.0003332036 0.0001673756 1.209291e-04
 [290,] 0.0001634077 0.0001814515 5.414807e-05
 [291,] 0.0001890186 0.0001843928 5.176798e-05
 [292,] 0.0001261353 0.0002558071 6.550237e-05
 [293,] 0.0001245646 0.0002498377 6.292456e-05
 [294,] 0.0002061579 0.0001734967 6.147524e-05
 [295,] 0.0002711932 0.0001662702 6.030887e-05
 [296,] 0.0001633236 0.0001818020 5.440598e-05
 [297,] 0.0002929548 0.0001681160 1.069846e-04
 [298,] 0.0001909822 0.0001953722 5.123532e-05
 [299,] 0.0002144817 0.0002060756 1.202858e-04
 [300,] 0.0001361318 0.0002101022 6.283120e-05
 [301,] 0.0002730793 0.0001747761 5.662180e-05
 [302,] 0.0001850646 0.0001774826 5.300868e-05
 [303,] 0.0004068181 0.0001769736 1.160009e-04
 [304,] 0.0004856964 0.0001697358 1.890311e-04
 [305,] 0.0002805252 0.0001787960 5.585957e-05
 [306,] 0.0004943511 0.0001650325 1.457712e-04
 [307,] 0.0004138743 0.0001769884 1.177773e-04
 [308,] 0.0002091566 0.0001732888 6.263495e-05
 [309,] 0.0004861074 0.0001656656 1.458895e-04
 [310,] 0.0001370108 0.0002109079 6.368970e-05
 [311,] 0.0001475491 0.0001663585 5.023231e-05
 [312,] 0.0001618727 0.0001722021 5.232554e-05
 [313,] 0.0001348783 0.0002110933 6.224839e-05
 [314,] 0.0002113718 0.0001797926 6.144215e-05
 [315,] 0.0002096760 0.0001790510 6.174048e-05
 [316,] 0.0002695119 0.0002018356 4.966352e-05
 [317,] 0.0004537187 0.0001772010 1.272095e-04
 [318,] 0.0001858488 0.0001806025 5.278821e-05
 [319,] 0.0001620397 0.0001730758 5.280534e-05
 [320,] 0.0001896684 0.0001908313 5.120046e-05
 [321,] 0.0002740356 0.0001605852 6.492816e-05
 [322,] 0.0004162441 0.0001769781 1.184653e-04
 [323,] 0.0001455545 0.0001667753 4.953801e-05
 [324,] 0.0001350313 0.0002127812 6.284761e-05
 [325,] 0.0001998149 0.0002405903 1.333296e-04
 [326,] 0.0001375713 0.0002106519 6.400151e-05
 [327,] 0.0004144591 0.0001769547 1.181493e-04
 [328,] 0.0004139109 0.0001769552 1.179881e-04
 [329,] 0.0004849164 0.0001647179 1.314720e-04
 [330,] 0.0002117148 0.0001780681 6.315772e-05
 [331,] 0.0001514653 0.0001877393 4.669425e-05
 [332,] 0.0001840551 0.0001795941 5.275471e-05
 [333,] 0.0001907196 0.0001786182 5.221733e-05
 [334,] 0.0002067163 0.0001732708 6.211475e-05
 [335,] 0.0001543433 0.0001798616 4.734137e-05
 [336,] 0.0004108156 0.0001771752 1.159068e-04
 [337,] 0.0004411963 0.0001653332 1.259791e-04
 [338,] 0.0001371321 0.0002082140 6.294281e-05
 [339,] 0.0001397630 0.0002139695 6.660111e-05
 [340,] 0.0001379037 0.0002086462 6.360552e-05
 [341,] 0.0005196212 0.0001647258 1.377903e-04
 [342,] 0.0004931045 0.0001647660 1.387924e-04
 [343,] 0.0005543433 0.0001650158 1.413005e-04
 [344,] 0.0001890511 0.0001791728 5.204449e-05
 [345,] 0.0001508640 0.0001793238 4.690122e-05
 [346,] 0.0005669800 0.0001648372 1.464865e-04
 [347,] 0.0005736457 0.0001661229 2.016195e-04
 [348,] 0.0001358798 0.0002084187 6.214618e-05
 [349,] 0.0005592960 0.0001648264 1.447609e-04
 [350,] 0.0004967457 0.0001647703 1.395717e-04
 [351,] 0.0005683641 0.0001647139 1.498004e-04
 [352,] 0.0004840359 0.0001653372 1.382963e-04
 [353,] 0.0001889266 0.0001934356 5.126630e-05
 [354,] 0.0001393715 0.0002114026 6.549550e-05
 [355,] 0.0001763144 0.0001645271 4.516428e-05
 [356,] 0.0002098826 0.0001825877 6.367278e-05
 [357,] 0.0002543087 0.0001697777 1.007092e-04
 [358,] 0.0001831965 0.0001770704 5.187366e-05
 [359,] 0.0002041910 0.0002347082 1.334378e-04
 [360,] 0.0002099879 0.0002324201 1.370616e-04
 [361,] 0.0002026849 0.0001733681 6.088398e-05
 [362,] 0.0002512568 0.0001778149 1.119717e-04
 [363,] 0.0001763546 0.0001628651 4.569024e-05
 [364,] 0.0001619033 0.0001718933 5.224942e-05
 [365,] 0.0005544345 0.0001769822 2.567239e-04
 [366,] 0.0005777128 0.0001648748 1.555046e-04
 [367,] 0.0005352127 0.0001653611 1.492449e-04
 [368,] 0.0001821104 0.0001777784 5.310367e-05
 [369,] 0.0001800297 0.0001577745 5.084694e-05
 [370,] 0.0001347453 0.0002084545 6.137943e-05
 [371,] 0.0004418264 0.0001654103 1.227145e-04
 [372,] 0.0001886500 0.0001687571 5.345519e-05
 [373,] 0.0001891424 0.0001772897 5.225133e-05
 [374,] 0.0001469402 0.0001649720 4.915176e-05
 [375,] 0.0002109973 0.0002272289 1.341114e-04
 [376,] 0.0002172470 0.0002277326 1.399828e-04
 [377,] 0.0001380330 0.0002031850 6.193914e-05
 [378,] 0.0002154987 0.0002204203 1.326218e-04
 [379,] 0.0002024370 0.0002232171 1.238226e-04
 [380,] 0.0001445524 0.0001666504 4.902503e-05
 [381,] 0.0002025277 0.0001728898 6.215619e-05
 [382,] 0.0001908192 0.0001759611 5.254603e-05
 [383,] 0.0001882361 0.0001762009 5.230056e-05
 [384,] 0.0001747870 0.0001577767 4.965305e-05
 [385,] 0.0004190646 0.0001769289 1.194582e-04
 [386,] 0.0001405128 0.0002054966 6.433402e-05
 [387,] 0.0004352591 0.0001653389 1.242978e-04
 [388,] 0.0004443675 0.0001774344 1.234334e-04
 [389,] 0.0004938429 0.0001688166 1.848638e-04
 [390,] 0.0001894535 0.0001779836 5.219716e-05
 [391,] 0.0002411281 0.0001790423 1.084119e-04
 [392,] 0.0002374524 0.0001809869 1.088795e-04
 [393,] 0.0001912305 0.0001773516 5.239720e-05
 [394,] 0.0002439937 0.0001678506 9.464275e-05
 [395,] 0.0001367633 0.0002075911 6.249495e-05
 [396,] 0.0001435660 0.0001741115 5.192455e-05
 [397,] 0.0001904485 0.0001771117 5.236677e-05
 [398,] 0.0002622108 0.0001781132 1.179567e-04
 [399,] 0.0001380757 0.0002083342 6.362344e-05
 [400,] 0.0001891186 0.0001774716 5.222488e-05
 [401,] 0.0001354237 0.0002078387 6.166036e-05
 [402,] 0.0002351803 0.0001781759 1.042849e-04
 [403,] 0.0004218501 0.0001775710 1.170019e-04
 [404,] 0.0002063592 0.0002262854 1.293808e-04
 [405,] 0.0002138643 0.0002263625 1.359439e-04
 [406,] 0.0001634670 0.0001937114 7.706427e-05
 [407,] 0.0003192589 0.0001703869 1.277411e-04
 [408,] 0.0001859602 0.0001689160 5.298834e-05
 [409,] 0.0001405406 0.0002099145 6.582538e-05
 [410,] 0.0001400539 0.0002099495 6.550067e-05
 [411,] 0.0002151008 0.0002259931 1.367575e-04
 [412,] 0.0001382401 0.0002086646 6.384107e-05
 [413,] 0.0003784598 0.0001772786 1.069552e-04
 [414,] 0.0004309434 0.0001653768 1.208320e-04
 [415,] 0.0001888633 0.0001775530 5.219638e-05
 [416,] 0.0001892239 0.0001776217 5.221278e-05
 [417,] 0.0001999895 0.0001729535 6.118855e-05
 [418,] 0.0001891903 0.0001786317 5.212353e-05
 [419,] 0.0001862171 0.0001780969 5.202195e-05
 [420,] 0.0002358010 0.0001785837 1.051137e-04
 [421,] 0.0001892223 0.0001784900 5.212975e-05
 [422,] 0.0001614194 0.0001708327 5.129530e-05
 [423,] 0.0002164914 0.0001751440 9.152510e-05
 [424,] 0.0001814374 0.0002198037 1.041910e-04
 [425,] 0.0001880828 0.0002204245 1.099855e-04
 [426,] 0.0001956758 0.0002149196 1.125090e-04
 [427,] 0.0001393911 0.0001858339 5.690220e-05
 [428,] 0.0001992100 0.0001728520 6.146194e-05
 [429,] 0.0002068015 0.0002278728 1.308946e-04
 [430,] 0.0001664480 0.0002101055 8.740907e-05
 [431,] 0.0001724533 0.0002194440 9.687449e-05
 [432,] 0.0001759101 0.0001841163 5.261840e-05
 [433,] 0.0001498443 0.0001643366 5.031994e-05
 [434,] 0.0001746156 0.0001782692 5.235478e-05
 [435,] 0.0001479552 0.0001636545 4.922772e-05
 [436,] 0.0001469694 0.0001644531 4.931892e-05
 [437,] 0.0001402497 0.0002081949 6.506045e-05
 [438,] 0.0001421293 0.0001697855 4.924360e-05
 [439,] 0.0001428329 0.0001654001 4.761072e-05
 [440,] 0.0001694821 0.0002161507 9.279697e-05
 [441,] 0.0001982496 0.0002494245 1.375264e-04
 [442,] 0.0004079337 0.0001769386 1.164641e-04
 [443,] 0.0001398752 0.0002070221 6.441639e-05
 [444,] 0.0001437932 0.0001805204 4.749566e-05
 [445,] 0.0004469534 0.0001653308 1.308520e-04
 [446,] 0.0001467886 0.0001712962 5.282060e-05
 [447,] 0.0001475459 0.0001641122 4.933875e-05
 [448,] 0.0001416396 0.0002097988 6.654622e-05
 [449,] 0.0002946869 0.0001766321 1.308747e-04
 [450,] 0.0001377182 0.0002087282 6.350364e-05
 [451,] 0.0001707745 0.0002417291 1.059173e-04
 [452,] 0.0001966800 0.0002317661 1.246100e-04
 [453,] 0.0002147407 0.0002320546 1.411120e-04
 [454,] 0.0004116432 0.0001767799 1.184872e-04
 [455,] 0.0001464141 0.0001657513 4.933772e-05
 [456,] 0.0001442199 0.0002071373 6.737528e-05
 [457,] 0.0003153465 0.0001672906 1.211589e-04
 [458,] 0.0001693862 0.0002116082 9.040552e-05
 [459,] 0.0002012603 0.0001729427 6.177767e-05
 [460,] 0.0001779270 0.0001784416 5.234436e-05
 [461,] 0.0001497276 0.0001731381 5.523562e-05
 [462,] 0.0001635166 0.0001774099 5.209875e-05
 [463,] 0.0001495000 0.0001797376 4.680121e-05
 [464,] 0.0002016274 0.0001728483 6.225584e-05
 [465,] 0.0002043136 0.0001847491 5.408905e-05
 [466,] 0.0002140625 0.0001781269 6.384970e-05
 [467,] 0.0004352703 0.0001653447 1.231343e-04
 [468,] 0.0001414206 0.0002084860 6.595486e-05
 [469,] 0.0001635699 0.0002222402 9.093696e-05
 [470,] 0.0001458778 0.0001717894 5.254859e-05
 [471,] 0.0001497556 0.0001663453 5.160088e-05
 [472,] 0.0001488527 0.0001797510 4.673221e-05
 [473,] 0.0002032482 0.0001806272 5.485987e-05
 [474,] 0.0002089417 0.0001785117 6.220968e-05
 [475,] 0.0001772378 0.0001786126 5.232492e-05
 [476,] 0.0001199983 0.0001808146 4.522229e-05
 [477,] 0.0001427017 0.0001640173 4.728374e-05
 [478,] 0.0001706692 0.0002202264 9.581391e-05
 [479,] 0.0001465594 0.0001723659 5.316606e-05
 [480,] 0.0001358268 0.0002080904 6.200829e-05
 [481,] 0.0001484883 0.0001795798 4.670717e-05
 [482,] 0.0001355101 0.0002084452 6.190099e-05
 [483,] 0.0001492972 0.0001648274 5.050310e-05
 [484,] 0.0001454050 0.0001657295 4.889290e-05
 [485,] 0.0001195389 0.0001817207 4.520703e-05
 [486,] 0.0001633680 0.0001826511 5.440239e-05
 [487,] 0.0002131704 0.0001781089 6.369128e-05
 [488,] 0.0001696711 0.0002088507 8.920262e-05
 [489,] 0.0002073009 0.0001794366 6.092635e-05
 [490,] 0.0001336898 0.0002087477 6.073730e-05
 [491,] 0.0001355663 0.0002085552 6.197280e-05
 [492,] 0.0001658174 0.0002147925 8.923343e-05
 [493,] 0.0001193538 0.0002077120 5.034965e-05
 [494,] 0.0003844187 0.0001770341 1.097304e-04
 [495,] 0.0001484954 0.0001716548 5.386724e-05
 [496,] 0.0001790732 0.0001788005 5.285663e-05
 [497,] 0.0001349418 0.0002090548 6.169014e-05
 [498,] 0.0001511010 0.0001642707 5.085052e-05
 [499,] 0.0001339371 0.0002094326 6.110760e-05
 [500,] 0.0001343750 0.0002107374 6.179268e-05
 [501,] 0.0004413703 0.0001653552 1.238567e-04
 [502,] 0.0001189418 0.0001809912 4.468894e-05
 [503,] 0.0002098128 0.0001810799 6.587446e-05
 [504,] 0.0001308756 0.0002086387 5.875833e-05
 [505,] 0.0001641878 0.0001850480 5.333443e-05
 [506,] 0.0001347557 0.0002120669 6.245988e-05
 [507,] 0.0004166805 0.0001769202 1.189116e-04
 [508,] 0.0001795365 0.0001778682 5.293246e-05
 [509,] 0.0004524530 0.0001653203 1.289777e-04
 [510,] 0.0001351415 0.0002114984 6.256768e-05
 [511,] 0.0001354642 0.0002112949 6.273456e-05
 [512,] 0.0001721442 0.0002128542 9.318092e-05
 [513,] 0.0001367388 0.0002089373 6.289650e-05
 [514,] 0.0001803893 0.0001794684 5.259158e-05
 [515,] 0.0001444188 0.0001629456 4.735469e-05
 [516,] 0.0002059127 0.0001789476 6.108710e-05
 [517,] 0.0001812359 0.0001791883 5.265348e-05
 [518,] 0.0001471937 0.0001630461 4.784047e-05
 [519,] 0.0001839307 0.0001784362 5.283881e-05
 [520,] 0.0001431878 0.0001608844 4.474460e-05
 [521,] 0.0001742682 0.0001867939 7.977683e-05
 [522,] 0.0001629745 0.0001832515 5.359618e-05
 [523,] 0.0002182504 0.0001727218 6.720028e-05
 [524,] 0.0001472320 0.0001792171 4.717470e-05
 [525,] 0.0001843510 0.0001785508 5.284965e-05
 [526,] 0.0001404525 0.0001609241 4.446615e-05
 [527,] 0.0001813228 0.0001905590 8.641372e-05
 [528,] 0.0001788092 0.0001897378 8.433653e-05
 [529,] 0.0005075285 0.0001675431 1.603927e-04
 [530,] 0.0005766681 0.0001774926 1.561106e-04
 [531,] 0.0001545939 0.0001956172 6.924414e-05
 [532,] 0.0001451684 0.0001612888 4.638561e-05
 [533,] 0.0001847186 0.0001770384 5.302172e-05
 [534,] 0.0001844618 0.0001778792 5.293435e-05
 [535,] 0.0002310874 0.0001791604 6.539725e-05
 [536,] 0.0001626248 0.0001954013 7.411440e-05
 [537,] 0.0001782226 0.0001733626 5.310469e-05
 [538,] 0.0001835543 0.0001784324 5.282072e-05
 [539,] 0.0007629391 0.0001673993 2.383326e-04
 [540,] 0.0006135645 0.0001776068 1.644329e-04
 [541,] 0.0002178443 0.0001728909 6.579571e-05
 [542,] 0.0002222177 0.0001783918 6.500733e-05
 [543,] 0.0001610413 0.0001988377 7.467679e-05
 [544,] 0.0001576455 0.0001985640 7.247935e-05
 [545,] 0.0001364004 0.0001743733 4.703916e-05
 [546,] 0.0001360910 0.0001765806 4.728863e-05
 [547,] 0.0001614784 0.0001688572 5.087221e-05
 [548,] 0.0006034407 0.0001774309 1.632712e-04
 [549,] 0.0002349976 0.0001778502 6.467422e-05
 [550,] 0.0001854989 0.0001767440 5.312939e-05
 [551,] 0.0001617029 0.0001968144 7.408302e-05
 [552,] 0.0005602794 0.0001658524 1.502718e-04
 [553,] 0.0002344628 0.0001806083 7.244519e-05
 [554,] 0.0002428005 0.0001831868 5.676518e-05
 [555,] 0.0001620681 0.0001848459 5.562662e-05
 [556,] 0.0001618152 0.0002018413 7.665128e-05
 [557,] 0.0002360962 0.0001769132 6.510582e-05
 [558,] 0.0007203231 0.0001675971 2.293864e-04
 [559,] 0.0001628248 0.0002026598 7.769271e-05
 [560,] 0.0001861678 0.0001771874 5.312740e-05
 [561,] 0.0001563572 0.0002030101 7.371033e-05
 [562,] 0.0001584652 0.0001968032 7.212928e-05
 [563,] 0.0002513498 0.0001795432 6.497382e-05
 [564,] 0.0001370556 0.0001757886 4.787556e-05
 [565,] 0.0001617108 0.0002013702 7.635799e-05
 [566,] 0.0001833623 0.0001804175 5.268389e-05
 [567,] 0.0001579599 0.0001995862 7.315439e-05
 [568,] 0.0002547095 0.0001839598 5.725813e-05
 [569,] 0.0001385852 0.0001662213 4.600145e-05
 [570,] 0.0001628378 0.0001693490 5.183041e-05
 [571,] 0.0001383836 0.0001767776 5.318202e-05
 [572,] 0.0001608214 0.0002030540 7.660139e-05
 [573,] 0.0001349002 0.0001692143 4.384839e-05
 [574,] 0.0002331838 0.0001787351 6.558172e-05
 [575,] 0.0001454669 0.0001800759 4.818910e-05
 [576,] 0.0001394378 0.0001646963 4.599151e-05
 [577,] 0.0002121535 0.0001768533 6.514836e-05
 [578,] 0.0001639899 0.0001991967 7.669311e-05
 [579,] 0.0001358256 0.0001784794 5.267809e-05
 [580,] 0.0006799017 0.0001670893 2.018301e-04
 [581,] 0.0002425682 0.0001797789 5.792948e-05
 [582,] 0.0001637216 0.0001758627 5.207623e-05
 [583,] 0.0001318674 0.0001787997 5.084201e-05
 [584,] 0.0001564126 0.0002019244 7.326088e-05
 [585,] 0.0001859272 0.0001785618 5.296911e-05
 [586,] 0.0002336929 0.0001763849 6.502809e-05
 [587,] 0.0006566087 0.0001677526 2.115823e-04
 [588,] 0.0006608386 0.0001675116 2.087769e-04
 [589,] 0.0002281545 0.0001773180 6.379476e-05
 [590,] 0.0001344096 0.0001746710 4.588810e-05
 [591,] 0.0003439088 0.0001755917 1.468412e-04
 [592,] 0.0001381325 0.0001775523 5.345112e-05
 [593,] 0.0003039546 0.0001950022 1.669546e-04
 [594,] 0.0001596069 0.0001748833 6.193386e-05
 [595,] 0.0001720207 0.0001598943 5.630741e-05
 [596,] 0.0006830614 0.0001842248 3.550412e-04
 [597,] 0.0001353316 0.0001637925 4.340327e-05
 [598,] 0.0001952823 0.0001768927 5.407555e-05
 [599,] 0.0001401868 0.0001644045 4.194428e-05
 [600,] 0.0001360448 0.0001619170 4.310979e-05
 [601,] 0.0001327605 0.0001635409 4.119559e-05
 [602,] 0.0001345584 0.0001712306 4.522259e-05
 [603,] 0.0001871297 0.0001972898 8.981987e-05
 [604,] 0.0007358925 0.0001680227 2.412307e-04
 [605,] 0.0002378835 0.0001728766 6.376302e-05
 [606,] 0.0001791567 0.0002072864 9.535955e-05
 [607,] 0.0001883472 0.0001750478 5.425461e-05
 [608,] 0.0001691812 0.0001960785 7.820162e-05
 [609,] 0.0001705532 0.0001947644 7.826123e-05
 [610,] 0.0001605668 0.0001964630 7.326097e-05
 [611,] 0.0001350311 0.0001692210 4.502279e-05
 [612,] 0.0001345867 0.0001713643 4.529822e-05
 [613,] 0.0002270164 0.0001789517 6.212915e-05
 [614,] 0.0002273147 0.0001776473 6.356368e-05
 [615,] 0.0001340565 0.0001677187 4.400842e-05
 [616,] 0.0001889955 0.0001739349 5.417324e-05
 [617,] 0.0001343267 0.0001673498 4.415876e-05
 [618,] 0.0001596252 0.0001755597 5.153830e-05
 [619,] 0.0001823236 0.0001957416 8.581597e-05
 [620,] 0.0001614749 0.0001834390 5.562673e-05
 [621,] 0.0001348392 0.0001678093 4.298132e-05
 [622,] 0.0001680522 0.0001958570 7.741892e-05
 [623,] 0.0001703109 0.0001945012 7.799298e-05
 [624,] 0.0001344494 0.0001677246 4.314679e-05
 [625,] 0.0001723424 0.0001961402 8.014858e-05
 [626,] 0.0001482594 0.0001803673 4.735408e-05
 [627,] 0.0007154320 0.0001672465 2.173990e-04
 [628,] 0.0006671414 0.0001774125 1.793630e-04
 [629,] 0.0001713686 0.0001969222 7.998767e-05
 [630,] 0.0001671132 0.0001956111 7.671014e-05
 [631,] 0.0001843365 0.0001717158 5.354230e-05
 [632,] 0.0003777396 0.0001914323 2.086249e-04
 [633,] 0.0003727109 0.0001904227 2.031688e-04
 [634,] 0.0001724924 0.0001963331 8.032150e-05
 [635,] 0.0001343433 0.0001706172 4.464801e-05
 [636,] 0.0001342234 0.0001626407 4.094461e-05
 [637,] 0.0001981314 0.0001770507 5.451707e-05
 [638,] 0.0002290399 0.0001790472 6.562441e-05
 [639,] 0.0001595387 0.0001757409 5.166017e-05
 [640,] 0.0001335728 0.0001696968 4.346782e-05
 [641,] 0.0002294361 0.0001803413 6.159217e-05
 [642,] 0.0001740496 0.0001951843 8.056495e-05
 [643,] 0.0003646109 0.0001888046 1.945021e-04
 [644,] 0.0007871892 0.0001832007 4.057209e-04
 [645,] 0.0003640175 0.0001996639 2.174267e-04
 [646,] 0.0001946900 0.0001750875 5.459388e-05
 [647,] 0.0001345182 0.0001607191 4.102948e-05
 [648,] 0.0001857560 0.0001982425 8.952165e-05
 [649,] 0.0006105637 0.0001678461 1.917815e-04
 [650,] 0.0001336564 0.0001780674 4.335268e-05
 [651,] 0.0001465222 0.0001802284 4.879883e-05
 [652,] 0.0002090123 0.0001741602 5.702734e-05
 [653,] 0.0001857565 0.0001972018 8.883033e-05
 [654,] 0.0001815201 0.0001948652 8.476491e-05
 [655,] 0.0001993157 0.0001958166 9.597989e-05
 [656,] 0.0001642815 0.0002140989 8.757393e-05
 [657,] 0.0002101930 0.0001790859 5.908446e-05
 [658,] 0.0001453670 0.0001755673 4.741461e-05
 [659,] 0.0001881599 0.0001951571 8.887368e-05
 [660,] 0.0001675136 0.0001919187 4.812008e-05
 [661,] 0.0001461684 0.0001745477 4.764572e-05
 [662,] 0.0001833410 0.0001920649 8.392752e-05
 [663,] 0.0006103891 0.0001784632 1.577419e-04
 [664,] 0.0001454855 0.0001770407 4.787265e-05
 [665,] 0.0001585392 0.0002330041 9.099906e-05
 [666,] 0.0001923186 0.0001912051 8.835452e-05
 [667,] 0.0001885882 0.0001905469 8.580070e-05
 [668,] 0.0001457010 0.0001746201 4.744218e-05
 [669,] 0.0001578687 0.0001896836 5.110299e-05
 [670,] 0.0001585447 0.0001887320 5.039377e-05
 [671,] 0.0002890599 0.0002351960 2.130090e-04
 [672,] 0.0001814435 0.0001893288 8.097567e-05
 [673,] 0.0001594457 0.0001735015 5.144124e-05
 [674,] 0.0001730957 0.0001779678 5.472953e-05
 [675,] 0.0001411898 0.0001667587 4.075159e-05
 [676,] 0.0001562800 0.0001895731 6.732073e-05
 [677,] 0.0001559962 0.0002303190 8.764156e-05
 [678,] 0.0001580178 0.0002074246 5.268058e-05
 [679,] 0.0002347326 0.0001787930 6.731894e-05
 [680,] 0.0001760446 0.0001764278 5.305072e-05
 [681,] 0.0001863386 0.0001915640 8.528511e-05
 [682,] 0.0001726822 0.0001829576 5.378685e-05
 [683,] 0.0001734530 0.0001808741 5.480448e-05
 [684,] 0.0002268994 0.0001773715 6.742890e-05
 [685,] 0.0003494603 0.0001800545 9.143964e-05
 [686,] 0.0001540106 0.0002647100 9.855393e-05
 [687,] 0.0001458674 0.0001765090 4.815449e-05
 [688,] 0.0001455678 0.0001792358 4.840803e-05
 [689,] 0.0002070127 0.0001727968 7.265939e-05
 [690,] 0.0001553604 0.0002013059 7.231867e-05
 [691,] 0.0001701935 0.0001980380 7.985965e-05
 [692,] 0.0001899503 0.0001796879 6.146680e-05
 [693,] 0.0003085650 0.0002110799 1.945881e-04
 [694,] 0.0001468216 0.0001774556 4.892502e-05
 [695,] 0.0001456820 0.0001837767 4.917080e-05
 [696,] 0.0001722113 0.0001890706 5.509411e-05
 [697,] 0.0001721057 0.0001897250 5.525824e-05
 [698,] 0.0001592330 0.0002165835 5.436126e-05
 [699,] 0.0003319913 0.0001626188 1.096622e-04
 [700,] 0.0002025914 0.0001768784 6.207176e-05
 [701,] 0.0002575935 0.0001808357 1.182305e-04
 [702,] 0.0002696316 0.0001806229 1.242491e-04
 [703,] 0.0002713750 0.0001784469 1.217008e-04
 [704,] 0.0001443813 0.0001969384 5.114425e-05
 [705,] 0.0001285557 0.0001574255 3.969357e-05
 [706,] 0.0001653574 0.0002351807 5.375387e-05
 [707,] 0.0001705122 0.0001826290 6.073365e-05
 [708,] 0.0001454337 0.0002114995 5.368550e-05
 [709,] 0.0002969936 0.0001867720 1.507971e-04
 [710,] 0.0001699131 0.0002231631 7.827103e-05
 [711,] 0.0001949532 0.0001813452 6.118378e-05
 [712,] 0.0001043351 0.0001679782 3.360661e-05
 [713,] 0.0001083831 0.0001638591 3.593211e-05
 [714,] 0.0001066544 0.0001769112 3.655976e-05
 [715,] 0.0001259116 0.0001791062 4.147215e-05
 [716,] 0.0001112575 0.0001640949 3.718184e-05
 [717,] 0.0001662313 0.0001797453 6.392539e-05
 [718,] 0.0001173775 0.0002076551 4.624536e-05
 [719,] 0.0001371707 0.0001802120 4.539822e-05
 [720,] 0.0001684156 0.0001870633 4.011243e-05
 [721,] 0.0001652272 0.0001807326 5.541332e-05
 [722,] 0.0001478130 0.0001669252 4.774552e-05
 [723,] 0.0001419817 0.0002373909 3.464801e-05
 [724,] 0.0001386626 0.0001703048 4.732086e-05
 [725,] 0.0001439122 0.0001762671 5.104422e-05
 [726,] 0.0001632593 0.0001871787 5.626875e-05
 [727,] 0.0001601763 0.0001800225 5.212969e-05
 [728,] 0.0001108340 0.0001809682 3.516583e-05
 [729,] 0.0001605073 0.0001801423 5.202015e-05
 [730,] 0.0001625010 0.0001801551 5.259708e-05
 [731,] 0.0001691492 0.0001801295 5.603213e-05
 [732,] 0.0001737897 0.0001691447 5.576448e-05
 [733,] 0.0001805887 0.0001817330 5.511404e-05
 [734,] 0.0001738300 0.0001721884 5.775014e-05
 [735,] 0.0001810058 0.0001791073 6.075091e-05
 [736,] 0.0001739899 0.0001725662 5.804156e-05
 [737,] 0.0001441424 0.0001804904 4.796347e-05
 [738,] 0.0001739247 0.0001714404 5.730570e-05
 [739,] 0.0001739341 0.0001721129 5.773817e-05
 [740,] 0.0001741807 0.0001721967 5.793324e-05
 [741,] 0.0001731074 0.0001740706 5.834885e-05
 [742,] 0.0001739510 0.0001714945 5.734852e-05
 [743,] 0.0001743354 0.0001725541 5.823162e-05
 [744,] 0.0001640597 0.0001842969 5.698583e-05
 [745,] 0.0001730413 0.0001793134 6.767111e-05
 [746,] 0.0001742821 0.0001731360 5.853501e-05
 [747,] 0.0001442774 0.0001800003 4.793767e-05
 [748,] 0.0001630476 0.0001852101 5.427388e-05
 [749,] 0.0001050748 0.0001767445 3.505580e-05
 [750,] 0.0001798854 0.0001696611 6.019594e-05
 [751,] 0.0001628108 0.0001845118 5.445384e-05
 [752,] 0.0001050343 0.0001770552 3.500568e-05
 [753,] 0.0001791636 0.0001698688 6.000730e-05
 [754,] 0.0001802463 0.0001696637 6.036783e-05
 [755,] 0.0001514431 0.0001808998 5.011540e-05
 [756,] 0.0001627566 0.0001840964 5.435205e-05
 [757,] 0.0001764404 0.0001884640 5.622496e-05
 [758,] 0.0001456031 0.0001813898 4.894378e-05
 [759,] 0.0001626868 0.0001840757 5.454780e-05
 [760,] 0.0001613143 0.0001892410 6.332106e-05
 [761,] 0.0001475632 0.0001725057 4.873469e-05
 [762,] 0.0001649515 0.0001706381 5.325997e-05
 [763,] 0.0001160415 0.0001954699 3.845905e-05
 [764,] 0.0001712672 0.0001811164 5.727167e-05
 [765,] 0.0001661768 0.0002432617 6.748226e-05
 [766,] 0.0001346870 0.0001795077 4.353508e-05
 [767,] 0.0001627719 0.0001853000 5.698184e-05
 [768,] 0.0001269554 0.0001858218 4.268026e-05
 [769,] 0.0001111598 0.0001656156 3.595697e-05
 [770,] 0.0001076888 0.0001740116 3.741945e-05
 [771,] 0.0001623983 0.0001840943 5.495129e-05
 [772,] 0.0001541203 0.0001828561 5.384405e-05
 [773,] 0.0001164740 0.0001729439 4.272056e-05
 [774,] 0.0001191157 0.0001722385 4.392960e-05
 [775,] 0.0001723313 0.0001731974 5.521625e-05
 [776,] 0.0001722931 0.0001732627 5.529851e-05
 [777,] 0.0001680872 0.0001704973 5.339460e-05
 [778,] 0.0001466935 0.0001781783 4.828166e-05
 [779,] 0.0001722746 0.0001731865 5.517363e-05
 [780,] 0.0001721457 0.0001851726 6.100183e-05
 [781,] 0.0001255680 0.0001663071 4.511139e-05
 [782,] 0.0001062865 0.0001674402 3.512335e-05
 [783,] 0.0001739256 0.0001755980 5.699793e-05
 [784,] 0.0001733528 0.0001748621 5.630230e-05
 [785,] 0.0001477389 0.0001628469 4.574794e-05
 [786,] 0.0001481485 0.0001628478 4.593551e-05
 [787,] 0.0001734710 0.0001748682 5.636422e-05
 [788,] 0.0001734687 0.0001748733 5.636962e-05
 [789,] 0.0001137845 0.0001572604 3.538780e-05
 [790,] 0.0001128125 0.0001571737 3.534852e-05
 [791,] 0.0001733060 0.0001749018 5.633161e-05
 [792,] 0.0001118811 0.0001709846 3.621915e-05
 [793,] 0.0001124184 0.0001711339 3.671952e-05
 [794,] 0.0001735067 0.0001748939 5.640873e-05
 [795,] 0.0001727482 0.0001761326 5.707454e-05
 [796,] 0.0001087885 0.0001711367 3.542752e-05
 [797,] 0.0001121497 0.0001711372 3.657242e-05
 [798,] 0.0001063313 0.0001604171 3.453967e-05
 [799,] 0.0001733800 0.0001748299 5.629412e-05
 [800,] 0.0001136508 0.0001576772 3.656644e-05
 [801,] 0.0001101270 0.0001710134 3.572794e-05
 [802,] 0.0001483903 0.0001629900 4.639544e-05
 [803,] 0.0001710432 0.0001775390 5.489746e-05
 [804,] 0.0001746624 0.0001747566 5.623586e-05
 [805,] 0.0001198230 0.0001577735 3.685487e-05
 [806,] 0.0001445354 0.0001747453 4.713494e-05
 [807,] 0.0001127286 0.0001709021 3.657168e-05
 [808,] 0.0001070815 0.0001682212 3.304081e-05
 [809,] 0.0001068756 0.0001588854 3.450254e-05
 [810,] 0.0001648200 0.0001826504 5.452826e-05
 [811,] 0.0001099940 0.0001601838 3.370108e-05
 [812,] 0.0001715191 0.0001772335 5.333531e-05
 [813,] 0.0001082575 0.0001714508 3.550132e-05
 [814,] 0.0001512964 0.0001640913 4.735557e-05
 [815,] 0.0001102573 0.0001577153 3.414274e-05
 [816,] 0.0001065458 0.0001580366 3.415167e-05
 [817,] 0.0001379212 0.0001777236 4.439406e-05
 [818,] 0.0001078676 0.0001723240 3.536213e-05
 [819,] 0.0001431355 0.0001837340 1.051084e-04
 [820,] 0.0001087959 0.0001627301 3.652248e-05
 [821,] 0.0001192037 0.0001817581 4.278572e-05
 [822,] 0.0001204483 0.0001919670 4.412177e-05
 [823,] 0.0001052735 0.0001584171 3.377646e-05
 [824,] 0.0001219421 0.0001922556 6.895308e-05
 [825,] 0.0001178949 0.0001877978 4.262753e-05
 [826,] 0.0001081841 0.0001644694 3.658042e-05
 [827,] 0.0001659365 0.0001829701 5.833020e-05
 [828,] 0.0001274970 0.0001891768 4.122177e-05
 [829,] 0.6074397003 0.0001756833 3.816050e-01
 [830,] 0.1226292709 0.0001624845 4.179362e-01
 [831,] 0.1049865943 0.0001623958 3.544479e-01
 [832,] 0.0001198772 0.0001628091 3.799678e-05
 [833,] 0.0001625653 0.0001816015 5.483056e-05
 [834,] 0.0001706358 0.0001829216 6.165688e-05
 [835,] 0.0001645931 0.0001774181 5.111887e-05
 [836,] 0.0001259268 0.0001625192 4.139956e-05
 [837,] 0.0001357542 0.0001685978 4.789646e-05
 [838,] 0.0001307039 0.0001781824 4.843524e-05
 [839,] 0.0009115808 0.0001960462 1.090604e-03
 [840,] 0.0001424463 0.0001710487 5.332634e-05
 [841,] 0.0011669434 0.0001710157 3.802818e-04
 [842,] 0.0005653318 0.0001940471 6.291182e-04
 [843,] 0.0001370664 0.0001641820 4.638649e-05
 [844,] 0.0008196200 0.0001986807 1.015119e-03
 [845,] 0.0011964456 0.0001970555 1.411252e-03
 [846,] 0.0001607662 0.0001802973 5.246283e-05
 [847,] 0.0005114123 0.0001973843 6.053912e-04
 [848,] 0.0001953388 0.0001757604 5.787479e-05
 [849,] 0.0001647655 0.0001805154 5.541296e-05
 [850,] 0.0001314893 0.0001609057 4.258919e-05
 [851,] 0.0001911961 0.0001822418 7.243785e-05
 [852,] 0.0001765958 0.0001679727 5.257477e-05
 [853,] 0.0001313800 0.0001656532 4.117591e-05
 [854,] 0.0001231404 0.0001590660 3.992122e-05
 [855,] 0.0001246366 0.0001848742 4.510494e-05
 [856,] 0.0001764809 0.0001790643 5.346202e-05
 [857,] 0.0001262498 0.0001655690 4.025774e-05
 [858,] 0.0001195980 0.0001572416 3.773473e-05
 [859,] 0.0001209096 0.0001641423 4.036307e-05
 [860,] 0.0001886691 0.0001884332 5.693892e-05
 [861,] 0.0001926914 0.0001895793 5.708008e-05
 [862,] 0.0001862800 0.0001678034 5.046140e-05
 [863,] 0.0001493329 0.0001811977 5.045427e-05
 [864,] 0.0001642071 0.0001793003 5.722196e-05
 [865,] 0.0001672003 0.0001771651 5.570294e-05
 [866,] 0.0001727117 0.0001844849 6.356518e-05
 [867,] 0.0001557139 0.0001934180 7.204698e-05
 [868,] 0.0001565938 0.0001800713 5.086752e-05
 [869,] 0.0001568076 0.0001784624 5.101495e-05
 [870,] 0.0001571347 0.0001742720 5.049633e-05
 [871,] 0.0001594810 0.0001776692 5.190671e-05
 [872,] 0.0001614815 0.0002192499 8.784351e-05
 [873,] 0.0001583922 0.0001785836 5.130314e-05
 [874,] 0.0001585594 0.0001785310 5.136537e-05
 [875,] 0.0001635911 0.0001704829 4.433904e-05
 [876,] 0.0001790800 0.0001729391 4.625267e-05
 [877,] 0.0001747094 0.0001794288 6.285442e-05
 [878,] 0.0001520677 0.0001763461 5.013367e-05
 [879,] 0.0001543259 0.0001787340 5.058148e-05
 [880,] 0.0001546244 0.0001790793 5.066359e-05
 [881,] 0.0001722895 0.0002008112 8.642591e-05
 [882,] 0.0001383858 0.0001858823 5.426881e-05
 [883,] 0.0001951695 0.0001779295 6.494431e-05
 [884,] 0.0001688292 0.0002104150 5.791085e-05
 [885,] 0.0003172039 0.0001823301 1.238885e-04
 [886,] 0.0001710395 0.0002172192 5.860361e-05
 [887,] 0.0001712857 0.0002113946 5.787897e-05
 [888,] 0.0001725867 0.0002092062 8.903352e-05
 [889,] 0.0002557514 0.0002116032 1.542981e-04
 [890,] 0.0003386159 0.0002108124 2.199240e-04
 [891,] 0.0001111339 0.0001931143 3.517553e-05
 [892,] 0.0001097868 0.0001625830 3.495804e-05
 [893,] 0.0001757315 0.0001821985 5.724000e-05
 [894,] 0.0001097259 0.0001612531 3.499716e-05
 [895,] 0.0001936980 0.0001778085 8.389641e-05
 [896,] 0.0001732883 0.0001724596 5.484507e-05
 [897,] 0.0001566431 0.0001830667 4.928417e-05
 [898,] 0.0001407008 0.0001727986 4.728729e-05
 [899,] 0.0001308650 0.0001716995 4.458150e-05
 [900,] 0.0001363939 0.0001713952 4.742112e-05
 [901,] 0.0001682634 0.0001929586 5.563561e-05
 [902,] 0.0001094728 0.0001644896 3.518072e-05
 [903,] 0.0001071415 0.0001730361 3.468623e-05
 [904,] 0.0001433756 0.0001754934 4.488444e-05
 [905,] 0.0001345206 0.0001760370 4.211350e-05
 [906,] 0.0001364029 0.0001768893 4.215158e-05
 [907,] 0.0001309638 0.0001674894 4.683828e-05
 [908,] 0.0001425082 0.0001744345 4.571968e-05
 [909,] 0.0001446249 0.0001754528 4.521989e-05
 [910,] 0.0001299368 0.0001743123 4.260718e-05
 [911,] 0.0004879257 0.0001894680 2.605652e-04
 [912,] 0.0004915632 0.0001895754 2.634756e-04
 [913,] 0.0001297330 0.0001873680 4.156972e-05
 [914,] 0.0001280715 0.0001602224 4.101714e-05
 [915,] 0.0005694117 0.0001882739 2.792125e-04
 [916,] 0.0013312192 0.0001704308 5.790944e-04
 [917,] 0.0009653812 0.0001650743 3.702415e-04
 [918,] 0.0003497172 0.0001791563 1.112509e-04
 [919,] 0.0012160971 0.0001616097 3.434403e-04
 [920,] 0.0006543838 0.0001630241 2.394445e-04
 [921,] 0.0004705492 0.0001721624 1.543267e-04
 [922,] 0.0001686891 0.0001703477 5.275629e-05
 [923,] 0.0001407143 0.0001742629 4.938106e-05
 [924,] 0.0003580130 0.0001720279 1.448766e-04
 [925,] 0.0001471366 0.0001671270 4.226871e-05
 [926,] 0.0001588343 0.0001675858 5.135237e-05
 [927,] 0.0001841186 0.0001685546 6.070639e-05
 [928,] 0.0005333578 0.0001937870 3.115381e-04
 [929,] 0.0001738930 0.0001782408 4.955736e-05
 [930,] 0.0001660287 0.0001734367 4.955481e-05
 [931,] 0.0001768561 0.0001786018 5.674855e-05
 [932,] 0.0003446081 0.0001828818 7.055298e-05
 [933,] 0.0002997203 0.0001804937 1.140024e-04
 [934,] 0.0001589043 0.0001783220 5.440787e-05
 [935,] 0.0001612839 0.0001814488 4.928041e-05
 [936,] 0.0001598222 0.0001780370 5.000507e-05
 [937,] 0.0002646551 0.0001826157 1.061674e-04
 [938,] 0.0001672700 0.0001828662 4.991077e-05
 [939,] 0.0002851989 0.0001856795 1.433550e-04
 [940,] 0.0001546689 0.0001678042 4.778210e-05
 [941,] 0.0001541533 0.0001682666 4.773984e-05
 [942,] 0.0001495114 0.0001829619 4.586301e-05
 [943,] 0.0001753178 0.0001747911 6.046820e-05
 [944,] 0.0002881230 0.0001833810 1.197661e-04
 [945,] 0.0002939101 0.0001823737 1.192239e-04
 [946,] 0.0001710714 0.0001727819 6.322695e-05
 [947,] 0.0001677150 0.0001708798 5.407323e-05
 [948,] 0.0001775773 0.0001694501 5.618707e-05
 [949,] 0.0001349259 0.0001805965 4.170137e-05
 [950,] 0.0007427721 0.0001723034 3.147960e-04
 [951,] 0.0001410265 0.0001663997 4.431395e-05
 [952,] 0.0001434974 0.0001669318 4.464341e-05
 [953,] 0.0005433442 0.0001842573 2.785310e-04
 [954,] 0.0004027858 0.0001900859 2.165333e-04
 [955,] 0.0005018542 0.0001903900 2.779390e-04
 [956,] 0.0002965611 0.0001820093 1.191581e-04
 [957,] 0.0003017642 0.0001822311 1.223517e-04
 [958,] 0.0003972992 0.0001824606 1.935459e-04
 [959,] 0.0001439850 0.0001650030 4.813209e-05
 [960,] 0.0002908447 0.0001702484 6.889870e-05
 [961,] 0.0003134787 0.0001740192 1.359892e-04
 [962,] 0.0003868758 0.0001795075 7.665896e-05
 [963,] 0.0001688819 0.0001842963 4.949143e-05
 [964,] 0.0001397528 0.0001617214 4.242607e-05
 [965,] 0.0001732942 0.0001782307 5.409612e-05
 [966,] 0.0001165973 0.0001572994 3.706940e-05
 [967,] 0.0001706824 0.0001736670 4.585651e-05
 [968,] 0.0002613222 0.0001811655 1.004931e-04
 [969,] 0.0001953102 0.0001579311 5.440258e-05
 [970,] 0.0001241571 0.0001716985 3.661782e-05
 [971,] 0.0002649154 0.0001815234 1.031751e-04
 [972,] 0.0001423476 0.0001643271 4.588893e-05
 [973,] 0.0001433990 0.0001647569 4.654118e-05
 [974,] 0.0002693305 0.0001824708 1.080102e-04
 [975,] 0.0001724773 0.0001778995 5.430596e-05
 [976,] 0.0002685036 0.0001817166 1.054008e-04
 [977,] 0.0001278407 0.0001597335 4.274421e-05
 [978,] 0.0001421247 0.0001644654 4.575997e-05
 [979,] 0.0001828676 0.0001788488 5.623155e-05
 [980,] 0.0001998986 0.0001610791 6.838412e-05
 [981,] 0.0001808021 0.0001782122 5.690686e-05
 [982,] 0.0001141443 0.0001741003 3.842979e-05
 [983,] 0.0001261296 0.0001813045 4.137732e-05
 [984,] 0.0004459737 0.0001660432 9.020631e-05
 [985,] 0.0004484855 0.0001648244 9.217977e-05
 [986,] 0.0002868552 0.0001826856 1.169979e-04
 [987,] 0.0002938528 0.0001818977 1.176576e-04
 [988,] 0.0004779972 0.0001656954 9.517736e-05
 [989,] 0.0001545046 0.0001592930 4.293502e-05
 [990,] 0.0004901578 0.0001675155 1.145462e-04
 [991,] 0.0001815320 0.0001840209 5.307167e-05
 [992,] 0.0002841464 0.0001823719 1.146721e-04
 [993,] 0.0002844221 0.0001812906 1.111361e-04
 [994,] 0.0001203607 0.0001939098 4.669004e-05
 [995,] 0.0001174962 0.0001857381 4.224135e-05
 [996,] 0.0001555379 0.0001795352 6.122174e-05
 [997,] 0.0002924339 0.0001817883 1.165819e-04
 [998,] 0.0002938618 0.0001811527 1.147857e-04
 [999,] 0.0002155804 0.0001734250 5.264252e-05
[1000,] 0.0001983322 0.0001698199 5.027006e-05
[1001,] 0.0002895744 0.0001812737 1.133566e-04
[1002,] 0.0002894675 0.0001812737 1.133093e-04
[1003,] 0.0001787571 0.0001849309 5.216784e-05
[1004,] 0.0001415899 0.0001826726 3.732148e-05
[1005,] 0.0003015183 0.0001846327 6.315664e-05
[1006,] 0.0001796520 0.0001818686 5.524088e-05
[1007,] 0.0002966435 0.0001718888 7.131130e-05
[1008,] 0.0001139933 0.0002243908 4.269918e-05
[1009,] 0.0001071283 0.0001630267 3.537287e-05
[1010,] 0.0002967441 0.0001691558 9.739681e-05
[1011,] 0.0003037697 0.0001814534 1.203969e-04
[1012,] 0.0001308874 0.0001585376 4.011992e-05
[1013,] 0.0002271910 0.0001671908 7.196345e-05
[1014,] 0.0002184909 0.0001676327 7.154587e-05
[1015,] 0.0001475862 0.0002036914 4.226516e-05
[1016,] 0.0001330024 0.0001582350 4.084144e-05
[1017,] 0.0001325851 0.0001582197 4.071439e-05
[1018,] 0.0003647571 0.0001686513 7.727980e-05
[1019,] 0.0001672460 0.0001811619 5.371740e-05
[1020,] 0.0003381126 0.0001760591 9.052681e-05
[1021,] 0.0002917742 0.0001799722 7.225158e-05
[1022,] 0.0001143373 0.0002054865 4.167508e-05
[1023,] 0.0002977856 0.0001814027 1.175077e-04
[1024,] 0.0001204705 0.0002171332 5.174839e-05
[1025,] 0.0001264332 0.0002009775 5.280031e-05
[1026,] 0.0001405541 0.0002120357 4.294827e-05
[1027,] 0.0001343177 0.0001582974 4.180957e-05
[1028,] 0.0001219109 0.0002249207 5.449307e-05
[1029,] 0.0001413492 0.0002109111 4.283708e-05
[1030,] 0.0001329799 0.0001580273 4.110043e-05
[1031,] 0.0001359231 0.0002213423 4.407745e-05
[1032,] 0.0003195896 0.0001805878 1.235201e-04
[1033,] 0.0001237240 0.0002163105 5.439966e-05
[1034,] 0.0003749120 0.0001805711 1.666520e-04
[1035,] 0.0001326630 0.0001971628 3.827270e-05
[1036,] 0.0001201669 0.0002159398 5.127633e-05
[1037,] 0.0001379699 0.0002131369 4.309424e-05
[1038,] 0.0003145646 0.0001805160 1.210450e-04
[1039,] 0.0002021359 0.0002114292 1.125390e-04
[1040,] 0.0001220361 0.0002188879 5.347179e-05
[1041,] 0.0003148522 0.0001804946 1.210745e-04
[1042,] 0.0003031577 0.0001808994 1.178824e-04
[1043,] 0.0004835590 0.0001819671 2.246980e-04
[1044,] 0.0003036373 0.0001804112 1.159498e-04
[1045,] 0.0002825506 0.0001806796 1.081310e-04
[1046,] 0.0001384097 0.0001919139 4.357172e-05
[1047,] 0.0001257901 0.0002245085 5.785709e-05
[1048,] 0.0002840042 0.0001592543 9.437086e-05
[1049,] 0.0003247397 0.0001806081 1.258386e-04
[1050,] 0.0002830066 0.0001596296 9.519267e-05
[1051,] 0.0002946176 0.0001592515 9.775550e-05
[1052,] 0.0001202916 0.0002190713 5.195768e-05
[1053,] 0.0001328986 0.0001920231 5.492985e-05
[1054,] 0.0001350916 0.0002190436 4.425345e-05
[1055,] 0.0002674311 0.0001876469 5.856931e-05
[1056,] 0.0001253106 0.0001930376 5.042711e-05
[1057,] 0.0003317663 0.0001568844 9.489039e-05
[1058,] 0.0002185918 0.0001849111 4.963472e-05
[1059,] 0.0003140873 0.0001803229 1.199402e-04
[1060,] 0.0003190244 0.0001804742 1.227675e-04
[1061,] 0.0001375332 0.0001913338 5.746455e-05
[1062,] 0.0003073683 0.0001804492 1.176219e-04
[1063,] 0.0001522112 0.0001976295 4.548962e-05
[1064,] 0.0001410546 0.0001901505 4.392456e-05
[1065,] 0.0001155662 0.0001769850 3.963479e-05
[1066,] 0.0001434373 0.0001593275 4.627518e-05
[1067,] 0.0001398836 0.0001892715 4.384960e-05
[1068,] 0.0001875390 0.0001598202 6.246546e-05
[1069,] 0.0006189495 0.0001712301 2.198128e-04
[1070,] 0.0003092939 0.0001806416 1.193557e-04
[1071,] 0.0003069415 0.0001807214 1.186956e-04
[1072,] 0.0001749936 0.0001814277 5.448687e-05
[1073,] 0.0001405641 0.0002156284 4.313008e-05
[1074,] 0.0001308120 0.0001881690 5.240147e-05
[1075,] 0.0005102717 0.0001712300 1.796470e-04
[1076,] 0.0001150390 0.0001898486 4.298141e-05
[1077,] 0.0002965993 0.0001795333 1.087366e-04
[1078,] 0.0003026174 0.0001795133 1.110223e-04
[1079,] 0.0001403978 0.0001892076 4.389482e-05
[1080,] 0.0002221870 0.0001579260 7.134903e-05
[1081,] 0.0002279763 0.0001642819 6.330489e-05
[1082,] 0.0002915676 0.0001794168 1.062118e-04
[1083,] 0.0002994212 0.0001793990 1.091493e-04
[1084,] 0.0001123319 0.0001849898 3.943267e-05
[1085,] 0.0003337477 0.0001617871 9.142020e-05
[1086,] 0.0002575254 0.0001624229 9.214404e-05
[1087,] 0.0003107908 0.0001790592 1.114625e-04
[1088,] 0.0003161600 0.0001787939 1.112882e-04
[1089,] 0.0012496986 0.0001711127 4.066444e-04
[1090,] 0.0001134288 0.0001974088 4.356892e-05
[1091,] 0.0001640290 0.0001852671 4.479030e-05
[1092,] 0.0001162905 0.0001980553 4.565774e-05
[1093,] 0.0001173525 0.0001967357 4.613299e-05
[1094,] 0.0001566534 0.0001858628 4.372067e-05
[1095,] 0.0001170921 0.0001968382 4.597959e-05
[1096,] 0.0001653270 0.0001815677 5.754802e-05
[1097,] 0.0001125327 0.0001919296 4.200988e-05
[1098,] 0.0017006962 0.0001673928 4.849474e-04
[1099,] 0.0001634970 0.0001820088 4.527499e-05
[1100,] 0.0001400186 0.0001906531 4.234064e-05
[1101,] 0.0003441260 0.0001670835 1.328983e-04
[1102,] 0.0001578648 0.0001848489 5.733108e-05
[1103,] 0.0001628114 0.0001849491 4.471261e-05
[1104,] 0.0001527395 0.0001868526 5.446022e-05
[1105,] 0.0001524590 0.0001870068 5.428029e-05
[1106,] 0.0001639875 0.0001910485 4.667483e-05
[1107,] 0.0014013595 0.0001714705 5.179347e-04
[1108,] 0.0001518435 0.0001870068 5.373210e-05
[1109,] 0.0001524894 0.0001870335 5.430431e-05
[1110,] 0.0001575018 0.0001883978 4.598853e-05
[1111,] 0.0003651618 0.0001798950 1.389360e-04
[1112,] 0.0001591246 0.0001831802 4.453196e-05
[1113,] 0.0003621480 0.0001796888 1.364283e-04
[1114,] 0.0011187230 0.0001726024 3.124631e-04
[1115,] 0.0001572886 0.0001883621 4.595716e-05
[1116,] 0.0001489667 0.0001933714 5.164779e-05
[1117,] 0.0001489675 0.0001927863 5.168972e-05
[1118,] 0.0003673998 0.0001799045 1.399130e-04
[1119,] 0.0001490515 0.0001928702 5.156687e-05
[1120,] 0.0001109777 0.0002634315 4.087956e-05
[1121,] 0.0001490113 0.0001930714 5.250580e-05
[1122,] 0.0003705168 0.0001795955 1.390681e-04
[1123,] 0.0001551217 0.0001824155 4.407786e-05
[1124,] 0.0001546525 0.0001833111 4.387194e-05
[1125,] 0.0001111507 0.0002284034 3.866792e-05
[1126,] 0.0003746433 0.0001754801 1.354826e-04
[1127,] 0.0003674676 0.0001799053 1.399585e-04
[1128,] 0.0001107807 0.0002009505 3.770905e-05
[1129,] 0.0001484172 0.0001874987 4.547342e-05
[1130,] 0.0001382403 0.0001652944 4.830651e-05
[1131,] 0.0001563608 0.0001837616 4.405303e-05
[1132,] 0.0003705758 0.0001797385 1.400660e-04
[1133,] 0.0003687538 0.0001799053 1.404837e-04
[1134,] 0.0001553659 0.0001882427 4.564017e-05
[1135,] 0.0001489534 0.0001928346 5.141368e-05
[1136,] 0.0001489016 0.0001810738 4.927998e-05
[1137,] 0.0001489291 0.0001925807 5.160056e-05
[1138,] 0.0001110607 0.0002260398 3.864893e-05
[1139,] 0.0003405160 0.0001719297 1.389302e-04
[1140,] 0.0002993679 0.0001731026 1.235478e-04
[1141,] 0.0001493974 0.0001940434 5.082224e-05
[1142,] 0.0001529957 0.0001841555 4.351147e-05
[1143,] 0.0003721190 0.0001796850 1.402818e-04
[1144,] 0.0001495036 0.0001952279 5.078771e-05
[1145,] 0.0003645558 0.0001800410 1.396021e-04
[1146,] 0.0001524309 0.0001847927 4.300496e-05
[1147,] 0.0003566995 0.0001799858 1.360452e-04
[1148,] 0.0006910144 0.0001679332 2.094529e-04
[1149,] 0.0001118306 0.0002020843 3.680103e-05
[1150,] 0.0001524593 0.0001847811 4.301113e-05
[1151,] 0.0001491502 0.0001926393 5.104772e-05
[1152,] 0.0003648397 0.0001799869 1.393827e-04
[1153,] 0.0001577548 0.0001825304 4.446981e-05
[1154,] 0.0001821832 0.0001834631 5.755690e-05
[1155,] 0.0001118680 0.0002604690 3.863838e-05
[1156,] 0.0003587595 0.0001801895 1.381236e-04
[1157,] 0.0003605711 0.0001801978 1.389289e-04
[1158,] 0.0001491921 0.0001936850 5.304248e-05
[1159,] 0.0013746934 0.0001694612 4.673669e-04
[1160,] 0.0001489661 0.0001954833 5.281435e-05
[1161,] 0.0001113365 0.0002186780 3.715350e-05
[1162,] 0.0001146941 0.0002518627 3.674554e-05
[1163,] 0.0010533743 0.0001712346 2.591095e-04
[1164,] 0.0001613907 0.0001838253 4.475579e-05
[1165,] 0.0003348367 0.0001665305 1.189267e-04
[1166,] 0.0001561970 0.0001802483 5.029024e-05
[1167,] 0.0001722287 0.0001771223 4.857497e-05
[1168,] 0.0003948847 0.0001800845 1.524381e-04
[1169,] 0.0003865065 0.0001796424 1.456876e-04
[1170,] 0.0003982447 0.0001797844 1.515262e-04
[1171,] 0.0003531906 0.0001665825 1.308793e-04
[1172,] 0.0001571232 0.0001802860 5.036857e-05
[1173,] 0.0013252612 0.0001732191 3.479320e-04
[1174,] 0.0003867675 0.0001800544 1.488683e-04
[1175,] 0.0003881405 0.0001797899 1.474790e-04
[1176,] 0.0003923993 0.0001797899 1.492030e-04
[1177,] 0.0001869509 0.0001809765 5.808499e-05
[1178,] 0.0001669516 0.0001878911 4.777066e-05
[1179,] 0.0003984152 0.0001658039 1.383915e-04
[1180,] 0.0001275097 0.0001739486 3.636458e-05
[1181,] 0.0001270166 0.0001775978 3.597458e-05
[1182,] 0.0001305187 0.0001992915 3.518659e-05
[1183,] 0.0001606031 0.0001868639 4.756528e-05
[1184,] 0.0003925778 0.0001797825 1.492187e-04
[1185,] 0.0001253328 0.0001952300 3.495896e-05
[1186,] 0.0001257136 0.0001948189 3.498659e-05
[1187,] 0.0003575537 0.0001620617 1.142498e-04
[1188,] 0.0001248708 0.0001969402 3.485562e-05
[1189,] 0.0001563764 0.0001799747 5.034124e-05
[1190,] 0.0001206977 0.0001934725 3.472126e-05
[1191,] 0.0001561073 0.0001796858 5.033980e-05
[1192,] 0.0004066978 0.0001796518 1.538152e-04
[1193,] 0.0001211664 0.0001769251 3.529594e-05
[1194,] 0.0001701615 0.0002206654 8.827619e-05
[1195,] 0.0001992142 0.0001805037 6.205124e-05
[1196,] 0.0001723865 0.0001876095 4.946835e-05
[1197,] 0.0003965832 0.0001800363 1.527078e-04
[1198,] 0.0003499864 0.0001901692 1.791486e-04
[1199,] 0.0001684206 0.0001693648 5.280953e-05
[1200,] 0.0003346880 0.0001772448 1.437584e-04
[1201,] 0.0001373855 0.0001720014 4.862420e-05
[1202,] 0.0001392577 0.0001708499 4.858041e-05
[1203,] 0.0001593714 0.0001804259 5.232329e-05
[1204,] 0.0003057118 0.0001765592 1.288414e-04
[1205,] 0.0003471294 0.0001803763 1.342343e-04
[1206,] 0.0015996158 0.0001718896 4.715197e-04
[1207,] 0.0001389291 0.0001695866 4.744535e-05
[1208,] 0.0001421678 0.0001712225 4.999160e-05
[1209,] 0.0003170451 0.0001641737 1.076535e-04
[1210,] 0.0016481141 0.0001719215 4.713650e-04
[1211,] 0.0001369518 0.0001707032 4.758826e-05
[1212,] 0.0020104152 0.0001742534 6.299350e-04
[1213,] 0.0003498705 0.0001804376 1.357825e-04
[1214,] 0.0001422135 0.0001707706 4.967495e-05
[1215,] 0.0003535871 0.0001804874 1.376164e-04
[1216,] 0.0001952899 0.0001867281 4.839470e-05
[1217,] 0.0001537871 0.0002229730 3.666656e-05
[1218,] 0.0002304812 0.0001817947 5.884332e-05
[1219,] 0.0001590413 0.0002008481 3.753208e-05
[1220,] 0.0001107012 0.0001871845 4.201849e-05
[1221,] 0.0001249010 0.0001747567 4.225961e-05
[1222,] 0.0001589517 0.0002195635 4.117118e-05
[1223,] 0.0001080937 0.0001803495 3.812809e-05
[1224,] 0.0001098327 0.0001806538 3.923797e-05
[1225,] 0.0001101494 0.0001781435 4.008327e-05
[1226,] 0.0001072763 0.0001805696 3.762657e-05
[1227,] 0.0001085016 0.0001798225 3.827180e-05
[1228,] 0.0002141081 0.0001608512 5.546855e-05
[1229,] 0.0001373135 0.0001966051 5.483177e-05
[1230,] 0.0001648243 0.0001598085 5.064459e-05
[1231,] 0.0002163037 0.0001849057 5.438627e-05
[1232,] 0.0001095548 0.0002098034 4.400008e-05
[1233,] 0.0001572755 0.0001987892 4.210918e-05
[1234,] 0.0001085590 0.0001842959 3.903521e-05
[1235,] 0.0002245576 0.0001862639 5.533307e-05
[1236,] 0.0001672443 0.0001752569 5.438877e-05
[1237,] 0.0001070460 0.0001820491 3.629767e-05
[1238,] 0.0001222859 0.0001774555 4.729585e-05
[1239,] 0.0001248971 0.0002173118 5.872470e-05
[1240,] 0.0001211035 0.0001769273 4.649550e-05
[1241,] 0.0001314017 0.0001684856 4.873785e-05
[1242,] 0.0002214601 0.0001846930 5.548817e-05
[1243,] 0.0001105544 0.0001838963 4.023849e-05
[1244,] 0.0002358800 0.0001857678 5.771714e-05
[1245,] 0.0002237921 0.0001868085 5.496011e-05
[1246,] 0.0001327551 0.0001732149 5.130499e-05
[1247,] 0.0001268102 0.0001790792 5.027603e-05
[1248,] 0.0002083770 0.0001609044 6.168154e-05
[1249,] 0.0001689782 0.0001801586 5.645391e-05
[1250,] 0.0001574772 0.0001706223 5.387866e-05
[1251,] 0.0001278687 0.0002027371 5.726041e-05
[1252,] 0.0001243080 0.0002117798 5.650837e-05
[1253,] 0.0001518228 0.0003501486 3.878174e-05
[1254,] 0.0001172518 0.0001584630 3.795237e-05
[1255,] 0.0001974004 0.0001833018 5.138010e-05
[1256,] 0.0002015382 0.0001828544 5.240223e-05
[1257,] 0.0001171255 0.0001599117 3.896246e-05
[1258,] 0.0001552383 0.0001744317 4.790080e-05
[1259,] 0.0001248801 0.0001751669 4.798978e-05
[1260,] 0.0001414923 0.0001874464 4.171953e-05
[1261,] 0.0003705656 0.0001599356 1.158126e-04
[1262,] 0.0001158009 0.0001704549 3.842223e-05
[1263,] 0.0001258858 0.0001721279 4.750609e-05
[1264,] 0.0001205914 0.0001642370 4.222560e-05
[1265,] 0.0001177150 0.0001580600 3.579406e-05
[1266,] 0.0001183005 0.0001577737 3.761862e-05
[1267,] 0.0001227186 0.0001625707 3.667164e-05
[1268,] 0.0001166010 0.0001586897 3.561995e-05
[1269,] 0.0001186228 0.0001618822 3.600609e-05
[1270,] 0.0001198281 0.0001594502 3.602425e-05
[1271,] 0.0001894967 0.0001875675 4.828941e-05
[1272,] 0.0001134911 0.0001833944 4.188905e-05
[1273,] 0.0007145942 0.0001809879 1.951442e-04
[1274,] 0.0001717846 0.0001800169 5.727559e-05
[1275,] 0.0001693296 0.0001940098 4.847710e-05
[1276,] 0.0001505271 0.0001793127 4.345542e-05
[1277,] 0.0001835471 0.0001836562 4.852417e-05
[1278,] 0.0002098737 0.0001861383 5.262923e-05
[1279,] 0.0001466371 0.0001740587 4.280106e-05
[1280,] 0.0001995146 0.0001850873 5.106530e-05
[1281,] 0.0001541170 0.0001813223 5.390280e-05
[1282,] 0.0001244761 0.0001675985 3.678380e-05
[1283,] 0.0001373417 0.0001869765 4.132846e-05
[1284,] 0.0001564978 0.0001596117 4.757497e-05
[1285,] 0.0001253629 0.0001648366 3.680239e-05
[1286,] 0.0001144976 0.0001852890 4.288013e-05
[1287,] 0.0001902883 0.0001792072 5.206185e-05
[1288,] 0.0001857769 0.0001897843 4.498277e-05
[1289,] 0.0001364957 0.0001949827 4.161198e-05
[1290,] 0.0001078937 0.0001806938 3.681491e-05
[1291,] 0.0001539709 0.0001742870 4.818441e-05
[1292,] 0.0002022004 0.0001914871 4.955126e-05
[1293,] 0.0002011365 0.0001914668 4.937102e-05
[1294,] 0.0001179156 0.0001598707 3.633468e-05
[1295,] 0.0001152588 0.0001631061 3.408640e-05
[1296,] 0.0001155212 0.0001578528 3.616206e-05
[1297,] 0.0001188800 0.0001638123 3.579702e-05
[1298,] 0.0002853201 0.0001805281 1.082518e-04
[1299,] 0.0001352926 0.0001881390 4.102444e-05
[1300,] 0.0001451834 0.0001841161 4.279695e-05
[1301,] 0.0001163852 0.0001832179 4.338628e-05
[1302,] 0.0001593641 0.0001750851 5.199479e-05
[1303,] 0.0001854859 0.0001859409 4.807639e-05
[1304,] 0.0001139698 0.0001849988 4.251050e-05
[1305,] 0.0001379506 0.0001843398 4.169943e-05
[1306,] 0.0002154132 0.0001927077 5.148950e-05
[1307,] 0.0001073792 0.0001571193 3.356346e-05
[1308,] 0.0001525375 0.0001851349 5.334831e-05
[1309,] 0.0001899115 0.0001701625 4.746980e-05
[1310,] 0.0001290366 0.0001861497 5.120478e-05
[1311,] 0.0001237573 0.0001860643 4.830890e-05
[1312,] 0.0001452522 0.0001574009 4.544719e-05
[1313,] 0.0001483294 0.0001572438 4.517607e-05
[1314,] 0.0001436170 0.0001611323 4.880689e-05
[1315,] 0.0001741107 0.0001810539 5.762610e-05
[1316,] 0.0001432972 0.0001574024 4.488895e-05
[1317,] 0.0001472726 0.0001576021 4.610120e-05
[1318,] 0.0001453015 0.0001572586 4.499361e-05
[1319,] 0.0001548465 0.0001573867 4.821889e-05
[1320,] 0.0001495025 0.0001573349 4.650059e-05
[1321,] 0.0001420969 0.0001761864 4.420159e-05
[1322,] 0.0001692951 0.0001573045 4.992469e-05
[1323,] 0.0001515350 0.0001814885 3.851341e-05
[1324,] 0.0001896035 0.0001691617 7.455542e-05
[1325,] 0.0002134619 0.0001630833 7.651163e-05
[1326,] 0.0001708282 0.0001939932 3.884478e-05
[1327,] 0.0001943338 0.0001715355 4.495331e-05
[1328,] 0.0001959918 0.0001673575 4.679684e-05
[1329,] 0.0002811356 0.0001653355 8.353729e-05
[1330,] 0.0001758959 0.0001811961 5.621624e-05
[1331,] 0.0001621238 0.0001742581 5.252620e-05
[1332,] 0.0001635133 0.0001742471 5.291464e-05
[1333,] 0.0001608702 0.0001739127 5.185497e-05
[1334,] 0.0001628810 0.0001742438 5.253496e-05
[1335,] 0.0001628417 0.0001743357 5.235347e-05
[1336,] 0.0001623969 0.0001743201 5.250110e-05
[1337,] 0.0001410650 0.0001653942 4.715346e-05
[1338,] 0.0001790161 0.0001817324 5.628067e-05
[1339,] 0.0001379801 0.0001815674 4.840514e-05
[1340,] 0.0001913701 0.0001784986 4.281132e-05
[1341,] 0.0001583708 0.0001706828 4.728023e-05
[1342,] 0.0001760501 0.0001819204 5.649635e-05
[1343,] 0.0001739238 0.0001797431 5.743513e-05
[1344,] 0.0001627215 0.0001805446 5.169117e-05
[1345,] 0.0002467018 0.0001580567 6.728495e-05
[1346,] 0.0001309489 0.0001713060 3.984141e-05
[1347,] 0.0001504483 0.0001840831 5.086749e-05
[1348,] 0.0001448064 0.0001701259 4.289520e-05
[1349,] 0.0001669530 0.0001891945 6.360941e-05
[1350,] 0.0001386757 0.0001790963 4.661300e-05
[1351,] 0.0002455836 0.0001597567 7.141644e-05
[1352,] 0.0001218911 0.0001710567 4.113989e-05
[1353,] 0.0001431098 0.0001623872 4.925083e-05
[1354,] 0.0001285203 0.0001802058 3.983736e-05
[1355,] 0.0001331078 0.0001822718 5.424729e-05
[1356,] 0.0001668337 0.0002183463 5.579648e-05
[1357,] 0.0001158755 0.0001862503 4.435509e-05
[1358,] 0.0001380870 0.0001734690 5.355878e-05
[1359,] 0.0001372636 0.0001706062 5.187121e-05
[1360,] 0.0001647606 0.0002113194 5.630807e-05
[1361,] 0.0001895386 0.0001905990 4.837288e-05
[1362,] 0.0001620742 0.0001810735 5.740800e-05
[1363,] 0.0001658929 0.0001806083 5.573861e-05
[1364,] 0.0001381140 0.0001653908 4.406145e-05
[1365,] 0.0001756685 0.0001688669 5.415364e-05
[1366,] 0.0001171657 0.0001718632 4.017969e-05
[1367,] 0.0001662456 0.0001805269 5.592692e-05
[1368,] 0.0001708517 0.0001733574 5.974910e-05
[1369,] 0.0001664721 0.0001804655 5.603428e-05
[1370,] 0.0001771699 0.0001864380 6.446058e-05
[1371,] 0.0001663629 0.0001802676 5.585986e-05
[1372,] 0.0001106317 0.0001696135 3.629925e-05
[1373,] 0.0001194924 0.0001700759 3.963343e-05
[1374,] 0.0001219233 0.0001745406 3.455547e-05
[1375,] 0.0001200197 0.0001701397 4.043509e-05
[1376,] 0.0001205226 0.0001698259 3.973539e-05
[1377,] 0.0001769477 0.0001808618 6.313252e-05
[1378,] 0.0001157186 0.0001705747 3.672906e-05
[1379,] 0.0003765554 0.0001614801 1.051891e-04
[1380,] 0.0001385872 0.0001574138 4.336146e-05
[1381,] 0.0001316412 0.0001583485 4.177030e-05
[1382,] 0.0001398047 0.0001583798 4.574694e-05
[1383,] 0.0001758417 0.0001616334 5.562827e-05
[1384,] 0.0001726416 0.0001631101 4.725487e-05
[1385,] 0.0001256213 0.0001576904 3.923361e-05
[1386,] 0.0001401567 0.0001583596 4.580071e-05
[1387,] 0.0001362441 0.0001575404 4.350953e-05
[1388,] 0.0001737485 0.0001922420 6.440841e-05
[1389,] 0.0002590680 0.0001688055 1.037642e-04
[1390,] 0.0001493115 0.0001869897 6.560671e-05
[1391,] 0.0001712844 0.0001634286 6.196646e-05
[1392,] 0.0001098316 0.0001693116 3.794382e-05
[1393,] 0.0001091356 0.0001702693 3.765971e-05
[1394,] 0.0001095948 0.0001691581 3.776558e-05
[1395,] 0.0001103645 0.0001740778 3.914605e-05
[1396,] 0.0001381962 0.0001671723 5.103245e-05
[1397,] 0.0001064448 0.0002027893 3.847909e-05
[1398,] 0.0001125976 0.0001692701 3.867875e-05
[1399,] 0.0001066114 0.0001659956 3.495568e-05
[1400,] 0.0001067319 0.0001674068 3.525762e-05
[1401,] 0.0001130238 0.0001708931 3.935894e-05
[1402,] 0.0001140308 0.0001725581 4.030568e-05
[1403,] 0.0001072887 0.0001691388 3.602245e-05
[1404,] 0.0001127079 0.0001707218 3.910602e-05
[1405,] 0.0001072998 0.0001688050 3.598371e-05
[1406,] 0.0001073548 0.0001589966 3.447859e-05
[1407,] 0.0001115838 0.0001701541 3.840075e-05
[1408,] 0.0001154824 0.0001605908 3.558796e-05
[1409,] 0.0002092861 0.0001704353 5.700486e-05
[1410,] 0.0001120576 0.0001715966 3.898007e-05
[1411,] 0.0001866487 0.0001737671 5.330108e-05
[1412,] 0.0001079199 0.0001585784 3.465358e-05
[1413,] 0.0001155009 0.0001605900 3.559093e-05
[1414,] 0.0001125315 0.0001699348 3.881964e-05
[1415,] 0.0001108736 0.0001650069 3.678150e-05
[1416,] 0.0001128564 0.0001582589 3.622523e-05
[1417,] 0.0001097742 0.0001636587 3.666932e-05
[1418,] 0.0001870885 0.0001721158 5.359477e-05
[1419,] 0.0001128896 0.0001702210 3.904280e-05
[1420,] 0.0001118312 0.0001602609 3.488001e-05
[1421,] 0.0001150249 0.0001717972 4.053280e-05
[1422,] 0.0001157960 0.0001731827 4.128818e-05
[1423,] 0.0001180801 0.0001602486 3.640481e-05
[1424,] 0.0001217571 0.0001602131 3.738947e-05
[1425,] 0.0001166431 0.0001686431 4.032223e-05
[1426,] 0.0001158910 0.0001709352 4.067639e-05
[1427,] 0.0001075950 0.0001683518 3.613579e-05
[1428,] 0.0001156970 0.0001707975 4.054333e-05
[1429,] 0.0001100760 0.0001841934 4.041241e-05
[1430,] 0.0001561014 0.0001711906 4.891060e-05
[1431,] 0.0001074398 0.0001686007 3.606956e-05
[1432,] 0.0002543779 0.0001843275 6.577217e-05
[1433,] 0.0001166756 0.0001635965 3.844206e-05
[1434,] 0.0001199382 0.0001667060 3.508747e-05
[1435,] 0.0001079647 0.0001621214 3.542456e-05
[1436,] 0.0001137739 0.0001718527 3.988387e-05
[1437,] 0.0001268577 0.0001634954 3.705250e-05
[1438,] 0.0001739482 0.0001957426 6.320670e-05
[1439,] 0.0001754175 0.0001757090 4.727775e-05
[1440,] 0.0001539890 0.0001716706 4.868981e-05
[1441,] 0.0001312274 0.0001607213 4.047450e-05
[1442,] 0.0001166136 0.0001609530 3.745441e-05
[1443,] 0.0001150483 0.0001609085 3.598861e-05
[1444,] 0.0001172520 0.0001603359 3.762259e-05
[1445,] 0.0003272483 0.0001746003 6.443800e-05
[1446,] 0.0003095722 0.0001690756 6.609107e-05
[1447,] 0.0002642016 0.0001858557 6.661374e-05
[1448,] 0.0003472067 0.0001881235 5.896319e-05
[1449,] 0.0003006859 0.0001818847 6.382858e-05
[1450,] 0.0002238735 0.0001801933 6.027005e-05
[1451,] 0.0002360122 0.0001769388 6.547771e-05
[1452,] 0.0001717114 0.0001799989 5.730164e-05
[1453,] 0.0003233493 0.0001904101 5.600475e-05
[1454,] 0.0003452597 0.0002016652 5.505861e-05
[1455,] 0.0002252220 0.0001810871 5.985303e-05
[1456,] 0.0002289975 0.0001802274 6.090484e-05
[1457,] 0.0002303969 0.0001784396 6.336277e-05
[1458,] 0.0002370748 0.0001782528 6.514930e-05
[1459,] 0.0002455069 0.0001742244 6.934673e-05
[1460,] 0.0002341244 0.0001735286 6.769453e-05
[1461,] 0.0001622737 0.0001888734 6.308508e-05
[1462,] 0.0001649071 0.0001856522 6.004898e-05
[1463,] 0.0001377577 0.0001923681 4.878977e-05
[1464,] 0.0001953420 0.0001876906 7.999560e-05
[1465,] 0.0003773450 0.0002256742 5.257889e-05
[1466,] 0.0003747146 0.0002188987 5.343829e-05
[1467,] 0.0001381298 0.0001917363 4.909546e-05
[1468,] 0.0001196338 0.0001631331 4.015101e-05
[1469,] 0.0002005711 0.0001861982 5.320631e-05
[1470,] 0.0001378979 0.0001886581 4.746415e-05
[1471,] 0.0002605818 0.0001846806 6.675563e-05
[1472,] 0.0001722617 0.0001731819 5.590783e-05
[1473,] 0.0002806436 0.0001800738 7.544815e-05
[1474,] 0.0003055036 0.0001872103 7.248594e-05
[1475,] 0.0002418340 0.0001831932 6.326128e-05
[1476,] 0.0001704737 0.0001844246 4.799238e-05
[1477,] 0.0002774168 0.0001889367 5.249995e-05
[1478,] 0.0001626494 0.0001874869 6.232394e-05
[1479,] 0.0002544529 0.0001852418 6.505083e-05
[1480,] 0.0001267869 0.0001630229 4.152695e-05
[1481,] 0.0002344784 0.0001871667 5.937953e-05
[1482,] 0.0002525733 0.0001615344 6.576461e-05
[1483,] 0.0002140281 0.0001578813 6.005005e-05
[1484,] 0.0002098632 0.0001802085 7.460378e-05
[1485,] 0.0001106870 0.0001641077 3.651653e-05
[1486,] 0.0001691022 0.0001855723 4.697319e-05
[1487,] 0.0001100395 0.0001645371 3.635153e-05
[1488,] 0.0002642397 0.0001632960 8.353309e-05
[1489,] 0.0001105037 0.0001624848 3.558605e-05
[1490,] 0.0002137737 0.0001593262 6.137066e-05
[1491,] 0.0002072034 0.0001579769 5.804437e-05
[1492,] 0.0001739274 0.0001846937 4.829683e-05
[1493,] 0.0002637737 0.0001633094 8.338690e-05
[1494,] 0.0001101873 0.0001659189 3.683024e-05
[1495,] 0.0002607944 0.0001604666 7.471124e-05
[1496,] 0.0002917952 0.0001570001 8.079476e-05
[1497,] 0.0003051934 0.0001570379 8.315555e-05
[1498,] 0.0002470736 0.0001690790 5.601339e-05
[1499,] 0.0001136646 0.0001673555 3.873344e-05
[1500,] 0.0002887658 0.0001571063 7.871919e-05
[1501,] 0.0001729021 0.0001889599 4.674252e-05
[1502,] 0.0001141302 0.0001659272 3.846086e-05
[1503,] 0.0002752008 0.0001609550 7.591174e-05
[1504,] 0.0002826908 0.0001571401 8.418363e-05
[1505,] 0.0001131314 0.0001660372 3.807506e-05
[1506,] 0.0002516651 0.0001621455 7.489525e-05
[1507,] 0.0001839942 0.0001882830 4.909375e-05
[1508,] 0.0002563650 0.0001674367 9.269402e-05
[1509,] 0.0001573859 0.0001812231 5.401190e-05
[1510,] 0.0001069191 0.0001765473 3.625502e-05
[1511,] 0.0001139969 0.0001642638 3.542703e-05
[1512,] 0.0001558106 0.0001897355 4.327672e-05
[1513,] 0.0001103149 0.0001629015 3.497888e-05
[1514,] 0.0001085598 0.0001693950 3.674077e-05
[1515,] 0.0001115768 0.0001664898 3.672649e-05
[1516,] 0.0001113451 0.0001626285 3.579115e-05
[1517,] 0.0002915917 0.0001614239 7.642780e-05
[1518,] 0.0001759020 0.0001735699 5.751567e-05
[1519,] 0.0001104116 0.0001634467 3.478302e-05
[1520,] 0.0001090660 0.0001664544 3.414800e-05
[1521,] 0.0002050910 0.0001802944 7.307144e-05
[1522,] 0.0001094434 0.0001638341 3.434097e-05
[1523,] 0.0001581641 0.0001820056 5.508026e-05
[1524,] 0.0001144606 0.0001631740 3.540264e-05
[1525,] 0.0001759561 0.0001728584 5.702913e-05
[1526,] 0.0001648018 0.0001895527 4.503302e-05
[1527,] 0.0001715480 0.0001882455 4.664894e-05
[1528,] 0.0001517179 0.0001812181 5.160877e-05
[1529,] 0.0001892539 0.0001694450 5.651959e-05
[1530,] 0.0001133668 0.0001621775 3.581464e-05
[1531,] 0.0001137543 0.0001623268 3.592872e-05
[1532,] 0.0001069818 0.0001758146 3.444280e-05
[1533,] 0.0001738839 0.0001711701 5.520334e-05
[1534,] 0.0001746934 0.0001710063 5.532104e-05
[1535,] 0.0001166697 0.0001650854 3.538045e-05
[1536,] 0.0001205041 0.0001642897 3.637915e-05
[1537,] 0.0001625601 0.0001897572 4.454233e-05
[1538,] 0.0001218392 0.0001645185 3.672459e-05
[1539,] 0.0001646251 0.0001901522 4.484187e-05
[1540,] 0.0001281491 0.0001794564 4.250209e-05
[1541,] 0.0001635697 0.0001904180 4.460585e-05
[1542,] 0.0001601745 0.0001825668 5.623590e-05
[1543,] 0.0001735159 0.0001705819 5.443308e-05
[1544,] 0.0001734949 0.0001705818 5.442967e-05
[1545,] 0.0001068602 0.0001639436 3.472825e-05
[1546,] 0.0001613183 0.0001888773 4.449877e-05
[1547,] 0.0002238847 0.0001620108 6.478016e-05
[1548,] 0.0001211636 0.0001644435 3.660058e-05
[1549,] 0.0002774882 0.0001577359 7.147574e-05
[1550,] 0.0001412009 0.0001710651 4.119122e-05
[1551,] 0.0001366294 0.0001711876 4.090059e-05
[1552,] 0.0001184693 0.0001626716 3.635352e-05
[1553,] 0.0001143238 0.0001639376 3.507841e-05
[1554,] 0.0001655291 0.0001881791 4.550434e-05
[1555,] 0.0001671502 0.0001881987 4.581530e-05
[1556,] 0.0001778044 0.0001818422 5.555369e-05
[1557,] 0.0002312127 0.0001619617 6.557295e-05
[1558,] 0.0001579222 0.0001894154 4.375693e-05
[1559,] 0.0001361893 0.0001868166 4.661574e-05
[1560,] 0.0001085677 0.0001616960 3.455709e-05
[1561,] 0.0001769365 0.0001815873 6.253503e-05
[1562,] 0.0001084144 0.0001617236 3.452153e-05
[1563,] 0.0001645240 0.0001795169 5.363531e-05
[1564,] 0.0001738598 0.0001714181 5.528734e-05
[1565,] 0.0002541626 0.0001626913 7.801085e-05
[1566,] 0.0001740105 0.0001711631 5.515258e-05
[1567,] 0.0001078951 0.0001619109 3.444908e-05
[1568,] 0.0001297813 0.0001850902 4.037029e-05
[1569,] 0.0001736744 0.0001710710 5.479220e-05
[1570,] 0.0001362036 0.0001899517 4.693565e-05
[1571,] 0.0001306954 0.0001744441 3.918368e-05
[1572,] 0.0001302557 0.0001842825 4.051675e-05
[1573,] 0.0001671363 0.0001710791 5.286181e-05
[1574,] 0.0001741834 0.0001712412 5.516880e-05
[1575,] 0.0001671807 0.0001712259 5.287490e-05
[1576,] 0.0002471878 0.0001620032 6.644526e-05
[1577,] 0.0001318965 0.0001851108 4.069207e-05
[1578,] 0.0001078182 0.0001641893 3.464197e-05
[1579,] 0.0001078530 0.0001628935 3.444016e-05
[1580,] 0.0002398244 0.0001621097 6.847802e-05
[1581,] 0.0001237808 0.0001840409 3.984884e-05
[1582,] 0.0002477216 0.0001621808 6.765722e-05
[1583,] 0.0001079977 0.0001620517 3.448046e-05
[1584,] 0.0002451055 0.0001618349 7.104998e-05
[1585,] 0.0002446348 0.0001580657 6.656766e-05
[1586,] 0.0001088799 0.0001619430 3.456380e-05
[1587,] 0.0001594101 0.0001605357 5.460457e-05
[1588,] 0.0001572004 0.0001818851 5.403428e-05
[1589,] 0.0001083890 0.0001653382 3.442622e-05
[1590,] 0.0001253107 0.0001834354 3.988609e-05
[1591,] 0.0001182911 0.0001649066 3.759725e-05
[1592,] 0.0001267735 0.0001859095 3.996347e-05
[1593,] 0.0001089103 0.0001714131 3.497512e-05
[1594,] 0.0001286018 0.0001836498 4.034352e-05
[1595,] 0.0001553963 0.0001824422 5.413568e-05
[1596,] 0.0001086663 0.0001712386 3.455268e-05
[1597,] 0.0001097405 0.0001617106 3.573409e-05
[1598,] 0.0001097886 0.0001622731 3.587255e-05
[1599,] 0.0001097138 0.0001621565 3.580924e-05
[1600,] 0.0001098412 0.0001621009 3.587083e-05
[1601,] 0.0001292680 0.0001833654 4.043354e-05
[1602,] 0.0001285167 0.0001838331 4.026615e-05
[1603,] 0.0001286180 0.0001837688 4.028972e-05
[1604,] 0.0001085930 0.0001642419 3.520186e-05
[1605,] 0.0001087576 0.0001639204 3.529160e-05
[1606,] 0.0001086844 0.0001640748 3.526041e-05
[1607,] 0.0001097681 0.0001592634 3.422860e-05
[1608,] 0.0001749119 0.0001685938 5.564362e-05
[1609,] 0.0001130742 0.0001572079 3.547700e-05
[1610,] 0.0001532158 0.0001732801 5.040617e-05
[1611,] 0.0001531175 0.0001730942 5.015522e-05
[1612,] 0.0001545896 0.0001734338 5.001942e-05
[1613,] 0.0001316007 0.0001701310 3.827080e-05
[1614,] 0.0001148562 0.0001653629 3.686418e-05
[1615,] 0.0001198710 0.0001844228 4.012774e-05
[1616,] 0.0001202342 0.0001840079 3.976591e-05
[1617,] 0.0001130848 0.0001639957 3.709026e-05
[1618,] 0.0001199201 0.0001686473 3.668536e-05
[1619,] 0.0001603349 0.0001758842 5.415341e-05
[1620,] 0.0002662954 0.0001800484 5.812634e-05
[1621,] 0.0001811157 0.0001799847 6.361324e-05
[1622,] 0.0001135286 0.0001685641 3.708720e-05
[1623,] 0.0001207639 0.0001613311 3.930969e-05
[1624,] 0.0002149966 0.0001859786 5.589905e-05
[1625,] 0.0001778119 0.0001796079 6.077745e-05
[1626,] 0.0001745859 0.0001893137 4.814115e-05
[1627,] 0.0001875989 0.0001813746 5.604577e-05
[1628,] 0.0003861707 0.0001852566 8.981002e-05
[1629,] 0.0001439375 0.0001582479 4.634267e-05
[1630,] 0.0001276561 0.0001589369 4.071287e-05
[1631,] 0.0001249704 0.0001579461 3.926010e-05
[1632,] 0.0001744486 0.0001761480 5.665508e-05
[1633,] 0.0002121039 0.0001885095 5.479780e-05
[1634,] 0.0001740516 0.0001796388 5.744704e-05
[1635,] 0.0001142801 0.0001688161 3.678777e-05
[1636,] 0.0001402593 0.0001796606 4.059020e-05
[1637,] 0.0001746306 0.0001707462 5.691215e-05
[1638,] 0.0001745689 0.0001750308 5.867665e-05
[1639,] 0.0001364139 0.0001818859 4.000428e-05
[1640,] 0.0002092741 0.0001798496 7.774547e-05
[1641,] 0.0001698536 0.0001982614 5.959368e-05
[1642,] 0.0001401841 0.0001855650 4.029510e-05
[1643,] 0.0001800171 0.0001839256 6.825090e-05
[1644,] 0.0001781883 0.0001872712 6.737628e-05
[1645,] 0.0001869165 0.0001761506 6.530566e-05
[1646,] 0.0001656129 0.0001594763 4.696377e-05
[1647,] 0.0001668908 0.0001797843 5.507505e-05
[1648,] 0.0001680402 0.0001780845 5.542311e-05
[1649,] 0.0001152408 0.0001590060 3.586438e-05
[1650,] 0.0001733830 0.0001753990 5.812669e-05
[1651,] 0.0001824293 0.0001755187 5.691405e-05
[1652,] 0.0001190146 0.0001653330 3.589086e-05
[1653,] 0.0001425816 0.0001739309 3.887368e-05
[1654,] 0.0001788288 0.0001670842 5.580847e-05
[1655,] 0.0001770634 0.0001704084 5.722339e-05
[1656,] 0.0001740263 0.0001711338 5.578999e-05
[1657,] 0.0001174910 0.0002167138 4.130548e-05
[1658,] 0.0001439836 0.0001798196 4.764122e-05
[1659,] 0.0001170983 0.0001918339 4.054762e-05
[1660,] 0.0001153994 0.0001579211 3.616832e-05
[1661,] 0.0001322063 0.0001677213 4.454643e-05
[1662,] 0.0001790793 0.0001715861 5.800082e-05
[1663,] 0.0001330628 0.0001679813 4.496229e-05
[1664,] 0.0001218381 0.0001761557 4.228788e-05
[1665,] 0.0001204813 0.0001766471 4.164183e-05
[1666,] 0.0001214183 0.0001753026 4.182141e-05
[1667,] 0.0001743278 0.0001854283 5.497921e-05
[1668,] 0.0001210643 0.0001723005 4.051072e-05
[1669,] 0.0001265191 0.0001760172 4.434597e-05
[1670,] 0.0001293190 0.0001794753 4.704796e-05
[1671,] 0.0001726699 0.0001686946 5.390711e-05
[1672,] 0.0001730995 0.0001695798 5.488829e-05
[1673,] 0.0001730510 0.0001677152 5.401709e-05
[1674,] 0.0001775452 0.0001741367 5.907397e-05
[1675,] 0.0001735419 0.0001682314 5.464147e-05
[1676,] 0.0001729946 0.0001679681 5.407737e-05
[1677,] 0.0001774792 0.0001710224 5.777301e-05
[1678,] 0.0001761074 0.0001715471 5.736752e-05
[1679,] 0.0001705243 0.0001768770 5.432055e-05
[1680,] 0.0001724840 0.0001939635 6.165988e-05
[1681,] 0.0001724765 0.0001937254 6.146837e-05
[1682,] 0.0001748369 0.0001682366 5.539196e-05
[1683,] 0.0001725558 0.0001957680 6.270654e-05
[1684,] 0.0001725413 0.0001956785 6.257210e-05
[1685,] 0.0001357589 0.0001760781 4.924439e-05
[1686,] 0.0001607712 0.0001651815 4.780675e-05
[1687,] 0.0001853813 0.0001666974 5.282071e-05
[1688,] 0.0001682317 0.0001660640 4.534816e-05
[1689,] 0.0001660706 0.0001849285 5.904897e-05
[1690,] 0.0001548053 0.0001727036 5.292864e-05
[1691,] 0.0001751567 0.0001687165 4.371240e-05
[1692,] 0.0001901020 0.0001571436 5.612532e-05
[1693,] 0.0001985223 0.0001610620 5.659702e-05
[1694,] 0.0001687515 0.0001793685 4.014016e-05
[1695,] 0.0001670725 0.0001878510 5.894860e-05
[1696,] 0.0001641985 0.0001818235 5.417014e-05
[1697,] 0.0001666487 0.0001833218 5.547911e-05
[1698,] 0.0002323810 0.0001638324 6.201089e-05
[1699,] 0.0001646796 0.0001644598 5.072370e-05
[1700,] 0.0001769663 0.0001623529 5.399795e-05
[1701,] 0.0002474583 0.0001762237 5.315583e-05
[1702,] 0.0002693737 0.0001758255 5.643881e-05
[1703,] 0.0001959760 0.0001761509 4.404723e-05
[1704,] 0.0001483523 0.0001923574 5.766439e-05
[1705,] 0.0002470445 0.0001747156 5.389039e-05
[1706,] 0.0002468007 0.0001760550 5.328240e-05
[1707,] 0.0001583100 0.0001792341 5.972873e-05
[1708,] 0.0002335203 0.0001745278 5.197876e-05
[1709,] 0.0001696682 0.0001659682 4.357867e-05
[1710,] 0.0001508732 0.0001592425 4.670759e-05
[1711,] 0.0002400292 0.0001758398 5.238466e-05
[1712,] 0.0004742824 0.0001635946 1.172524e-04
[1713,] 0.0003228568 0.0001833445 5.570978e-05
[1714,] 0.0001199016 0.0002028823 3.292273e-05
[1715,] 0.0001578446 0.0001746934 5.174073e-05
[1716,] 0.0001375752 0.0001568213 4.357021e-05
[1717,] 0.0001282435 0.0001567443 3.869279e-05
[1718,] 0.0002660627 0.0001750169 8.527829e-05
[1719,] 0.0007930748 0.0002192005 9.552374e-05
[1720,] 0.0001549087 0.0002069082 5.435648e-05
[1721,] 0.0002422686 0.0001825470 4.950204e-05
[1722,] 0.0002440585 0.0001848557 6.509679e-05
[1723,] 0.0002581353 0.0003039079 3.887092e-05
[1724,] 0.0001413340 0.0001644559 4.605033e-05
[1725,] 0.0001366741 0.0001615515 4.258636e-05
[1726,] 0.0003076683 0.0001802682 5.931934e-05
[1727,] 0.0002051728 0.0001831488 5.735843e-05
[1728,] 0.0001389081 0.0001702322 4.229614e-05
[1729,] 0.0001578857 0.0001765093 4.690874e-05
[1730,] 0.0001050583 0.0001652115 3.377950e-05
[1731,] 0.0001404597 0.0001628319 4.896094e-05
[1732,] 0.0001052609 0.0001589550 3.324672e-05
[1733,] 0.0001604017 0.0001894147 6.606235e-05
[1734,] 0.0001071106 0.0001657724 3.425594e-05
[1735,] 0.0001220944 0.0001598796 3.729530e-05
[1736,] 0.0001521735 0.0001723848 4.998277e-05
[1737,] 0.0001245361 0.0001614537 3.695470e-05
[1738,] 0.0001256418 0.0001613991 3.716837e-05
[1739,] 0.0001500575 0.0001773555 4.955994e-05
[1740,] 0.0001239844 0.0001617514 3.679777e-05
[1741,] 0.0001417566 0.0001867088 4.273686e-05
[1742,] 0.0001782821 0.0001833382 5.309975e-05
[1743,] 0.0001683432 0.0001695027 5.170661e-05
[1744,] 0.0001732530 0.0001587005 4.801751e-05
[1745,] 0.0001566020 0.0001720698 4.997126e-05
[1746,] 0.0001736178 0.0001691396 5.678467e-05
[1747,] 0.0001321069 0.0002204408 4.121882e-05
[1748,] 0.0001537885 0.0001850699 5.243916e-05
[1749,] 0.0001693027 0.0001801908 5.300777e-05
[1750,] 0.0001178074 0.0001658778 3.581572e-05
[1751,] 0.0002655598 0.0001678602 7.066135e-05
[1752,] 0.0001624418 0.0001845069 5.383728e-05
[1753,] 0.0001510087 0.0001764699 5.117834e-05
[1754,] 0.0001269620 0.0001671176 4.282117e-05
[1755,] 0.0001256932 0.0001861429 4.171537e-05
[1756,] 0.0001823064 0.0001790751 6.271056e-05
[1757,] 0.0001845768 0.0001782397 4.327739e-05
[1758,] 0.0002353414 0.0001615346 6.813310e-05
[1759,] 0.0001318098 0.0001863432 4.140371e-05
[1760,] 0.0001585097 0.0001777239 5.194317e-05
[1761,] 0.0001742113 0.0001672324 5.602458e-05
[1762,] 0.0001709517 0.0001630499 5.240016e-05
[1763,] 0.0001304119 0.0001596052 4.012434e-05
[1764,] 0.0001723637 0.0001639206 5.280985e-05
[1765,] 0.0001661811 0.0001693114 5.187632e-05
[1766,] 0.0001644947 0.0001694661 5.095329e-05
[1767,] 0.0001658198 0.0001742051 5.196805e-05
[1768,] 0.0001253776 0.0001627528 4.135671e-05
[1769,] 0.0001442263 0.0001698397 4.789176e-05
[1770,] 0.0001639106 0.0001791993 5.362844e-05
[1771,] 0.0001589425 0.0001624805 5.274824e-05
[1772,] 0.0001107220 0.0001804976 4.001086e-05
[1773,] 0.0001707739 0.0001627277 4.938178e-05
[1774,] 0.0001530529 0.0001615535 4.934800e-05
[1775,] 0.0001700253 0.0001784963 5.548354e-05
[1776,] 0.0001722174 0.0001761025 5.301103e-05
[1777,] 0.0001705350 0.0001645928 5.272212e-05
[1778,] 0.0001589101 0.0001726238 5.065247e-05
[1779,] 0.0002402182 0.0001646650 6.251081e-05
[1780,] 0.0001656576 0.0001795928 5.373826e-05
[1781,] 0.0001605416 0.0001789213 5.200662e-05
[1782,] 0.0001716655 0.0001639684 5.235843e-05
[1783,] 0.0001482313 0.0001579127 4.440419e-05
[1784,] 0.0001627172 0.0001585111 4.586272e-05
[1785,] 0.0001744484 0.0001839899 6.230552e-05
[1786,] 0.0001747238 0.0001584352 4.837388e-05
[1787,] 0.0001784406 0.0001588875 4.871894e-05
[1788,] 0.0001660353 0.0001748911 5.177239e-05
[1789,] 0.0001740743 0.0001598276 4.702707e-05
[1790,] 0.0001727796 0.0001597516 4.683117e-05
[1791,] 0.0001790997 0.0001763108 5.663170e-05
[1792,] 0.0001632397 0.0001724037 5.244715e-05
[1793,] 0.0001635893 0.0001597350 4.514955e-05
[1794,] 0.0001635152 0.0001787775 5.342281e-05
[1795,] 0.0001739249 0.0001590782 4.758125e-05
[1796,] 0.0001739694 0.0001590542 4.761369e-05
[1797,] 0.0001522942 0.0001606521 4.579315e-05
[1798,] 0.0001665115 0.0001582844 4.686459e-05
[1799,] 0.0001410510 0.0001572892 4.309221e-05
[1800,] 0.0001595226 0.0001578595 4.588150e-05
[1801,] 0.0001740615 0.0001732697 5.338436e-05
[1802,] 0.0001934615 0.0001633956 4.804503e-05
[1803,] 0.0001347679 0.0001773128 4.308173e-05
[1804,] 0.0002083389 0.0001601656 6.216567e-05
[1805,] 0.0001281464 0.0001849575 4.146049e-05
[1806,] 0.0001128675 0.0001585162 3.529814e-05
[1807,] 0.0001081385 0.0001676147 3.525547e-05
[1808,] 0.0001283830 0.0001573419 3.982454e-05
[1809,] 0.0001298041 0.0001893933 4.174184e-05
[1810,] 0.0001649586 0.0001670392 5.058996e-05
[1811,] 0.0001444337 0.0001738687 5.031075e-05
[1812,] 0.0001083607 0.0001624070 3.591263e-05
[1813,] 0.0001635787 0.0001662993 5.056238e-05
[1814,] 0.0001190322 0.0001636613 4.043810e-05
[1815,] 0.0001105634 0.0001600600 3.514738e-05
[1816,] 0.0001294864 0.0001895957 4.187466e-05
[1817,] 0.0001317026 0.0001620420 4.290557e-05
[1818,] 0.0001200124 0.0001642532 4.109679e-05
[1819,] 0.0001316598 0.0001611416 4.254517e-05
[1820,] 0.0001082644 0.0001692235 3.632413e-05
[1821,] 0.0001297683 0.0001886202 4.180416e-05
[1822,] 0.0001296929 0.0001886473 4.180671e-05
[1823,] 0.0001630971 0.0001658450 5.047013e-05
[1824,] 0.0001268198 0.0001596082 3.963018e-05
[1825,] 0.0001378662 0.0001577403 4.264255e-05
[1826,] 0.0001594347 0.0001828810 6.467997e-05
[1827,] 0.0001739066 0.0002148096 9.548287e-05
[1828,] 0.0001619726 0.0001893804 6.055226e-05
[1829,] 0.0001230224 0.0001892344 4.267191e-05
[1830,] 0.0001226707 0.0001932938 4.299275e-05
[1831,] 0.0002387328 0.0001762871 9.040520e-05
[1832,] 0.0001688190 0.0001594515 5.049590e-05
[1833,] 0.0001689360 0.0001730986 5.446826e-05
[1834,] 0.0001235616 0.0001875884 4.315093e-05
[1835,] 0.0002282723 0.0001750031 5.113076e-05
[1836,] 0.0001801122 0.0001792601 6.044228e-05
[1837,] 0.0001203852 0.0001983201 4.244259e-05
[1838,] 0.0002192204 0.0001728405 7.981264e-05
[1839,] 0.0001575379 0.0001957002 7.130971e-05
[1840,] 0.0001962161 0.0001922286 5.034591e-05
[1841,] 0.0001226322 0.0001744625 3.767715e-05
[1842,] 0.0001658191 0.0001725984 5.312951e-05
[1843,] 0.0002035611 0.0001840935 9.359609e-05
[1844,] 0.0001951516 0.0001777607 7.905977e-05
[1845,] 0.0001637617 0.0001751123 5.219621e-05
[1846,] 0.0001388531 0.0001807906 4.603925e-05
[1847,] 0.0002397604 0.0001740697 8.819856e-05
[1848,] 0.0002022054 0.0001747317 8.591439e-05
[1849,] 0.0002193708 0.0001746761 9.419963e-05
[1850,] 0.0001660821 0.0001684306 4.965728e-05
[1851,] 0.0001666184 0.0001732594 5.388010e-05
[1852,] 0.0001661433 0.0001633368 5.493176e-05
[1853,] 0.0001804490 0.0001792456 6.059908e-05
[1854,] 0.0001661550 0.0001640773 4.962332e-05
[1855,] 0.0001825913 0.0001764491 7.316914e-05
[1856,] 0.0001483617 0.0001799045 4.917068e-05
[1857,] 0.0001635345 0.0001623599 4.957861e-05
[1858,] 0.0002898243 0.0001636685 1.053658e-04
[1859,] 0.0001437854 0.0001784917 5.187997e-05
[1860,] 0.0002122337 0.0001759803 7.979388e-05
[1861,] 0.0001677192 0.0001745585 6.382564e-05
[1862,] 0.0001552000 0.0001778263 5.661034e-05
[1863,] 0.0001565619 0.0001621662 5.369294e-05
[1864,] 0.0001907661 0.0001755492 7.024488e-05
[1865,] 0.0001966000 0.0001752516 7.222690e-05
[1866,] 0.0001631594 0.0001713833 5.936551e-05
[1867,] 0.0001793978 0.0001756133 6.536177e-05
[1868,] 0.0001859637 0.0001692831 6.537165e-05
[1869,] 0.0001898432 0.0001698394 6.765423e-05
[1870,] 0.0001831160 0.0001718067 6.145019e-05
[1871,] 0.0001421355 0.0001660819 4.334828e-05
[1872,] 0.0001594363 0.0001736445 5.576037e-05
[1873,] 0.0001835537 0.0001646894 5.228918e-05
[1874,] 0.0001543487 0.0001719657 5.208697e-05
[1875,] 0.0001865111 0.0001621432 5.291902e-05
[1876,] 0.0001653611 0.0001610688 4.950781e-05
[1877,] 0.0001708283 0.0001726325 5.418324e-05
[1878,] 0.0001881116 0.0001695418 6.601826e-05
[1879,] 0.0001857644 0.0001670195 5.056107e-05
[1880,] 0.0001745212 0.0001754096 5.658202e-05
[1881,] 0.0001697826 0.0001691367 5.792361e-05
[1882,] 0.0001667305 0.0001696260 5.762209e-05
[1883,] 0.0001702803 0.0001689302 5.775626e-05
[1884,] 0.0001714270 0.0001727928 5.526424e-05
[1885,] 0.0001697010 0.0001632407 5.070821e-05
[1886,] 0.0001862894 0.0001751457 7.070785e-05
[1887,] 0.0001730615 0.0001758641 5.094683e-05
[1888,] 0.0001848439 0.0001692321 5.989218e-05
[1889,] 0.0001871910 0.0001669242 5.235783e-05
[1890,] 0.0001683534 0.0001828020 5.592986e-05
[1891,] 0.0001699308 0.0001776439 5.543921e-05
[1892,] 0.0001220928 0.0001653851 3.855044e-05
[1893,] 0.0001373273 0.0001692217 4.456472e-05
[1894,] 0.0002323575 0.0001789441 7.397525e-05
[1895,] 0.0003621387 0.0001822198 6.554796e-05
[1896,] 0.0001255812 0.0001684707 4.001362e-05
[1897,] 0.0002367208 0.0001780756 8.221330e-05
[1898,] 0.0001261586 0.0001616516 3.735140e-05
[1899,] 0.0001679066 0.0001811832 5.429570e-05
[1900,] 0.0001252788 0.0001740675 3.727475e-05
[1901,] 0.0002276170 0.0001789628 7.157756e-05
[1902,] 0.0001235031 0.0001900733 4.920709e-05
[1903,] 0.0001216527 0.0001885803 4.772388e-05
[1904,] 0.0002238270 0.0001788416 7.111637e-05
[1905,] 0.0002213947 0.0001790490 6.992354e-05
[1906,] 0.0001525635 0.0001802144 5.056247e-05
[1907,] 0.0002270517 0.0001789456 7.142681e-05
[1908,] 0.0002278214 0.0001789486 7.163990e-05
[1909,] 0.0002325130 0.0001788129 7.394830e-05
[1910,] 0.0001331191 0.0001764623 5.252831e-05
[1911,] 0.0001259990 0.0001685732 4.016246e-05
[1912,] 0.0001867446 0.0001791318 6.163276e-05
[1913,] 0.0001484839 0.0001575763 4.328447e-05
[1914,] 0.0001732095 0.0001799234 6.965390e-05
[1915,] 0.0001305209 0.0001690962 4.179356e-05
[1916,] 0.0001679721 0.0001848425 5.225097e-05
[1917,] 0.0001690858 0.0001755347 5.386769e-05
[1918,] 0.0001240825 0.0001693844 4.074082e-05
[1919,] 0.0001828187 0.0001768625 4.921137e-05
[1920,] 0.0001243654 0.0001703242 3.988739e-05
[1921,] 0.0002186286 0.0001789069 6.991483e-05
[1922,] 0.0001244454 0.0001715910 4.307844e-05
[1923,] 0.0002473212 0.0001789192 8.067851e-05
[1924,] 0.0001300456 0.0002201253 3.587683e-05
[1925,] 0.0001774825 0.0001805345 5.716449e-05
[1926,] 0.0001939451 0.0001647712 5.952430e-05
[1927,] 0.0001680816 0.0001733041 5.197562e-05
[1928,] 0.0001268334 0.0001693522 4.167683e-05
[1929,] 0.0002393897 0.0001790023 8.032716e-05
[1930,] 0.0001250711 0.0001891091 3.847064e-05
[1931,] 0.0001280925 0.0001757782 3.993046e-05
[1932,] 0.0001531791 0.0001691520 4.766425e-05
[1933,] 0.0001132235 0.0002345977 4.276947e-05
[1934,] 0.0001175904 0.0001688948 3.731211e-05
[1935,] 0.0002030805 0.0001611313 5.814293e-05
[1936,] 0.0001504077 0.0001754599 5.827658e-05
[1937,] 0.0001555317 0.0001733917 4.630487e-05
[1938,] 0.0001855906 0.0001788673 6.743965e-05
[1939,] 0.0001812867 0.0001798759 6.636627e-05
[1940,] 0.0001563620 0.0001740693 4.568404e-05
[1941,] 0.0001995232 0.0001785811 7.391368e-05
[1942,] 0.0001078910 0.0001603999 3.422381e-05
[1943,] 0.0001189069 0.0001687582 3.837858e-05
[1944,] 0.0001259262 0.0001690894 4.173033e-05
[1945,] 0.0001565241 0.0002450115 8.994658e-05
[1946,] 0.0001472284 0.0001810411 5.125211e-05
[1947,] 0.0001533834 0.0002090366 7.242816e-05
[1948,] 0.0001375394 0.0001715827 4.321851e-05
[1949,] 0.0001672224 0.0001747691 5.235739e-05
[1950,] 0.0001170379 0.0001666632 3.605577e-05
[1951,] 0.0001559145 0.0001807045 5.231094e-05
[1952,] 0.0001363967 0.0001750356 4.125842e-05
[1953,] 0.0001660951 0.0001772588 5.190172e-05
[1954,] 0.0001959386 0.0001901967 8.082841e-05
[1955,] 0.0001194927 0.0001734324 3.913036e-05
[1956,] 0.0001631365 0.0001965392 7.192665e-05
[1957,] 0.0001393829 0.0003190615 8.821929e-05
[1958,] 0.0001555992 0.0001808495 5.217557e-05
[1959,] 0.0001455500 0.0002668434 8.513408e-05
[1960,] 0.0001218900 0.0001765903 3.990302e-05
[1961,] 0.0001413567 0.0002908823 8.546434e-05
[1962,] 0.0001691592 0.0001924099 6.440917e-05
[1963,] 0.0001590816 0.0001803385 5.359548e-05
[1964,] 0.0001096526 0.0001693175 3.546688e-05
[1965,] 0.0001287593 0.0002297394 3.516824e-05
[1966,] 0.0001493762 0.0001753824 5.084011e-05
[1967,] 0.0001460349 0.0001752279 4.922449e-05
[1968,] 0.0001094790 0.0001984927 3.668405e-05
[1969,] 0.0001197167 0.0001581896 3.741342e-05
[1970,] 0.0001055346 0.0001641919 3.391983e-05
[1971,] 0.0001390539 0.0001769910 4.826189e-05
[1972,] 0.0001775214 0.0001807663 6.297295e-05
[1973,] 0.0002216714 0.0001789227 7.292268e-05
[1974,] 0.0001699036 0.0001876412 6.104430e-05
[1975,] 0.0001371264 0.0002007985 3.979693e-05
[1976,] 0.0001709740 0.0001912799 6.255090e-05
[1977,] 0.0001230627 0.0002732690 3.892427e-05
[1978,] 0.0001709979 0.0001803917 5.616323e-05
[1979,] 0.0001445802 0.0001758592 4.235990e-05
[1980,] 0.0001582920 0.0002405966 3.578987e-05
[1981,] 0.0001324227 0.0001766830 4.321530e-05
[1982,] 0.0001745003 0.0001729792 5.555068e-05
[1983,] 0.0001709704 0.0002150054 6.524508e-05
[1984,] 0.0001128761 0.0002006488 3.288942e-05
[1985,] 0.0001192586 0.0001872157 3.689189e-05
[1986,] 0.0001862516 0.0001810306 6.773664e-05
[1987,] 0.0001787513 0.0001725055 5.746868e-05
[1988,] 0.0001701050 0.0001610035 4.803059e-05
[1989,] 0.0001587499 0.0001843563 5.714987e-05
[1990,] 0.0001448597 0.0001841851 3.723084e-05
[1991,] 0.0001264887 0.0001892599 3.720389e-05
[1992,] 0.0001403993 0.0001800216 4.236353e-05
[1993,] 0.0001323388 0.0001653113 3.686752e-05
[1994,] 0.0002126594 0.0002060756 4.864627e-05
[1995,] 0.0001295079 0.0001704508 3.872321e-05
[1996,] 0.0001539962 0.0001690710 4.373703e-05
[1997,] 0.0001991466 0.0001913171 4.805191e-05
[1998,] 0.0001349701 0.0001679300 4.188197e-05
[1999,] 0.0002172685 0.0002098442 4.768735e-05
[2000,] 0.0001242959 0.0001781315 4.030533e-05
[2001,] 0.0001529411 0.0001681967 5.685139e-05
[2002,] 0.0001780454 0.0001783460 5.871770e-05
[2003,] 0.0001813766 0.0001785018 5.910423e-05
[2004,] 0.0001124896 0.0002025806 4.557705e-05
[2005,] 0.0002068108 0.0001673263 7.530568e-05
[2006,] 0.0001753812 0.0001777728 5.503096e-05
[2007,] 0.0002010387 0.0001714747 7.655319e-05
[2008,] 0.0001586818 0.0001938394 5.445186e-05
[2009,] 0.0001806540 0.0001773017 5.619709e-05
[2010,] 0.0001725272 0.0001786036 5.724616e-05
[2011,] 0.0001114169 0.0001650063 3.646113e-05
[2012,] 0.0001114193 0.0001662051 3.684728e-05
[2013,] 0.0001082095 0.0001644930 3.385797e-05
[2014,] 0.0002059163 0.0001934528 9.712225e-05
[2015,] 0.0001573494 0.0001797429 4.625200e-05
[2016,] 0.0001778834 0.0001817242 5.718240e-05
[2017,] 0.0002045532 0.0001781891 7.266678e-05
[2018,] 0.0001379879 0.0001615833 4.397242e-05
[2019,] 0.0001123031 0.0001605473 3.572725e-05
[2020,] 0.0001368055 0.0001722251 5.179827e-05
[2021,] 0.0001298144 0.0001885302 5.075980e-05
[2022,] 0.0001118100 0.0001623306 3.461955e-05
[2023,] 0.0001796116 0.0001770402 6.913278e-05
[2024,] 0.0001358181 0.0001710859 5.085487e-05
[2025,] 0.0001388091 0.0001741196 5.346820e-05
[2026,] 0.0001367536 0.0001729403 5.195976e-05
[2027,] 0.0001726998 0.0001872520 7.136181e-05
[2028,] 0.0001089218 0.0001706367 3.349230e-05
[2029,] 0.0001120048 0.0001829692 3.342599e-05
[2030,] 0.0001789757 0.0002159271 9.336391e-05
[2031,] 0.0001853831 0.0002280388 1.079415e-04
[2032,] 0.0001734709 0.0001724941 5.302364e-05
[2033,] 0.0001892583 0.0001880214 8.419537e-05
[2034,] 0.0001092549 0.0001646686 3.360636e-05
[2035,] 0.0001838886 0.0002087561 9.383876e-05
[2036,] 0.0001090283 0.0001792400 3.887258e-05
[2037,] 0.0001753901 0.0001799206 6.891550e-05
[2038,] 0.0001696293 0.0001747827 5.779284e-05
[2039,] 0.0001096889 0.0001790799 3.724152e-05
[2040,] 0.0001613460 0.0001797570 4.955141e-05
[2041,] 0.0001714861 0.0001742878 5.813202e-05
[2042,] 0.0001721491 0.0001712878 5.395401e-05
[2043,] 0.0001689099 0.0001719139 5.858059e-05
[2044,] 0.0001299530 0.0001600014 3.899703e-05
[2045,] 0.0001716623 0.0001878998 7.621827e-05
[2046,] 0.0001627503 0.0001691973 5.379337e-05
[2047,] 0.0001622084 0.0001694684 5.381382e-05
[2048,] 0.0001279464 0.0001599576 4.089655e-05
[2049,] 0.0001063698 0.0002078362 3.741239e-05
[2050,] 0.0001240592 0.0001637922 3.535463e-05
[2051,] 0.0001686661 0.0001679877 5.309158e-05
[2052,] 0.0001326793 0.0001600423 4.433745e-05
[2053,] 0.0001834918 0.0001617057 6.057076e-05
[2054,] 0.0001646376 0.0001678133 4.990890e-05
[2055,] 0.0001673797 0.0001678799 5.242808e-05
[2056,] 0.0001065720 0.0001980026 3.601013e-05
[2057,] 0.0001679278 0.0001707119 5.734731e-05
[2058,] 0.0001221049 0.0001865331 4.596496e-05
[2059,] 0.0001717477 0.0001695165 5.623868e-05
[2060,] 0.0001067293 0.0001983672 3.589778e-05
[2061,] 0.0001113313 0.0001626059 3.746696e-05
[2062,] 0.0001312061 0.0001758589 4.714703e-05
[2063,] 0.0001070374 0.0001608918 3.418661e-05
[2064,] 0.0001069214 0.0001650200 3.418039e-05
[2065,] 0.0001663838 0.0001686654 5.315382e-05
[2066,] 0.0001219300 0.0001688383 4.414407e-05
[2067,] 0.0001088713 0.0001820644 3.688506e-05
[2068,] 0.0001830858 0.0001653234 6.096780e-05
[2069,] 0.0001087383 0.0001839366 3.687545e-05
[2070,] 0.0001710246 0.0001774252 5.810448e-05
[2071,] 0.0001570297 0.0001772760 4.936394e-05
[2072,] 0.0001733631 0.0001849633 6.729753e-05
[2073,] 0.0001241818 0.0001820747 4.607641e-05
[2074,] 0.0001694502 0.0001768576 5.992899e-05
[2075,] 0.0001712215 0.0002904489 1.190850e-04
[2076,] 0.0001763738 0.0001808107 5.707045e-05
[2077,] 0.0001130010 0.0001771073 3.895709e-05
[2078,] 0.0001676607 0.0001737024 5.055973e-05
[2079,] 0.0001657500 0.0001877016 6.576087e-05
[2080,] 0.0001344623 0.0001767814 4.560132e-05
[2081,] 0.0001901024 0.0002178115 1.047217e-04
[2082,] 0.0001535215 0.0001802683 5.113000e-05
[2083,] 0.0001067070 0.0001600300 3.405171e-05
[2084,] 0.0001085261 0.0001582794 3.465970e-05
[2085,] 0.0001101593 0.0001628601 3.520694e-05
[2086,] 0.0001059228 0.0001583163 3.353298e-05
[2087,] 0.0001806162 0.0001604877 5.457634e-05
[2088,] 0.0001741250 0.0001582767 5.036637e-05
[2089,] 0.0001097086 0.0001596225 3.476886e-05
[2090,] 0.0001353855 0.0001857929 5.318508e-05
[2091,] 0.0001081209 0.0001606732 3.448661e-05
[2092,] 0.0001490947 0.0001739836 4.927940e-05
[2093,] 0.0001108614 0.0001625349 3.651784e-05
[2094,] 0.0001698501 0.0001774823 5.266889e-05
[2095,] 0.0001236738 0.0001820260 4.545026e-05
[2096,] 0.0001691742 0.0001835407 5.238018e-05
[2097,] 0.0001450314 0.0001656136 4.554362e-05
[2098,] 0.0001872687 0.0001605417 5.699860e-05
[2099,] 0.0001651447 0.0001764441 5.165932e-05
[2100,] 0.0001656119 0.0001757453 5.279149e-05
[2101,] 0.0001178506 0.0001719218 4.197315e-05
[2102,] 0.0001111205 0.0001596781 3.533712e-05
[2103,] 0.0001490676 0.0001754583 4.940194e-05
[2104,] 0.0001813457 0.0001776927 5.410567e-05
[2105,] 0.0001736724 0.0001772392 5.298471e-05
[2106,] 0.0001097604 0.0001730961 3.520702e-05
[2107,] 0.0001800220 0.0001861236 6.891910e-05
[2108,] 0.0001641706 0.0001742457 5.703984e-05
[2109,] 0.0001710976 0.0001592603 5.362363e-05
[2110,] 0.0001782894 0.0001763340 5.561031e-05
[2111,] 0.0001297942 0.0001669451 4.062452e-05
[2112,] 0.0001769131 0.0001776588 5.482278e-05
[2113,] 0.0001129404 0.0001772550 3.768371e-05
[2114,] 0.0001655359 0.0001749745 5.183781e-05
[2115,] 0.0001605550 0.0001656764 5.445686e-05
[2116,] 0.0001068159 0.0001800394 3.688686e-05
[2117,] 0.0001061657 0.0001939070 3.622452e-05
[2118,] 0.0001216460 0.0001613247 3.920370e-05
[2119,] 0.0001101705 0.0001771831 3.889127e-05
[2120,] 0.0001092935 0.0001789295 3.853909e-05
[2121,] 0.0001830331 0.0001871856 5.232653e-05
[2122,] 0.0001517425 0.0001789693 5.722318e-05
[2123,] 0.0001533407 0.0001826968 5.332827e-05
[2124,] 0.0001888772 0.0001619206 5.890948e-05
[2125,] 0.0001524328 0.0001775641 5.677635e-05
[2126,] 0.0001692929 0.0001770549 5.149522e-05
[2127,] 0.0001177866 0.0001679106 3.825223e-05
[2128,] 0.0001815181 0.0001590724 5.628746e-05
[2129,] 0.0001715355 0.0001610809 5.484899e-05
[2130,] 0.0001678141 0.0001610193 5.359709e-05
[2131,] 0.0001132382 0.0001676065 3.877794e-05
[2132,] 0.0001240337 0.0001720281 3.631351e-05
[2133,] 0.0001185110 0.0001635159 3.729822e-05
[2134,] 0.0001149786 0.0001783153 4.056595e-05
[2135,] 0.0001484330 0.0001737067 4.806221e-05
[2136,] 0.0001503699 0.0001737093 4.876198e-05
[2137,] 0.0001142334 0.0001721269 3.666003e-05
[2138,] 0.0001185025 0.0001602446 3.751583e-05
[2139,] 0.0001185047 0.0001597264 3.745785e-05
[2140,] 0.0001494535 0.0001762630 4.740149e-05
[2141,] 0.0001180602 0.0001618080 3.734642e-05
[2142,] 0.0001641931 0.0001596106 4.987851e-05
[2143,] 0.0001495878 0.0001742733 4.728319e-05
[2144,] 0.0001287759 0.0001625001 3.716133e-05
[2145,] 0.0001199193 0.0001580851 3.742101e-05
[2146,] 0.0001229758 0.0001810381 3.557258e-05
[2147,] 0.0001150892 0.0001607872 3.631790e-05
[2148,] 0.0001650169 0.0001769816 6.079669e-05
[2149,] 0.0001193788 0.0001582285 3.759941e-05
[2150,] 0.0001208743 0.0001609669 3.885507e-05
[2151,] 0.0001196146 0.0001578558 3.756345e-05
[2152,] 0.0001205085 0.0001578537 3.791474e-05
[2153,] 0.0001211878 0.0001588282 3.799119e-05
[2154,] 0.0001282177 0.0001602430 3.771814e-05
[2155,] 0.0001554826 0.0001730896 5.037054e-05
[2156,] 0.0001605869 0.0001715390 5.629468e-05
[2157,] 0.0001224140 0.0001586303 3.718260e-05
[2158,] 0.0001153323 0.0001618644 3.547234e-05
[2159,] 0.0001059496 0.0001640001 3.384233e-05
[2160,] 0.0001233114 0.0001620436 3.603790e-05
[2161,] 0.0001577716 0.0001712188 5.502321e-05
[2162,] 0.0001627067 0.0001700208 5.559028e-05
[2163,] 0.0001622402 0.0001699166 5.529588e-05
[2164,] 0.0001612880 0.0001694205 5.437003e-05
[2165,] 0.0001694778 0.0001691214 5.693036e-05
[2166,] 0.0001499070 0.0001629286 4.692852e-05
[2167,] 0.0001072031 0.0001600355 3.418926e-05
[2168,] 0.0001658751 0.0001689387 5.540367e-05
[2169,] 0.0001641878 0.0001684468 5.397976e-05
[2170,] 0.0002001762 0.0001792966 5.808489e-05
[2171,] 0.0001381818 0.0001585074 4.134772e-05
[2172,] 0.0001564856 0.0001689283 5.194724e-05
[2173,] 0.0001803308 0.0001595857 5.193408e-05
[2174,] 0.0001538175 0.0001676091 5.011148e-05
[2175,] 0.0001852118 0.0001682525 6.309414e-05
[2176,] 0.0001717554 0.0001936096 7.995226e-05
[2177,] 0.0001259656 0.0001749693 3.983488e-05
[2178,] 0.0002654752 0.0001633755 9.344570e-05
[2179,] 0.0001824995 0.0001781765 6.189168e-05
[2180,] 0.0001062778 0.0001602716 3.324557e-05
[2181,] 0.0001216947 0.0001680419 3.928279e-05
[2182,] 0.0001057771 0.0001748540 3.573841e-05
[2183,] 0.0001066581 0.0001731126 3.389595e-05
[2184,] 0.0001084570 0.0001571402 3.388419e-05
[2185,] 0.0003025404 0.0001801249 9.939408e-05
[2186,] 0.0001061011 0.0001589094 3.347420e-05
[2187,] 0.0001201737 0.0001670330 3.878429e-05
[2188,] 0.0001183755 0.0001780036 4.411928e-05
[2189,] 0.0001203686 0.0001707130 3.874859e-05
[2190,] 0.0001077959 0.0001826281 3.507518e-05
[2191,] 0.0001206292 0.0001883573 3.965130e-05
[2192,] 0.0001616008 0.0002007156 4.464138e-05
[2193,] 0.0001107346 0.0001793650 3.975826e-05
[2194,] 0.0001251265 0.0001808493 4.632869e-05
[2195,] 0.0001547263 0.0002505347 4.665860e-05
[2196,] 0.0001777879 0.0001798293 6.559157e-05
[2197,] 0.0001235523 0.0001600188 4.058734e-05
[2198,] 0.0001651245 0.0001987100 4.557770e-05
[2199,] 0.0001752100 0.0001800863 6.197646e-05
[2200,] 0.0001723191 0.0001805621 6.105445e-05
[2201,] 0.0001735841 0.0001822995 6.533616e-05
[2202,] 0.0001801661 0.0001786338 6.315470e-05
[2203,] 0.0001411156 0.0001751355 4.566212e-05
[2204,] 0.0001150403 0.0001631245 3.696010e-05
[2205,] 0.0001195634 0.0001634493 3.800463e-05
[2206,] 0.0001899477 0.0001795065 6.627943e-05
[2207,] 0.0001819480 0.0001744505 6.439658e-05
[2208,] 0.0001147996 0.0001822761 4.181552e-05
[2209,] 0.0001181185 0.0001638450 3.501538e-05
[2210,] 0.0001276021 0.0001808934 4.454989e-05
[2211,] 0.0001597602 0.0001712095 4.821710e-05
[2212,] 0.0001763357 0.0001797622 6.219931e-05
[2213,] 0.0001144622 0.0001696079 3.985836e-05
[2214,] 0.0001227789 0.0001701070 4.372944e-05
[2215,] 0.0001848616 0.0001794566 6.423174e-05
[2216,] 0.0001041499 0.0001730737 3.396149e-05
[2217,] 0.0001302690 0.0001725659 4.721671e-05
[2218,] 0.0001234841 0.0001764496 4.671163e-05
[2219,] 0.0001245114 0.0001706173 4.467806e-05
[2220,] 0.0002165371 0.0001713545 5.344442e-05
[2221,] 0.0002118067 0.0001711202 5.281719e-05
[2222,] 0.0001876372 0.0001794233 6.522909e-05
[2223,] 0.0001214793 0.0001575431 3.818701e-05
[2224,] 0.0002146245 0.0001710949 5.327802e-05
[2225,] 0.0001186170 0.0001571607 3.696924e-05
[2226,] 0.0001900802 0.0001765152 6.499834e-05
[2227,] 0.0002054666 0.0001700977 5.241941e-05
[2228,] 0.0001216354 0.0001830322 4.007235e-05
[2229,] 0.0001892852 0.0001796962 6.642059e-05
[2230,] 0.0001249422 0.0001711207 4.399085e-05
[2231,] 0.0001132323 0.0001678421 3.903729e-05
[2232,] 0.0001190212 0.0001724733 3.778959e-05
[2233,] 0.0001902653 0.0001824952 5.609350e-05
[2234,] 0.0001868873 0.0001802425 6.724257e-05
[2235,] 0.0001213681 0.0001775836 3.768275e-05
[2236,] 0.0001221178 0.0001785936 3.767269e-05
[2237,] 0.0001207985 0.0001613001 3.872118e-05
[2238,] 0.0001217510 0.0001827808 3.773403e-05
[2239,] 0.0001855531 0.0001777807 5.922414e-05
[2240,] 0.0001771463 0.0001758518 5.446620e-05
[2241,] 0.0001216295 0.0001784728 3.783422e-05
[2242,] 0.0001225618 0.0001843105 3.793021e-05
[2243,] 0.0001299136 0.0001739321 3.877932e-05
[2244,] 0.0001208318 0.0001875501 3.822357e-05
[2245,] 0.0001750945 0.0001739940 5.733902e-05
[2246,] 0.0001941242 0.0001689607 4.782413e-05
[2247,] 0.0001883130 0.0001767571 4.488601e-05
[2248,] 0.0001894898 0.0001770493 6.949987e-05
[2249,] 0.0001836131 0.0001767443 6.652051e-05
[2250,] 0.0001948432 0.0001886369 4.462382e-05
[2251,] 0.0001681123 0.0001729047 4.805027e-05
[2252,] 0.0002064332 0.0001793946 7.315286e-05
[2253,] 0.0001687594 0.0001769718 5.184079e-05
[2254,] 0.0002559996 0.0001711488 9.599129e-05
[2255,] 0.0001211484 0.0001593126 3.643495e-05
[2256,] 0.0001253434 0.0001658632 4.416251e-05
[2257,] 0.0001730424 0.0001758040 5.125274e-05
[2258,] 0.0003096330 0.0001727363 1.024837e-04
[2259,] 0.0002329941 0.0001729422 7.674007e-05
[2260,] 0.0005276758 0.0002310372 7.534376e-05
[2261,] 0.0002905062 0.0002048720 5.030441e-05
[2262,] 0.0003046836 0.0001736774 7.389202e-05
[2263,] 0.0001628484 0.0001619376 5.707896e-05
[2264,] 0.0001663363 0.0001619177 5.834235e-05
[2265,] 0.0001408546 0.0001666411 4.274630e-05
[2266,] 0.0001460525 0.0001784200 4.802841e-05
[2267,] 0.0004617284 0.0001762777 1.344201e-04
[2268,] 0.0001385322 0.0001774222 4.699235e-05
[2269,] 0.0001391283 0.0001757446 4.742848e-05
[2270,] 0.0003153542 0.0001855583 1.382435e-04
[2271,] 0.0001764783 0.0001730088 5.765373e-05
[2272,] 0.0003108296 0.0001823517 7.745425e-05
[2273,] 0.0001455534 0.0001927044 4.985376e-05
[2274,] 0.0002028294 0.0001739244 7.417016e-05
[2275,] 0.0001949371 0.0001799579 6.088244e-05
[2276,] 0.0001727977 0.0001751460 5.852666e-05
[2277,] 0.0001415863 0.0001960918 3.743665e-05
[2278,] 0.0001482472 0.0001729688 4.803240e-05
[2279,] 0.0001077082 0.0001900663 3.524296e-05
[2280,] 0.0001681043 0.0001839523 6.970335e-05
[2281,] 0.0001081329 0.0001897594 3.499172e-05
[2282,] 0.0001923555 0.0001989236 4.789847e-05
[2283,] 0.0001549162 0.0001786805 5.103142e-05
[2284,] 0.0001676734 0.0001720451 5.269927e-05
[2285,] 0.0001520549 0.0001700306 4.930274e-05
[2286,] 0.0001537723 0.0001699519 4.981055e-05
[2287,] 0.0001323528 0.0001773641 4.407167e-05
[2288,] 0.0001728745 0.0001764249 5.932159e-05
[2289,] 0.0001071136 0.0001895487 3.615523e-05
```
