## Supplementary material for "Characterization of shared and ancestry-specific signals driving complex traits using multi-ancestry fine-mapping": s1_data.bim

```
18	chr18:22641524:T:C	0	22641524	C	T
18	chr18:22643245:C:A	0	22643245	A	C
18	chr18:22643247:A:C	0	22643247	C	A
18	chr18:22643268:C:T	0	22643268	T	C
18	chr18:22643488:C:T	0	22643488	T	C
18	chr18:22643732:C:A	0	22643732	A	C
18	chr18:22644247:C:T	0	22644247	T	C
18	chr18:22644329:A:G	0	22644329	G	A
18	chr18:22645039:G:A	0	22645039	A	G
18	chr18:22645284:T:C	0	22645284	C	T
18	chr18:22645426:A:T	0	22645426	T	A
18	chr18:22646153:G:C	0	22646153	C	G
18	chr18:22646460:G:T	0	22646460	T	G
18	chr18:22646704:G:A	0	22646704	A	G
18	chr18:22647881:T:C	0	22647881	C	T
18	chr18:22648167:G:C	0	22648167	C	G
18	chr18:22649660:G:A	0	22649660	A	G
18	chr18:22649706:C:T	0	22649706	T	C
18	chr18:22650148:G:A	0	22650148	A	G
18	chr18:22650424:A:G	0	22650424	G	A
18	chr18:22650558:G:A	0	22650558	A	G
18	chr18:22650569:T:C	0	22650569	C	T
18	chr18:22650573:A:T	0	22650573	T	A
18	chr18:22651964:T:G	0	22651964	G	T
18	chr18:22653302:A:G	0	22653302	G	A
18	chr18:22653489:T:G	0	22653489	G	T
18	chr18:22653490:T:A	0	22653490	A	T
18	chr18:22654358:A:G	0	22654358	G	A
18	chr18:22654999:A:G	0	22654999	G	A
18	chr18:22655718:G:A	0	22655718	A	G
18	chr18:22657164:A:C	0	22657164	C	A
18	chr18:22660466:G:A	0	22660466	A	G
18	chr18:22661172:C:T	0	22661172	T	C
18	chr18:22661388:A:G	0	22661388	G	A
18	chr18:22661927:C:T	0	22661927	T	C
18	chr18:22662221:C:G	0	22662221	G	C
18	chr18:22662701:A:G	0	22662701	G	A
18	chr18:22663531:C:G	0	22663531	G	C
18	chr18:22663811:A:T	0	22663811	T	A
18	chr18:22664027:C:A	0	22664027	A	C
18	chr18:22664085:C:T	0	22664085	T	C
18	chr18:22664134:T:C	0	22664134	C	T
18	chr18:22664478:G:A	0	22664478	A	G
18	chr18:22664703:T:C	0	22664703	C	T
18	chr18:22665285:G:A	0	22665285	A	G
18	chr18:22666360:C:G	0	22666360	G	C
18	chr18:22667240:C:G	0	22667240	G	C
18	chr18:22667548:G:C	0	22667548	C	G
18	chr18:22668034:G:A	0	22668034	A	G
18	chr18:22668325:T:C	0	22668325	C	T
18	chr18:22668835:C:A	0	22668835	A	C
18	chr18:22669909:G:A	0	22669909	A	G
18	chr18:22671703:T:C	0	22671703	C	T
18	chr18:22671789:C:A	0	22671789	A	C
18	chr18:22672059:T:C	0	22672059	C	T
18	chr18:22672657:T:A	0	22672657	A	T
18	chr18:22673310:C:T	0	22673310	T	C
18	chr18:22673652:A:G	0	22673652	G	A
18	chr18:22674073:T:A	0	22674073	A	T
18	chr18:22674101:T:C	0	22674101	C	T
18	chr18:22674915:A:G	0	22674915	G	A
18	chr18:22675029:A:G	0	22675029	G	A
18	chr18:22675844:A:G	0	22675844	G	A
18	chr18:22676100:C:T	0	22676100	T	C
18	chr18:22676467:TA:T	0	22676467	T	TA
18	chr18:22676598:A:G	0	22676598	G	A
18	chr18:22676928:T:C	0	22676928	C	T
18	chr18:22678519:A:T	0	22678519	T	A
18	chr18:22678701:A:G	0	22678701	G	A
18	chr18:22679248:G:A	0	22679248	A	G
18	chr18:22680163:C:T	0	22680163	T	C
18	chr18:22680410:T:C	0	22680410	C	T
18	chr18:22681676:C:T	0	22681676	T	C
18	chr18:22681842:G:T	0	22681842	T	G
18	chr18:22681923:A:T	0	22681923	T	A
18	chr18:22682216:G:A	0	22682216	A	G
18	chr18:22682321:C:A	0	22682321	A	C
18	chr18:22682331:A:G	0	22682331	G	A
18	chr18:22683386:A:T	0	22683386	T	A
18	chr18:22683595:C:T	0	22683595	T	C
18	chr18:22683688:C:T	0	22683688	T	C
18	chr18:22684180:A:G	0	22684180	G	A
18	chr18:22684222:G:A	0	22684222	A	G
18	chr18:22684224:C:T	0	22684224	T	C
18	chr18:22684378:C:G	0	22684378	G	C
18	chr18:22685137:C:T	0	22685137	T	C
18	chr18:22685567:C:G	0	22685567	G	C
18	chr18:22685829:C:G	0	22685829	G	C
18	chr18:22686843:A:G	0	22686843	G	A
18	chr18:22686856:T:C	0	22686856	C	T
18	chr18:22687145:G:A	0	22687145	A	G
18	chr18:22687227:T:C	0	22687227	C	T
18	chr18:22688266:C:T	0	22688266	T	C
18	chr18:22688325:C:A	0	22688325	A	C
18	chr18:22688760:T:C	0	22688760	C	T
18	chr18:22689102:G:A	0	22689102	A	G
18	chr18:22689135:G:A	0	22689135	A	G
18	chr18:22690181:G:A	0	22690181	A	G
18	chr18:22690570:C:T	0	22690570	T	C
18	chr18:22691276:A:G	0	22691276	G	A
18	chr18:22691277:T:C	0	22691277	C	T
18	chr18:22691556:A:T	0	22691556	T	A
18	chr18:22691628:C:A	0	22691628	A	C
18	chr18:22691778:C:A	0	22691778	A	C
18	chr18:22692383:T:C	0	22692383	C	T
18	chr18:22692752:A:G	0	22692752	G	A
18	chr18:22692753:T:G	0	22692753	G	T
18	chr18:22693068:G:C	0	22693068	C	G
18	chr18:22693072:G:A	0	22693072	A	G
18	chr18:22693503:C:T	0	22693503	T	C
18	chr18:22693558:A:G	0	22693558	G	A
18	chr18:22693919:T:C	0	22693919	C	T
18	chr18:22694044:C:CT	0	22694044	CT	C
18	chr18:22694165:T:C	0	22694165	C	T
18	chr18:22695504:C:A	0	22695504	A	C
18	chr18:22696317:G:A	0	22696317	A	G
18	chr18:22696609:A:G	0	22696609	G	A
18	chr18:22696712:C:T	0	22696712	T	C
18	chr18:22697301:G:A	0	22697301	A	G
18	chr18:22697592:G:T	0	22697592	T	G
18	chr18:22698481:G:A	0	22698481	A	G
18	chr18:22698922:G:A	0	22698922	A	G
18	chr18:22699270:A:G	0	22699270	G	A
18	chr18:22699674:GAAGA:G	0	22699674	G	GAAGA
18	chr18:22700308:C:T	0	22700308	T	C
18	chr18:22700424:A:T	0	22700424	T	A
18	chr18:22700683:C:T	0	22700683	T	C
18	chr18:22701334:A:G	0	22701334	G	A
18	chr18:22701393:C:T	0	22701393	T	C
18	chr18:22701655:G:A	0	22701655	A	G
18	chr18:22702397:T:C	0	22702397	C	T
18	chr18:22702667:C:G	0	22702667	G	C
18	chr18:22702815:TC:T	0	22702815	T	TC
18	chr18:22702893:C:T	0	22702893	T	C
18	chr18:22702905:C:T	0	22702905	T	C
18	chr18:22703364:T:C	0	22703364	C	T
18	chr18:22703458:C:T	0	22703458	T	C
18	chr18:22703575:T:G	0	22703575	G	T
18	chr18:22704397:C:T	0	22704397	T	C
18	chr18:22705423:T:C	0	22705423	C	T
18	chr18:22706045:C:T	0	22706045	T	C
18	chr18:22706132:T:C	0	22706132	C	T
18	chr18:22707005:A:G	0	22707005	G	A
18	chr18:22707462:T:C	0	22707462	C	T
18	chr18:22707480:T:C	0	22707480	C	T
18	chr18:22708866:G:A	0	22708866	A	G
18	chr18:22709204:C:T	0	22709204	T	C
18	chr18:22709213:T:C	0	22709213	C	T
18	chr18:22709562:C:G	0	22709562	G	C
18	chr18:22709614:A:G	0	22709614	G	A
18	chr18:22709809:C:T	0	22709809	T	C
18	chr18:22710653:T:C	0	22710653	C	T
18	chr18:22711633:G:A	0	22711633	A	G
18	chr18:22711670:G:A	0	22711670	A	G
18	chr18:22715284:C:T	0	22715284	T	C
18	chr18:22715782:T:C	0	22715782	C	T
18	chr18:22715934:T:A	0	22715934	A	T
18	chr18:22716357:A:T	0	22716357	T	A
18	chr18:22716843:T:C	0	22716843	C	T
18	chr18:22718607:A:G	0	22718607	G	A
18	chr18:22718825:A:T	0	22718825	T	A
18	chr18:22719057:C:T	0	22719057	T	C
18	chr18:22719150:A:G	0	22719150	G	A
18	chr18:22720619:T:C	0	22720619	C	T
18	chr18:22720728:A:G	0	22720728	G	A
18	chr18:22721082:T:A	0	22721082	A	T
18	chr18:22722532:G:A	0	22722532	A	G
18	chr18:22722751:G:C	0	22722751	C	G
18	chr18:22722941:T:C	0	22722941	C	T
18	chr18:22724121:G:A	0	22724121	A	G
18	chr18:22724298:A:G	0	22724298	G	A
18	chr18:22724395:T:C	0	22724395	C	T
18	chr18:22724405:A:G	0	22724405	G	A
18	chr18:22724415:C:T	0	22724415	T	C
18	chr18:22724895:A:G	0	22724895	G	A
18	chr18:22725419:C:T	0	22725419	T	C
18	chr18:22726120:T:G	0	22726120	G	T
18	chr18:22726295:T:C	0	22726295	C	T
18	chr18:22726801:A:G	0	22726801	G	A
18	chr18:22727088:T:G	0	22727088	G	T
18	chr18:22727231:A:G	0	22727231	G	A
18	chr18:22727692:G:T	0	22727692	T	G
18	chr18:22727792:T:C	0	22727792	C	T
18	chr18:22728160:C:T	0	22728160	T	C
18	chr18:22728524:A:G	0	22728524	G	A
18	chr18:22728606:C:A	0	22728606	A	C
18	chr18:22728721:T:A	0	22728721	A	T
18	chr18:22729049:C:T	0	22729049	T	C
18	chr18:22729611:G:C	0	22729611	C	G
18	chr18:22731592:C:A	0	22731592	A	C
18	chr18:22732378:A:G	0	22732378	G	A
18	chr18:22732942:T:C	0	22732942	C	T
18	chr18:22733389:A:G	0	22733389	G	A
18	chr18:22733476:A:G	0	22733476	G	A
18	chr18:22733497:T:C	0	22733497	C	T
18	chr18:22733859:ATTGT:A	0	22733859	A	ATTGT
18	chr18:22735380:A:G	0	22735380	G	A
18	chr18:22735730:A:C	0	22735730	C	A
18	chr18:22736179:G:C	0	22736179	C	G
18	chr18:22736181:A:G	0	22736181	G	A
18	chr18:22736530:C:T	0	22736530	T	C
18	chr18:22738136:G:A	0	22738136	A	G
18	chr18:22738632:C:T	0	22738632	T	C
18	chr18:22741076:A:G	0	22741076	G	A
18	chr18:22744373:C:T	0	22744373	T	C
18	chr18:22744459:A:C	0	22744459	C	A
18	chr18:22745283:TA:T	0	22745283	T	TA
18	chr18:22746884:T:C	0	22746884	C	T
18	chr18:22747258:C:T	0	22747258	T	C
18	chr18:22747583:T:G	0	22747583	G	T
18	chr18:22747642:A:C	0	22747642	C	A
18	chr18:22747715:T:G	0	22747715	G	T
18	chr18:22747917:A:G	0	22747917	G	A
18	chr18:22749006:A:G	0	22749006	G	A
18	chr18:22749371:A:G	0	22749371	G	A
18	chr18:22749942:G:A	0	22749942	A	G
18	chr18:22750163:G:A	0	22750163	A	G
18	chr18:22750592:C:T	0	22750592	T	C
18	chr18:22751853:G:A	0	22751853	A	G
18	chr18:22751990:C:T	0	22751990	T	C
18	chr18:22752192:G:C	0	22752192	C	G
18	chr18:22752258:C:T	0	22752258	T	C
18	chr18:22752604:T:G	0	22752604	G	T
18	chr18:22753054:C:A	0	22753054	A	C
18	chr18:22753870:T:C	0	22753870	C	T
18	chr18:22754526:C:T	0	22754526	T	C
18	chr18:22754564:C:A	0	22754564	A	C
18	chr18:22754626:T:G	0	22754626	G	T
18	chr18:22755150:G:A	0	22755150	A	G
18	chr18:22755171:A:G	0	22755171	G	A
18	chr18:22755511:G:A	0	22755511	A	G
18	chr18:22755552:T:C	0	22755552	C	T
18	chr18:22756483:A:G	0	22756483	G	A
18	chr18:22756496:G:A	0	22756496	A	G
18	chr18:22756701:T:C	0	22756701	C	T
18	chr18:22756988:G:A	0	22756988	A	G
18	chr18:22757910:G:A	0	22757910	A	G
18	chr18:22758620:CA:C	0	22758620	C	CA
18	chr18:22759570:A:T	0	22759570	T	A
18	chr18:22760264:C:T	0	22760264	T	C
18	chr18:22760609:T:C	0	22760609	C	T
18	chr18:22760692:G:T	0	22760692	T	G
18	chr18:22760732:G:A	0	22760732	A	G
18	chr18:22761586:A:G	0	22761586	G	A
18	chr18:22763361:T:A	0	22763361	A	T
18	chr18:22763824:A:G	0	22763824	G	A
18	chr18:22764660:G:C	0	22764660	C	G
18	chr18:22765199:A:G	0	22765199	G	A
18	chr18:22766044:T:G	0	22766044	G	T
18	chr18:22766724:C:G	0	22766724	G	C
18	chr18:22767297:C:T	0	22767297	T	C
18	chr18:22767361:T:A	0	22767361	A	T
18	chr18:22768355:T:C	0	22768355	C	T
18	chr18:22769443:T:C	0	22769443	C	T
18	chr18:22770463:A:C	0	22770463	C	A
18	chr18:22771335:T:C	0	22771335	C	T
18	chr18:22771767:C:G	0	22771767	G	C
18	chr18:22772134:A:T	0	22772134	T	A
18	chr18:22772574:T:C	0	22772574	C	T
18	chr18:22773272:G:A	0	22773272	A	G
18	chr18:22773359:C:T	0	22773359	T	C
18	chr18:22773577:C:T	0	22773577	T	C
18	chr18:22774784:G:A	0	22774784	A	G
18	chr18:22774841:C:T	0	22774841	T	C
18	chr18:22776750:T:C	0	22776750	C	T
18	chr18:22776765:G:T	0	22776765	T	G
18	chr18:22777673:C:T	0	22777673	T	C
18	chr18:22777939:AAC:A	0	22777939	A	AAC
18	chr18:22779278:A:G	0	22779278	G	A
18	chr18:22780139:T:C	0	22780139	C	T
18	chr18:22780531:A:G	0	22780531	G	A
18	chr18:22781097:C:T	0	22781097	T	C
18	chr18:22781216:T:C	0	22781216	C	T
18	chr18:22781285:T:C	0	22781285	C	T
18	chr18:22781506:T:G	0	22781506	G	T
18	chr18:22781802:G:A	0	22781802	A	G
18	chr18:22782053:T:C	0	22782053	C	T
18	chr18:22782499:T:C	0	22782499	C	T
18	chr18:22783697:C:T	0	22783697	T	C
18	chr18:22784465:G:C	0	22784465	C	G
18	chr18:22788983:C:CT	0	22788983	CT	C
18	chr18:22792352:A:G	0	22792352	G	A
18	chr18:22792419:C:T	0	22792419	T	C
18	chr18:22793929:C:T	0	22793929	T	C
18	chr18:22794207:A:G	0	22794207	G	A
18	chr18:22794634:GTT:G	0	22794634	G	GTT
18	chr18:22794640:AC:A	0	22794640	A	AC
18	chr18:22794923:G:T	0	22794923	T	G
18	chr18:22795086:T:C	0	22795086	C	T
18	chr18:22795962:G:A	0	22795962	A	G
18	chr18:22796177:C:T	0	22796177	T	C
18	chr18:22796388:G:C	0	22796388	C	G
18	chr18:22797214:T:C	0	22797214	C	T
18	chr18:22799001:T:C	0	22799001	C	T
18	chr18:22799592:G:A	0	22799592	A	G
18	chr18:22799627:G:C	0	22799627	C	G
18	chr18:22800217:C:A	0	22800217	A	C
18	chr18:22800381:C:A	0	22800381	A	C
18	chr18:22803299:T:C	0	22803299	C	T
18	chr18:22803499:A:G	0	22803499	G	A
18	chr18:22805039:A:G	0	22805039	G	A
18	chr18:22805235:T:G	0	22805235	G	T
18	chr18:22805952:C:T	0	22805952	T	C
18	chr18:22806055:A:G	0	22806055	G	A
18	chr18:22806262:A:C	0	22806262	C	A
18	chr18:22806559:A:G	0	22806559	G	A
18	chr18:22806755:G:A	0	22806755	A	G
18	chr18:22807170:G:A	0	22807170	A	G
18	chr18:22807886:T:A	0	22807886	A	T
18	chr18:22808992:T:C	0	22808992	C	T
18	chr18:22809030:T:C	0	22809030	C	T
18	chr18:22809072:T:G	0	22809072	G	T
18	chr18:22809252:G:A	0	22809252	A	G
18	chr18:22809661:G:T	0	22809661	T	G
18	chr18:22809670:T:G	0	22809670	G	T
18	chr18:22810293:A:G	0	22810293	G	A
18	chr18:22810973:T:A	0	22810973	A	T
18	chr18:22811260:T:C	0	22811260	C	T
18	chr18:22812066:T:G	0	22812066	G	T
18	chr18:22813490:T:A	0	22813490	A	T
18	chr18:22813517:T:C	0	22813517	C	T
18	chr18:22814253:A:AC	0	22814253	AC	A
18	chr18:22814424:A:G	0	22814424	G	A
18	chr18:22815080:G:C	0	22815080	C	G
18	chr18:22815141:G:T	0	22815141	T	G
18	chr18:22815811:A:C	0	22815811	C	A
18	chr18:22816590:A:G	0	22816590	G	A
18	chr18:22818375:T:A	0	22818375	A	T
18	chr18:22818950:TG:T	0	22818950	T	TG
18	chr18:22819079:T:A	0	22819079	A	T
18	chr18:22821176:T:C	0	22821176	C	T
18	chr18:22821583:C:T	0	22821583	T	C
18	chr18:22821648:C:T	0	22821648	T	C
18	chr18:22822621:C:T	0	22822621	T	C
18	chr18:22822633:C:T	0	22822633	T	C
18	chr18:22823275:A:G	0	22823275	G	A
18	chr18:22824144:T:C	0	22824144	C	T
18	chr18:22824527:C:T	0	22824527	T	C
18	chr18:22825589:C:T	0	22825589	T	C
18	chr18:22825856:G:A	0	22825856	A	G
18	chr18:22826406:T:C	0	22826406	C	T
18	chr18:22826596:T:G	0	22826596	G	T
18	chr18:22828620:C:T	0	22828620	T	C
18	chr18:22829069:A:T	0	22829069	T	A
18	chr18:22829142:T:G	0	22829142	G	T
18	chr18:22830208:G:A	0	22830208	A	G
18	chr18:22830243:G:A	0	22830243	A	G
18	chr18:22830392:C:T	0	22830392	T	C
18	chr18:22831167:G:A	0	22831167	A	G
18	chr18:22831403:T:G	0	22831403	G	T
18	chr18:22831514:C:T	0	22831514	T	C
18	chr18:22833393:G:A	0	22833393	A	G
18	chr18:22833623:A:G	0	22833623	G	A
18	chr18:22833742:G:A	0	22833742	A	G
18	chr18:22834548:A:T	0	22834548	T	A
18	chr18:22836119:A:G	0	22836119	G	A
18	chr18:22836405:C:T	0	22836405	T	C
18	chr18:22836804:T:C	0	22836804	C	T
18	chr18:22840421:G:C	0	22840421	C	G
18	chr18:22840446:A:G	0	22840446	G	A
18	chr18:22841689:T:C	0	22841689	C	T
18	chr18:22842113:CT:C	0	22842113	C	CT
18	chr18:22842654:T:C	0	22842654	C	T
18	chr18:22843532:A:C	0	22843532	C	A
18	chr18:22844191:A:G	0	22844191	G	A
18	chr18:22844711:TTATC:T	0	22844711	T	TTATC
18	chr18:22845057:CT:C	0	22845057	C	CT
18	chr18:22845404:A:G	0	22845404	G	A
18	chr18:22846824:T:C	0	22846824	C	T
18	chr18:22848311:C:T	0	22848311	T	C
18	chr18:22848569:T:C	0	22848569	C	T
18	chr18:22848662:G:A	0	22848662	A	G
18	chr18:22848750:C:T	0	22848750	T	C
18	chr18:22849219:T:C	0	22849219	C	T
18	chr18:22849585:G:C	0	22849585	C	G
18	chr18:22850034:C:G	0	22850034	G	C
18	chr18:22851194:C:T	0	22851194	T	C
18	chr18:22851428:T:C	0	22851428	C	T
18	chr18:22851857:T:G	0	22851857	G	T
18	chr18:22852480:C:A	0	22852480	A	C
18	chr18:22852908:C:G	0	22852908	G	C
18	chr18:22854257:A:G	0	22854257	G	A
18	chr18:22855840:G:T	0	22855840	T	G
18	chr18:22856339:T:C	0	22856339	C	T
18	chr18:22856655:T:C	0	22856655	C	T
18	chr18:22856911:C:T	0	22856911	T	C
18	chr18:22857866:T:C	0	22857866	C	T
18	chr18:22858048:G:A	0	22858048	A	G
18	chr18:22859136:C:T	0	22859136	T	C
18	chr18:22859511:A:G	0	22859511	G	A
18	chr18:22859594:C:T	0	22859594	T	C
18	chr18:22860300:G:A	0	22860300	A	G
18	chr18:22861464:T:C	0	22861464	C	T
18	chr18:22861647:T:G	0	22861647	G	T
18	chr18:22862923:C:T	0	22862923	T	C
18	chr18:22863104:C:A	0	22863104	A	C
18	chr18:22864297:T:C	0	22864297	C	T
18	chr18:22864537:A:C	0	22864537	C	A
18	chr18:22864704:C:CCTT	0	22864704	CCTT	C
18	chr18:22865726:A:G	0	22865726	G	A
18	chr18:22865851:TTA:T	0	22865851	T	TTA
18	chr18:22866052:G:A	0	22866052	A	G
18	chr18:22866817:T:C	0	22866817	C	T
18	chr18:22866880:T:C	0	22866880	C	T
18	chr18:22867925:T:C	0	22867925	C	T
18	chr18:22869748:T:C	0	22869748	C	T
18	chr18:22871067:A:G	0	22871067	G	A
18	chr18:22871252:C:T	0	22871252	T	C
18	chr18:22872136:A:T	0	22872136	T	A
18	chr18:22872137:G:C	0	22872137	C	G
18	chr18:22872288:T:C	0	22872288	C	T
18	chr18:22873282:GACAATGAGATTAT:G	0	22873282	G	GACAATGAGATTAT
18	chr18:22873654:A:G	0	22873654	G	A
18	chr18:22874272:T:C	0	22874272	C	T
18	chr18:22875748:CA:C	0	22875748	C	CA
18	chr18:22876057:A:G	0	22876057	G	A
18	chr18:22877745:A:G	0	22877745	G	A
18	chr18:22878355:G:T	0	22878355	T	G
18	chr18:22878539:G:A	0	22878539	A	G
18	chr18:22879766:TATAC:T	0	22879766	T	TATAC
18	chr18:22880297:A:G	0	22880297	G	A
18	chr18:22880842:C:T	0	22880842	T	C
18	chr18:22881319:G:A	0	22881319	A	G
18	chr18:22881321:A:G	0	22881321	G	A
18	chr18:22881359:A:T	0	22881359	T	A
18	chr18:22882492:A:G	0	22882492	G	A
18	chr18:22882829:C:T	0	22882829	T	C
18	chr18:22883604:T:A	0	22883604	A	T
18	chr18:22884044:G:C	0	22884044	C	G
18	chr18:22884208:A:C	0	22884208	C	A
18	chr18:22886660:C:G	0	22886660	G	C
18	chr18:22887949:T:C	0	22887949	C	T
18	chr18:22888310:T:C	0	22888310	C	T
18	chr18:22889465:T:A	0	22889465	A	T
18	chr18:22889623:A:T	0	22889623	T	A
18	chr18:22891283:A:G	0	22891283	G	A
18	chr18:22891406:T:A	0	22891406	A	T
18	chr18:22891645:G:A	0	22891645	A	G
18	chr18:22892273:A:G	0	22892273	G	A
18	chr18:22892600:T:C	0	22892600	C	T
18	chr18:22892994:T:C	0	22892994	C	T
18	chr18:22893042:T:A	0	22893042	A	T
18	chr18:22894551:A:C	0	22894551	C	A
18	chr18:22894954:T:G	0	22894954	G	T
18	chr18:22895554:T:C	0	22895554	C	T
18	chr18:22895907:C:A	0	22895907	A	C
18	chr18:22895930:A:G	0	22895930	G	A
18	chr18:22896538:A:C	0	22896538	C	A
18	chr18:22897295:G:C	0	22897295	C	G
18	chr18:22897885:G:C	0	22897885	C	G
18	chr18:22897971:G:C	0	22897971	C	G
18	chr18:22898714:T:C	0	22898714	C	T
18	chr18:22899721:A:C	0	22899721	C	A
18	chr18:22899823:A:G	0	22899823	G	A
18	chr18:22900098:G:A	0	22900098	A	G
18	chr18:22900424:G:A	0	22900424	A	G
18	chr18:22902777:G:A	0	22902777	A	G
18	chr18:22904043:T:G	0	22904043	G	T
18	chr18:22904337:G:A	0	22904337	A	G
18	chr18:22904481:G:A	0	22904481	A	G
18	chr18:22904636:G:A	0	22904636	A	G
18	chr18:22904677:T:G	0	22904677	G	T
18	chr18:22904876:G:A	0	22904876	A	G
18	chr18:22905105:T:C	0	22905105	C	T
18	chr18:22905485:C:A	0	22905485	A	C
18	chr18:22905819:G:A	0	22905819	A	G
18	chr18:22906406:A:C	0	22906406	C	A
18	chr18:22907743:C:T	0	22907743	T	C
18	chr18:22909074:T:C	0	22909074	C	T
18	chr18:22909718:T:C	0	22909718	C	T
18	chr18:22910124:C:T	0	22910124	T	C
18	chr18:22910464:A:G	0	22910464	G	A
18	chr18:22911337:G:A	0	22911337	A	G
18	chr18:22912050:C:T	0	22912050	T	C
18	chr18:22912741:T:G	0	22912741	G	T
18	chr18:22913702:A:G	0	22913702	G	A
18	chr18:22915113:T:C	0	22915113	C	T
18	chr18:22915716:C:T	0	22915716	T	C
18	chr18:22916081:T:C	0	22916081	C	T
18	chr18:22916270:CTGAA:C	0	22916270	C	CTGAA
18	chr18:22916523:A:G	0	22916523	G	A
18	chr18:22916787:T:C	0	22916787	C	T
18	chr18:22917496:A:G	0	22917496	G	A
18	chr18:22918184:A:G	0	22918184	G	A
18	chr18:22918788:T:A	0	22918788	A	T
18	chr18:22919679:G:A	0	22919679	A	G
18	chr18:22920060:C:T	0	22920060	T	C
18	chr18:22921952:G:A	0	22921952	A	G
18	chr18:22922480:T:C	0	22922480	C	T
18	chr18:22922719:C:T	0	22922719	T	C
18	chr18:22923157:C:T	0	22923157	T	C
18	chr18:22923688:T:C	0	22923688	C	T
18	chr18:22924013:C:A	0	22924013	A	C
18	chr18:22925006:C:G	0	22925006	G	C
18	chr18:22925317:C:A	0	22925317	A	C
18	chr18:22925350:T:C	0	22925350	C	T
18	chr18:22925516:C:T	0	22925516	T	C
18	chr18:22925978:T:C	0	22925978	C	T
18	chr18:22926050:T:C	0	22926050	C	T
18	chr18:22926143:C:T	0	22926143	T	C
18	chr18:22926227:A:T	0	22926227	T	A
18	chr18:22926670:A:C	0	22926670	C	A
18	chr18:22926884:C:T	0	22926884	T	C
18	chr18:22927124:G:A	0	22927124	A	G
18	chr18:22927501:G:A	0	22927501	A	G
18	chr18:22927833:T:C	0	22927833	C	T
18	chr18:22928158:G:A	0	22928158	A	G
18	chr18:22928332:A:G	0	22928332	G	A
18	chr18:22928638:A:G	0	22928638	G	A
18	chr18:22928641:C:T	0	22928641	T	C
18	chr18:22928645:T:A	0	22928645	A	T
18	chr18:22930178:T:C	0	22930178	C	T
18	chr18:22930198:T:C	0	22930198	C	T
18	chr18:22932035:T:C	0	22932035	C	T
18	chr18:22932060:G:A	0	22932060	A	G
18	chr18:22932397:G:T	0	22932397	T	G
18	chr18:22932500:C:T	0	22932500	T	C
18	chr18:22933411:C:T	0	22933411	T	C
18	chr18:22933469:C:T	0	22933469	T	C
18	chr18:22934309:T:C	0	22934309	C	T
18	chr18:22934334:G:A	0	22934334	A	G
18	chr18:22935161:A:G	0	22935161	G	A
18	chr18:22935553:A:G	0	22935553	G	A
18	chr18:22936020:A:G	0	22936020	G	A
18	chr18:22936129:A:T	0	22936129	T	A
18	chr18:22936321:C:CA	0	22936321	CA	C
18	chr18:22936411:C:A	0	22936411	A	C
18	chr18:22936418:C:T	0	22936418	T	C
18	chr18:22937486:T:C	0	22937486	C	T
18	chr18:22938388:A:G	0	22938388	G	A
18	chr18:22938970:G:T	0	22938970	T	G
18	chr18:22938980:A:T	0	22938980	T	A
18	chr18:22939273:A:C	0	22939273	C	A
18	chr18:22939786:A:G	0	22939786	G	A
18	chr18:22941914:T:A	0	22941914	A	T
18	chr18:22942697:A:T	0	22942697	T	A
18	chr18:22943451:T:A	0	22943451	A	T
18	chr18:22944096:C:T	0	22944096	T	C
18	chr18:22945075:T:TA	0	22945075	TA	T
18	chr18:22945388:A:T	0	22945388	T	A
18	chr18:22945410:G:A	0	22945410	A	G
18	chr18:22946270:CA:C	0	22946270	C	CA
18	chr18:22946865:G:A	0	22946865	A	G
18	chr18:22947856:T:C	0	22947856	C	T
18	chr18:22949892:G:C	0	22949892	C	G
18	chr18:22951702:G:A	0	22951702	A	G
18	chr18:22951714:A:G	0	22951714	G	A
18	chr18:22951923:G:A	0	22951923	A	G
18	chr18:22953260:C:T	0	22953260	T	C
18	chr18:22953511:A:T	0	22953511	T	A
18	chr18:22954438:A:G	0	22954438	G	A
18	chr18:22954677:G:A	0	22954677	A	G
18	chr18:22954771:A:G	0	22954771	G	A
18	chr18:22957699:G:A	0	22957699	A	G
18	chr18:22958185:T:C	0	22958185	C	T
18	chr18:22958337:T:C	0	22958337	C	T
18	chr18:22959915:A:G	0	22959915	G	A
18	chr18:22960115:A:G	0	22960115	G	A
18	chr18:22960135:C:T	0	22960135	T	C
18	chr18:22960570:A:G	0	22960570	G	A
18	chr18:22962644:C:T	0	22962644	T	C
18	chr18:22962987:C:T	0	22962987	T	C
18	chr18:22963404:G:C	0	22963404	C	G
18	chr18:22963474:A:G	0	22963474	G	A
18	chr18:22963794:A:G	0	22963794	G	A
18	chr18:22964605:C:A	0	22964605	A	C
18	chr18:22964944:A:G	0	22964944	G	A
18	chr18:22965008:T:A	0	22965008	A	T
18	chr18:22965561:A:G	0	22965561	G	A
18	chr18:22966508:G:T	0	22966508	T	G
18	chr18:22967132:G:A	0	22967132	A	G
18	chr18:22967224:G:A	0	22967224	A	G
18	chr18:22967322:C:T	0	22967322	T	C
18	chr18:22967876:T:C	0	22967876	C	T
18	chr18:22969488:C:G	0	22969488	G	C
18	chr18:22970106:T:A	0	22970106	A	T
18	chr18:22970143:T:C	0	22970143	C	T
18	chr18:22970711:T:C	0	22970711	C	T
18	chr18:22971001:A:G	0	22971001	G	A
18	chr18:22971379:GT:G	0	22971379	G	GT
18	chr18:22971921:C:A	0	22971921	A	C
18	chr18:22974099:A:G	0	22974099	G	A
18	chr18:22974173:G:A	0	22974173	A	G
18	chr18:22974353:C:G	0	22974353	G	C
18	chr18:22975386:G:A	0	22975386	A	G
18	chr18:22976393:G:C	0	22976393	C	G
18	chr18:22982922:C:A	0	22982922	A	C
18	chr18:22983169:C:T	0	22983169	T	C
18	chr18:22983172:G:C	0	22983172	C	G
18	chr18:22983259:G:A	0	22983259	A	G
18	chr18:22984312:G:A	0	22984312	A	G
18	chr18:22984837:TTCA:T	0	22984837	T	TTCA
18	chr18:22985463:A:G	0	22985463	G	A
18	chr18:22986533:A:G	0	22986533	G	A
18	chr18:22986569:A:G	0	22986569	G	A
18	chr18:22987266:A:C	0	22987266	C	A
18	chr18:22987349:C:T	0	22987349	T	C
18	chr18:22989500:A:G	0	22989500	G	A
18	chr18:22990258:G:C	0	22990258	C	G
18	chr18:22990741:A:G	0	22990741	G	A
18	chr18:22991538:G:A	0	22991538	A	G
18	chr18:22993903:A:G	0	22993903	G	A
18	chr18:22994715:A:C	0	22994715	C	A
18	chr18:22994861:G:A	0	22994861	A	G
18	chr18:22995079:T:G	0	22995079	G	T
18	chr18:22995160:C:T	0	22995160	T	C
18	chr18:22995833:A:G	0	22995833	G	A
18	chr18:22996032:C:A	0	22996032	A	C
18	chr18:22996218:G:T	0	22996218	T	G
18	chr18:22997367:G:A	0	22997367	A	G
18	chr18:22997473:G:A	0	22997473	A	G
18	chr18:22997706:G:A	0	22997706	A	G
18	chr18:22997826:T:C	0	22997826	C	T
18	chr18:22998492:G:A	0	22998492	A	G
18	chr18:23000338:T:C	0	23000338	C	T
18	chr18:23001376:G:A	0	23001376	A	G
18	chr18:23001504:T:C	0	23001504	C	T
18	chr18:23001847:G:A	0	23001847	A	G
18	chr18:23002656:GTT:G	0	23002656	G	GTT
18	chr18:23003061:C:T	0	23003061	T	C
18	chr18:23006909:G:A	0	23006909	A	G
18	chr18:23007590:G:A	0	23007590	A	G
18	chr18:23007948:G:A	0	23007948	A	G
18	chr18:23008034:G:A	0	23008034	A	G
18	chr18:23008092:G:A	0	23008092	A	G
18	chr18:23009527:A:T	0	23009527	T	A
18	chr18:23010884:T:C	0	23010884	C	T
18	chr18:23011784:G:A	0	23011784	A	G
18	chr18:23011982:G:A	0	23011982	A	G
18	chr18:23012567:ACT:A	0	23012567	A	ACT
18	chr18:23013830:A:G	0	23013830	G	A
18	chr18:23014467:G:C	0	23014467	C	G
18	chr18:23014493:T:C	0	23014493	C	T
18	chr18:23015139:C:T	0	23015139	T	C
18	chr18:23015748:G:T	0	23015748	T	G
18	chr18:23016099:A:G	0	23016099	G	A
18	chr18:23017633:G:A	0	23017633	A	G
18	chr18:23018404:A:G	0	23018404	G	A
18	chr18:23019298:C:T	0	23019298	T	C
18	chr18:23019952:C:T	0	23019952	T	C
18	chr18:23020395:T:C	0	23020395	C	T
18	chr18:23021545:A:G	0	23021545	G	A
18	chr18:23026633:T:C	0	23026633	C	T
18	chr18:23027435:A:G	0	23027435	G	A
18	chr18:23027857:C:T	0	23027857	T	C
18	chr18:23029004:T:C	0	23029004	C	T
18	chr18:23029291:A:C	0	23029291	C	A
18	chr18:23030538:C:A	0	23030538	A	C
18	chr18:23030584:A:G	0	23030584	G	A
18	chr18:23030889:CTG:C	0	23030889	C	CTG
18	chr18:23031294:G:A	0	23031294	A	G
18	chr18:23032504:A:C	0	23032504	C	A
18	chr18:23033307:G:A	0	23033307	A	G
18	chr18:23033394:T:G	0	23033394	G	T
18	chr18:23036247:G:A	0	23036247	A	G
18	chr18:23036271:T:C	0	23036271	C	T
18	chr18:23037450:G:A	0	23037450	A	G
18	chr18:23037788:A:T	0	23037788	T	A
18	chr18:23037844:C:T	0	23037844	T	C
18	chr18:23038092:T:C	0	23038092	C	T
18	chr18:23039766:G:A	0	23039766	A	G
18	chr18:23041335:A:G	0	23041335	G	A
18	chr18:23041376:T:A	0	23041376	A	T
18	chr18:23041658:T:C	0	23041658	C	T
18	chr18:23041751:C:T	0	23041751	T	C
18	chr18:23042023:C:T	0	23042023	T	C
18	chr18:23042524:A:G	0	23042524	G	A
18	chr18:23043318:G:A	0	23043318	A	G
18	chr18:23043844:A:G	0	23043844	G	A
18	chr18:23043886:T:A	0	23043886	A	T
18	chr18:23044200:C:A	0	23044200	A	C
18	chr18:23044260:C:T	0	23044260	T	C
18	chr18:23044320:G:A	0	23044320	A	G
18	chr18:23045130:A:ATAAAATAAAATTG	0	23045130	ATAAAATAAAATTG	A
18	chr18:23045155:G:A	0	23045155	A	G
18	chr18:23045468:C:T	0	23045468	T	C
18	chr18:23045617:TA:T	0	23045617	T	TA
18	chr18:23046130:G:A	0	23046130	A	G
18	chr18:23047278:A:G	0	23047278	G	A
18	chr18:23047515:G:A	0	23047515	A	G
18	chr18:23048189:T:A	0	23048189	A	T
18	chr18:23049575:G:A	0	23049575	A	G
18	chr18:23051155:A:G	0	23051155	G	A
18	chr18:23051271:G:A	0	23051271	A	G
18	chr18:23051737:T:G	0	23051737	G	T
18	chr18:23052044:T:C	0	23052044	C	T
18	chr18:23053425:G:A	0	23053425	A	G
18	chr18:23053536:G:A	0	23053536	A	G
18	chr18:23053724:C:A	0	23053724	A	C
18	chr18:23054167:G:T	0	23054167	T	G
18	chr18:23054290:C:T	0	23054290	T	C
18	chr18:23054381:G:A	0	23054381	A	G
18	chr18:23054449:C:T	0	23054449	T	C
18	chr18:23054502:C:T	0	23054502	T	C
18	chr18:23055715:C:A	0	23055715	A	C
18	chr18:23055813:T:C	0	23055813	C	T
18	chr18:23056427:G:GAT	0	23056427	GAT	G
18	chr18:23057171:C:G	0	23057171	G	C
18	chr18:23057516:C:A	0	23057516	A	C
18	chr18:23058096:C:T	0	23058096	T	C
18	chr18:23058592:T:C	0	23058592	C	T
18	chr18:23059491:T:C	0	23059491	C	T
18	chr18:23059786:T:A	0	23059786	A	T
18	chr18:23059947:T:G	0	23059947	G	T
18	chr18:23060564:G:A	0	23060564	A	G
18	chr18:23060708:CT:C	0	23060708	C	CT
18	chr18:23061290:C:T	0	23061290	T	C
18	chr18:23061577:C:T	0	23061577	T	C
18	chr18:23061623:T:C	0	23061623	C	T
18	chr18:23061719:T:G	0	23061719	G	T
18	chr18:23063644:C:T	0	23063644	T	C
18	chr18:23063958:G:A	0	23063958	A	G
18	chr18:23064479:T:A	0	23064479	A	T
18	chr18:23064925:G:A	0	23064925	A	G
18	chr18:23065554:CCCAACATAAGA:C	0	23065554	C	CCCAACATAAGA
18	chr18:23066317:A:G	0	23066317	G	A
18	chr18:23067209:G:A	0	23067209	A	G
18	chr18:23068136:C:T	0	23068136	T	C
18	chr18:23069220:A:G	0	23069220	G	A
18	chr18:23070048:G:A	0	23070048	A	G
18	chr18:23070562:G:A	0	23070562	A	G
18	chr18:23070862:T:C	0	23070862	C	T
18	chr18:23072559:A:G	0	23072559	G	A
18	chr18:23072727:A:G	0	23072727	G	A
18	chr18:23074235:C:T	0	23074235	T	C
18	chr18:23075500:G:T	0	23075500	T	G
18	chr18:23075814:C:T	0	23075814	T	C
18	chr18:23076427:G:A	0	23076427	A	G
18	chr18:23076615:G:A	0	23076615	A	G
18	chr18:23077045:C:T	0	23077045	T	C
18	chr18:23077092:G:C	0	23077092	C	G
18	chr18:23078391:T:C	0	23078391	C	T
18	chr18:23078664:G:A	0	23078664	A	G
18	chr18:23079532:C:A	0	23079532	A	C
18	chr18:23080042:T:C	0	23080042	C	T
18	chr18:23081039:A:G	0	23081039	G	A
18	chr18:23081458:T:C	0	23081458	C	T
18	chr18:23081507:C:T	0	23081507	T	C
18	chr18:23082060:TG:T	0	23082060	T	TG
18	chr18:23082162:G:A	0	23082162	A	G
18	chr18:23082318:A:G	0	23082318	G	A
18	chr18:23082763:G:C	0	23082763	C	G
18	chr18:23083132:G:A	0	23083132	A	G
18	chr18:23083596:A:T	0	23083596	T	A
18	chr18:23083899:A:G	0	23083899	G	A
18	chr18:23084173:A:G	0	23084173	G	A
18	chr18:23085059:C:CA	0	23085059	CA	C
18	chr18:23086786:C:T	0	23086786	T	C
18	chr18:23087022:C:T	0	23087022	T	C
18	chr18:23087023:G:T	0	23087023	T	G
18	chr18:23087304:G:A	0	23087304	A	G
18	chr18:23087812:G:A	0	23087812	A	G
18	chr18:23087892:T:C	0	23087892	C	T
18	chr18:23087905:T:A	0	23087905	A	T
18	chr18:23089291:T:G	0	23089291	G	T
18	chr18:23090736:A:C	0	23090736	C	A
18	chr18:23091354:C:A	0	23091354	A	C
18	chr18:23092319:T:C	0	23092319	C	T
18	chr18:23093325:G:A	0	23093325	A	G
18	chr18:23093947:A:G	0	23093947	G	A
18	chr18:23094741:G:A	0	23094741	A	G
18	chr18:23094797:C:T	0	23094797	T	C
18	chr18:23097306:G:A	0	23097306	A	G
18	chr18:23099896:A:C	0	23099896	C	A
18	chr18:23100328:A:G	0	23100328	G	A
18	chr18:23100341:C:T	0	23100341	T	C
18	chr18:23100525:A:G	0	23100525	G	A
18	chr18:23100655:C:T	0	23100655	T	C
18	chr18:23101208:C:T	0	23101208	T	C
18	chr18:23101389:A:G	0	23101389	G	A
18	chr18:23102288:G:C	0	23102288	C	G
18	chr18:23102657:C:T	0	23102657	T	C
18	chr18:23102740:C:T	0	23102740	T	C
18	chr18:23102794:C:A	0	23102794	A	C
18	chr18:23103189:T:C	0	23103189	C	T
18	chr18:23103435:T:C	0	23103435	C	T
18	chr18:23104246:G:A	0	23104246	A	G
18	chr18:23104269:A:G	0	23104269	G	A
18	chr18:23104698:C:G	0	23104698	G	C
18	chr18:23104779:C:T	0	23104779	T	C
18	chr18:23104843:G:A	0	23104843	A	G
18	chr18:23105126:G:T	0	23105126	T	G
18	chr18:23107548:A:G	0	23107548	G	A
18	chr18:23108972:T:G	0	23108972	G	T
18	chr18:23109268:G:A	0	23109268	A	G
18	chr18:23109751:T:C	0	23109751	C	T
18	chr18:23109842:A:G	0	23109842	G	A
18	chr18:23110739:A:C	0	23110739	C	A
18	chr18:23110792:C:T	0	23110792	T	C
18	chr18:23111299:C:T	0	23111299	T	C
18	chr18:23111570:A:G	0	23111570	G	A
18	chr18:23111960:G:A	0	23111960	A	G
18	chr18:23112009:G:T	0	23112009	T	G
18	chr18:23112022:C:T	0	23112022	T	C
18	chr18:23112139:C:T	0	23112139	T	C
18	chr18:23112226:G:A	0	23112226	A	G
18	chr18:23112962:T:C	0	23112962	C	T
18	chr18:23113002:TC:T	0	23113002	T	TC
18	chr18:23113019:A:G	0	23113019	G	A
18	chr18:23113170:T:C	0	23113170	C	T
18	chr18:23113433:CATT:C	0	23113433	C	CATT
18	chr18:23113833:T:C	0	23113833	C	T
18	chr18:23115479:A:C	0	23115479	C	A
18	chr18:23115518:A:G	0	23115518	G	A
18	chr18:23116116:C:G	0	23116116	G	C
18	chr18:23116337:C:T	0	23116337	T	C
18	chr18:23116422:C:T	0	23116422	T	C
18	chr18:23118908:G:A	0	23118908	A	G
18	chr18:23119966:G:A	0	23119966	A	G
18	chr18:23120259:G:C	0	23120259	C	G
18	chr18:23120483:A:G	0	23120483	G	A
18	chr18:23121211:A:G	0	23121211	G	A
18	chr18:23121462:A:G	0	23121462	G	A
18	chr18:23121915:C:G	0	23121915	G	C
18	chr18:23122165:C:G	0	23122165	G	C
18	chr18:23122873:T:C	0	23122873	C	T
18	chr18:23124266:T:G	0	23124266	G	T
18	chr18:23125124:G:A	0	23125124	A	G
18	chr18:23125684:GGTTCA:G	0	23125684	G	GGTTCA
18	chr18:23127151:C:T	0	23127151	T	C
18	chr18:23127612:T:TA	0	23127612	TA	T
18	chr18:23128357:G:A	0	23128357	A	G
18	chr18:23129057:G:A	0	23129057	A	G
18	chr18:23129159:A:C	0	23129159	C	A
18	chr18:23129465:G:A	0	23129465	A	G
18	chr18:23130191:C:T	0	23130191	T	C
18	chr18:23131399:C:A	0	23131399	A	C
18	chr18:23133492:G:A	0	23133492	A	G
18	chr18:23136841:C:T	0	23136841	T	C
18	chr18:23138854:T:A	0	23138854	A	T
18	chr18:23138933:C:T	0	23138933	T	C
18	chr18:23139621:T:C	0	23139621	C	T
18	chr18:23139796:T:C	0	23139796	C	T
18	chr18:23141461:T:C	0	23141461	C	T
18	chr18:23142489:A:G	0	23142489	G	A
18	chr18:23144364:G:A	0	23144364	A	G
18	chr18:23144846:G:A	0	23144846	A	G
18	chr18:23144967:A:T	0	23144967	T	A
18	chr18:23146761:C:CTG	0	23146761	CTG	C
18	chr18:23147647:C:T	0	23147647	T	C
18	chr18:23148085:A:G	0	23148085	G	A
18	chr18:23148194:A:T	0	23148194	T	A
18	chr18:23148259:G:A	0	23148259	A	G
18	chr18:23151966:A:G	0	23151966	G	A
18	chr18:23153237:G:T	0	23153237	T	G
18	chr18:23154904:C:T	0	23154904	T	C
18	chr18:23155497:T:G	0	23155497	G	T
18	chr18:23157066:T:C	0	23157066	C	T
18	chr18:23157443:A:G	0	23157443	G	A
18	chr18:23157677:TTAA:T	0	23157677	T	TTAA
18	chr18:23160907:C:T	0	23160907	T	C
18	chr18:23162379:A:G	0	23162379	G	A
18	chr18:23164290:C:A	0	23164290	A	C
18	chr18:23164694:T:A	0	23164694	A	T
18	chr18:23165381:A:G	0	23165381	G	A
18	chr18:23166127:T:C	0	23166127	C	T
18	chr18:23166708:A:G	0	23166708	G	A
18	chr18:23166865:G:A	0	23166865	A	G
18	chr18:23167910:G:A	0	23167910	A	G
18	chr18:23171857:G:A	0	23171857	A	G
18	chr18:23173548:G:C	0	23173548	C	G
18	chr18:23174533:A:G	0	23174533	G	A
18	chr18:23175402:C:T	0	23175402	T	C
18	chr18:23178346:A:G	0	23178346	G	A
18	chr18:23184925:A:G	0	23184925	G	A
18	chr18:23190838:G:A	0	23190838	A	G
18	chr18:23191616:A:G	0	23191616	G	A
18	chr18:23192695:T:C	0	23192695	C	T
18	chr18:23194157:A:C	0	23194157	C	A
18	chr18:23195657:A:C	0	23195657	C	A
18	chr18:23196438:G:T	0	23196438	T	G
18	chr18:23196902:G:A	0	23196902	A	G
18	chr18:23196938:G:GA	0	23196938	GA	G
18	chr18:23197025:A:C	0	23197025	C	A
18	chr18:23197450:T:G	0	23197450	G	T
18	chr18:23198534:G:A	0	23198534	A	G
18	chr18:23200532:G:A	0	23200532	A	G
18	chr18:23201248:A:G	0	23201248	G	A
18	chr18:23202781:T:C	0	23202781	C	T
18	chr18:23204991:C:A	0	23204991	A	C
18	chr18:23206129:C:T	0	23206129	T	C
18	chr18:23206320:T:G	0	23206320	G	T
18	chr18:23209228:G:A	0	23209228	A	G
18	chr18:23210512:T:G	0	23210512	G	T
18	chr18:23211125:A:G	0	23211125	G	A
18	chr18:23215237:G:T	0	23215237	T	G
18	chr18:23215395:T:C	0	23215395	C	T
18	chr18:23216540:C:A	0	23216540	A	C
18	chr18:23218797:T:C	0	23218797	C	T
18	chr18:23218802:C:T	0	23218802	T	C
18	chr18:23220751:A:G	0	23220751	G	A
18	chr18:23231048:A:T	0	23231048	T	A
18	chr18:23233117:T:C	0	23233117	C	T
18	chr18:23233982:T:C	0	23233982	C	T
18	chr18:23235259:T:C	0	23235259	C	T
18	chr18:23235572:G:A	0	23235572	A	G
18	chr18:23235648:C:T	0	23235648	T	C
18	chr18:23236720:C:T	0	23236720	T	C
18	chr18:23236978:A:G	0	23236978	G	A
18	chr18:23237312:G:C	0	23237312	C	G
18	chr18:23238640:A:T	0	23238640	T	A
18	chr18:23239126:A:G	0	23239126	G	A
18	chr18:23240764:A:G	0	23240764	G	A
18	chr18:23242234:C:T	0	23242234	T	C
18	chr18:23242858:G:A	0	23242858	A	G
18	chr18:23244100:C:G	0	23244100	G	C
18	chr18:23244409:C:T	0	23244409	T	C
18	chr18:23244533:C:G	0	23244533	G	C
18	chr18:23244745:C:T	0	23244745	T	C
18	chr18:23246187:C:A	0	23246187	A	C
18	chr18:23246666:T:C	0	23246666	C	T
18	chr18:23246668:T:G	0	23246668	G	T
18	chr18:23247546:A:G	0	23247546	G	A
18	chr18:23247623:C:T	0	23247623	T	C
18	chr18:23247845:C:T	0	23247845	T	C
18	chr18:23249008:G:A	0	23249008	A	G
18	chr18:23249620:C:A	0	23249620	A	C
18	chr18:23250288:C:T	0	23250288	T	C
18	chr18:23250339:AT:A	0	23250339	A	AT
18	chr18:23251045:A:G	0	23251045	G	A
18	chr18:23251198:A:G	0	23251198	G	A
18	chr18:23252334:A:G	0	23252334	G	A
18	chr18:23252593:G:A	0	23252593	A	G
18	chr18:23255331:CT:C	0	23255331	C	CT
18	chr18:23255894:T:G	0	23255894	G	T
18	chr18:23256191:G:A	0	23256191	A	G
18	chr18:23258997:GT:G	0	23258997	G	GT
18	chr18:23259668:G:A	0	23259668	A	G
18	chr18:23262696:C:T	0	23262696	T	C
18	chr18:23266895:G:A	0	23266895	A	G
18	chr18:23267007:CCAA:C	0	23267007	C	CCAA
18	chr18:23268406:T:C	0	23268406	C	T
18	chr18:23268704:C:T	0	23268704	T	C
18	chr18:23270973:A:G	0	23270973	G	A
18	chr18:23272914:A:G	0	23272914	G	A
18	chr18:23272957:G:A	0	23272957	A	G
18	chr18:23275640:T:C	0	23275640	C	T
18	chr18:23276721:G:A	0	23276721	A	G
18	chr18:23276754:T:G	0	23276754	G	T
18	chr18:23277244:G:A	0	23277244	A	G
18	chr18:23277247:T:C	0	23277247	C	T
18	chr18:23277515:G:A	0	23277515	A	G
18	chr18:23278926:T:C	0	23278926	C	T
18	chr18:23279112:G:C	0	23279112	C	G
18	chr18:23279580:G:GA	0	23279580	GA	G
18	chr18:23280415:A:G	0	23280415	G	A
18	chr18:23281047:TC:T	0	23281047	T	TC
18	chr18:23281275:G:A	0	23281275	A	G
18	chr18:23281468:G:A	0	23281468	A	G
18	chr18:23281952:T:A	0	23281952	A	T
18	chr18:23282412:G:A	0	23282412	A	G
18	chr18:23282610:C:A	0	23282610	A	C
18	chr18:23283531:T:C	0	23283531	C	T
18	chr18:23283948:A:C	0	23283948	C	A
18	chr18:23283949:G:A	0	23283949	A	G
18	chr18:23284909:G:A	0	23284909	A	G
18	chr18:23285346:TAAG:T	0	23285346	T	TAAG
18	chr18:23285428:G:T	0	23285428	T	G
18	chr18:23286582:C:T	0	23286582	T	C
18	chr18:23286631:T:C	0	23286631	C	T
18	chr18:23286642:C:T	0	23286642	T	C
18	chr18:23286708:G:A	0	23286708	A	G
18	chr18:23286762:T:C	0	23286762	C	T
18	chr18:23287038:A:G	0	23287038	G	A
18	chr18:23287290:T:A	0	23287290	A	T
18	chr18:23287645:C:T	0	23287645	T	C
18	chr18:23287667:T:C	0	23287667	C	T
18	chr18:23288350:G:A	0	23288350	A	G
18	chr18:23289068:G:A	0	23289068	A	G
18	chr18:23289169:A:G	0	23289169	G	A
18	chr18:23289324:C:T	0	23289324	T	C
18	chr18:23289753:G:A	0	23289753	A	G
18	chr18:23289762:G:T	0	23289762	T	G
18	chr18:23290439:T:A	0	23290439	A	T
18	chr18:23290666:G:A	0	23290666	A	G
18	chr18:23290876:G:C	0	23290876	C	G
18	chr18:23291090:G:A	0	23291090	A	G
18	chr18:23293192:C:T	0	23293192	T	C
18	chr18:23293197:T:A	0	23293197	A	T
18	chr18:23293622:A:G	0	23293622	G	A
18	chr18:23293941:A:T	0	23293941	T	A
18	chr18:23295337:C:T	0	23295337	T	C
18	chr18:23295829:A:G	0	23295829	G	A
18	chr18:23296522:T:G	0	23296522	G	T
18	chr18:23297331:C:G	0	23297331	G	C
18	chr18:23298509:A:G	0	23298509	G	A
18	chr18:23298991:G:A	0	23298991	A	G
18	chr18:23299253:C:T	0	23299253	T	C
18	chr18:23299468:C:T	0	23299468	T	C
18	chr18:23301931:C:T	0	23301931	T	C
18	chr18:23303158:T:C	0	23303158	C	T
18	chr18:23303444:G:A	0	23303444	A	G
18	chr18:23304599:C:T	0	23304599	T	C
18	chr18:23305219:C:G	0	23305219	G	C
18	chr18:23305257:T:C	0	23305257	C	T
18	chr18:23307595:CTG:C	0	23307595	C	CTG
18	chr18:23308735:A:G	0	23308735	G	A
18	chr18:23310385:T:A	0	23310385	A	T
18	chr18:23310990:G:C	0	23310990	C	G
18	chr18:23311063:T:C	0	23311063	C	T
18	chr18:23311318:C:CT	0	23311318	CT	C
18	chr18:23311320:G:GAGGTCAAGGC	0	23311320	GAGGTCAAGGC	G
18	chr18:23311667:G:A	0	23311667	A	G
18	chr18:23311737:C:T	0	23311737	T	C
18	chr18:23312080:C:A	0	23312080	A	C
18	chr18:23312092:C:T	0	23312092	T	C
18	chr18:23312404:G:A	0	23312404	A	G
18	chr18:23313281:T:C	0	23313281	C	T
18	chr18:23315085:C:T	0	23315085	T	C
18	chr18:23315254:G:A	0	23315254	A	G
18	chr18:23315363:TG:T	0	23315363	T	TG
18	chr18:23316665:AAGG:A	0	23316665	A	AAGG
18	chr18:23317582:G:A	0	23317582	A	G
18	chr18:23318129:T:C	0	23318129	C	T
18	chr18:23318846:T:C	0	23318846	C	T
18	chr18:23320039:G:A	0	23320039	A	G
18	chr18:23320874:G:A	0	23320874	A	G
18	chr18:23324442:A:G	0	23324442	G	A
18	chr18:23325978:T:G	0	23325978	G	T
18	chr18:23326375:A:C	0	23326375	C	A
18	chr18:23327853:G:A	0	23327853	A	G
18	chr18:23329966:A:C	0	23329966	C	A
18	chr18:23331150:C:T	0	23331150	T	C
18	chr18:23331628:T:C	0	23331628	C	T
18	chr18:23332444:A:AT	0	23332444	AT	A
18	chr18:23333574:GAAT:G	0	23333574	G	GAAT
18	chr18:23333634:G:A	0	23333634	A	G
18	chr18:23333839:C:T	0	23333839	T	C
18	chr18:23333878:C:T	0	23333878	T	C
18	chr18:23335827:C:T	0	23335827	T	C
18	chr18:23336986:C:T	0	23336986	T	C
18	chr18:23338322:C:T	0	23338322	T	C
18	chr18:23338455:C:G	0	23338455	G	C
18	chr18:23339610:A:C	0	23339610	C	A
18	chr18:23341165:T:G	0	23341165	G	T
18	chr18:23341308:T:C	0	23341308	C	T
18	chr18:23341516:A:G	0	23341516	G	A
18	chr18:23343713:C:T	0	23343713	T	C
18	chr18:23344170:C:T	0	23344170	T	C
18	chr18:23344316:C:T	0	23344316	T	C
18	chr18:23344550:TCTC:T	0	23344550	T	TCTC
18	chr18:23344726:C:T	0	23344726	T	C
18	chr18:23344958:A:G	0	23344958	G	A
18	chr18:23345221:C:T	0	23345221	T	C
18	chr18:23345290:T:C	0	23345290	C	T
18	chr18:23345999:A:C	0	23345999	C	A
18	chr18:23349350:T:A	0	23349350	A	T
18	chr18:23349370:C:T	0	23349370	T	C
18	chr18:23349618:G:A	0	23349618	A	G
18	chr18:23349797:AT:A	0	23349797	A	AT
18	chr18:23350030:T:C	0	23350030	C	T
18	chr18:23350166:T:C	0	23350166	C	T
18	chr18:23350720:G:T	0	23350720	T	G
18	chr18:23351275:C:T	0	23351275	T	C
18	chr18:23351438:AC:A	0	23351438	A	AC
18	chr18:23352420:A:G	0	23352420	G	A
18	chr18:23352758:C:T	0	23352758	T	C
18	chr18:23352914:G:C	0	23352914	C	G
18	chr18:23354711:A:G	0	23354711	G	A
18	chr18:23355950:T:C	0	23355950	C	T
18	chr18:23356414:G:A	0	23356414	A	G
18	chr18:23358317:C:T	0	23358317	T	C
18	chr18:23358974:G:A	0	23358974	A	G
18	chr18:23359581:C:A	0	23359581	A	C
18	chr18:23359610:T:G	0	23359610	G	T
18	chr18:23360624:G:A	0	23360624	A	G
18	chr18:23360725:T:G	0	23360725	G	T
18	chr18:23361097:T:C	0	23361097	C	T
18	chr18:23361593:C:T	0	23361593	T	C
18	chr18:23362489:C:T	0	23362489	T	C
18	chr18:23364432:G:A	0	23364432	A	G
18	chr18:23364701:G:A	0	23364701	A	G
18	chr18:23365804:C:T	0	23365804	T	C
18	chr18:23366832:C:T	0	23366832	T	C
18	chr18:23367764:T:C	0	23367764	C	T
18	chr18:23369523:G:A	0	23369523	A	G
18	chr18:23370974:A:C	0	23370974	C	A
18	chr18:23371306:G:T	0	23371306	T	G
18	chr18:23372226:G:A	0	23372226	A	G
18	chr18:23373756:G:A	0	23373756	A	G
18	chr18:23373987:C:T	0	23373987	T	C
18	chr18:23375147:A:AATAC	0	23375147	AATAC	A
18	chr18:23378529:T:A	0	23378529	A	T
18	chr18:23378846:CAT:C	0	23378846	C	CAT
18	chr18:23379115:C:T	0	23379115	T	C
18	chr18:23381671:C:T	0	23381671	T	C
18	chr18:23382339:A:G	0	23382339	G	A
18	chr18:23384723:C:T	0	23384723	T	C
18	chr18:23385070:G:A	0	23385070	A	G
18	chr18:23385842:C:T	0	23385842	T	C
18	chr18:23386675:G:A	0	23386675	A	G
18	chr18:23387101:G:A	0	23387101	A	G
18	chr18:23388811:G:A	0	23388811	A	G
18	chr18:23389374:C:G	0	23389374	G	C
18	chr18:23390742:G:A	0	23390742	A	G
18	chr18:23394571:T:C	0	23394571	C	T
18	chr18:23394694:G:A	0	23394694	A	G
18	chr18:23397559:A:G	0	23397559	G	A
18	chr18:23400196:C:T	0	23400196	T	C
18	chr18:23400201:G:A	0	23400201	A	G
18	chr18:23401135:G:A	0	23401135	A	G
18	chr18:23403155:T:G	0	23403155	G	T
18	chr18:23403475:C:T	0	23403475	T	C
18	chr18:23403634:T:C	0	23403634	C	T
18	chr18:23404257:G:A	0	23404257	A	G
18	chr18:23404623:A:G	0	23404623	G	A
18	chr18:23405128:C:T	0	23405128	T	C
18	chr18:23405641:C:T	0	23405641	T	C
18	chr18:23406266:C:T	0	23406266	T	C
18	chr18:23411757:AC:A	0	23411757	A	AC
18	chr18:23412865:G:A	0	23412865	A	G
18	chr18:23413368:C:T	0	23413368	T	C
18	chr18:23413457:C:T	0	23413457	T	C
18	chr18:23413479:C:T	0	23413479	T	C
18	chr18:23413626:T:C	0	23413626	C	T
18	chr18:23413647:A:G	0	23413647	G	A
18	chr18:23414502:G:A	0	23414502	A	G
18	chr18:23414879:C:T	0	23414879	T	C
18	chr18:23418938:A:G	0	23418938	G	A
18	chr18:23419109:C:T	0	23419109	T	C
18	chr18:23419732:C:T	0	23419732	T	C
18	chr18:23420133:G:A	0	23420133	A	G
18	chr18:23421823:C:T	0	23421823	T	C
18	chr18:23421924:G:A	0	23421924	A	G
18	chr18:23423097:C:T	0	23423097	T	C
18	chr18:23424149:GAA:G	0	23424149	G	GAA
18	chr18:23424962:T:C	0	23424962	C	T
18	chr18:23425544:C:T	0	23425544	T	C
18	chr18:23426999:A:C	0	23426999	C	A
18	chr18:23427448:G:A	0	23427448	A	G
18	chr18:23427735:C:T	0	23427735	T	C
18	chr18:23428715:T:TG	0	23428715	TG	T
18	chr18:23428852:C:T	0	23428852	T	C
18	chr18:23429034:G:A	0	23429034	A	G
18	chr18:23429573:G:A	0	23429573	A	G
18	chr18:23430292:C:T	0	23430292	T	C
18	chr18:23430874:A:G	0	23430874	G	A
18	chr18:23431583:T:A	0	23431583	A	T
18	chr18:23432347:A:G	0	23432347	G	A
18	chr18:23432420:C:T	0	23432420	T	C
18	chr18:23432856:T:C	0	23432856	C	T
18	chr18:23433623:C:T	0	23433623	T	C
18	chr18:23433924:T:C	0	23433924	C	T
18	chr18:23434454:A:G	0	23434454	G	A
18	chr18:23434858:A:G	0	23434858	G	A
18	chr18:23434875:A:G	0	23434875	G	A
18	chr18:23434978:C:T	0	23434978	T	C
18	chr18:23435976:C:T	0	23435976	T	C
18	chr18:23437349:G:C	0	23437349	C	G
18	chr18:23437871:C:T	0	23437871	T	C
18	chr18:23437872:T:C	0	23437872	C	T
18	chr18:23438056:T:G	0	23438056	G	T
18	chr18:23438641:C:G	0	23438641	G	C
18	chr18:23441070:A:C	0	23441070	C	A
18	chr18:23442484:G:T	0	23442484	T	G
18	chr18:23443170:T:A	0	23443170	A	T
18	chr18:23443172:A:G	0	23443172	G	A
18	chr18:23443497:T:C	0	23443497	C	T
18	chr18:23443621:C:T	0	23443621	T	C
18	chr18:23443972:T:A	0	23443972	A	T
18	chr18:23444334:G:C	0	23444334	C	G
18	chr18:23444479:C:CA	0	23444479	CA	C
18	chr18:23446003:G:A	0	23446003	A	G
18	chr18:23447281:C:T	0	23447281	T	C
18	chr18:23449124:G:A	0	23449124	A	G
18	chr18:23450079:ATTTACAGT:A	0	23450079	A	ATTTACAGT
18	chr18:23450627:G:A	0	23450627	A	G
18	chr18:23456017:C:T	0	23456017	T	C
18	chr18:23456176:C:T	0	23456176	T	C
18	chr18:23456646:G:C	0	23456646	C	G
18	chr18:23457506:T:C	0	23457506	C	T
18	chr18:23457770:G:A	0	23457770	A	G
18	chr18:23457844:C:T	0	23457844	T	C
18	chr18:23458096:G:A	0	23458096	A	G
18	chr18:23460470:G:A	0	23460470	A	G
18	chr18:23460658:T:TA	0	23460658	TA	T
18	chr18:23460936:T:C	0	23460936	C	T
18	chr18:23462554:C:T	0	23462554	T	C
18	chr18:23463142:T:C	0	23463142	C	T
18	chr18:23463502:C:T	0	23463502	T	C
18	chr18:23464643:G:A	0	23464643	A	G
18	chr18:23465593:G:A	0	23465593	A	G
18	chr18:23467249:G:A	0	23467249	A	G
18	chr18:23467984:G:T	0	23467984	T	G
18	chr18:23469548:C:T	0	23469548	T	C
18	chr18:23469908:A:G	0	23469908	G	A
18	chr18:23472089:C:T	0	23472089	T	C
18	chr18:23473240:A:T	0	23473240	T	A
18	chr18:23475128:A:C	0	23475128	C	A
18	chr18:23476281:T:A	0	23476281	A	T
18	chr18:23476640:T:TG	0	23476640	TG	T
18	chr18:23476792:G:A	0	23476792	A	G
18	chr18:23477486:A:G	0	23477486	G	A
18	chr18:23477635:C:T	0	23477635	T	C
18	chr18:23482092:G:A	0	23482092	A	G
18	chr18:23482731:A:T	0	23482731	T	A
18	chr18:23484934:C:T	0	23484934	T	C
18	chr18:23485902:C:T	0	23485902	T	C
18	chr18:23486252:G:A	0	23486252	A	G
18	chr18:23486957:A:G	0	23486957	G	A
18	chr18:23487112:A:G	0	23487112	G	A
18	chr18:23488154:A:G	0	23488154	G	A
18	chr18:23488567:C:T	0	23488567	T	C
18	chr18:23488655:A:G	0	23488655	G	A
18	chr18:23488714:T:C	0	23488714	C	T
18	chr18:23488780:T:C	0	23488780	C	T
18	chr18:23489023:C:T	0	23489023	T	C
18	chr18:23489104:G:A	0	23489104	A	G
18	chr18:23489305:C:T	0	23489305	T	C
18	chr18:23489774:C:T	0	23489774	T	C
18	chr18:23489909:TG:T	0	23489909	T	TG
18	chr18:23490316:G:A	0	23490316	A	G
18	chr18:23490498:G:A	0	23490498	A	G
18	chr18:23491931:G:A	0	23491931	A	G
18	chr18:23492096:T:C	0	23492096	C	T
18	chr18:23492858:G:GC	0	23492858	GC	G
18	chr18:23494680:G:A	0	23494680	A	G
18	chr18:23494958:G:A	0	23494958	A	G
18	chr18:23495228:G:T	0	23495228	T	G
18	chr18:23495477:C:T	0	23495477	T	C
18	chr18:23495502:A:C	0	23495502	C	A
18	chr18:23495685:T:C	0	23495685	C	T
18	chr18:23495974:A:G	0	23495974	G	A
18	chr18:23496482:A:G	0	23496482	G	A
18	chr18:23496800:G:T	0	23496800	T	G
18	chr18:23497295:A:C	0	23497295	C	A
18	chr18:23497305:G:A	0	23497305	A	G
18	chr18:23498615:A:T	0	23498615	T	A
18	chr18:23499603:CCTGTTCA:C	0	23499603	C	CCTGTTCA
18	chr18:23499869:T:A	0	23499869	A	T
18	chr18:23502353:T:C	0	23502353	C	T
18	chr18:23502417:T:C	0	23502417	C	T
18	chr18:23502740:T:C	0	23502740	C	T
18	chr18:23503311:A:G	0	23503311	G	A
18	chr18:23503774:C:T	0	23503774	T	C
18	chr18:23504967:T:C	0	23504967	C	T
18	chr18:23505391:T:G	0	23505391	G	T
18	chr18:23505893:G:A	0	23505893	A	G
18	chr18:23506161:C:T	0	23506161	T	C
18	chr18:23506252:A:C	0	23506252	C	A
18	chr18:23511157:C:T	0	23511157	T	C
18	chr18:23511248:A:T	0	23511248	T	A
18	chr18:23514243:C:T	0	23514243	T	C
18	chr18:23519619:C:T	0	23519619	T	C
18	chr18:23520540:G:A	0	23520540	A	G
18	chr18:23521047:G:A	0	23521047	A	G
18	chr18:23521492:C:A	0	23521492	A	C
18	chr18:23521980:A:G	0	23521980	G	A
18	chr18:23522346:TG:T	0	23522346	T	TG
18	chr18:23523086:G:A	0	23523086	A	G
18	chr18:23523945:T:C	0	23523945	C	T
18	chr18:23524924:C:T	0	23524924	T	C
18	chr18:23525481:G:A	0	23525481	A	G
18	chr18:23528650:G:A	0	23528650	A	G
18	chr18:23529286:T:C	0	23529286	C	T
18	chr18:23529305:T:C	0	23529305	C	T
18	chr18:23529502:G:T	0	23529502	T	G
18	chr18:23529908:ACTT:A	0	23529908	A	ACTT
18	chr18:23533321:T:C	0	23533321	C	T
18	chr18:23534736:T:C	0	23534736	C	T
18	chr18:23534953:A:G	0	23534953	G	A
18	chr18:23535033:C:T	0	23535033	T	C
18	chr18:23535096:A:G	0	23535096	G	A
18	chr18:23537034:A:G	0	23537034	G	A
18	chr18:23537455:G:T	0	23537455	T	G
18	chr18:23537607:C:A	0	23537607	A	C
18	chr18:23539327:A:G	0	23539327	G	A
18	chr18:23539813:G:A	0	23539813	A	G
18	chr18:23540071:T:C	0	23540071	C	T
18	chr18:23540480:T:C	0	23540480	C	T
18	chr18:23540905:A:G	0	23540905	G	A
18	chr18:23542243:AAG:A	0	23542243	A	AAG
18	chr18:23542530:T:TAC	0	23542530	TAC	T
18	chr18:23543875:G:A	0	23543875	A	G
18	chr18:23544837:A:C	0	23544837	C	A
18	chr18:23544870:A:G	0	23544870	G	A
18	chr18:23544981:C:G	0	23544981	G	C
18	chr18:23545978:A:G	0	23545978	G	A
18	chr18:23549910:T:A	0	23549910	A	T
18	chr18:23550670:C:T	0	23550670	T	C
18	chr18:23551228:C:T	0	23551228	T	C
18	chr18:23551965:T:C	0	23551965	C	T
18	chr18:23552183:G:A	0	23552183	A	G
18	chr18:23552408:G:A	0	23552408	A	G
18	chr18:23553120:A:G	0	23553120	G	A
18	chr18:23553973:G:A	0	23553973	A	G
18	chr18:23557478:A:G	0	23557478	G	A
18	chr18:23558901:T:C	0	23558901	C	T
18	chr18:23559154:G:A	0	23559154	A	G
18	chr18:23560468:T:C	0	23560468	C	T
18	chr18:23562056:G:A	0	23562056	A	G
18	chr18:23562376:T:C	0	23562376	C	T
18	chr18:23563028:A:T	0	23563028	T	A
18	chr18:23563219:C:T	0	23563219	T	C
18	chr18:23563775:T:G	0	23563775	G	T
18	chr18:23566121:C:T	0	23566121	T	C
18	chr18:23567545:C:T	0	23567545	T	C
18	chr18:23567946:G:A	0	23567946	A	G
18	chr18:23568899:A:G	0	23568899	G	A
18	chr18:23571427:C:T	0	23571427	T	C
18	chr18:23572651:TGG:T	0	23572651	T	TGG
18	chr18:23572943:G:C	0	23572943	C	G
18	chr18:23574060:G:A	0	23574060	A	G
18	chr18:23576629:G:A	0	23576629	A	G
18	chr18:23578847:G:A	0	23578847	A	G
18	chr18:23579666:A:G	0	23579666	G	A
18	chr18:23581170:C:T	0	23581170	T	C
18	chr18:23582197:A:G	0	23582197	G	A
18	chr18:23582324:C:T	0	23582324	T	C
18	chr18:23585030:G:C	0	23585030	C	G
18	chr18:23585445:T:C	0	23585445	C	T
18	chr18:23587369:A:C	0	23587369	C	A
18	chr18:23587529:A:G	0	23587529	G	A
18	chr18:23587778:T:A	0	23587778	A	T
18	chr18:23587779:T:A	0	23587779	A	T
18	chr18:23588325:T:C	0	23588325	C	T
18	chr18:23588727:T:G	0	23588727	G	T
18	chr18:23589071:G:A	0	23589071	A	G
18	chr18:23589422:C:T	0	23589422	T	C
18	chr18:23589664:G:C	0	23589664	C	G
18	chr18:23589786:G:A	0	23589786	A	G
18	chr18:23590437:C:T	0	23590437	T	C
18	chr18:23590565:A:G	0	23590565	G	A
18	chr18:23590896:G:T	0	23590896	T	G
18	chr18:23590986:T:A	0	23590986	A	T
18	chr18:23592016:A:G	0	23592016	G	A
18	chr18:23592053:T:C	0	23592053	C	T
18	chr18:23592241:G:C	0	23592241	C	G
18	chr18:23593703:G:C	0	23593703	C	G
18	chr18:23593940:A:T	0	23593940	T	A
18	chr18:23595385:G:A	0	23595385	A	G
18	chr18:23595479:G:T	0	23595479	T	G
18	chr18:23595552:G:A	0	23595552	A	G
18	chr18:23595596:G:A	0	23595596	A	G
18	chr18:23596112:C:T	0	23596112	T	C
18	chr18:23596559:A:G	0	23596559	G	A
18	chr18:23596806:T:C	0	23596806	C	T
18	chr18:23598212:C:A	0	23598212	A	C
18	chr18:23598615:T:A	0	23598615	A	T
18	chr18:23598881:A:G	0	23598881	G	A
18	chr18:23599180:T:A	0	23599180	A	T
18	chr18:23599204:C:T	0	23599204	T	C
18	chr18:23600521:C:T	0	23600521	T	C
18	chr18:23600877:C:T	0	23600877	T	C
18	chr18:23603912:G:A	0	23603912	A	G
18	chr18:23606934:T:G	0	23606934	G	T
18	chr18:23607203:G:A	0	23607203	A	G
18	chr18:23607810:T:C	0	23607810	C	T
18	chr18:23615579:T:G	0	23615579	G	T
18	chr18:23617215:T:C	0	23617215	C	T
18	chr18:23620503:C:G	0	23620503	G	C
18	chr18:23621480:CAA:C	0	23621480	C	CAA
18	chr18:23622839:T:C	0	23622839	C	T
18	chr18:23625602:G:A	0	23625602	A	G
18	chr18:23628734:T:C	0	23628734	C	T
18	chr18:23629736:G:T	0	23629736	T	G
18	chr18:23630024:G:A	0	23630024	A	G
18	chr18:23630413:A:G	0	23630413	G	A
18	chr18:23630432:C:CA	0	23630432	CA	C
18	chr18:23631890:G:A	0	23631890	A	G
18	chr18:23637624:C:T	0	23637624	T	C
18	chr18:23639340:A:G	0	23639340	G	A
18	chr18:23640973:C:T	0	23640973	T	C
18	chr18:23646676:A:G	0	23646676	G	A
18	chr18:23647711:G:A	0	23647711	A	G
18	chr18:23648683:G:T	0	23648683	T	G
18	chr18:23649345:A:G	0	23649345	G	A
18	chr18:23652266:C:A	0	23652266	A	C
18	chr18:23652523:G:A	0	23652523	A	G
18	chr18:23655246:G:A	0	23655246	A	G
18	chr18:23655303:G:A	0	23655303	A	G
18	chr18:23656006:T:C	0	23656006	C	T
18	chr18:23660180:G:A	0	23660180	A	G
18	chr18:23664073:G:A	0	23664073	A	G
18	chr18:23664575:C:A	0	23664575	A	C
18	chr18:23665516:C:T	0	23665516	T	C
18	chr18:23666627:C:T	0	23666627	T	C
18	chr18:23670735:C:T	0	23670735	T	C
18	chr18:23672628:A:G	0	23672628	G	A
18	chr18:23673901:T:C	0	23673901	C	T
18	chr18:23674776:A:C	0	23674776	C	A
18	chr18:23677531:C:A	0	23677531	A	C
18	chr18:23677624:T:C	0	23677624	C	T
18	chr18:23677671:T:C	0	23677671	C	T
18	chr18:23678335:T:C	0	23678335	C	T
18	chr18:23680046:T:C	0	23680046	C	T
18	chr18:23680219:T:C	0	23680219	C	T
18	chr18:23682053:A:G	0	23682053	G	A
18	chr18:23682940:G:A	0	23682940	A	G
18	chr18:23685001:G:T	0	23685001	T	G
18	chr18:23685075:G:A	0	23685075	A	G
18	chr18:23687281:T:C	0	23687281	C	T
18	chr18:23687416:A:T	0	23687416	T	A
18	chr18:23688093:A:G	0	23688093	G	A
18	chr18:23688236:C:T	0	23688236	T	C
18	chr18:23690470:C:A	0	23690470	A	C
18	chr18:23692607:C:T	0	23692607	T	C
18	chr18:23692874:A:C	0	23692874	C	A
18	chr18:23694775:A:T	0	23694775	T	A
18	chr18:23695207:T:C	0	23695207	C	T
18	chr18:23696569:C:T	0	23696569	T	C
18	chr18:23699115:T:C	0	23699115	C	T
18	chr18:23699926:T:C	0	23699926	C	T
18	chr18:23701097:C:T	0	23701097	T	C
18	chr18:23701204:T:C	0	23701204	C	T
18	chr18:23702718:C:CTG	0	23702718	CTG	C
18	chr18:23706984:A:T	0	23706984	T	A
18	chr18:23707144:T:G	0	23707144	G	T
18	chr18:23707786:G:A	0	23707786	A	G
18	chr18:23708402:T:C	0	23708402	C	T
18	chr18:23708691:T:C	0	23708691	C	T
18	chr18:23709315:T:C	0	23709315	C	T
18	chr18:23710362:A:G	0	23710362	G	A
18	chr18:23710383:GC:G	0	23710383	G	GC
18	chr18:23710723:G:A	0	23710723	A	G
18	chr18:23711441:C:G	0	23711441	G	C
18	chr18:23712058:G:A	0	23712058	A	G
18	chr18:23714381:G:A	0	23714381	A	G
18	chr18:23715912:C:T	0	23715912	T	C
18	chr18:23716401:C:T	0	23716401	T	C
18	chr18:23716812:T:A	0	23716812	A	T
18	chr18:23717906:C:T	0	23717906	T	C
18	chr18:23718286:T:C	0	23718286	C	T
18	chr18:23722127:A:G	0	23722127	G	A
18	chr18:23723728:G:T	0	23723728	T	G
18	chr18:23725402:C:T	0	23725402	T	C
18	chr18:23726168:A:G	0	23726168	G	A
18	chr18:23727468:G:A	0	23727468	A	G
18	chr18:23731793:G:A	0	23731793	A	G
18	chr18:23731797:A:G	0	23731797	G	A
18	chr18:23732088:G:A	0	23732088	A	G
18	chr18:23732178:A:G	0	23732178	G	A
18	chr18:23732544:G:A	0	23732544	A	G
18	chr18:23732782:C:T	0	23732782	T	C
18	chr18:23733480:T:TACTC	0	23733480	TACTC	T
18	chr18:23734541:C:T	0	23734541	T	C
18	chr18:23735733:A:G	0	23735733	G	A
18	chr18:23736554:A:G	0	23736554	G	A
18	chr18:23736980:T:G	0	23736980	G	T
18	chr18:23739979:G:A	0	23739979	A	G
18	chr18:23741751:G:A	0	23741751	A	G
18	chr18:23744102:A:G	0	23744102	G	A
18	chr18:23744594:G:A	0	23744594	A	G
18	chr18:23745274:G:A	0	23745274	A	G
18	chr18:23748124:G:T	0	23748124	T	G
18	chr18:23748938:G:A	0	23748938	A	G
18	chr18:23751546:C:A	0	23751546	A	C
18	chr18:23753554:T:C	0	23753554	C	T
18	chr18:23758312:C:T	0	23758312	T	C
18	chr18:23760077:C:T	0	23760077	T	C
18	chr18:23761286:G:A	0	23761286	A	G
18	chr18:23762865:T:A	0	23762865	A	T
18	chr18:23763175:A:T	0	23763175	T	A
18	chr18:23765960:G:T	0	23765960	T	G
18	chr18:23766840:G:A	0	23766840	A	G
18	chr18:23766912:C:G	0	23766912	G	C
18	chr18:23767676:T:C	0	23767676	C	T
18	chr18:23767727:T:C	0	23767727	C	T
18	chr18:23767881:T:A	0	23767881	A	T
18	chr18:23768548:A:T	0	23768548	T	A
18	chr18:23769007:C:T	0	23769007	T	C
18	chr18:23770471:G:A	0	23770471	A	G
18	chr18:23770748:G:A	0	23770748	A	G
18	chr18:23771802:G:C	0	23771802	C	G
18	chr18:23773387:C:T	0	23773387	T	C
18	chr18:23775212:A:G	0	23775212	G	A
18	chr18:23785457:C:T	0	23785457	T	C
18	chr18:23785889:A:G	0	23785889	G	A
18	chr18:23787668:G:A	0	23787668	A	G
18	chr18:23788943:C:T	0	23788943	T	C
18	chr18:23790151:G:C	0	23790151	C	G
18	chr18:23791088:C:T	0	23791088	T	C
18	chr18:23793331:T:C	0	23793331	C	T
18	chr18:23795722:A:T	0	23795722	T	A
18	chr18:23795724:A:T	0	23795724	T	A
18	chr18:23799025:C:T	0	23799025	T	C
18	chr18:23801871:C:T	0	23801871	T	C
18	chr18:23802590:G:A	0	23802590	A	G
18	chr18:23803808:A:G	0	23803808	G	A
18	chr18:23812603:A:G	0	23812603	G	A
18	chr18:23812714:G:A	0	23812714	A	G
18	chr18:23814751:T:G	0	23814751	G	T
18	chr18:23818150:G:A	0	23818150	A	G
18	chr18:23820035:G:A	0	23820035	A	G
18	chr18:23820041:A:C	0	23820041	C	A
18	chr18:23820064:G:T	0	23820064	T	G
18	chr18:23822920:G:A	0	23822920	A	G
18	chr18:23822998:G:A	0	23822998	A	G
18	chr18:23823416:G:A	0	23823416	A	G
18	chr18:23824370:A:G	0	23824370	G	A
18	chr18:23824732:C:T	0	23824732	T	C
18	chr18:23825589:A:G	0	23825589	G	A
18	chr18:23826062:C:T	0	23826062	T	C
18	chr18:23826485:A:C	0	23826485	C	A
18	chr18:23828784:A:G	0	23828784	G	A
18	chr18:23828815:T:C	0	23828815	C	T
18	chr18:23829100:A:G	0	23829100	G	A
18	chr18:23829811:A:G	0	23829811	G	A
18	chr18:23831262:A:T	0	23831262	T	A
18	chr18:23831440:T:G	0	23831440	G	T
18	chr18:23831968:T:C	0	23831968	C	T
18	chr18:23832275:G:A	0	23832275	A	G
18	chr18:23833176:G:T	0	23833176	T	G
18	chr18:23833905:T:C	0	23833905	C	T
18	chr18:23834136:G:A	0	23834136	A	G
18	chr18:23835810:C:T	0	23835810	T	C
18	chr18:23839350:A:G	0	23839350	G	A
18	chr18:23843018:C:G	0	23843018	G	C
18	chr18:23845027:C:A	0	23845027	A	C
18	chr18:23845888:T:C	0	23845888	C	T
18	chr18:23845972:G:A	0	23845972	A	G
18	chr18:23849607:G:A	0	23849607	A	G
18	chr18:23850198:C:T	0	23850198	T	C
18	chr18:23852485:A:C	0	23852485	C	A
18	chr18:23853002:T:A	0	23853002	A	T
18	chr18:23853232:T:A	0	23853232	A	T
18	chr18:23853360:G:A	0	23853360	A	G
18	chr18:23853505:T:C	0	23853505	C	T
18	chr18:23854811:G:A	0	23854811	A	G
18	chr18:23855000:AAAAT:A	0	23855000	A	AAAAT
18	chr18:23855714:T:C	0	23855714	C	T
18	chr18:23856448:G:T	0	23856448	T	G
18	chr18:23857565:G:T	0	23857565	T	G
18	chr18:23857757:A:G	0	23857757	G	A
18	chr18:23864638:C:T	0	23864638	T	C
18	chr18:23869438:C:T	0	23869438	T	C
18	chr18:23869480:T:A	0	23869480	A	T
18	chr18:23874495:G:A	0	23874495	A	G
18	chr18:23878045:G:A	0	23878045	A	G
18	chr18:23878760:A:G	0	23878760	G	A
18	chr18:23882709:C:T	0	23882709	T	C
18	chr18:23884153:A:G	0	23884153	G	A
18	chr18:23884388:T:G	0	23884388	G	T
18	chr18:23885705:A:G	0	23885705	G	A
18	chr18:23886351:T:G	0	23886351	G	T
18	chr18:23887729:A:G	0	23887729	G	A
18	chr18:23893803:T:C	0	23893803	C	T
18	chr18:23893999:G:A	0	23893999	A	G
18	chr18:23894863:G:A	0	23894863	A	G
18	chr18:23895189:G:A	0	23895189	A	G
18	chr18:23895680:G:A	0	23895680	A	G
18	chr18:23896698:A:T	0	23896698	T	A
18	chr18:23897845:A:T	0	23897845	T	A
18	chr18:23898116:C:T	0	23898116	T	C
18	chr18:23901376:A:G	0	23901376	G	A
18	chr18:23903242:G:A	0	23903242	A	G
18	chr18:23904280:G:A	0	23904280	A	G
18	chr18:23906049:G:A	0	23906049	A	G
18	chr18:23908925:G:A	0	23908925	A	G
18	chr18:23908983:G:A	0	23908983	A	G
18	chr18:23909922:T:C	0	23909922	C	T
18	chr18:23910400:G:A	0	23910400	A	G
18	chr18:23913711:A:G	0	23913711	G	A
18	chr18:23913774:C:A	0	23913774	A	C
18	chr18:23913926:G:A	0	23913926	A	G
18	chr18:23915230:T:C	0	23915230	C	T
18	chr18:23916202:C:T	0	23916202	T	C
18	chr18:23916890:A:G	0	23916890	G	A
18	chr18:23921365:T:C	0	23921365	C	T
18	chr18:23922095:C:T	0	23922095	T	C
18	chr18:23922412:G:T	0	23922412	T	G
18	chr18:23923151:C:T	0	23923151	T	C
18	chr18:23923184:C:T	0	23923184	T	C
18	chr18:23925300:C:T	0	23925300	T	C
18	chr18:23925630:C:T	0	23925630	T	C
18	chr18:23930707:C:G	0	23930707	G	C
18	chr18:23933031:G:A	0	23933031	A	G
18	chr18:23933804:C:T	0	23933804	T	C
18	chr18:23934396:T:C	0	23934396	C	T
18	chr18:23934616:A:T	0	23934616	T	A
18	chr18:23935225:G:A	0	23935225	A	G
18	chr18:23940216:G:A	0	23940216	A	G
18	chr18:23940845:TC:T	0	23940845	T	TC
18	chr18:23940865:A:G	0	23940865	G	A
18	chr18:23940960:G:A	0	23940960	A	G
18	chr18:23944586:A:T	0	23944586	T	A
18	chr18:23944675:G:A	0	23944675	A	G
18	chr18:23944796:G:A	0	23944796	A	G
18	chr18:23946123:C:T	0	23946123	T	C
18	chr18:23947721:C:T	0	23947721	T	C
18	chr18:23947898:G:A	0	23947898	A	G
18	chr18:23948639:G:A	0	23948639	A	G
18	chr18:23949758:G:A	0	23949758	A	G
18	chr18:23950702:T:A	0	23950702	A	T
18	chr18:23951548:T:C	0	23951548	C	T
18	chr18:23951942:C:T	0	23951942	T	C
18	chr18:23952495:C:T	0	23952495	T	C
18	chr18:23954173:G:A	0	23954173	A	G
18	chr18:23954739:C:T	0	23954739	T	C
18	chr18:23955801:A:G	0	23955801	G	A
18	chr18:23955853:C:T	0	23955853	T	C
18	chr18:23958122:A:T	0	23958122	T	A
18	chr18:23959096:G:A	0	23959096	A	G
18	chr18:23959998:T:C	0	23959998	C	T
18	chr18:23960226:A:G	0	23960226	G	A
18	chr18:23960708:G:A	0	23960708	A	G
18	chr18:23962644:G:A	0	23962644	A	G
18	chr18:23962874:A:G	0	23962874	G	A
18	chr18:23962924:AAAGT:A	0	23962924	A	AAAGT
18	chr18:23962963:C:T	0	23962963	T	C
18	chr18:23963824:A:G	0	23963824	G	A
18	chr18:23964052:G:A	0	23964052	A	G
18	chr18:23964250:G:A	0	23964250	A	G
18	chr18:23965115:G:A	0	23965115	A	G
18	chr18:23967901:T:C	0	23967901	C	T
18	chr18:23967999:C:T	0	23967999	T	C
18	chr18:23969713:T:G	0	23969713	G	T
18	chr18:23973278:T:TC	0	23973278	TC	T
18	chr18:23973667:A:G	0	23973667	G	A
18	chr18:23973711:C:G	0	23973711	G	C
18	chr18:23973718:C:T	0	23973718	T	C
18	chr18:23974020:T:A	0	23974020	A	T
18	chr18:23975852:T:G	0	23975852	G	T
18	chr18:23976626:C:T	0	23976626	T	C
18	chr18:23977202:C:T	0	23977202	T	C
18	chr18:23980147:C:T	0	23980147	T	C
18	chr18:23981536:C:T	0	23981536	T	C
18	chr18:23981826:G:A	0	23981826	A	G
18	chr18:23982300:C:T	0	23982300	T	C
18	chr18:23983911:A:T	0	23983911	T	A
18	chr18:23986997:G:A	0	23986997	A	G
18	chr18:23987856:A:G	0	23987856	G	A
18	chr18:23988403:C:T	0	23988403	T	C
18	chr18:23989446:T:G	0	23989446	G	T
18	chr18:23990285:AG:A	0	23990285	A	AG
18	chr18:23991782:C:T	0	23991782	T	C
18	chr18:23991888:C:T	0	23991888	T	C
18	chr18:23992080:G:A	0	23992080	A	G
18	chr18:23992176:G:A	0	23992176	A	G
18	chr18:23992873:C:G	0	23992873	G	C
18	chr18:23993061:G:A	0	23993061	A	G
18	chr18:23994394:T:C	0	23994394	C	T
18	chr18:23994560:C:T	0	23994560	T	C
18	chr18:23994905:A:T	0	23994905	T	A
18	chr18:23997048:A:G	0	23997048	G	A
18	chr18:23997131:T:C	0	23997131	C	T
18	chr18:23998113:T:C	0	23998113	C	T
18	chr18:23998882:G:A	0	23998882	A	G
18	chr18:23998959:TG:T	0	23998959	T	TG
18	chr18:23999002:C:T	0	23999002	T	C
18	chr18:23999605:G:A	0	23999605	A	G
18	chr18:24000528:G:A	0	24000528	A	G
18	chr18:24001236:A:C	0	24001236	C	A
18	chr18:24002579:G:A	0	24002579	A	G
18	chr18:24002865:C:T	0	24002865	T	C
18	chr18:24007475:C:T	0	24007475	T	C
18	chr18:24007703:T:C	0	24007703	C	T
18	chr18:24008230:C:T	0	24008230	T	C
18	chr18:24011058:C:T	0	24011058	T	C
18	chr18:24012599:T:C	0	24012599	C	T
18	chr18:24013592:C:T	0	24013592	T	C
18	chr18:24014009:C:A	0	24014009	A	C
18	chr18:24014494:G:A	0	24014494	A	G
18	chr18:24017080:G:A	0	24017080	A	G
18	chr18:24017469:A:G	0	24017469	G	A
18	chr18:24017580:C:T	0	24017580	T	C
18	chr18:24018301:C:T	0	24018301	T	C
18	chr18:24018302:G:A	0	24018302	A	G
18	chr18:24018893:A:G	0	24018893	G	A
18	chr18:24019123:T:C	0	24019123	C	T
18	chr18:24020655:G:C	0	24020655	C	G
18	chr18:24020738:C:T	0	24020738	T	C
18	chr18:24020848:C:A	0	24020848	A	C
18	chr18:24021040:T:C	0	24021040	C	T
18	chr18:24021149:G:A	0	24021149	A	G
18	chr18:24021240:A:G	0	24021240	G	A
18	chr18:24022973:A:G	0	24022973	G	A
18	chr18:24023275:A:G	0	24023275	G	A
18	chr18:24024143:G:T	0	24024143	T	G
18	chr18:24024169:C:T	0	24024169	T	C
18	chr18:24024213:A:G	0	24024213	G	A
18	chr18:24024862:G:T	0	24024862	T	G
18	chr18:24024880:T:C	0	24024880	C	T
18	chr18:24025413:A:G	0	24025413	G	A
18	chr18:24026145:G:A	0	24026145	A	G
18	chr18:24026596:A:G	0	24026596	G	A
18	chr18:24027701:G:A	0	24027701	A	G
18	chr18:24028869:C:T	0	24028869	T	C
18	chr18:24029115:TTG:T	0	24029115	T	TTG
18	chr18:24029579:A:G	0	24029579	G	A
18	chr18:24029582:C:T	0	24029582	T	C
18	chr18:24029635:T:C	0	24029635	C	T
18	chr18:24029775:C:T	0	24029775	T	C
18	chr18:24029790:G:A	0	24029790	A	G
18	chr18:24029799:C:T	0	24029799	T	C
18	chr18:24029906:A:T	0	24029906	T	A
18	chr18:24030192:T:A	0	24030192	A	T
18	chr18:24031268:AG:A	0	24031268	A	AG
18	chr18:24031554:A:G	0	24031554	G	A
18	chr18:24033421:C:T	0	24033421	T	C
18	chr18:24034645:TC:T	0	24034645	T	TC
18	chr18:24034758:C:G	0	24034758	G	C
18	chr18:24036433:C:T	0	24036433	T	C
18	chr18:24036698:A:G	0	24036698	G	A
18	chr18:24037158:C:G	0	24037158	G	C
18	chr18:24039022:C:T	0	24039022	T	C
18	chr18:24039484:G:A	0	24039484	A	G
18	chr18:24039967:A:G	0	24039967	G	A
18	chr18:24040096:C:T	0	24040096	T	C
18	chr18:24040101:G:A	0	24040101	A	G
18	chr18:24041341:A:G	0	24041341	G	A
18	chr18:24041397:T:C	0	24041397	C	T
18	chr18:24041526:T:C	0	24041526	C	T
18	chr18:24042039:A:T	0	24042039	T	A
18	chr18:24042086:G:A	0	24042086	A	G
18	chr18:24042262:T:C	0	24042262	C	T
18	chr18:24042287:T:C	0	24042287	C	T
18	chr18:24042635:G:A	0	24042635	A	G
18	chr18:24042668:G:A	0	24042668	A	G
18	chr18:24043030:A:G	0	24043030	G	A
18	chr18:24043452:A:G	0	24043452	G	A
18	chr18:24044996:C:T	0	24044996	T	C
18	chr18:24045059:G:A	0	24045059	A	G
18	chr18:24045701:T:G	0	24045701	G	T
18	chr18:24046063:C:T	0	24046063	T	C
18	chr18:24046671:C:A	0	24046671	A	C
18	chr18:24047051:T:C	0	24047051	C	T
18	chr18:24048375:A:C	0	24048375	C	A
18	chr18:24049820:C:T	0	24049820	T	C
18	chr18:24049923:C:T	0	24049923	T	C
18	chr18:24050425:C:T	0	24050425	T	C
18	chr18:24051109:C:T	0	24051109	T	C
18	chr18:24051280:G:A	0	24051280	A	G
18	chr18:24052285:A:T	0	24052285	T	A
18	chr18:24052884:T:C	0	24052884	C	T
18	chr18:24053032:G:A	0	24053032	A	G
18	chr18:24053234:A:G	0	24053234	G	A
18	chr18:24053288:GAC:G	0	24053288	G	GAC
18	chr18:24054332:C:T	0	24054332	T	C
18	chr18:24055442:G:A	0	24055442	A	G
18	chr18:24056282:A:T	0	24056282	T	A
18	chr18:24058002:C:A	0	24058002	A	C
18	chr18:24058110:T:G	0	24058110	G	T
18	chr18:24058545:C:A	0	24058545	A	C
18	chr18:24059461:C:T	0	24059461	T	C
18	chr18:24059826:T:G	0	24059826	G	T
18	chr18:24060551:G:A	0	24060551	A	G
18	chr18:24060600:G:A	0	24060600	A	G
18	chr18:24060692:T:C	0	24060692	C	T
18	chr18:24060853:C:T	0	24060853	T	C
18	chr18:24060965:A:G	0	24060965	G	A
18	chr18:24061630:G:A	0	24061630	A	G
18	chr18:24062033:C:T	0	24062033	T	C
18	chr18:24062619:C:CT	0	24062619	CT	C
18	chr18:24062766:G:C	0	24062766	C	G
18	chr18:24063479:T:C	0	24063479	C	T
18	chr18:24063551:C:T	0	24063551	T	C
18	chr18:24064633:T:A	0	24064633	A	T
18	chr18:24064732:T:A	0	24064732	A	T
18	chr18:24064915:T:C	0	24064915	C	T
18	chr18:24065002:G:T	0	24065002	T	G
18	chr18:24065327:C:T	0	24065327	T	C
18	chr18:24066938:A:G	0	24066938	G	A
18	chr18:24068601:A:G	0	24068601	G	A
18	chr18:24070571:G:A	0	24070571	A	G
18	chr18:24070733:C:T	0	24070733	T	C
18	chr18:24071000:T:C	0	24071000	C	T
18	chr18:24071064:G:T	0	24071064	T	G
18	chr18:24071592:T:C	0	24071592	C	T
18	chr18:24072379:A:G	0	24072379	G	A
18	chr18:24073200:A:G	0	24073200	G	A
18	chr18:24075042:A:G	0	24075042	G	A
18	chr18:24075817:C:G	0	24075817	G	C
18	chr18:24076327:G:A	0	24076327	A	G
18	chr18:24076653:A:G	0	24076653	G	A
18	chr18:24076935:A:G	0	24076935	G	A
18	chr18:24077747:T:C	0	24077747	C	T
18	chr18:24077802:C:T	0	24077802	T	C
18	chr18:24078419:G:A	0	24078419	A	G
18	chr18:24079300:C:G	0	24079300	G	C
18	chr18:24079544:T:G	0	24079544	G	T
18	chr18:24079575:G:A	0	24079575	A	G
18	chr18:24079695:A:G	0	24079695	G	A
18	chr18:24079932:GCTGGGACTACAGGTGTGCACTACCACA:G	0	24079932	G	GCTGGGACTACAGGTGTGCACTACCACA
18	chr18:24081148:G:A	0	24081148	A	G
18	chr18:24081182:C:T	0	24081182	T	C
18	chr18:24081244:G:T	0	24081244	T	G
18	chr18:24081273:C:A	0	24081273	A	C
18	chr18:24081659:G:A	0	24081659	A	G
18	chr18:24081740:A:G	0	24081740	G	A
18	chr18:24082761:A:AT	0	24082761	AT	A
18	chr18:24082772:C:T	0	24082772	T	C
18	chr18:24082852:A:C	0	24082852	C	A
18	chr18:24083759:TCTC:T	0	24083759	T	TCTC
18	chr18:24084035:T:G	0	24084035	G	T
18	chr18:24084142:T:C	0	24084142	C	T
18	chr18:24084471:T:C	0	24084471	C	T
18	chr18:24084484:CA:C	0	24084484	C	CA
18	chr18:24084661:T:C	0	24084661	C	T
18	chr18:24085260:G:A	0	24085260	A	G
18	chr18:24085763:A:G	0	24085763	G	A
18	chr18:24085973:C:G	0	24085973	G	C
18	chr18:24086044:G:T	0	24086044	T	G
18	chr18:24086206:A:T	0	24086206	T	A
18	chr18:24086258:A:G	0	24086258	G	A
18	chr18:24086426:G:A	0	24086426	A	G
18	chr18:24086596:C:T	0	24086596	T	C
18	chr18:24086871:A:G	0	24086871	G	A
18	chr18:24087281:A:G	0	24087281	G	A
18	chr18:24088100:T:C	0	24088100	C	T
18	chr18:24088442:C:T	0	24088442	T	C
18	chr18:24089830:C:A	0	24089830	A	C
18	chr18:24090642:G:A	0	24090642	A	G
18	chr18:24091860:C:T	0	24091860	T	C
18	chr18:24093568:C:T	0	24093568	T	C
18	chr18:24093963:C:T	0	24093963	T	C
18	chr18:24094096:C:G	0	24094096	G	C
18	chr18:24094643:C:T	0	24094643	T	C
18	chr18:24094872:T:G	0	24094872	G	T
18	chr18:24095334:G:A	0	24095334	A	G
18	chr18:24095919:G:A	0	24095919	A	G
18	chr18:24096260:A:G	0	24096260	G	A
18	chr18:24097040:G:A	0	24097040	A	G
18	chr18:24099152:G:A	0	24099152	A	G
18	chr18:24099408:T:G	0	24099408	G	T
18	chr18:24099539:T:C	0	24099539	C	T
18	chr18:24099986:C:T	0	24099986	T	C
18	chr18:24100265:C:A	0	24100265	A	C
18	chr18:24100771:G:A	0	24100771	A	G
18	chr18:24101005:T:C	0	24101005	C	T
18	chr18:24101114:A:T	0	24101114	T	A
18	chr18:24101119:G:C	0	24101119	C	G
18	chr18:24101524:A:G	0	24101524	G	A
18	chr18:24102084:G:A	0	24102084	A	G
18	chr18:24102336:C:T	0	24102336	T	C
18	chr18:24102367:C:A	0	24102367	A	C
18	chr18:24102685:A:G	0	24102685	G	A
18	chr18:24104964:T:C	0	24104964	C	T
18	chr18:24106190:A:G	0	24106190	G	A
18	chr18:24106874:G:A	0	24106874	A	G
18	chr18:24107314:C:T	0	24107314	T	C
18	chr18:24108265:A:G	0	24108265	G	A
18	chr18:24108343:C:T	0	24108343	T	C
18	chr18:24108614:T:A	0	24108614	A	T
18	chr18:24109430:G:A	0	24109430	A	G
18	chr18:24110865:C:A	0	24110865	A	C
18	chr18:24110904:G:A	0	24110904	A	G
18	chr18:24111518:A:G	0	24111518	G	A
18	chr18:24112918:C:A	0	24112918	A	C
18	chr18:24113884:G:A	0	24113884	A	G
18	chr18:24113928:C:T	0	24113928	T	C
18	chr18:24114038:C:T	0	24114038	T	C
18	chr18:24114196:G:A	0	24114196	A	G
18	chr18:24114267:T:C	0	24114267	C	T
18	chr18:24114957:A:G	0	24114957	G	A
18	chr18:24115024:A:G	0	24115024	G	A
18	chr18:24115984:GCTTAGAAAT:G	0	24115984	G	GCTTAGAAAT
18	chr18:24116175:T:C	0	24116175	C	T
18	chr18:24116236:T:C	0	24116236	C	T
18	chr18:24116505:C:T	0	24116505	T	C
18	chr18:24117007:G:A	0	24117007	A	G
18	chr18:24117335:T:C	0	24117335	C	T
18	chr18:24117495:A:C	0	24117495	C	A
18	chr18:24118072:G:T	0	24118072	T	G
18	chr18:24118576:C:T	0	24118576	T	C
18	chr18:24118952:G:T	0	24118952	T	G
18	chr18:24119544:C:T	0	24119544	T	C
18	chr18:24119629:G:GT	0	24119629	GT	G
18	chr18:24120230:G:T	0	24120230	T	G
18	chr18:24120855:CAT:C	0	24120855	C	CAT
18	chr18:24121344:G:A	0	24121344	A	G
18	chr18:24121381:C:T	0	24121381	T	C
18	chr18:24121812:A:G	0	24121812	G	A
18	chr18:24122898:T:G	0	24122898	G	T
18	chr18:24123333:G:A	0	24123333	A	G
18	chr18:24123633:C:T	0	24123633	T	C
18	chr18:24125652:C:T	0	24125652	T	C
18	chr18:24125660:G:A	0	24125660	A	G
18	chr18:24125681:T:C	0	24125681	C	T
18	chr18:24126214:A:C	0	24126214	C	A
18	chr18:24129035:G:A	0	24129035	A	G
18	chr18:24130823:C:T	0	24130823	T	C
18	chr18:24133172:G:T	0	24133172	T	G
18	chr18:24133492:T:C	0	24133492	C	T
18	chr18:24133732:A:C	0	24133732	C	A
18	chr18:24133745:G:C	0	24133745	C	G
18	chr18:24134861:A:G	0	24134861	G	A
18	chr18:24134970:C:T	0	24134970	T	C
18	chr18:24135198:C:T	0	24135198	T	C
18	chr18:24135676:A:G	0	24135676	G	A
18	chr18:24136019:G:A	0	24136019	A	G
18	chr18:24136809:G:A	0	24136809	A	G
18	chr18:24137071:G:A	0	24137071	A	G
18	chr18:24137195:C:T	0	24137195	T	C
18	chr18:24137666:T:C	0	24137666	C	T
18	chr18:24138344:A:T	0	24138344	T	A
18	chr18:24138841:T:A	0	24138841	A	T
18	chr18:24139363:C:T	0	24139363	T	C
18	chr18:24139478:C:T	0	24139478	T	C
18	chr18:24139793:G:C	0	24139793	C	G
18	chr18:24140472:T:C	0	24140472	C	T
18	chr18:24142389:CT:C	0	24142389	C	CT
18	chr18:24142734:G:A	0	24142734	A	G
18	chr18:24143039:A:C	0	24143039	C	A
18	chr18:24143558:TA:T	0	24143558	T	TA
18	chr18:24144094:T:C	0	24144094	C	T
18	chr18:24144098:G:A	0	24144098	A	G
18	chr18:24144281:A:G	0	24144281	G	A
18	chr18:24146025:T:C	0	24146025	C	T
18	chr18:24146134:A:AT	0	24146134	AT	A
18	chr18:24147487:A:T	0	24147487	T	A
18	chr18:24149365:G:A	0	24149365	A	G
18	chr18:24149670:G:A	0	24149670	A	G
18	chr18:24149787:A:G	0	24149787	G	A
18	chr18:24150248:G:C	0	24150248	C	G
18	chr18:24150804:G:A	0	24150804	A	G
18	chr18:24152480:A:G	0	24152480	G	A
18	chr18:24154426:T:C	0	24154426	C	T
18	chr18:24155014:T:G	0	24155014	G	T
18	chr18:24155311:T:C	0	24155311	C	T
18	chr18:24156969:T:G	0	24156969	G	T
18	chr18:24158501:A:G	0	24158501	G	A
18	chr18:24159761:T:C	0	24159761	C	T
18	chr18:24160228:A:C	0	24160228	C	A
18	chr18:24160389:T:C	0	24160389	C	T
18	chr18:24161063:C:T	0	24161063	T	C
18	chr18:24162376:G:C	0	24162376	C	G
18	chr18:24163527:C:T	0	24163527	T	C
18	chr18:24163933:T:C	0	24163933	C	T
18	chr18:24164007:G:A	0	24164007	A	G
18	chr18:24164019:C:T	0	24164019	T	C
18	chr18:24164309:T:C	0	24164309	C	T
18	chr18:24164755:C:A	0	24164755	A	C
18	chr18:24166050:T:C	0	24166050	C	T
18	chr18:24166429:G:C	0	24166429	C	G
18	chr18:24167638:C:G	0	24167638	G	C
18	chr18:24168320:A:C	0	24168320	C	A
18	chr18:24168332:G:T	0	24168332	T	G
18	chr18:24168921:C:T	0	24168921	T	C
18	chr18:24168938:T:C	0	24168938	C	T
18	chr18:24169328:A:G	0	24169328	G	A
18	chr18:24169335:A:G	0	24169335	G	A
18	chr18:24169651:G:A	0	24169651	A	G
18	chr18:24170934:CACTGT:C	0	24170934	C	CACTGT
18	chr18:24172402:A:G	0	24172402	G	A
18	chr18:24173019:T:C	0	24173019	C	T
18	chr18:24173566:C:T	0	24173566	T	C
18	chr18:24173918:C:A	0	24173918	A	C
18	chr18:24174067:G:A	0	24174067	A	G
18	chr18:24174152:T:C	0	24174152	C	T
18	chr18:24175305:C:G	0	24175305	G	C
18	chr18:24179226:G:C	0	24179226	C	G
18	chr18:24179629:T:C	0	24179629	C	T
18	chr18:24180820:T:G	0	24180820	G	T
18	chr18:24181530:C:T	0	24181530	T	C
18	chr18:24181820:T:C	0	24181820	C	T
18	chr18:24182512:C:G	0	24182512	G	C
18	chr18:24183311:C:T	0	24183311	T	C
18	chr18:24183624:CG:C	0	24183624	C	CG
18	chr18:24184248:C:CA	0	24184248	CA	C
18	chr18:24185254:A:T	0	24185254	T	A
18	chr18:24185455:G:C	0	24185455	C	G
18	chr18:24185562:G:A	0	24185562	A	G
18	chr18:24185744:C:A	0	24185744	A	C
18	chr18:24186147:G:A	0	24186147	A	G
18	chr18:24186860:C:T	0	24186860	T	C
18	chr18:24187812:C:G	0	24187812	G	C
18	chr18:24188416:G:A	0	24188416	A	G
18	chr18:24188494:C:A	0	24188494	A	C
18	chr18:24188497:G:C	0	24188497	C	G
18	chr18:24188642:C:T	0	24188642	T	C
18	chr18:24189119:A:G	0	24189119	G	A
18	chr18:24189406:C:T	0	24189406	T	C
18	chr18:24189450:C:T	0	24189450	T	C
18	chr18:24189545:A:G	0	24189545	G	A
18	chr18:24189984:A:G	0	24189984	G	A
18	chr18:24190095:A:G	0	24190095	G	A
18	chr18:24191308:C:A	0	24191308	A	C
18	chr18:24191518:A:C	0	24191518	C	A
18	chr18:24193133:C:T	0	24193133	T	C
18	chr18:24193688:T:C	0	24193688	C	T
18	chr18:24194155:A:G	0	24194155	G	A
18	chr18:24197073:T:C	0	24197073	C	T
18	chr18:24197290:T:C	0	24197290	C	T
18	chr18:24198664:C:T	0	24198664	T	C
18	chr18:24199011:C:T	0	24199011	T	C
18	chr18:24200494:G:A	0	24200494	A	G
18	chr18:24200800:C:T	0	24200800	T	C
18	chr18:24201829:G:C	0	24201829	C	G
18	chr18:24203038:C:T	0	24203038	T	C
18	chr18:24204487:A:G	0	24204487	G	A
18	chr18:24204849:G:A	0	24204849	A	G
18	chr18:24205780:C:T	0	24205780	T	C
18	chr18:24207998:G:A	0	24207998	A	G
18	chr18:24208332:G:A	0	24208332	A	G
18	chr18:24209429:G:A	0	24209429	A	G
18	chr18:24209549:T:G	0	24209549	G	T
18	chr18:24210132:C:T	0	24210132	T	C
18	chr18:24211705:T:C	0	24211705	C	T
18	chr18:24212108:G:A	0	24212108	A	G
18	chr18:24212686:G:A	0	24212686	A	G
18	chr18:24213779:A:G	0	24213779	G	A
18	chr18:24213903:T:G	0	24213903	G	T
18	chr18:24215138:T:C	0	24215138	C	T
18	chr18:24215148:T:C	0	24215148	C	T
18	chr18:24216277:G:A	0	24216277	A	G
18	chr18:24217219:T:C	0	24217219	C	T
18	chr18:24217315:T:C	0	24217315	C	T
18	chr18:24218886:G:A	0	24218886	A	G
18	chr18:24218998:T:C	0	24218998	C	T
18	chr18:24220335:A:G	0	24220335	G	A
18	chr18:24221576:C:T	0	24221576	T	C
18	chr18:24223420:T:C	0	24223420	C	T
18	chr18:24223617:A:G	0	24223617	G	A
18	chr18:24224220:G:A	0	24224220	A	G
18	chr18:24224999:A:G	0	24224999	G	A
18	chr18:24225434:C:T	0	24225434	T	C
18	chr18:24226736:T:C	0	24226736	C	T
18	chr18:24226921:C:T	0	24226921	T	C
18	chr18:24228639:G:A	0	24228639	A	G
18	chr18:24229473:A:G	0	24229473	G	A
18	chr18:24230409:T:C	0	24230409	C	T
18	chr18:24231353:C:T	0	24231353	T	C
18	chr18:24231491:T:C	0	24231491	C	T
18	chr18:24231706:C:G	0	24231706	G	C
18	chr18:24231785:C:T	0	24231785	T	C
18	chr18:24231831:A:G	0	24231831	G	A
18	chr18:24233323:T:C	0	24233323	C	T
18	chr18:24233480:T:C	0	24233480	C	T
18	chr18:24234920:A:T	0	24234920	T	A
18	chr18:24235272:A:G	0	24235272	G	A
18	chr18:24236385:A:G	0	24236385	G	A
18	chr18:24237419:C:T	0	24237419	T	C
18	chr18:24237458:T:C	0	24237458	C	T
18	chr18:24237771:G:A	0	24237771	A	G
18	chr18:24238702:G:A	0	24238702	A	G
18	chr18:24239851:A:G	0	24239851	G	A
18	chr18:24240415:C:G	0	24240415	G	C
18	chr18:24240772:T:A	0	24240772	A	T
18	chr18:24241017:C:A	0	24241017	A	C
18	chr18:24241458:C:G	0	24241458	G	C
18	chr18:24242232:T:C	0	24242232	C	T
18	chr18:24242418:T:C	0	24242418	C	T
18	chr18:24243152:T:A	0	24243152	A	T
18	chr18:24243602:C:T	0	24243602	T	C
18	chr18:24243814:C:A	0	24243814	A	C
18	chr18:24243818:T:C	0	24243818	C	T
18	chr18:24245282:G:A	0	24245282	A	G
18	chr18:24246716:G:A	0	24246716	A	G
18	chr18:24247732:A:G	0	24247732	G	A
18	chr18:24247841:A:G	0	24247841	G	A
18	chr18:24248135:T:A	0	24248135	A	T
18	chr18:24248296:A:G	0	24248296	G	A
18	chr18:24248871:C:T	0	24248871	T	C
18	chr18:24249659:G:A	0	24249659	A	G
18	chr18:24249784:G:A	0	24249784	A	G
18	chr18:24249806:T:C	0	24249806	C	T
18	chr18:24250632:G:A	0	24250632	A	G
18	chr18:24251255:T:C	0	24251255	C	T
18	chr18:24251389:C:G	0	24251389	G	C
18	chr18:24252398:A:G	0	24252398	G	A
18	chr18:24252448:C:G	0	24252448	G	C
18	chr18:24252546:CA:C	0	24252546	C	CA
18	chr18:24252688:A:G	0	24252688	G	A
18	chr18:24253017:A:C	0	24253017	C	A
18	chr18:24253392:T:C	0	24253392	C	T
18	chr18:24253622:G:A	0	24253622	A	G
18	chr18:24254317:T:G	0	24254317	G	T
18	chr18:24254763:C:T	0	24254763	T	C
18	chr18:24255237:G:C	0	24255237	C	G
18	chr18:24255540:C:T	0	24255540	T	C
18	chr18:24255567:G:A	0	24255567	A	G
18	chr18:24256617:C:T	0	24256617	T	C
18	chr18:24256747:A:T	0	24256747	T	A
18	chr18:24257478:T:G	0	24257478	G	T
18	chr18:24257541:A:G	0	24257541	G	A
18	chr18:24257902:T:C	0	24257902	C	T
18	chr18:24259188:A:T	0	24259188	T	A
18	chr18:24259636:T:C	0	24259636	C	T
18	chr18:24262114:C:T	0	24262114	T	C
18	chr18:24262810:C:T	0	24262810	T	C
18	chr18:24263392:G:A	0	24263392	A	G
18	chr18:24263908:A:G	0	24263908	G	A
18	chr18:24265471:C:T	0	24265471	T	C
18	chr18:24265682:C:T	0	24265682	T	C
18	chr18:24265686:C:T	0	24265686	T	C
18	chr18:24266789:T:C	0	24266789	C	T
18	chr18:24266976:A:G	0	24266976	G	A
18	chr18:24267504:T:C	0	24267504	C	T
18	chr18:24268785:C:T	0	24268785	T	C
18	chr18:24269056:T:G	0	24269056	G	T
18	chr18:24269060:G:A	0	24269060	A	G
18	chr18:24270322:C:T	0	24270322	T	C
18	chr18:24270357:G:A	0	24270357	A	G
18	chr18:24270653:G:C	0	24270653	C	G
18	chr18:24271316:T:C	0	24271316	C	T
18	chr18:24271723:C:A	0	24271723	A	C
18	chr18:24272349:C:T	0	24272349	T	C
18	chr18:24272623:G:A	0	24272623	A	G
18	chr18:24272697:G:A	0	24272697	A	G
18	chr18:24273062:A:C	0	24273062	C	A
18	chr18:24273490:C:T	0	24273490	T	C
18	chr18:24274725:C:T	0	24274725	T	C
18	chr18:24274978:G:A	0	24274978	A	G
18	chr18:24276567:T:C	0	24276567	C	T
18	chr18:24277107:G:A	0	24277107	A	G
18	chr18:24277641:T:C	0	24277641	C	T
18	chr18:24277656:C:A	0	24277656	A	C
18	chr18:24278719:C:G	0	24278719	G	C
18	chr18:24278824:A:G	0	24278824	G	A
18	chr18:24280453:A:C	0	24280453	C	A
18	chr18:24280507:T:C	0	24280507	C	T
18	chr18:24281380:G:A	0	24281380	A	G
18	chr18:24281723:C:T	0	24281723	T	C
18	chr18:24281888:T:C	0	24281888	C	T
18	chr18:24284222:A:AT	0	24284222	AT	A
18	chr18:24284817:C:T	0	24284817	T	C
18	chr18:24286055:G:A	0	24286055	A	G
18	chr18:24286215:A:G	0	24286215	G	A
18	chr18:24287306:G:A	0	24287306	A	G
18	chr18:24288293:T:G	0	24288293	G	T
18	chr18:24290494:G:A	0	24290494	A	G
18	chr18:24290823:C:A	0	24290823	A	C
18	chr18:24291457:T:A	0	24291457	A	T
18	chr18:24291837:G:A	0	24291837	A	G
18	chr18:24294283:G:A	0	24294283	A	G
18	chr18:24295751:G:A	0	24295751	A	G
18	chr18:24296244:A:G	0	24296244	G	A
18	chr18:24296684:G:C	0	24296684	C	G
18	chr18:24297047:T:C	0	24297047	C	T
18	chr18:24297836:C:T	0	24297836	T	C
18	chr18:24298386:A:G	0	24298386	G	A
18	chr18:24298625:A:G	0	24298625	G	A
18	chr18:24299372:G:A	0	24299372	A	G
18	chr18:24299420:C:T	0	24299420	T	C
18	chr18:24299789:A:G	0	24299789	G	A
18	chr18:24301126:C:T	0	24301126	T	C
18	chr18:24301395:G:A	0	24301395	A	G
18	chr18:24302077:A:T	0	24302077	T	A
18	chr18:24303059:G:A	0	24303059	A	G
18	chr18:24303209:A:G	0	24303209	G	A
18	chr18:24303398:A:G	0	24303398	G	A
18	chr18:24303588:G:A	0	24303588	A	G
18	chr18:24304884:C:T	0	24304884	T	C
18	chr18:24305557:T:C	0	24305557	C	T
18	chr18:24306910:G:A	0	24306910	A	G
18	chr18:24307623:T:C	0	24307623	C	T
18	chr18:24307951:T:G	0	24307951	G	T
18	chr18:24307952:T:G	0	24307952	G	T
18	chr18:24308062:A:G	0	24308062	G	A
18	chr18:24309289:T:C	0	24309289	C	T
18	chr18:24309517:A:G	0	24309517	G	A
18	chr18:24309946:C:G	0	24309946	G	C
18	chr18:24309996:A:G	0	24309996	G	A
18	chr18:24310480:T:TA	0	24310480	TA	T
18	chr18:24310730:GAT:G	0	24310730	G	GAT
18	chr18:24311137:C:CA	0	24311137	CA	C
18	chr18:24311685:G:A	0	24311685	A	G
18	chr18:24311702:A:G	0	24311702	G	A
18	chr18:24311739:G:C	0	24311739	C	G
18	chr18:24311787:A:G	0	24311787	G	A
18	chr18:24312011:A:G	0	24312011	G	A
18	chr18:24312917:T:C	0	24312917	C	T
18	chr18:24313839:T:C	0	24313839	C	T
18	chr18:24314387:A:G	0	24314387	G	A
18	chr18:24314445:C:T	0	24314445	T	C
18	chr18:24314474:C:T	0	24314474	T	C
18	chr18:24314536:T:C	0	24314536	C	T
18	chr18:24315078:T:C	0	24315078	C	T
18	chr18:24316139:A:G	0	24316139	G	A
18	chr18:24317864:T:C	0	24317864	C	T
18	chr18:24318212:A:G	0	24318212	G	A
18	chr18:24318342:A:G	0	24318342	G	A
18	chr18:24318592:T:C	0	24318592	C	T
18	chr18:24319618:T:C	0	24319618	C	T
18	chr18:24320484:C:G	0	24320484	G	C
18	chr18:24320496:T:C	0	24320496	C	T
18	chr18:24321163:T:C	0	24321163	C	T
18	chr18:24321664:T:C	0	24321664	C	T
18	chr18:24321861:A:C	0	24321861	C	A
18	chr18:24321951:T:C	0	24321951	C	T
18	chr18:24322195:T:C	0	24322195	C	T
18	chr18:24322577:T:G	0	24322577	G	T
18	chr18:24323378:T:C	0	24323378	C	T
18	chr18:24324847:A:G	0	24324847	G	A
18	chr18:24325040:T:G	0	24325040	G	T
18	chr18:24325387:A:G	0	24325387	G	A
18	chr18:24325592:C:T	0	24325592	T	C
18	chr18:24326252:A:G	0	24326252	G	A
18	chr18:24326496:T:C	0	24326496	C	T
18	chr18:24326636:T:A	0	24326636	A	T
18	chr18:24327079:T:C	0	24327079	C	T
18	chr18:24327570:C:T	0	24327570	T	C
18	chr18:24327718:T:A	0	24327718	A	T
18	chr18:24328376:A:T	0	24328376	T	A
18	chr18:24328669:A:G	0	24328669	G	A
18	chr18:24329237:C:A	0	24329237	A	C
18	chr18:24330856:A:G	0	24330856	G	A
18	chr18:24331695:G:A	0	24331695	A	G
18	chr18:24332239:A:C	0	24332239	C	A
18	chr18:24333240:C:G	0	24333240	G	C
18	chr18:24338060:G:T	0	24338060	T	G
18	chr18:24338323:A:G	0	24338323	G	A
18	chr18:24338326:T:C	0	24338326	C	T
18	chr18:24338360:A:G	0	24338360	G	A
18	chr18:24339638:C:T	0	24339638	T	C
18	chr18:24340060:C:G	0	24340060	G	C
18	chr18:24340224:C:A	0	24340224	A	C
18	chr18:24340454:G:A	0	24340454	A	G
18	chr18:24340584:C:A	0	24340584	A	C
18	chr18:24341451:CCT:C	0	24341451	C	CCT
18	chr18:24344012:C:T	0	24344012	T	C
18	chr18:24344143:T:C	0	24344143	C	T
18	chr18:24344694:T:A	0	24344694	A	T
18	chr18:24344739:G:A	0	24344739	A	G
18	chr18:24345515:G:A	0	24345515	A	G
18	chr18:24345645:T:C	0	24345645	C	T
18	chr18:24345885:T:G	0	24345885	G	T
18	chr18:24346198:A:G	0	24346198	G	A
18	chr18:24349432:C:T	0	24349432	T	C
18	chr18:24349893:T:C	0	24349893	C	T
18	chr18:24350154:T:C	0	24350154	C	T
18	chr18:24350380:T:C	0	24350380	C	T
18	chr18:24351744:C:T	0	24351744	T	C
18	chr18:24351836:A:C	0	24351836	C	A
18	chr18:24352349:T:A	0	24352349	A	T
18	chr18:24352537:C:A	0	24352537	A	C
18	chr18:24352552:C:T	0	24352552	T	C
18	chr18:24352557:A:G	0	24352557	G	A
18	chr18:24353149:G:A	0	24353149	A	G
18	chr18:24353235:A:G	0	24353235	G	A
18	chr18:24353293:C:T	0	24353293	T	C
18	chr18:24353618:T:C	0	24353618	C	T
18	chr18:24354557:G:A	0	24354557	A	G
18	chr18:24354592:T:C	0	24354592	C	T
18	chr18:24355261:T:C	0	24355261	C	T
18	chr18:24355486:T:G	0	24355486	G	T
18	chr18:24355839:G:A	0	24355839	A	G
18	chr18:24355858:G:A	0	24355858	A	G
18	chr18:24357057:T:C	0	24357057	C	T
18	chr18:24357543:C:T	0	24357543	T	C
18	chr18:24358257:C:T	0	24358257	T	C
18	chr18:24358449:G:A	0	24358449	A	G
18	chr18:24358714:C:T	0	24358714	T	C
18	chr18:24359173:G:A	0	24359173	A	G
18	chr18:24359208:A:T	0	24359208	T	A
18	chr18:24359425:G:A	0	24359425	A	G
18	chr18:24359604:A:G	0	24359604	G	A
18	chr18:24360324:A:C	0	24360324	C	A
18	chr18:24360625:T:C	0	24360625	C	T
18	chr18:24361509:T:C	0	24361509	C	T
18	chr18:24361856:C:T	0	24361856	T	C
18	chr18:24362499:G:A	0	24362499	A	G
18	chr18:24362579:A:G	0	24362579	G	A
18	chr18:24363017:G:A	0	24363017	A	G
18	chr18:24363500:A:G	0	24363500	G	A
18	chr18:24363532:T:C	0	24363532	C	T
18	chr18:24363811:T:C	0	24363811	C	T
18	chr18:24363945:C:T	0	24363945	T	C
18	chr18:24364259:T:C	0	24364259	C	T
18	chr18:24365485:A:G	0	24365485	G	A
18	chr18:24374690:C:A	0	24374690	A	C
18	chr18:24376705:C:T	0	24376705	T	C
18	chr18:24381571:A:G	0	24381571	G	A
18	chr18:24383147:GT:G	0	24383147	G	GT
18	chr18:24384338:C:T	0	24384338	T	C
18	chr18:24384343:G:T	0	24384343	T	G
18	chr18:24385041:G:A	0	24385041	A	G
18	chr18:24385047:C:T	0	24385047	T	C
18	chr18:24385100:G:A	0	24385100	A	G
18	chr18:24385131:T:C	0	24385131	C	T
18	chr18:24385197:G:A	0	24385197	A	G
18	chr18:24386368:C:T	0	24386368	T	C
18	chr18:24386404:C:T	0	24386404	T	C
18	chr18:24386451:G:A	0	24386451	A	G
18	chr18:24387280:C:G	0	24387280	G	C
18	chr18:24388460:AAC:A	0	24388460	A	AAC
18	chr18:24389704:G:T	0	24389704	T	G
18	chr18:24390091:A:T	0	24390091	T	A
18	chr18:24390489:C:T	0	24390489	T	C
18	chr18:24390603:G:A	0	24390603	A	G
18	chr18:24391105:C:T	0	24391105	T	C
18	chr18:24391274:G:A	0	24391274	A	G
18	chr18:24392551:G:A	0	24392551	A	G
18	chr18:24393700:A:G	0	24393700	G	A
18	chr18:24395101:A:C	0	24395101	C	A
18	chr18:24395640:G:A	0	24395640	A	G
18	chr18:24398314:A:G	0	24398314	G	A
18	chr18:24398427:C:G	0	24398427	G	C
18	chr18:24398539:C:T	0	24398539	T	C
18	chr18:24398723:A:G	0	24398723	G	A
18	chr18:24398796:G:A	0	24398796	A	G
18	chr18:24399693:C:T	0	24399693	T	C
18	chr18:24400515:A:C	0	24400515	C	A
18	chr18:24400999:T:A	0	24400999	A	T
18	chr18:24401060:G:A	0	24401060	A	G
18	chr18:24401209:G:A	0	24401209	A	G
18	chr18:24402349:T:C	0	24402349	C	T
18	chr18:24402496:C:G	0	24402496	G	C
```
