## Supplementary material for "Characterization of shared and ancestry-specific signals driving complex traits using multi-ancestry fine-mapping": mesusieoutput

```
                 eur          afr      eur_afr
   [1,] 0.0001847899 0.0003057328 6.159664e-05
   [2,] 0.0001801321 0.0003057328 6.004405e-05
   [3,] 0.0001820413 0.0003057328 6.068042e-05
   [4,] 0.0002090542 0.0003057328 6.968472e-05
   [5,] 0.0002968682 0.0003057328 9.895604e-05
   [6,] 0.0002074684 0.0003057328 6.915614e-05
   [7,] 0.0002073845 0.0003057328 6.912817e-05
   [8,] 0.0002091617 0.0003057328 6.972057e-05
   [9,] 0.0002310927 0.0003057328 7.703092e-05
  [10,] 0.0004260593 0.0003057328 1.420198e-04
  [11,] 0.0002128196 0.0003057328 7.093988e-05
  [12,] 0.0002148247 0.0003057328 7.160824e-05
  [13,] 0.0002254540 0.0003057328 7.515135e-05
  [14,] 0.0004350636 0.0003057328 1.450212e-04
  [15,] 0.0002468582 0.0003057328 8.228611e-05
  [16,] 0.0002728246 0.0003057328 9.094154e-05
  [17,] 0.0004443929 0.0003057328 1.476262e-04
  [18,] 0.0002360836 0.0003057328 7.869452e-05
  [19,] 0.0004265225 0.0003057328 1.421741e-04
  [20,] 0.0003019042 0.0003057328 1.006347e-04
  [21,] 0.0004201687 0.0003057328 1.400562e-04
  [22,] 0.0002245301 0.0003057328 7.484341e-05
  [23,] 0.0001848045 0.0003057328 6.160148e-05
  [24,] 0.0002029627 0.0003057328 6.765424e-05
  [25,] 0.0002119622 0.0003057328 7.065406e-05
  [26,] 0.0002381267 0.0003057328 7.937556e-05
  [27,] 0.0002227041 0.0003057328 7.423473e-05
  [28,] 0.0001831740 0.0003057328 6.105800e-05
  [29,] 0.0002020113 0.0003057328 6.733709e-05
  [30,] 0.0002042424 0.0003057328 6.808081e-05
  [31,] 0.0002334931 0.0003057328 7.783102e-05
  [32,] 0.0002138535 0.0003057328 7.128451e-05
  [33,] 0.0002151411 0.0003057328 7.171370e-05
  [34,] 0.0003657250 0.0003057328 1.219083e-04
  [35,] 0.0001918144 0.0003057328 6.393813e-05
  [36,] 0.0005634618 0.0003057328 2.051800e-04
  [37,] 0.0003583098 0.0003057328 1.194366e-04
  [38,] 0.0005356276 0.0003057328 1.943716e-04
  [39,] 0.0004509093 0.0003057328 1.622644e-04
  [40,] 0.0003777070 0.0003057328 1.259023e-04
  [41,] 0.0003589284 0.0003057328 1.196428e-04
  [42,] 0.0003264962 0.0003057328 1.163812e-04
  [43,] 0.0026095361 0.0003057328 1.009119e-03
  [44,] 0.0003453248 0.0003057328 1.151083e-04
  [45,] 0.0003417976 0.0003057328 1.214585e-04
  [46,] 0.0005758400 0.0003057328 2.080896e-04
  [47,] 0.0006114848 0.0003057328 2.212056e-04
  [48,] 0.0006456855 0.0003057328 2.348137e-04
  [49,] 0.0003675665 0.0003057328 1.225222e-04
  [50,] 0.0004694657 0.0003057328 1.714520e-04
  [51,] 0.0002450606 0.0003057328 8.168689e-05
  [52,] 0.0005281277 0.0003057328 1.917901e-04
  [53,] 0.0002817765 0.0003057328 9.392550e-05
  [54,] 0.0003133973 0.0003057328 1.119049e-04
  [55,] 0.0003605285 0.0003057328 1.201762e-04
  [56,] 0.0005022337 0.0003057328 1.808677e-04
  [57,] 0.0003591737 0.0003057328 1.197246e-04
  [58,] 0.0002552494 0.0003057328 8.508313e-05
  [59,] 0.0002901059 0.0003057328 9.670197e-05
  [60,] 0.0003712704 0.0003057328 1.237568e-04
  [61,] 0.0003635096 0.0003057328 1.211698e-04
  [62,] 0.0005251077 0.0003057328 1.859570e-04
  [63,] 0.0003837537 0.0003057328 1.279179e-04
  [64,] 0.0002253351 0.0003057328 7.511169e-05
  [65,] 0.0003753081 0.0003057328 1.251027e-04
  [66,] 0.0002453141 0.0003057328 8.177137e-05
  [67,] 0.0003357391 0.0003057328 1.180606e-04
  [68,] 0.0003674742 0.0003057328 1.224914e-04
  [69,] 0.0003252552 0.0003057328 1.084184e-04
  [70,] 0.0002313039 0.0003057328 7.710129e-05
  [71,] 0.0003838184 0.0003057328 1.279395e-04
  [72,] 0.0003856579 0.0003057328 1.285526e-04
  [73,] 0.0002467848 0.0003057328 8.715366e-05
  [74,] 0.0003500385 0.0003057328 1.229243e-04
  [75,] 0.0002237686 0.0003057328 7.458952e-05
  [76,] 0.0007802885 0.0003057328 2.915760e-04
  [77,] 0.0002871241 0.0003057328 1.027899e-04
  [78,] 0.0013801357 0.0003057328 5.245047e-04
  [79,] 0.0003717960 0.0003057328 1.345552e-04
  [80,] 0.0002250150 0.0003057328 7.500499e-05
  [81,] 0.0003852645 0.0003057328 1.284215e-04
  [82,] 0.0002918396 0.0003057328 1.036297e-04
  [83,] 0.0002333530 0.0003057328 7.778434e-05
  [84,] 0.0003658730 0.0003057328 1.219577e-04
  [85,] 0.0002263138 0.0003057328 7.543791e-05
  [86,] 0.0003729521 0.0003057328 1.246506e-04
  [87,] 0.0003115956 0.0003057328 1.112719e-04
  [88,] 0.0003771407 0.0003057328 1.257135e-04
  [89,] 0.0002411149 0.0003057328 8.037164e-05
  [90,] 0.0003655455 0.0003057328 1.339123e-04
  [91,] 0.0003311103 0.0003057328 1.103701e-04
  [92,] 0.0005095826 0.0003057328 1.860456e-04
  [93,] 0.0002582134 0.0003057328 8.607113e-05
  [94,] 0.0002653731 0.0003057328 8.845767e-05
  [95,] 0.0003857928 0.0003057328 1.285976e-04
  [96,] 0.0004424543 0.0003057328 1.629253e-04
  [97,] 0.0004240679 0.0003057328 1.558685e-04
  [98,] 0.0004226472 0.0003057328 1.551839e-04
  [99,] 0.0003435847 0.0003057328 1.244317e-04
 [100,] 0.0003344019 0.0003057328 1.209405e-04
 [101,] 0.0002584271 0.0003057328 8.614235e-05
 [102,] 0.0003751058 0.0003057328 1.250353e-04
 [103,] 0.0003187649 0.0003057328 1.153020e-04
 [104,] 0.0003234890 0.0003057328 1.173477e-04
 [105,] 0.0004186390 0.0003057328 1.546730e-04
 [106,] 0.0002018042 0.0003057328 6.726805e-05
 [107,] 0.0003647204 0.0003057328 1.215734e-04
 [108,] 0.0002356546 0.0003057328 7.855151e-05
 [109,] 0.0004133785 0.0003057328 1.461940e-04
 [110,] 0.0002975575 0.0003057328 1.057484e-04
 [111,] 0.0003259158 0.0003057328 1.176401e-04
 [112,] 0.0003967293 0.0003057328 1.452281e-04
 [113,] 0.0003131418 0.0003057328 1.131229e-04
 [114,] 0.0002546124 0.0003057328 8.487080e-05
 [115,] 0.0003638720 0.0003057328 1.318458e-04
 [116,] 0.0003220043 0.0003057328 1.073348e-04
 [117,] 0.0003653000 0.0003057328 1.217667e-04
 [118,] 0.0003300852 0.0003057328 1.190615e-04
 [119,] 0.0003331768 0.0003057328 1.202656e-04
 [120,] 0.0003124889 0.0003057328 1.125255e-04
 [121,] 0.0003219046 0.0003057328 1.158899e-04
 [122,] 0.0003194942 0.0003057328 1.152431e-04
 [123,] 0.0003268564 0.0003057328 1.179573e-04
 [124,] 0.0003184309 0.0003057328 1.144489e-04
 [125,] 0.0003826098 0.0003057328 1.275366e-04
 [126,] 0.0003179267 0.0003057328 1.129785e-04
 [127,] 0.0002066732 0.0003057328 6.889105e-05
 [128,] 0.0003490791 0.0003057328 1.163597e-04
 [129,] 0.0003823653 0.0003057328 1.281983e-04
 [130,] 0.0003171711 0.0003057328 1.156573e-04
 [131,] 0.0002700961 0.0003057328 9.003204e-05
 [132,] 0.0001865876 0.0003057328 6.219585e-05
 [133,] 0.0003033478 0.0003057328 1.101071e-04
 [134,] 0.0003211225 0.0003057328 1.161434e-04
 [135,] 0.0001864195 0.0003057328 6.213983e-05
 [136,] 0.0004048007 0.0003057328 1.366049e-04
 [137,] 0.0003588610 0.0003057328 1.196204e-04
 [138,] 0.0003030396 0.0003057328 1.075956e-04
 [139,] 0.0003059377 0.0003057328 1.108449e-04
 [140,] 0.0001885221 0.0003057328 6.284069e-05
 [141,] 0.0001869359 0.0003057328 6.231196e-05
 [142,] 0.0002987385 0.0003057328 1.088347e-04
 [143,] 0.0002868282 0.0003057328 1.011463e-04
 [144,] 0.0001866208 0.0003057328 6.220694e-05
 [145,] 0.0002644529 0.0003057328 8.815096e-05
 [146,] 0.0006107322 0.0003057328 2.226031e-04
 [147,] 0.0004745269 0.0003057328 1.727724e-04
 [148,] 0.0004748715 0.0003057328 1.722029e-04
 [149,] 0.0003125506 0.0003057328 1.126096e-04
 [150,] 0.0013997144 0.0003057328 4.603973e-04
 [151,] 0.0006319444 0.0003057328 2.026374e-04
 [152,] 0.0004884299 0.0003057328 1.779055e-04
 [153,] 0.0004342474 0.0003057328 1.581717e-04
 [154,] 0.0004540017 0.0003057328 1.655687e-04
 [155,] 0.0003506744 0.0003057328 1.168915e-04
 [156,] 0.0006937181 0.0003057328 2.451847e-04
 [157,] 0.0003187642 0.0003057328 1.062547e-04
 [158,] 0.0007142319 0.0003057328 2.430774e-04
 [159,] 0.0007292155 0.0003057328 2.497592e-04
 [160,] 0.0002251971 0.0003057328 7.506568e-05
 [161,] 0.0003334749 0.0003057328 1.111583e-04
 [162,] 0.0007028067 0.0003057328 2.394674e-04
 [163,] 0.0018725944 0.0003057328 6.516333e-04
 [164,] 0.0002428497 0.0003057328 8.094989e-05
 [165,] 0.0021605944 0.0003057328 7.679261e-04
 [166,] 0.0003303497 0.0003057328 1.101166e-04
 [167,] 0.0019827904 0.0003057328 6.949697e-04
 [168,] 0.0010221480 0.0003057328 3.511173e-04
 [169,] 0.0030360538 0.0003057328 1.080512e-03
 [170,] 0.0036125973 0.0003057328 1.300308e-03
 [171,] 0.0002478905 0.0003057328 8.263016e-05
 [172,] 0.0073237352 0.0003057328 2.610420e-03
 [173,] 0.0003305482 0.0003057328 1.101827e-04
 [174,] 0.0003101785 0.0003057328 1.033929e-04
 [175,] 0.0142028501 0.0003057328 4.559095e-03
 [176,] 0.0004310383 0.0003057328 1.439635e-04
 [177,] 0.0132711562 0.0003057328 4.478704e-03
 [178,] 0.0259590703 0.0003057328 9.322943e-03
 [179,] 0.0158420745 0.0003057328 5.483892e-03
 [180,] 0.0135583168 0.0003057328 4.667752e-03
 [181,] 0.0002451628 0.0003057328 8.172092e-05
 [182,] 0.0005272047 0.0003057328 1.885756e-04
 [183,] 0.0003106219 0.0003057328 1.035406e-04
 [184,] 0.0121242315 0.0003057328 3.968533e-03
 [185,] 0.0003186703 0.0003057328 1.062234e-04
 [186,] 0.0131642809 0.0003057328 4.500991e-03
 [187,] 0.0123466712 0.0003057328 4.037814e-03
 [188,] 0.0124893286 0.0003057328 4.039106e-03
 [189,] 0.0110868330 0.0003057328 3.632289e-03
 [190,] 0.0002498682 0.0003057328 8.636836e-05
 [191,] 0.0019161309 0.0003057328 6.500875e-04
 [192,] 0.0003272955 0.0003057328 1.090985e-04
 [193,] 0.0161534254 0.0003057328 5.194816e-03
 [194,] 0.0171829246 0.0003057328 5.479633e-03
 [195,] 0.0003397903 0.0003057328 1.132634e-04
 [196,] 0.0003220206 0.0003057328 1.073402e-04
 [197,] 0.0002174508 0.0003057328 7.248359e-05
 [198,] 0.0002460604 0.0003057328 8.202013e-05
 [199,] 0.0003457188 0.0003057328 1.152396e-04
 [200,] 0.0138761255 0.0003057328 4.571828e-03
 [201,] 0.0003167522 0.0003057328 1.055841e-04
 [202,] 0.0003272904 0.0003057328 1.090968e-04
 [203,] 0.0050784438 0.0003057328 1.767950e-03
 [204,] 0.0005580176 0.0003057328 1.921371e-04
 [205,] 0.0004685174 0.0003057328 1.557269e-04
 [206,] 0.0005177554 0.0003057328 1.786455e-04
 [207,] 0.0002315002 0.0003057328 7.716674e-05
 [208,] 0.0002486751 0.0003057328 8.289171e-05
 [209,] 0.0016728489 0.0003057328 5.622739e-04
 [210,] 0.0120067352 0.0003057328 3.928739e-03
 [211,] 0.0115025026 0.0003057328 3.726827e-03
 [212,] 0.0015445422 0.0003057328 5.184984e-04
 [213,] 0.0037165573 0.0003057328 1.237801e-03
 [214,] 0.0017959628 0.0003057328 6.038774e-04
 [215,] 0.0111378129 0.0003057328 3.791808e-03
 [216,] 0.0002467907 0.0003057328 8.226356e-05
 [217,] 0.0002348329 0.0003057328 7.827764e-05
 [218,] 0.0003163587 0.0003057328 1.054529e-04
 [219,] 0.0003287380 0.0003057328 1.095793e-04
 [220,] 0.0103772187 0.0003057328 3.382571e-03
 [221,] 0.0002863602 0.0003057328 9.545339e-05
 [222,] 0.0002852486 0.0003057328 9.508287e-05
 [223,] 0.0107126429 0.0003057328 3.498771e-03
 [224,] 0.0114108336 0.0003057328 3.730237e-03
 [225,] 0.0002492749 0.0003057328 8.309163e-05
 [226,] 0.0099115369 0.0003057328 3.446598e-03
 [227,] 0.0015999772 0.0003057328 5.427838e-04
 [228,] 0.0002257250 0.0003057328 7.524166e-05
 [229,] 0.0002358134 0.0003057328 7.860445e-05
 [230,] 0.0002751241 0.0003057328 9.170801e-05
 [231,] 0.0003143321 0.0003057328 1.047774e-04
 [232,] 0.0060832321 0.0003057328 2.027853e-03
 [233,] 0.0057201170 0.0003057328 1.852121e-03
 [234,] 0.0008801690 0.0003057328 2.964353e-04
 [235,] 0.0003261282 0.0003057328 1.087094e-04
 [236,] 0.0008414014 0.0003057328 2.849362e-04
 [237,] 0.0003289435 0.0003057328 1.096478e-04
 [238,] 0.0003171129 0.0003057328 1.057043e-04
 [239,] 0.0003172020 0.0003057328 1.057340e-04
 [240,] 0.0002817679 0.0003057328 9.392262e-05
 [241,] 0.0005835235 0.0003057328 1.949541e-04
 [242,] 0.0002473105 0.0003057328 8.243680e-05
 [243,] 0.0003046708 0.0003057328 1.031808e-04
 [244,] 0.0002573465 0.0003057328 8.578215e-05
 [245,] 0.0026478981 0.0003057328 1.065621e-03
 [246,] 0.0005297198 0.0003057328 1.765733e-04
 [247,] 0.0002037582 0.0003057328 6.791939e-05
 [248,] 0.0004300383 0.0003057328 1.396221e-04
 [249,] 0.0001947480 0.0003057328 6.491599e-05
 [250,] 0.0001951537 0.0003057328 6.505124e-05
 [251,] 0.0004222267 0.0003057328 1.374353e-04
 [252,] 0.0006554413 0.0003057328 2.110119e-04
 [253,] 0.0004751298 0.0003057328 1.583766e-04
 [254,] 0.0002377102 0.0003057328 7.588006e-05
 [255,] 0.0002903539 0.0003057328 9.678464e-05
 [256,] 0.0005031126 0.0003057328 1.677042e-04
 [257,] 0.0004046861 0.0003057328 1.269336e-04
 [258,] 0.0004739757 0.0003057328 1.597833e-04
 [259,] 0.0005165236 0.0003057328 1.721745e-04
 [260,] 0.0002865419 0.0003057328 9.551396e-05
 [261,] 0.0002857214 0.0003057328 9.524047e-05
 [262,] 0.0002793348 0.0003057328 9.311162e-05
 [263,] 0.0002790290 0.0003057328 9.300968e-05
 [264,] 0.0001977829 0.0003057328 6.592763e-05
 [265,] 0.0002849601 0.0003057328 9.498670e-05
 [266,] 0.0002853836 0.0003057328 9.512788e-05
 [267,] 0.0002852651 0.0003057328 9.508839e-05
 [268,] 0.0003609768 0.0003057328 1.180504e-04
 [269,] 0.0002821606 0.0003057328 9.405354e-05
 [270,] 0.0002313946 0.0003057328 7.713152e-05
 [271,] 0.0005103965 0.0003057328 1.701322e-04
 [272,] 0.0004825532 0.0003057328 1.608511e-04
 [273,] 0.0002311400 0.0003057328 7.704668e-05
 [274,] 0.0005264036 0.0003057328 1.754679e-04
 [275,] 0.0002060140 0.0003057328 6.867132e-05
 [276,] 0.0002706913 0.0003057328 9.023047e-05
 [277,] 0.0002168090 0.0003057328 7.226968e-05
 [278,] 0.0002338445 0.0003057328 7.794819e-05
 [279,] 0.0002837823 0.0003057328 9.459411e-05
 [280,] 0.0003318564 0.0003057328 1.106188e-04
 [281,] 0.0002321331 0.0003057328 7.737769e-05
 [282,] 0.0004505266 0.0003057328 1.395932e-04
 [283,] 0.0004982779 0.0003057328 1.660927e-04
 [284,] 0.0004267618 0.0003057328 1.321072e-04
 [285,] 0.0004972644 0.0003057328 1.657548e-04
 [286,] 0.0002606501 0.0003057328 8.688337e-05
 [287,] 0.0007192959 0.0003057328 2.397653e-04
 [288,] 0.0004791252 0.0003057328 1.631540e-04
 [289,] 0.0004791701 0.0003057328 1.597234e-04
 [290,] 0.0002026629 0.0003057328 6.755431e-05
 [291,] 0.0002161067 0.0003057328 7.203558e-05
 [292,] 0.0002773835 0.0003057328 9.246116e-05
 [293,] 0.0002335721 0.0003057328 7.785738e-05
 [294,] 0.0002161556 0.0003057328 7.205188e-05
 [295,] 0.0002379442 0.0003057328 7.931475e-05
 [296,] 0.0002307533 0.0003057328 7.691776e-05
 [297,] 0.0002545527 0.0003057328 8.485090e-05
 [298,] 0.0002457255 0.0003057328 8.190852e-05
 [299,] 0.0002440055 0.0003057328 8.133517e-05
 [300,] 0.0002453172 0.0003057328 8.177241e-05
 [301,] 0.0002333751 0.0003057328 7.779170e-05
 [302,] 0.0002288401 0.0003057328 7.628003e-05
 [303,] 0.0002104447 0.0003057328 7.014824e-05
 [304,] 0.0003154937 0.0003057328 1.051646e-04
 [305,] 0.0002246206 0.0003057328 7.487357e-05
 [306,] 0.0002348728 0.0003057328 7.829094e-05
 [307,] 0.0002116426 0.0003057328 7.054753e-05
 [308,] 0.0002132626 0.0003057328 7.108751e-05
 [309,] 0.0002124821 0.0003057328 7.082738e-05
 [310,] 0.0002896877 0.0003057328 9.656256e-05
 [311,] 0.0002132739 0.0003057328 7.109130e-05
 [312,] 0.0002123799 0.0003057328 7.079332e-05
 [313,] 0.0002097378 0.0003057328 6.991261e-05
 [314,] 0.0002225628 0.0003057328 7.418760e-05
 [315,] 0.0002108858 0.0003057328 7.029526e-05
 [316,] 0.0002134125 0.0003057328 7.113748e-05
 [317,] 0.0002693807 0.0003057328 8.979358e-05
 [318,] 0.0002338222 0.0003057328 7.794075e-05
 [319,] 0.0002757978 0.0003057328 9.193260e-05
 [320,] 0.0002298765 0.0003057328 7.662551e-05
 [321,] 0.0002314498 0.0003057328 7.714994e-05
 [322,] 0.0002174449 0.0003057328 7.248164e-05
 [323,] 0.0002219174 0.0003057328 7.397245e-05
 [324,] 0.0002107143 0.0003057328 7.023812e-05
 [325,] 0.0002115992 0.0003057328 7.053306e-05
 [326,] 0.0002162484 0.0003057328 7.208282e-05
 [327,] 0.0002197666 0.0003057328 7.325553e-05
 [328,] 0.0003677639 0.0003057328 1.225880e-04
 [329,] 0.0002272708 0.0003057328 7.575694e-05
 [330,] 0.0002202583 0.0003057328 7.341945e-05
 [331,] 0.0002197534 0.0003057328 7.325113e-05
 [332,] 0.0002122934 0.0003057328 7.076447e-05
 [333,] 0.0002165483 0.0003057328 7.218277e-05
 [334,] 0.0002503726 0.0003057328 8.345752e-05
 [335,] 0.0002156415 0.0003057328 7.188051e-05
 [336,] 0.0002693796 0.0003057328 8.979319e-05
 [337,] 0.0002113063 0.0003057328 7.043544e-05
 [338,] 0.0002511865 0.0003057328 8.372885e-05
 [339,] 0.0006436785 0.0003057328 2.161415e-04
 [340,] 0.0002700050 0.0003057328 9.000167e-05
 [341,] 0.0004824484 0.0003057328 1.608161e-04
 [342,] 0.0002183567 0.0003057328 7.278557e-05
 [343,] 0.0002090270 0.0003057328 6.967567e-05
 [344,] 0.0002167725 0.0003057328 7.225751e-05
 [345,] 0.0002236482 0.0003057328 7.454938e-05
 [346,] 0.0002132878 0.0003057328 7.109593e-05
 [347,] 0.0002781319 0.0003057328 9.271062e-05
 [348,] 0.0008002160 0.0003057328 2.671717e-04
 [349,] 0.0002761110 0.0003057328 9.203699e-05
 [350,] 0.0005972243 0.0003057328 1.990747e-04
 [351,] 0.0002987639 0.0003057328 9.958797e-05
 [352,] 0.0006277408 0.0003057328 2.092469e-04
 [353,] 0.0002258702 0.0003057328 7.529007e-05
 [354,] 0.0002315897 0.0003057328 7.719658e-05
 [355,] 0.0002302384 0.0003057328 7.674612e-05
 [356,] 0.0002238723 0.0003057328 7.462411e-05
 [357,] 0.0005262670 0.0003057328 1.754223e-04
 [358,] 0.0002266046 0.0003057328 7.553487e-05
 [359,] 0.0006069424 0.0003057328 2.023141e-04
 [360,] 0.0005865680 0.0003057328 1.955227e-04
 [361,] 0.0002250647 0.0003057328 7.502158e-05
 [362,] 0.0002566784 0.0003057328 8.555946e-05
 [363,] 0.0002633146 0.0003057328 8.777154e-05
 [364,] 0.0005921536 0.0003057328 2.015801e-04
 [365,] 0.0005715711 0.0003057328 1.905237e-04
 [366,] 0.0002256458 0.0003057328 7.521528e-05
 [367,] 0.0006012973 0.0003057328 2.009460e-04
 [368,] 0.0002132580 0.0003057328 7.108598e-05
 [369,] 0.0002757462 0.0003057328 9.191541e-05
 [370,] 0.0005172523 0.0003057328 1.724174e-04
 [371,] 0.0002843391 0.0003057328 9.477970e-05
 [372,] 0.0005370598 0.0003057328 1.790199e-04
 [373,] 0.0005113281 0.0003057328 1.704427e-04
 [374,] 0.0002224856 0.0003057328 7.416185e-05
 [375,] 0.0005330427 0.0003057328 1.776808e-04
 [376,] 0.0005536777 0.0003057328 1.845592e-04
 [377,] 0.0004988388 0.0003057328 1.662796e-04
 [378,] 0.0005757288 0.0003057328 1.919096e-04
 [379,] 0.0002246977 0.0003057328 7.489922e-05
 [380,] 0.0005965067 0.0003057328 2.057717e-04
 [381,] 0.0001903601 0.0003057328 6.345338e-05
 [382,] 0.0002384640 0.0003057328 7.948799e-05
 [383,] 0.0005435693 0.0003057328 1.811897e-04
 [384,] 0.0005813581 0.0003057328 1.965696e-04
 [385,] 0.0005327316 0.0003057328 1.775772e-04
 [386,] 0.0005190574 0.0003057328 1.730191e-04
 [387,] 0.0002446618 0.0003057328 8.155393e-05
 [388,] 0.0002448986 0.0003057328 8.163287e-05
 [389,] 0.0002466309 0.0003057328 8.221032e-05
 [390,] 0.0005322046 0.0003057328 1.774015e-04
 [391,] 0.0002180305 0.0003057328 7.267682e-05
 [392,] 0.0005318822 0.0003057328 1.772941e-04
 [393,] 0.0005391599 0.0003057328 1.797200e-04
 [394,] 0.0005454457 0.0003057328 1.818152e-04
 [395,] 0.0005691867 0.0003057328 1.897289e-04
 [396,] 0.0005647876 0.0003057328 1.882625e-04
 [397,] 0.0005959539 0.0003057328 2.069619e-04
 [398,] 0.0002136033 0.0003057328 7.120108e-05
 [399,] 0.0002064390 0.0003057328 6.881300e-05
 [400,] 0.0002456754 0.0003057328 8.189180e-05
 [401,] 0.0005780828 0.0003057328 1.926943e-04
 [402,] 0.0005918215 0.0003057328 2.006984e-04
 [403,] 0.0002519697 0.0003057328 8.398990e-05
 [404,] 0.0006046703 0.0003057328 2.072358e-04
 [405,] 0.0005611823 0.0003057328 1.870607e-04
 [406,] 0.0002557931 0.0003057328 8.526438e-05
 [407,] 0.0003520127 0.0003057328 1.173376e-04
 [408,] 0.0005288769 0.0003057328 1.762923e-04
 [409,] 0.0002158505 0.0003057328 7.195015e-05
 [410,] 0.0005591682 0.0003057328 1.863894e-04
 [411,] 0.0002157265 0.0003057328 7.190883e-05
 [412,] 0.0005968547 0.0003057328 1.989516e-04
 [413,] 0.0006102481 0.0003057328 2.107545e-04
 [414,] 0.0005865028 0.0003057328 1.955009e-04
 [415,] 0.0002671366 0.0003057328 8.904554e-05
 [416,] 0.0006037066 0.0003057328 2.066903e-04
 [417,] 0.0006348073 0.0003057328 2.220008e-04
 [418,] 0.0002694233 0.0003057328 8.980777e-05
 [419,] 0.0002684942 0.0003057328 8.949808e-05
 [420,] 0.0006641107 0.0003057328 2.326728e-04
 [421,] 0.0005970549 0.0003057328 1.990183e-04
 [422,] 0.0006258155 0.0003057328 2.167926e-04
 [423,] 0.0005811550 0.0003057328 1.937183e-04
 [424,] 0.0003484776 0.0003057328 1.161592e-04
 [425,] 0.0005872907 0.0003057328 1.957635e-04
 [426,] 0.0005945866 0.0003057328 1.981955e-04
 [427,] 0.0006185123 0.0003057328 2.124810e-04
 [428,] 0.0006373454 0.0003057328 2.235836e-04
 [429,] 0.0002094427 0.0003057328 6.981423e-05
 [430,] 0.0006962742 0.0003057328 2.443464e-04
 [431,] 0.0002139633 0.0003057328 7.132108e-05
 [432,] 0.0005929130 0.0003057328 1.976376e-04
 [433,] 0.0006415958 0.0003057328 2.155746e-04
 [434,] 0.0002712292 0.0003057328 9.040972e-05
 [435,] 0.0006849131 0.0003057328 2.360128e-04
 [436,] 0.0002928893 0.0003057328 9.762976e-05
 [437,] 0.0004544813 0.0003057328 1.514937e-04
 [438,] 0.0002190614 0.0003057328 7.302048e-05
 [439,] 0.0002202456 0.0003057328 7.341521e-05
 [440,] 0.0002204017 0.0003057328 7.346725e-05
 [441,] 0.0002226860 0.0003057328 7.422866e-05
 [442,] 0.0002203597 0.0003057328 7.345323e-05
 [443,] 0.0002204624 0.0003057328 7.348747e-05
 [444,] 0.0002203904 0.0003057328 7.346348e-05
 [445,] 0.0002193974 0.0003057328 7.313245e-05
 [446,] 0.0002569487 0.0003057328 8.564955e-05
 [447,] 0.0001939803 0.0003057328 6.466011e-05
 [448,] 0.0002204988 0.0003057328 7.349960e-05
 [449,] 0.0002213894 0.0003057328 7.379646e-05
 [450,] 0.0002206404 0.0003057328 7.354681e-05
 [451,] 0.0002203799 0.0003057328 7.345997e-05
 [452,] 0.0002203685 0.0003057328 7.345618e-05
 [453,] 0.0002204908 0.0003057328 7.349695e-05
 [454,] 0.0002204613 0.0003057328 7.348709e-05
 [455,] 0.0002206381 0.0003057328 7.354603e-05
 [456,] 0.0002199675 0.0003057328 7.332248e-05
 [457,] 0.0002206069 0.0003057328 7.353563e-05
 [458,] 0.0002291519 0.0003057328 7.638395e-05
 [459,] 0.0002959691 0.0003057328 9.865636e-05
 [460,] 0.0002214686 0.0003057328 7.382286e-05
 [461,] 0.0002200100 0.0003057328 7.333666e-05
 [462,] 0.0002209385 0.0003057328 7.364617e-05
 [463,] 0.0002465878 0.0003057328 8.219594e-05
 [464,] 0.0002206935 0.0003057328 7.356449e-05
 [465,] 0.0002205513 0.0003057328 7.351709e-05
 [466,] 0.0002207430 0.0003057328 7.358101e-05
 [467,] 0.0002208693 0.0003057328 7.362310e-05
 [468,] 0.0002205768 0.0003057328 7.352559e-05
 [469,] 0.0002210144 0.0003057328 7.367147e-05
 [470,] 0.0002177580 0.0003057328 7.258601e-05
 [471,] 0.0002203980 0.0003057328 7.346601e-05
 [472,] 0.0002303894 0.0003057328 7.679648e-05
 [473,] 0.0002205140 0.0003057328 7.350468e-05
 [474,] 0.0002207438 0.0003057328 7.358127e-05
 [475,] 0.0002209281 0.0003057328 7.364269e-05
 [476,] 0.0002000688 0.0003057328 6.668959e-05
 [477,] 0.0002206958 0.0003057328 7.356527e-05
 [478,] 0.0002200148 0.0003057328 7.333827e-05
 [479,] 0.0002205077 0.0003057328 7.350257e-05
 [480,] 0.0002207141 0.0003057328 7.357138e-05
 [481,] 0.0002228567 0.0003057328 7.428558e-05
 [482,] 0.0003222161 0.0003057328 1.074053e-04
 [483,] 0.0002310228 0.0003057328 7.700762e-05
 [484,] 0.0002206417 0.0003057328 7.354725e-05
 [485,] 0.0002207121 0.0003057328 7.357069e-05
 [486,] 0.0002206952 0.0003057328 7.356507e-05
 [487,] 0.0002208739 0.0003057328 7.362464e-05
 [488,] 0.0002206789 0.0003057328 7.355964e-05
 [489,] 0.0002192951 0.0003057328 7.309836e-05
 [490,] 0.0002486566 0.0003057328 8.288555e-05
 [491,] 0.0002493655 0.0003057328 8.312184e-05
 [492,] 0.0003222271 0.0003057328 1.074090e-04
 [493,] 0.0002108444 0.0003057328 7.028146e-05
 [494,] 0.0002564228 0.0003057328 8.547427e-05
 [495,] 0.0002221496 0.0003057328 7.404986e-05
 [496,] 0.0002189284 0.0003057328 7.297615e-05
 [497,] 0.0002213564 0.0003057328 7.378545e-05
 [498,] 0.0002208598 0.0003057328 7.361994e-05
 [499,] 0.0002185461 0.0003057328 7.284869e-05
 [500,] 0.0002217194 0.0003057328 7.390648e-05
 [501,] 0.0001867236 0.0003057328 6.224122e-05
 [502,] 0.0002017665 0.0003057328 6.725550e-05
 [503,] 0.0002189214 0.0003057328 7.297381e-05
 [504,] 0.0002126242 0.0003057328 7.087473e-05
 [505,] 0.0002202397 0.0003057328 7.341323e-05
 [506,] 0.0002208912 0.0003057328 7.363040e-05
 [507,] 0.0002246894 0.0003057328 7.489647e-05
 [508,] 0.0002204983 0.0003057328 7.349943e-05
 [509,] 0.0002216572 0.0003057328 7.388572e-05
 [510,] 0.0002713526 0.0003057328 9.045086e-05
 [511,] 0.0002242131 0.0003057328 7.473769e-05
 [512,] 0.0002225667 0.0003057328 7.418888e-05
 [513,] 0.0002111794 0.0003057328 7.039314e-05
 [514,] 0.0002227736 0.0003057328 7.425786e-05
 [515,] 0.0002116200 0.0003057328 7.053999e-05
 [516,] 0.0002206902 0.0003057328 7.356342e-05
 [517,] 0.0002239400 0.0003057328 7.464668e-05
 [518,] 0.0002182750 0.0003057328 7.275832e-05
 [519,] 0.0002228774 0.0003057328 7.429246e-05
 [520,] 0.0002708833 0.0003057328 9.029444e-05
 [521,] 0.0002136226 0.0003057328 7.120755e-05
 [522,] 0.0002604636 0.0003057328 8.682120e-05
 [523,] 0.0002189779 0.0003057328 7.299262e-05
 [524,] 0.0005385524 0.0003057328 1.795174e-04
 [525,] 0.0002205172 0.0003057328 7.350571e-05
 [526,] 0.0002788553 0.0003057328 9.295177e-05
 [527,] 0.0004717725 0.0003057328 1.572575e-04
 [528,] 0.0004879649 0.0003057328 1.626549e-04
 [529,] 0.0001896878 0.0003057328 6.322926e-05
 [530,] 0.0005803933 0.0003057328 3.029763e-04
 [531,] 0.0004865318 0.0003057328 1.621772e-04
 [532,] 0.0002283059 0.0003057328 7.610198e-05
 [533,] 0.0008897654 0.0003057328 5.086006e-04
 [534,] 0.0001887349 0.0003057328 6.291162e-05
 [535,] 0.0009324129 0.0003057328 5.179623e-04
 [536,] 0.0002945682 0.0003057328 9.818940e-05
 [537,] 0.0003002345 0.0003057328 1.000782e-04
 [538,] 0.0003910359 0.0003057328 1.303453e-04
 [539,] 0.0032220490 0.0003057328 1.631495e-03
 [540,] 0.0003756109 0.0003057328 1.252037e-04
 [541,] 0.0003742894 0.0003057328 1.247631e-04
 [542,] 0.0008556400 0.0003057328 6.827872e-04
 [543,] 0.0002792408 0.0003057328 9.308027e-05
 [544,] 0.0009149725 0.0003057328 8.104829e-04
 [545,] 0.0002860806 0.0003057328 9.536020e-05
 [546,] 0.0001894767 0.0003057328 6.315889e-05
 [547,] 0.0002036060 0.0003057328 6.786869e-05
 [548,] 0.0003842073 0.0003057328 1.280691e-04
 [549,] 0.0003751379 0.0003057328 1.250460e-04
 [550,] 0.0002987332 0.0003057328 9.957773e-05
 [551,] 0.0003149383 0.0003057328 1.049794e-04
 [552,] 0.0003647871 0.0003057328 1.215957e-04
 [553,] 0.0003844052 0.0003057328 1.281351e-04
 [554,] 0.0114311251 0.0003057328 1.099933e-02
 [555,] 0.0002728114 0.0003057328 9.093712e-05
 [556,] 0.0003353997 0.0003057328 1.117999e-04
 [557,] 0.0222350654 0.0003057328 1.534625e-02
 [558,] 0.0277735503 0.0003057328 1.443235e-02
 [559,] 0.0003127261 0.0003057328 1.042420e-04
 [560,] 0.0002431592 0.0003057328 8.105308e-05
 [561,] 0.0002033362 0.0003057328 6.777872e-05
 [562,] 0.0002600254 0.0003057328 8.667513e-05
 [563,] 0.0003371343 0.0003057328 1.123781e-04
 [564,] 0.0002002452 0.0003057328 6.674838e-05
 [565,] 0.0004739993 0.0003057328 1.579997e-04
 [566,] 0.0003005599 0.0003057328 1.001866e-04
 [567,] 0.0157993403 0.0003057328 9.294972e-03
 [568,] 0.0235392502 0.0003057328 1.322612e-02
 [569,] 0.0240340385 0.0003057328 1.458624e-02
 [570,] 0.0002575607 0.0003057328 8.585356e-05
 [571,] 0.0003545472 0.0003057328 1.181824e-04
 [572,] 0.0003181646 0.0003057328 1.060549e-04
 [573,] 0.0126332124 0.0003057328 1.045140e-02
 [574,] 0.0003609086 0.0003057328 1.203029e-04
 [575,] 0.0001999847 0.0003057328 6.666157e-05
 [576,] 0.0003309196 0.0003057328 1.103065e-04
 [577,] 0.0150819763 0.0003057328 1.194008e-02
 [578,] 0.0155979873 0.0003057328 1.378689e-02
 [579,] 0.0003339451 0.0003057328 1.113150e-04
 [580,] 0.0002793096 0.0003057328 9.310321e-05
 [581,] 0.0002133778 0.0003057328 7.112594e-05
 [582,] 0.0003473711 0.0003057328 1.157904e-04
 [583,] 0.0002009181 0.0003057328 6.697269e-05
 [584,] 0.0122262295 0.0003057328 1.121974e-02
 [585,] 0.0003854051 0.0003057328 1.284684e-04
 [586,] 0.0003387470 0.0003057328 1.129157e-04
 [587,] 0.0004082471 0.0003057328 1.360824e-04
 [588,] 0.0215694362 0.0003057328 1.377497e-01
 [589,] 0.0003998085 0.0003057328 1.332695e-04
 [590,] 0.0004608305 0.0003057328 1.536101e-04
 [591,] 0.0004114403 0.0003057328 1.371468e-04
 [592,] 0.0004188947 0.0003057328 1.396316e-04
 [593,] 0.0004781890 0.0003057328 1.593963e-04
 [594,] 0.0003401590 0.0003057328 1.133863e-04
 [595,] 0.0003511604 0.0003057328 1.170535e-04
 [596,] 0.0002356512 0.0003057328 7.855040e-05
 [597,] 0.0002344721 0.0003057328 7.815737e-05
 [598,] 0.0003860436 0.0003057328 1.286812e-04
 [599,] 0.0004050874 0.0003057328 1.350291e-04
 [600,] 0.0002361896 0.0003057328 7.872985e-05
 [601,] 0.0003533940 0.0003057328 1.177980e-04
 [602,] 0.0003175082 0.0003057328 1.058361e-04
 [603,] 0.0004057678 0.0003057328 1.352559e-04
 [604,] 0.0003679196 0.0003057328 1.226399e-04
 [605,] 0.0003925126 0.0003057328 1.308375e-04
 [606,] 0.0003930906 0.0003057328 1.310302e-04
 [607,] 0.0003994561 0.0003057328 1.331521e-04
 [608,] 0.0132437216 0.0003057328 8.829506e-02
 [609,] 0.0164437127 0.0003057328 9.035690e-02
 [610,] 0.0004982568 0.0003057328 1.660856e-04
 [611,] 0.0002303009 0.0003057328 7.676694e-05
 [612,] 0.0004155640 0.0003057328 1.385214e-04
 [613,] 0.0002308938 0.0003057328 7.696460e-05
 [614,] 0.0004138678 0.0003057328 1.379560e-04
 [615,] 0.0002291062 0.0003057328 7.636872e-05
 [616,] 0.0002315748 0.0003057328 7.719159e-05
 [617,] 0.0004301022 0.0003057328 1.433674e-04
 [618,] 0.0002364925 0.0003057328 7.883082e-05
 [619,] 0.0002325301 0.0003057328 7.751004e-05
 [620,] 0.0106957258 0.0003057328 5.099087e-02
 [621,] 0.0004371306 0.0003057328 1.457102e-04
 [622,] 0.0005346613 0.0003057328 1.782204e-04
 [623,] 0.0002312331 0.0003057328 7.707768e-05
 [624,] 0.0003305247 0.0003057328 1.101749e-04
 [625,] 0.0003286423 0.0003057328 1.095474e-04
 [626,] 0.0004393919 0.0003057328 1.464640e-04
 [627,] 0.0004103325 0.0003057328 1.367775e-04
 [628,] 0.0002823411 0.0003057328 9.411370e-05
 [629,] 0.0004219431 0.0003057328 1.406477e-04
 [630,] 0.0150043064 0.0003057328 9.138212e-03
 [631,] 0.0102160410 0.0003057328 4.891335e-02
 [632,] 0.0092867437 0.0003057328 4.337544e-02
 [633,] 0.0004208997 0.0003057328 1.402999e-04
 [634,] 0.0005035295 0.0003057328 1.678431e-04
 [635,] 0.0121147708 0.0003057328 6.233666e-02
 [636,] 0.0004438683 0.0003057328 1.479561e-04
 [637,] 0.0004206193 0.0003057328 1.402065e-04
 [638,] 0.0004033672 0.0003057328 1.344558e-04
 [639,] 0.0004086246 0.0003057328 1.362082e-04
 [640,] 0.0005471096 0.0003057328 1.823698e-04
 [641,] 0.0051839153 0.0003057328 1.438895e-02
 [642,] 0.0003383657 0.0003057328 1.127886e-04
 [643,] 0.0003493298 0.0003057328 1.164433e-04
 [644,] 0.0002787023 0.0003057328 9.290076e-05
 [645,] 0.0003123677 0.0003057328 1.041226e-04
 [646,] 0.0003106302 0.0003057328 1.035434e-04
 [647,] 0.0003405225 0.0003057328 1.135075e-04
 [648,] 0.0003559057 0.0003057328 1.186352e-04
 [649,] 0.0004974083 0.0003057328 1.658028e-04
 [650,] 0.0004911657 0.0003057328 1.637219e-04
 [651,] 0.0005270444 0.0003057328 1.756815e-04
 [652,] 0.0003343377 0.0003057328 1.114459e-04
 [653,] 0.0005432434 0.0003057328 1.810811e-04
 [654,] 0.0002952363 0.0003057328 9.841209e-05
 [655,] 0.0003517596 0.0003057328 1.172532e-04
 [656,] 0.0003542642 0.0003057328 1.180880e-04
 [657,] 0.0004272449 0.0003057328 1.424150e-04
 [658,] 0.0005349373 0.0003057328 1.783124e-04
 [659,] 0.0003465027 0.0003057328 1.155009e-04
 [660,] 0.0006003056 0.0003057328 2.001019e-04
 [661,] 0.0002966359 0.0003057328 9.887865e-05
 [662,] 0.0003037282 0.0003057328 1.012427e-04
 [663,] 0.0003233148 0.0003057328 1.077716e-04
 [664,] 0.0005518447 0.0003057328 1.839482e-04
 [665,] 0.0004049284 0.0003057328 1.349762e-04
 [666,] 0.0005603072 0.0003057328 1.867691e-04
 [667,] 0.0003034511 0.0003057328 1.011504e-04
 [668,] 0.0003037214 0.0003057328 1.012405e-04
 [669,] 0.0003532914 0.0003057328 1.177638e-04
 [670,] 0.0002978388 0.0003057328 9.927959e-05
 [671,] 0.0003088516 0.0003057328 1.029505e-04
 [672,] 0.0002869271 0.0003057328 9.564235e-05
 [673,] 0.0003054555 0.0003057328 1.018185e-04
 [674,] 0.0002883652 0.0003057328 9.612172e-05
 [675,] 0.0003232901 0.0003057328 1.077634e-04
 [676,] 0.0003130862 0.0003057328 1.043621e-04
 [677,] 0.0006342021 0.0003057328 2.114007e-04
 [678,] 0.0006537927 0.0003057328 2.179309e-04
 [679,] 0.0002536283 0.0003057328 8.454277e-05
 [680,] 0.0003321719 0.0003057328 1.107240e-04
 [681,] 0.0003445772 0.0003057328 1.148591e-04
 [682,] 0.0003299170 0.0003057328 1.099723e-04
 [683,] 0.0003101042 0.0003057328 1.033681e-04
 [684,] 0.0003206377 0.0003057328 1.068792e-04
 [685,] 0.0003317089 0.0003057328 1.105696e-04
 [686,] 0.0003393387 0.0003057328 1.131129e-04
 [687,] 0.0005343522 0.0003057328 1.781174e-04
 [688,] 0.0002900023 0.0003057328 9.666742e-05
 [689,] 0.0003434144 0.0003057328 1.144715e-04
 [690,] 0.0003499216 0.0003057328 1.166405e-04
 [691,] 0.0002853402 0.0003057328 9.511342e-05
 [692,] 0.0003172909 0.0003057328 1.057636e-04
 [693,] 0.0003173654 0.0003057328 1.057885e-04
 [694,] 0.0006443198 0.0003057328 2.147733e-04
 [695,] 0.0003273822 0.0003057328 1.091274e-04
 [696,] 0.0003211536 0.0003057328 1.070512e-04
 [697,] 0.0006382740 0.0003057328 2.127580e-04
 [698,] 0.0003101266 0.0003057328 1.033755e-04
 [699,] 0.0002087240 0.0003057328 6.957465e-05
 [700,] 0.0005140415 0.0003057328 1.713472e-04
 [701,] 0.0004389915 0.0003057328 1.463305e-04
 [702,] 0.0002968870 0.0003057328 9.896233e-05
 [703,] 0.0002946291 0.0003057328 9.820970e-05
 [704,] 0.0003658825 0.0003057328 1.219608e-04
 [705,] 0.0003637442 0.0003057328 1.212481e-04
 [706,] 0.0003768445 0.0003057328 1.256148e-04
 [707,] 0.0054407640 0.0003057328 2.098621e-03
 [708,] 0.0003795281 0.0003057328 1.265094e-04
 [709,] 0.0003887275 0.0003057328 1.295758e-04
 [710,] 0.0002592090 0.0003057328 8.640301e-05
 [711,] 0.0003964890 0.0003057328 1.321630e-04
 [712,] 0.0002926115 0.0003057328 9.753718e-05
 [713,] 0.0003404651 0.0003057328 1.134884e-04
 [714,] 0.0005713949 0.0003057328 1.904650e-04
 [715,] 0.0005524151 0.0003057328 1.841384e-04
 [716,] 0.0003489189 0.0003057328 1.163063e-04
 [717,] 0.0023477703 0.0003057328 1.255583e-03
 [718,] 0.0002894560 0.0003057328 9.648532e-05
 [719,] 0.0005458481 0.0003057328 1.819494e-04
 [720,] 0.0003769410 0.0003057328 1.256470e-04
 [721,] 0.0003202112 0.0003057328 1.067371e-04
 [722,] 0.0031276441 0.0003057328 2.395574e-03
 [723,] 0.0005075415 0.0003057328 1.691805e-04
 [724,] 0.0004252352 0.0003057328 1.417451e-04
 [725,] 0.0005278085 0.0003057328 1.759362e-04
 [726,] 0.0003267773 0.0003057328 1.089258e-04
 [727,] 0.0002390686 0.0003057328 7.968954e-05
 [728,] 0.0005790275 0.0003057328 7.791982e-05
 [729,] 0.0003645068 0.0003057328 1.215023e-04
 [730,] 0.0003879068 0.0003057328 1.293023e-04
 [731,] 0.0025589066 0.0003057328 1.815587e-03
 [732,] 0.0002944440 0.0003057328 9.814802e-05
 [733,] 0.0005213425 0.0003057328 1.737809e-04
 [734,] 0.0002773803 0.0003057328 9.246010e-05
 [735,] 0.0002953192 0.0003057328 9.843974e-05
 [736,] 0.0005253772 0.0003057328 1.751257e-04
 [737,] 0.0002743977 0.0003057328 9.146590e-05
 [738,] 0.0003990165 0.0003057328 1.330055e-04
 [739,] 0.0003466551 0.0003057328 1.155517e-04
 [740,] 0.0002852213 0.0003057328 9.507378e-05
 [741,] 0.0003399506 0.0003057328 1.133168e-04
 [742,] 0.0004022137 0.0003057328 1.340712e-04
 [743,] 0.0002806787 0.0003057328 9.355956e-05
 [744,] 0.0003125683 0.0003057328 1.041894e-04
 [745,] 0.0002955618 0.0003057328 9.852062e-05
 [746,] 0.0002344474 0.0003057328 7.814912e-05
 [747,] 0.0003437636 0.0003057328 1.145878e-04
 [748,] 0.0003378872 0.0003057328 1.126290e-04
 [749,] 0.0003427731 0.0003057328 1.142577e-04
 [750,] 0.0002442825 0.0003057328 8.142749e-05
 [751,] 0.0003539734 0.0003057328 1.179911e-04
 [752,] 0.0002224878 0.0003057328 1.207256e-04
 [753,] 0.0002959009 0.0003057328 9.863364e-05
 [754,] 0.0002967148 0.0003057328 9.890493e-05
 [755,] 0.0002446465 0.0003057328 8.154883e-05
 [756,] 0.0002613394 0.0003057328 8.711311e-05
 [757,] 0.0003443899 0.0003057328 1.147966e-04
 [758,] 0.0003481002 0.0003057328 1.160334e-04
 [759,] 0.0003435543 0.0003057328 1.145181e-04
 [760,] 0.0002957481 0.0003057328 9.858272e-05
 [761,] 0.0002414631 0.0003057328 8.048771e-05
 [762,] 0.0002689700 0.0003057328 8.965666e-05
 [763,] 0.0002664995 0.0003057328 8.883315e-05
 [764,] 0.0003433637 0.0003057328 1.144545e-04
 [765,] 0.0003373744 0.0003057328 1.124581e-04
 [766,] 0.0003129738 0.0003057328 1.043246e-04
 [767,] 0.0002233803 0.0003057328 7.446009e-05
 [768,] 0.0003416588 0.0003057328 1.138863e-04
 [769,] 0.0003447884 0.0003057328 1.149295e-04
 [770,] 0.0001972142 0.0003057328 6.573806e-05
 [771,] 0.0003595752 0.0003057328 1.198584e-04
 [772,] 0.0002483290 0.0003057328 8.277634e-05
 [773,] 0.0002981072 0.0003057328 9.936908e-05
 [774,] 0.0002109322 0.0003057328 7.031074e-05
 [775,] 0.0002459289 0.0003057328 1.527526e-04
 [776,] 0.0002785781 0.0003057328 9.285936e-05
 [777,] 0.0002566931 0.0003057328 8.556436e-05
 [778,] 0.0005479315 0.0003057328 1.826438e-04
 [779,] 0.0003862145 0.0003057328 1.287382e-04
 [780,] 0.0002593534 0.0003057328 8.645112e-05
 [781,] 0.0002666616 0.0003057328 1.916746e-04
 [782,] 0.0002200646 0.0003057328 7.335486e-05
 [783,] 0.0002323473 0.0003057328 7.744908e-05
 [784,] 0.0002922990 0.0003057328 9.743299e-05
 [785,] 0.0003242407 0.0003057328 1.080802e-04
 [786,] 0.0002290558 0.0003057328 7.635194e-05
 [787,] 0.0002080231 0.0003057328 6.934101e-05
 [788,] 0.0003323726 0.0003057328 1.107908e-04
 [789,] 0.0003303770 0.0003057328 1.101257e-04
 [790,] 0.0002633620 0.0003057328 8.778734e-05
 [791,] 0.0003304776 0.0003057328 1.101592e-04
 [792,] 0.0003313609 0.0003057328 1.104536e-04
 [793,] 0.0003311574 0.0003057328 1.103858e-04
 [794,] 0.0002373506 0.0003057328 7.911684e-05
 [795,] 0.0002939856 0.0003057328 9.799517e-05
 [796,] 0.0004686276 0.0003057328 1.562092e-04
 [797,] 0.0005367347 0.0003057328 1.789116e-04
 [798,] 0.0022515015 0.0003057328 7.505006e-04
 [799,] 0.0004583397 0.0003057328 1.527799e-04
 [800,] 0.0014643755 0.0003057328 4.881252e-04
 [801,] 0.0002638839 0.0003057328 8.796132e-05
 [802,] 0.0001929327 0.0003057328 6.431088e-05
 [803,] 0.0002720393 0.0003057328 9.067975e-05
 [804,] 0.0001792702 0.0003057328 5.975675e-05
 [805,] 0.0006420827 0.0003057328 2.140276e-04
 [806,] 0.0001790728 0.0003057328 5.969093e-05
 [807,] 0.0001784413 0.0003057328 5.948044e-05
 [808,] 0.0002917553 0.0003057328 9.725178e-05
 [809,] 0.0005086474 0.0003057328 1.695491e-04
 [810,] 0.0004700715 0.0003057328 1.566905e-04
 [811,] 0.0005614630 0.0003057328 1.871543e-04
 [812,] 0.0001758110 0.0003057328 5.860366e-05
 [813,] 0.0002295803 0.0003057328 7.652675e-05
 [814,] 0.0003525719 0.0003057328 1.175240e-04
 [815,] 0.0003449019 0.0003057328 1.149673e-04
 [816,] 0.0005071421 0.0003057328 1.690473e-04
 [817,] 0.0005438432 0.0003057328 1.812811e-04
 [818,] 0.0004042677 0.0003057328 1.347559e-04
 [819,] 0.0009875097 0.0003057328 3.291699e-04
 [820,] 0.0002248913 0.0003057328 7.496377e-05
 [821,] 0.0006368981 0.0003057328 2.122994e-04
 [822,] 0.0011683627 0.0003057328 3.894542e-04
 [823,] 0.0001867366 0.0003057328 6.224555e-05
 [824,] 0.0005824752 0.0003057328 1.941583e-04
 [825,] 0.0003263770 0.0003057328 1.087923e-04
 [826,] 0.0002335447 0.0003057328 7.784822e-05
 [827,] 0.0002361838 0.0003057328 7.872793e-05
 [828,] 0.0003346357 0.0003057328 1.115452e-04
 [829,] 0.0002231550 0.0003057328 7.438501e-05
 [830,] 0.0002295987 0.0003057328 7.653289e-05
 [831,] 0.0002258936 0.0003057328 7.529787e-05
 [832,] 0.0009039365 0.0003057328 3.013122e-04
 [833,] 0.0002559660 0.0003057328 8.532197e-05
 [834,] 0.0003254886 0.0003057328 1.084962e-04
 [835,] 0.0002328393 0.0003057328 7.761309e-05
 [836,] 0.0002299421 0.0003057328 7.664736e-05
 [837,] 0.0003892707 0.0003057328 1.297569e-04
 [838,] 0.0006970086 0.0003057328 2.323363e-04
 [839,] 0.0006309861 0.0003057328 2.103287e-04
 [840,] 0.0002139662 0.0003057328 7.132206e-05
 [841,] 0.0008409908 0.0003057328 2.803303e-04
 [842,] 0.0008899542 0.0003057328 2.966514e-04
 [843,] 0.0009754522 0.0003057328 3.251508e-04
 [844,] 0.0010358367 0.0003057328 3.452790e-04
 [845,] 0.0009525368 0.0003057328 3.175123e-04
 [846,] 0.0002406880 0.0003057328 8.022933e-05
 [847,] 0.0008566982 0.0003057328 2.855662e-04
 [848,] 0.0002403812 0.0003057328 8.012706e-05
 [849,] 0.0009501395 0.0003057328 3.167132e-04
 [850,] 0.0002223730 0.0003057328 7.412431e-05
 [851,] 0.0009303356 0.0003057328 3.101119e-04
 [852,] 0.0002248831 0.0003057328 7.496104e-05
 [853,] 0.0007301539 0.0003057328 2.433846e-04
 [854,] 0.0009143061 0.0003057328 3.047687e-04
 [855,] 0.0012539992 0.0003057328 4.179995e-04
 [856,] 0.0009162359 0.0003057328 3.054120e-04
 [857,] 0.0009007633 0.0003057328 3.002544e-04
 [858,] 0.0009159963 0.0003057328 3.053321e-04
 [859,] 0.0008394185 0.0003057328 2.798062e-04
 [860,] 0.0002410557 0.0003057328 8.035189e-05
 [861,] 0.0002247549 0.0003057328 7.491829e-05
 [862,] 0.0007012507 0.0003057328 2.337503e-04
 [863,] 0.0002240921 0.0003057328 7.469738e-05
 [864,] 0.0002247150 0.0003057328 7.490500e-05
 [865,] 0.0007017880 0.0003057328 2.339294e-04
 [866,] 0.0007019625 0.0003057328 2.339875e-04
 [867,] 0.0002089701 0.0003057328 6.965669e-05
 [868,] 0.0002246390 0.0003057328 7.487968e-05
 [869,] 0.0002127321 0.0003057328 7.091069e-05
 [870,] 0.0006954525 0.0003057328 2.318175e-04
 [871,] 0.0007375347 0.0003057328 2.458449e-04
 [872,] 0.0007155046 0.0003057328 2.385016e-04
 [873,] 0.0002151951 0.0003057328 7.173169e-05
 [874,] 0.0007119942 0.0003057328 2.373314e-04
 [875,] 0.0003007500 0.0003057328 1.002500e-04
 [876,] 0.0008715672 0.0003057328 2.905224e-04
 [877,] 0.0007168140 0.0003057328 2.389380e-04
 [878,] 0.0002242491 0.0003057328 7.474970e-05
 [879,] 0.0007699666 0.0003057328 2.566555e-04
 [880,] 0.0007016888 0.0003057328 2.338963e-04
 [881,] 0.0007126085 0.0003057328 2.375362e-04
 [882,] 0.0002091686 0.0003057328 6.972285e-05
 [883,] 0.0006960162 0.0003057328 2.320054e-04
 [884,] 0.0007071931 0.0003057328 2.357311e-04
 [885,] 0.0002414858 0.0003057328 8.049528e-05
 [886,] 0.0002292951 0.0003057328 7.643169e-05
 [887,] 0.0002445998 0.0003057328 8.153327e-05
 [888,] 0.0007941354 0.0003057328 2.647118e-04
 [889,] 0.0003695346 0.0003057328 1.231782e-04
 [890,] 0.0002431119 0.0003057328 8.103729e-05
 [891,] 0.0002432917 0.0003057328 8.109722e-05
 [892,] 0.0002301930 0.0003057328 7.673099e-05
 [893,] 0.0006682522 0.0003057328 2.227508e-04
 [894,] 0.0006431337 0.0003057328 2.143780e-04
 [895,] 0.0002978458 0.0003057328 9.928196e-05
 [896,] 0.0002276985 0.0003057328 7.589950e-05
 [897,] 0.0008053564 0.0003057328 2.684522e-04
 [898,] 0.0002349052 0.0003057328 7.830172e-05
 [899,] 0.0007914222 0.0003057328 2.638074e-04
 [900,] 0.0002357766 0.0003057328 7.859221e-05
 [901,] 0.0005296642 0.0003057328 1.765547e-04
 [902,] 0.0002210357 0.0003057328 7.367857e-05
 [903,] 0.0007542105 0.0003057328 2.514035e-04
 [904,] 0.0003213622 0.0003057328 1.071207e-04
 [905,] 0.0002310677 0.0003057328 7.702255e-05
 [906,] 0.0009205645 0.0003057328 3.068549e-04
 [907,] 0.0002884514 0.0003057328 9.615047e-05
 [908,] 0.0003097541 0.0003057328 1.032514e-04
 [909,] 0.0003434702 0.0003057328 1.144901e-04
 [910,] 0.0009919853 0.0003057328 3.306618e-04
 [911,] 0.0002167572 0.0003057328 7.225240e-05
 [912,] 0.0010536717 0.0003057328 3.512239e-04
 [913,] 0.0011062531 0.0003057328 3.687511e-04
 [914,] 0.0008054362 0.0003057328 2.684788e-04
 [915,] 0.0010161893 0.0003057328 3.387298e-04
 [916,] 0.0003008502 0.0003057328 1.002834e-04
 [917,] 0.0002451275 0.0003057328 8.170915e-05
 [918,] 0.0002497534 0.0003057328 8.325114e-05
 [919,] 0.0002269531 0.0003057328 7.565102e-05
 [920,] 0.0002005627 0.0003057328 6.685425e-05
 [921,] 0.0016685224 0.0003057328 5.561740e-04
 [922,] 0.0002421450 0.0003057328 8.071501e-05
 [923,] 0.0002638790 0.0003057328 8.795967e-05
 [924,] 0.0003234616 0.0003057328 1.078205e-04
 [925,] 0.0007043798 0.0003057328 2.347934e-04
 [926,] 0.0002499021 0.0003057328 8.330070e-05
 [927,] 0.0004387062 0.0003057328 1.462354e-04
 [928,] 0.0003666481 0.0003057328 1.222160e-04
 [929,] 0.0003656899 0.0003057328 1.218966e-04
 [930,] 0.0004345566 0.0003057328 1.448523e-04
 [931,] 0.0003628220 0.0003057328 1.209407e-04
 [932,] 0.0004788982 0.0003057328 1.596327e-04
 [933,] 0.0003575527 0.0003057328 1.191842e-04
 [934,] 0.0002587911 0.0003057328 8.626370e-05
 [935,] 0.0002209096 0.0003057328 7.363655e-05
 [936,] 0.0003459900 0.0003057328 1.153300e-04
 [937,] 0.0003693236 0.0003057328 1.231079e-04
 [938,] 0.0003757995 0.0003057328 1.252665e-04
 [939,] 0.0003614508 0.0003057328 1.204836e-04
 [940,] 0.0003691785 0.0003057328 1.230595e-04
 [941,] 0.0003699385 0.0003057328 1.233128e-04
 [942,] 0.0003655902 0.0003057328 1.218634e-04
 [943,] 0.0005131640 0.0003057328 1.710547e-04
 [944,] 0.0003766774 0.0003057328 1.255591e-04
 [945,] 0.0003631119 0.0003057328 1.210373e-04
 [946,] 0.0003465166 0.0003057328 1.155055e-04
 [947,] 0.0003713784 0.0003057328 1.237928e-04
 [948,] 0.0003690668 0.0003057328 1.230223e-04
 [949,] 0.0002653942 0.0003057328 8.846471e-05
 [950,] 0.0003653910 0.0003057328 1.217970e-04
 [951,] 0.0003361267 0.0003057328 1.120422e-04
 [952,] 0.0002157160 0.0003057328 7.190534e-05
 [953,] 0.0003643203 0.0003057328 1.214401e-04
 [954,] 0.0003634918 0.0003057328 1.211639e-04
 [955,] 0.0003663283 0.0003057328 1.221094e-04
 [956,] 0.0003756657 0.0003057328 1.252219e-04
 [957,] 0.0003691907 0.0003057328 1.230635e-04
 [958,] 0.0003664731 0.0003057328 1.221577e-04
 [959,] 0.0003654903 0.0003057328 1.218301e-04
 [960,] 0.0004109000 0.0003057328 1.369667e-04
 [961,] 0.0002599223 0.0003057328 8.664077e-05
 [962,] 0.0004946886 0.0003057328 1.648962e-04
 [963,] 0.0002498732 0.0003057328 8.329107e-05
 [964,] 0.0004090409 0.0003057328 1.363470e-04
 [965,] 0.0002942813 0.0003057328 9.809381e-05
 [966,] 0.0004557677 0.0003057328 1.519225e-04
 [967,] 0.0004679269 0.0003057328 1.559756e-04
 [968,] 0.0004063439 0.0003057328 1.354479e-04
 [969,] 0.0004601538 0.0003057328 1.533846e-04
 [970,] 0.0003313892 0.0003057328 1.104631e-04
 [971,] 0.0002313098 0.0003057328 7.710325e-05
 [972,] 0.0003327312 0.0003057328 1.109104e-04
 [973,] 0.0002312428 0.0003057328 7.708093e-05
 [974,] 0.0002452164 0.0003057328 8.173880e-05
 [975,] 0.0002137142 0.0003057328 7.123808e-05
 [976,] 0.0005174176 0.0003057328 1.724725e-04
 [977,] 0.0002437279 0.0003057328 8.124265e-05
 [978,] 0.0002456374 0.0003057328 8.187915e-05
 [979,] 0.0003392113 0.0003057328 1.130704e-04
 [980,] 0.0002111432 0.0003057328 7.038108e-05
 [981,] 0.0002446935 0.0003057328 8.156452e-05
 [982,] 0.0002426013 0.0003057328 8.086709e-05
 [983,] 0.0005477765 0.0003057328 1.825922e-04
 [984,] 0.0006273902 0.0003057328 2.091300e-04
 [985,] 0.0003028106 0.0003057328 1.009369e-04
 [986,] 0.0004963670 0.0003057328 1.654557e-04
 [987,] 0.0002425129 0.0003057328 8.083764e-05
 [988,] 0.0002422039 0.0003057328 8.073463e-05
 [989,] 0.0002503557 0.0003057328 8.345191e-05
 [990,] 0.0002415503 0.0003057328 8.051677e-05
 [991,] 0.0007070641 0.0003057328 2.356880e-04
 [992,] 0.0011463406 0.0003057328 3.821135e-04
 [993,] 0.0002633393 0.0003057328 8.777977e-05
 [994,] 0.0002652088 0.0003057328 8.840294e-05
 [995,] 0.0002505121 0.0003057328 8.350404e-05
 [996,] 0.0004470049 0.0003057328 1.490017e-04
 [997,] 0.0003824844 0.0003057328 1.274948e-04
 [998,] 0.0001774687 0.0003057328 5.915625e-05
 [999,] 0.0003013723 0.0003057328 1.004574e-04
[1000,] 0.0002856528 0.0003057328 9.521758e-05
[1001,] 0.0002075689 0.0003057328 6.918963e-05
[1002,] 0.0003160342 0.0003057328 1.053447e-04
[1003,] 0.0001829354 0.0003057328 6.097847e-05
[1004,] 0.0002381369 0.0003057328 7.937897e-05
[1005,] 0.0002244971 0.0003057328 7.483239e-05
[1006,] 0.0002749637 0.0003057328 9.165458e-05
[1007,] 0.0001978014 0.0003057328 6.593379e-05
[1008,] 0.0002639044 0.0003057328 8.796815e-05
[1009,] 0.0003127237 0.0003057328 1.042412e-04
[1010,] 0.0001908882 0.0003057328 6.362939e-05
[1011,] 0.0002704976 0.0003057328 9.016586e-05
[1012,] 0.0002796014 0.0003057328 9.320050e-05
[1013,] 0.0002358866 0.0003057328 7.862886e-05
[1014,] 0.0002726046 0.0003057328 9.086821e-05
[1015,] 0.0003052594 0.0003057328 1.017532e-04
[1016,] 0.0002517850 0.0003057328 8.392832e-05
[1017,] 0.0001903247 0.0003057328 6.344158e-05
[1018,] 0.0002004351 0.0003057328 6.681172e-05
[1019,] 0.0002795230 0.0003057328 9.317433e-05
[1020,] 0.0003125959 0.0003057328 1.041987e-04
[1021,] 0.0002081570 0.0003057328 6.938569e-05
[1022,] 0.0001892859 0.0003057328 6.309532e-05
[1023,] 0.0002463951 0.0003057328 8.213170e-05
[1024,] 0.0002626989 0.0003057328 8.756629e-05
[1025,] 0.0002442834 0.0003057328 8.142781e-05
[1026,] 0.0002254491 0.0003057328 7.514970e-05
[1027,] 0.0002808946 0.0003057328 9.363152e-05
[1028,] 0.0002283013 0.0003057328 7.610044e-05
[1029,] 0.0002343572 0.0003057328 7.811906e-05
[1030,] 0.0001891513 0.0003057328 6.305044e-05
[1031,] 0.0002395180 0.0003057328 7.983934e-05
[1032,] 0.0001965038 0.0003057328 6.550126e-05
[1033,] 0.0002389929 0.0003057328 7.966428e-05
[1034,] 0.0002296993 0.0003057328 7.656645e-05
[1035,] 0.0002513609 0.0003057328 8.378696e-05
[1036,] 0.0001979438 0.0003057328 6.598128e-05
[1037,] 0.0003191279 0.0003057328 1.063760e-04
[1038,] 0.0002958260 0.0003057328 9.860865e-05
[1039,] 0.0002258693 0.0003057328 7.528978e-05
[1040,] 0.0002184532 0.0003057328 7.281772e-05
[1041,] 0.0002258811 0.0003057328 7.529369e-05
[1042,] 0.0002265668 0.0003057328 7.552227e-05
[1043,] 0.0002651579 0.0003057328 8.838597e-05
[1044,] 0.0002733659 0.0003057328 9.112195e-05
[1045,] 0.0002789889 0.0003057328 9.299629e-05
[1046,] 0.0002674127 0.0003057328 8.913757e-05
[1047,] 0.0001856960 0.0003057328 6.189865e-05
[1048,] 0.0002215505 0.0003057328 7.385018e-05
[1049,] 0.0002197371 0.0003057328 7.324570e-05
[1050,] 0.0002133703 0.0003057328 7.112343e-05
[1051,] 0.0002230158 0.0003057328 7.433859e-05
[1052,] 0.0002792037 0.0003057328 9.306790e-05
[1053,] 0.0002533867 0.0003057328 8.446223e-05
[1054,] 0.0002014619 0.0003057328 6.715398e-05
[1055,] 0.0002290007 0.0003057328 7.633356e-05
[1056,] 0.0001876678 0.0003057328 6.255593e-05
[1057,] 0.0002218676 0.0003057328 7.395587e-05
[1058,] 0.0002234353 0.0003057328 7.447842e-05
[1059,] 0.0002210931 0.0003057328 7.369770e-05
[1060,] 0.0002180934 0.0003057328 7.269782e-05
[1061,] 0.0001855813 0.0003057328 6.186043e-05
[1062,] 0.0002856690 0.0003057328 9.522296e-05
[1063,] 0.0004011203 0.0003057328 1.337067e-04
[1064,] 0.0003103705 0.0003057328 1.034568e-04
[1065,] 0.0004672776 0.0003057328 1.557591e-04
[1066,] 0.0002375899 0.0003057328 7.919665e-05
[1067,] 0.0002425883 0.0003057328 8.086276e-05
[1068,] 0.0002142170 0.0003057328 7.140568e-05
[1069,] 0.0003622416 0.0003057328 1.207472e-04
[1070,] 0.0002338391 0.0003057328 7.794637e-05
[1071,] 0.0002346565 0.0003057328 7.821883e-05
[1072,] 0.0002645012 0.0003057328 8.816707e-05
[1073,] 0.0002414383 0.0003057328 8.047942e-05
[1074,] 0.0012115566 0.0003057328 4.038522e-04
[1075,] 0.0002535370 0.0003057328 8.451235e-05
[1076,] 0.0002464929 0.0003057328 8.216430e-05
[1077,] 0.0002506550 0.0003057328 8.355167e-05
[1078,] 0.0002491596 0.0003057328 8.305319e-05
[1079,] 0.0002429041 0.0003057328 8.096803e-05
[1080,] 0.0003585697 0.0003057328 1.195232e-04
[1081,] 0.0003045186 0.0003057328 1.015062e-04
[1082,] 0.0002424590 0.0003057328 8.081965e-05
[1083,] 0.0002471473 0.0003057328 8.238244e-05
[1084,] 0.0002469044 0.0003057328 8.230145e-05
[1085,] 0.0003948588 0.0003057328 1.316196e-04
[1086,] 0.0002468851 0.0003057328 8.229502e-05
[1087,] 0.0002465805 0.0003057328 8.219349e-05
[1088,] 0.0002434790 0.0003057328 8.115968e-05
[1089,] 0.0002419195 0.0003057328 8.063984e-05
[1090,] 0.0002449222 0.0003057328 8.164073e-05
[1091,] 0.0009168411 0.0003057328 3.056136e-04
[1092,] 0.0002520939 0.0003057328 8.403131e-05
[1093,] 0.0002499530 0.0003057328 8.331766e-05
[1094,] 0.0002460706 0.0003057328 8.202352e-05
[1095,] 0.0002460630 0.0003057328 8.202101e-05
[1096,] 0.0022564875 0.0003057328 7.521628e-04
[1097,] 0.0002533715 0.0003057328 8.445718e-05
[1098,] 0.0002470196 0.0003057328 8.233986e-05
[1099,] 0.0002460720 0.0003057328 8.202399e-05
[1100,] 0.0002510344 0.0003057328 8.367815e-05
[1101,] 0.0002512765 0.0003057328 8.375884e-05
[1102,] 0.0002761948 0.0003057328 9.206493e-05
[1103,] 0.0002463538 0.0003057328 8.211794e-05
[1104,] 0.0006556627 0.0003057328 2.185543e-04
[1105,] 0.0002898299 0.0003057328 9.660996e-05
[1106,] 0.0002454927 0.0003057328 8.183092e-05
[1107,] 0.0002486269 0.0003057328 8.287564e-05
[1108,] 0.0002501846 0.0003057328 8.339486e-05
[1109,] 0.0004009232 0.0003057328 1.336411e-04
[1110,] 0.0002554807 0.0003057328 8.516023e-05
[1111,] 0.0002491272 0.0003057328 8.304242e-05
[1112,] 0.0002494693 0.0003057328 8.315644e-05
[1113,] 0.0003919281 0.0003057328 1.306427e-04
[1114,] 0.0005571254 0.0003057328 1.857085e-04
[1115,] 0.0004937627 0.0003057328 1.645876e-04
[1116,] 0.0002024421 0.0003057328 6.748071e-05
[1117,] 0.0002718465 0.0003057328 9.061548e-05
[1118,] 0.0007641500 0.0003057328 2.547167e-04
[1119,] 0.0002491461 0.0003057328 8.304871e-05
[1120,] 0.0002067655 0.0003057328 6.892182e-05
[1121,] 0.0001976844 0.0003057328 6.589481e-05
[1122,] 0.0004164932 0.0003057328 1.388310e-04
[1123,] 0.0012151978 0.0003057328 4.050660e-04
[1124,] 0.0002830839 0.0003057328 9.436130e-05
[1125,] 0.0010813205 0.0003057328 3.604402e-04
[1126,] 0.0002042861 0.0003057328 6.809537e-05
[1127,] 0.0003043701 0.0003057328 1.014567e-04
[1128,] 0.0002486110 0.0003057328 8.287033e-05
[1129,] 0.0009754457 0.0003057328 3.251486e-04
[1130,] 0.0003152056 0.0003057328 1.050685e-04
[1131,] 0.0002602301 0.0003057328 8.674340e-05
[1132,] 0.0002600504 0.0003057328 8.668348e-05
[1133,] 0.0003767667 0.0003057328 1.255889e-04
[1134,] 0.0002092814 0.0003057328 6.976045e-05
[1135,] 0.0002934146 0.0003057328 9.780488e-05
[1136,] 0.0002102701 0.0003057328 7.009003e-05
[1137,] 0.0003280115 0.0003057328 1.093372e-04
[1138,] 0.0011687041 0.0003057328 3.895680e-04
[1139,] 0.0002792221 0.0003057328 9.307405e-05
[1140,] 0.0004753555 0.0003057328 1.584518e-04
[1141,] 0.0002968805 0.0003057328 9.896017e-05
[1142,] 0.0002015539 0.0003057328 6.718462e-05
[1143,] 0.0002193784 0.0003057328 7.312614e-05
[1144,] 0.0003089613 0.0003057328 1.029871e-04
[1145,] 0.0002961506 0.0003057328 9.871688e-05
[1146,] 0.0002566134 0.0003057328 8.553780e-05
[1147,] 0.0009194489 0.0003057328 3.064830e-04
[1148,] 0.0002874617 0.0003057328 9.582056e-05
[1149,] 0.0002135438 0.0003057328 7.118126e-05
[1150,] 0.0002083046 0.0003057328 6.943485e-05
[1151,] 0.0002139222 0.0003057328 7.130739e-05
[1152,] 0.0002097978 0.0003057328 6.993259e-05
[1153,] 0.0003303045 0.0003057328 1.101015e-04
[1154,] 0.0003302770 0.0003057328 1.100923e-04
[1155,] 0.0003283608 0.0003057328 1.094536e-04
[1156,] 0.0009280883 0.0003057328 3.093628e-04
[1157,] 0.0003205582 0.0003057328 1.068527e-04
[1158,] 0.0003117794 0.0003057328 1.039264e-04
[1159,] 0.0003201615 0.0003057328 1.067205e-04
[1160,] 0.0002832709 0.0003057328 9.442361e-05
[1161,] 0.0003079503 0.0003057328 1.026501e-04
[1162,] 0.0003254585 0.0003057328 1.084861e-04
[1163,] 0.0002815331 0.0003057328 9.384436e-05
[1164,] 0.0003347345 0.0003057328 1.115782e-04
[1165,] 0.0002903492 0.0003057328 9.678307e-05
[1166,] 0.0002489892 0.0003057328 8.299642e-05
[1167,] 0.0003030271 0.0003057328 1.010090e-04
[1168,] 0.0002989765 0.0003057328 9.965881e-05
[1169,] 0.0002900934 0.0003057328 9.669777e-05
[1170,] 0.0006851739 0.0003057328 2.283911e-04
[1171,] 0.0002144428 0.0003057328 7.148091e-05
[1172,] 0.0002907851 0.0003057328 9.692833e-05
[1173,] 0.0003037005 0.0003057328 1.012335e-04
[1174,] 0.0002206452 0.0003057328 7.354839e-05
[1175,] 0.0003523100 0.0003057328 1.174367e-04
[1176,] 0.0003058195 0.0003057328 1.019398e-04
[1177,] 0.0002286505 0.0003057328 7.621683e-05
[1178,] 0.0002265655 0.0003057328 7.552183e-05
[1179,] 0.0002425441 0.0003057328 8.084802e-05
[1180,] 0.0002384896 0.0003057328 7.949652e-05
[1181,] 0.0002307366 0.0003057328 7.691217e-05
[1182,] 0.0002339355 0.0003057328 7.797847e-05
[1183,] 0.0002391502 0.0003057328 7.971672e-05
[1184,] 0.0003127876 0.0003057328 1.042625e-04
[1185,] 0.0002382589 0.0003057328 7.941962e-05
[1186,] 0.0002346637 0.0003057328 7.822122e-05
[1187,] 0.0001738103 0.0003057328 5.793677e-05
[1188,] 0.0002107623 0.0003057328 7.025412e-05
[1189,] 0.0003134840 0.0003057328 1.044947e-04
[1190,] 0.0002201186 0.0003057328 7.337286e-05
[1191,] 0.0001731480 0.0003057328 5.771599e-05
[1192,] 0.0003142066 0.0003057328 1.047355e-04
[1193,] 0.0002167440 0.0003057328 7.224800e-05
[1194,] 0.0002230813 0.0003057328 7.436042e-05
[1195,] 0.0002986883 0.0003057328 9.956275e-05
[1196,] 0.0002965957 0.0003057328 9.886521e-05
[1197,] 0.0002333356 0.0003057328 7.777855e-05
[1198,] 0.0002011824 0.0003057328 6.706079e-05
[1199,] 0.0001872278 0.0003057328 6.240927e-05
[1200,] 0.0002976212 0.0003057328 9.920706e-05
[1201,] 0.0002538521 0.0003057328 8.461736e-05
[1202,] 0.0002392966 0.0003057328 7.976552e-05
[1203,] 0.0001760602 0.0003057328 5.868674e-05
[1204,] 0.0002859293 0.0003057328 9.530978e-05
[1205,] 0.0002344906 0.0003057328 7.816354e-05
[1206,] 0.0003216298 0.0003057328 1.072099e-04
[1207,] 0.0003342147 0.0003057328 1.114049e-04
[1208,] 0.0002290498 0.0003057328 7.634993e-05
[1209,] 0.0002872910 0.0003057328 9.576367e-05
[1210,] 0.0002198077 0.0003057328 7.326924e-05
[1211,] 0.0002413031 0.0003057328 8.043438e-05
[1212,] 0.0003343010 0.0003057328 1.114337e-04
[1213,] 0.0003244884 0.0003057328 1.081628e-04
[1214,] 0.0003290815 0.0003057328 1.096939e-04
[1215,] 0.0002108347 0.0003057328 7.027822e-05
[1216,] 0.0002773238 0.0003057328 9.244128e-05
[1217,] 0.0003330457 0.0003057328 1.110152e-04
[1218,] 0.0002119917 0.0003057328 7.066389e-05
[1219,] 0.0002690441 0.0003057328 8.968136e-05
[1220,] 0.0002906223 0.0003057328 9.687412e-05
[1221,] 0.0002944910 0.0003057328 9.816369e-05
[1222,] 0.0002130393 0.0003057328 7.101309e-05
[1223,] 0.0002747208 0.0003057328 9.157360e-05
[1224,] 0.0002797964 0.0003057328 9.326548e-05
[1225,] 0.0003376179 0.0003057328 1.125393e-04
[1226,] 0.0003382115 0.0003057328 1.127372e-04
[1227,] 0.0003131156 0.0003057328 1.043719e-04
[1228,] 0.0003018920 0.0003057328 1.006307e-04
[1229,] 0.0002863955 0.0003057328 9.546518e-05
[1230,] 0.0002050030 0.0003057328 6.833435e-05
[1231,] 0.0006917960 0.0003057328 2.305988e-04
[1232,] 0.0003268614 0.0003057328 1.089538e-04
[1233,] 0.0001906577 0.0003057328 6.355258e-05
[1234,] 0.0001963588 0.0003057328 6.545295e-05
[1235,] 0.0002321666 0.0003057328 7.738889e-05
[1236,] 0.0003134546 0.0003057328 1.044849e-04
[1237,] 0.0002038043 0.0003057328 6.793477e-05
[1238,] 0.0003346588 0.0003057328 1.115530e-04
[1239,] 0.0002962494 0.0003057328 9.874979e-05
[1240,] 0.0002981906 0.0003057328 9.939685e-05
[1241,] 0.0002806476 0.0003057328 9.354920e-05
[1242,] 0.0001813282 0.0003057328 6.044272e-05
[1243,] 0.0002590792 0.0003057328 8.635975e-05
[1244,] 0.0002862169 0.0003057328 9.540565e-05
[1245,] 0.0002894132 0.0003057328 9.647108e-05
[1246,] 0.0001781743 0.0003057328 5.939143e-05
[1247,] 0.0002432236 0.0003057328 8.107454e-05
[1248,] 0.0002549695 0.0003057328 8.498981e-05
[1249,] 0.0002591863 0.0003057328 8.639542e-05
[1250,] 0.0003722379 0.0003057328 1.240793e-04
[1251,] 0.0003691811 0.0003057328 1.230604e-04
[1252,] 0.0002378122 0.0003057328 7.927072e-05
[1253,] 0.0003684570 0.0003057328 1.228190e-04
[1254,] 0.0002393068 0.0003057328 7.976894e-05
[1255,] 0.0002254728 0.0003057328 7.515760e-05
[1256,] 0.0002187339 0.0003057328 7.291130e-05
[1257,] 0.0002343560 0.0003057328 7.811866e-05
[1258,] 0.0002570386 0.0003057328 8.567953e-05
[1259,] 0.0002626342 0.0003057328 8.754474e-05
[1260,] 0.0002701295 0.0003057328 9.004315e-05
[1261,] 0.0002367591 0.0003057328 7.891971e-05
[1262,] 0.0003295728 0.0003057328 1.098576e-04
[1263,] 0.0002104394 0.0003057328 7.014645e-05
[1264,] 0.0002328023 0.0003057328 7.760075e-05
[1265,] 0.0002661683 0.0003057328 8.872279e-05
[1266,] 0.0004108907 0.0003057328 1.369636e-04
[1267,] 0.0002598945 0.0003057328 8.663148e-05
[1268,] 0.0002492640 0.0003057328 8.308797e-05
[1269,] 0.0002625346 0.0003057328 8.751154e-05
[1270,] 0.0002259459 0.0003057328 7.531528e-05
[1271,] 0.0002561135 0.0003057328 8.537113e-05
[1272,] 0.0002512887 0.0003057328 8.376288e-05
[1273,] 0.0002525613 0.0003057328 8.418709e-05
[1274,] 0.0002781307 0.0003057328 9.271022e-05
[1275,] 0.0001974171 0.0003057328 6.580571e-05
[1276,] 0.0001983943 0.0003057328 6.613142e-05
[1277,] 0.0001977107 0.0003057328 6.590357e-05
[1278,] 0.0003983423 0.0003057328 1.327808e-04
[1279,] 0.0002058592 0.0003057328 6.861972e-05
[1280,] 0.0003503533 0.0003057328 1.167844e-04
[1281,] 0.0002058933 0.0003057328 6.863111e-05
[1282,] 0.0003631139 0.0003057328 1.210380e-04
[1283,] 0.0001998267 0.0003057328 6.660888e-05
[1284,] 0.0003138916 0.0003057328 1.046305e-04
[1285,] 0.0002043005 0.0003057328 6.810015e-05
[1286,] 0.0001957306 0.0003057328 6.524353e-05
[1287,] 0.0001860877 0.0003057328 6.202922e-05
[1288,] 0.0002767325 0.0003057328 9.224418e-05
[1289,] 0.0002832504 0.0003057328 9.441681e-05
[1290,] 0.0002762156 0.0003057328 9.207187e-05
[1291,] 0.0002513555 0.0003057328 8.378515e-05
[1292,] 0.0002519223 0.0003057328 8.397411e-05
[1293,] 0.0001814611 0.0003057328 6.048704e-05
[1294,] 0.0001802377 0.0003057328 6.007923e-05
[1295,] 0.0002865699 0.0003057328 9.552331e-05
[1296,] 0.0002662030 0.0003057328 8.873435e-05
```
