## Supplementary material for "Characterization of shared and ancestry-specific signals driving complex traits using multi-ancestry fine-mapping": s1_data.bim

```
18	chr18:44008898:T:TCA	0	44008898	TCA	T
18	chr18:44010442:T:G	0	44010442	G	T
18	chr18:44013182:C:T	0	44013182	T	C
18	chr18:44014064:A:G	0	44014064	G	A
18	chr18:44015187:A:G	0	44015187	G	A
18	chr18:44015513:G:A	0	44015513	A	G
18	chr18:44016071:C:T	0	44016071	T	C
18	chr18:44016412:C:T	0	44016412	T	C
18	chr18:44017308:C:T	0	44017308	T	C
18	chr18:44017856:C:T	0	44017856	T	C
18	chr18:44017888:G:A	0	44017888	A	G
18	chr18:44018259:T:A	0	44018259	A	T
18	chr18:44018694:A:G	0	44018694	G	A
18	chr18:44020138:T:C	0	44020138	C	T
18	chr18:44022028:C:T	0	44022028	T	C
18	chr18:44023038:T:C	0	44023038	C	T
18	chr18:44023385:A:G	0	44023385	G	A
18	chr18:44024702:T:C	0	44024702	C	T
18	chr18:44027148:T:C	0	44027148	C	T
18	chr18:44027606:T:C	0	44027606	C	T
18	chr18:44027995:G:A	0	44027995	A	G
18	chr18:44028013:C:T	0	44028013	T	C
18	chr18:44028983:A:G	0	44028983	G	A
18	chr18:44030045:T:G	0	44030045	G	T
18	chr18:44031886:C:A	0	44031886	A	C
18	chr18:44032216:A:T	0	44032216	T	A
18	chr18:44032655:A:G	0	44032655	G	A
18	chr18:44032902:G:A	0	44032902	A	G
18	chr18:44033457:A:G	0	44033457	G	A
18	chr18:44033596:C:A	0	44033596	A	C
18	chr18:44037611:G:A	0	44037611	A	G
18	chr18:44038407:T:C	0	44038407	C	T
18	chr18:44038702:G:C	0	44038702	C	G
18	chr18:44039352:C:T	0	44039352	T	C
18	chr18:44039704:C:T	0	44039704	T	C
18	chr18:44040626:G:C	0	44040626	C	G
18	chr18:44040634:G:A	0	44040634	A	G
18	chr18:44041665:G:C	0	44041665	C	G
18	chr18:44043358:T:C	0	44043358	C	T
18	chr18:44044247:C:A	0	44044247	A	C
18	chr18:44044778:GT:G	0	44044778	G	GT
18	chr18:44046880:C:T	0	44046880	T	C
18	chr18:44046926:C:T	0	44046926	T	C
18	chr18:44047248:C:T	0	44047248	T	C
18	chr18:44047832:A:C	0	44047832	C	A
18	chr18:44048969:A:C	0	44048969	C	A
18	chr18:44049409:T:C	0	44049409	C	T
18	chr18:44050089:C:T	0	44050089	T	C
18	chr18:44050306:C:A	0	44050306	A	C
18	chr18:44050943:G:A	0	44050943	A	G
18	chr18:44050994:C:G	0	44050994	G	C
18	chr18:44051091:A:G	0	44051091	G	A
18	chr18:44051956:G:T	0	44051956	T	G
18	chr18:44052218:G:A	0	44052218	A	G
18	chr18:44052975:C:T	0	44052975	T	C
18	chr18:44052985:A:C	0	44052985	C	A
18	chr18:44053895:G:A	0	44053895	A	G
18	chr18:44054296:A:G	0	44054296	G	A
18	chr18:44055313:G:T	0	44055313	T	G
18	chr18:44055679:G:A	0	44055679	A	G
18	chr18:44056755:G:A	0	44056755	A	G
18	chr18:44061311:C:A	0	44061311	A	C
18	chr18:44061973:C:T	0	44061973	T	C
18	chr18:44062138:A:G	0	44062138	G	A
18	chr18:44062163:C:T	0	44062163	T	C
18	chr18:44063861:G:A	0	44063861	A	G
18	chr18:44064095:T:G	0	44064095	G	T
18	chr18:44064344:C:T	0	44064344	T	C
18	chr18:44066077:G:A	0	44066077	A	G
18	chr18:44066360:A:G	0	44066360	G	A
18	chr18:44066467:G:C	0	44066467	C	G
18	chr18:44067915:A:G	0	44067915	G	A
18	chr18:44067926:A:C	0	44067926	C	A
18	chr18:44068276:C:T	0	44068276	T	C
18	chr18:44068283:C:G	0	44068283	G	C
18	chr18:44070196:T:G	0	44070196	G	T
18	chr18:44070519:A:G	0	44070519	G	A
18	chr18:44071053:G:A	0	44071053	A	G
18	chr18:44071482:T:C	0	44071482	C	T
18	chr18:44073136:A:G	0	44073136	G	A
18	chr18:44073997:C:T	0	44073997	T	C
18	chr18:44074310:A:G	0	44074310	G	A
18	chr18:44074320:C:T	0	44074320	T	C
18	chr18:44074389:T:A	0	44074389	A	T
18	chr18:44074943:T:C	0	44074943	C	T
18	chr18:44075013:G:A	0	44075013	A	G
18	chr18:44076528:T:C	0	44076528	C	T
18	chr18:44076958:T:C	0	44076958	C	T
18	chr18:44077601:G:A	0	44077601	A	G
18	chr18:44079582:T:C	0	44079582	C	T
18	chr18:44079942:G:A	0	44079942	A	G
18	chr18:44080873:C:G	0	44080873	G	C
18	chr18:44081385:T:A	0	44081385	A	T
18	chr18:44081441:G:A	0	44081441	A	G
18	chr18:44081585:T:C	0	44081585	C	T
18	chr18:44081627:A:G	0	44081627	G	A
18	chr18:44081899:TAA:T	0	44081899	T	TAA
18	chr18:44082060:G:A	0	44082060	A	G
18	chr18:44082375:G:A	0	44082375	A	G
18	chr18:44082402:G:A	0	44082402	A	G
18	chr18:44083392:T:C	0	44083392	C	T
18	chr18:44083535:A:T	0	44083535	T	A
18	chr18:44083861:A:C	0	44083861	C	A
18	chr18:44083884:G:A	0	44083884	A	G
18	chr18:44083964:C:T	0	44083964	T	C
18	chr18:44084334:A:G	0	44084334	G	A
18	chr18:44085239:A:C	0	44085239	C	A
18	chr18:44086502:T:C	0	44086502	C	T
18	chr18:44086572:T:C	0	44086572	C	T
18	chr18:44088583:T:C	0	44088583	C	T
18	chr18:44089053:A:G	0	44089053	G	A
18	chr18:44089406:A:G	0	44089406	G	A
18	chr18:44089449:A:G	0	44089449	G	A
18	chr18:44090161:G:T	0	44090161	T	G
18	chr18:44091726:A:G	0	44091726	G	A
18	chr18:44092176:T:C	0	44092176	C	T
18	chr18:44092219:C:T	0	44092219	T	C
18	chr18:44092494:G:A	0	44092494	A	G
18	chr18:44094165:T:A	0	44094165	A	T
18	chr18:44094815:A:G	0	44094815	G	A
18	chr18:44095214:G:T	0	44095214	T	G
18	chr18:44095574:T:C	0	44095574	C	T
18	chr18:44095672:G:A	0	44095672	A	G
18	chr18:44096817:A:G	0	44096817	G	A
18	chr18:44098464:A:G	0	44098464	G	A
18	chr18:44098619:A:G	0	44098619	G	A
18	chr18:44099752:G:A	0	44099752	A	G
18	chr18:44099883:A:G	0	44099883	G	A
18	chr18:44100473:A:G	0	44100473	G	A
18	chr18:44100581:G:T	0	44100581	T	G
18	chr18:44100596:T:C	0	44100596	C	T
18	chr18:44100804:T:C	0	44100804	C	T
18	chr18:44102262:G:A	0	44102262	A	G
18	chr18:44102370:T:C	0	44102370	C	T
18	chr18:44102432:T:C	0	44102432	C	T
18	chr18:44102690:C:A	0	44102690	A	C
18	chr18:44102700:A:T	0	44102700	T	A
18	chr18:44102710:C:T	0	44102710	T	C
18	chr18:44102765:G:A	0	44102765	A	G
18	chr18:44103382:A:G	0	44103382	G	A
18	chr18:44104244:T:C	0	44104244	C	T
18	chr18:44104752:C:G	0	44104752	G	C
18	chr18:44105030:A:G	0	44105030	G	A
18	chr18:44105692:A:G	0	44105692	G	A
18	chr18:44105760:T:G	0	44105760	G	T
18	chr18:44105814:G:A	0	44105814	A	G
18	chr18:44106209:G:A	0	44106209	A	G
18	chr18:44106756:G:A	0	44106756	A	G
18	chr18:44107195:C:T	0	44107195	T	C
18	chr18:44107566:G:A	0	44107566	A	G
18	chr18:44107616:C:T	0	44107616	T	C
18	chr18:44107640:T:C	0	44107640	C	T
18	chr18:44108025:A:T	0	44108025	T	A
18	chr18:44108583:C:T	0	44108583	T	C
18	chr18:44108718:C:T	0	44108718	T	C
18	chr18:44109020:G:A	0	44109020	A	G
18	chr18:44110684:T:C	0	44110684	C	T
18	chr18:44111768:A:G	0	44111768	G	A
18	chr18:44111833:T:C	0	44111833	C	T
18	chr18:44113571:A:C	0	44113571	C	A
18	chr18:44113665:A:G	0	44113665	G	A
18	chr18:44114161:C:G	0	44114161	G	C
18	chr18:44115125:G:A	0	44115125	A	G
18	chr18:44115646:T:A	0	44115646	A	T
18	chr18:44115896:G:A	0	44115896	A	G
18	chr18:44117301:G:A	0	44117301	A	G
18	chr18:44118039:G:A	0	44118039	A	G
18	chr18:44121572:A:T	0	44121572	T	A
18	chr18:44122133:C:G	0	44122133	G	C
18	chr18:44124879:T:C	0	44124879	C	T
18	chr18:44126463:A:G	0	44126463	G	A
18	chr18:44128283:C:A	0	44128283	A	C
18	chr18:44132262:A:C	0	44132262	C	A
18	chr18:44134117:G:A	0	44134117	A	G
18	chr18:44139828:T:C	0	44139828	C	T
18	chr18:44143893:C:T	0	44143893	T	C
18	chr18:44144241:A:G	0	44144241	G	A
18	chr18:44145752:A:C	0	44145752	C	A
18	chr18:44146226:T:G	0	44146226	G	T
18	chr18:44148768:T:C	0	44148768	C	T
18	chr18:44148968:G:C	0	44148968	C	G
18	chr18:44149005:A:G	0	44149005	G	A
18	chr18:44151734:G:C	0	44151734	C	G
18	chr18:44152000:A:G	0	44152000	G	A
18	chr18:44152259:G:C	0	44152259	C	G
18	chr18:44153072:A:G	0	44153072	G	A
18	chr18:44153197:A:G	0	44153197	G	A
18	chr18:44153906:C:T	0	44153906	T	C
18	chr18:44154234:C:T	0	44154234	T	C
18	chr18:44155117:A:T	0	44155117	T	A
18	chr18:44155843:C:T	0	44155843	T	C
18	chr18:44156184:A:T	0	44156184	T	A
18	chr18:44157254:G:A	0	44157254	A	G
18	chr18:44160113:C:A	0	44160113	A	C
18	chr18:44161741:T:G	0	44161741	G	T
18	chr18:44161886:G:A	0	44161886	A	G
18	chr18:44162543:T:A	0	44162543	A	T
18	chr18:44162905:C:T	0	44162905	T	C
18	chr18:44163103:G:A	0	44163103	A	G
18	chr18:44163703:C:T	0	44163703	T	C
18	chr18:44164192:C:T	0	44164192	T	C
18	chr18:44165560:TA:T	0	44165560	T	TA
18	chr18:44165715:G:T	0	44165715	T	G
18	chr18:44167757:A:G	0	44167757	G	A
18	chr18:44168477:G:C	0	44168477	C	G
18	chr18:44168951:A:G	0	44168951	G	A
18	chr18:44171504:A:G	0	44171504	G	A
18	chr18:44172535:A:T	0	44172535	T	A
18	chr18:44172619:C:G	0	44172619	G	C
18	chr18:44173063:C:T	0	44173063	T	C
18	chr18:44173177:T:G	0	44173177	G	T
18	chr18:44173861:T:A	0	44173861	A	T
18	chr18:44173963:A:C	0	44173963	C	A
18	chr18:44176795:G:A	0	44176795	A	G
18	chr18:44176838:C:T	0	44176838	T	C
18	chr18:44177374:A:G	0	44177374	G	A
18	chr18:44178649:C:T	0	44178649	T	C
18	chr18:44179939:G:A	0	44179939	A	G
18	chr18:44180021:G:A	0	44180021	A	G
18	chr18:44180078:A:T	0	44180078	T	A
18	chr18:44180684:C:T	0	44180684	T	C
18	chr18:44181755:A:G	0	44181755	G	A
18	chr18:44181873:T:C	0	44181873	C	T
18	chr18:44183051:A:G	0	44183051	G	A
18	chr18:44183427:G:A	0	44183427	A	G
18	chr18:44183900:G:T	0	44183900	T	G
18	chr18:44184075:T:C	0	44184075	C	T
18	chr18:44185186:C:T	0	44185186	T	C
18	chr18:44185713:T:C	0	44185713	C	T
18	chr18:44185756:G:A	0	44185756	A	G
18	chr18:44186216:T:G	0	44186216	G	T
18	chr18:44187261:T:A	0	44187261	A	T
18	chr18:44188312:T:C	0	44188312	C	T
18	chr18:44189173:G:A	0	44189173	A	G
18	chr18:44189667:TG:T	0	44189667	T	TG
18	chr18:44189931:A:C	0	44189931	C	A
18	chr18:44189978:G:A	0	44189978	A	G
18	chr18:44190591:A:G	0	44190591	G	A
18	chr18:44191846:T:C	0	44191846	C	T
18	chr18:44192988:A:G	0	44192988	G	A
18	chr18:44196031:C:T	0	44196031	T	C
18	chr18:44196101:C:T	0	44196101	T	C
18	chr18:44196235:A:G	0	44196235	G	A
18	chr18:44196580:C:T	0	44196580	T	C
18	chr18:44196615:A:T	0	44196615	T	A
18	chr18:44197205:G:T	0	44197205	T	G
18	chr18:44200174:A:G	0	44200174	G	A
18	chr18:44200557:G:C	0	44200557	C	G
18	chr18:44200784:A:T	0	44200784	T	A
18	chr18:44200850:A:G	0	44200850	G	A
18	chr18:44201128:C:T	0	44201128	T	C
18	chr18:44201807:C:T	0	44201807	T	C
18	chr18:44202637:A:G	0	44202637	G	A
18	chr18:44203538:C:T	0	44203538	T	C
18	chr18:44204853:G:A	0	44204853	A	G
18	chr18:44206605:C:T	0	44206605	T	C
18	chr18:44207804:G:C	0	44207804	C	G
18	chr18:44209358:A:G	0	44209358	G	A
18	chr18:44209905:A:G	0	44209905	G	A
18	chr18:44209909:A:G	0	44209909	G	A
18	chr18:44210001:G:A	0	44210001	A	G
18	chr18:44211840:C:A	0	44211840	A	C
18	chr18:44212176:G:A	0	44212176	A	G
18	chr18:44212224:A:G	0	44212224	G	A
18	chr18:44212743:T:C	0	44212743	C	T
18	chr18:44213630:T:G	0	44213630	G	T
18	chr18:44213865:A:G	0	44213865	G	A
18	chr18:44214082:G:GCT	0	44214082	GCT	G
18	chr18:44214548:G:A	0	44214548	A	G
18	chr18:44215428:C:T	0	44215428	T	C
18	chr18:44215550:A:AAAT	0	44215550	AAAT	A
18	chr18:44217781:T:C	0	44217781	C	T
18	chr18:44218049:C:T	0	44218049	T	C
18	chr18:44220894:G:A	0	44220894	A	G
18	chr18:44223476:T:C	0	44223476	C	T
18	chr18:44223994:T:A	0	44223994	A	T
18	chr18:44225129:G:T	0	44225129	T	G
18	chr18:44225190:C:T	0	44225190	T	C
18	chr18:44225730:T:A	0	44225730	A	T
18	chr18:44225919:T:A	0	44225919	A	T
18	chr18:44225974:G:A	0	44225974	A	G
18	chr18:44226751:T:G	0	44226751	G	T
18	chr18:44226933:C:T	0	44226933	T	C
18	chr18:44227142:T:A	0	44227142	A	T
18	chr18:44228258:A:G	0	44228258	G	A
18	chr18:44228353:C:T	0	44228353	T	C
18	chr18:44228663:T:C	0	44228663	C	T
18	chr18:44228766:A:G	0	44228766	G	A
18	chr18:44229514:A:G	0	44229514	G	A
18	chr18:44229732:T:C	0	44229732	C	T
18	chr18:44230341:GTAGA:G	0	44230341	G	GTAGA
18	chr18:44230858:ATGCATAAAG:A	0	44230858	A	ATGCATAAAG
18	chr18:44232213:G:A	0	44232213	A	G
18	chr18:44232910:G:T	0	44232910	T	G
18	chr18:44234188:A:G	0	44234188	G	A
18	chr18:44235004:T:C	0	44235004	C	T
18	chr18:44236867:A:C	0	44236867	C	A
18	chr18:44239399:A:T	0	44239399	T	A
18	chr18:44239460:C:T	0	44239460	T	C
18	chr18:44239738:A:G	0	44239738	G	A
18	chr18:44240698:G:A	0	44240698	A	G
18	chr18:44241118:A:G	0	44241118	G	A
18	chr18:44241965:A:G	0	44241965	G	A
18	chr18:44243174:T:C	0	44243174	C	T
18	chr18:44243572:T:C	0	44243572	C	T
18	chr18:44246758:C:T	0	44246758	T	C
18	chr18:44247194:T:C	0	44247194	C	T
18	chr18:44248488:A:G	0	44248488	G	A
18	chr18:44249560:G:A	0	44249560	A	G
18	chr18:44250950:C:T	0	44250950	T	C
18	chr18:44253726:G:A	0	44253726	A	G
18	chr18:44254453:A:G	0	44254453	G	A
18	chr18:44256894:A:G	0	44256894	G	A
18	chr18:44256990:G:A	0	44256990	A	G
18	chr18:44257565:A:G	0	44257565	G	A
18	chr18:44257873:T:A	0	44257873	A	T
18	chr18:44258001:A:G	0	44258001	G	A
18	chr18:44258355:A:G	0	44258355	G	A
18	chr18:44259262:G:A	0	44259262	A	G
18	chr18:44259720:C:T	0	44259720	T	C
18	chr18:44260484:G:A	0	44260484	A	G
18	chr18:44260798:A:G	0	44260798	G	A
18	chr18:44261305:A:G	0	44261305	G	A
18	chr18:44261893:A:G	0	44261893	G	A
18	chr18:44262065:T:A	0	44262065	A	T
18	chr18:44262283:G:A	0	44262283	A	G
18	chr18:44262699:G:A	0	44262699	A	G
18	chr18:44262732:C:T	0	44262732	T	C
18	chr18:44263041:A:C	0	44263041	C	A
18	chr18:44263443:G:A	0	44263443	A	G
18	chr18:44263980:A:G	0	44263980	G	A
18	chr18:44264676:C:T	0	44264676	T	C
18	chr18:44266165:TA:T	0	44266165	T	TA
18	chr18:44268309:T:C	0	44268309	C	T
18	chr18:44268784:T:C	0	44268784	C	T
18	chr18:44271949:T:C	0	44271949	C	T
18	chr18:44272134:T:G	0	44272134	G	T
18	chr18:44272249:A:G	0	44272249	G	A
18	chr18:44272471:C:T	0	44272471	T	C
18	chr18:44274048:A:G	0	44274048	G	A
18	chr18:44274383:T:C	0	44274383	C	T
18	chr18:44274510:C:A	0	44274510	A	C
18	chr18:44275877:G:A	0	44275877	A	G
18	chr18:44276533:C:T	0	44276533	T	C
18	chr18:44278437:G:T	0	44278437	T	G
18	chr18:44278727:G:A	0	44278727	A	G
18	chr18:44279223:A:G	0	44279223	G	A
18	chr18:44280147:G:A	0	44280147	A	G
18	chr18:44281390:T:C	0	44281390	C	T
18	chr18:44281741:G:A	0	44281741	A	G
18	chr18:44281863:G:A	0	44281863	A	G
18	chr18:44283290:G:A	0	44283290	A	G
18	chr18:44283949:C:T	0	44283949	T	C
18	chr18:44285234:C:A	0	44285234	A	C
18	chr18:44286336:T:C	0	44286336	C	T
18	chr18:44287617:G:C	0	44287617	C	G
18	chr18:44289526:T:G	0	44289526	G	T
18	chr18:44289607:T:C	0	44289607	C	T
18	chr18:44290278:C:T	0	44290278	T	C
18	chr18:44290592:C:A	0	44290592	A	C
18	chr18:44290950:C:A	0	44290950	A	C
18	chr18:44292022:A:G	0	44292022	G	A
18	chr18:44293062:C:T	0	44293062	T	C
18	chr18:44293879:A:G	0	44293879	G	A
18	chr18:44293883:T:C	0	44293883	C	T
18	chr18:44294213:C:T	0	44294213	T	C
18	chr18:44295094:T:A	0	44295094	A	T
18	chr18:44295236:C:T	0	44295236	T	C
18	chr18:44298004:G:C	0	44298004	C	G
18	chr18:44299911:A:G	0	44299911	G	A
18	chr18:44300245:G:A	0	44300245	A	G
18	chr18:44300454:G:A	0	44300454	A	G
18	chr18:44300632:T:C	0	44300632	C	T
18	chr18:44300658:G:A	0	44300658	A	G
18	chr18:44301198:G:C	0	44301198	C	G
18	chr18:44301377:G:T	0	44301377	T	G
18	chr18:44301495:C:T	0	44301495	T	C
18	chr18:44301537:C:T	0	44301537	T	C
18	chr18:44302458:G:A	0	44302458	A	G
18	chr18:44302541:A:G	0	44302541	G	A
18	chr18:44302915:C:T	0	44302915	T	C
18	chr18:44302947:C:T	0	44302947	T	C
18	chr18:44303098:A:G	0	44303098	G	A
18	chr18:44303580:G:A	0	44303580	A	G
18	chr18:44303783:T:C	0	44303783	C	T
18	chr18:44304818:T:C	0	44304818	C	T
18	chr18:44304880:A:G	0	44304880	G	A
18	chr18:44304949:A:T	0	44304949	T	A
18	chr18:44304952:G:A	0	44304952	A	G
18	chr18:44304964:G:T	0	44304964	T	G
18	chr18:44305178:A:G	0	44305178	G	A
18	chr18:44305683:T:TC	0	44305683	TC	T
18	chr18:44305689:G:T	0	44305689	T	G
18	chr18:44305884:C:A	0	44305884	A	C
18	chr18:44306548:A:ATC	0	44306548	ATC	A
18	chr18:44306722:G:A	0	44306722	A	G
18	chr18:44306857:G:A	0	44306857	A	G
18	chr18:44307972:C:T	0	44307972	T	C
18	chr18:44308266:G:T	0	44308266	T	G
18	chr18:44308458:A:C	0	44308458	C	A
18	chr18:44308741:G:T	0	44308741	T	G
18	chr18:44308913:T:C	0	44308913	C	T
18	chr18:44309244:A:G	0	44309244	G	A
18	chr18:44309248:G:A	0	44309248	A	G
18	chr18:44310167:G:A	0	44310167	A	G
18	chr18:44310759:G:A	0	44310759	A	G
18	chr18:44311026:T:C	0	44311026	C	T
18	chr18:44311518:A:G	0	44311518	G	A
18	chr18:44311750:C:T	0	44311750	T	C
18	chr18:44311868:T:C	0	44311868	C	T
18	chr18:44311894:G:A	0	44311894	A	G
18	chr18:44312648:A:G	0	44312648	G	A
18	chr18:44312704:A:G	0	44312704	G	A
18	chr18:44313282:T:C	0	44313282	C	T
18	chr18:44313403:T:TATC	0	44313403	TATC	T
18	chr18:44313643:G:A	0	44313643	A	G
18	chr18:44313850:T:C	0	44313850	C	T
18	chr18:44313983:G:A	0	44313983	A	G
18	chr18:44313984:T:A	0	44313984	A	T
18	chr18:44314069:A:G	0	44314069	G	A
18	chr18:44314536:G:A	0	44314536	A	G
18	chr18:44317050:C:T	0	44317050	T	C
18	chr18:44317061:A:G	0	44317061	G	A
18	chr18:44317382:C:G	0	44317382	G	C
18	chr18:44318009:T:C	0	44318009	C	T
18	chr18:44318284:A:C	0	44318284	C	A
18	chr18:44318464:A:G	0	44318464	G	A
18	chr18:44318636:G:T	0	44318636	T	G
18	chr18:44319085:T:C	0	44319085	C	T
18	chr18:44319280:G:T	0	44319280	T	G
18	chr18:44319761:C:T	0	44319761	T	C
18	chr18:44319839:G:A	0	44319839	A	G
18	chr18:44320960:G:A	0	44320960	A	G
18	chr18:44321959:A:G	0	44321959	G	A
18	chr18:44322532:C:T	0	44322532	T	C
18	chr18:44323070:T:G	0	44323070	G	T
18	chr18:44323468:C:T	0	44323468	T	C
18	chr18:44324360:T:C	0	44324360	C	T
18	chr18:44324646:A:G	0	44324646	G	A
18	chr18:44325593:C:A	0	44325593	A	C
18	chr18:44325825:A:G	0	44325825	G	A
18	chr18:44326459:G:A	0	44326459	A	G
18	chr18:44328475:T:C	0	44328475	C	T
18	chr18:44328537:G:A	0	44328537	A	G
18	chr18:44329560:A:C	0	44329560	C	A
18	chr18:44329945:G:A	0	44329945	A	G
18	chr18:44329949:T:C	0	44329949	C	T
18	chr18:44330211:T:C	0	44330211	C	T
18	chr18:44330567:A:G	0	44330567	G	A
18	chr18:44330586:G:A	0	44330586	A	G
18	chr18:44331513:T:C	0	44331513	C	T
18	chr18:44331973:A:C	0	44331973	C	A
18	chr18:44332107:A:G	0	44332107	G	A
18	chr18:44332135:T:C	0	44332135	C	T
18	chr18:44332615:G:A	0	44332615	A	G
18	chr18:44332829:G:A	0	44332829	A	G
18	chr18:44332970:G:T	0	44332970	T	G
18	chr18:44333200:A:T	0	44333200	T	A
18	chr18:44333550:T:G	0	44333550	G	T
18	chr18:44334984:A:C	0	44334984	C	A
18	chr18:44336982:T:C	0	44336982	C	T
18	chr18:44339696:A:AG	0	44339696	AG	A
18	chr18:44340114:G:A	0	44340114	A	G
18	chr18:44340126:T:C	0	44340126	C	T
18	chr18:44340841:C:T	0	44340841	T	C
18	chr18:44341284:A:G	0	44341284	G	A
18	chr18:44342779:T:C	0	44342779	C	T
18	chr18:44343359:A:G	0	44343359	G	A
18	chr18:44343665:A:G	0	44343665	G	A
18	chr18:44344459:T:G	0	44344459	G	T
18	chr18:44345531:C:T	0	44345531	T	C
18	chr18:44346006:G:T	0	44346006	T	G
18	chr18:44346352:T:C	0	44346352	C	T
18	chr18:44347054:A:G	0	44347054	G	A
18	chr18:44347852:T:C	0	44347852	C	T
18	chr18:44348597:C:G	0	44348597	G	C
18	chr18:44349244:T:A	0	44349244	A	T
18	chr18:44349588:G:C	0	44349588	C	G
18	chr18:44350909:G:T	0	44350909	T	G
18	chr18:44350995:T:C	0	44350995	C	T
18	chr18:44352304:G:A	0	44352304	A	G
18	chr18:44352511:A:G	0	44352511	G	A
18	chr18:44353134:T:C	0	44353134	C	T
18	chr18:44353783:T:C	0	44353783	C	T
18	chr18:44353982:A:G	0	44353982	G	A
18	chr18:44354219:A:G	0	44354219	G	A
18	chr18:44355119:A:G	0	44355119	G	A
18	chr18:44355871:AGG:A	0	44355871	A	AGG
18	chr18:44356001:G:A	0	44356001	A	G
18	chr18:44356144:G:A	0	44356144	A	G
18	chr18:44356250:AGAG:A	0	44356250	A	AGAG
18	chr18:44356535:T:C	0	44356535	C	T
18	chr18:44357133:T:C	0	44357133	C	T
18	chr18:44358415:A:G	0	44358415	G	A
18	chr18:44360092:T:C	0	44360092	C	T
18	chr18:44363230:A:G	0	44363230	G	A
18	chr18:44363392:G:A	0	44363392	A	G
18	chr18:44363525:G:A	0	44363525	A	G
18	chr18:44364735:C:T	0	44364735	T	C
18	chr18:44366812:G:A	0	44366812	A	G
18	chr18:44367961:T:G	0	44367961	G	T
18	chr18:44368348:C:T	0	44368348	T	C
18	chr18:44368681:T:C	0	44368681	C	T
18	chr18:44369008:T:C	0	44369008	C	T
18	chr18:44371367:A:ATT	0	44371367	ATT	A
18	chr18:44375152:T:C	0	44375152	C	T
18	chr18:44376355:T:C	0	44376355	C	T
18	chr18:44376782:C:T	0	44376782	T	C
18	chr18:44378170:G:A	0	44378170	A	G
18	chr18:44382999:G:A	0	44382999	A	G
18	chr18:44383011:A:T	0	44383011	T	A
18	chr18:44383701:A:G	0	44383701	G	A
18	chr18:44384800:A:G	0	44384800	G	A
18	chr18:44384826:A:C	0	44384826	C	A
18	chr18:44384857:A:G	0	44384857	G	A
18	chr18:44385080:A:T	0	44385080	T	A
18	chr18:44385258:G:A	0	44385258	A	G
18	chr18:44385279:A:G	0	44385279	G	A
18	chr18:44385297:A:G	0	44385297	G	A
18	chr18:44385327:AC:GC	0	44385327	GC	AC
18	chr18:44385353:C:T	0	44385353	T	C
18	chr18:44387536:A:C	0	44387536	C	A
18	chr18:44388280:G:A	0	44388280	A	G
18	chr18:44388879:C:A	0	44388879	A	C
18	chr18:44389405:T:A	0	44389405	A	T
18	chr18:44389752:G:A	0	44389752	A	G
18	chr18:44390570:A:G	0	44390570	G	A
18	chr18:44391234:G:A	0	44391234	A	G
18	chr18:44391690:CTA:C	0	44391690	C	CTA
18	chr18:44392263:C:T	0	44392263	T	C
18	chr18:44393003:T:C	0	44393003	C	T
18	chr18:44393569:G:A	0	44393569	A	G
18	chr18:44393814:G:A	0	44393814	A	G
18	chr18:44394853:C:A	0	44394853	A	C
18	chr18:44395837:C:T	0	44395837	T	C
18	chr18:44396306:C:G	0	44396306	G	C
18	chr18:44396703:A:G	0	44396703	G	A
18	chr18:44402137:T:C	0	44402137	C	T
18	chr18:44402414:T:A	0	44402414	A	T
18	chr18:44403949:T:C	0	44403949	C	T
18	chr18:44404107:A:T	0	44404107	T	A
18	chr18:44404983:G:T	0	44404983	T	G
18	chr18:44405229:G:A	0	44405229	A	G
18	chr18:44405546:G:C	0	44405546	C	G
18	chr18:44405838:AC:A	0	44405838	A	AC
18	chr18:44406320:T:C	0	44406320	C	T
18	chr18:44406961:ACACACACACACACGCACG:A	0	44406961	A	ACACACACACACACGCACG
18	chr18:44407177:T:C	0	44407177	C	T
18	chr18:44407252:C:T	0	44407252	T	C
18	chr18:44407548:T:C	0	44407548	C	T
18	chr18:44409005:G:A	0	44409005	A	G
18	chr18:44411996:A:G	0	44411996	G	A
18	chr18:44415194:A:G	0	44415194	G	A
18	chr18:44415539:A:G	0	44415539	G	A
18	chr18:44415883:G:A	0	44415883	A	G
18	chr18:44415930:A:C	0	44415930	C	A
18	chr18:44416285:C:G	0	44416285	G	C
18	chr18:44417582:G:T	0	44417582	T	G
18	chr18:44417811:C:A	0	44417811	A	C
18	chr18:44418126:G:A	0	44418126	A	G
18	chr18:44419326:A:C	0	44419326	C	A
18	chr18:44420040:G:T	0	44420040	T	G
18	chr18:44420140:A:C	0	44420140	C	A
18	chr18:44420574:G:A	0	44420574	A	G
18	chr18:44421262:C:T	0	44421262	T	C
18	chr18:44422800:G:A	0	44422800	A	G
18	chr18:44424118:C:T	0	44424118	T	C
18	chr18:44424476:C:T	0	44424476	T	C
18	chr18:44424503:G:A	0	44424503	A	G
18	chr18:44424562:A:G	0	44424562	G	A
18	chr18:44424652:T:C	0	44424652	C	T
18	chr18:44424836:T:C	0	44424836	C	T
18	chr18:44425573:T:C	0	44425573	C	T
18	chr18:44426433:T:C	0	44426433	C	T
18	chr18:44426911:C:T	0	44426911	T	C
18	chr18:44427967:A:C	0	44427967	C	A
18	chr18:44428315:TCATATGC:T	0	44428315	T	TCATATGC
18	chr18:44428428:T:C	0	44428428	C	T
18	chr18:44428702:G:T	0	44428702	T	G
18	chr18:44429351:C:T	0	44429351	T	C
18	chr18:44430883:C:T	0	44430883	T	C
18	chr18:44433931:C:T	0	44433931	T	C
18	chr18:44434090:T:C	0	44434090	C	T
18	chr18:44434514:T:C	0	44434514	C	T
18	chr18:44435652:G:A	0	44435652	A	G
18	chr18:44436894:C:A	0	44436894	A	C
18	chr18:44437033:A:AG	0	44437033	AG	A
18	chr18:44437936:A:G	0	44437936	G	A
18	chr18:44439022:A:G	0	44439022	G	A
18	chr18:44439390:A:G	0	44439390	G	A
18	chr18:44441304:T:C	0	44441304	C	T
18	chr18:44442221:C:T	0	44442221	T	C
18	chr18:44442245:A:G	0	44442245	G	A
18	chr18:44443424:C:G	0	44443424	G	C
18	chr18:44444045:C:A	0	44444045	A	C
18	chr18:44444172:A:G	0	44444172	G	A
18	chr18:44444588:G:T	0	44444588	T	G
18	chr18:44445813:T:A	0	44445813	A	T
18	chr18:44446018:C:T	0	44446018	T	C
18	chr18:44446225:A:G	0	44446225	G	A
18	chr18:44447285:A:G	0	44447285	G	A
18	chr18:44447765:A:C	0	44447765	C	A
18	chr18:44447812:T:C	0	44447812	C	T
18	chr18:44448176:A:T	0	44448176	T	A
18	chr18:44448288:A:G	0	44448288	G	A
18	chr18:44448373:C:T	0	44448373	T	C
18	chr18:44448552:A:G	0	44448552	G	A
18	chr18:44449819:C:G	0	44449819	G	C
18	chr18:44450223:A:G	0	44450223	G	A
18	chr18:44450798:G:A	0	44450798	A	G
18	chr18:44451092:C:T	0	44451092	T	C
18	chr18:44451113:C:A	0	44451113	A	C
18	chr18:44453008:G:T	0	44453008	T	G
18	chr18:44453582:A:G	0	44453582	G	A
18	chr18:44453747:C:A	0	44453747	A	C
18	chr18:44454002:C:T	0	44454002	T	C
18	chr18:44454053:C:T	0	44454053	T	C
18	chr18:44454280:C:T	0	44454280	T	C
18	chr18:44454576:G:A	0	44454576	A	G
18	chr18:44455824:TG:T	0	44455824	T	TG
18	chr18:44456410:G:A	0	44456410	A	G
18	chr18:44457228:A:G	0	44457228	G	A
18	chr18:44457622:G:A	0	44457622	A	G
18	chr18:44458386:A:G	0	44458386	G	A
18	chr18:44458414:A:C	0	44458414	C	A
18	chr18:44458606:T:C	0	44458606	C	T
18	chr18:44458757:C:T	0	44458757	T	C
18	chr18:44459045:G:A	0	44459045	A	G
18	chr18:44459278:A:C	0	44459278	C	A
18	chr18:44460061:G:C	0	44460061	C	G
18	chr18:44460149:C:T	0	44460149	T	C
18	chr18:44460413:GATAAAGAGATAGTTTTATAAA:G	0	44460413	G	GATAAAGAGATAGTTTTATAAA
18	chr18:44460589:G:C	0	44460589	C	G
18	chr18:44460620:C:A	0	44460620	A	C
18	chr18:44461098:A:C	0	44461098	C	A
18	chr18:44461308:T:A	0	44461308	A	T
18	chr18:44462090:G:A	0	44462090	A	G
18	chr18:44463508:A:G	0	44463508	G	A
18	chr18:44463541:T:C	0	44463541	C	T
18	chr18:44463611:T:C	0	44463611	C	T
18	chr18:44463986:A:G	0	44463986	G	A
18	chr18:44464138:G:A	0	44464138	A	G
18	chr18:44464547:C:T	0	44464547	T	C
18	chr18:44464624:C:T	0	44464624	T	C
18	chr18:44464702:T:C	0	44464702	C	T
18	chr18:44464830:A:G	0	44464830	G	A
18	chr18:44464997:A:C	0	44464997	C	A
18	chr18:44465096:A:G	0	44465096	G	A
18	chr18:44465555:C:A	0	44465555	A	C
18	chr18:44466078:G:A	0	44466078	A	G
18	chr18:44466422:AGAG:A	0	44466422	A	AGAG
18	chr18:44466485:T:C	0	44466485	C	T
18	chr18:44468249:A:C	0	44468249	C	A
18	chr18:44468530:A:G	0	44468530	G	A
18	chr18:44469907:A:G	0	44469907	G	A
18	chr18:44469926:T:C	0	44469926	C	T
18	chr18:44469978:T:C	0	44469978	C	T
18	chr18:44470114:C:T	0	44470114	T	C
18	chr18:44470531:A:T	0	44470531	T	A
18	chr18:44471798:C:T	0	44471798	T	C
18	chr18:44471811:T:A	0	44471811	A	T
18	chr18:44472236:C:T	0	44472236	T	C
18	chr18:44473345:G:A	0	44473345	A	G
18	chr18:44473651:C:T	0	44473651	T	C
18	chr18:44473714:T:C	0	44473714	C	T
18	chr18:44473990:G:A	0	44473990	A	G
18	chr18:44474289:A:G	0	44474289	G	A
18	chr18:44474295:C:T	0	44474295	T	C
18	chr18:44474346:A:G	0	44474346	G	A
18	chr18:44474773:C:T	0	44474773	T	C
18	chr18:44474910:C:T	0	44474910	T	C
18	chr18:44475680:A:T	0	44475680	T	A
18	chr18:44476753:C:A	0	44476753	A	C
18	chr18:44477731:C:G	0	44477731	G	C
18	chr18:44478114:CT:C	0	44478114	C	CT
18	chr18:44479167:G:A	0	44479167	A	G
18	chr18:44479695:G:A	0	44479695	A	G
18	chr18:44479765:A:G	0	44479765	G	A
18	chr18:44479828:A:G	0	44479828	G	A
18	chr18:44480013:C:T	0	44480013	T	C
18	chr18:44480321:T:C	0	44480321	C	T
18	chr18:44480888:C:T	0	44480888	T	C
18	chr18:44481725:A:G	0	44481725	G	A
18	chr18:44481763:G:C	0	44481763	C	G
18	chr18:44482783:C:T	0	44482783	T	C
18	chr18:44483276:A:G	0	44483276	G	A
18	chr18:44483873:C:T	0	44483873	T	C
18	chr18:44484735:A:G	0	44484735	G	A
18	chr18:44484860:T:C	0	44484860	C	T
18	chr18:44485933:G:A	0	44485933	A	G
18	chr18:44485995:A:G	0	44485995	G	A
18	chr18:44487761:T:C	0	44487761	C	T
18	chr18:44487877:T:G	0	44487877	G	T
18	chr18:44487919:A:G	0	44487919	G	A
18	chr18:44488041:T:C	0	44488041	C	T
18	chr18:44488088:A:G	0	44488088	G	A
18	chr18:44488923:G:A	0	44488923	A	G
18	chr18:44489512:C:A	0	44489512	A	C
18	chr18:44489704:C:T	0	44489704	T	C
18	chr18:44490083:G:T	0	44490083	T	G
18	chr18:44490920:T:C	0	44490920	C	T
18	chr18:44491016:A:T	0	44491016	T	A
18	chr18:44491062:A:G	0	44491062	G	A
18	chr18:44491260:C:T	0	44491260	T	C
18	chr18:44491509:T:C	0	44491509	C	T
18	chr18:44491625:C:T	0	44491625	T	C
18	chr18:44492208:C:G	0	44492208	G	C
18	chr18:44492396:G:A	0	44492396	A	G
18	chr18:44493340:G:T	0	44493340	T	G
18	chr18:44493972:C:T	0	44493972	T	C
18	chr18:44494557:G:A	0	44494557	A	G
18	chr18:44494699:C:T	0	44494699	T	C
18	chr18:44494842:G:A	0	44494842	A	G
18	chr18:44495189:A:T	0	44495189	T	A
18	chr18:44496004:C:T	0	44496004	T	C
18	chr18:44497053:C:T	0	44497053	T	C
18	chr18:44497460:G:A	0	44497460	A	G
18	chr18:44497879:A:G	0	44497879	G	A
18	chr18:44497940:A:G	0	44497940	G	A
18	chr18:44498081:C:A	0	44498081	A	C
18	chr18:44498769:G:A	0	44498769	A	G
18	chr18:44498817:C:T	0	44498817	T	C
18	chr18:44499292:C:T	0	44499292	T	C
18	chr18:44499792:G:T	0	44499792	T	G
18	chr18:44500296:C:T	0	44500296	T	C
18	chr18:44500553:G:A	0	44500553	A	G
18	chr18:44500647:G:A	0	44500647	A	G
18	chr18:44500755:T:C	0	44500755	C	T
18	chr18:44500848:G:C	0	44500848	C	G
18	chr18:44501718:G:C	0	44501718	C	G
18	chr18:44501850:G:T	0	44501850	T	G
18	chr18:44501960:G:A	0	44501960	A	G
18	chr18:44502080:A:G	0	44502080	G	A
18	chr18:44503177:T:C	0	44503177	C	T
18	chr18:44503338:T:C	0	44503338	C	T
18	chr18:44503451:G:T	0	44503451	T	G
18	chr18:44504736:G:A	0	44504736	A	G
18	chr18:44505791:G:A	0	44505791	A	G
18	chr18:44505887:C:T	0	44505887	T	C
18	chr18:44506367:C:T	0	44506367	T	C
18	chr18:44506822:T:C	0	44506822	C	T
18	chr18:44507017:A:G	0	44507017	G	A
18	chr18:44507144:G:A	0	44507144	A	G
18	chr18:44507393:G:A	0	44507393	A	G
18	chr18:44510125:A:T	0	44510125	T	A
18	chr18:44510702:C:T	0	44510702	T	C
18	chr18:44511070:A:G	0	44511070	G	A
18	chr18:44511756:A:AAT	0	44511756	AAT	A
18	chr18:44512357:T:C	0	44512357	C	T
18	chr18:44512953:C:T	0	44512953	T	C
18	chr18:44513934:GA:G	0	44513934	G	GA
18	chr18:44514229:A:T	0	44514229	T	A
18	chr18:44514406:G:A	0	44514406	A	G
18	chr18:44514443:C:T	0	44514443	T	C
18	chr18:44514720:C:T	0	44514720	T	C
18	chr18:44514858:G:A	0	44514858	A	G
18	chr18:44515751:C:T	0	44515751	T	C
18	chr18:44516150:T:G	0	44516150	G	T
18	chr18:44516670:G:A	0	44516670	A	G
18	chr18:44517145:C:T	0	44517145	T	C
18	chr18:44517910:C:T	0	44517910	T	C
18	chr18:44518221:G:A	0	44518221	A	G
18	chr18:44518343:C:T	0	44518343	T	C
18	chr18:44518977:T:G	0	44518977	G	T
18	chr18:44519317:C:T	0	44519317	T	C
18	chr18:44519650:C:A	0	44519650	A	C
18	chr18:44521084:C:T	0	44521084	T	C
18	chr18:44521295:A:G	0	44521295	G	A
18	chr18:44522512:C:T	0	44522512	T	C
18	chr18:44522882:G:A	0	44522882	A	G
18	chr18:44523903:G:A	0	44523903	A	G
18	chr18:44524939:G:A	0	44524939	A	G
18	chr18:44526375:A:G	0	44526375	G	A
18	chr18:44527338:T:G	0	44527338	G	T
18	chr18:44527697:C:T	0	44527697	T	C
18	chr18:44527882:C:T	0	44527882	T	C
18	chr18:44528044:T:G	0	44528044	G	T
18	chr18:44528189:C:T	0	44528189	T	C
18	chr18:44528537:T:C	0	44528537	C	T
18	chr18:44528578:A:G	0	44528578	G	A
18	chr18:44528903:G:A	0	44528903	A	G
18	chr18:44530124:G:A	0	44530124	A	G
18	chr18:44530494:C:T	0	44530494	T	C
18	chr18:44530509:T:C	0	44530509	C	T
18	chr18:44532820:A:T	0	44532820	T	A
18	chr18:44533186:T:C	0	44533186	C	T
18	chr18:44533305:G:T	0	44533305	T	G
18	chr18:44534236:G:A	0	44534236	A	G
18	chr18:44535500:C:G	0	44535500	G	C
18	chr18:44535561:A:T	0	44535561	T	A
18	chr18:44536460:T:A	0	44536460	A	T
18	chr18:44536681:C:T	0	44536681	T	C
18	chr18:44537425:CA:C	0	44537425	C	CA
18	chr18:44537809:T:G	0	44537809	G	T
18	chr18:44539359:T:C	0	44539359	C	T
18	chr18:44540492:C:A	0	44540492	A	C
18	chr18:44542079:C:T	0	44542079	T	C
18	chr18:44542508:A:C	0	44542508	C	A
18	chr18:44543043:C:T	0	44543043	T	C
18	chr18:44543586:A:G	0	44543586	G	A
18	chr18:44543636:C:T	0	44543636	T	C
18	chr18:44543834:C:T	0	44543834	T	C
18	chr18:44546838:G:T	0	44546838	T	G
18	chr18:44547009:A:G	0	44547009	G	A
18	chr18:44547025:G:T	0	44547025	T	G
18	chr18:44547229:C:T	0	44547229	T	C
18	chr18:44547281:TA:T	0	44547281	T	TA
18	chr18:44548790:A:G	0	44548790	G	A
18	chr18:44550986:T:A	0	44550986	A	T
18	chr18:44551569:G:A	0	44551569	A	G
18	chr18:44551977:G:C	0	44551977	C	G
18	chr18:44552115:AG:A	0	44552115	A	AG
18	chr18:44552983:TC:T	0	44552983	T	TC
18	chr18:44553023:G:A	0	44553023	A	G
18	chr18:44554386:T:TTAGC	0	44554386	TTAGC	T
18	chr18:44554482:A:G	0	44554482	G	A
18	chr18:44554732:T:C	0	44554732	C	T
18	chr18:44555065:T:C	0	44555065	C	T
18	chr18:44555289:C:T	0	44555289	T	C
18	chr18:44556749:A:C	0	44556749	C	A
18	chr18:44558619:A:G	0	44558619	G	A
18	chr18:44561990:T:C	0	44561990	C	T
18	chr18:44562012:A:C	0	44562012	C	A
18	chr18:44562655:T:C	0	44562655	C	T
18	chr18:44562969:G:C	0	44562969	C	G
18	chr18:44563484:G:T	0	44563484	T	G
18	chr18:44563621:A:T	0	44563621	T	A
18	chr18:44564119:C:T	0	44564119	T	C
18	chr18:44564778:C:G	0	44564778	G	C
18	chr18:44565022:A:T	0	44565022	T	A
18	chr18:44566402:A:G	0	44566402	G	A
18	chr18:44566494:C:T	0	44566494	T	C
18	chr18:44567251:T:C	0	44567251	C	T
18	chr18:44567360:C:T	0	44567360	T	C
18	chr18:44567899:G:T	0	44567899	T	G
18	chr18:44568195:C:T	0	44568195	T	C
18	chr18:44569779:G:A	0	44569779	A	G
18	chr18:44571296:C:T	0	44571296	T	C
18	chr18:44572502:A:G	0	44572502	G	A
18	chr18:44574585:G:A	0	44574585	A	G
18	chr18:44575002:G:A	0	44575002	A	G
18	chr18:44575797:T:G	0	44575797	G	T
18	chr18:44579878:A:T	0	44579878	T	A
18	chr18:44579937:G:A	0	44579937	A	G
18	chr18:44580102:T:C	0	44580102	C	T
18	chr18:44581594:C:T	0	44581594	T	C
18	chr18:44581678:G:T	0	44581678	T	G
18	chr18:44581755:G:T	0	44581755	T	G
18	chr18:44582573:G:A	0	44582573	A	G
18	chr18:44583219:G:C	0	44583219	C	G
18	chr18:44583616:C:A	0	44583616	A	C
18	chr18:44584858:G:A	0	44584858	A	G
18	chr18:44586064:G:T	0	44586064	T	G
18	chr18:44586099:T:C	0	44586099	C	T
18	chr18:44586165:A:G	0	44586165	G	A
18	chr18:44587771:G:A	0	44587771	A	G
18	chr18:44587930:T:TTA	0	44587930	TTA	T
18	chr18:44588235:G:A	0	44588235	A	G
18	chr18:44590262:G:A	0	44590262	A	G
18	chr18:44590512:T:C	0	44590512	C	T
18	chr18:44593201:G:T	0	44593201	T	G
18	chr18:44595369:G:T	0	44595369	T	G
18	chr18:44595475:C:T	0	44595475	T	C
18	chr18:44595678:G:A	0	44595678	A	G
18	chr18:44596190:T:G	0	44596190	G	T
18	chr18:44596860:T:G	0	44596860	G	T
18	chr18:44596901:A:G	0	44596901	G	A
18	chr18:44597556:G:A	0	44597556	A	G
18	chr18:44597854:C:T	0	44597854	T	C
18	chr18:44598240:C:T	0	44598240	T	C
18	chr18:44598781:G:A	0	44598781	A	G
18	chr18:44598861:T:TTAA	0	44598861	TTAA	T
18	chr18:44599854:C:T	0	44599854	T	C
18	chr18:44599876:T:C	0	44599876	C	T
18	chr18:44601577:C:T	0	44601577	T	C
18	chr18:44604176:A:T	0	44604176	T	A
18	chr18:44604185:T:C	0	44604185	C	T
18	chr18:44604214:G:GAGCTGTT	0	44604214	GAGCTGTT	G
18	chr18:44605072:C:G	0	44605072	G	C
18	chr18:44605232:G:A	0	44605232	A	G
18	chr18:44605484:T:C	0	44605484	C	T
18	chr18:44606687:A:G	0	44606687	G	A
18	chr18:44606857:C:G	0	44606857	G	C
18	chr18:44608246:G:C	0	44608246	C	G
18	chr18:44608318:C:T	0	44608318	T	C
18	chr18:44608544:C:T	0	44608544	T	C
18	chr18:44608676:G:A	0	44608676	A	G
18	chr18:44608975:T:A	0	44608975	A	T
18	chr18:44609651:AAG:A	0	44609651	A	AAG
18	chr18:44612260:T:C	0	44612260	C	T
18	chr18:44612453:A:G	0	44612453	G	A
18	chr18:44613588:A:AG	0	44613588	AG	A
18	chr18:44613628:T:C	0	44613628	C	T
18	chr18:44615647:C:T	0	44615647	T	C
18	chr18:44617113:A:G	0	44617113	G	A
18	chr18:44617198:C:T	0	44617198	T	C
18	chr18:44617568:AAAC:A	0	44617568	A	AAAC
18	chr18:44619259:C:G	0	44619259	G	C
18	chr18:44619978:A:G	0	44619978	G	A
18	chr18:44620999:C:T	0	44620999	T	C
18	chr18:44622961:C:T	0	44622961	T	C
18	chr18:44622962:G:A	0	44622962	A	G
18	chr18:44625115:C:G	0	44625115	G	C
18	chr18:44625120:C:T	0	44625120	T	C
18	chr18:44627182:A:G	0	44627182	G	A
18	chr18:44628425:C:G	0	44628425	G	C
18	chr18:44629016:C:T	0	44629016	T	C
18	chr18:44629996:T:G	0	44629996	G	T
18	chr18:44630843:A:G	0	44630843	G	A
18	chr18:44633285:T:C	0	44633285	C	T
18	chr18:44634939:G:A	0	44634939	A	G
18	chr18:44635103:C:T	0	44635103	T	C
18	chr18:44635663:C:T	0	44635663	T	C
18	chr18:44636741:C:G	0	44636741	G	C
18	chr18:44637325:G:A	0	44637325	A	G
18	chr18:44637833:G:C	0	44637833	C	G
18	chr18:44637853:C:T	0	44637853	T	C
18	chr18:44639991:A:G	0	44639991	G	A
18	chr18:44640402:C:T	0	44640402	T	C
18	chr18:44641733:T:C	0	44641733	C	T
18	chr18:44643805:A:C	0	44643805	C	A
18	chr18:44649040:T:C	0	44649040	C	T
18	chr18:44649328:G:A	0	44649328	A	G
18	chr18:44649359:A:G	0	44649359	G	A
18	chr18:44650207:C:A	0	44650207	A	C
18	chr18:44650296:TG:T	0	44650296	T	TG
18	chr18:44650492:T:C	0	44650492	C	T
18	chr18:44650929:A:G	0	44650929	G	A
18	chr18:44651129:A:G	0	44651129	G	A
18	chr18:44651231:A:G	0	44651231	G	A
18	chr18:44651456:A:G	0	44651456	G	A
18	chr18:44651993:A:G	0	44651993	G	A
18	chr18:44652632:A:G	0	44652632	G	A
18	chr18:44652721:G:A	0	44652721	A	G
18	chr18:44653047:C:T	0	44653047	T	C
18	chr18:44654223:T:C	0	44654223	C	T
18	chr18:44654348:G:A	0	44654348	A	G
18	chr18:44654544:G:T	0	44654544	T	G
18	chr18:44654986:C:T	0	44654986	T	C
18	chr18:44655042:C:T	0	44655042	T	C
18	chr18:44655285:A:T	0	44655285	T	A
18	chr18:44655343:A:G	0	44655343	G	A
18	chr18:44655466:C:T	0	44655466	T	C
18	chr18:44655660:C:T	0	44655660	T	C
18	chr18:44656314:C:T	0	44656314	T	C
18	chr18:44656602:G:C	0	44656602	C	G
18	chr18:44657242:T:G	0	44657242	G	T
18	chr18:44657384:A:G	0	44657384	G	A
18	chr18:44658109:C:T	0	44658109	T	C
18	chr18:44658474:C:T	0	44658474	T	C
18	chr18:44658693:C:T	0	44658693	T	C
18	chr18:44660445:A:G	0	44660445	G	A
18	chr18:44660633:A:G	0	44660633	G	A
18	chr18:44660769:G:A	0	44660769	A	G
18	chr18:44661254:A:G	0	44661254	G	A
18	chr18:44662203:T:C	0	44662203	C	T
18	chr18:44662374:T:G	0	44662374	G	T
18	chr18:44662621:A:G	0	44662621	G	A
18	chr18:44663283:A:C	0	44663283	C	A
18	chr18:44663665:TCTTCAGCAGTAGG:T	0	44663665	T	TCTTCAGCAGTAGG
18	chr18:44664414:C:T	0	44664414	T	C
18	chr18:44664949:G:A	0	44664949	A	G
18	chr18:44665140:C:T	0	44665140	T	C
18	chr18:44665314:T:C	0	44665314	C	T
18	chr18:44665801:C:T	0	44665801	T	C
18	chr18:44665876:C:T	0	44665876	T	C
18	chr18:44665999:A:G	0	44665999	G	A
18	chr18:44667239:CA:C	0	44667239	C	CA
18	chr18:44667306:G:T	0	44667306	T	G
18	chr18:44667356:A:G	0	44667356	G	A
18	chr18:44667750:G:T	0	44667750	T	G
18	chr18:44667996:G:A	0	44667996	A	G
18	chr18:44669765:A:C	0	44669765	C	A
18	chr18:44672379:A:G	0	44672379	G	A
18	chr18:44676728:G:A	0	44676728	A	G
18	chr18:44677335:T:G	0	44677335	G	T
18	chr18:44678293:T:C	0	44678293	C	T
18	chr18:44678709:G:C	0	44678709	C	G
18	chr18:44680383:C:T	0	44680383	T	C
18	chr18:44685974:A:C	0	44685974	C	A
18	chr18:44686951:A:T	0	44686951	T	A
18	chr18:44693596:C:T	0	44693596	T	C
18	chr18:44694448:G:A	0	44694448	A	G
18	chr18:44697023:A:G	0	44697023	G	A
18	chr18:44698725:A:G	0	44698725	G	A
18	chr18:44700128:G:A	0	44700128	A	G
18	chr18:44705511:A:T	0	44705511	T	A
18	chr18:44709084:T:C	0	44709084	C	T
18	chr18:44712119:C:T	0	44712119	T	C
18	chr18:44712373:T:G	0	44712373	G	T
18	chr18:44713011:G:T	0	44713011	T	G
18	chr18:44716295:A:C	0	44716295	C	A
18	chr18:44717891:T:C	0	44717891	C	T
18	chr18:44718358:A:G	0	44718358	G	A
18	chr18:44721877:G:T	0	44721877	T	G
18	chr18:44724135:A:G	0	44724135	G	A
18	chr18:44724456:A:G	0	44724456	G	A
18	chr18:44726919:G:T	0	44726919	T	G
18	chr18:44727321:G:A	0	44727321	A	G
18	chr18:44728023:T:C	0	44728023	C	T
18	chr18:44728713:A:G	0	44728713	G	A
18	chr18:44729007:C:T	0	44729007	T	C
18	chr18:44730264:C:G	0	44730264	G	C
18	chr18:44730399:T:C	0	44730399	C	T
18	chr18:44730765:T:C	0	44730765	C	T
18	chr18:44731639:C:T	0	44731639	T	C
18	chr18:44732757:A:G	0	44732757	G	A
18	chr18:44733745:G:A	0	44733745	A	G
18	chr18:44734532:A:G	0	44734532	G	A
18	chr18:44734666:C:T	0	44734666	T	C
18	chr18:44734716:G:C	0	44734716	C	G
18	chr18:44735144:A:G	0	44735144	G	A
18	chr18:44735637:T:C	0	44735637	C	T
18	chr18:44737739:C:T	0	44737739	T	C
18	chr18:44737825:T:G	0	44737825	G	T
18	chr18:44738734:A:G	0	44738734	G	A
18	chr18:44738761:G:A	0	44738761	A	G
18	chr18:44739323:T:C	0	44739323	C	T
18	chr18:44740946:G:A	0	44740946	A	G
18	chr18:44742477:A:C	0	44742477	C	A
18	chr18:44743776:A:G	0	44743776	G	A
18	chr18:44745921:G:A	0	44745921	A	G
18	chr18:44746454:T:C	0	44746454	C	T
18	chr18:44748128:C:G	0	44748128	G	C
18	chr18:44748832:C:T	0	44748832	T	C
18	chr18:44750091:C:T	0	44750091	T	C
18	chr18:44750501:A:C	0	44750501	C	A
18	chr18:44751571:CTTTA:C	0	44751571	C	CTTTA
18	chr18:44752301:G:A	0	44752301	A	G
18	chr18:44752406:G:A	0	44752406	A	G
18	chr18:44753010:T:C	0	44753010	C	T
18	chr18:44754200:A:C	0	44754200	C	A
18	chr18:44754935:T:G	0	44754935	G	T
18	chr18:44756457:G:C	0	44756457	C	G
18	chr18:44758064:A:G	0	44758064	G	A
18	chr18:44758105:G:A	0	44758105	A	G
18	chr18:44758497:C:T	0	44758497	T	C
18	chr18:44759757:T:C	0	44759757	C	T
18	chr18:44761354:T:C	0	44761354	C	T
18	chr18:44761955:G:A	0	44761955	A	G
18	chr18:44762374:C:T	0	44762374	T	C
18	chr18:44763571:A:T	0	44763571	T	A
18	chr18:44763635:C:T	0	44763635	T	C
18	chr18:44763785:C:T	0	44763785	T	C
18	chr18:44763949:T:A	0	44763949	A	T
18	chr18:44764764:G:A	0	44764764	A	G
18	chr18:44764840:T:C	0	44764840	C	T
18	chr18:44765127:A:T	0	44765127	T	A
18	chr18:44765324:G:A	0	44765324	A	G
18	chr18:44765621:A:G	0	44765621	G	A
18	chr18:44765780:G:A	0	44765780	A	G
18	chr18:44766975:A:T	0	44766975	T	A
18	chr18:44768611:G:A	0	44768611	A	G
18	chr18:44769617:C:T	0	44769617	T	C
18	chr18:44770461:A:G	0	44770461	G	A
18	chr18:44770821:TG:T	0	44770821	T	TG
18	chr18:44771106:T:C	0	44771106	C	T
18	chr18:44771169:G:T	0	44771169	T	G
18	chr18:44771214:G:C	0	44771214	C	G
18	chr18:44772391:A:G	0	44772391	G	A
18	chr18:44774210:C:G	0	44774210	G	C
18	chr18:44778832:A:C	0	44778832	C	A
18	chr18:44779039:G:A	0	44779039	A	G
18	chr18:44779291:G:A	0	44779291	A	G
18	chr18:44779345:A:T	0	44779345	T	A
18	chr18:44780338:C:G	0	44780338	G	C
18	chr18:44782004:C:T	0	44782004	T	C
18	chr18:44782624:G:A	0	44782624	A	G
18	chr18:44785277:T:A	0	44785277	A	T
18	chr18:44786630:T:C	0	44786630	C	T
18	chr18:44788069:G:A	0	44788069	A	G
18	chr18:44790394:T:A	0	44790394	A	T
18	chr18:44790842:C:CTTTG	0	44790842	CTTTG	C
18	chr18:44791105:A:G	0	44791105	G	A
18	chr18:44791291:A:G	0	44791291	G	A
18	chr18:44792522:T:C	0	44792522	C	T
18	chr18:44794501:G:A	0	44794501	A	G
18	chr18:44794835:G:T	0	44794835	T	G
18	chr18:44798317:G:A	0	44798317	A	G
18	chr18:44799587:A:T	0	44799587	T	A
18	chr18:44800662:G:A	0	44800662	A	G
18	chr18:44800692:C:A	0	44800692	A	C
18	chr18:44800853:C:T	0	44800853	T	C
18	chr18:44801214:G:T	0	44801214	T	G
18	chr18:44802183:G:C	0	44802183	C	G
18	chr18:44802698:C:T	0	44802698	T	C
18	chr18:44802768:C:T	0	44802768	T	C
18	chr18:44803040:G:A	0	44803040	A	G
18	chr18:44805904:T:C	0	44805904	C	T
18	chr18:44806588:T:C	0	44806588	C	T
18	chr18:44807103:T:C	0	44807103	C	T
18	chr18:44807980:G:A	0	44807980	A	G
18	chr18:44814416:A:T	0	44814416	T	A
18	chr18:44815392:C:T	0	44815392	T	C
18	chr18:44817802:G:A	0	44817802	A	G
18	chr18:44819154:CTT:C	0	44819154	C	CTT
18	chr18:44819625:A:G	0	44819625	G	A
18	chr18:44819728:C:T	0	44819728	T	C
18	chr18:44823142:A:T	0	44823142	T	A
18	chr18:44823175:T:A	0	44823175	A	T
18	chr18:44826113:G:A	0	44826113	A	G
18	chr18:44827511:T:C	0	44827511	C	T
18	chr18:44827750:A:C	0	44827750	C	A
18	chr18:44828577:C:T	0	44828577	T	C
18	chr18:44829215:T:TA	0	44829215	TA	T
18	chr18:44831686:A:G	0	44831686	G	A
18	chr18:44833801:A:T	0	44833801	T	A
18	chr18:44835125:A:G	0	44835125	G	A
18	chr18:44835484:A:G	0	44835484	G	A
18	chr18:44836275:G:T	0	44836275	T	G
18	chr18:44839138:C:T	0	44839138	T	C
18	chr18:44839326:G:A	0	44839326	A	G
18	chr18:44841944:C:T	0	44841944	T	C
18	chr18:44842104:A:G	0	44842104	G	A
18	chr18:44842191:G:A	0	44842191	A	G
18	chr18:44843197:G:T	0	44843197	T	G
18	chr18:44843696:T:C	0	44843696	C	T
18	chr18:44844629:C:T	0	44844629	T	C
18	chr18:44846996:C:T	0	44846996	T	C
18	chr18:44847632:T:C	0	44847632	C	T
18	chr18:44848759:G:A	0	44848759	A	G
18	chr18:44849457:A:C	0	44849457	C	A
18	chr18:44851279:G:A	0	44851279	A	G
18	chr18:44851620:C:G	0	44851620	G	C
18	chr18:44854650:G:A	0	44854650	A	G
18	chr18:44855199:G:A	0	44855199	A	G
18	chr18:44856008:A:C	0	44856008	C	A
18	chr18:44856829:G:A	0	44856829	A	G
18	chr18:44857303:G:A	0	44857303	A	G
18	chr18:44857452:T:C	0	44857452	C	T
18	chr18:44858597:T:G	0	44858597	G	T
18	chr18:44858952:T:C	0	44858952	C	T
18	chr18:44859114:G:A	0	44859114	A	G
18	chr18:44860024:T:C	0	44860024	C	T
18	chr18:44860573:T:C	0	44860573	C	T
18	chr18:44860589:A:T	0	44860589	T	A
18	chr18:44861223:T:A	0	44861223	A	T
18	chr18:44861478:C:T	0	44861478	T	C
18	chr18:44862174:C:T	0	44862174	T	C
18	chr18:44863039:G:A	0	44863039	A	G
18	chr18:44864573:A:G	0	44864573	G	A
18	chr18:44864627:C:T	0	44864627	T	C
18	chr18:44865542:G:C	0	44865542	C	G
18	chr18:44866482:A:G	0	44866482	G	A
18	chr18:44867567:A:T	0	44867567	T	A
18	chr18:44869633:C:T	0	44869633	T	C
18	chr18:44869650:A:G	0	44869650	G	A
18	chr18:44869654:G:A	0	44869654	A	G
18	chr18:44870170:G:C	0	44870170	C	G
18	chr18:44870650:G:A	0	44870650	A	G
18	chr18:44870699:A:G	0	44870699	G	A
18	chr18:44870864:G:A	0	44870864	A	G
18	chr18:44871788:T:A	0	44871788	A	T
18	chr18:44872313:C:T	0	44872313	T	C
18	chr18:44873082:A:G	0	44873082	G	A
18	chr18:44873104:CAT:C	0	44873104	C	CAT
18	chr18:44873861:G:A	0	44873861	A	G
18	chr18:44873870:T:C	0	44873870	C	T
18	chr18:44877388:A:T	0	44877388	T	A
18	chr18:44877847:G:A	0	44877847	A	G
18	chr18:44878231:C:T	0	44878231	T	C
18	chr18:44878469:C:T	0	44878469	T	C
18	chr18:44878777:G:A	0	44878777	A	G
18	chr18:44879046:G:A	0	44879046	A	G
18	chr18:44880471:A:G	0	44880471	G	A
18	chr18:44882502:T:C	0	44882502	C	T
18	chr18:44882598:T:G	0	44882598	G	T
18	chr18:44883475:T:A	0	44883475	A	T
18	chr18:44885019:C:T	0	44885019	T	C
18	chr18:44885992:A:C	0	44885992	C	A
18	chr18:44886422:G:T	0	44886422	T	G
18	chr18:44886832:A:T	0	44886832	T	A
18	chr18:44887077:G:C	0	44887077	C	G
18	chr18:44889883:G:A	0	44889883	A	G
18	chr18:44890471:C:A	0	44890471	A	C
18	chr18:44890914:T:C	0	44890914	C	T
18	chr18:44891366:A:G	0	44891366	G	A
18	chr18:44892712:T:C	0	44892712	C	T
18	chr18:44893607:T:C	0	44893607	C	T
18	chr18:44893685:G:T	0	44893685	T	G
18	chr18:44893867:C:T	0	44893867	T	C
18	chr18:44895066:A:G	0	44895066	G	A
18	chr18:44895811:T:A	0	44895811	A	T
18	chr18:44895814:T:C	0	44895814	C	T
18	chr18:44896899:A:G	0	44896899	G	A
18	chr18:44898404:C:T	0	44898404	T	C
18	chr18:44898527:G:A	0	44898527	A	G
18	chr18:44898969:T:C	0	44898969	C	T
18	chr18:44900637:C:T	0	44900637	T	C
18	chr18:44901460:A:G	0	44901460	G	A
18	chr18:44902020:A:G	0	44902020	G	A
18	chr18:44902631:T:C	0	44902631	C	T
18	chr18:44902837:T:C	0	44902837	C	T
18	chr18:44904403:C:T	0	44904403	T	C
18	chr18:44905222:T:A	0	44905222	A	T
18	chr18:44905436:C:T	0	44905436	T	C
18	chr18:44905535:T:C	0	44905535	C	T
18	chr18:44907305:G:A	0	44907305	A	G
18	chr18:44909972:A:G	0	44909972	G	A
18	chr18:44913942:C:A	0	44913942	A	C
18	chr18:44916670:TTTTCTGA:T	0	44916670	T	TTTTCTGA
18	chr18:44917867:C:T	0	44917867	T	C
18	chr18:44917894:G:A	0	44917894	A	G
18	chr18:44920558:G:A	0	44920558	A	G
18	chr18:44920631:A:G	0	44920631	G	A
18	chr18:44921260:A:G	0	44921260	G	A
18	chr18:44923170:CAT:C	0	44923170	C	CAT
18	chr18:44923319:A:G	0	44923319	G	A
18	chr18:44923750:A:G	0	44923750	G	A
18	chr18:44925150:C:T	0	44925150	T	C
18	chr18:44926188:T:C	0	44926188	C	T
18	chr18:44926212:T:C	0	44926212	C	T
18	chr18:44927440:A:C	0	44927440	C	A
18	chr18:44928361:G:A	0	44928361	A	G
18	chr18:44928567:T:A	0	44928567	A	T
18	chr18:44929494:G:A	0	44929494	A	G
18	chr18:44931352:C:T	0	44931352	T	C
18	chr18:44931437:T:C	0	44931437	C	T
18	chr18:44931850:G:T	0	44931850	T	G
18	chr18:44932078:T:C	0	44932078	C	T
18	chr18:44932265:T:C	0	44932265	C	T
18	chr18:44932630:G:C	0	44932630	C	G
18	chr18:44932860:G:T	0	44932860	T	G
18	chr18:44933225:C:G	0	44933225	G	C
18	chr18:44934009:C:T	0	44934009	T	C
18	chr18:44934251:C:T	0	44934251	T	C
18	chr18:44934366:G:C	0	44934366	C	G
18	chr18:44934483:A:G	0	44934483	G	A
18	chr18:44935919:G:T	0	44935919	T	G
18	chr18:44936268:G:GT	0	44936268	GT	G
18	chr18:44936293:C:T	0	44936293	T	C
18	chr18:44937240:T:C	0	44937240	C	T
18	chr18:44937291:A:C	0	44937291	C	A
18	chr18:44939564:T:C	0	44939564	C	T
18	chr18:44939735:A:T	0	44939735	T	A
18	chr18:44939761:A:G	0	44939761	G	A
18	chr18:44940345:G:C	0	44940345	C	G
18	chr18:44940418:G:C	0	44940418	C	G
18	chr18:44940427:G:A	0	44940427	A	G
18	chr18:44940641:C:T	0	44940641	T	C
18	chr18:44943127:A:T	0	44943127	T	A
18	chr18:44944135:G:A	0	44944135	A	G
18	chr18:44944313:G:A	0	44944313	A	G
18	chr18:44944455:G:A	0	44944455	A	G
18	chr18:44945544:CACAA:C	0	44945544	C	CACAA
18	chr18:44946363:C:T	0	44946363	T	C
18	chr18:44947570:G:A	0	44947570	A	G
18	chr18:44947852:T:C	0	44947852	C	T
18	chr18:44949079:G:A	0	44949079	A	G
18	chr18:44949130:A:G	0	44949130	G	A
18	chr18:44949303:G:T	0	44949303	T	G
18	chr18:44953165:A:G	0	44953165	G	A
18	chr18:44953350:T:A	0	44953350	A	T
18	chr18:44954276:A:C	0	44954276	C	A
18	chr18:44957751:G:A	0	44957751	A	G
18	chr18:44958759:G:A	0	44958759	A	G
18	chr18:44958991:A:C	0	44958991	C	A
18	chr18:44960335:C:A	0	44960335	A	C
18	chr18:44963565:G:A	0	44963565	A	G
18	chr18:44963970:AAGAGATCCATGAAAAAAAAACAAAAG:A	0	44963970	A	AAGAGATCCATGAAAAAAAAACAAAAG
18	chr18:44966326:G:A	0	44966326	A	G
18	chr18:44969292:C:T	0	44969292	T	C
18	chr18:44969513:T:C	0	44969513	C	T
18	chr18:44973385:A:G	0	44973385	G	A
18	chr18:44973441:T:C	0	44973441	C	T
18	chr18:44974706:A:G	0	44974706	G	A
18	chr18:44974925:T:C	0	44974925	C	T
18	chr18:44977570:T:A	0	44977570	A	T
18	chr18:44978255:T:C	0	44978255	C	T
18	chr18:44980405:G:A	0	44980405	A	G
18	chr18:44982209:A:G	0	44982209	G	A
18	chr18:44983022:C:T	0	44983022	T	C
18	chr18:44983681:T:G	0	44983681	G	T
18	chr18:44984020:G:GTGAA	0	44984020	GTGAA	G
18	chr18:44984404:G:T	0	44984404	T	G
18	chr18:44985184:C:T	0	44985184	T	C
18	chr18:44986006:G:A	0	44986006	A	G
18	chr18:44986322:C:T	0	44986322	T	C
18	chr18:44990410:A:G	0	44990410	G	A
18	chr18:44990553:C:T	0	44990553	T	C
18	chr18:44990645:A:G	0	44990645	G	A
18	chr18:44990756:T:C	0	44990756	C	T
18	chr18:44992710:T:C	0	44992710	C	T
18	chr18:44993878:A:G	0	44993878	G	A
18	chr18:44994296:T:A	0	44994296	A	T
18	chr18:44996655:G:A	0	44996655	A	G
18	chr18:44998118:G:A	0	44998118	A	G
18	chr18:44998180:C:T	0	44998180	T	C
18	chr18:44998738:A:T	0	44998738	T	A
18	chr18:44999727:C:A	0	44999727	A	C
18	chr18:45002564:C:T	0	45002564	T	C
18	chr18:45002660:G:A	0	45002660	A	G
18	chr18:45003228:T:A	0	45003228	A	T
18	chr18:45003553:A:G	0	45003553	G	A
18	chr18:45004223:C:T	0	45004223	T	C
18	chr18:45004512:T:G	0	45004512	G	T
```
