## Supplementary material for "Characterization of shared and ancestry-specific signals driving complex traits using multi-ancestry fine-mapping": mesusieoutput

```
                 eur          afr      eur_afr
   [1,] 0.0001768055 3.079925e-04 5.063691e-05
   [2,] 0.0001604323 4.022667e-04 5.626588e-05
   [3,] 0.0001617895 1.291721e-04 3.460337e-05
   [4,] 0.0001389204 7.459947e-04 1.047019e-04
   [5,] 0.0001309996 7.663691e-05 2.505109e-05
   [6,] 0.0002042674 2.984074e-04 4.852491e-05
   [7,] 0.0001594722 4.033895e-04 5.689836e-05
   [8,] 0.0001591543 1.354874e-04 3.543438e-05
   [9,] 0.0001309996 7.671498e-05 2.508244e-05
  [10,] 0.0001591543 1.351907e-04 3.538168e-05
  [11,] 0.0001309996 7.679460e-05 2.511429e-05
  [12,] 0.0001624624 1.329567e-04 3.490319e-05
  [13,] 0.0001310979 7.687578e-05 2.517088e-05
  [14,] 0.0001382379 7.770094e-04 1.122352e-04
  [15,] 0.0001522624 1.365907e-04 3.803261e-05
  [16,] 0.0001456827 4.064500e-04 7.556053e-05
  [17,] 0.0001303983 1.514247e-04 4.468221e-05
  [18,] 0.0001455199 1.212587e-04 3.098287e-05
  [19,] 0.0001315336 8.044168e-05 2.664178e-05
  [20,] 0.0001585330 5.293132e-04 6.398966e-05
  [21,] 0.0001314183 8.070128e-05 2.670360e-05
  [22,] 0.0001304681 1.331842e-04 4.376140e-05
  [23,] 0.0001457336 3.973771e-04 7.365953e-05
  [24,] 0.0001590000 5.346687e-04 6.399298e-05
  [25,] 0.0001306488 3.644331e-04 9.711101e-05
  [26,] 0.0001544627 8.448544e-05 3.225241e-05
  [27,] 0.0001310665 3.609678e-04 9.611307e-05
  [28,] 0.0001318924 8.083295e-05 2.690426e-05
  [29,] 0.0001521374 8.365119e-05 3.132019e-05
  [30,] 0.0001457336 4.594581e-04 8.324781e-05
  [31,] 0.0001310762 5.009769e-04 1.262794e-04
  [32,] 0.0001318924 7.983391e-05 2.650991e-05
  [33,] 0.0001318924 8.018822e-05 2.665060e-05
  [34,] 0.0001315336 7.983391e-05 2.640693e-05
  [35,] 0.0001458376 4.801658e-04 8.541711e-05
  [36,] 0.0001548624 1.242331e-04 3.532350e-05
  [37,] 0.0001302888 1.214468e-04 3.961697e-05
  [38,] 0.0001304568 1.536001e-04 4.926814e-05
  [39,] 0.0001458376 5.828939e-04 1.007491e-04
  [40,] 0.0001457852 5.815731e-04 9.991467e-05
  [41,] 0.0001457593 5.873340e-04 1.021109e-04
  [42,] 0.0001457593 5.905066e-04 1.025818e-04
  [43,] 0.0001302347 1.268906e-04 4.122158e-05
  [44,] 0.0001457593 5.917882e-04 1.026353e-04
  [45,] 0.0001355150 8.052614e-04 1.371829e-04
  [46,] 0.0001456827 5.981936e-04 1.044517e-04
  [47,] 0.0001395498 7.418441e-04 1.015109e-04
  [48,] 0.0001361473 7.917108e-05 2.615370e-05
  [49,] 0.0001360824 9.250166e-04 1.461959e-04
  [50,] 0.0001457852 5.392774e-04 9.443301e-05
  [51,] 0.0001375083 7.654866e-04 1.135787e-04
  [52,] 0.0001306945 1.222416e-04 4.059539e-05
  [53,] 0.0001307922 1.194246e-04 3.932113e-05
  [54,] 0.0001308663 1.198131e-04 3.957529e-05
  [55,] 0.0001380723 8.381514e-04 1.185337e-04
  [56,] 0.0001395040 8.378697e-04 1.117336e-04
  [57,] 0.0001360938 8.180001e-05 2.689642e-05
  [58,] 0.0001457593 5.119347e-04 9.186406e-05
  [59,] 0.0001452795 1.355206e-04 4.498093e-05
  [60,] 0.0001329076 4.782339e-03 7.677945e-04
  [61,] 0.0001452369 1.353238e-04 4.483702e-05
  [62,] 0.0001320700 3.283200e-03 3.631775e-04
  [63,] 0.0001452581 1.353182e-04 4.484155e-05
  [64,] 0.0001321918 3.502510e-03 3.788514e-04
  [65,] 0.0001320700 3.590417e-03 3.912872e-04
  [66,] 0.0001328069 5.301564e-03 8.692057e-04
  [67,] 0.0001323817 5.695550e-03 1.048067e-03
  [68,] 0.0001560528 1.638359e-04 4.158362e-05
  [69,] 0.0001319756 2.407361e-02 2.550715e-03
  [70,] 0.0001355431 3.261387e-03 2.876910e-04
  [71,] 0.0001322352 1.885309e-03 5.468080e-04
  [72,] 0.0001330347 2.324127e-02 2.225067e-03
  [73,] 0.0001325420 7.158919e-03 1.107762e-03
  [74,] 0.0001453893 1.353938e-04 4.488255e-05
  [75,] 0.0001322440 2.324127e-02 2.390487e-03
  [76,] 0.0001315203 4.763188e-03 5.240463e-04
  [77,] 0.0001455111 1.361241e-04 3.879166e-05
  [78,] 0.0001542689 1.626964e-04 4.189929e-05
  [79,] 0.0001325149 6.375942e-03 1.007528e-03
  [80,] 0.0001452581 1.356703e-04 4.496923e-05
  [81,] 0.0001324413 6.081844e-03 9.976753e-04
  [82,] 0.0001327186 4.175108e-03 6.527413e-04
  [83,] 0.0001502488 1.313564e-04 3.708696e-05
  [84,] 0.0001407727 1.291107e-04 3.810338e-05
  [85,] 0.0002152873 4.691355e-03 1.012046e-02
  [86,] 0.0001604235 1.125823e-04 3.232290e-05
  [87,] 0.0001932595 4.848345e-03 9.037703e-03
  [88,] 0.0001446994 9.116573e-05 3.089780e-05
  [89,] 0.0001333278 5.411548e-04 1.125930e-04
  [90,] 0.0001598754 1.027519e-04 4.119588e-05
  [91,] 0.0001801900 4.936041e-03 8.347718e-03
  [92,] 0.0001502829 1.503027e-04 4.455411e-05
  [93,] 0.0001842412 4.795247e-03 8.358230e-03
  [94,] 0.0001751337 3.771789e-03 6.057341e-03
  [95,] 0.0001533592 9.762082e-05 3.010725e-05
  [96,] 0.0001452564 1.099587e-04 4.148849e-05
  [97,] 0.0001378570 8.773487e-05 2.896151e-05
  [98,] 0.0001948550 4.215752e-03 7.876438e-03
  [99,] 0.0001948550 4.359716e-03 8.155993e-03
 [100,] 0.0001948550 4.309224e-03 8.056708e-03
 [101,] 0.0001968231 4.285690e-03 8.120629e-03
 [102,] 0.0002014318 4.285690e-03 8.378811e-03
 [103,] 0.0002006417 4.359716e-03 8.486434e-03
 [104,] 0.0001948550 4.236159e-03 7.913092e-03
 [105,] 0.0001493452 1.497523e-04 4.470722e-05
 [106,] 0.0001536793 5.276630e-04 3.769217e-04
 [107,] 0.0001968231 4.187271e-03 7.924356e-03
 [108,] 0.0002026940 4.236159e-03 8.346457e-03
 [109,] 0.0002026940 4.285690e-03 8.449561e-03
 [110,] 0.0001988198 4.259387e-03 8.179214e-03
 [111,] 0.0001338432 6.121575e-04 1.182806e-04
 [112,] 0.0001968231 4.332902e-03 8.214826e-03
 [113,] 0.0001492256 2.480083e-04 9.801121e-05
 [114,] 0.0001968231 4.540178e-03 8.628693e-03
 [115,] 0.0001538013 5.304988e-04 3.815050e-04
 [116,] 0.0001988198 4.590551e-03 8.850227e-03
 [117,] 0.0001988198 4.619162e-03 8.908261e-03
 [118,] 0.0002041210 4.619162e-03 9.231709e-03
 [119,] 0.0001988198 4.725791e-03 9.124632e-03
 [120,] 0.0001916876 5.037924e-03 9.279486e-03
 [121,] 0.0001916876 5.069679e-03 9.340649e-03
 [122,] 0.0001916876 5.159069e-03 9.512866e-03
 [123,] 0.0001875090 4.565287e-03 8.125448e-03
 [124,] 0.0001370230 8.753838e-05 2.868310e-05
 [125,] 0.0001453789 9.056478e-05 3.044096e-05
 [126,] 0.0001965737 4.783563e-03 9.110510e-03
 [127,] 0.0001497265 1.510557e-04 4.484064e-05
 [128,] 0.0001946339 4.840214e-03 9.099175e-03
 [129,] 0.0001965737 5.131403e-03 9.807485e-03
 [130,] 0.0001796864 4.158380e-03 6.954594e-03
 [131,] 0.0002026839 3.870314e-04 4.811518e-04
 [132,] 0.0001423810 2.413009e-04 5.292529e-05
 [133,] 0.0001478620 1.430568e-04 4.646610e-05
 [134,] 0.0001597447 1.336482e-04 4.118728e-05
 [135,] 0.0001506854 1.488269e-04 4.425277e-05
 [136,] 0.0001329442 1.109449e-04 3.330645e-05
 [137,] 0.0001602547 1.340828e-04 4.101240e-05
 [138,] 0.0001600729 1.340828e-04 4.100315e-05
 [139,] 0.0001600729 1.340404e-04 4.100745e-05
 [140,] 0.0001597447 1.343976e-04 4.093277e-05
 [141,] 0.0001589067 1.345650e-04 4.088248e-05
 [142,] 0.0001595297 1.343538e-04 4.091261e-05
 [143,] 0.0001595297 1.343538e-04 4.091261e-05
 [144,] 0.0001595297 1.343538e-04 4.091261e-05
 [145,] 0.0001593489 1.343976e-04 4.090059e-05
 [146,] 0.0001337811 8.865362e-05 2.906297e-05
 [147,] 0.0001588610 1.367626e-04 4.072381e-05
 [148,] 0.0001596949 1.344370e-04 4.091286e-05
 [149,] 0.0001507358 1.505250e-04 4.437436e-05
 [150,] 0.0001507916 1.505250e-04 4.436407e-05
 [151,] 0.0001507916 1.506158e-04 4.437519e-05
 [152,] 0.0001507916 1.507120e-04 4.438699e-05
 [153,] 0.0001507916 1.507577e-04 4.439261e-05
 [154,] 0.0001509151 1.491975e-04 4.432709e-05
 [155,] 0.0001500120 1.509003e-04 4.456751e-05
 [156,] 0.0001502443 1.536193e-04 4.485861e-05
 [157,] 0.0001507916 1.509463e-04 4.441588e-05
 [158,] 0.0001529169 1.188464e-04 3.265250e-05
 [159,] 0.0001504756 1.511361e-04 4.450146e-05
 [160,] 0.0001507916 1.511824e-04 4.444522e-05
 [161,] 0.0001507916 1.511361e-04 4.443944e-05
 [162,] 0.0001529169 1.227369e-04 3.315680e-05
 [163,] 0.0001507916 1.511824e-04 4.444522e-05
 [164,] 0.0001507916 1.512289e-04 4.445101e-05
 [165,] 0.0001507358 1.512289e-04 4.446176e-05
 [166,] 0.0001507358 1.512754e-04 4.446760e-05
 [167,] 0.0001507916 1.513738e-04 4.446913e-05
 [168,] 0.0001507358 1.513738e-04 4.447998e-05
 [169,] 0.0001507358 1.513738e-04 4.447998e-05
 [170,] 0.0001507916 1.513738e-04 4.446913e-05
 [171,] 0.0001507358 1.514205e-04 4.448587e-05
 [172,] 0.0001507916 1.515142e-04 4.448677e-05
 [173,] 0.0001544417 1.154083e-04 3.221346e-05
 [174,] 0.0001503432 1.543445e-04 4.493530e-05
 [175,] 0.0001507916 1.516606e-04 4.450522e-05
 [176,] 0.0001507916 1.517078e-04 4.451118e-05
 [177,] 0.0001507358 1.504505e-04 4.438256e-05
 [178,] 0.0001507358 1.504505e-04 4.438256e-05
 [179,] 0.0001495895 1.487472e-04 4.450010e-05
 [180,] 0.0001493570 1.484592e-04 4.451058e-05
 [181,] 0.0001343367 9.065007e-05 3.005895e-05
 [182,] 0.0001493570 1.487076e-04 4.454385e-05
 [183,] 0.0001493570 1.487076e-04 4.454385e-05
 [184,] 0.0001509499 1.500817e-04 4.430625e-05
 [185,] 0.0001508986 1.520190e-04 4.454047e-05
 [186,] 0.0001504479 1.558438e-04 4.511947e-05
 [187,] 0.0001508986 1.530730e-04 4.466963e-05
 [188,] 0.0001508986 1.530730e-04 4.466963e-05
 [189,] 0.0001508986 1.531223e-04 4.467601e-05
 [190,] 0.0001539243 1.202217e-04 3.277604e-05
 [191,] 0.0001502937 3.854470e-03 3.402731e-04
 [192,] 0.0001508986 1.533202e-04 4.470171e-05
 [193,] 0.0001508986 1.528224e-04 4.463728e-05
 [194,] 0.0001508424 1.528224e-04 4.464892e-05
 [195,] 0.0001341048 8.988714e-05 2.966170e-05
 [196,] 0.0001361202 9.644000e-05 3.031190e-05
 [197,] 0.0001501723 1.524895e-04 4.474594e-05
 [198,] 0.0001509499 1.519026e-04 4.450466e-05
 [199,] 0.0001509499 1.518551e-04 4.449871e-05
 [200,] 0.0001509499 1.520826e-04 4.453283e-05
 [201,] 0.0001508424 1.521303e-04 4.456017e-05
 [202,] 0.0001509479 1.517078e-04 4.448069e-05
 [203,] 0.0001519390 1.512419e-04 4.433664e-05
 [204,] 0.0001482224 5.067874e-04 2.610538e-04
 [205,] 0.0001510065 1.519026e-04 4.449369e-05
 [206,] 0.0001485520 1.966232e-04 4.258690e-05
 [207,] 0.0001510582 1.521946e-04 4.452014e-05
 [208,] 0.0001510065 1.521946e-04 4.453023e-05
 [209,] 0.0001342191 8.939087e-05 2.947731e-05
 [210,] 0.0001508424 1.522427e-04 4.456898e-05
 [211,] 0.0001511101 1.522427e-04 4.451608e-05
 [212,] 0.0001341048 9.032069e-05 2.984676e-05
 [213,] 0.0001508986 1.524702e-04 4.458667e-05
 [214,] 0.0001508424 1.525187e-04 4.460434e-05
 [215,] 0.0001505031 1.553328e-04 4.502884e-05
 [216,] 0.0001509499 1.525073e-04 4.457553e-05
 [217,] 0.0001509499 1.524587e-04 4.456934e-05
 [218,] 0.0001514949 1.525073e-04 4.447023e-05
 [219,] 0.0001514949 1.535690e-04 4.460105e-05
 [220,] 0.0001515538 1.525073e-04 4.445939e-05
 [221,] 0.0001515538 1.525073e-04 4.445939e-05
 [222,] 0.0001481975 5.346017e-04 2.753914e-04
 [223,] 0.0001507358 1.527081e-04 4.464567e-05
 [224,] 0.0001485981 1.517777e-04 4.523831e-05
 [225,] 0.0001508986 1.527081e-04 4.461170e-05
 [226,] 0.0001514815 1.540551e-04 4.465933e-05
 [227,] 0.0001508986 1.523078e-04 4.456045e-05
 [228,] 0.0001507358 1.523078e-04 4.459368e-05
 [229,] 0.0001508986 1.523078e-04 4.456045e-05
 [230,] 0.0001510065 1.522280e-04 4.452326e-05
 [231,] 0.0001509499 1.522280e-04 4.453449e-05
 [232,] 0.0001510065 1.521260e-04 4.451041e-05
 [233,] 0.0001510065 1.524764e-04 4.455469e-05
 [234,] 0.0001509499 1.523736e-04 4.455298e-05
 [235,] 0.0001544600 1.172359e-04 3.242074e-05
 [236,] 0.0001512197 1.534056e-04 4.462439e-05
 [237,] 0.0001512197 1.533552e-04 4.461796e-05
 [238,] 0.0001512775 1.520778e-04 4.445250e-05
 [239,] 0.0001513831 1.524101e-04 4.447917e-05
 [240,] 0.0001511674 1.523562e-04 4.451353e-05
 [241,] 0.0001512197 1.523562e-04 4.450347e-05
 [242,] 0.0001511674 1.523562e-04 4.451353e-05
 [243,] 0.0001511674 1.532838e-04 4.462498e-05
 [244,] 0.0001511674 1.523562e-04 4.451353e-05
 [245,] 0.0001510582 1.525560e-04 4.456001e-05
 [246,] 0.0001688835 1.186637e-04 3.228828e-05
 [247,] 0.0001498950 1.534928e-04 4.532896e-05
 [248,] 0.0001500406 1.496015e-04 4.472230e-05
 [249,] 0.0001512197 1.530089e-04 4.458508e-05
 [250,] 0.0001493500 1.509805e-04 4.489453e-05
 [251,] 0.0001498240 1.523766e-04 4.499030e-05
 [252,] 0.0001498662 1.523290e-04 4.497271e-05
 [253,] 0.0001472903 1.578807e-04 4.715780e-05
 [254,] 0.0001498662 1.536364e-04 4.523224e-05
 [255,] 0.0001498662 1.535892e-04 4.522540e-05
 [256,] 0.0001498662 1.535892e-04 4.522540e-05
 [257,] 0.0001496484 1.535892e-04 4.528363e-05
 [258,] 0.0001334665 1.113086e-04 3.305279e-05
 [259,] 0.0001498662 1.534951e-04 4.521177e-05
 [260,] 0.0001498662 1.534482e-04 4.520498e-05
 [261,] 0.0001499555 1.530381e-04 4.511869e-05
 [262,] 0.0001506456 1.526179e-04 4.489966e-05
 [263,] 0.0001337594 1.145865e-04 3.362536e-05
 [264,] 0.0001536427 1.282082e-04 3.366346e-05
 [265,] 0.0001500454 1.531164e-04 4.511205e-05
 [266,] 0.0001502713 1.515105e-04 4.476172e-05
 [267,] 0.0001500885 1.530700e-04 4.509489e-05
 [268,] 0.0001500885 1.530237e-04 4.508838e-05
 [269,] 0.0001503153 1.515105e-04 4.475189e-05
 [270,] 0.0001499982 1.531164e-04 4.512379e-05
 [271,] 0.0001499982 1.531164e-04 4.512379e-05
 [272,] 0.0001344459 1.118832e-04 3.270348e-05
 [273,] 0.0001499982 1.530700e-04 4.511721e-05
 [274,] 0.0001501796 1.530700e-04 4.507276e-05
 [275,] 0.0001344318 1.112749e-04 3.258073e-05
 [276,] 0.0001479430 1.405614e-04 4.708205e-05
 [277,] 0.0001501361 1.531164e-04 4.508977e-05
 [278,] 0.0001489113 1.530700e-04 4.541790e-05
 [279,] 0.0001501796 1.540510e-04 4.521562e-05
 [280,] 0.0001502713 1.533328e-04 4.500977e-05
 [281,] 0.0001500454 1.527844e-04 4.498800e-05
 [282,] 0.0001416612 2.103506e-04 4.829929e-05
 [283,] 0.0001502275 1.529262e-04 4.504129e-05
 [284,] 0.0001502275 1.529262e-04 4.504129e-05
 [285,] 0.0001503153 1.529262e-04 4.502064e-05
 [286,] 0.0001503153 1.529262e-04 4.502064e-05
 [287,] 0.0001503153 1.529262e-04 4.502064e-05
 [288,] 0.0001502713 1.527422e-04 4.500563e-05
 [289,] 0.0001381119 4.164971e-04 9.160603e-05
 [290,] 0.0001506208 1.513209e-04 4.466080e-05
 [291,] 0.0001504081 1.528341e-04 4.498660e-05
 [292,] 0.0001504081 1.531428e-04 4.503357e-05
 [293,] 0.0001504081 1.533822e-04 4.498322e-05
 [294,] 0.0001549820 1.266157e-04 3.324144e-05
 [295,] 0.0001378353 3.641872e-04 8.535418e-05
 [296,] 0.0001497496 1.531798e-04 4.512240e-05
 [297,] 0.0001505017 1.532344e-04 4.494021e-05
 [298,] 0.0001505017 1.531798e-04 4.493265e-05
 [299,] 0.0001505017 1.532344e-04 4.494021e-05
 [300,] 0.0001505510 1.532344e-04 4.492859e-05
 [301,] 0.0001507365 1.535362e-04 4.492684e-05
 [302,] 0.0001505510 1.532344e-04 4.492859e-05
 [303,] 0.0001757107 1.520712e-04 3.476196e-05
 [304,] 0.0001505960 1.532344e-04 4.491807e-05
 [305,] 0.0001508326 1.518838e-04 4.455770e-05
 [306,] 0.0001718429 1.520712e-04 3.485313e-05
 [307,] 0.0001505960 1.531798e-04 4.491057e-05
 [308,] 0.0001506456 1.530818e-04 4.488569e-05
 [309,] 0.0001498800 1.529842e-04 4.505912e-05
 [310,] 0.0001506456 1.531798e-04 4.489908e-05
 [311,] 0.0001508832 1.534316e-04 4.487925e-05
 [312,] 0.0001506910 1.531798e-04 4.488867e-05
 [313,] 0.0001340811 1.115816e-04 3.276754e-05
 [314,] 0.0001508832 1.536854e-04 4.491353e-05
 [315,] 0.0001506910 1.531798e-04 4.488867e-05
 [316,] 0.0001496283 1.533540e-04 4.507501e-05
 [317,] 0.0001558314 1.271448e-04 3.319919e-05
 [318,] 0.0001507365 1.531798e-04 4.487831e-05
 [319,] 0.0001507365 1.532344e-04 4.488572e-05
 [320,] 0.0001507365 1.532836e-04 4.489240e-05
 [321,] 0.0001509294 1.595884e-04 4.559829e-05
 [322,] 0.0001505510 1.531798e-04 4.492106e-05
 [323,] 0.0001507867 1.531798e-04 4.486696e-05
 [324,] 0.0001507867 1.532344e-04 4.487433e-05
 [325,] 0.0001343117 1.113632e-04 3.261744e-05
 [326,] 0.0001507365 1.531798e-04 4.487831e-05
 [327,] 0.0001507365 1.532344e-04 4.488572e-05
 [328,] 0.0001507867 1.532344e-04 4.487433e-05
 [329,] 0.0001507365 1.531798e-04 4.487831e-05
 [330,] 0.0001483384 1.247729e-04 4.189346e-05
 [331,] 0.0001507867 1.531798e-04 4.486696e-05
 [332,] 0.0001508832 1.531798e-04 4.484543e-05
 [333,] 0.0001505510 1.528329e-04 4.487341e-05
 [334,] 0.0001329660 1.159558e-04 3.447163e-05
 [335,] 0.0001509294 1.530818e-04 4.482218e-05
 [336,] 0.0001506910 1.528392e-04 4.490903e-05
 [337,] 0.0001507365 1.528814e-04 4.483795e-05
 [338,] 0.0001563557 1.311113e-04 4.111034e-05
 [339,] 0.0001566348 1.310784e-04 4.113470e-05
 [340,] 0.0001507867 1.528814e-04 4.482678e-05
 [341,] 0.0001507365 1.528814e-04 4.483795e-05
 [342,] 0.0001508832 1.528814e-04 4.480558e-05
 [343,] 0.0001500592 1.529327e-04 4.500576e-05
 [344,] 0.0001501023 1.569224e-04 4.558397e-05
 [345,] 0.0001948246 1.210013e-04 3.183256e-05
 [346,] 0.0001507867 1.589888e-04 4.569813e-05
 [347,] 0.0001374857 1.036154e-04 3.032282e-05
 [348,] 0.0001511771 1.584664e-04 4.551362e-05
 [349,] 0.0001517237 1.581827e-04 4.533439e-05
 [350,] 0.0001511771 1.584095e-04 4.550546e-05
 [351,] 0.0001508832 1.584664e-04 4.559376e-05
 [352,] 0.0001373575 8.627128e-05 2.887489e-05
 [353,] 0.0002197480 8.879972e-05 3.079592e-05
 [354,] 0.0001349108 8.586765e-05 2.822183e-05
 [355,] 0.0001508832 1.584664e-04 4.559376e-05
 [356,] 0.0001347418 8.586765e-05 2.819051e-05
 [357,] 0.0001559860 1.322077e-04 4.091030e-05
 [358,] 0.0001508832 1.585234e-04 4.560211e-05
 [359,] 0.0001508832 1.586376e-04 4.561886e-05
 [360,] 0.0001508832 1.587960e-04 4.563772e-05
 [361,] 0.0001508832 1.586809e-04 4.562080e-05
 [362,] 0.0001374351 8.645254e-05 2.905403e-05
 [363,] 0.0001509294 1.584518e-04 4.557433e-05
 [364,] 0.0001350008 8.560642e-05 2.815220e-05
 [365,] 0.0001441132 1.410868e-04 4.549592e-05
 [366,] 0.0001461786 1.516140e-04 3.585154e-05
 [367,] 0.0001501023 1.587522e-04 4.586960e-05
 [368,] 0.0001375372 8.614369e-05 2.889393e-05
 [369,] 0.0001557091 1.323545e-04 4.088207e-05
 [370,] 0.0001557091 1.323545e-04 4.088207e-05
 [371,] 0.0001375372 8.664423e-05 2.906119e-05
 [372,] 0.0001353105 2.145156e-04 7.941870e-05
 [373,] 0.0001507867 1.599790e-04 4.584170e-05
 [374,] 0.0001379672 8.620212e-05 2.900021e-05
 [375,] 0.0001506910 1.561036e-04 4.529833e-05
 [376,] 0.0001581468 1.339557e-04 4.075539e-05
 [377,] 0.0001339509 8.570833e-05 2.803668e-05
 [378,] 0.0001500592 1.584095e-04 4.583005e-05
 [379,] 0.0001508326 1.597356e-04 4.579163e-05
 [380,] 0.0001459070 4.254914e-04 1.568079e-04
 [381,] 0.0001365964 8.652535e-05 2.891710e-05
 [382,] 0.0001581773 1.322818e-04 4.092955e-05
 [383,] 0.0002226202 8.901326e-05 3.092448e-05
 [384,] 0.0001502413 1.623293e-04 4.630537e-05
 [385,] 0.0001367689 8.664770e-05 2.901642e-05
 [386,] 0.0001589470 1.310680e-04 4.111763e-05
 [387,] 0.0001583456 1.310039e-04 4.112695e-05
 [388,] 0.0002407580 8.901326e-05 3.110181e-05
 [389,] 0.0002691311 8.368881e-04 1.977395e-03
 [390,] 0.0001594704 1.302982e-04 4.132426e-05
 [391,] 0.0001502413 1.568129e-04 4.552658e-05
 [392,] 0.0001510270 1.572409e-04 4.536870e-05
 [393,] 0.0001378150 3.472682e-04 8.308539e-05
 [394,] 0.0001501499 1.522623e-04 4.488349e-05
 [395,] 0.0001548840 1.173799e-04 4.793531e-05
 [396,] 0.0001548840 1.183580e-04 4.847362e-05
 [397,] 0.0001550243 1.180933e-04 4.839035e-05
 [398,] 0.0001550243 1.180933e-04 4.839035e-05
 [399,] 0.0001452527 3.918928e-04 1.277118e-04
 [400,] 0.0001545920 1.188438e-04 4.860794e-05
 [401,] 0.0001550243 1.206660e-04 4.980646e-05
 [402,] 0.0001441406 1.687342e-04 3.968070e-05
 [403,] 0.0001727008 7.552365e-04 1.081584e-03
 [404,] 0.0001331244 8.449479e-05 2.717966e-05
 [405,] 0.0001556915 1.225749e-04 5.122261e-05
 [406,] 0.0001466782 2.787483e-04 1.154360e-04
 [407,] 0.0001330290 8.449754e-05 2.710565e-05
 [408,] 0.0001327837 8.538626e-05 2.755120e-05
 [409,] 0.0001334213 8.451587e-05 2.712020e-05
 [410,] 0.0001331292 8.547973e-05 2.763169e-05
 [411,] 0.0001330638 8.547973e-05 2.761797e-05
 [412,] 0.0001553852 1.237167e-04 5.170372e-05
 [413,] 0.0001553852 1.237167e-04 5.170372e-05
 [414,] 0.0001553852 1.223071e-04 5.092656e-05
 [415,] 0.0001553852 1.228712e-04 5.123774e-05
 [416,] 0.0001506910 1.529101e-04 4.483128e-05
 [417,] 0.0001462290 4.661972e-04 2.208275e-04
 [418,] 0.0001553852 1.224658e-04 5.102707e-05
 [419,] 0.0001558386 1.253359e-04 5.283799e-05
 [420,] 0.0001502413 1.508431e-04 4.466221e-05
 [421,] 0.0001555452 1.233116e-04 5.157170e-05
 [422,] 0.0001510270 1.523753e-04 4.469765e-05
 [423,] 0.0001556915 1.247651e-04 5.244755e-05
 [424,] 0.0001556915 1.244540e-04 5.227553e-05
 [425,] 0.0001510270 1.544790e-04 4.498327e-05
 [426,] 0.0001559865 1.244540e-04 5.242312e-05
 [427,] 0.0001561502 1.238933e-04 5.219197e-05
 [428,] 0.0001559865 1.238933e-04 5.211138e-05
 [429,] 0.0001473990 4.863206e-04 2.351783e-04
 [430,] 0.0001514728 1.640309e-04 4.633147e-05
 [431,] 0.0001564502 1.244540e-04 5.265337e-05
 [432,] 0.0005264075 4.916337e-04 5.779798e-04
 [433,] 0.0001563827 1.235877e-04 5.213486e-05
 [434,] 0.0001564502 1.238933e-04 5.233906e-05
 [435,] 0.0001544366 2.131394e-04 9.136499e-05
 [436,] 0.0001564502 1.238933e-04 5.233906e-05
 [437,] 0.0001564502 1.238933e-04 5.233906e-05
 [438,] 0.0001516767 1.608162e-04 4.581967e-05
 [439,] 0.0001522933 1.196832e-04 4.793762e-05
 [440,] 0.0001515450 1.219950e-04 4.874736e-05
 [441,] 0.0001440539 1.697366e-04 5.186857e-05
 [442,] 0.0001437029 8.651234e-05 2.793507e-05
 [443,] 0.0001433398 8.613491e-05 2.793276e-05
 [444,] 0.0001427535 8.613491e-05 2.793196e-05
 [445,] 0.0001330327 1.057651e-03 1.851026e-04
 [446,] 0.0001331871 8.595589e-05 2.759243e-05
 [447,] 0.0001331953 8.600199e-05 2.757272e-05
 [448,] 0.0001438607 3.736463e-04 6.886306e-05
 [449,] 0.0001436824 3.846112e-04 7.358146e-05
 [450,] 0.0001331878 8.614580e-05 2.765521e-05
 [451,] 0.0001401814 4.915841e-04 2.084080e-04
 [452,] 0.0001438596 9.215512e-05 2.927090e-05
 [453,] 0.0001523533 2.720735e-04 1.203647e-04
 [454,] 0.0001329788 8.620135e-05 2.755652e-05
 [455,] 0.0001329496 8.630990e-05 2.761196e-05
 [456,] 0.0001329788 8.648941e-05 2.763390e-05
 [457,] 0.0001330191 8.648941e-05 2.760683e-05
 [458,] 0.0001356069 9.930424e-05 3.096034e-05
 [459,] 0.0001331002 8.655146e-05 2.758331e-05
 [460,] 0.0001330324 8.648239e-05 2.759759e-05
 [461,] 0.0001361404 5.484729e-04 2.072956e-04
 [462,] 0.0001331328 8.655146e-05 2.757051e-05
 [463,] 0.0001331681 8.661462e-05 2.757314e-05
 [464,] 0.0001332062 8.661462e-05 2.756052e-05
 [465,] 0.0001541141 2.902113e-04 1.287087e-04
 [466,] 0.0001332471 8.655146e-05 2.753345e-05
 [467,] 0.0001330907 8.648941e-05 2.757180e-05
 [468,] 0.0001559958 1.306856e-03 7.676134e-04
 [469,] 0.0001438988 3.962351e-04 7.110631e-05
 [470,] 0.0001554809 1.643685e-03 9.611859e-04
 [471,] 0.0001362802 4.638511e-04 1.781350e-04
 [472,] 0.0001337912 1.164026e-04 3.810862e-05
 [473,] 0.0001359322 4.904393e-04 1.865175e-04
 [474,] 0.0001337221 1.155897e-04 3.773359e-05
 [475,] 0.0001336699 1.151056e-04 3.749694e-05
 [476,] 0.0001337912 1.153584e-04 3.775780e-05
 [477,] 0.0001337912 1.153584e-04 3.775780e-05
 [478,] 0.0001336327 1.148772e-04 3.736472e-05
 [479,] 0.0001337357 1.148772e-04 3.752069e-05
 [480,] 0.0001438988 3.862594e-04 6.963436e-05
 [481,] 0.0001337357 1.187132e-04 3.876571e-05
 [482,] 0.0001336648 2.465537e-04 8.791538e-05
 [483,] 0.0001563915 1.173576e-03 7.152453e-04
 [484,] 0.0001390843 3.294138e-04 1.032954e-04
 [485,] 0.0001832633 1.576142e-03 1.052367e-03
 [486,] 0.0001448801 7.451228e-05 2.410407e-05
 [487,] 0.0001321388 8.271725e-05 2.604604e-05
 [488,] 0.0001559129 7.739571e-05 2.301995e-05
 [489,] 0.0001427797 2.191748e-04 5.451369e-05
 [490,] 0.0001595170 9.541106e-05 3.816147e-05
 [491,] 0.0001616938 9.415908e-05 3.779021e-05
 [492,] 0.0001620832 9.659989e-05 3.954749e-05
 [493,] 0.0001605465 9.659989e-05 3.921167e-05
 [494,] 0.0001307523 1.088369e-04 3.456861e-05
 [495,] 0.0001437447 7.963579e-05 2.699287e-05
 [496,] 0.0001589653 9.642231e-05 3.874849e-05
 [497,] 0.0001339260 8.086664e-05 2.634381e-05
 [498,] 0.0001570174 9.620221e-05 3.821277e-05
 [499,] 0.0001586442 9.788328e-05 3.958702e-05
 [500,] 0.0001338627 8.037630e-05 2.615536e-05
 [501,] 0.0001562443 9.817787e-05 3.914417e-05
 [502,] 0.0001585367 9.826989e-05 3.982713e-05
 [503,] 0.0001479990 7.076795e-05 2.507464e-05
 [504,] 0.0001484006 7.046056e-05 2.499414e-05
 [505,] 0.0001472115 6.999473e-05 2.455936e-05
 [506,] 0.0001467872 7.006782e-05 2.457991e-05
 [507,] 0.0001472115 6.999473e-05 2.455936e-05
 [508,] 0.0001467872 6.863689e-05 2.323786e-05
 [509,] 0.0001464068 6.972037e-05 2.428941e-05
 [510,] 0.0001472115 6.950001e-05 2.417136e-05
 [511,] 0.0001458142 6.972037e-05 2.424474e-05
 [512,] 0.0001454471 6.972037e-05 2.421685e-05
 [513,] 0.0001458142 6.965629e-05 2.419536e-05
 [514,] 0.0001461865 6.965629e-05 2.422309e-05
 [515,] 0.0001460316 6.978627e-05 2.431147e-05
 [516,] 0.0001665228 9.158346e-05 3.879157e-05
 [517,] 0.0001464068 6.992344e-05 2.444346e-05
 [518,] 0.0001461865 6.992344e-05 2.442623e-05
 [519,] 0.0001508667 4.783451e-04 2.840423e-04
 [520,] 0.0001464068 6.965626e-05 2.423940e-05
 [521,] 0.0001481175 6.992344e-05 2.457515e-05
 [522,] 0.0001476799 6.992344e-05 2.454180e-05
 [523,] 0.0001313520 1.182417e-04 3.847692e-05
 [524,] 0.0001626956 8.202106e-05 3.030031e-05
 [525,] 0.0001596799 8.202106e-05 3.024739e-05
 [526,] 0.0001472877 6.999473e-05 2.456530e-05
 [527,] 0.0001456614 7.006782e-05 2.448946e-05
 [528,] 0.0001460316 7.006782e-05 2.451940e-05
 [529,] 0.0001456614 7.021945e-05 2.459673e-05
 [530,] 0.0001505182 4.664716e-04 2.714354e-04
 [531,] 0.0001447277 6.983323e-05 2.435391e-05
 [532,] 0.0001452962 6.983323e-05 2.440068e-05
 [533,] 0.0001415138 1.668705e-04 4.886882e-05
 [534,] 0.0001450849 6.991015e-05 2.443675e-05
 [535,] 0.0001332701 8.192819e-05 2.653746e-05
 [536,] 0.0001445457 6.985396e-05 2.424578e-05
 [537,] 0.0001449003 6.992344e-05 2.432437e-05
 [538,] 0.0001449003 6.985396e-05 2.427391e-05
 [539,] 0.0001441959 6.964144e-05 2.406158e-05
 [540,] 0.0001445285 6.980731e-05 2.431948e-05
 [541,] 0.0001452962 6.954381e-05 2.419306e-05
 [542,] 0.0001502493 4.527845e-04 2.595144e-04
 [543,] 0.0001420960 6.957448e-05 2.395785e-05
 [544,] 0.0001443188 6.954381e-05 2.411652e-05
 [545,] 0.0001502493 4.527845e-04 2.595144e-04
 [546,] 0.0001559373 8.192999e-05 2.979851e-05
 [547,] 0.0001415623 1.640243e-04 4.806386e-05
 [548,] 0.0001614478 8.254122e-05 3.070766e-05
 [549,] 0.0001336260 1.273376e-04 4.434317e-05
 [550,] 0.0001334607 1.286013e-04 4.466182e-05
 [551,] 0.0001463753 8.738691e-05 3.110339e-05
 [552,] 0.0001332610 8.267666e-05 2.677618e-05
 [553,] 0.0001518696 1.017955e-04 3.998359e-05
 [554,] 0.0001635882 8.294145e-05 3.081049e-05
 [555,] 0.0001439723 6.947600e-05 2.404025e-05
 [556,] 0.0001330443 1.301848e-04 4.455137e-05
 [557,] 0.0001333019 8.311865e-05 2.696270e-05
 [558,] 0.0001443167 6.934580e-05 2.397083e-05
 [559,] 0.0001332741 8.214000e-05 2.661635e-05
 [560,] 0.0001331913 8.255160e-05 2.653624e-05
 [561,] 0.0001340183 8.172948e-05 2.610211e-05
 [562,] 0.0001460317 8.761050e-05 3.109676e-05
 [563,] 0.0001309420 1.322693e-04 4.281514e-05
 [564,] 0.0001448292 7.637132e-05 2.811005e-05
 [565,] 0.0001496523 4.496672e-04 2.495579e-04
 [566,] 0.0001416796 7.125535e-05 2.494995e-05
 [567,] 0.0001462140 8.641823e-05 3.064699e-05
 [568,] 0.0001338528 7.270130e-05 2.277394e-05
 [569,] 0.0001461611 9.113730e-05 3.257624e-05
 [570,] 0.0001334451 8.278847e-05 2.668900e-05
 [571,] 0.0001320612 1.233931e-04 3.636345e-05
 [572,] 0.0001412469 1.021869e-04 3.230828e-05
 [573,] 0.0001311047 6.911233e-05 2.206717e-05
 [574,] 0.0001414229 1.634438e-04 4.815265e-05
 [575,] 0.0001633057 9.126033e-05 3.559152e-05
 [576,] 0.0001312768 1.340915e-04 4.396672e-05
 [577,] 0.0001415416 1.623502e-04 4.767155e-05
 [578,] 0.0001582529 9.006641e-05 3.462503e-05
 [579,] 0.0001597799 9.167802e-05 3.571774e-05
 [580,] 0.0001504166 9.390632e-05 3.513310e-05
 [581,] 0.0001449650 9.141130e-05 3.216674e-05
 [582,] 0.0001395008 6.823092e-05 2.257336e-05
 [583,] 0.0001709541 8.020816e-05 2.794146e-05
 [584,] 0.0001442066 9.089069e-05 3.158688e-05
 [585,] 0.0001351453 1.183334e-04 4.181005e-05
 [586,] 0.0001341568 9.239468e-05 3.079688e-05
 [587,] 0.0001462415 2.471399e-04 1.050560e-04
 [588,] 0.0001351960 1.201304e-04 4.256321e-05
 [589,] 0.0001340119 9.668120e-05 3.215240e-05
 [590,] 0.0001414418 1.829860e-04 5.335057e-05
 [591,] 0.0001346504 1.011654e-04 3.422314e-05
 [592,] 0.0001344789 1.014626e-04 3.419356e-05
 [593,] 0.0001407766 8.005152e-05 2.744643e-05
 [594,] 0.0001465810 2.310493e-04 1.008458e-04
 [595,] 0.0001769320 8.025623e-05 2.752190e-05
 [596,] 0.0001475244 2.148474e-04 9.979787e-05
 [597,] 0.0001547641 3.933520e-04 2.133997e-04
 [598,] 0.0001547641 3.902581e-04 2.117311e-04
 [599,] 0.0001408243 2.225125e-04 9.074914e-05
 [600,] 0.0001365600 6.936889e-05 2.226456e-05
 [601,] 0.0001329646 1.539583e-04 5.374294e-05
 [602,] 0.0001476150 2.108490e-04 9.847818e-05
 [603,] 0.0001475847 2.096326e-04 9.767449e-05
 [604,] 0.0001396560 1.975099e-04 7.827944e-05
 [605,] 0.0001440086 9.151800e-05 3.173647e-05
 [606,] 0.0001345945 1.229102e-04 4.321598e-05
 [607,] 0.0001352274 9.698107e-05 3.307774e-05
 [608,] 0.0001440423 8.249824e-05 2.832599e-05
 [609,] 0.0001358906 1.222461e-04 4.390000e-05
 [610,] 0.0001424756 8.223099e-05 2.645328e-05
 [611,] 0.0001474627 2.070937e-04 9.566763e-05
 [612,] 0.0001381610 1.377838e-04 3.630816e-05
 [613,] 0.0001438771 9.281406e-05 3.214615e-05
 [614,] 0.0001528065 4.070253e-04 2.131769e-04
 [615,] 0.0001362884 1.446646e-04 5.344502e-05
 [616,] 0.0001671001 5.605077e-04 3.689246e-04
 [617,] 0.0001472011 2.276452e-04 1.037115e-04
 [618,] 0.0001474327 1.953104e-04 8.914223e-05
 [619,] 0.0001358877 1.164398e-04 4.161065e-05
 [620,] 0.0001635349 5.235010e-04 3.268453e-04
 [621,] 0.0001440000 8.936730e-05 3.102214e-05
 [622,] 0.0001442350 9.045075e-05 3.157274e-05
 [623,] 0.0001947394 8.058464e-05 2.702449e-05
 [624,] 0.0001343084 1.121190e-04 3.889495e-05
 [625,] 0.0001345351 1.112275e-04 3.868301e-05
 [626,] 0.0001925500 8.113786e-05 2.662049e-05
 [627,] 0.0001458837 2.856418e-04 1.175568e-04
 [628,] 0.0001517670 7.864769e-05 3.025369e-05
 [629,] 0.0001346771 9.664488e-05 3.261450e-05
 [630,] 0.0001535424 5.726644e-04 3.162409e-04
 [631,] 0.0001468465 1.835511e-04 8.126784e-05
 [632,] 0.0001550154 6.009342e-04 3.404008e-04
 [633,] 0.0001571261 6.060453e-04 3.538534e-04
 [634,] 0.0001460228 1.793013e-04 7.383241e-05
 [635,] 0.0001587794 6.009342e-04 3.584729e-04
 [636,] 0.0001578812 7.855133e-05 2.730277e-05
 [637,] 0.0001436012 8.225838e-05 2.906160e-05
 [638,] 0.0001521168 6.912878e-04 3.783914e-04
 [639,] 0.0001353704 9.752617e-05 3.337568e-05
 [640,] 0.0001459842 1.614070e-04 5.800365e-05
 [641,] 0.0001566089 7.800402e-05 2.674206e-05
 [642,] 0.0001437810 1.053212e-04 3.710440e-05
 [643,] 0.0001505092 5.419795e-04 2.846432e-04
 [644,] 0.0001566934 5.683753e-04 3.279272e-04
 [645,] 0.0001355407 1.017094e-04 3.503698e-05
 [646,] 0.0001458607 1.584708e-04 5.655188e-05
 [647,] 0.0001464804 1.568003e-04 5.700634e-05
 [648,] 0.0001330716 1.182719e-04 4.030734e-05
 [649,] 0.0001358919 1.032900e-04 3.585100e-05
 [650,] 0.0001358919 1.035274e-04 3.594057e-05
 [651,] 0.0001577779 6.075234e-04 3.576446e-04
 [652,] 0.0001457147 1.575489e-04 5.589277e-05
 [653,] 0.0001659245 2.569732e-04 1.453596e-04
 [654,] 0.0001365944 1.001622e-04 3.489056e-05
 [655,] 0.0001600015 5.724589e-04 3.449425e-04
 [656,] 0.0001573539 7.763238e-05 2.639232e-05
 [657,] 0.0001573539 7.763238e-05 2.639232e-05
 [658,] 0.0001437410 1.039576e-04 3.656477e-05
 [659,] 0.0001457880 1.506030e-04 5.340456e-05
 [660,] 0.0001594557 5.586379e-04 3.334342e-04
 [661,] 0.0001413714 1.254601e-04 3.879110e-05
 [662,] 0.0001572015 7.870605e-05 2.741897e-05
 [663,] 0.0001414390 1.260007e-04 3.886802e-05
 [664,] 0.0001575037 7.794929e-05 2.668191e-05
 [665,] 0.0001436236 9.431237e-05 3.285622e-05
 [666,] 0.0001580323 7.967142e-05 2.831618e-05
 [667,] 0.0001411531 1.274529e-04 3.950456e-05
 [668,] 0.0001602999 6.013927e-04 3.656021e-04
 [669,] 0.0001462038 1.554455e-04 5.598021e-05
 [670,] 0.0001365337 1.121741e-04 3.965481e-05
 [671,] 0.0001435527 1.007534e-04 3.526706e-05
 [672,] 0.0001361254 1.091992e-04 3.823681e-05
 [673,] 0.0001574342 7.737641e-05 2.637428e-05
 [674,] 0.0001617263 6.636021e-04 4.145264e-04
 [675,] 0.0001617263 6.636021e-04 4.145264e-04
 [676,] 0.0001617263 6.578077e-04 4.105426e-04
 [677,] 0.0001617263 6.636021e-04 4.145264e-04
 [678,] 0.0001433154 1.730805e-04 6.536365e-05
 [679,] 0.0001623269 6.578077e-04 4.136628e-04
 [680,] 0.0001572786 7.772037e-05 2.665604e-05
 [681,] 0.0001479301 7.928438e-05 2.636478e-05
 [682,] 0.0001617263 6.636021e-04 4.145264e-04
 [683,] 0.0001617263 6.197362e-04 3.844238e-04
 [684,] 0.0001623269 5.525476e-04 3.410713e-04
 [685,] 0.0001396917 7.650220e-05 2.738990e-05
 [686,] 0.0001431263 7.361346e-05 2.657454e-05
 [687,] 0.0001591301 5.792975e-04 3.449425e-04
 [688,] 0.0001430686 9.988729e-05 3.458413e-05
 [689,] 0.0001596992 5.939677e-04 3.571743e-04
 [690,] 0.0001441774 1.496420e-04 5.698877e-05
 [691,] 0.0001427060 1.696443e-04 6.330851e-05
 [692,] 0.0001585162 7.738323e-05 2.645743e-05
 [693,] 0.0001602752 5.888737e-04 3.564156e-04
 [694,] 0.0001366394 1.016594e-04 3.567491e-05
 [695,] 0.0001582810 7.740075e-05 2.650081e-05
 [696,] 0.0001582810 7.740075e-05 2.650081e-05
 [697,] 0.0001602752 6.106676e-04 3.709701e-04
 [698,] 0.0001602752 6.106676e-04 3.709701e-04
 [699,] 0.0001366394 1.034982e-04 3.638983e-05
 [700,] 0.0001433639 4.452722e-04 2.001188e-04
 [701,] 0.0001581229 7.710657e-05 2.631228e-05
 [702,] 0.0001562343 4.929734e-04 2.788008e-04
 [703,] 0.0001602752 6.159940e-04 3.745321e-04
 [704,] 0.0001638189 6.208859e-04 3.948148e-04
 [705,] 0.0001427060 1.676937e-04 6.254185e-05
 [706,] 0.0001435659 1.399898e-04 5.028632e-05
 [707,] 0.0001609233 7.870734e-05 2.852889e-05
 [708,] 0.0001801719 8.843857e-04 6.984052e-04
 [709,] 0.0001591301 6.106676e-04 3.655187e-04
 [710,] 0.0001591301 6.053977e-04 3.620576e-04
 [711,] 0.0001586643 6.006553e-04 3.567636e-04
 [712,] 0.0001704535 4.452417e-04 2.760382e-04
 [713,] 0.0001602752 5.888737e-04 3.564156e-04
 [714,] 0.0001430896 1.023015e-04 3.548650e-05
 [715,] 0.0001623269 5.669491e-04 3.505865e-04
 [716,] 0.0001369205 1.049313e-04 3.710995e-05
 [717,] 0.0001366912 1.043383e-04 3.675819e-05
 [718,] 0.0001564571 4.625905e-04 2.605013e-04
 [719,] 0.0001617263 5.571151e-04 3.413452e-04
 [720,] 0.0001617263 5.703532e-04 3.499807e-04
 [721,] 0.0001602752 5.755615e-04 3.472004e-04
 [722,] 0.0001366912 1.033384e-04 3.635725e-05
 [723,] 0.0001427163 4.190365e-04 1.856746e-04
 [724,] 0.0001602752 5.661859e-04 3.409658e-04
 [725,] 0.0001591301 5.661859e-04 3.360463e-04
 [726,] 0.0001574830 4.520028e-04 2.572969e-04
 [727,] 0.0001629348 5.433515e-04 3.365077e-04
 [728,] 0.0001365032 1.041105e-04 3.654757e-05
 [729,] 0.0001621410 5.522599e-04 3.394036e-04
 [730,] 0.0001589381 7.737917e-05 2.619973e-05
 [731,] 0.0001439918 1.685903e-04 6.442043e-05
 [732,] 0.0001573578 7.737917e-05 2.613211e-05
 [733,] 0.0001621410 5.613502e-04 3.456061e-04
 [734,] 0.0001615426 5.661859e-04 3.463704e-04
 [735,] 0.0001633595 5.613502e-04 3.506897e-04
 [736,] 0.0001633595 5.661859e-04 3.540498e-04
 [737,] 0.0001633595 5.661859e-04 3.540498e-04
 [738,] 0.0001627466 5.661859e-04 3.514680e-04
 [739,] 0.0001436110 3.809547e-04 1.704277e-04
 [740,] 0.0001633595 5.569985e-04 3.476676e-04
 [741,] 0.0001670134 5.270407e-04 3.404962e-04
 [742,] 0.0001633595 5.569985e-04 3.476676e-04
 [743,] 0.0001608756 5.710732e-04 3.468092e-04
 [744,] 0.0001627466 5.661859e-04 3.514680e-04
 [745,] 0.0001423215 7.809557e-05 2.547704e-05
 [746,] 0.0001583922 5.948952e-04 3.514260e-04
 [747,] 0.0001359100 1.081454e-04 3.770007e-05
 [748,] 0.0001455079 1.359536e-04 4.417202e-05
 [749,] 0.0001564960 6.313148e-04 3.658442e-04
 [750,] 0.0001564960 6.533471e-04 3.797610e-04
 [751,] 0.0001526780 4.780931e-04 2.566718e-04
 [752,] 0.0001411964 5.553730e-04 2.424739e-04
 [753,] 0.0001559661 6.106676e-04 3.502442e-04
 [754,] 0.0001554427 6.259193e-04 3.568411e-04
 [755,] 0.0001578833 5.933198e-04 3.480577e-04
 [756,] 0.0001578833 5.886592e-04 3.450641e-04
 [757,] 0.0001573363 5.933198e-04 3.455250e-04
 [758,] 0.0001612484 7.821072e-05 2.587750e-05
 [759,] 0.0001578833 5.886592e-04 3.450641e-04
 [760,] 0.0001354154 1.076240e-04 3.713695e-05
 [761,] 0.0001578833 5.886592e-04 3.450641e-04
 [762,] 0.0001589976 5.691263e-04 3.373921e-04
 [763,] 0.0001607211 5.972222e-04 3.644022e-04
 [764,] 0.0001607211 5.972222e-04 3.644022e-04
 [765,] 0.0001436249 1.087034e-04 3.846777e-05
 [766,] 0.0001589976 5.646991e-04 3.345058e-04
 [767,] 0.0001573363 5.559718e-04 3.220608e-04
 [768,] 0.0001571120 5.900887e-04 3.424335e-04
 [769,] 0.0001366305 2.310877e-04 8.813473e-05
 [770,] 0.0001578833 5.835846e-04 3.418061e-04
 [771,] 0.0001567960 5.835846e-04 3.368698e-04
 [772,] 0.0001573363 5.790181e-04 3.364222e-04
 [773,] 0.0001589976 5.598784e-04 3.313645e-04
 [774,] 0.0001460306 1.535376e-04 5.489620e-05
 [775,] 0.0001591337 7.855125e-05 2.612098e-05
 [776,] 0.0001567960 5.790181e-04 3.339897e-04
 [777,] 0.0001562624 5.655104e-04 3.234082e-04
 [778,] 0.0001567960 5.607160e-04 3.227339e-04
 [779,] 0.0001562624 5.607160e-04 3.204127e-04
 [780,] 0.0001557354 5.607160e-04 3.181111e-04
 [781,] 0.0001436709 1.093376e-04 3.853193e-05
 [782,] 0.0001570589 5.508160e-04 3.173409e-04
 [783,] 0.0001562624 5.691263e-04 3.253969e-04
 [784,] 0.0001562624 5.646991e-04 3.226324e-04
 [785,] 0.0001578833 5.517022e-04 3.216608e-04
 [786,] 0.0001573363 5.517022e-04 3.193491e-04
 [787,] 0.0001573363 5.517022e-04 3.193491e-04
 [788,] 0.0001573363 5.517022e-04 3.193491e-04
 [789,] 0.0001590784 7.891438e-05 2.585326e-05
 [790,] 0.0001350987 1.091959e-04 3.743978e-05
 [791,] 0.0001573363 5.138074e-04 2.953364e-04
 [792,] 0.0001578833 5.088591e-04 2.942863e-04
 [793,] 0.0001573363 5.138074e-04 2.953364e-04
 [794,] 0.0001350987 1.078289e-04 3.694553e-05
 [795,] 0.0001578833 5.088591e-04 2.942863e-04
 [796,] 0.0001591563 7.907495e-05 2.583129e-05
 [797,] 0.0001573363 5.138074e-04 2.953364e-04
 [798,] 0.0001573363 5.095519e-04 2.926461e-04
 [799,] 0.0001567960 5.098215e-04 2.907507e-04
 [800,] 0.0001573363 5.015497e-04 2.875907e-04
 [801,] 0.0001627685 8.012665e-05 2.596845e-05
 [802,] 0.0001567960 4.937044e-04 2.806594e-04
 [803,] 0.0001567960 4.937044e-04 2.806594e-04
 [804,] 0.0001438306 1.126959e-04 3.992947e-05
 [805,] 0.0001573363 4.624741e-04 2.629744e-04
 [806,] 0.0001567960 4.780614e-04 2.708830e-04
 [807,] 0.0001578833 4.596964e-04 2.630441e-04
 [808,] 0.0001350175 1.152701e-04 3.954197e-05
 [809,] 0.0001461119 1.521909e-04 5.446036e-05
 [810,] 0.0001438928 1.098779e-04 3.896581e-05
 [811,] 0.0001567960 4.668645e-04 2.638966e-04
 [812,] 0.0001573363 4.639253e-04 2.638865e-04
 [813,] 0.0001562624 4.668645e-04 2.620742e-04
 [814,] 0.0001573363 4.630923e-04 2.633629e-04
 [815,] 0.0001434844 1.027353e-04 3.595929e-05
 [816,] 0.0001462348 1.507081e-04 5.407686e-05
 [817,] 0.0001460720 1.476706e-04 5.259691e-05
 [818,] 0.0001499921 4.882992e-04 2.516396e-04
 [819,] 0.0001562624 4.559973e-04 2.553593e-04
 [820,] 0.0001567960 4.559973e-04 2.571253e-04
 [821,] 0.0001460919 1.532765e-04 5.485113e-05
 [822,] 0.0001326112 1.544715e-04 5.258307e-05
 [823,] 0.0001461119 1.534897e-04 5.497162e-05
 [824,] 0.0001461727 1.514827e-04 5.427751e-05
 [825,] 0.0001420012 4.519685e-04 1.972048e-04
 [826,] 0.0001397885 1.806131e-04 6.977284e-05
 [827,] 0.0001392707 1.949118e-04 7.457287e-05
 [828,] 0.0001499699 9.180649e-05 3.590401e-05
 [829,] 0.0001601396 4.121972e-04 2.394478e-04
 [830,] 0.0001392598 8.280954e-05 2.652065e-05
 [831,] 0.0001391596 8.306125e-05 2.667174e-05
 [832,] 0.0001387491 1.960835e-04 7.419465e-05
 [833,] 0.0001371115 1.985453e-04 7.217302e-05
 [834,] 0.0001391596 8.786111e-05 2.809315e-05
 [835,] 0.0001391370 8.786111e-05 2.811691e-05
 [836,] 0.0001460724 8.074416e-05 2.685621e-05
 [837,] 0.0001391654 8.875338e-05 2.851627e-05
 [838,] 0.0001377327 1.816187e-04 6.688618e-05
 [839,] 0.0001390732 7.233421e-05 2.364866e-05
 [840,] 0.0001344404 1.487306e-04 5.010523e-05
 [841,] 0.0001505677 3.070919e-04 1.532930e-04
 [842,] 0.0001508434 4.940408e-04 2.582814e-04
 [843,] 0.0001341627 1.531227e-04 5.095345e-05
 [844,] 0.0001395032 8.379443e-05 2.790182e-05
 [845,] 0.0001394612 8.327436e-05 2.767994e-05
 [846,] 0.0001522305 2.965149e-04 1.506767e-04
 [847,] 0.0001346514 1.495066e-04 5.077787e-05
 [848,] 0.0001427529 3.015075e-04 1.336536e-04
 [849,] 0.0001458674 2.897388e-04 1.345547e-04
 [850,] 0.0001427529 2.954502e-04 1.307803e-04
 [851,] 0.0001339422 1.561687e-04 5.134194e-05
 [852,] 0.0001393129 7.126916e-05 2.342898e-05
 [853,] 0.0001419517 2.856349e-04 1.244249e-04
 [854,] 0.0001347316 1.602308e-04 5.460016e-05
 [855,] 0.0001461652 7.965258e-05 2.650884e-05
 [856,] 0.0001410329 7.646871e-05 2.677009e-05
 [857,] 0.0001434587 3.034348e-04 1.361724e-04
 [858,] 0.0001393529 8.347633e-05 2.701709e-05
 [859,] 0.0001354790 1.616757e-04 5.649350e-05
 [860,] 0.0001431111 2.903240e-04 1.291713e-04
 [861,] 0.0001454670 2.800068e-04 1.288634e-04
 [862,] 0.0001397286 8.481536e-05 2.845855e-05
 [863,] 0.0001466116 2.779459e-04 1.296331e-04
 [864,] 0.0001328724 1.368162e-04 4.737289e-05
 [865,] 0.0001434013 8.799679e-05 3.243928e-05
 [866,] 0.0001485754 1.306220e-04 4.214271e-05
 [867,] 0.0001434013 8.882559e-05 3.280469e-05
 [868,] 0.0001397488 8.241483e-05 2.764421e-05
 [869,] 0.0001395943 8.193064e-05 2.735600e-05
 [870,] 0.0001461060 7.884925e-05 2.623385e-05
 [871,] 0.0001344459 1.084369e-04 3.716783e-05
 [872,] 0.0001341034 1.084369e-04 3.683133e-05
 [873,] 0.0001391599 8.324117e-05 2.736256e-05
 [874,] 0.0001343010 1.095399e-04 3.764285e-05
 [875,] 0.0001395418 7.204844e-05 2.380619e-05
 [876,] 0.0001348832 1.260308e-04 4.384821e-05
 [877,] 0.0001392325 8.425555e-05 2.785787e-05
 [878,] 0.0001460224 7.870345e-05 2.614640e-05
 [879,] 0.0001353764 1.570082e-04 5.467999e-05
 [880,] 0.0001353764 1.562315e-04 5.440442e-05
 [881,] 0.0001353764 1.593455e-04 5.550906e-05
 [882,] 0.0001356935 1.576815e-04 5.543315e-05
 [883,] 0.0001461082 7.844523e-05 2.606727e-05
 [884,] 0.0001433609 4.635167e-04 2.133058e-04
 [885,] 0.0001393696 8.174583e-05 2.719164e-05
 [886,] 0.0001463350 7.945332e-05 2.643115e-05
 [887,] 0.0001433609 4.598337e-04 2.115189e-04
 [888,] 0.0001394045 7.255014e-05 2.395136e-05
 [889,] 0.0001394360 7.247025e-05 2.397788e-05
 [890,] 0.0001431912 9.227610e-05 3.426581e-05
 [891,] 0.0001460973 7.817220e-05 2.596267e-05
 [892,] 0.0001414491 6.349878e-04 2.850640e-04
 [893,] 0.0001461384 7.817826e-05 2.596559e-05
 [894,] 0.0001461329 7.817661e-05 2.596554e-05
 [895,] 0.0001318167 1.443768e-04 4.090288e-05
 [896,] 0.0001460613 7.817661e-05 2.596403e-05
 [897,] 0.0001461302 7.816485e-05 2.596591e-05
 [898,] 0.0001461302 7.816361e-05 2.596653e-05
 [899,] 0.0001461347 7.816361e-05 2.596671e-05
 [900,] 0.0001397488 7.254330e-05 2.405148e-05
 [901,] 0.0001344789 1.475014e-04 4.979746e-05
 [902,] 0.0001460560 7.816736e-05 2.596623e-05
 [903,] 0.0001341689 1.475014e-04 4.914567e-05
 [904,] 0.0001461384 7.818230e-05 2.598119e-05
 [905,] 0.0001341046 1.467966e-04 4.876387e-05
 [906,] 0.0001461551 7.818230e-05 2.598330e-05
 [907,] 0.0001398752 7.261782e-05 2.411229e-05
 [908,] 0.0001422043 9.500771e-05 3.636962e-05
 [909,] 0.0001461289 7.822747e-05 2.597788e-05
 [910,] 0.0001461289 7.816389e-05 2.596791e-05
 [911,] 0.0001440494 7.839184e-05 2.585218e-05
 [912,] 0.0001398102 7.338101e-05 2.438857e-05
 [913,] 0.0001397842 7.317737e-05 2.430372e-05
 [914,] 0.0001337267 1.454574e-04 4.729147e-05
 [915,] 0.0001602078 6.303575e-04 3.626240e-04
 [916,] 0.0001335200 2.697001e-04 8.409933e-05
 [917,] 0.0001609500 6.406732e-04 3.732294e-04
 [918,] 0.0001461237 7.789801e-05 2.587807e-05
 [919,] 0.0001562025 6.150274e-04 3.264057e-04
 [920,] 0.0001338638 1.617222e-04 5.292664e-05
 [921,] 0.0001334890 2.835279e-04 8.760091e-05
 [922,] 0.0001626185 6.149660e-04 3.585175e-04
 [923,] 0.0001606987 5.961323e-04 3.366606e-04
 [924,] 0.0001460930 7.811805e-05 2.594907e-05
 [925,] 0.0001398842 7.146135e-05 2.367009e-05
 [926,] 0.0001822066 6.400535e-04 4.121295e-04
 [927,] 0.0001335147 2.697001e-04 8.401384e-05
 [928,] 0.0001558990 7.634261e-05 2.914958e-05
 [929,] 0.0001460949 7.792901e-05 2.588582e-05
 [930,] 0.0001334631 2.435480e-04 7.524427e-05
 [931,] 0.0001336757 2.599161e-04 8.289289e-05
 [932,] 0.0001772870 6.671962e-04 4.280891e-04
 [933,] 0.0001629852 6.352251e-04 3.726818e-04
 [934,] 0.0001398423 7.393797e-05 2.460832e-05
 [935,] 0.0001440800 7.785606e-05 2.568840e-05
 [936,] 0.0001334857 2.839583e-04 8.769894e-05
 [937,] 0.0001335703 1.391474e-04 4.470321e-05
 [938,] 0.0001461126 7.790330e-05 2.587847e-05
 [939,] 0.0001460870 7.790330e-05 2.588053e-05
 [940,] 0.0001460799 2.343369e-04 5.736903e-05
 [941,] 0.0001561743 9.276056e-04 5.229750e-04
 [942,] 0.0001336186 3.545302e-04 1.111251e-04
 [943,] 0.0001336186 3.545302e-04 1.111251e-04
 [944,] 0.0001397243 7.128071e-05 2.348341e-05
 [945,] 0.0001513123 7.218523e-05 2.572217e-05
 [946,] 0.0001329753 2.985861e-04 9.287893e-05
 [947,] 0.0001329367 2.957390e-04 9.096251e-05
 [948,] 0.0001460939 7.798048e-05 2.590249e-05
 [949,] 0.0001617070 7.983700e-04 4.800304e-04
 [950,] 0.0001614366 7.776571e-04 4.644594e-04
 [951,] 0.0001461052 7.795403e-05 2.589522e-05
 [952,] 0.0001481243 1.299038e-04 4.236001e-05
 [953,] 0.0001334747 3.485468e-04 1.063863e-04
 [954,] 0.0001485926 7.314970e-05 2.619777e-05
 [955,] 0.0001617070 7.706870e-04 4.617123e-04
 [956,] 0.0001397681 7.123513e-05 2.345834e-05
 [957,] 0.0001550115 6.949525e-04 3.655358e-04
 [958,] 0.0001568591 7.249761e-04 3.950131e-04
 [959,] 0.0001335982 3.536270e-04 1.105355e-04
 [960,] 0.0001461180 7.815005e-05 2.594699e-05
 [961,] 0.0001400263 7.141117e-05 2.358632e-05
 [962,] 0.0001512337 6.708931e-05 2.358072e-05
 [963,] 0.0001336573 3.536270e-04 1.114066e-04
 [964,] 0.0001400263 7.126441e-05 2.349909e-05
 [965,] 0.0001657575 3.369156e-04 1.846412e-04
 [966,] 0.0001334432 3.803165e-04 1.133277e-04
 [967,] 0.0001528458 7.178166e-05 2.564367e-05
 [968,] 0.0001632407 7.641209e-04 4.676127e-04
 [969,] 0.0001335571 1.826575e-04 5.800206e-05
 [970,] 0.0001335709 3.515230e-04 1.094512e-04
 [971,] 0.0001399183 7.149206e-05 2.361559e-05
 [972,] 0.0001461308 7.818223e-05 2.596896e-05
 [973,] 0.0001542940 7.233953e-05 2.608529e-05
 [974,] 0.0001461308 7.818340e-05 2.596921e-05
 [975,] 0.0001341333 3.588647e-04 1.178848e-04
 [976,] 0.0001334751 3.620827e-04 1.102732e-04
 [977,] 0.0001577452 6.889134e-04 3.792060e-04
 [978,] 0.0001400263 7.091710e-05 2.336145e-05
 [979,] 0.0001648592 7.308159e-04 4.557941e-04
 [980,] 0.0001582907 6.949539e-04 3.862932e-04
 [981,] 0.0001461353 7.816672e-05 2.597035e-05
 [982,] 0.0001308808 2.506332e-04 8.165403e-05
 [983,] 0.0001566898 6.829368e-04 3.690177e-04
 [984,] 0.0001398155 7.155064e-05 2.363030e-05
 [985,] 0.0001398842 7.155064e-05 2.363957e-05
 [986,] 0.0001645972 7.066654e-04 4.392288e-04
 [987,] 0.0001397243 7.159679e-05 2.363809e-05
 [988,] 0.0001516203 7.287378e-05 2.627798e-05
 [989,] 0.0001547497 7.073562e-05 2.495723e-05
 [990,] 0.0001336740 3.594427e-04 1.134030e-04
 [991,] 0.0001337993 3.764362e-04 1.201316e-04
 [992,] 0.0001397243 7.091764e-05 2.334256e-05
 [993,] 0.0001334814 3.623912e-04 1.105757e-04
 [994,] 0.0001399834 7.121659e-05 2.345604e-05
 [995,] 0.0001387644 7.063806e-05 2.314513e-05
 [996,] 0.0001335151 3.064467e-04 9.500484e-05
 [997,] 0.0001302954 2.359003e-04 7.295017e-05
 [998,] 0.0001577452 6.340437e-04 3.466053e-04
 [999,] 0.0001303942 2.462979e-04 7.714132e-05
[1000,] 0.0001336664 3.880749e-04 1.218674e-04
[1001,] 0.0001342300 3.630049e-04 1.180016e-04
[1002,] 0.0001395586 7.153514e-05 2.353253e-05
[1003,] 0.0001367278 3.769608e-04 8.995181e-05
[1004,] 0.0001461231 7.891766e-05 2.622568e-05
[1005,] 0.0001525094 5.065112e-04 2.483536e-04
[1006,] 0.0001478158 6.939547e-05 2.391888e-05
[1007,] 0.0001453001 1.276173e-04 4.146923e-05
[1008,] 0.0001434280 2.666892e-04 7.997663e-05
[1009,] 0.0001435583 2.747570e-04 8.171824e-05
[1010,] 0.0001433995 2.729872e-04 8.191034e-05
[1011,] 0.0001361824 1.298143e-04 3.559040e-05
[1012,] 0.0001368088 2.747283e-04 7.443175e-05
[1013,] 0.0001367282 1.394455e-04 3.749923e-05
[1014,] 0.0001380682 2.590035e-04 6.135137e-05
[1015,] 0.0001357568 3.544080e-04 9.736046e-05
[1016,] 0.0001369231 3.028426e-04 7.170498e-05
[1017,] 0.0001445143 4.457398e-04 1.266106e-04
[1018,] 0.0001368768 5.126594e-04 1.301439e-04
[1019,] 0.0001356861 1.906458e-04 4.947884e-05
[1020,] 0.0001367757 4.947055e-04 1.252482e-04
[1021,] 0.0001382410 4.347433e-04 9.583210e-05
[1022,] 0.0001370985 4.900925e-04 1.227221e-04
[1023,] 0.0001448645 4.384931e-04 1.225669e-04
[1024,] 0.0001400051 1.118692e-04 3.579464e-05
[1025,] 0.0001370414 5.335457e-04 1.328677e-04
[1026,] 0.0001366443 5.386720e-04 1.360910e-04
[1027,] 0.0001369917 4.512229e-04 1.154278e-04
[1028,] 0.0001382405 4.816583e-04 1.047302e-04
[1029,] 0.0001371688 5.710679e-04 1.407054e-04
[1030,] 0.0001378471 5.055734e-04 1.101374e-04
[1031,] 0.0001376632 5.033031e-04 1.245397e-04
[1032,] 0.0001381631 4.362408e-04 9.626686e-05
[1033,] 0.0001373990 4.731302e-04 1.176475e-04
[1034,] 0.0001384827 4.002535e-04 8.881278e-05
[1035,] 0.0001447670 4.339562e-04 1.218281e-04
[1036,] 0.0001381371 4.491236e-04 1.097410e-04
[1037,] 0.0001375214 5.122001e-04 1.259184e-04
[1038,] 0.0001369138 5.101983e-04 1.281563e-04
[1039,] 0.0001376268 4.365976e-04 1.086026e-04
[1040,] 0.0001362168 5.054039e-04 1.307143e-04
[1041,] 0.0001386353 3.679595e-04 8.167095e-05
[1042,] 0.0001370633 4.904328e-04 1.229528e-04
[1043,] 0.0001365786 4.190628e-04 9.617025e-05
[1044,] 0.0001365786 4.152826e-04 9.541082e-05
[1045,] 0.0001371688 4.809071e-04 1.203318e-04
[1046,] 0.0001360819 2.170348e-04 6.017604e-05
[1047,] 0.0001450985 4.075148e-04 1.133906e-04
[1048,] 0.0001375118 4.177965e-04 1.047377e-04
[1049,] 0.0001380525 3.856982e-04 9.592963e-05
[1050,] 0.0001379453 3.630069e-04 9.111425e-05
[1051,] 0.0001380689 3.350201e-04 8.450747e-05
[1052,] 0.0001378239 3.291518e-04 8.372576e-05
[1053,] 0.0001449373 2.665193e-04 7.638392e-05
[1054,] 0.0001376425 2.494631e-04 6.553227e-05
[1055,] 0.0001446230 2.581629e-04 7.491510e-05
[1056,] 0.0001445643 2.581629e-04 7.507063e-05
[1057,] 0.0001373991 1.388503e-04 3.685553e-05
[1058,] 0.0001361832 1.056494e-04 3.150934e-05
[1059,] 0.0001360940 1.019824e-04 3.060740e-05
[1060,] 0.0001361832 1.028614e-04 3.078619e-05
[1061,] 0.0001393495 2.098488e-04 5.456015e-05
[1062,] 0.0001395532 1.240269e-04 3.272461e-05
[1063,] 0.0001375726 1.282434e-04 3.656078e-05
[1064,] 0.0001329857 1.393634e-04 4.201427e-05
[1065,] 0.0001383767 1.301847e-04 3.655802e-05
[1066,] 0.0001466585 2.468972e-04 6.860637e-05
[1067,] 0.0001394838 2.292784e-04 5.879773e-05
[1068,] 0.0001380483 1.378574e-04 3.860878e-05
[1069,] 0.0001383638 1.335104e-04 3.736522e-05
[1070,] 0.0001392833 1.290431e-04 3.582005e-05
[1071,] 0.0001411596 2.251598e-04 5.621453e-05
[1072,] 0.0001412495 1.194558e-04 3.295300e-05
[1073,] 0.0001317660 1.259323e-04 3.959333e-05
[1074,] 0.0001407772 1.350068e-04 3.651631e-05
[1075,] 0.0001313806 1.266743e-04 3.959147e-05
[1076,] 0.0001312344 1.271761e-04 3.964626e-05
[1077,] 0.0001419088 1.979413e-04 4.979476e-05
[1078,] 0.0001410311 1.831157e-04 5.959989e-05
[1079,] 0.0001415414 1.847772e-04 6.196934e-05
[1080,] 0.0001423076 2.385822e-04 7.093495e-05
[1081,] 0.0001405508 2.032891e-04 6.154850e-05
[1082,] 0.0001467367 8.417411e-05 2.774207e-05
[1083,] 0.0001386594 1.090922e-04 3.146865e-05
[1084,] 0.0001414560 1.997422e-04 6.209016e-05
[1085,] 0.0001389231 1.084974e-04 3.122420e-05
[1086,] 0.0001387805 8.935820e-05 2.563966e-05
[1087,] 0.0001414594 1.807618e-04 6.022520e-05
[1088,] 0.0001391411 9.097608e-05 2.591954e-05
[1089,] 0.0001423958 1.751959e-04 5.278128e-05
[1090,] 0.0001396229 1.093271e-04 3.117087e-05
[1091,] 0.0001414562 1.576549e-04 4.862609e-05
[1092,] 0.0001399014 1.248377e-04 4.289819e-05
[1093,] 0.0001325918 8.327485e-05 2.572937e-05
[1094,] 0.0001347053 1.225610e-04 3.428425e-05
[1095,] 0.0001341242 8.799135e-05 2.626479e-05
[1096,] 0.0001340054 8.067916e-05 2.454655e-05
[1097,] 0.0001342153 8.092348e-05 2.454828e-05
[1098,] 0.0001302219 1.163413e-04 3.516978e-05
[1099,] 0.0001343124 8.168030e-05 2.470616e-05
[1100,] 0.0001447743 1.429838e-04 4.564351e-05
[1101,] 0.0001298967 1.180121e-04 3.612056e-05
[1102,] 0.0001298959 1.180622e-04 3.613094e-05
[1103,] 0.0001448493 1.414865e-04 4.496138e-05
[1104,] 0.0001391405 1.406511e-04 4.621757e-05
[1105,] 0.0001448762 1.429908e-04 4.535005e-05
[1106,] 0.0001300432 1.242863e-04 3.815076e-05
[1107,] 0.0001435180 8.874568e-05 2.691623e-05
[1108,] 0.0001450548 1.347450e-04 4.245434e-05
[1109,] 0.0001406158 1.617656e-04 5.602071e-05
[1110,] 0.0001405564 1.617656e-04 5.591150e-05
[1111,] 0.0001315127 1.237291e-04 3.907935e-05
[1112,] 0.0001449427 1.334046e-04 4.220823e-05
[1113,] 0.0001397390 9.503303e-05 2.845012e-05
[1114,] 0.0001450781 1.363684e-04 4.290360e-05
[1115,] 0.0001442608 1.487161e-04 4.788730e-05
[1116,] 0.0001450664 1.379769e-04 4.340944e-05
[1117,] 0.0001351634 7.954814e-05 2.404367e-05
[1118,] 0.0003225752 1.557691e-04 7.661862e-04
[1119,] 0.0001299629 1.245010e-04 3.806353e-05
[1120,] 0.0001341480 7.848050e-05 2.397491e-05
[1121,] 0.0001342071 7.848050e-05 2.396395e-05
[1122,] 0.0001341480 8.015720e-05 2.436937e-05
[1123,] 0.0001342071 7.943172e-05 2.418667e-05
[1124,] 0.0001400350 9.541769e-05 2.845172e-05
[1125,] 0.0001400350 9.541769e-05 2.845172e-05
[1126,] 0.0001332635 7.943172e-05 2.439278e-05
[1127,] 0.0001401414 9.503303e-05 2.832347e-05
[1128,] 0.0001401414 9.495924e-05 2.830519e-05
[1129,] 0.0001401414 9.465219e-05 2.822911e-05
[1130,] 0.0001402495 9.465219e-05 2.819700e-05
[1131,] 0.0001401414 9.427515e-05 2.813572e-05
[1132,] 0.0001401414 9.427515e-05 2.813572e-05
[1133,] 0.0001402495 9.427515e-05 2.810394e-05
[1134,] 0.0001396392 9.465219e-05 2.838711e-05
[1135,] 0.0003712954 1.584912e-04 9.266289e-04
[1136,] 0.0001402495 9.427515e-05 2.810394e-05
[1137,] 0.0001403594 9.427515e-05 2.807227e-05
[1138,] 0.0001410552 1.577530e-04 5.525327e-05
[1139,] 0.0001402495 9.425106e-05 2.809799e-05
[1140,] 0.0001401414 9.387802e-05 2.803738e-05
[1141,] 0.0001441777 1.477568e-04 4.834051e-05
[1142,] 0.0001299897 1.244458e-04 3.810667e-05
[1143,] 0.0001338896 7.870828e-05 2.407862e-05
[1144,] 0.0001338896 7.943862e-05 2.425233e-05
[1145,] 0.0001398043 1.499911e-04 5.072294e-05
[1146,] 0.0001448055 1.387542e-04 4.415999e-05
[1147,] 0.0001321841 1.288791e-04 4.149548e-05
[1148,] 0.0001411231 1.599292e-04 5.620226e-05
[1149,] 0.0001341454 7.870828e-05 2.402878e-05
[1150,] 0.0001671712 7.659024e-05 2.323796e-05
[1151,] 0.0001334702 7.675367e-05 2.369622e-05
[1152,] 0.0001470966 9.533609e-05 3.083480e-05
[1153,] 0.0001447819 1.385872e-04 4.426111e-05
[1154,] 0.0001414987 1.676168e-04 5.824035e-05
[1155,] 0.0001345606 7.870828e-05 2.395360e-05
[1156,] 0.0001415458 1.670557e-04 5.825341e-05
[1157,] 0.0001412621 1.670557e-04 5.779051e-05
[1158,] 0.0001447819 1.385778e-04 4.425821e-05
[1159,] 0.0001302469 1.024721e-04 3.131716e-05
[1160,] 0.0001304289 1.046190e-04 3.167334e-05
[1161,] 0.0001333098 7.696041e-05 2.377874e-05
[1162,] 0.0001339093 7.854985e-05 2.403711e-05
[1163,] 0.0001324076 1.320519e-04 3.848608e-05
[1164,] 0.0001339263 7.848050e-05 2.401735e-05
[1165,] 0.0001403875 1.777478e-04 5.841578e-05
[1166,] 0.0001340551 7.870828e-05 2.404604e-05
[1167,] 0.0001448312 1.427011e-04 4.538433e-05
[1168,] 0.0001299120 1.261330e-04 3.834665e-05
[1169,] 0.0001416977 1.681805e-04 5.862072e-05
[1170,] 0.0001414789 1.681805e-04 5.827084e-05
[1171,] 0.0001395526 1.565001e-04 5.220607e-05
[1172,] 0.0001314438 1.240668e-04 3.915930e-05
[1173,] 0.0001386708 1.301843e-04 3.689229e-05
[1174,] 0.0001416977 1.611744e-04 5.757737e-05
[1175,] 0.0001414789 1.619185e-04 5.753679e-05
[1176,] 0.0001448920 1.428367e-04 4.534946e-05
[1177,] 0.0001416212 1.616130e-04 5.763670e-05
[1178,] 0.0001416212 1.616130e-04 5.763670e-05
[1179,] 0.0001402980 1.814799e-04 5.883434e-05
[1180,] 0.0001342253 7.848050e-05 2.396062e-05
[1181,] 0.0001340750 8.065499e-05 2.450261e-05
[1182,] 0.0001458048 1.302038e-04 4.312117e-05
[1183,] 0.0001410457 1.745822e-04 5.825813e-05
[1184,] 0.0001303506 1.076696e-04 3.260419e-05
[1185,] 0.0001341088 8.116429e-05 2.461640e-05
[1186,] 0.0001458225 1.339874e-04 4.401853e-05
[1187,] 0.0001376934 8.015720e-05 2.417549e-05
[1188,] 0.0001413232 1.745822e-04 5.874144e-05
[1189,] 0.0001423408 1.617176e-04 5.874867e-05
[1190,] 0.0001299671 1.244916e-04 3.807878e-05
[1191,] 0.0001343408 7.820374e-05 2.387554e-05
[1192,] 0.0001343408 7.820374e-05 2.387554e-05
[1193,] 0.0001303470 1.011874e-04 3.084109e-05
[1194,] 0.0001426928 1.618541e-04 5.938343e-05
[1195,] 0.0001300038 8.445979e-05 2.661277e-05
[1196,] 0.0001319139 8.447920e-05 2.584451e-05
[1197,] 0.0001456213 1.116474e-04 3.616437e-05
[1198,] 0.0001426776 1.628319e-04 5.970293e-05
[1199,] 0.0001299990 1.119760e-04 3.447886e-05
[1200,] 0.0001343306 8.260953e-05 2.491066e-05
[1201,] 0.0001457751 1.130649e-04 3.656643e-05
[1202,] 0.0001348984 7.711174e-05 2.353732e-05
[1203,] 0.0001424148 1.734611e-04 6.240445e-05
[1204,] 0.0001388880 8.050461e-05 2.425513e-05
[1205,] 0.0001457082 1.176456e-04 3.808264e-05
[1206,] 0.0001303259 1.069241e-04 3.243442e-05
[1207,] 0.0001300807 1.069241e-04 3.284351e-05
[1208,] 0.0001458222 1.170040e-04 3.766922e-05
[1209,] 0.0001428546 8.697516e-05 2.891854e-05
[1210,] 0.0001427304 8.697516e-05 2.890592e-05
[1211,] 0.0001424148 2.251756e-04 7.984118e-05
[1212,] 0.0001463710 1.142307e-04 3.824273e-05
[1213,] 0.0001462150 7.759489e-05 2.359401e-05
[1214,] 0.0001303414 1.096389e-04 3.315300e-05
[1215,] 0.0001325623 8.211595e-05 2.512059e-05
[1216,] 0.0001432448 1.653878e-04 6.312997e-05
[1217,] 0.0001433423 2.059161e-04 7.852513e-05
[1218,] 0.0001348984 8.050461e-05 2.430655e-05
[1219,] 0.0001425020 1.793723e-04 6.484057e-05
[1220,] 0.0001388880 7.658760e-05 2.337999e-05
[1221,] 0.0001388880 7.721535e-05 2.351820e-05
[1222,] 0.0001527389 7.764724e-05 2.357379e-05
[1223,] 0.0001304487 1.074582e-04 3.242236e-05
[1224,] 0.0001388880 7.951597e-05 2.403176e-05
[1225,] 0.0001458790 1.309687e-04 4.382758e-05
[1226,] 0.0001599276 7.852088e-05 2.373908e-05
[1227,] 0.0001457608 1.199338e-04 3.870410e-05
[1228,] 0.0001527389 7.829285e-05 2.371577e-05
[1229,] 0.0001424271 2.032269e-04 7.261086e-05
[1230,] 0.0001350304 8.127735e-05 2.445972e-05
[1231,] 0.0001350304 8.201538e-05 2.462901e-05
[1232,] 0.0001318973 8.417547e-05 2.576630e-05
[1233,] 0.0001382705 8.075762e-05 2.433609e-05
[1234,] 0.0001457458 1.190126e-04 3.845706e-05
[1235,] 0.0001457458 1.190840e-04 3.847717e-05
[1236,] 0.0001398127 8.615780e-05 2.790828e-05
[1237,] 0.0001348720 7.939664e-05 2.405779e-05
[1238,] 0.0001457356 1.190840e-04 3.850002e-05
[1239,] 0.0001303738 8.348964e-05 2.603074e-05
[1240,] 0.0001419534 8.666883e-05 2.864812e-05
[1241,] 0.0001419338 2.364020e-04 8.042208e-05
[1242,] 0.0001400872 8.639844e-05 2.798748e-05
[1243,] 0.0001423408 2.356181e-04 8.288034e-05
[1244,] 0.0001415452 1.220062e-04 3.498643e-05
[1245,] 0.0001299131 8.749079e-05 2.807022e-05
[1246,] 0.0001457818 1.252266e-04 4.026019e-05
[1247,] 0.0001306003 9.245922e-05 2.825362e-05
[1248,] 0.0001463572 1.213515e-04 4.055213e-05
[1249,] 0.0001592153 9.020095e-05 2.641137e-05
[1250,] 0.0001463624 1.237891e-04 4.146089e-05
[1251,] 0.0001457641 1.244099e-04 4.001016e-05
[1252,] 0.0001349675 8.947610e-05 2.637868e-05
[1253,] 0.0001349675 8.947610e-05 2.637868e-05
[1254,] 0.0001467925 9.055546e-05 2.661129e-05
[1255,] 0.0001530438 8.894572e-05 2.619494e-05
[1256,] 0.0001461438 9.092312e-05 2.673243e-05
[1257,] 0.0003721311 7.264744e-05 2.290137e-05
[1258,] 0.0001385484 9.092312e-05 2.676257e-05
[1259,] 0.0001456775 8.574874e-05 2.547508e-05
[1260,] 0.0002909541 7.119652e-05 2.282567e-05
[1261,] 0.0001518783 9.055546e-05 2.655388e-05
[1262,] 0.0001590238 9.073202e-05 2.654947e-05
[1263,] 0.0001518783 9.065879e-05 2.657792e-05
[1264,] 0.0005404462 7.281524e-05 2.287960e-05
[1265,] 0.0001455498 1.140775e-04 3.741665e-05
[1266,] 0.0005611219 7.294709e-05 2.288462e-05
[1267,] 0.0001336898 9.598177e-05 2.799072e-05
[1268,] 0.0005403054 7.285969e-05 2.287536e-05
[1269,] 0.0001455269 1.150425e-04 3.803038e-05
[1270,] 0.0005274307 7.156875e-05 2.282588e-05
[1271,] 0.0005274307 7.156875e-05 2.282588e-05
[1272,] 0.0004099394 7.112854e-05 2.283940e-05
[1273,] 0.0003673065 7.112854e-05 2.283210e-05
[1274,] 0.0001456857 1.142131e-04 3.708010e-05
[1275,] 0.0003732633 7.097750e-05 2.285161e-05
[1276,] 0.0002242140 7.131017e-05 2.284482e-05
[1277,] 0.0003732633 7.108837e-05 2.283863e-05
[1278,] 0.0003513466 7.108837e-05 2.283324e-05
[1279,] 0.0003513466 7.108837e-05 2.283324e-05
[1280,] 0.0003513466 7.105952e-05 2.283546e-05
[1281,] 0.0001650858 8.611702e-05 2.547988e-05
[1282,] 0.0001457329 1.142131e-04 3.698307e-05
[1283,] 0.0004055241 7.222270e-05 2.285339e-05
[1284,] 0.0001324611 9.225048e-05 2.751737e-05
[1285,] 0.0004697297 7.222270e-05 2.284608e-05
[1286,] 0.0002786428 8.647134e-05 2.509130e-05
[1287,] 0.0003546253 7.308873e-05 2.300418e-05
[1288,] 0.0003532145 7.222270e-05 2.286341e-05
[1289,] 0.0003890899 7.168369e-05 2.282814e-05
[1290,] 0.0003525087 7.215076e-05 2.285189e-05
[1291,] 0.0001457379 1.134036e-04 3.672820e-05
[1292,] 0.0003692641 7.201196e-05 2.284478e-05
[1293,] 0.0004055241 7.194509e-05 2.283637e-05
[1294,] 0.0004055241 7.201196e-05 2.283990e-05
[1295,] 0.0003860847 7.194509e-05 2.283853e-05
[1296,] 0.0003860847 7.194509e-05 2.283853e-05
[1297,] 0.0004172484 7.181635e-05 2.283201e-05
[1298,] 0.0001459186 1.258666e-04 4.240709e-05
[1299,] 0.0003798865 7.181635e-05 2.283546e-05
[1300,] 0.0004697297 7.169427e-05 2.282554e-05
[1301,] 0.0005164839 7.157882e-05 2.282595e-05
[1302,] 0.0004697297 7.157882e-05 2.282521e-05
[1303,] 0.0004697297 7.157882e-05 2.282521e-05
[1304,] 0.0004466752 7.180142e-05 2.282628e-05
[1305,] 0.0001319229 8.574081e-05 2.893665e-05
[1306,] 0.0004470385 7.157882e-05 2.282510e-05
[1307,] 0.0004914117 7.157882e-05 2.282548e-05
[1308,] 0.0002257942 1.528024e-04 1.544302e-04
[1309,] 0.0002162463 8.383720e-05 2.477519e-05
[1310,] 0.0002266412 8.439697e-05 2.486344e-05
[1311,] 0.0001456990 1.130053e-04 3.668034e-05
[1312,] 0.0003902767 7.131416e-05 2.282711e-05
[1313,] 0.0001457168 1.047287e-04 3.454932e-05
[1314,] 0.0003228244 7.087089e-05 2.273890e-05
[1315,] 0.0001368011 1.358117e-04 3.747433e-05
[1316,] 0.0001457984 1.135992e-04 3.668390e-05
[1317,] 0.0001318146 8.128338e-05 2.723893e-05
[1318,] 0.0001355167 8.298076e-05 2.895722e-05
[1319,] 0.0001323943 8.399156e-05 2.847434e-05
[1320,] 0.0001940761 7.884887e-05 2.306112e-05
[1321,] 0.0001327358 8.338664e-05 2.826705e-05
[1322,] 0.0002425623 8.065292e-05 2.327078e-05
[1323,] 0.0001327826 8.116855e-05 2.772675e-05
[1324,] 0.0001457641 1.142131e-04 3.692582e-05
[1325,] 0.0001325606 7.315436e-05 2.422161e-05
[1326,] 0.0002266412 8.231675e-05 2.441036e-05
[1327,] 0.0002365503 8.259245e-05 2.444102e-05
[1328,] 0.0001702015 8.115895e-05 2.356357e-05
[1329,] 0.0001783700 8.142115e-05 2.358538e-05
[1330,] 0.0001702015 8.104217e-05 2.354211e-05
[1331,] 0.0001458804 1.117250e-04 3.635807e-05
[1332,] 0.0001456855 1.293681e-04 4.214677e-05
[1333,] 0.0001337968 1.410816e-04 3.885600e-05
[1334,] 0.0001324223 8.541816e-05 2.652127e-05
[1335,] 0.0057731848 8.166806e-05 5.129791e-04
[1336,] 0.0001462984 1.149316e-04 3.595954e-05
[1337,] 0.0001460731 1.151385e-04 3.614819e-05
[1338,] 0.0001463653 1.145012e-04 3.580262e-05
[1339,] 0.0001461369 1.145012e-04 3.593133e-05
[1340,] 0.0041958554 8.187497e-05 4.140893e-04
[1341,] 0.0001462315 1.165483e-04 3.643785e-05
[1342,] 0.0001459964 1.151385e-04 3.622670e-05
[1343,] 0.0001459598 1.157875e-04 3.712443e-05
[1344,] 0.0063219469 8.276105e-05 6.935035e-04
[1345,] 0.0001462274 1.162125e-04 3.697923e-05
[1346,] 0.0003421680 8.668515e-05 2.510796e-05
[1347,] 0.0001462365 1.168812e-04 3.716118e-05
[1348,] 0.0001352749 1.362988e-04 3.778914e-05
[1349,] 0.0001363731 1.371710e-04 3.747679e-05
[1350,] 0.0001390417 1.274532e-04 3.615340e-05
[1351,] 0.0001331862 1.386925e-04 3.872185e-05
[1352,] 0.0002720102 8.704417e-05 2.965578e-05
[1353,] 0.0001460129 1.155768e-04 3.699428e-05
[1354,] 0.0001459976 1.162125e-04 3.719950e-05
[1355,] 0.0001329527 1.393473e-04 3.892381e-05
[1356,] 0.0193541443 1.365051e-04 1.880123e-02
[1357,] 0.0001459744 1.168812e-04 3.742624e-05
[1358,] 0.0193541443 1.365051e-04 1.880123e-02
[1359,] 0.0193541443 1.365051e-04 1.880123e-02
[1360,] 0.0001459744 1.166641e-04 3.736248e-05
[1361,] 0.0001458498 1.304307e-04 4.354692e-05
[1362,] 0.0130586487 1.270591e-04 8.934090e-03
[1363,] 0.0061103730 8.851563e-05 1.603957e-04
[1364,] 0.0123066381 1.270591e-04 8.424000e-03
[1365,] 0.0115620735 1.272751e-04 7.993237e-03
[1366,] 0.0001390061 1.343980e-04 3.689343e-05
[1367,] 0.0191735160 1.366884e-04 1.876886e-02
[1368,] 0.0191735160 1.365967e-04 1.871408e-02
[1369,] 0.0001459976 1.173411e-04 3.753005e-05
[1370,] 0.0001348877 1.365550e-04 3.790655e-05
[1371,] 0.0001345359 1.365550e-04 3.799195e-05
[1372,] 0.0001376171 9.040008e-05 3.132842e-05
[1373,] 0.0001384802 1.324233e-04 3.679710e-05
[1374,] 0.0001459901 1.175620e-04 3.760496e-05
[1375,] 0.0002851347 8.559204e-05 2.499309e-05
[1376,] 0.0001384802 1.331213e-04 3.684587e-05
[1377,] 0.0001384802 1.330380e-04 3.683991e-05
[1378,] 0.0001458480 1.325561e-04 4.424734e-05
[1379,] 0.0001390061 1.330380e-04 3.679849e-05
[1380,] 0.0001384802 1.331213e-04 3.684587e-05
[1381,] 0.0064096973 8.978303e-05 1.484322e-04
[1382,] 0.0064438134 8.089040e-05 4.508421e-04
[1383,] 0.0001459525 1.145250e-04 3.675954e-05
[1384,] 0.0002561872 1.446880e-04 1.274830e-04
[1385,] 0.0001350872 1.362169e-04 3.781950e-05
[1386,] 0.0001348877 1.347348e-04 3.768189e-05
[1387,] 0.0068217142 8.082712e-05 4.610092e-04
[1388,] 0.0001338623 1.346578e-04 3.791505e-05
[1389,] 0.0076741509 8.081594e-05 5.022334e-04
[1390,] 0.0001460129 1.196793e-04 3.819428e-05
[1391,] 0.0001387060 1.319752e-04 3.675126e-05
[1392,] 0.0001395276 1.347346e-04 3.687352e-05
[1393,] 0.0001395276 1.347346e-04 3.687352e-05
[1394,] 0.0002740440 9.153738e-05 2.633119e-05
[1395,] 0.0002165328 8.957807e-05 2.817287e-05
[1396,] 0.0001360801 1.352981e-04 3.752363e-05
[1397,] 0.0001395276 1.344861e-04 3.685623e-05
[1398,] 0.0001453025 1.274387e-04 4.110030e-05
[1399,] 0.0001460524 1.191913e-04 3.799857e-05
[1400,] 0.0002604631 1.443722e-04 1.274513e-04
[1401,] 0.0002142167 8.922600e-05 2.821075e-05
[1402,] 0.0002165328 8.948841e-05 2.818315e-05
[1403,] 0.0002165328 8.985367e-05 2.814391e-05
[1404,] 0.0002165328 9.001077e-05 2.812906e-05
[1405,] 0.0052424779 8.081594e-05 3.682328e-04
[1406,] 0.0002531292 1.441631e-04 1.239949e-04
[1407,] 0.0001407535 1.105436e-04 3.571775e-05
[1408,] 0.0002857611 8.913198e-05 2.879197e-05
[1409,] 0.0001407447 1.109764e-04 3.591978e-05
[1410,] 0.0002642415 1.414209e-04 1.148098e-04
[1411,] 0.0001363060 1.357230e-04 3.754246e-05
[1412,] 0.0001460364 1.208892e-04 3.851568e-05
[1413,] 0.0002585047 1.416152e-04 1.139947e-04
[1414,] 0.0923638402 1.623257e-04 2.816926e-01
[1415,] 0.0259350167 1.471358e-04 5.706267e-02
[1416,] 0.0001458330 1.390339e-04 4.575865e-05
[1417,] 0.0001336203 1.327820e-04 3.734505e-05
[1418,] 0.0001314976 1.342415e-04 3.853910e-05
[1419,] 0.0001419430 9.683814e-05 3.290671e-05
[1420,] 0.0002660579 1.395009e-04 1.048493e-04
[1421,] 0.0001333421 1.354948e-04 3.777525e-05
[1422,] 0.0001419149 9.541334e-05 3.237358e-05
[1423,] 0.0002255363 7.104525e-05 2.295203e-05
[1424,] 0.0001331352 1.368126e-04 3.802617e-05
[1425,] 0.0002622435 1.389095e-04 1.012770e-04
[1426,] 0.0002622435 1.388192e-04 1.009022e-04
[1427,] 0.0001336461 1.341781e-04 3.753306e-05
[1428,] 0.0001356172 1.300993e-04 3.650877e-05
[1429,] 0.0001356172 1.305795e-04 3.655519e-05
[1430,] 0.0001419855 9.351550e-05 3.181498e-05
[1431,] 0.0001336461 1.355776e-04 3.770508e-05
[1432,] 0.0001354864 1.305329e-04 3.655492e-05
[1433,] 0.0278054865 1.356651e-04 4.391994e-02
[1434,] 0.0002642415 1.332350e-04 7.445739e-05
[1435,] 0.0001320043 1.351408e-04 3.844007e-05
[1436,] 0.0001338313 1.357601e-04 3.769062e-05
[1437,] 0.0002081147 7.661378e-05 2.326125e-05
[1438,] 0.0001358244 1.308970e-04 3.655891e-05
[1439,] 0.0001421174 8.863842e-05 3.006833e-05
[1440,] 0.0001463456 1.276454e-04 4.247097e-05
[1441,] 0.0001325483 1.339026e-04 3.801309e-05
[1442,] 0.0002442726 1.329487e-04 7.117635e-05
[1443,] 0.0001366831 1.292506e-04 3.632034e-05
[1444,] 0.0001419420 8.409804e-05 2.832263e-05
[1445,] 0.0001808659 8.340578e-05 2.472890e-05
[1446,] 0.0001316031 1.317347e-04 3.805896e-05
[1447,] 0.0001467251 2.001391e-04 5.982822e-05
[1448,] 0.0001394201 1.441519e-04 4.778962e-05
[1449,] 0.0001320524 1.313125e-04 3.780825e-05
[1450,] 0.0002012754 8.025441e-05 2.400590e-05
[1451,] 0.0001380021 8.211679e-05 2.415036e-05
[1452,] 0.0001463536 1.438460e-04 4.728676e-05
[1453,] 0.0001340865 1.074325e-04 3.080395e-05
[1454,] 0.0001666369 1.715990e-04 3.722855e-05
[1455,] 0.0001423116 7.795674e-05 2.604744e-05
[1456,] 0.0001332745 9.037760e-05 2.697894e-05
[1457,] 0.0001340865 1.185619e-04 3.346069e-05
[1458,] 0.0001397725 1.336746e-04 4.440172e-05
[1459,] 0.0001346161 8.774716e-05 2.596278e-05
[1460,] 0.0001366741 8.517202e-05 2.498000e-05
[1461,] 0.0001376773 1.138498e-04 3.099477e-05
[1462,] 0.0001344195 1.319464e-04 3.752656e-05
[1463,] 0.0001467232 2.567899e-04 7.183854e-05
[1464,] 0.0004713754 1.341405e-04 3.871692e-04
[1465,] 0.0004414402 1.349821e-04 3.662304e-04
[1466,] 0.0001435656 2.680500e-04 7.056646e-05
[1467,] 0.0001424236 2.089378e-04 6.114218e-05
[1468,] 0.0007839801 8.492020e-05 3.243351e-05
[1469,] 0.0001417509 2.693273e-04 7.834029e-05
[1470,] 0.0001434933 9.517868e-05 2.934097e-05
[1471,] 0.0001417509 2.646864e-04 7.710710e-05
[1472,] 0.0010703457 9.573706e-05 2.836464e-05
[1473,] 0.0001416993 2.709604e-04 7.963589e-05
[1474,] 0.0001435926 9.091063e-05 2.818731e-05
[1475,] 0.0006393686 8.421146e-05 2.807010e-05
[1476,] 0.0001314426 6.641557e-05 2.161258e-05
[1477,] 0.0005386625 1.325775e-04 4.241411e-04
[1478,] 0.0001315329 6.647255e-05 2.165931e-05
[1479,] 0.0001313654 6.641943e-05 2.161040e-05
[1480,] 0.0004455104 1.294521e-04 3.127514e-04
[1481,] 0.0005372288 1.324687e-04 4.204672e-04
[1482,] 0.0005386625 1.328984e-04 4.277277e-04
[1483,] 0.0001317443 6.669689e-05 2.169951e-05
[1484,] 0.0001468070 1.493474e-04 4.894148e-05
[1485,] 0.0004658469 1.333368e-04 3.745205e-04
[1486,] 0.0001428061 7.780486e-05 2.510286e-05
[1487,] 0.0001311823 6.673158e-05 2.162632e-05
[1488,] 0.0001372865 7.173197e-05 2.391729e-05
[1489,] 0.0001422527 7.343501e-05 2.407382e-05
[1490,] 0.0001311936 6.702357e-05 2.172067e-05
[1491,] 0.0001324494 1.320194e-04 3.850562e-05
[1492,] 0.0001421638 2.357411e-04 6.772944e-05
[1493,] 0.0004480856 1.338148e-04 3.672104e-04
[1494,] 0.0001428951 7.460875e-05 2.427913e-05
[1495,] 0.0001421205 2.245583e-04 6.468457e-05
[1496,] 0.0001421914 2.216163e-04 6.371057e-05
[1497,] 0.0003884596 1.320836e-04 2.995644e-04
[1498,] 0.0001433072 2.399377e-04 6.653633e-05
[1499,] 0.0001430374 1.808136e-04 5.224114e-05
[1500,] 0.0001420915 7.583069e-05 2.523099e-05
[1501,] 0.0005723280 1.320836e-04 4.434559e-04
[1502,] 0.0001445140 1.345293e-04 4.386514e-05
[1503,] 0.0001415626 1.582489e-04 4.845206e-05
[1504,] 0.0001414392 1.594578e-04 4.952503e-05
[1505,] 0.0001413540 2.212888e-04 6.742186e-05
[1506,] 0.0001432367 2.379534e-04 6.614842e-05
[1507,] 0.0001415873 2.117358e-04 6.342768e-05
[1508,] 0.0001462807 2.658958e-04 8.000441e-05
[1509,] 0.0001415399 2.232179e-04 6.732799e-05
[1510,] 0.0001420144 8.058257e-05 2.604045e-05
[1511,] 0.0001326786 7.025489e-05 2.229543e-05
[1512,] 0.0001416136 2.208802e-04 6.629924e-05
[1513,] 0.0003884596 1.276705e-04 2.444236e-04
[1514,] 0.0008950565 1.147572e-04 3.201519e-05
[1515,] 0.0004288801 1.276132e-04 2.699680e-04
[1516,] 0.0001416608 1.914062e-04 5.715774e-05
[1517,] 0.0001412475 2.179846e-04 6.663440e-05
[1518,] 0.0001412731 2.161455e-04 6.591337e-05
[1519,] 0.0001412188 2.161455e-04 6.633641e-05
[1520,] 0.0001422752 2.401638e-04 6.976181e-05
[1521,] 0.0001420400 2.401880e-04 7.077660e-05
[1522,] 0.0001413528 2.182585e-04 6.658386e-05
[1523,] 0.0003114227 1.292016e-04 2.033084e-04
[1524,] 0.0001412999 2.084373e-04 6.415141e-05
[1525,] 0.0001422046 2.309486e-04 6.726829e-05
[1526,] 0.0001426396 2.449999e-04 6.953964e-05
[1527,] 0.0001412383 2.215816e-04 6.862405e-05
[1528,] 0.0001422195 2.471605e-04 7.191131e-05
[1529,] 0.0001412219 1.625280e-04 5.119145e-05
[1530,] 0.0001415852 7.961735e-05 2.603472e-05
[1531,] 0.0003737008 1.280680e-04 2.354085e-04
[1532,] 0.0001412383 2.188252e-04 6.781095e-05
[1533,] 0.0001413053 2.124540e-04 6.462467e-05
[1534,] 0.0003548328 1.275701e-04 2.188483e-04
[1535,] 0.0001412298 1.486475e-04 4.698278e-05
[1536,] 0.0001421139 2.417606e-04 7.090262e-05
[1537,] 0.0001412145 2.160345e-04 6.730857e-05
[1538,] 0.0003102420 1.273764e-04 1.915032e-04
[1539,] 0.0001433742 8.605828e-05 2.714735e-05
[1540,] 0.0003899619 1.056149e-04 3.115415e-05
[1541,] 0.0003395166 1.268941e-04 2.051391e-04
[1542,] 0.0001419732 1.695816e-04 5.144420e-05
[1543,] 0.0001421139 1.690004e-04 5.090486e-05
[1544,] 0.0001420188 1.668654e-04 5.056083e-05
[1545,] 0.0001411907 2.131767e-04 6.685046e-05
[1546,] 0.0001329551 7.241501e-05 2.285516e-05
[1547,] 0.0001417852 1.695991e-04 5.207034e-05
[1548,] 0.0001408613 7.884069e-05 2.571034e-05
[1549,] 0.0001329492 8.196064e-05 2.773372e-05
[1550,] 0.0001410179 8.647835e-05 2.782093e-05
[1551,] 0.0001419732 1.650664e-04 5.018397e-05
[1552,] 0.0001418684 1.650664e-04 5.049394e-05
[1553,] 0.0001419512 2.240763e-04 6.676721e-05
[1554,] 0.0003757268 1.260678e-04 2.212562e-04
[1555,] 0.0001412881 2.025921e-04 6.189607e-05
[1556,] 0.0001330329 7.210653e-05 2.270126e-05
[1557,] 0.0004012680 1.199752e-04 3.482270e-05
[1558,] 0.0001419457 2.150370e-04 6.391244e-05
[1559,] 0.0001462521 1.798900e-04 5.511901e-05
[1560,] 0.0001419536 1.567270e-04 4.791032e-05
[1561,] 0.0001323014 6.804711e-05 2.200351e-05
[1562,] 0.0003594541 1.255446e-04 2.092089e-04
[1563,] 0.0003422447 1.256069e-04 1.997643e-04
[1564,] 0.0001418781 1.686517e-04 5.120209e-05
[1565,] 0.0001315508 9.872456e-05 3.315305e-05
[1566,] 0.0001405715 8.506938e-05 2.747304e-05
[1567,] 0.0001320228 6.831890e-05 2.204413e-05
[1568,] 0.0001418539 1.659811e-04 5.052641e-05
[1569,] 0.0001375721 6.909650e-05 2.242627e-05
[1570,] 0.0004475933 1.215098e-04 2.156747e-04
[1571,] 0.0001460803 1.222186e-04 3.540311e-05
[1572,] 0.0001456158 1.199978e-04 3.507613e-05
[1573,] 0.0001401473 8.142557e-05 2.963795e-05
[1574,] 0.0001406599 1.546183e-04 4.822692e-05
[1575,] 0.0004475933 1.209982e-04 2.093128e-04
[1576,] 0.0004660545 1.209982e-04 2.177795e-04
[1577,] 0.0001406768 1.526693e-04 4.757897e-05
[1578,] 0.0001406599 1.510981e-04 4.717470e-05
[1579,] 0.0001459276 1.507780e-04 4.183210e-05
[1580,] 0.0001460230 1.491518e-04 4.141056e-05
[1581,] 0.0001406884 1.443016e-04 4.449476e-05
[1582,] 0.0004943698 1.206880e-04 2.263715e-04
[1583,] 0.0001364445 7.562669e-05 2.629031e-05
[1584,] 0.0001341621 7.615409e-05 2.588149e-05
[1585,] 0.0001409787 7.999108e-05 2.601384e-05
[1586,] 0.0004943698 1.196922e-04 2.128317e-04
[1587,] 0.0001446830 1.510483e-04 4.270138e-05
[1588,] 0.0001447479 1.189908e-04 3.516760e-05
[1589,] 0.0001445552 1.187308e-04 3.518623e-05
[1590,] 0.0001406123 8.598841e-05 2.772176e-05
[1591,] 0.0001376079 7.421147e-05 2.589562e-05
[1592,] 0.0005413220 1.198450e-04 2.350951e-04
[1593,] 0.0001441924 8.613512e-05 2.778752e-05
[1594,] 0.0001376079 7.354874e-05 2.559674e-05
[1595,] 0.0004921053 1.198084e-04 2.136410e-04
[1596,] 0.0001439533 8.624896e-05 2.781144e-05
[1597,] 0.0001378351 7.323153e-05 2.548995e-05
[1598,] 0.0001378351 7.323153e-05 2.548995e-05
[1599,] 0.0001405415 1.001257e-04 3.200171e-05
[1600,] 0.0001443681 1.468083e-04 4.192234e-05
[1601,] 0.0001411994 1.040061e-04 3.251270e-05
[1602,] 0.0001444922 1.504405e-04 4.269846e-05
[1603,] 0.0001448068 1.533980e-04 4.316737e-05
[1604,] 0.0001448068 1.544247e-04 4.340877e-05
[1605,] 0.0004921053 1.190272e-04 2.065528e-04
[1606,] 0.0001404320 1.006495e-04 3.216351e-05
[1607,] 0.0001404167 9.987585e-05 3.195866e-05
[1608,] 0.0001377559 7.199362e-05 2.494165e-05
[1609,] 0.0001405629 1.006552e-04 3.197320e-05
[1610,] 0.0001564872 1.628786e-04 4.109425e-05
[1611,] 0.0001395494 7.176836e-05 2.512293e-05
[1612,] 0.0005173905 1.184997e-04 2.093834e-04
[1613,] 0.0005173905 1.183985e-04 2.076254e-04
[1614,] 0.0001404006 1.015890e-04 3.250245e-05
[1615,] 0.0001444922 1.598548e-04 4.493858e-05
[1616,] 0.0001405667 1.006201e-04 3.210831e-05
[1617,] 0.0001405297 1.024161e-04 3.293085e-05
[1618,] 0.0001394593 7.025087e-05 2.434258e-05
[1619,] 0.0001397301 7.059938e-05 2.455555e-05
[1620,] 0.0001405840 1.008169e-04 3.214037e-05
[1621,] 0.0001405840 1.004724e-04 3.203812e-05
[1622,] 0.0001405840 1.004724e-04 3.203812e-05
[1623,] 0.0001406019 9.895632e-05 3.156320e-05
[1624,] 0.0001382122 7.096587e-05 2.451802e-05
[1625,] 0.0040694091 1.152607e-04 3.015290e-05
[1626,] 0.0001379929 7.121539e-05 2.460847e-05
[1627,] 0.0004921053 1.182586e-04 1.968068e-04
[1628,] 0.0001447479 1.583882e-04 4.438924e-05
[1629,] 0.0001413777 1.003388e-04 3.126790e-05
[1630,] 0.0001444362 9.669803e-05 2.976014e-05
[1631,] 0.0001447479 1.594861e-04 4.464797e-05
[1632,] 0.0001405839 9.764458e-05 3.106573e-05
[1633,] 0.0001387851 7.040372e-05 2.439086e-05
[1634,] 0.0001386574 7.117072e-05 2.470853e-05
[1635,] 0.0001323584 1.217305e-04 3.806506e-05
[1636,] 0.0001527552 1.672500e-04 4.497829e-05
[1637,] 0.0001385559 7.098671e-05 2.464965e-05
[1638,] 0.0001405210 1.035552e-04 3.288459e-05
[1639,] 0.0001394593 7.087836e-05 2.471390e-05
[1640,] 0.0001410678 1.080330e-04 3.366677e-05
[1641,] 0.0001403749 1.011267e-04 3.241544e-05
[1642,] 0.0001404036 1.030778e-04 3.294362e-05
[1643,] 0.0001403749 1.027736e-04 3.291255e-05
[1644,] 0.0001403692 1.058552e-04 3.422767e-05
[1645,] 0.0005185611 1.170997e-04 1.862350e-04
[1646,] 0.0001409099 7.144829e-05 2.513804e-05
[1647,] 0.0001403606 1.088322e-04 3.522397e-05
[1648,] 0.0029319895 1.222065e-04 3.169828e-05
[1649,] 0.0001446830 1.637670e-04 4.570560e-05
[1650,] 0.0001448068 1.649244e-04 4.587473e-05
[1651,] 0.0001408138 1.145338e-04 3.598477e-05
[1652,] 0.0003885385 1.279169e-04 4.516964e-04
[1653,] 0.0001387851 7.070376e-05 2.449277e-05
[1654,] 0.0001393264 7.171690e-05 2.506733e-05
[1655,] 0.0001400086 7.172919e-05 2.516481e-05
[1656,] 0.0005185611 1.167496e-04 1.780546e-04
[1657,] 0.0001405113 1.035552e-04 3.333391e-05
[1658,] 0.0001374744 6.988713e-05 2.259855e-05
[1659,] 0.0001323646 1.504516e-04 5.251690e-05
[1660,] 0.0001327085 1.487205e-04 5.235902e-05
[1661,] 0.0001327085 1.488162e-04 5.239350e-05
[1662,] 0.0001440162 1.666617e-04 4.700867e-05
[1663,] 0.0001404802 1.042552e-04 3.367006e-05
[1664,] 0.0001439974 1.631973e-04 4.618701e-05
[1665,] 0.0022748544 8.296654e-05 5.092183e-05
[1666,] 0.0001386191 7.094569e-05 2.456216e-05
[1667,] 0.0001369016 6.957113e-05 2.255463e-05
[1668,] 0.0001386574 7.106908e-05 2.465838e-05
[1669,] 0.0001443069 1.616700e-04 4.553444e-05
[1670,] 0.0001540305 1.641576e-04 4.217397e-05
[1671,] 0.0001441925 1.660964e-04 4.669642e-05
[1672,] 0.0005185611 1.165822e-04 1.761039e-04
[1673,] 0.0001403380 1.037628e-04 3.330303e-05
[1674,] 0.0001403576 1.093489e-04 3.541970e-05
[1675,] 0.0004932156 1.164720e-04 1.650168e-04
[1676,] 0.0001403623 1.062083e-04 3.398052e-05
[1677,] 0.0005185611 1.165071e-04 1.741228e-04
[1678,] 0.0001403177 1.077022e-04 3.456639e-05
[1679,] 0.0001539407 1.618761e-04 4.175903e-05
[1680,] 0.0005185611 1.164720e-04 1.731665e-04
[1681,] 0.0001439587 1.592802e-04 4.527156e-05
[1682,] 0.0001405749 1.051337e-04 3.343698e-05
[1683,] 0.0001363466 6.932315e-05 2.254023e-05
[1684,] 0.0003121019 1.293163e-04 3.785550e-04
[1685,] 0.0001439018 1.603895e-04 4.559506e-05
[1686,] 0.0005185611 1.164203e-04 1.717179e-04
[1687,] 0.0001405749 1.049256e-04 3.337514e-05
[1688,] 0.0005185611 1.164904e-04 1.736691e-04
[1689,] 0.0001410385 1.124984e-04 3.508575e-05
[1690,] 0.0001344725 7.229614e-05 2.268817e-05
[1691,] 0.0005185611 1.162528e-04 1.722209e-04
[1692,] 0.0001435954 8.452386e-05 3.133950e-05
[1693,] 0.0001407333 1.105390e-04 3.494564e-05
[1694,] 0.0001406423 1.101359e-04 3.499683e-05
[1695,] 0.0001408359 1.138492e-04 3.575009e-05
[1696,] 0.0001470606 6.723181e-05 2.316753e-05
[1697,] 0.0001337068 6.989415e-05 2.328516e-05
[1698,] 0.0001441472 9.502219e-05 3.621380e-05
[1699,] 0.0001404940 1.165964e-04 3.740930e-05
[1700,] 0.0001402152 1.195252e-04 3.816485e-05
[1701,] 0.0005185611 1.164927e-04 1.761498e-04
[1702,] 0.0001333562 1.697012e-04 6.089206e-05
[1703,] 0.0001472125 1.400152e-04 3.608348e-05
[1704,] 0.0001334077 1.636896e-04 5.875145e-05
[1705,] 0.0001339084 1.617395e-04 5.869343e-05
[1706,] 0.0001405147 1.187905e-04 3.798145e-05
[1707,] 0.0001404578 1.187564e-04 3.834204e-05
[1708,] 0.0001334077 1.620803e-04 5.814720e-05
[1709,] 0.0001382599 1.229614e-04 3.535834e-05
[1710,] 0.0001324278 1.737261e-04 6.086981e-05
[1711,] 0.0003885385 1.222656e-04 3.826348e-04
[1712,] 0.0001332336 1.647312e-04 5.889014e-05
[1713,] 0.0001334077 1.656779e-04 5.948465e-05
[1714,] 0.0001405147 1.203501e-04 3.846065e-05
[1715,] 0.0001371377 7.846811e-05 2.476425e-05
[1716,] 0.0001412427 6.854870e-05 2.277998e-05
[1717,] 0.0001404599 1.194244e-04 3.852779e-05
[1718,] 0.0001376438 7.817332e-05 2.460916e-05
[1719,] 0.0001405242 1.203567e-04 3.842166e-05
[1720,] 0.0001340939 1.234869e-04 4.435993e-05
[1721,] 0.0001449098 9.993857e-05 3.875651e-05
[1722,] 0.0001425707 6.859440e-05 2.293326e-05
[1723,] 0.0001526954 1.559872e-04 4.626545e-05
[1724,] 0.0001405954 1.211743e-04 3.841918e-05
[1725,] 0.0001376620 7.602422e-05 2.413162e-05
[1726,] 0.0001453933 1.061623e-04 4.176963e-05
[1727,] 0.0004282342 1.164904e-04 1.444568e-04
[1728,] 0.0004282342 1.164904e-04 1.444568e-04
[1729,] 0.0004948301 1.163810e-04 1.655682e-04
[1730,] 0.0004948301 1.163810e-04 1.655682e-04
[1731,] 0.0004730627 1.163810e-04 1.585563e-04
[1732,] 0.0001403693 1.208897e-04 3.951765e-05
[1733,] 0.0001403693 1.198641e-04 3.918897e-05
[1734,] 0.0001403749 1.198641e-04 3.923679e-05
[1735,] 0.0001351249 1.193434e-04 4.351949e-05
[1736,] 0.0001403749 1.216733e-04 3.981418e-05
[1737,] 0.0004730627 1.164357e-04 1.598945e-04
[1738,] 0.0001471198 1.002267e-04 3.963934e-05
[1739,] 0.0004730627 1.164728e-04 1.607779e-04
[1740,] 0.0001405797 1.231450e-04 3.949541e-05
[1741,] 0.0001380566 1.428981e-04 4.025726e-05
[1742,] 0.0004948301 1.165940e-04 1.708008e-04
[1743,] 0.0001404751 1.197028e-04 3.921350e-05
[1744,] 0.0001355693 1.209496e-04 4.446243e-05
[1745,] 0.0001351249 1.209496e-04 4.415246e-05
[1746,] 0.0001352406 1.203908e-04 4.401317e-05
[1747,] 0.0001404825 1.206796e-04 3.872800e-05
[1748,] 0.0001353447 1.209496e-04 4.430695e-05
[1749,] 0.0001379632 8.982358e-05 2.749705e-05
[1750,] 0.0001355693 1.231793e-04 4.535142e-05
[1751,] 0.0001377717 9.119042e-05 2.787469e-05
[1752,] 0.0001353447 1.225998e-04 4.496088e-05
[1753,] 0.0001353447 1.231793e-04 4.519040e-05
[1754,] 0.0001351249 1.231793e-04 4.503040e-05
[1755,] 0.0001480293 7.296208e-05 2.659689e-05
[1756,] 0.0001406439 1.236611e-04 3.996857e-05
[1757,] 0.0001343448 1.239026e-04 4.448683e-05
[1758,] 0.0001349792 1.250796e-04 4.544547e-05
[1759,] 0.0001351840 1.256763e-04 4.583782e-05
[1760,] 0.0001404868 1.241816e-04 3.977894e-05
[1761,] 0.0001378142 8.986566e-05 2.763079e-05
[1762,] 0.0008455361 1.170730e-04 2.916851e-04
[1763,] 0.0001501831 7.163203e-05 2.611103e-05
[1764,] 0.0001354019 1.136449e-04 4.126006e-05
[1765,] 0.0001358616 1.241312e-04 4.573563e-05
[1766,] 0.0001356422 1.253879e-04 4.607373e-05
[1767,] 0.0001324566 2.150739e-04 7.014513e-05
[1768,] 0.0001352895 1.090085e-04 3.939302e-05
[1769,] 0.0001505164 1.523853e-04 6.870659e-05
[1770,] 0.0001602578 1.516525e-04 7.444859e-05
[1771,] 0.0001613734 1.524917e-04 7.561620e-05
[1772,] 0.0001589469 1.548614e-04 7.554936e-05
[1773,] 0.0001396657 7.089657e-05 2.331974e-05
[1774,] 0.0001585212 1.568842e-04 7.646667e-05
[1775,] 0.0001581528 1.560914e-04 7.576741e-05
[1776,] 0.0001585212 1.586703e-04 7.751291e-05
[1777,] 0.0001580214 1.586703e-04 7.718473e-05
[1778,] 0.0001580214 1.595761e-04 7.771238e-05
[1779,] 0.0001459283 1.258501e-04 4.380142e-05
[1780,] 0.0001580214 1.595761e-04 7.771238e-05
[1781,] 0.0001585212 1.603987e-04 7.852598e-05
[1782,] 0.0001397132 1.551081e-04 4.576537e-05
[1783,] 0.0001580214 1.603987e-04 7.819171e-05
[1784,] 0.0001585212 1.630977e-04 8.010915e-05
[1785,] 0.0001411889 9.604983e-05 2.913497e-05
[1786,] 0.0001396483 9.549207e-05 2.967777e-05
[1787,] 0.0001662779 7.567280e-05 3.027703e-05
[1788,] 0.0001579072 1.668469e-04 8.187178e-05
[1789,] 0.0001708920 8.430635e-05 3.635698e-05
[1790,] 0.0001754318 8.330433e-05 3.640482e-05
[1791,] 0.0001580214 1.688244e-04 8.310901e-05
[1792,] 0.0001574727 1.697266e-04 8.323078e-05
[1793,] 0.0001646028 1.656658e-04 8.573142e-05
[1794,] 0.0001652802 6.832951e-05 2.455989e-05
[1795,] 0.0001590878 8.474057e-05 3.445357e-05
[1796,] 0.0001569309 1.717598e-04 8.400094e-05
[1797,] 0.0001569309 1.717598e-04 8.400094e-05
[1798,] 0.0001559204 1.758385e-04 8.555342e-05
[1799,] 0.0001553983 1.758385e-04 8.513492e-05
[1800,] 0.0001553983 1.758385e-04 8.513492e-05
[1801,] 0.0001580512 1.758385e-04 8.723685e-05
[1802,] 0.0001569309 1.737278e-04 8.513713e-05
[1803,] 0.0001574727 1.756033e-04 8.664669e-05
[1804,] 0.0001626027 1.096503e-04 4.951248e-05
[1805,] 0.0001563960 1.727911e-04 8.418418e-05
[1806,] 0.0001569309 1.747781e-04 8.574382e-05
[1807,] 0.0001574727 1.747781e-04 8.616661e-05
[1808,] 0.0001440230 1.291446e-04 3.730129e-05
[1809,] 0.0001563960 1.789723e-04 8.773226e-05
[1810,] 0.0001576703 1.789723e-04 8.876769e-05
[1811,] 0.0001569309 1.789723e-04 8.816865e-05
[1812,] 0.0001563960 1.768017e-04 8.648551e-05
[1813,] 0.0001563960 1.768017e-04 8.648551e-05
[1814,] 0.0001563960 1.768017e-04 8.648551e-05
[1815,] 0.0001563960 1.768017e-04 8.648551e-05
[1816,] 0.0001559204 1.758385e-04 8.555342e-05
[1817,] 0.0001563960 1.768017e-04 8.648551e-05
[1818,] 0.0001598123 1.135069e-04 5.078938e-05
[1819,] 0.0001366315 7.241108e-05 2.362817e-05
[1820,] 0.0001563960 1.778818e-04 8.710577e-05
[1821,] 0.0001563960 1.778818e-04 8.710577e-05
[1822,] 0.0001559204 1.789723e-04 8.734209e-05
[1823,] 0.0001553983 1.799628e-04 8.747330e-05
[1824,] 0.0001548829 1.789723e-04 8.648373e-05
[1825,] 0.0001366433 7.336306e-05 2.389807e-05
[1826,] 0.0001366433 7.336306e-05 2.389807e-05
[1827,] 0.0001548829 1.810736e-04 8.766777e-05
[1828,] 0.0001548829 1.810736e-04 8.766777e-05
[1829,] 0.0001366516 7.369685e-05 2.398743e-05
[1830,] 0.0034071334 1.297222e-04 2.236200e-03
[1831,] 0.0001438697 1.362808e-04 3.923479e-05
[1832,] 0.0001544247 1.825346e-04 8.805809e-05
[1833,] 0.0001544247 1.825346e-04 8.805809e-05
[1834,] 0.0001443123 1.336649e-04 3.825210e-05
[1835,] 0.0001593959 1.037445e-04 4.525919e-05
[1836,] 0.0001393697 8.307782e-05 2.635510e-05
[1837,] 0.0001539219 1.848367e-04 8.890405e-05
[1838,] 0.0001460223 1.282259e-04 4.100007e-05
[1839,] 0.0001544247 1.836800e-04 8.869943e-05
[1840,] 0.0001548829 1.836800e-04 8.909698e-05
[1841,] 0.0001593959 1.054753e-04 4.621388e-05
[1842,] 0.0001593959 1.045456e-04 4.570108e-05
[1843,] 0.0001539219 1.836800e-04 8.826061e-05
[1844,] 0.0001553983 1.814003e-04 8.824871e-05
[1845,] 0.0001553983 1.814003e-04 8.824871e-05
[1846,] 0.0001544764 1.848367e-04 8.939272e-05
[1847,] 0.0001539219 1.848367e-04 8.890405e-05
[1848,] 0.0001534256 1.856761e-04 8.892779e-05
[1849,] 0.0001364869 7.358369e-05 2.392694e-05
[1850,] 0.0001539219 1.858874e-04 8.948873e-05
[1851,] 0.0001440925 1.348736e-04 3.867525e-05
[1852,] 0.0001529844 1.870658e-04 8.929493e-05
[1853,] 0.0001534256 1.882558e-04 9.035412e-05
[1854,] 0.0001534256 1.882558e-04 9.035412e-05
[1855,] 0.0001520226 1.893368e-04 8.964391e-05
[1856,] 0.0001525003 1.893368e-04 9.009204e-05
[1857,] 0.0001443847 1.391426e-04 3.954820e-05
[1858,] 0.0001520226 1.927668e-04 9.154333e-05
[1859,] 0.0001520226 1.927668e-04 9.154333e-05
[1860,] 0.0001395249 7.938035e-05 2.524935e-05
[1861,] 0.0001544247 2.029521e-04 9.952207e-05
[1862,] 0.0001529844 1.991184e-04 9.592894e-05
[1863,] 0.0001525003 2.001545e-04 9.600801e-05
[1864,] 0.0001525003 1.965380e-04 9.402839e-05
[1865,] 0.0001525003 1.965380e-04 9.402839e-05
[1866,] 0.0001525003 1.978218e-04 9.473093e-05
[1867,] 0.0001525003 1.978218e-04 9.473093e-05
[1868,] 0.0001525003 1.978218e-04 9.473093e-05
[1869,] 0.0001365272 7.217768e-05 2.347311e-05
[1870,] 0.0001525003 1.978218e-04 9.473093e-05
[1871,] 0.0001444650 1.435438e-04 4.057631e-05
[1872,] 0.0001525003 1.991184e-04 9.544069e-05
[1873,] 0.0001398512 7.859867e-05 2.497042e-05
[1874,] 0.0001366417 7.204611e-05 2.358457e-05
[1875,] 0.0001520226 2.016177e-04 9.631517e-05
[1876,] 0.0001520226 2.016177e-04 9.631517e-05
[1877,] 0.0001520226 2.029521e-04 9.704132e-05
[1878,] 0.0001534256 2.016177e-04 9.775822e-05
[1879,] 0.0001520226 2.029521e-04 9.704132e-05
[1880,] 0.0001577307 1.163040e-04 5.158883e-05
[1881,] 0.0001365272 7.204762e-05 2.343514e-05
[1882,] 0.0001572952 1.155612e-04 5.102955e-05
[1883,] 0.0001515512 2.029521e-04 9.654549e-05
[1884,] 0.0001515512 2.029521e-04 9.654549e-05
[1885,] 0.0001443847 1.469290e-04 4.145167e-05
[1886,] 0.0001581307 1.152693e-04 5.117045e-05
[1887,] 0.0001365587 7.233214e-05 2.350034e-05
[1888,] 0.0001515255 2.041646e-04 9.717346e-05
[1889,] 0.0001515512 2.041646e-04 9.720088e-05
[1890,] 0.0001463271 1.264683e-04 4.049987e-05
[1891,] 0.0026171956 1.289441e-04 1.674250e-03
[1892,] 0.0001577307 1.206919e-04 5.396832e-05
[1893,] 0.0001399224 7.859867e-05 2.499305e-05
[1894,] 0.0001515512 2.041646e-04 9.720088e-05
[1895,] 0.0001366722 7.152236e-05 2.344070e-05
[1896,] 0.0001515512 2.041646e-04 9.720088e-05
[1897,] 0.0001567121 1.234180e-04 5.503087e-05
[1898,] 0.0001511323 2.055245e-04 9.748430e-05
[1899,] 0.0001511323 2.055245e-04 9.748430e-05
[1900,] 0.0001561451 1.990289e-04 9.894161e-05
[1901,] 0.0001527682 2.068981e-04 1.002545e-04
[1902,] 0.0001556744 1.993133e-04 9.864854e-05
[1903,] 0.0001527682 2.068981e-04 1.002545e-04
[1904,] 0.0024782896 1.286937e-04 1.571717e-03
[1905,] 0.0001541876 2.167942e-04 1.070049e-04
[1906,] 0.0001554170 2.059069e-04 1.021567e-04
[1907,] 0.0001549020 2.072959e-04 1.024142e-04
[1908,] 0.0001573022 2.128483e-04 1.083991e-04
[1909,] 0.0001447291 1.544188e-04 4.311548e-05
[1910,] 0.0001557502 2.345725e-04 1.189954e-04
[1911,] 0.0001567486 2.072959e-04 1.045750e-04
[1912,] 0.0001567486 2.061753e-04 1.039222e-04
[1913,] 0.0001562020 2.084944e-04 1.047094e-04
[1914,] 0.0001562020 2.084944e-04 1.047094e-04
[1915,] 0.0001573022 2.072959e-04 1.051380e-04
[1916,] 0.0001573022 2.059069e-04 1.043232e-04
[1917,] 0.0001573022 2.045319e-04 1.035168e-04
[1918,] 0.0001554170 2.059069e-04 1.021567e-04
[1919,] 0.0001573022 2.059069e-04 1.043232e-04
[1920,] 0.0001554170 2.059069e-04 1.021567e-04
[1921,] 0.0001554170 2.059069e-04 1.021567e-04
[1922,] 0.0001554170 2.072959e-04 1.029494e-04
[1923,] 0.0001554170 2.059069e-04 1.021567e-04
[1924,] 0.0001554170 2.059069e-04 1.021567e-04
[1925,] 0.0001465462 1.271002e-04 4.056468e-05
[1926,] 0.0001554170 2.082671e-04 1.035039e-04
[1927,] 0.0001549020 2.072959e-04 1.024142e-04
[1928,] 0.0001549020 2.059069e-04 1.016270e-04
[1929,] 0.0001549020 2.059069e-04 1.016270e-04
[1930,] 0.0001549020 2.059069e-04 1.016270e-04
[1931,] 0.0001549020 2.059069e-04 1.016270e-04
[1932,] 0.0001543383 2.059069e-04 1.010435e-04
[1933,] 0.0001543383 2.033061e-04 9.958158e-05
[1934,] 0.0001499799 2.068981e-04 9.695266e-05
[1935,] 0.0001549020 2.059069e-04 1.016270e-04
[1936,] 0.0020953269 1.276179e-04 1.317614e-03
[1937,] 0.0001535934 2.085579e-04 1.017422e-04
[1938,] 0.0001545449 2.085579e-04 1.027532e-04
[1939,] 0.0001492727 2.095460e-04 9.754631e-05
[1940,] 0.0001535934 2.099736e-04 1.025307e-04
[1941,] 0.0001535934 2.099736e-04 1.025307e-04
[1942,] 0.0001535934 2.099736e-04 1.025307e-04
[1943,] 0.0001545152 2.099736e-04 1.035205e-04
[1944,] 0.0001535934 2.099736e-04 1.025307e-04
[1945,] 0.0001535934 2.099736e-04 1.025307e-04
[1946,] 0.0001535934 2.114037e-04 1.033276e-04
[1947,] 0.0001535934 2.114037e-04 1.033276e-04
[1948,] 0.0001531020 2.114037e-04 1.027899e-04
[1949,] 0.0001531020 2.114037e-04 1.027899e-04
[1950,] 0.0001535934 2.128483e-04 1.041328e-04
[1951,] 0.0001540913 2.128483e-04 1.046799e-04
[1952,] 0.0001545790 2.140383e-04 1.058856e-04
[1953,] 0.0001536516 2.141610e-04 1.049294e-04
[1954,] 0.0018219029 1.285763e-04 1.151295e-03
[1955,] 0.0001535934 2.128483e-04 1.041328e-04
[1956,] 0.0001550252 2.128483e-04 1.056977e-04
[1957,] 0.0001464438 1.303804e-04 4.129926e-05
[1958,] 0.0001535934 2.141610e-04 1.048647e-04
[1959,] 0.0001535934 2.148783e-04 1.053209e-04
[1960,] 0.0001535934 2.161988e-04 1.060584e-04
[1961,] 0.0001531020 2.156336e-04 1.051320e-04
[1962,] 0.0001464438 1.302702e-04 4.127586e-05
[1963,] 0.0001535934 2.161988e-04 1.060584e-04
[1964,] 0.0001535934 2.156336e-04 1.056862e-04
[1965,] 0.0001488385 2.151416e-04 9.995369e-05
[1966,] 0.0001531020 2.161988e-04 1.055003e-04
[1967,] 0.0001531020 2.161988e-04 1.055003e-04
[1968,] 0.0001550252 2.141610e-04 1.064444e-04
[1969,] 0.0001531020 2.134250e-04 1.039624e-04
[1970,] 0.0001531020 2.134250e-04 1.039624e-04
[1971,] 0.0001488385 2.095460e-04 9.704748e-05
[1972,] 0.0001531020 2.176801e-04 1.063221e-04
[1973,] 0.0001592931 1.326898e-04 6.120646e-05
[1974,] 0.0001531020 2.148783e-04 1.047680e-04
[1975,] 0.0001530002 2.148783e-04 1.046531e-04
[1976,] 0.0001532881 2.164108e-04 1.058300e-04
[1977,] 0.0001532881 2.164108e-04 1.058300e-04
[1978,] 0.0001535934 2.164108e-04 1.061768e-04
[1979,] 0.0001526652 2.161988e-04 1.050014e-04
[1980,] 0.0001526652 2.205361e-04 1.073933e-04
[1981,] 0.0001526652 2.205361e-04 1.073933e-04
[1982,] 0.0001529551 2.137173e-04 1.039598e-04
[1983,] 0.0001530665 2.220614e-04 1.087124e-04
[1984,] 0.0001526652 2.220614e-04 1.082350e-04
[1985,] 0.0001521859 2.250023e-04 1.092742e-04
[1986,] 0.0001526652 2.176801e-04 1.058180e-04
[1987,] 0.0001488385 2.123882e-04 9.852324e-05
[1988,] 0.0001535934 2.176801e-04 1.068860e-04
[1989,] 0.0001535934 2.191764e-04 1.077223e-04
[1990,] 0.0001535934 2.191764e-04 1.077223e-04
[1991,] 0.0001535934 2.191764e-04 1.077223e-04
[1992,] 0.0001534380 2.250023e-04 1.107944e-04
[1993,] 0.0001453967 2.656226e-04 1.198108e-04
[1994,] 0.0001491210 2.144182e-04 9.991424e-05
[1995,] 0.0001534380 2.243788e-04 1.104461e-04
[1996,] 0.0001529486 2.243788e-04 1.098572e-04
[1997,] 0.0001411943 7.755794e-05 2.452933e-05
[1998,] 0.0001615283 1.441106e-04 6.870748e-05
[1999,] 0.0001439358 1.530046e-04 4.333811e-05
[2000,] 0.0001571690 1.465369e-04 6.773830e-05
[2001,] 0.0001520215 1.893998e-04 8.967713e-05
[2002,] 0.0001520215 1.900109e-04 9.000860e-05
[2003,] 0.0001520215 1.900109e-04 9.000860e-05
[2004,] 0.0001401534 7.374618e-05 2.401271e-05
[2005,] 0.0001519349 1.906128e-04 9.025273e-05
[2006,] 0.0001407036 7.451955e-05 2.411928e-05
[2007,] 0.0001560435 1.482661e-04 6.816266e-05
[2008,] 0.0001456391 2.043597e-04 9.024187e-05
[2009,] 0.0001524984 1.859486e-04 8.824090e-05
[2010,] 0.0001581615 1.741341e-04 8.628130e-05
[2011,] 0.0001419527 9.607335e-05 3.158271e-05
[2012,] 0.0014484013 1.202363e-04 6.440790e-04
[2013,] 0.0001581615 1.750049e-04 8.679155e-05
[2014,] 0.0001617647 1.729970e-04 8.829686e-05
[2015,] 0.0001485867 1.314992e-04 4.093807e-05
[2016,] 0.0001634834 1.689878e-04 8.704914e-05
[2017,] 0.0001433087 1.469168e-04 4.201982e-05
[2018,] 0.0001402356 7.257304e-05 2.370304e-05
[2019,] 0.0001596295 1.535461e-04 7.519528e-05
[2020,] 0.0001651724 1.629436e-04 8.438809e-05
[2021,] 0.0001664014 1.810638e-04 9.681915e-05
[2022,] 0.0001725911 1.871219e-04 1.054896e-04
[2023,] 0.0001400593 7.436835e-05 2.416382e-05
[2024,] 0.0001725911 1.917491e-04 1.086764e-04
[2025,] 0.0001571174 1.638309e-04 7.718265e-05
[2026,] 0.0001732500 1.917491e-04 1.091990e-04
[2027,] 0.0001725911 1.917491e-04 1.086764e-04
[2028,] 0.0001753992 1.906374e-04 1.101019e-04
[2029,] 0.0001645541 1.761742e-04 9.231735e-05
[2030,] 0.0001700365 1.906374e-04 1.058817e-04
[2031,] 0.0001660502 1.860682e-04 9.977320e-05
[2032,] 0.0001718478 1.941300e-04 1.097150e-04
[2033,] 0.0001430600 1.622131e-04 4.606906e-05
[2034,] 0.0001704967 1.954975e-04 1.095343e-04
[2035,] 0.0001643172 1.827100e-04 9.626378e-05
[2036,] 0.0001697977 1.942259e-04 1.080979e-04
[2037,] 0.0001684246 1.962072e-04 1.082700e-04
[2038,] 0.0031724914 1.179393e-04 1.171020e-03
[2039,] 0.0001678173 1.937884e-04 1.061620e-04
[2040,] 0.0030173429 1.180491e-04 1.126141e-03
[2041,] 0.0001691071 1.962072e-04 1.088474e-04
[2042,] 0.0001684246 1.986722e-04 1.099044e-04
[2043,] 0.0001664910 1.974988e-04 1.074575e-04
[2044,] 0.0001488932 1.284456e-04 4.044693e-05
[2045,] 0.0001665406 2.013180e-04 1.099850e-04
[2046,] 0.0001671501 1.999885e-04 1.096587e-04
[2047,] 0.0001664910 1.999885e-04 1.090757e-04
[2048,] 0.0001450020 2.226916e-04 9.834125e-05
[2049,] 0.0001619200 1.909388e-04 9.949800e-05
[2050,] 0.0001598021 1.956760e-04 1.004509e-04
[2051,] 0.0001603795 1.839607e-04 9.388407e-05
[2052,] 0.0001598021 1.850037e-04 9.403549e-05
[2053,] 0.0001654764 1.924294e-04 1.033185e-04
[2054,] 0.0001657324 1.924294e-04 1.035334e-04
[2055,] 0.0001647892 1.949492e-04 1.043439e-04
[2056,] 0.0001439048 2.110597e-04 9.135986e-05
[2057,] 0.0001589602 1.759632e-04 8.797272e-05
[2058,] 0.0001451736 1.830487e-04 7.716259e-05
[2059,] 0.0001396144 8.148262e-05 2.669280e-05
[2060,] 0.0001397490 8.148262e-05 2.673890e-05
[2061,] 0.0001430648 1.139728e-04 4.455447e-05
[2062,] 0.0001444000 1.675270e-04 6.931576e-05
[2063,] 0.0001423482 1.576448e-04 6.328291e-05
[2064,] 0.0001461978 2.400608e-04 7.528113e-05
[2065,] 0.0001424118 1.909944e-04 8.032802e-05
[2066,] 0.0069615510 1.175002e-04 2.183506e-03
[2067,] 0.0001397404 8.132031e-05 2.667382e-05
[2068,] 0.0001418203 1.140262e-04 4.397010e-05
[2069,] 0.0001397437 8.134363e-05 2.668599e-05
[2070,] 0.0001537958 1.920542e-04 4.599388e-05
[2071,] 0.0001436305 1.566421e-04 6.374718e-05
[2072,] 0.0001583688 1.373240e-04 4.856084e-05
[2073,] 0.0001340669 1.133811e-04 3.876960e-05
[2074,] 0.0001428612 1.680886e-04 7.022886e-05
[2075,] 0.0001397821 8.165896e-05 2.683139e-05
[2076,] 0.0001439312 1.809851e-04 7.730253e-05
[2077,] 0.0001416788 1.876572e-04 7.796651e-05
[2078,] 0.0035824374 1.193526e-04 1.471036e-03
[2079,] 0.0001397532 8.157913e-05 2.666072e-05
[2080,] 0.0001398379 8.085349e-05 2.643149e-05
[2081,] 0.0001398882 8.107612e-05 2.647513e-05
[2082,] 0.0001434159 1.686790e-04 7.079292e-05
[2083,] 0.0001442608 1.989629e-04 8.346957e-05
[2084,] 0.0001444640 1.482349e-04 6.061050e-05
[2085,] 0.0001399413 8.071663e-05 2.652631e-05
[2086,] 0.0001559863 2.108917e-04 4.852989e-05
[2087,] 0.0001400345 8.036945e-05 2.642022e-05
[2088,] 0.0001450456 1.921054e-04 8.353418e-05
[2089,] 0.0001398038 8.076741e-05 2.652583e-05
[2090,] 0.0001398146 8.233225e-05 2.708226e-05
[2091,] 0.0032776170 1.173724e-04 9.562251e-04
[2092,] 0.0001412327 8.042909e-05 2.661424e-05
[2093,] 0.0001426368 1.990191e-04 8.153966e-05
[2094,] 0.0001629843 1.949927e-04 4.216939e-05
[2095,] 0.0001410888 8.000954e-05 2.632020e-05
[2096,] 0.0001412131 8.025885e-05 2.639535e-05
[2097,] 0.0032212732 1.170585e-04 8.034492e-04
[2098,] 0.0001414623 8.027440e-05 2.635986e-05
[2099,] 0.0001405521 8.095782e-05 2.663973e-05
[2100,] 0.0001403028 7.532308e-05 2.440780e-05
[2101,] 0.0001452379 1.385516e-04 4.533812e-05
[2102,] 0.0018679752 1.202053e-04 7.440749e-04
[2103,] 0.0001423027 1.833378e-04 7.642206e-05
[2104,] 0.0001402931 2.172849e-04 8.611726e-05
[2105,] 0.0001403620 8.115394e-05 2.664711e-05
[2106,] 0.0001635297 1.395990e-04 3.352073e-05
[2107,] 0.0001427879 1.200083e-04 4.695735e-05
[2108,] 0.0017772675 1.174294e-04 5.556906e-04
[2109,] 0.0001403512 8.077675e-05 2.648181e-05
[2110,] 0.0010236791 1.164771e-04 2.966054e-04
[2111,] 0.0001412991 1.446488e-04 4.164842e-05
[2112,] 0.0001387322 1.130135e-04 4.188617e-05
[2113,] 0.0001404446 1.426831e-04 5.652808e-05
[2114,] 0.0001400507 2.616370e-04 1.034260e-04
[2115,] 0.0054636578 1.161603e-04 1.545379e-03
[2116,] 0.0001412172 2.201613e-04 8.875235e-05
[2117,] 0.0001608946 1.531832e-04 3.581905e-05
[2118,] 0.0001406018 8.109448e-05 2.656544e-05
[2119,] 0.0001656116 1.358349e-04 3.261746e-05
[2120,] 0.0001416383 2.357449e-04 9.581766e-05
[2121,] 0.0001405228 8.167015e-05 2.673266e-05
[2122,] 0.0001475758 1.972603e-04 4.728798e-05
[2123,] 0.0001405654 1.180490e-04 4.474994e-05
[2124,] 0.0001409028 1.092061e-04 4.120938e-05
[2125,] 0.0001414400 1.009178e-04 3.302871e-05
[2126,] 0.0001962190 1.510544e-04 8.455317e-05
[2127,] 0.0001448731 7.355177e-05 2.394483e-05
[2128,] 0.0001448464 7.111914e-05 2.399862e-05
[2129,] 0.0001373561 7.303387e-05 2.528629e-05
[2130,] 0.0001414852 7.769914e-05 2.752282e-05
[2131,] 0.0001407560 1.025726e-04 3.415398e-05
[2132,] 0.0001413104 1.186646e-04 3.821617e-05
[2133,] 0.0001398867 7.616423e-05 2.648261e-05
[2134,] 0.0001371389 7.723775e-05 2.645833e-05
[2135,] 0.0001372821 7.723775e-05 2.649064e-05
[2136,] 0.0001396179 9.316686e-05 2.982983e-05
[2137,] 0.0001328241 8.428794e-05 2.865134e-05
[2138,] 0.0001330886 7.252161e-05 2.426438e-05
[2139,] 0.0001322048 7.253848e-05 2.410504e-05
[2140,] 0.0001374237 8.063733e-05 2.801763e-05
[2141,] 0.0001410080 9.557869e-05 3.006807e-05
[2142,] 0.0001325940 9.059611e-05 3.081859e-05
[2143,] 0.0001318917 9.239750e-05 3.118023e-05
[2144,] 0.0001321952 9.179141e-05 3.118055e-05
[2145,] 0.0001399422 1.086160e-04 3.510410e-05
[2146,] 0.0001319230 7.378769e-05 2.467582e-05
[2147,] 0.0001320407 7.363732e-05 2.465329e-05
[2148,] 0.0001361320 8.291861e-05 2.864806e-05
[2149,] 0.0001401459 1.139342e-04 3.765512e-05
[2150,] 0.0001313685 9.359753e-05 3.145237e-05
[2151,] 0.0001347389 8.426724e-05 2.862158e-05
[2152,] 0.0001313685 9.270105e-05 3.114472e-05
[2153,] 0.0001412490 9.108677e-05 3.031890e-05
[2154,] 0.0001350939 9.456634e-05 3.360290e-05
[2155,] 0.0001325271 8.467318e-05 2.897335e-05
[2156,] 0.0001323940 8.637367e-05 2.953182e-05
[2157,] 0.0001409261 8.930055e-05 2.952925e-05
[2158,] 0.0001315609 8.628270e-05 2.904293e-05
[2159,] 0.0001399803 1.306045e-04 4.223952e-05
[2160,] 0.0001352608 8.008423e-05 2.727186e-05
[2161,] 0.0001408251 9.603986e-05 3.164455e-05
[2162,] 0.0001318854 8.766219e-05 2.971722e-05
[2163,] 0.0001323940 8.504315e-05 2.904760e-05
[2164,] 0.0001387759 8.926333e-05 2.883378e-05
[2165,] 0.0001408520 9.730525e-05 3.211316e-05
[2166,] 0.0001401671 1.084684e-04 3.602484e-05
[2167,] 0.0001354111 8.150347e-05 2.794485e-05
[2168,] 0.0001451959 1.401120e-04 4.359681e-05
[2169,] 0.0001320938 8.638602e-05 2.921840e-05
[2170,] 0.0001388668 8.341679e-05 2.934799e-05
[2171,] 0.0001401906 1.107446e-04 3.683427e-05
[2172,] 0.0001353450 8.190559e-05 2.799655e-05
[2173,] 0.0001408076 9.363969e-05 3.081680e-05
[2174,] 0.0001459408 1.459738e-04 4.812796e-05
[2175,] 0.0001404606 1.091413e-04 3.661656e-05
[2176,] 0.0001408285 9.215863e-05 3.034666e-05
[2177,] 0.0001311321 7.027392e-05 2.314104e-05
[2178,] 0.0001393289 1.165666e-04 3.772014e-05
[2179,] 0.0001345233 8.483685e-05 2.874008e-05
[2180,] 0.0001407981 9.667814e-05 3.180676e-05
[2181,] 0.0001408520 9.724038e-05 3.209136e-05
[2182,] 0.0001311451 7.094718e-05 2.339327e-05
[2183,] 0.0001302812 7.249510e-05 2.373617e-05
[2184,] 0.0001317069 6.709771e-05 2.192018e-05
[2185,] 0.0001402321 1.098202e-04 3.643042e-05
[2186,] 0.0001317305 7.220443e-05 2.402590e-05
[2187,] 0.0001304433 6.639446e-05 2.153728e-05
[2188,] 0.0001321113 8.373200e-05 2.702411e-05
[2189,] 0.0001348125 8.714984e-05 2.983764e-05
[2190,] 0.0001331401 6.824337e-05 2.266029e-05
[2191,] 0.0001328039 6.846976e-05 2.271601e-05
[2192,] 0.0001407901 9.613473e-05 3.161038e-05
[2193,] 0.0001330024 6.860514e-05 2.280479e-05
[2194,] 0.0001299600 6.772724e-05 2.196986e-05
[2195,] 0.0001398667 1.272445e-04 4.124968e-05
[2196,] 0.0001407901 9.284644e-05 3.051964e-05
[2197,] 0.0001316051 7.262988e-05 2.413257e-05
[2198,] 0.0001402222 1.143252e-04 3.810017e-05
[2199,] 0.0001314425 6.803059e-05 2.228286e-05
[2200,] 0.0001407166 1.192027e-04 4.051962e-05
[2201,] 0.0001469751 9.268221e-05 3.053835e-05
[2202,] 0.0001302491 6.799616e-05 2.203402e-05
[2203,] 0.0001463722 9.201558e-05 3.063834e-05
[2204,] 0.0001463932 9.222664e-05 3.073145e-05
[2205,] 0.0001333109 8.577675e-05 2.881794e-05
[2206,] 0.0001412605 9.330248e-05 3.046163e-05
[2207,] 0.0001319592 7.128752e-05 2.371064e-05
[2208,] 0.0001412637 9.257391e-05 3.022525e-05
[2209,] 0.0001412605 9.266558e-05 3.026457e-05
[2210,] 0.0001402570 1.249470e-04 4.215807e-05
[2211,] 0.0001358512 9.467447e-05 3.302965e-05
[2212,] 0.0001325061 9.278836e-05 3.055234e-05
[2213,] 0.0001302942 7.114264e-05 2.307603e-05
[2214,] 0.0001337228 9.750980e-05 3.312726e-05
[2215,] 0.0001471393 9.182304e-05 3.025233e-05
[2216,] 0.0001345502 1.231074e-04 4.011336e-05
[2217,] 0.0001307433 6.887004e-05 2.247789e-05
[2218,] 0.0001302413 7.001798e-05 2.265931e-05
[2219,] 0.0001499825 1.345394e-04 4.762966e-05
[2220,] 0.0001309700 7.039442e-05 2.310545e-05
[2221,] 0.0001353974 1.270500e-04 4.219860e-05
[2222,] 0.0001362245 1.245135e-04 4.263271e-05
[2223,] 0.0001345904 1.224189e-04 3.997345e-05
[2224,] 0.0001361236 1.209927e-04 4.126613e-05
[2225,] 0.0001377004 1.214392e-04 4.255746e-05
[2226,] 0.0001303637 7.139841e-05 2.322045e-05
[2227,] 0.0001306352 7.105590e-05 2.324522e-05
[2228,] 0.0001470311 9.037105e-05 2.993450e-05
[2229,] 0.0001356946 1.060618e-04 3.721336e-05
[2230,] 0.0001303386 7.204142e-05 2.341066e-05
[2231,] 0.0001345502 1.198072e-04 3.905262e-05
[2232,] 0.0001307941 7.259060e-05 2.383225e-05
[2233,] 0.0001304728 7.421513e-05 2.422328e-05
[2234,] 0.0001315003 7.867158e-05 2.422449e-05
[2235,] 0.0001311747 8.030894e-05 2.474787e-05
[2236,] 0.0001341039 1.280049e-04 3.941740e-05
[2237,] 0.0001308432 8.184812e-05 2.527150e-05
[2238,] 0.0001312470 7.990341e-05 2.476527e-05
[2239,] 0.0001308707 8.031154e-05 2.485650e-05
[2240,] 0.0001312676 7.976480e-05 2.472122e-05
[2241,] 0.0001307937 8.485117e-05 2.608797e-05
[2242,] 0.0001304826 8.308026e-05 2.578861e-05
[2243,] 0.0001312760 8.394322e-05 2.563498e-05
[2244,] 0.0001310467 8.464421e-05 2.591590e-05
[2245,] 0.0001339307 1.358026e-04 4.137857e-05
[2246,] 0.0001310467 8.419393e-05 2.579478e-05
[2247,] 0.0001309513 8.390036e-05 2.576097e-05
[2248,] 0.0001309513 8.390036e-05 2.576097e-05
[2249,] 0.0001337851 1.256521e-04 3.896602e-05
[2250,] 0.0001314898 8.344033e-05 2.543350e-05
[2251,] 0.0001354468 8.925298e-05 2.922636e-05
[2252,] 0.0001311638 8.553757e-05 2.609571e-05
[2253,] 0.0001324845 8.082321e-05 2.462669e-05
[2254,] 0.0001329143 7.771313e-05 2.379457e-05
[2255,] 0.0001318410 8.575163e-05 2.589146e-05
[2256,] 0.0001332554 8.330766e-05 2.503474e-05
[2257,] 0.0001352087 1.144030e-04 3.384669e-05
[2258,] 0.0001382006 8.369313e-05 2.649721e-05
[2259,] 0.0001351971 1.176410e-04 3.424460e-05
[2260,] 0.0001336674 7.847286e-05 2.374225e-05
[2261,] 0.0001334476 7.925238e-05 2.396813e-05
[2262,] 0.0001345154 7.677732e-05 2.334041e-05
[2263,] 0.0001342255 7.858808e-05 2.368313e-05
[2264,] 0.0001422618 1.182493e-04 3.166380e-05
[2265,] 0.0001432306 1.190374e-04 3.158509e-05
[2266,] 0.0001365246 1.212213e-04 3.451109e-05
[2267,] 0.0001342755 8.177553e-05 2.437641e-05
[2268,] 0.0001333657 8.335129e-05 2.490746e-05
[2269,] 0.0001342221 8.230181e-05 2.450273e-05
[2270,] 0.0001370271 1.159428e-04 3.299768e-05
[2271,] 0.0001334920 8.548289e-05 2.537272e-05
[2272,] 0.0001342234 8.282722e-05 2.463257e-05
[2273,] 0.0001346177 8.178237e-05 2.433552e-05
[2274,] 0.0001353886 1.164284e-04 3.572734e-05
[2275,] 0.0001337474 1.209346e-04 3.736177e-05
[2276,] 0.0001349795 1.182399e-04 3.657544e-05
[2277,] 0.0001351874 8.387755e-05 2.478265e-05
[2278,] 0.0001335820 1.164525e-04 3.581004e-05
[2279,] 0.0001349676 1.180099e-04 3.654525e-05
[2280,] 0.0001350416 1.150059e-04 3.554160e-05
[2281,] 0.0001332471 1.409065e-04 4.532388e-05
[2282,] 0.0001388396 1.480141e-04 4.719875e-05
[2283,] 0.0001402769 8.571666e-05 2.447450e-05
[2284,] 0.0001355335 1.229063e-04 3.659831e-05
[2285,] 0.0001326624 1.399822e-04 4.342557e-05
[2286,] 0.0001341751 1.371874e-04 4.261959e-05
[2287,] 0.0001344416 1.406068e-04 4.433116e-05
[2288,] 0.0001326867 1.266724e-04 3.981106e-05
[2289,] 0.0001334619 1.322937e-04 4.362872e-05
[2290,] 0.0001329345 1.301729e-04 4.182949e-05
[2291,] 0.0001384485 1.914588e-04 4.950194e-05
[2292,] 0.0001364021 1.326324e-04 4.710623e-05
[2293,] 0.0001416334 1.337334e-04 4.278111e-05
[2294,] 0.0001347949 1.517592e-04 4.360747e-05
[2295,] 0.0001422954 9.030533e-05 2.520788e-05
[2296,] 0.0001494919 8.958967e-05 2.442414e-05
[2297,] 0.0001359931 8.982039e-05 3.096430e-05
[2298,] 0.0001476907 2.050064e-04 4.843968e-05
[2299,] 0.0001366399 1.215033e-04 3.713353e-05
[2300,] 0.0001433311 1.702448e-04 4.791439e-05
[2301,] 0.0001434127 1.445683e-04 4.784803e-05
[2302,] 0.0001432771 1.462868e-04 4.782845e-05
[2303,] 0.0001343913 1.058433e-04 3.294311e-05
[2304,] 0.0001467109 1.449362e-04 4.946934e-05
[2305,] 0.0001433771 1.426029e-04 4.682522e-05
[2306,] 0.0001433898 1.575820e-04 4.503673e-05
[2307,] 0.0001356684 2.377716e-04 6.266379e-05
[2308,] 0.0001380324 1.873268e-04 5.233921e-05
[2309,] 0.0001378873 1.848911e-04 5.212109e-05
[2310,] 0.0001354185 2.348727e-04 6.301080e-05
[2311,] 0.0001354185 2.435456e-04 6.493888e-05
[2312,] 0.0001354185 2.405801e-04 6.428057e-05
[2313,] 0.0001445777 8.025353e-05 2.376382e-05
[2314,] 0.0001427058 1.570561e-04 4.525183e-05
[2315,] 0.0001353966 2.381509e-04 6.280683e-05
[2316,] 0.0001425979 1.558736e-04 4.508764e-05
[2317,] 0.0001376116 1.900323e-04 5.346691e-05
[2318,] 0.0001319830 6.985786e-05 2.228803e-05
[2319,] 0.0001434608 1.386187e-04 4.490332e-05
[2320,] 0.0001345080 9.940143e-05 3.065251e-05
[2321,] 0.0001452372 8.163695e-05 2.387800e-05
[2322,] 0.0001378469 1.864764e-04 5.211319e-05
[2323,] 0.0001428383 1.550806e-04 4.458820e-05
[2324,] 0.0001319830 6.990956e-05 2.228533e-05
[2325,] 0.0001428969 1.557729e-04 4.468405e-05
[2326,] 0.0001344617 7.952347e-05 2.501578e-05
[2327,] 0.0001322197 7.040058e-05 2.236224e-05
[2328,] 0.0001348957 2.319778e-04 6.243746e-05
[2329,] 0.0001444049 8.198251e-05 2.394704e-05
[2330,] 0.0001348457 2.319778e-04 6.267393e-05
[2331,] 0.0001437135 1.697781e-04 4.696009e-05
[2332,] 0.0001321373 7.285588e-05 2.302376e-05
[2333,] 0.0001338018 8.277092e-05 2.640226e-05
[2334,] 0.0001348457 2.326470e-04 6.283307e-05
[2335,] 0.0001319071 7.148842e-05 2.270680e-05
[2336,] 0.0001376116 1.899754e-04 5.345901e-05
[2337,] 0.0001433668 1.692950e-04 4.703010e-05
[2338,] 0.0001348025 2.281855e-04 6.203672e-05
[2339,] 0.0001434628 7.318899e-05 2.218317e-05
[2340,] 0.0001374652 1.904455e-04 5.341129e-05
[2341,] 0.0001348457 2.274139e-04 6.165143e-05
[2342,] 0.0001433690 1.403251e-04 4.539525e-05
[2343,] 0.0001437734 1.658432e-04 4.597713e-05
[2344,] 0.0001334592 8.569627e-05 2.745916e-05
[2345,] 0.0001433679 1.406517e-04 4.551682e-05
[2346,] 0.0001433690 1.407017e-04 4.550993e-05
[2347,] 0.0001406351 1.951832e-04 5.430192e-05
[2348,] 0.0001468109 1.396675e-04 4.757401e-05
[2349,] 0.0001406536 1.951832e-04 5.426682e-05
[2350,] 0.0001334889 7.819996e-05 2.512704e-05
[2351,] 0.0001433702 1.412528e-04 4.592065e-05
[2352,] 0.0001441391 1.696592e-04 4.647773e-05
[2353,] 0.0001323093 7.092661e-05 2.247517e-05
[2354,] 0.0001323988 7.229091e-05 2.279590e-05
[2355,] 0.0008819679 8.501443e-05 2.258683e-05
[2356,] 0.0001371881 1.911624e-04 5.442861e-05
[2357,] 0.0001323988 7.079178e-05 2.242593e-05
[2358,] 0.0001336113 1.003083e-04 3.138624e-05
[2359,] 0.0001346521 2.258786e-04 6.237102e-05
[2360,] 0.0001336113 9.990343e-05 3.126937e-05
[2361,] 0.0001433662 1.414390e-04 4.582685e-05
[2362,] 0.0001334749 7.885819e-05 2.535358e-05
[2363,] 0.0001371881 1.918902e-04 5.460029e-05
[2364,] 0.0001439885 1.553237e-04 4.360479e-05
[2365,] 0.0001433662 1.416590e-04 4.589471e-05
[2366,] 0.0001334634 7.932384e-05 2.552405e-05
[2367,] 0.0001346253 2.216512e-04 6.155347e-05
[2368,] 0.0001370538 1.899801e-04 5.469438e-05
[2369,] 0.0001432715 1.352894e-04 4.437406e-05
[2370,] 0.0001346521 2.251146e-04 6.219216e-05
[2371,] 0.0001346521 2.251146e-04 6.219216e-05
[2372,] 0.0001346521 2.264946e-04 6.252314e-05
[2373,] 0.0001334957 9.852497e-05 3.115116e-05
[2374,] 0.0001346864 2.257236e-04 6.212971e-05
[2375,] 0.0001346864 2.261085e-04 6.221925e-05
[2376,] 0.0001346521 2.264946e-04 6.252314e-05
[2377,] 0.0001446927 1.542484e-04 4.299557e-05
[2378,] 0.0001447758 1.576877e-04 4.361186e-05
[2379,] 0.0001344765 2.281513e-04 6.240509e-05
[2380,] 0.0001447758 1.531833e-04 4.274987e-05
[2381,] 0.0001370290 1.950454e-04 5.518640e-05
[2382,] 0.0001334809 8.071798e-05 2.626322e-05
[2383,] 0.0001341714 1.159639e-04 3.302527e-05
[2384,] 0.0001370653 1.952139e-04 5.509394e-05
[2385,] 0.0001448597 1.519674e-04 4.247252e-05
[2386,] 0.0001334231 8.892755e-05 2.921490e-05
[2387,] 0.0001342230 1.376566e-04 3.820501e-05
[2388,] 0.0001466695 1.530154e-04 4.174732e-05
[2389,] 0.0001325192 7.837196e-05 2.498274e-05
[2390,] 0.0001324673 7.791052e-05 2.490910e-05
[2391,] 0.0001469682 1.505387e-04 4.114099e-05
[2392,] 0.0009276635 8.100633e-05 2.225955e-05
[2393,] 0.0001465388 1.510376e-04 4.136582e-05
[2394,] 0.0001324458 7.813982e-05 2.500756e-05
[2395,] 0.0001353170 2.017464e-04 5.375920e-05
[2396,] 0.0001372057 1.832013e-04 5.140726e-05
[2397,] 0.0001324273 8.005330e-05 2.560829e-05
[2398,] 0.0001333465 9.440645e-05 3.086880e-05
[2399,] 0.0001337150 1.323339e-04 4.388360e-05
[2400,] 0.0001354675 2.024000e-04 5.357696e-05
[2401,] 0.0001468248 1.383834e-04 4.711244e-05
[2402,] 0.0001469508 1.382182e-04 4.717285e-05
[2403,] 0.0001332471 8.659577e-05 2.816791e-05
[2404,] 0.0001453719 1.463472e-04 4.103897e-05
[2405,] 0.0001316609 7.344713e-05 2.330419e-05
[2406,] 0.0001332471 8.551977e-05 2.782663e-05
[2407,] 0.0001432733 1.469256e-04 4.740232e-05
[2408,] 0.0001348192 2.289818e-04 6.103400e-05
[2409,] 0.0001346972 2.249461e-04 6.062809e-05
[2410,] 0.0001369843 1.961474e-04 5.488809e-05
[2411,] 0.0001332288 8.726269e-05 2.832877e-05
[2412,] 0.0001462392 1.518778e-04 4.168377e-05
[2413,] 0.0001369843 1.964936e-04 5.496656e-05
[2414,] 0.0001452629 1.461569e-04 4.103921e-05
[2415,] 0.0001332008 1.156501e-04 3.694712e-05
[2416,] 0.0001332468 9.319441e-05 3.025438e-05
[2417,] 0.0001332117 8.941627e-05 2.894506e-05
[2418,] 0.0001348750 2.261608e-04 6.021043e-05
[2419,] 0.0001432749 1.494362e-04 4.812864e-05
[2420,] 0.0001346816 2.265537e-04 5.998667e-05
[2421,] 0.0001430625 1.342858e-04 4.377572e-05
[2422,] 0.0001334166 9.192414e-05 3.019257e-05
[2423,] 0.0001317190 7.577325e-05 2.391503e-05
[2424,] 0.0001332417 9.040344e-05 2.935802e-05
[2425,] 0.0001332417 9.040344e-05 2.935802e-05
[2426,] 0.0001370709 1.934260e-04 5.401523e-05
[2427,] 0.0001346816 2.253352e-04 5.972332e-05
[2428,] 0.0001426363 7.805492e-05 2.301313e-05
[2429,] 0.0001346816 2.249461e-04 5.963918e-05
[2430,] 0.0001329578 9.077740e-05 2.938436e-05
[2431,] 0.0001332076 1.156501e-04 3.700658e-05
[2432,] 0.0001317807 7.739025e-05 2.432802e-05
[2433,] 0.0001455095 1.465130e-04 4.093459e-05
[2434,] 0.0001455095 1.461883e-04 4.087695e-05
[2435,] 0.0001455095 1.393892e-04 3.967164e-05
[2436,] 0.0001334088 9.230523e-05 3.029845e-05
[2437,] 0.0001316007 7.620044e-05 2.409297e-05
[2438,] 0.0001348061 2.233588e-04 5.889595e-05
[2439,] 0.0003507298 1.331281e-04 4.801045e-05
[2440,] 0.0001332492 9.461270e-05 3.070928e-05
[2441,] 0.0001430625 1.341656e-04 4.373780e-05
[2442,] 0.0001332492 9.499053e-05 3.082851e-05
[2443,] 0.0001317543 8.108670e-05 2.535621e-05
[2444,] 0.0001332687 9.584343e-05 3.115525e-05
[2445,] 0.0001455095 1.461034e-04 4.086188e-05
[2446,] 0.0001469686 1.380251e-04 4.712116e-05
[2447,] 0.0001332076 1.154497e-04 3.694503e-05
[2448,] 0.0001455095 1.461034e-04 4.086188e-05
[2449,] 0.0001456070 1.461034e-04 4.082643e-05
[2450,] 0.0001332570 1.177986e-04 3.795542e-05
[2451,] 0.0001314034 8.251013e-05 2.574884e-05
[2452,] 0.0001314034 8.310318e-05 2.591246e-05
[2453,] 0.0001332195 1.177986e-04 3.775376e-05
[2454,] 0.0001431765 1.202606e-04 3.195457e-05
[2455,] 0.0001470942 1.375525e-04 4.706356e-05
[2456,] 0.0001371916 1.886900e-04 5.264600e-05
[2457,] 0.0001469350 1.374987e-04 4.689500e-05
[2458,] 0.0001370896 1.877992e-04 5.217167e-05
[2459,] 0.0001430064 1.341480e-04 4.370977e-05
[2460,] 0.0001430503 1.341990e-04 4.384115e-05
[2461,] 0.0001459629 1.457410e-04 4.056580e-05
[2462,] 0.0001459629 1.457410e-04 4.056580e-05
[2463,] 0.0001347426 2.132978e-04 5.693300e-05
[2464,] 0.0001368478 1.793015e-04 5.085657e-05
[2465,] 0.0001311882 9.277960e-05 2.881180e-05
[2466,] 0.0001311434 9.236762e-05 2.875202e-05
[2467,] 0.0001369126 1.824935e-04 5.141406e-05
[2468,] 0.0001331482 1.165027e-04 3.808032e-05
[2469,] 0.0001320918 1.021675e-04 3.310210e-05
[2470,] 0.0001431458 1.550903e-04 4.951836e-05
[2471,] 0.0001430308 1.345683e-04 4.392133e-05
[2472,] 0.0001320001 1.021675e-04 3.305398e-05
[2473,] 0.0001331144 1.166027e-04 3.802234e-05
[2474,] 0.0001313442 9.728935e-05 2.989133e-05
[2475,] 0.0001311434 9.244267e-05 2.877332e-05
[2476,] 0.0001320001 1.022531e-04 3.308615e-05
[2477,] 0.0001425404 1.406208e-04 3.629652e-05
[2478,] 0.0001415169 9.638912e-05 2.668596e-05
[2479,] 0.0001369126 1.823469e-04 5.138129e-05
[2480,] 0.0001368669 1.823469e-04 5.149458e-05
[2481,] 0.0001333247 1.431906e-04 4.619432e-05
[2482,] 0.0001454568 1.450558e-04 4.061329e-05
[2483,] 0.0001454568 1.450558e-04 4.061329e-05
[2484,] 0.0001320918 1.024180e-04 3.319704e-05
[2485,] 0.0001311763 9.203441e-05 2.861592e-05
[2486,] 0.0001369126 1.821100e-04 5.132696e-05
[2487,] 0.0001315325 9.510494e-05 2.910912e-05
[2488,] 0.0001330296 1.166027e-04 3.775477e-05
[2489,] 0.0001330551 1.159528e-04 3.763808e-05
[2490,] 0.0001470923 1.376170e-04 4.711778e-05
[2491,] 0.0001345480 2.083325e-04 5.646013e-05
[2492,] 0.0001456564 1.444198e-04 4.043263e-05
[2493,] 0.0001312237 9.163064e-05 2.844653e-05
[2494,] 0.0001330069 1.159528e-04 3.746275e-05
[2495,] 0.0001345669 2.079567e-04 5.631417e-05
[2496,] 0.0001323666 1.020826e-04 3.320549e-05
[2497,] 0.0001457781 1.445855e-04 4.042033e-05
[2498,] 0.0001330069 1.153098e-04 3.726122e-05
[2499,] 0.0001330304 1.159528e-04 3.755309e-05
[2500,] 0.0001330304 1.153098e-04 3.735063e-05
[2501,] 0.0001333012 1.406649e-04 4.529344e-05
[2502,] 0.0001330296 1.103431e-04 3.578246e-05
[2503,] 0.0001320271 1.019985e-04 3.300448e-05
[2504,] 0.0009267847 1.351383e-04 2.672588e-05
[2505,] 0.0001344951 2.076195e-04 5.648365e-05
[2506,] 0.0001322165 1.021675e-04 3.316539e-05
[2507,] 0.0001312366 9.127106e-05 2.833123e-05
[2508,] 0.0001431880 1.371399e-04 3.535965e-05
[2509,] 0.0001330296 1.172955e-04 3.797277e-05
[2510,] 0.0001322165 1.022531e-04 3.319836e-05
[2511,] 0.0001312237 9.127106e-05 2.834537e-05
[2512,] 0.0001367805 1.827878e-04 5.182377e-05
[2513,] 0.0001430249 1.342563e-04 4.380096e-05
[2514,] 0.0001431110 1.565740e-04 4.944832e-05
[2515,] 0.0001455561 1.428948e-04 4.020133e-05
[2516,] 0.0001369286 1.808799e-04 5.101580e-05
[2517,] 0.0001430308 1.342290e-04 4.380696e-05
[2518,] 0.0001369085 1.787263e-04 5.058166e-05
[2519,] 0.0001330069 1.141069e-04 3.688408e-05
[2520,] 0.0001344525 2.053213e-04 5.612657e-05
[2521,] 0.0001330069 1.141069e-04 3.688408e-05
[2522,] 0.0001320752 1.023395e-04 3.315862e-05
[2523,] 0.0001321991 1.023395e-04 3.322272e-05
[2524,] 0.0001453584 1.419262e-04 4.008978e-05
[2525,] 0.0001330834 1.134835e-04 3.694174e-05
[2526,] 0.0001471421 1.372682e-04 4.701152e-05
[2527,] 0.0001430308 1.340501e-04 4.374728e-05
[2528,] 0.0001453584 1.419262e-04 4.008978e-05
[2529,] 0.0001310928 9.009808e-05 2.817390e-05
```
