## Supplementary material for "Characterization of shared and ancestry-specific signals driving complex traits using multi-ancestry fine-mapping": s2_remaining_snps.pvar

```
##FILTER=<ID=PASS,Description="All filters passed">
##reference=ftp://ftp.1000genomes.ebi.ac.uk//vol1/ftp/technical/reference/phase2_reference_assembly_sequence/hs37d5.fa.gz
##contig=<ID=18,assembly=b37,length=78077248>
##ALT=<ID=CNV,Description="Copy Number Polymorphism">
##ALT=<ID=DEL,Description="Deletion">
##ALT=<ID=DUP,Description="Duplication">
##ALT=<ID=INS:ME:ALU,Description="Insertion of ALU element">
##ALT=<ID=INS:ME:LINE1,Description="Insertion of LINE1 element">
##ALT=<ID=INS:ME:SVA,Description="Insertion of SVA element">
##ALT=<ID=INS:MT,Description="Nuclear Mitochondrial Insertion">
##ALT=<ID=INV,Description="Inversion">
##ALT=<ID=CN0,Description="Copy number allele: 0 copies">
##ALT=<ID=CN1,Description="Copy number allele: 1 copy">
##ALT=<ID=CN2,Description="Copy number allele: 2 copies">
##ALT=<ID=CN3,Description="Copy number allele: 3 copies">
##ALT=<ID=CN4,Description="Copy number allele: 4 copies">
##ALT=<ID=CN5,Description="Copy number allele: 5 copies">
##ALT=<ID=CN6,Description="Copy number allele: 6 copies">
##ALT=<ID=CN7,Description="Copy number allele: 7 copies">
##ALT=<ID=CN8,Description="Copy number allele: 8 copies">
##ALT=<ID=CN9,Description="Copy number allele: 9 copies">
##ALT=<ID=CN10,Description="Copy number allele: 10 copies">
##ALT=<ID=CN11,Description="Copy number allele: 11 copies">
##ALT=<ID=CN12,Description="Copy number allele: 12 copies">
##ALT=<ID=CN13,Description="Copy number allele: 13 copies">
##ALT=<ID=CN14,Description="Copy number allele: 14 copies">
##ALT=<ID=CN15,Description="Copy number allele: 15 copies">
##ALT=<ID=CN16,Description="Copy number allele: 16 copies">
##ALT=<ID=CN17,Description="Copy number allele: 17 copies">
##ALT=<ID=CN18,Description="Copy number allele: 18 copies">
##ALT=<ID=CN19,Description="Copy number allele: 19 copies">
##ALT=<ID=CN20,Description="Copy number allele: 20 copies">
##ALT=<ID=CN21,Description="Copy number allele: 21 copies">
##ALT=<ID=CN22,Description="Copy number allele: 22 copies">
##ALT=<ID=CN23,Description="Copy number allele: 23 copies">
##ALT=<ID=CN24,Description="Copy number allele: 24 copies">
##ALT=<ID=CN25,Description="Copy number allele: 25 copies">
##ALT=<ID=CN26,Description="Copy number allele: 26 copies">
##ALT=<ID=CN27,Description="Copy number allele: 27 copies">
##ALT=<ID=CN28,Description="Copy number allele: 28 copies">
##ALT=<ID=CN29,Description="Copy number allele: 29 copies">
##ALT=<ID=CN30,Description="Copy number allele: 30 copies">
##ALT=<ID=CN31,Description="Copy number allele: 31 copies">
##ALT=<ID=CN32,Description="Copy number allele: 32 copies">
##ALT=<ID=CN33,Description="Copy number allele: 33 copies">
##ALT=<ID=CN34,Description="Copy number allele: 34 copies">
##ALT=<ID=CN35,Description="Copy number allele: 35 copies">
##ALT=<ID=CN36,Description="Copy number allele: 36 copies">
##ALT=<ID=CN37,Description="Copy number allele: 37 copies">
##ALT=<ID=CN38,Description="Copy number allele: 38 copies">
##ALT=<ID=CN39,Description="Copy number allele: 39 copies">
##ALT=<ID=CN40,Description="Copy number allele: 40 copies">
##ALT=<ID=CN41,Description="Copy number allele: 41 copies">
##ALT=<ID=CN42,Description="Copy number allele: 42 copies">
##ALT=<ID=CN43,Description="Copy number allele: 43 copies">
##ALT=<ID=CN44,Description="Copy number allele: 44 copies">
##ALT=<ID=CN45,Description="Copy number allele: 45 copies">
##ALT=<ID=CN46,Description="Copy number allele: 46 copies">
##ALT=<ID=CN47,Description="Copy number allele: 47 copies">
##ALT=<ID=CN48,Description="Copy number allele: 48 copies">
##ALT=<ID=CN49,Description="Copy number allele: 49 copies">
##ALT=<ID=CN50,Description="Copy number allele: 50 copies">
##ALT=<ID=CN51,Description="Copy number allele: 51 copies">
##ALT=<ID=CN52,Description="Copy number allele: 52 copies">
##ALT=<ID=CN53,Description="Copy number allele: 53 copies">
##ALT=<ID=CN54,Description="Copy number allele: 54 copies">
##ALT=<ID=CN55,Description="Copy number allele: 55 copies">
##ALT=<ID=CN56,Description="Copy number allele: 56 copies">
##ALT=<ID=CN57,Description="Copy number allele: 57 copies">
##ALT=<ID=CN58,Description="Copy number allele: 58 copies">
##ALT=<ID=CN59,Description="Copy number allele: 59 copies">
##ALT=<ID=CN60,Description="Copy number allele: 60 copies">
##ALT=<ID=CN61,Description="Copy number allele: 61 copies">
##ALT=<ID=CN62,Description="Copy number allele: 62 copies">
##ALT=<ID=CN63,Description="Copy number allele: 63 copies">
##ALT=<ID=CN64,Description="Copy number allele: 64 copies">
##ALT=<ID=CN65,Description="Copy number allele: 65 copies">
##ALT=<ID=CN66,Description="Copy number allele: 66 copies">
##ALT=<ID=CN67,Description="Copy number allele: 67 copies">
##ALT=<ID=CN68,Description="Copy number allele: 68 copies">
##ALT=<ID=CN69,Description="Copy number allele: 69 copies">
##ALT=<ID=CN70,Description="Copy number allele: 70 copies">
##ALT=<ID=CN71,Description="Copy number allele: 71 copies">
##ALT=<ID=CN72,Description="Copy number allele: 72 copies">
##ALT=<ID=CN73,Description="Copy number allele: 73 copies">
##ALT=<ID=CN74,Description="Copy number allele: 74 copies">
##ALT=<ID=CN75,Description="Copy number allele: 75 copies">
##ALT=<ID=CN76,Description="Copy number allele: 76 copies">
##ALT=<ID=CN77,Description="Copy number allele: 77 copies">
##ALT=<ID=CN78,Description="Copy number allele: 78 copies">
##ALT=<ID=CN79,Description="Copy number allele: 79 copies">
##ALT=<ID=CN80,Description="Copy number allele: 80 copies">
##ALT=<ID=CN81,Description="Copy number allele: 81 copies">
##ALT=<ID=CN82,Description="Copy number allele: 82 copies">
##ALT=<ID=CN83,Description="Copy number allele: 83 copies">
##ALT=<ID=CN84,Description="Copy number allele: 84 copies">
##ALT=<ID=CN85,Description="Copy number allele: 85 copies">
##ALT=<ID=CN86,Description="Copy number allele: 86 copies">
##ALT=<ID=CN87,Description="Copy number allele: 87 copies">
##ALT=<ID=CN88,Description="Copy number allele: 88 copies">
##ALT=<ID=CN89,Description="Copy number allele: 89 copies">
##ALT=<ID=CN90,Description="Copy number allele: 90 copies">
##ALT=<ID=CN91,Description="Copy number allele: 91 copies">
##ALT=<ID=CN92,Description="Copy number allele: 92 copies">
##ALT=<ID=CN93,Description="Copy number allele: 93 copies">
##ALT=<ID=CN94,Description="Copy number allele: 94 copies">
##ALT=<ID=CN95,Description="Copy number allele: 95 copies">
##ALT=<ID=CN96,Description="Copy number allele: 96 copies">
##ALT=<ID=CN97,Description="Copy number allele: 97 copies">
##ALT=<ID=CN98,Description="Copy number allele: 98 copies">
##ALT=<ID=CN99,Description="Copy number allele: 99 copies">
##ALT=<ID=CN100,Description="Copy number allele: 100 copies">
##ALT=<ID=CN101,Description="Copy number allele: 101 copies">
##ALT=<ID=CN102,Description="Copy number allele: 102 copies">
##ALT=<ID=CN103,Description="Copy number allele: 103 copies">
##ALT=<ID=CN104,Description="Copy number allele: 104 copies">
##ALT=<ID=CN105,Description="Copy number allele: 105 copies">
##ALT=<ID=CN106,Description="Copy number allele: 106 copies">
##ALT=<ID=CN107,Description="Copy number allele: 107 copies">
##ALT=<ID=CN108,Description="Copy number allele: 108 copies">
##ALT=<ID=CN109,Description="Copy number allele: 109 copies">
##ALT=<ID=CN110,Description="Copy number allele: 110 copies">
##ALT=<ID=CN111,Description="Copy number allele: 111 copies">
##ALT=<ID=CN112,Description="Copy number allele: 112 copies">
##ALT=<ID=CN113,Description="Copy number allele: 113 copies">
##ALT=<ID=CN114,Description="Copy number allele: 114 copies">
##ALT=<ID=CN115,Description="Copy number allele: 115 copies">
##ALT=<ID=CN116,Description="Copy number allele: 116 copies">
##ALT=<ID=CN117,Description="Copy number allele: 117 copies">
##ALT=<ID=CN118,Description="Copy number allele: 118 copies">
##ALT=<ID=CN119,Description="Copy number allele: 119 copies">
##ALT=<ID=CN120,Description="Copy number allele: 120 copies">
##ALT=<ID=CN121,Description="Copy number allele: 121 copies">
##ALT=<ID=CN122,Description="Copy number allele: 122 copies">
##ALT=<ID=CN123,Description="Copy number allele: 123 copies">
##ALT=<ID=CN124,Description="Copy number allele: 124 copies">
##INFO=<ID=CIEND,Number=2,Type=Integer,Description="Confidence interval around END for imprecise variants">
##INFO=<ID=CIPOS,Number=2,Type=Integer,Description="Confidence interval around POS for imprecise variants">
##INFO=<ID=CS,Number=1,Type=String,Description="Source call set.">
##INFO=<ID=END,Number=1,Type=Integer,Description="End coordinate of this variant">
##INFO=<ID=IMPRECISE,Number=0,Type=Flag,Description="Imprecise structural variation">
##INFO=<ID=MC,Number=.,Type=String,Description="Merged calls.">
##INFO=<ID=MEINFO,Number=4,Type=String,Description="Mobile element info of the form NAME,START,END<POLARITY; If there is only 5' OR 3' support for this call, will be NULL NULL for START and END">
##INFO=<ID=MEND,Number=1,Type=Integer,Description="Mitochondrial end coordinate of inserted sequence">
##INFO=<ID=MLEN,Number=1,Type=Integer,Description="Estimated length of mitochondrial insert">
##INFO=<ID=MSTART,Number=1,Type=Integer,Description="Mitochondrial start coordinate of inserted sequence">
##INFO=<ID=SVLEN,Number=.,Type=Integer,Description="SV length. It is only calculated for structural variation MEIs. For other types of SVs; one may calculate the SV length by INFO:END-START+1, or by finding the difference between lengthes of REF and ALT alleles">
##INFO=<ID=SVTYPE,Number=1,Type=String,Description="Type of structural variant">
##INFO=<ID=TSD,Number=1,Type=String,Description="Precise Target Site Duplication for bases, if unknown, value will be NULL">
##INFO=<ID=AC,Number=A,Type=Integer,Description="Total number of alternate alleles in called genotypes">
##INFO=<ID=AF,Number=A,Type=Float,Description="Estimated allele frequency in the range (0,1)">
##INFO=<ID=NS,Number=1,Type=Integer,Description="Number of samples with data">
##INFO=<ID=AN,Number=1,Type=Integer,Description="Total number of alleles in called genotypes">
##INFO=<ID=EAS_AF,Number=A,Type=Float,Description="Allele frequency in the EAS populations calculated from AC and AN, in the range (0,1)">
##INFO=<ID=EUR_AF,Number=A,Type=Float,Description="Allele frequency in the EUR populations calculated from AC and AN, in the range (0,1)">
##INFO=<ID=AFR_AF,Number=A,Type=Float,Description="Allele frequency in the AFR populations calculated from AC and AN, in the range (0,1)">
##INFO=<ID=AMR_AF,Number=A,Type=Float,Description="Allele frequency in the AMR populations calculated from AC and AN, in the range (0,1)">
##INFO=<ID=SAS_AF,Number=A,Type=Float,Description="Allele frequency in the SAS populations calculated from AC and AN, in the range (0,1)">
##INFO=<ID=DP,Number=1,Type=Integer,Description="Total read depth; only low coverage data were counted towards the DP, exome data were not used">
##INFO=<ID=AA,Number=1,Type=String,Description="Ancestral Allele. Format: AA|REF|ALT|IndelType. AA: Ancestral allele, REF:Reference Allele, ALT:Alternate Allele, IndelType:Type of Indel (REF, ALT and IndelType are only defined for indels)">
##INFO=<ID=VT,Number=.,Type=String,Description="indicates what type of variant the line represents">
##INFO=<ID=EX_TARGET,Number=0,Type=Flag,Description="indicates whether a variant is within the exon pull down target boundaries">
##INFO=<ID=MULTI_ALLELIC,Number=0,Type=Flag,Description="indicates whether a site is multi-allelic">
#CHROM	POS	ID	REF	ALT	QUAL	FILTER	INFO
18	50247091	rs9962589	T	C	100	PASS	AC=3858;AF=0.770367;AN=5008;NS=2504;DP=21454;EAS_AF=0.8571;AMR_AF=0.8026;AFR_AF=0.6566;EUR_AF=0.837;SAS_AF=0.7434;AA=T|||;VT=SNP
18	50247873	rs11082942	G	A	100	PASS	AC=1580;AF=0.315495;AN=5008;NS=2504;DP=18043;EAS_AF=0.13;AMR_AF=0.428;AFR_AF=0.3979;EUR_AF=0.3032;SAS_AF=0.3282;AA=G|||;VT=SNP
18	50247991	rs16955425	C	G	100	PASS	AC=899;AF=0.179513;AN=5008;NS=2504;DP=20218;EAS_AF=0.0992;AMR_AF=0.1383;AFR_AF=0.2481;EUR_AF=0.1372;SAS_AF=0.2423;AA=C|||;VT=SNP
18	50248518	rs55741030	G	A	100	PASS	AC=952;AF=0.190096;AN=5008;NS=2504;DP=15345;EAS_AF=0.13;AMR_AF=0.3573;AFR_AF=0.0499;EUR_AF=0.2396;SAS_AF=0.272;AA=G|||;VT=SNP
18	50248583	rs12969316	T	C	100	PASS	AC=2247;AF=0.448682;AN=5008;NS=2504;DP=15164;EAS_AF=0.7272;AMR_AF=0.3703;AFR_AF=0.2436;EUR_AF=0.5268;SAS_AF=0.4141;AA=T|||;VT=SNP
18	50248759	rs9966514	T	C	100	PASS	AC=3848;AF=0.768371;AN=5008;NS=2504;DP=16182;EAS_AF=0.8571;AMR_AF=0.8012;AFR_AF=0.6558;EUR_AF=0.83;SAS_AF=0.7423;AA=C|||;VT=SNP
18	50249052	rs9956976	G	A	100	PASS	AC=1578;AF=0.315096;AN=5008;NS=2504;DP=17560;EAS_AF=0.13;AMR_AF=0.428;AFR_AF=0.3979;EUR_AF=0.3032;SAS_AF=0.3262;AA=G|||;VT=SNP
18	50249053	rs34010072	A	G	100	PASS	AC=868;AF=0.173323;AN=5008;NS=2504;DP=17398;EAS_AF=0.0992;AMR_AF=0.1383;AFR_AF=0.2247;EUR_AF=0.1372;SAS_AF=0.2423;AA=A|||;VT=SNP
18	50249394	rs4603662	T	C	100	PASS	AC=2271;AF=0.453474;AN=5008;NS=2504;DP=18227;EAS_AF=0.7272;AMR_AF=0.3746;AFR_AF=0.2579;EUR_AF=0.5268;SAS_AF=0.4162;AA=T|||;VT=SNP
18	50249573	rs9946497	T	C	100	PASS	AC=867;AF=0.173123;AN=5008;NS=2504;DP=18331;EAS_AF=0.0992;AMR_AF=0.1369;AFR_AF=0.2247;EUR_AF=0.1372;SAS_AF=0.2423;AA=T|||;VT=SNP
18	50249744	rs36125484	A	G	100	PASS	AC=2271;AF=0.453474;AN=5008;NS=2504;DP=3580;EAS_AF=0.7272;AMR_AF=0.3746;AFR_AF=0.2579;EUR_AF=0.5268;SAS_AF=0.4162;AA=A|||;VT=SNP
18	50249882	rs4641847	C	A	100	PASS	AC=3977;AF=0.794129;AN=5008;NS=2504;DP=19111;EAS_AF=0.9008;AMR_AF=0.8559;AFR_AF=0.6558;EUR_AF=0.8618;SAS_AF=0.7577;AA=A|||;VT=SNP
18	50250221	rs8089980	T	C	100	PASS	AC=2253;AF=0.44988;AN=5008;NS=2504;DP=20295;EAS_AF=0.7272;AMR_AF=0.3732;AFR_AF=0.2451;EUR_AF=0.5268;SAS_AF=0.4162;AA=T|||;VT=SNP
18	50250650	rs28509341	G	A	100	PASS	AC=953;AF=0.190296;AN=5008;NS=2504;DP=17571;EAS_AF=0.13;AMR_AF=0.3573;AFR_AF=0.0499;EUR_AF=0.2406;SAS_AF=0.272;AA=G|||;VT=SNP
18	50250724	rs75624963	G	T	100	PASS	AC=388;AF=0.077476;AN=5008;NS=2504;DP=16267;EAS_AF=0.0843;AMR_AF=0.0908;AFR_AF=0.0159;EUR_AF=0.0626;SAS_AF=0.1595;AA=G|||;VT=SNP
18	50250791	rs11873548	T	A	100	PASS	AC=130;AF=0.0259585;AN=5008;NS=2504;DP=17319;EAS_AF=0.0437;AMR_AF=0.0533;AFR_AF=0.0015;EUR_AF=0.0318;SAS_AF=0.0153;AA=T|||;VT=SNP
18	50251126	rs7229030	A	T	100	PASS	AC=2374;AF=0.474042;AN=5008;NS=2504;DP=19122;EAS_AF=0.2192;AMR_AF=0.5634;AFR_AF=0.5764;EUR_AF=0.4404;SAS_AF=0.5695;AA=A|||;VT=SNP
18	50251468	rs9958731	T	C	100	PASS	AC=1708;AF=0.341054;AN=5008;NS=2504;DP=20212;EAS_AF=0.1726;AMR_AF=0.4813;AFR_AF=0.3994;EUR_AF=0.335;SAS_AF=0.3425;AA=T|||;VT=SNP
18	50251795	rs12956680	A	G	100	PASS	AC=2260;AF=0.451278;AN=5008;NS=2504;DP=23515;EAS_AF=0.7371;AMR_AF=0.3732;AFR_AF=0.2436;EUR_AF=0.5268;SAS_AF=0.4151;AA=A|||;VT=SNP
18	50251933	rs7234408	G	T	100	PASS	AC=1596;AF=0.31869;AN=5008;NS=2504;DP=19750;EAS_AF=0.13;AMR_AF=0.428;AFR_AF=0.41;EUR_AF=0.3032;SAS_AF=0.3282;AA=G|||;VT=SNP
18	50251981	rs11873396	G	T	100	PASS	AC=2258;AF=0.450879;AN=5008;NS=2504;DP=19688;EAS_AF=0.7371;AMR_AF=0.3718;AFR_AF=0.2443;EUR_AF=0.5268;SAS_AF=0.4131;AA=G|||;VT=SNP
18	50252184	rs11876570	T	C	100	PASS	AC=1951;AF=0.389577;AN=5008;NS=2504;DP=21850;EAS_AF=0.5407;AMR_AF=0.3646;AFR_AF=0.1936;EUR_AF=0.5229;SAS_AF=0.3793;AA=T|||;VT=SNP
18	50252290	rs80189908	T	C	100	PASS	AC=130;AF=0.0259585;AN=5008;NS=2504;DP=20404;EAS_AF=0.0437;AMR_AF=0.0533;AFR_AF=0.0015;EUR_AF=0.0318;SAS_AF=0.0153;AA=T|||;VT=SNP
18	50252723	rs12455163	G	A	100	PASS	AC=1578;AF=0.315096;AN=5008;NS=2504;DP=18475;EAS_AF=0.13;AMR_AF=0.428;AFR_AF=0.3979;EUR_AF=0.3032;SAS_AF=0.3262;AA=A|||;VT=SNP
18	50253239	rs36047975	A	C	100	PASS	AC=2688;AF=0.536741;AN=5008;NS=2504;DP=18663;EAS_AF=0.4236;AMR_AF=0.5706;AFR_AF=0.6263;EUR_AF=0.4443;SAS_AF=0.6033;AA=A|||;VT=SNP
18	50253674	rs71367292	T	G	100	PASS	AC=1109;AF=0.221446;AN=5008;NS=2504;DP=16449;EAS_AF=0.2937;AMR_AF=0.1427;AFR_AF=0.2284;EUR_AF=0.1412;SAS_AF=0.2761;AA=T|||;VT=SNP
18	50253740	rs1574039	A	G	100	PASS	AC=2690;AF=0.537141;AN=5008;NS=2504;DP=15194;EAS_AF=0.4246;AMR_AF=0.5706;AFR_AF=0.6263;EUR_AF=0.4443;SAS_AF=0.6043;AA=A|||;VT=SNP
18	50255079	rs4075931	A	G	100	PASS	AC=2256;AF=0.450479;AN=5008;NS=2504;DP=20831;EAS_AF=0.7361;AMR_AF=0.3718;AFR_AF=0.2436;EUR_AF=0.5268;SAS_AF=0.4131;AA=A|||;VT=SNP
18	50255640	rs12960054	T	G	100	PASS	AC=1111;AF=0.221845;AN=5008;NS=2504;DP=17716;EAS_AF=0.2877;AMR_AF=0.1427;AFR_AF=0.2307;EUR_AF=0.1412;SAS_AF=0.2812;AA=T|||;VT=SNP
18	50256192	rs78630486	C	G	100	PASS	AC=130;AF=0.0259585;AN=5008;NS=2504;DP=16536;EAS_AF=0.0437;AMR_AF=0.0533;AFR_AF=0.0015;EUR_AF=0.0318;SAS_AF=0.0153;AA=c|||;VT=SNP
18	50256475	rs6508150	A	T	100	PASS	AC=2880;AF=0.57508;AN=5008;NS=2504;DP=19333;EAS_AF=0.4137;AMR_AF=0.5879;AFR_AF=0.6929;EUR_AF=0.4841;SAS_AF=0.6667;AA=A|||;VT=SNP
18	50257213	rs4524024	A	G	100	PASS	AC=2259;AF=0.451078;AN=5008;NS=2504;DP=20402;EAS_AF=0.7361;AMR_AF=0.3732;AFR_AF=0.2428;EUR_AF=0.5268;SAS_AF=0.4162;AA=A|||;VT=SNP
18	50257792	rs8098260	G	A	100	PASS	AC=2257;AF=0.450679;AN=5008;NS=2504;DP=19215;EAS_AF=0.7361;AMR_AF=0.3732;AFR_AF=0.2428;EUR_AF=0.5268;SAS_AF=0.4141;AA=G|||;VT=SNP
18	50258124	rs4527117	A	T	100	PASS	AC=2258;AF=0.450879;AN=5008;NS=2504;DP=15541;EAS_AF=0.7361;AMR_AF=0.3732;AFR_AF=0.2428;EUR_AF=0.5268;SAS_AF=0.4151;AA=A|||;VT=SNP
18	50258231	rs80301098	C	T	100	PASS	AC=131;AF=0.0261581;AN=5008;NS=2504;DP=15926;EAS_AF=0.0437;AMR_AF=0.0533;AFR_AF=0.0023;EUR_AF=0.0318;SAS_AF=0.0153;AA=C|||;VT=SNP
18	50258799	rs12956545	C	T	100	PASS	AC=829;AF=0.165535;AN=5008;NS=2504;DP=19123;EAS_AF=0.0903;AMR_AF=0.1297;AFR_AF=0.2458;EUR_AF=0.1173;SAS_AF=0.2096;AA=C|||;VT=SNP
18	50258900	rs7234904	T	C	100	PASS	AC=2911;AF=0.58127;AN=5008;NS=2504;DP=18541;EAS_AF=0.4613;AMR_AF=0.6268;AFR_AF=0.7133;EUR_AF=0.4761;SAS_AF=0.6022;AA=C|||;VT=SNP
18	50258937	rs4939702	G	A	100	PASS	AC=1741;AF=0.347644;AN=5008;NS=2504;DP=17175;EAS_AF=0.5377;AMR_AF=0.3429;AFR_AF=0.1142;EUR_AF=0.4831;SAS_AF=0.3313;AA=A|||;VT=SNP
18	50259278	rs11873412	G	T	100	PASS	AC=130;AF=0.0259585;AN=5008;NS=2504;DP=21610;EAS_AF=0.0427;AMR_AF=0.0533;AFR_AF=0.0023;EUR_AF=0.0318;SAS_AF=0.0153;AA=G|||;VT=SNP
18	50259472	rs11876586	T	C	100	PASS	AC=130;AF=0.0259585;AN=5008;NS=2504;DP=20731;EAS_AF=0.0427;AMR_AF=0.0533;AFR_AF=0.0023;EUR_AF=0.0318;SAS_AF=0.0153;AA=T|||;VT=SNP
18	50260085	rs79958626	C	G	100	PASS	AC=129;AF=0.0257588;AN=5008;NS=2504;DP=17132;EAS_AF=0.0427;AMR_AF=0.0533;AFR_AF=0.0015;EUR_AF=0.0318;SAS_AF=0.0153;AA=C|||;VT=SNP
18	50260118	rs117412147	A	G	100	PASS	AC=129;AF=0.0257588;AN=5008;NS=2504;DP=17868;EAS_AF=0.0427;AMR_AF=0.0533;AFR_AF=0.0015;EUR_AF=0.0318;SAS_AF=0.0153;AA=A|||;VT=SNP
18	50260355	rs8095838	T	C	100	PASS	AC=2905;AF=0.580072;AN=5008;NS=2504;DP=13149;EAS_AF=0.4593;AMR_AF=0.6268;AFR_AF=0.7126;EUR_AF=0.4761;SAS_AF=0.5992;AA=C|||;VT=SNP
18	50260422	rs11877459	T	G	100	PASS	AC=129;AF=0.0257588;AN=5008;NS=2504;DP=13904;EAS_AF=0.0427;AMR_AF=0.0533;AFR_AF=0.0015;EUR_AF=0.0318;SAS_AF=0.0153;AA=T|||;VT=SNP
18	50260429	rs12458438	T	C	100	PASS	AC=981;AF=0.195887;AN=5008;NS=2504;DP=14008;EAS_AF=0.131;AMR_AF=0.3631;AFR_AF=0.0507;EUR_AF=0.2535;SAS_AF=0.2812;AA=T|||;VT=SNP
18	50261011	rs17468382	T	C	100	PASS	AC=129;AF=0.0257588;AN=5008;NS=2504;DP=17660;EAS_AF=0.0427;AMR_AF=0.0533;AFR_AF=0.0015;EUR_AF=0.0318;SAS_AF=0.0153;AA=T|||;VT=SNP
18	50261144	rs8090854	C	T	100	PASS	AC=1302;AF=0.259984;AN=5008;NS=2504;DP=17737;EAS_AF=0.131;AMR_AF=0.3718;AFR_AF=0.3033;EUR_AF=0.2396;SAS_AF=0.2761;AA=C|||;VT=SNP
18	50261749	rs7236234	A	G	100	PASS	AC=1446;AF=0.288738;AN=5008;NS=2504;DP=20550;EAS_AF=0.2857;AMR_AF=0.1988;AFR_AF=0.3949;EUR_AF=0.1978;SAS_AF=0.3057;AA=A|||;VT=SNP
18	50261868	rs72916196	T	C	100	PASS	AC=969;AF=0.19349;AN=5008;NS=2504;DP=18877;EAS_AF=0.131;AMR_AF=0.3588;AFR_AF=0.0514;EUR_AF=0.2465;SAS_AF=0.2781;AA=T|||;VT=SNP
18	50261983	rs79610234	G	A	100	PASS	AC=129;AF=0.0257588;AN=5008;NS=2504;DP=18320;EAS_AF=0.0427;AMR_AF=0.0533;AFR_AF=0.0015;EUR_AF=0.0318;SAS_AF=0.0153;AA=G|||;VT=SNP
18	50262153	rs12458395	C	T	100	PASS	AC=1311;AF=0.261781;AN=5008;NS=2504;DP=19396;EAS_AF=0.131;AMR_AF=0.3732;AFR_AF=0.3033;EUR_AF=0.2465;SAS_AF=0.2771;AA=C|||;VT=SNP
18	50262705	rs4305172	C	T	100	PASS	AC=1968;AF=0.392971;AN=5008;NS=2504;DP=14709;EAS_AF=0.5397;AMR_AF=0.366;AFR_AF=0.1921;EUR_AF=0.5229;SAS_AF=0.3988;AA=C|||;VT=SNP
18	50262785	rs6508151	T	C	100	PASS	AC=2911;AF=0.58127;AN=5008;NS=2504;DP=15274;EAS_AF=0.4613;AMR_AF=0.6268;AFR_AF=0.7133;EUR_AF=0.4781;SAS_AF=0.6002;AA=C|||;VT=SNP
18	50262792	rs6508152	G	T	100	PASS	AC=2910;AF=0.58107;AN=5008;NS=2504;DP=15355;EAS_AF=0.4603;AMR_AF=0.6268;AFR_AF=0.7133;EUR_AF=0.4781;SAS_AF=0.6002;AA=G|||;VT=SNP
18	50262963	rs6508153	C	A	100	PASS	AC=1312;AF=0.261981;AN=5008;NS=2504;DP=15804;EAS_AF=0.131;AMR_AF=0.3732;AFR_AF=0.3033;EUR_AF=0.2475;SAS_AF=0.2771;AA=C|||;VT=SNP
18	50263437	rs9945328	C	A	100	PASS	AC=1305;AF=0.260583;AN=5008;NS=2504;DP=18111;EAS_AF=0.13;AMR_AF=0.3718;AFR_AF=0.3048;EUR_AF=0.2406;SAS_AF=0.2771;AA=C|||;VT=SNP
18	50263495	rs35713234	C	T	100	PASS	AC=1428;AF=0.285144;AN=5008;NS=2504;DP=18721;EAS_AF=0.2877;AMR_AF=0.1931;AFR_AF=0.3918;EUR_AF=0.1909;SAS_AF=0.3006;AA=C|||;VT=SNP
18	50263953	rs9948029	C	T	100	PASS	AC=127;AF=0.0253594;AN=5008;NS=2504;DP=18826;EAS_AF=0.0417;AMR_AF=0.0519;AFR_AF=0.0015;EUR_AF=0.0318;SAS_AF=0.0153;AA=C|||;VT=SNP
18	50264615	rs118144563	C	T	100	PASS	AC=99;AF=0.0197684;AN=5008;NS=2504;DP=21885;EAS_AF=0.0149;AMR_AF=0.0533;AFR_AF=0.0008;EUR_AF=0.0318;SAS_AF=0.0143;AA=C|||;VT=SNP
18	50264650	rs34362394	T	C	100	PASS	AC=1155;AF=0.230631;AN=5008;NS=2504;DP=21249;EAS_AF=0.13;AMR_AF=0.3948;AFR_AF=0.059;EUR_AF=0.3201;SAS_AF=0.3579;AA=T|||;VT=SNP
18	50265458	rs117980044	A	G	100	PASS	AC=99;AF=0.0197684;AN=5008;NS=2504;DP=18324;EAS_AF=0.0149;AMR_AF=0.0533;AFR_AF=0.0008;EUR_AF=0.0318;SAS_AF=0.0143;AA=A|||;VT=SNP
18	50265529	rs10853621	G	T	100	PASS	AC=1672;AF=0.333866;AN=5008;NS=2504;DP=17997;EAS_AF=0.1438;AMR_AF=0.5;AFR_AF=0.2519;EUR_AF=0.4215;SAS_AF=0.4325;AA=T|||;VT=SNP
18	50265702	rs78604944	A	G	100	PASS	AC=99;AF=0.0197684;AN=5008;NS=2504;DP=19717;EAS_AF=0.0149;AMR_AF=0.0533;AFR_AF=0.0008;EUR_AF=0.0318;SAS_AF=0.0143;AA=A|||;VT=SNP
18	50265939	rs9304427	C	T	100	PASS	AC=1672;AF=0.333866;AN=5008;NS=2504;DP=17461;EAS_AF=0.1438;AMR_AF=0.5;AFR_AF=0.2519;EUR_AF=0.4215;SAS_AF=0.4325;AA=C|||;VT=SNP
18	50266031	rs9304428	C	T	100	PASS	AC=1672;AF=0.333866;AN=5008;NS=2504;DP=16514;EAS_AF=0.1438;AMR_AF=0.5;AFR_AF=0.2519;EUR_AF=0.4215;SAS_AF=0.4325;AA=C|||;VT=SNP
18	50266136	rs12969584	G	T	100	PASS	AC=1178;AF=0.235224;AN=5008;NS=2504;DP=4923;EAS_AF=0.128;AMR_AF=0.389;AFR_AF=0.0825;EUR_AF=0.3201;SAS_AF=0.3558;AA=G|||;VT=SNP
18	50266747	rs12456313	A	G	100	PASS	AC=1215;AF=0.242612;AN=5008;NS=2504;DP=19865;EAS_AF=0.13;AMR_AF=0.3948;AFR_AF=0.0938;EUR_AF=0.333;SAS_AF=0.3589;AA=A|||;VT=SNP
18	50267194	rs75634284	A	G	100	PASS	AC=314;AF=0.0626997;AN=5008;NS=2504;DP=17900;EAS_AF=0.0833;AMR_AF=0.0288;AFR_AF=0.0136;EUR_AF=0.0586;SAS_AF=0.136;AA=A|||;VT=SNP
18	50267296	rs9958020	A	G	100	PASS	AC=2995;AF=0.598043;AN=5008;NS=2504;DP=16848;EAS_AF=0.7996;AMR_AF=0.4755;AFR_AF=0.5666;EUR_AF=0.5646;SAS_AF=0.5542;AA=A|||;VT=SNP
18	50267370	rs4429382	G	T	100	PASS	AC=1569;AF=0.313299;AN=5008;NS=2504;DP=16089;EAS_AF=0.129;AMR_AF=0.4438;AFR_AF=0.2519;EUR_AF=0.3867;SAS_AF=0.4182;AA=G|||;VT=SNP
18	50267885	rs6508154	T	A	100	PASS	AC=1951;AF=0.389577;AN=5008;NS=2504;DP=19541;EAS_AF=0.7153;AMR_AF=0.4049;AFR_AF=0.0915;EUR_AF=0.4722;SAS_AF=0.3609;AA=T|||;VT=SNP
18	50268127	rs6508155	G	A	100	PASS	AC=2998;AF=0.598642;AN=5008;NS=2504;DP=17522;EAS_AF=0.7996;AMR_AF=0.4755;AFR_AF=0.5688;EUR_AF=0.5646;SAS_AF=0.5542;AA=G|||;VT=SNP
18	50268154	rs4578764	C	T	100	PASS	AC=1163;AF=0.232228;AN=5008;NS=2504;DP=17056;EAS_AF=0.128;AMR_AF=0.3905;AFR_AF=0.0598;EUR_AF=0.332;SAS_AF=0.3579;AA=C|||;VT=SNP
18	50268426	rs80170347	T	G	100	PASS	AC=99;AF=0.0197684;AN=5008;NS=2504;DP=18879;EAS_AF=0.0149;AMR_AF=0.0533;AFR_AF=0.0008;EUR_AF=0.0318;SAS_AF=0.0143;AA=T|||;VT=SNP
18	50268567	rs7235566	A	G	100	PASS	AC=2956;AF=0.590256;AN=5008;NS=2504;DP=19641;EAS_AF=0.7996;AMR_AF=0.4697;AFR_AF=0.5408;EUR_AF=0.5636;SAS_AF=0.5542;AA=A|||;VT=SNP
18	50269078	rs10853622	C	A	100	PASS	AC=1729;AF=0.345248;AN=5008;NS=2504;DP=18188;EAS_AF=0.1438;AMR_AF=0.5086;AFR_AF=0.2791;EUR_AF=0.4344;SAS_AF=0.4346;AA=A|||;VT=SNP
18	50269252	rs16955448	A	T	100	PASS	AC=896;AF=0.178914;AN=5008;NS=2504;DP=18038;EAS_AF=0.0843;AMR_AF=0.0605;AFR_AF=0.3646;EUR_AF=0.0915;SAS_AF=0.1994;AA=A|||;VT=SNP
18	50269455	rs76474866	T	C	100	PASS	AC=318;AF=0.0634984;AN=5008;NS=2504;DP=18131;EAS_AF=0.0833;AMR_AF=0.0288;AFR_AF=0.0136;EUR_AF=0.0586;SAS_AF=0.1401;AA=T|||;VT=SNP
18	50269499	rs17383821	T	G	100	PASS	AC=1207;AF=0.241014;AN=5008;NS=2504;DP=17855;EAS_AF=0.129;AMR_AF=0.3977;AFR_AF=0.0862;EUR_AF=0.333;SAS_AF=0.3599;AA=T|||;VT=SNP
18	50270008	rs80019476	G	A	100	PASS	AC=98;AF=0.0195687;AN=5008;NS=2504;DP=18328;EAS_AF=0.0139;AMR_AF=0.0533;AFR_AF=0.0008;EUR_AF=0.0318;SAS_AF=0.0143;AA=G|||;VT=SNP
18	50270259	rs12953702	A	G	100	PASS	AC=1190;AF=0.23762;AN=5008;NS=2504;DP=18059;EAS_AF=0.13;AMR_AF=0.3934;AFR_AF=0.0756;EUR_AF=0.333;SAS_AF=0.3589;AA=A|||;VT=SNP
18	50270916	rs8097224	T	A	100	PASS	AC=1251;AF=0.2498;AN=5008;NS=2504;DP=17065;EAS_AF=0.13;AMR_AF=0.3977;AFR_AF=0.1067;EUR_AF=0.334;SAS_AF=0.3753;AA=T|||;VT=SNP
18	50271715	rs8097243	A	G	100	PASS	AC=4350;AF=0.86861;AN=5008;NS=2504;DP=15114;EAS_AF=0.9365;AMR_AF=0.9251;AFR_AF=0.7088;EUR_AF=0.9324;SAS_AF=0.909;AA=A|||;VT=SNP
18	50271871	rs8097428	A	G	100	PASS	AC=3859;AF=0.770567;AN=5008;NS=2504;DP=17526;EAS_AF=0.9226;AMR_AF=0.8516;AFR_AF=0.4297;EUR_AF=0.8936;SAS_AF=0.8906;AA=A|||;VT=SNP
18	50273119	rs56127929	A	G	100	PASS	AC=956;AF=0.190895;AN=5008;NS=2504;DP=14277;EAS_AF=0.0258;AMR_AF=0.1282;AFR_AF=0.4629;EUR_AF=0.1302;SAS_AF=0.1002;AA=G|||;VT=SNP
18	50273911	rs72918033	G	A	100	PASS	AC=638;AF=0.127396;AN=5008;NS=2504;DP=14802;EAS_AF=0.0992;AMR_AF=0.2853;AFR_AF=0.0076;EUR_AF=0.167;SAS_AF=0.1656;AA=G|||;VT=SNP
18	50274364	rs62081895	A	G	100	PASS	AC=960;AF=0.191693;AN=5008;NS=2504;DP=14788;EAS_AF=0.0258;AMR_AF=0.1326;AFR_AF=0.4637;EUR_AF=0.1302;SAS_AF=0.1002;AA=G|||;VT=SNP
18	50274884	rs4452042	G	T	100	PASS	AC=3605;AF=0.719848;AN=5008;NS=2504;DP=17606;EAS_AF=0.8988;AMR_AF=0.7954;AFR_AF=0.3389;EUR_AF=0.835;SAS_AF=0.8783;AA=G|||;VT=SNP
18	50275384	rs12458864	A	G	100	PASS	AC=1280;AF=0.255591;AN=5008;NS=2504;DP=16618;EAS_AF=0.1825;AMR_AF=0.3905;AFR_AF=0.118;EUR_AF=0.334;SAS_AF=0.3405;AA=A|||;VT=SNP
18	50275559	rs12458933	C	T	100	PASS	AC=675;AF=0.134784;AN=5008;NS=2504;DP=17789;EAS_AF=0.127;AMR_AF=0.2867;AFR_AF=0.0129;EUR_AF=0.168;SAS_AF=0.1656;AA=C|||;VT=SNP
18	50276256	rs7230601	A	T	100	PASS	AC=980;AF=0.195687;AN=5008;NS=2504;DP=19985;EAS_AF=0.0258;AMR_AF=0.1326;AFR_AF=0.4781;EUR_AF=0.1312;SAS_AF=0.1002;AA=A|||;VT=SNP
18	50276938	rs78132131	G	A	100	PASS	AC=234;AF=0.0467252;AN=5008;NS=2504;DP=19601;EAS_AF=0.0288;AMR_AF=0.0173;AFR_AF=0.0204;EUR_AF=0.0288;SAS_AF=0.1401;AA=G|||;VT=SNP
18	50277715	rs62081899	A	G	100	PASS	AC=975;AF=0.194688;AN=5008;NS=2504;DP=18114;EAS_AF=0.0258;AMR_AF=0.1326;AFR_AF=0.475;EUR_AF=0.1302;SAS_AF=0.1002;AA=G|||;VT=SNP
18	50280249	rs10084031	A	T	100	PASS	AC=976;AF=0.194888;AN=5008;NS=2504;DP=17186;EAS_AF=0.0258;AMR_AF=0.1311;AFR_AF=0.4758;EUR_AF=0.1312;SAS_AF=0.1002;AA=T|||;VT=SNP
18	50280854	rs35024856	C	A	100	PASS	AC=865;AF=0.172724;AN=5008;NS=2504;DP=17747;EAS_AF=0.0952;AMR_AF=0.2867;AFR_AF=0.0265;EUR_AF=0.3976;SAS_AF=0.138;AA=C|||;VT=SNP
18	50283085	rs4334396	C	T	100	PASS	AC=3653;AF=0.729433;AN=5008;NS=2504;DP=16267;EAS_AF=0.9216;AMR_AF=0.7939;AFR_AF=0.3585;EUR_AF=0.835;SAS_AF=0.8783;AA=C|||;VT=SNP
18	50283577	rs4530241	G	A	100	PASS	AC=2985;AF=0.596046;AN=5008;NS=2504;DP=16672;EAS_AF=0.873;AMR_AF=0.7536;AFR_AF=0.1112;EUR_AF=0.7694;SAS_AF=0.6759;AA=G|||;VT=SNP
18	50283641	rs57453934	T	C	100	PASS	AC=975;AF=0.194688;AN=5008;NS=2504;DP=17134;EAS_AF=0.0258;AMR_AF=0.1311;AFR_AF=0.475;EUR_AF=0.1312;SAS_AF=0.1002;AA=T|||;VT=SNP
18	50283664	rs57432871	G	T	100	PASS	AC=975;AF=0.194688;AN=5008;NS=2504;DP=17554;EAS_AF=0.0258;AMR_AF=0.1311;AFR_AF=0.475;EUR_AF=0.1312;SAS_AF=0.1002;AA=G|||;VT=SNP
18	50283745	rs13381281	A	G	100	PASS	AC=975;AF=0.194688;AN=5008;NS=2504;DP=19355;EAS_AF=0.0258;AMR_AF=0.1311;AFR_AF=0.475;EUR_AF=0.1312;SAS_AF=0.1002;AA=G|||;VT=SNP
18	50283780	rs13381888	T	C	100	PASS	AC=975;AF=0.194688;AN=5008;NS=2504;DP=18426;EAS_AF=0.0258;AMR_AF=0.1311;AFR_AF=0.475;EUR_AF=0.1312;SAS_AF=0.1002;AA=C|||;VT=SNP
18	50283973	rs13381401	G	A	100	PASS	AC=966;AF=0.192891;AN=5008;NS=2504;DP=16638;EAS_AF=0.0258;AMR_AF=0.1311;AFR_AF=0.469;EUR_AF=0.1302;SAS_AF=0.1002;AA=G|||;VT=SNP
18	50284066	rs13381399	C	G	100	PASS	AC=980;AF=0.195687;AN=5008;NS=2504;DP=18343;EAS_AF=0.0258;AMR_AF=0.1326;AFR_AF=0.4781;EUR_AF=0.1312;SAS_AF=0.1002;AA=G|||;VT=SNP
18	50284138	rs13381403	C	G	100	PASS	AC=975;AF=0.194688;AN=5008;NS=2504;DP=18204;EAS_AF=0.0258;AMR_AF=0.1311;AFR_AF=0.475;EUR_AF=0.1312;SAS_AF=0.1002;AA=G|||;VT=SNP
18	50284433	rs75634824	C	T	100	PASS	AC=223;AF=0.0445288;AN=5008;NS=2504;DP=16845;EAS_AF=0.0288;AMR_AF=0.0159;AFR_AF=0.0083;EUR_AF=0.0288;SAS_AF=0.1462;AA=c|||;VT=SNP
18	50284778	rs4522501	T	C	100	PASS	AC=335;AF=0.066893;AN=5008;NS=2504;DP=15457;EAS_AF=0.0774;AMR_AF=0.049;AFR_AF=0.0091;EUR_AF=0.0924;SAS_AF=0.1207;AA=T|||;VT=SNP
18	50285089	rs60955064	C	T	100	PASS	AC=975;AF=0.194688;AN=5008;NS=2504;DP=16034;EAS_AF=0.0258;AMR_AF=0.1311;AFR_AF=0.475;EUR_AF=0.1312;SAS_AF=0.1002;AA=C|||;VT=SNP
18	50285398	rs768048	C	T	100	PASS	AC=980;AF=0.195687;AN=5008;NS=2504;DP=16654;EAS_AF=0.0258;AMR_AF=0.1326;AFR_AF=0.4781;EUR_AF=0.1312;SAS_AF=0.1002;AA=T|||;VT=SNP
18	50285549	rs2339422	A	G	100	PASS	AC=980;AF=0.195687;AN=5008;NS=2504;DP=13793;EAS_AF=0.0258;AMR_AF=0.1326;AFR_AF=0.4781;EUR_AF=0.1312;SAS_AF=0.1002;AA=A|||;VT=SNP
18	50285912	rs8092051	G	A	100	PASS	AC=975;AF=0.194688;AN=5008;NS=2504;DP=14569;EAS_AF=0.0258;AMR_AF=0.1311;AFR_AF=0.475;EUR_AF=0.1312;SAS_AF=0.1002;AA=A|||;VT=SNP
18	50286374	rs9951810	T	A	100	PASS	AC=1220;AF=0.24361;AN=5008;NS=2504;DP=17599;EAS_AF=0.1815;AMR_AF=0.3862;AFR_AF=0.0779;EUR_AF=0.332;SAS_AF=0.3395;AA=T|||;VT=SNP
18	50286527	rs59818759	G	A	100	PASS	AC=975;AF=0.194688;AN=5008;NS=2504;DP=20540;EAS_AF=0.0258;AMR_AF=0.1311;AFR_AF=0.475;EUR_AF=0.1312;SAS_AF=0.1002;AA=A|||;VT=SNP
18	50286808	rs56119117	C	T	100	PASS	AC=618;AF=0.123403;AN=5008;NS=2504;DP=18205;EAS_AF=0.4157;AMR_AF=0.0346;AFR_AF=0.0023;EUR_AF=0.0318;SAS_AF=0.1431;AA=C|||;VT=SNP
18	50288020	rs6508159	C	A	100	PASS	AC=974;AF=0.194489;AN=5008;NS=2504;DP=16125;EAS_AF=0.0258;AMR_AF=0.1311;AFR_AF=0.4743;EUR_AF=0.1312;SAS_AF=0.1002;AA=A|||;VT=SNP
18	50288118	rs3919651	C	T	100	PASS	AC=334;AF=0.0666933;AN=5008;NS=2504;DP=14218;EAS_AF=0.0764;AMR_AF=0.0504;AFR_AF=0.0083;EUR_AF=0.0924;SAS_AF=0.1207;AA=C|||;VT=SNP
18	50288542	rs59364146	C	T	100	PASS	AC=975;AF=0.194688;AN=5008;NS=2504;DP=16336;EAS_AF=0.0258;AMR_AF=0.1311;AFR_AF=0.475;EUR_AF=0.1312;SAS_AF=0.1002;AA=T|||;VT=SNP
18	50288705	rs8085440	A	G	100	PASS	AC=972;AF=0.194089;AN=5008;NS=2504;DP=15621;EAS_AF=0.0258;AMR_AF=0.1311;AFR_AF=0.4735;EUR_AF=0.1312;SAS_AF=0.0992;AA=G|||;VT=SNP
18	50288773	rs8085468	A	G	100	PASS	AC=974;AF=0.194489;AN=5008;NS=2504;DP=17232;EAS_AF=0.0258;AMR_AF=0.1311;AFR_AF=0.4735;EUR_AF=0.1322;SAS_AF=0.1002;AA=G|||;VT=SNP
18	50290571	rs1835716	G	C	100	PASS	AC=974;AF=0.194489;AN=5008;NS=2504;DP=19692;EAS_AF=0.0258;AMR_AF=0.1311;AFR_AF=0.4743;EUR_AF=0.1312;SAS_AF=0.1002;AA=C|||;VT=SNP
18	50292218	rs73957683	A	G	100	PASS	AC=980;AF=0.195687;AN=5008;NS=2504;DP=22286;EAS_AF=0.0258;AMR_AF=0.134;AFR_AF=0.4766;EUR_AF=0.1322;SAS_AF=0.1002;AA=G|||;VT=SNP
18	50292495	rs62081916	T	C	100	PASS	AC=980;AF=0.195687;AN=5008;NS=2504;DP=20162;EAS_AF=0.0258;AMR_AF=0.1326;AFR_AF=0.4773;EUR_AF=0.1322;SAS_AF=0.1002;AA=C|||;VT=SNP
18	50293227	rs8083645	G	C	100	PASS	AC=980;AF=0.195687;AN=5008;NS=2504;DP=19301;EAS_AF=0.0258;AMR_AF=0.1326;AFR_AF=0.4773;EUR_AF=0.1322;SAS_AF=0.1002;AA=C|||;VT=SNP
18	50293980	rs8088046	G	A	100	PASS	AC=971;AF=0.19389;AN=5008;NS=2504;DP=18570;EAS_AF=0.0258;AMR_AF=0.1311;AFR_AF=0.4713;EUR_AF=0.1322;SAS_AF=0.1002;AA=G|||;VT=SNP
18	50294104	rs12454726	A	C	100	PASS	AC=3228;AF=0.644569;AN=5008;NS=2504;DP=18110;EAS_AF=0.871;AMR_AF=0.7666;AFR_AF=0.2852;EUR_AF=0.7694;SAS_AF=0.682;AA=A|||;VT=SNP
18	50294678	rs1431742	C	A	100	PASS	AC=3585;AF=0.715855;AN=5008;NS=2504;DP=18055;EAS_AF=0.8998;AMR_AF=0.7939;AFR_AF=0.3275;EUR_AF=0.834;SAS_AF=0.8742;AA=C|||;VT=SNP
18	50295545	rs1431741	A	G	100	PASS	AC=982;AF=0.196086;AN=5008;NS=2504;DP=19371;EAS_AF=0.0258;AMR_AF=0.1311;AFR_AF=0.4803;EUR_AF=0.1322;SAS_AF=0.0992;AA=G|||;VT=SNP
18	50295649	rs28592006	C	G	100	PASS	AC=237;AF=0.0473243;AN=5008;NS=2504;DP=19331;EAS_AF=0.0288;AMR_AF=0.0173;AFR_AF=0.0189;EUR_AF=0.0288;SAS_AF=0.1452;AA=C|||;VT=SNP
18	50295817	rs8093979	C	A	100	PASS	AC=981;AF=0.195887;AN=5008;NS=2504;DP=17520;EAS_AF=0.0258;AMR_AF=0.1311;AFR_AF=0.4796;EUR_AF=0.1322;SAS_AF=0.0992;AA=A|||;VT=SNP
18	50297528	rs56999267	A	G	100	PASS	AC=982;AF=0.196086;AN=5008;NS=2504;DP=15880;EAS_AF=0.0258;AMR_AF=0.1311;AFR_AF=0.4803;EUR_AF=0.1322;SAS_AF=0.0992;AA=G|||;VT=SNP
18	50299920	rs10164268	A	G	100	PASS	AC=404;AF=0.0806709;AN=5008;NS=2504;DP=13031;EAS_AF=0.0258;AMR_AF=0.1023;AFR_AF=0.0582;EUR_AF=0.1312;SAS_AF=0.1002;AA=G|||;VT=SNP
18	50299921	rs142373070	G	C	100	PASS	AC=404;AF=0.0806709;AN=5008;NS=2504;DP=13053;EAS_AF=0.0774;AMR_AF=0.0591;AFR_AF=0.0106;EUR_AF=0.1143;SAS_AF=0.1595;AA=G|||;VT=SNP
18	50300391	rs4940211	G	A	100	PASS	AC=1750;AF=0.349441;AN=5008;NS=2504;DP=14165;EAS_AF=0.6905;AMR_AF=0.366;AFR_AF=0.0333;EUR_AF=0.4354;SAS_AF=0.3252;AA=G|||;VT=SNP
18	50301355	rs114489043	C	G	100	PASS	AC=224;AF=0.0447284;AN=5008;NS=2504;DP=18666;EAS_AF=0.0288;AMR_AF=0.013;AFR_AF=0.0454;EUR_AF=0.0129;SAS_AF=0.1155;AA=G|||;VT=SNP
18	50301411	rs74671490	G	A	100	PASS	AC=381;AF=0.0760783;AN=5008;NS=2504;DP=17645;EAS_AF=0.0387;AMR_AF=0.0778;AFR_AF=0.0484;EUR_AF=0.0656;SAS_AF=0.1616;AA=G|||;VT=SNP
18	50301425	rs74600925	G	A	100	PASS	AC=286;AF=0.0571086;AN=5008;NS=2504;DP=17738;EAS_AF=0.0288;AMR_AF=0.0231;AFR_AF=0.0477;EUR_AF=0.0338;SAS_AF=0.1472;AA=G|||;VT=SNP
18	50301707	rs8097127	A	G	100	PASS	AC=3493;AF=0.697484;AN=5008;NS=2504;DP=18490;EAS_AF=0.8929;AMR_AF=0.7666;AFR_AF=0.5091;EUR_AF=0.7237;SAS_AF=0.6748;AA=A|||;VT=SNP
18	50301737	rs75368394	A	C	100	PASS	AC=381;AF=0.0760783;AN=5008;NS=2504;DP=18978;EAS_AF=0.0387;AMR_AF=0.0778;AFR_AF=0.0484;EUR_AF=0.0656;SAS_AF=0.1616;AA=C|||;VT=SNP
18	50301765	rs113902371	T	C	100	PASS	AC=381;AF=0.0760783;AN=5008;NS=2504;DP=19300;EAS_AF=0.0387;AMR_AF=0.0778;AFR_AF=0.0484;EUR_AF=0.0656;SAS_AF=0.1616;AA=C|||;VT=SNP
18	50301788	rs9954223	A	G	100	PASS	AC=382;AF=0.076278;AN=5008;NS=2504;DP=19677;EAS_AF=0.0387;AMR_AF=0.0778;AFR_AF=0.0492;EUR_AF=0.0656;SAS_AF=0.1616;AA=G|||;VT=SNP
18	50301832	rs9954366	C	T	100	PASS	AC=381;AF=0.0760783;AN=5008;NS=2504;DP=20149;EAS_AF=0.0387;AMR_AF=0.0778;AFR_AF=0.0484;EUR_AF=0.0656;SAS_AF=0.1616;AA=C|||;VT=SNP
18	50301888	rs9954387	C	T	100	PASS	AC=399;AF=0.0796725;AN=5008;NS=2504;DP=17896;EAS_AF=0.0387;AMR_AF=0.0778;AFR_AF=0.0484;EUR_AF=0.0656;SAS_AF=0.18;AA=C|||;VT=SNP
18	50302147	rs9956954	C	T	100	PASS	AC=381;AF=0.0760783;AN=5008;NS=2504;DP=19404;EAS_AF=0.0387;AMR_AF=0.0778;AFR_AF=0.0484;EUR_AF=0.0656;SAS_AF=0.1616;AA=C|||;VT=SNP
18	50302221	rs9946240	T	C	100	PASS	AC=381;AF=0.0760783;AN=5008;NS=2504;DP=18392;EAS_AF=0.0387;AMR_AF=0.0778;AFR_AF=0.0484;EUR_AF=0.0656;SAS_AF=0.1616;AA=t|||;VT=SNP
18	50302225	rs9957208	G	C	100	PASS	AC=381;AF=0.0760783;AN=5008;NS=2504;DP=18193;EAS_AF=0.0387;AMR_AF=0.0778;AFR_AF=0.0484;EUR_AF=0.0656;SAS_AF=0.1616;AA=C|||;VT=SNP
18	50302280	rs9957066	C	T	100	PASS	AC=381;AF=0.0760783;AN=5008;NS=2504;DP=17284;EAS_AF=0.0387;AMR_AF=0.0778;AFR_AF=0.0484;EUR_AF=0.0656;SAS_AF=0.1616;AA=C|||;VT=SNP
18	50302394	rs11082944	C	A	100	PASS	AC=2974;AF=0.59385;AN=5008;NS=2504;DP=16428;EAS_AF=0.8651;AMR_AF=0.7421;AFR_AF=0.1505;EUR_AF=0.7237;SAS_AF=0.6748;AA=C|||;VT=SNP
18	50302448	rs28720976	C	T	100	PASS	AC=540;AF=0.107827;AN=5008;NS=2504;DP=16019;EAS_AF=0.0387;AMR_AF=0.085;AFR_AF=0.1649;EUR_AF=0.0656;SAS_AF=0.1616;AA=T|||;VT=SNP
18	50302476	rs28710315	C	T	100	PASS	AC=381;AF=0.0760783;AN=5008;NS=2504;DP=15925;EAS_AF=0.0387;AMR_AF=0.0778;AFR_AF=0.0484;EUR_AF=0.0656;SAS_AF=0.1616;AA=C|||;VT=SNP
18	50302726	rs75255207	T	G	100	PASS	AC=285;AF=0.0569089;AN=5008;NS=2504;DP=11885;EAS_AF=0.0288;AMR_AF=0.0231;AFR_AF=0.0469;EUR_AF=0.0338;SAS_AF=0.1472;AA=T|||;VT=SNP
18	50302828	rs112096055	G	C	100	PASS	AC=285;AF=0.0569089;AN=5008;NS=2504;DP=13481;EAS_AF=0.0288;AMR_AF=0.0231;AFR_AF=0.0469;EUR_AF=0.0338;SAS_AF=0.1472;AA=G|||;VT=SNP
18	50302866	rs77911615	G	A	100	PASS	AC=286;AF=0.0571086;AN=5008;NS=2504;DP=13740;EAS_AF=0.0288;AMR_AF=0.0231;AFR_AF=0.0477;EUR_AF=0.0338;SAS_AF=0.1472;AA=G|||;VT=SNP
18	50303025	rs77161102	G	A	100	PASS	AC=286;AF=0.0571086;AN=5008;NS=2504;DP=14398;EAS_AF=0.0288;AMR_AF=0.0231;AFR_AF=0.0477;EUR_AF=0.0338;SAS_AF=0.1472;AA=A|||;VT=SNP
18	50303080	rs9960305	G	A	100	PASS	AC=286;AF=0.0571086;AN=5008;NS=2504;DP=16352;EAS_AF=0.0288;AMR_AF=0.0231;AFR_AF=0.0477;EUR_AF=0.0338;SAS_AF=0.1472;AA=A|||;VT=SNP
18	50303409	rs9949728	T	A	100	PASS	AC=286;AF=0.0571086;AN=5008;NS=2504;DP=15586;EAS_AF=0.0288;AMR_AF=0.0231;AFR_AF=0.0477;EUR_AF=0.0338;SAS_AF=0.1472;AA=T|||;VT=SNP
18	50303935	rs28418704	G	T	100	PASS	AC=279;AF=0.0557109;AN=5008;NS=2504;DP=19306;EAS_AF=0.0288;AMR_AF=0.0231;AFR_AF=0.0431;EUR_AF=0.0328;SAS_AF=0.1472;AA=G|||;VT=SNP
18	50303991	rs1984342	A	G	100	PASS	AC=468;AF=0.0934505;AN=5008;NS=2504;DP=19287;EAS_AF=0.0288;AMR_AF=0.0317;AFR_AF=0.1808;EUR_AF=0.0338;SAS_AF=0.1472;AA=G|||;VT=SNP
18	50304283	rs75177472	G	A	100	PASS	AC=286;AF=0.0571086;AN=5008;NS=2504;DP=18023;EAS_AF=0.0288;AMR_AF=0.0231;AFR_AF=0.0477;EUR_AF=0.0338;SAS_AF=0.1472;AA=G|||;VT=SNP
18	50304383	rs56399533	C	A	100	PASS	AC=762;AF=0.152157;AN=5008;NS=2504;DP=16764;EAS_AF=0.0685;AMR_AF=0.1326;AFR_AF=0.2405;EUR_AF=0.174;SAS_AF=0.1104;AA=C|||;VT=SNP
18	50304605	rs79241149	G	A	100	PASS	AC=286;AF=0.0571086;AN=5008;NS=2504;DP=15618;EAS_AF=0.0288;AMR_AF=0.0231;AFR_AF=0.0477;EUR_AF=0.0338;SAS_AF=0.1472;AA=A|||;VT=SNP
18	50304678	rs9963981	A	C	100	PASS	AC=287;AF=0.0573083;AN=5008;NS=2504;DP=15819;EAS_AF=0.0288;AMR_AF=0.0231;AFR_AF=0.0484;EUR_AF=0.0338;SAS_AF=0.1472;AA=C|||;VT=SNP
18	50304685	rs74601030	T	C	100	PASS	AC=286;AF=0.0571086;AN=5008;NS=2504;DP=15630;EAS_AF=0.0288;AMR_AF=0.0231;AFR_AF=0.0477;EUR_AF=0.0338;SAS_AF=0.1472;AA=T|||;VT=SNP
18	50304838	rs7239745	C	A	100	PASS	AC=761;AF=0.151957;AN=5008;NS=2504;DP=15082;EAS_AF=0.0685;AMR_AF=0.1326;AFR_AF=0.2405;EUR_AF=0.174;SAS_AF=0.1094;AA=C|||;VT=SNP
18	50304959	rs9966586	C	T	100	PASS	AC=286;AF=0.0571086;AN=5008;NS=2504;DP=16451;EAS_AF=0.0288;AMR_AF=0.0231;AFR_AF=0.0477;EUR_AF=0.0338;SAS_AF=0.1472;AA=T|||;VT=SNP
18	50305011	rs9955760	T	G	100	PASS	AC=286;AF=0.0571086;AN=5008;NS=2504;DP=16802;EAS_AF=0.0288;AMR_AF=0.0231;AFR_AF=0.0477;EUR_AF=0.0338;SAS_AF=0.1472;AA=T|||;VT=SNP
18	50305063	rs9955775	T	C	100	PASS	AC=286;AF=0.0571086;AN=5008;NS=2504;DP=17617;EAS_AF=0.0288;AMR_AF=0.0231;AFR_AF=0.0477;EUR_AF=0.0338;SAS_AF=0.1472;AA=T|||;VT=SNP
18	50305186	rs76362387	T	G	100	PASS	AC=286;AF=0.0571086;AN=5008;NS=2504;DP=18569;EAS_AF=0.0288;AMR_AF=0.0231;AFR_AF=0.0477;EUR_AF=0.0338;SAS_AF=0.1472;AA=T|||;VT=SNP
18	50305329	rs76980476	T	C	100	PASS	AC=286;AF=0.0571086;AN=5008;NS=2504;DP=18876;EAS_AF=0.0288;AMR_AF=0.0231;AFR_AF=0.0477;EUR_AF=0.0338;SAS_AF=0.1472;AA=T|||;VT=SNP
18	50305494	rs79518038	A	G	100	PASS	AC=286;AF=0.0571086;AN=5008;NS=2504;DP=22108;EAS_AF=0.0288;AMR_AF=0.0231;AFR_AF=0.0477;EUR_AF=0.0338;SAS_AF=0.1472;AA=G|||;VT=SNP
18	50305545	rs116940662	T	A	100	PASS	AC=286;AF=0.0571086;AN=5008;NS=2504;DP=21079;EAS_AF=0.0288;AMR_AF=0.0231;AFR_AF=0.0477;EUR_AF=0.0338;SAS_AF=0.1472;AA=T|||;VT=SNP
18	50305573	rs9967152	A	G	100	PASS	AC=286;AF=0.0571086;AN=5008;NS=2504;DP=21701;EAS_AF=0.0288;AMR_AF=0.0231;AFR_AF=0.0477;EUR_AF=0.0338;SAS_AF=0.1472;AA=G|||;VT=SNP
18	50305628	rs9956376	T	A	100	PASS	AC=286;AF=0.0571086;AN=5008;NS=2504;DP=20076;EAS_AF=0.0288;AMR_AF=0.0231;AFR_AF=0.0477;EUR_AF=0.0338;SAS_AF=0.1472;AA=A|||;VT=SNP
18	50305708	rs9967408	C	T	100	PASS	AC=286;AF=0.0571086;AN=5008;NS=2504;DP=19246;EAS_AF=0.0288;AMR_AF=0.0231;AFR_AF=0.0477;EUR_AF=0.0338;SAS_AF=0.1472;AA=C|||;VT=SNP
18	50305990	rs4940213	A	G	100	PASS	AC=4123;AF=0.823283;AN=5008;NS=2504;DP=21536;EAS_AF=0.9306;AMR_AF=0.8617;AFR_AF=0.6702;EUR_AF=0.826;SAS_AF=0.8896;AA=G|||;VT=SNP
18	50306239	rs4638688	A	C	100	PASS	AC=468;AF=0.0934505;AN=5008;NS=2504;DP=19945;EAS_AF=0.0288;AMR_AF=0.0317;AFR_AF=0.1808;EUR_AF=0.0338;SAS_AF=0.1472;AA=C|||;VT=SNP
18	50306289	rs9947241	G	T	100	PASS	AC=286;AF=0.0571086;AN=5008;NS=2504;DP=19485;EAS_AF=0.0288;AMR_AF=0.0231;AFR_AF=0.0477;EUR_AF=0.0338;SAS_AF=0.1472;AA=G|||;VT=SNP
18	50306321	rs9959370	T	A	100	PASS	AC=286;AF=0.0571086;AN=5008;NS=2504;DP=19200;EAS_AF=0.0288;AMR_AF=0.0231;AFR_AF=0.0477;EUR_AF=0.0338;SAS_AF=0.1472;AA=T|||;VT=SNP
18	50306489	rs78062210	G	T	100	PASS	AC=286;AF=0.0571086;AN=5008;NS=2504;DP=16108;EAS_AF=0.0288;AMR_AF=0.0231;AFR_AF=0.0477;EUR_AF=0.0338;SAS_AF=0.1472;AA=G|||;VT=SNP
18	50306510	rs78835166	C	A	100	PASS	AC=284;AF=0.0567093;AN=5008;NS=2504;DP=16081;EAS_AF=0.0288;AMR_AF=0.0231;AFR_AF=0.0477;EUR_AF=0.0338;SAS_AF=0.1452;AA=C|||;VT=SNP
18	50306601	rs74542236	T	G	100	PASS	AC=281;AF=0.0561102;AN=5008;NS=2504;DP=15344;EAS_AF=0.0288;AMR_AF=0.0231;AFR_AF=0.0477;EUR_AF=0.0338;SAS_AF=0.1421;AA=G|||;VT=SNP
18	50306611	rs74406804	C	T	100	PASS	AC=278;AF=0.0555112;AN=5008;NS=2504;DP=15528;EAS_AF=0.0278;AMR_AF=0.0216;AFR_AF=0.0477;EUR_AF=0.0328;SAS_AF=0.1421;AA=T|||;VT=SNP
18	50306614	rs10502950	A	G	100	PASS	AC=2952;AF=0.589457;AN=5008;NS=2504;DP=15592;EAS_AF=0.8681;AMR_AF=0.7421;AFR_AF=0.1505;EUR_AF=0.7237;SAS_AF=0.6493;AA=A|||;VT=SNP
18	50306638	rs76093543	G	T	100	PASS	AC=280;AF=0.0559105;AN=5008;NS=2504;DP=15554;EAS_AF=0.0278;AMR_AF=0.0216;AFR_AF=0.0477;EUR_AF=0.0328;SAS_AF=0.1442;AA=T|||;VT=SNP
18	50306652	rs74641489	C	A	100	PASS	AC=280;AF=0.0559105;AN=5008;NS=2504;DP=15461;EAS_AF=0.0278;AMR_AF=0.0216;AFR_AF=0.0477;EUR_AF=0.0328;SAS_AF=0.1442;AA=A|||;VT=SNP
18	50306756	rs79335626	A	G	100	PASS	AC=286;AF=0.0571086;AN=5008;NS=2504;DP=15744;EAS_AF=0.0288;AMR_AF=0.0231;AFR_AF=0.0477;EUR_AF=0.0338;SAS_AF=0.1472;AA=a|||;VT=SNP
18	50306952	rs79579873	C	T	100	PASS	AC=286;AF=0.0571086;AN=5008;NS=2504;DP=18642;EAS_AF=0.0288;AMR_AF=0.0231;AFR_AF=0.0477;EUR_AF=0.0338;SAS_AF=0.1472;AA=C|||;VT=SNP
18	50307080	rs9962392	T	C	100	PASS	AC=468;AF=0.0934505;AN=5008;NS=2504;DP=17924;EAS_AF=0.0288;AMR_AF=0.0317;AFR_AF=0.1808;EUR_AF=0.0338;SAS_AF=0.1472;AA=t|||;VT=SNP
18	50307252	rs9950339	A	G	100	PASS	AC=286;AF=0.0571086;AN=5008;NS=2504;DP=18594;EAS_AF=0.0288;AMR_AF=0.0231;AFR_AF=0.0477;EUR_AF=0.0338;SAS_AF=0.1472;AA=A|||;VT=SNP
18	50307351	rs9950448	A	C	100	PASS	AC=286;AF=0.0571086;AN=5008;NS=2504;DP=18294;EAS_AF=0.0288;AMR_AF=0.0231;AFR_AF=0.0477;EUR_AF=0.0338;SAS_AF=0.1472;AA=A|||;VT=SNP
18	50307440	rs9950558	A	C	100	PASS	AC=286;AF=0.0571086;AN=5008;NS=2504;DP=18058;EAS_AF=0.0288;AMR_AF=0.0231;AFR_AF=0.0477;EUR_AF=0.0338;SAS_AF=0.1472;AA=A|||;VT=SNP
18	50307529	rs1943100	A	G	100	PASS	AC=4123;AF=0.823283;AN=5008;NS=2504;DP=16827;EAS_AF=0.9315;AMR_AF=0.8617;AFR_AF=0.6694;EUR_AF=0.826;SAS_AF=0.8896;AA=G|||;VT=SNP
18	50307603	rs9962979	T	C	100	PASS	AC=499;AF=0.0996406;AN=5008;NS=2504;DP=16968;EAS_AF=0.0536;AMR_AF=0.0317;AFR_AF=0.1846;EUR_AF=0.0338;SAS_AF=0.1483;AA=C|||;VT=SNP
18	50307670	rs9950856	C	A	100	PASS	AC=286;AF=0.0571086;AN=5008;NS=2504;DP=16212;EAS_AF=0.0288;AMR_AF=0.0231;AFR_AF=0.0477;EUR_AF=0.0338;SAS_AF=0.1472;AA=A|||;VT=SNP
18	50307728	rs9951083	G	A	100	PASS	AC=286;AF=0.0571086;AN=5008;NS=2504;DP=16424;EAS_AF=0.0288;AMR_AF=0.0231;AFR_AF=0.0477;EUR_AF=0.0338;SAS_AF=0.1472;AA=A|||;VT=SNP
18	50307750	rs9950936	C	T	100	PASS	AC=286;AF=0.0571086;AN=5008;NS=2504;DP=16682;EAS_AF=0.0288;AMR_AF=0.0231;AFR_AF=0.0477;EUR_AF=0.0338;SAS_AF=0.1472;AA=T|||;VT=SNP
18	50308132	rs17469388	T	G	100	PASS	AC=2978;AF=0.594649;AN=5008;NS=2504;DP=14632;EAS_AF=0.8681;AMR_AF=0.7435;AFR_AF=0.1513;EUR_AF=0.7237;SAS_AF=0.6738;AA=T|||;VT=SNP
18	50308276	rs1943101	G	C	100	PASS	AC=3654;AF=0.729633;AN=5008;NS=2504;DP=14918;EAS_AF=0.9028;AMR_AF=0.83;AFR_AF=0.4879;EUR_AF=0.7922;SAS_AF=0.7423;AA=G|||;VT=SNP
18	50308340	rs80118519	G	A	100	PASS	AC=286;AF=0.0571086;AN=5008;NS=2504;DP=16194;EAS_AF=0.0288;AMR_AF=0.0231;AFR_AF=0.0477;EUR_AF=0.0338;SAS_AF=0.1472;AA=A|||;VT=SNP
18	50308699	rs80289134	G	C	100	PASS	AC=286;AF=0.0571086;AN=5008;NS=2504;DP=17741;EAS_AF=0.0288;AMR_AF=0.0231;AFR_AF=0.0477;EUR_AF=0.0338;SAS_AF=0.1472;AA=G|||;VT=SNP
18	50308701	rs77481124	A	G	100	PASS	AC=286;AF=0.0571086;AN=5008;NS=2504;DP=17713;EAS_AF=0.0288;AMR_AF=0.0231;AFR_AF=0.0477;EUR_AF=0.0338;SAS_AF=0.1472;AA=A|||;VT=SNP
18	50308840	rs28407519	C	T	100	PASS	AC=286;AF=0.0571086;AN=5008;NS=2504;DP=19222;EAS_AF=0.0288;AMR_AF=0.0231;AFR_AF=0.0477;EUR_AF=0.0338;SAS_AF=0.1472;AA=C|||;VT=SNP
18	50308845	rs28485029	C	T	100	PASS	AC=286;AF=0.0571086;AN=5008;NS=2504;DP=19362;EAS_AF=0.0288;AMR_AF=0.0231;AFR_AF=0.0477;EUR_AF=0.0338;SAS_AF=0.1472;AA=C|||;VT=SNP
18	50308878	rs28610143	T	C	100	PASS	AC=287;AF=0.0573083;AN=5008;NS=2504;DP=18917;EAS_AF=0.0288;AMR_AF=0.0231;AFR_AF=0.0477;EUR_AF=0.0348;SAS_AF=0.1472;AA=C|||;VT=SNP
18	50308902	rs111627202	C	T	100	PASS	AC=284;AF=0.0567093;AN=5008;NS=2504;DP=18728;EAS_AF=0.0288;AMR_AF=0.0231;AFR_AF=0.0477;EUR_AF=0.0338;SAS_AF=0.1452;AA=C|||;VT=SNP
18	50309008	rs62081958	C	A	100	PASS	AC=143;AF=0.0285543;AN=5008;NS=2504;DP=18695;EAS_AF=0.0248;AMR_AF=0.0101;AFR_AF=0.0166;EUR_AF=0.0358;SAS_AF=0.0542;AA=C|||;VT=SNP
18	50309063	rs28398323	A	T	100	PASS	AC=286;AF=0.0571086;AN=5008;NS=2504;DP=18544;EAS_AF=0.0288;AMR_AF=0.0231;AFR_AF=0.0477;EUR_AF=0.0338;SAS_AF=0.1472;AA=A|||;VT=SNP
18	50309065	rs1821121	C	T	100	PASS	AC=1746;AF=0.348642;AN=5008;NS=2504;DP=18620;EAS_AF=0.6825;AMR_AF=0.366;AFR_AF=0.034;EUR_AF=0.4374;SAS_AF=0.3262;AA=C|||;VT=SNP
18	50309081	rs28659932	G	C	100	PASS	AC=286;AF=0.0571086;AN=5008;NS=2504;DP=18570;EAS_AF=0.0288;AMR_AF=0.0231;AFR_AF=0.0477;EUR_AF=0.0338;SAS_AF=0.1472;AA=C|||;VT=SNP
18	50309291	rs28524721	G	T	100	PASS	AC=286;AF=0.0571086;AN=5008;NS=2504;DP=19303;EAS_AF=0.0288;AMR_AF=0.0231;AFR_AF=0.0477;EUR_AF=0.0338;SAS_AF=0.1472;AA=G|||;VT=SNP
18	50309334	rs1367846	C	G	100	PASS	AC=2973;AF=0.59365;AN=5008;NS=2504;DP=17642;EAS_AF=0.8661;AMR_AF=0.7421;AFR_AF=0.1498;EUR_AF=0.7237;SAS_AF=0.6738;AA=C|||;VT=SNP
18	50309453	rs77721880	C	T	100	PASS	AC=286;AF=0.0571086;AN=5008;NS=2504;DP=16338;EAS_AF=0.0288;AMR_AF=0.0231;AFR_AF=0.0477;EUR_AF=0.0338;SAS_AF=0.1472;AA=C|||;VT=SNP
18	50309461	rs78434669	A	C	100	PASS	AC=286;AF=0.0571086;AN=5008;NS=2504;DP=16394;EAS_AF=0.0288;AMR_AF=0.0231;AFR_AF=0.0477;EUR_AF=0.0338;SAS_AF=0.1472;AA=C|||;VT=SNP
18	50309584	rs11659663	T	C	100	PASS	AC=2974;AF=0.59385;AN=5008;NS=2504;DP=15061;EAS_AF=0.8671;AMR_AF=0.7421;AFR_AF=0.1498;EUR_AF=0.7237;SAS_AF=0.6738;AA=T|||;VT=SNP
18	50309615	rs114083506	G	A	100	PASS	AC=287;AF=0.0573083;AN=5008;NS=2504;DP=15483;EAS_AF=0.0298;AMR_AF=0.0231;AFR_AF=0.0477;EUR_AF=0.0338;SAS_AF=0.1472;AA=G|||;VT=SNP
18	50309626	rs79875724	G	A	100	PASS	AC=287;AF=0.0573083;AN=5008;NS=2504;DP=14703;EAS_AF=0.0298;AMR_AF=0.0231;AFR_AF=0.0477;EUR_AF=0.0338;SAS_AF=0.1472;AA=G|||;VT=SNP
18	50309944	rs9959936	G	A	100	PASS	AC=468;AF=0.0934505;AN=5008;NS=2504;DP=16444;EAS_AF=0.0288;AMR_AF=0.0317;AFR_AF=0.1808;EUR_AF=0.0338;SAS_AF=0.1472;AA=A|||;VT=SNP
18	50309956	rs111664411	T	C	100	PASS	AC=286;AF=0.0571086;AN=5008;NS=2504;DP=16807;EAS_AF=0.0288;AMR_AF=0.0231;AFR_AF=0.0477;EUR_AF=0.0338;SAS_AF=0.1472;AA=C|||;VT=SNP
18	50310166	rs75906728	A	C	100	PASS	AC=286;AF=0.0571086;AN=5008;NS=2504;DP=19315;EAS_AF=0.0288;AMR_AF=0.0231;AFR_AF=0.0477;EUR_AF=0.0338;SAS_AF=0.1472;AA=A|||;VT=SNP
18	50310219	rs74650785	A	G	100	PASS	AC=286;AF=0.0571086;AN=5008;NS=2504;DP=18581;EAS_AF=0.0288;AMR_AF=0.0231;AFR_AF=0.0477;EUR_AF=0.0338;SAS_AF=0.1472;AA=g|||;VT=SNP
18	50310263	rs9949295	T	C	100	PASS	AC=338;AF=0.067492;AN=5008;NS=2504;DP=19496;EAS_AF=0.0288;AMR_AF=0.0245;AFR_AF=0.0862;EUR_AF=0.0338;SAS_AF=0.1472;AA=C|||;VT=SNP
18	50310291	rs76434772	A	G	100	PASS	AC=286;AF=0.0571086;AN=5008;NS=2504;DP=19732;EAS_AF=0.0288;AMR_AF=0.0231;AFR_AF=0.0477;EUR_AF=0.0338;SAS_AF=0.1472;AA=A|||;VT=SNP
18	50310392	rs75112069	C	A	100	PASS	AC=286;AF=0.0571086;AN=5008;NS=2504;DP=18188;EAS_AF=0.0288;AMR_AF=0.0231;AFR_AF=0.0477;EUR_AF=0.0338;SAS_AF=0.1472;AA=A|||;VT=SNP
18	50310475	rs76796891	C	T	100	PASS	AC=144;AF=0.028754;AN=5008;NS=2504;DP=19132;EAS_AF=0.0258;AMR_AF=0.0101;AFR_AF=0.0166;EUR_AF=0.0358;SAS_AF=0.0542;AA=A|||;VT=SNP
18	50310649	rs78714353	A	G	100	PASS	AC=286;AF=0.0571086;AN=5008;NS=2504;DP=19344;EAS_AF=0.0288;AMR_AF=0.0231;AFR_AF=0.0477;EUR_AF=0.0338;SAS_AF=0.1472;AA=A|||;VT=SNP
18	50310680	rs75493591	C	A	100	PASS	AC=225;AF=0.0449281;AN=5008;NS=2504;DP=19472;EAS_AF=0.0288;AMR_AF=0.0159;AFR_AF=0.0091;EUR_AF=0.0298;SAS_AF=0.1462;AA=C|||;VT=SNP
18	50310710	rs77393461	T	C	100	PASS	AC=286;AF=0.0571086;AN=5008;NS=2504;DP=19202;EAS_AF=0.0288;AMR_AF=0.0231;AFR_AF=0.0477;EUR_AF=0.0338;SAS_AF=0.1472;AA=T|||;VT=SNP
18	50310772	rs9960581	C	T	100	PASS	AC=344;AF=0.0686901;AN=5008;NS=2504;DP=18459;EAS_AF=0.0288;AMR_AF=0.0259;AFR_AF=0.0893;EUR_AF=0.0348;SAS_AF=0.1472;AA=T|||;VT=SNP
18	50310911	rs77105189	C	A	100	PASS	AC=286;AF=0.0571086;AN=5008;NS=2504;DP=17313;EAS_AF=0.0288;AMR_AF=0.0231;AFR_AF=0.0477;EUR_AF=0.0338;SAS_AF=0.1472;AA=A|||;VT=SNP
18	50310920	rs115627213	T	C	100	PASS	AC=286;AF=0.0571086;AN=5008;NS=2504;DP=16933;EAS_AF=0.0288;AMR_AF=0.0231;AFR_AF=0.0477;EUR_AF=0.0338;SAS_AF=0.1472;AA=T|||;VT=SNP
18	50310929	rs113795849	A	G	100	PASS	AC=286;AF=0.0571086;AN=5008;NS=2504;DP=16856;EAS_AF=0.0288;AMR_AF=0.0231;AFR_AF=0.0477;EUR_AF=0.0338;SAS_AF=0.1472;AA=A|||;VT=SNP
18	50311037	rs76212234	A	G	100	PASS	AC=286;AF=0.0571086;AN=5008;NS=2504;DP=18960;EAS_AF=0.0288;AMR_AF=0.0231;AFR_AF=0.0477;EUR_AF=0.0338;SAS_AF=0.1472;AA=A|||;VT=SNP
18	50311039	rs75762275	A	G	100	PASS	AC=286;AF=0.0571086;AN=5008;NS=2504;DP=18893;EAS_AF=0.0288;AMR_AF=0.0231;AFR_AF=0.0477;EUR_AF=0.0338;SAS_AF=0.1472;AA=G|||;VT=SNP
18	50311097	rs78544169	A	C	100	PASS	AC=286;AF=0.0571086;AN=5008;NS=2504;DP=18497;EAS_AF=0.0288;AMR_AF=0.0231;AFR_AF=0.0477;EUR_AF=0.0338;SAS_AF=0.1472;AA=A|||;VT=SNP
18	50311168	rs28762705	C	T	100	PASS	AC=286;AF=0.0571086;AN=5008;NS=2504;DP=17740;EAS_AF=0.0288;AMR_AF=0.0231;AFR_AF=0.0477;EUR_AF=0.0338;SAS_AF=0.1472;AA=T|||;VT=SNP
18	50311273	rs28820319	G	A	100	PASS	AC=287;AF=0.0573083;AN=5008;NS=2504;DP=14898;EAS_AF=0.0288;AMR_AF=0.0231;AFR_AF=0.0477;EUR_AF=0.0338;SAS_AF=0.1483;AA=G|||;VT=SNP
18	50311291	rs1431737	A	G	100	PASS	AC=761;AF=0.151957;AN=5008;NS=2504;DP=15485;EAS_AF=0.0675;AMR_AF=0.1326;AFR_AF=0.2398;EUR_AF=0.1759;SAS_AF=0.1094;AA=A|||;VT=SNP
18	50311467	rs9953235	A	G	100	PASS	AC=339;AF=0.0676917;AN=5008;NS=2504;DP=18942;EAS_AF=0.0288;AMR_AF=0.0245;AFR_AF=0.0862;EUR_AF=0.0338;SAS_AF=0.1483;AA=G|||;VT=SNP
18	50311486	rs9953246	A	T	100	PASS	AC=338;AF=0.067492;AN=5008;NS=2504;DP=19222;EAS_AF=0.0288;AMR_AF=0.0245;AFR_AF=0.0862;EUR_AF=0.0338;SAS_AF=0.1472;AA=T|||;VT=SNP
18	50311625	rs28587032	G	C	100	PASS	AC=287;AF=0.0573083;AN=5008;NS=2504;DP=18940;EAS_AF=0.0288;AMR_AF=0.0231;AFR_AF=0.0477;EUR_AF=0.0338;SAS_AF=0.1483;AA=C|||;VT=SNP
18	50311854	rs9953616	A	G	100	PASS	AC=258;AF=0.0515176;AN=5008;NS=2504;DP=18881;EAS_AF=0.0288;AMR_AF=0.0216;AFR_AF=0.0272;EUR_AF=0.0338;SAS_AF=0.1472;AA=A|||;VT=SNP
18	50311914	rs9956105	G	C	100	PASS	AC=258;AF=0.0515176;AN=5008;NS=2504;DP=17306;EAS_AF=0.0288;AMR_AF=0.0216;AFR_AF=0.0272;EUR_AF=0.0338;SAS_AF=0.1472;AA=G|||;VT=SNP
18	50311962	rs9956125	G	T	100	PASS	AC=258;AF=0.0515176;AN=5008;NS=2504;DP=17292;EAS_AF=0.0288;AMR_AF=0.0216;AFR_AF=0.0272;EUR_AF=0.0338;SAS_AF=0.1472;AA=G|||;VT=SNP
18	50312029	rs9945323	T	A	100	PASS	AC=258;AF=0.0515176;AN=5008;NS=2504;DP=18170;EAS_AF=0.0288;AMR_AF=0.0216;AFR_AF=0.0272;EUR_AF=0.0338;SAS_AF=0.1472;AA=T|||;VT=SNP
18	50312136	rs9956060	A	G	100	PASS	AC=310;AF=0.061901;AN=5008;NS=2504;DP=18333;EAS_AF=0.0288;AMR_AF=0.0231;AFR_AF=0.0658;EUR_AF=0.0338;SAS_AF=0.1472;AA=G|||;VT=SNP
18	50312217	rs9945509	T	C	100	PASS	AC=258;AF=0.0515176;AN=5008;NS=2504;DP=18015;EAS_AF=0.0288;AMR_AF=0.0216;AFR_AF=0.0272;EUR_AF=0.0338;SAS_AF=0.1472;AA=C|||;VT=SNP
18	50312399	rs9956657	G	A	100	PASS	AC=258;AF=0.0515176;AN=5008;NS=2504;DP=18574;EAS_AF=0.0288;AMR_AF=0.0216;AFR_AF=0.0272;EUR_AF=0.0338;SAS_AF=0.1472;AA=G|||;VT=SNP
18	50312496	rs1304552	T	C	100	PASS	AC=3647;AF=0.728235;AN=5008;NS=2504;DP=18152;EAS_AF=0.9325;AMR_AF=0.8343;AFR_AF=0.3245;EUR_AF=0.8231;SAS_AF=0.8906;AA=C|||;VT=SNP
18	50312504	rs9956597	C	T	100	PASS	AC=314;AF=0.0626997;AN=5008;NS=2504;DP=18112;EAS_AF=0.0298;AMR_AF=0.0231;AFR_AF=0.0673;EUR_AF=0.0338;SAS_AF=0.1483;AA=T|||;VT=SNP
18	50312516	rs111891224	T	C	100	PASS	AC=261;AF=0.0521166;AN=5008;NS=2504;DP=17981;EAS_AF=0.0298;AMR_AF=0.0216;AFR_AF=0.028;EUR_AF=0.0338;SAS_AF=0.1483;AA=T|||;VT=SNP
18	50312580	rs9941424	A	G	100	PASS	AC=258;AF=0.0515176;AN=5008;NS=2504;DP=18041;EAS_AF=0.0288;AMR_AF=0.0216;AFR_AF=0.0272;EUR_AF=0.0338;SAS_AF=0.1472;AA=A|||;VT=SNP
18	50312809	rs9941425	A	C	100	PASS	AC=252;AF=0.0503195;AN=5008;NS=2504;DP=18338;EAS_AF=0.0288;AMR_AF=0.0173;AFR_AF=0.0272;EUR_AF=0.0308;SAS_AF=0.1472;AA=C|||;VT=SNP
18	50313014	rs9941430	G	A	100	PASS	AC=250;AF=0.0499201;AN=5008;NS=2504;DP=17327;EAS_AF=0.0288;AMR_AF=0.0173;AFR_AF=0.0272;EUR_AF=0.0308;SAS_AF=0.1452;AA=A|||;VT=SNP
18	50313046	rs9941431	G	T	100	PASS	AC=250;AF=0.0499201;AN=5008;NS=2504;DP=17348;EAS_AF=0.0288;AMR_AF=0.0173;AFR_AF=0.0272;EUR_AF=0.0308;SAS_AF=0.1452;AA=G|||;VT=SNP
18	50313451	rs78139846	G	A	100	PASS	AC=172;AF=0.034345;AN=5008;NS=2504;DP=17725;EAS_AF=0.0268;AMR_AF=0.0159;AFR_AF=0.0045;EUR_AF=0.0298;SAS_AF=0.1002;AA=G|||;VT=SNP
18	50313646	rs75846297	C	G	100	PASS	AC=250;AF=0.0499201;AN=5008;NS=2504;DP=18240;EAS_AF=0.0288;AMR_AF=0.0173;AFR_AF=0.0272;EUR_AF=0.0308;SAS_AF=0.1452;AA=C|||;VT=SNP
18	50313692	rs28748057	G	A	100	PASS	AC=249;AF=0.0497204;AN=5008;NS=2504;DP=18763;EAS_AF=0.0288;AMR_AF=0.0173;AFR_AF=0.0272;EUR_AF=0.0308;SAS_AF=0.1442;AA=G|||;VT=SNP
18	50314106	rs28770857	T	C	100	PASS	AC=249;AF=0.0497204;AN=5008;NS=2504;DP=16479;EAS_AF=0.0288;AMR_AF=0.0173;AFR_AF=0.0272;EUR_AF=0.0308;SAS_AF=0.1442;AA=T|||;VT=SNP
18	50314112	rs28872917	A	G	100	PASS	AC=249;AF=0.0497204;AN=5008;NS=2504;DP=16310;EAS_AF=0.0288;AMR_AF=0.0173;AFR_AF=0.0272;EUR_AF=0.0308;SAS_AF=0.1442;AA=G|||;VT=SNP
18	50314187	rs11664308	A	G	100	PASS	AC=2935;AF=0.586062;AN=5008;NS=2504;DP=17118;EAS_AF=0.8909;AMR_AF=0.7334;AFR_AF=0.115;EUR_AF=0.7197;SAS_AF=0.6667;AA=A|||;VT=SNP
18	50314590	rs9941438	C	T	100	PASS	AC=246;AF=0.0491214;AN=5008;NS=2504;DP=18705;EAS_AF=0.0288;AMR_AF=0.0173;AFR_AF=0.025;EUR_AF=0.0308;SAS_AF=0.1442;AA=C|||;VT=SNP
18	50314697	rs9941411	T	C	100	PASS	AC=249;AF=0.0497204;AN=5008;NS=2504;DP=17238;EAS_AF=0.0288;AMR_AF=0.0173;AFR_AF=0.0272;EUR_AF=0.0308;SAS_AF=0.1442;AA=T|||;VT=SNP
18	50314952	rs9941419	T	C	100	PASS	AC=249;AF=0.0497204;AN=5008;NS=2504;DP=18904;EAS_AF=0.0288;AMR_AF=0.0173;AFR_AF=0.0272;EUR_AF=0.0308;SAS_AF=0.1442;AA=T|||;VT=SNP
18	50315007	rs9941444	G	A	100	PASS	AC=266;AF=0.053115;AN=5008;NS=2504;DP=18954;EAS_AF=0.0288;AMR_AF=0.0173;AFR_AF=0.0348;EUR_AF=0.0308;SAS_AF=0.1513;AA=A|||;VT=SNP
18	50315341	rs2163547	C	G	100	PASS	AC=2935;AF=0.586062;AN=5008;NS=2504;DP=15075;EAS_AF=0.8919;AMR_AF=0.7334;AFR_AF=0.115;EUR_AF=0.7197;SAS_AF=0.6656;AA=C|||;VT=SNP
18	50315438	rs7243567	G	A	100	PASS	AC=816;AF=0.162939;AN=5008;NS=2504;DP=19031;EAS_AF=0.0694;AMR_AF=0.1369;AFR_AF=0.2731;EUR_AF=0.1789;SAS_AF=0.1125;AA=g|||;VT=SNP
18	50315451	rs9955427	T	C	100	PASS	AC=249;AF=0.0497204;AN=5008;NS=2504;DP=19335;EAS_AF=0.0288;AMR_AF=0.0173;AFR_AF=0.0272;EUR_AF=0.0308;SAS_AF=0.1442;AA=T|||;VT=SNP
18	50315572	rs9966590	G	A	100	PASS	AC=288;AF=0.057508;AN=5008;NS=2504;DP=17943;EAS_AF=0.0288;AMR_AF=0.0187;AFR_AF=0.056;EUR_AF=0.0308;SAS_AF=0.1442;AA=A|||;VT=SNP
18	50315604	rs9955595	T	A	100	PASS	AC=247;AF=0.0493211;AN=5008;NS=2504;DP=17195;EAS_AF=0.0288;AMR_AF=0.0173;AFR_AF=0.0265;EUR_AF=0.0308;SAS_AF=0.1431;AA=T|||;VT=SNP
18	50315677	rs9966461	A	T	100	PASS	AC=249;AF=0.0497204;AN=5008;NS=2504;DP=16513;EAS_AF=0.0288;AMR_AF=0.0173;AFR_AF=0.0272;EUR_AF=0.0308;SAS_AF=0.1442;AA=A|||;VT=SNP
18	50316233	rs77259281	G	T	100	PASS	AC=286;AF=0.0571086;AN=5008;NS=2504;DP=16736;EAS_AF=0.0288;AMR_AF=0.0187;AFR_AF=0.0545;EUR_AF=0.0308;SAS_AF=0.1442;AA=T|||;VT=SNP
18	50316355	rs79494668	A	C	100	PASS	AC=250;AF=0.0499201;AN=5008;NS=2504;DP=17832;EAS_AF=0.0288;AMR_AF=0.0187;AFR_AF=0.0272;EUR_AF=0.0308;SAS_AF=0.1442;AA=A|||;VT=SNP
18	50316362	rs9946558	G	A	100	PASS	AC=250;AF=0.0499201;AN=5008;NS=2504;DP=17507;EAS_AF=0.0288;AMR_AF=0.0187;AFR_AF=0.0272;EUR_AF=0.0308;SAS_AF=0.1442;AA=G|||;VT=SNP
18	50316365	rs12956197	C	T	100	PASS	AC=2929;AF=0.584864;AN=5008;NS=2504;DP=17395;EAS_AF=0.8899;AMR_AF=0.732;AFR_AF=0.1135;EUR_AF=0.7187;SAS_AF=0.6656;AA=C|||;VT=SNP
18	50316480	rs9958738	T	C	100	PASS	AC=250;AF=0.0499201;AN=5008;NS=2504;DP=16339;EAS_AF=0.0288;AMR_AF=0.0187;AFR_AF=0.0272;EUR_AF=0.0308;SAS_AF=0.1442;AA=C|||;VT=SNP
18	50316499	rs9946735	G	A	100	PASS	AC=250;AF=0.0499201;AN=5008;NS=2504;DP=16960;EAS_AF=0.0288;AMR_AF=0.0187;AFR_AF=0.0272;EUR_AF=0.0308;SAS_AF=0.1442;AA=G|||;VT=SNP
18	50316514	rs12454414	A	G	100	PASS	AC=2929;AF=0.584864;AN=5008;NS=2504;DP=17004;EAS_AF=0.8899;AMR_AF=0.7305;AFR_AF=0.1135;EUR_AF=0.7197;SAS_AF=0.6656;AA=A|||;VT=SNP
18	50316521	rs78636654	C	T	100	PASS	AC=228;AF=0.0455272;AN=5008;NS=2504;DP=16806;EAS_AF=0.002;AMR_AF=0.0821;AFR_AF=0.0023;EUR_AF=0.1213;SAS_AF=0.045;AA=C|||;VT=SNP
18	50316550	rs9958825	T	C	100	PASS	AC=250;AF=0.0499201;AN=5008;NS=2504;DP=16999;EAS_AF=0.0288;AMR_AF=0.0187;AFR_AF=0.0272;EUR_AF=0.0308;SAS_AF=0.1442;AA=T|||;VT=SNP
18	50316966	rs78519105	A	G	100	PASS	AC=223;AF=0.0445288;AN=5008;NS=2504;DP=17780;EAS_AF=0.0288;AMR_AF=0.0159;AFR_AF=0.0091;EUR_AF=0.0298;SAS_AF=0.1442;AA=A|||;VT=SNP
18	50316969	rs28776175	C	A	100	PASS	AC=250;AF=0.0499201;AN=5008;NS=2504;DP=17919;EAS_AF=0.0298;AMR_AF=0.0173;AFR_AF=0.0272;EUR_AF=0.0308;SAS_AF=0.1442;AA=C|||;VT=SNP
18	50317369	rs79256081	C	T	100	PASS	AC=249;AF=0.0497204;AN=5008;NS=2504;DP=17474;EAS_AF=0.0288;AMR_AF=0.0173;AFR_AF=0.0272;EUR_AF=0.0308;SAS_AF=0.1442;AA=T|||;VT=SNP
18	50317390	rs62083263	C	T	100	PASS	AC=256;AF=0.0511182;AN=5008;NS=2504;DP=17082;EAS_AF=0.0288;AMR_AF=0.0202;AFR_AF=0.031;EUR_AF=0.0308;SAS_AF=0.1442;AA=G|||;VT=SNP
18	50317438	rs1583203	G	T	100	PASS	AC=1691;AF=0.33766;AN=5008;NS=2504;DP=16768;EAS_AF=0.6617;AMR_AF=0.3559;AFR_AF=0.028;EUR_AF=0.4284;SAS_AF=0.316;AA=G|||;VT=SNP
18	50317484	rs74694262	T	C	100	PASS	AC=249;AF=0.0497204;AN=5008;NS=2504;DP=16064;EAS_AF=0.0288;AMR_AF=0.0173;AFR_AF=0.0272;EUR_AF=0.0308;SAS_AF=0.1442;AA=C|||;VT=SNP
18	50317578	rs75850812	G	A	100	PASS	AC=249;AF=0.0497204;AN=5008;NS=2504;DP=17305;EAS_AF=0.0288;AMR_AF=0.0173;AFR_AF=0.0272;EUR_AF=0.0308;SAS_AF=0.1442;AA=G|||;VT=SNP
18	50317629	rs75541153	G	T	100	PASS	AC=249;AF=0.0497204;AN=5008;NS=2504;DP=16891;EAS_AF=0.0288;AMR_AF=0.0173;AFR_AF=0.0272;EUR_AF=0.0308;SAS_AF=0.1442;AA=G|||;VT=SNP
18	50317713	rs78363856	T	C	100	PASS	AC=249;AF=0.0497204;AN=5008;NS=2504;DP=18394;EAS_AF=0.0288;AMR_AF=0.0173;AFR_AF=0.0272;EUR_AF=0.0308;SAS_AF=0.1442;AA=t|||;VT=SNP
18	50317714	rs117789324	G	A	100	PASS	AC=249;AF=0.0497204;AN=5008;NS=2504;DP=18415;EAS_AF=0.0288;AMR_AF=0.0173;AFR_AF=0.0272;EUR_AF=0.0308;SAS_AF=0.1442;AA=G|||;VT=SNP
18	50317816	rs113806590	G	A	100	PASS	AC=249;AF=0.0497204;AN=5008;NS=2504;DP=19274;EAS_AF=0.0288;AMR_AF=0.0173;AFR_AF=0.0272;EUR_AF=0.0308;SAS_AF=0.1442;AA=g|||;VT=SNP
18	50317895	rs56405409	G	A	100	PASS	AC=1141;AF=0.227835;AN=5008;NS=2504;DP=18853;EAS_AF=0.1984;AMR_AF=0.3703;AFR_AF=0.0378;EUR_AF=0.2913;SAS_AF=0.3487;AA=G|||;VT=SNP
18	50318076	rs75675047	A	G	100	PASS	AC=290;AF=0.0579073;AN=5008;NS=2504;DP=20420;EAS_AF=0.0288;AMR_AF=0.0187;AFR_AF=0.0567;EUR_AF=0.0318;SAS_AF=0.1442;AA=G|||;VT=SNP
18	50318363	rs76150089	C	T	100	PASS	AC=249;AF=0.0497204;AN=5008;NS=2504;DP=17921;EAS_AF=0.0288;AMR_AF=0.0173;AFR_AF=0.0272;EUR_AF=0.0308;SAS_AF=0.1442;AA=C|||;VT=SNP
18	50318569	rs28838039	A	G	100	PASS	AC=249;AF=0.0497204;AN=5008;NS=2504;DP=14844;EAS_AF=0.0288;AMR_AF=0.0173;AFR_AF=0.0272;EUR_AF=0.0308;SAS_AF=0.1442;AA=G|||;VT=SNP
18	50318692	rs28848907	A	G	100	PASS	AC=249;AF=0.0497204;AN=5008;NS=2504;DP=20025;EAS_AF=0.0288;AMR_AF=0.0173;AFR_AF=0.0272;EUR_AF=0.0308;SAS_AF=0.1442;AA=G|||;VT=SNP
18	50318974	rs7227123	T	C	100	PASS	AC=829;AF=0.165535;AN=5008;NS=2504;DP=18765;EAS_AF=0.0724;AMR_AF=0.1369;AFR_AF=0.2806;EUR_AF=0.1789;SAS_AF=0.1125;AA=T|||;VT=SNP
18	50319328	rs12456541	G	A	100	PASS	AC=1143;AF=0.228235;AN=5008;NS=2504;DP=19953;EAS_AF=0.2004;AMR_AF=0.3703;AFR_AF=0.0378;EUR_AF=0.2903;SAS_AF=0.3497;AA=T|||;VT=SNP
18	50319530	rs79462033	G	A	100	PASS	AC=238;AF=0.047524;AN=5008;NS=2504;DP=19798;EAS_AF=0.0288;AMR_AF=0.0173;AFR_AF=0.0197;EUR_AF=0.0298;SAS_AF=0.1442;AA=G|||;VT=SNP
18	50319611	rs9945658	T	G	100	PASS	AC=249;AF=0.0497204;AN=5008;NS=2504;DP=18697;EAS_AF=0.0288;AMR_AF=0.0173;AFR_AF=0.0272;EUR_AF=0.0308;SAS_AF=0.1442;AA=T|||;VT=SNP
18	50319758	rs9945759	T	C	100	PASS	AC=250;AF=0.0499201;AN=5008;NS=2504;DP=17913;EAS_AF=0.0288;AMR_AF=0.0173;AFR_AF=0.028;EUR_AF=0.0308;SAS_AF=0.1442;AA=T|||;VT=SNP
18	50319852	rs9956816	G	A	100	PASS	AC=250;AF=0.0499201;AN=5008;NS=2504;DP=19060;EAS_AF=0.0288;AMR_AF=0.0173;AFR_AF=0.028;EUR_AF=0.0308;SAS_AF=0.1442;AA=A|||;VT=SNP
18	50320233	rs77054809	G	A	100	PASS	AC=250;AF=0.0499201;AN=5008;NS=2504;DP=17595;EAS_AF=0.0288;AMR_AF=0.0173;AFR_AF=0.028;EUR_AF=0.0308;SAS_AF=0.1442;AA=G|||;VT=SNP
18	50320336	rs111413638	C	G	100	PASS	AC=288;AF=0.057508;AN=5008;NS=2504;DP=16750;EAS_AF=0.0288;AMR_AF=0.0187;AFR_AF=0.056;EUR_AF=0.0308;SAS_AF=0.1442;AA=G|||;VT=SNP
18	50320478	rs77737200	T	A	100	PASS	AC=250;AF=0.0499201;AN=5008;NS=2504;DP=18585;EAS_AF=0.0288;AMR_AF=0.0173;AFR_AF=0.028;EUR_AF=0.0308;SAS_AF=0.1442;AA=T|||;VT=SNP
18	50320520	rs7233401	T	C	100	PASS	AC=3808;AF=0.760383;AN=5008;NS=2504;DP=17954;EAS_AF=0.9276;AMR_AF=0.8415;AFR_AF=0.5265;EUR_AF=0.7813;SAS_AF=0.8252;AA=C|||;VT=SNP
18	50320554	rs77295098	A	T	100	PASS	AC=250;AF=0.0499201;AN=5008;NS=2504;DP=18325;EAS_AF=0.0288;AMR_AF=0.0173;AFR_AF=0.028;EUR_AF=0.0308;SAS_AF=0.1442;AA=A|||;VT=SNP
18	50320559	rs75105645	G	A	100	PASS	AC=253;AF=0.0505192;AN=5008;NS=2504;DP=18526;EAS_AF=0.0298;AMR_AF=0.0173;AFR_AF=0.028;EUR_AF=0.0308;SAS_AF=0.1462;AA=A|||;VT=SNP
18	50320622	rs7232287	A	T	100	PASS	AC=3816;AF=0.761981;AN=5008;NS=2504;DP=18099;EAS_AF=0.9276;AMR_AF=0.8415;AFR_AF=0.5287;EUR_AF=0.7853;SAS_AF=0.8262;AA=T|||;VT=SNP
18	50320773	rs78626264	G	T	100	PASS	AC=250;AF=0.0499201;AN=5008;NS=2504;DP=18887;EAS_AF=0.0288;AMR_AF=0.0173;AFR_AF=0.028;EUR_AF=0.0308;SAS_AF=0.1442;AA=T|||;VT=SNP
18	50320859	rs28857601	T	A	100	PASS	AC=250;AF=0.0499201;AN=5008;NS=2504;DP=18309;EAS_AF=0.0288;AMR_AF=0.0173;AFR_AF=0.028;EUR_AF=0.0308;SAS_AF=0.1442;AA=A|||;VT=SNP
18	50320895	rs28793076	C	A	100	PASS	AC=238;AF=0.047524;AN=5008;NS=2504;DP=18299;EAS_AF=0.0288;AMR_AF=0.0173;AFR_AF=0.0197;EUR_AF=0.0298;SAS_AF=0.1442;AA=C|||;VT=SNP
18	50321077	rs28892331	T	G	100	PASS	AC=250;AF=0.0499201;AN=5008;NS=2504;DP=18337;EAS_AF=0.0288;AMR_AF=0.0173;AFR_AF=0.028;EUR_AF=0.0308;SAS_AF=0.1442;AA=T|||;VT=SNP
18	50321262	rs28790622	A	G	100	PASS	AC=289;AF=0.0577077;AN=5008;NS=2504;DP=17893;EAS_AF=0.0288;AMR_AF=0.0187;AFR_AF=0.0567;EUR_AF=0.0308;SAS_AF=0.1442;AA=G|||;VT=SNP
18	50321295	rs28845188	T	A	100	PASS	AC=250;AF=0.0499201;AN=5008;NS=2504;DP=17413;EAS_AF=0.0288;AMR_AF=0.0173;AFR_AF=0.028;EUR_AF=0.0308;SAS_AF=0.1442;AA=A|||;VT=SNP
18	50321444	rs12955893	T	C	100	PASS	AC=2929;AF=0.584864;AN=5008;NS=2504;DP=16799;EAS_AF=0.8879;AMR_AF=0.7334;AFR_AF=0.1135;EUR_AF=0.7197;SAS_AF=0.6656;AA=T|||;VT=SNP
18	50321598	rs9945670	A	G	100	PASS	AC=289;AF=0.0577077;AN=5008;NS=2504;DP=16877;EAS_AF=0.0288;AMR_AF=0.0187;AFR_AF=0.0567;EUR_AF=0.0308;SAS_AF=0.1442;AA=G|||;VT=SNP
18	50321645	rs9945756	C	G	100	PASS	AC=251;AF=0.0501198;AN=5008;NS=2504;DP=16073;EAS_AF=0.0288;AMR_AF=0.0187;AFR_AF=0.028;EUR_AF=0.0308;SAS_AF=0.1442;AA=G|||;VT=SNP
18	50321735	rs9946016	G	A	100	PASS	AC=260;AF=0.0519169;AN=5008;NS=2504;DP=16215;EAS_AF=0.0288;AMR_AF=0.0274;AFR_AF=0.028;EUR_AF=0.0338;SAS_AF=0.1442;AA=G|||;VT=SNP
18	50321819	rs12604339	A	G	100	PASS	AC=830;AF=0.165735;AN=5008;NS=2504;DP=16244;EAS_AF=0.0734;AMR_AF=0.1369;AFR_AF=0.2806;EUR_AF=0.1789;SAS_AF=0.1125;AA=A|||;VT=SNP
18	50322168	rs75051673	C	T	100	PASS	AC=250;AF=0.0499201;AN=5008;NS=2504;DP=16955;EAS_AF=0.0288;AMR_AF=0.0173;AFR_AF=0.028;EUR_AF=0.0308;SAS_AF=0.1442;AA=T|||;VT=SNP
18	50322237	rs74565407	A	G	100	PASS	AC=250;AF=0.0499201;AN=5008;NS=2504;DP=16925;EAS_AF=0.0288;AMR_AF=0.0173;AFR_AF=0.028;EUR_AF=0.0308;SAS_AF=0.1442;AA=G|||;VT=SNP
18	50322269	rs76398680	T	C	100	PASS	AC=250;AF=0.0499201;AN=5008;NS=2504;DP=16656;EAS_AF=0.0288;AMR_AF=0.0173;AFR_AF=0.028;EUR_AF=0.0308;SAS_AF=0.1442;AA=T|||;VT=SNP
18	50322534	rs112631156	G	A	100	PASS	AC=252;AF=0.0503195;AN=5008;NS=2504;DP=18445;EAS_AF=0.0308;AMR_AF=0.0173;AFR_AF=0.028;EUR_AF=0.0308;SAS_AF=0.1442;AA=G|||;VT=SNP
18	50322546	rs113644463	C	T	100	PASS	AC=250;AF=0.0499201;AN=5008;NS=2504;DP=18398;EAS_AF=0.0288;AMR_AF=0.0173;AFR_AF=0.028;EUR_AF=0.0308;SAS_AF=0.1442;AA=T|||;VT=SNP
18	50322650	rs113794886	T	G	100	PASS	AC=250;AF=0.0499201;AN=5008;NS=2504;DP=18214;EAS_AF=0.0288;AMR_AF=0.0173;AFR_AF=0.028;EUR_AF=0.0308;SAS_AF=0.1442;AA=T|||;VT=SNP
18	50322769	rs76779252	G	C	100	PASS	AC=250;AF=0.0499201;AN=5008;NS=2504;DP=18954;EAS_AF=0.0288;AMR_AF=0.0173;AFR_AF=0.028;EUR_AF=0.0308;SAS_AF=0.1442;AA=C|||;VT=SNP
18	50322775	rs1080354	C	T	100	PASS	AC=2929;AF=0.584864;AN=5008;NS=2504;DP=18952;EAS_AF=0.8879;AMR_AF=0.7334;AFR_AF=0.1135;EUR_AF=0.7197;SAS_AF=0.6656;AA=C|||;VT=SNP
18	50322978	rs112921778	G	C	100	PASS	AC=250;AF=0.0499201;AN=5008;NS=2504;DP=17772;EAS_AF=0.0288;AMR_AF=0.0173;AFR_AF=0.028;EUR_AF=0.0308;SAS_AF=0.1442;AA=G|||;VT=SNP
18	50322980	rs113760958	A	T	100	PASS	AC=250;AF=0.0499201;AN=5008;NS=2504;DP=17844;EAS_AF=0.0288;AMR_AF=0.0173;AFR_AF=0.028;EUR_AF=0.0308;SAS_AF=0.1442;AA=T|||;VT=SNP
18	50323071	rs74819276	G	C	100	PASS	AC=250;AF=0.0499201;AN=5008;NS=2504;DP=18288;EAS_AF=0.0288;AMR_AF=0.0173;AFR_AF=0.028;EUR_AF=0.0308;SAS_AF=0.1442;AA=G|||;VT=SNP
18	50323343	rs77971780	G	A	100	PASS	AC=250;AF=0.0499201;AN=5008;NS=2504;DP=16536;EAS_AF=0.0288;AMR_AF=0.0173;AFR_AF=0.028;EUR_AF=0.0308;SAS_AF=0.1442;AA=G|||;VT=SNP
18	50323437	rs9952007	A	G	100	PASS	AC=521;AF=0.104034;AN=5008;NS=2504;DP=16191;EAS_AF=0.0387;AMR_AF=0.0836;AFR_AF=0.0817;EUR_AF=0.0984;SAS_AF=0.2219;AA=G|||;VT=SNP
18	50323695	rs76842473	T	C	100	PASS	AC=250;AF=0.0499201;AN=5008;NS=2504;DP=17921;EAS_AF=0.0288;AMR_AF=0.0173;AFR_AF=0.028;EUR_AF=0.0308;SAS_AF=0.1442;AA=T|||;VT=SNP
18	50324071	rs78008726	A	G	100	PASS	AC=250;AF=0.0499201;AN=5008;NS=2504;DP=19483;EAS_AF=0.0288;AMR_AF=0.0173;AFR_AF=0.028;EUR_AF=0.0308;SAS_AF=0.1442;AA=A|||;VT=SNP
18	50324241	rs113837909	T	C	100	PASS	AC=250;AF=0.0499201;AN=5008;NS=2504;DP=20117;EAS_AF=0.0288;AMR_AF=0.0173;AFR_AF=0.028;EUR_AF=0.0308;SAS_AF=0.1442;AA=T|||;VT=SNP
18	50324246	rs12970119	G	T	100	PASS	AC=3425;AF=0.683906;AN=5008;NS=2504;DP=19901;EAS_AF=0.8879;AMR_AF=0.7695;AFR_AF=0.4675;EUR_AF=0.7227;SAS_AF=0.6656;AA=G|||;VT=SNP
18	50324448	rs78639032	A	G	100	PASS	AC=296;AF=0.0591054;AN=5008;NS=2504;DP=18999;EAS_AF=0.0288;AMR_AF=0.0202;AFR_AF=0.0605;EUR_AF=0.0308;SAS_AF=0.1452;AA=G|||;VT=SNP
18	50325125	rs113678118	A	C	100	PASS	AC=250;AF=0.0499201;AN=5008;NS=2504;DP=16593;EAS_AF=0.0288;AMR_AF=0.0173;AFR_AF=0.028;EUR_AF=0.0308;SAS_AF=0.1442;AA=A|||;VT=SNP
18	50325208	rs113619663	C	T	100	PASS	AC=248;AF=0.0495208;AN=5008;NS=2504;DP=15079;EAS_AF=0.0288;AMR_AF=0.0144;AFR_AF=0.028;EUR_AF=0.0308;SAS_AF=0.1442;AA=C|||;VT=SNP
18	50325551	rs76210227	G	A	100	PASS	AC=388;AF=0.077476;AN=5008;NS=2504;DP=18062;EAS_AF=0.0387;AMR_AF=0.0706;AFR_AF=0.062;EUR_AF=0.0626;SAS_AF=0.1585;AA=g|||;VT=SNP
18	50325620	rs76099091	T	A	100	PASS	AC=388;AF=0.077476;AN=5008;NS=2504;DP=17827;EAS_AF=0.0387;AMR_AF=0.0706;AFR_AF=0.0613;EUR_AF=0.0626;SAS_AF=0.1595;AA=A|||;VT=SNP
18	50325789	rs28657056	A	G	100	PASS	AC=248;AF=0.0495208;AN=5008;NS=2504;DP=19406;EAS_AF=0.0288;AMR_AF=0.0144;AFR_AF=0.028;EUR_AF=0.0308;SAS_AF=0.1442;AA=A|||;VT=SNP
18	50326035	rs28494889	T	C	100	PASS	AC=248;AF=0.0495208;AN=5008;NS=2504;DP=18152;EAS_AF=0.0288;AMR_AF=0.0144;AFR_AF=0.028;EUR_AF=0.0308;SAS_AF=0.1442;AA=C|||;VT=SNP
18	50326143	rs28730916	G	A	100	PASS	AC=248;AF=0.0495208;AN=5008;NS=2504;DP=17559;EAS_AF=0.0288;AMR_AF=0.0144;AFR_AF=0.028;EUR_AF=0.0308;SAS_AF=0.1442;AA=A|||;VT=SNP
18	50326292	rs28533056	A	G	100	PASS	AC=236;AF=0.0471246;AN=5008;NS=2504;DP=16029;EAS_AF=0.0298;AMR_AF=0.0144;AFR_AF=0.0189;EUR_AF=0.0298;SAS_AF=0.1442;AA=A|||;VT=SNP
18	50326557	rs79517777	A	T	100	PASS	AC=239;AF=0.0477236;AN=5008;NS=2504;DP=16412;EAS_AF=0.0288;AMR_AF=0.0144;AFR_AF=0.0234;EUR_AF=0.0298;SAS_AF=0.1421;AA=T|||;VT=SNP
18	50326885	rs10469016	G	A	100	PASS	AC=731;AF=0.145966;AN=5008;NS=2504;DP=19710;EAS_AF=0.0754;AMR_AF=0.1268;AFR_AF=0.2148;EUR_AF=0.171;SAS_AF=0.1135;AA=A|||;VT=SNP
18	50326972	rs76113698	A	C	100	PASS	AC=251;AF=0.0501198;AN=5008;NS=2504;DP=19738;EAS_AF=0.0288;AMR_AF=0.0144;AFR_AF=0.0318;EUR_AF=0.0308;SAS_AF=0.1421;AA=A|||;VT=SNP
18	50327073	rs4940216	C	A	100	PASS	AC=2949;AF=0.588858;AN=5008;NS=2504;DP=20881;EAS_AF=0.8839;AMR_AF=0.7464;AFR_AF=0.1172;EUR_AF=0.7247;SAS_AF=0.6708;AA=C|||;VT=SNP
18	50327272	rs112015802	G	A	100	PASS	AC=250;AF=0.0499201;AN=5008;NS=2504;DP=19935;EAS_AF=0.0288;AMR_AF=0.0144;AFR_AF=0.031;EUR_AF=0.0308;SAS_AF=0.1421;AA=G|||;VT=SNP
18	50327301	rs111481065	G	A	100	PASS	AC=252;AF=0.0503195;AN=5008;NS=2504;DP=20410;EAS_AF=0.0288;AMR_AF=0.0144;AFR_AF=0.031;EUR_AF=0.0328;SAS_AF=0.1421;AA=G|||;VT=SNP
18	50327324	rs77607918	C	T	100	PASS	AC=250;AF=0.0499201;AN=5008;NS=2504;DP=19404;EAS_AF=0.0288;AMR_AF=0.0144;AFR_AF=0.031;EUR_AF=0.0308;SAS_AF=0.1421;AA=C|||;VT=SNP
18	50327615	rs78054033	C	T	100	PASS	AC=250;AF=0.0499201;AN=5008;NS=2504;DP=18526;EAS_AF=0.0288;AMR_AF=0.0144;AFR_AF=0.031;EUR_AF=0.0308;SAS_AF=0.1421;AA=C|||;VT=SNP
18	50327713	rs11665089	G	A	100	PASS	AC=2950;AF=0.589058;AN=5008;NS=2504;DP=18559;EAS_AF=0.8522;AMR_AF=0.7507;AFR_AF=0.1399;EUR_AF=0.7256;SAS_AF=0.6697;AA=G|||;VT=SNP
18	50327721	rs11665091	G	A	100	PASS	AC=3786;AF=0.75599;AN=5008;NS=2504;DP=18238;EAS_AF=0.8899;AMR_AF=0.8458;AFR_AF=0.5265;EUR_AF=0.7913;SAS_AF=0.8282;AA=A|||;VT=SNP
18	50327916	rs11659271	G	C	100	PASS	AC=3355;AF=0.669928;AN=5008;NS=2504;DP=17445;EAS_AF=0.8512;AMR_AF=0.7767;AFR_AF=0.4319;EUR_AF=0.7276;SAS_AF=0.6697;AA=G|||;VT=SNP
18	50328106	rs78859004	A	G	100	PASS	AC=250;AF=0.0499201;AN=5008;NS=2504;DP=17493;EAS_AF=0.0288;AMR_AF=0.0144;AFR_AF=0.031;EUR_AF=0.0308;SAS_AF=0.1421;AA=N|||;VT=SNP
18	50328315	rs7228674	T	G	100	PASS	AC=3387;AF=0.676318;AN=5008;NS=2504;DP=19188;EAS_AF=0.8512;AMR_AF=0.781;AFR_AF=0.4319;EUR_AF=0.7336;SAS_AF=0.6933;AA=T|||;VT=SNP
18	50328935	rs11873067	G	A	100	PASS	AC=424;AF=0.0846645;AN=5008;NS=2504;DP=12834;EAS_AF=0.0387;AMR_AF=0.0677;AFR_AF=0.0923;EUR_AF=0.0626;SAS_AF=0.1564;AA=A|||;VT=SNP
18	50328981	rs76800869	C	T	100	PASS	AC=250;AF=0.0499201;AN=5008;NS=2504;DP=10874;EAS_AF=0.0288;AMR_AF=0.0144;AFR_AF=0.031;EUR_AF=0.0308;SAS_AF=0.1421;AA=T|||;VT=SNP
18	50329162	rs75849213	T	C	100	PASS	AC=250;AF=0.0499201;AN=5008;NS=2504;DP=12597;EAS_AF=0.0288;AMR_AF=0.0144;AFR_AF=0.031;EUR_AF=0.0308;SAS_AF=0.1421;AA=C|||;VT=SNP
18	50329382	rs74375265	A	G	100	PASS	AC=250;AF=0.0499201;AN=5008;NS=2504;DP=17263;EAS_AF=0.0288;AMR_AF=0.0144;AFR_AF=0.031;EUR_AF=0.0308;SAS_AF=0.1421;AA=A|||;VT=SNP
18	50329846	rs28549056	T	C	100	PASS	AC=299;AF=0.0597045;AN=5008;NS=2504;DP=18910;EAS_AF=0.0288;AMR_AF=0.0159;AFR_AF=0.0673;EUR_AF=0.0308;SAS_AF=0.1421;AA=T|||;VT=SNP
18	50330029	rs12963929	A	G	100	PASS	AC=2944;AF=0.587859;AN=5008;NS=2504;DP=15178;EAS_AF=0.8512;AMR_AF=0.7464;AFR_AF=0.1392;EUR_AF=0.7237;SAS_AF=0.6708;AA=A|||;VT=SNP
18	50330256	rs28372486	G	A	100	PASS	AC=299;AF=0.0597045;AN=5008;NS=2504;DP=18152;EAS_AF=0.0288;AMR_AF=0.0159;AFR_AF=0.0673;EUR_AF=0.0308;SAS_AF=0.1421;AA=A|||;VT=SNP
18	50330763	rs882333	T	C	100	PASS	AC=3354;AF=0.669728;AN=5008;NS=2504;DP=16489;EAS_AF=0.8512;AMR_AF=0.7738;AFR_AF=0.4342;EUR_AF=0.7266;SAS_AF=0.6687;AA=T|||;VT=SNP
18	50330778	rs35133008	T	G	100	PASS	AC=191;AF=0.038139;AN=5008;NS=2504;DP=16639;EAS_AF=0.0089;AMR_AF=0.0403;AFR_AF=0.0023;EUR_AF=0.0924;SAS_AF=0.0593;AA=T|||;VT=SNP
18	50330813	rs16955522	G	A	100	PASS	AC=1663;AF=0.332069;AN=5008;NS=2504;DP=17238;EAS_AF=0.6478;AMR_AF=0.3516;AFR_AF=0.0295;EUR_AF=0.4215;SAS_AF=0.3098;AA=G|||;VT=SNP
18	50331011	rs113087004	A	T	100	PASS	AC=236;AF=0.0471246;AN=5008;NS=2504;DP=16881;EAS_AF=0.0288;AMR_AF=0.0144;AFR_AF=0.0204;EUR_AF=0.0298;SAS_AF=0.1431;AA=A|||;VT=SNP
18	50331615	rs12607187	A	G	100	PASS	AC=2942;AF=0.58746;AN=5008;NS=2504;DP=17894;EAS_AF=0.8512;AMR_AF=0.7464;AFR_AF=0.1399;EUR_AF=0.7227;SAS_AF=0.6687;AA=A|||;VT=SNP
18	50331742	rs78939674	G	A	100	PASS	AC=427;AF=0.0852636;AN=5008;NS=2504;DP=18136;EAS_AF=0.0387;AMR_AF=0.0677;AFR_AF=0.0946;EUR_AF=0.0626;SAS_AF=0.1564;AA=G|||;VT=SNP
18	50331803	rs74412371	T	C	100	PASS	AC=427;AF=0.0852636;AN=5008;NS=2504;DP=16630;EAS_AF=0.0387;AMR_AF=0.0677;AFR_AF=0.0946;EUR_AF=0.0626;SAS_AF=0.1564;AA=C|||;VT=SNP
18	50332558	rs12967177	T	A	100	PASS	AC=2948;AF=0.588658;AN=5008;NS=2504;DP=17858;EAS_AF=0.8522;AMR_AF=0.7464;AFR_AF=0.1399;EUR_AF=0.7227;SAS_AF=0.6738;AA=T|||;VT=SNP
18	50332739	rs12967485	T	C	100	PASS	AC=3039;AF=0.606829;AN=5008;NS=2504;DP=20458;EAS_AF=0.9276;AMR_AF=0.7478;AFR_AF=0.1467;EUR_AF=0.7247;SAS_AF=0.6769;AA=T|||;VT=SNP
18	50333158	rs76628896	T	C	100	PASS	AC=263;AF=0.052516;AN=5008;NS=2504;DP=17705;EAS_AF=0.0288;AMR_AF=0.0144;AFR_AF=0.0348;EUR_AF=0.0308;SAS_AF=0.1503;AA=T|||;VT=SNP
18	50333169	rs12970827	G	A	100	PASS	AC=2935;AF=0.586062;AN=5008;NS=2504;DP=18086;EAS_AF=0.8512;AMR_AF=0.7464;AFR_AF=0.1392;EUR_AF=0.7247;SAS_AF=0.6605;AA=G|||;VT=SNP
18	50333285	rs1007642	T	C	100	PASS	AC=264;AF=0.0527157;AN=5008;NS=2504;DP=17921;EAS_AF=0.0288;AMR_AF=0.0144;AFR_AF=0.0348;EUR_AF=0.0308;SAS_AF=0.1513;AA=C|||;VT=SNP
18	50334201	rs9947544	G	A	100	PASS	AC=439;AF=0.0876597;AN=5008;NS=2504;DP=20138;EAS_AF=0.0387;AMR_AF=0.0677;AFR_AF=0.0938;EUR_AF=0.0656;SAS_AF=0.1667;AA=G|||;VT=SNP
18	50334364	rs4939705	A	G	100	PASS	AC=3343;AF=0.667532;AN=5008;NS=2504;DP=18859;EAS_AF=0.8512;AMR_AF=0.7738;AFR_AF=0.4357;EUR_AF=0.7227;SAS_AF=0.6595;AA=A|||;VT=SNP
18	50334599	rs28520810	C	A	100	PASS	AC=242;AF=0.0483227;AN=5008;NS=2504;DP=19730;EAS_AF=0.0288;AMR_AF=0.0144;AFR_AF=0.0189;EUR_AF=0.0298;SAS_AF=0.1513;AA=C|||;VT=SNP
18	50335132	rs1002225	G	A	100	PASS	AC=262;AF=0.0523163;AN=5008;NS=2504;DP=17864;EAS_AF=0.0288;AMR_AF=0.0144;AFR_AF=0.0333;EUR_AF=0.0308;SAS_AF=0.1513;AA=G|||;VT=SNP
18	50335715	rs116504973	A	T	100	PASS	AC=360;AF=0.071885;AN=5008;NS=2504;DP=17880;EAS_AF=0.0337;AMR_AF=0.0216;AFR_AF=0.1626;EUR_AF=0.0398;SAS_AF=0.0573;AA=A|||;VT=SNP
18	50335913	rs12967780	G	T	100	PASS	AC=2938;AF=0.586661;AN=5008;NS=2504;DP=18151;EAS_AF=0.8512;AMR_AF=0.7464;AFR_AF=0.146;EUR_AF=0.7197;SAS_AF=0.6595;AA=G|||;VT=SNP
18	50335927	rs112373415	C	T	100	PASS	AC=390;AF=0.0778754;AN=5008;NS=2504;DP=18569;EAS_AF=0.0397;AMR_AF=0.0663;AFR_AF=0.0567;EUR_AF=0.0656;SAS_AF=0.1667;AA=C|||;VT=SNP
18	50336047	rs7242706	T	C	100	PASS	AC=3784;AF=0.755591;AN=5008;NS=2504;DP=18713;EAS_AF=0.8899;AMR_AF=0.8415;AFR_AF=0.531;EUR_AF=0.7883;SAS_AF=0.8262;AA=C|||;VT=SNP
18	50336854	rs9954488	C	T	100	PASS	AC=261;AF=0.0521166;AN=5008;NS=2504;DP=22131;EAS_AF=0.0308;AMR_AF=0.0159;AFR_AF=0.028;EUR_AF=0.0298;SAS_AF=0.1554;AA=T|||;VT=SNP
18	50336979	rs995419	T	C	100	PASS	AC=2932;AF=0.585463;AN=5008;NS=2504;DP=20595;EAS_AF=0.8512;AMR_AF=0.7464;AFR_AF=0.1407;EUR_AF=0.7197;SAS_AF=0.6605;AA=T|||;VT=SNP
18	50337632	rs4330004	G	A	100	PASS	AC=442;AF=0.0882588;AN=5008;NS=2504;DP=15629;EAS_AF=0.0387;AMR_AF=0.0677;AFR_AF=0.0946;EUR_AF=0.0656;SAS_AF=0.1687;AA=G|||;VT=SNP
18	50337688	rs1431735	G	A	100	PASS	AC=391;AF=0.0780751;AN=5008;NS=2504;DP=16093;EAS_AF=0.0387;AMR_AF=0.0663;AFR_AF=0.0575;EUR_AF=0.0656;SAS_AF=0.1677;AA=G|||;VT=SNP
18	50338010	rs1431734	A	G	100	PASS	AC=3785;AF=0.755791;AN=5008;NS=2504;DP=12671;EAS_AF=0.8899;AMR_AF=0.8415;AFR_AF=0.5303;EUR_AF=0.7883;SAS_AF=0.8282;AA=G|||;VT=SNP
18	50338593	rs1954957	T	C	100	PASS	AC=3574;AF=0.713658;AN=5008;NS=2504;DP=16444;EAS_AF=0.9663;AMR_AF=0.8256;AFR_AF=0.3169;EUR_AF=0.7873;SAS_AF=0.8344;AA=C|||;VT=SNP
18	50339432	rs9964103	G	T	100	PASS	AC=361;AF=0.0720847;AN=5008;NS=2504;DP=18835;EAS_AF=0.0387;AMR_AF=0.0677;AFR_AF=0.0348;EUR_AF=0.0656;SAS_AF=0.1667;AA=G|||;VT=SNP
18	50339509	rs9963965	A	G	100	PASS	AC=246;AF=0.0491214;AN=5008;NS=2504;DP=18721;EAS_AF=0.0288;AMR_AF=0.0144;AFR_AF=0.0212;EUR_AF=0.0298;SAS_AF=0.1524;AA=A|||;VT=SNP
18	50339729	rs78590093	A	C	100	PASS	AC=265;AF=0.0529153;AN=5008;NS=2504;DP=20506;EAS_AF=0.0288;AMR_AF=0.0159;AFR_AF=0.034;EUR_AF=0.0308;SAS_AF=0.1524;AA=A|||;VT=SNP
18	50339749	rs12458292	G	A	100	PASS	AC=1178;AF=0.235224;AN=5008;NS=2504;DP=20302;EAS_AF=0.2034;AMR_AF=0.3718;AFR_AF=0.0643;EUR_AF=0.2913;SAS_AF=0.3446;AA=G|||;VT=SNP
18	50340263	rs79899491	A	G	100	PASS	AC=243;AF=0.0485224;AN=5008;NS=2504;DP=20220;EAS_AF=0.0288;AMR_AF=0.0144;AFR_AF=0.0189;EUR_AF=0.0298;SAS_AF=0.1524;AA=A|||;VT=SNP
18	50340646	rs11082946	G	A	100	PASS	AC=630;AF=0.125799;AN=5008;NS=2504;DP=19357;EAS_AF=0.1161;AMR_AF=0.0865;AFR_AF=0.1626;EUR_AF=0.0676;SAS_AF=0.1738;AA=G|||;VT=SNP
18	50340858	rs11082947	A	G	100	PASS	AC=596;AF=0.11901;AN=5008;NS=2504;DP=18307;EAS_AF=0.1161;AMR_AF=0.085;AFR_AF=0.1377;EUR_AF=0.0676;SAS_AF=0.1738;AA=a|||;VT=SNP
18	50340880	rs11082948	C	T	100	PASS	AC=630;AF=0.125799;AN=5008;NS=2504;DP=18802;EAS_AF=0.1161;AMR_AF=0.0865;AFR_AF=0.1626;EUR_AF=0.0676;SAS_AF=0.1738;AA=T|||;VT=SNP
18	50340987	rs11082949	A	G	100	PASS	AC=630;AF=0.125799;AN=5008;NS=2504;DP=18542;EAS_AF=0.1161;AMR_AF=0.0865;AFR_AF=0.1626;EUR_AF=0.0676;SAS_AF=0.1738;AA=G|||;VT=SNP
18	50341205	rs16955556	A	G	100	PASS	AC=374;AF=0.0746805;AN=5008;NS=2504;DP=16938;EAS_AF=0.0337;AMR_AF=0.0202;AFR_AF=0.1558;EUR_AF=0.0427;SAS_AF=0.0787;AA=A|||;VT=SNP
18	50341259	rs9953189	G	C	100	PASS	AC=595;AF=0.11881;AN=5008;NS=2504;DP=16607;EAS_AF=0.1161;AMR_AF=0.085;AFR_AF=0.1377;EUR_AF=0.0676;SAS_AF=0.1728;AA=G|||;VT=SNP
18	50341290	rs9952947	A	T	100	PASS	AC=566;AF=0.113019;AN=5008;NS=2504;DP=16882;EAS_AF=0.1161;AMR_AF=0.0821;AFR_AF=0.1157;EUR_AF=0.0676;SAS_AF=0.1748;AA=A|||;VT=SNP
18	50341440	rs12605744	G	A	100	PASS	AC=1668;AF=0.333067;AN=5008;NS=2504;DP=16613;EAS_AF=0.6419;AMR_AF=0.3617;AFR_AF=0.031;EUR_AF=0.4264;SAS_AF=0.3067;AA=G|||;VT=SNP
18	50341763	rs8096023	C	A	100	PASS	AC=816;AF=0.162939;AN=5008;NS=2504;DP=11961;EAS_AF=0.0347;AMR_AF=0.1326;AFR_AF=0.2405;EUR_AF=0.2087;SAS_AF=0.1646;AA=C|||;VT=SNP
18	50342154	rs8082829	C	A	100	PASS	AC=1547;AF=0.308906;AN=5008;NS=2504;DP=16591;EAS_AF=0.1488;AMR_AF=0.2233;AFR_AF=0.4773;EUR_AF=0.2773;SAS_AF=0.3395;AA=A|||;VT=SNP
18	50342349	rs78604678	T	G	100	PASS	AC=631;AF=0.125998;AN=5008;NS=2504;DP=18322;EAS_AF=0.1151;AMR_AF=0.0865;AFR_AF=0.1611;EUR_AF=0.0676;SAS_AF=0.1779;AA=T|||;VT=SNP
18	50342709	rs12606370	C	T	100	PASS	AC=248;AF=0.0495208;AN=5008;NS=2504;DP=19162;EAS_AF=0.0625;AMR_AF=0.0648;AFR_AF=0.0666;EUR_AF=0.0358;SAS_AF=0.0164;AA=c|||;VT=SNP
18	50342842	rs1835713	A	G	100	PASS	AC=1526;AF=0.304712;AN=5008;NS=2504;DP=19640;EAS_AF=0.1488;AMR_AF=0.2219;AFR_AF=0.4614;EUR_AF=0.2783;SAS_AF=0.3395;AA=A|||;VT=SNP
18	50343896	rs11082950	T	G	100	PASS	AC=1483;AF=0.296126;AN=5008;NS=2504;DP=12888;EAS_AF=0.1498;AMR_AF=0.2233;AFR_AF=0.4259;EUR_AF=0.2763;SAS_AF=0.3436;AA=G|||;VT=SNP
18	50344031	rs12607494	C	T	100	PASS	AC=1479;AF=0.295327;AN=5008;NS=2504;DP=13287;EAS_AF=0.1498;AMR_AF=0.2219;AFR_AF=0.4274;EUR_AF=0.2773;SAS_AF=0.3374;AA=T|||;VT=SNP
18	50344050	rs12605459	T	C	100	PASS	AC=1497;AF=0.298922;AN=5008;NS=2504;DP=13499;EAS_AF=0.1498;AMR_AF=0.2219;AFR_AF=0.4395;EUR_AF=0.2773;SAS_AF=0.3395;AA=C|||;VT=SNP
18	50344058	rs12607497	C	T	100	PASS	AC=1479;AF=0.295327;AN=5008;NS=2504;DP=13594;EAS_AF=0.1498;AMR_AF=0.2219;AFR_AF=0.4274;EUR_AF=0.2773;SAS_AF=0.3374;AA=C|||;VT=SNP
18	50344196	rs77222199	A	C	100	PASS	AC=616;AF=0.123003;AN=5008;NS=2504;DP=13069;EAS_AF=0.1151;AMR_AF=0.0865;AFR_AF=0.1528;EUR_AF=0.0676;SAS_AF=0.1738;AA=A|||;VT=SNP
18	50344315	rs16955561	C	T	100	PASS	AC=616;AF=0.123003;AN=5008;NS=2504;DP=15640;EAS_AF=0.1151;AMR_AF=0.0865;AFR_AF=0.1528;EUR_AF=0.0676;SAS_AF=0.1738;AA=T|||;VT=SNP
18	50344577	rs79929341	C	T	100	PASS	AC=616;AF=0.123003;AN=5008;NS=2504;DP=14859;EAS_AF=0.1151;AMR_AF=0.0865;AFR_AF=0.1528;EUR_AF=0.0676;SAS_AF=0.1738;AA=C|||;VT=SNP
18	50344725	rs112315835	C	T	100	PASS	AC=616;AF=0.123003;AN=5008;NS=2504;DP=13679;EAS_AF=0.1151;AMR_AF=0.0865;AFR_AF=0.1528;EUR_AF=0.0676;SAS_AF=0.1738;AA=T|||;VT=SNP
18	50344758	rs112834708	G	A	100	PASS	AC=271;AF=0.0541134;AN=5008;NS=2504;DP=12154;EAS_AF=0.0288;AMR_AF=0.0173;AFR_AF=0.0386;EUR_AF=0.0308;SAS_AF=0.1513;AA=G|||;VT=SNP
18	50344830	rs11664482	C	A	100	PASS	AC=1974;AF=0.394169;AN=5008;NS=2504;DP=13977;EAS_AF=0.2917;AMR_AF=0.5951;AFR_AF=0.1195;EUR_AF=0.661;SAS_AF=0.454;AA=C|||;VT=SNP
18	50344917	rs16955566	C	T	100	PASS	AC=616;AF=0.123003;AN=5008;NS=2504;DP=16539;EAS_AF=0.1151;AMR_AF=0.0865;AFR_AF=0.1528;EUR_AF=0.0676;SAS_AF=0.1738;AA=T|||;VT=SNP
18	50345028	rs16955568	C	A	100	PASS	AC=612;AF=0.122204;AN=5008;NS=2504;DP=16850;EAS_AF=0.1151;AMR_AF=0.0879;AFR_AF=0.149;EUR_AF=0.0676;SAS_AF=0.1738;AA=C|||;VT=SNP
18	50345257	rs28501638	G	A	100	PASS	AC=252;AF=0.0503195;AN=5008;NS=2504;DP=18993;EAS_AF=0.0288;AMR_AF=0.0159;AFR_AF=0.0257;EUR_AF=0.0298;SAS_AF=0.1513;AA=G|||;VT=SNP
18	50345588	rs9646524	C	A	100	PASS	AC=617;AF=0.123203;AN=5008;NS=2504;DP=15554;EAS_AF=0.1151;AMR_AF=0.0865;AFR_AF=0.1536;EUR_AF=0.0676;SAS_AF=0.1738;AA=A|||;VT=SNP
18	50345698	rs9966447	A	G	100	PASS	AC=271;AF=0.0541134;AN=5008;NS=2504;DP=14700;EAS_AF=0.0288;AMR_AF=0.0173;AFR_AF=0.0386;EUR_AF=0.0308;SAS_AF=0.1513;AA=A|||;VT=SNP
18	50345726	rs9304432	A	G	100	PASS	AC=616;AF=0.123003;AN=5008;NS=2504;DP=14717;EAS_AF=0.1151;AMR_AF=0.0865;AFR_AF=0.1528;EUR_AF=0.0676;SAS_AF=0.1738;AA=A|||;VT=SNP
18	50345783	rs9304433	G	T	100	PASS	AC=615;AF=0.122804;AN=5008;NS=2504;DP=14737;EAS_AF=0.1151;AMR_AF=0.085;AFR_AF=0.1528;EUR_AF=0.0676;SAS_AF=0.1738;AA=T|||;VT=SNP
18	50346228	rs9946140	A	G	100	PASS	AC=271;AF=0.0541134;AN=5008;NS=2504;DP=15100;EAS_AF=0.0288;AMR_AF=0.0173;AFR_AF=0.0386;EUR_AF=0.0308;SAS_AF=0.1513;AA=A|||;VT=SNP
18	50346386	rs12604410	A	G	100	PASS	AC=612;AF=0.122204;AN=5008;NS=2504;DP=16920;EAS_AF=0.1151;AMR_AF=0.0865;AFR_AF=0.1498;EUR_AF=0.0676;SAS_AF=0.1738;AA=G|||;VT=SNP
18	50346689	rs1431731	G	A	100	PASS	AC=606;AF=0.121006;AN=5008;NS=2504;DP=16565;EAS_AF=0.1151;AMR_AF=0.085;AFR_AF=0.146;EUR_AF=0.0676;SAS_AF=0.1738;AA=G|||;VT=SNP
18	50346951	rs1431730	G	A	100	PASS	AC=612;AF=0.122204;AN=5008;NS=2504;DP=16671;EAS_AF=0.1151;AMR_AF=0.0865;AFR_AF=0.1498;EUR_AF=0.0676;SAS_AF=0.1738;AA=A|||;VT=SNP
18	50346997	rs1893572	G	C	100	PASS	AC=1959;AF=0.391174;AN=5008;NS=2504;DP=16857;EAS_AF=0.2937;AMR_AF=0.5922;AFR_AF=0.1082;EUR_AF=0.661;SAS_AF=0.454;AA=G|||;VT=SNP
18	50347060	rs28409180	T	C	100	PASS	AC=271;AF=0.0541134;AN=5008;NS=2504;DP=17716;EAS_AF=0.0288;AMR_AF=0.0173;AFR_AF=0.0386;EUR_AF=0.0308;SAS_AF=0.1513;AA=T|||;VT=SNP
18	50347067	rs1431729	G	A	100	PASS	AC=613;AF=0.122404;AN=5008;NS=2504;DP=17730;EAS_AF=0.1151;AMR_AF=0.0865;AFR_AF=0.1505;EUR_AF=0.0676;SAS_AF=0.1738;AA=A|||;VT=SNP
18	50347489	rs2096994	C	A	100	PASS	AC=1887;AF=0.376797;AN=5008;NS=2504;DP=19898;EAS_AF=0.4454;AMR_AF=0.2478;AFR_AF=0.5598;EUR_AF=0.2406;SAS_AF=0.2904;AA=C|||;VT=SNP
18	50347682	rs2082290	C	T	100	PASS	AC=615;AF=0.122804;AN=5008;NS=2504;DP=18034;EAS_AF=0.1151;AMR_AF=0.0865;AFR_AF=0.1505;EUR_AF=0.0686;SAS_AF=0.1748;AA=C|||;VT=SNP
18	50348095	rs9964788	T	G	100	PASS	AC=613;AF=0.122404;AN=5008;NS=2504;DP=18944;EAS_AF=0.1151;AMR_AF=0.0865;AFR_AF=0.1498;EUR_AF=0.0676;SAS_AF=0.1748;AA=T|||;VT=SNP
18	50348223	rs72920118	T	G	100	PASS	AC=1140;AF=0.227636;AN=5008;NS=2504;DP=20177;EAS_AF=0.4296;AMR_AF=0.1383;AFR_AF=0.3434;EUR_AF=0.0308;SAS_AF=0.1288;AA=T|||;VT=SNP
18	50348383	rs12605630	A	T	100	PASS	AC=613;AF=0.122404;AN=5008;NS=2504;DP=18809;EAS_AF=0.1151;AMR_AF=0.0865;AFR_AF=0.1498;EUR_AF=0.0676;SAS_AF=0.1748;AA=T|||;VT=SNP
18	50348576	rs12605728	G	A	100	PASS	AC=613;AF=0.122404;AN=5008;NS=2504;DP=19849;EAS_AF=0.1151;AMR_AF=0.0865;AFR_AF=0.1498;EUR_AF=0.0676;SAS_AF=0.1748;AA=A|||;VT=SNP
18	50348923	rs9955549	A	C	100	PASS	AC=271;AF=0.0541134;AN=5008;NS=2504;DP=18812;EAS_AF=0.0288;AMR_AF=0.0173;AFR_AF=0.0386;EUR_AF=0.0308;SAS_AF=0.1513;AA=A|||;VT=SNP
18	50349401	rs9956101	C	T	100	PASS	AC=609;AF=0.121605;AN=5008;NS=2504;DP=18453;EAS_AF=0.1131;AMR_AF=0.0865;AFR_AF=0.1498;EUR_AF=0.0676;SAS_AF=0.1728;AA=C|||;VT=SNP
18	50349570	rs75807737	G	A	100	PASS	AC=585;AF=0.116813;AN=5008;NS=2504;DP=16316;EAS_AF=0.1141;AMR_AF=0.085;AFR_AF=0.1316;EUR_AF=0.0676;SAS_AF=0.1728;AA=G|||;VT=SNP
18	50349868	rs76452246	G	A	100	PASS	AC=261;AF=0.0521166;AN=5008;NS=2504;DP=17106;EAS_AF=0.0268;AMR_AF=0.0187;AFR_AF=0.0219;EUR_AF=0.0427;SAS_AF=0.1524;AA=G|||;VT=SNP
18	50349934	rs5008899	A	G	100	PASS	AC=656;AF=0.13099;AN=5008;NS=2504;DP=16134;EAS_AF=0.1438;AMR_AF=0.0908;AFR_AF=0.1331;EUR_AF=0.0815;SAS_AF=0.1943;AA=A|||;VT=SNP
18	50350050	rs1835711	A	G	100	PASS	AC=702;AF=0.140176;AN=5008;NS=2504;DP=16794;EAS_AF=0.1438;AMR_AF=0.0908;AFR_AF=0.1694;EUR_AF=0.0805;SAS_AF=0.1933;AA=G|||;VT=SNP
18	50350059	rs1835710	T	C	100	PASS	AC=701;AF=0.139976;AN=5008;NS=2504;DP=17067;EAS_AF=0.1438;AMR_AF=0.0908;AFR_AF=0.1694;EUR_AF=0.0805;SAS_AF=0.1922;AA=T|||;VT=SNP
18	50350178	rs1835709	C	T	100	PASS	AC=887;AF=0.177117;AN=5008;NS=2504;DP=18715;EAS_AF=0.0694;AMR_AF=0.1945;AFR_AF=0.143;EUR_AF=0.2495;SAS_AF=0.2474;AA=C|||;VT=SNP
18	50350354	rs7231652	A	G	100	PASS	AC=1111;AF=0.221845;AN=5008;NS=2504;DP=19140;EAS_AF=0.1438;AMR_AF=0.2046;AFR_AF=0.2436;EUR_AF=0.2356;SAS_AF=0.271;AA=G|||;VT=SNP
18	50350511	rs7232087	C	T	100	PASS	AC=1106;AF=0.220847;AN=5008;NS=2504;DP=19344;EAS_AF=0.1438;AMR_AF=0.2046;AFR_AF=0.2405;EUR_AF=0.2356;SAS_AF=0.2699;AA=C|||;VT=SNP
18	50350936	rs78252488	C	T	100	PASS	AC=275;AF=0.0549121;AN=5008;NS=2504;DP=16870;EAS_AF=0.0268;AMR_AF=0.0202;AFR_AF=0.0318;EUR_AF=0.0437;SAS_AF=0.1513;AA=C|||;VT=SNP
18	50350990	rs77924276	C	T	100	PASS	AC=268;AF=0.0535144;AN=5008;NS=2504;DP=17320;EAS_AF=0.0268;AMR_AF=0.0202;AFR_AF=0.0272;EUR_AF=0.0427;SAS_AF=0.1513;AA=C|||;VT=SNP
18	50351137	rs1943119	C	T	100	PASS	AC=1175;AF=0.234625;AN=5008;NS=2504;DP=15695;EAS_AF=0.1438;AMR_AF=0.2133;AFR_AF=0.2859;EUR_AF=0.2376;SAS_AF=0.271;AA=T|||;VT=SNP
18	50351169	rs1893571	C	T	100	PASS	AC=1908;AF=0.38099;AN=5008;NS=2504;DP=15563;EAS_AF=0.2659;AMR_AF=0.6311;AFR_AF=0.0794;EUR_AF=0.662;SAS_AF=0.4407;AA=C|||;VT=SNP
18	50351210	rs1943118	G	A	100	PASS	AC=799;AF=0.159545;AN=5008;NS=2504;DP=15854;EAS_AF=0.1071;AMR_AF=0.1383;AFR_AF=0.2526;EUR_AF=0.159;SAS_AF=0.1033;AA=G|||;VT=SNP
18	50351259	rs11872341	G	C	100	PASS	AC=1762;AF=0.351837;AN=5008;NS=2504;DP=16773;EAS_AF=0.5903;AMR_AF=0.147;AFR_AF=0.5166;EUR_AF=0.1004;SAS_AF=0.2873;AA=G|||;VT=SNP
18	50351654	rs9957838	T	C	100	PASS	AC=1175;AF=0.234625;AN=5008;NS=2504;DP=15346;EAS_AF=0.1438;AMR_AF=0.2133;AFR_AF=0.2859;EUR_AF=0.2376;SAS_AF=0.271;AA=T|||;VT=SNP
18	50352039	rs9948297	C	A	100	PASS	AC=1161;AF=0.231829;AN=5008;NS=2504;DP=13792;EAS_AF=0.1438;AMR_AF=0.2104;AFR_AF=0.2769;EUR_AF=0.2376;SAS_AF=0.271;AA=c|||;VT=SNP
18	50352189	rs41331848	G	A	100	PASS	AC=1162;AF=0.232029;AN=5008;NS=2504;DP=15222;EAS_AF=0.1438;AMR_AF=0.2104;AFR_AF=0.2776;EUR_AF=0.2376;SAS_AF=0.271;AA=G|||;VT=SNP
18	50352326	rs7233349	G	A	100	PASS	AC=1160;AF=0.231629;AN=5008;NS=2504;DP=16218;EAS_AF=0.1438;AMR_AF=0.2104;AFR_AF=0.2761;EUR_AF=0.2376;SAS_AF=0.271;AA=g|||;VT=SNP
18	50352630	rs7233856	G	A	100	PASS	AC=884;AF=0.176518;AN=5008;NS=2504;DP=18312;EAS_AF=0.1171;AMR_AF=0.1902;AFR_AF=0.2436;EUR_AF=0.1938;SAS_AF=0.1196;AA=G|||;VT=SNP
18	50352894	rs7234195	G	C	100	PASS	AC=1159;AF=0.23143;AN=5008;NS=2504;DP=17770;EAS_AF=0.1438;AMR_AF=0.2104;AFR_AF=0.2753;EUR_AF=0.2376;SAS_AF=0.271;AA=G|||;VT=SNP
18	50352962	rs7238109	G	C	100	PASS	AC=1157;AF=0.23103;AN=5008;NS=2504;DP=17659;EAS_AF=0.1429;AMR_AF=0.2104;AFR_AF=0.2761;EUR_AF=0.2366;SAS_AF=0.2699;AA=c|||;VT=SNP
18	50353211	rs9964026	T	G	100	PASS	AC=2204;AF=0.440096;AN=5008;NS=2504;DP=18752;EAS_AF=0.7351;AMR_AF=0.317;AFR_AF=0.3601;EUR_AF=0.2942;SAS_AF=0.4816;AA=T|||;VT=SNP
18	50353249	rs9964033	T	C	100	PASS	AC=1160;AF=0.231629;AN=5008;NS=2504;DP=20069;EAS_AF=0.1438;AMR_AF=0.2104;AFR_AF=0.2761;EUR_AF=0.2376;SAS_AF=0.271;AA=C|||;VT=SNP
18	50353274	rs9964043	T	A	100	PASS	AC=1160;AF=0.231629;AN=5008;NS=2504;DP=20090;EAS_AF=0.1438;AMR_AF=0.2104;AFR_AF=0.2761;EUR_AF=0.2376;SAS_AF=0.271;AA=T|||;VT=SNP
18	50353390	rs9951920	C	T	100	PASS	AC=1155;AF=0.230631;AN=5008;NS=2504;DP=18712;EAS_AF=0.1438;AMR_AF=0.2104;AFR_AF=0.2723;EUR_AF=0.2376;SAS_AF=0.271;AA=C|||;VT=SNP
18	50353638	rs16955601	C	G	100	PASS	AC=1031;AF=0.205871;AN=5008;NS=2504;DP=19066;EAS_AF=0.5913;AMR_AF=0.1052;AFR_AF=0.0756;EUR_AF=0.0567;SAS_AF=0.2096;AA=C|||;VT=SNP
18	50353740	rs9952189	A	C	100	PASS	AC=1159;AF=0.23143;AN=5008;NS=2504;DP=18722;EAS_AF=0.1438;AMR_AF=0.2104;AFR_AF=0.2753;EUR_AF=0.2376;SAS_AF=0.271;AA=A|||;VT=SNP
18	50354059	rs28719994	A	C	100	PASS	AC=1148;AF=0.229233;AN=5008;NS=2504;DP=17542;EAS_AF=0.1438;AMR_AF=0.2104;AFR_AF=0.2678;EUR_AF=0.2366;SAS_AF=0.271;AA=A|||;VT=SNP
18	50354153	rs72920123	G	A	100	PASS	AC=1109;AF=0.221446;AN=5008;NS=2504;DP=16824;EAS_AF=0.6171;AMR_AF=0.1124;AFR_AF=0.1104;EUR_AF=0.0586;SAS_AF=0.2086;AA=g|||;VT=SNP
18	50354340	rs78186154	T	C	100	PASS	AC=268;AF=0.0535144;AN=5008;NS=2504;DP=16544;EAS_AF=0.0268;AMR_AF=0.0202;AFR_AF=0.0272;EUR_AF=0.0427;SAS_AF=0.1513;AA=T|||;VT=SNP
18	50354434	rs16955607	T	C	100	PASS	AC=1133;AF=0.226238;AN=5008;NS=2504;DP=18844;EAS_AF=0.622;AMR_AF=0.1138;AFR_AF=0.1225;EUR_AF=0.0586;SAS_AF=0.2106;AA=T|||;VT=SNP
18	50354592	rs6508164	A	C	100	PASS	AC=2973;AF=0.59365;AN=5008;NS=2504;DP=20079;EAS_AF=0.7351;AMR_AF=0.3631;AFR_AF=0.829;EUR_AF=0.338;SAS_AF=0.5562;AA=C|||;VT=SNP
18	50354847	rs7244689	C	T	100	PASS	AC=1063;AF=0.21226;AN=5008;NS=2504;DP=19523;EAS_AF=0.1121;AMR_AF=0.2032;AFR_AF=0.2284;EUR_AF=0.2346;SAS_AF=0.2771;AA=C|||;VT=SNP
18	50354906	rs7230693	T	G	100	PASS	AC=2977;AF=0.594449;AN=5008;NS=2504;DP=20121;EAS_AF=0.7351;AMR_AF=0.3617;AFR_AF=0.8275;EUR_AF=0.337;SAS_AF=0.5644;AA=G|||;VT=SNP
18	50354908	rs7230699	T	C	100	PASS	AC=1062;AF=0.212061;AN=5008;NS=2504;DP=20081;EAS_AF=0.1121;AMR_AF=0.2032;AFR_AF=0.2284;EUR_AF=0.2336;SAS_AF=0.2771;AA=C|||;VT=SNP
18	50354938	rs7229882	G	C	100	PASS	AC=1067;AF=0.213059;AN=5008;NS=2504;DP=19592;EAS_AF=0.1121;AMR_AF=0.2032;AFR_AF=0.2284;EUR_AF=0.2336;SAS_AF=0.2822;AA=C|||;VT=SNP
18	50355064	rs16955620	A	G	100	PASS	AC=1062;AF=0.212061;AN=5008;NS=2504;DP=17911;EAS_AF=0.1121;AMR_AF=0.2032;AFR_AF=0.2277;EUR_AF=0.2346;SAS_AF=0.2771;AA=G|||;VT=SNP
18	50355122	rs9807201	T	A	100	PASS	AC=1062;AF=0.212061;AN=5008;NS=2504;DP=17574;EAS_AF=0.1121;AMR_AF=0.2046;AFR_AF=0.2269;EUR_AF=0.2346;SAS_AF=0.2771;AA=T|||;VT=SNP
18	50355277	rs16955626	T	G	100	PASS	AC=1062;AF=0.212061;AN=5008;NS=2504;DP=18329;EAS_AF=0.1121;AMR_AF=0.2032;AFR_AF=0.2277;EUR_AF=0.2346;SAS_AF=0.2771;AA=G|||;VT=SNP
18	50355316	rs16955630	A	G	100	PASS	AC=1061;AF=0.211861;AN=5008;NS=2504;DP=18696;EAS_AF=0.1121;AMR_AF=0.2032;AFR_AF=0.2277;EUR_AF=0.2346;SAS_AF=0.2761;AA=G|||;VT=SNP
18	50355807	rs9948007	T	C	100	PASS	AC=273;AF=0.0545128;AN=5008;NS=2504;DP=19671;EAS_AF=0.0268;AMR_AF=0.0202;AFR_AF=0.0265;EUR_AF=0.0427;SAS_AF=0.1575;AA=T|||;VT=SNP
18	50355982	rs9961242	C	T	100	PASS	AC=1062;AF=0.212061;AN=5008;NS=2504;DP=19147;EAS_AF=0.1121;AMR_AF=0.2032;AFR_AF=0.2284;EUR_AF=0.2346;SAS_AF=0.2761;AA=C|||;VT=SNP
18	50356422	rs9304434	T	C	100	PASS	AC=3193;AF=0.63758;AN=5008;NS=2504;DP=16169;EAS_AF=0.7877;AMR_AF=0.3977;AFR_AF=0.8064;EUR_AF=0.4463;SAS_AF=0.6217;AA=C|||;VT=SNP
18	50356584	rs72920132	C	T	100	PASS	AC=1051;AF=0.209864;AN=5008;NS=2504;DP=19238;EAS_AF=0.6052;AMR_AF=0.1239;AFR_AF=0.112;EUR_AF=0.0666;SAS_AF=0.1431;AA=C|||;VT=SNP
18	50356760	rs965971	T	C	100	PASS	AC=4239;AF=0.846446;AN=5008;NS=2504;DP=18117;EAS_AF=0.9177;AMR_AF=0.8689;AFR_AF=0.7436;EUR_AF=0.8688;SAS_AF=0.8732;AA=C|||;VT=SNP
18	50357019	rs16955635	A	G	100	PASS	AC=1219;AF=0.243411;AN=5008;NS=2504;DP=19243;EAS_AF=0.6022;AMR_AF=0.134;AFR_AF=0.2542;EUR_AF=0.0398;SAS_AF=0.1462;AA=A|||;VT=SNP
18	50357064	rs7240741	G	T	100	PASS	AC=985;AF=0.196685;AN=5008;NS=2504;DP=18601;EAS_AF=0.3155;AMR_AF=0.17;AFR_AF=0.202;EUR_AF=0.0984;SAS_AF=0.1871;AA=G|||;VT=SNP
18	50357306	rs727515	A	G	100	PASS	AC=2208;AF=0.440895;AN=5008;NS=2504;DP=18673;EAS_AF=0.5139;AMR_AF=0.6686;AFR_AF=0.0582;EUR_AF=0.6103;SAS_AF=0.547;AA=A|||;VT=SNP
18	50357440	rs727514	C	T	100	PASS	AC=2929;AF=0.584864;AN=5008;NS=2504;DP=19248;EAS_AF=0.5228;AMR_AF=0.83;AFR_AF=0.267;EUR_AF=0.8121;SAS_AF=0.6708;AA=T|||;VT=SNP
18	50357551	rs7241166	A	G	100	PASS	AC=944;AF=0.188498;AN=5008;NS=2504;DP=20529;EAS_AF=0.0774;AMR_AF=0.0908;AFR_AF=0.3888;EUR_AF=0.1014;SAS_AF=0.1912;AA=G|||;VT=SNP
18	50357743	rs35622093	T	G	100	PASS	AC=1287;AF=0.256989;AN=5008;NS=2504;DP=21386;EAS_AF=0.1359;AMR_AF=0.1239;AFR_AF=0.4962;EUR_AF=0.1571;SAS_AF=0.2556;AA=T|||;VT=SNP
18	50357795	rs11082952	G	A	100	PASS	AC=1266;AF=0.252796;AN=5008;NS=2504;DP=20041;EAS_AF=0.1349;AMR_AF=0.1239;AFR_AF=0.4939;EUR_AF=0.1561;SAS_AF=0.2393;AA=G|||;VT=SNP
18	50357942	rs1319619	T	C	100	PASS	AC=1277;AF=0.254992;AN=5008;NS=2504;DP=20009;EAS_AF=0.1369;AMR_AF=0.1239;AFR_AF=0.4955;EUR_AF=0.1571;SAS_AF=0.2454;AA=C|||;VT=SNP
18	50358102	rs984704	G	A	100	PASS	AC=1277;AF=0.254992;AN=5008;NS=2504;DP=20620;EAS_AF=0.1369;AMR_AF=0.1239;AFR_AF=0.4955;EUR_AF=0.1571;SAS_AF=0.2454;AA=G|||;VT=SNP
18	50358109	rs62083314	C	T	100	PASS	AC=942;AF=0.188099;AN=5008;NS=2504;DP=20592;EAS_AF=0.127;AMR_AF=0.2709;AFR_AF=0.0703;EUR_AF=0.4076;SAS_AF=0.1258;AA=C|||;VT=SNP
18	50358621	rs67944814	A	G	100	PASS	AC=742;AF=0.148163;AN=5008;NS=2504;DP=16474;EAS_AF=0.2996;AMR_AF=0.1585;AFR_AF=0.0091;EUR_AF=0.0716;SAS_AF=0.2515;AA=A|||;VT=SNP
18	50358980	rs7232349	G	A	100	PASS	AC=1271;AF=0.253794;AN=5008;NS=2504;DP=17042;EAS_AF=0.1369;AMR_AF=0.1239;AFR_AF=0.4917;EUR_AF=0.1551;SAS_AF=0.2464;AA=G|||;VT=SNP
18	50359002	rs12958987	G	T	100	PASS	AC=1068;AF=0.213259;AN=5008;NS=2504;DP=17366;EAS_AF=0.1954;AMR_AF=0.3559;AFR_AF=0.0439;EUR_AF=0.2992;SAS_AF=0.271;AA=G|||;VT=SNP
18	50359109	rs9948149	C	T	100	PASS	AC=1271;AF=0.253794;AN=5008;NS=2504;DP=17599;EAS_AF=0.1369;AMR_AF=0.1239;AFR_AF=0.4917;EUR_AF=0.1551;SAS_AF=0.2464;AA=C|||;VT=SNP
18	50359588	rs12604857	C	T	100	PASS	AC=1131;AF=0.225839;AN=5008;NS=2504;DP=18340;EAS_AF=0.1369;AMR_AF=0.1138;AFR_AF=0.3896;EUR_AF=0.1571;SAS_AF=0.2464;AA=C|||;VT=SNP
18	50359614	rs34899419	G	C	100	PASS	AC=1077;AF=0.215056;AN=5008;NS=2504;DP=18510;EAS_AF=0.1974;AMR_AF=0.3573;AFR_AF=0.0431;EUR_AF=0.2992;SAS_AF=0.2781;AA=G|||;VT=SNP
18	50360176	rs111607397	G	A	100	PASS	AC=863;AF=0.172324;AN=5008;NS=2504;DP=17837;EAS_AF=0.1359;AMR_AF=0.1023;AFR_AF=0.1952;EUR_AF=0.1571;SAS_AF=0.2444;AA=G|||;VT=SNP
18	50360244	rs73469506	G	T	100	PASS	AC=1145;AF=0.228634;AN=5008;NS=2504;DP=15430;EAS_AF=0.1369;AMR_AF=0.1138;AFR_AF=0.3986;EUR_AF=0.159;SAS_AF=0.2464;AA=G|||;VT=SNP
18	50360650	rs8094747	T	C	100	PASS	AC=2225;AF=0.444289;AN=5008;NS=2504;DP=19753;EAS_AF=0.3343;AMR_AF=0.4712;AFR_AF=0.4455;EUR_AF=0.4563;SAS_AF=0.5245;AA=C|||;VT=SNP
18	50360651	rs8094748	T	C	100	PASS	AC=2225;AF=0.444289;AN=5008;NS=2504;DP=19829;EAS_AF=0.3343;AMR_AF=0.4712;AFR_AF=0.4455;EUR_AF=0.4563;SAS_AF=0.5245;AA=C|||;VT=SNP
18	50360919	rs2116381	T	C	100	PASS	AC=2214;AF=0.442093;AN=5008;NS=2504;DP=16445;EAS_AF=0.3343;AMR_AF=0.4697;AFR_AF=0.4372;EUR_AF=0.4563;SAS_AF=0.5256;AA=C|||;VT=SNP
18	50360995	rs2116380	A	G	100	PASS	AC=2214;AF=0.442093;AN=5008;NS=2504;DP=17279;EAS_AF=0.3343;AMR_AF=0.4697;AFR_AF=0.4372;EUR_AF=0.4563;SAS_AF=0.5256;AA=G|||;VT=SNP
18	50361036	rs2156285	G	A	100	PASS	AC=2214;AF=0.442093;AN=5008;NS=2504;DP=16973;EAS_AF=0.3343;AMR_AF=0.4697;AFR_AF=0.4372;EUR_AF=0.4563;SAS_AF=0.5256;AA=A|||;VT=SNP
18	50361058	rs2116379	A	G	100	PASS	AC=2221;AF=0.44349;AN=5008;NS=2504;DP=16667;EAS_AF=0.3403;AMR_AF=0.4697;AFR_AF=0.4372;EUR_AF=0.4563;SAS_AF=0.5266;AA=A|||;VT=SNP
18	50361432	rs2187221	A	G	100	PASS	AC=2213;AF=0.441893;AN=5008;NS=2504;DP=17375;EAS_AF=0.3343;AMR_AF=0.4697;AFR_AF=0.4365;EUR_AF=0.4563;SAS_AF=0.5256;AA=A|||;VT=SNP
18	50361584	rs2116378	C	T	100	PASS	AC=2210;AF=0.441294;AN=5008;NS=2504;DP=15885;EAS_AF=0.3333;AMR_AF=0.4697;AFR_AF=0.4357;EUR_AF=0.4563;SAS_AF=0.5245;AA=C|||;VT=SNP
18	50362131	rs28703132	A	C	100	PASS	AC=2205;AF=0.440296;AN=5008;NS=2504;DP=15035;EAS_AF=0.3343;AMR_AF=0.4683;AFR_AF=0.4327;EUR_AF=0.4553;SAS_AF=0.5245;AA=C|||;VT=SNP
18	50362203	rs28630913	G	T	100	PASS	AC=2205;AF=0.440296;AN=5008;NS=2504;DP=15571;EAS_AF=0.3343;AMR_AF=0.4683;AFR_AF=0.4327;EUR_AF=0.4553;SAS_AF=0.5245;AA=G|||;VT=SNP
18	50362308	rs28459539	A	G	100	PASS	AC=2212;AF=0.441693;AN=5008;NS=2504;DP=17204;EAS_AF=0.3353;AMR_AF=0.4683;AFR_AF=0.4334;EUR_AF=0.4553;SAS_AF=0.5297;AA=A|||;VT=SNP
18	50362311	rs28678524	C	T	100	PASS	AC=2214;AF=0.442093;AN=5008;NS=2504;DP=17235;EAS_AF=0.3353;AMR_AF=0.4683;AFR_AF=0.4334;EUR_AF=0.4553;SAS_AF=0.5317;AA=c|||;VT=SNP
18	50362783	rs9964377	C	A	100	PASS	AC=2220;AF=0.443291;AN=5008;NS=2504;DP=22581;EAS_AF=0.3343;AMR_AF=0.4697;AFR_AF=0.4425;EUR_AF=0.4563;SAS_AF=0.5245;AA=A|||;VT=SNP
18	50363061	rs9966970	C	T	100	PASS	AC=3379;AF=0.67472;AN=5008;NS=2504;DP=19868;EAS_AF=0.4722;AMR_AF=0.7925;AFR_AF=0.6225;EUR_AF=0.8807;SAS_AF=0.6585;AA=C|||;VT=SNP
18	50363895	rs8083955	T	G	100	PASS	AC=2213;AF=0.441893;AN=5008;NS=2504;DP=18782;EAS_AF=0.3343;AMR_AF=0.4697;AFR_AF=0.4372;EUR_AF=0.4563;SAS_AF=0.5245;AA=T|||;VT=SNP
18	50363934	rs34305227	T	C	100	PASS	AC=2206;AF=0.440495;AN=5008;NS=2504;DP=18618;EAS_AF=0.3343;AMR_AF=0.4697;AFR_AF=0.4327;EUR_AF=0.4553;SAS_AF=0.5245;AA=C|||;VT=SNP
18	50364022	rs112049267	C	G	100	PASS	AC=315;AF=0.0628994;AN=5008;NS=2504;DP=19342;EAS_AF=0.0635;AMR_AF=0.0317;AFR_AF=0.0847;EUR_AF=0.0517;SAS_AF=0.0665;AA=C|||;VT=SNP
18	50364137	rs12957268	A	G	100	PASS	AC=2365;AF=0.472244;AN=5008;NS=2504;DP=20364;EAS_AF=0.3343;AMR_AF=0.4813;AFR_AF=0.5461;EUR_AF=0.4563;SAS_AF=0.5245;AA=G|||;VT=SNP
18	50364321	rs55775712	A	G	100	PASS	AC=2215;AF=0.442292;AN=5008;NS=2504;DP=15698;EAS_AF=0.3343;AMR_AF=0.4712;AFR_AF=0.4372;EUR_AF=0.4573;SAS_AF=0.5245;AA=A|||;VT=SNP
18	50364452	rs55678240	A	C	100	PASS	AC=2214;AF=0.442093;AN=5008;NS=2504;DP=6021;EAS_AF=0.3343;AMR_AF=0.4697;AFR_AF=0.4372;EUR_AF=0.4573;SAS_AF=0.5245;AA=C|||;VT=SNP
18	50364508	rs34486623	C	T	100	PASS	AC=946;AF=0.188898;AN=5008;NS=2504;DP=14640;EAS_AF=0.127;AMR_AF=0.2695;AFR_AF=0.0756;EUR_AF=0.4056;SAS_AF=0.1258;AA=C|||;VT=SNP
18	50364796	rs9960035	T	A	100	PASS	AC=4145;AF=0.827676;AN=5008;NS=2504;DP=13177;EAS_AF=0.7619;AMR_AF=0.9524;AFR_AF=0.6558;EUR_AF=0.9543;SAS_AF=0.909;AA=A|||;VT=SNP
18	50364811	rs9948032	G	A	100	PASS	AC=4145;AF=0.827676;AN=5008;NS=2504;DP=13412;EAS_AF=0.7619;AMR_AF=0.9524;AFR_AF=0.6558;EUR_AF=0.9543;SAS_AF=0.909;AA=A|||;VT=SNP
18	50364871	rs13313672	T	C	100	PASS	AC=2214;AF=0.442093;AN=5008;NS=2504;DP=13403;EAS_AF=0.3343;AMR_AF=0.4697;AFR_AF=0.4372;EUR_AF=0.4573;SAS_AF=0.5245;AA=C|||;VT=SNP
18	50365357	rs9962954	T	G	100	PASS	AC=2213;AF=0.441893;AN=5008;NS=2504;DP=17630;EAS_AF=0.3343;AMR_AF=0.4697;AFR_AF=0.4372;EUR_AF=0.4563;SAS_AF=0.5245;AA=T|||;VT=SNP
18	50365388	rs9950718	A	G	100	PASS	AC=2213;AF=0.441893;AN=5008;NS=2504;DP=18282;EAS_AF=0.3343;AMR_AF=0.4697;AFR_AF=0.4372;EUR_AF=0.4563;SAS_AF=0.5245;AA=G|||;VT=SNP
18	50366291	rs10853623	A	C	100	PASS	AC=2218;AF=0.442891;AN=5008;NS=2504;DP=19495;EAS_AF=0.3343;AMR_AF=0.4798;AFR_AF=0.4349;EUR_AF=0.4563;SAS_AF=0.5256;AA=A|||;VT=SNP
18	50366632	rs12605902	A	G	100	PASS	AC=328;AF=0.0654952;AN=5008;NS=2504;DP=20519;EAS_AF=0.0635;AMR_AF=0.0317;AFR_AF=0.0946;EUR_AF=0.0517;SAS_AF=0.0665;AA=A|||;VT=SNP
18	50366637	rs10853624	C	T	100	PASS	AC=2209;AF=0.441094;AN=5008;NS=2504;DP=20724;EAS_AF=0.3343;AMR_AF=0.4784;AFR_AF=0.4304;EUR_AF=0.4553;SAS_AF=0.5245;AA=T|||;VT=SNP
18	50366840	rs10502951	T	C	100	PASS	AC=2217;AF=0.442692;AN=5008;NS=2504;DP=19577;EAS_AF=0.3343;AMR_AF=0.4798;AFR_AF=0.4349;EUR_AF=0.4563;SAS_AF=0.5245;AA=T|||;VT=SNP
18	50366875	rs79193074	T	A	100	PASS	AC=497;AF=0.0992412;AN=5008;NS=2504;DP=19193;EAS_AF=0.0714;AMR_AF=0.0677;AFR_AF=0.0696;EUR_AF=0.1054;SAS_AF=0.184;AA=T|||;VT=SNP
18	50366941	rs10502952	A	G	100	PASS	AC=2210;AF=0.441294;AN=5008;NS=2504;DP=17890;EAS_AF=0.3343;AMR_AF=0.4784;AFR_AF=0.4312;EUR_AF=0.4553;SAS_AF=0.5245;AA=A|||;VT=SNP
18	50366942	rs12185377	C	T	100	PASS	AC=1073;AF=0.214257;AN=5008;NS=2504;DP=18043;EAS_AF=0.1984;AMR_AF=0.3646;AFR_AF=0.0408;EUR_AF=0.2982;SAS_AF=0.272;AA=T|||;VT=SNP
18	50367134	rs1006262	A	T	100	PASS	AC=2368;AF=0.472843;AN=5008;NS=2504;DP=20151;EAS_AF=0.3343;AMR_AF=0.4899;AFR_AF=0.5439;EUR_AF=0.4563;SAS_AF=0.5245;AA=T|||;VT=SNP
18	50367297	rs1006263	T	A	100	PASS	AC=2216;AF=0.442492;AN=5008;NS=2504;DP=19153;EAS_AF=0.3343;AMR_AF=0.4784;AFR_AF=0.4349;EUR_AF=0.4563;SAS_AF=0.5245;AA=T|||;VT=SNP
18	50367369	rs1006264	G	T	100	PASS	AC=2216;AF=0.442492;AN=5008;NS=2504;DP=19952;EAS_AF=0.3343;AMR_AF=0.4784;AFR_AF=0.4349;EUR_AF=0.4563;SAS_AF=0.5245;AA=G|||;VT=SNP
18	50367412	rs1573411	C	T	100	PASS	AC=2368;AF=0.472843;AN=5008;NS=2504;DP=19514;EAS_AF=0.3333;AMR_AF=0.4899;AFR_AF=0.5446;EUR_AF=0.4563;SAS_AF=0.5245;AA=T|||;VT=SNP
18	50367527	rs9783901	A	G	100	PASS	AC=2238;AF=0.446885;AN=5008;NS=2504;DP=19848;EAS_AF=0.3373;AMR_AF=0.487;AFR_AF=0.4433;EUR_AF=0.4583;SAS_AF=0.5245;AA=G|||;VT=SNP
18	50367700	rs4998815	T	G	100	PASS	AC=2214;AF=0.442093;AN=5008;NS=2504;DP=19050;EAS_AF=0.3343;AMR_AF=0.4784;AFR_AF=0.4327;EUR_AF=0.4563;SAS_AF=0.5256;AA=T|||;VT=SNP
18	50367848	rs1074057	T	C	100	PASS	AC=311;AF=0.0621006;AN=5008;NS=2504;DP=18735;EAS_AF=0.0635;AMR_AF=0.0317;AFR_AF=0.0817;EUR_AF=0.0517;SAS_AF=0.0665;AA=T|||;VT=SNP
18	50368768	rs1573410	A	G	100	PASS	AC=1937;AF=0.386781;AN=5008;NS=2504;DP=18502;EAS_AF=0.3333;AMR_AF=0.4683;AFR_AF=0.233;EUR_AF=0.4543;SAS_AF=0.5225;AA=A|||;VT=SNP
18	50368797	rs1573409	G	A	100	PASS	AC=2215;AF=0.442292;AN=5008;NS=2504;DP=18707;EAS_AF=0.3343;AMR_AF=0.4784;AFR_AF=0.4349;EUR_AF=0.4553;SAS_AF=0.5245;AA=G|||;VT=SNP
18	50368921	rs78142466	G	T	100	PASS	AC=312;AF=0.0623003;AN=5008;NS=2504;DP=20071;EAS_AF=0.0635;AMR_AF=0.0317;AFR_AF=0.0825;EUR_AF=0.0517;SAS_AF=0.0665;AA=G|||;VT=SNP
18	50369520	rs1560521	G	C	100	PASS	AC=4137;AF=0.826078;AN=5008;NS=2504;DP=16829;EAS_AF=0.7609;AMR_AF=0.9539;AFR_AF=0.6505;EUR_AF=0.9553;SAS_AF=0.907;AA=C|||;VT=SNP
18	50370311	rs8098877	C	A	100	PASS	AC=509;AF=0.101637;AN=5008;NS=2504;DP=17416;EAS_AF=0.0724;AMR_AF=0.0677;AFR_AF=0.084;EUR_AF=0.1034;SAS_AF=0.1779;AA=C|||;VT=SNP
18	50370920	rs7239852	G	T	100	PASS	AC=4137;AF=0.826078;AN=5008;NS=2504;DP=20666;EAS_AF=0.7609;AMR_AF=0.9524;AFR_AF=0.652;EUR_AF=0.9533;SAS_AF=0.908;AA=T|||;VT=SNP
18	50371724	rs12966968	A	G	100	PASS	AC=948;AF=0.189297;AN=5008;NS=2504;DP=19601;EAS_AF=0.128;AMR_AF=0.2695;AFR_AF=0.0756;EUR_AF=0.4066;SAS_AF=0.1258;AA=A|||;VT=SNP
18	50371826	rs12967277	C	G	100	PASS	AC=948;AF=0.189297;AN=5008;NS=2504;DP=18464;EAS_AF=0.128;AMR_AF=0.2695;AFR_AF=0.0756;EUR_AF=0.4066;SAS_AF=0.1258;AA=C|||;VT=SNP
18	50372024	rs1431752	G	A	100	PASS	AC=728;AF=0.145367;AN=5008;NS=2504;DP=19402;EAS_AF=0.2887;AMR_AF=0.1571;AFR_AF=0.0091;EUR_AF=0.0716;SAS_AF=0.2495;AA=G|||;VT=SNP
18	50372170	rs34923505	G	A	100	PASS	AC=1072;AF=0.214058;AN=5008;NS=2504;DP=20359;EAS_AF=0.1984;AMR_AF=0.3646;AFR_AF=0.0393;EUR_AF=0.2982;SAS_AF=0.273;AA=G|||;VT=SNP
18	50372475	rs12604264	T	C	100	PASS	AC=851;AF=0.169928;AN=5008;NS=2504;DP=21864;EAS_AF=0.1349;AMR_AF=0.1009;AFR_AF=0.1861;EUR_AF=0.1561;SAS_AF=0.2474;AA=T|||;VT=SNP
18	50372547	rs72920181	T	C	100	PASS	AC=385;AF=0.076877;AN=5008;NS=2504;DP=20375;EAS_AF=0.2391;AMR_AF=0.0173;AFR_AF=0.0015;EUR_AF=0.0447;SAS_AF=0.0869;AA=T|||;VT=SNP
18	50372680	rs9956515	C	G	100	PASS	AC=2369;AF=0.473043;AN=5008;NS=2504;DP=17978;EAS_AF=0.3343;AMR_AF=0.4899;AFR_AF=0.5446;EUR_AF=0.4553;SAS_AF=0.5256;AA=G|||;VT=SNP
18	50372821	rs35938312	G	A	100	PASS	AC=843;AF=0.168331;AN=5008;NS=2504;DP=17153;EAS_AF=0.127;AMR_AF=0.255;AFR_AF=0.0234;EUR_AF=0.4006;SAS_AF=0.1063;AA=G|||;VT=SNP
18	50373124	rs35879011	G	A	100	PASS	AC=1079;AF=0.215455;AN=5008;NS=2504;DP=17698;EAS_AF=0.1984;AMR_AF=0.3646;AFR_AF=0.0393;EUR_AF=0.2992;SAS_AF=0.2791;AA=G|||;VT=SNP
18	50373807	rs8088779	G	T	100	PASS	AC=2370;AF=0.473243;AN=5008;NS=2504;DP=20411;EAS_AF=0.3343;AMR_AF=0.4899;AFR_AF=0.5454;EUR_AF=0.4553;SAS_AF=0.5256;AA=T|||;VT=SNP
18	50374030	rs1030594	T	C	100	PASS	AC=1084;AF=0.216454;AN=5008;NS=2504;DP=20452;EAS_AF=0.1994;AMR_AF=0.3646;AFR_AF=0.0393;EUR_AF=0.2982;SAS_AF=0.2843;AA=T|||;VT=SNP
18	50374155	rs1030593	A	G	100	PASS	AC=1531;AF=0.305711;AN=5008;NS=2504;DP=17725;EAS_AF=0.1994;AMR_AF=0.389;AFR_AF=0.3646;EUR_AF=0.3002;SAS_AF=0.2822;AA=G|||;VT=SNP
18	50374721	rs1030592	T	C	100	PASS	AC=1359;AF=0.271366;AN=5008;NS=2504;DP=13493;EAS_AF=0.1994;AMR_AF=0.3775;AFR_AF=0.2542;EUR_AF=0.2833;SAS_AF=0.2812;AA=T|||;VT=SNP
18	50375592	rs7506794	C	A	100	PASS	AC=759;AF=0.151558;AN=5008;NS=2504;DP=19568;EAS_AF=0.2887;AMR_AF=0.1614;AFR_AF=0.0318;EUR_AF=0.0726;SAS_AF=0.2464;AA=C|||;VT=SNP
18	50376082	rs17387036	C	T	100	PASS	AC=949;AF=0.189497;AN=5008;NS=2504;DP=17980;EAS_AF=0.127;AMR_AF=0.2709;AFR_AF=0.0749;EUR_AF=0.4085;SAS_AF=0.1258;AA=C|||;VT=SNP
18	50376909	rs6508168	C	G	100	PASS	AC=2229;AF=0.445088;AN=5008;NS=2504;DP=18993;EAS_AF=0.3442;AMR_AF=0.4798;AFR_AF=0.4357;EUR_AF=0.4543;SAS_AF=0.5276;AA=C|||;VT=SNP
18	50378192	rs75510319	G	T	100	PASS	AC=315;AF=0.0628994;AN=5008;NS=2504;DP=18417;EAS_AF=0.0635;AMR_AF=0.0317;AFR_AF=0.084;EUR_AF=0.0517;SAS_AF=0.0675;AA=G|||;VT=SNP
18	50378351	rs8095147	G	A	100	PASS	AC=2426;AF=0.484425;AN=5008;NS=2504;DP=17935;EAS_AF=0.3442;AMR_AF=0.5216;AFR_AF=0.5454;EUR_AF=0.4722;SAS_AF=0.5327;AA=A|||;VT=SNP
18	50378807	rs1431749	G	A	100	PASS	AC=728;AF=0.145367;AN=5008;NS=2504;DP=16481;EAS_AF=0.2887;AMR_AF=0.1571;AFR_AF=0.0091;EUR_AF=0.0716;SAS_AF=0.2495;AA=G|||;VT=SNP
18	50379032	rs4384683	G	A	100	PASS	AC=3189;AF=0.636781;AN=5008;NS=2504;DP=15347;EAS_AF=0.6329;AMR_AF=0.683;AFR_AF=0.5772;EUR_AF=0.5457;SAS_AF=0.7822;AA=A|||;VT=SNP
18	50379175	rs55866033	C	A	100	PASS	AC=693;AF=0.138379;AN=5008;NS=2504;DP=16010;EAS_AF=0.2877;AMR_AF=0.1571;AFR_AF=0.0045;EUR_AF=0.0716;SAS_AF=0.2209;AA=C|||;VT=SNP
18	50379832	rs35002729	C	T	100	PASS	AC=1072;AF=0.214058;AN=5008;NS=2504;DP=22295;EAS_AF=0.1994;AMR_AF=0.3631;AFR_AF=0.0401;EUR_AF=0.2962;SAS_AF=0.274;AA=C|||;VT=SNP
18	50380049	rs35063233	G	A	100	PASS	AC=1566;AF=0.3127;AN=5008;NS=2504;DP=20016;EAS_AF=0.2688;AMR_AF=0.4337;AFR_AF=0.1097;EUR_AF=0.4006;SAS_AF=0.456;AA=G|||;VT=SNP
18	50380235	rs16955721	G	A	100	PASS	AC=684;AF=0.136581;AN=5008;NS=2504;DP=21170;EAS_AF=0.1974;AMR_AF=0.2752;AFR_AF=0.0129;EUR_AF=0.1093;SAS_AF=0.1708;AA=G|||;VT=SNP
18	50380791	rs2116382	A	G	100	PASS	AC=2933;AF=0.585663;AN=5008;NS=2504;DP=15894;EAS_AF=0.5734;AMR_AF=0.5173;AFR_AF=0.6717;EUR_AF=0.501;SAS_AF=0.6176;AA=A|||;VT=SNP
18	50380889	rs73456875	C	G	100	PASS	AC=499;AF=0.0996406;AN=5008;NS=2504;DP=14663;EAS_AF=0.0704;AMR_AF=0.0692;AFR_AF=0.0703;EUR_AF=0.1054;SAS_AF=0.1851;AA=C|||;VT=SNP
18	50381206	rs2032256	A	G	100	PASS	AC=4117;AF=0.822085;AN=5008;NS=2504;DP=18250;EAS_AF=0.7718;AMR_AF=0.9524;AFR_AF=0.6271;EUR_AF=0.9543;SAS_AF=0.909;AA=G|||;VT=SNP
18	50381353	rs11659401	G	C	100	PASS	AC=917;AF=0.183107;AN=5008;NS=2504;DP=19070;EAS_AF=0.128;AMR_AF=0.2695;AFR_AF=0.0499;EUR_AF=0.4085;SAS_AF=0.1268;AA=G|||;VT=SNP
18	50381452	rs58604490	G	C	100	PASS	AC=530;AF=0.105831;AN=5008;NS=2504;DP=18945;EAS_AF=0.0704;AMR_AF=0.0706;AFR_AF=0.0938;EUR_AF=0.1044;SAS_AF=0.1851;AA=G|||;VT=SNP
18	50381670	rs6508169	C	A	100	PASS	AC=4101;AF=0.81889;AN=5008;NS=2504;DP=19810;EAS_AF=0.7708;AMR_AF=0.9524;AFR_AF=0.6172;EUR_AF=0.9543;SAS_AF=0.907;AA=A|||;VT=SNP
18	50382025	rs6508170	A	G	100	PASS	AC=4122;AF=0.823083;AN=5008;NS=2504;DP=17532;EAS_AF=0.7718;AMR_AF=0.9539;AFR_AF=0.6309;EUR_AF=0.9543;SAS_AF=0.908;AA=-|||;VT=SNP
18	50382766	rs112349071	C	A	100	PASS	AC=874;AF=0.174521;AN=5008;NS=2504;DP=11546;EAS_AF=0.1349;AMR_AF=0.1023;AFR_AF=0.2012;EUR_AF=0.1571;SAS_AF=0.2485;AA=C|||;VT=SNP
18	50382889	rs117564411	C	T	100	PASS	AC=741;AF=0.147963;AN=5008;NS=2504;DP=11590;EAS_AF=0.2956;AMR_AF=0.1527;AFR_AF=0.0091;EUR_AF=0.0686;SAS_AF=0.2618;AA=C|||;VT=SNP
18	50383144	rs4939707	C	G	100	PASS	AC=2223;AF=0.44389;AN=5008;NS=2504;DP=15538;EAS_AF=0.3423;AMR_AF=0.487;AFR_AF=0.4297;EUR_AF=0.4573;SAS_AF=0.5235;AA=C|||;VT=SNP
18	50383882	rs60842805	T	C	100	PASS	AC=660;AF=0.131789;AN=5008;NS=2504;DP=19035;EAS_AF=0.2232;AMR_AF=0.0375;AFR_AF=0.2133;EUR_AF=0.0487;SAS_AF=0.0798;AA=T|||;VT=SNP
18	50385281	rs72922207	G	T	100	PASS	AC=753;AF=0.150359;AN=5008;NS=2504;DP=18202;EAS_AF=0.2956;AMR_AF=0.1527;AFR_AF=0.0197;EUR_AF=0.0676;SAS_AF=0.2607;AA=G|||;VT=SNP
18	50385514	rs1560520	T	A	100	PASS	AC=946;AF=0.188898;AN=5008;NS=2504;DP=14790;EAS_AF=0.126;AMR_AF=0.2709;AFR_AF=0.0749;EUR_AF=0.4066;SAS_AF=0.1258;AA=T|||;VT=SNP
18	50385517	rs1110616	A	T	100	PASS	AC=1092;AF=0.218051;AN=5008;NS=2504;DP=14908;EAS_AF=0.2093;AMR_AF=0.3703;AFR_AF=0.0408;EUR_AF=0.2962;SAS_AF=0.2781;AA=A|||;VT=SNP
18	50385546	rs73456885	T	C	100	PASS	AC=388;AF=0.077476;AN=5008;NS=2504;DP=16439;EAS_AF=0.0704;AMR_AF=0.0346;AFR_AF=0.0779;EUR_AF=0.0586;SAS_AF=0.1339;AA=T|||;VT=SNP
18	50386214	rs2156286	A	G	100	PASS	AC=947;AF=0.189097;AN=5008;NS=2504;DP=15375;EAS_AF=0.126;AMR_AF=0.2709;AFR_AF=0.0749;EUR_AF=0.4076;SAS_AF=0.1258;AA=A|||;VT=SNP
18	50386335	rs752870	C	T	100	PASS	AC=1115;AF=0.222644;AN=5008;NS=2504;DP=14004;EAS_AF=0.1974;AMR_AF=0.3703;AFR_AF=0.0696;EUR_AF=0.2962;SAS_AF=0.2751;AA=C|||;VT=SNP
18	50388352	rs7227223	C	T	100	PASS	AC=3804;AF=0.759585;AN=5008;NS=2504;DP=15764;EAS_AF=0.7014;AMR_AF=0.9222;AFR_AF=0.5431;EUR_AF=0.8996;SAS_AF=0.8528;AA=T|||;VT=SNP
18	50388655	rs56383134	G	A	100	PASS	AC=1113;AF=0.222244;AN=5008;NS=2504;DP=16303;EAS_AF=0.1964;AMR_AF=0.3732;AFR_AF=0.0696;EUR_AF=0.2952;SAS_AF=0.273;AA=G|||;VT=SNP
18	50389039	rs11561595	G	A	100	PASS	AC=1112;AF=0.222045;AN=5008;NS=2504;DP=14715;EAS_AF=0.1964;AMR_AF=0.3732;AFR_AF=0.0688;EUR_AF=0.2952;SAS_AF=0.273;AA=G|||;VT=SNP
18	50389194	rs7232516	G	A	100	PASS	AC=1183;AF=0.236222;AN=5008;NS=2504;DP=14348;EAS_AF=0.3581;AMR_AF=0.1888;AFR_AF=0.1846;EUR_AF=0.1223;SAS_AF=0.3313;AA=G|||;VT=SNP
18	50389368	rs78371271	A	G	100	PASS	AC=377;AF=0.0752796;AN=5008;NS=2504;DP=13739;EAS_AF=0.0704;AMR_AF=0.0331;AFR_AF=0.0734;EUR_AF=0.0586;SAS_AF=0.1299;AA=A|||;VT=SNP
18	50389911	rs1560518	G	A	100	PASS	AC=4138;AF=0.826278;AN=5008;NS=2504;DP=13785;EAS_AF=0.7738;AMR_AF=0.9524;AFR_AF=0.6346;EUR_AF=0.9513;SAS_AF=0.9213;AA=A|||;VT=SNP
18	50390623	rs77014141	G	T	100	PASS	AC=360;AF=0.071885;AN=5008;NS=2504;DP=15634;EAS_AF=0.0704;AMR_AF=0.0303;AFR_AF=0.0643;EUR_AF=0.0547;SAS_AF=0.1309;AA=G|||;VT=SNP
18	50391091	rs6417119	C	T	100	PASS	AC=559;AF=0.111621;AN=5008;NS=2504;DP=11196;EAS_AF=0.0694;AMR_AF=0.0418;AFR_AF=0.2579;EUR_AF=0.0527;SAS_AF=0.0675;AA=C|||;VT=SNP
18	50391207	rs6508172	T	C	100	PASS	AC=564;AF=0.11262;AN=5008;NS=2504;DP=14650;EAS_AF=0.0694;AMR_AF=0.0418;AFR_AF=0.2617;EUR_AF=0.0527;SAS_AF=0.0675;AA=T|||;VT=SNP
18	50391870	rs11082953	A	T	100	PASS	AC=1565;AF=0.3125;AN=5008;NS=2504;DP=19484;EAS_AF=0.2579;AMR_AF=0.4107;AFR_AF=0.2057;EUR_AF=0.3519;SAS_AF=0.4029;AA=T|||;VT=SNP
18	50392088	rs4552105	G	A	100	PASS	AC=2331;AF=0.465455;AN=5008;NS=2504;DP=18194;EAS_AF=0.3294;AMR_AF=0.4942;AFR_AF=0.5197;EUR_AF=0.4543;SAS_AF=0.5235;AA=A|||;VT=SNP
18	50392137	rs4528675	G	A	100	PASS	AC=1789;AF=0.357228;AN=5008;NS=2504;DP=17882;EAS_AF=0.2698;AMR_AF=0.4813;AFR_AF=0.2345;EUR_AF=0.4195;SAS_AF=0.4611;AA=G|||;VT=SNP
18	50392189	rs113987573	C	T	100	PASS	AC=365;AF=0.0728834;AN=5008;NS=2504;DP=18066;EAS_AF=0.0704;AMR_AF=0.0303;AFR_AF=0.0681;EUR_AF=0.0547;SAS_AF=0.1309;AA=T|||;VT=SNP
18	50392296	rs116859453	C	T	100	PASS	AC=360;AF=0.071885;AN=5008;NS=2504;DP=16976;EAS_AF=0.0704;AMR_AF=0.0303;AFR_AF=0.0643;EUR_AF=0.0547;SAS_AF=0.1309;AA=C|||;VT=SNP
18	50392465	rs11082954	T	C	100	PASS	AC=1486;AF=0.296725;AN=5008;NS=2504;DP=19054;EAS_AF=0.2698;AMR_AF=0.4035;AFR_AF=0.1384;EUR_AF=0.3549;SAS_AF=0.4029;AA=T|||;VT=SNP
18	50392846	rs149606491	T	C	100	PASS	AC=749;AF=0.149561;AN=5008;NS=2504;DP=20476;EAS_AF=0.2986;AMR_AF=0.1527;AFR_AF=0.0098;EUR_AF=0.0706;SAS_AF=0.2638;AA=T|||;VT=SNP
18	50393103	rs149735550	G	T	100	PASS	AC=946;AF=0.188898;AN=5008;NS=2504;DP=19333;EAS_AF=0.127;AMR_AF=0.2723;AFR_AF=0.0734;EUR_AF=0.4056;SAS_AF=0.1268;AA=G|||;VT=SNP
18	50393300	rs11533771	G	A	100	PASS	AC=1117;AF=0.223043;AN=5008;NS=2504;DP=19299;EAS_AF=0.1994;AMR_AF=0.3718;AFR_AF=0.0703;EUR_AF=0.2972;SAS_AF=0.272;AA=G|||;VT=SNP
18	50393405	rs145953286	T	C	100	PASS	AC=759;AF=0.151558;AN=5008;NS=2504;DP=18309;EAS_AF=0.3085;AMR_AF=0.1527;AFR_AF=0.0098;EUR_AF=0.0706;SAS_AF=0.2638;AA=T|||;VT=SNP
18	50393653	rs11665656	G	A	100	PASS	AC=980;AF=0.195687;AN=5008;NS=2504;DP=20028;EAS_AF=0.1319;AMR_AF=0.2738;AFR_AF=0.0893;EUR_AF=0.4085;SAS_AF=0.1309;AA=A|||;VT=SNP
18	50393700	rs9956644	T	C	100	PASS	AC=3817;AF=0.762181;AN=5008;NS=2504;DP=18642;EAS_AF=0.7768;AMR_AF=0.9035;AFR_AF=0.4909;EUR_AF=0.9016;SAS_AF=0.8701;AA=C|||;VT=SNP
18	50394038	rs142311103	G	A	100	PASS	AC=362;AF=0.0722843;AN=5008;NS=2504;DP=16106;EAS_AF=0.0704;AMR_AF=0.0303;AFR_AF=0.0651;EUR_AF=0.0557;SAS_AF=0.1309;AA=A|||;VT=SNP
18	50394405	rs2043187	A	G	100	PASS	AC=2104;AF=0.420128;AN=5008;NS=2504;DP=11012;EAS_AF=0.3383;AMR_AF=0.6657;AFR_AF=0.1505;EUR_AF=0.7227;SAS_AF=0.3834;AA=A|||;VT=SNP
18	50394523	rs4940220	G	A	100	PASS	AC=745;AF=0.148762;AN=5008;NS=2504;DP=12995;EAS_AF=0.2946;AMR_AF=0.1527;AFR_AF=0.0098;EUR_AF=0.0706;SAS_AF=0.2638;AA=G|||;VT=SNP
18	50394728	rs73956081	A	T	100	PASS	AC=541;AF=0.108027;AN=5008;NS=2504;DP=15064;EAS_AF=0.0694;AMR_AF=0.0403;AFR_AF=0.2458;EUR_AF=0.0517;SAS_AF=0.0675;AA=A|||;VT=SNP
18	50395036	rs12455180	C	T	100	PASS	AC=1859;AF=0.371206;AN=5008;NS=2504;DP=20775;EAS_AF=0.495;AMR_AF=0.5245;AFR_AF=0.0779;EUR_AF=0.3678;SAS_AF=0.5348;AA=C|||;VT=SNP
18	50395319	rs34089681	T	C	100	PASS	AC=1513;AF=0.302117;AN=5008;NS=2504;DP=18829;EAS_AF=0.1964;AMR_AF=0.3156;AFR_AF=0.3351;EUR_AF=0.4602;SAS_AF=0.1943;AA=C|||;VT=SNP
18	50396245	rs73456895	G	A	100	PASS	AC=373;AF=0.0744808;AN=5008;NS=2504;DP=17328;EAS_AF=0.0714;AMR_AF=0.0317;AFR_AF=0.0726;EUR_AF=0.0557;SAS_AF=0.1299;AA=g|||;VT=SNP
18	50396533	rs73456896	G	A	100	PASS	AC=372;AF=0.0742812;AN=5008;NS=2504;DP=17134;EAS_AF=0.0704;AMR_AF=0.0317;AFR_AF=0.0726;EUR_AF=0.0557;SAS_AF=0.1299;AA=G|||;VT=SNP
18	50398250	rs55827098	G	T	100	PASS	AC=953;AF=0.190296;AN=5008;NS=2504;DP=19613;EAS_AF=0.1369;AMR_AF=0.2723;AFR_AF=0.0734;EUR_AF=0.4046;SAS_AF=0.1247;AA=G|||;VT=SNP
18	50398507	rs12960147	A	G	100	PASS	AC=1529;AF=0.305312;AN=5008;NS=2504;DP=18906;EAS_AF=0.2103;AMR_AF=0.3156;AFR_AF=0.3359;EUR_AF=0.4602;SAS_AF=0.1953;AA=G|||;VT=SNP
18	50399009	rs12605590	T	C	100	PASS	AC=731;AF=0.145966;AN=5008;NS=2504;DP=17696;EAS_AF=0.2808;AMR_AF=0.1527;AFR_AF=0.0098;EUR_AF=0.0696;SAS_AF=0.2648;AA=T|||;VT=SNP
18	50400160	rs60460659	G	T	100	PASS	AC=744;AF=0.148562;AN=5008;NS=2504;DP=17685;EAS_AF=0.2877;AMR_AF=0.1527;AFR_AF=0.0144;EUR_AF=0.0696;SAS_AF=0.2648;AA=G|||;VT=SNP
18	50400404	rs7244657	G	A	100	PASS	AC=651;AF=0.129992;AN=5008;NS=2504;DP=17714;EAS_AF=0.2202;AMR_AF=0.0389;AFR_AF=0.2103;EUR_AF=0.0477;SAS_AF=0.0777;AA=G|||;VT=SNP
18	50400410	rs11665461	A	T	100	PASS	AC=960;AF=0.191693;AN=5008;NS=2504;DP=17527;EAS_AF=0.1369;AMR_AF=0.2723;AFR_AF=0.0764;EUR_AF=0.4076;SAS_AF=0.1247;AA=T|||;VT=SNP
18	50400446	rs11665486	C	T	100	PASS	AC=972;AF=0.194089;AN=5008;NS=2504;DP=16465;EAS_AF=0.1369;AMR_AF=0.2738;AFR_AF=0.0847;EUR_AF=0.4076;SAS_AF=0.1247;AA=T|||;VT=SNP
18	50400650	rs7244733	C	T	100	PASS	AC=4103;AF=0.819289;AN=5008;NS=2504;DP=14640;EAS_AF=0.7798;AMR_AF=0.9481;AFR_AF=0.6051;EUR_AF=0.9523;SAS_AF=0.9213;AA=T|||;VT=SNP
18	50400880	rs73456901	T	G	100	PASS	AC=373;AF=0.0744808;AN=5008;NS=2504;DP=14763;EAS_AF=0.0625;AMR_AF=0.0317;AFR_AF=0.0779;EUR_AF=0.0577;SAS_AF=0.1299;AA=T|||;VT=SNP
18	50401421	rs9953016	C	T	100	PASS	AC=2993;AF=0.597644;AN=5008;NS=2504;DP=16107;EAS_AF=0.5704;AMR_AF=0.5764;AFR_AF=0.5575;EUR_AF=0.6531;SAS_AF=0.638;AA=T|||;VT=SNP
18	50401490	rs12455796	C	A	100	PASS	AC=1220;AF=0.24361;AN=5008;NS=2504;DP=16758;EAS_AF=0.1915;AMR_AF=0.3775;AFR_AF=0.1543;EUR_AF=0.2952;SAS_AF=0.2699;AA=C|||;VT=SNP
18	50401830	rs12968228	T	C	100	PASS	AC=1177;AF=0.235024;AN=5008;NS=2504;DP=17463;EAS_AF=0.2103;AMR_AF=0.2882;AFR_AF=0.1021;EUR_AF=0.4463;SAS_AF=0.1851;AA=T|||;VT=SNP
18	50402151	rs73458906	C	T	100	PASS	AC=342;AF=0.0682907;AN=5008;NS=2504;DP=17703;EAS_AF=0.0546;AMR_AF=0.0288;AFR_AF=0.0651;EUR_AF=0.0537;SAS_AF=0.1299;AA=C|||;VT=SNP
18	50402375	rs17387778	G	C	100	PASS	AC=1448;AF=0.289137;AN=5008;NS=2504;DP=20429;EAS_AF=0.2103;AMR_AF=0.2997;AFR_AF=0.3018;EUR_AF=0.4453;SAS_AF=0.1851;AA=G|||;VT=SNP
18	50404377	rs1943098	G	T	100	PASS	AC=1429;AF=0.285343;AN=5008;NS=2504;DP=16896;EAS_AF=0.2103;AMR_AF=0.2983;AFR_AF=0.2882;EUR_AF=0.4453;SAS_AF=0.1851;AA=G|||;VT=SNP
18	50404683	rs73458909	A	G	100	PASS	AC=345;AF=0.0688898;AN=5008;NS=2504;DP=20353;EAS_AF=0.0546;AMR_AF=0.0303;AFR_AF=0.0658;EUR_AF=0.0557;SAS_AF=0.1288;AA=A|||;VT=SNP
18	50404757	rs17387869	T	C	100	PASS	AC=1448;AF=0.289137;AN=5008;NS=2504;DP=19354;EAS_AF=0.2103;AMR_AF=0.2997;AFR_AF=0.3011;EUR_AF=0.4453;SAS_AF=0.1861;AA=T|||;VT=SNP
18	50405894	rs113690737	A	G	100	PASS	AC=492;AF=0.0982428;AN=5008;NS=2504;DP=16113;EAS_AF=0.2361;AMR_AF=0.0288;AFR_AF=0.0787;EUR_AF=0.0497;SAS_AF=0.0818;AA=A|||;VT=SNP
18	50406410	rs1943117	C	T	100	PASS	AC=3689;AF=0.736621;AN=5008;NS=2504;DP=16608;EAS_AF=0.7113;AMR_AF=0.8833;AFR_AF=0.5946;EUR_AF=0.8449;SAS_AF=0.7393;AA=c|||;VT=SNP
18	50406630	rs12957223	T	C	100	PASS	AC=1512;AF=0.301917;AN=5008;NS=2504;DP=17675;EAS_AF=0.2212;AMR_AF=0.3314;AFR_AF=0.3041;EUR_AF=0.4642;SAS_AF=0.1943;AA=T|||;VT=SNP
18	50407478	rs1943115	C	T	100	PASS	AC=1312;AF=0.261981;AN=5008;NS=2504;DP=19469;EAS_AF=0.2024;AMR_AF=0.3862;AFR_AF=0.211;EUR_AF=0.2962;SAS_AF=0.2689;AA=C|||;VT=SNP
18	50407588	rs73458919	A	G	100	PASS	AC=452;AF=0.0902556;AN=5008;NS=2504;DP=17456;EAS_AF=0.0506;AMR_AF=0.0375;AFR_AF=0.1445;EUR_AF=0.0567;SAS_AF=0.1299;AA=A|||;VT=SNP
18	50407714	rs9949985	G	T	100	PASS	AC=4305;AF=0.859625;AN=5008;NS=2504;DP=16959;EAS_AF=0.7649;AMR_AF=0.9597;AFR_AF=0.767;EUR_AF=0.9513;SAS_AF=0.9172;AA=T|||;VT=SNP
18	50407942	rs75015333	A	C	100	PASS	AC=784;AF=0.15655;AN=5008;NS=2504;DP=18763;EAS_AF=0.2917;AMR_AF=0.1571;AFR_AF=0.0287;EUR_AF=0.0795;SAS_AF=0.2689;AA=A|||;VT=SNP
18	50408817	rs35287057	G	T	100	PASS	AC=1180;AF=0.235623;AN=5008;NS=2504;DP=17987;EAS_AF=0.2113;AMR_AF=0.2867;AFR_AF=0.1051;EUR_AF=0.4453;SAS_AF=0.1851;AA=G|||;VT=SNP
18	50408846	rs34053365	T	C	100	PASS	AC=1454;AF=0.290335;AN=5008;NS=2504;DP=17931;EAS_AF=0.2113;AMR_AF=0.2997;AFR_AF=0.3048;EUR_AF=0.4463;SAS_AF=0.1851;AA=T|||;VT=SNP
18	50409527	rs56041455	G	A	100	PASS	AC=1305;AF=0.260583;AN=5008;NS=2504;DP=13794;EAS_AF=0.1994;AMR_AF=0.3862;AFR_AF=0.2095;EUR_AF=0.2942;SAS_AF=0.2689;AA=G|||;VT=SNP
18	50409588	rs73458920	G	C	100	PASS	AC=343;AF=0.0684904;AN=5008;NS=2504;DP=13945;EAS_AF=0.0516;AMR_AF=0.0303;AFR_AF=0.0651;EUR_AF=0.0567;SAS_AF=0.1299;AA=g|||;VT=SNP
18	50411416	rs73458927	G	A	100	PASS	AC=340;AF=0.0678914;AN=5008;NS=2504;DP=20030;EAS_AF=0.0516;AMR_AF=0.0288;AFR_AF=0.0651;EUR_AF=0.0547;SAS_AF=0.1299;AA=G|||;VT=SNP
18	50411450	rs12965339	C	A	100	PASS	AC=871;AF=0.173922;AN=5008;NS=2504;DP=19072;EAS_AF=0.1369;AMR_AF=0.2594;AFR_AF=0.0242;EUR_AF=0.4036;SAS_AF=0.1176;AA=C|||;VT=SNP
18	50412158	rs4940221	A	T	100	PASS	AC=1299;AF=0.259385;AN=5008;NS=2504;DP=22574;EAS_AF=0.2004;AMR_AF=0.3862;AFR_AF=0.2035;EUR_AF=0.2942;SAS_AF=0.2699;AA=A|||;VT=SNP
18	50412222	rs4939712	G	A	100	PASS	AC=1306;AF=0.260783;AN=5008;NS=2504;DP=20864;EAS_AF=0.1994;AMR_AF=0.3862;AFR_AF=0.2095;EUR_AF=0.2942;SAS_AF=0.2699;AA=G|||;VT=SNP
18	50412521	rs1594516	C	T	100	PASS	AC=1448;AF=0.289137;AN=5008;NS=2504;DP=20900;EAS_AF=0.2103;AMR_AF=0.2983;AFR_AF=0.3018;EUR_AF=0.4463;SAS_AF=0.1851;AA=C|||;VT=SNP
18	50413369	rs57778217	A	C	100	PASS	AC=355;AF=0.0708866;AN=5008;NS=2504;DP=19545;EAS_AF=0.0516;AMR_AF=0.0317;AFR_AF=0.0726;EUR_AF=0.0567;SAS_AF=0.1309;AA=A|||;VT=SNP
18	50413594	rs1431740	C	G	100	PASS	AC=2101;AF=0.419529;AN=5008;NS=2504;DP=5722;EAS_AF=0.2748;AMR_AF=0.4049;AFR_AF=0.4554;EUR_AF=0.5706;SAS_AF=0.3753;AA=C|||;VT=SNP
18	50413688	rs11660161	T	A	100	PASS	AC=1306;AF=0.260783;AN=5008;NS=2504;DP=18151;EAS_AF=0.2014;AMR_AF=0.3847;AFR_AF=0.2088;EUR_AF=0.2932;SAS_AF=0.271;AA=T|||;VT=SNP
18	50414093	rs9950907	T	G	100	PASS	AC=1446;AF=0.288738;AN=5008;NS=2504;DP=16727;EAS_AF=0.2113;AMR_AF=0.2997;AFR_AF=0.2958;EUR_AF=0.4493;SAS_AF=0.1861;AA=T|||;VT=SNP
18	50415568	rs1346971	G	A	100	PASS	AC=4304;AF=0.859425;AN=5008;NS=2504;DP=15944;EAS_AF=0.7659;AMR_AF=0.9597;AFR_AF=0.7663;EUR_AF=0.9503;SAS_AF=0.9172;AA=A|||;VT=SNP
18	50415810	rs1346970	G	A	100	PASS	AC=4304;AF=0.859425;AN=5008;NS=2504;DP=16880;EAS_AF=0.7659;AMR_AF=0.9597;AFR_AF=0.7663;EUR_AF=0.9503;SAS_AF=0.9172;AA=A|||;VT=SNP
18	50415980	rs16955790	C	T	100	PASS	AC=785;AF=0.156749;AN=5008;NS=2504;DP=17212;EAS_AF=0.2907;AMR_AF=0.1571;AFR_AF=0.0333;EUR_AF=0.0795;SAS_AF=0.2648;AA=C|||;VT=SNP
18	50416025	rs73458935	A	C	100	PASS	AC=344;AF=0.0686901;AN=5008;NS=2504;DP=17797;EAS_AF=0.0526;AMR_AF=0.0303;AFR_AF=0.0643;EUR_AF=0.0567;SAS_AF=0.1309;AA=A|||;VT=SNP
18	50416202	rs17479440	A	G	100	PASS	AC=1443;AF=0.288139;AN=5008;NS=2504;DP=16721;EAS_AF=0.2113;AMR_AF=0.2983;AFR_AF=0.2973;EUR_AF=0.4463;SAS_AF=0.1851;AA=A|||;VT=SNP
18	50416229	rs9304435	T	C	100	PASS	AC=628;AF=0.125399;AN=5008;NS=2504;DP=16258;EAS_AF=0.0536;AMR_AF=0.0778;AFR_AF=0.1793;EUR_AF=0.1054;SAS_AF=0.181;AA=T|||;VT=SNP
18	50416309	rs980246	A	T	100	PASS	AC=4314;AF=0.861422;AN=5008;NS=2504;DP=17379;EAS_AF=0.7758;AMR_AF=0.9597;AFR_AF=0.7663;EUR_AF=0.9503;SAS_AF=0.9172;AA=T|||;VT=SNP
18	50416355	rs9957569	T	C	100	PASS	AC=629;AF=0.125599;AN=5008;NS=2504;DP=17559;EAS_AF=0.0546;AMR_AF=0.0778;AFR_AF=0.1793;EUR_AF=0.1054;SAS_AF=0.181;AA=T|||;VT=SNP
18	50416411	rs10502954	A	C	100	PASS	AC=493;AF=0.0984425;AN=5008;NS=2504;DP=19161;EAS_AF=0.2341;AMR_AF=0.0288;AFR_AF=0.0802;EUR_AF=0.0497;SAS_AF=0.0828;AA=A|||;VT=SNP
18	50417423	rs12454902	G	T	100	PASS	AC=798;AF=0.159345;AN=5008;NS=2504;DP=19337;EAS_AF=0.3026;AMR_AF=0.1571;AFR_AF=0.0333;EUR_AF=0.0795;SAS_AF=0.2658;AA=G|||;VT=SNP
18	50417862	rs66963940	C	T	100	PASS	AC=492;AF=0.0982428;AN=5008;NS=2504;DP=17212;EAS_AF=0.2222;AMR_AF=0.0288;AFR_AF=0.0877;EUR_AF=0.0497;SAS_AF=0.0838;AA=C|||;VT=SNP
18	50418156	rs1431738	C	T	100	PASS	AC=581;AF=0.116014;AN=5008;NS=2504;DP=19884;EAS_AF=0.0526;AMR_AF=0.072;AFR_AF=0.1505;EUR_AF=0.1024;SAS_AF=0.18;AA=C|||;VT=SNP
18	50418443	rs2060119	A	C	100	PASS	AC=1461;AF=0.291733;AN=5008;NS=2504;DP=19953;EAS_AF=0.2113;AMR_AF=0.3012;AFR_AF=0.3071;EUR_AF=0.4483;SAS_AF=0.1861;AA=A|||;VT=SNP
18	50419591	rs73458945	G	A	100	PASS	AC=338;AF=0.067492;AN=5008;NS=2504;DP=14384;EAS_AF=0.0516;AMR_AF=0.0288;AFR_AF=0.0651;EUR_AF=0.0537;SAS_AF=0.1288;AA=G|||;VT=SNP
18	50420580	rs58427074	A	G	100	PASS	AC=1302;AF=0.259984;AN=5008;NS=2504;DP=14880;EAS_AF=0.1994;AMR_AF=0.3847;AFR_AF=0.208;EUR_AF=0.2942;SAS_AF=0.2689;AA=A|||;VT=SNP
18	50420841	rs117601667	A	G	100	PASS	AC=787;AF=0.157149;AN=5008;NS=2504;DP=8910;EAS_AF=0.2907;AMR_AF=0.1585;AFR_AF=0.0333;EUR_AF=0.0795;SAS_AF=0.2658;AA=A|||;VT=SNP
18	50421205	rs1943113	C	T	100	PASS	AC=1301;AF=0.259784;AN=5008;NS=2504;DP=16716;EAS_AF=0.1994;AMR_AF=0.3833;AFR_AF=0.208;EUR_AF=0.2962;SAS_AF=0.2669;AA=C|||;VT=SNP
18	50421745	rs1943112	C	T	100	PASS	AC=4293;AF=0.857228;AN=5008;NS=2504;DP=15045;EAS_AF=0.7649;AMR_AF=0.9597;AFR_AF=0.7579;EUR_AF=0.9503;SAS_AF=0.9182;AA=T|||;VT=SNP
18	50422785	rs1943111	A	C	100	PASS	AC=1465;AF=0.292532;AN=5008;NS=2504;DP=17304;EAS_AF=0.2103;AMR_AF=0.3012;AFR_AF=0.3109;EUR_AF=0.4483;SAS_AF=0.1861;AA=C|||;VT=SNP
18	50422879	rs1943110	T	C	100	PASS	AC=1455;AF=0.290535;AN=5008;NS=2504;DP=18896;EAS_AF=0.2103;AMR_AF=0.3012;AFR_AF=0.3033;EUR_AF=0.4483;SAS_AF=0.1861;AA=T|||;VT=SNP
18	50423119	rs1943109	G	A	100	PASS	AC=1465;AF=0.292532;AN=5008;NS=2504;DP=18281;EAS_AF=0.2103;AMR_AF=0.3012;AFR_AF=0.3109;EUR_AF=0.4483;SAS_AF=0.1861;AA=A|||;VT=SNP
18	50423275	rs7237931	T	C	100	PASS	AC=1454;AF=0.290335;AN=5008;NS=2504;DP=17968;EAS_AF=0.2103;AMR_AF=0.3012;AFR_AF=0.3033;EUR_AF=0.4483;SAS_AF=0.1851;AA=T|||;VT=SNP
18	50423329	rs7237177	G	C	100	PASS	AC=1208;AF=0.241214;AN=5008;NS=2504;DP=18939;EAS_AF=0.3433;AMR_AF=0.1988;AFR_AF=0.1437;EUR_AF=0.1382;SAS_AF=0.4039;AA=G|||;VT=SNP
18	50423397	rs7236792	A	G	100	PASS	AC=1465;AF=0.292532;AN=5008;NS=2504;DP=19864;EAS_AF=0.2103;AMR_AF=0.3012;AFR_AF=0.3109;EUR_AF=0.4483;SAS_AF=0.1861;AA=A|||;VT=SNP
18	50423493	rs67363565	T	C	100	PASS	AC=492;AF=0.0982428;AN=5008;NS=2504;DP=19231;EAS_AF=0.2351;AMR_AF=0.0288;AFR_AF=0.0794;EUR_AF=0.0497;SAS_AF=0.0818;AA=T|||;VT=SNP
18	50423498	rs72922288	G	C	100	PASS	AC=322;AF=0.0642971;AN=5008;NS=2504;DP=19084;EAS_AF=0.2351;AMR_AF=0.0086;AFR_AF=0;EUR_AF=0.0199;SAS_AF=0.0603;AA=G|||;VT=SNP
18	50423641	rs4588078	C	T	100	PASS	AC=1455;AF=0.290535;AN=5008;NS=2504;DP=18332;EAS_AF=0.2103;AMR_AF=0.3012;AFR_AF=0.3033;EUR_AF=0.4483;SAS_AF=0.1861;AA=C|||;VT=SNP
18	50423874	rs4442912	T	A	100	PASS	AC=1467;AF=0.292931;AN=5008;NS=2504;DP=19293;EAS_AF=0.2123;AMR_AF=0.3012;AFR_AF=0.3101;EUR_AF=0.4483;SAS_AF=0.1871;AA=A|||;VT=SNP
18	50424048	rs7242967	T	G	100	PASS	AC=1468;AF=0.293131;AN=5008;NS=2504;DP=18356;EAS_AF=0.2123;AMR_AF=0.3012;AFR_AF=0.3109;EUR_AF=0.4483;SAS_AF=0.1871;AA=G|||;VT=SNP
18	50424057	rs4940222	T	C	100	PASS	AC=2735;AF=0.546126;AN=5008;NS=2504;DP=18147;EAS_AF=0.5675;AMR_AF=0.5303;AFR_AF=0.4516;EUR_AF=0.6044;SAS_AF=0.6033;AA=C|||;VT=SNP
18	50424363	rs7243467	T	C	100	PASS	AC=2674;AF=0.533946;AN=5008;NS=2504;DP=18010;EAS_AF=0.5565;AMR_AF=0.4986;AFR_AF=0.4516;EUR_AF=0.5855;SAS_AF=0.5941;AA=C|||;VT=SNP
18	50424710	rs7244124	T	C	100	PASS	AC=1456;AF=0.290735;AN=5008;NS=2504;DP=17470;EAS_AF=0.2123;AMR_AF=0.2997;AFR_AF=0.3033;EUR_AF=0.4463;SAS_AF=0.1881;AA=T|||;VT=SNP
18	50425022	rs1943108	T	C	100	PASS	AC=788;AF=0.157348;AN=5008;NS=2504;DP=17400;EAS_AF=0.2917;AMR_AF=0.1585;AFR_AF=0.028;EUR_AF=0.0815;SAS_AF=0.271;AA=T|||;VT=SNP
18	50425067	rs9957129	C	T	100	PASS	AC=1457;AF=0.290935;AN=5008;NS=2504;DP=17815;EAS_AF=0.2123;AMR_AF=0.2997;AFR_AF=0.3048;EUR_AF=0.4463;SAS_AF=0.1871;AA=C|||;VT=SNP
18	50425132	rs1943107	A	G	100	PASS	AC=1226;AF=0.244808;AN=5008;NS=2504;DP=16740;EAS_AF=0.3532;AMR_AF=0.2046;AFR_AF=0.1445;EUR_AF=0.1402;SAS_AF=0.4049;AA=A|||;VT=SNP
18	50425413	rs74502735	C	A	100	PASS	AC=1200;AF=0.239617;AN=5008;NS=2504;DP=13132;EAS_AF=0.3433;AMR_AF=0.1988;AFR_AF=0.1362;EUR_AF=0.1402;SAS_AF=0.4039;AA=C|||;VT=SNP
18	50425806	rs8086509	T	C	100	PASS	AC=4304;AF=0.859425;AN=5008;NS=2504;DP=12843;EAS_AF=0.7649;AMR_AF=0.9553;AFR_AF=0.7678;EUR_AF=0.9503;SAS_AF=0.9192;AA=C|||;VT=SNP
18	50425859	rs8085762	G	A	100	PASS	AC=1456;AF=0.290735;AN=5008;NS=2504;DP=13536;EAS_AF=0.2123;AMR_AF=0.2997;AFR_AF=0.3041;EUR_AF=0.4463;SAS_AF=0.1871;AA=G|||;VT=SNP
18	50426478	rs11663768	C	T	100	PASS	AC=1290;AF=0.257588;AN=5008;NS=2504;DP=19188;EAS_AF=0.1964;AMR_AF=0.3775;AFR_AF=0.2065;EUR_AF=0.2952;SAS_AF=0.2658;AA=C|||;VT=SNP
18	50426610	rs7234775	G	A	100	PASS	AC=4303;AF=0.859225;AN=5008;NS=2504;DP=20649;EAS_AF=0.7649;AMR_AF=0.9553;AFR_AF=0.7678;EUR_AF=0.9503;SAS_AF=0.9182;AA=A|||;VT=SNP
18	50426735	rs1943092	C	T	100	PASS	AC=4303;AF=0.859225;AN=5008;NS=2504;DP=17463;EAS_AF=0.7649;AMR_AF=0.9553;AFR_AF=0.7678;EUR_AF=0.9503;SAS_AF=0.9182;AA=T|||;VT=SNP
18	50427224	rs1943093	T	C	100	PASS	AC=1459;AF=0.291334;AN=5008;NS=2504;DP=16670;EAS_AF=0.2113;AMR_AF=0.2997;AFR_AF=0.3071;EUR_AF=0.4463;SAS_AF=0.1871;AA=T|||;VT=SNP
18	50427347	rs7240535	T	C	100	PASS	AC=1458;AF=0.291134;AN=5008;NS=2504;DP=19561;EAS_AF=0.2113;AMR_AF=0.2997;AFR_AF=0.3071;EUR_AF=0.4463;SAS_AF=0.1861;AA=T|||;VT=SNP
18	50427364	rs6508175	G	T	100	PASS	AC=1286;AF=0.256789;AN=5008;NS=2504;DP=20106;EAS_AF=0.1964;AMR_AF=0.3775;AFR_AF=0.2035;EUR_AF=0.2952;SAS_AF=0.2658;AA=G|||;VT=SNP
18	50427717	rs6508176	C	T	100	PASS	AC=2488;AF=0.496805;AN=5008;NS=2504;DP=15653;EAS_AF=0.5407;AMR_AF=0.5764;AFR_AF=0.3404;EUR_AF=0.4354;SAS_AF=0.6697;AA=C|||;VT=SNP
18	50428443	rs756193	C	T	100	PASS	AC=4295;AF=0.857628;AN=5008;NS=2504;DP=17502;EAS_AF=0.7649;AMR_AF=0.9524;AFR_AF=0.764;EUR_AF=0.9503;SAS_AF=0.9172;AA=c|||;VT=SNP
18	50428929	rs9947195	G	A	100	PASS	AC=1370;AF=0.273562;AN=5008;NS=2504;DP=20364;EAS_AF=0.2103;AMR_AF=0.2795;AFR_AF=0.298;EUR_AF=0.4235;SAS_AF=0.1472;AA=A|||;VT=SNP
18	50428937	rs9304436	T	C	100	PASS	AC=1435;AF=0.286542;AN=5008;NS=2504;DP=20356;EAS_AF=0.2113;AMR_AF=0.2968;AFR_AF=0.2912;EUR_AF=0.4463;SAS_AF=0.1861;AA=T|||;VT=SNP
18	50429237	rs10502956	C	T	100	PASS	AC=1445;AF=0.288538;AN=5008;NS=2504;DP=17422;EAS_AF=0.2113;AMR_AF=0.2968;AFR_AF=0.2988;EUR_AF=0.4463;SAS_AF=0.1861;AA=C|||;VT=SNP
18	50429238	rs77673472	A	G	100	PASS	AC=1215;AF=0.242612;AN=5008;NS=2504;DP=17392;EAS_AF=0.3452;AMR_AF=0.2003;AFR_AF=0.1452;EUR_AF=0.1402;SAS_AF=0.4039;AA=A|||;VT=SNP
18	50429920	rs8091553	G	C	100	PASS	AC=1057;AF=0.211062;AN=5008;NS=2504;DP=18162;EAS_AF=0.3413;AMR_AF=0.1758;AFR_AF=0.1422;EUR_AF=0.0855;SAS_AF=0.3241;AA=G|||;VT=SNP
18	50430275	rs2156283	G	A	100	PASS	AC=4143;AF=0.827276;AN=5008;NS=2504;DP=17869;EAS_AF=0.7639;AMR_AF=0.9308;AFR_AF=0.7602;EUR_AF=0.8956;SAS_AF=0.8395;AA=A|||;VT=SNP
18	50430412	rs2156284	C	G	100	PASS	AC=1792;AF=0.357827;AN=5008;NS=2504;DP=17279;EAS_AF=0.2242;AMR_AF=0.3761;AFR_AF=0.4115;EUR_AF=0.5149;SAS_AF=0.2485;AA=G|||;VT=SNP
18	50430673	rs7237293	G	A	100	PASS	AC=1436;AF=0.286741;AN=5008;NS=2504;DP=16933;EAS_AF=0.2113;AMR_AF=0.2968;AFR_AF=0.292;EUR_AF=0.4463;SAS_AF=0.1861;AA=G|||;VT=SNP
18	50430790	rs12963801	G	A	100	PASS	AC=1446;AF=0.288738;AN=5008;NS=2504;DP=16630;EAS_AF=0.2113;AMR_AF=0.2968;AFR_AF=0.2995;EUR_AF=0.4463;SAS_AF=0.1861;AA=G|||;VT=SNP
18	50431902	rs952835	G	A	100	PASS	AC=1448;AF=0.289137;AN=5008;NS=2504;DP=20299;EAS_AF=0.2113;AMR_AF=0.2968;AFR_AF=0.3003;EUR_AF=0.4473;SAS_AF=0.1861;AA=G|||;VT=SNP
18	50432602	rs2229080	C	G	100	PASS	AC=2391;AF=0.477436;AN=5008;NS=2504;DP=15703;EAS_AF=0.5387;AMR_AF=0.4813;AFR_AF=0.3427;EUR_AF=0.4155;SAS_AF=0.6575;AA=C|||;VT=SNP;EX_TARGET
18	50433187	rs17389596	T	C	100	PASS	AC=1450;AF=0.289537;AN=5008;NS=2504;DP=14842;EAS_AF=0.2123;AMR_AF=0.2983;AFR_AF=0.3003;EUR_AF=0.4463;SAS_AF=0.1871;AA=T|||;VT=SNP
18	50433312	rs72481260	C	T	100	PASS	AC=785;AF=0.156749;AN=5008;NS=2504;DP=13975;EAS_AF=0.2917;AMR_AF=0.1571;AFR_AF=0.028;EUR_AF=0.0805;SAS_AF=0.2699;AA=C|||;VT=SNP
18	50433722	rs28645804	T	C	100	PASS	AC=1458;AF=0.291134;AN=5008;NS=2504;DP=15034;EAS_AF=0.2113;AMR_AF=0.2997;AFR_AF=0.3048;EUR_AF=0.4483;SAS_AF=0.1871;AA=t|||;VT=SNP
18	50434079	rs12373205	A	G	100	PASS	AC=1294;AF=0.258387;AN=5008;NS=2504;DP=17119;EAS_AF=0.1974;AMR_AF=0.379;AFR_AF=0.2073;EUR_AF=0.2952;SAS_AF=0.2669;AA=G|||;VT=SNP
18	50434495	rs12373390	T	C	100	PASS	AC=1298;AF=0.259185;AN=5008;NS=2504;DP=18370;EAS_AF=0.1984;AMR_AF=0.3804;AFR_AF=0.208;EUR_AF=0.2962;SAS_AF=0.2669;AA=T|||;VT=SNP
18	50434994	rs3737396	G	A	100	PASS	AC=1365;AF=0.272564;AN=5008;NS=2504;DP=16016;EAS_AF=0.2103;AMR_AF=0.281;AFR_AF=0.292;EUR_AF=0.4254;SAS_AF=0.1472;AA=G|||;VT=SNP
18	50435264	rs2032254	A	G	100	PASS	AC=1443;AF=0.288139;AN=5008;NS=2504;DP=17481;EAS_AF=0.2133;AMR_AF=0.2983;AFR_AF=0.2935;EUR_AF=0.4483;SAS_AF=0.1861;AA=A|||;VT=SNP
18	50435269	rs2032255	C	T	100	PASS	AC=1444;AF=0.288339;AN=5008;NS=2504;DP=17625;EAS_AF=0.2133;AMR_AF=0.2983;AFR_AF=0.2943;EUR_AF=0.4483;SAS_AF=0.1861;AA=C|||;VT=SNP
18	50435924	rs34076636	T	C	100	PASS	AC=1449;AF=0.289337;AN=5008;NS=2504;DP=14792;EAS_AF=0.2113;AMR_AF=0.2983;AFR_AF=0.3011;EUR_AF=0.4463;SAS_AF=0.1861;AA=T|||;VT=SNP
18	50435971	rs12455748	G	C	100	PASS	AC=1293;AF=0.258187;AN=5008;NS=2504;DP=16360;EAS_AF=0.1974;AMR_AF=0.379;AFR_AF=0.2073;EUR_AF=0.2962;SAS_AF=0.2648;AA=G|||;VT=SNP
18	50436661	rs1541287	C	T	100	PASS	AC=2491;AF=0.497404;AN=5008;NS=2504;DP=17429;EAS_AF=0.5407;AMR_AF=0.5764;AFR_AF=0.3419;EUR_AF=0.4364;SAS_AF=0.6697;AA=C|||;VT=SNP
18	50436883	rs8095926	A	C	100	PASS	AC=1449;AF=0.289337;AN=5008;NS=2504;DP=17606;EAS_AF=0.2113;AMR_AF=0.2983;AFR_AF=0.3011;EUR_AF=0.4463;SAS_AF=0.1861;AA=A|||;VT=SNP
18	50437033	rs12971123	C	G	100	PASS	AC=1446;AF=0.288738;AN=5008;NS=2504;DP=15684;EAS_AF=0.2113;AMR_AF=0.2968;AFR_AF=0.2995;EUR_AF=0.4463;SAS_AF=0.1861;AA=G|||;VT=SNP
18	50437535	rs9956594	G	A	100	PASS	AC=1387;AF=0.276957;AN=5008;NS=2504;DP=15094;EAS_AF=0.2103;AMR_AF=0.2824;AFR_AF=0.3079;EUR_AF=0.4254;SAS_AF=0.1472;AA=A|||;VT=SNP
18	50437699	rs9956617	C	T	100	PASS	AC=1463;AF=0.292133;AN=5008;NS=2504;DP=16264;EAS_AF=0.2113;AMR_AF=0.2997;AFR_AF=0.3094;EUR_AF=0.4483;SAS_AF=0.1861;AA=T|||;VT=SNP
18	50437972	rs34975987	G	A	100	PASS	AC=1291;AF=0.257788;AN=5008;NS=2504;DP=17582;EAS_AF=0.1964;AMR_AF=0.379;AFR_AF=0.2065;EUR_AF=0.2952;SAS_AF=0.2658;AA=G|||;VT=SNP
18	50438144	rs17389854	T	C	100	PASS	AC=1461;AF=0.291733;AN=5008;NS=2504;DP=17452;EAS_AF=0.2113;AMR_AF=0.3012;AFR_AF=0.3064;EUR_AF=0.4493;SAS_AF=0.1861;AA=T|||;VT=SNP
18	50438589	rs1943094	C	A	100	PASS	AC=4293;AF=0.857228;AN=5008;NS=2504;DP=17037;EAS_AF=0.7649;AMR_AF=0.9539;AFR_AF=0.7617;EUR_AF=0.9503;SAS_AF=0.9172;AA=A|||;VT=SNP
18	50438655	rs4401134	C	T	100	PASS	AC=1192;AF=0.238019;AN=5008;NS=2504;DP=18384;EAS_AF=0.3442;AMR_AF=0.196;AFR_AF=0.1362;EUR_AF=0.1362;SAS_AF=0.4008;AA=C|||;VT=SNP
18	50438745	rs1943095	A	T	100	PASS	AC=4300;AF=0.858626;AN=5008;NS=2504;DP=16712;EAS_AF=0.7649;AMR_AF=0.9553;AFR_AF=0.7663;EUR_AF=0.9503;SAS_AF=0.9172;AA=T|||;VT=SNP
18	50439132	rs28371046	A	G	100	PASS	AC=1449;AF=0.289337;AN=5008;NS=2504;DP=16774;EAS_AF=0.2113;AMR_AF=0.2997;AFR_AF=0.298;EUR_AF=0.4493;SAS_AF=0.1861;AA=G|||;VT=SNP
18	50439138	rs28607395	G	A	100	PASS	AC=1450;AF=0.289537;AN=5008;NS=2504;DP=16744;EAS_AF=0.2113;AMR_AF=0.2997;AFR_AF=0.2988;EUR_AF=0.4493;SAS_AF=0.1861;AA=G|||;VT=SNP
18	50439630	rs9963041	A	G	100	PASS	AC=1471;AF=0.29373;AN=5008;NS=2504;DP=19712;EAS_AF=0.2113;AMR_AF=0.2997;AFR_AF=0.3147;EUR_AF=0.4493;SAS_AF=0.1861;AA=A|||;VT=SNP
18	50439782	rs9963248	C	A	100	PASS	AC=1471;AF=0.29373;AN=5008;NS=2504;DP=18691;EAS_AF=0.2113;AMR_AF=0.2997;AFR_AF=0.3147;EUR_AF=0.4493;SAS_AF=0.1861;AA=A|||;VT=SNP
18	50439828	rs9963251	A	G	100	PASS	AC=1471;AF=0.29373;AN=5008;NS=2504;DP=17139;EAS_AF=0.2113;AMR_AF=0.2997;AFR_AF=0.3147;EUR_AF=0.4493;SAS_AF=0.1861;AA=A|||;VT=SNP
18	50439866	rs9963261	A	G	100	PASS	AC=1462;AF=0.291933;AN=5008;NS=2504;DP=16739;EAS_AF=0.2113;AMR_AF=0.2997;AFR_AF=0.3071;EUR_AF=0.4493;SAS_AF=0.1871;AA=A|||;VT=SNP
18	50440067	rs12968712	G	A	100	PASS	AC=2495;AF=0.498203;AN=5008;NS=2504;DP=17242;EAS_AF=0.5506;AMR_AF=0.5749;AFR_AF=0.3411;EUR_AF=0.4324;SAS_AF=0.6697;AA=G|||;VT=SNP
18	50440183	rs9955001	T	C	100	PASS	AC=1472;AF=0.29393;AN=5008;NS=2504;DP=16651;EAS_AF=0.2113;AMR_AF=0.3012;AFR_AF=0.3147;EUR_AF=0.4493;SAS_AF=0.1861;AA=T|||;VT=SNP
18	50440366	rs9966005	A	G	100	PASS	AC=1456;AF=0.290735;AN=5008;NS=2504;DP=17717;EAS_AF=0.2113;AMR_AF=0.2954;AFR_AF=0.3139;EUR_AF=0.4414;SAS_AF=0.183;AA=G|||;VT=SNP
18	50440399	rs9966074	A	T	100	PASS	AC=1472;AF=0.29393;AN=5008;NS=2504;DP=17815;EAS_AF=0.2113;AMR_AF=0.3012;AFR_AF=0.3147;EUR_AF=0.4493;SAS_AF=0.1861;AA=A|||;VT=SNP
18	50440942	rs1943096	A	G	100	PASS	AC=1473;AF=0.294129;AN=5008;NS=2504;DP=16613;EAS_AF=0.2113;AMR_AF=0.3012;AFR_AF=0.3147;EUR_AF=0.4503;SAS_AF=0.1861;AA=G|||;VT=SNP
18	50441260	rs28391855	A	G	100	PASS	AC=1472;AF=0.29393;AN=5008;NS=2504;DP=16616;EAS_AF=0.2113;AMR_AF=0.3012;AFR_AF=0.3147;EUR_AF=0.4493;SAS_AF=0.1861;AA=G|||;VT=SNP
18	50441817	rs9964756	T	G	100	PASS	AC=4039;AF=0.80651;AN=5008;NS=2504;DP=18533;EAS_AF=0.7748;AMR_AF=0.9078;AFR_AF=0.6619;EUR_AF=0.9006;SAS_AF=0.8661;AA=G|||;VT=SNP
18	50442066	rs1943097	G	T	100	PASS	AC=1444;AF=0.288339;AN=5008;NS=2504;DP=15433;EAS_AF=0.2113;AMR_AF=0.2983;AFR_AF=0.2965;EUR_AF=0.4473;SAS_AF=0.1861;AA=G|||;VT=SNP
18	50442126	rs34105520	A	G	100	PASS	AC=1292;AF=0.257987;AN=5008;NS=2504;DP=15019;EAS_AF=0.1964;AMR_AF=0.3775;AFR_AF=0.2065;EUR_AF=0.2962;SAS_AF=0.2669;AA=A|||;VT=SNP
18	50442169	rs118098882	A	G	100	PASS	AC=61;AF=0.0121805;AN=5008;NS=2504;DP=13804;EAS_AF=0.002;AMR_AF=0.0159;AFR_AF=0.0008;EUR_AF=0.0338;SAS_AF=0.0133;AA=A|||;VT=SNP
18	50443551	rs9958907	G	A	100	PASS	AC=1434;AF=0.286342;AN=5008;NS=2504;DP=11576;EAS_AF=0.2113;AMR_AF=0.2968;AFR_AF=0.2965;EUR_AF=0.4453;SAS_AF=0.1789;AA=g|||;VT=SNP
18	50443873	rs9959055	C	T	100	PASS	AC=1434;AF=0.286342;AN=5008;NS=2504;DP=18249;EAS_AF=0.2113;AMR_AF=0.2968;AFR_AF=0.2965;EUR_AF=0.4453;SAS_AF=0.1789;AA=C|||;VT=SNP
18	50444281	rs12607356	G	A	100	PASS	AC=1367;AF=0.272963;AN=5008;NS=2504;DP=18541;EAS_AF=0.2103;AMR_AF=0.281;AFR_AF=0.295;EUR_AF=0.4235;SAS_AF=0.1472;AA=G|||;VT=SNP
18	50444667	rs12457812	C	T	100	PASS	AC=2516;AF=0.502396;AN=5008;NS=2504;DP=16119;EAS_AF=0.5407;AMR_AF=0.5807;AFR_AF=0.3548;EUR_AF=0.4364;SAS_AF=0.6748;AA=C|||;VT=SNP
18	50445136	rs12605883	T	A	100	PASS	AC=1434;AF=0.286342;AN=5008;NS=2504;DP=15300;EAS_AF=0.2113;AMR_AF=0.2968;AFR_AF=0.2965;EUR_AF=0.4453;SAS_AF=0.1789;AA=A|||;VT=SNP
18	50445228	rs12605899	T	C	100	PASS	AC=1437;AF=0.286941;AN=5008;NS=2504;DP=16391;EAS_AF=0.2113;AMR_AF=0.2968;AFR_AF=0.2988;EUR_AF=0.4453;SAS_AF=0.1789;AA=T|||;VT=SNP
18	50445452	rs1943120	G	T	100	PASS	AC=1438;AF=0.287141;AN=5008;NS=2504;DP=16558;EAS_AF=0.2123;AMR_AF=0.2983;AFR_AF=0.2965;EUR_AF=0.4473;SAS_AF=0.1789;AA=G|||;VT=SNP
18	50445517	rs1943121	C	T	100	PASS	AC=1448;AF=0.289137;AN=5008;NS=2504;DP=16646;EAS_AF=0.2123;AMR_AF=0.2983;AFR_AF=0.3041;EUR_AF=0.4473;SAS_AF=0.1789;AA=c|||;VT=SNP
18	50446072	rs1943122	T	C	100	PASS	AC=1439;AF=0.28734;AN=5008;NS=2504;DP=16992;EAS_AF=0.2123;AMR_AF=0.2983;AFR_AF=0.2973;EUR_AF=0.4473;SAS_AF=0.1789;AA=T|||;VT=SNP
18	50446257	rs1943123	C	A	100	PASS	AC=4235;AF=0.845647;AN=5008;NS=2504;DP=15449;EAS_AF=0.7649;AMR_AF=0.9481;AFR_AF=0.7209;EUR_AF=0.9503;SAS_AF=0.9172;AA=A|||;VT=SNP
18	50446344	rs1943124	A	G	100	PASS	AC=1438;AF=0.287141;AN=5008;NS=2504;DP=1010;EAS_AF=0.2123;AMR_AF=0.2983;AFR_AF=0.2965;EUR_AF=0.4473;SAS_AF=0.1789;AA=A|||;VT=SNP
18	50446555	rs12454157	A	C	100	PASS	AC=1306;AF=0.260783;AN=5008;NS=2504;DP=14933;EAS_AF=0.1974;AMR_AF=0.3804;AFR_AF=0.208;EUR_AF=0.2972;SAS_AF=0.2751;AA=A|||;VT=SNP
18	50446904	rs7505239	T	A	100	PASS	AC=1439;AF=0.28734;AN=5008;NS=2504;DP=15786;EAS_AF=0.2123;AMR_AF=0.2983;AFR_AF=0.2973;EUR_AF=0.4473;SAS_AF=0.1789;AA=-|||;VT=SNP
18	50447620	rs35951841	T	C	100	PASS	AC=1439;AF=0.28734;AN=5008;NS=2504;DP=16724;EAS_AF=0.2123;AMR_AF=0.2983;AFR_AF=0.2973;EUR_AF=0.4473;SAS_AF=0.1789;AA=T|||;VT=SNP
18	50447696	rs36139175	T	G	100	PASS	AC=1437;AF=0.286941;AN=5008;NS=2504;DP=14592;EAS_AF=0.2103;AMR_AF=0.2983;AFR_AF=0.2973;EUR_AF=0.4473;SAS_AF=0.1789;AA=G|||;VT=SNP
18	50447700	rs36156046	A	C	100	PASS	AC=1437;AF=0.286941;AN=5008;NS=2504;DP=14123;EAS_AF=0.2103;AMR_AF=0.2983;AFR_AF=0.2973;EUR_AF=0.4473;SAS_AF=0.1789;AA=A|||;VT=SNP
18	50448235	rs16955848	C	T	100	PASS	AC=868;AF=0.173323;AN=5008;NS=2504;DP=11462;EAS_AF=0.3006;AMR_AF=0.17;AFR_AF=0.0711;EUR_AF=0.0855;SAS_AF=0.273;AA=C|||;VT=SNP
18	50448362	rs1943125	G	C	100	PASS	AC=1439;AF=0.28734;AN=5008;NS=2504;DP=12290;EAS_AF=0.2123;AMR_AF=0.2983;AFR_AF=0.2973;EUR_AF=0.4473;SAS_AF=0.1789;AA=C|||;VT=SNP
18	50448631	rs8094205	G	C	100	PASS	AC=1438;AF=0.287141;AN=5008;NS=2504;DP=17623;EAS_AF=0.2123;AMR_AF=0.2983;AFR_AF=0.2965;EUR_AF=0.4473;SAS_AF=0.1789;AA=G|||;VT=SNP
18	50448757	rs8093988	A	T	100	PASS	AC=1439;AF=0.28734;AN=5008;NS=2504;DP=17340;EAS_AF=0.2113;AMR_AF=0.2983;AFR_AF=0.2965;EUR_AF=0.4483;SAS_AF=0.18;AA=A|||;VT=SNP
18	50448761	rs12966311	T	C	100	PASS	AC=2165;AF=0.432308;AN=5008;NS=2504;DP=17475;EAS_AF=0.497;AMR_AF=0.549;AFR_AF=0.2761;EUR_AF=0.3807;SAS_AF=0.547;AA=T|||;VT=SNP
18	50448838	rs8094136	A	C	100	PASS	AC=1450;AF=0.289537;AN=5008;NS=2504;DP=19639;EAS_AF=0.2123;AMR_AF=0.2997;AFR_AF=0.3048;EUR_AF=0.4473;SAS_AF=0.1789;AA=C|||;VT=SNP
18	50449010	rs8097919	C	A	100	PASS	AC=1438;AF=0.287141;AN=5008;NS=2504;DP=20103;EAS_AF=0.2123;AMR_AF=0.2983;AFR_AF=0.2965;EUR_AF=0.4473;SAS_AF=0.1789;AA=A|||;VT=SNP
18	50449427	rs6508177	C	T	100	PASS	AC=1448;AF=0.289137;AN=5008;NS=2504;DP=17614;EAS_AF=0.2123;AMR_AF=0.2983;AFR_AF=0.3041;EUR_AF=0.4473;SAS_AF=0.1789;AA=T|||;VT=SNP
18	50449563	rs7243975	A	G	100	PASS	AC=1450;AF=0.289537;AN=5008;NS=2504;DP=18177;EAS_AF=0.2123;AMR_AF=0.2983;AFR_AF=0.3056;EUR_AF=0.4473;SAS_AF=0.1789;AA=A|||;VT=SNP
18	50449823	rs73458972	A	G	100	PASS	AC=361;AF=0.0720847;AN=5008;NS=2504;DP=17865;EAS_AF=0.0516;AMR_AF=0.0303;AFR_AF=0.0809;EUR_AF=0.0537;SAS_AF=0.1299;AA=A|||;VT=SNP
18	50449829	rs67178174	G	A	100	PASS	AC=488;AF=0.0974441;AN=5008;NS=2504;DP=17991;EAS_AF=0.2242;AMR_AF=0.0331;AFR_AF=0.0825;EUR_AF=0.0497;SAS_AF=0.0818;AA=G|||;VT=SNP
18	50449846	rs9944717	T	C	100	PASS	AC=1448;AF=0.289137;AN=5008;NS=2504;DP=18098;EAS_AF=0.2123;AMR_AF=0.2983;AFR_AF=0.3041;EUR_AF=0.4473;SAS_AF=0.1789;AA=T|||;VT=SNP
18	50450240	rs2276204	T	G	100	PASS	AC=1448;AF=0.289137;AN=5008;NS=2504;DP=18411;EAS_AF=0.2123;AMR_AF=0.2983;AFR_AF=0.3041;EUR_AF=0.4473;SAS_AF=0.1789;AA=T|||;VT=SNP;EX_TARGET
18	50450490	rs1943126	T	C	100	PASS	AC=1448;AF=0.289137;AN=5008;NS=2504;DP=16523;EAS_AF=0.2123;AMR_AF=0.2983;AFR_AF=0.3041;EUR_AF=0.4473;SAS_AF=0.1789;AA=C|||;VT=SNP
18	50450617	rs1943127	G	C	100	PASS	AC=1438;AF=0.287141;AN=5008;NS=2504;DP=18002;EAS_AF=0.2123;AMR_AF=0.2983;AFR_AF=0.2965;EUR_AF=0.4473;SAS_AF=0.1789;AA=G|||;VT=SNP
18	50450623	rs1943128	C	T	100	PASS	AC=1448;AF=0.289137;AN=5008;NS=2504;DP=18345;EAS_AF=0.2123;AMR_AF=0.2983;AFR_AF=0.3041;EUR_AF=0.4473;SAS_AF=0.1789;AA=T|||;VT=SNP
18	50451434	rs2298656	C	T	100	PASS	AC=786;AF=0.156949;AN=5008;NS=2504;DP=18494;EAS_AF=0.2907;AMR_AF=0.1599;AFR_AF=0.031;EUR_AF=0.0805;SAS_AF=0.2658;AA=C|||;VT=SNP
18	50451500	rs2298655	A	C	100	PASS	AC=1451;AF=0.289736;AN=5008;NS=2504;DP=19066;EAS_AF=0.2123;AMR_AF=0.2983;AFR_AF=0.3056;EUR_AF=0.4483;SAS_AF=0.1789;AA=C|||;VT=SNP
18	50451821	rs2298654	T	G	100	PASS	AC=1449;AF=0.289337;AN=5008;NS=2504;DP=17248;EAS_AF=0.2123;AMR_AF=0.2983;AFR_AF=0.3048;EUR_AF=0.4473;SAS_AF=0.1789;AA=T|||;VT=SNP
18	50452015	rs2298653	G	A	100	PASS	AC=1449;AF=0.289337;AN=5008;NS=2504;DP=16749;EAS_AF=0.2123;AMR_AF=0.2983;AFR_AF=0.3048;EUR_AF=0.4473;SAS_AF=0.1789;AA=G|||;VT=SNP
18	50452163	rs3819136	T	G	100	PASS	AC=1449;AF=0.289337;AN=5008;NS=2504;DP=16138;EAS_AF=0.2123;AMR_AF=0.2983;AFR_AF=0.3048;EUR_AF=0.4473;SAS_AF=0.1789;AA=G|||;VT=SNP
18	50452338	rs17390820	C	A	100	PASS	AC=1449;AF=0.289337;AN=5008;NS=2504;DP=16327;EAS_AF=0.2123;AMR_AF=0.2983;AFR_AF=0.3048;EUR_AF=0.4473;SAS_AF=0.1789;AA=A|||;VT=SNP
18	50452640	rs12959504	T	G	100	PASS	AC=1440;AF=0.28754;AN=5008;NS=2504;DP=17807;EAS_AF=0.2123;AMR_AF=0.2983;AFR_AF=0.298;EUR_AF=0.4473;SAS_AF=0.1789;AA=T|||;VT=SNP
18	50452996	rs12962528	C	T	100	PASS	AC=1439;AF=0.28734;AN=5008;NS=2504;DP=17610;EAS_AF=0.2123;AMR_AF=0.2983;AFR_AF=0.2973;EUR_AF=0.4473;SAS_AF=0.1789;AA=C|||;VT=SNP
18	50453025	rs12962882	G	C	100	PASS	AC=4296;AF=0.857827;AN=5008;NS=2504;DP=17376;EAS_AF=0.7649;AMR_AF=0.9568;AFR_AF=0.7632;EUR_AF=0.9503;SAS_AF=0.9162;AA=C|||;VT=SNP
18	50453780	rs8092664	C	G	100	PASS	AC=1306;AF=0.260783;AN=5008;NS=2504;DP=16003;EAS_AF=0.1974;AMR_AF=0.379;AFR_AF=0.208;EUR_AF=0.2972;SAS_AF=0.2761;AA=C|||;VT=SNP
18	50454084	rs8096407	A	G	100	PASS	AC=1438;AF=0.287141;AN=5008;NS=2504;DP=20036;EAS_AF=0.2113;AMR_AF=0.2983;AFR_AF=0.2973;EUR_AF=0.4473;SAS_AF=0.1789;AA=A|||;VT=SNP
18	50454139	rs8096650	C	G	100	PASS	AC=1449;AF=0.289337;AN=5008;NS=2504;DP=18563;EAS_AF=0.2123;AMR_AF=0.2983;AFR_AF=0.3048;EUR_AF=0.4473;SAS_AF=0.1789;AA=G|||;VT=SNP
18	50454257	rs8096807	C	T	100	PASS	AC=1438;AF=0.287141;AN=5008;NS=2504;DP=19538;EAS_AF=0.2113;AMR_AF=0.2983;AFR_AF=0.2973;EUR_AF=0.4473;SAS_AF=0.1789;AA=C|||;VT=SNP
18	50454330	rs8096819	A	C	100	PASS	AC=1306;AF=0.260783;AN=5008;NS=2504;DP=21625;EAS_AF=0.1974;AMR_AF=0.379;AFR_AF=0.208;EUR_AF=0.2972;SAS_AF=0.2761;AA=A|||;VT=SNP
18	50454598	rs8097335	C	T	100	PASS	AC=1449;AF=0.289337;AN=5008;NS=2504;DP=19357;EAS_AF=0.2123;AMR_AF=0.2983;AFR_AF=0.3048;EUR_AF=0.4473;SAS_AF=0.1789;AA=t|||;VT=SNP
18	50454613	rs8097596	G	T	100	PASS	AC=4295;AF=0.857628;AN=5008;NS=2504;DP=19599;EAS_AF=0.7649;AMR_AF=0.9568;AFR_AF=0.7625;EUR_AF=0.9503;SAS_AF=0.9162;AA=t|||;VT=SNP
18	50454814	rs8098649	T	A	100	PASS	AC=1438;AF=0.287141;AN=5008;NS=2504;DP=18978;EAS_AF=0.2113;AMR_AF=0.2983;AFR_AF=0.2973;EUR_AF=0.4473;SAS_AF=0.1789;AA=A|||;VT=SNP
18	50455009	rs8084200	C	A	100	PASS	AC=1440;AF=0.28754;AN=5008;NS=2504;DP=21279;EAS_AF=0.2113;AMR_AF=0.2983;AFR_AF=0.2988;EUR_AF=0.4473;SAS_AF=0.1789;AA=C|||;VT=SNP
18	50455557	rs11659774	T	C	100	PASS	AC=1437;AF=0.286941;AN=5008;NS=2504;DP=18007;EAS_AF=0.2103;AMR_AF=0.2983;AFR_AF=0.2973;EUR_AF=0.4473;SAS_AF=0.1789;AA=C|||;VT=SNP
18	50455674	rs11662873	G	A	100	PASS	AC=1438;AF=0.287141;AN=5008;NS=2504;DP=16793;EAS_AF=0.2113;AMR_AF=0.2983;AFR_AF=0.2973;EUR_AF=0.4473;SAS_AF=0.1789;AA=A|||;VT=SNP
18	50456290	rs66529681	A	T	100	PASS	AC=500;AF=0.0998403;AN=5008;NS=2504;DP=15057;EAS_AF=0.2331;AMR_AF=0.0331;AFR_AF=0.0832;EUR_AF=0.0497;SAS_AF=0.0838;AA=A|||;VT=SNP
18	50456344	rs17391253	C	G	100	PASS	AC=1448;AF=0.289137;AN=5008;NS=2504;DP=15205;EAS_AF=0.2113;AMR_AF=0.2983;AFR_AF=0.3048;EUR_AF=0.4473;SAS_AF=0.1789;AA=G|||;VT=SNP
18	50456569	rs9960722	A	T	100	PASS	AC=1438;AF=0.287141;AN=5008;NS=2504;DP=17027;EAS_AF=0.2113;AMR_AF=0.2983;AFR_AF=0.2973;EUR_AF=0.4473;SAS_AF=0.1789;AA=A|||;VT=SNP
18	50456849	rs16955860	T	C	100	PASS	AC=792;AF=0.158147;AN=5008;NS=2504;DP=16248;EAS_AF=0.2937;AMR_AF=0.1614;AFR_AF=0.0325;EUR_AF=0.0805;SAS_AF=0.2658;AA=T|||;VT=SNP
18	50457378	rs9953091	T	G	100	PASS	AC=1446;AF=0.288738;AN=5008;NS=2504;DP=14247;EAS_AF=0.2173;AMR_AF=0.2983;AFR_AF=0.2988;EUR_AF=0.4473;SAS_AF=0.1789;AA=G|||;VT=SNP
18	50457436	rs9953180	T	G	100	PASS	AC=1443;AF=0.288139;AN=5008;NS=2504;DP=14201;EAS_AF=0.2163;AMR_AF=0.2983;AFR_AF=0.2973;EUR_AF=0.4473;SAS_AF=0.1789;AA=T|||;VT=SNP
18	50457453	rs9953186	T	C	100	PASS	AC=1444;AF=0.288339;AN=5008;NS=2504;DP=13918;EAS_AF=0.2163;AMR_AF=0.2983;AFR_AF=0.298;EUR_AF=0.4473;SAS_AF=0.1789;AA=T|||;VT=SNP
18	50457713	rs17391470	A	G	100	PASS	AC=1304;AF=0.260383;AN=5008;NS=2504;DP=13858;EAS_AF=0.1984;AMR_AF=0.379;AFR_AF=0.2073;EUR_AF=0.2962;SAS_AF=0.2751;AA=A|||;VT=SNP
18	50458332	rs3819137	C	T	100	PASS	AC=357;AF=0.0712859;AN=5008;NS=2504;DP=14055;EAS_AF=0.0516;AMR_AF=0.0303;AFR_AF=0.0787;EUR_AF=0.0527;SAS_AF=0.1299;AA=C|||;VT=SNP
18	50458734	rs78324365	G	A	100	PASS	AC=789;AF=0.157548;AN=5008;NS=2504;DP=17770;EAS_AF=0.2937;AMR_AF=0.1599;AFR_AF=0.0318;EUR_AF=0.0805;SAS_AF=0.2648;AA=G|||;VT=SNP
18	50458879	rs9967572	A	C	100	PASS	AC=1443;AF=0.288139;AN=5008;NS=2504;DP=17224;EAS_AF=0.2163;AMR_AF=0.2983;AFR_AF=0.2973;EUR_AF=0.4473;SAS_AF=0.1789;AA=A|||;VT=SNP
18	50458946	rs4564688	C	A	100	PASS	AC=1444;AF=0.288339;AN=5008;NS=2504;DP=16399;EAS_AF=0.2173;AMR_AF=0.2983;AFR_AF=0.2973;EUR_AF=0.4473;SAS_AF=0.1789;AA=C|||;VT=SNP
18	50459029	rs1943129	A	G	100	PASS	AC=1443;AF=0.288139;AN=5008;NS=2504;DP=16220;EAS_AF=0.2163;AMR_AF=0.2983;AFR_AF=0.2973;EUR_AF=0.4473;SAS_AF=0.1789;AA=A|||;VT=SNP
18	50459155	rs1943130	G	C	100	PASS	AC=1442;AF=0.287939;AN=5008;NS=2504;DP=16095;EAS_AF=0.2163;AMR_AF=0.2983;AFR_AF=0.2965;EUR_AF=0.4473;SAS_AF=0.1789;AA=G|||;VT=SNP
18	50459715	rs1943131	T	C	100	PASS	AC=801;AF=0.159944;AN=5008;NS=2504;DP=18463;EAS_AF=0.3036;AMR_AF=0.1599;AFR_AF=0.0318;EUR_AF=0.0805;SAS_AF=0.2669;AA=T|||;VT=SNP
18	50459923	rs73458980	C	A	100	PASS	AC=352;AF=0.0702875;AN=5008;NS=2504;DP=18251;EAS_AF=0.0516;AMR_AF=0.0303;AFR_AF=0.0749;EUR_AF=0.0527;SAS_AF=0.1299;AA=C|||;VT=SNP
18	50460549	rs78556195	C	T	100	PASS	AC=354;AF=0.0706869;AN=5008;NS=2504;DP=19506;EAS_AF=0.0516;AMR_AF=0.0303;AFR_AF=0.0756;EUR_AF=0.0527;SAS_AF=0.1309;AA=C|||;VT=SNP
18	50460551	rs12963047	C	T	100	PASS	AC=1618;AF=0.323083;AN=5008;NS=2504;DP=19497;EAS_AF=0.2272;AMR_AF=0.3415;AFR_AF=0.3699;EUR_AF=0.4712;SAS_AF=0.1933;AA=C|||;VT=SNP
18	50460999	rs28399931	T	C	100	PASS	AC=1444;AF=0.288339;AN=5008;NS=2504;DP=20012;EAS_AF=0.2163;AMR_AF=0.2983;AFR_AF=0.298;EUR_AF=0.4473;SAS_AF=0.1789;AA=T|||;VT=SNP
18	50461432	rs2226773	C	T	100	PASS	AC=1444;AF=0.288339;AN=5008;NS=2504;DP=18480;EAS_AF=0.2163;AMR_AF=0.2983;AFR_AF=0.298;EUR_AF=0.4473;SAS_AF=0.1789;AA=C|||;VT=SNP
18	50461595	rs73458982	T	G	100	PASS	AC=359;AF=0.0716853;AN=5008;NS=2504;DP=15545;EAS_AF=0.0516;AMR_AF=0.0303;AFR_AF=0.0802;EUR_AF=0.0527;SAS_AF=0.1299;AA=T|||;VT=SNP
18	50461960	rs11664259	C	T	100	PASS	AC=874;AF=0.174521;AN=5008;NS=2504;DP=14822;EAS_AF=0.1389;AMR_AF=0.2622;AFR_AF=0.0272;EUR_AF=0.4046;SAS_AF=0.1115;AA=C|||;VT=SNP
18	50461961	rs113427987	G	A	100	PASS	AC=359;AF=0.0716853;AN=5008;NS=2504;DP=14803;EAS_AF=0.0516;AMR_AF=0.0303;AFR_AF=0.0802;EUR_AF=0.0527;SAS_AF=0.1299;AA=g|||;VT=SNP
18	50462470	rs73458984	G	A	100	PASS	AC=359;AF=0.0716853;AN=5008;NS=2504;DP=17587;EAS_AF=0.0506;AMR_AF=0.0317;AFR_AF=0.0802;EUR_AF=0.0527;SAS_AF=0.1299;AA=G|||;VT=SNP
18	50463278	rs12458638	A	G	100	PASS	AC=2296;AF=0.458466;AN=5008;NS=2504;DP=19514;EAS_AF=0.5575;AMR_AF=0.5519;AFR_AF=0.3275;EUR_AF=0.3827;SAS_AF=0.545;AA=A|||;VT=SNP
18	50464597	rs36063562	A	G	100	PASS	AC=1198;AF=0.239217;AN=5008;NS=2504;DP=18327;EAS_AF=0.2103;AMR_AF=0.3674;AFR_AF=0.1634;EUR_AF=0.2664;SAS_AF=0.2526;AA=A|||;VT=SNP
18	50466897	rs1943132	G	A	100	PASS	AC=1174;AF=0.234425;AN=5008;NS=2504;DP=19166;EAS_AF=0.1954;AMR_AF=0.3674;AFR_AF=0.1604;EUR_AF=0.2624;SAS_AF=0.2515;AA=G|||;VT=SNP
18	50467040	rs28403887	T	G	100	PASS	AC=1352;AF=0.269968;AN=5008;NS=2504;DP=20409;EAS_AF=0.3552;AMR_AF=0.2334;AFR_AF=0.1346;EUR_AF=0.2247;SAS_AF=0.4376;AA=T|||;VT=SNP
18	50467298	rs950278	C	G	100	PASS	AC=1514;AF=0.302316;AN=5008;NS=2504;DP=18657;EAS_AF=0.2183;AMR_AF=0.3098;AFR_AF=0.3434;EUR_AF=0.4473;SAS_AF=0.1789;AA=C|||;VT=SNP
18	50467474	rs950279	G	A	100	PASS	AC=1056;AF=0.210863;AN=5008;NS=2504;DP=17709;EAS_AF=0.3502;AMR_AF=0.1844;AFR_AF=0.1074;EUR_AF=0.1392;SAS_AF=0.2996;AA=G|||;VT=SNP
18	50467744	rs7227090	A	G	100	PASS	AC=977;AF=0.195088;AN=5008;NS=2504;DP=15183;EAS_AF=0.3522;AMR_AF=0.183;AFR_AF=0.0469;EUR_AF=0.1392;SAS_AF=0.2996;AA=A|||;VT=SNP
18	50467889	rs4245252	C	A	100	PASS	AC=1180;AF=0.235623;AN=5008;NS=2504;DP=13706;EAS_AF=0.1994;AMR_AF=0.3674;AFR_AF=0.1619;EUR_AF=0.2634;SAS_AF=0.2505;AA=C|||;VT=SNP
18	50468235	rs8087529	C	T	100	PASS	AC=1162;AF=0.232029;AN=5008;NS=2504;DP=14357;EAS_AF=0.2004;AMR_AF=0.3674;AFR_AF=0.1505;EUR_AF=0.2604;SAS_AF=0.2495;AA=C|||;VT=SNP
18	50469930	rs12458530	A	G	100	PASS	AC=1059;AF=0.211462;AN=5008;NS=2504;DP=17493;EAS_AF=0.3512;AMR_AF=0.1873;AFR_AF=0.1067;EUR_AF=0.1392;SAS_AF=0.3006;AA=A|||;VT=SNP
18	50470071	rs12456218	T	A	100	PASS	AC=1060;AF=0.211661;AN=5008;NS=2504;DP=19169;EAS_AF=0.3512;AMR_AF=0.1873;AFR_AF=0.1067;EUR_AF=0.1392;SAS_AF=0.3016;AA=T|||;VT=SNP
18	50470258	rs2156287	C	T	100	PASS	AC=4364;AF=0.871406;AN=5008;NS=2504;DP=14659;EAS_AF=0.7758;AMR_AF=0.9669;AFR_AF=0.7829;EUR_AF=0.9732;SAS_AF=0.9172;AA=T|||;VT=SNP
18	50472375	rs1943135	G	A	100	PASS	AC=1030;AF=0.205671;AN=5008;NS=2504;DP=20146;EAS_AF=0.3373;AMR_AF=0.1844;AFR_AF=0.0976;EUR_AF=0.1392;SAS_AF=0.2996;AA=G|||;VT=SNP
18	50472889	rs6508178	G	T	100	PASS	AC=1228;AF=0.245208;AN=5008;NS=2504;DP=19473;EAS_AF=0.2103;AMR_AF=0.3689;AFR_AF=0.1868;EUR_AF=0.2634;SAS_AF=0.2536;AA=G|||;VT=SNP
18	50473244	rs9958528	G	A	100	PASS	AC=886;AF=0.176917;AN=5008;NS=2504;DP=18636;EAS_AF=0.3036;AMR_AF=0.1801;AFR_AF=0.0182;EUR_AF=0.1392;SAS_AF=0.2975;AA=g|||;VT=SNP
18	50474326	rs1943136	C	T	100	PASS	AC=1214;AF=0.242412;AN=5008;NS=2504;DP=19012;EAS_AF=0.2113;AMR_AF=0.3804;AFR_AF=0.146;EUR_AF=0.2803;SAS_AF=0.2679;AA=C|||;VT=SNP
18	50474355	rs17483199	G	C	100	PASS	AC=1547;AF=0.308906;AN=5008;NS=2504;DP=19331;EAS_AF=0.2163;AMR_AF=0.3199;AFR_AF=0.3306;EUR_AF=0.4682;SAS_AF=0.2035;AA=G|||;VT=SNP
18	50475010	rs7241707	T	C	100	PASS	AC=1781;AF=0.355631;AN=5008;NS=2504;DP=18444;EAS_AF=0.2292;AMR_AF=0.3689;AFR_AF=0.4455;EUR_AF=0.4871;SAS_AF=0.2198;AA=C|||;VT=SNP
18	50475085	rs7241742	T	C	100	PASS	AC=1228;AF=0.245208;AN=5008;NS=2504;DP=20358;EAS_AF=0.2113;AMR_AF=0.3804;AFR_AF=0.1551;EUR_AF=0.2813;SAS_AF=0.2689;AA=T|||;VT=SNP
18	50475109	rs16955906	C	A	100	PASS	AC=1007;AF=0.201078;AN=5008;NS=2504;DP=20896;EAS_AF=0.3393;AMR_AF=0.1744;AFR_AF=0.0983;EUR_AF=0.1233;SAS_AF=0.2965;AA=C|||;VT=SNP
18	50476385	rs9945127	A	G	100	PASS	AC=1020;AF=0.203674;AN=5008;NS=2504;DP=18876;EAS_AF=0.3393;AMR_AF=0.1758;AFR_AF=0.1067;EUR_AF=0.1233;SAS_AF=0.2975;AA=A|||;VT=SNP
18	50476862	rs9957857	T	G	100	PASS	AC=1615;AF=0.322484;AN=5008;NS=2504;DP=16718;EAS_AF=0.2163;AMR_AF=0.3256;AFR_AF=0.3782;EUR_AF=0.4672;SAS_AF=0.2055;AA=T|||;VT=SNP
18	50477790	rs7233480	C	A	100	PASS	AC=1212;AF=0.242013;AN=5008;NS=2504;DP=18615;EAS_AF=0.2123;AMR_AF=0.379;AFR_AF=0.1452;EUR_AF=0.2813;SAS_AF=0.2658;AA=c|||;VT=SNP
18	50478364	rs4147355	G	A	100	PASS	AC=1617;AF=0.322883;AN=5008;NS=2504;DP=17501;EAS_AF=0.2143;AMR_AF=0.3285;AFR_AF=0.385;EUR_AF=0.4612;SAS_AF=0.2045;AA=G|||;VT=SNP
18	50478440	rs4147356	A	T	100	PASS	AC=1476;AF=0.294728;AN=5008;NS=2504;DP=17744;EAS_AF=0.2143;AMR_AF=0.2997;AFR_AF=0.3283;EUR_AF=0.4433;SAS_AF=0.1759;AA=A|||;VT=SNP
18	50480129	rs8085635	C	T	100	PASS	AC=1612;AF=0.321885;AN=5008;NS=2504;DP=20185;EAS_AF=0.2143;AMR_AF=0.33;AFR_AF=0.3797;EUR_AF=0.4612;SAS_AF=0.2055;AA=C|||;VT=SNP
18	50481969	rs1943106	G	T	100	PASS	AC=1201;AF=0.239816;AN=5008;NS=2504;DP=15803;EAS_AF=0.2024;AMR_AF=0.3804;AFR_AF=0.1452;EUR_AF=0.2773;SAS_AF=0.2679;AA=G|||;VT=SNP
18	50482172	rs12454568	C	T	100	PASS	AC=854;AF=0.170527;AN=5008;NS=2504;DP=17034;EAS_AF=0.3155;AMR_AF=0.1686;AFR_AF=0.0061;EUR_AF=0.1223;SAS_AF=0.2945;AA=C|||;VT=SNP
18	50482485	rs9959777	T	G	100	PASS	AC=1480;AF=0.295527;AN=5008;NS=2504;DP=16601;EAS_AF=0.2153;AMR_AF=0.3026;AFR_AF=0.329;EUR_AF=0.4433;SAS_AF=0.1759;AA=T|||;VT=SNP
18	50482570	rs6508179	A	C	100	PASS	AC=1247;AF=0.249002;AN=5008;NS=2504;DP=16670;EAS_AF=0.2113;AMR_AF=0.3876;AFR_AF=0.1672;EUR_AF=0.2813;SAS_AF=0.2669;AA=A|||;VT=SNP
18	50483333	rs67973712	C	G	100	PASS	AC=486;AF=0.0970447;AN=5008;NS=2504;DP=15738;EAS_AF=0.2242;AMR_AF=0.0187;AFR_AF=0.1044;EUR_AF=0.0268;SAS_AF=0.0838;AA=c|||;VT=SNP
18	50484996	rs1893569	G	A	100	PASS	AC=1327;AF=0.264976;AN=5008;NS=2504;DP=17619;EAS_AF=0.3433;AMR_AF=0.2176;AFR_AF=0.149;EUR_AF=0.2097;SAS_AF=0.4315;AA=g|||;VT=SNP
18	50485103	rs9957173	G	A	100	PASS	AC=1602;AF=0.319888;AN=5008;NS=2504;DP=17963;EAS_AF=0.2143;AMR_AF=0.3285;AFR_AF=0.3729;EUR_AF=0.4612;SAS_AF=0.2055;AA=g|||;VT=SNP
18	50485553	rs16955910	T	G	100	PASS	AC=1098;AF=0.219249;AN=5008;NS=2504;DP=19024;EAS_AF=0.3413;AMR_AF=0.1801;AFR_AF=0.1573;EUR_AF=0.1243;SAS_AF=0.3027;AA=g|||;VT=SNP
18	50485895	rs35504520	C	T	100	PASS	AC=1129;AF=0.225439;AN=5008;NS=2504;DP=17259;EAS_AF=0.2103;AMR_AF=0.3775;AFR_AF=0.0847;EUR_AF=0.2813;SAS_AF=0.2658;AA=C|||;VT=SNP
18	50485926	rs12959551	C	T	100	PASS	AC=1085;AF=0.216653;AN=5008;NS=2504;DP=17554;EAS_AF=0.2153;AMR_AF=0.2723;AFR_AF=0.0492;EUR_AF=0.4394;SAS_AF=0.1759;AA=C|||;VT=SNP
18	50487188	rs2000758	A	G	100	PASS	AC=1458;AF=0.291134;AN=5008;NS=2504;DP=17511;EAS_AF=0.2153;AMR_AF=0.2968;AFR_AF=0.3177;EUR_AF=0.4404;SAS_AF=0.1759;AA=A|||;VT=SNP
18	50487202	rs4940227	G	C	100	PASS	AC=1024;AF=0.204473;AN=5008;NS=2504;DP=17242;EAS_AF=0.3403;AMR_AF=0.1729;AFR_AF=0.1074;EUR_AF=0.1233;SAS_AF=0.3016;AA=G|||;VT=SNP
18	50489579	rs56341215	A	G	100	PASS	AC=1452;AF=0.289936;AN=5008;NS=2504;DP=8880;EAS_AF=0.2153;AMR_AF=0.2968;AFR_AF=0.3132;EUR_AF=0.4404;SAS_AF=0.1759;AA=A|||;VT=SNP
18	50489677	rs12957778	A	G	100	PASS	AC=2003;AF=0.39996;AN=5008;NS=2504;DP=9583;EAS_AF=0.5149;AMR_AF=0.5504;AFR_AF=0.1127;EUR_AF=0.4006;SAS_AF=0.5624;AA=G|||;VT=SNP
18	50490837	rs35196449	C	T	100	PASS	AC=1399;AF=0.279353;AN=5008;NS=2504;DP=15925;EAS_AF=0.3413;AMR_AF=0.2176;AFR_AF=0.2012;EUR_AF=0.2127;SAS_AF=0.4335;AA=C|||;VT=SNP
18	50491065	rs75723989	G	T	100	PASS	AC=100;AF=0.0199681;AN=5008;NS=2504;DP=17352;EAS_AF=0.002;AMR_AF=0.0216;AFR_AF=0.0015;EUR_AF=0.0537;SAS_AF=0.0276;AA=G|||;VT=SNP
18	50492071	rs11082959	T	C	100	PASS	AC=1412;AF=0.281949;AN=5008;NS=2504;DP=16841;EAS_AF=0.3433;AMR_AF=0.2176;AFR_AF=0.2095;EUR_AF=0.2127;SAS_AF=0.4335;AA=T|||;VT=SNP
18	50493272	rs8097721	G	A	100	PASS	AC=1016;AF=0.202875;AN=5008;NS=2504;DP=20255;EAS_AF=0.3373;AMR_AF=0.1729;AFR_AF=0.1067;EUR_AF=0.1223;SAS_AF=0.2986;AA=A|||;VT=SNP
18	50493874	rs9966786	G	A	100	PASS	AC=1015;AF=0.202676;AN=5008;NS=2504;DP=17558;EAS_AF=0.3373;AMR_AF=0.1729;AFR_AF=0.1067;EUR_AF=0.1233;SAS_AF=0.2965;AA=G|||;VT=SNP
18	50495028	rs56071382	T	C	100	PASS	AC=657;AF=0.13119;AN=5008;NS=2504;DP=17370;EAS_AF=0.2252;AMR_AF=0.0331;AFR_AF=0.2269;EUR_AF=0.0268;SAS_AF=0.0818;AA=T|||;VT=SNP
18	50495420	rs6508180	T	C	100	PASS	AC=3130;AF=0.625;AN=5008;NS=2504;DP=17393;EAS_AF=0.5645;AMR_AF=0.5821;AFR_AF=0.621;EUR_AF=0.6948;SAS_AF=0.6513;AA=C|||;VT=SNP
18	50496319	rs4940229	G	A	100	PASS	AC=3126;AF=0.624201;AN=5008;NS=2504;DP=15107;EAS_AF=0.5645;AMR_AF=0.5821;AFR_AF=0.618;EUR_AF=0.6948;SAS_AF=0.6513;AA=g|||;VT=SNP
18	50496684	rs4940230	A	C	100	PASS	AC=1099;AF=0.219449;AN=5008;NS=2504;DP=13908;EAS_AF=0.3403;AMR_AF=0.1758;AFR_AF=0.1619;EUR_AF=0.1252;SAS_AF=0.3006;AA=a|||;VT=SNP
18	50497106	rs9955796	C	A	100	PASS	AC=3133;AF=0.625599;AN=5008;NS=2504;DP=16283;EAS_AF=0.5645;AMR_AF=0.5821;AFR_AF=0.6278;EUR_AF=0.6909;SAS_AF=0.6493;AA=A|||;VT=SNP
18	50498354	rs35166096	C	T	100	PASS	AC=820;AF=0.163738;AN=5008;NS=2504;DP=20518;EAS_AF=0.3065;AMR_AF=0.1686;AFR_AF=0.0061;EUR_AF=0.1223;SAS_AF=0.2689;AA=C|||;VT=SNP
18	50498355	rs6508181	A	G	100	PASS	AC=3756;AF=0.75;AN=5008;NS=2504;DP=20428;EAS_AF=0.7847;AMR_AF=0.5836;AFR_AF=0.8699;EUR_AF=0.7028;SAS_AF=0.7188;AA=A|||;VT=SNP
18	50498974	rs9962115	A	G	100	PASS	AC=1097;AF=0.21905;AN=5008;NS=2504;DP=16196;EAS_AF=0.3403;AMR_AF=0.1772;AFR_AF=0.1619;EUR_AF=0.1233;SAS_AF=0.2996;AA=A|||;VT=SNP
18	50499419	rs56888517	A	G	100	PASS	AC=697;AF=0.139177;AN=5008;NS=2504;DP=20433;EAS_AF=0.2252;AMR_AF=0.0375;AFR_AF=0.2542;EUR_AF=0.0278;SAS_AF=0.0818;AA=A|||;VT=SNP
18	50500715	rs4940231	T	C	100	PASS	AC=3869;AF=0.772564;AN=5008;NS=2504;DP=16495;EAS_AF=0.7887;AMR_AF=0.6196;AFR_AF=0.9107;EUR_AF=0.7187;SAS_AF=0.7331;AA=C|||;VT=SNP
18	50500887	rs4940232	A	C	100	PASS	AC=3869;AF=0.772564;AN=5008;NS=2504;DP=18031;EAS_AF=0.7887;AMR_AF=0.6196;AFR_AF=0.9107;EUR_AF=0.7187;SAS_AF=0.7331;AA=C|||;VT=SNP
18	50501041	rs4939714	G	A	100	PASS	AC=3867;AF=0.772165;AN=5008;NS=2504;DP=17144;EAS_AF=0.7877;AMR_AF=0.6196;AFR_AF=0.9107;EUR_AF=0.7187;SAS_AF=0.7321;AA=A|||;VT=SNP
18	50502248	rs8098489	G	A	100	PASS	AC=3853;AF=0.769369;AN=5008;NS=2504;DP=18871;EAS_AF=0.7877;AMR_AF=0.6196;AFR_AF=0.9002;EUR_AF=0.7187;SAS_AF=0.7321;AA=A|||;VT=SNP
18	50503853	rs8086856	C	T	100	PASS	AC=650;AF=0.129792;AN=5008;NS=2504;DP=18317;EAS_AF=0.2252;AMR_AF=0.0331;AFR_AF=0.2216;EUR_AF=0.0268;SAS_AF=0.0818;AA=C|||;VT=SNP
18	50504010	rs7235054	C	T	100	PASS	AC=1590;AF=0.317492;AN=5008;NS=2504;DP=15824;EAS_AF=0.2143;AMR_AF=0.3242;AFR_AF=0.3684;EUR_AF=0.4583;SAS_AF=0.2055;AA=C|||;VT=SNP
18	50504110	rs55704566	C	T	100	PASS	AC=1022;AF=0.204073;AN=5008;NS=2504;DP=13820;EAS_AF=0.3413;AMR_AF=0.1744;AFR_AF=0.1051;EUR_AF=0.1233;SAS_AF=0.3006;AA=C|||;VT=SNP
18	50504295	rs72928160	C	T	100	PASS	AC=333;AF=0.0664936;AN=5008;NS=2504;DP=18028;EAS_AF=0.2252;AMR_AF=0.0072;AFR_AF=0.0061;EUR_AF=0.0249;SAS_AF=0.0695;AA=C|||;VT=SNP
18	50504666	rs9962094	G	C	100	PASS	AC=1591;AF=0.317692;AN=5008;NS=2504;DP=18715;EAS_AF=0.2143;AMR_AF=0.3256;AFR_AF=0.3684;EUR_AF=0.4583;SAS_AF=0.2055;AA=G|||;VT=SNP
18	50505000	rs74404374	A	G	100	PASS	AC=856;AF=0.170927;AN=5008;NS=2504;DP=19096;EAS_AF=0.3105;AMR_AF=0.17;AFR_AF=0.0068;EUR_AF=0.1223;SAS_AF=0.2996;AA=A|||;VT=SNP
18	50505369	rs76285833	A	G	100	PASS	AC=878;AF=0.175319;AN=5008;NS=2504;DP=19637;EAS_AF=0.3105;AMR_AF=0.1715;AFR_AF=0.0227;EUR_AF=0.1233;SAS_AF=0.2986;AA=A|||;VT=SNP
18	50505640	rs9965121	A	G	100	PASS	AC=1423;AF=0.284145;AN=5008;NS=2504;DP=20260;EAS_AF=0.3452;AMR_AF=0.2176;AFR_AF=0.2126;EUR_AF=0.2167;SAS_AF=0.4346;AA=A|||;VT=SNP
18	50505739	rs67330260	A	G	100	PASS	AC=652;AF=0.130192;AN=5008;NS=2504;DP=19892;EAS_AF=0.2252;AMR_AF=0.0331;AFR_AF=0.2231;EUR_AF=0.0268;SAS_AF=0.0818;AA=A|||;VT=SNP
18	50506318	rs28469582	T	C	100	PASS	AC=1721;AF=0.34365;AN=5008;NS=2504;DP=19811;EAS_AF=0.2202;AMR_AF=0.3617;AFR_AF=0.413;EUR_AF=0.4781;SAS_AF=0.226;AA=C|||;VT=SNP
18	50506591	rs66804102	C	A	100	PASS	AC=477;AF=0.0952476;AN=5008;NS=2504;DP=18197;EAS_AF=0.2252;AMR_AF=0.0187;AFR_AF=0.0976;EUR_AF=0.0268;SAS_AF=0.0828;AA=C|||;VT=SNP
18	50506608	rs67300728	A	G	100	PASS	AC=478;AF=0.0954473;AN=5008;NS=2504;DP=18133;EAS_AF=0.2242;AMR_AF=0.0187;AFR_AF=0.0998;EUR_AF=0.0268;SAS_AF=0.0818;AA=A|||;VT=SNP
18	50507006	rs11663596	T	C	100	PASS	AC=855;AF=0.170727;AN=5008;NS=2504;DP=12365;EAS_AF=0.1468;AMR_AF=0.245;AFR_AF=0.028;EUR_AF=0.3887;SAS_AF=0.1115;AA=T|||;VT=SNP
18	50507187	rs67539636	A	C	100	PASS	AC=517;AF=0.103235;AN=5008;NS=2504;DP=11732;EAS_AF=0.2242;AMR_AF=0.0231;AFR_AF=0.1271;EUR_AF=0.0278;SAS_AF=0.0808;AA=A|||;VT=SNP
18	50508687	rs67913578	A	G	100	PASS	AC=457;AF=0.091254;AN=5008;NS=2504;DP=18942;EAS_AF=0.2242;AMR_AF=0.0187;AFR_AF=0.0847;EUR_AF=0.0268;SAS_AF=0.0808;AA=A|||;VT=SNP
18	50508864	rs67582914	C	T	100	PASS	AC=456;AF=0.0910543;AN=5008;NS=2504;DP=20664;EAS_AF=0.2242;AMR_AF=0.0187;AFR_AF=0.084;EUR_AF=0.0268;SAS_AF=0.0808;AA=C|||;VT=SNP
18	50508910	rs67165651	G	A	100	PASS	AC=457;AF=0.091254;AN=5008;NS=2504;DP=19890;EAS_AF=0.2242;AMR_AF=0.0187;AFR_AF=0.0847;EUR_AF=0.0268;SAS_AF=0.0808;AA=G|||;VT=SNP
18	50509363	rs76886930	G	A	100	PASS	AC=861;AF=0.171925;AN=5008;NS=2504;DP=21081;EAS_AF=0.3105;AMR_AF=0.17;AFR_AF=0.0136;EUR_AF=0.1223;SAS_AF=0.2955;AA=G|||;VT=SNP
18	50509480	rs6508182	C	T	100	PASS	AC=3785;AF=0.755791;AN=5008;NS=2504;DP=19040;EAS_AF=0.7907;AMR_AF=0.6167;AFR_AF=0.8442;EUR_AF=0.7227;SAS_AF=0.7331;AA=T|||;VT=SNP
18	50510230	rs72928193	T	C	100	PASS	AC=514;AF=0.102636;AN=5008;NS=2504;DP=16474;EAS_AF=0.2242;AMR_AF=0.0231;AFR_AF=0.1233;EUR_AF=0.0278;SAS_AF=0.0828;AA=T|||;VT=SNP
18	50510797	rs9958458	A	G	100	PASS	AC=3798;AF=0.758387;AN=5008;NS=2504;DP=13781;EAS_AF=0.7907;AMR_AF=0.6167;AFR_AF=0.851;EUR_AF=0.7256;SAS_AF=0.7342;AA=G|||;VT=SNP
18	50511324	rs67230963	A	C	100	PASS	AC=479;AF=0.095647;AN=5008;NS=2504;DP=16995;EAS_AF=0.2242;AMR_AF=0.0187;AFR_AF=0.0998;EUR_AF=0.0268;SAS_AF=0.0828;AA=A|||;VT=SNP
18	50511466	rs9962633	T	A	100	PASS	AC=3786;AF=0.75599;AN=5008;NS=2504;DP=16601;EAS_AF=0.7907;AMR_AF=0.6167;AFR_AF=0.8419;EUR_AF=0.7266;SAS_AF=0.7331;AA=A|||;VT=SNP
18	50512991	rs59456053	G	A	100	PASS	AC=488;AF=0.0974441;AN=5008;NS=2504;DP=15749;EAS_AF=0.2242;AMR_AF=0.0202;AFR_AF=0.1067;EUR_AF=0.0268;SAS_AF=0.0818;AA=G|||;VT=SNP
18	50513472	rs80100009	G	A	100	PASS	AC=873;AF=0.174321;AN=5008;NS=2504;DP=17601;EAS_AF=0.3105;AMR_AF=0.17;AFR_AF=0.0219;EUR_AF=0.1223;SAS_AF=0.2965;AA=G|||;VT=SNP
18	50514384	rs8088528	A	G	100	PASS	AC=2190;AF=0.4373;AN=5008;NS=2504;DP=17046;EAS_AF=0.3462;AMR_AF=0.4597;AFR_AF=0.357;EUR_AF=0.5765;SAS_AF=0.4806;AA=A|||;VT=SNP
18	50515664	rs111244708	G	A	100	PASS	AC=487;AF=0.0972444;AN=5008;NS=2504;DP=13491;EAS_AF=0.2242;AMR_AF=0.0187;AFR_AF=0.0998;EUR_AF=0.0268;SAS_AF=0.091;AA=G|||;VT=SNP
18	50515871	rs67211888	C	T	100	PASS	AC=488;AF=0.0974441;AN=5008;NS=2504;DP=13908;EAS_AF=0.2242;AMR_AF=0.0187;AFR_AF=0.1006;EUR_AF=0.0268;SAS_AF=0.091;AA=C|||;VT=SNP
18	50516313	rs68109263	A	G	100	PASS	AC=588;AF=0.117412;AN=5008;NS=2504;DP=18057;EAS_AF=0.2302;AMR_AF=0.0504;AFR_AF=0.1316;EUR_AF=0.0467;SAS_AF=0.1022;AA=A|||;VT=SNP
18	50516517	rs76398773	C	T	100	PASS	AC=823;AF=0.164337;AN=5008;NS=2504;DP=20460;EAS_AF=0.3075;AMR_AF=0.1686;AFR_AF=0.0053;EUR_AF=0.1223;SAS_AF=0.272;AA=C|||;VT=SNP
18	50516636	rs112903063	C	T	100	PASS	AC=962;AF=0.192093;AN=5008;NS=2504;DP=16734;EAS_AF=0.3085;AMR_AF=0.1729;AFR_AF=0.0855;EUR_AF=0.1233;SAS_AF=0.3006;AA=c|||;VT=SNP
18	50516770	rs9956051	T	C	100	PASS	AC=3769;AF=0.752596;AN=5008;NS=2504;DP=14810;EAS_AF=0.7917;AMR_AF=0.6124;AFR_AF=0.8351;EUR_AF=0.7187;SAS_AF=0.7352;AA=C|||;VT=SNP
18	50517595	rs28399882	A	G	100	PASS	AC=1019;AF=0.203474;AN=5008;NS=2504;DP=18857;EAS_AF=0.2163;AMR_AF=0.1153;AFR_AF=0.3359;EUR_AF=0.1252;SAS_AF=0.1544;AA=A|||;VT=SNP
18	50517776	rs7504990	T	C	100	PASS	AC=3623;AF=0.723442;AN=5008;NS=2504;DP=19380;EAS_AF=0.7599;AMR_AF=0.6095;AFR_AF=0.7519;EUR_AF=0.7177;SAS_AF=0.7342;AA=C|||;VT=SNP
18	50518505	rs8091077	A	G	100	PASS	AC=1011;AF=0.201877;AN=5008;NS=2504;DP=19535;EAS_AF=0.2163;AMR_AF=0.111;AFR_AF=0.3321;EUR_AF=0.1252;SAS_AF=0.1544;AA=A|||;VT=SNP
18	50518567	rs58735160	G	A	100	PASS	AC=486;AF=0.0970447;AN=5008;NS=2504;DP=19377;EAS_AF=0.2242;AMR_AF=0.0187;AFR_AF=0.0991;EUR_AF=0.0268;SAS_AF=0.091;AA=g|||;VT=SNP
18	50518597	rs35973632	C	G	100	PASS	AC=693;AF=0.138379;AN=5008;NS=2504;DP=19839;EAS_AF=0.2163;AMR_AF=0.062;AFR_AF=0.1634;EUR_AF=0.0954;SAS_AF=0.1227;AA=C|||;VT=SNP
18	50519274	rs714	A	G	100	PASS	AC=3800;AF=0.758786;AN=5008;NS=2504;DP=17224;EAS_AF=0.7986;AMR_AF=0.6153;AFR_AF=0.8487;EUR_AF=0.7237;SAS_AF=0.7342;AA=G|||;VT=SNP
18	50519527	rs7506663	T	C	100	PASS	AC=3617;AF=0.722244;AN=5008;NS=2504;DP=17043;EAS_AF=0.7679;AMR_AF=0.6095;AFR_AF=0.7398;EUR_AF=0.7217;SAS_AF=0.7321;AA=C|||;VT=SNP
18	50519769	rs67365230	T	C	100	PASS	AC=817;AF=0.163139;AN=5008;NS=2504;DP=18579;EAS_AF=0.2163;AMR_AF=0.0663;AFR_AF=0.2685;EUR_AF=0.0775;SAS_AF=0.1227;AA=T|||;VT=SNP
18	50519793	rs77366429	T	C	100	PASS	AC=475;AF=0.0948482;AN=5008;NS=2504;DP=18958;EAS_AF=0.2163;AMR_AF=0.0418;AFR_AF=0.0242;EUR_AF=0.0755;SAS_AF=0.1227;AA=T|||;VT=SNP
18	50519877	rs72930014	C	G	100	PASS	AC=535;AF=0.106829;AN=5008;NS=2504;DP=18452;EAS_AF=0.2222;AMR_AF=0.0216;AFR_AF=0.1362;EUR_AF=0.0268;SAS_AF=0.091;AA=C|||;VT=SNP
18	50520008	rs9956172	C	T	100	PASS	AC=884;AF=0.176518;AN=5008;NS=2504;DP=17555;EAS_AF=0.3165;AMR_AF=0.17;AFR_AF=0.0234;EUR_AF=0.1233;SAS_AF=0.2986;AA=C|||;VT=SNP
18	50520087	rs35955517	T	C	100	PASS	AC=988;AF=0.197284;AN=5008;NS=2504;DP=18487;EAS_AF=0.2163;AMR_AF=0.1095;AFR_AF=0.3306;EUR_AF=0.1054;SAS_AF=0.1544;AA=T|||;VT=SNP
18	50520733	rs9957080	G	T	100	PASS	AC=3611;AF=0.721046;AN=5008;NS=2504;DP=14625;EAS_AF=0.7599;AMR_AF=0.6095;AFR_AF=0.7458;EUR_AF=0.7157;SAS_AF=0.7321;AA=T|||;VT=SNP
18	50521436	rs9807752	A	T	100	PASS	AC=2012;AF=0.401757;AN=5008;NS=2504;DP=19130;EAS_AF=0.3125;AMR_AF=0.4452;AFR_AF=0.2655;EUR_AF=0.5696;SAS_AF=0.4744;AA=A|||;VT=SNP
18	50521498	rs56019588	A	C	100	PASS	AC=542;AF=0.108227;AN=5008;NS=2504;DP=17855;EAS_AF=0.2242;AMR_AF=0.0216;AFR_AF=0.1399;EUR_AF=0.0268;SAS_AF=0.091;AA=A|||;VT=SNP
18	50521566	rs9304437	T	G	100	PASS	AC=3607;AF=0.720248;AN=5008;NS=2504;DP=17339;EAS_AF=0.7609;AMR_AF=0.6095;AFR_AF=0.7375;EUR_AF=0.7217;SAS_AF=0.7321;AA=G|||;VT=SNP
18	50522287	rs6508183	C	T	100	PASS	AC=3600;AF=0.71885;AN=5008;NS=2504;DP=16347;EAS_AF=0.7599;AMR_AF=0.6095;AFR_AF=0.7368;EUR_AF=0.7167;SAS_AF=0.7321;AA=C|||;VT=SNP
18	50522423	rs66939940	T	G	100	PASS	AC=993;AF=0.198283;AN=5008;NS=2504;DP=14817;EAS_AF=0.2163;AMR_AF=0.1138;AFR_AF=0.3306;EUR_AF=0.1054;SAS_AF=0.1564;AA=T|||;VT=SNP
18	50522742	rs36102648	G	A	100	PASS	AC=811;AF=0.161941;AN=5008;NS=2504;DP=12370;EAS_AF=0.2163;AMR_AF=0.0677;AFR_AF=0.2632;EUR_AF=0.0775;SAS_AF=0.1227;AA=G|||;VT=SNP
18	50523335	rs4939717	A	G	100	PASS	AC=854;AF=0.170527;AN=5008;NS=2504;DP=18523;EAS_AF=0.3095;AMR_AF=0.17;AFR_AF=0.0061;EUR_AF=0.1223;SAS_AF=0.2996;AA=A|||;VT=SNP
18	50523621	rs59095967	T	C	100	PASS	AC=602;AF=0.120208;AN=5008;NS=2504;DP=16315;EAS_AF=0.2302;AMR_AF=0.0533;AFR_AF=0.1415;EUR_AF=0.0467;SAS_AF=0.1012;AA=T|||;VT=SNP
18	50523841	rs7234521	A	G	100	PASS	AC=3632;AF=0.72524;AN=5008;NS=2504;DP=18362;EAS_AF=0.7688;AMR_AF=0.611;AFR_AF=0.7496;EUR_AF=0.7217;SAS_AF=0.7321;AA=G|||;VT=SNP
18	50523959	rs7238466	A	G	100	PASS	AC=3795;AF=0.757788;AN=5008;NS=2504;DP=16730;EAS_AF=0.7927;AMR_AF=0.6167;AFR_AF=0.8495;EUR_AF=0.7227;SAS_AF=0.7342;AA=G|||;VT=SNP
18	50524139	rs28569227	G	A	100	PASS	AC=506;AF=0.101038;AN=5008;NS=2504;DP=18339;EAS_AF=0.2242;AMR_AF=0.0216;AFR_AF=0.1135;EUR_AF=0.0268;SAS_AF=0.09;AA=G|||;VT=SNP
18	50524229	rs28575839	C	T	100	PASS	AC=548;AF=0.109425;AN=5008;NS=2504;DP=15143;EAS_AF=0.2242;AMR_AF=0.0216;AFR_AF=0.1415;EUR_AF=0.0268;SAS_AF=0.0951;AA=C|||;VT=SNP
18	50524297	rs73956755	T	C	100	PASS	AC=254;AF=0.0507188;AN=5008;NS=2504;DP=15352;EAS_AF=0.0308;AMR_AF=0.0389;AFR_AF=0.1021;EUR_AF=0.0278;SAS_AF=0.0337;AA=t|||;VT=SNP
18	50524661	rs4128955	T	A	100	PASS	AC=1068;AF=0.213259;AN=5008;NS=2504;DP=16741;EAS_AF=0.2232;AMR_AF=0.1441;AFR_AF=0.329;EUR_AF=0.1451;SAS_AF=0.1656;AA=T|||;VT=SNP
18	50525557	rs7507060	C	T	100	PASS	AC=3592;AF=0.717252;AN=5008;NS=2504;DP=17735;EAS_AF=0.75;AMR_AF=0.6095;AFR_AF=0.7375;EUR_AF=0.7177;SAS_AF=0.7321;AA=T|||;VT=SNP
18	50525840	rs11082960	G	T	100	PASS	AC=3592;AF=0.717252;AN=5008;NS=2504;DP=17089;EAS_AF=0.75;AMR_AF=0.6095;AFR_AF=0.7375;EUR_AF=0.7177;SAS_AF=0.7321;AA=C|||;VT=SNP
18	50526038	rs11082961	G	A	100	PASS	AC=855;AF=0.170727;AN=5008;NS=2504;DP=18153;EAS_AF=0.2976;AMR_AF=0.17;AFR_AF=0.0136;EUR_AF=0.1233;SAS_AF=0.3016;AA=A|||;VT=SNP
18	50526501	rs10775503	C	T	100	PASS	AC=1988;AF=0.396965;AN=5008;NS=2504;DP=19268;EAS_AF=0.3016;AMR_AF=0.4452;AFR_AF=0.2625;EUR_AF=0.5646;SAS_AF=0.4703;AA=C|||;VT=SNP
18	50527213	rs7237308	T	C	100	PASS	AC=3037;AF=0.60643;AN=5008;NS=2504;DP=17635;EAS_AF=0.5268;AMR_AF=0.5893;AFR_AF=0.5885;EUR_AF=0.6918;SAS_AF=0.637;AA=C|||;VT=SNP
18	50527261	rs7236076	A	G	100	PASS	AC=3041;AF=0.607228;AN=5008;NS=2504;DP=18910;EAS_AF=0.5268;AMR_AF=0.5893;AFR_AF=0.593;EUR_AF=0.6899;SAS_AF=0.637;AA=A|||;VT=SNP
18	50527622	rs9962352	A	G	100	PASS	AC=517;AF=0.103235;AN=5008;NS=2504;DP=18597;EAS_AF=0.2222;AMR_AF=0.0216;AFR_AF=0.1165;EUR_AF=0.0268;SAS_AF=0.0992;AA=A|||;VT=SNP
18	50528882	rs7242428	A	G	100	PASS	AC=1000;AF=0.199681;AN=5008;NS=2504;DP=13406;EAS_AF=0.2173;AMR_AF=0.1153;AFR_AF=0.32;EUR_AF=0.1252;SAS_AF=0.1554;AA=A|||;VT=SNP
18	50529125	rs7228076	G	A	100	PASS	AC=993;AF=0.198283;AN=5008;NS=2504;DP=16668;EAS_AF=0.2173;AMR_AF=0.1153;AFR_AF=0.3154;EUR_AF=0.1252;SAS_AF=0.1544;AA=A|||;VT=SNP
18	50529171	rs9945571	G	T	100	PASS	AC=494;AF=0.0986422;AN=5008;NS=2504;DP=15619;EAS_AF=0.2222;AMR_AF=0.0187;AFR_AF=0.1036;EUR_AF=0.0268;SAS_AF=0.0951;AA=G|||;VT=SNP
18	50529459	rs79260114	A	G	100	PASS	AC=105;AF=0.0209665;AN=5008;NS=2504;DP=19197;EAS_AF=0.003;AMR_AF=0.0216;AFR_AF=0.0015;EUR_AF=0.0537;SAS_AF=0.0317;AA=A|||;VT=SNP
18	50529637	rs7504512	G	A	100	PASS	AC=3600;AF=0.71885;AN=5008;NS=2504;DP=19746;EAS_AF=0.751;AMR_AF=0.611;AFR_AF=0.7383;EUR_AF=0.7217;SAS_AF=0.7331;AA=G|||;VT=SNP
18	50529659	rs7504478	C	T	100	PASS	AC=1966;AF=0.392572;AN=5008;NS=2504;DP=20109;EAS_AF=0.3026;AMR_AF=0.4409;AFR_AF=0.261;EUR_AF=0.5467;SAS_AF=0.4703;AA=C|||;VT=SNP
18	50529968	rs11873115	C	T	100	PASS	AC=994;AF=0.198482;AN=5008;NS=2504;DP=18594;EAS_AF=0.2173;AMR_AF=0.1153;AFR_AF=0.3154;EUR_AF=0.1252;SAS_AF=0.1554;AA=C|||;VT=SNP
18	50530133	rs74562817	T	G	100	PASS	AC=883;AF=0.176318;AN=5008;NS=2504;DP=19004;EAS_AF=0.3006;AMR_AF=0.1715;AFR_AF=0.0303;EUR_AF=0.1243;SAS_AF=0.3027;AA=T|||;VT=SNP
18	50531122	rs12956043	G	A	100	PASS	AC=484;AF=0.0966454;AN=5008;NS=2504;DP=19764;EAS_AF=0.2173;AMR_AF=0.0432;AFR_AF=0.0144;EUR_AF=0.0954;SAS_AF=0.1227;AA=G|||;VT=SNP
18	50533258	rs4076100	G	A	100	PASS	AC=818;AF=0.163339;AN=5008;NS=2504;DP=18981;EAS_AF=0.2183;AMR_AF=0.0692;AFR_AF=0.2511;EUR_AF=0.0974;SAS_AF=0.1227;AA=G|||;VT=SNP
18	50533671	rs7506454	G	A	100	PASS	AC=3575;AF=0.713858;AN=5008;NS=2504;DP=15413;EAS_AF=0.749;AMR_AF=0.6095;AFR_AF=0.7254;EUR_AF=0.7177;SAS_AF=0.7321;AA=G|||;VT=SNP
18	50533785	rs56005836	C	T	100	PASS	AC=487;AF=0.0972444;AN=5008;NS=2504;DP=14909;EAS_AF=0.2202;AMR_AF=0.0187;AFR_AF=0.0998;EUR_AF=0.0268;SAS_AF=0.0951;AA=C|||;VT=SNP
18	50534370	rs4940233	C	G	100	PASS	AC=863;AF=0.172324;AN=5008;NS=2504;DP=17840;EAS_AF=0.2976;AMR_AF=0.17;AFR_AF=0.0219;EUR_AF=0.1233;SAS_AF=0.2986;AA=C|||;VT=SNP
18	50534395	rs55749022	C	G	100	PASS	AC=2570;AF=0.513179;AN=5008;NS=2504;DP=18194;EAS_AF=0.5298;AMR_AF=0.4914;AFR_AF=0.4062;EUR_AF=0.5924;SAS_AF=0.5746;AA=C|||;VT=SNP
18	50534412	rs9944713	C	A	100	PASS	AC=3575;AF=0.713858;AN=5008;NS=2504;DP=18896;EAS_AF=0.749;AMR_AF=0.6095;AFR_AF=0.7254;EUR_AF=0.7177;SAS_AF=0.7321;AA=A|||;VT=SNP
18	50534868	rs74325060	C	T	100	PASS	AC=863;AF=0.172324;AN=5008;NS=2504;DP=16256;EAS_AF=0.2976;AMR_AF=0.17;AFR_AF=0.0219;EUR_AF=0.1233;SAS_AF=0.2986;AA=C|||;VT=SNP
18	50534989	rs12326258	G	T	100	PASS	AC=1547;AF=0.308906;AN=5008;NS=2504;DP=14908;EAS_AF=0.4415;AMR_AF=0.134;AFR_AF=0.4622;EUR_AF=0.1511;SAS_AF=0.2515;AA=G|||;VT=SNP
18	50535809	rs7233818	T	C	100	PASS	AC=3608;AF=0.720447;AN=5008;NS=2504;DP=17216;EAS_AF=0.7589;AMR_AF=0.6095;AFR_AF=0.7383;EUR_AF=0.7227;SAS_AF=0.7331;AA=C|||;VT=SNP
18	50536108	rs62097939	A	G	100	PASS	AC=1997;AF=0.398762;AN=5008;NS=2504;DP=19295;EAS_AF=0.3125;AMR_AF=0.4438;AFR_AF=0.2723;EUR_AF=0.5507;SAS_AF=0.4703;AA=A|||;VT=SNP
18	50536205	rs9963316	T	C	100	PASS	AC=997;AF=0.199081;AN=5008;NS=2504;DP=18203;EAS_AF=0.2183;AMR_AF=0.111;AFR_AF=0.32;EUR_AF=0.1252;SAS_AF=0.1544;AA=T|||;VT=SNP
18	50536604	rs9951405	A	G	100	PASS	AC=3784;AF=0.755591;AN=5008;NS=2504;DP=16115;EAS_AF=0.7917;AMR_AF=0.6167;AFR_AF=0.8404;EUR_AF=0.7237;SAS_AF=0.7352;AA=G|||;VT=SNP
18	50538552	rs4940234	C	A	100	PASS	AC=3578;AF=0.714457;AN=5008;NS=2504;DP=16029;EAS_AF=0.75;AMR_AF=0.6095;AFR_AF=0.7262;EUR_AF=0.7177;SAS_AF=0.7331;AA=A|||;VT=SNP
18	50539387	rs12607155	A	G	100	PASS	AC=978;AF=0.195288;AN=5008;NS=2504;DP=20487;EAS_AF=0.2996;AMR_AF=0.1729;AFR_AF=0.093;EUR_AF=0.1233;SAS_AF=0.316;AA=A|||;VT=SNP
18	50540018	rs113956550	C	T	100	PASS	AC=489;AF=0.0976438;AN=5008;NS=2504;DP=17263;EAS_AF=0.2232;AMR_AF=0.0187;AFR_AF=0.0983;EUR_AF=0.0268;SAS_AF=0.0961;AA=c|||;VT=SNP
18	50540352	rs58427689	C	T	100	PASS	AC=1973;AF=0.39397;AN=5008;NS=2504;DP=17963;EAS_AF=0.3016;AMR_AF=0.4395;AFR_AF=0.2693;EUR_AF=0.5457;SAS_AF=0.4693;AA=C|||;VT=SNP
18	50540364	rs67744445	G	A	100	PASS	AC=488;AF=0.0974441;AN=5008;NS=2504;DP=18149;EAS_AF=0.2222;AMR_AF=0.0187;AFR_AF=0.0991;EUR_AF=0.0268;SAS_AF=0.0951;AA=G|||;VT=SNP
18	50540493	rs8094933	C	T	100	PASS	AC=3715;AF=0.741813;AN=5008;NS=2504;DP=15609;EAS_AF=0.75;AMR_AF=0.6153;AFR_AF=0.8268;EUR_AF=0.7187;SAS_AF=0.7321;AA=T|||;VT=SNP
18	50541161	rs7505529	A	G	100	PASS	AC=3567;AF=0.71226;AN=5008;NS=2504;DP=15107;EAS_AF=0.7589;AMR_AF=0.6095;AFR_AF=0.7095;EUR_AF=0.7207;SAS_AF=0.7321;AA=A|||;VT=SNP
18	50541635	rs7237297	T	C	100	PASS	AC=832;AF=0.166134;AN=5008;NS=2504;DP=18361;EAS_AF=0.2183;AMR_AF=0.0735;AFR_AF=0.2587;EUR_AF=0.0984;SAS_AF=0.1227;AA=T|||;VT=SNP
18	50541705	rs12455244	C	T	100	PASS	AC=885;AF=0.176717;AN=5008;NS=2504;DP=18277;EAS_AF=0.3056;AMR_AF=0.17;AFR_AF=0.0303;EUR_AF=0.1233;SAS_AF=0.3016;AA=C|||;VT=SNP
18	50541782	rs7236357	C	T	100	PASS	AC=995;AF=0.198682;AN=5008;NS=2504;DP=17328;EAS_AF=0.2183;AMR_AF=0.111;AFR_AF=0.3185;EUR_AF=0.1252;SAS_AF=0.1544;AA=C|||;VT=SNP
18	50541992	rs7240423	C	T	100	PASS	AC=829;AF=0.165535;AN=5008;NS=2504;DP=18372;EAS_AF=0.2183;AMR_AF=0.0692;AFR_AF=0.2595;EUR_AF=0.0974;SAS_AF=0.1227;AA=T|||;VT=SNP
18	50542535	rs72932047	G	A	100	PASS	AC=489;AF=0.0976438;AN=5008;NS=2504;DP=17022;EAS_AF=0.2232;AMR_AF=0.0187;AFR_AF=0.0983;EUR_AF=0.0268;SAS_AF=0.0961;AA=G|||;VT=SNP
18	50542722	rs61537869	A	G	100	PASS	AC=2559;AF=0.510982;AN=5008;NS=2504;DP=15324;EAS_AF=0.4454;AMR_AF=0.4006;AFR_AF=0.6331;EUR_AF=0.5795;SAS_AF=0.4213;AA=G|||;VT=SNP
18	50543346	rs8083923	G	T	100	PASS	AC=783;AF=0.15635;AN=5008;NS=2504;DP=14816;EAS_AF=0.2183;AMR_AF=0.0663;AFR_AF=0.2262;EUR_AF=0.0974;SAS_AF=0.1227;AA=G|||;VT=SNP
18	50543494	rs117413396	G	T	100	PASS	AC=949;AF=0.189497;AN=5008;NS=2504;DP=10137;EAS_AF=0.2976;AMR_AF=0.1744;AFR_AF=0.0847;EUR_AF=0.1233;SAS_AF=0.2986;AA=G|||;VT=SNP
18	50543514	rs113784876	C	T	100	PASS	AC=949;AF=0.189497;AN=5008;NS=2504;DP=10731;EAS_AF=0.2976;AMR_AF=0.1744;AFR_AF=0.0847;EUR_AF=0.1233;SAS_AF=0.2986;AA=C|||;VT=SNP
18	50543892	rs62097945	A	G	100	PASS	AC=1030;AF=0.205671;AN=5008;NS=2504;DP=15089;EAS_AF=0.2183;AMR_AF=0.1297;AFR_AF=0.32;EUR_AF=0.1431;SAS_AF=0.1564;AA=A|||;VT=SNP
18	50544753	rs4076845	G	T	100	PASS	AC=948;AF=0.189297;AN=5008;NS=2504;DP=17248;EAS_AF=0.2966;AMR_AF=0.1729;AFR_AF=0.0855;EUR_AF=0.1233;SAS_AF=0.2986;AA=G|||;VT=SNP
18	50544798	rs7505453	T	A	100	PASS	AC=1971;AF=0.39357;AN=5008;NS=2504;DP=17736;EAS_AF=0.3016;AMR_AF=0.4438;AFR_AF=0.264;EUR_AF=0.5467;SAS_AF=0.4703;AA=T|||;VT=SNP
18	50544871	rs7505465	T	C	100	PASS	AC=2046;AF=0.408546;AN=5008;NS=2504;DP=18072;EAS_AF=0.3085;AMR_AF=0.4784;AFR_AF=0.2723;EUR_AF=0.5666;SAS_AF=0.4836;AA=T|||;VT=SNP
18	50546319	rs4077283	G	A	100	PASS	AC=3581;AF=0.715056;AN=5008;NS=2504;DP=17819;EAS_AF=0.749;AMR_AF=0.6095;AFR_AF=0.7284;EUR_AF=0.7187;SAS_AF=0.7331;AA=A|||;VT=SNP
18	50547105	rs4078289	A	G	100	PASS	AC=3732;AF=0.745208;AN=5008;NS=2504;DP=20031;EAS_AF=0.7599;AMR_AF=0.6124;AFR_AF=0.8298;EUR_AF=0.7237;SAS_AF=0.7321;AA=G|||;VT=SNP
18	50547242	rs74932849	G	A	100	PASS	AC=981;AF=0.195887;AN=5008;NS=2504;DP=18163;EAS_AF=0.3085;AMR_AF=0.1744;AFR_AF=0.1006;EUR_AF=0.1233;SAS_AF=0.2986;AA=G|||;VT=SNP
18	50547251	rs4078288	G	A	100	PASS	AC=3605;AF=0.719848;AN=5008;NS=2504;DP=18545;EAS_AF=0.7579;AMR_AF=0.6095;AFR_AF=0.7375;EUR_AF=0.7227;SAS_AF=0.7321;AA=A|||;VT=SNP
18	50547481	rs75987806	A	G	100	PASS	AC=885;AF=0.176717;AN=5008;NS=2504;DP=19324;EAS_AF=0.3065;AMR_AF=0.17;AFR_AF=0.0303;EUR_AF=0.1233;SAS_AF=0.3006;AA=A|||;VT=SNP
18	50547541	rs11872713	C	T	100	PASS	AC=1029;AF=0.205471;AN=5008;NS=2504;DP=18333;EAS_AF=0.3125;AMR_AF=0.2061;AFR_AF=0.0923;EUR_AF=0.1421;SAS_AF=0.3129;AA=C|||;VT=SNP
18	50547640	rs7504750	C	A	100	PASS	AC=3583;AF=0.715455;AN=5008;NS=2504;DP=17115;EAS_AF=0.749;AMR_AF=0.6095;AFR_AF=0.7277;EUR_AF=0.7227;SAS_AF=0.7321;AA=c|||;VT=SNP
18	50548544	rs9950125	A	G	100	PASS	AC=2397;AF=0.478634;AN=5008;NS=2504;DP=14756;EAS_AF=0.4464;AMR_AF=0.3617;AFR_AF=0.5764;EUR_AF=0.5517;SAS_AF=0.3875;AA=A|||;VT=SNP
18	50549356	rs34245999	A	G	100	PASS	AC=837;AF=0.167133;AN=5008;NS=2504;DP=15133;EAS_AF=0.2183;AMR_AF=0.0735;AFR_AF=0.2625;EUR_AF=0.0984;SAS_AF=0.1227;AA=A|||;VT=SNP
18	50549521	rs6508186	C	T	100	PASS	AC=2394;AF=0.478035;AN=5008;NS=2504;DP=13114;EAS_AF=0.4454;AMR_AF=0.3617;AFR_AF=0.5779;EUR_AF=0.5497;SAS_AF=0.3855;AA=C|||;VT=SNP
18	50550850	rs12955701	T	A	100	PASS	AC=3603;AF=0.719449;AN=5008;NS=2504;DP=18622;EAS_AF=0.7579;AMR_AF=0.6095;AFR_AF=0.7383;EUR_AF=0.7197;SAS_AF=0.7321;AA=A|||;VT=SNP
18	50552262	rs7504389	A	G	100	PASS	AC=3749;AF=0.748602;AN=5008;NS=2504;DP=11466;EAS_AF=0.7589;AMR_AF=0.6167;AFR_AF=0.8404;EUR_AF=0.7237;SAS_AF=0.7331;AA=G|||;VT=SNP
18	50552507	rs11082963	T	C	100	PASS	AC=882;AF=0.176118;AN=5008;NS=2504;DP=11489;EAS_AF=0.3056;AMR_AF=0.1729;AFR_AF=0.0227;EUR_AF=0.1243;SAS_AF=0.3057;AA=T|||;VT=SNP
18	50553000	rs12457542	T	A	100	PASS	AC=3445;AF=0.687899;AN=5008;NS=2504;DP=15321;EAS_AF=0.7579;AMR_AF=0.572;AFR_AF=0.6755;EUR_AF=0.7008;SAS_AF=0.7014;AA=A|||;VT=SNP
18	50553133	rs67277226	A	G	100	PASS	AC=505;AF=0.100839;AN=5008;NS=2504;DP=14708;EAS_AF=0.2232;AMR_AF=0.0216;AFR_AF=0.1097;EUR_AF=0.0278;SAS_AF=0.0941;AA=A|||;VT=SNP
18	50553731	rs7505366	A	C	100	PASS	AC=828;AF=0.165335;AN=5008;NS=2504;DP=20444;EAS_AF=0.2083;AMR_AF=0.0865;AFR_AF=0.2564;EUR_AF=0.0974;SAS_AF=0.1237;AA=A|||;VT=SNP
18	50553973	rs4940235	C	A	100	PASS	AC=2413;AF=0.481829;AN=5008;NS=2504;DP=19180;EAS_AF=0.5179;AMR_AF=0.3991;AFR_AF=0.4085;EUR_AF=0.5179;SAS_AF=0.5654;AA=A|||;VT=SNP
18	50554206	rs77867423	C	G	100	PASS	AC=146;AF=0.0291534;AN=5008;NS=2504;DP=18952;EAS_AF=0.002;AMR_AF=0.0432;AFR_AF=0.0023;EUR_AF=0.0716;SAS_AF=0.0399;AA=C|||;VT=SNP
18	50554716	rs9952826	G	A	100	PASS	AC=935;AF=0.186701;AN=5008;NS=2504;DP=14969;EAS_AF=0.3819;AMR_AF=0.0576;AFR_AF=0.1785;EUR_AF=0.0905;SAS_AF=0.1871;AA=A|||;VT=SNP
18	50554727	rs7506242	A	G	100	PASS	AC=937;AF=0.187101;AN=5008;NS=2504;DP=15019;EAS_AF=0.3829;AMR_AF=0.0576;AFR_AF=0.1785;EUR_AF=0.0905;SAS_AF=0.1881;AA=A|||;VT=SNP
18	50554883	rs6508187	C	A	100	PASS	AC=956;AF=0.190895;AN=5008;NS=2504;DP=15924;EAS_AF=0.3819;AMR_AF=0.0605;AFR_AF=0.202;EUR_AF=0.0895;SAS_AF=0.1759;AA=C|||;VT=SNP
18	50555225	rs6417120	C	A	100	PASS	AC=3149;AF=0.628794;AN=5008;NS=2504;DP=16941;EAS_AF=0.5179;AMR_AF=0.5303;AFR_AF=0.9455;EUR_AF=0.6113;SAS_AF=0.4029;AA=A|||;VT=SNP
18	50556061	rs11875796	G	T	100	PASS	AC=1563;AF=0.312101;AN=5008;NS=2504;DP=19073;EAS_AF=0.4792;AMR_AF=0.2334;AFR_AF=0.3419;EUR_AF=0.2107;SAS_AF=0.2597;AA=G|||;VT=SNP
18	50556725	rs8088299	T	G	100	PASS	AC=3014;AF=0.601837;AN=5008;NS=2504;DP=19596;EAS_AF=0.4306;AMR_AF=0.4568;AFR_AF=0.944;EUR_AF=0.6163;SAS_AF=0.4039;AA=G|||;VT=SNP
18	50557938	rs7506428	A	C	100	PASS	AC=2557;AF=0.510583;AN=5008;NS=2504;DP=13372;EAS_AF=0.3899;AMR_AF=0.4107;AFR_AF=0.6604;EUR_AF=0.6123;SAS_AF=0.3988;AA=A|||;VT=SNP
18	50561613	rs66493109	G	A	100	PASS	AC=1585;AF=0.316494;AN=5008;NS=2504;DP=14777;EAS_AF=0.3879;AMR_AF=0.17;AFR_AF=0.4349;EUR_AF=0.2117;SAS_AF=0.2945;AA=G|||;VT=SNP
18	50561632	rs8085965	G	T	100	PASS	AC=3004;AF=0.59984;AN=5008;NS=2504;DP=15371;EAS_AF=0.3948;AMR_AF=0.4568;AFR_AF=0.9418;EUR_AF=0.6163;SAS_AF=0.4335;AA=T|||;VT=SNP
18	50565259	rs8087273	A	G	100	PASS	AC=901;AF=0.179912;AN=5008;NS=2504;DP=18906;EAS_AF=0.3919;AMR_AF=0.0548;AFR_AF=0.1619;EUR_AF=0.0785;SAS_AF=0.1789;AA=A|||;VT=SNP
18	50565270	rs12958003	A	T	100	PASS	AC=1481;AF=0.295727;AN=5008;NS=2504;DP=19102;EAS_AF=0.3889;AMR_AF=0.1643;AFR_AF=0.388;EUR_AF=0.2087;SAS_AF=0.2577;AA=T|||;VT=SNP
18	50565946	rs7505888	T	C	100	PASS	AC=3039;AF=0.606829;AN=5008;NS=2504;DP=18499;EAS_AF=0.4325;AMR_AF=0.4568;AFR_AF=0.9425;EUR_AF=0.6123;SAS_AF=0.4335;AA=C|||;VT=SNP
18	50566165	rs11082964	C	G	100	PASS	AC=1700;AF=0.339457;AN=5008;NS=2504;DP=21864;EAS_AF=0.3958;AMR_AF=0.196;AFR_AF=0.5265;EUR_AF=0.2127;SAS_AF=0.2607;AA=C|||;VT=SNP
18	50566190	rs7505807	G	C	100	PASS	AC=2707;AF=0.540535;AN=5008;NS=2504;DP=21448;EAS_AF=0.3988;AMR_AF=0.4366;AFR_AF=0.7534;EUR_AF=0.6113;SAS_AF=0.3998;AA=C|||;VT=SNP
18	50566371	rs28561967	T	A	100	PASS	AC=1699;AF=0.339257;AN=5008;NS=2504;DP=17691;EAS_AF=0.3958;AMR_AF=0.196;AFR_AF=0.5265;EUR_AF=0.2117;SAS_AF=0.2607;AA=T|||;VT=SNP
18	50566820	rs35724995	G	A	100	PASS	AC=881;AF=0.175919;AN=5008;NS=2504;DP=16961;EAS_AF=0.3889;AMR_AF=0.0548;AFR_AF=0.152;EUR_AF=0.0765;SAS_AF=0.1769;AA=G|||;VT=SNP
18	50566969	rs12608189	T	C	100	PASS	AC=811;AF=0.161941;AN=5008;NS=2504;DP=18837;EAS_AF=0.246;AMR_AF=0.33;AFR_AF=0.0083;EUR_AF=0.1322;SAS_AF=0.1943;AA=T|||;VT=SNP
18	50568315	rs8084947	C	G	100	PASS	AC=1691;AF=0.33766;AN=5008;NS=2504;DP=18756;EAS_AF=0.3938;AMR_AF=0.1916;AFR_AF=0.525;EUR_AF=0.2107;SAS_AF=0.2607;AA=C|||;VT=SNP
18	50568417	rs8085098	C	T	100	PASS	AC=1689;AF=0.33726;AN=5008;NS=2504;DP=18656;EAS_AF=0.3938;AMR_AF=0.1916;AFR_AF=0.5234;EUR_AF=0.2107;SAS_AF=0.2607;AA=T|||;VT=SNP
18	50569847	rs7505483	A	T	100	PASS	AC=1492;AF=0.297923;AN=5008;NS=2504;DP=12957;EAS_AF=0.3879;AMR_AF=0.1614;AFR_AF=0.3986;EUR_AF=0.2078;SAS_AF=0.2587;AA=A|||;VT=SNP
18	50570638	rs6508188	T	G	100	PASS	AC=2746;AF=0.548323;AN=5008;NS=2504;DP=19567;EAS_AF=0.3978;AMR_AF=0.438;AFR_AF=0.7542;EUR_AF=0.6153;SAS_AF=0.4346;AA=G|||;VT=SNP
18	50571067	rs9950010	G	A	100	PASS	AC=1691;AF=0.33766;AN=5008;NS=2504;DP=16224;EAS_AF=0.3938;AMR_AF=0.1916;AFR_AF=0.5242;EUR_AF=0.2097;SAS_AF=0.2628;AA=A|||;VT=SNP
18	50571241	rs9949949	A	G	100	PASS	AC=2712;AF=0.541534;AN=5008;NS=2504;DP=16105;EAS_AF=0.3968;AMR_AF=0.438;AFR_AF=0.7542;EUR_AF=0.6133;SAS_AF=0.4029;AA=G|||;VT=SNP
18	50571371	rs9950066	A	T	100	PASS	AC=1508;AF=0.301118;AN=5008;NS=2504;DP=16809;EAS_AF=0.3899;AMR_AF=0.1657;AFR_AF=0.4054;EUR_AF=0.2068;SAS_AF=0.2618;AA=A|||;VT=SNP
18	50571419	rs7505556	A	G	100	PASS	AC=2525;AF=0.504193;AN=5008;NS=2504;DP=16723;EAS_AF=0.3919;AMR_AF=0.4078;AFR_AF=0.6369;EUR_AF=0.6103;SAS_AF=0.3998;AA=A|||;VT=SNP
18	50572367	rs11874458	G	T	100	PASS	AC=1533;AF=0.30611;AN=5008;NS=2504;DP=18342;EAS_AF=0.3899;AMR_AF=0.1614;AFR_AF=0.4054;EUR_AF=0.2068;SAS_AF=0.2904;AA=G|||;VT=SNP
18	50572697	rs28718037	A	G	100	PASS	AC=2598;AF=0.51877;AN=5008;NS=2504;DP=17489;EAS_AF=0.3948;AMR_AF=0.4107;AFR_AF=0.6649;EUR_AF=0.6123;SAS_AF=0.4294;AA=A|||;VT=SNP
18	50574030	rs67685219	G	C	100	PASS	AC=897;AF=0.179113;AN=5008;NS=2504;DP=11382;EAS_AF=0.3879;AMR_AF=0.0548;AFR_AF=0.1634;EUR_AF=0.0765;SAS_AF=0.1789;AA=G|||;VT=SNP
18	50574619	rs35396060	T	A	100	PASS	AC=1534;AF=0.30631;AN=5008;NS=2504;DP=14974;EAS_AF=0.3889;AMR_AF=0.1614;AFR_AF=0.4085;EUR_AF=0.2058;SAS_AF=0.2894;AA=T|||;VT=SNP
18	50574924	rs28474800	C	T	100	PASS	AC=1723;AF=0.34405;AN=5008;NS=2504;DP=13965;EAS_AF=0.3948;AMR_AF=0.1916;AFR_AF=0.5257;EUR_AF=0.2087;SAS_AF=0.2935;AA=C|||;VT=SNP
18	50575097	rs9962803	A	G	100	PASS	AC=1724;AF=0.344249;AN=5008;NS=2504;DP=13898;EAS_AF=0.3938;AMR_AF=0.1916;AFR_AF=0.5265;EUR_AF=0.2107;SAS_AF=0.2924;AA=G|||;VT=SNP
18	50575234	rs7505909	A	G	100	PASS	AC=1538;AF=0.307109;AN=5008;NS=2504;DP=15010;EAS_AF=0.3889;AMR_AF=0.1614;AFR_AF=0.4107;EUR_AF=0.2068;SAS_AF=0.2894;AA=A|||;VT=SNP
18	50575503	rs6508189	C	T	100	PASS	AC=1562;AF=0.311901;AN=5008;NS=2504;DP=17767;EAS_AF=0.3938;AMR_AF=0.1816;AFR_AF=0.41;EUR_AF=0.2097;SAS_AF=0.2924;AA=T|||;VT=SNP
18	50575723	rs6508190	A	G	100	PASS	AC=2553;AF=0.509784;AN=5008;NS=2504;DP=18260;EAS_AF=0.3919;AMR_AF=0.4078;AFR_AF=0.6392;EUR_AF=0.6083;SAS_AF=0.4274;AA=A|||;VT=SNP
18	50576201	rs7506807	C	T	100	PASS	AC=1724;AF=0.344249;AN=5008;NS=2504;DP=17610;EAS_AF=0.3938;AMR_AF=0.1916;AFR_AF=0.5272;EUR_AF=0.2097;SAS_AF=0.2924;AA=T|||;VT=SNP
18	50576221	rs7506784	A	T	100	PASS	AC=2738;AF=0.546725;AN=5008;NS=2504;DP=17522;EAS_AF=0.3968;AMR_AF=0.438;AFR_AF=0.7557;EUR_AF=0.6103;SAS_AF=0.4305;AA=T|||;VT=SNP
18	50576312	rs7506999	T	G	100	PASS	AC=2737;AF=0.546526;AN=5008;NS=2504;DP=17246;EAS_AF=0.3968;AMR_AF=0.438;AFR_AF=0.7549;EUR_AF=0.6103;SAS_AF=0.4305;AA=G|||;VT=SNP
18	50576386	rs71368908	G	C	100	PASS	AC=1724;AF=0.344249;AN=5008;NS=2504;DP=18496;EAS_AF=0.3938;AMR_AF=0.1916;AFR_AF=0.5272;EUR_AF=0.2097;SAS_AF=0.2924;AA=C|||;VT=SNP
18	50576410	rs7244694	T	C	100	PASS	AC=1976;AF=0.394569;AN=5008;NS=2504;DP=19362;EAS_AF=0.4266;AMR_AF=0.2075;AFR_AF=0.6823;EUR_AF=0.2107;SAS_AF=0.2945;AA=C|||;VT=SNP
18	50576655	rs66535948	C	T	100	PASS	AC=886;AF=0.176917;AN=5008;NS=2504;DP=18277;EAS_AF=0.3889;AMR_AF=0.0548;AFR_AF=0.1558;EUR_AF=0.0765;SAS_AF=0.1769;AA=C|||;VT=SNP
18	50577150	rs7229493	C	G	100	PASS	AC=1478;AF=0.295128;AN=5008;NS=2504;DP=18624;EAS_AF=0.3909;AMR_AF=0.1585;AFR_AF=0.3888;EUR_AF=0.2068;SAS_AF=0.2577;AA=T|||;VT=SNP
18	50577706	rs6508191	T	C	100	PASS	AC=1512;AF=0.301917;AN=5008;NS=2504;DP=19192;EAS_AF=0.3909;AMR_AF=0.1585;AFR_AF=0.3903;EUR_AF=0.2078;SAS_AF=0.2894;AA=T|||;VT=SNP
18	50579668	rs9953376	A	G	100	PASS	AC=1518;AF=0.303115;AN=5008;NS=2504;DP=17771;EAS_AF=0.3919;AMR_AF=0.1585;AFR_AF=0.3911;EUR_AF=0.2107;SAS_AF=0.2904;AA=A|||;VT=SNP
18	50580975	rs4132357	T	C	100	PASS	AC=1518;AF=0.303115;AN=5008;NS=2504;DP=14465;EAS_AF=0.3929;AMR_AF=0.1585;AFR_AF=0.3903;EUR_AF=0.2107;SAS_AF=0.2904;AA=T|||;VT=SNP
18	50581326	rs8096519	A	C	100	PASS	AC=1519;AF=0.303315;AN=5008;NS=2504;DP=17881;EAS_AF=0.3929;AMR_AF=0.1585;AFR_AF=0.3903;EUR_AF=0.2107;SAS_AF=0.2914;AA=A|||;VT=SNP
18	50582475	rs12955140	C	T	100	PASS	AC=869;AF=0.173522;AN=5008;NS=2504;DP=20005;EAS_AF=0.377;AMR_AF=0.0548;AFR_AF=0.1505;EUR_AF=0.0775;SAS_AF=0.1779;AA=C|||;VT=SNP
18	50582567	rs12955163	A	G	100	PASS	AC=1471;AF=0.29373;AN=5008;NS=2504;DP=19360;EAS_AF=0.378;AMR_AF=0.1585;AFR_AF=0.3903;EUR_AF=0.2097;SAS_AF=0.2587;AA=A|||;VT=SNP
18	50583722	rs28479824	C	T	100	PASS	AC=905;AF=0.180711;AN=5008;NS=2504;DP=15484;EAS_AF=0.377;AMR_AF=0.0576;AFR_AF=0.1762;EUR_AF=0.0775;SAS_AF=0.1779;AA=C|||;VT=SNP
18	50583791	rs28460190	T	C	100	PASS	AC=908;AF=0.18131;AN=5008;NS=2504;DP=14561;EAS_AF=0.377;AMR_AF=0.0576;AFR_AF=0.1785;EUR_AF=0.0775;SAS_AF=0.1779;AA=T|||;VT=SNP
18	50584544	rs6508193	A	G	100	PASS	AC=2986;AF=0.596246;AN=5008;NS=2504;DP=16565;EAS_AF=0.4196;AMR_AF=0.4366;AFR_AF=0.9433;EUR_AF=0.6163;SAS_AF=0.4018;AA=G|||;VT=SNP
18	50585438	rs8099235	G	C	100	PASS	AC=1946;AF=0.388578;AN=5008;NS=2504;DP=18277;EAS_AF=0.4107;AMR_AF=0.1873;AFR_AF=0.6808;EUR_AF=0.2137;SAS_AF=0.2935;AA=C|||;VT=SNP
18	50585467	rs6508194	G	C	100	PASS	AC=1949;AF=0.389177;AN=5008;NS=2504;DP=17772;EAS_AF=0.4107;AMR_AF=0.1873;AFR_AF=0.6831;EUR_AF=0.2137;SAS_AF=0.2935;AA=C|||;VT=SNP
18	50585582	rs7226789	T	G	100	PASS	AC=1950;AF=0.389377;AN=5008;NS=2504;DP=18521;EAS_AF=0.4107;AMR_AF=0.1873;AFR_AF=0.6831;EUR_AF=0.2137;SAS_AF=0.2945;AA=G|||;VT=SNP
18	50588038	rs7242052	T	A	100	PASS	AC=1385;AF=0.276558;AN=5008;NS=2504;DP=18061;EAS_AF=0.379;AMR_AF=0.1513;AFR_AF=0.3283;EUR_AF=0.2038;SAS_AF=0.2648;AA=T|||;VT=SNP
18	50588260	rs11874659	T	C	100	PASS	AC=3008;AF=0.600639;AN=5008;NS=2504;DP=15448;EAS_AF=0.4196;AMR_AF=0.4582;AFR_AF=0.947;EUR_AF=0.6123;SAS_AF=0.408;AA=N|||;VT=SNP
18	50588945	rs8084454	T	A	100	PASS	AC=1812;AF=0.361821;AN=5008;NS=2504;DP=18317;EAS_AF=0.4147;AMR_AF=0.1801;AFR_AF=0.6263;EUR_AF=0.2068;SAS_AF=0.2382;AA=A|||;VT=SNP
18	50589083	rs4129439	T	C	100	PASS	AC=1014;AF=0.202476;AN=5008;NS=2504;DP=18368;EAS_AF=0.003;AMR_AF=0.2464;AFR_AF=0.2277;EUR_AF=0.4016;SAS_AF=0.138;AA=T|||;VT=SNP
18	50589376	rs8084270	G	A	100	PASS	AC=1777;AF=0.354832;AN=5008;NS=2504;DP=18397;EAS_AF=0.4137;AMR_AF=0.1801;AFR_AF=0.6014;EUR_AF=0.2058;SAS_AF=0.2382;AA=A|||;VT=SNP
18	50590741	rs66501208	A	C	100	PASS	AC=843;AF=0.168331;AN=5008;NS=2504;DP=19541;EAS_AF=0.378;AMR_AF=0.0533;AFR_AF=0.152;EUR_AF=0.0726;SAS_AF=0.1544;AA=A|||;VT=SNP
18	50592640	rs28683803	A	G	100	PASS	AC=1370;AF=0.273562;AN=5008;NS=2504;DP=12739;EAS_AF=0.3819;AMR_AF=0.1513;AFR_AF=0.3351;EUR_AF=0.2068;SAS_AF=0.2342;AA=A|||;VT=SNP
18	50593115	rs8094435	A	G	100	PASS	AC=1780;AF=0.355431;AN=5008;NS=2504;DP=13791;EAS_AF=0.4167;AMR_AF=0.1801;AFR_AF=0.5976;EUR_AF=0.2097;SAS_AF=0.2393;AA=G|||;VT=SNP
18	50594568	rs8082863	C	G	100	PASS	AC=1795;AF=0.358427;AN=5008;NS=2504;DP=16118;EAS_AF=0.4107;AMR_AF=0.1801;AFR_AF=0.6142;EUR_AF=0.2097;SAS_AF=0.2382;AA=G|||;VT=SNP
18	50595418	rs9947923	G	C	100	PASS	AC=1806;AF=0.360623;AN=5008;NS=2504;DP=17927;EAS_AF=0.4127;AMR_AF=0.1801;AFR_AF=0.5976;EUR_AF=0.2087;SAS_AF=0.271;AA=C|||;VT=SNP
18	50595625	rs9947891	A	C	100	PASS	AC=1360;AF=0.271565;AN=5008;NS=2504;DP=20597;EAS_AF=0.375;AMR_AF=0.1513;AFR_AF=0.3109;EUR_AF=0.2048;SAS_AF=0.2658;AA=A|||;VT=SNP
18	50595725	rs9947974	A	G	100	PASS	AC=1795;AF=0.358427;AN=5008;NS=2504;DP=19477;EAS_AF=0.4077;AMR_AF=0.1801;AFR_AF=0.5983;EUR_AF=0.2058;SAS_AF=0.2669;AA=A|||;VT=SNP
18	50595936	rs62099173	T	G	100	PASS	AC=1028;AF=0.205272;AN=5008;NS=2504;DP=14842;EAS_AF=0.0228;AMR_AF=0.2464;AFR_AF=0.2254;EUR_AF=0.3986;SAS_AF=0.138;AA=T|||;VT=SNP
18	50596618	rs9963521	T	C	100	PASS	AC=1788;AF=0.357029;AN=5008;NS=2504;DP=15783;EAS_AF=0.4117;AMR_AF=0.2003;AFR_AF=0.5983;EUR_AF=0.2078;SAS_AF=0.2393;AA=C|||;VT=SNP
18	50597654	rs4506980	G	A	100	PASS	AC=1015;AF=0.202676;AN=5008;NS=2504;DP=19760;EAS_AF=0.0228;AMR_AF=0.2464;AFR_AF=0.2171;EUR_AF=0.3966;SAS_AF=0.138;AA=G|||;VT=SNP
18	50597737	rs4510098	G	T	100	PASS	AC=1015;AF=0.202676;AN=5008;NS=2504;DP=19066;EAS_AF=0.0228;AMR_AF=0.2464;AFR_AF=0.2171;EUR_AF=0.3966;SAS_AF=0.138;AA=G|||;VT=SNP
18	50598423	rs4254388	C	T	100	PASS	AC=1307;AF=0.260982;AN=5008;NS=2504;DP=19630;EAS_AF=0.381;AMR_AF=0.1513;AFR_AF=0.2927;EUR_AF=0.2018;SAS_AF=0.2331;AA=C|||;VT=SNP
18	50599751	rs60638615	C	T	100	PASS	AC=650;AF=0.129792;AN=5008;NS=2504;DP=11989;EAS_AF=0.0337;AMR_AF=0.0821;AFR_AF=0.295;EUR_AF=0.0984;SAS_AF=0.0716;AA=C|||;VT=SNP
18	50599812	rs60237858	A	G	100	PASS	AC=668;AF=0.133387;AN=5008;NS=2504;DP=12232;EAS_AF=0.0327;AMR_AF=0.0821;AFR_AF=0.3094;EUR_AF=0.0984;SAS_AF=0.0716;AA=a|||;VT=SNP
18	50600552	rs9964201	C	A	100	PASS	AC=1089;AF=0.217452;AN=5008;NS=2504;DP=14410;EAS_AF=0.38;AMR_AF=0.098;AFR_AF=0.2814;EUR_AF=0.1044;SAS_AF=0.1646;AA=A|||;VT=SNP
18	50600702	rs73957018	G	A	100	PASS	AC=475;AF=0.0948482;AN=5008;NS=2504;DP=16551;EAS_AF=0.0327;AMR_AF=0.072;AFR_AF=0.1732;EUR_AF=0.0934;SAS_AF=0.0706;AA=G|||;VT=SNP
18	50600921	rs12607343	T	C	100	PASS	AC=469;AF=0.0936502;AN=5008;NS=2504;DP=16244;EAS_AF=0.2411;AMR_AF=0.0173;AFR_AF=0.0673;EUR_AF=0.0268;SAS_AF=0.1002;AA=T|||;VT=SNP
18	50602476	rs6508195	C	T	100	PASS	AC=1822;AF=0.363818;AN=5008;NS=2504;DP=22244;EAS_AF=0.4127;AMR_AF=0.1988;AFR_AF=0.6309;EUR_AF=0.1998;SAS_AF=0.2382;AA=T|||;VT=SNP
18	50603110	rs7227950	T	C	100	PASS	AC=1210;AF=0.241613;AN=5008;NS=2504;DP=20778;EAS_AF=0.3839;AMR_AF=0.1153;AFR_AF=0.3555;EUR_AF=0.1083;SAS_AF=0.1677;AA=C|||;VT=SNP
18	50603493	rs12606343	A	C	100	PASS	AC=1853;AF=0.370008;AN=5008;NS=2504;DP=18617;EAS_AF=0.4157;AMR_AF=0.1988;AFR_AF=0.6513;EUR_AF=0.1998;SAS_AF=0.2393;AA=C|||;VT=SNP
18	50604504	rs28629395	G	A	100	PASS	AC=2980;AF=0.595048;AN=5008;NS=2504;DP=18097;EAS_AF=0.4365;AMR_AF=0.4568;AFR_AF=0.9395;EUR_AF=0.6083;SAS_AF=0.3773;AA=A|||;VT=SNP
18	50605182	rs72917325	C	A	100	PASS	AC=643;AF=0.128395;AN=5008;NS=2504;DP=16219;EAS_AF=0.0327;AMR_AF=0.0836;AFR_AF=0.2958;EUR_AF=0.0915;SAS_AF=0.0706;AA=C|||;VT=SNP
18	50605360	rs4129323	G	C	100	PASS	AC=2982;AF=0.595447;AN=5008;NS=2504;DP=19118;EAS_AF=0.4375;AMR_AF=0.4568;AFR_AF=0.9395;EUR_AF=0.6103;SAS_AF=0.3763;AA=C|||;VT=SNP
18	50605642	rs4129322	G	A	100	PASS	AC=1113;AF=0.222244;AN=5008;NS=2504;DP=18071;EAS_AF=0.377;AMR_AF=0.0937;AFR_AF=0.3048;EUR_AF=0.1044;SAS_AF=0.1636;AA=G|||;VT=SNP
18	50606585	rs12327491	G	A	100	PASS	AC=1850;AF=0.369409;AN=5008;NS=2504;DP=19208;EAS_AF=0.4157;AMR_AF=0.1988;AFR_AF=0.6498;EUR_AF=0.1998;SAS_AF=0.2382;AA=A|||;VT=SNP
18	50607160	rs12957045	T	G	100	PASS	AC=1167;AF=0.233027;AN=5008;NS=2504;DP=19355;EAS_AF=0.378;AMR_AF=0.111;AFR_AF=0.3215;EUR_AF=0.1213;SAS_AF=0.1656;AA=T|||;VT=SNP
18	50607242	rs72917329	G	A	100	PASS	AC=1007;AF=0.201078;AN=5008;NS=2504;DP=18789;EAS_AF=0.0228;AMR_AF=0.2406;AFR_AF=0.2035;EUR_AF=0.4095;SAS_AF=0.1391;AA=G|||;VT=SNP
18	50607475	rs35840237	T	A	100	PASS	AC=2876;AF=0.574281;AN=5008;NS=2504;DP=16938;EAS_AF=0.4355;AMR_AF=0.4409;AFR_AF=0.8533;EUR_AF=0.6233;SAS_AF=0.3845;AA=T|||;VT=SNP
18	50608436	rs9949889	C	T	100	PASS	AC=2687;AF=0.536542;AN=5008;NS=2504;DP=15629;EAS_AF=0.4038;AMR_AF=0.4438;AFR_AF=0.7345;EUR_AF=0.6223;SAS_AF=0.3834;AA=C|||;VT=SNP
18	50608590	rs9949928	A	G	100	PASS	AC=2972;AF=0.59345;AN=5008;NS=2504;DP=14043;EAS_AF=0.4385;AMR_AF=0.4625;AFR_AF=0.9092;EUR_AF=0.6252;SAS_AF=0.3865;AA=G|||;VT=SNP
18	50609302	rs3922754	T	C	100	PASS	AC=2980;AF=0.595048;AN=5008;NS=2504;DP=16203;EAS_AF=0.4415;AMR_AF=0.4625;AFR_AF=0.9092;EUR_AF=0.6262;SAS_AF=0.3906;AA=C|||;VT=SNP
18	50609919	rs4078161	G	T	100	PASS	AC=2984;AF=0.595847;AN=5008;NS=2504;DP=18652;EAS_AF=0.4415;AMR_AF=0.464;AFR_AF=0.9092;EUR_AF=0.6292;SAS_AF=0.3906;AA=T|||;VT=SNP
18	50610042	rs4078162	T	G	100	PASS	AC=2310;AF=0.461262;AN=5008;NS=2504;DP=18017;EAS_AF=0.4077;AMR_AF=0.3775;AFR_AF=0.593;EUR_AF=0.5368;SAS_AF=0.32;AA=G|||;VT=SNP
18	50610528	rs7504413	T	C	100	PASS	AC=2988;AF=0.596645;AN=5008;NS=2504;DP=15916;EAS_AF=0.4435;AMR_AF=0.464;AFR_AF=0.9092;EUR_AF=0.6322;SAS_AF=0.3896;AA=C|||;VT=SNP
18	50610642	rs4077771	T	C	100	PASS	AC=853;AF=0.170327;AN=5008;NS=2504;DP=16673;EAS_AF=0.3829;AMR_AF=0.0389;AFR_AF=0.177;EUR_AF=0.0497;SAS_AF=0.1595;AA=T|||;VT=SNP
18	50611212	rs4368222	G	C	100	PASS	AC=1452;AF=0.289936;AN=5008;NS=2504;DP=19981;EAS_AF=0.0278;AMR_AF=0.3386;AFR_AF=0.4077;EUR_AF=0.4901;SAS_AF=0.1605;AA=G|||;VT=SNP
18	50611280	rs4468701	T	C	100	PASS	AC=1438;AF=0.287141;AN=5008;NS=2504;DP=19101;EAS_AF=0.0278;AMR_AF=0.3386;AFR_AF=0.3986;EUR_AF=0.4881;SAS_AF=0.1605;AA=T|||;VT=SNP
18	50611759	rs9961846	T	C	100	PASS	AC=853;AF=0.170327;AN=5008;NS=2504;DP=16651;EAS_AF=0.3829;AMR_AF=0.0389;AFR_AF=0.177;EUR_AF=0.0497;SAS_AF=0.1595;AA=T|||;VT=SNP
18	50612010	rs56291441	G	A	100	PASS	AC=599;AF=0.119609;AN=5008;NS=2504;DP=15665;EAS_AF=0.0387;AMR_AF=0.1023;AFR_AF=0.2451;EUR_AF=0.0934;SAS_AF=0.0726;AA=G|||;VT=SNP
18	50612109	rs66526762	A	G	100	PASS	AC=853;AF=0.170327;AN=5008;NS=2504;DP=13247;EAS_AF=0.3839;AMR_AF=0.0389;AFR_AF=0.177;EUR_AF=0.0497;SAS_AF=0.1585;AA=A|||;VT=SNP
18	50614732	rs11663393	G	A	100	PASS	AC=1276;AF=0.254792;AN=5008;NS=2504;DP=19637;EAS_AF=0.0228;AMR_AF=0.3069;AFR_AF=0.3056;EUR_AF=0.4801;SAS_AF=0.1564;AA=g|||;VT=SNP
18	50614805	rs113034611	A	T	100	PASS	AC=612;AF=0.122204;AN=5008;NS=2504;DP=18662;EAS_AF=0.256;AMR_AF=0.0648;AFR_AF=0.0295;EUR_AF=0.1133;SAS_AF=0.1595;AA=a|||;VT=SNP
18	50615299	rs9962460	G	T	100	PASS	AC=761;AF=0.151957;AN=5008;NS=2504;DP=17860;EAS_AF=0.3819;AMR_AF=0.0346;AFR_AF=0.1112;EUR_AF=0.0497;SAS_AF=0.1585;AA=G|||;VT=SNP
18	50616119	rs56229265	A	G	100	PASS	AC=652;AF=0.130192;AN=5008;NS=2504;DP=16781;EAS_AF=0.0337;AMR_AF=0.0865;AFR_AF=0.3018;EUR_AF=0.0905;SAS_AF=0.0695;AA=A|||;VT=SNP
18	50616180	rs56287586	A	G	100	PASS	AC=652;AF=0.130192;AN=5008;NS=2504;DP=17788;EAS_AF=0.0337;AMR_AF=0.0865;AFR_AF=0.3018;EUR_AF=0.0905;SAS_AF=0.0695;AA=A|||;VT=SNP
18	50617175	rs4291980	T	G	100	PASS	AC=1179;AF=0.235423;AN=5008;NS=2504;DP=17388;EAS_AF=0.0228;AMR_AF=0.2767;AFR_AF=0.2806;EUR_AF=0.4483;SAS_AF=0.1452;AA=T|||;VT=SNP
18	50617497	rs9945776	A	G	100	PASS	AC=846;AF=0.16893;AN=5008;NS=2504;DP=15206;EAS_AF=0.381;AMR_AF=0.0375;AFR_AF=0.177;EUR_AF=0.0497;SAS_AF=0.1554;AA=A|||;VT=SNP
18	50618359	rs7233997	G	A	100	PASS	AC=1696;AF=0.338658;AN=5008;NS=2504;DP=13430;EAS_AF=0.4206;AMR_AF=0.1571;AFR_AF=0.5983;EUR_AF=0.1451;SAS_AF=0.2311;AA=A|||;VT=SNP
18	50618449	rs12607254	T	C	100	PASS	AC=765;AF=0.152756;AN=5008;NS=2504;DP=14095;EAS_AF=0.3819;AMR_AF=0.0331;AFR_AF=0.1157;EUR_AF=0.0497;SAS_AF=0.1575;AA=T|||;VT=SNP
18	50618778	rs4433873	A	T	100	PASS	AC=870;AF=0.173722;AN=5008;NS=2504;DP=16411;EAS_AF=0.3859;AMR_AF=0.0576;AFR_AF=0.1747;EUR_AF=0.0527;SAS_AF=0.1605;AA=A|||;VT=SNP
18	50618944	rs9951892	C	T	100	PASS	AC=765;AF=0.152756;AN=5008;NS=2504;DP=18474;EAS_AF=0.3819;AMR_AF=0.0331;AFR_AF=0.1157;EUR_AF=0.0497;SAS_AF=0.1575;AA=C|||;VT=SNP
18	50619266	rs9952089	A	G	100	PASS	AC=2855;AF=0.570088;AN=5008;NS=2504;DP=19825;EAS_AF=0.4425;AMR_AF=0.4553;AFR_AF=0.8215;EUR_AF=0.6252;SAS_AF=0.3865;AA=G|||;VT=SNP
18	50620087	rs7506909	A	G	100	PASS	AC=2104;AF=0.420128;AN=5008;NS=2504;DP=20747;EAS_AF=0.0575;AMR_AF=0.4063;AFR_AF=0.7315;EUR_AF=0.5716;SAS_AF=0.227;AA=A|||;VT=SNP
18	50620708	rs4459619	T	C	100	PASS	AC=1449;AF=0.289337;AN=5008;NS=2504;DP=17197;EAS_AF=0.0228;AMR_AF=0.3184;AFR_AF=0.4281;EUR_AF=0.4831;SAS_AF=0.1564;AA=T|||;VT=SNP
18	50620752	rs4453578	A	G	100	PASS	AC=2980;AF=0.595048;AN=5008;NS=2504;DP=17807;EAS_AF=0.4435;AMR_AF=0.464;AFR_AF=0.9092;EUR_AF=0.6262;SAS_AF=0.3875;AA=A|||;VT=SNP
18	50621027	rs4444405	C	A	100	PASS	AC=2981;AF=0.595248;AN=5008;NS=2504;DP=13123;EAS_AF=0.4435;AMR_AF=0.4654;AFR_AF=0.9085;EUR_AF=0.6272;SAS_AF=0.3875;AA=C|||;VT=SNP
18	50621050	rs4270245	A	G	100	PASS	AC=2980;AF=0.595048;AN=5008;NS=2504;DP=13583;EAS_AF=0.4435;AMR_AF=0.464;AFR_AF=0.9092;EUR_AF=0.6262;SAS_AF=0.3875;AA=A|||;VT=SNP
18	50621094	rs4456578	A	G	100	PASS	AC=2982;AF=0.595447;AN=5008;NS=2504;DP=14326;EAS_AF=0.4435;AMR_AF=0.4654;AFR_AF=0.9092;EUR_AF=0.6272;SAS_AF=0.3875;AA=G|||;VT=SNP
18	50621338	rs12607886	C	T	100	PASS	AC=1532;AF=0.305911;AN=5008;NS=2504;DP=13550;EAS_AF=0.4206;AMR_AF=0.1455;AFR_AF=0.4818;EUR_AF=0.1431;SAS_AF=0.2311;AA=C|||;VT=SNP
18	50621455	rs10502963	T	C	100	PASS	AC=1534;AF=0.30631;AN=5008;NS=2504;DP=15989;EAS_AF=0.4206;AMR_AF=0.1455;AFR_AF=0.4834;EUR_AF=0.1431;SAS_AF=0.2311;AA=T|||;VT=SNP
18	50621741	rs4426414	G	C	100	PASS	AC=3015;AF=0.602037;AN=5008;NS=2504;DP=17420;EAS_AF=0.4435;AMR_AF=0.4669;AFR_AF=0.9342;EUR_AF=0.6252;SAS_AF=0.3885;AA=C|||;VT=SNP
18	50621755	rs12605900	T	A	100	PASS	AC=1535;AF=0.30651;AN=5008;NS=2504;DP=17960;EAS_AF=0.4206;AMR_AF=0.1455;AFR_AF=0.4834;EUR_AF=0.1431;SAS_AF=0.2321;AA=T|||;VT=SNP
18	50621987	rs34095568	C	T	100	PASS	AC=1532;AF=0.305911;AN=5008;NS=2504;DP=15223;EAS_AF=0.4196;AMR_AF=0.1441;AFR_AF=0.4834;EUR_AF=0.1431;SAS_AF=0.2311;AA=T|||;VT=SNP
18	50622015	rs35585120	A	C	100	PASS	AC=1533;AF=0.30611;AN=5008;NS=2504;DP=15389;EAS_AF=0.4206;AMR_AF=0.1441;AFR_AF=0.4834;EUR_AF=0.1431;SAS_AF=0.2311;AA=C|||;VT=SNP
18	50622068	rs34540811	C	T	100	PASS	AC=1532;AF=0.305911;AN=5008;NS=2504;DP=15934;EAS_AF=0.4206;AMR_AF=0.1441;AFR_AF=0.4834;EUR_AF=0.1431;SAS_AF=0.2301;AA=T|||;VT=SNP
18	50622104	rs34006123	C	T	100	PASS	AC=1532;AF=0.305911;AN=5008;NS=2504;DP=15313;EAS_AF=0.4206;AMR_AF=0.1441;AFR_AF=0.4826;EUR_AF=0.1431;SAS_AF=0.2311;AA=C|||;VT=SNP
18	50622242	rs8082811	A	G	100	PASS	AC=1534;AF=0.30631;AN=5008;NS=2504;DP=13507;EAS_AF=0.4206;AMR_AF=0.1455;AFR_AF=0.4834;EUR_AF=0.1431;SAS_AF=0.2311;AA=G|||;VT=SNP
18	50622354	rs35946824	G	C	100	PASS	AC=1534;AF=0.30631;AN=5008;NS=2504;DP=12679;EAS_AF=0.4206;AMR_AF=0.1441;AFR_AF=0.4841;EUR_AF=0.1431;SAS_AF=0.2311;AA=C|||;VT=SNP
18	50622374	rs56173310	A	G	100	PASS	AC=1653;AF=0.330072;AN=5008;NS=2504;DP=12671;EAS_AF=0.4206;AMR_AF=0.1527;AFR_AF=0.5681;EUR_AF=0.1451;SAS_AF=0.2311;AA=A|||;VT=SNP
18	50622395	rs4462678	A	G	100	PASS	AC=2097;AF=0.41873;AN=5008;NS=2504;DP=12641;EAS_AF=0.0575;AMR_AF=0.4049;AFR_AF=0.7254;EUR_AF=0.5736;SAS_AF=0.227;AA=A|||;VT=SNP
18	50622457	rs8083463	G	A	100	PASS	AC=1535;AF=0.30651;AN=5008;NS=2504;DP=14649;EAS_AF=0.4206;AMR_AF=0.1455;AFR_AF=0.4841;EUR_AF=0.1431;SAS_AF=0.2311;AA=A|||;VT=SNP
18	50622550	rs8084433	T	A	100	PASS	AC=1547;AF=0.308906;AN=5008;NS=2504;DP=11926;EAS_AF=0.4206;AMR_AF=0.1455;AFR_AF=0.4924;EUR_AF=0.1431;SAS_AF=0.2321;AA=T|||;VT=SNP
18	50622714	rs60830517	G	T	100	PASS	AC=660;AF=0.131789;AN=5008;NS=2504;DP=13178;EAS_AF=0.0347;AMR_AF=0.0879;AFR_AF=0.3056;EUR_AF=0.0905;SAS_AF=0.0706;AA=g|||;VT=SNP
18	50622857	rs9957443	T	G	100	PASS	AC=1536;AF=0.306709;AN=5008;NS=2504;DP=15841;EAS_AF=0.4216;AMR_AF=0.1455;AFR_AF=0.4841;EUR_AF=0.1431;SAS_AF=0.2311;AA=T|||;VT=SNP
18	50622885	rs16956110	C	T	100	PASS	AC=1536;AF=0.306709;AN=5008;NS=2504;DP=16167;EAS_AF=0.4216;AMR_AF=0.1455;AFR_AF=0.4841;EUR_AF=0.1431;SAS_AF=0.2311;AA=T|||;VT=SNP
18	50622904	rs9959803	T	C	100	PASS	AC=875;AF=0.17472;AN=5008;NS=2504;DP=16374;EAS_AF=0.3859;AMR_AF=0.0576;AFR_AF=0.1785;EUR_AF=0.0527;SAS_AF=0.1605;AA=T|||;VT=SNP
18	50622992	rs62099183	T	C	100	PASS	AC=1445;AF=0.288538;AN=5008;NS=2504;DP=16082;EAS_AF=0.0228;AMR_AF=0.3184;AFR_AF=0.4251;EUR_AF=0.4831;SAS_AF=0.1564;AA=T|||;VT=SNP
18	50622997	rs9947827	G	A	100	PASS	AC=3016;AF=0.602236;AN=5008;NS=2504;DP=16143;EAS_AF=0.4435;AMR_AF=0.4669;AFR_AF=0.9342;EUR_AF=0.6272;SAS_AF=0.3875;AA=A|||;VT=SNP
18	50623076	rs9947905	G	A	100	PASS	AC=3017;AF=0.602436;AN=5008;NS=2504;DP=16196;EAS_AF=0.4444;AMR_AF=0.4669;AFR_AF=0.9342;EUR_AF=0.6272;SAS_AF=0.3875;AA=A|||;VT=SNP
18	50623189	rs16956114	G	A	100	PASS	AC=686;AF=0.136981;AN=5008;NS=2504;DP=17284;EAS_AF=0.0397;AMR_AF=0.1081;AFR_AF=0.3056;EUR_AF=0.0934;SAS_AF=0.0746;AA=g|||;VT=SNP
18	50623618	rs9948463	G	A	100	PASS	AC=851;AF=0.169928;AN=5008;NS=2504;DP=17107;EAS_AF=0.3819;AMR_AF=0.0375;AFR_AF=0.1785;EUR_AF=0.0497;SAS_AF=0.1575;AA=G|||;VT=SNP
18	50623640	rs4321259	G	A	100	PASS	AC=1087;AF=0.217053;AN=5008;NS=2504;DP=17123;EAS_AF=0.0228;AMR_AF=0.2709;AFR_AF=0.2141;EUR_AF=0.4483;SAS_AF=0.1452;AA=G|||;VT=SNP
18	50623957	rs7238021	T	A	100	PASS	AC=656;AF=0.13099;AN=5008;NS=2504;DP=18561;EAS_AF=0.0337;AMR_AF=0.0879;AFR_AF=0.3041;EUR_AF=0.0905;SAS_AF=0.0695;AA=T|||;VT=SNP
18	50625519	rs7506783	A	G	100	PASS	AC=3013;AF=0.601637;AN=5008;NS=2504;DP=16199;EAS_AF=0.4435;AMR_AF=0.4669;AFR_AF=0.9342;EUR_AF=0.6243;SAS_AF=0.3875;AA=G|||;VT=SNP
18	50625779	rs7506904	G	A	100	PASS	AC=2953;AF=0.589657;AN=5008;NS=2504;DP=16580;EAS_AF=0.4395;AMR_AF=0.4438;AFR_AF=0.9092;EUR_AF=0.6203;SAS_AF=0.3845;AA=G|||;VT=SNP
18	50626385	rs4602107	T	C	100	PASS	AC=3013;AF=0.601637;AN=5008;NS=2504;DP=13082;EAS_AF=0.4435;AMR_AF=0.4669;AFR_AF=0.9342;EUR_AF=0.6243;SAS_AF=0.3875;AA=C|||;VT=SNP
18	50626802	rs57141605	C	A	100	PASS	AC=457;AF=0.091254;AN=5008;NS=2504;DP=17472;EAS_AF=0.2589;AMR_AF=0.0115;AFR_AF=0.0454;EUR_AF=0.0258;SAS_AF=0.1043;AA=C|||;VT=SNP
18	50626885	rs12956998	G	A	100	PASS	AC=841;AF=0.167931;AN=5008;NS=2504;DP=17210;EAS_AF=0.3819;AMR_AF=0.0375;AFR_AF=0.171;EUR_AF=0.0497;SAS_AF=0.1575;AA=G|||;VT=SNP
18	50627016	rs72919449	A	G	100	PASS	AC=668;AF=0.133387;AN=5008;NS=2504;DP=16782;EAS_AF=0.0337;AMR_AF=0.0879;AFR_AF=0.3124;EUR_AF=0.0915;SAS_AF=0.0695;AA=A|||;VT=SNP
18	50627202	rs11876419	G	C	100	PASS	AC=3015;AF=0.602037;AN=5008;NS=2504;DP=19604;EAS_AF=0.4435;AMR_AF=0.4669;AFR_AF=0.9342;EUR_AF=0.6262;SAS_AF=0.3875;AA=C|||;VT=SNP
18	50627222	rs11873586	T	G	100	PASS	AC=667;AF=0.133187;AN=5008;NS=2504;DP=20212;EAS_AF=0.0337;AMR_AF=0.0879;AFR_AF=0.3124;EUR_AF=0.0905;SAS_AF=0.0695;AA=T|||;VT=SNP
18	50627322	rs11876405	C	T	100	PASS	AC=666;AF=0.132987;AN=5008;NS=2504;DP=19231;EAS_AF=0.0337;AMR_AF=0.0879;AFR_AF=0.3116;EUR_AF=0.0905;SAS_AF=0.0695;AA=C|||;VT=SNP
18	50627565	rs9961246	C	A	100	PASS	AC=843;AF=0.168331;AN=5008;NS=2504;DP=20490;EAS_AF=0.3829;AMR_AF=0.0375;AFR_AF=0.171;EUR_AF=0.0497;SAS_AF=0.1585;AA=C|||;VT=SNP
18	50627680	rs9950661	T	C	100	PASS	AC=2286;AF=0.45647;AN=5008;NS=2504;DP=19036;EAS_AF=0.4048;AMR_AF=0.3559;AFR_AF=0.5968;EUR_AF=0.5308;SAS_AF=0.3149;AA=t|||;VT=SNP
18	50629249	rs17393029	T	A	100	PASS	AC=2286;AF=0.45647;AN=5008;NS=2504;DP=17296;EAS_AF=0.4058;AMR_AF=0.3559;AFR_AF=0.5953;EUR_AF=0.5308;SAS_AF=0.316;AA=T|||;VT=SNP
18	50629407	rs7226390	A	C	100	PASS	AC=3016;AF=0.602236;AN=5008;NS=2504;DP=19062;EAS_AF=0.4435;AMR_AF=0.4669;AFR_AF=0.9342;EUR_AF=0.6262;SAS_AF=0.3885;AA=C|||;VT=SNP
18	50630744	rs4497765	A	G	100	PASS	AC=3023;AF=0.603634;AN=5008;NS=2504;DP=17579;EAS_AF=0.4494;AMR_AF=0.4669;AFR_AF=0.9342;EUR_AF=0.6272;SAS_AF=0.3885;AA=G|||;VT=SNP
18	50630791	rs56327309	C	G	100	PASS	AC=669;AF=0.133586;AN=5008;NS=2504;DP=18363;EAS_AF=0.0218;AMR_AF=0.219;AFR_AF=0.0182;EUR_AF=0.3638;SAS_AF=0.1074;AA=C|||;VT=SNP
18	50631882	rs9946519	T	C	100	PASS	AC=3016;AF=0.602236;AN=5008;NS=2504;DP=19914;EAS_AF=0.4435;AMR_AF=0.4669;AFR_AF=0.9342;EUR_AF=0.6262;SAS_AF=0.3885;AA=C|||;VT=SNP
18	50632580	rs10502964	A	G	100	PASS	AC=626;AF=0.125;AN=5008;NS=2504;DP=21184;EAS_AF=0.1151;AMR_AF=0.2666;AFR_AF=0.0083;EUR_AF=0.1113;SAS_AF=0.2065;AA=A|||;VT=SNP
18	50632813	rs7235008	T	C	100	PASS	AC=3017;AF=0.602436;AN=5008;NS=2504;DP=20248;EAS_AF=0.4435;AMR_AF=0.4669;AFR_AF=0.9342;EUR_AF=0.6272;SAS_AF=0.3885;AA=C|||;VT=SNP
18	50633189	rs9963182	A	G	100	PASS	AC=760;AF=0.151757;AN=5008;NS=2504;DP=19606;EAS_AF=0.3819;AMR_AF=0.0331;AFR_AF=0.1112;EUR_AF=0.0497;SAS_AF=0.1585;AA=A|||;VT=SNP
18	50633449	rs4494619	T	G	100	PASS	AC=1450;AF=0.289537;AN=5008;NS=2504;DP=17739;EAS_AF=0.0228;AMR_AF=0.317;AFR_AF=0.4281;EUR_AF=0.4851;SAS_AF=0.1564;AA=T|||;VT=SNP
18	50634290	rs8098518	G	A	100	PASS	AC=668;AF=0.133387;AN=5008;NS=2504;DP=17127;EAS_AF=0.0337;AMR_AF=0.0893;AFR_AF=0.3124;EUR_AF=0.0905;SAS_AF=0.0695;AA=G|||;VT=SNP
18	50634839	rs11082966	T	C	100	PASS	AC=655;AF=0.130791;AN=5008;NS=2504;DP=16267;EAS_AF=0.0337;AMR_AF=0.0879;AFR_AF=0.3033;EUR_AF=0.0905;SAS_AF=0.0695;AA=T|||;VT=SNP
18	50634905	rs11082967	G	A	100	PASS	AC=663;AF=0.132388;AN=5008;NS=2504;DP=17063;EAS_AF=0.0337;AMR_AF=0.0893;AFR_AF=0.3048;EUR_AF=0.0954;SAS_AF=0.0695;AA=G|||;VT=SNP
18	50635096	rs4296324	C	G	100	PASS	AC=1175;AF=0.234625;AN=5008;NS=2504;DP=17064;EAS_AF=0.0228;AMR_AF=0.2781;AFR_AF=0.2746;EUR_AF=0.4513;SAS_AF=0.1452;AA=C|||;VT=SNP
18	50635119	rs11659803	G	A	100	PASS	AC=767;AF=0.153155;AN=5008;NS=2504;DP=17673;EAS_AF=0.0218;AMR_AF=0.2291;AFR_AF=0.0507;EUR_AF=0.3887;SAS_AF=0.1309;AA=G|||;VT=SNP
18	50636319	rs7236657	T	G	100	PASS	AC=651;AF=0.129992;AN=5008;NS=2504;DP=15337;EAS_AF=0.0337;AMR_AF=0.0879;AFR_AF=0.3003;EUR_AF=0.0905;SAS_AF=0.0695;AA=T|||;VT=SNP
18	50636373	rs7235602	C	T	100	PASS	AC=657;AF=0.13119;AN=5008;NS=2504;DP=16899;EAS_AF=0.0337;AMR_AF=0.0879;AFR_AF=0.3048;EUR_AF=0.0905;SAS_AF=0.0695;AA=C|||;VT=SNP
18	50636401	rs9950187	A	T	100	PASS	AC=763;AF=0.152356;AN=5008;NS=2504;DP=16707;EAS_AF=0.3819;AMR_AF=0.0331;AFR_AF=0.1127;EUR_AF=0.0497;SAS_AF=0.1595;AA=A|||;VT=SNP
18	50636674	rs7235942	A	G	100	PASS	AC=657;AF=0.13119;AN=5008;NS=2504;DP=17625;EAS_AF=0.0337;AMR_AF=0.0879;AFR_AF=0.3048;EUR_AF=0.0905;SAS_AF=0.0695;AA=A|||;VT=SNP
18	50636909	rs11082968	C	T	100	PASS	AC=657;AF=0.13119;AN=5008;NS=2504;DP=18867;EAS_AF=0.0337;AMR_AF=0.0879;AFR_AF=0.3048;EUR_AF=0.0905;SAS_AF=0.0695;AA=C|||;VT=SNP
18	50638474	rs4380115	C	G	100	PASS	AC=634;AF=0.126597;AN=5008;NS=2504;DP=16229;EAS_AF=0.122;AMR_AF=0.268;AFR_AF=0.0083;EUR_AF=0.1113;SAS_AF=0.2065;AA=C|||;VT=SNP
18	50638557	rs8083719	A	G	100	PASS	AC=3017;AF=0.602436;AN=5008;NS=2504;DP=17112;EAS_AF=0.4435;AMR_AF=0.4654;AFR_AF=0.9342;EUR_AF=0.6282;SAS_AF=0.3885;AA=G|||;VT=SNP
18	50639009	rs10163983	C	G	100	PASS	AC=3017;AF=0.602436;AN=5008;NS=2504;DP=18807;EAS_AF=0.4435;AMR_AF=0.4654;AFR_AF=0.9342;EUR_AF=0.6282;SAS_AF=0.3885;AA=G|||;VT=SNP
18	50639180	rs16956160	T	C	100	PASS	AC=219;AF=0.04373;AN=5008;NS=2504;DP=17513;EAS_AF=0.126;AMR_AF=0.0144;AFR_AF=0.0045;EUR_AF=0.0239;SAS_AF=0.0532;AA=T|||;VT=SNP
18	50639275	rs7233664	T	G	100	PASS	AC=696;AF=0.138978;AN=5008;NS=2504;DP=16787;EAS_AF=0.0337;AMR_AF=0.0908;AFR_AF=0.3321;EUR_AF=0.0915;SAS_AF=0.0695;AA=G|||;VT=SNP
18	50639540	rs8088927	G	A	100	PASS	AC=2283;AF=0.455871;AN=5008;NS=2504;DP=13706;EAS_AF=0.4048;AMR_AF=0.3545;AFR_AF=0.5946;EUR_AF=0.5318;SAS_AF=0.3149;AA=G|||;VT=SNP
18	50639779	rs8089270	G	A	100	PASS	AC=3015;AF=0.602037;AN=5008;NS=2504;DP=13071;EAS_AF=0.4435;AMR_AF=0.4654;AFR_AF=0.9342;EUR_AF=0.6262;SAS_AF=0.3885;AA=A|||;VT=SNP
18	50639971	rs16956165	A	G	100	PASS	AC=220;AF=0.0439297;AN=5008;NS=2504;DP=13698;EAS_AF=0.127;AMR_AF=0.0144;AFR_AF=0.0045;EUR_AF=0.0239;SAS_AF=0.0532;AA=A|||;VT=SNP
18	50640310	rs4638654	A	G	100	PASS	AC=3015;AF=0.602037;AN=5008;NS=2504;DP=14881;EAS_AF=0.4435;AMR_AF=0.4654;AFR_AF=0.9342;EUR_AF=0.6262;SAS_AF=0.3885;AA=G|||;VT=SNP
18	50640427	rs57863253	G	A	100	PASS	AC=693;AF=0.138379;AN=5008;NS=2504;DP=15364;EAS_AF=0.0337;AMR_AF=0.0908;AFR_AF=0.3298;EUR_AF=0.0915;SAS_AF=0.0695;AA=A|||;VT=SNP
18	50641515	rs8089823	C	T	100	PASS	AC=652;AF=0.130192;AN=5008;NS=2504;DP=16697;EAS_AF=0.0337;AMR_AF=0.0879;AFR_AF=0.3011;EUR_AF=0.0905;SAS_AF=0.0695;AA=C|||;VT=SNP
18	50641696	rs5020052	T	G	100	PASS	AC=1394;AF=0.278355;AN=5008;NS=2504;DP=18474;EAS_AF=0.0228;AMR_AF=0.3156;AFR_AF=0.3896;EUR_AF=0.4821;SAS_AF=0.1554;AA=T|||;VT=SNP
18	50641829	rs4474758	G	A	100	PASS	AC=3018;AF=0.602636;AN=5008;NS=2504;DP=15399;EAS_AF=0.4474;AMR_AF=0.4654;AFR_AF=0.9342;EUR_AF=0.6252;SAS_AF=0.3885;AA=A|||;VT=SNP
18	50642112	rs4534924	G	A	100	PASS	AC=3018;AF=0.602636;AN=5008;NS=2504;DP=16434;EAS_AF=0.4474;AMR_AF=0.4654;AFR_AF=0.9342;EUR_AF=0.6252;SAS_AF=0.3885;AA=A|||;VT=SNP
18	50642307	rs12326559	G	A	100	PASS	AC=2298;AF=0.458866;AN=5008;NS=2504;DP=14856;EAS_AF=0.4087;AMR_AF=0.3545;AFR_AF=0.6036;EUR_AF=0.5318;SAS_AF=0.3139;AA=G|||;VT=SNP
18	50642745	rs8094882	A	T	100	PASS	AC=660;AF=0.131789;AN=5008;NS=2504;DP=18280;EAS_AF=0.0337;AMR_AF=0.0879;AFR_AF=0.3071;EUR_AF=0.0905;SAS_AF=0.0695;AA=A|||;VT=SNP
18	50643812	rs4414555	T	C	100	PASS	AC=1790;AF=0.357428;AN=5008;NS=2504;DP=17902;EAS_AF=0.2778;AMR_AF=0.3256;AFR_AF=0.4115;EUR_AF=0.505;SAS_AF=0.2372;AA=T|||;VT=SNP
18	50645664	rs4343352	T	C	100	PASS	AC=1454;AF=0.290335;AN=5008;NS=2504;DP=20556;EAS_AF=0.2778;AMR_AF=0.2781;AFR_AF=0.2148;EUR_AF=0.4732;SAS_AF=0.226;AA=T|||;VT=SNP
18	50647323	rs9957822	T	G	100	PASS	AC=408;AF=0.0814696;AN=5008;NS=2504;DP=17995;EAS_AF=0.13;AMR_AF=0.0259;AFR_AF=0.1172;EUR_AF=0.0288;SAS_AF=0.0767;AA=T|||;VT=SNP
18	50647667	rs11872442	A	T	100	PASS	AC=650;AF=0.129792;AN=5008;NS=2504;DP=18558;EAS_AF=0.0337;AMR_AF=0.0879;AFR_AF=0.2995;EUR_AF=0.0905;SAS_AF=0.0695;AA=A|||;VT=SNP
18	50647803	rs16956187	T	C	100	PASS	AC=2297;AF=0.458666;AN=5008;NS=2504;DP=17073;EAS_AF=0.4028;AMR_AF=0.3559;AFR_AF=0.6059;EUR_AF=0.5338;SAS_AF=0.3129;AA=T|||;VT=SNP
18	50648093	rs8088666	A	G	100	PASS	AC=3016;AF=0.602236;AN=5008;NS=2504;DP=13959;EAS_AF=0.4425;AMR_AF=0.4654;AFR_AF=0.9342;EUR_AF=0.6302;SAS_AF=0.3865;AA=G|||;VT=SNP
18	50648488	rs12960524	G	A	100	PASS	AC=399;AF=0.0796725;AN=5008;NS=2504;DP=15171;EAS_AF=0.128;AMR_AF=0.0259;AFR_AF=0.1135;EUR_AF=0.0278;SAS_AF=0.0757;AA=G|||;VT=SNP
18	50650350	rs12970188	A	G	100	PASS	AC=2000;AF=0.399361;AN=5008;NS=2504;DP=18445;EAS_AF=0.5615;AMR_AF=0.5346;AFR_AF=0.0658;EUR_AF=0.3728;SAS_AF=0.6145;AA=A|||;VT=SNP
18	50650591	rs8083111	T	C	100	PASS	AC=706;AF=0.140974;AN=5008;NS=2504;DP=17439;EAS_AF=0.0337;AMR_AF=0.0908;AFR_AF=0.3396;EUR_AF=0.0915;SAS_AF=0.0695;AA=T|||;VT=SNP
18	50651671	rs4548946	C	T	100	PASS	AC=1993;AF=0.397963;AN=5008;NS=2504;DP=17931;EAS_AF=0.5575;AMR_AF=0.5346;AFR_AF=0.0658;EUR_AF=0.3708;SAS_AF=0.6135;AA=C|||;VT=SNP
18	50651888	rs28376015	G	A	100	PASS	AC=474;AF=0.0946486;AN=5008;NS=2504;DP=21257;EAS_AF=0.126;AMR_AF=0.0303;AFR_AF=0.1694;EUR_AF=0.0278;SAS_AF=0.0757;AA=G|||;VT=SNP
18	50652265	rs8083043	G	A	100	PASS	AC=2723;AF=0.54373;AN=5008;NS=2504;DP=22829;EAS_AF=0.5962;AMR_AF=0.6455;AFR_AF=0.4047;EUR_AF=0.4652;SAS_AF=0.6861;AA=A|||;VT=SNP
18	50652346	rs8083977	T	C	100	PASS	AC=2722;AF=0.54353;AN=5008;NS=2504;DP=22387;EAS_AF=0.5962;AMR_AF=0.6455;AFR_AF=0.4032;EUR_AF=0.4662;SAS_AF=0.6861;AA=C|||;VT=SNP
18	50652366	rs9944880	G	A	100	PASS	AC=393;AF=0.0784744;AN=5008;NS=2504;DP=21556;EAS_AF=0.126;AMR_AF=0.0259;AFR_AF=0.1104;EUR_AF=0.0278;SAS_AF=0.0757;AA=G|||;VT=SNP
18	50653472	rs35594898	T	A	100	PASS	AC=1083;AF=0.216254;AN=5008;NS=2504;DP=15872;EAS_AF=0.1567;AMR_AF=0.1167;AFR_AF=0.4402;EUR_AF=0.1193;SAS_AF=0.1452;AA=A|||;VT=SNP
18	50653816	rs35458640	G	A	100	PASS	AC=1083;AF=0.216254;AN=5008;NS=2504;DP=15104;EAS_AF=0.1567;AMR_AF=0.1167;AFR_AF=0.4402;EUR_AF=0.1193;SAS_AF=0.1452;AA=A|||;VT=SNP
18	50654992	rs8096803	A	T	100	PASS	AC=701;AF=0.139976;AN=5008;NS=2504;DP=13207;EAS_AF=0.0308;AMR_AF=0.0908;AFR_AF=0.3381;EUR_AF=0.0915;SAS_AF=0.0695;AA=T|||;VT=SNP
18	50655918	rs33999846	C	T	100	PASS	AC=188;AF=0.0375399;AN=5008;NS=2504;DP=16327;EAS_AF=0.121;AMR_AF=0.0101;AFR_AF=0.0023;EUR_AF=0.0179;SAS_AF=0.0389;AA=T|||;VT=SNP
18	50655969	rs12454410	T	C	100	PASS	AC=1999;AF=0.399161;AN=5008;NS=2504;DP=16342;EAS_AF=0.5615;AMR_AF=0.5346;AFR_AF=0.0658;EUR_AF=0.3728;SAS_AF=0.6135;AA=T|||;VT=SNP
18	50656120	rs7228703	A	C	100	PASS	AC=2724;AF=0.54393;AN=5008;NS=2504;DP=16669;EAS_AF=0.5962;AMR_AF=0.6455;AFR_AF=0.4047;EUR_AF=0.4662;SAS_AF=0.6861;AA=C|||;VT=SNP
18	50656126	rs7229097	G	A	100	PASS	AC=3552;AF=0.709265;AN=5008;NS=2504;DP=16505;EAS_AF=0.7222;AMR_AF=0.7233;AFR_AF=0.7821;EUR_AF=0.5278;SAS_AF=0.774;AA=A|||;VT=SNP
18	50657106	rs34556005	C	A	100	PASS	AC=667;AF=0.133187;AN=5008;NS=2504;DP=19090;EAS_AF=0.0337;AMR_AF=0.0879;AFR_AF=0.3124;EUR_AF=0.0905;SAS_AF=0.0695;AA=C|||;VT=SNP
18	50657150	rs56393416	C	T	100	PASS	AC=664;AF=0.132588;AN=5008;NS=2504;DP=20850;EAS_AF=0.0308;AMR_AF=0.0879;AFR_AF=0.3124;EUR_AF=0.0905;SAS_AF=0.0695;AA=C|||;VT=SNP
18	50657284	rs4371227	C	T	100	PASS	AC=1994;AF=0.398163;AN=5008;NS=2504;DP=19804;EAS_AF=0.5575;AMR_AF=0.5331;AFR_AF=0.0658;EUR_AF=0.3728;SAS_AF=0.6135;AA=C|||;VT=SNP
18	50657570	rs11873641	T	C	100	PASS	AC=706;AF=0.140974;AN=5008;NS=2504;DP=16580;EAS_AF=0.0337;AMR_AF=0.0908;AFR_AF=0.3396;EUR_AF=0.0915;SAS_AF=0.0695;AA=C|||;VT=SNP
18	50658496	rs12607872	G	A	100	PASS	AC=1999;AF=0.399161;AN=5008;NS=2504;DP=15308;EAS_AF=0.5605;AMR_AF=0.5375;AFR_AF=0.0666;EUR_AF=0.3708;SAS_AF=0.6135;AA=G|||;VT=SNP
18	50658497	rs12966225	C	A	100	PASS	AC=1998;AF=0.398962;AN=5008;NS=2504;DP=15409;EAS_AF=0.5605;AMR_AF=0.5375;AFR_AF=0.0658;EUR_AF=0.3708;SAS_AF=0.6135;AA=C|||;VT=SNP
18	50658914	rs4530205	G	A	100	PASS	AC=1995;AF=0.398363;AN=5008;NS=2504;DP=21495;EAS_AF=0.5605;AMR_AF=0.5331;AFR_AF=0.0651;EUR_AF=0.3718;SAS_AF=0.6135;AA=G|||;VT=SNP
18	50660450	rs4445960	G	A	100	PASS	AC=2710;AF=0.541134;AN=5008;NS=2504;DP=19315;EAS_AF=0.5962;AMR_AF=0.6441;AFR_AF=0.3949;EUR_AF=0.4652;SAS_AF=0.6871;AA=A|||;VT=SNP
18	50660629	rs4315409	C	T	100	PASS	AC=1992;AF=0.397764;AN=5008;NS=2504;DP=18436;EAS_AF=0.5575;AMR_AF=0.5331;AFR_AF=0.0658;EUR_AF=0.3708;SAS_AF=0.6135;AA=C|||;VT=SNP
18	50661619	rs16956204	A	C	100	PASS	AC=223;AF=0.0445288;AN=5008;NS=2504;DP=16736;EAS_AF=0.13;AMR_AF=0.0144;AFR_AF=0.0045;EUR_AF=0.0239;SAS_AF=0.0532;AA=A|||;VT=SNP
18	50661880	rs4349221	A	G	100	PASS	AC=1998;AF=0.398962;AN=5008;NS=2504;DP=19035;EAS_AF=0.5605;AMR_AF=0.5346;AFR_AF=0.0658;EUR_AF=0.3718;SAS_AF=0.6145;AA=A|||;VT=SNP
18	50662661	rs34948189	C	G	100	PASS	AC=396;AF=0.0790735;AN=5008;NS=2504;DP=16123;EAS_AF=0.126;AMR_AF=0.0259;AFR_AF=0.1127;EUR_AF=0.0278;SAS_AF=0.0757;AA=C|||;VT=SNP
18	50663864	rs12965244	A	G	100	PASS	AC=2000;AF=0.399361;AN=5008;NS=2504;DP=17387;EAS_AF=0.5605;AMR_AF=0.5346;AFR_AF=0.0681;EUR_AF=0.3718;SAS_AF=0.6135;AA=A|||;VT=SNP
18	50664079	rs4273117	G	A	100	PASS	AC=653;AF=0.130391;AN=5008;NS=2504;DP=11441;EAS_AF=0.0337;AMR_AF=0.0879;AFR_AF=0.3018;EUR_AF=0.0905;SAS_AF=0.0695;AA=G|||;VT=SNP
18	50664300	rs4578737	C	T	100	PASS	AC=1993;AF=0.397963;AN=5008;NS=2504;DP=13745;EAS_AF=0.5575;AMR_AF=0.5346;AFR_AF=0.0658;EUR_AF=0.3708;SAS_AF=0.6135;AA=C|||;VT=SNP
18	50664398	rs4423490	A	G	100	PASS	AC=1994;AF=0.398163;AN=5008;NS=2504;DP=14293;EAS_AF=0.5585;AMR_AF=0.5346;AFR_AF=0.0658;EUR_AF=0.3708;SAS_AF=0.6135;AA=A|||;VT=SNP
18	50664582	rs8098809	G	C	100	PASS	AC=3456;AF=0.690096;AN=5008;NS=2504;DP=17143;EAS_AF=0.7232;AMR_AF=0.7176;AFR_AF=0.7133;EUR_AF=0.5258;SAS_AF=0.774;AA=C|||;VT=SNP
18	50665754	rs12457189	T	C	100	PASS	AC=1993;AF=0.397963;AN=5008;NS=2504;DP=20420;EAS_AF=0.5565;AMR_AF=0.5346;AFR_AF=0.0651;EUR_AF=0.3728;SAS_AF=0.6135;AA=T|||;VT=SNP
18	50667157	rs12966884	G	A	100	PASS	AC=391;AF=0.0780751;AN=5008;NS=2504;DP=15813;EAS_AF=0.125;AMR_AF=0.0259;AFR_AF=0.1097;EUR_AF=0.0278;SAS_AF=0.0757;AA=G|||;VT=SNP
18	50667239	rs34759354	A	T	100	PASS	AC=391;AF=0.0780751;AN=5008;NS=2504;DP=16004;EAS_AF=0.125;AMR_AF=0.0259;AFR_AF=0.1097;EUR_AF=0.0278;SAS_AF=0.0757;AA=A|||;VT=SNP
18	50668321	rs9956477	C	A	100	PASS	AC=1192;AF=0.238019;AN=5008;NS=2504;DP=20135;EAS_AF=0.1607;AMR_AF=0.1412;AFR_AF=0.5015;EUR_AF=0.1223;SAS_AF=0.1493;AA=A|||;VT=SNP
18	50668785	rs12456646	C	T	100	PASS	AC=1992;AF=0.397764;AN=5008;NS=2504;DP=18396;EAS_AF=0.5575;AMR_AF=0.5331;AFR_AF=0.0651;EUR_AF=0.3708;SAS_AF=0.6145;AA=c|||;VT=SNP
18	50669425	rs8088624	G	A	100	PASS	AC=391;AF=0.0780751;AN=5008;NS=2504;DP=18840;EAS_AF=0.125;AMR_AF=0.0259;AFR_AF=0.1097;EUR_AF=0.0278;SAS_AF=0.0757;AA=g|||;VT=SNP
18	50669725	rs8089828	T	C	100	PASS	AC=3249;AF=0.648762;AN=5008;NS=2504;DP=18953;EAS_AF=0.7212;AMR_AF=0.6772;AFR_AF=0.612;EUR_AF=0.493;SAS_AF=0.7638;AA=C|||;VT=SNP
18	50669784	rs8088857	C	T	100	PASS	AC=1127;AF=0.22504;AN=5008;NS=2504;DP=18237;EAS_AF=0.1558;AMR_AF=0.1182;AFR_AF=0.4705;EUR_AF=0.1183;SAS_AF=0.1503;AA=C|||;VT=SNP
18	50670111	rs8092993	G	A	100	PASS	AC=650;AF=0.129792;AN=5008;NS=2504;DP=19688;EAS_AF=0.0308;AMR_AF=0.0879;AFR_AF=0.3018;EUR_AF=0.0905;SAS_AF=0.0695;AA=G|||;VT=SNP
18	50670684	rs7238685	G	A	100	PASS	AC=1111;AF=0.221845;AN=5008;NS=2504;DP=18838;EAS_AF=0.1607;AMR_AF=0.1369;AFR_AF=0.4425;EUR_AF=0.1223;SAS_AF=0.1493;AA=A|||;VT=SNP
18	50670963	rs58142657	C	G	100	PASS	AC=661;AF=0.131989;AN=5008;NS=2504;DP=16976;EAS_AF=0.0308;AMR_AF=0.0879;AFR_AF=0.3101;EUR_AF=0.0905;SAS_AF=0.0695;AA=C|||;VT=SNP
18	50671452	rs28572000	G	T	100	PASS	AC=854;AF=0.170527;AN=5008;NS=2504;DP=11462;EAS_AF=0.13;AMR_AF=0.1167;AFR_AF=0.2844;EUR_AF=0.1213;SAS_AF=0.1472;AA=G|||;VT=SNP
18	50671627	rs4939721	T	G	100	PASS	AC=2379;AF=0.47504;AN=5008;NS=2504;DP=11718;EAS_AF=0.5724;AMR_AF=0.6009;AFR_AF=0.1899;EUR_AF=0.4632;SAS_AF=0.683;AA=t|||;VT=SNP
18	50671803	rs73457585	T	G	100	PASS	AC=311;AF=0.0621006;AN=5008;NS=2504;DP=15172;EAS_AF=0.127;AMR_AF=0.0187;AFR_AF=0.0514;EUR_AF=0.0278;SAS_AF=0.0757;AA=T|||;VT=SNP
18	50672763	rs4939722	T	C	100	PASS	AC=3387;AF=0.676318;AN=5008;NS=2504;DP=15472;EAS_AF=0.7341;AMR_AF=0.6859;AFR_AF=0.6967;EUR_AF=0.498;SAS_AF=0.7658;AA=C|||;VT=SNP
18	50673050	rs12970087	C	G	100	PASS	AC=187;AF=0.0373403;AN=5008;NS=2504;DP=18017;EAS_AF=0.12;AMR_AF=0.0101;AFR_AF=0.0023;EUR_AF=0.0179;SAS_AF=0.0389;AA=C|||;VT=SNP
18	50673089	rs4939723	G	A	100	PASS	AC=2008;AF=0.400958;AN=5008;NS=2504;DP=17795;EAS_AF=0.5675;AMR_AF=0.5346;AFR_AF=0.0658;EUR_AF=0.3738;SAS_AF=0.6155;AA=G|||;VT=SNP
18	50674694	rs34642579	G	A	100	PASS	AC=189;AF=0.0377396;AN=5008;NS=2504;DP=16931;EAS_AF=0.122;AMR_AF=0.0101;AFR_AF=0.0023;EUR_AF=0.0179;SAS_AF=0.0389;AA=G|||;VT=SNP
18	50675513	rs8092150	G	A	100	PASS	AC=481;AF=0.0960463;AN=5008;NS=2504;DP=14423;EAS_AF=0.129;AMR_AF=0.0303;AFR_AF=0.1725;EUR_AF=0.0278;SAS_AF=0.0757;AA=G|||;VT=SNP
18	50675912	rs12967441	G	A	100	PASS	AC=2009;AF=0.401158;AN=5008;NS=2504;DP=18499;EAS_AF=0.5685;AMR_AF=0.536;AFR_AF=0.0666;EUR_AF=0.3718;SAS_AF=0.6155;AA=G|||;VT=SNP
18	50676348	rs12967822	C	G	100	PASS	AC=2018;AF=0.402955;AN=5008;NS=2504;DP=18348;EAS_AF=0.5685;AMR_AF=0.536;AFR_AF=0.0734;EUR_AF=0.3718;SAS_AF=0.6155;AA=C|||;VT=SNP
18	50676918	rs12454142	G	A	100	PASS	AC=2008;AF=0.400958;AN=5008;NS=2504;DP=20139;EAS_AF=0.5685;AMR_AF=0.536;AFR_AF=0.0666;EUR_AF=0.3708;SAS_AF=0.6155;AA=G|||;VT=SNP
18	50677159	rs948524	T	C	100	PASS	AC=2010;AF=0.401358;AN=5008;NS=2504;DP=22304;EAS_AF=0.5694;AMR_AF=0.536;AFR_AF=0.0666;EUR_AF=0.3708;SAS_AF=0.6166;AA=T|||;VT=SNP
18	50678200	rs12454839	A	G	100	PASS	AC=2010;AF=0.401358;AN=5008;NS=2504;DP=14365;EAS_AF=0.5685;AMR_AF=0.536;AFR_AF=0.0666;EUR_AF=0.3728;SAS_AF=0.6155;AA=A|||;VT=SNP
18	50678587	rs8089296	A	G	100	PASS	AC=2695;AF=0.538139;AN=5008;NS=2504;DP=15968;EAS_AF=0.7004;AMR_AF=0.598;AFR_AF=0.3669;EUR_AF=0.4066;SAS_AF=0.6953;AA=G|||;VT=SNP
18	50678732	rs10502959	C	T	100	PASS	AC=2008;AF=0.400958;AN=5008;NS=2504;DP=15529;EAS_AF=0.5685;AMR_AF=0.536;AFR_AF=0.0666;EUR_AF=0.3718;SAS_AF=0.6145;AA=C|||;VT=SNP
18	50679866	rs12605603	C	G	100	PASS	AC=2010;AF=0.401358;AN=5008;NS=2504;DP=12364;EAS_AF=0.5714;AMR_AF=0.536;AFR_AF=0.0666;EUR_AF=0.3698;SAS_AF=0.6155;AA=C|||;VT=SNP
18	50680177	rs9955274	G	A	100	PASS	AC=2444;AF=0.488019;AN=5008;NS=2504;DP=14242;EAS_AF=0.7034;AMR_AF=0.5821;AFR_AF=0.1876;EUR_AF=0.4006;SAS_AF=0.6953;AA=A|||;VT=SNP
18	50680524	rs11082969	C	G	100	PASS	AC=2008;AF=0.400958;AN=5008;NS=2504;DP=19313;EAS_AF=0.5685;AMR_AF=0.536;AFR_AF=0.0673;EUR_AF=0.3698;SAS_AF=0.6155;AA=C|||;VT=SNP
18	50681121	rs11082970	G	T	100	PASS	AC=2008;AF=0.400958;AN=5008;NS=2504;DP=17507;EAS_AF=0.5694;AMR_AF=0.536;AFR_AF=0.0666;EUR_AF=0.3698;SAS_AF=0.6155;AA=G|||;VT=SNP
18	50682135	rs34162293	G	A	100	PASS	AC=2004;AF=0.40016;AN=5008;NS=2504;DP=17560;EAS_AF=0.5694;AMR_AF=0.5331;AFR_AF=0.0658;EUR_AF=0.3698;SAS_AF=0.6145;AA=G|||;VT=SNP
18	50682524	rs9944703	A	G	100	PASS	AC=2677;AF=0.534545;AN=5008;NS=2504;DP=18960;EAS_AF=0.7004;AMR_AF=0.598;AFR_AF=0.3533;EUR_AF=0.4066;SAS_AF=0.6953;AA=A|||;VT=SNP
18	50682543	rs9956982	T	A	100	PASS	AC=395;AF=0.0788738;AN=5008;NS=2504;DP=18085;EAS_AF=0.126;AMR_AF=0.0259;AFR_AF=0.112;EUR_AF=0.0278;SAS_AF=0.0757;AA=T|||;VT=SNP
18	50683213	rs6508197	T	C	100	PASS	AC=2687;AF=0.536542;AN=5008;NS=2504;DP=17341;EAS_AF=0.7014;AMR_AF=0.5965;AFR_AF=0.3616;EUR_AF=0.4056;SAS_AF=0.6953;AA=C|||;VT=SNP
18	50683306	rs4372758	C	T	100	PASS	AC=3478;AF=0.694489;AN=5008;NS=2504;DP=17139;EAS_AF=0.7341;AMR_AF=0.7147;AFR_AF=0.7186;EUR_AF=0.5298;SAS_AF=0.7761;AA=T|||;VT=SNP
18	50683432	rs3819116	T	C	100	PASS	AC=2688;AF=0.536741;AN=5008;NS=2504;DP=17810;EAS_AF=0.7014;AMR_AF=0.5965;AFR_AF=0.3623;EUR_AF=0.4066;SAS_AF=0.6943;AA=T|||;VT=SNP
18	50683691	rs2276147	G	A	100	PASS	AC=396;AF=0.0790735;AN=5008;NS=2504;DP=17866;EAS_AF=0.127;AMR_AF=0.0259;AFR_AF=0.112;EUR_AF=0.0278;SAS_AF=0.0757;AA=G|||;VT=SNP;EX_TARGET
18	50684362	rs9963392	T	C	100	PASS	AC=2575;AF=0.514177;AN=5008;NS=2504;DP=15614;EAS_AF=0.7044;AMR_AF=0.5879;AFR_AF=0.2791;EUR_AF=0.4036;SAS_AF=0.6973;AA=C|||;VT=SNP
18	50684378	rs9963399	T	G	100	PASS	AC=2573;AF=0.513778;AN=5008;NS=2504;DP=15731;EAS_AF=0.7044;AMR_AF=0.5879;AFR_AF=0.2791;EUR_AF=0.4036;SAS_AF=0.6953;AA=G|||;VT=SNP
18	50686049	rs9957223	A	G	100	PASS	AC=2643;AF=0.527756;AN=5008;NS=2504;DP=18482;EAS_AF=0.7044;AMR_AF=0.5951;AFR_AF=0.3268;EUR_AF=0.4056;SAS_AF=0.6953;AA=G|||;VT=SNP
18	50686267	rs4245253	A	G	100	PASS	AC=2523;AF=0.503794;AN=5008;NS=2504;DP=19456;EAS_AF=0.7044;AMR_AF=0.5865;AFR_AF=0.2421;EUR_AF=0.4036;SAS_AF=0.6953;AA=G|||;VT=SNP
18	50686409	rs35398250	G	A	100	PASS	AC=391;AF=0.0780751;AN=5008;NS=2504;DP=20321;EAS_AF=0.127;AMR_AF=0.0259;AFR_AF=0.1082;EUR_AF=0.0278;SAS_AF=0.0757;AA=G|||;VT=SNP
18	50686592	rs4245254	A	G	100	PASS	AC=2635;AF=0.526158;AN=5008;NS=2504;DP=21615;EAS_AF=0.7044;AMR_AF=0.5951;AFR_AF=0.3275;EUR_AF=0.4056;SAS_AF=0.6861;AA=A|||;VT=SNP
18	50686651	rs4245255	C	G	100	PASS	AC=2718;AF=0.542732;AN=5008;NS=2504;DP=21280;EAS_AF=0.7044;AMR_AF=0.6254;AFR_AF=0.3359;EUR_AF=0.4364;SAS_AF=0.7065;AA=C|||;VT=SNP
18	50686759	rs4636988	A	C	100	PASS	AC=2641;AF=0.527356;AN=5008;NS=2504;DP=21719;EAS_AF=0.7044;AMR_AF=0.5951;AFR_AF=0.3253;EUR_AF=0.4056;SAS_AF=0.6953;AA=C|||;VT=SNP
18	50686844	rs4264463	T	C	100	PASS	AC=2524;AF=0.503994;AN=5008;NS=2504;DP=22566;EAS_AF=0.7044;AMR_AF=0.5879;AFR_AF=0.2421;EUR_AF=0.4036;SAS_AF=0.6953;AA=C|||;VT=SNP
18	50686958	rs4940240	G	A	100	PASS	AC=2523;AF=0.503794;AN=5008;NS=2504;DP=20829;EAS_AF=0.7044;AMR_AF=0.5865;AFR_AF=0.2421;EUR_AF=0.4036;SAS_AF=0.6953;AA=A|||;VT=SNP
18	50686991	rs4940241	A	G	100	PASS	AC=2522;AF=0.503594;AN=5008;NS=2504;DP=20539;EAS_AF=0.7034;AMR_AF=0.5865;AFR_AF=0.2421;EUR_AF=0.4036;SAS_AF=0.6953;AA=A|||;VT=SNP
18	50687196	rs4940242	G	A	100	PASS	AC=2013;AF=0.401957;AN=5008;NS=2504;DP=20076;EAS_AF=0.5724;AMR_AF=0.536;AFR_AF=0.0666;EUR_AF=0.3718;SAS_AF=0.6155;AA=G|||;VT=SNP
18	50687708	rs28529496	G	A	100	PASS	AC=391;AF=0.0780751;AN=5008;NS=2504;DP=19743;EAS_AF=0.127;AMR_AF=0.0259;AFR_AF=0.1082;EUR_AF=0.0278;SAS_AF=0.0757;AA=G|||;VT=SNP
18	50688076	rs28679630	C	G	100	PASS	AC=2602;AF=0.519569;AN=5008;NS=2504;DP=16018;EAS_AF=0.7014;AMR_AF=0.5922;AFR_AF=0.2995;EUR_AF=0.4056;SAS_AF=0.6953;AA=C|||;VT=SNP
18	50688080	rs8095327	T	C	100	PASS	AC=3487;AF=0.696286;AN=5008;NS=2504;DP=15417;EAS_AF=0.7341;AMR_AF=0.7176;AFR_AF=0.7247;EUR_AF=0.5288;SAS_AF=0.7761;AA=C|||;VT=SNP
18	50688149	rs28631779	T	C	100	PASS	AC=2604;AF=0.519968;AN=5008;NS=2504;DP=13992;EAS_AF=0.7014;AMR_AF=0.5937;AFR_AF=0.2995;EUR_AF=0.4066;SAS_AF=0.6953;AA=C|||;VT=SNP
18	50688529	rs4513167	C	T	100	PASS	AC=2086;AF=0.416534;AN=5008;NS=2504;DP=14370;EAS_AF=0.5744;AMR_AF=0.5591;AFR_AF=0.1021;EUR_AF=0.3757;SAS_AF=0.6196;AA=C|||;VT=SNP
18	50688612	rs9953629	T	C	100	PASS	AC=2605;AF=0.520168;AN=5008;NS=2504;DP=12550;EAS_AF=0.7014;AMR_AF=0.5922;AFR_AF=0.3033;EUR_AF=0.4046;SAS_AF=0.6943;AA=T|||;VT=SNP
18	50688715	rs4380113	A	T	100	PASS	AC=2608;AF=0.520767;AN=5008;NS=2504;DP=16601;EAS_AF=0.7014;AMR_AF=0.5937;AFR_AF=0.3033;EUR_AF=0.4056;SAS_AF=0.6953;AA=t|||;VT=SNP
18	50688733	rs4380114	A	G	100	PASS	AC=2608;AF=0.520767;AN=5008;NS=2504;DP=18481;EAS_AF=0.7044;AMR_AF=0.5937;AFR_AF=0.3018;EUR_AF=0.4066;SAS_AF=0.6933;AA=C|||;VT=SNP
18	50688767	rs4525560	T	C	100	PASS	AC=2609;AF=0.520966;AN=5008;NS=2504;DP=20558;EAS_AF=0.7014;AMR_AF=0.5937;AFR_AF=0.3033;EUR_AF=0.4066;SAS_AF=0.6953;AA=C|||;VT=SNP
18	50688770	rs7240372	C	T	100	PASS	AC=391;AF=0.0780751;AN=5008;NS=2504;DP=20554;EAS_AF=0.127;AMR_AF=0.0259;AFR_AF=0.1082;EUR_AF=0.0278;SAS_AF=0.0757;AA=C|||;VT=SNP
18	50688900	rs4940243	C	G	100	PASS	AC=2607;AF=0.520567;AN=5008;NS=2504;DP=19450;EAS_AF=0.7014;AMR_AF=0.5937;AFR_AF=0.3026;EUR_AF=0.4056;SAS_AF=0.6953;AA=G|||;VT=SNP
18	50688970	rs7226571	T	C	100	PASS	AC=2688;AF=0.536741;AN=5008;NS=2504;DP=18575;EAS_AF=0.7014;AMR_AF=0.598;AFR_AF=0.3616;EUR_AF=0.4056;SAS_AF=0.6953;AA=C|||;VT=SNP
18	50689309	rs4245256	T	C	100	PASS	AC=2609;AF=0.520966;AN=5008;NS=2504;DP=19603;EAS_AF=0.7014;AMR_AF=0.5937;AFR_AF=0.3018;EUR_AF=0.4056;SAS_AF=0.6984;AA=C|||;VT=SNP
18	50689522	rs4410149	T	A	100	PASS	AC=2621;AF=0.523363;AN=5008;NS=2504;DP=18965;EAS_AF=0.7014;AMR_AF=0.5951;AFR_AF=0.3109;EUR_AF=0.4056;SAS_AF=0.6973;AA=A|||;VT=SNP
18	50689809	rs4359515	T	G	100	PASS	AC=2608;AF=0.520767;AN=5008;NS=2504;DP=17924;EAS_AF=0.7014;AMR_AF=0.5937;AFR_AF=0.3011;EUR_AF=0.4056;SAS_AF=0.6984;AA=G|||;VT=SNP
18	50690643	rs4444404	T	C	100	PASS	AC=2486;AF=0.496406;AN=5008;NS=2504;DP=15623;EAS_AF=0.7014;AMR_AF=0.585;AFR_AF=0.2148;EUR_AF=0.4036;SAS_AF=0.6984;AA=C|||;VT=SNP
18	50690725	rs34844064	T	A	100	PASS	AC=219;AF=0.04373;AN=5008;NS=2504;DP=16305;EAS_AF=0.126;AMR_AF=0.0144;AFR_AF=0.0045;EUR_AF=0.0239;SAS_AF=0.0532;AA=T|||;VT=SNP
18	50690774	rs4372757	C	T	100	PASS	AC=2485;AF=0.496206;AN=5008;NS=2504;DP=15890;EAS_AF=0.7014;AMR_AF=0.5836;AFR_AF=0.2148;EUR_AF=0.4036;SAS_AF=0.6984;AA=C|||;VT=SNP
18	50691838	rs4940244	A	G	100	PASS	AC=2609;AF=0.520966;AN=5008;NS=2504;DP=19503;EAS_AF=0.7014;AMR_AF=0.5937;AFR_AF=0.3011;EUR_AF=0.4066;SAS_AF=0.6984;AA=G|||;VT=SNP
18	50692458	rs9959914	A	G	100	PASS	AC=2689;AF=0.536941;AN=5008;NS=2504;DP=20802;EAS_AF=0.7014;AMR_AF=0.598;AFR_AF=0.3601;EUR_AF=0.4066;SAS_AF=0.6973;AA=G|||;VT=SNP
18	50692534	rs9949312	T	A	100	PASS	AC=2689;AF=0.536941;AN=5008;NS=2504;DP=21338;EAS_AF=0.7014;AMR_AF=0.598;AFR_AF=0.3593;EUR_AF=0.4066;SAS_AF=0.6984;AA=A|||;VT=SNP
18	50692708	rs12457406	C	A	100	PASS	AC=2688;AF=0.536741;AN=5008;NS=2504;DP=20923;EAS_AF=0.7014;AMR_AF=0.598;AFR_AF=0.3593;EUR_AF=0.4066;SAS_AF=0.6973;AA=A|||;VT=SNP
18	50692709	rs12457407	C	G	100	PASS	AC=2679;AF=0.534944;AN=5008;NS=2504;DP=21168;EAS_AF=0.6964;AMR_AF=0.5965;AFR_AF=0.3585;EUR_AF=0.4046;SAS_AF=0.6973;AA=G|||;VT=SNP
18	50692978	rs4278818	C	T	100	PASS	AC=3355;AF=0.669928;AN=5008;NS=2504;DP=20804;EAS_AF=0.7341;AMR_AF=0.7061;AFR_AF=0.6785;EUR_AF=0.499;SAS_AF=0.7423;AA=T|||;VT=SNP
18	50693727	rs4245257	C	T	100	PASS	AC=2607;AF=0.520567;AN=5008;NS=2504;DP=17662;EAS_AF=0.7014;AMR_AF=0.5937;AFR_AF=0.2995;EUR_AF=0.4066;SAS_AF=0.6984;AA=T|||;VT=SNP
18	50693880	rs4939724	A	T	100	PASS	AC=2690;AF=0.537141;AN=5008;NS=2504;DP=16875;EAS_AF=0.7014;AMR_AF=0.598;AFR_AF=0.3601;EUR_AF=0.4066;SAS_AF=0.6984;AA=T|||;VT=SNP
18	50694098	rs16956260	G	A	100	PASS	AC=570;AF=0.113818;AN=5008;NS=2504;DP=16424;EAS_AF=0.0327;AMR_AF=0.0778;AFR_AF=0.2958;EUR_AF=0.0586;SAS_AF=0.0337;AA=G|||;VT=SNP
18	50694137	rs4940245	A	G	100	PASS	AC=2098;AF=0.41893;AN=5008;NS=2504;DP=17765;EAS_AF=0.5694;AMR_AF=0.5403;AFR_AF=0.1271;EUR_AF=0.3728;SAS_AF=0.6196;AA=A|||;VT=SNP
18	50694304	rs4614799	G	A	100	PASS	AC=2097;AF=0.41873;AN=5008;NS=2504;DP=19296;EAS_AF=0.5694;AMR_AF=0.5403;AFR_AF=0.1263;EUR_AF=0.3728;SAS_AF=0.6196;AA=G|||;VT=SNP
18	50694518	rs9966662	C	T	100	PASS	AC=406;AF=0.0810703;AN=5008;NS=2504;DP=18872;EAS_AF=0.127;AMR_AF=0.0259;AFR_AF=0.1203;EUR_AF=0.0278;SAS_AF=0.0746;AA=C|||;VT=SNP
18	50694535	rs4291978	A	G	100	PASS	AC=2647;AF=0.528554;AN=5008;NS=2504;DP=18410;EAS_AF=0.7014;AMR_AF=0.5951;AFR_AF=0.3298;EUR_AF=0.4056;SAS_AF=0.6984;AA=G|||;VT=SNP
18	50695211	rs16956268	C	T	100	PASS	AC=360;AF=0.071885;AN=5008;NS=2504;DP=16825;EAS_AF=0.1865;AMR_AF=0.0648;AFR_AF=0.0227;EUR_AF=0.0318;SAS_AF=0.0665;AA=c|||;VT=SNP
18	50695904	rs9949444	A	C	100	PASS	AC=2500;AF=0.499201;AN=5008;NS=2504;DP=19163;EAS_AF=0.631;AMR_AF=0.5908;AFR_AF=0.2776;EUR_AF=0.4046;SAS_AF=0.6953;AA=C|||;VT=SNP
18	50697120	rs17486305	C	T	100	PASS	AC=759;AF=0.151558;AN=5008;NS=2504;DP=16546;EAS_AF=0.0218;AMR_AF=0.2291;AFR_AF=0.0507;EUR_AF=0.3887;SAS_AF=0.1227;AA=C|||;VT=SNP
18	50697730	rs9953762	G	A	100	PASS	AC=404;AF=0.0806709;AN=5008;NS=2504;DP=17210;EAS_AF=0.127;AMR_AF=0.0259;AFR_AF=0.1188;EUR_AF=0.0278;SAS_AF=0.0746;AA=G|||;VT=SNP
18	50698926	rs4277413	G	A	100	PASS	AC=3493;AF=0.697484;AN=5008;NS=2504;DP=19187;EAS_AF=0.7341;AMR_AF=0.7147;AFR_AF=0.7799;EUR_AF=0.498;SAS_AF=0.7413;AA=A|||;VT=SNP
18	50698981	rs4423491	C	G	100	PASS	AC=3265;AF=0.651957;AN=5008;NS=2504;DP=17623;EAS_AF=0.7341;AMR_AF=0.6758;AFR_AF=0.6589;EUR_AF=0.4672;SAS_AF=0.7311;AA=G|||;VT=SNP
18	50703746	rs6417121	A	G	100	PASS	AC=3418;AF=0.682508;AN=5008;NS=2504;DP=15068;EAS_AF=0.7341;AMR_AF=0.7089;AFR_AF=0.7231;EUR_AF=0.5;SAS_AF=0.7434;AA=G|||;VT=SNP
18	50703811	rs4419125	T	A	100	PASS	AC=2212;AF=0.441693;AN=5008;NS=2504;DP=15429;EAS_AF=0.5734;AMR_AF=0.5908;AFR_AF=0.146;EUR_AF=0.4076;SAS_AF=0.635;AA=A|||;VT=SNP
18	50703822	rs4417608	G	C	100	PASS	AC=3418;AF=0.682508;AN=5008;NS=2504;DP=14875;EAS_AF=0.7341;AMR_AF=0.7089;AFR_AF=0.7231;EUR_AF=0.5;SAS_AF=0.7434;AA=C|||;VT=SNP
18	50705765	rs12455474	T	G	100	PASS	AC=2271;AF=0.453474;AN=5008;NS=2504;DP=17531;EAS_AF=0.5744;AMR_AF=0.5951;AFR_AF=0.1876;EUR_AF=0.4076;SAS_AF=0.635;AA=G|||;VT=SNP
18	50706073	rs10853627	T	C	100	PASS	AC=2574;AF=0.513978;AN=5008;NS=2504;DP=17439;EAS_AF=0.5744;AMR_AF=0.6527;AFR_AF=0.3169;EUR_AF=0.4682;SAS_AF=0.6667;AA=C|||;VT=SNP
18	50706134	rs16956296	T	C	100	PASS	AC=394;AF=0.0786741;AN=5008;NS=2504;DP=17945;EAS_AF=0.127;AMR_AF=0.0259;AFR_AF=0.1112;EUR_AF=0.0278;SAS_AF=0.0746;AA=T|||;VT=SNP
18	50706247	rs10775504	G	A	100	PASS	AC=2958;AF=0.590655;AN=5008;NS=2504;DP=18612;EAS_AF=0.7014;AMR_AF=0.6787;AFR_AF=0.4206;EUR_AF=0.496;SAS_AF=0.7413;AA=A|||;VT=SNP
18	50706382	rs2000696	G	A	100	PASS	AC=2024;AF=0.404153;AN=5008;NS=2504;DP=17792;EAS_AF=0.5694;AMR_AF=0.536;AFR_AF=0.0734;EUR_AF=0.3728;SAS_AF=0.6196;AA=A|||;VT=SNP
18	50707053	rs12454147	G	T	100	PASS	AC=2097;AF=0.41873;AN=5008;NS=2504;DP=17275;EAS_AF=0.5694;AMR_AF=0.5418;AFR_AF=0.1256;EUR_AF=0.3728;SAS_AF=0.6196;AA=G|||;VT=SNP
18	50707165	rs12456765	T	C	100	PASS	AC=2216;AF=0.442492;AN=5008;NS=2504;DP=13562;EAS_AF=0.5764;AMR_AF=0.5908;AFR_AF=0.1467;EUR_AF=0.4066;SAS_AF=0.636;AA=T|||;VT=SNP
18	50707180	rs12454116	A	G	100	PASS	AC=2216;AF=0.442492;AN=5008;NS=2504;DP=13326;EAS_AF=0.5764;AMR_AF=0.5908;AFR_AF=0.1467;EUR_AF=0.4066;SAS_AF=0.636;AA=A|||;VT=SNP
18	50707292	rs8083850	A	G	100	PASS	AC=2211;AF=0.441494;AN=5008;NS=2504;DP=14819;EAS_AF=0.5734;AMR_AF=0.5908;AFR_AF=0.1467;EUR_AF=0.4066;SAS_AF=0.6339;AA=A|||;VT=SNP
18	50708060	rs9948554	G	T	100	PASS	AC=388;AF=0.077476;AN=5008;NS=2504;DP=16733;EAS_AF=0.13;AMR_AF=0.0245;AFR_AF=0.1097;EUR_AF=0.0249;SAS_AF=0.0716;AA=G|||;VT=SNP
18	50708582	rs76615816	A	T	100	PASS	AC=172;AF=0.034345;AN=5008;NS=2504;DP=20075;EAS_AF=0.002;AMR_AF=0.0476;AFR_AF=0.0038;EUR_AF=0.0825;SAS_AF=0.0501;AA=A|||;VT=SNP
18	50709981	rs17408393	A	G	100	PASS	AC=776;AF=0.154952;AN=5008;NS=2504;DP=16558;EAS_AF=0.0218;AMR_AF=0.2392;AFR_AF=0.0499;EUR_AF=0.3986;SAS_AF=0.1237;AA=A|||;VT=SNP
18	50711510	rs12959099	A	G	100	PASS	AC=1697;AF=0.338858;AN=5008;NS=2504;DP=17241;EAS_AF=0.1835;AMR_AF=0.304;AFR_AF=0.4955;EUR_AF=0.4364;SAS_AF=0.2117;AA=G|||;VT=SNP
18	50711776	rs7505145	A	C	100	PASS	AC=2271;AF=0.453474;AN=5008;NS=2504;DP=14656;EAS_AF=0.1885;AMR_AF=0.4179;AFR_AF=0.767;EUR_AF=0.5239;SAS_AF=0.2556;AA=C|||;VT=SNP
18	50712314	rs9951445	A	C	100	PASS	AC=363;AF=0.072484;AN=5008;NS=2504;DP=19175;EAS_AF=0.128;AMR_AF=0.0303;AFR_AF=0.0779;EUR_AF=0.0338;SAS_AF=0.0777;AA=A|||;VT=SNP
18	50712336	rs9951529	C	T	100	PASS	AC=444;AF=0.0886581;AN=5008;NS=2504;DP=18762;EAS_AF=0.128;AMR_AF=0.0346;AFR_AF=0.1369;EUR_AF=0.0338;SAS_AF=0.0777;AA=C|||;VT=SNP
18	50712997	rs9966566	T	A	100	PASS	AC=360;AF=0.071885;AN=5008;NS=2504;DP=21646;EAS_AF=0.128;AMR_AF=0.0303;AFR_AF=0.0756;EUR_AF=0.0338;SAS_AF=0.0777;AA=T|||;VT=SNP
18	50713206	rs12969315	G	T	100	PASS	AC=441;AF=0.0880591;AN=5008;NS=2504;DP=16227;EAS_AF=0.128;AMR_AF=0.0346;AFR_AF=0.1346;EUR_AF=0.0338;SAS_AF=0.0777;AA=G|||;VT=SNP
18	50713243	rs7243019	C	T	100	PASS	AC=2173;AF=0.433906;AN=5008;NS=2504;DP=15339;EAS_AF=0.1885;AMR_AF=0.4035;AFR_AF=0.7095;EUR_AF=0.5149;SAS_AF=0.2526;AA=c|||;VT=SNP
18	50714221	rs16956327	G	A	100	PASS	AC=367;AF=0.0732827;AN=5008;NS=2504;DP=17070;EAS_AF=0.129;AMR_AF=0.0303;AFR_AF=0.0787;EUR_AF=0.0338;SAS_AF=0.0798;AA=G|||;VT=SNP
18	50714386	rs12956266	C	T	100	PASS	AC=441;AF=0.0880591;AN=5008;NS=2504;DP=19324;EAS_AF=0.128;AMR_AF=0.0346;AFR_AF=0.1346;EUR_AF=0.0338;SAS_AF=0.0777;AA=C|||;VT=SNP
18	50715774	rs4296323	C	A	100	PASS	AC=346;AF=0.0690895;AN=5008;NS=2504;DP=13116;EAS_AF=0.128;AMR_AF=0.0231;AFR_AF=0.0756;EUR_AF=0.0278;SAS_AF=0.0746;AA=c|||;VT=SNP
18	50716945	rs7245004	C	A	100	PASS	AC=2064;AF=0.412141;AN=5008;NS=2504;DP=16959;EAS_AF=0.1845;AMR_AF=0.3559;AFR_AF=0.6914;EUR_AF=0.4811;SAS_AF=0.2382;AA=C|||;VT=SNP
18	50717251	rs9944782	G	A	100	PASS	AC=340;AF=0.0678914;AN=5008;NS=2504;DP=14658;EAS_AF=0.128;AMR_AF=0.0216;AFR_AF=0.0719;EUR_AF=0.0278;SAS_AF=0.0746;AA=G|||;VT=SNP
18	50717386	rs4940246	T	C	100	PASS	AC=2001;AF=0.399561;AN=5008;NS=2504;DP=17441;EAS_AF=0.5685;AMR_AF=0.5346;AFR_AF=0.0658;EUR_AF=0.3728;SAS_AF=0.6084;AA=T|||;VT=SNP
18	50717906	rs12957781	A	G	100	PASS	AC=346;AF=0.0690895;AN=5008;NS=2504;DP=14646;EAS_AF=0.128;AMR_AF=0.0231;AFR_AF=0.0756;EUR_AF=0.0278;SAS_AF=0.0746;AA=A|||;VT=SNP
18	50718314	rs17487256	C	T	100	PASS	AC=814;AF=0.16254;AN=5008;NS=2504;DP=17797;EAS_AF=0.0218;AMR_AF=0.2349;AFR_AF=0.0832;EUR_AF=0.3907;SAS_AF=0.1288;AA=C|||;VT=SNP
18	50718757	rs7232543	A	G	100	PASS	AC=1196;AF=0.238818;AN=5008;NS=2504;DP=18606;EAS_AF=0.0228;AMR_AF=0.2882;AFR_AF=0.2995;EUR_AF=0.4334;SAS_AF=0.1442;AA=A|||;VT=SNP
18	50718880	rs7233123	G	A	100	PASS	AC=1211;AF=0.241813;AN=5008;NS=2504;DP=18903;EAS_AF=0.0268;AMR_AF=0.3084;AFR_AF=0.2927;EUR_AF=0.4364;SAS_AF=0.1472;AA=G|||;VT=SNP
18	50718944	rs17487277	C	G	100	PASS	AC=786;AF=0.156949;AN=5008;NS=2504;DP=18958;EAS_AF=0.0218;AMR_AF=0.2406;AFR_AF=0.0507;EUR_AF=0.3986;SAS_AF=0.1319;AA=C|||;VT=SNP
18	50720363	rs8097377	A	T	100	PASS	AC=992;AF=0.198083;AN=5008;NS=2504;DP=17129;EAS_AF=0.1617;AMR_AF=0.1037;AFR_AF=0.4259;EUR_AF=0.0885;SAS_AF=0.1074;AA=A|||;VT=SNP
18	50720660	rs9954922	G	T	100	PASS	AC=344;AF=0.0686901;AN=5008;NS=2504;DP=18487;EAS_AF=0.128;AMR_AF=0.0231;AFR_AF=0.0756;EUR_AF=0.0278;SAS_AF=0.0726;AA=G|||;VT=SNP
18	50721382	rs16956346	A	T	100	PASS	AC=334;AF=0.0666933;AN=5008;NS=2504;DP=17639;EAS_AF=0.128;AMR_AF=0.0216;AFR_AF=0.0673;EUR_AF=0.0278;SAS_AF=0.0746;AA=A|||;VT=SNP
18	50721712	rs62099230	G	A	100	PASS	AC=832;AF=0.166134;AN=5008;NS=2504;DP=18405;EAS_AF=0.0218;AMR_AF=0.2435;AFR_AF=0.0832;EUR_AF=0.3996;SAS_AF=0.1319;AA=G|||;VT=SNP
18	50723080	rs7230285	G	A	100	PASS	AC=1541;AF=0.307708;AN=5008;NS=2504;DP=19616;EAS_AF=0.0228;AMR_AF=0.3401;AFR_AF=0.4607;EUR_AF=0.4841;SAS_AF=0.1902;AA=G|||;VT=SNP
18	50723120	rs9946770	C	T	100	PASS	AC=346;AF=0.0690895;AN=5008;NS=2504;DP=18404;EAS_AF=0.128;AMR_AF=0.0216;AFR_AF=0.0764;EUR_AF=0.0278;SAS_AF=0.0746;AA=C|||;VT=SNP
18	50723179	rs7230446	G	A	100	PASS	AC=1541;AF=0.307708;AN=5008;NS=2504;DP=17768;EAS_AF=0.0228;AMR_AF=0.3401;AFR_AF=0.4607;EUR_AF=0.4841;SAS_AF=0.1902;AA=A|||;VT=SNP
18	50723283	rs17487484	T	G	100	PASS	AC=1539;AF=0.307308;AN=5008;NS=2504;DP=16898;EAS_AF=0.0228;AMR_AF=0.3401;AFR_AF=0.4607;EUR_AF=0.4841;SAS_AF=0.1881;AA=G|||;VT=SNP
18	50723328	rs12958119	T	G	100	PASS	AC=346;AF=0.0690895;AN=5008;NS=2504;DP=18079;EAS_AF=0.128;AMR_AF=0.0231;AFR_AF=0.0756;EUR_AF=0.0278;SAS_AF=0.0746;AA=T|||;VT=SNP
18	50723380	rs16956352	A	C	100	PASS	AC=226;AF=0.0451278;AN=5008;NS=2504;DP=19163;EAS_AF=0.127;AMR_AF=0.0144;AFR_AF=0.0098;EUR_AF=0.0239;SAS_AF=0.0521;AA=A|||;VT=SNP
18	50723460	rs2069191	T	C	100	PASS	AC=1565;AF=0.3125;AN=5008;NS=2504;DP=18369;EAS_AF=0.0268;AMR_AF=0.3602;AFR_AF=0.4607;EUR_AF=0.4871;SAS_AF=0.1933;AA=C|||;VT=SNP
18	50724472	rs10221412	T	C	100	PASS	AC=1914;AF=0.382188;AN=5008;NS=2504;DP=16360;EAS_AF=0.1548;AMR_AF=0.3833;AFR_AF=0.5386;EUR_AF=0.5149;SAS_AF=0.2679;AA=C|||;VT=SNP
18	50724899	rs62099231	G	A	100	PASS	AC=1561;AF=0.311701;AN=5008;NS=2504;DP=6290;EAS_AF=0.0268;AMR_AF=0.3602;AFR_AF=0.4576;EUR_AF=0.4871;SAS_AF=0.1933;AA=A|||;VT=SNP
18	50725943	rs8084239	T	C	100	PASS	AC=1561;AF=0.311701;AN=5008;NS=2504;DP=13384;EAS_AF=0.0268;AMR_AF=0.3602;AFR_AF=0.4569;EUR_AF=0.4881;SAS_AF=0.1933;AA=C|||;VT=SNP
18	50726294	rs10221371	C	A	100	PASS	AC=1167;AF=0.233027;AN=5008;NS=2504;DP=15335;EAS_AF=0.0228;AMR_AF=0.281;AFR_AF=0.2897;EUR_AF=0.4254;SAS_AF=0.1411;AA=A|||;VT=SNP
18	50726559	rs8084351	G	A	100	PASS	AC=1536;AF=0.306709;AN=5008;NS=2504;DP=17829;EAS_AF=0.0228;AMR_AF=0.3401;AFR_AF=0.4561;EUR_AF=0.4851;SAS_AF=0.1902;AA=A|||;VT=SNP
18	50726749	rs8084280	A	T	100	PASS	AC=1537;AF=0.306909;AN=5008;NS=2504;DP=23069;EAS_AF=0.0228;AMR_AF=0.3401;AFR_AF=0.4561;EUR_AF=0.4851;SAS_AF=0.1912;AA=T|||;VT=SNP
18	50727042	rs12958959	C	T	100	PASS	AC=345;AF=0.0688898;AN=5008;NS=2504;DP=21553;EAS_AF=0.128;AMR_AF=0.0231;AFR_AF=0.0749;EUR_AF=0.0278;SAS_AF=0.0746;AA=C|||;VT=SNP
18	50727518	rs3794923	C	T	100	PASS	AC=814;AF=0.16254;AN=5008;NS=2504;DP=21049;EAS_AF=0.0218;AMR_AF=0.2349;AFR_AF=0.0832;EUR_AF=0.3907;SAS_AF=0.1288;AA=C|||;VT=SNP
18	50727691	rs62099232	C	T	100	PASS	AC=814;AF=0.16254;AN=5008;NS=2504;DP=20918;EAS_AF=0.0218;AMR_AF=0.2349;AFR_AF=0.0832;EUR_AF=0.3907;SAS_AF=0.1288;AA=C|||;VT=SNP
18	50728987	rs11662175	T	C	100	PASS	AC=1560;AF=0.311502;AN=5008;NS=2504;DP=18533;EAS_AF=0.1548;AMR_AF=0.3242;AFR_AF=0.3691;EUR_AF=0.4563;SAS_AF=0.2372;AA=C|||;VT=SNP
18	50729267	rs60939828	T	C	100	PASS	AC=1178;AF=0.235224;AN=5008;NS=2504;DP=16966;EAS_AF=0.0228;AMR_AF=0.281;AFR_AF=0.298;EUR_AF=0.4254;SAS_AF=0.1411;AA=T|||;VT=SNP
18	50729811	rs9967014	A	G	100	PASS	AC=346;AF=0.0690895;AN=5008;NS=2504;DP=16881;EAS_AF=0.128;AMR_AF=0.0231;AFR_AF=0.0756;EUR_AF=0.0278;SAS_AF=0.0746;AA=A|||;VT=SNP
18	50730441	rs12604508	A	G	100	PASS	AC=2003;AF=0.39996;AN=5008;NS=2504;DP=16845;EAS_AF=0.5694;AMR_AF=0.5375;AFR_AF=0.0658;EUR_AF=0.3708;SAS_AF=0.6094;AA=A|||;VT=SNP
18	50730524	rs62099234	C	T	100	PASS	AC=1178;AF=0.235224;AN=5008;NS=2504;DP=17736;EAS_AF=0.0228;AMR_AF=0.2795;AFR_AF=0.2995;EUR_AF=0.4254;SAS_AF=0.1401;AA=C|||;VT=SNP
18	50730603	rs62099235	G	A	100	PASS	AC=1178;AF=0.235224;AN=5008;NS=2504;DP=16035;EAS_AF=0.0228;AMR_AF=0.2795;AFR_AF=0.2995;EUR_AF=0.4254;SAS_AF=0.1401;AA=A|||;VT=SNP
18	50730903	rs35749078	C	A	100	PASS	AC=228;AF=0.0455272;AN=5008;NS=2504;DP=13534;EAS_AF=0.128;AMR_AF=0.0144;AFR_AF=0.0106;EUR_AF=0.0239;SAS_AF=0.0521;AA=C|||;VT=SNP
18	50731055	rs62099236	G	T	100	PASS	AC=1178;AF=0.235224;AN=5008;NS=2504;DP=16506;EAS_AF=0.0228;AMR_AF=0.2795;AFR_AF=0.2995;EUR_AF=0.4254;SAS_AF=0.1401;AA=G|||;VT=SNP
18	50731802	rs7227069	G	A	100	PASS	AC=1168;AF=0.233227;AN=5008;NS=2504;DP=17593;EAS_AF=0.0228;AMR_AF=0.2795;AFR_AF=0.292;EUR_AF=0.4254;SAS_AF=0.1401;AA=G|||;VT=SNP
18	50731823	rs2298606	T	C	100	PASS	AC=1703;AF=0.340056;AN=5008;NS=2504;DP=18362;EAS_AF=0.1548;AMR_AF=0.3703;AFR_AF=0.3994;EUR_AF=0.5159;SAS_AF=0.2485;AA=C|||;VT=SNP
18	50733150	rs11082972	C	T	100	PASS	AC=2180;AF=0.435304;AN=5008;NS=2504;DP=9872;EAS_AF=0.1865;AMR_AF=0.402;AFR_AF=0.7171;EUR_AF=0.5169;SAS_AF=0.2505;AA=T|||;VT=SNP
18	50733693	rs12963433	A	C	100	PASS	AC=348;AF=0.0694888;AN=5008;NS=2504;DP=19345;EAS_AF=0.129;AMR_AF=0.0231;AFR_AF=0.0764;EUR_AF=0.0278;SAS_AF=0.0746;AA=A|||;VT=SNP
18	50734990	rs12326120	G	A	100	PASS	AC=634;AF=0.126597;AN=5008;NS=2504;DP=16020;EAS_AF=0.0327;AMR_AF=0.0793;AFR_AF=0.3419;EUR_AF=0.0616;SAS_AF=0.0327;AA=G|||;VT=SNP
18	50735418	rs62100765	C	T	100	PASS	AC=814;AF=0.16254;AN=5008;NS=2504;DP=16376;EAS_AF=0.0218;AMR_AF=0.2349;AFR_AF=0.0832;EUR_AF=0.3917;SAS_AF=0.1278;AA=C|||;VT=SNP
18	50737358	rs62100766	G	T	100	PASS	AC=769;AF=0.153554;AN=5008;NS=2504;DP=16674;EAS_AF=0.0218;AMR_AF=0.2334;AFR_AF=0.0507;EUR_AF=0.3907;SAS_AF=0.1278;AA=G|||;VT=SNP
18	50737950	rs6508207	T	C	100	PASS	AC=2186;AF=0.436502;AN=5008;NS=2504;DP=11577;EAS_AF=0.1875;AMR_AF=0.4035;AFR_AF=0.7201;EUR_AF=0.5169;SAS_AF=0.2505;AA=C|||;VT=SNP
18	50738039	rs62100767	A	G	100	PASS	AC=769;AF=0.153554;AN=5008;NS=2504;DP=13421;EAS_AF=0.0218;AMR_AF=0.2334;AFR_AF=0.0507;EUR_AF=0.3907;SAS_AF=0.1278;AA=A|||;VT=SNP
18	50738062	rs6508208	G	C	100	PASS	AC=2185;AF=0.436302;AN=5008;NS=2504;DP=13298;EAS_AF=0.1875;AMR_AF=0.4035;AFR_AF=0.7201;EUR_AF=0.5159;SAS_AF=0.2505;AA=C|||;VT=SNP
18	50738582	rs9944991	T	A	100	PASS	AC=348;AF=0.0694888;AN=5008;NS=2504;DP=16201;EAS_AF=0.128;AMR_AF=0.0231;AFR_AF=0.0772;EUR_AF=0.0278;SAS_AF=0.0746;AA=T|||;VT=SNP
18	50739344	rs8086812	C	G	100	PASS	AC=1175;AF=0.234625;AN=5008;NS=2504;DP=15905;EAS_AF=0.0228;AMR_AF=0.2795;AFR_AF=0.298;EUR_AF=0.4245;SAS_AF=0.1401;AA=C|||;VT=SNP
18	50739860	rs62100769	G	A	100	PASS	AC=1193;AF=0.238219;AN=5008;NS=2504;DP=12444;EAS_AF=0.0228;AMR_AF=0.2795;AFR_AF=0.298;EUR_AF=0.4245;SAS_AF=0.1585;AA=A|||;VT=SNP
18	50740163	rs55906054	A	G	100	PASS	AC=1193;AF=0.238219;AN=5008;NS=2504;DP=10873;EAS_AF=0.0228;AMR_AF=0.2795;AFR_AF=0.298;EUR_AF=0.4245;SAS_AF=0.1585;AA=A|||;VT=SNP
18	50740767	rs72923258	A	T	100	PASS	AC=1980;AF=0.395367;AN=5008;NS=2504;DP=15267;EAS_AF=0.5645;AMR_AF=0.5375;AFR_AF=0.0643;EUR_AF=0.3718;SAS_AF=0.592;AA=A|||;VT=SNP
18	50740781	rs7237256	G	A	100	PASS	AC=1010;AF=0.201677;AN=5008;NS=2504;DP=15116;EAS_AF=0.1647;AMR_AF=0.1225;AFR_AF=0.4228;EUR_AF=0.0915;SAS_AF=0.1104;AA=A|||;VT=SNP
18	50741130	rs62100771	A	G	100	PASS	AC=811;AF=0.161941;AN=5008;NS=2504;DP=15647;EAS_AF=0.0218;AMR_AF=0.2349;AFR_AF=0.0817;EUR_AF=0.3907;SAS_AF=0.1278;AA=A|||;VT=SNP
18	50741297	rs62100772	G	A	100	PASS	AC=1194;AF=0.238419;AN=5008;NS=2504;DP=14372;EAS_AF=0.0228;AMR_AF=0.2795;AFR_AF=0.2988;EUR_AF=0.4245;SAS_AF=0.1585;AA=G|||;VT=SNP
18	50741509	rs12958954	A	T	100	PASS	AC=377;AF=0.0752796;AN=5008;NS=2504;DP=15751;EAS_AF=0.1319;AMR_AF=0.0432;AFR_AF=0.0809;EUR_AF=0.0308;SAS_AF=0.0777;AA=T|||;VT=SNP
18	50741675	rs68048120	G	C	100	PASS	AC=348;AF=0.0694888;AN=5008;NS=2504;DP=15417;EAS_AF=0.128;AMR_AF=0.0231;AFR_AF=0.0772;EUR_AF=0.0278;SAS_AF=0.0746;AA=g|||;VT=SNP
18	50742230	rs66706659	G	A	100	PASS	AC=633;AF=0.126398;AN=5008;NS=2504;DP=20400;EAS_AF=0.0327;AMR_AF=0.0793;AFR_AF=0.3419;EUR_AF=0.0606;SAS_AF=0.0327;AA=G|||;VT=SNP
18	50742384	rs12964204	G	A	100	PASS	AC=1020;AF=0.203674;AN=5008;NS=2504;DP=20060;EAS_AF=0.1647;AMR_AF=0.1225;AFR_AF=0.4228;EUR_AF=0.0924;SAS_AF=0.1196;AA=A|||;VT=SNP
18	50742520	rs9951763	G	A	100	PASS	AC=1010;AF=0.201677;AN=5008;NS=2504;DP=21016;EAS_AF=0.1647;AMR_AF=0.1225;AFR_AF=0.4228;EUR_AF=0.0915;SAS_AF=0.1104;AA=A|||;VT=SNP
18	50743414	rs7243444	G	A	100	PASS	AC=1010;AF=0.201677;AN=5008;NS=2504;DP=16965;EAS_AF=0.1647;AMR_AF=0.1225;AFR_AF=0.4228;EUR_AF=0.0915;SAS_AF=0.1104;AA=A|||;VT=SNP
18	50743518	rs7243345	C	T	100	PASS	AC=1009;AF=0.201478;AN=5008;NS=2504;DP=17249;EAS_AF=0.1637;AMR_AF=0.1225;AFR_AF=0.4228;EUR_AF=0.0915;SAS_AF=0.1104;AA=T|||;VT=SNP
18	50743533	rs6508209	G	A	100	PASS	AC=2183;AF=0.435903;AN=5008;NS=2504;DP=17364;EAS_AF=0.1875;AMR_AF=0.402;AFR_AF=0.7194;EUR_AF=0.5159;SAS_AF=0.2505;AA=A|||;VT=SNP
18	50743736	rs7243973	G	T	100	PASS	AC=633;AF=0.126398;AN=5008;NS=2504;DP=14212;EAS_AF=0.0327;AMR_AF=0.0793;AFR_AF=0.3419;EUR_AF=0.0606;SAS_AF=0.0327;AA=G|||;VT=SNP
18	50744067	rs4245258	A	C	100	PASS	AC=4188;AF=0.836262;AN=5008;NS=2504;DP=13419;EAS_AF=0.756;AMR_AF=0.9395;AFR_AF=0.7852;EUR_AF=0.8887;SAS_AF=0.8609;AA=C|||;VT=SNP
18	50744585	rs12956682	G	T	100	PASS	AC=1117;AF=0.223043;AN=5008;NS=2504;DP=18427;EAS_AF=0.1607;AMR_AF=0.111;AFR_AF=0.5159;EUR_AF=0.0905;SAS_AF=0.1074;AA=T|||;VT=SNP
18	50744839	rs4609919	A	G	100	PASS	AC=4188;AF=0.836262;AN=5008;NS=2504;DP=16349;EAS_AF=0.756;AMR_AF=0.9395;AFR_AF=0.7852;EUR_AF=0.8887;SAS_AF=0.8609;AA=G|||;VT=SNP
18	50745120	rs60234723	C	T	100	PASS	AC=626;AF=0.125;AN=5008;NS=2504;DP=15249;EAS_AF=0.0327;AMR_AF=0.0793;AFR_AF=0.3366;EUR_AF=0.0606;SAS_AF=0.0327;AA=C|||;VT=SNP
18	50745236	rs11663824	C	A	100	PASS	AC=842;AF=0.168131;AN=5008;NS=2504;DP=15364;EAS_AF=0.0218;AMR_AF=0.2349;AFR_AF=0.1051;EUR_AF=0.3917;SAS_AF=0.1268;AA=C|||;VT=SNP
18	50745255	rs9304441	C	T	100	PASS	AC=351;AF=0.0700879;AN=5008;NS=2504;DP=15702;EAS_AF=0.128;AMR_AF=0.0231;AFR_AF=0.0794;EUR_AF=0.0278;SAS_AF=0.0746;AA=C|||;VT=SNP
18	50745422	rs16956378	G	A	100	PASS	AC=633;AF=0.126398;AN=5008;NS=2504;DP=15881;EAS_AF=0.0327;AMR_AF=0.0793;AFR_AF=0.3419;EUR_AF=0.0606;SAS_AF=0.0327;AA=G|||;VT=SNP
18	50746748	rs4632195	C	T	100	PASS	AC=1712;AF=0.341853;AN=5008;NS=2504;DP=17125;EAS_AF=0.0556;AMR_AF=0.3559;AFR_AF=0.559;EUR_AF=0.499;SAS_AF=0.1718;AA=C|||;VT=SNP
18	50747191	rs6508210	A	C	100	PASS	AC=1774;AF=0.354233;AN=5008;NS=2504;DP=12159;EAS_AF=0.0595;AMR_AF=0.3804;AFR_AF=0.5582;EUR_AF=0.5199;SAS_AF=0.1933;AA=C|||;VT=SNP
18	50747812	rs10502965	G	A	100	PASS	AC=220;AF=0.0439297;AN=5008;NS=2504;DP=16138;EAS_AF=0.127;AMR_AF=0.0144;AFR_AF=0.0098;EUR_AF=0.0229;SAS_AF=0.047;AA=G|||;VT=SNP
18	50747956	rs1367633	G	A	100	PASS	AC=1083;AF=0.216254;AN=5008;NS=2504;DP=17498;EAS_AF=0.0228;AMR_AF=0.2824;AFR_AF=0.202;EUR_AF=0.4563;SAS_AF=0.1411;AA=G|||;VT=SNP
18	50748499	rs10502966	A	G	100	PASS	AC=843;AF=0.168331;AN=5008;NS=2504;DP=15757;EAS_AF=0.0218;AMR_AF=0.2435;AFR_AF=0.0772;EUR_AF=0.4205;SAS_AF=0.1299;AA=A|||;VT=SNP
18	50748785	rs8089330	T	C	100	PASS	AC=4173;AF=0.833267;AN=5008;NS=2504;DP=10086;EAS_AF=0.7589;AMR_AF=0.9395;AFR_AF=0.7753;EUR_AF=0.9006;SAS_AF=0.8436;AA=t|||;VT=SNP
18	50749396	rs7237110	A	T	100	PASS	AC=644;AF=0.128594;AN=5008;NS=2504;DP=12373;EAS_AF=0.0337;AMR_AF=0.0778;AFR_AF=0.3502;EUR_AF=0.0606;SAS_AF=0.0327;AA=A|||;VT=SNP
18	50749935	rs17488316	A	T	100	PASS	AC=1098;AF=0.219249;AN=5008;NS=2504;DP=16294;EAS_AF=0.0228;AMR_AF=0.2824;AFR_AF=0.202;EUR_AF=0.4543;SAS_AF=0.1585;AA=A|||;VT=SNP
18	50750198	rs7243601	T	G	100	PASS	AC=4176;AF=0.833866;AN=5008;NS=2504;DP=16228;EAS_AF=0.7589;AMR_AF=0.9409;AFR_AF=0.7753;EUR_AF=0.9006;SAS_AF=0.8456;AA=G|||;VT=SNP
18	50750225	rs12968428	A	G	100	PASS	AC=2298;AF=0.458866;AN=5008;NS=2504;DP=16548;EAS_AF=0.6984;AMR_AF=0.5533;AFR_AF=0.1407;EUR_AF=0.3827;SAS_AF=0.6534;AA=A|||;VT=SNP
18	50750684	rs7243008	A	T	100	PASS	AC=1075;AF=0.214657;AN=5008;NS=2504;DP=19851;EAS_AF=0.0228;AMR_AF=0.281;AFR_AF=0.1853;EUR_AF=0.4533;SAS_AF=0.1595;AA=A|||;VT=SNP
18	50750875	rs7243756	G	A	100	PASS	AC=630;AF=0.125799;AN=5008;NS=2504;DP=21157;EAS_AF=0.0337;AMR_AF=0.0778;AFR_AF=0.3396;EUR_AF=0.0606;SAS_AF=0.0327;AA=G|||;VT=SNP
18	50751215	rs7238231	A	G	100	PASS	AC=630;AF=0.125799;AN=5008;NS=2504;DP=20546;EAS_AF=0.0337;AMR_AF=0.0778;AFR_AF=0.3396;EUR_AF=0.0606;SAS_AF=0.0327;AA=A|||;VT=SNP
18	50751425	rs1367638	G	C	100	PASS	AC=1048;AF=0.209265;AN=5008;NS=2504;DP=19894;EAS_AF=0.0228;AMR_AF=0.2795;AFR_AF=0.18;EUR_AF=0.4533;SAS_AF=0.1401;AA=G|||;VT=SNP
18	50752373	rs8098405	A	G	100	PASS	AC=1114;AF=0.222444;AN=5008;NS=2504;DP=19168;EAS_AF=0.0268;AMR_AF=0.3012;AFR_AF=0.1989;EUR_AF=0.4563;SAS_AF=0.1595;AA=G|||;VT=SNP
18	50752610	rs8099160	G	A	100	PASS	AC=1116;AF=0.222843;AN=5008;NS=2504;DP=19532;EAS_AF=0.0268;AMR_AF=0.3012;AFR_AF=0.1989;EUR_AF=0.4563;SAS_AF=0.1616;AA=A|||;VT=SNP
18	50752912	rs8085649	C	G	100	PASS	AC=4184;AF=0.835463;AN=5008;NS=2504;DP=15311;EAS_AF=0.7589;AMR_AF=0.9409;AFR_AF=0.7829;EUR_AF=0.9006;SAS_AF=0.8436;AA=G|||;VT=SNP
18	50753609	rs57841322	T	C	100	PASS	AC=1077;AF=0.215056;AN=5008;NS=2504;DP=12554;EAS_AF=0.0228;AMR_AF=0.2795;AFR_AF=0.1884;EUR_AF=0.4533;SAS_AF=0.1585;AA=T|||;VT=SNP
18	50753726	rs28628885	A	G	100	PASS	AC=1115;AF=0.222644;AN=5008;NS=2504;DP=16595;EAS_AF=0.0268;AMR_AF=0.3012;AFR_AF=0.1982;EUR_AF=0.4583;SAS_AF=0.1595;AA=G|||;VT=SNP
18	50753741	rs7231178	G	A	100	PASS	AC=1857;AF=0.370807;AN=5008;NS=2504;DP=16425;EAS_AF=0.0655;AMR_AF=0.3847;AFR_AF=0.6142;EUR_AF=0.5169;SAS_AF=0.1963;AA=A|||;VT=SNP
18	50754083	rs13339708	C	T	100	PASS	AC=639;AF=0.127596;AN=5008;NS=2504;DP=18595;EAS_AF=0.0387;AMR_AF=0.0778;AFR_AF=0.3404;EUR_AF=0.0606;SAS_AF=0.0358;AA=C|||;VT=SNP
18	50754093	rs62100775	A	G	100	PASS	AC=793;AF=0.158347;AN=5008;NS=2504;DP=18374;EAS_AF=0.0218;AMR_AF=0.2392;AFR_AF=0.0439;EUR_AF=0.4185;SAS_AF=0.1288;AA=A|||;VT=SNP
18	50754996	rs17488531	G	A	100	PASS	AC=1078;AF=0.215256;AN=5008;NS=2504;DP=15765;EAS_AF=0.0228;AMR_AF=0.2795;AFR_AF=0.1884;EUR_AF=0.4533;SAS_AF=0.1595;AA=G|||;VT=SNP
18	50755536	rs11661696	C	T	100	PASS	AC=1971;AF=0.39357;AN=5008;NS=2504;DP=14783;EAS_AF=0.5883;AMR_AF=0.5317;AFR_AF=0.0651;EUR_AF=0.3539;SAS_AF=0.5798;AA=C|||;VT=SNP
18	50755757	rs62100777	G	A	100	PASS	AC=1109;AF=0.221446;AN=5008;NS=2504;DP=18069;EAS_AF=0.0268;AMR_AF=0.2997;AFR_AF=0.1952;EUR_AF=0.4563;SAS_AF=0.1605;AA=A|||;VT=SNP
18	50756319	rs6508212	A	G	100	PASS	AC=4267;AF=0.852037;AN=5008;NS=2504;DP=17876;EAS_AF=0.7659;AMR_AF=0.9467;AFR_AF=0.8336;EUR_AF=0.9006;SAS_AF=0.8487;AA=G|||;VT=SNP
18	50757036	rs35580963	G	C	100	PASS	AC=165;AF=0.0329473;AN=5008;NS=2504;DP=15650;EAS_AF=0.1052;AMR_AF=0.0101;AFR_AF=0.0023;EUR_AF=0.0169;SAS_AF=0.0327;AA=G|||;VT=SNP
18	50757261	rs17488580	G	T	100	PASS	AC=997;AF=0.199081;AN=5008;NS=2504;DP=17524;EAS_AF=0.0218;AMR_AF=0.2536;AFR_AF=0.1717;EUR_AF=0.4225;SAS_AF=0.1503;AA=G|||;VT=SNP
18	50757382	rs16956392	T	C	100	PASS	AC=743;AF=0.148363;AN=5008;NS=2504;DP=17638;EAS_AF=0.0377;AMR_AF=0.0836;AFR_AF=0.416;EUR_AF=0.0606;SAS_AF=0.0368;AA=T|||;VT=SNP
18	50758040	rs62100778	A	G	100	PASS	AC=1118;AF=0.223243;AN=5008;NS=2504;DP=16950;EAS_AF=0.0268;AMR_AF=0.2997;AFR_AF=0.1997;EUR_AF=0.4583;SAS_AF=0.1616;AA=A|||;VT=SNP
18	50758952	rs16956398	A	G	100	PASS	AC=543;AF=0.108427;AN=5008;NS=2504;DP=20161;EAS_AF=0.2401;AMR_AF=0.0432;AFR_AF=0.0136;EUR_AF=0.0994;SAS_AF=0.1564;AA=A|||;VT=SNP
18	50760660	rs1821075	G	A	100	PASS	AC=1953;AF=0.389976;AN=5008;NS=2504;DP=12853;EAS_AF=0.5694;AMR_AF=0.5259;AFR_AF=0.0764;EUR_AF=0.3539;SAS_AF=0.5695;AA=G|||;VT=SNP
18	50760933	rs17488727	A	C	100	PASS	AC=852;AF=0.170128;AN=5008;NS=2504;DP=13108;EAS_AF=0.0218;AMR_AF=0.2478;AFR_AF=0.0764;EUR_AF=0.4215;SAS_AF=0.136;AA=A|||;VT=SNP
18	50762421	rs34197805	C	T	100	PASS	AC=353;AF=0.0704872;AN=5008;NS=2504;DP=18001;EAS_AF=0.1448;AMR_AF=0.0231;AFR_AF=0.0703;EUR_AF=0.0268;SAS_AF=0.0726;AA=C|||;VT=SNP
18	50762502	rs7231742	G	A	100	PASS	AC=3853;AF=0.769369;AN=5008;NS=2504;DP=16458;EAS_AF=0.629;AMR_AF=0.9179;AFR_AF=0.7201;EUR_AF=0.8708;SAS_AF=0.771;AA=A|||;VT=SNP
18	50762855	rs4456576	C	G	100	PASS	AC=811;AF=0.161941;AN=5008;NS=2504;DP=16639;EAS_AF=0.0218;AMR_AF=0.245;AFR_AF=0.0461;EUR_AF=0.4215;SAS_AF=0.137;AA=C|||;VT=SNP
18	50763049	rs11660990	T	C	100	PASS	AC=2238;AF=0.446885;AN=5008;NS=2504;DP=16261;EAS_AF=0.5744;AMR_AF=0.5403;AFR_AF=0.2542;EUR_AF=0.3579;SAS_AF=0.6012;AA=T|||;VT=SNP
18	50763183	rs11664095	A	G	100	PASS	AC=2108;AF=0.420927;AN=5008;NS=2504;DP=14970;EAS_AF=0.5744;AMR_AF=0.572;AFR_AF=0.0946;EUR_AF=0.4105;SAS_AF=0.6074;AA=A|||;VT=SNP
18	50767175	rs71368918	G	A	100	PASS	AC=187;AF=0.0373403;AN=5008;NS=2504;DP=19148;EAS_AF=0.127;AMR_AF=0.0101;AFR_AF=0.0023;EUR_AF=0.0169;SAS_AF=0.0327;AA=G|||;VT=SNP
18	50768168	rs1811358	G	A	100	PASS	AC=2598;AF=0.51877;AN=5008;NS=2504;DP=18348;EAS_AF=0.6062;AMR_AF=0.5965;AFR_AF=0.4274;EUR_AF=0.3996;SAS_AF=0.6196;AA=A|||;VT=SNP
18	50769543	rs2879526	G	A	100	PASS	AC=3432;AF=0.685304;AN=5008;NS=2504;DP=21477;EAS_AF=0.629;AMR_AF=0.853;AFR_AF=0.4939;EUR_AF=0.8091;SAS_AF=0.7556;AA=A|||;VT=SNP
18	50769888	rs7232783	T	C	100	PASS	AC=4494;AF=0.897364;AN=5008;NS=2504;DP=20204;EAS_AF=0.7758;AMR_AF=0.9553;AFR_AF=0.9856;EUR_AF=0.9006;SAS_AF=0.8589;AA=C|||;VT=SNP
18	50770171	rs11082974	C	A	100	PASS	AC=2206;AF=0.440495;AN=5008;NS=2504;DP=18708;EAS_AF=0.5734;AMR_AF=0.5706;AFR_AF=0.1694;EUR_AF=0.3976;SAS_AF=0.6217;AA=A|||;VT=SNP
18	50770638	rs10853628	T	C	100	PASS	AC=2595;AF=0.518171;AN=5008;NS=2504;DP=18672;EAS_AF=0.6071;AMR_AF=0.5965;AFR_AF=0.4198;EUR_AF=0.3996;SAS_AF=0.6258;AA=C|||;VT=SNP
18	50774110	rs7230034	T	C	100	PASS	AC=3875;AF=0.773762;AN=5008;NS=2504;DP=17054;EAS_AF=0.631;AMR_AF=0.9179;AFR_AF=0.7194;EUR_AF=0.8728;SAS_AF=0.7904;AA=t|||;VT=SNP
18	50775332	rs28444913	T	G	100	PASS	AC=2318;AF=0.462859;AN=5008;NS=2504;DP=18186;EAS_AF=0.5685;AMR_AF=0.5677;AFR_AF=0.2504;EUR_AF=0.4085;SAS_AF=0.6227;AA=T|||;VT=SNP
18	50775428	rs16956411	A	G	100	PASS	AC=2341;AF=0.467452;AN=5008;NS=2504;DP=17850;EAS_AF=0.5734;AMR_AF=0.5879;AFR_AF=0.2496;EUR_AF=0.4115;SAS_AF=0.6247;AA=A|||;VT=SNP
18	50776291	rs1078459	T	G	100	PASS	AC=2625;AF=0.524161;AN=5008;NS=2504;DP=17075;EAS_AF=0.6071;AMR_AF=0.6081;AFR_AF=0.4266;EUR_AF=0.4125;SAS_AF=0.6258;AA=G|||;VT=SNP
18	50776391	rs17410557	T	C	100	PASS	AC=735;AF=0.146765;AN=5008;NS=2504;DP=16227;EAS_AF=0.0218;AMR_AF=0.2277;AFR_AF=0.0439;EUR_AF=0.3777;SAS_AF=0.1196;AA=T|||;VT=SNP
18	50778215	rs2339638	T	G	100	PASS	AC=279;AF=0.0557109;AN=5008;NS=2504;DP=20282;EAS_AF=0.1498;AMR_AF=0.0187;AFR_AF=0.0053;EUR_AF=0.0497;SAS_AF=0.0593;AA=T|||;VT=SNP
18	50778737	rs17501820	C	T	100	PASS	AC=774;AF=0.154553;AN=5008;NS=2504;DP=16406;EAS_AF=0.0218;AMR_AF=0.2233;AFR_AF=0.0424;EUR_AF=0.3897;SAS_AF=0.1524;AA=C|||;VT=SNP
18	50779412	rs1431181	G	A	100	PASS	AC=776;AF=0.154952;AN=5008;NS=2504;DP=15481;EAS_AF=0.0228;AMR_AF=0.2262;AFR_AF=0.0424;EUR_AF=0.3887;SAS_AF=0.1524;AA=G|||;VT=SNP
18	50779810	rs7237773	A	C	100	PASS	AC=615;AF=0.122804;AN=5008;NS=2504;DP=16296;EAS_AF=0.1548;AMR_AF=0.0778;AFR_AF=0.1445;EUR_AF=0.1093;SAS_AF=0.1063;AA=A|||;VT=SNP
18	50781586	rs12966074	T	C	100	PASS	AC=515;AF=0.102835;AN=5008;NS=2504;DP=15599;EAS_AF=0.1429;AMR_AF=0.0706;AFR_AF=0.1036;EUR_AF=0.0865;SAS_AF=0.1002;AA=T|||;VT=SNP
18	50782037	rs12969597	G	A	100	PASS	AC=1912;AF=0.381789;AN=5008;NS=2504;DP=22652;EAS_AF=0.2024;AMR_AF=0.3588;AFR_AF=0.5272;EUR_AF=0.4911;SAS_AF=0.274;AA=A|||;VT=SNP
18	50784815	rs141797582	A	G	100	PASS	AC=545;AF=0.108826;AN=5008;NS=2504;DP=21377;EAS_AF=0.1548;AMR_AF=0.0706;AFR_AF=0.1036;EUR_AF=0.0984;SAS_AF=0.1063;AA=A|||;VT=SNP
18	50785676	rs113875255	T	C	100	PASS	AC=4160;AF=0.830671;AN=5008;NS=2504;DP=20549;EAS_AF=0.7371;AMR_AF=0.938;AFR_AF=0.7663;EUR_AF=0.9006;SAS_AF=0.8661;AA=C|||;VT=SNP
18	50786727	rs138398347	A	G	100	PASS	AC=544;AF=0.108626;AN=5008;NS=2504;DP=21801;EAS_AF=0.1548;AMR_AF=0.0692;AFR_AF=0.1036;EUR_AF=0.0984;SAS_AF=0.1063;AA=A|||;VT=SNP
18	50787839	rs12327102	G	C	100	PASS	AC=2120;AF=0.423323;AN=5008;NS=2504;DP=21382;EAS_AF=0.2173;AMR_AF=0.3703;AFR_AF=0.6755;EUR_AF=0.4911;SAS_AF=0.2628;AA=C|||;VT=SNP
18	50787847	rs12326386	T	C	100	PASS	AC=520;AF=0.103834;AN=5008;NS=2504;DP=21406;EAS_AF=0.1538;AMR_AF=0.0692;AFR_AF=0.0938;EUR_AF=0.0885;SAS_AF=0.1063;AA=T|||;VT=SNP
18	50788034	rs7237361	A	G	100	PASS	AC=4153;AF=0.829273;AN=5008;NS=2504;DP=18772;EAS_AF=0.7361;AMR_AF=0.938;AFR_AF=0.7678;EUR_AF=0.9006;SAS_AF=0.8579;AA=G|||;VT=SNP
18	50791960	rs1431197	G	A	100	PASS	AC=1874;AF=0.374201;AN=5008;NS=2504;DP=19973;EAS_AF=0.2044;AMR_AF=0.3487;AFR_AF=0.5219;EUR_AF=0.4811;SAS_AF=0.2577;AA=A|||;VT=SNP
18	50792090	rs10502967	C	T	100	PASS	AC=2045;AF=0.408347;AN=5008;NS=2504;DP=20419;EAS_AF=0.5139;AMR_AF=0.5764;AFR_AF=0.0893;EUR_AF=0.4185;SAS_AF=0.6012;AA=C|||;VT=SNP
18	50792476	rs17411025	C	G	100	PASS	AC=776;AF=0.154952;AN=5008;NS=2504;DP=20051;EAS_AF=0.0218;AMR_AF=0.2233;AFR_AF=0.0424;EUR_AF=0.3897;SAS_AF=0.1544;AA=C|||;VT=SNP
18	50792914	rs4939727	G	A	100	PASS	AC=2037;AF=0.406749;AN=5008;NS=2504;DP=18170;EAS_AF=0.5149;AMR_AF=0.5764;AFR_AF=0.0893;EUR_AF=0.4095;SAS_AF=0.6012;AA=G|||;VT=SNP
18	50793071	rs4939728	A	G	100	PASS	AC=1965;AF=0.392372;AN=5008;NS=2504;DP=17571;EAS_AF=0.5169;AMR_AF=0.5692;AFR_AF=0.0295;EUR_AF=0.4185;SAS_AF=0.6022;AA=A|||;VT=SNP
18	50795113	rs17411061	C	T	100	PASS	AC=780;AF=0.155751;AN=5008;NS=2504;DP=18910;EAS_AF=0.0218;AMR_AF=0.2248;AFR_AF=0.0431;EUR_AF=0.3926;SAS_AF=0.1534;AA=C|||;VT=SNP
18	50796002	rs62097980	G	A	100	PASS	AC=776;AF=0.154952;AN=5008;NS=2504;DP=21211;EAS_AF=0.0218;AMR_AF=0.2248;AFR_AF=0.0424;EUR_AF=0.3887;SAS_AF=0.1544;AA=G|||;VT=SNP
18	50796817	rs1431188	A	G	100	PASS	AC=777;AF=0.155152;AN=5008;NS=2504;DP=15687;EAS_AF=0.0218;AMR_AF=0.2248;AFR_AF=0.0424;EUR_AF=0.3897;SAS_AF=0.1544;AA=A|||;VT=SNP
18	50797415	rs11664776	T	C	100	PASS	AC=2040;AF=0.407348;AN=5008;NS=2504;DP=17637;EAS_AF=0.5179;AMR_AF=0.572;AFR_AF=0.0825;EUR_AF=0.4195;SAS_AF=0.6033;AA=T|||;VT=SNP
18	50801524	rs59166914	G	A	100	PASS	AC=323;AF=0.0644968;AN=5008;NS=2504;DP=18920;EAS_AF=0.0367;AMR_AF=0.0403;AFR_AF=0.1732;EUR_AF=0.0268;SAS_AF=0.002;AA=G|||;VT=SNP
18	50801646	rs11660187	C	A	100	PASS	AC=775;AF=0.154752;AN=5008;NS=2504;DP=18397;EAS_AF=0.0218;AMR_AF=0.2248;AFR_AF=0.0424;EUR_AF=0.3897;SAS_AF=0.1524;AA=C|||;VT=SNP
18	50803976	rs1431187	T	C	100	PASS	AC=4251;AF=0.848842;AN=5008;NS=2504;DP=20716;EAS_AF=0.7421;AMR_AF=0.9424;AFR_AF=0.8275;EUR_AF=0.9016;SAS_AF=0.8671;AA=C|||;VT=SNP
18	50804372	rs7229129	C	T	100	PASS	AC=2008;AF=0.400958;AN=5008;NS=2504;DP=18032;EAS_AF=0.5129;AMR_AF=0.562;AFR_AF=0.0825;EUR_AF=0.4076;SAS_AF=0.5951;AA=C|||;VT=SNP
18	50806334	rs8095056	G	A	100	PASS	AC=2936;AF=0.586262;AN=5008;NS=2504;DP=15912;EAS_AF=0.5417;AMR_AF=0.8256;AFR_AF=0.2073;EUR_AF=0.8002;SAS_AF=0.7546;AA=A|||;VT=SNP
18	50806470	rs7239818	A	T	100	PASS	AC=4127;AF=0.824081;AN=5008;NS=2504;DP=15886;EAS_AF=0.7183;AMR_AF=0.9366;AFR_AF=0.767;EUR_AF=0.9006;SAS_AF=0.8517;AA=T|||;VT=SNP
18	50806973	rs2068861	G	A	100	PASS	AC=2202;AF=0.439696;AN=5008;NS=2504;DP=15443;EAS_AF=0.5139;AMR_AF=0.5807;AFR_AF=0.2269;EUR_AF=0.3996;SAS_AF=0.592;AA=A|||;VT=SNP
18	50807090	rs56027651	T	A	100	PASS	AC=661;AF=0.131989;AN=5008;NS=2504;DP=15588;EAS_AF=0.0218;AMR_AF=0.219;AFR_AF=0.0106;EUR_AF=0.3638;SAS_AF=0.1094;AA=T|||;VT=SNP
18	50807168	rs12709769	T	C	100	PASS	AC=559;AF=0.111621;AN=5008;NS=2504;DP=15488;EAS_AF=0.1558;AMR_AF=0.0706;AFR_AF=0.1135;EUR_AF=0.0984;SAS_AF=0.1063;AA=T|||;VT=SNP
18	50807359	rs17411339	A	G	100	PASS	AC=800;AF=0.159744;AN=5008;NS=2504;DP=14457;EAS_AF=0.0218;AMR_AF=0.232;AFR_AF=0.0431;EUR_AF=0.4006;SAS_AF=0.1605;AA=A|||;VT=SNP
18	50808859	rs1816360	G	C	100	PASS	AC=4138;AF=0.826278;AN=5008;NS=2504;DP=18697;EAS_AF=0.7232;AMR_AF=0.938;AFR_AF=0.7663;EUR_AF=0.9006;SAS_AF=0.8579;AA=C|||;VT=SNP
18	50810319	rs9954088	A	G	100	PASS	AC=1057;AF=0.211062;AN=5008;NS=2504;DP=18536;EAS_AF=0.1607;AMR_AF=0.111;AFR_AF=0.4667;EUR_AF=0.1004;SAS_AF=0.1022;AA=G|||;VT=SNP
18	50810506	rs9966618	T	C	100	PASS	AC=1057;AF=0.211062;AN=5008;NS=2504;DP=18235;EAS_AF=0.1607;AMR_AF=0.111;AFR_AF=0.4667;EUR_AF=0.1004;SAS_AF=0.1022;AA=t|||;VT=SNP
18	50810675	rs62097985	C	T	100	PASS	AC=775;AF=0.154752;AN=5008;NS=2504;DP=17470;EAS_AF=0.0218;AMR_AF=0.219;AFR_AF=0.0431;EUR_AF=0.3867;SAS_AF=0.1585;AA=C|||;VT=SNP
18	50810965	rs1821073	T	G	100	PASS	AC=758;AF=0.151358;AN=5008;NS=2504;DP=19995;EAS_AF=0.1567;AMR_AF=0.0807;AFR_AF=0.2678;EUR_AF=0.0964;SAS_AF=0.0951;AA=T|||;VT=SNP
18	50811573	rs10469020	A	T	100	PASS	AC=1008;AF=0.201278;AN=5008;NS=2504;DP=18903;EAS_AF=0.1448;AMR_AF=0.0922;AFR_AF=0.4667;EUR_AF=0.0875;SAS_AF=0.0951;AA=T|||;VT=SNP
18	50812172	rs6508216	A	G	100	PASS	AC=4367;AF=0.872005;AN=5008;NS=2504;DP=19874;EAS_AF=0.7351;AMR_AF=0.9481;AFR_AF=0.9221;EUR_AF=0.9026;SAS_AF=0.8599;AA=G|||;VT=SNP
18	50812736	rs11660938	G	T	100	PASS	AC=771;AF=0.153954;AN=5008;NS=2504;DP=19302;EAS_AF=0.0218;AMR_AF=0.219;AFR_AF=0.0431;EUR_AF=0.3877;SAS_AF=0.1534;AA=G|||;VT=SNP
18	50813011	rs80238995	T	C	100	PASS	AC=114;AF=0.0227636;AN=5008;NS=2504;DP=19937;EAS_AF=0.002;AMR_AF=0.036;AFR_AF=0.003;EUR_AF=0.0656;SAS_AF=0.0174;AA=T|||;VT=SNP
18	50813287	rs9953546	A	G	100	PASS	AC=775;AF=0.154752;AN=5008;NS=2504;DP=19037;EAS_AF=0.1488;AMR_AF=0.0994;AFR_AF=0.2708;EUR_AF=0.0994;SAS_AF=0.1002;AA=G|||;VT=SNP
18	50813510	rs1594459	G	A	100	PASS	AC=773;AF=0.154353;AN=5008;NS=2504;DP=18392;EAS_AF=0.1458;AMR_AF=0.1009;AFR_AF=0.2799;EUR_AF=0.0905;SAS_AF=0.0971;AA=A|||;VT=SNP
18	50814934	rs1346913	T	G	100	PASS	AC=787;AF=0.157149;AN=5008;NS=2504;DP=15533;EAS_AF=0.1577;AMR_AF=0.1009;AFR_AF=0.2806;EUR_AF=0.0895;SAS_AF=0.0992;AA=G|||;VT=SNP
18	50815036	rs7505089	A	G	100	PASS	AC=749;AF=0.149561;AN=5008;NS=2504;DP=16055;EAS_AF=0.1538;AMR_AF=0.0807;AFR_AF=0.2648;EUR_AF=0.0954;SAS_AF=0.0941;AA=A|||;VT=SNP
18	50815387	rs7505394	T	C	100	PASS	AC=791;AF=0.157947;AN=5008;NS=2504;DP=17699;EAS_AF=0.1597;AMR_AF=0.1009;AFR_AF=0.2799;EUR_AF=0.0895;SAS_AF=0.1022;AA=C|||;VT=SNP
18	50815473	rs1367632	A	T	100	PASS	AC=244;AF=0.048722;AN=5008;NS=2504;DP=18861;EAS_AF=0.1508;AMR_AF=0.0144;AFR_AF=0.0045;EUR_AF=0.0268;SAS_AF=0.0501;AA=A|||;VT=SNP
18	50816104	rs12964775	G	A	100	PASS	AC=785;AF=0.156749;AN=5008;NS=2504;DP=16272;EAS_AF=0.1567;AMR_AF=0.1009;AFR_AF=0.2799;EUR_AF=0.0895;SAS_AF=0.0992;AA=A|||;VT=SNP
18	50816389	rs6508217	A	G	100	PASS	AC=4455;AF=0.889577;AN=5008;NS=2504;DP=18975;EAS_AF=0.7391;AMR_AF=0.9539;AFR_AF=0.9826;EUR_AF=0.9026;SAS_AF=0.8599;AA=G|||;VT=SNP
18	50816580	rs905761	C	T	100	PASS	AC=1959;AF=0.391174;AN=5008;NS=2504;DP=17918;EAS_AF=0.5218;AMR_AF=0.562;AFR_AF=0.0295;EUR_AF=0.4125;SAS_AF=0.6022;AA=C|||;VT=SNP
18	50817304	rs1847562	T	C	100	PASS	AC=791;AF=0.157947;AN=5008;NS=2504;DP=15794;EAS_AF=0.1597;AMR_AF=0.1009;AFR_AF=0.2799;EUR_AF=0.0895;SAS_AF=0.1022;AA=C|||;VT=SNP
18	50818827	rs62097986	C	A	100	PASS	AC=782;AF=0.15615;AN=5008;NS=2504;DP=16479;EAS_AF=0.0298;AMR_AF=0.2205;AFR_AF=0.0446;EUR_AF=0.3867;SAS_AF=0.1544;AA=C|||;VT=SNP
18	50818891	rs4643406	C	T	100	PASS	AC=1573;AF=0.314097;AN=5008;NS=2504;DP=14992;EAS_AF=0.1915;AMR_AF=0.3213;AFR_AF=0.3222;EUR_AF=0.4761;SAS_AF=0.2577;AA=T|||;VT=SNP
18	50819236	rs62097987	T	G	100	PASS	AC=784;AF=0.15655;AN=5008;NS=2504;DP=17432;EAS_AF=0.0298;AMR_AF=0.2205;AFR_AF=0.0446;EUR_AF=0.3867;SAS_AF=0.1564;AA=T|||;VT=SNP
18	50819580	rs1813714	C	T	100	PASS	AC=837;AF=0.167133;AN=5008;NS=2504;DP=18210;EAS_AF=0.1597;AMR_AF=0.1009;AFR_AF=0.3079;EUR_AF=0.0984;SAS_AF=0.1022;AA=T|||;VT=SNP
18	50820300	rs924858	A	G	100	PASS	AC=862;AF=0.172125;AN=5008;NS=2504;DP=16864;EAS_AF=0.1607;AMR_AF=0.1023;AFR_AF=0.3253;EUR_AF=0.1004;SAS_AF=0.1002;AA=A|||;VT=SNP
18	50820787	rs12968962	T	C	100	PASS	AC=890;AF=0.177716;AN=5008;NS=2504;DP=19020;EAS_AF=0.1607;AMR_AF=0.1052;AFR_AF=0.3442;EUR_AF=0.0994;SAS_AF=0.1022;AA=T|||;VT=SNP
18	50820871	rs12969090	T	G	100	PASS	AC=889;AF=0.177516;AN=5008;NS=2504;DP=19507;EAS_AF=0.1607;AMR_AF=0.1052;AFR_AF=0.3434;EUR_AF=0.0994;SAS_AF=0.1022;AA=G|||;VT=SNP
18	50822084	rs1431183	G	A	100	PASS	AC=821;AF=0.163938;AN=5008;NS=2504;DP=16710;EAS_AF=0.1528;AMR_AF=0.0836;AFR_AF=0.3268;EUR_AF=0.0865;SAS_AF=0.092;AA=A|||;VT=SNP
18	50822537	rs1431182	C	G	100	PASS	AC=842;AF=0.168131;AN=5008;NS=2504;DP=19861;EAS_AF=0.1528;AMR_AF=0.0865;AFR_AF=0.3411;EUR_AF=0.0865;SAS_AF=0.092;AA=C|||;VT=SNP
18	50822738	rs1988344	T	C	100	PASS	AC=859;AF=0.171526;AN=5008;NS=2504;DP=21175;EAS_AF=0.1597;AMR_AF=0.1037;AFR_AF=0.3298;EUR_AF=0.0895;SAS_AF=0.1022;AA=T|||;VT=SNP
18	50822943	rs17411548	G	T	100	PASS	AC=804;AF=0.160543;AN=5008;NS=2504;DP=19249;EAS_AF=0.0327;AMR_AF=0.2277;AFR_AF=0.0446;EUR_AF=0.3986;SAS_AF=0.1564;AA=G|||;VT=SNP
18	50822960	rs1813854	A	G	100	PASS	AC=888;AF=0.177316;AN=5008;NS=2504;DP=19526;EAS_AF=0.1597;AMR_AF=0.1081;AFR_AF=0.3495;EUR_AF=0.0895;SAS_AF=0.1022;AA=A|||;VT=SNP
18	50824005	rs6508218	A	G	100	PASS	AC=872;AF=0.174121;AN=5008;NS=2504;DP=17689;EAS_AF=0.1558;AMR_AF=0.0893;AFR_AF=0.3502;EUR_AF=0.0964;SAS_AF=0.0951;AA=G|||;VT=SNP
18	50824089	rs12960007	A	C	100	PASS	AC=609;AF=0.121605;AN=5008;NS=2504;DP=17979;EAS_AF=0.1548;AMR_AF=0.072;AFR_AF=0.1626;EUR_AF=0.0944;SAS_AF=0.0951;AA=A|||;VT=SNP
18	50824102	rs924857	A	C	100	PASS	AC=889;AF=0.177516;AN=5008;NS=2504;DP=18086;EAS_AF=0.1587;AMR_AF=0.1081;AFR_AF=0.351;EUR_AF=0.0895;SAS_AF=0.1022;AA=C|||;VT=SNP
18	50824183	rs12961446	T	C	100	PASS	AC=600;AF=0.119808;AN=5008;NS=2504;DP=18522;EAS_AF=0.1548;AMR_AF=0.072;AFR_AF=0.1626;EUR_AF=0.0855;SAS_AF=0.0951;AA=T|||;VT=SNP
18	50824626	rs4940249	A	G	100	PASS	AC=856;AF=0.170927;AN=5008;NS=2504;DP=15894;EAS_AF=0.1448;AMR_AF=0.1052;AFR_AF=0.3419;EUR_AF=0.0895;SAS_AF=0.0971;AA=G|||;VT=SNP
18	50824753	rs7407520	G	A	100	PASS	AC=4434;AF=0.885383;AN=5008;NS=2504;DP=14191;EAS_AF=0.8095;AMR_AF=0.9496;AFR_AF=0.9191;EUR_AF=0.9026;SAS_AF=0.8548;AA=A|||;VT=SNP
18	50824885	rs11082975	G	C	100	PASS	AC=806;AF=0.160942;AN=5008;NS=2504;DP=8579;EAS_AF=0.0327;AMR_AF=0.2277;AFR_AF=0.0424;EUR_AF=0.3976;SAS_AF=0.1626;AA=G|||;VT=SNP
18	50825216	rs2879513	A	G	100	PASS	AC=852;AF=0.170128;AN=5008;NS=2504;DP=15261;EAS_AF=0.1587;AMR_AF=0.1023;AFR_AF=0.326;EUR_AF=0.0895;SAS_AF=0.1022;AA=A|||;VT=SNP
18	50825620	rs1504742	T	C	100	PASS	AC=862;AF=0.172125;AN=5008;NS=2504;DP=20106;EAS_AF=0.1587;AMR_AF=0.1023;AFR_AF=0.3268;EUR_AF=0.0984;SAS_AF=0.1022;AA=C|||;VT=SNP
18	50826478	rs62097989	A	G	100	PASS	AC=791;AF=0.157947;AN=5008;NS=2504;DP=17716;EAS_AF=0.0327;AMR_AF=0.2205;AFR_AF=0.0424;EUR_AF=0.3877;SAS_AF=0.1626;AA=A|||;VT=SNP
18	50826612	rs1594460	C	A	100	PASS	AC=831;AF=0.165935;AN=5008;NS=2504;DP=18572;EAS_AF=0.1448;AMR_AF=0.1023;AFR_AF=0.3245;EUR_AF=0.0895;SAS_AF=0.0971;AA=C|||;VT=SNP
18	50827080	rs12957583	G	C	100	PASS	AC=599;AF=0.119609;AN=5008;NS=2504;DP=18615;EAS_AF=0.1548;AMR_AF=0.072;AFR_AF=0.1619;EUR_AF=0.0855;SAS_AF=0.0951;AA=G|||;VT=SNP
18	50827412	rs28595777	C	A	100	PASS	AC=848;AF=0.169329;AN=5008;NS=2504;DP=18165;EAS_AF=0.1587;AMR_AF=0.1023;AFR_AF=0.323;EUR_AF=0.0895;SAS_AF=0.1022;AA=C|||;VT=SNP
18	50827476	rs72925341	C	T	100	PASS	AC=799;AF=0.159545;AN=5008;NS=2504;DP=16527;EAS_AF=0.0327;AMR_AF=0.2277;AFR_AF=0.0424;EUR_AF=0.3976;SAS_AF=0.1554;AA=C|||;VT=SNP
18	50827809	rs11082976	A	C	100	PASS	AC=3583;AF=0.715455;AN=5008;NS=2504;DP=16472;EAS_AF=0.631;AMR_AF=0.8473;AFR_AF=0.6029;EUR_AF=0.8131;SAS_AF=0.7607;AA=C|||;VT=SNP
18	50828902	rs11877496	C	T	100	PASS	AC=1656;AF=0.330671;AN=5008;NS=2504;DP=20755;EAS_AF=0.1796;AMR_AF=0.3271;AFR_AF=0.3941;EUR_AF=0.4771;SAS_AF=0.2526;AA=T|||;VT=SNP
18	50829023	rs11877505	A	G	100	PASS	AC=788;AF=0.157348;AN=5008;NS=2504;DP=19943;EAS_AF=0.0327;AMR_AF=0.219;AFR_AF=0.0424;EUR_AF=0.3877;SAS_AF=0.1605;AA=A|||;VT=SNP
18	50829152	rs12968053	G	A	100	PASS	AC=806;AF=0.160942;AN=5008;NS=2504;DP=19282;EAS_AF=0.1409;AMR_AF=0.0836;AFR_AF=0.326;EUR_AF=0.0865;SAS_AF=0.09;AA=g|||;VT=SNP
18	50830386	rs34094552	G	A	100	PASS	AC=582;AF=0.116214;AN=5008;NS=2504;DP=19402;EAS_AF=0.1409;AMR_AF=0.0735;AFR_AF=0.1626;EUR_AF=0.0855;SAS_AF=0.09;AA=G|||;VT=SNP
18	50830572	rs12955667	G	A	100	PASS	AC=804;AF=0.160543;AN=5008;NS=2504;DP=17298;EAS_AF=0.1409;AMR_AF=0.0836;AFR_AF=0.3245;EUR_AF=0.0865;SAS_AF=0.09;AA=G|||;VT=SNP
18	50830733	rs12955696	C	T	100	PASS	AC=852;AF=0.170128;AN=5008;NS=2504;DP=18961;EAS_AF=0.1577;AMR_AF=0.1037;AFR_AF=0.329;EUR_AF=0.0895;SAS_AF=0.0982;AA=T|||;VT=SNP
18	50830973	rs56291455	C	A	100	PASS	AC=2351;AF=0.469449;AN=5008;NS=2504;DP=17744;EAS_AF=0.5982;AMR_AF=0.585;AFR_AF=0.2685;EUR_AF=0.3986;SAS_AF=0.5992;AA=C|||;VT=SNP
18	50831004	rs12969934	T	G	100	PASS	AC=806;AF=0.160942;AN=5008;NS=2504;DP=17839;EAS_AF=0.1429;AMR_AF=0.0836;AFR_AF=0.3238;EUR_AF=0.0875;SAS_AF=0.09;AA=T|||;VT=SNP
18	50831134	rs6508219	A	T	100	PASS	AC=4474;AF=0.893371;AN=5008;NS=2504;DP=21512;EAS_AF=0.7808;AMR_AF=0.9496;AFR_AF=0.9803;EUR_AF=0.8877;SAS_AF=0.8579;AA=T|||;VT=SNP
18	50831176	rs6508220	A	G	100	PASS	AC=3468;AF=0.692492;AN=5008;NS=2504;DP=21062;EAS_AF=0.748;AMR_AF=0.7161;AFR_AF=0.7791;EUR_AF=0.499;SAS_AF=0.7004;AA=G|||;VT=SNP
18	50831643	rs6508221	A	G	100	PASS	AC=4403;AF=0.879193;AN=5008;NS=2504;DP=19502;EAS_AF=0.7927;AMR_AF=0.9438;AFR_AF=0.9198;EUR_AF=0.8877;SAS_AF=0.8589;AA=G|||;VT=SNP
18	50831663	rs1431193	G	A	100	PASS	AC=812;AF=0.162141;AN=5008;NS=2504;DP=19608;EAS_AF=0.1419;AMR_AF=0.085;AFR_AF=0.329;EUR_AF=0.0865;SAS_AF=0.09;AA=A|||;VT=SNP
18	50831804	rs1431194	C	T	100	PASS	AC=814;AF=0.16254;AN=5008;NS=2504;DP=19629;EAS_AF=0.1419;AMR_AF=0.085;AFR_AF=0.329;EUR_AF=0.0865;SAS_AF=0.092;AA=C|||;VT=SNP
18	50831933	rs1431195	C	T	100	PASS	AC=832;AF=0.166134;AN=5008;NS=2504;DP=18727;EAS_AF=0.1567;AMR_AF=0.085;AFR_AF=0.329;EUR_AF=0.0865;SAS_AF=0.0951;AA=T|||;VT=SNP;EX_TARGET
18	50832102	rs1431196	A	G	100	PASS	AC=810;AF=0.161741;AN=5008;NS=2504;DP=17395;EAS_AF=0.0337;AMR_AF=0.2277;AFR_AF=0.0431;EUR_AF=0.3996;SAS_AF=0.1626;AA=A|||;VT=SNP;EX_TARGET
18	50832683	rs6508222	A	G	100	PASS	AC=907;AF=0.18111;AN=5008;NS=2504;DP=16046;EAS_AF=0.1607;AMR_AF=0.1095;AFR_AF=0.3555;EUR_AF=0.0994;SAS_AF=0.1012;AA=A|||;VT=SNP
18	50833082	rs4940251	A	C	100	PASS	AC=2373;AF=0.473842;AN=5008;NS=2504;DP=20480;EAS_AF=0.5972;AMR_AF=0.5908;AFR_AF=0.2897;EUR_AF=0.3897;SAS_AF=0.5992;AA=A|||;VT=SNP
18	50833083	rs4940252	A	G	100	PASS	AC=1707;AF=0.340855;AN=5008;NS=2504;DP=20499;EAS_AF=0.1954;AMR_AF=0.3343;AFR_AF=0.3933;EUR_AF=0.497;SAS_AF=0.2638;AA=G|||;VT=SNP
18	50833353	rs1367640	T	G	100	PASS	AC=835;AF=0.166733;AN=5008;NS=2504;DP=19511;EAS_AF=0.1567;AMR_AF=0.0836;AFR_AF=0.3253;EUR_AF=0.0954;SAS_AF=0.0951;AA=T|||;VT=SNP
18	50833591	rs12962075	G	A	100	PASS	AC=288;AF=0.057508;AN=5008;NS=2504;DP=16502;EAS_AF=0.1399;AMR_AF=0.0144;AFR_AF=0.0408;EUR_AF=0.0358;SAS_AF=0.0481;AA=G|||;VT=SNP
18	50834416	rs7506400	C	T	100	PASS	AC=812;AF=0.162141;AN=5008;NS=2504;DP=9070;EAS_AF=0.1448;AMR_AF=0.0836;AFR_AF=0.3253;EUR_AF=0.0855;SAS_AF=0.0941;AA=A|||;VT=SNP
18	50835809	rs8084830	T	C	100	PASS	AC=2357;AF=0.470647;AN=5008;NS=2504;DP=18499;EAS_AF=0.5873;AMR_AF=0.5908;AFR_AF=0.2897;EUR_AF=0.3887;SAS_AF=0.5941;AA=T|||;VT=SNP
18	50835863	rs62097992	T	C	100	PASS	AC=810;AF=0.161741;AN=5008;NS=2504;DP=18638;EAS_AF=0.0327;AMR_AF=0.2277;AFR_AF=0.0439;EUR_AF=0.3996;SAS_AF=0.1626;AA=T|||;VT=SNP
18	50836414	rs11873021	A	G	100	PASS	AC=811;AF=0.161941;AN=5008;NS=2504;DP=10725;EAS_AF=0.0327;AMR_AF=0.2277;AFR_AF=0.0446;EUR_AF=0.3996;SAS_AF=0.1626;AA=A|||;VT=SNP
18	50836912	rs12963046	A	G	100	PASS	AC=601;AF=0.120008;AN=5008;NS=2504;DP=15407;EAS_AF=0.1419;AMR_AF=0.0735;AFR_AF=0.1687;EUR_AF=0.0954;SAS_AF=0.09;AA=A|||;VT=SNP
18	50836953	rs7505772	C	T	100	PASS	AC=3089;AF=0.616813;AN=5008;NS=2504;DP=15032;EAS_AF=0.7331;AMR_AF=0.6772;AFR_AF=0.5431;EUR_AF=0.4851;SAS_AF=0.6892;AA=C|||;VT=SNP
18	50837474	rs7505903	C	T	100	PASS	AC=4024;AF=0.803514;AN=5008;NS=2504;DP=10699;EAS_AF=0.7679;AMR_AF=0.9251;AFR_AF=0.6687;EUR_AF=0.8847;SAS_AF=0.8528;AA=t|||;VT=SNP
18	50837689	rs1963070	C	T	100	PASS	AC=2326;AF=0.464457;AN=5008;NS=2504;DP=13527;EAS_AF=0.5873;AMR_AF=0.5879;AFR_AF=0.2708;EUR_AF=0.3857;SAS_AF=0.593;AA=C|||;VT=SNP
18	50837736	rs1963071	G	A	100	PASS	AC=815;AF=0.16274;AN=5008;NS=2504;DP=14275;EAS_AF=0.1419;AMR_AF=0.085;AFR_AF=0.3238;EUR_AF=0.0964;SAS_AF=0.09;AA=g|||;VT=SNP
18	50840102	rs8089704	A	C	100	PASS	AC=1572;AF=0.313898;AN=5008;NS=2504;DP=18447;EAS_AF=0.381;AMR_AF=0.1484;AFR_AF=0.4637;EUR_AF=0.2187;SAS_AF=0.2577;AA=C|||;VT=SNP
18	50840962	rs62097994	T	A	100	PASS	AC=794;AF=0.158546;AN=5008;NS=2504;DP=16588;EAS_AF=0.0327;AMR_AF=0.2277;AFR_AF=0.0439;EUR_AF=0.3976;SAS_AF=0.1483;AA=T|||;VT=SNP
18	50841414	rs12957530	G	A	100	PASS	AC=605;AF=0.120807;AN=5008;NS=2504;DP=19755;EAS_AF=0.1488;AMR_AF=0.072;AFR_AF=0.1596;EUR_AF=0.1014;SAS_AF=0.0941;AA=A|||;VT=SNP
18	50842009	rs74367954	T	A	100	PASS	AC=612;AF=0.122204;AN=5008;NS=2504;DP=20609;EAS_AF=0.1488;AMR_AF=0.0749;AFR_AF=0.1626;EUR_AF=0.1024;SAS_AF=0.0941;AA=T|||;VT=SNP
18	50842731	rs28868998	T	C	100	PASS	AC=2117;AF=0.422724;AN=5008;NS=2504;DP=18130;EAS_AF=0.5724;AMR_AF=0.5634;AFR_AF=0.1362;EUR_AF=0.3777;SAS_AF=0.6022;AA=T|||;VT=SNP
18	50842819	rs7236567	A	T	100	PASS	AC=1231;AF=0.245807;AN=5008;NS=2504;DP=17784;EAS_AF=0.2312;AMR_AF=0.0994;AFR_AF=0.5038;EUR_AF=0.1173;SAS_AF=0.1483;AA=T|||;VT=SNP
18	50843233	rs62097995	T	A	100	PASS	AC=792;AF=0.158147;AN=5008;NS=2504;DP=20272;EAS_AF=0.0327;AMR_AF=0.2277;AFR_AF=0.0431;EUR_AF=0.3976;SAS_AF=0.1472;AA=T|||;VT=SNP
18	50843269	rs62097996	C	A	100	PASS	AC=794;AF=0.158546;AN=5008;NS=2504;DP=20614;EAS_AF=0.0327;AMR_AF=0.2277;AFR_AF=0.0439;EUR_AF=0.3986;SAS_AF=0.1472;AA=C|||;VT=SNP
18	50843293	rs6508224	C	T	100	PASS	AC=1213;AF=0.242212;AN=5008;NS=2504;DP=20414;EAS_AF=0.2312;AMR_AF=0.0994;AFR_AF=0.4902;EUR_AF=0.1173;SAS_AF=0.1483;AA=T|||;VT=SNP
18	50843394	rs6508225	C	T	100	PASS	AC=1180;AF=0.235623;AN=5008;NS=2504;DP=20105;EAS_AF=0.2312;AMR_AF=0.0937;AFR_AF=0.4675;EUR_AF=0.1173;SAS_AF=0.1493;AA=C|||;VT=SNP
18	50843422	rs13313703	T	C	100	PASS	AC=595;AF=0.11881;AN=5008;NS=2504;DP=19716;EAS_AF=0.1637;AMR_AF=0.072;AFR_AF=0.143;EUR_AF=0.1014;SAS_AF=0.091;AA=T|||;VT=SNP
18	50844822	rs10153335	T	C	100	PASS	AC=576;AF=0.115016;AN=5008;NS=2504;DP=19214;EAS_AF=0.1607;AMR_AF=0.0706;AFR_AF=0.1324;EUR_AF=0.1004;SAS_AF=0.091;AA=T|||;VT=SNP
18	50845176	rs6508226	A	G	100	PASS	AC=1218;AF=0.243211;AN=5008;NS=2504;DP=14729;EAS_AF=0.2321;AMR_AF=0.0994;AFR_AF=0.4917;EUR_AF=0.1193;SAS_AF=0.1483;AA=A|||;VT=SNP
18	50845830	rs1346914	G	T	100	PASS	AC=798;AF=0.159345;AN=5008;NS=2504;DP=18115;EAS_AF=0.0327;AMR_AF=0.2277;AFR_AF=0.0439;EUR_AF=0.3986;SAS_AF=0.1513;AA=G|||;VT=SNP
18	50846588	rs9963815	G	A	100	PASS	AC=2107;AF=0.420727;AN=5008;NS=2504;DP=12622;EAS_AF=0.5714;AMR_AF=0.5677;AFR_AF=0.1362;EUR_AF=0.3748;SAS_AF=0.593;AA=G|||;VT=SNP
18	50846702	rs12458143	A	G	100	PASS	AC=2117;AF=0.422724;AN=5008;NS=2504;DP=15957;EAS_AF=0.5714;AMR_AF=0.6153;AFR_AF=0.0703;EUR_AF=0.4294;SAS_AF=0.6022;AA=A|||;VT=SNP
18	50846969	rs8098084	G	C	100	PASS	AC=882;AF=0.176118;AN=5008;NS=2504;DP=15667;EAS_AF=0.1855;AMR_AF=0.0778;AFR_AF=0.3003;EUR_AF=0.1193;SAS_AF=0.1268;AA=G|||;VT=SNP
18	50847784	rs11662416	T	G	100	PASS	AC=801;AF=0.159944;AN=5008;NS=2504;DP=17041;EAS_AF=0.0327;AMR_AF=0.2277;AFR_AF=0.0439;EUR_AF=0.3986;SAS_AF=0.1544;AA=T|||;VT=SNP
18	50849206	rs12961704	A	C	100	PASS	AC=602;AF=0.120208;AN=5008;NS=2504;DP=11732;EAS_AF=0.1607;AMR_AF=0.072;AFR_AF=0.1498;EUR_AF=0.1024;SAS_AF=0.091;AA=A|||;VT=SNP
18	50849259	rs12962087	G	C	100	PASS	AC=588;AF=0.117412;AN=5008;NS=2504;DP=12973;EAS_AF=0.1488;AMR_AF=0.072;AFR_AF=0.1498;EUR_AF=0.1024;SAS_AF=0.089;AA=G|||;VT=SNP
18	50849435	rs12962118	C	A	100	PASS	AC=589;AF=0.117612;AN=5008;NS=2504;DP=14538;EAS_AF=0.1488;AMR_AF=0.072;AFR_AF=0.1505;EUR_AF=0.1024;SAS_AF=0.089;AA=C|||;VT=SNP
18	50849886	rs57791683	T	C	100	PASS	AC=936;AF=0.186901;AN=5008;NS=2504;DP=21464;EAS_AF=0.2093;AMR_AF=0.0778;AFR_AF=0.3026;EUR_AF=0.1193;SAS_AF=0.1544;AA=T|||;VT=SNP
18	50849951	rs12966663	G	A	100	PASS	AC=2665;AF=0.532149;AN=5008;NS=2504;DP=20974;EAS_AF=0.4286;AMR_AF=0.4207;AFR_AF=0.6944;EUR_AF=0.6243;SAS_AF=0.4039;AA=A|||;VT=SNP
18	50850307	rs2047914	C	T	100	PASS	AC=800;AF=0.159744;AN=5008;NS=2504;DP=19628;EAS_AF=0.0327;AMR_AF=0.2277;AFR_AF=0.0446;EUR_AF=0.3976;SAS_AF=0.1534;AA=C|||;VT=SNP
18	50850731	rs8097413	T	C	100	PASS	AC=899;AF=0.179513;AN=5008;NS=2504;DP=18538;EAS_AF=0.1835;AMR_AF=0.0937;AFR_AF=0.3457;EUR_AF=0.1024;SAS_AF=0.091;AA=T|||;VT=SNP
18	50850992	rs2043146	T	G	100	PASS	AC=2671;AF=0.533347;AN=5008;NS=2504;DP=15504;EAS_AF=0.4286;AMR_AF=0.4207;AFR_AF=0.6952;EUR_AF=0.6243;SAS_AF=0.409;AA=G|||;VT=SNP
18	50851107	rs2043145	A	G	100	PASS	AC=800;AF=0.159744;AN=5008;NS=2504;DP=15740;EAS_AF=0.0327;AMR_AF=0.2277;AFR_AF=0.0446;EUR_AF=0.3976;SAS_AF=0.1534;AA=A|||;VT=SNP
18	50851494	rs8092279	C	G	100	PASS	AC=900;AF=0.179712;AN=5008;NS=2504;DP=14559;EAS_AF=0.1835;AMR_AF=0.0937;AFR_AF=0.3457;EUR_AF=0.1034;SAS_AF=0.091;AA=C|||;VT=SNP
18	50851974	rs1897261	A	G	100	PASS	AC=2666;AF=0.532348;AN=5008;NS=2504;DP=21608;EAS_AF=0.4286;AMR_AF=0.4207;AFR_AF=0.6952;EUR_AF=0.6243;SAS_AF=0.4039;AA=G|||;VT=SNP
18	50852319	rs11665094	A	G	100	PASS	AC=2666;AF=0.532348;AN=5008;NS=2504;DP=19050;EAS_AF=0.4286;AMR_AF=0.4207;AFR_AF=0.6952;EUR_AF=0.6243;SAS_AF=0.4039;AA=G|||;VT=SNP
18	50852717	rs8097821	G	A	100	PASS	AC=882;AF=0.176118;AN=5008;NS=2504;DP=16651;EAS_AF=0.1954;AMR_AF=0.072;AFR_AF=0.2776;EUR_AF=0.1193;SAS_AF=0.1513;AA=G|||;VT=SNP
18	50852835	rs8098702	T	C	100	PASS	AC=604;AF=0.120607;AN=5008;NS=2504;DP=16676;EAS_AF=0.1607;AMR_AF=0.072;AFR_AF=0.1513;EUR_AF=0.1024;SAS_AF=0.091;AA=T|||;VT=SNP
18	50852954	rs17503301	G	A	100	PASS	AC=526;AF=0.105032;AN=5008;NS=2504;DP=17944;EAS_AF=0.1954;AMR_AF=0.0519;AFR_AF=0.0204;EUR_AF=0.1173;SAS_AF=0.1513;AA=G|||;VT=SNP
18	50853537	rs34921006	G	T	100	PASS	AC=595;AF=0.11881;AN=5008;NS=2504;DP=17837;EAS_AF=0.1597;AMR_AF=0.072;AFR_AF=0.1452;EUR_AF=0.1024;SAS_AF=0.091;AA=G|||;VT=SNP
18	50853862	rs12956113	C	T	100	PASS	AC=591;AF=0.118011;AN=5008;NS=2504;DP=18294;EAS_AF=0.1597;AMR_AF=0.072;AFR_AF=0.1422;EUR_AF=0.1024;SAS_AF=0.091;AA=C|||;VT=SNP
18	50854071	rs12959829	A	G	100	PASS	AC=591;AF=0.118011;AN=5008;NS=2504;DP=19382;EAS_AF=0.1597;AMR_AF=0.072;AFR_AF=0.1422;EUR_AF=0.1024;SAS_AF=0.091;AA=A|||;VT=SNP
18	50854411	rs1979914	G	A	100	PASS	AC=798;AF=0.159345;AN=5008;NS=2504;DP=20230;EAS_AF=0.0327;AMR_AF=0.2277;AFR_AF=0.0446;EUR_AF=0.3976;SAS_AF=0.1513;AA=G|||;VT=SNP
18	50855179	rs1835619	T	G	100	PASS	AC=905;AF=0.180711;AN=5008;NS=2504;DP=18130;EAS_AF=0.1964;AMR_AF=0.072;AFR_AF=0.292;EUR_AF=0.1203;SAS_AF=0.1534;AA=T|||;VT=SNP
18	50855492	rs7240629	T	A	100	PASS	AC=937;AF=0.187101;AN=5008;NS=2504;DP=15015;EAS_AF=0.1974;AMR_AF=0.0764;AFR_AF=0.3132;EUR_AF=0.1203;SAS_AF=0.1534;AA=A|||;VT=SNP
18	50855622	rs4450475	C	T	100	PASS	AC=2107;AF=0.420727;AN=5008;NS=2504;DP=13447;EAS_AF=0.5714;AMR_AF=0.5677;AFR_AF=0.1346;EUR_AF=0.3738;SAS_AF=0.5961;AA=C|||;VT=SNP
18	50855754	rs68096834	C	A	100	PASS	AC=928;AF=0.185304;AN=5008;NS=2504;DP=13066;EAS_AF=0.1984;AMR_AF=0.0778;AFR_AF=0.3048;EUR_AF=0.1203;SAS_AF=0.1534;AA=A|||;VT=SNP
18	50856602	rs8082757	G	T	100	PASS	AC=512;AF=0.102236;AN=5008;NS=2504;DP=17961;EAS_AF=0.1597;AMR_AF=0.0432;AFR_AF=0.1286;EUR_AF=0.0716;SAS_AF=0.0808;AA=G|||;VT=SNP
18	50857430	rs965943	A	G	100	PASS	AC=2099;AF=0.419129;AN=5008;NS=2504;DP=20594;EAS_AF=0.5724;AMR_AF=0.5677;AFR_AF=0.1241;EUR_AF=0.3757;SAS_AF=0.5992;AA=A|||;VT=SNP
18	50857663	rs17503448	T	C	100	PASS	AC=798;AF=0.159345;AN=5008;NS=2504;DP=19956;EAS_AF=0.0327;AMR_AF=0.2277;AFR_AF=0.0446;EUR_AF=0.3976;SAS_AF=0.1513;AA=T|||;VT=SNP
18	50858019	rs1504746	T	C	100	PASS	AC=799;AF=0.159545;AN=5008;NS=2504;DP=20054;EAS_AF=0.0327;AMR_AF=0.2277;AFR_AF=0.0439;EUR_AF=0.3976;SAS_AF=0.1534;AA=T|||;VT=SNP
18	50858185	rs1504745	T	C	100	PASS	AC=928;AF=0.185304;AN=5008;NS=2504;DP=19852;EAS_AF=0.1984;AMR_AF=0.0749;AFR_AF=0.3071;EUR_AF=0.1203;SAS_AF=0.1524;AA=T|||;VT=SNP
18	50858852	rs10469021	A	G	100	PASS	AC=596;AF=0.11901;AN=5008;NS=2504;DP=14795;EAS_AF=0.1607;AMR_AF=0.072;AFR_AF=0.1452;EUR_AF=0.1024;SAS_AF=0.091;AA=A|||;VT=SNP
18	50858942	rs7241424	G	A	100	PASS	AC=905;AF=0.180711;AN=5008;NS=2504;DP=13365;EAS_AF=0.1974;AMR_AF=0.0749;AFR_AF=0.2943;EUR_AF=0.1203;SAS_AF=0.1472;AA=A|||;VT=SNP
18	50860532	rs11872471	G	T	100	PASS	AC=879;AF=0.175519;AN=5008;NS=2504;DP=21630;EAS_AF=0.1944;AMR_AF=0.072;AFR_AF=0.2776;EUR_AF=0.1183;SAS_AF=0.1503;AA=G|||;VT=SNP
18	50860722	rs1367637	T	C	100	PASS	AC=2667;AF=0.532548;AN=5008;NS=2504;DP=20925;EAS_AF=0.4296;AMR_AF=0.4207;AFR_AF=0.6952;EUR_AF=0.6243;SAS_AF=0.4039;AA=C|||;VT=SNP
18	50860752	rs1367636	T	C	100	PASS	AC=2666;AF=0.532348;AN=5008;NS=2504;DP=21167;EAS_AF=0.4296;AMR_AF=0.4207;AFR_AF=0.6952;EUR_AF=0.6243;SAS_AF=0.4029;AA=C|||;VT=SNP
18	50860778	rs11872486	C	T	100	PASS	AC=883;AF=0.176318;AN=5008;NS=2504;DP=20647;EAS_AF=0.1944;AMR_AF=0.072;AFR_AF=0.2784;EUR_AF=0.1203;SAS_AF=0.1513;AA=c|||;VT=SNP
18	50860798	rs11872483	A	T	100	PASS	AC=920;AF=0.183706;AN=5008;NS=2504;DP=20170;EAS_AF=0.1964;AMR_AF=0.0778;AFR_AF=0.3018;EUR_AF=0.1203;SAS_AF=0.1513;AA=T|||;VT=SNP
18	50860831	rs11872549	G	C	100	PASS	AC=916;AF=0.182907;AN=5008;NS=2504;DP=20397;EAS_AF=0.1964;AMR_AF=0.0778;AFR_AF=0.3018;EUR_AF=0.1203;SAS_AF=0.1472;AA=G|||;VT=SNP
18	50860959	rs72925397	C	G	100	PASS	AC=885;AF=0.176717;AN=5008;NS=2504;DP=17149;EAS_AF=0.1964;AMR_AF=0.072;AFR_AF=0.2784;EUR_AF=0.1203;SAS_AF=0.1513;AA=C|||;VT=SNP
18	50861056	rs9954344	C	G	100	PASS	AC=2122;AF=0.423722;AN=5008;NS=2504;DP=18201;EAS_AF=0.5694;AMR_AF=0.5692;AFR_AF=0.149;EUR_AF=0.3738;SAS_AF=0.593;AA=C|||;VT=SNP
18	50861409	rs1367635	T	C	100	PASS	AC=1397;AF=0.278954;AN=5008;NS=2504;DP=19182;EAS_AF=0.1944;AMR_AF=0.2997;AFR_AF=0.1906;EUR_AF=0.499;SAS_AF=0.2444;AA=T|||;VT=SNP
18	50861536	rs2195722	G	T	100	PASS	AC=2121;AF=0.423522;AN=5008;NS=2504;DP=20352;EAS_AF=0.5694;AMR_AF=0.5692;AFR_AF=0.1483;EUR_AF=0.3738;SAS_AF=0.593;AA=G|||;VT=SNP
18	50862311	rs62098012	C	T	100	PASS	AC=797;AF=0.159145;AN=5008;NS=2504;DP=17328;EAS_AF=0.0327;AMR_AF=0.2277;AFR_AF=0.0439;EUR_AF=0.3976;SAS_AF=0.1513;AA=c|||;VT=SNP
18	50862778	rs13381535	A	G	100	PASS	AC=602;AF=0.120208;AN=5008;NS=2504;DP=19682;EAS_AF=0.1607;AMR_AF=0.072;AFR_AF=0.1498;EUR_AF=0.1024;SAS_AF=0.091;AA=A|||;VT=SNP
18	50863127	rs112514169	T	C	100	PASS	AC=621;AF=0.124002;AN=5008;NS=2504;DP=19981;EAS_AF=0.1984;AMR_AF=0.0576;AFR_AF=0.0885;EUR_AF=0.1183;SAS_AF=0.1483;AA=T|||;VT=SNP
18	50863212	rs10469022	A	G	100	PASS	AC=915;AF=0.182708;AN=5008;NS=2504;DP=17307;EAS_AF=0.1954;AMR_AF=0.0937;AFR_AF=0.3472;EUR_AF=0.1024;SAS_AF=0.093;AA=A|||;VT=SNP
18	50863276	rs10469023	T	C	100	PASS	AC=578;AF=0.115415;AN=5008;NS=2504;DP=19018;EAS_AF=0.1607;AMR_AF=0.0706;AFR_AF=0.1324;EUR_AF=0.1024;SAS_AF=0.091;AA=T|||;VT=SNP
18	50863327	rs11873644	T	C	100	PASS	AC=919;AF=0.183506;AN=5008;NS=2504;DP=18049;EAS_AF=0.1984;AMR_AF=0.0778;AFR_AF=0.3018;EUR_AF=0.1203;SAS_AF=0.1483;AA=T|||;VT=SNP
18	50863609	rs10469024	A	C	100	PASS	AC=2667;AF=0.532548;AN=5008;NS=2504;DP=17610;EAS_AF=0.4296;AMR_AF=0.4207;AFR_AF=0.6952;EUR_AF=0.6252;SAS_AF=0.4029;AA=C|||;VT=SNP
18	50863808	rs9950970	T	C	100	PASS	AC=2107;AF=0.420727;AN=5008;NS=2504;DP=16492;EAS_AF=0.5714;AMR_AF=0.5677;AFR_AF=0.1331;EUR_AF=0.3738;SAS_AF=0.5982;AA=T|||;VT=SNP
18	50863861	rs62098013	G	A	100	PASS	AC=610;AF=0.121805;AN=5008;NS=2504;DP=16379;EAS_AF=0.0327;AMR_AF=0.2061;AFR_AF=0.0098;EUR_AF=0.3429;SAS_AF=0.0777;AA=G|||;VT=SNP
18	50864195	rs76051426	G	A	100	PASS	AC=318;AF=0.0634984;AN=5008;NS=2504;DP=16530;EAS_AF=0.1587;AMR_AF=0.0187;AFR_AF=0.0401;EUR_AF=0.0447;SAS_AF=0.0481;AA=G|||;VT=SNP
18	50864668	rs1367634	T	G	100	PASS	AC=2672;AF=0.533546;AN=5008;NS=2504;DP=17848;EAS_AF=0.4306;AMR_AF=0.4207;AFR_AF=0.6952;EUR_AF=0.6252;SAS_AF=0.407;AA=G|||;VT=SNP
18	50865811	rs72927212	C	T	100	PASS	AC=879;AF=0.175519;AN=5008;NS=2504;DP=18160;EAS_AF=0.1954;AMR_AF=0.072;AFR_AF=0.2776;EUR_AF=0.1203;SAS_AF=0.1472;AA=C|||;VT=SNP
18	50865874	rs12954274	C	T	100	PASS	AC=2661;AF=0.53135;AN=5008;NS=2504;DP=19920;EAS_AF=0.4276;AMR_AF=0.4207;AFR_AF=0.6944;EUR_AF=0.6243;SAS_AF=0.4008;AA=T|||;VT=SNP
18	50867394	rs72927214	T	A	100	PASS	AC=520;AF=0.103834;AN=5008;NS=2504;DP=18839;EAS_AF=0.1964;AMR_AF=0.0519;AFR_AF=0.0174;EUR_AF=0.1173;SAS_AF=0.1483;AA=T|||;VT=SNP
18	50867596	rs56162392	A	G	100	PASS	AC=907;AF=0.18111;AN=5008;NS=2504;DP=17530;EAS_AF=0.1984;AMR_AF=0.072;AFR_AF=0.2965;EUR_AF=0.1193;SAS_AF=0.1483;AA=A|||;VT=SNP
18	50867846	rs16956615	A	C	100	PASS	AC=901;AF=0.179912;AN=5008;NS=2504;DP=17864;EAS_AF=0.1984;AMR_AF=0.072;AFR_AF=0.292;EUR_AF=0.1193;SAS_AF=0.1483;AA=A|||;VT=SNP
18	50868013	rs55974106	G	A	100	PASS	AC=905;AF=0.180711;AN=5008;NS=2504;DP=16961;EAS_AF=0.1984;AMR_AF=0.072;AFR_AF=0.295;EUR_AF=0.1193;SAS_AF=0.1483;AA=A|||;VT=SNP
18	50868324	rs72927217	C	G	100	PASS	AC=905;AF=0.180711;AN=5008;NS=2504;DP=14520;EAS_AF=0.1984;AMR_AF=0.072;AFR_AF=0.2973;EUR_AF=0.1173;SAS_AF=0.1472;AA=C|||;VT=SNP
18	50869085	rs62098014	T	C	100	PASS	AC=799;AF=0.159545;AN=5008;NS=2504;DP=7037;EAS_AF=0.0327;AMR_AF=0.2262;AFR_AF=0.0439;EUR_AF=0.3986;SAS_AF=0.1534;AA=T|||;VT=SNP
18	50869695	rs12956187	A	G	100	PASS	AC=2629;AF=0.52496;AN=5008;NS=2504;DP=14794;EAS_AF=0.4266;AMR_AF=0.3977;AFR_AF=0.6929;EUR_AF=0.6183;SAS_AF=0.3937;AA=G|||;VT=SNP
18	50870279	rs11082980	A	G	100	PASS	AC=908;AF=0.18131;AN=5008;NS=2504;DP=14580;EAS_AF=0.1984;AMR_AF=0.072;AFR_AF=0.3011;EUR_AF=0.1173;SAS_AF=0.1452;AA=A|||;VT=SNP
18	50870391	rs8091083	T	A	100	PASS	AC=1421;AF=0.283746;AN=5008;NS=2504;DP=15991;EAS_AF=0.1935;AMR_AF=0.304;AFR_AF=0.2057;EUR_AF=0.501;SAS_AF=0.2444;AA=T|||;VT=SNP
18	50871369	rs12956913	A	G	100	PASS	AC=628;AF=0.125399;AN=5008;NS=2504;DP=11302;EAS_AF=0.1607;AMR_AF=0.0778;AFR_AF=0.1664;EUR_AF=0.1024;SAS_AF=0.091;AA=A|||;VT=SNP
18	50872228	rs12963080	T	G	100	PASS	AC=616;AF=0.123003;AN=5008;NS=2504;DP=14843;EAS_AF=0.1607;AMR_AF=0.0735;AFR_AF=0.1596;EUR_AF=0.1024;SAS_AF=0.091;AA=T|||;VT=SNP
18	50872467	rs72927224	A	G	100	PASS	AC=657;AF=0.13119;AN=5008;NS=2504;DP=14296;EAS_AF=0.1964;AMR_AF=0.0591;AFR_AF=0.1195;EUR_AF=0.1153;SAS_AF=0.1472;AA=A|||;VT=SNP
18	50872623	rs11664320	T	C	100	PASS	AC=1094;AF=0.21845;AN=5008;NS=2504;DP=15228;EAS_AF=0.0675;AMR_AF=0.2478;AFR_AF=0.2269;EUR_AF=0.3986;SAS_AF=0.1564;AA=T|||;VT=SNP
18	50873468	rs12968567	T	C	100	PASS	AC=2668;AF=0.532748;AN=5008;NS=2504;DP=17884;EAS_AF=0.4286;AMR_AF=0.4207;AFR_AF=0.6974;EUR_AF=0.6252;SAS_AF=0.4018;AA=C|||;VT=SNP
18	50874356	rs2339578	G	A	100	PASS	AC=2123;AF=0.423922;AN=5008;NS=2504;DP=19309;EAS_AF=0.5714;AMR_AF=0.5692;AFR_AF=0.1422;EUR_AF=0.3757;SAS_AF=0.5992;AA=G|||;VT=SNP
18	50874503	rs6508229	G	C	100	PASS	AC=2664;AF=0.531949;AN=5008;NS=2504;DP=20958;EAS_AF=0.4286;AMR_AF=0.4207;AFR_AF=0.6967;EUR_AF=0.6233;SAS_AF=0.4008;AA=C|||;VT=SNP
18	50875225	rs62098017	A	C	100	PASS	AC=800;AF=0.159744;AN=5008;NS=2504;DP=15997;EAS_AF=0.0327;AMR_AF=0.2277;AFR_AF=0.0446;EUR_AF=0.3986;SAS_AF=0.1524;AA=G|||;VT=SNP
18	50875762	rs11876231	C	T	100	PASS	AC=880;AF=0.175719;AN=5008;NS=2504;DP=20174;EAS_AF=0.1954;AMR_AF=0.072;AFR_AF=0.2829;EUR_AF=0.1173;SAS_AF=0.1442;AA=C|||;VT=SNP
18	50875839	rs11876254	C	G	100	PASS	AC=1488;AF=0.297125;AN=5008;NS=2504;DP=20846;EAS_AF=0.3571;AMR_AF=0.1455;AFR_AF=0.4342;EUR_AF=0.2197;SAS_AF=0.2372;AA=C|||;VT=SNP
18	50875875	rs9960416	A	G	100	PASS	AC=2744;AF=0.547923;AN=5008;NS=2504;DP=21231;EAS_AF=0.7321;AMR_AF=0.6455;AFR_AF=0.3041;EUR_AF=0.4781;SAS_AF=0.6902;AA=a|||;VT=SNP
18	50875921	rs11876936	G	A	100	PASS	AC=2049;AF=0.409145;AN=5008;NS=2504;DP=21048;EAS_AF=0.2679;AMR_AF=0.3444;AFR_AF=0.5378;EUR_AF=0.5209;SAS_AF=0.3119;AA=A|||;VT=SNP
18	50876137	rs55947207	G	A	100	PASS	AC=2049;AF=0.409145;AN=5008;NS=2504;DP=16928;EAS_AF=0.2688;AMR_AF=0.3444;AFR_AF=0.5371;EUR_AF=0.5209;SAS_AF=0.3119;AA=A|||;VT=SNP
18	50877216	rs12969525	C	A	100	PASS	AC=597;AF=0.119209;AN=5008;NS=2504;DP=15206;EAS_AF=0.1597;AMR_AF=0.0735;AFR_AF=0.1467;EUR_AF=0.1024;SAS_AF=0.09;AA=C|||;VT=SNP
18	50878390	rs11872725	G	T	100	PASS	AC=882;AF=0.176118;AN=5008;NS=2504;DP=15734;EAS_AF=0.1974;AMR_AF=0.072;AFR_AF=0.2829;EUR_AF=0.1173;SAS_AF=0.1442;AA=G|||;VT=SNP
18	50879477	rs7235844	G	A	100	PASS	AC=637;AF=0.127196;AN=5008;NS=2504;DP=14514;EAS_AF=0.1597;AMR_AF=0.0735;AFR_AF=0.1505;EUR_AF=0.1034;SAS_AF=0.1247;AA=G|||;VT=SNP
18	50879700	rs7237127	T	A	100	PASS	AC=1794;AF=0.358227;AN=5008;NS=2504;DP=15505;EAS_AF=0.2321;AMR_AF=0.3473;AFR_AF=0.4228;EUR_AF=0.506;SAS_AF=0.2566;AA=T|||;VT=SNP
18	50879701	rs7235888	A	T	100	PASS	AC=2073;AF=0.413938;AN=5008;NS=2504;DP=15594;EAS_AF=0.5714;AMR_AF=0.5677;AFR_AF=0.1256;EUR_AF=0.3728;SAS_AF=0.5746;AA=A|||;VT=SNP
18	50880002	rs11874299	A	C	100	PASS	AC=1510;AF=0.301518;AN=5008;NS=2504;DP=14849;EAS_AF=0.3591;AMR_AF=0.1455;AFR_AF=0.4478;EUR_AF=0.2217;SAS_AF=0.2372;AA=C|||;VT=SNP
18	50880551	rs9953648	G	T	100	PASS	AC=2097;AF=0.41873;AN=5008;NS=2504;DP=24223;EAS_AF=0.5714;AMR_AF=0.5677;AFR_AF=0.1256;EUR_AF=0.3738;SAS_AF=0.5982;AA=G|||;VT=SNP
18	50881933	rs7242550	T	G	100	PASS	AC=603;AF=0.120407;AN=5008;NS=2504;DP=19357;EAS_AF=0.1607;AMR_AF=0.0735;AFR_AF=0.1498;EUR_AF=0.1024;SAS_AF=0.091;AA=t|||;VT=SNP
18	50882040	rs7241828	G	T	100	PASS	AC=526;AF=0.105032;AN=5008;NS=2504;DP=18597;EAS_AF=0.1597;AMR_AF=0.0447;AFR_AF=0.1377;EUR_AF=0.0726;SAS_AF=0.0808;AA=g|||;VT=SNP
18	50882236	rs7241752	A	G	100	PASS	AC=604;AF=0.120607;AN=5008;NS=2504;DP=16996;EAS_AF=0.1607;AMR_AF=0.0735;AFR_AF=0.1505;EUR_AF=0.1024;SAS_AF=0.091;AA=A|||;VT=SNP
18	50882781	rs62098020	C	T	100	PASS	AC=800;AF=0.159744;AN=5008;NS=2504;DP=20029;EAS_AF=0.0327;AMR_AF=0.2262;AFR_AF=0.0461;EUR_AF=0.3986;SAS_AF=0.1513;AA=T|||;VT=SNP
18	50883232	rs72927242	G	T	100	PASS	AC=903;AF=0.180312;AN=5008;NS=2504;DP=18238;EAS_AF=0.1984;AMR_AF=0.0706;AFR_AF=0.2965;EUR_AF=0.1193;SAS_AF=0.1452;AA=G|||;VT=SNP
18	50884210	rs11873306	G	A	100	PASS	AC=900;AF=0.179712;AN=5008;NS=2504;DP=17225;EAS_AF=0.1974;AMR_AF=0.072;AFR_AF=0.2958;EUR_AF=0.1173;SAS_AF=0.1452;AA=G|||;VT=SNP
18	50884529	rs4405620	C	A	100	PASS	AC=799;AF=0.159545;AN=5008;NS=2504;DP=15562;EAS_AF=0.0327;AMR_AF=0.2262;AFR_AF=0.0439;EUR_AF=0.3986;SAS_AF=0.1534;AA=C|||;VT=SNP
18	50884977	rs112000341	G	A	100	PASS	AC=904;AF=0.180511;AN=5008;NS=2504;DP=11957;EAS_AF=0.1964;AMR_AF=0.072;AFR_AF=0.2965;EUR_AF=0.1193;SAS_AF=0.1472;AA=G|||;VT=SNP
18	50886142	rs17412636	A	C	100	PASS	AC=800;AF=0.159744;AN=5008;NS=2504;DP=13815;EAS_AF=0.0327;AMR_AF=0.2262;AFR_AF=0.0446;EUR_AF=0.3986;SAS_AF=0.1534;AA=A|||;VT=SNP
18	50886168	rs11874922	A	G	100	PASS	AC=900;AF=0.179712;AN=5008;NS=2504;DP=13360;EAS_AF=0.1964;AMR_AF=0.072;AFR_AF=0.2927;EUR_AF=0.1193;SAS_AF=0.1483;AA=A|||;VT=SNP
18	50886357	rs12970769	G	A	100	PASS	AC=526;AF=0.105032;AN=5008;NS=2504;DP=14762;EAS_AF=0.1597;AMR_AF=0.0461;AFR_AF=0.1369;EUR_AF=0.0726;SAS_AF=0.0808;AA=G|||;VT=SNP
18	50886590	rs56030110	A	T	100	PASS	AC=800;AF=0.159744;AN=5008;NS=2504;DP=13023;EAS_AF=0.0327;AMR_AF=0.2262;AFR_AF=0.0446;EUR_AF=0.3986;SAS_AF=0.1534;AA=a|||;VT=SNP
18	50887127	rs10502969	A	C	100	PASS	AC=605;AF=0.120807;AN=5008;NS=2504;DP=18506;EAS_AF=0.1597;AMR_AF=0.0735;AFR_AF=0.1505;EUR_AF=0.1024;SAS_AF=0.093;AA=A|||;VT=SNP
18	50887685	rs72927260	A	T	100	PASS	AC=759;AF=0.151558;AN=5008;NS=2504;DP=17435;EAS_AF=0.1984;AMR_AF=0.0648;AFR_AF=0.1906;EUR_AF=0.1183;SAS_AF=0.1462;AA=T|||;VT=SNP
18	50887841	rs10502970	T	C	100	PASS	AC=1363;AF=0.272165;AN=5008;NS=2504;DP=18608;EAS_AF=0.3571;AMR_AF=0.1383;AFR_AF=0.3427;EUR_AF=0.2207;SAS_AF=0.2372;AA=T|||;VT=SNP
18	50887961	rs10502971	G	A	100	PASS	AC=1159;AF=0.23143;AN=5008;NS=2504;DP=16880;EAS_AF=0.0714;AMR_AF=0.2738;AFR_AF=0.2481;EUR_AF=0.4046;SAS_AF=0.1656;AA=G|||;VT=SNP
18	50888136	rs10502972	A	G	100	PASS	AC=603;AF=0.120407;AN=5008;NS=2504;DP=17443;EAS_AF=0.1597;AMR_AF=0.0735;AFR_AF=0.1505;EUR_AF=0.1024;SAS_AF=0.091;AA=A|||;VT=SNP
18	50888351	rs17412782	T	C	100	PASS	AC=799;AF=0.159545;AN=5008;NS=2504;DP=15635;EAS_AF=0.0327;AMR_AF=0.2262;AFR_AF=0.0439;EUR_AF=0.3986;SAS_AF=0.1534;AA=T|||;VT=SNP
18	50888766	rs16956626	G	A	100	PASS	AC=758;AF=0.151358;AN=5008;NS=2504;DP=11348;EAS_AF=0.1974;AMR_AF=0.0648;AFR_AF=0.1906;EUR_AF=0.1183;SAS_AF=0.1462;AA=G|||;VT=SNP
18	50888891	rs62098022	T	C	100	PASS	AC=799;AF=0.159545;AN=5008;NS=2504;DP=16949;EAS_AF=0.0327;AMR_AF=0.2262;AFR_AF=0.0439;EUR_AF=0.3986;SAS_AF=0.1534;AA=T|||;VT=SNP
18	50889081	rs72927272	A	C	100	PASS	AC=517;AF=0.103235;AN=5008;NS=2504;DP=18614;EAS_AF=0.1954;AMR_AF=0.0519;AFR_AF=0.0174;EUR_AF=0.1173;SAS_AF=0.1462;AA=A|||;VT=SNP
18	50889537	rs1504743	G	C	100	PASS	AC=2071;AF=0.413538;AN=5008;NS=2504;DP=19519;EAS_AF=0.4137;AMR_AF=0.4164;AFR_AF=0.4584;EUR_AF=0.329;SAS_AF=0.4376;AA=T|||;VT=SNP
18	50889558	rs1504744	G	A	100	PASS	AC=799;AF=0.159545;AN=5008;NS=2504;DP=19445;EAS_AF=0.0327;AMR_AF=0.2262;AFR_AF=0.0439;EUR_AF=0.3986;SAS_AF=0.1534;AA=G|||;VT=SNP
18	50889886	rs10853629	A	G	100	PASS	AC=3290;AF=0.656949;AN=5008;NS=2504;DP=17086;EAS_AF=0.5575;AMR_AF=0.6873;AFR_AF=0.6982;EUR_AF=0.7336;SAS_AF=0.6033;AA=G|||;VT=SNP
18	50891056	rs72927275	A	G	100	PASS	AC=704;AF=0.140575;AN=5008;NS=2504;DP=17552;EAS_AF=0.1954;AMR_AF=0.0634;AFR_AF=0.1543;EUR_AF=0.1163;SAS_AF=0.1452;AA=A|||;VT=SNP
18	50891118	rs72927278	C	T	100	PASS	AC=737;AF=0.147165;AN=5008;NS=2504;DP=17639;EAS_AF=0.1954;AMR_AF=0.0648;AFR_AF=0.1785;EUR_AF=0.1163;SAS_AF=0.1452;AA=C|||;VT=SNP
18	50891160	rs72927280	C	T	100	PASS	AC=609;AF=0.121605;AN=5008;NS=2504;DP=17702;EAS_AF=0.1954;AMR_AF=0.0576;AFR_AF=0.0862;EUR_AF=0.1153;SAS_AF=0.1452;AA=C|||;VT=SNP
18	50891469	rs11877997	T	C	100	PASS	AC=3223;AF=0.64357;AN=5008;NS=2504;DP=14204;EAS_AF=0.4831;AMR_AF=0.6888;AFR_AF=0.705;EUR_AF=0.7326;SAS_AF=0.6022;AA=T|||;VT=SNP
18	50892163	rs12956821	T	G	100	PASS	AC=2140;AF=0.427316;AN=5008;NS=2504;DP=17522;EAS_AF=0.4861;AMR_AF=0.415;AFR_AF=0.4561;EUR_AF=0.33;SAS_AF=0.4366;AA=G|||;VT=SNP
18	50893222	rs10515959	G	T	100	PASS	AC=1466;AF=0.292732;AN=5008;NS=2504;DP=16935;EAS_AF=0.4415;AMR_AF=0.2997;AFR_AF=0.118;EUR_AF=0.2654;SAS_AF=0.3988;AA=G|||;VT=SNP
18	50893354	rs11082981	C	G	100	PASS	AC=885;AF=0.176717;AN=5008;NS=2504;DP=17912;EAS_AF=0.1984;AMR_AF=0.072;AFR_AF=0.2837;EUR_AF=0.1173;SAS_AF=0.1452;AA=C|||;VT=SNP
18	50893966	rs72927286	G	A	100	PASS	AC=926;AF=0.184904;AN=5008;NS=2504;DP=16435;EAS_AF=0.2014;AMR_AF=0.0951;AFR_AF=0.289;EUR_AF=0.1223;SAS_AF=0.1554;AA=G|||;VT=SNP
18	50894002	rs62098023	A	C	100	PASS	AC=799;AF=0.159545;AN=5008;NS=2504;DP=15669;EAS_AF=0.0327;AMR_AF=0.2262;AFR_AF=0.0439;EUR_AF=0.3986;SAS_AF=0.1534;AA=A|||;VT=SNP
18	50894079	rs62098036	A	G	100	PASS	AC=2049;AF=0.409145;AN=5008;NS=2504;DP=16390;EAS_AF=0.2688;AMR_AF=0.3444;AFR_AF=0.5378;EUR_AF=0.5209;SAS_AF=0.3108;AA=A|||;VT=SNP
18	50894200	rs8095929	T	C	100	PASS	AC=1075;AF=0.214657;AN=5008;NS=2504;DP=19234;EAS_AF=0.2054;AMR_AF=0.3141;AFR_AF=0.146;EUR_AF=0.1819;SAS_AF=0.2802;AA=T|||;VT=SNP
18	50894597	rs11877400	G	T	100	PASS	AC=1846;AF=0.36861;AN=5008;NS=2504;DP=19189;EAS_AF=0.2659;AMR_AF=0.3127;AFR_AF=0.4153;EUR_AF=0.5149;SAS_AF=0.3006;AA=G|||;VT=SNP
18	50894725	rs62098037	C	T	100	PASS	AC=1993;AF=0.397963;AN=5008;NS=2504;DP=18379;EAS_AF=0.2659;AMR_AF=0.3199;AFR_AF=0.5219;EUR_AF=0.5159;SAS_AF=0.3006;AA=T|||;VT=SNP
18	50895024	rs72927294	C	T	100	PASS	AC=730;AF=0.145767;AN=5008;NS=2504;DP=17376;EAS_AF=0.1964;AMR_AF=0.0648;AFR_AF=0.1725;EUR_AF=0.1163;SAS_AF=0.1452;AA=C|||;VT=SNP
18	50895591	rs72927295	C	A	100	PASS	AC=756;AF=0.150958;AN=5008;NS=2504;DP=15191;EAS_AF=0.1984;AMR_AF=0.0648;AFR_AF=0.1906;EUR_AF=0.1163;SAS_AF=0.1452;AA=C|||;VT=SNP
18	50895616	rs60218578	T	G	100	PASS	AC=1849;AF=0.369209;AN=5008;NS=2504;DP=15752;EAS_AF=0.2659;AMR_AF=0.3127;AFR_AF=0.4168;EUR_AF=0.5149;SAS_AF=0.3016;AA=G|||;VT=SNP
18	50895753	rs10048229	G	A	100	PASS	AC=1138;AF=0.227236;AN=5008;NS=2504;DP=16669;EAS_AF=0.1974;AMR_AF=0.3386;AFR_AF=0.1596;EUR_AF=0.2078;SAS_AF=0.2904;AA=G|||;VT=SNP
18	50895755	rs7226995	A	G	100	PASS	AC=1905;AF=0.380391;AN=5008;NS=2504;DP=16715;EAS_AF=0.2698;AMR_AF=0.3372;AFR_AF=0.4319;EUR_AF=0.5199;SAS_AF=0.3119;AA=G|||;VT=SNP
18	50895766	rs7227402	G	T	100	PASS	AC=1094;AF=0.21845;AN=5008;NS=2504;DP=16737;EAS_AF=0.0685;AMR_AF=0.2478;AFR_AF=0.2262;EUR_AF=0.3986;SAS_AF=0.1564;AA=G|||;VT=SNP
18	50896115	rs6508231	C	T	100	PASS	AC=1851;AF=0.369609;AN=5008;NS=2504;DP=17115;EAS_AF=0.2659;AMR_AF=0.3127;AFR_AF=0.4183;EUR_AF=0.5149;SAS_AF=0.3016;AA=T|||;VT=SNP
18	50896358	rs1118897	G	A	100	PASS	AC=1848;AF=0.36901;AN=5008;NS=2504;DP=15874;EAS_AF=0.2659;AMR_AF=0.3127;AFR_AF=0.4168;EUR_AF=0.5149;SAS_AF=0.3006;AA=G|||;VT=SNP
18	50896507	rs72927299	G	A	100	PASS	AC=737;AF=0.147165;AN=5008;NS=2504;DP=16952;EAS_AF=0.1974;AMR_AF=0.0648;AFR_AF=0.177;EUR_AF=0.1163;SAS_AF=0.1452;AA=G|||;VT=SNP
18	50898117	rs8098039	T	G	100	PASS	AC=1247;AF=0.249002;AN=5008;NS=2504;DP=15117;EAS_AF=0.2907;AMR_AF=0.3444;AFR_AF=0.1657;EUR_AF=0.2097;SAS_AF=0.2914;AA=T|||;VT=SNP
18	50898217	rs8097041	A	T	100	PASS	AC=2354;AF=0.470048;AN=5008;NS=2504;DP=18642;EAS_AF=0.3601;AMR_AF=0.5908;AFR_AF=0.4032;EUR_AF=0.6074;SAS_AF=0.4468;AA=A|||;VT=SNP
18	50899134	rs16956637	A	G	100	PASS	AC=881;AF=0.175919;AN=5008;NS=2504;DP=15770;EAS_AF=0.1964;AMR_AF=0.072;AFR_AF=0.2791;EUR_AF=0.1173;SAS_AF=0.1493;AA=A|||;VT=SNP
18	50899648	rs16960571	A	G	100	PASS	AC=1238;AF=0.247204;AN=5008;NS=2504;DP=16184;EAS_AF=0.2907;AMR_AF=0.3444;AFR_AF=0.1604;EUR_AF=0.2087;SAS_AF=0.2904;AA=A|||;VT=SNP
18	50899906	rs72929406	A	C	100	PASS	AC=737;AF=0.147165;AN=5008;NS=2504;DP=17580;EAS_AF=0.1964;AMR_AF=0.0648;AFR_AF=0.1747;EUR_AF=0.1163;SAS_AF=0.1493;AA=A|||;VT=SNP
18	50899994	rs62098040	A	G	100	PASS	AC=1760;AF=0.351438;AN=5008;NS=2504;DP=17340;EAS_AF=0.2321;AMR_AF=0.3256;AFR_AF=0.3578;EUR_AF=0.5189;SAS_AF=0.3119;AA=A|||;VT=SNP
18	50900013	rs34563569	C	T	100	PASS	AC=3149;AF=0.628794;AN=5008;NS=2504;DP=17273;EAS_AF=0.5565;AMR_AF=0.683;AFR_AF=0.5998;EUR_AF=0.7266;SAS_AF=0.6033;AA=T|||;VT=SNP
18	50900432	rs8091068	T	C	100	PASS	AC=2346;AF=0.46845;AN=5008;NS=2504;DP=19288;EAS_AF=0.3571;AMR_AF=0.5908;AFR_AF=0.4024;EUR_AF=0.6054;SAS_AF=0.4448;AA=C|||;VT=SNP
18	50901067	rs12956476	C	T	100	PASS	AC=98;AF=0.0195687;AN=5008;NS=2504;DP=21262;EAS_AF=0.006;AMR_AF=0.0187;AFR_AF=0.0023;EUR_AF=0.0427;SAS_AF=0.0337;AA=C|||;VT=SNP
18	50901206	rs55968250	A	G	100	PASS	AC=611;AF=0.122005;AN=5008;NS=2504;DP=21430;EAS_AF=0.1964;AMR_AF=0.0576;AFR_AF=0.0847;EUR_AF=0.1153;SAS_AF=0.1483;AA=A|||;VT=SNP
18	50901313	rs12957114	G	A	100	PASS	AC=1215;AF=0.242612;AN=5008;NS=2504;DP=20026;EAS_AF=0.2798;AMR_AF=0.3415;AFR_AF=0.1558;EUR_AF=0.2078;SAS_AF=0.2873;AA=G|||;VT=SNP
18	50901856	rs12604606	A	G	100	PASS	AC=1496;AF=0.298722;AN=5008;NS=2504;DP=16444;EAS_AF=0.4514;AMR_AF=0.3012;AFR_AF=0.1263;EUR_AF=0.2724;SAS_AF=0.3998;AA=A|||;VT=SNP
18	50902560	rs62098042	G	A	100	PASS	AC=796;AF=0.158946;AN=5008;NS=2504;DP=13040;EAS_AF=0.0327;AMR_AF=0.2262;AFR_AF=0.0431;EUR_AF=0.3966;SAS_AF=0.1534;AA=G|||;VT=SNP
18	50902578	rs62098043	A	G	100	PASS	AC=796;AF=0.158946;AN=5008;NS=2504;DP=12848;EAS_AF=0.0327;AMR_AF=0.2262;AFR_AF=0.0431;EUR_AF=0.3966;SAS_AF=0.1534;AA=A|||;VT=SNP
18	50902747	rs62098044	G	C	100	PASS	AC=797;AF=0.159145;AN=5008;NS=2504;DP=15538;EAS_AF=0.0327;AMR_AF=0.2262;AFR_AF=0.0439;EUR_AF=0.3966;SAS_AF=0.1534;AA=C|||;VT=SNP
18	50902773	rs62098046	T	C	100	PASS	AC=796;AF=0.158946;AN=5008;NS=2504;DP=16325;EAS_AF=0.0327;AMR_AF=0.2262;AFR_AF=0.0431;EUR_AF=0.3966;SAS_AF=0.1534;AA=T|||;VT=SNP
18	50903050	rs17504372	C	T	100	PASS	AC=796;AF=0.158946;AN=5008;NS=2504;DP=16373;EAS_AF=0.0327;AMR_AF=0.2262;AFR_AF=0.0431;EUR_AF=0.3966;SAS_AF=0.1534;AA=T|||;VT=SNP
18	50903474	rs16956641	A	G	100	PASS	AC=896;AF=0.178914;AN=5008;NS=2504;DP=18949;EAS_AF=0.1974;AMR_AF=0.072;AFR_AF=0.2905;EUR_AF=0.1173;SAS_AF=0.1483;AA=A|||;VT=SNP
18	50903827	rs11082983	A	G	100	PASS	AC=896;AF=0.178914;AN=5008;NS=2504;DP=19575;EAS_AF=0.1964;AMR_AF=0.072;AFR_AF=0.2912;EUR_AF=0.1173;SAS_AF=0.1483;AA=A|||;VT=SNP
18	50903869	rs11082984	A	G	100	PASS	AC=896;AF=0.178914;AN=5008;NS=2504;DP=20244;EAS_AF=0.1964;AMR_AF=0.072;AFR_AF=0.2912;EUR_AF=0.1173;SAS_AF=0.1483;AA=A|||;VT=SNP
18	50903927	rs11082985	G	A	100	PASS	AC=1691;AF=0.33766;AN=5008;NS=2504;DP=20464;EAS_AF=0.2292;AMR_AF=0.2983;AFR_AF=0.3336;EUR_AF=0.5139;SAS_AF=0.3016;AA=g|||;VT=SNP
18	50903934	rs11082986	C	G	100	PASS	AC=897;AF=0.179113;AN=5008;NS=2504;DP=20106;EAS_AF=0.1964;AMR_AF=0.072;AFR_AF=0.2912;EUR_AF=0.1173;SAS_AF=0.1493;AA=C|||;VT=SNP
18	50904361	rs62098047	G	A	100	PASS	AC=796;AF=0.158946;AN=5008;NS=2504;DP=13150;EAS_AF=0.0327;AMR_AF=0.2262;AFR_AF=0.0431;EUR_AF=0.3966;SAS_AF=0.1534;AA=G|||;VT=SNP
18	50904414	rs1553521	T	C	100	PASS	AC=3225;AF=0.64397;AN=5008;NS=2504;DP=14683;EAS_AF=0.5536;AMR_AF=0.6614;AFR_AF=0.6815;EUR_AF=0.7227;SAS_AF=0.593;AA=C|||;VT=SNP
18	50904562	rs62098048	C	G	100	PASS	AC=796;AF=0.158946;AN=5008;NS=2504;DP=13217;EAS_AF=0.0327;AMR_AF=0.2262;AFR_AF=0.0431;EUR_AF=0.3966;SAS_AF=0.1534;AA=C|||;VT=SNP
18	50904619	rs12606436	G	A	100	PASS	AC=516;AF=0.103035;AN=5008;NS=2504;DP=13361;EAS_AF=0.1964;AMR_AF=0.0519;AFR_AF=0.0166;EUR_AF=0.1153;SAS_AF=0.1472;AA=G|||;VT=SNP
18	50904639	rs1910713	C	A	100	PASS	AC=1159;AF=0.23143;AN=5008;NS=2504;DP=13944;EAS_AF=0.2173;AMR_AF=0.3415;AFR_AF=0.1604;EUR_AF=0.2078;SAS_AF=0.2883;AA=C|||;VT=SNP
18	50904666	rs62098049	G	A	100	PASS	AC=800;AF=0.159744;AN=5008;NS=2504;DP=14832;EAS_AF=0.0327;AMR_AF=0.2262;AFR_AF=0.0461;EUR_AF=0.3966;SAS_AF=0.1534;AA=G|||;VT=SNP
18	50904824	rs1394464	A	C	100	PASS	AC=892;AF=0.178115;AN=5008;NS=2504;DP=16727;EAS_AF=0.1964;AMR_AF=0.072;AFR_AF=0.2882;EUR_AF=0.1173;SAS_AF=0.1483;AA=A|||;VT=SNP
18	50905076	rs1394465	G	T	100	PASS	AC=1692;AF=0.337859;AN=5008;NS=2504;DP=18386;EAS_AF=0.2292;AMR_AF=0.2983;AFR_AF=0.3343;EUR_AF=0.5139;SAS_AF=0.3016;AA=T|||;VT=SNP
18	50905206	rs1394466	A	G	100	PASS	AC=1692;AF=0.337859;AN=5008;NS=2504;DP=19708;EAS_AF=0.2292;AMR_AF=0.2983;AFR_AF=0.3343;EUR_AF=0.5139;SAS_AF=0.3016;AA=A|||;VT=SNP
18	50905357	rs17504520	G	T	100	PASS	AC=1555;AF=0.310503;AN=5008;NS=2504;DP=20214;EAS_AF=0.2292;AMR_AF=0.2911;AFR_AF=0.2345;EUR_AF=0.5139;SAS_AF=0.3016;AA=T|||;VT=SNP
18	50905649	rs72929440	A	G	100	PASS	AC=721;AF=0.14397;AN=5008;NS=2504;DP=17804;EAS_AF=0.1964;AMR_AF=0.0634;AFR_AF=0.1641;EUR_AF=0.1163;SAS_AF=0.1483;AA=A|||;VT=SNP
18	50905863	rs11876282	G	C	100	PASS	AC=1691;AF=0.33766;AN=5008;NS=2504;DP=17378;EAS_AF=0.2292;AMR_AF=0.2983;AFR_AF=0.3336;EUR_AF=0.5139;SAS_AF=0.3016;AA=G|||;VT=SNP
18	50905930	rs12963775	C	T	100	PASS	AC=1445;AF=0.288538;AN=5008;NS=2504;DP=15786;EAS_AF=0.245;AMR_AF=0.3602;AFR_AF=0.3472;EUR_AF=0.2058;SAS_AF=0.2883;AA=C|||;VT=SNP
18	50906031	rs11876941	G	A	100	PASS	AC=1690;AF=0.33746;AN=5008;NS=2504;DP=16678;EAS_AF=0.2292;AMR_AF=0.2983;AFR_AF=0.3328;EUR_AF=0.5139;SAS_AF=0.3016;AA=A|||;VT=SNP
18	50906113	rs2062877	C	A	100	PASS	AC=1445;AF=0.288538;AN=5008;NS=2504;DP=16712;EAS_AF=0.2431;AMR_AF=0.3602;AFR_AF=0.348;EUR_AF=0.2058;SAS_AF=0.2894;AA=C|||;VT=SNP
18	50906262	rs12607571	A	G	100	PASS	AC=1692;AF=0.337859;AN=5008;NS=2504;DP=16010;EAS_AF=0.2292;AMR_AF=0.2983;AFR_AF=0.3343;EUR_AF=0.5139;SAS_AF=0.3016;AA=A|||;VT=SNP
18	50906309	rs11876975	C	T	100	PASS	AC=1691;AF=0.33766;AN=5008;NS=2504;DP=15974;EAS_AF=0.2292;AMR_AF=0.2983;AFR_AF=0.3336;EUR_AF=0.5139;SAS_AF=0.3016;AA=C|||;VT=SNP
18	50906642	rs12607674	C	T	100	PASS	AC=1694;AF=0.338259;AN=5008;NS=2504;DP=17596;EAS_AF=0.2292;AMR_AF=0.2983;AFR_AF=0.3351;EUR_AF=0.5139;SAS_AF=0.3027;AA=T|||;VT=SNP
18	50906825	rs12965192	C	A	100	PASS	AC=3198;AF=0.638578;AN=5008;NS=2504;DP=18987;EAS_AF=0.4752;AMR_AF=0.683;AFR_AF=0.7027;EUR_AF=0.7247;SAS_AF=0.6002;AA=A|||;VT=SNP
18	50906869	rs72929453	C	T	100	PASS	AC=609;AF=0.121605;AN=5008;NS=2504;DP=19215;EAS_AF=0.1964;AMR_AF=0.0576;AFR_AF=0.0825;EUR_AF=0.1153;SAS_AF=0.1493;AA=C|||;VT=SNP
18	50906873	rs62098050	A	G	100	PASS	AC=1693;AF=0.338059;AN=5008;NS=2504;DP=19097;EAS_AF=0.2292;AMR_AF=0.2983;AFR_AF=0.3343;EUR_AF=0.5139;SAS_AF=0.3027;AA=G|||;VT=SNP
18	50907080	rs55792100	A	G	100	PASS	AC=1693;AF=0.338059;AN=5008;NS=2504;DP=18755;EAS_AF=0.2292;AMR_AF=0.2997;AFR_AF=0.3343;EUR_AF=0.5129;SAS_AF=0.3027;AA=G|||;VT=SNP
18	50907081	rs60658082	C	T	100	PASS	AC=1693;AF=0.338059;AN=5008;NS=2504;DP=18853;EAS_AF=0.2292;AMR_AF=0.2997;AFR_AF=0.3343;EUR_AF=0.5129;SAS_AF=0.3027;AA=T|||;VT=SNP
18	50907100	rs1394463	C	T	100	PASS	AC=897;AF=0.179113;AN=5008;NS=2504;DP=19174;EAS_AF=0.1964;AMR_AF=0.072;AFR_AF=0.2912;EUR_AF=0.1173;SAS_AF=0.1493;AA=C|||;VT=SNP
18	50907118	rs12969469	G	A	100	PASS	AC=1445;AF=0.288538;AN=5008;NS=2504;DP=19977;EAS_AF=0.2431;AMR_AF=0.3602;AFR_AF=0.348;EUR_AF=0.2058;SAS_AF=0.2894;AA=A|||;VT=SNP
18	50907127	rs11665242	A	G	100	PASS	AC=796;AF=0.158946;AN=5008;NS=2504;DP=20473;EAS_AF=0.0317;AMR_AF=0.2277;AFR_AF=0.0431;EUR_AF=0.3966;SAS_AF=0.1534;AA=A|||;VT=SNP
18	50907179	rs4940255	C	A	100	PASS	AC=1534;AF=0.30631;AN=5008;NS=2504;DP=20637;EAS_AF=0.5238;AMR_AF=0.2983;AFR_AF=0.1029;EUR_AF=0.2734;SAS_AF=0.3967;AA=C|||;VT=SNP
18	50907289	rs11662234	T	G	100	PASS	AC=1697;AF=0.338858;AN=5008;NS=2504;DP=19484;EAS_AF=0.2282;AMR_AF=0.304;AFR_AF=0.3374;EUR_AF=0.5139;SAS_AF=0.2996;AA=G|||;VT=SNP
18	50907334	rs11665364	G	T	100	PASS	AC=1695;AF=0.338458;AN=5008;NS=2504;DP=17777;EAS_AF=0.2282;AMR_AF=0.304;AFR_AF=0.3366;EUR_AF=0.5129;SAS_AF=0.2996;AA=T|||;VT=SNP
18	50907365	rs11662271	T	C	100	PASS	AC=1699;AF=0.339257;AN=5008;NS=2504;DP=17738;EAS_AF=0.2292;AMR_AF=0.304;AFR_AF=0.3366;EUR_AF=0.5129;SAS_AF=0.3027;AA=C|||;VT=SNP
18	50907494	rs11665326	A	G	100	PASS	AC=1679;AF=0.335264;AN=5008;NS=2504;DP=16378;EAS_AF=0.2262;AMR_AF=0.3012;AFR_AF=0.3321;EUR_AF=0.5099;SAS_AF=0.2965;AA=G|||;VT=SNP
18	50907620	rs62098051	A	G	100	PASS	AC=1726;AF=0.344649;AN=5008;NS=2504;DP=13516;EAS_AF=0.2629;AMR_AF=0.3012;AFR_AF=0.3351;EUR_AF=0.5099;SAS_AF=0.3027;AA=G|||;VT=SNP
18	50908403	rs17504871	G	A	100	PASS	AC=1538;AF=0.307109;AN=5008;NS=2504;DP=12314;EAS_AF=0.2202;AMR_AF=0.2968;AFR_AF=0.1785;EUR_AF=0.5358;SAS_AF=0.3425;AA=A|||;VT=SNP
18	50908574	rs62098054	G	C	100	PASS	AC=1525;AF=0.304513;AN=5008;NS=2504;DP=17479;EAS_AF=0.2212;AMR_AF=0.2954;AFR_AF=0.1762;EUR_AF=0.5288;SAS_AF=0.3395;AA=C|||;VT=SNP
18	50908576	rs11872758	G	A	100	PASS	AC=1524;AF=0.304313;AN=5008;NS=2504;DP=17556;EAS_AF=0.2212;AMR_AF=0.2954;AFR_AF=0.1755;EUR_AF=0.5288;SAS_AF=0.3395;AA=A|||;VT=SNP
18	50908687	rs11872738	C	A	100	PASS	AC=1520;AF=0.303514;AN=5008;NS=2504;DP=17451;EAS_AF=0.2202;AMR_AF=0.2939;AFR_AF=0.1755;EUR_AF=0.5288;SAS_AF=0.3374;AA=C|||;VT=SNP
18	50909228	rs1504741	C	G	100	PASS	AC=3077;AF=0.614417;AN=5008;NS=2504;DP=16221;EAS_AF=0.6538;AMR_AF=0.5965;AFR_AF=0.292;EUR_AF=0.8569;SAS_AF=0.773;AA=G|||;VT=SNP
18	50909243	rs62098055	A	G	100	PASS	AC=1521;AF=0.303714;AN=5008;NS=2504;DP=16677;EAS_AF=0.2212;AMR_AF=0.2954;AFR_AF=0.1762;EUR_AF=0.5268;SAS_AF=0.3374;AA=A|||;VT=SNP
18	50909322	rs17413886	T	C	100	PASS	AC=1609;AF=0.321286;AN=5008;NS=2504;DP=16786;EAS_AF=0.2212;AMR_AF=0.3012;AFR_AF=0.239;EUR_AF=0.5278;SAS_AF=0.3374;AA=C|||;VT=SNP
18	50909655	rs11664220	T	G	100	PASS	AC=1522;AF=0.303914;AN=5008;NS=2504;DP=18829;EAS_AF=0.2212;AMR_AF=0.2954;AFR_AF=0.177;EUR_AF=0.5268;SAS_AF=0.3374;AA=G|||;VT=SNP
18	50909762	rs11660799	G	A	100	PASS	AC=1520;AF=0.303514;AN=5008;NS=2504;DP=18669;EAS_AF=0.2212;AMR_AF=0.2939;AFR_AF=0.1762;EUR_AF=0.5268;SAS_AF=0.3374;AA=A|||;VT=SNP
18	50909804	rs11660761	A	G	100	PASS	AC=1520;AF=0.303514;AN=5008;NS=2504;DP=18760;EAS_AF=0.2212;AMR_AF=0.2939;AFR_AF=0.1762;EUR_AF=0.5268;SAS_AF=0.3374;AA=A|||;VT=SNP
18	50909886	rs77956000	G	A	100	PASS	AC=293;AF=0.0585064;AN=5008;NS=2504;DP=17774;EAS_AF=0.1716;AMR_AF=0.0331;AFR_AF=0.0038;EUR_AF=0.0437;SAS_AF=0.0491;AA=G|||;VT=SNP
18	50909925	rs11661458	C	G	100	PASS	AC=1520;AF=0.303514;AN=5008;NS=2504;DP=17193;EAS_AF=0.2212;AMR_AF=0.2939;AFR_AF=0.1762;EUR_AF=0.5268;SAS_AF=0.3374;AA=C|||;VT=SNP
18	50910111	rs11664978	T	C	100	PASS	AC=1519;AF=0.303315;AN=5008;NS=2504;DP=16870;EAS_AF=0.2212;AMR_AF=0.2925;AFR_AF=0.1762;EUR_AF=0.5268;SAS_AF=0.3374;AA=T|||;VT=SNP
18	50910125	rs12967544	T	C	100	PASS	AC=1286;AF=0.256789;AN=5008;NS=2504;DP=17158;EAS_AF=0.252;AMR_AF=0.3487;AFR_AF=0.3411;EUR_AF=0.1302;SAS_AF=0.2127;AA=T|||;VT=SNP
18	50910379	rs55965629	A	G	100	PASS	AC=1518;AF=0.303115;AN=5008;NS=2504;DP=16877;EAS_AF=0.2212;AMR_AF=0.2925;AFR_AF=0.1755;EUR_AF=0.5268;SAS_AF=0.3374;AA=A|||;VT=SNP
18	50910716	rs56217121	A	G	100	PASS	AC=1519;AF=0.303315;AN=5008;NS=2504;DP=16335;EAS_AF=0.2212;AMR_AF=0.2939;AFR_AF=0.1755;EUR_AF=0.5268;SAS_AF=0.3374;AA=A|||;VT=SNP
18	50911310	rs55934710	C	T	100	PASS	AC=3143;AF=0.627596;AN=5008;NS=2504;DP=10044;EAS_AF=0.7173;AMR_AF=0.5937;AFR_AF=0.2912;EUR_AF=0.8579;SAS_AF=0.7771;AA=T|||;VT=SNP
18	50911311	rs56371758	A	G	100	PASS	AC=3197;AF=0.638379;AN=5008;NS=2504;DP=10095;EAS_AF=0.7202;AMR_AF=0.6182;AFR_AF=0.2988;EUR_AF=0.8698;SAS_AF=0.7894;AA=G|||;VT=SNP
18	50911690	rs16956659	T	G	100	PASS	AC=1487;AF=0.296925;AN=5008;NS=2504;DP=17038;EAS_AF=0.4921;AMR_AF=0.268;AFR_AF=0.0915;EUR_AF=0.2873;SAS_AF=0.4039;AA=T|||;VT=SNP
18	50911757	rs62099975	C	G	100	PASS	AC=1520;AF=0.303514;AN=5008;NS=2504;DP=18034;EAS_AF=0.2212;AMR_AF=0.2939;AFR_AF=0.1755;EUR_AF=0.5268;SAS_AF=0.3384;AA=C|||;VT=SNP
18	50911758	rs11663156	T	C	100	PASS	AC=1616;AF=0.322684;AN=5008;NS=2504;DP=18114;EAS_AF=0.496;AMR_AF=0.2997;AFR_AF=0.1135;EUR_AF=0.331;SAS_AF=0.4346;AA=C|||;VT=SNP
18	50911770	rs11082987	G	A	100	PASS	AC=1617;AF=0.322883;AN=5008;NS=2504;DP=17983;EAS_AF=0.495;AMR_AF=0.3012;AFR_AF=0.1135;EUR_AF=0.331;SAS_AF=0.4356;AA=A|||;VT=SNP
18	50912352	rs3764496	T	C	100	PASS	AC=1518;AF=0.303115;AN=5008;NS=2504;DP=17905;EAS_AF=0.2212;AMR_AF=0.2925;AFR_AF=0.1755;EUR_AF=0.5268;SAS_AF=0.3374;AA=C|||;VT=SNP
18	50913031	rs12605576	C	T	100	PASS	AC=1518;AF=0.303115;AN=5008;NS=2504;DP=19497;EAS_AF=0.2212;AMR_AF=0.2925;AFR_AF=0.1755;EUR_AF=0.5268;SAS_AF=0.3374;AA=C|||;VT=SNP
18	50913130	rs12605580	A	G	100	PASS	AC=1560;AF=0.311502;AN=5008;NS=2504;DP=20810;EAS_AF=0.2242;AMR_AF=0.3141;AFR_AF=0.1755;EUR_AF=0.5388;SAS_AF=0.3497;AA=A|||;VT=SNP
18	50913331	rs56098701	C	G	100	PASS	AC=1452;AF=0.289936;AN=5008;NS=2504;DP=18731;EAS_AF=0.4524;AMR_AF=0.2666;AFR_AF=0.0998;EUR_AF=0.2873;SAS_AF=0.3988;AA=C|||;VT=SNP
18	50913822	rs10515960	C	A	100	PASS	AC=1355;AF=0.270567;AN=5008;NS=2504;DP=17882;EAS_AF=0.374;AMR_AF=0.2651;AFR_AF=0.0893;EUR_AF=0.2853;SAS_AF=0.3978;AA=C|||;VT=SNP
18	50913961	rs56151507	T	C	100	PASS	AC=1518;AF=0.303115;AN=5008;NS=2504;DP=18288;EAS_AF=0.2212;AMR_AF=0.2925;AFR_AF=0.1755;EUR_AF=0.5268;SAS_AF=0.3374;AA=C|||;VT=SNP
18	50914014	rs17505156	C	T	100	PASS	AC=1518;AF=0.303115;AN=5008;NS=2504;DP=17656;EAS_AF=0.2212;AMR_AF=0.2925;AFR_AF=0.1755;EUR_AF=0.5268;SAS_AF=0.3374;AA=T|||;VT=SNP
18	50914247	rs3794922	G	A	100	PASS	AC=1518;AF=0.303115;AN=5008;NS=2504;DP=18698;EAS_AF=0.2212;AMR_AF=0.2925;AFR_AF=0.1755;EUR_AF=0.5268;SAS_AF=0.3374;AA=G|||;VT=SNP
18	50914274	rs3794921	G	A	100	PASS	AC=1518;AF=0.303115;AN=5008;NS=2504;DP=19261;EAS_AF=0.2212;AMR_AF=0.2925;AFR_AF=0.1755;EUR_AF=0.5268;SAS_AF=0.3374;AA=g|||;VT=SNP
18	50914282	rs3794920	A	G	100	PASS	AC=1518;AF=0.303115;AN=5008;NS=2504;DP=19319;EAS_AF=0.2212;AMR_AF=0.2925;AFR_AF=0.1755;EUR_AF=0.5268;SAS_AF=0.3374;AA=A|||;VT=SNP
18	50914346	rs3794919	C	T	100	PASS	AC=1519;AF=0.303315;AN=5008;NS=2504;DP=19304;EAS_AF=0.2212;AMR_AF=0.2925;AFR_AF=0.1755;EUR_AF=0.5278;SAS_AF=0.3374;AA=T|||;VT=SNP
18	50914414	rs3794918	G	A	100	PASS	AC=1518;AF=0.303115;AN=5008;NS=2504;DP=18384;EAS_AF=0.2212;AMR_AF=0.2925;AFR_AF=0.1755;EUR_AF=0.5268;SAS_AF=0.3374;AA=A|||;VT=SNP
18	50914849	rs11082988	G	A	100	PASS	AC=1515;AF=0.302516;AN=5008;NS=2504;DP=18330;EAS_AF=0.2222;AMR_AF=0.2925;AFR_AF=0.1725;EUR_AF=0.5268;SAS_AF=0.3374;AA=G|||;VT=SNP
18	50915178	rs67318347	A	G	100	PASS	AC=1418;AF=0.283147;AN=5008;NS=2504;DP=19290;EAS_AF=0.4187;AMR_AF=0.268;AFR_AF=0.0991;EUR_AF=0.2863;SAS_AF=0.3998;AA=A|||;VT=SNP
18	50915179	rs62099977	G	A	100	PASS	AC=1514;AF=0.302316;AN=5008;NS=2504;DP=19262;EAS_AF=0.2212;AMR_AF=0.2925;AFR_AF=0.1725;EUR_AF=0.5268;SAS_AF=0.3374;AA=G|||;VT=SNP
18	50915294	rs62099978	G	A	100	PASS	AC=1514;AF=0.302316;AN=5008;NS=2504;DP=17042;EAS_AF=0.2212;AMR_AF=0.2925;AFR_AF=0.1725;EUR_AF=0.5268;SAS_AF=0.3374;AA=A|||;VT=SNP
18	50915355	rs62099979	T	A	100	PASS	AC=1514;AF=0.302316;AN=5008;NS=2504;DP=17739;EAS_AF=0.2212;AMR_AF=0.2925;AFR_AF=0.1725;EUR_AF=0.5268;SAS_AF=0.3374;AA=T|||;VT=SNP
18	50915769	rs72929492	T	G	100	PASS	AC=628;AF=0.125399;AN=5008;NS=2504;DP=17566;EAS_AF=0.1935;AMR_AF=0.0562;AFR_AF=0.0847;EUR_AF=0.1282;SAS_AF=0.1564;AA=T|||;VT=SNP
18	50916342	rs3794917	G	T	100	PASS	AC=1515;AF=0.302516;AN=5008;NS=2504;DP=18371;EAS_AF=0.2212;AMR_AF=0.2925;AFR_AF=0.1725;EUR_AF=0.5268;SAS_AF=0.3384;AA=T|||;VT=SNP
18	50916375	rs3794916	C	T	100	PASS	AC=1515;AF=0.302516;AN=5008;NS=2504;DP=17465;EAS_AF=0.2212;AMR_AF=0.2925;AFR_AF=0.1725;EUR_AF=0.5278;SAS_AF=0.3374;AA=C|||;VT=SNP
18	50916385	rs3794915	C	A	100	PASS	AC=1515;AF=0.302516;AN=5008;NS=2504;DP=17420;EAS_AF=0.2212;AMR_AF=0.2925;AFR_AF=0.1725;EUR_AF=0.5268;SAS_AF=0.3384;AA=A|||;VT=SNP
18	50916480	rs11876853	G	A	100	PASS	AC=1514;AF=0.302316;AN=5008;NS=2504;DP=16905;EAS_AF=0.2212;AMR_AF=0.2925;AFR_AF=0.1725;EUR_AF=0.5268;SAS_AF=0.3374;AA=G|||;VT=SNP
18	50916488	rs11876805	C	T	100	PASS	AC=1514;AF=0.302316;AN=5008;NS=2504;DP=16837;EAS_AF=0.2212;AMR_AF=0.2925;AFR_AF=0.1725;EUR_AF=0.5268;SAS_AF=0.3374;AA=C|||;VT=SNP
18	50916564	rs11874038	T	G	100	PASS	AC=1514;AF=0.302316;AN=5008;NS=2504;DP=16319;EAS_AF=0.2212;AMR_AF=0.2925;AFR_AF=0.1725;EUR_AF=0.5268;SAS_AF=0.3374;AA=G|||;VT=SNP
18	50916588	rs11876878	G	A	100	PASS	AC=1514;AF=0.302316;AN=5008;NS=2504;DP=16234;EAS_AF=0.2212;AMR_AF=0.2925;AFR_AF=0.1725;EUR_AF=0.5268;SAS_AF=0.3374;AA=G|||;VT=SNP
18	50916702	rs11876922	G	A	100	PASS	AC=1514;AF=0.302316;AN=5008;NS=2504;DP=16499;EAS_AF=0.2212;AMR_AF=0.2925;AFR_AF=0.1725;EUR_AF=0.5268;SAS_AF=0.3374;AA=A|||;VT=SNP
18	50916859	rs17414252	G	A	100	PASS	AC=1514;AF=0.302316;AN=5008;NS=2504;DP=17108;EAS_AF=0.2212;AMR_AF=0.2925;AFR_AF=0.1725;EUR_AF=0.5268;SAS_AF=0.3374;AA=A|||;VT=SNP
18	50917496	rs66920460	C	A	100	PASS	AC=1418;AF=0.283147;AN=5008;NS=2504;DP=15310;EAS_AF=0.4167;AMR_AF=0.2709;AFR_AF=0.0998;EUR_AF=0.2853;SAS_AF=0.3998;AA=C|||;VT=SNP
18	50917736	rs13381912	A	G	100	PASS	AC=2948;AF=0.588658;AN=5008;NS=2504;DP=13417;EAS_AF=0.6429;AMR_AF=0.562;AFR_AF=0.2806;EUR_AF=0.8121;SAS_AF=0.7382;AA=G|||;VT=SNP
18	50917748	rs13381915	A	G	100	PASS	AC=1514;AF=0.302316;AN=5008;NS=2504;DP=13611;EAS_AF=0.2212;AMR_AF=0.2925;AFR_AF=0.1725;EUR_AF=0.5268;SAS_AF=0.3374;AA=A|||;VT=SNP
18	50917790	rs13381929	G	A	100	PASS	AC=1514;AF=0.302316;AN=5008;NS=2504;DP=13575;EAS_AF=0.2212;AMR_AF=0.2925;AFR_AF=0.1725;EUR_AF=0.5268;SAS_AF=0.3374;AA=G|||;VT=SNP
18	50917982	rs12604262	C	T	100	PASS	AC=1517;AF=0.302915;AN=5008;NS=2504;DP=17712;EAS_AF=0.2212;AMR_AF=0.2925;AFR_AF=0.1725;EUR_AF=0.5268;SAS_AF=0.3405;AA=C|||;VT=SNP
18	50918311	rs1393331	A	G	100	PASS	AC=1519;AF=0.303315;AN=5008;NS=2504;DP=20446;EAS_AF=0.2212;AMR_AF=0.2939;AFR_AF=0.1755;EUR_AF=0.5268;SAS_AF=0.3374;AA=G|||;VT=SNP
18	50918468	rs1393333	T	C	100	PASS	AC=1519;AF=0.303315;AN=5008;NS=2504;DP=18324;EAS_AF=0.2212;AMR_AF=0.2925;AFR_AF=0.1762;EUR_AF=0.5268;SAS_AF=0.3374;AA=T|||;VT=SNP
18	50919096	rs4940256	C	T	100	PASS	AC=2949;AF=0.588858;AN=5008;NS=2504;DP=18643;EAS_AF=0.6419;AMR_AF=0.5605;AFR_AF=0.2829;EUR_AF=0.8121;SAS_AF=0.7382;AA=T|||;VT=SNP
18	50919371	rs10163656	C	T	100	PASS	AC=2949;AF=0.588858;AN=5008;NS=2504;DP=17819;EAS_AF=0.6419;AMR_AF=0.5605;AFR_AF=0.2829;EUR_AF=0.8121;SAS_AF=0.7382;AA=C|||;VT=SNP
18	50919434	rs10163659	C	T	100	PASS	AC=1518;AF=0.303115;AN=5008;NS=2504;DP=18084;EAS_AF=0.2212;AMR_AF=0.2925;AFR_AF=0.1755;EUR_AF=0.5268;SAS_AF=0.3374;AA=C|||;VT=SNP
18	50919587	rs10164052	T	C	100	PASS	AC=1517;AF=0.302915;AN=5008;NS=2504;DP=18901;EAS_AF=0.2212;AMR_AF=0.2911;AFR_AF=0.1755;EUR_AF=0.5268;SAS_AF=0.3374;AA=C|||;VT=SNP
18	50919599	rs1502226	A	G	100	PASS	AC=2949;AF=0.588858;AN=5008;NS=2504;DP=19440;EAS_AF=0.6419;AMR_AF=0.5605;AFR_AF=0.2829;EUR_AF=0.8121;SAS_AF=0.7382;AA=G|||;VT=SNP
18	50919600	rs10164055	T	C	100	PASS	AC=888;AF=0.177316;AN=5008;NS=2504;DP=19497;EAS_AF=0.0278;AMR_AF=0.2363;AFR_AF=0.0877;EUR_AF=0.3986;SAS_AF=0.183;AA=T|||;VT=SNP
18	50919662	rs72931320	A	G	100	PASS	AC=534;AF=0.106629;AN=5008;NS=2504;DP=19073;EAS_AF=0.1935;AMR_AF=0.0504;AFR_AF=0.0182;EUR_AF=0.1282;SAS_AF=0.1544;AA=A|||;VT=SNP
18	50920231	rs57074668	C	T	100	PASS	AC=1520;AF=0.303514;AN=5008;NS=2504;DP=13613;EAS_AF=0.2212;AMR_AF=0.2939;AFR_AF=0.1755;EUR_AF=0.5268;SAS_AF=0.3384;AA=T|||;VT=SNP
18	50920453	rs17505685	C	T	100	PASS	AC=1518;AF=0.303115;AN=5008;NS=2504;DP=19080;EAS_AF=0.2212;AMR_AF=0.2925;AFR_AF=0.1755;EUR_AF=0.5268;SAS_AF=0.3374;AA=T|||;VT=SNP
18	50920467	rs55651361	T	G	100	PASS	AC=626;AF=0.125;AN=5008;NS=2504;DP=18772;EAS_AF=0.1935;AMR_AF=0.0562;AFR_AF=0.0847;EUR_AF=0.1282;SAS_AF=0.1544;AA=T|||;VT=SNP
18	50920599	rs56054126	T	G	100	PASS	AC=1429;AF=0.285343;AN=5008;NS=2504;DP=17218;EAS_AF=0.4187;AMR_AF=0.2695;AFR_AF=0.1067;EUR_AF=0.2853;SAS_AF=0.4008;AA=T|||;VT=SNP
18	50920636	rs12965919	A	C	100	PASS	AC=1361;AF=0.271765;AN=5008;NS=2504;DP=17267;EAS_AF=0.3244;AMR_AF=0.3501;AFR_AF=0.3411;EUR_AF=0.1312;SAS_AF=0.2127;AA=A|||;VT=SNP
18	50920910	rs10163694	T	C	100	PASS	AC=1518;AF=0.303115;AN=5008;NS=2504;DP=17537;EAS_AF=0.2212;AMR_AF=0.2925;AFR_AF=0.1755;EUR_AF=0.5268;SAS_AF=0.3374;AA=C|||;VT=SNP
18	50920919	rs7234451	A	C	100	PASS	AC=448;AF=0.0894569;AN=5008;NS=2504;DP=17407;EAS_AF=0.0327;AMR_AF=0.0576;AFR_AF=0.2231;EUR_AF=0.0437;SAS_AF=0.0368;AA=A|||;VT=SNP
18	50921268	rs10164049	C	T	100	PASS	AC=1519;AF=0.303315;AN=5008;NS=2504;DP=15874;EAS_AF=0.2212;AMR_AF=0.2925;AFR_AF=0.1762;EUR_AF=0.5268;SAS_AF=0.3374;AA=T|||;VT=SNP
18	50921299	rs10164054	G	A	100	PASS	AC=1518;AF=0.303115;AN=5008;NS=2504;DP=14773;EAS_AF=0.2212;AMR_AF=0.2925;AFR_AF=0.1755;EUR_AF=0.5268;SAS_AF=0.3374;AA=G|||;VT=SNP
18	50921424	rs113961895	G	A	100	PASS	AC=1428;AF=0.285144;AN=5008;NS=2504;DP=13955;EAS_AF=0.4206;AMR_AF=0.2695;AFR_AF=0.1044;EUR_AF=0.2853;SAS_AF=0.4008;AA=G|||;VT=SNP
18	50921507	rs67915568	C	T	100	PASS	AC=1424;AF=0.284345;AN=5008;NS=2504;DP=3889;EAS_AF=0.4177;AMR_AF=0.268;AFR_AF=0.1044;EUR_AF=0.2853;SAS_AF=0.4008;AA=C|||;VT=SNP
18	50921550	rs12327184	C	G	100	PASS	AC=1518;AF=0.303115;AN=5008;NS=2504;DP=14516;EAS_AF=0.2212;AMR_AF=0.2925;AFR_AF=0.1755;EUR_AF=0.5268;SAS_AF=0.3374;AA=G|||;VT=SNP
18	50921646	rs11082990	G	A	100	PASS	AC=1502;AF=0.29992;AN=5008;NS=2504;DP=16304;EAS_AF=0.2212;AMR_AF=0.2925;AFR_AF=0.1702;EUR_AF=0.5268;SAS_AF=0.3282;AA=A|||;VT=SNP
18	50921701	rs12327206	G	A	100	PASS	AC=1503;AF=0.30012;AN=5008;NS=2504;DP=16064;EAS_AF=0.2212;AMR_AF=0.2925;AFR_AF=0.171;EUR_AF=0.5268;SAS_AF=0.3282;AA=A|||;VT=SNP
18	50921859	rs12326478	T	G	100	PASS	AC=1519;AF=0.303315;AN=5008;NS=2504;DP=17546;EAS_AF=0.2212;AMR_AF=0.2925;AFR_AF=0.1755;EUR_AF=0.5278;SAS_AF=0.3374;AA=G|||;VT=SNP
18	50921872	rs12327199	C	T	100	PASS	AC=1519;AF=0.303315;AN=5008;NS=2504;DP=17805;EAS_AF=0.2212;AMR_AF=0.2939;AFR_AF=0.1755;EUR_AF=0.5268;SAS_AF=0.3374;AA=T|||;VT=SNP
18	50922036	rs12327369	G	A	100	PASS	AC=1519;AF=0.303315;AN=5008;NS=2504;DP=16465;EAS_AF=0.2222;AMR_AF=0.2925;AFR_AF=0.1755;EUR_AF=0.5268;SAS_AF=0.3374;AA=G|||;VT=SNP
18	50922141	rs4939730	G	T	100	PASS	AC=2946;AF=0.588259;AN=5008;NS=2504;DP=15064;EAS_AF=0.6419;AMR_AF=0.562;AFR_AF=0.2799;EUR_AF=0.8121;SAS_AF=0.7382;AA=T|||;VT=SNP
18	50922194	rs62099981	A	G	100	PASS	AC=1519;AF=0.303315;AN=5008;NS=2504;DP=14978;EAS_AF=0.2212;AMR_AF=0.2925;AFR_AF=0.1762;EUR_AF=0.5268;SAS_AF=0.3374;AA=A|||;VT=SNP
18	50922265	rs148843589	G	A	100	PASS	AC=627;AF=0.1252;AN=5008;NS=2504;DP=15561;EAS_AF=0.1935;AMR_AF=0.0548;AFR_AF=0.0855;EUR_AF=0.1282;SAS_AF=0.1554;AA=G|||;VT=SNP
18	50922580	rs11874624	T	C	100	PASS	AC=1519;AF=0.303315;AN=5008;NS=2504;DP=14219;EAS_AF=0.2212;AMR_AF=0.2925;AFR_AF=0.1762;EUR_AF=0.5268;SAS_AF=0.3374;AA=T|||;VT=SNP
18	50922667	rs11874642	T	C	100	PASS	AC=1519;AF=0.303315;AN=5008;NS=2504;DP=15189;EAS_AF=0.2212;AMR_AF=0.2925;AFR_AF=0.1762;EUR_AF=0.5268;SAS_AF=0.3374;AA=C|||;VT=SNP
18	50923115	rs17505951	C	T	100	PASS	AC=1519;AF=0.303315;AN=5008;NS=2504;DP=17389;EAS_AF=0.2212;AMR_AF=0.2925;AFR_AF=0.1762;EUR_AF=0.5268;SAS_AF=0.3374;AA=T|||;VT=SNP
18	50923287	rs62099982	A	C	100	PASS	AC=1519;AF=0.303315;AN=5008;NS=2504;DP=17406;EAS_AF=0.2212;AMR_AF=0.2925;AFR_AF=0.1762;EUR_AF=0.5268;SAS_AF=0.3374;AA=A|||;VT=SNP
18	50923305	rs17414727	T	C	100	PASS	AC=1518;AF=0.303115;AN=5008;NS=2504;DP=17200;EAS_AF=0.2212;AMR_AF=0.2925;AFR_AF=0.1755;EUR_AF=0.5268;SAS_AF=0.3374;AA=T|||;VT=SNP
18	50923493	rs112272840	T	C	100	PASS	AC=625;AF=0.1248;AN=5008;NS=2504;DP=17640;EAS_AF=0.1935;AMR_AF=0.0548;AFR_AF=0.0855;EUR_AF=0.1282;SAS_AF=0.1534;AA=T|||;VT=SNP
18	50923500	rs62100015	T	A	100	PASS	AC=1516;AF=0.302716;AN=5008;NS=2504;DP=17824;EAS_AF=0.2222;AMR_AF=0.2925;AFR_AF=0.1732;EUR_AF=0.5268;SAS_AF=0.3374;AA=T|||;VT=SNP
18	50923502	rs62100016	A	G	100	PASS	AC=1516;AF=0.302716;AN=5008;NS=2504;DP=17861;EAS_AF=0.2222;AMR_AF=0.2925;AFR_AF=0.1732;EUR_AF=0.5268;SAS_AF=0.3374;AA=A|||;VT=SNP
18	50923932	rs7231978	G	T	100	PASS	AC=3413;AF=0.68151;AN=5008;NS=2504;DP=18845;EAS_AF=0.6756;AMR_AF=0.6354;AFR_AF=0.4909;EUR_AF=0.8678;SAS_AF=0.7863;AA=T|||;VT=SNP
18	50924120	rs11082991	A	G	100	PASS	AC=1550;AF=0.309505;AN=5008;NS=2504;DP=19139;EAS_AF=0.2212;AMR_AF=0.2997;AFR_AF=0.1959;EUR_AF=0.5268;SAS_AF=0.3374;AA=G|||;VT=SNP
18	50924132	rs11082992	T	C	100	PASS	AC=1519;AF=0.303315;AN=5008;NS=2504;DP=19278;EAS_AF=0.2212;AMR_AF=0.2925;AFR_AF=0.1762;EUR_AF=0.5268;SAS_AF=0.3374;AA=C|||;VT=SNP
18	50924303	rs12604759	A	G	100	PASS	AC=1515;AF=0.302516;AN=5008;NS=2504;DP=17726;EAS_AF=0.2222;AMR_AF=0.2925;AFR_AF=0.1725;EUR_AF=0.5268;SAS_AF=0.3374;AA=A|||;VT=SNP
18	50924654	rs17506126	T	A	100	PASS	AC=1513;AF=0.302117;AN=5008;NS=2504;DP=16349;EAS_AF=0.2212;AMR_AF=0.2925;AFR_AF=0.1717;EUR_AF=0.5268;SAS_AF=0.3374;AA=T|||;VT=SNP
18	50924832	rs17506154	C	G	100	PASS	AC=1514;AF=0.302316;AN=5008;NS=2504;DP=18288;EAS_AF=0.2212;AMR_AF=0.2925;AFR_AF=0.1725;EUR_AF=0.5268;SAS_AF=0.3374;AA=G|||;VT=SNP
18	50925525	rs1010453	T	A	100	PASS	AC=1516;AF=0.302716;AN=5008;NS=2504;DP=19124;EAS_AF=0.2212;AMR_AF=0.2925;AFR_AF=0.174;EUR_AF=0.5268;SAS_AF=0.3374;AA=T|||;VT=SNP
18	50925580	rs1010454	G	A	100	PASS	AC=1517;AF=0.302915;AN=5008;NS=2504;DP=19258;EAS_AF=0.2212;AMR_AF=0.2925;AFR_AF=0.174;EUR_AF=0.5268;SAS_AF=0.3384;AA=A|||;VT=SNP
18	50926362	rs62100018	A	T	100	PASS	AC=1515;AF=0.302516;AN=5008;NS=2504;DP=14524;EAS_AF=0.2212;AMR_AF=0.2925;AFR_AF=0.1732;EUR_AF=0.5268;SAS_AF=0.3374;AA=A|||;VT=SNP
18	50926394	rs16956672	C	G	100	PASS	AC=2918;AF=0.582668;AN=5008;NS=2504;DP=17815;EAS_AF=0.6438;AMR_AF=0.5605;AFR_AF=0.2572;EUR_AF=0.8121;SAS_AF=0.7393;AA=G|||;VT=SNP
18	50926432	rs17414993	G	A	100	PASS	AC=1517;AF=0.302915;AN=5008;NS=2504;DP=17779;EAS_AF=0.2212;AMR_AF=0.2939;AFR_AF=0.174;EUR_AF=0.5268;SAS_AF=0.3374;AA=G|||;VT=SNP
18	50926605	rs72931381	T	C	100	PASS	AC=628;AF=0.125399;AN=5008;NS=2504;DP=15434;EAS_AF=0.1935;AMR_AF=0.0548;AFR_AF=0.087;EUR_AF=0.1282;SAS_AF=0.1544;AA=T|||;VT=SNP
18	50926622	rs17506295	A	C	100	PASS	AC=1516;AF=0.302716;AN=5008;NS=2504;DP=15270;EAS_AF=0.2212;AMR_AF=0.2925;AFR_AF=0.174;EUR_AF=0.5268;SAS_AF=0.3374;AA=C|||;VT=SNP
18	50926642	rs16956674	A	G	100	PASS	AC=3425;AF=0.683906;AN=5008;NS=2504;DP=15056;EAS_AF=0.6796;AMR_AF=0.6398;AFR_AF=0.4932;EUR_AF=0.8678;SAS_AF=0.7883;AA=G|||;VT=SNP
18	50926704	rs16956678	T	C	100	PASS	AC=2971;AF=0.593251;AN=5008;NS=2504;DP=16046;EAS_AF=0.6448;AMR_AF=0.5836;AFR_AF=0.2655;EUR_AF=0.825;SAS_AF=0.7515;AA=C|||;VT=SNP
18	50926928	rs17506372	C	T	100	PASS	AC=1516;AF=0.302716;AN=5008;NS=2504;DP=15520;EAS_AF=0.2212;AMR_AF=0.2925;AFR_AF=0.174;EUR_AF=0.5268;SAS_AF=0.3374;AA=T|||;VT=SNP
18	50927001	rs17415140	C	T	100	PASS	AC=1517;AF=0.302915;AN=5008;NS=2504;DP=14678;EAS_AF=0.2212;AMR_AF=0.2939;AFR_AF=0.174;EUR_AF=0.5268;SAS_AF=0.3374;AA=T|||;VT=SNP
18	50927104	rs62100019	T	G	100	PASS	AC=1516;AF=0.302716;AN=5008;NS=2504;DP=15486;EAS_AF=0.2212;AMR_AF=0.2925;AFR_AF=0.174;EUR_AF=0.5268;SAS_AF=0.3374;AA=T|||;VT=SNP
18	50927107	rs62100020	G	C	100	PASS	AC=1516;AF=0.302716;AN=5008;NS=2504;DP=15456;EAS_AF=0.2212;AMR_AF=0.2925;AFR_AF=0.174;EUR_AF=0.5268;SAS_AF=0.3374;AA=G|||;VT=SNP
18	50927948	rs17506491	G	C	100	PASS	AC=1516;AF=0.302716;AN=5008;NS=2504;DP=20059;EAS_AF=0.2212;AMR_AF=0.2925;AFR_AF=0.174;EUR_AF=0.5268;SAS_AF=0.3374;AA=C|||;VT=SNP
18	50928022	rs2339639	A	T	100	PASS	AC=1410;AF=0.28155;AN=5008;NS=2504;DP=19129;EAS_AF=0.4196;AMR_AF=0.268;AFR_AF=0.0923;EUR_AF=0.2853;SAS_AF=0.4008;AA=A|||;VT=SNP
18	50928227	rs1553334	A	G	100	PASS	AC=2925;AF=0.584065;AN=5008;NS=2504;DP=18140;EAS_AF=0.6409;AMR_AF=0.5605;AFR_AF=0.2655;EUR_AF=0.8121;SAS_AF=0.7382;AA=G|||;VT=SNP
18	50928441	rs1010360	T	G	100	PASS	AC=1415;AF=0.282548;AN=5008;NS=2504;DP=17011;EAS_AF=0.4226;AMR_AF=0.2709;AFR_AF=0.0915;EUR_AF=0.2853;SAS_AF=0.4018;AA=T|||;VT=SNP
18	50928665	rs11873742	T	C	100	PASS	AC=1517;AF=0.302915;AN=5008;NS=2504;DP=12597;EAS_AF=0.2212;AMR_AF=0.2925;AFR_AF=0.174;EUR_AF=0.5268;SAS_AF=0.3384;AA=T|||;VT=SNP
18	50928909	rs1972049	T	G	100	PASS	AC=1516;AF=0.302716;AN=5008;NS=2504;DP=13924;EAS_AF=0.2212;AMR_AF=0.2925;AFR_AF=0.174;EUR_AF=0.5268;SAS_AF=0.3374;AA=T|||;VT=SNP
18	50929276	rs72933411	A	G	100	PASS	AC=628;AF=0.125399;AN=5008;NS=2504;DP=17709;EAS_AF=0.1935;AMR_AF=0.0548;AFR_AF=0.087;EUR_AF=0.1282;SAS_AF=0.1544;AA=A|||;VT=SNP
18	50929489	rs72933414	C	T	100	PASS	AC=1393;AF=0.278155;AN=5008;NS=2504;DP=15970;EAS_AF=0.4167;AMR_AF=0.2637;AFR_AF=0.084;EUR_AF=0.2853;SAS_AF=0.4008;AA=C|||;VT=SNP
18	50929571	rs62100022	C	A	100	PASS	AC=2912;AF=0.58147;AN=5008;NS=2504;DP=18534;EAS_AF=0.6389;AMR_AF=0.5562;AFR_AF=0.2579;EUR_AF=0.8131;SAS_AF=0.7393;AA=A|||;VT=SNP
18	50929574	rs62100023	T	C	100	PASS	AC=1518;AF=0.303115;AN=5008;NS=2504;DP=18548;EAS_AF=0.2212;AMR_AF=0.2925;AFR_AF=0.174;EUR_AF=0.5278;SAS_AF=0.3384;AA=C|||;VT=SNP
18	50930576	rs62100024	C	T	100	PASS	AC=1516;AF=0.302716;AN=5008;NS=2504;DP=13759;EAS_AF=0.2212;AMR_AF=0.2925;AFR_AF=0.174;EUR_AF=0.5268;SAS_AF=0.3374;AA=T|||;VT=SNP
18	50930830	rs7227758	G	A	100	PASS	AC=433;AF=0.0864617;AN=5008;NS=2504;DP=11303;EAS_AF=0.0327;AMR_AF=0.0548;AFR_AF=0.2141;EUR_AF=0.0437;SAS_AF=0.0358;AA=G|||;VT=SNP
18	50931080	rs1972044	G	A	100	PASS	AC=887;AF=0.177117;AN=5008;NS=2504;DP=13386;EAS_AF=0.0278;AMR_AF=0.2378;AFR_AF=0.0862;EUR_AF=0.3986;SAS_AF=0.183;AA=G|||;VT=SNP
18	50931238	rs10515961	A	G	100	PASS	AC=1415;AF=0.282548;AN=5008;NS=2504;DP=13166;EAS_AF=0.4226;AMR_AF=0.2709;AFR_AF=0.0915;EUR_AF=0.2853;SAS_AF=0.4018;AA=A|||;VT=SNP
18	50931272	rs7241682	G	A	100	PASS	AC=3647;AF=0.728235;AN=5008;NS=2504;DP=12332;EAS_AF=0.6796;AMR_AF=0.6513;AFR_AF=0.6551;EUR_AF=0.8688;SAS_AF=0.7873;AA=A|||;VT=SNP
18	50931300	rs12967910	G	A	100	PASS	AC=1516;AF=0.302716;AN=5008;NS=2504;DP=12005;EAS_AF=0.2212;AMR_AF=0.2925;AFR_AF=0.174;EUR_AF=0.5268;SAS_AF=0.3374;AA=A|||;VT=SNP
18	50931599	rs1546302	A	G	100	PASS	AC=2971;AF=0.593251;AN=5008;NS=2504;DP=13737;EAS_AF=0.6468;AMR_AF=0.5821;AFR_AF=0.2655;EUR_AF=0.8241;SAS_AF=0.7515;AA=G|||;VT=SNP
18	50931903	rs1546301	C	A	100	PASS	AC=1517;AF=0.302915;AN=5008;NS=2504;DP=16691;EAS_AF=0.2212;AMR_AF=0.2939;AFR_AF=0.174;EUR_AF=0.5268;SAS_AF=0.3374;AA=C|||;VT=SNP
18	50932056	rs1502214	T	A	100	PASS	AC=1418;AF=0.283147;AN=5008;NS=2504;DP=17051;EAS_AF=0.4226;AMR_AF=0.2695;AFR_AF=0.0923;EUR_AF=0.2873;SAS_AF=0.4029;AA=T|||;VT=SNP
18	50932063	rs969467	T	C	100	PASS	AC=1516;AF=0.302716;AN=5008;NS=2504;DP=17273;EAS_AF=0.2212;AMR_AF=0.2925;AFR_AF=0.174;EUR_AF=0.5268;SAS_AF=0.3374;AA=T|||;VT=SNP
18	50932419	rs10502973	A	G	100	PASS	AC=1514;AF=0.302316;AN=5008;NS=2504;DP=16800;EAS_AF=0.2212;AMR_AF=0.2925;AFR_AF=0.1732;EUR_AF=0.5268;SAS_AF=0.3364;AA=A|||;VT=SNP
18	50932656	rs62100025	A	G	100	PASS	AC=1556;AF=0.310703;AN=5008;NS=2504;DP=17601;EAS_AF=0.2242;AMR_AF=0.3127;AFR_AF=0.174;EUR_AF=0.5388;SAS_AF=0.3487;AA=A|||;VT=SNP
18	50933523	rs1546300	C	A	100	PASS	AC=1511;AF=0.301717;AN=5008;NS=2504;DP=12943;EAS_AF=0.2212;AMR_AF=0.2925;AFR_AF=0.174;EUR_AF=0.5268;SAS_AF=0.3323;AA=A|||;VT=SNP
18	50933964	rs11874152	T	A	100	PASS	AC=1563;AF=0.312101;AN=5008;NS=2504;DP=6433;EAS_AF=0.2252;AMR_AF=0.3127;AFR_AF=0.1732;EUR_AF=0.5467;SAS_AF=0.3476;AA=T|||;VT=SNP
18	50934047	rs11876967	A	T	100	PASS	AC=1511;AF=0.301717;AN=5008;NS=2504;DP=9710;EAS_AF=0.2212;AMR_AF=0.2925;AFR_AF=0.1732;EUR_AF=0.5268;SAS_AF=0.3333;AA=A|||;VT=SNP
18	50934257	rs11877032	A	T	100	PASS	AC=884;AF=0.176518;AN=5008;NS=2504;DP=13793;EAS_AF=0.0278;AMR_AF=0.2378;AFR_AF=0.0862;EUR_AF=0.3986;SAS_AF=0.18;AA=A|||;VT=SNP
18	50935353	rs11082993	G	A	100	PASS	AC=1555;AF=0.310503;AN=5008;NS=2504;DP=21921;EAS_AF=0.2252;AMR_AF=0.3127;AFR_AF=0.174;EUR_AF=0.5388;SAS_AF=0.3466;AA=G|||;VT=SNP
18	50935815	rs968807	A	G	100	PASS	AC=1554;AF=0.310304;AN=5008;NS=2504;DP=20608;EAS_AF=0.2262;AMR_AF=0.3141;AFR_AF=0.1732;EUR_AF=0.5368;SAS_AF=0.3466;AA=A|||;VT=SNP
18	50935821	rs968806	A	G	100	PASS	AC=1553;AF=0.310104;AN=5008;NS=2504;DP=20688;EAS_AF=0.2262;AMR_AF=0.3127;AFR_AF=0.1732;EUR_AF=0.5368;SAS_AF=0.3466;AA=A|||;VT=SNP
18	50936601	rs10853630	C	T	100	PASS	AC=1554;AF=0.310304;AN=5008;NS=2504;DP=17089;EAS_AF=0.2262;AMR_AF=0.3127;AFR_AF=0.174;EUR_AF=0.5368;SAS_AF=0.3466;AA=T|||;VT=SNP
18	50936630	rs72933440	C	G	100	PASS	AC=530;AF=0.105831;AN=5008;NS=2504;DP=17487;EAS_AF=0.1935;AMR_AF=0.049;AFR_AF=0.0166;EUR_AF=0.1282;SAS_AF=0.1534;AA=C|||;VT=SNP
18	50936780	rs10853631	G	A	100	PASS	AC=1558;AF=0.311102;AN=5008;NS=2504;DP=19339;EAS_AF=0.2302;AMR_AF=0.3127;AFR_AF=0.1732;EUR_AF=0.5378;SAS_AF=0.3466;AA=A|||;VT=SNP
18	50936994	rs2229082	T	C	100	PASS	AC=1554;AF=0.310304;AN=5008;NS=2504;DP=18669;EAS_AF=0.2262;AMR_AF=0.3127;AFR_AF=0.174;EUR_AF=0.5368;SAS_AF=0.3466;AA=C|||;VT=SNP;EX_TARGET
18	50937026	rs11873515	A	G	100	PASS	AC=1552;AF=0.309904;AN=5008;NS=2504;DP=18041;EAS_AF=0.2252;AMR_AF=0.3127;AFR_AF=0.1732;EUR_AF=0.5368;SAS_AF=0.3466;AA=A|||;VT=SNP;EX_TARGET
18	50937336	rs11873595	A	T	100	PASS	AC=1555;AF=0.310503;AN=5008;NS=2504;DP=15950;EAS_AF=0.2282;AMR_AF=0.3127;AFR_AF=0.1732;EUR_AF=0.5368;SAS_AF=0.3466;AA=A|||;VT=SNP
18	50937382	rs11876782	T	C	100	PASS	AC=1555;AF=0.310503;AN=5008;NS=2504;DP=15342;EAS_AF=0.2282;AMR_AF=0.3127;AFR_AF=0.1732;EUR_AF=0.5368;SAS_AF=0.3466;AA=T|||;VT=SNP
18	50937593	rs13381167	G	A	100	PASS	AC=1553;AF=0.310104;AN=5008;NS=2504;DP=15191;EAS_AF=0.2262;AMR_AF=0.3127;AFR_AF=0.1732;EUR_AF=0.5368;SAS_AF=0.3466;AA=A|||;VT=SNP
18	50937861	rs10502974	C	A	100	PASS	AC=1553;AF=0.310104;AN=5008;NS=2504;DP=1201;EAS_AF=0.2262;AMR_AF=0.3127;AFR_AF=0.1732;EUR_AF=0.5368;SAS_AF=0.3466;AA=C|||;VT=SNP
18	50938136	rs11082994	T	C	100	PASS	AC=1553;AF=0.310104;AN=5008;NS=2504;DP=19076;EAS_AF=0.2262;AMR_AF=0.3127;AFR_AF=0.1732;EUR_AF=0.5368;SAS_AF=0.3466;AA=T|||;VT=SNP
18	50938241	rs10502975	C	G	100	PASS	AC=1554;AF=0.310304;AN=5008;NS=2504;DP=21594;EAS_AF=0.2262;AMR_AF=0.3127;AFR_AF=0.174;EUR_AF=0.5368;SAS_AF=0.3466;AA=G|||;VT=SNP
18	50938695	rs953122	C	G	100	PASS	AC=1553;AF=0.310104;AN=5008;NS=2504;DP=18988;EAS_AF=0.2262;AMR_AF=0.3127;AFR_AF=0.1732;EUR_AF=0.5368;SAS_AF=0.3466;AA=C|||;VT=SNP
18	50938824	rs953121	C	A	100	PASS	AC=1552;AF=0.309904;AN=5008;NS=2504;DP=19281;EAS_AF=0.2262;AMR_AF=0.3141;AFR_AF=0.1717;EUR_AF=0.5368;SAS_AF=0.3466;AA=A|||;VT=SNP
18	50939698	rs11872554	T	A	100	PASS	AC=1554;AF=0.310304;AN=5008;NS=2504;DP=19096;EAS_AF=0.2262;AMR_AF=0.3127;AFR_AF=0.174;EUR_AF=0.5368;SAS_AF=0.3466;AA=A|||;VT=SNP
18	50939989	rs62100051	G	A	100	PASS	AC=1554;AF=0.310304;AN=5008;NS=2504;DP=19215;EAS_AF=0.2262;AMR_AF=0.3127;AFR_AF=0.174;EUR_AF=0.5368;SAS_AF=0.3466;AA=A|||;VT=SNP
18	50940258	rs11876154	G	A	100	PASS	AC=1554;AF=0.310304;AN=5008;NS=2504;DP=17358;EAS_AF=0.2262;AMR_AF=0.3127;AFR_AF=0.174;EUR_AF=0.5368;SAS_AF=0.3466;AA=A|||;VT=SNP
18	50940415	rs17507444	T	C	100	PASS	AC=1554;AF=0.310304;AN=5008;NS=2504;DP=15727;EAS_AF=0.2262;AMR_AF=0.3127;AFR_AF=0.174;EUR_AF=0.5368;SAS_AF=0.3466;AA=T|||;VT=SNP
18	50940742	rs55958323	T	C	100	PASS	AC=442;AF=0.0882588;AN=5008;NS=2504;DP=13017;EAS_AF=0.0327;AMR_AF=0.0576;AFR_AF=0.2186;EUR_AF=0.0437;SAS_AF=0.0368;AA=T|||;VT=SNP
18	50940889	rs11876240	A	G	100	PASS	AC=1551;AF=0.309704;AN=5008;NS=2504;DP=15954;EAS_AF=0.2242;AMR_AF=0.3127;AFR_AF=0.174;EUR_AF=0.5368;SAS_AF=0.3456;AA=A|||;VT=SNP
18	50941162	rs11659577	G	A	100	PASS	AC=1554;AF=0.310304;AN=5008;NS=2504;DP=15401;EAS_AF=0.2262;AMR_AF=0.3127;AFR_AF=0.174;EUR_AF=0.5368;SAS_AF=0.3466;AA=G|||;VT=SNP
18	50941261	rs11659533	A	G	100	PASS	AC=1554;AF=0.310304;AN=5008;NS=2504;DP=18595;EAS_AF=0.2262;AMR_AF=0.3127;AFR_AF=0.174;EUR_AF=0.5368;SAS_AF=0.3466;AA=A|||;VT=SNP
18	50941299	rs11659624	G	C	100	PASS	AC=1554;AF=0.310304;AN=5008;NS=2504;DP=18931;EAS_AF=0.2262;AMR_AF=0.3127;AFR_AF=0.174;EUR_AF=0.5368;SAS_AF=0.3466;AA=C|||;VT=SNP
18	50941962	rs10502976	C	A	100	PASS	AC=1554;AF=0.310304;AN=5008;NS=2504;DP=13432;EAS_AF=0.2262;AMR_AF=0.3127;AFR_AF=0.174;EUR_AF=0.5368;SAS_AF=0.3466;AA=A|||;VT=SNP
18	50942653	rs2270951	C	T	100	PASS	AC=1554;AF=0.310304;AN=5008;NS=2504;DP=17768;EAS_AF=0.2262;AMR_AF=0.3127;AFR_AF=0.174;EUR_AF=0.5368;SAS_AF=0.3466;AA=T|||;VT=SNP
18	50943239	rs9807369	G	T	100	PASS	AC=1552;AF=0.309904;AN=5008;NS=2504;DP=19528;EAS_AF=0.2262;AMR_AF=0.3127;AFR_AF=0.171;EUR_AF=0.5388;SAS_AF=0.3466;AA=G|||;VT=SNP
18	50943245	rs9807370	G	A	100	PASS	AC=1554;AF=0.310304;AN=5008;NS=2504;DP=19585;EAS_AF=0.2262;AMR_AF=0.3127;AFR_AF=0.171;EUR_AF=0.5388;SAS_AF=0.3487;AA=A|||;VT=SNP
18	50943685	rs9807385	G	A	100	PASS	AC=1510;AF=0.301518;AN=5008;NS=2504;DP=17247;EAS_AF=0.2212;AMR_AF=0.2925;AFR_AF=0.174;EUR_AF=0.5249;SAS_AF=0.3333;AA=G|||;VT=SNP
18	50943726	rs9807387	G	C	100	PASS	AC=1554;AF=0.310304;AN=5008;NS=2504;DP=17584;EAS_AF=0.2262;AMR_AF=0.3127;AFR_AF=0.174;EUR_AF=0.5368;SAS_AF=0.3466;AA=C|||;VT=SNP
18	50944901	rs9807529	A	G	100	PASS	AC=927;AF=0.185104;AN=5008;NS=2504;DP=16732;EAS_AF=0.0327;AMR_AF=0.2579;AFR_AF=0.087;EUR_AF=0.4085;SAS_AF=0.1933;AA=A|||;VT=SNP
18	50945434	rs11875957	G	A	100	PASS	AC=1554;AF=0.310304;AN=5008;NS=2504;DP=15821;EAS_AF=0.2262;AMR_AF=0.3141;AFR_AF=0.174;EUR_AF=0.5358;SAS_AF=0.3466;AA=A|||;VT=SNP
18	50945577	rs11875950	C	T	100	PASS	AC=1553;AF=0.310104;AN=5008;NS=2504;DP=16508;EAS_AF=0.2262;AMR_AF=0.3127;AFR_AF=0.174;EUR_AF=0.5358;SAS_AF=0.3466;AA=t|||;VT=SNP
18	50945762	rs35617477	A	T	100	PASS	AC=1508;AF=0.301118;AN=5008;NS=2504;DP=15145;EAS_AF=0.2212;AMR_AF=0.2939;AFR_AF=0.174;EUR_AF=0.5239;SAS_AF=0.3313;AA=A|||;VT=SNP
18	50946020	rs62098263	T	G	100	PASS	AC=1549;AF=0.309305;AN=5008;NS=2504;DP=13576;EAS_AF=0.2262;AMR_AF=0.3127;AFR_AF=0.174;EUR_AF=0.5358;SAS_AF=0.3425;AA=T|||;VT=SNP
18	50946107	rs62098264	A	G	100	PASS	AC=1549;AF=0.309305;AN=5008;NS=2504;DP=14287;EAS_AF=0.2262;AMR_AF=0.3127;AFR_AF=0.174;EUR_AF=0.5358;SAS_AF=0.3425;AA=A|||;VT=SNP
18	50946118	rs62098265	A	T	100	PASS	AC=1550;AF=0.309505;AN=5008;NS=2504;DP=14741;EAS_AF=0.2262;AMR_AF=0.3127;AFR_AF=0.1747;EUR_AF=0.5358;SAS_AF=0.3425;AA=T|||;VT=SNP
18	50946244	rs28503625	C	G	100	PASS	AC=1705;AF=0.340455;AN=5008;NS=2504;DP=14951;EAS_AF=0.2262;AMR_AF=0.317;AFR_AF=0.289;EUR_AF=0.5368;SAS_AF=0.3425;AA=G|||;VT=SNP
18	50946446	rs28690675	A	G	100	PASS	AC=1549;AF=0.309305;AN=5008;NS=2504;DP=15376;EAS_AF=0.2262;AMR_AF=0.3127;AFR_AF=0.174;EUR_AF=0.5358;SAS_AF=0.3425;AA=G|||;VT=SNP
18	50946504	rs28658157	A	C	100	PASS	AC=1549;AF=0.309305;AN=5008;NS=2504;DP=16282;EAS_AF=0.2262;AMR_AF=0.3127;AFR_AF=0.174;EUR_AF=0.5358;SAS_AF=0.3425;AA=C|||;VT=SNP
18	50946639	rs12327265	G	A	100	PASS	AC=1549;AF=0.309305;AN=5008;NS=2504;DP=22073;EAS_AF=0.2262;AMR_AF=0.3127;AFR_AF=0.174;EUR_AF=0.5358;SAS_AF=0.3425;AA=A|||;VT=SNP
18	50946901	rs11082996	G	A	100	PASS	AC=1549;AF=0.309305;AN=5008;NS=2504;DP=17470;EAS_AF=0.2262;AMR_AF=0.3127;AFR_AF=0.174;EUR_AF=0.5358;SAS_AF=0.3425;AA=G|||;VT=SNP
18	50946961	rs11082997	G	A	100	PASS	AC=1550;AF=0.309505;AN=5008;NS=2504;DP=17197;EAS_AF=0.2262;AMR_AF=0.3127;AFR_AF=0.1747;EUR_AF=0.5358;SAS_AF=0.3425;AA=A|||;VT=SNP
18	50947166	rs62098266	C	T	100	PASS	AC=1549;AF=0.309305;AN=5008;NS=2504;DP=18626;EAS_AF=0.2262;AMR_AF=0.3127;AFR_AF=0.174;EUR_AF=0.5358;SAS_AF=0.3425;AA=C|||;VT=SNP
18	50947614	rs11877754	G	C	100	PASS	AC=1549;AF=0.309305;AN=5008;NS=2504;DP=21992;EAS_AF=0.2262;AMR_AF=0.3127;AFR_AF=0.174;EUR_AF=0.5358;SAS_AF=0.3425;AA=C|||;VT=SNP
18	50948191	rs17507725	A	T	100	PASS	AC=1549;AF=0.309305;AN=5008;NS=2504;DP=22210;EAS_AF=0.2262;AMR_AF=0.3127;AFR_AF=0.174;EUR_AF=0.5358;SAS_AF=0.3425;AA=A|||;VT=SNP
18	50948733	rs11872522	C	T	100	PASS	AC=1554;AF=0.310304;AN=5008;NS=2504;DP=20187;EAS_AF=0.2272;AMR_AF=0.3141;AFR_AF=0.174;EUR_AF=0.5368;SAS_AF=0.3446;AA=T|||;VT=SNP
18	50948831	rs11872591	G	A	100	PASS	AC=1550;AF=0.309505;AN=5008;NS=2504;DP=20117;EAS_AF=0.2262;AMR_AF=0.3127;AFR_AF=0.174;EUR_AF=0.5368;SAS_AF=0.3425;AA=G|||;VT=SNP
18	50949402	rs13381096	C	A	100	PASS	AC=883;AF=0.176318;AN=5008;NS=2504;DP=19504;EAS_AF=0.0278;AMR_AF=0.2378;AFR_AF=0.0877;EUR_AF=0.3956;SAS_AF=0.18;AA=C|||;VT=SNP
18	50949503	rs13381100	A	C	100	PASS	AC=1550;AF=0.309505;AN=5008;NS=2504;DP=20402;EAS_AF=0.2262;AMR_AF=0.3127;AFR_AF=0.174;EUR_AF=0.5358;SAS_AF=0.3436;AA=A|||;VT=SNP
18	50949640	rs58500166	T	C	100	PASS	AC=1717;AF=0.342851;AN=5008;NS=2504;DP=21239;EAS_AF=0.2262;AMR_AF=0.317;AFR_AF=0.298;EUR_AF=0.5368;SAS_AF=0.3425;AA=C|||;VT=SNP
18	50949656	rs73461187	G	C	100	PASS	AC=401;AF=0.0800719;AN=5008;NS=2504;DP=20870;EAS_AF=0.0327;AMR_AF=0.0562;AFR_AF=0.1891;EUR_AF=0.0437;SAS_AF=0.0358;AA=G|||;VT=SNP
18	50949700	rs62098268	T	C	100	PASS	AC=1550;AF=0.309505;AN=5008;NS=2504;DP=19047;EAS_AF=0.2262;AMR_AF=0.3127;AFR_AF=0.174;EUR_AF=0.5358;SAS_AF=0.3436;AA=C|||;VT=SNP
18	50949787	rs62098269	A	G	100	PASS	AC=1549;AF=0.309305;AN=5008;NS=2504;DP=18938;EAS_AF=0.2262;AMR_AF=0.3127;AFR_AF=0.174;EUR_AF=0.5358;SAS_AF=0.3425;AA=G|||;VT=SNP
18	50949795	rs62098270	G	C	100	PASS	AC=1549;AF=0.309305;AN=5008;NS=2504;DP=19190;EAS_AF=0.2262;AMR_AF=0.3127;AFR_AF=0.174;EUR_AF=0.5358;SAS_AF=0.3425;AA=C|||;VT=SNP
18	50949962	rs62098271	G	A	100	PASS	AC=1550;AF=0.309505;AN=5008;NS=2504;DP=20814;EAS_AF=0.2262;AMR_AF=0.3127;AFR_AF=0.174;EUR_AF=0.5358;SAS_AF=0.3436;AA=A|||;VT=SNP
18	50950089	rs13381236	A	G	100	PASS	AC=402;AF=0.0802716;AN=5008;NS=2504;DP=18776;EAS_AF=0.0327;AMR_AF=0.0562;AFR_AF=0.1891;EUR_AF=0.0437;SAS_AF=0.0368;AA=A|||;VT=SNP
18	50950299	rs11874135	A	C	100	PASS	AC=1549;AF=0.309305;AN=5008;NS=2504;DP=18851;EAS_AF=0.2262;AMR_AF=0.3127;AFR_AF=0.174;EUR_AF=0.5358;SAS_AF=0.3425;AA=A|||;VT=SNP
18	50950437	rs11877374	T	C	100	PASS	AC=1550;AF=0.309505;AN=5008;NS=2504;DP=19225;EAS_AF=0.2262;AMR_AF=0.3127;AFR_AF=0.1747;EUR_AF=0.5358;SAS_AF=0.3425;AA=N|||;VT=SNP
18	50950582	rs13381265	G	C	100	PASS	AC=1507;AF=0.300919;AN=5008;NS=2504;DP=18252;EAS_AF=0.2212;AMR_AF=0.2925;AFR_AF=0.174;EUR_AF=0.5239;SAS_AF=0.3313;AA=G|||;VT=SNP
18	50950595	rs13381255	C	T	100	PASS	AC=1551;AF=0.309704;AN=5008;NS=2504;DP=18570;EAS_AF=0.2262;AMR_AF=0.3127;AFR_AF=0.174;EUR_AF=0.5358;SAS_AF=0.3446;AA=C|||;VT=SNP
18	50950815	rs13381864	T	G	100	PASS	AC=1549;AF=0.309305;AN=5008;NS=2504;DP=20040;EAS_AF=0.2262;AMR_AF=0.3127;AFR_AF=0.174;EUR_AF=0.5358;SAS_AF=0.3425;AA=T|||;VT=SNP
18	50951573	rs62098272	A	G	100	PASS	AC=1714;AF=0.342252;AN=5008;NS=2504;DP=17268;EAS_AF=0.2262;AMR_AF=0.317;AFR_AF=0.2958;EUR_AF=0.5368;SAS_AF=0.3425;AA=G|||;VT=SNP
18	50952211	rs62098273	C	T	100	PASS	AC=1549;AF=0.309305;AN=5008;NS=2504;DP=15705;EAS_AF=0.2262;AMR_AF=0.3127;AFR_AF=0.1747;EUR_AF=0.5358;SAS_AF=0.3415;AA=T|||;VT=SNP
18	50952282	rs62098283	T	C	100	PASS	AC=1550;AF=0.309505;AN=5008;NS=2504;DP=13587;EAS_AF=0.2262;AMR_AF=0.3127;AFR_AF=0.1747;EUR_AF=0.5358;SAS_AF=0.3425;AA=T|||;VT=SNP
18	50952355	rs62098284	C	G	100	PASS	AC=1505;AF=0.300519;AN=5008;NS=2504;DP=11881;EAS_AF=0.2212;AMR_AF=0.2925;AFR_AF=0.174;EUR_AF=0.5239;SAS_AF=0.3292;AA=C|||;VT=SNP
18	50952983	rs11662556	T	C	100	PASS	AC=1550;AF=0.309505;AN=5008;NS=2504;DP=10623;EAS_AF=0.2262;AMR_AF=0.3127;AFR_AF=0.1747;EUR_AF=0.5358;SAS_AF=0.3425;AA=T|||;VT=SNP
18	50953078	rs1039452	C	T	100	PASS	AC=1375;AF=0.274561;AN=5008;NS=2504;DP=14231;EAS_AF=0.4187;AMR_AF=0.2637;AFR_AF=0.0635;EUR_AF=0.2883;SAS_AF=0.4049;AA=C|||;VT=SNP
18	50953236	rs11659175	A	C	100	PASS	AC=1550;AF=0.309505;AN=5008;NS=2504;DP=16386;EAS_AF=0.2262;AMR_AF=0.3127;AFR_AF=0.1747;EUR_AF=0.5358;SAS_AF=0.3425;AA=A|||;VT=SNP
18	50953301	rs12606422	T	C	100	PASS	AC=1551;AF=0.309704;AN=5008;NS=2504;DP=17401;EAS_AF=0.2262;AMR_AF=0.3127;AFR_AF=0.1747;EUR_AF=0.5368;SAS_AF=0.3425;AA=C|||;VT=SNP
18	50953918	rs11663510	T	G	100	PASS	AC=1551;AF=0.309704;AN=5008;NS=2504;DP=14003;EAS_AF=0.2272;AMR_AF=0.3127;AFR_AF=0.1747;EUR_AF=0.5348;SAS_AF=0.3436;AA=T|||;VT=SNP
18	50953968	rs11663516	T	C	100	PASS	AC=1551;AF=0.309704;AN=5008;NS=2504;DP=11984;EAS_AF=0.2272;AMR_AF=0.3127;AFR_AF=0.1747;EUR_AF=0.5348;SAS_AF=0.3436;AA=C|||;VT=SNP
18	50954030	rs35352542	A	T	100	PASS	AC=1551;AF=0.309704;AN=5008;NS=2504;DP=10523;EAS_AF=0.2272;AMR_AF=0.3127;AFR_AF=0.1747;EUR_AF=0.5358;SAS_AF=0.3425;AA=T|||;VT=SNP
18	50954146	rs58351564	G	T	100	PASS	AC=1550;AF=0.309505;AN=5008;NS=2504;DP=8314;EAS_AF=0.2262;AMR_AF=0.3127;AFR_AF=0.1747;EUR_AF=0.5358;SAS_AF=0.3425;AA=T|||;VT=SNP
18	50955797	rs11661221	G	A	100	PASS	AC=1550;AF=0.309505;AN=5008;NS=2504;DP=13241;EAS_AF=0.2262;AMR_AF=0.3127;AFR_AF=0.1747;EUR_AF=0.5358;SAS_AF=0.3425;AA=G|||;VT=SNP
18	50955848	rs11664655	T	C	100	PASS	AC=1550;AF=0.309505;AN=5008;NS=2504;DP=14026;EAS_AF=0.2262;AMR_AF=0.3127;AFR_AF=0.1747;EUR_AF=0.5358;SAS_AF=0.3425;AA=T|||;VT=SNP
18	50956148	rs10164246	T	G	100	PASS	AC=1548;AF=0.309105;AN=5008;NS=2504;DP=17882;EAS_AF=0.2262;AMR_AF=0.3112;AFR_AF=0.1747;EUR_AF=0.5348;SAS_AF=0.3425;AA=G|||;VT=SNP
18	50956241	rs10163837	G	A	100	PASS	AC=1549;AF=0.309305;AN=5008;NS=2504;DP=17976;EAS_AF=0.2262;AMR_AF=0.3127;AFR_AF=0.1747;EUR_AF=0.5348;SAS_AF=0.3425;AA=G|||;VT=SNP
18	50956266	rs10163836	C	T	100	PASS	AC=1550;AF=0.309505;AN=5008;NS=2504;DP=17760;EAS_AF=0.2262;AMR_AF=0.3127;AFR_AF=0.1747;EUR_AF=0.5358;SAS_AF=0.3425;AA=C|||;VT=SNP
18	50956294	rs10163838	G	A	100	PASS	AC=1550;AF=0.309505;AN=5008;NS=2504;DP=17829;EAS_AF=0.2262;AMR_AF=0.3127;AFR_AF=0.1747;EUR_AF=0.5358;SAS_AF=0.3425;AA=A|||;VT=SNP
18	50956329	rs2879527	C	T	100	PASS	AC=1550;AF=0.309505;AN=5008;NS=2504;DP=18078;EAS_AF=0.2262;AMR_AF=0.3127;AFR_AF=0.1747;EUR_AF=0.5358;SAS_AF=0.3425;AA=C|||;VT=SNP
18	50956474	rs2879528	A	G	100	PASS	AC=1506;AF=0.300719;AN=5008;NS=2504;DP=17369;EAS_AF=0.2212;AMR_AF=0.2925;AFR_AF=0.1747;EUR_AF=0.5239;SAS_AF=0.3292;AA=A|||;VT=SNP
18	50956593	rs10163842	C	T	100	PASS	AC=1550;AF=0.309505;AN=5008;NS=2504;DP=18711;EAS_AF=0.2262;AMR_AF=0.3127;AFR_AF=0.1747;EUR_AF=0.5358;SAS_AF=0.3425;AA=C|||;VT=SNP
18	50956663	rs10163847	C	T	100	PASS	AC=1550;AF=0.309505;AN=5008;NS=2504;DP=18153;EAS_AF=0.2262;AMR_AF=0.3127;AFR_AF=0.1747;EUR_AF=0.5358;SAS_AF=0.3425;AA=T|||;VT=SNP
18	50956944	rs10163926	A	G	100	PASS	AC=1550;AF=0.309505;AN=5008;NS=2504;DP=17049;EAS_AF=0.2262;AMR_AF=0.3127;AFR_AF=0.1747;EUR_AF=0.5358;SAS_AF=0.3425;AA=A|||;VT=SNP
18	50956984	rs62098288	G	A	100	PASS	AC=1555;AF=0.310503;AN=5008;NS=2504;DP=17523;EAS_AF=0.2262;AMR_AF=0.3127;AFR_AF=0.1785;EUR_AF=0.5358;SAS_AF=0.3425;AA=A|||;VT=SNP
18	50957871	rs11872882	T	C	100	PASS	AC=1545;AF=0.308506;AN=5008;NS=2504;DP=14296;EAS_AF=0.2262;AMR_AF=0.3098;AFR_AF=0.177;EUR_AF=0.5348;SAS_AF=0.3374;AA=T|||;VT=SNP
18	50957922	rs8089865	G	A	100	PASS	AC=2360;AF=0.471246;AN=5008;NS=2504;DP=14006;EAS_AF=0.2589;AMR_AF=0.3818;AFR_AF=0.6687;EUR_AF=0.5805;SAS_AF=0.3742;AA=A|||;VT=SNP
18	50958127	rs62098290	T	G	100	PASS	AC=1503;AF=0.30012;AN=5008;NS=2504;DP=15240;EAS_AF=0.2222;AMR_AF=0.2925;AFR_AF=0.1762;EUR_AF=0.5229;SAS_AF=0.3241;AA=T|||;VT=SNP
18	50958457	rs62098291	C	T	100	PASS	AC=1547;AF=0.308906;AN=5008;NS=2504;DP=12240;EAS_AF=0.2272;AMR_AF=0.3112;AFR_AF=0.177;EUR_AF=0.5348;SAS_AF=0.3374;AA=T|||;VT=SNP
18	50958701	rs62098292	G	A	100	PASS	AC=1547;AF=0.308906;AN=5008;NS=2504;DP=13874;EAS_AF=0.2272;AMR_AF=0.3112;AFR_AF=0.177;EUR_AF=0.5348;SAS_AF=0.3374;AA=A|||;VT=SNP
18	50959356	rs8095329	G	A	100	PASS	AC=3781;AF=0.754992;AN=5008;NS=2504;DP=15551;EAS_AF=0.6776;AMR_AF=0.6527;AFR_AF=0.761;EUR_AF=0.8688;SAS_AF=0.7822;AA=A|||;VT=SNP
18	50960222	rs878571	T	C	100	PASS	AC=1416;AF=0.282748;AN=5008;NS=2504;DP=19140;EAS_AF=0.4276;AMR_AF=0.2666;AFR_AF=0.0809;EUR_AF=0.2903;SAS_AF=0.41;AA=T|||;VT=SNP
18	50960696	rs57770253	T	C	100	PASS	AC=530;AF=0.105831;AN=5008;NS=2504;DP=18681;EAS_AF=0.1935;AMR_AF=0.0519;AFR_AF=0.0174;EUR_AF=0.1282;SAS_AF=0.1503;AA=T|||;VT=SNP
18	50961057	rs67680898	C	G	100	PASS	AC=1425;AF=0.284545;AN=5008;NS=2504;DP=18110;EAS_AF=0.4286;AMR_AF=0.2666;AFR_AF=0.0885;EUR_AF=0.2893;SAS_AF=0.409;AA=C|||;VT=SNP
18	50964031	rs11082998	G	A	100	PASS	AC=1533;AF=0.30611;AN=5008;NS=2504;DP=15734;EAS_AF=0.2222;AMR_AF=0.3012;AFR_AF=0.1747;EUR_AF=0.5358;SAS_AF=0.3374;AA=G|||;VT=SNP
18	50964095	rs11082999	T	C	100	PASS	AC=1531;AF=0.305711;AN=5008;NS=2504;DP=16723;EAS_AF=0.2232;AMR_AF=0.3012;AFR_AF=0.1732;EUR_AF=0.5358;SAS_AF=0.3364;AA=T|||;VT=SNP
18	50964372	rs10502977	G	C	100	PASS	AC=1531;AF=0.305711;AN=5008;NS=2504;DP=19216;EAS_AF=0.2232;AMR_AF=0.3012;AFR_AF=0.1732;EUR_AF=0.5358;SAS_AF=0.3364;AA=G|||;VT=SNP
18	50964897	rs8095430	T	A	100	PASS	AC=3946;AF=0.787939;AN=5008;NS=2504;DP=16065;EAS_AF=0.6845;AMR_AF=0.6744;AFR_AF=0.8449;EUR_AF=0.8897;SAS_AF=0.7935;AA=A|||;VT=SNP
18	50966547	rs11872815	G	A	100	PASS	AC=1533;AF=0.30611;AN=5008;NS=2504;DP=14733;EAS_AF=0.2222;AMR_AF=0.3012;AFR_AF=0.1747;EUR_AF=0.5368;SAS_AF=0.3364;AA=G|||;VT=SNP
18	50966995	rs11083000	C	T	100	PASS	AC=3832;AF=0.765176;AN=5008;NS=2504;DP=16621;EAS_AF=0.6835;AMR_AF=0.6614;AFR_AF=0.7663;EUR_AF=0.8897;SAS_AF=0.7935;AA=T|||;VT=SNP
18	50967028	rs11664123	T	C	100	PASS	AC=1425;AF=0.284545;AN=5008;NS=2504;DP=16014;EAS_AF=0.4246;AMR_AF=0.2709;AFR_AF=0.0847;EUR_AF=0.2972;SAS_AF=0.407;AA=T|||;VT=SNP
18	50967252	rs8090945	C	T	100	PASS	AC=2156;AF=0.430511;AN=5008;NS=2504;DP=19912;EAS_AF=0.2589;AMR_AF=0.3775;AFR_AF=0.5;EUR_AF=0.5915;SAS_AF=0.3855;AA=T|||;VT=SNP
18	50967439	rs12962464	G	A	100	PASS	AC=1527;AF=0.304912;AN=5008;NS=2504;DP=20024;EAS_AF=0.2222;AMR_AF=0.3012;AFR_AF=0.1732;EUR_AF=0.5358;SAS_AF=0.3333;AA=G|||;VT=SNP
18	50967591	rs12962394	C	A	100	PASS	AC=1540;AF=0.307508;AN=5008;NS=2504;DP=20098;EAS_AF=0.2222;AMR_AF=0.304;AFR_AF=0.1747;EUR_AF=0.5398;SAS_AF=0.3384;AA=A|||;VT=SNP
18	50968684	rs79828137	T	C	100	PASS	AC=618;AF=0.123403;AN=5008;NS=2504;DP=17928;EAS_AF=0.127;AMR_AF=0.2695;AFR_AF=0.0545;EUR_AF=0.0815;SAS_AF=0.1524;AA=T|||;VT=SNP
18	50968973	rs12953529	A	G	100	PASS	AC=883;AF=0.176318;AN=5008;NS=2504;DP=17961;EAS_AF=0.0278;AMR_AF=0.2392;AFR_AF=0.0688;EUR_AF=0.4076;SAS_AF=0.1922;AA=A|||;VT=SNP
18	50969096	rs12953691	A	T	100	PASS	AC=1570;AF=0.313498;AN=5008;NS=2504;DP=19795;EAS_AF=0.2212;AMR_AF=0.3069;AFR_AF=0.1959;EUR_AF=0.5398;SAS_AF=0.3395;AA=A|||;VT=SNP
18	50970438	rs57601701	G	T	100	PASS	AC=1721;AF=0.34365;AN=5008;NS=2504;DP=19761;EAS_AF=0.2212;AMR_AF=0.3112;AFR_AF=0.3071;EUR_AF=0.5417;SAS_AF=0.3384;AA=T|||;VT=SNP
18	50971082	rs8084281	A	T	100	PASS	AC=417;AF=0.0832668;AN=5008;NS=2504;DP=19057;EAS_AF=0.0327;AMR_AF=0.0533;AFR_AF=0.208;EUR_AF=0.0398;SAS_AF=0.0327;AA=A|||;VT=SNP
18	50972182	rs12960505	G	T	100	PASS	AC=1720;AF=0.34345;AN=5008;NS=2504;DP=13504;EAS_AF=0.2222;AMR_AF=0.3127;AFR_AF=0.2988;EUR_AF=0.5497;SAS_AF=0.3384;AA=T|||;VT=SNP
18	50972215	rs12604940	A	G	100	PASS	AC=634;AF=0.126597;AN=5008;NS=2504;DP=13401;EAS_AF=0.1944;AMR_AF=0.0591;AFR_AF=0.09;EUR_AF=0.1332;SAS_AF=0.1472;AA=A|||;VT=SNP
18	50973046	rs8095058	T	C	100	PASS	AC=3806;AF=0.759984;AN=5008;NS=2504;DP=18881;EAS_AF=0.6706;AMR_AF=0.6628;AFR_AF=0.7587;EUR_AF=0.8877;SAS_AF=0.7914;AA=C|||;VT=SNP
18	50973169	rs11661305	A	G	100	PASS	AC=1589;AF=0.317292;AN=5008;NS=2504;DP=18022;EAS_AF=0.2222;AMR_AF=0.3098;AFR_AF=0.1997;EUR_AF=0.5507;SAS_AF=0.3395;AA=A|||;VT=SNP
18	50973180	rs11661326	C	T	100	PASS	AC=1793;AF=0.358027;AN=5008;NS=2504;DP=18181;EAS_AF=0.2282;AMR_AF=0.3329;AFR_AF=0.3177;EUR_AF=0.5626;SAS_AF=0.3538;AA=C|||;VT=SNP
18	50973186	rs11664788	T	G	100	PASS	AC=1793;AF=0.358027;AN=5008;NS=2504;DP=18150;EAS_AF=0.2282;AMR_AF=0.3329;AFR_AF=0.3177;EUR_AF=0.5626;SAS_AF=0.3538;AA=G|||;VT=SNP
18	50974215	rs12604130	T	C	100	PASS	AC=1797;AF=0.358826;AN=5008;NS=2504;DP=14301;EAS_AF=0.2282;AMR_AF=0.3314;AFR_AF=0.3238;EUR_AF=0.5596;SAS_AF=0.3538;AA=C|||;VT=SNP
18	50975342	rs1393334	C	T	100	PASS	AC=3789;AF=0.756589;AN=5008;NS=2504;DP=17148;EAS_AF=0.6607;AMR_AF=0.6614;AFR_AF=0.7572;EUR_AF=0.8867;SAS_AF=0.7883;AA=T|||;VT=SNP
18	50975543	rs12957920	A	T	100	PASS	AC=1789;AF=0.357228;AN=5008;NS=2504;DP=15172;EAS_AF=0.2282;AMR_AF=0.3314;AFR_AF=0.3185;EUR_AF=0.5596;SAS_AF=0.3528;AA=a|||;VT=SNP
18	50975873	rs9948611	T	C	100	PASS	AC=1371;AF=0.273762;AN=5008;NS=2504;DP=17510;EAS_AF=0.4097;AMR_AF=0.2651;AFR_AF=0.0666;EUR_AF=0.2873;SAS_AF=0.4059;AA=T|||;VT=SNP
18	50976688	rs11874018	T	C	100	PASS	AC=1791;AF=0.357628;AN=5008;NS=2504;DP=16284;EAS_AF=0.2282;AMR_AF=0.3329;AFR_AF=0.3177;EUR_AF=0.5596;SAS_AF=0.3548;AA=C|||;VT=SNP
18	50977732	rs869225	G	T	100	PASS	AC=1791;AF=0.357628;AN=5008;NS=2504;DP=18598;EAS_AF=0.2282;AMR_AF=0.3314;AFR_AF=0.3185;EUR_AF=0.5596;SAS_AF=0.3548;AA=G|||;VT=SNP
18	50977798	rs869224	A	G	100	PASS	AC=1802;AF=0.359824;AN=5008;NS=2504;DP=17467;EAS_AF=0.2282;AMR_AF=0.3314;AFR_AF=0.3275;EUR_AF=0.5596;SAS_AF=0.3538;AA=a|||;VT=SNP
18	50978637	rs1502225	G	A	100	PASS	AC=1590;AF=0.317492;AN=5008;NS=2504;DP=18287;EAS_AF=0.2232;AMR_AF=0.3084;AFR_AF=0.2027;EUR_AF=0.5487;SAS_AF=0.3384;AA=G|||;VT=SNP
18	50978986	rs16956735	A	G	100	PASS	AC=1795;AF=0.358427;AN=5008;NS=2504;DP=17280;EAS_AF=0.2282;AMR_AF=0.3314;AFR_AF=0.323;EUR_AF=0.5606;SAS_AF=0.3517;AA=G|||;VT=SNP
18	50979580	rs35882434	C	T	100	PASS	AC=1677;AF=0.334864;AN=5008;NS=2504;DP=15859;EAS_AF=0.2252;AMR_AF=0.3184;AFR_AF=0.2625;EUR_AF=0.5487;SAS_AF=0.3374;AA=C|||;VT=SNP
18	50979790	rs12605017	C	T	100	PASS	AC=1788;AF=0.357029;AN=5008;NS=2504;DP=14482;EAS_AF=0.2292;AMR_AF=0.3329;AFR_AF=0.3169;EUR_AF=0.5596;SAS_AF=0.3517;AA=C|||;VT=SNP
18	50980668	rs72918220	T	C	100	PASS	AC=644;AF=0.128594;AN=5008;NS=2504;DP=16502;EAS_AF=0.1974;AMR_AF=0.0591;AFR_AF=0.0923;EUR_AF=0.1332;SAS_AF=0.1513;AA=T|||;VT=SNP
18	50981440	rs10502978	C	A	100	PASS	AC=1789;AF=0.357228;AN=5008;NS=2504;DP=16281;EAS_AF=0.2302;AMR_AF=0.3314;AFR_AF=0.3177;EUR_AF=0.5596;SAS_AF=0.3517;AA=A|||;VT=SNP
18	50981654	rs35409749	A	C	100	PASS	AC=1587;AF=0.316893;AN=5008;NS=2504;DP=16906;EAS_AF=0.2252;AMR_AF=0.3084;AFR_AF=0.2005;EUR_AF=0.5477;SAS_AF=0.3374;AA=A|||;VT=SNP
18	50981685	rs12607295	A	G	100	PASS	AC=1786;AF=0.356629;AN=5008;NS=2504;DP=16727;EAS_AF=0.2302;AMR_AF=0.3314;AFR_AF=0.3154;EUR_AF=0.5596;SAS_AF=0.3517;AA=G|||;VT=SNP
18	50982831	rs2134297	C	T	100	PASS	AC=1786;AF=0.356629;AN=5008;NS=2504;DP=18893;EAS_AF=0.2282;AMR_AF=0.3314;AFR_AF=0.3169;EUR_AF=0.5596;SAS_AF=0.3517;AA=T|||;VT=SNP
18	50983439	rs34160346	C	G	100	PASS	AC=890;AF=0.177716;AN=5008;NS=2504;DP=17985;EAS_AF=0.0278;AMR_AF=0.2421;AFR_AF=0.0703;EUR_AF=0.4145;SAS_AF=0.1881;AA=C|||;VT=SNP
18	50984634	rs16956767	T	C	100	PASS	AC=1799;AF=0.359225;AN=5008;NS=2504;DP=18006;EAS_AF=0.2282;AMR_AF=0.3314;AFR_AF=0.3268;EUR_AF=0.5596;SAS_AF=0.3517;AA=C|||;VT=SNP
18	50984997	rs17417046	C	T	100	PASS	AC=915;AF=0.182708;AN=5008;NS=2504;DP=20502;EAS_AF=0.0278;AMR_AF=0.2478;AFR_AF=0.087;EUR_AF=0.4145;SAS_AF=0.1871;AA=C|||;VT=SNP
18	50985078	rs16956772	A	G	100	PASS	AC=1818;AF=0.363019;AN=5008;NS=2504;DP=19036;EAS_AF=0.2282;AMR_AF=0.3314;AFR_AF=0.3411;EUR_AF=0.5596;SAS_AF=0.3517;AA=G|||;VT=SNP
18	50986210	rs11874751	G	T	100	PASS	AC=1823;AF=0.364018;AN=5008;NS=2504;DP=15366;EAS_AF=0.2282;AMR_AF=0.3314;AFR_AF=0.3449;EUR_AF=0.5596;SAS_AF=0.3517;AA=T|||;VT=SNP
18	50988070	rs16956779	C	T	100	PASS	AC=1811;AF=0.361621;AN=5008;NS=2504;DP=21108;EAS_AF=0.2282;AMR_AF=0.3314;AFR_AF=0.3359;EUR_AF=0.5596;SAS_AF=0.3517;AA=T|||;VT=SNP
18	50988664	rs60175027	T	C	100	PASS	AC=405;AF=0.0808706;AN=5008;NS=2504;DP=17444;EAS_AF=0.0327;AMR_AF=0.0504;AFR_AF=0.2005;EUR_AF=0.0398;SAS_AF=0.0327;AA=T|||;VT=SNP
18	50988821	rs5013791	G	A	100	PASS	AC=1637;AF=0.326877;AN=5008;NS=2504;DP=16815;EAS_AF=0.2282;AMR_AF=0.3256;AFR_AF=0.208;EUR_AF=0.5586;SAS_AF=0.3517;AA=G|||;VT=SNP
18	50988841	rs11083002	A	C	100	PASS	AC=1822;AF=0.363818;AN=5008;NS=2504;DP=17731;EAS_AF=0.2282;AMR_AF=0.3314;AFR_AF=0.3442;EUR_AF=0.5596;SAS_AF=0.3517;AA=C|||;VT=SNP
18	50989175	rs2036415	G	C	100	PASS	AC=1813;AF=0.362021;AN=5008;NS=2504;DP=15699;EAS_AF=0.2282;AMR_AF=0.3314;AFR_AF=0.3374;EUR_AF=0.5596;SAS_AF=0.3517;AA=C|||;VT=SNP
18	50990435	rs1502233	T	C	100	PASS	AC=2286;AF=0.45647;AN=5008;NS=2504;DP=16641;EAS_AF=0.2609;AMR_AF=0.3847;AFR_AF=0.5877;EUR_AF=0.6004;SAS_AF=0.3834;AA=C|||;VT=SNP
18	50990508	rs1502232	A	G	100	PASS	AC=1585;AF=0.316494;AN=5008;NS=2504;DP=16856;EAS_AF=0.2232;AMR_AF=0.3084;AFR_AF=0.2005;EUR_AF=0.5477;SAS_AF=0.3374;AA=A|||;VT=SNP
18	50991321	rs62098320	C	T	100	PASS	AC=1599;AF=0.319289;AN=5008;NS=2504;DP=11397;EAS_AF=0.2262;AMR_AF=0.3242;AFR_AF=0.1997;EUR_AF=0.5487;SAS_AF=0.3374;AA=C|||;VT=SNP
18	50992215	rs1814001	A	G	100	PASS	AC=1600;AF=0.319489;AN=5008;NS=2504;DP=13496;EAS_AF=0.2272;AMR_AF=0.3242;AFR_AF=0.1997;EUR_AF=0.5487;SAS_AF=0.3374;AA=A|||;VT=SNP
18	50992956	rs1964667	C	T	100	PASS	AC=1570;AF=0.313498;AN=5008;NS=2504;DP=17626;EAS_AF=0.2272;AMR_AF=0.3228;AFR_AF=0.1778;EUR_AF=0.5487;SAS_AF=0.3374;AA=C|||;VT=SNP
18	50993187	rs12709772	T	C	100	PASS	AC=1638;AF=0.327077;AN=5008;NS=2504;DP=14490;EAS_AF=0.2292;AMR_AF=0.3256;AFR_AF=0.2073;EUR_AF=0.5596;SAS_AF=0.3517;AA=C|||;VT=SNP
18	50993648	rs1502230	G	A	100	PASS	AC=1831;AF=0.365615;AN=5008;NS=2504;DP=13163;EAS_AF=0.2292;AMR_AF=0.33;AFR_AF=0.3495;EUR_AF=0.5616;SAS_AF=0.3517;AA=A|||;VT=SNP
18	50993998	rs10853632	C	T	100	PASS	AC=1813;AF=0.362021;AN=5008;NS=2504;DP=16866;EAS_AF=0.2292;AMR_AF=0.33;AFR_AF=0.3366;EUR_AF=0.5606;SAS_AF=0.3517;AA=T|||;VT=SNP
18	50994208	rs1502229	G	T	100	PASS	AC=2441;AF=0.48742;AN=5008;NS=2504;DP=16877;EAS_AF=0.2609;AMR_AF=0.3934;AFR_AF=0.6989;EUR_AF=0.6024;SAS_AF=0.3834;AA=T|||;VT=SNP;EX_TARGET
18	50995585	rs2036410	T	C	100	PASS	AC=1787;AF=0.356829;AN=5008;NS=2504;DP=19576;EAS_AF=0.2282;AMR_AF=0.3271;AFR_AF=0.3389;EUR_AF=0.5507;SAS_AF=0.3354;AA=C|||;VT=SNP
18	50997336	rs4940259	T	A	100	PASS	AC=1389;AF=0.277356;AN=5008;NS=2504;DP=19999;EAS_AF=0.4206;AMR_AF=0.2651;AFR_AF=0.0711;EUR_AF=0.2843;SAS_AF=0.41;AA=T|||;VT=SNP
18	50997420	rs1159949	C	T	100	PASS	AC=4077;AF=0.814097;AN=5008;NS=2504;DP=19316;EAS_AF=0.8046;AMR_AF=0.6729;AFR_AF=0.8555;EUR_AF=0.8867;SAS_AF=0.7935;AA=T|||;VT=SNP
18	50998348	rs4280318	G	C	100	PASS	AC=4079;AF=0.814497;AN=5008;NS=2504;DP=19873;EAS_AF=0.8046;AMR_AF=0.6758;AFR_AF=0.8555;EUR_AF=0.8867;SAS_AF=0.7935;AA=C|||;VT=SNP
18	50998761	rs1948783	A	T	100	PASS	AC=2205;AF=0.440296;AN=5008;NS=2504;DP=20039;EAS_AF=0.5734;AMR_AF=0.3127;AFR_AF=0.5257;EUR_AF=0.2972;SAS_AF=0.4254;AA=T|||;VT=SNP
18	50999730	rs2134296	G	A	100	PASS	AC=1380;AF=0.275559;AN=5008;NS=2504;DP=19666;EAS_AF=0.4196;AMR_AF=0.2651;AFR_AF=0.0651;EUR_AF=0.2843;SAS_AF=0.41;AA=G|||;VT=SNP
18	51000262	rs1910132	C	T	100	PASS	AC=1810;AF=0.361422;AN=5008;NS=2504;DP=16044;EAS_AF=0.4216;AMR_AF=0.2911;AFR_AF=0.357;EUR_AF=0.2972;SAS_AF=0.4213;AA=T|||;VT=SNP
18	51000405	rs72627225	A	T	100	PASS	AC=1371;AF=0.273762;AN=5008;NS=2504;DP=14862;EAS_AF=0.4196;AMR_AF=0.2666;AFR_AF=0.0643;EUR_AF=0.2843;SAS_AF=0.4008;AA=A|||;VT=SNP
18	51000592	rs1910131	C	A	100	PASS	AC=1798;AF=0.359026;AN=5008;NS=2504;DP=16252;EAS_AF=0.2312;AMR_AF=0.3559;AFR_AF=0.2821;EUR_AF=0.5885;SAS_AF=0.3609;AA=C|||;VT=SNP
18	51000945	rs35195355	C	A	100	PASS	AC=898;AF=0.179313;AN=5008;NS=2504;DP=16889;EAS_AF=0.0278;AMR_AF=0.245;AFR_AF=0.0862;EUR_AF=0.4095;SAS_AF=0.1779;AA=C|||;VT=SNP
18	51001129	rs4940260	T	C	100	PASS	AC=4077;AF=0.814097;AN=5008;NS=2504;DP=20179;EAS_AF=0.8036;AMR_AF=0.6729;AFR_AF=0.8555;EUR_AF=0.8867;SAS_AF=0.7945;AA=t|||;VT=SNP
18	51004270	rs1125627	C	T	100	PASS	AC=2263;AF=0.451877;AN=5008;NS=2504;DP=17334;EAS_AF=0.5724;AMR_AF=0.317;AFR_AF=0.5658;EUR_AF=0.3002;SAS_AF=0.4254;AA=T|||;VT=SNP
18	51004896	rs1393336	G	C	100	PASS	AC=4084;AF=0.815495;AN=5008;NS=2504;DP=18311;EAS_AF=0.8065;AMR_AF=0.6758;AFR_AF=0.857;EUR_AF=0.8877;SAS_AF=0.7935;AA=C|||;VT=SNP
18	51007641	rs72918260	G	A	100	PASS	AC=566;AF=0.113019;AN=5008;NS=2504;DP=20470;EAS_AF=0.2004;AMR_AF=0.0706;AFR_AF=0.0182;EUR_AF=0.1421;SAS_AF=0.1513;AA=G|||;VT=SNP
18	51010181	rs9964174	T	G	100	PASS	AC=1405;AF=0.280551;AN=5008;NS=2504;DP=16671;EAS_AF=0.4196;AMR_AF=0.2695;AFR_AF=0.0802;EUR_AF=0.2843;SAS_AF=0.4121;AA=T|||;VT=SNP
18	51010617	rs117121188	G	A	100	PASS	AC=157;AF=0.0313498;AN=5008;NS=2504;DP=17219;EAS_AF=0.002;AMR_AF=0.0403;AFR_AF=0.003;EUR_AF=0.0746;SAS_AF=0.0491;AA=G|||;VT=SNP
18	51010902	rs8082807	A	C	100	PASS	AC=2314;AF=0.462061;AN=5008;NS=2504;DP=16867;EAS_AF=0.5754;AMR_AF=0.3357;AFR_AF=0.5658;EUR_AF=0.332;SAS_AF=0.4284;AA=C|||;VT=SNP
18	51015353	rs8085778	C	T	100	PASS	AC=1763;AF=0.352037;AN=5008;NS=2504;DP=13252;EAS_AF=0.2282;AMR_AF=0.353;AFR_AF=0.2557;EUR_AF=0.5865;SAS_AF=0.3681;AA=C|||;VT=SNP
18	51015570	rs4510099	G	C	100	PASS	AC=4078;AF=0.814297;AN=5008;NS=2504;DP=14892;EAS_AF=0.8046;AMR_AF=0.6758;AFR_AF=0.8555;EUR_AF=0.8867;SAS_AF=0.7924;AA=C|||;VT=SNP
18	51016370	rs1393330	T	C	100	PASS	AC=1822;AF=0.363818;AN=5008;NS=2504;DP=16776;EAS_AF=0.2321;AMR_AF=0.3559;AFR_AF=0.2852;EUR_AF=0.5895;SAS_AF=0.3793;AA=T|||;VT=SNP
18	51016719	rs12962455	G	C	100	PASS	AC=1807;AF=0.360823;AN=5008;NS=2504;DP=16764;EAS_AF=0.2321;AMR_AF=0.3545;AFR_AF=0.289;EUR_AF=0.5875;SAS_AF=0.362;AA=G|||;VT=SNP
18	51021360	rs2879567	A	C	100	PASS	AC=967;AF=0.193091;AN=5008;NS=2504;DP=19741;EAS_AF=0.0278;AMR_AF=0.2637;AFR_AF=0.0877;EUR_AF=0.4473;SAS_AF=0.1943;AA=A|||;VT=SNP
18	51021540	rs6508233	G	T	100	PASS	AC=4086;AF=0.815895;AN=5008;NS=2504;DP=16405;EAS_AF=0.8085;AMR_AF=0.6758;AFR_AF=0.857;EUR_AF=0.8857;SAS_AF=0.7955;AA=T|||;VT=SNP
18	51022385	rs1847126	A	G	100	PASS	AC=4119;AF=0.822484;AN=5008;NS=2504;DP=18116;EAS_AF=0.8095;AMR_AF=0.6816;AFR_AF=0.8585;EUR_AF=0.8867;SAS_AF=0.8211;AA=G|||;VT=SNP
18	51022555	rs9953087	T	C	100	PASS	AC=4113;AF=0.821286;AN=5008;NS=2504;DP=19085;EAS_AF=0.8105;AMR_AF=0.6744;AFR_AF=0.8578;EUR_AF=0.8877;SAS_AF=0.819;AA=t|||;VT=SNP
18	51022606	rs12607758	C	T	100	PASS	AC=1758;AF=0.351038;AN=5008;NS=2504;DP=17059;EAS_AF=0.2272;AMR_AF=0.3516;AFR_AF=0.2557;EUR_AF=0.5855;SAS_AF=0.3661;AA=C|||;VT=SNP
18	51024516	rs1502223	T	C	100	PASS	AC=1458;AF=0.291134;AN=5008;NS=2504;DP=17285;EAS_AF=0.4256;AMR_AF=0.2723;AFR_AF=0.0991;EUR_AF=0.2883;SAS_AF=0.4284;AA=T|||;VT=SNP
18	51024692	rs7231042	A	G	100	PASS	AC=1451;AF=0.289736;AN=5008;NS=2504;DP=15332;EAS_AF=0.4206;AMR_AF=0.2723;AFR_AF=0.0991;EUR_AF=0.2863;SAS_AF=0.4284;AA=A|||;VT=SNP
18	51024806	rs7232617	T	C	100	PASS	AC=4121;AF=0.822883;AN=5008;NS=2504;DP=15563;EAS_AF=0.8056;AMR_AF=0.6801;AFR_AF=0.8593;EUR_AF=0.8887;SAS_AF=0.8252;AA=C|||;VT=SNP
18	51026564	rs72918277	T	C	100	PASS	AC=587;AF=0.117212;AN=5008;NS=2504;DP=15184;EAS_AF=0.2024;AMR_AF=0.0764;AFR_AF=0.0174;EUR_AF=0.1421;SAS_AF=0.1677;AA=T|||;VT=SNP
18	51027087	rs1105642	A	G	100	PASS	AC=4112;AF=0.821086;AN=5008;NS=2504;DP=16762;EAS_AF=0.8036;AMR_AF=0.6758;AFR_AF=0.857;EUR_AF=0.8877;SAS_AF=0.8252;AA=G|||;VT=SNP
18	51027404	rs12955791	T	C	100	PASS	AC=1836;AF=0.366613;AN=5008;NS=2504;DP=22451;EAS_AF=0.2312;AMR_AF=0.3516;AFR_AF=0.289;EUR_AF=0.5905;SAS_AF=0.3916;AA=T|||;VT=SNP
18	51027555	rs870508	C	A	100	PASS	AC=4103;AF=0.819289;AN=5008;NS=2504;DP=20359;EAS_AF=0.8036;AMR_AF=0.6729;AFR_AF=0.857;EUR_AF=0.8867;SAS_AF=0.819;AA=A|||;VT=SNP
18	51027974	rs870507	G	A	100	PASS	AC=4100;AF=0.81869;AN=5008;NS=2504;DP=16752;EAS_AF=0.8016;AMR_AF=0.6715;AFR_AF=0.857;EUR_AF=0.8867;SAS_AF=0.819;AA=A|||;VT=SNP
18	51031932	rs2292042	C	T	100	PASS	AC=823;AF=0.164337;AN=5008;NS=2504;DP=17537;EAS_AF=0.0278;AMR_AF=0.232;AFR_AF=0.0575;EUR_AF=0.3956;SAS_AF=0.1636;AA=c|||;VT=SNP
18	51032691	rs16956853	G	T	100	PASS	AC=890;AF=0.177716;AN=5008;NS=2504;DP=18404;EAS_AF=0.1925;AMR_AF=0.3141;AFR_AF=0.1422;EUR_AF=0.1054;SAS_AF=0.1881;AA=G|||;VT=SNP
18	51034552	rs4940261	C	T	100	PASS	AC=1349;AF=0.269369;AN=5008;NS=2504;DP=16461;EAS_AF=0.4167;AMR_AF=0.2651;AFR_AF=0.0643;EUR_AF=0.2803;SAS_AF=0.3865;AA=C|||;VT=SNP
18	51035930	rs4939732	C	T	100	PASS	AC=4061;AF=0.810903;AN=5008;NS=2504;DP=19439;EAS_AF=0.7946;AMR_AF=0.879;AFR_AF=0.7988;EUR_AF=0.8151;SAS_AF=0.7914;AA=T|||;VT=SNP
18	51036856	rs8086556	T	C	100	PASS	AC=927;AF=0.185104;AN=5008;NS=2504;DP=17970;EAS_AF=0.2024;AMR_AF=0.3256;AFR_AF=0.1445;EUR_AF=0.1074;SAS_AF=0.2025;AA=T|||;VT=SNP
18	51037847	rs8090381	C	G	100	PASS	AC=923;AF=0.184305;AN=5008;NS=2504;DP=19322;EAS_AF=0.2024;AMR_AF=0.3213;AFR_AF=0.1445;EUR_AF=0.1083;SAS_AF=0.2004;AA=C|||;VT=SNP
18	51039438	rs28873404	C	T	100	PASS	AC=830;AF=0.165735;AN=5008;NS=2504;DP=18931;EAS_AF=0.0278;AMR_AF=0.2334;AFR_AF=0.0575;EUR_AF=0.3946;SAS_AF=0.1708;AA=c|||;VT=SNP
18	51040028	rs12457084	G	T	100	PASS	AC=895;AF=0.178714;AN=5008;NS=2504;DP=21900;EAS_AF=0.1974;AMR_AF=0.3184;AFR_AF=0.1384;EUR_AF=0.1054;SAS_AF=0.1902;AA=g|||;VT=SNP
18	51045188	rs1502217	C	T	100	PASS	AC=861;AF=0.171925;AN=5008;NS=2504;DP=16683;EAS_AF=0.1845;AMR_AF=0.3112;AFR_AF=0.1233;EUR_AF=0.1064;SAS_AF=0.1933;AA=C|||;VT=SNP
18	51046006	rs1354206	A	G	100	PASS	AC=1823;AF=0.364018;AN=5008;NS=2504;DP=17062;EAS_AF=0.3353;AMR_AF=0.3689;AFR_AF=0.6694;EUR_AF=0.1252;SAS_AF=0.2229;AA=G|||;VT=SNP
18	51047103	rs79259792	C	T	100	PASS	AC=113;AF=0.0225639;AN=5008;NS=2504;DP=18318;EAS_AF=0.0099;AMR_AF=0.0216;AFR_AF=0.0023;EUR_AF=0.0527;SAS_AF=0.0327;AA=C|||;VT=SNP
18	51047606	rs10502979	C	G	100	PASS	AC=912;AF=0.182109;AN=5008;NS=2504;DP=19199;EAS_AF=0.0377;AMR_AF=0.2594;AFR_AF=0.059;EUR_AF=0.4433;SAS_AF=0.1738;AA=C|||;VT=SNP
18	51047833	rs4453579	G	A	100	PASS	AC=3141;AF=0.627196;AN=5008;NS=2504;DP=19608;EAS_AF=0.7629;AMR_AF=0.6326;AFR_AF=0.6921;EUR_AF=0.4066;SAS_AF=0.6227;AA=A|||;VT=SNP
18	51048812	rs66882949	A	G	100	PASS	AC=1446;AF=0.288738;AN=5008;NS=2504;DP=19117;EAS_AF=0.4315;AMR_AF=0.2709;AFR_AF=0.0923;EUR_AF=0.2903;SAS_AF=0.4182;AA=A|||;VT=SNP
18	51049031	rs9947875	G	A	100	PASS	AC=860;AF=0.171725;AN=5008;NS=2504;DP=18002;EAS_AF=0.1835;AMR_AF=0.3127;AFR_AF=0.121;EUR_AF=0.1074;SAS_AF=0.1943;AA=G|||;VT=SNP
18	51049057	rs8088468	T	C	100	PASS	AC=4104;AF=0.819489;AN=5008;NS=2504;DP=18022;EAS_AF=0.8026;AMR_AF=0.8948;AFR_AF=0.7829;EUR_AF=0.8539;SAS_AF=0.7975;AA=C|||;VT=SNP
18	51050238	rs1910127	A	G	100	PASS	AC=2081;AF=0.415535;AN=5008;NS=2504;DP=17308;EAS_AF=0.5804;AMR_AF=0.3112;AFR_AF=0.4372;EUR_AF=0.2883;SAS_AF=0.4213;AA=A|||;VT=SNP
18	51050914	rs62098329	C	A	100	PASS	AC=843;AF=0.168331;AN=5008;NS=2504;DP=16101;EAS_AF=0.0377;AMR_AF=0.2363;AFR_AF=0.059;EUR_AF=0.3936;SAS_AF=0.1708;AA=C|||;VT=SNP
18	51052896	rs2270952	T	A	100	PASS	AC=863;AF=0.172324;AN=5008;NS=2504;DP=22266;EAS_AF=0.1865;AMR_AF=0.3127;AFR_AF=0.121;EUR_AF=0.1074;SAS_AF=0.1943;AA=T|||;VT=SNP
18	51053176	rs17515923	T	G	100	PASS	AC=851;AF=0.169928;AN=5008;NS=2504;DP=15918;EAS_AF=0.0377;AMR_AF=0.2378;AFR_AF=0.062;EUR_AF=0.3966;SAS_AF=0.1708;AA=T|||;VT=SNP;EX_TARGET
18	51053630	rs7244915	G	T	100	PASS	AC=4402;AF=0.878994;AN=5008;NS=2504;DP=11949;EAS_AF=0.8046;AMR_AF=0.9193;AFR_AF=0.9796;EUR_AF=0.8419;SAS_AF=0.8292;AA=T|||;VT=SNP
18	51053941	rs6508235	A	G	100	PASS	AC=2222;AF=0.44369;AN=5008;NS=2504;DP=13114;EAS_AF=0.5794;AMR_AF=0.3199;AFR_AF=0.5189;EUR_AF=0.3052;SAS_AF=0.4325;AA=G|||;VT=SNP
18	51054765	rs8088048	T	C	100	PASS	AC=3252;AF=0.649361;AN=5008;NS=2504;DP=16775;EAS_AF=0.7639;AMR_AF=0.6383;AFR_AF=0.7617;EUR_AF=0.4125;SAS_AF=0.6309;AA=C|||;VT=SNP
18	51054889	rs1502219	G	A	100	PASS	AC=1272;AF=0.253994;AN=5008;NS=2504;DP=15435;EAS_AF=0.4236;AMR_AF=0.255;AFR_AF=0.0166;EUR_AF=0.2734;SAS_AF=0.3793;AA=G|||;VT=SNP
18	51055069	rs62098330	T	C	100	PASS	AC=885;AF=0.176717;AN=5008;NS=2504;DP=15309;EAS_AF=0.0377;AMR_AF=0.2464;AFR_AF=0.0477;EUR_AF=0.4225;SAS_AF=0.1922;AA=T|||;VT=SNP
18	51055233	rs9950293	C	A	100	PASS	AC=1367;AF=0.272963;AN=5008;NS=2504;DP=15924;EAS_AF=0.4286;AMR_AF=0.2666;AFR_AF=0.0628;EUR_AF=0.2813;SAS_AF=0.3926;AA=C|||;VT=SNP
18	51055887	rs4245260	C	T	100	PASS	AC=4066;AF=0.811901;AN=5008;NS=2504;DP=20176;EAS_AF=0.7976;AMR_AF=0.8718;AFR_AF=0.8011;EUR_AF=0.8171;SAS_AF=0.7935;AA=T|||;VT=SNP
18	51056915	rs2270953	G	T	100	PASS	AC=912;AF=0.182109;AN=5008;NS=2504;DP=20400;EAS_AF=0.1865;AMR_AF=0.317;AFR_AF=0.1573;EUR_AF=0.1054;SAS_AF=0.1943;AA=G|||;VT=SNP
18	51057298	rs2270954	A	C	100	PASS	AC=4183;AF=0.835264;AN=5008;NS=2504;DP=22246;EAS_AF=0.8056;AMR_AF=0.8934;AFR_AF=0.8215;EUR_AF=0.8549;SAS_AF=0.8231;AA=C|||;VT=SNP
18	51059163	rs2292043	T	C	100	PASS	AC=1406;AF=0.280751;AN=5008;NS=2504;DP=12566;EAS_AF=0.4276;AMR_AF=0.2695;AFR_AF=0.0908;EUR_AF=0.2833;SAS_AF=0.3916;AA=T|||;VT=SNP
18	51059341	rs2292044	C	G	100	PASS	AC=917;AF=0.183107;AN=5008;NS=2504;DP=16069;EAS_AF=0.1825;AMR_AF=0.317;AFR_AF=0.1626;EUR_AF=0.1074;SAS_AF=0.1943;AA=C|||;VT=SNP
18	51059850	rs6650680	T	A	100	PASS	AC=3254;AF=0.64976;AN=5008;NS=2504;DP=16630;EAS_AF=0.627;AMR_AF=0.8084;AFR_AF=0.4773;EUR_AF=0.7475;SAS_AF=0.6933;AA=t|||;VT=SNP
18	51060972	rs12607853	T	C	100	PASS	AC=2285;AF=0.45627;AN=5008;NS=2504;DP=19564;EAS_AF=0.5784;AMR_AF=0.3199;AFR_AF=0.5749;EUR_AF=0.3032;SAS_AF=0.4243;AA=C|||;VT=SNP
18	51061399	rs16956878	T	C	100	PASS	AC=1826;AF=0.364617;AN=5008;NS=2504;DP=16075;EAS_AF=0.5764;AMR_AF=0.2925;AFR_AF=0.2632;EUR_AF=0.2883;SAS_AF=0.4131;AA=T|||;VT=SNP
18	51062595	rs12373192	T	C	100	PASS	AC=1449;AF=0.289337;AN=5008;NS=2504;DP=13920;EAS_AF=0.12;AMR_AF=0.3732;AFR_AF=0.5711;EUR_AF=0.1372;SAS_AF=0.18;AA=-|||;VT=SNP
18	51063405	rs12457160	C	A	100	PASS	AC=1479;AF=0.295327;AN=5008;NS=2504;DP=18108;EAS_AF=0.13;AMR_AF=0.5043;AFR_AF=0.1959;EUR_AF=0.3907;SAS_AF=0.3538;AA=A|||;VT=SNP
18	51063768	rs4245261	C	T	100	PASS	AC=4058;AF=0.810304;AN=5008;NS=2504;DP=13516;EAS_AF=0.6786;AMR_AF=0.8458;AFR_AF=0.8737;EUR_AF=0.7634;SAS_AF=0.8834;AA=T|||;VT=SNP
18	51063841	rs4245262	T	C	100	PASS	AC=4100;AF=0.81869;AN=5008;NS=2504;DP=10361;EAS_AF=0.6776;AMR_AF=0.8415;AFR_AF=0.9183;EUR_AF=0.7445;SAS_AF=0.8896;AA=C|||;VT=SNP
18	51064422	rs4940266	T	C	100	PASS	AC=2635;AF=0.526158;AN=5008;NS=2504;DP=19573;EAS_AF=0.5208;AMR_AF=0.6801;AFR_AF=0.2905;EUR_AF=0.5915;SAS_AF=0.6738;AA=T|||;VT=SNP
18	51064851	rs7237506	A	G	100	PASS	AC=4138;AF=0.826278;AN=5008;NS=2504;DP=20183;EAS_AF=0.6944;AMR_AF=0.8444;AFR_AF=0.9539;EUR_AF=0.7416;SAS_AF=0.864;AA=G|||;VT=SNP
18	51065247	rs8097069	G	C	100	PASS	AC=761;AF=0.151957;AN=5008;NS=2504;DP=17299;EAS_AF=0.127;AMR_AF=0.3401;AFR_AF=0.1452;EUR_AF=0.0885;SAS_AF=0.1186;AA=G|||;VT=SNP
18	51067619	rs10502980	C	A	100	PASS	AC=562;AF=0.11222;AN=5008;NS=2504;DP=17254;EAS_AF=0.0387;AMR_AF=0.1081;AFR_AF=0.0477;EUR_AF=0.1789;SAS_AF=0.2096;AA=C|||;VT=SNP
18	51069328	rs4378681	A	G	100	PASS	AC=4130;AF=0.824681;AN=5008;NS=2504;DP=20891;EAS_AF=0.6974;AMR_AF=0.8429;AFR_AF=0.9448;EUR_AF=0.7416;SAS_AF=0.8661;AA=G|||;VT=SNP
18	51070334	rs8087907	T	C	100	PASS	AC=4127;AF=0.824081;AN=5008;NS=2504;DP=18606;EAS_AF=0.6964;AMR_AF=0.8429;AFR_AF=0.9448;EUR_AF=0.7406;SAS_AF=0.865;AA=C|||;VT=SNP
18	51070692	rs9948337	T	C	100	PASS	AC=4127;AF=0.824081;AN=5008;NS=2504;DP=19087;EAS_AF=0.6964;AMR_AF=0.8429;AFR_AF=0.9448;EUR_AF=0.7406;SAS_AF=0.865;AA=G|||;VT=SNP
18	51070888	rs35905754	T	C	100	PASS	AC=1043;AF=0.208267;AN=5008;NS=2504;DP=19096;EAS_AF=0.1498;AMR_AF=0.134;AFR_AF=0.3608;EUR_AF=0.1491;SAS_AF=0.1759;AA=T|||;VT=SNP
18	51071762	rs9807498	T	A	100	PASS	AC=2634;AF=0.525958;AN=5008;NS=2504;DP=17149;EAS_AF=0.5308;AMR_AF=0.6772;AFR_AF=0.2874;EUR_AF=0.5895;SAS_AF=0.6708;AA=T|||;VT=SNP
18	51071812	rs9807501	T	C	100	PASS	AC=1823;AF=0.364018;AN=5008;NS=2504;DP=17279;EAS_AF=0.4127;AMR_AF=0.3386;AFR_AF=0.0696;EUR_AF=0.506;SAS_AF=0.5838;AA=T|||;VT=SNP
18	51075576	rs35698381	C	T	100	PASS	AC=1806;AF=0.360623;AN=5008;NS=2504;DP=16000;EAS_AF=0.4077;AMR_AF=0.3329;AFR_AF=0.0673;EUR_AF=0.504;SAS_AF=0.5808;AA=C|||;VT=SNP
18	51076827	rs6508236	T	A	100	PASS	AC=4044;AF=0.807508;AN=5008;NS=2504;DP=21891;EAS_AF=0.6905;AMR_AF=0.8314;AFR_AF=0.9077;EUR_AF=0.7266;SAS_AF=0.8589;AA=G|||;VT=SNP
18	51077157	rs11664769	G	A	100	PASS	AC=1008;AF=0.201278;AN=5008;NS=2504;DP=22391;EAS_AF=0.1399;AMR_AF=0.1311;AFR_AF=0.3578;EUR_AF=0.1372;SAS_AF=0.1687;AA=G|||;VT=SNP
18	51078323	rs1159064	T	C	100	PASS	AC=2639;AF=0.526957;AN=5008;NS=2504;DP=18327;EAS_AF=0.5317;AMR_AF=0.6758;AFR_AF=0.2882;EUR_AF=0.5895;SAS_AF=0.6748;AA=T|||;VT=SNP
18	51079028	rs6508237	C	T	100	PASS	AC=2631;AF=0.525359;AN=5008;NS=2504;DP=17990;EAS_AF=0.5288;AMR_AF=0.6758;AFR_AF=0.2867;EUR_AF=0.5875;SAS_AF=0.6738;AA=C|||;VT=SNP
18	51083242	rs8098322	A	T	100	PASS	AC=2640;AF=0.527157;AN=5008;NS=2504;DP=17808;EAS_AF=0.5357;AMR_AF=0.6787;AFR_AF=0.2859;EUR_AF=0.5905;SAS_AF=0.6718;AA=A|||;VT=SNP
18	51086709	rs71368936	G	A	100	PASS	AC=712;AF=0.142173;AN=5008;NS=2504;DP=20245;EAS_AF=0.1141;AMR_AF=0.3386;AFR_AF=0.143;EUR_AF=0.0835;SAS_AF=0.091;AA=G|||;VT=SNP
18	51087373	rs4940267	A	G	100	PASS	AC=1803;AF=0.360024;AN=5008;NS=2504;DP=19425;EAS_AF=0.4087;AMR_AF=0.33;AFR_AF=0.0688;EUR_AF=0.503;SAS_AF=0.5777;AA=A|||;VT=SNP
18	51087501	rs4940268	G	A	100	PASS	AC=1801;AF=0.359625;AN=5008;NS=2504;DP=19093;EAS_AF=0.4087;AMR_AF=0.33;AFR_AF=0.0673;EUR_AF=0.503;SAS_AF=0.5777;AA=G|||;VT=SNP
18	51087883	rs4940269	T	G	100	PASS	AC=4050;AF=0.808706;AN=5008;NS=2504;DP=17778;EAS_AF=0.6944;AMR_AF=0.8329;AFR_AF=0.9085;EUR_AF=0.7276;SAS_AF=0.8579;AA=G|||;VT=SNP
18	51090220	rs1442071	T	G	100	PASS	AC=572;AF=0.114217;AN=5008;NS=2504;DP=18261;EAS_AF=0.123;AMR_AF=0.33;AFR_AF=0.0151;EUR_AF=0.0835;SAS_AF=0.1176;AA=T|||;VT=SNP
18	51090327	rs1442070	A	G	100	PASS	AC=2638;AF=0.526757;AN=5008;NS=2504;DP=18874;EAS_AF=0.5327;AMR_AF=0.6787;AFR_AF=0.2859;EUR_AF=0.5905;SAS_AF=0.6728;AA=A|||;VT=SNP
18	51093046	rs12454689	T	C	100	PASS	AC=4127;AF=0.824081;AN=5008;NS=2504;DP=18091;EAS_AF=0.6974;AMR_AF=0.8429;AFR_AF=0.9448;EUR_AF=0.7406;SAS_AF=0.864;AA=C|||;VT=SNP
18	51093392	rs1025854	T	C	100	PASS	AC=2718;AF=0.542732;AN=5008;NS=2504;DP=16545;EAS_AF=0.5347;AMR_AF=0.6844;AFR_AF=0.3396;EUR_AF=0.5905;SAS_AF=0.6759;AA=T|||;VT=SNP
18	51093474	rs9948280	T	C	100	PASS	AC=877;AF=0.17512;AN=5008;NS=2504;DP=16662;EAS_AF=0.1597;AMR_AF=0.1066;AFR_AF=0.3132;EUR_AF=0.0984;SAS_AF=0.1319;AA=T|||;VT=SNP
18	51093875	rs7233241	T	C	100	PASS	AC=3144;AF=0.627796;AN=5008;NS=2504;DP=18765;EAS_AF=0.5397;AMR_AF=0.7248;AFR_AF=0.5552;EUR_AF=0.6431;SAS_AF=0.7321;AA=T|||;VT=SNP
18	51096426	rs8084701	C	T	100	PASS	AC=2642;AF=0.527556;AN=5008;NS=2504;DP=18672;EAS_AF=0.5268;AMR_AF=0.6772;AFR_AF=0.2965;EUR_AF=0.5885;SAS_AF=0.6718;AA=C|||;VT=SNP
18	51096782	rs9946086	A	G	100	PASS	AC=2640;AF=0.527157;AN=5008;NS=2504;DP=16726;EAS_AF=0.5327;AMR_AF=0.6772;AFR_AF=0.2882;EUR_AF=0.5885;SAS_AF=0.6748;AA=A|||;VT=SNP
18	51097613	rs9961507	T	C	100	PASS	AC=939;AF=0.1875;AN=5008;NS=2504;DP=16437;EAS_AF=0.1647;AMR_AF=0.1138;AFR_AF=0.3517;EUR_AF=0.0974;SAS_AF=0.1339;AA=C|||;VT=SNP
18	51098185	rs1372475	G	A	100	PASS	AC=2614;AF=0.521965;AN=5008;NS=2504;DP=16960;EAS_AF=0.5228;AMR_AF=0.6715;AFR_AF=0.2852;EUR_AF=0.5855;SAS_AF=0.6697;AA=G|||;VT=SNP
18	51100562	rs17516772	C	T	100	PASS	AC=465;AF=0.0928514;AN=5008;NS=2504;DP=19682;EAS_AF=0.005;AMR_AF=0.0908;AFR_AF=0.0219;EUR_AF=0.167;SAS_AF=0.2045;AA=C|||;VT=SNP
18	51101209	rs6508238	T	C	100	PASS	AC=4126;AF=0.823882;AN=5008;NS=2504;DP=18949;EAS_AF=0.6984;AMR_AF=0.8429;AFR_AF=0.9448;EUR_AF=0.7386;SAS_AF=0.864;AA=C|||;VT=SNP
18	51102127	rs79227994	C	T	100	PASS	AC=671;AF=0.133986;AN=5008;NS=2504;DP=18717;EAS_AF=0.1429;AMR_AF=0.098;AFR_AF=0.1831;EUR_AF=0.0944;SAS_AF=0.1247;AA=C|||;VT=SNP
18	51102753	rs2044080	C	T	100	PASS	AC=2626;AF=0.524361;AN=5008;NS=2504;DP=18464;EAS_AF=0.5308;AMR_AF=0.6729;AFR_AF=0.2867;EUR_AF=0.5855;SAS_AF=0.6708;AA=C|||;VT=SNP
18	51103452	rs8093984	T	C	100	PASS	AC=2641;AF=0.527356;AN=5008;NS=2504;DP=19759;EAS_AF=0.5337;AMR_AF=0.6787;AFR_AF=0.2874;EUR_AF=0.5885;SAS_AF=0.6748;AA=T|||;VT=SNP
18	51103889	rs1899384	T	C	100	PASS	AC=1481;AF=0.295727;AN=5008;NS=2504;DP=17698;EAS_AF=0.1637;AMR_AF=0.1643;AFR_AF=0.6536;EUR_AF=0.1501;SAS_AF=0.1912;AA=C|||;VT=SNP
18	51104342	rs56227427	G	A	100	PASS	AC=702;AF=0.140176;AN=5008;NS=2504;DP=14693;EAS_AF=0.1389;AMR_AF=0.0994;AFR_AF=0.2088;EUR_AF=0.0954;SAS_AF=0.1237;AA=G|||;VT=SNP
18	51105532	rs1442088	A	C	100	PASS	AC=752;AF=0.15016;AN=5008;NS=2504;DP=17642;EAS_AF=0.119;AMR_AF=0.3386;AFR_AF=0.1407;EUR_AF=0.0915;SAS_AF=0.1217;AA=A|||;VT=SNP
18	51106542	rs12605223	T	C	100	PASS	AC=961;AF=0.191893;AN=5008;NS=2504;DP=16177;EAS_AF=0.3065;AMR_AF=0.1686;AFR_AF=0.0915;EUR_AF=0.2753;SAS_AF=0.1401;AA=T|||;VT=SNP
18	51107079	rs1442089	C	A	100	PASS	AC=4126;AF=0.823882;AN=5008;NS=2504;DP=16617;EAS_AF=0.9772;AMR_AF=0.8948;AFR_AF=0.5923;EUR_AF=0.9155;SAS_AF=0.8344;AA=C|||;VT=SNP
18	51108080	rs7227128	T	C	100	PASS	AC=2635;AF=0.526158;AN=5008;NS=2504;DP=19292;EAS_AF=0.5298;AMR_AF=0.6787;AFR_AF=0.2882;EUR_AF=0.5875;SAS_AF=0.6728;AA=T|||;VT=SNP
18	51108431	rs62099896	C	T	100	PASS	AC=904;AF=0.180511;AN=5008;NS=2504;DP=17390;EAS_AF=0.3026;AMR_AF=0.1484;AFR_AF=0.0908;EUR_AF=0.2435;SAS_AF=0.1339;AA=A|||;VT=SNP
18	51108872	rs3752734	G	C	100	PASS	AC=750;AF=0.14976;AN=5008;NS=2504;DP=15268;EAS_AF=0.119;AMR_AF=0.3386;AFR_AF=0.1407;EUR_AF=0.0915;SAS_AF=0.1196;AA=G|||;VT=SNP
18	51109020	rs3752735	T	C	100	PASS	AC=961;AF=0.191893;AN=5008;NS=2504;DP=15842;EAS_AF=0.3085;AMR_AF=0.1643;AFR_AF=0.0923;EUR_AF=0.2753;SAS_AF=0.1401;AA=T|||;VT=SNP
18	51109692	rs111746765	C	A	100	PASS	AC=672;AF=0.134185;AN=5008;NS=2504;DP=9282;EAS_AF=0.1448;AMR_AF=0.0965;AFR_AF=0.1831;EUR_AF=0.0954;SAS_AF=0.1237;AA=C|||;VT=SNP
18	51109717	rs192248911	C	T	100	PASS	AC=75;AF=0.014976;AN=5008;NS=2504;DP=9803;EAS_AF=0.002;AMR_AF=0.0274;AFR_AF=0.0015;EUR_AF=0.0427;SAS_AF=0.0092;AA=C|||;VT=SNP
18	51109919	rs11083006	G	A	100	PASS	AC=571;AF=0.114018;AN=5008;NS=2504;DP=12029;EAS_AF=0.1161;AMR_AF=0.3285;AFR_AF=0.0159;EUR_AF=0.0885;SAS_AF=0.1186;AA=G|||;VT=SNP
18	51110024	rs10515962	A	G	100	PASS	AC=678;AF=0.135383;AN=5008;NS=2504;DP=15562;EAS_AF=0.1478;AMR_AF=0.0965;AFR_AF=0.1846;EUR_AF=0.0954;SAS_AF=0.1247;AA=A|||;VT=SNP
18	51110983	rs35646752	C	T	100	PASS	AC=1767;AF=0.352835;AN=5008;NS=2504;DP=19542;EAS_AF=0.4058;AMR_AF=0.3372;AFR_AF=0.0666;EUR_AF=0.494;SAS_AF=0.5511;AA=C|||;VT=SNP
18	51111564	rs12970870	C	T	100	PASS	AC=575;AF=0.114816;AN=5008;NS=2504;DP=18864;EAS_AF=0.0387;AMR_AF=0.1081;AFR_AF=0.0477;EUR_AF=0.1799;SAS_AF=0.2219;AA=C|||;VT=SNP
18	51112281	rs62099898	T	C	100	PASS	AC=960;AF=0.191693;AN=5008;NS=2504;DP=20345;EAS_AF=0.3075;AMR_AF=0.1614;AFR_AF=0.1059;EUR_AF=0.2624;SAS_AF=0.137;AA=T|||;VT=SNP
18	51113479	rs7236483	C	A	100	PASS	AC=591;AF=0.118011;AN=5008;NS=2504;DP=19255;EAS_AF=0.1369;AMR_AF=0.0908;AFR_AF=0.1316;EUR_AF=0.0954;SAS_AF=0.1227;AA=A|||;VT=SNP
18	51114375	rs7241967	G	A	100	PASS	AC=600;AF=0.119808;AN=5008;NS=2504;DP=18132;EAS_AF=0.1369;AMR_AF=0.0908;AFR_AF=0.1377;EUR_AF=0.0954;SAS_AF=0.1237;AA=A|||;VT=SNP
18	51115562	rs28687230	C	T	100	PASS	AC=1872;AF=0.373802;AN=5008;NS=2504;DP=21717;EAS_AF=0.4067;AMR_AF=0.3386;AFR_AF=0.1422;EUR_AF=0.495;SAS_AF=0.5532;AA=C|||;VT=SNP
18	51115703	rs8085056	G	A	100	PASS	AC=2636;AF=0.526358;AN=5008;NS=2504;DP=23140;EAS_AF=0.5734;AMR_AF=0.6311;AFR_AF=0.5424;EUR_AF=0.504;SAS_AF=0.4049;AA=G|||;VT=SNP
18	51115788	rs10775507	T	C	100	PASS	AC=1650;AF=0.329473;AN=5008;NS=2504;DP=20997;EAS_AF=0.4335;AMR_AF=0.4942;AFR_AF=0.1982;EUR_AF=0.3539;SAS_AF=0.2577;AA=T|||;VT=SNP
18	51117173	rs4940271	C	A	100	PASS	AC=539;AF=0.107628;AN=5008;NS=2504;DP=14560;EAS_AF=0.121;AMR_AF=0.3285;AFR_AF=0.0076;EUR_AF=0.0855;SAS_AF=0.0951;AA=C|||;VT=SNP
18	51119833	rs1036801	T	C	100	PASS	AC=1888;AF=0.376997;AN=5008;NS=2504;DP=18764;EAS_AF=0.4147;AMR_AF=0.3357;AFR_AF=0.146;EUR_AF=0.496;SAS_AF=0.5573;AA=T|||;VT=SNP
18	51119892	rs2016773	C	T	100	PASS	AC=2598;AF=0.51877;AN=5008;NS=2504;DP=17122;EAS_AF=0.5546;AMR_AF=0.4409;AFR_AF=0.3593;EUR_AF=0.5915;SAS_AF=0.6779;AA=T|||;VT=SNP
18	51123914	rs12604341	G	A	100	PASS	AC=1166;AF=0.232827;AN=5008;NS=2504;DP=16200;EAS_AF=0.3056;AMR_AF=0.1931;AFR_AF=0.1944;EUR_AF=0.3151;SAS_AF=0.1534;AA=A|||;VT=SNP
18	51124040	rs12604310	A	G	100	PASS	AC=909;AF=0.18151;AN=5008;NS=2504;DP=15873;EAS_AF=0.3065;AMR_AF=0.1628;AFR_AF=0.0552;EUR_AF=0.2753;SAS_AF=0.1401;AA=A|||;VT=SNP
18	51126712	rs4101065	T	G	100	PASS	AC=1700;AF=0.339457;AN=5008;NS=2504;DP=17383;EAS_AF=0.4266;AMR_AF=0.5043;AFR_AF=0.2466;EUR_AF=0.3638;SAS_AF=0.2331;AA=T|||;VT=SNP
18	51127021	rs985189	G	A	100	PASS	AC=1637;AF=0.326877;AN=5008;NS=2504;DP=19032;EAS_AF=0.4286;AMR_AF=0.5014;AFR_AF=0.1974;EUR_AF=0.3648;SAS_AF=0.2342;AA=G|||;VT=SNP
18	51127968	rs80098921	G	A	100	PASS	AC=653;AF=0.130391;AN=5008;NS=2504;DP=20736;EAS_AF=0.1369;AMR_AF=0.0965;AFR_AF=0.1762;EUR_AF=0.0954;SAS_AF=0.1217;AA=G|||;VT=SNP
18	51128110	rs12957686	C	G	100	PASS	AC=1690;AF=0.33746;AN=5008;NS=2504;DP=18723;EAS_AF=0.4286;AMR_AF=0.5043;AFR_AF=0.2345;EUR_AF=0.3638;SAS_AF=0.2372;AA=C|||;VT=SNP
18	51129489	rs894274	A	G	100	PASS	AC=2048;AF=0.408946;AN=5008;NS=2504;DP=19771;EAS_AF=0.4345;AMR_AF=0.5403;AFR_AF=0.4183;EUR_AF=0.4095;SAS_AF=0.2761;AA=A|||;VT=SNP
18	51129894	rs34267730	A	T	100	PASS	AC=531;AF=0.10603;AN=5008;NS=2504;DP=18649;EAS_AF=0.005;AMR_AF=0.1052;AFR_AF=0.0227;EUR_AF=0.1809;SAS_AF=0.2464;AA=A|||;VT=SNP
18	51132044	rs8098707	T	G	100	PASS	AC=675;AF=0.134784;AN=5008;NS=2504;DP=19539;EAS_AF=0.1429;AMR_AF=0.0965;AFR_AF=0.1861;EUR_AF=0.0954;SAS_AF=0.1247;AA=T|||;VT=SNP
18	51132317	rs35412537	A	G	100	PASS	AC=1809;AF=0.361222;AN=5008;NS=2504;DP=17257;EAS_AF=0.4157;AMR_AF=0.3372;AFR_AF=0.0681;EUR_AF=0.497;SAS_AF=0.5787;AA=A|||;VT=SNP
18	51132886	rs1372478	C	T	100	PASS	AC=720;AF=0.14377;AN=5008;NS=2504;DP=15764;EAS_AF=0.1171;AMR_AF=0.3386;AFR_AF=0.1407;EUR_AF=0.0885;SAS_AF=0.0941;AA=C|||;VT=SNP
18	51133506	rs1442064	T	C	100	PASS	AC=1709;AF=0.341254;AN=5008;NS=2504;DP=19851;EAS_AF=0.4246;AMR_AF=0.4971;AFR_AF=0.2481;EUR_AF=0.3539;SAS_AF=0.2577;AA=T|||;VT=SNP
18	51134173	rs11876490	G	C	100	PASS	AC=753;AF=0.150359;AN=5008;NS=2504;DP=18788;EAS_AF=0.121;AMR_AF=0.3386;AFR_AF=0.1422;EUR_AF=0.0915;SAS_AF=0.1186;AA=G|||;VT=SNP
18	51134648	rs77199258	C	T	100	PASS	AC=232;AF=0.0463259;AN=5008;NS=2504;DP=16027;EAS_AF=0.1369;AMR_AF=0.0159;AFR_AF=0.0401;EUR_AF=0.0209;SAS_AF=0.0092;AA=C|||;VT=SNP
18	51136384	rs9944956	C	T	100	PASS	AC=1887;AF=0.376797;AN=5008;NS=2504;DP=17472;EAS_AF=0.4226;AMR_AF=0.5331;AFR_AF=0.3359;EUR_AF=0.4026;SAS_AF=0.2474;AA=C|||;VT=SNP
18	51136498	rs75131875	T	C	100	PASS	AC=417;AF=0.0832668;AN=5008;NS=2504;DP=17357;EAS_AF=0.1389;AMR_AF=0.0288;AFR_AF=0.1074;EUR_AF=0.0268;SAS_AF=0.09;AA=T|||;VT=SNP
18	51137030	rs79402031	G	C	100	PASS	AC=430;AF=0.0858626;AN=5008;NS=2504;DP=14977;EAS_AF=0.1379;AMR_AF=0.0288;AFR_AF=0.118;EUR_AF=0.0268;SAS_AF=0.09;AA=G|||;VT=SNP
18	51138034	rs12455377	C	T	100	PASS	AC=3339;AF=0.666733;AN=5008;NS=2504;DP=12837;EAS_AF=0.6657;AMR_AF=0.7781;AFR_AF=0.5015;EUR_AF=0.6829;SAS_AF=0.7955;AA=C|||;VT=SNP
18	51138212	rs74803484	C	T	100	PASS	AC=657;AF=0.13119;AN=5008;NS=2504;DP=15284;EAS_AF=0.1379;AMR_AF=0.0965;AFR_AF=0.1823;EUR_AF=0.0905;SAS_AF=0.1217;AA=C|||;VT=SNP
18	51138956	rs9966535	T	C	100	PASS	AC=1919;AF=0.383187;AN=5008;NS=2504;DP=18141;EAS_AF=0.4157;AMR_AF=0.3386;AFR_AF=0.146;EUR_AF=0.5;SAS_AF=0.5818;AA=T|||;VT=SNP
18	51140138	rs74506862	C	A	100	PASS	AC=660;AF=0.131789;AN=5008;NS=2504;DP=16802;EAS_AF=0.1389;AMR_AF=0.0965;AFR_AF=0.1846;EUR_AF=0.0905;SAS_AF=0.1207;AA=C|||;VT=SNP
18	51140186	rs77904651	T	C	100	PASS	AC=660;AF=0.131789;AN=5008;NS=2504;DP=18237;EAS_AF=0.1389;AMR_AF=0.0965;AFR_AF=0.1846;EUR_AF=0.0905;SAS_AF=0.1207;AA=T|||;VT=SNP
18	51140244	rs7229232	A	G	100	PASS	AC=756;AF=0.150958;AN=5008;NS=2504;DP=19450;EAS_AF=0.119;AMR_AF=0.3386;AFR_AF=0.1407;EUR_AF=0.0964;SAS_AF=0.1207;AA=A|||;VT=SNP
18	51140474	rs12606633	C	T	100	PASS	AC=874;AF=0.174521;AN=5008;NS=2504;DP=18149;EAS_AF=0.3036;AMR_AF=0.1556;AFR_AF=0.0477;EUR_AF=0.2624;SAS_AF=0.136;AA=C|||;VT=SNP
18	51140812	rs9958431	C	T	100	PASS	AC=1210;AF=0.241613;AN=5008;NS=2504;DP=16178;EAS_AF=0.3026;AMR_AF=0.1988;AFR_AF=0.2269;EUR_AF=0.3151;SAS_AF=0.1534;AA=C|||;VT=SNP
18	51142518	rs7232231	T	C	100	PASS	AC=2705;AF=0.540136;AN=5008;NS=2504;DP=15341;EAS_AF=0.5923;AMR_AF=0.6354;AFR_AF=0.5832;EUR_AF=0.502;SAS_AF=0.3998;AA=T|||;VT=SNP
18	51142987	rs16956981	A	G	100	PASS	AC=1277;AF=0.254992;AN=5008;NS=2504;DP=16794;EAS_AF=0.4613;AMR_AF=0.1859;AFR_AF=0.1899;EUR_AF=0.2932;SAS_AF=0.1401;AA=A|||;VT=SNP
18	51143289	rs78613308	T	C	100	PASS	AC=239;AF=0.0477236;AN=5008;NS=2504;DP=18897;EAS_AF=0.1429;AMR_AF=0.0144;AFR_AF=0.0431;EUR_AF=0.0209;SAS_AF=0.0072;AA=T|||;VT=SNP
18	51143706	rs17517911	T	C	100	PASS	AC=1055;AF=0.210663;AN=5008;NS=2504;DP=21412;EAS_AF=0.1329;AMR_AF=0.438;AFR_AF=0.1142;EUR_AF=0.2207;SAS_AF=0.2495;AA=T|||;VT=SNP
18	51143850	rs13381188	C	T	100	PASS	AC=1999;AF=0.399161;AN=5008;NS=2504;DP=19791;EAS_AF=0.3879;AMR_AF=0.3545;AFR_AF=0.2428;EUR_AF=0.4901;SAS_AF=0.5603;AA=C|||;VT=SNP
18	51144414	rs11083008	G	A	100	PASS	AC=2527;AF=0.504593;AN=5008;NS=2504;DP=15141;EAS_AF=0.5923;AMR_AF=0.6239;AFR_AF=0.4395;EUR_AF=0.504;SAS_AF=0.4182;AA=A|||;VT=SNP
18	51144867	rs16948704	C	T	100	PASS	AC=2746;AF=0.548323;AN=5008;NS=2504;DP=17599;EAS_AF=0.5923;AMR_AF=0.6398;AFR_AF=0.5915;EUR_AF=0.507;SAS_AF=0.4223;AA=T|||;VT=SNP
18	51145126	rs56181178	A	C	100	PASS	AC=1789;AF=0.357228;AN=5008;NS=2504;DP=18832;EAS_AF=0.3879;AMR_AF=0.3386;AFR_AF=0.0681;EUR_AF=0.494;SAS_AF=0.589;AA=A|||;VT=SNP
18	51145843	rs11662823	G	A	100	PASS	AC=1027;AF=0.205072;AN=5008;NS=2504;DP=12355;EAS_AF=0.128;AMR_AF=0.4294;AFR_AF=0.1142;EUR_AF=0.2068;SAS_AF=0.2464;AA=G|||;VT=SNP
18	51146214	rs12960706	T	C	100	PASS	AC=837;AF=0.167133;AN=5008;NS=2504;DP=14530;EAS_AF=0.128;AMR_AF=0.4222;AFR_AF=0.0212;EUR_AF=0.2157;SAS_AF=0.1738;AA=T|||;VT=SNP
18	51147027	rs4940277	T	C	100	PASS	AC=1050;AF=0.209665;AN=5008;NS=2504;DP=10609;EAS_AF=0.13;AMR_AF=0.4366;AFR_AF=0.1142;EUR_AF=0.2217;SAS_AF=0.2474;AA=T|||;VT=SNP
18	51147544	rs11083009	T	C	100	PASS	AC=832;AF=0.166134;AN=5008;NS=2504;DP=12506;EAS_AF=0.126;AMR_AF=0.4193;AFR_AF=0.0212;EUR_AF=0.2167;SAS_AF=0.1718;AA=T|||;VT=SNP
18	51147926	rs12608247	G	A	100	PASS	AC=810;AF=0.161741;AN=5008;NS=2504;DP=17050;EAS_AF=0.126;AMR_AF=0.4135;AFR_AF=0.0212;EUR_AF=0.2018;SAS_AF=0.1687;AA=G|||;VT=SNP
18	51148457	rs2006656	T	C	100	PASS	AC=2722;AF=0.54353;AN=5008;NS=2504;DP=15047;EAS_AF=0.5853;AMR_AF=0.6354;AFR_AF=0.584;EUR_AF=0.507;SAS_AF=0.4182;AA=C|||;VT=SNP
18	51149085	rs12454453	C	T	100	PASS	AC=2685;AF=0.536142;AN=5008;NS=2504;DP=17517;EAS_AF=0.5813;AMR_AF=0.634;AFR_AF=0.584;EUR_AF=0.502;SAS_AF=0.3906;AA=T|||;VT=SNP
18	51149583	rs16956987	C	T	100	PASS	AC=231;AF=0.0461262;AN=5008;NS=2504;DP=16567;EAS_AF=0.1359;AMR_AF=0.0144;AFR_AF=0.0431;EUR_AF=0.0209;SAS_AF=0.0061;AA=C|||;VT=SNP
18	51149881	rs16956993	T	C	100	PASS	AC=933;AF=0.186302;AN=5008;NS=2504;DP=15726;EAS_AF=0.3214;AMR_AF=0.1542;AFR_AF=0.0847;EUR_AF=0.2614;SAS_AF=0.1299;AA=T|||;VT=SNP
18	51151170	rs9959094	C	A	100	PASS	AC=2723;AF=0.54373;AN=5008;NS=2504;DP=14393;EAS_AF=0.5873;AMR_AF=0.6326;AFR_AF=0.5847;EUR_AF=0.505;SAS_AF=0.4202;AA=A|||;VT=SNP
18	51151350	rs17518191	T	C	100	PASS	AC=1050;AF=0.209665;AN=5008;NS=2504;DP=17073;EAS_AF=0.131;AMR_AF=0.438;AFR_AF=0.112;EUR_AF=0.2207;SAS_AF=0.2495;AA=T|||;VT=SNP
18	51151639	rs35114923	T	G	100	PASS	AC=1814;AF=0.36222;AN=5008;NS=2504;DP=18268;EAS_AF=0.3889;AMR_AF=0.3473;AFR_AF=0.0991;EUR_AF=0.493;SAS_AF=0.5665;AA=T|||;VT=SNP
18	51152554	rs7237411	C	G	100	PASS	AC=2729;AF=0.544928;AN=5008;NS=2504;DP=16587;EAS_AF=0.5893;AMR_AF=0.6383;AFR_AF=0.5847;EUR_AF=0.506;SAS_AF=0.4192;AA=c|||;VT=SNP
18	51153238	rs17518254	T	C	100	PASS	AC=2273;AF=0.453874;AN=5008;NS=2504;DP=13109;EAS_AF=0.5804;AMR_AF=0.6081;AFR_AF=0.2988;EUR_AF=0.4771;SAS_AF=0.3998;AA=T|||;VT=SNP
18	51153881	rs12969610	G	T	100	PASS	AC=2213;AF=0.441893;AN=5008;NS=2504;DP=17102;EAS_AF=0.5784;AMR_AF=0.6052;AFR_AF=0.2927;EUR_AF=0.4732;SAS_AF=0.3548;AA=G|||;VT=SNP
18	51153993	rs16957010	C	A	100	PASS	AC=872;AF=0.174121;AN=5008;NS=2504;DP=17601;EAS_AF=0.3065;AMR_AF=0.147;AFR_AF=0.0832;EUR_AF=0.2346;SAS_AF=0.1176;AA=C|||;VT=SNP
18	51154609	rs12454349	A	G	100	PASS	AC=2310;AF=0.461262;AN=5008;NS=2504;DP=19208;EAS_AF=0.5853;AMR_AF=0.611;AFR_AF=0.3177;EUR_AF=0.4781;SAS_AF=0.4039;AA=A|||;VT=SNP
18	51154900	rs12960296	G	T	100	PASS	AC=2094;AF=0.418131;AN=5008;NS=2504;DP=18850;EAS_AF=0.3948;AMR_AF=0.3559;AFR_AF=0.2761;EUR_AF=0.5189;SAS_AF=0.5746;AA=G|||;VT=SNP
18	51155297	rs17439836	A	C	100	PASS	AC=2254;AF=0.45008;AN=5008;NS=2504;DP=18793;EAS_AF=0.5843;AMR_AF=0.6081;AFR_AF=0.2995;EUR_AF=0.4751;SAS_AF=0.3773;AA=A|||;VT=SNP
18	51155856	rs7234881	A	G	100	PASS	AC=2346;AF=0.46845;AN=5008;NS=2504;DP=18453;EAS_AF=0.4008;AMR_AF=0.3689;AFR_AF=0.4266;EUR_AF=0.5258;SAS_AF=0.6063;AA=A|||;VT=SNP
18	51155903	rs4306584	C	A	100	PASS	AC=2213;AF=0.441893;AN=5008;NS=2504;DP=18836;EAS_AF=0.5754;AMR_AF=0.6081;AFR_AF=0.2965;EUR_AF=0.4732;SAS_AF=0.3507;AA=C|||;VT=SNP
18	51156826	rs8096370	T	A	100	PASS	AC=2271;AF=0.453474;AN=5008;NS=2504;DP=15782;EAS_AF=0.5764;AMR_AF=0.611;AFR_AF=0.3147;EUR_AF=0.4732;SAS_AF=0.3824;AA=T|||;VT=SNP
18	51157278	rs8083201	T	A	100	PASS	AC=2272;AF=0.453674;AN=5008;NS=2504;DP=14965;EAS_AF=0.5764;AMR_AF=0.611;AFR_AF=0.3147;EUR_AF=0.4732;SAS_AF=0.3834;AA=T|||;VT=SNP
18	51157874	rs11659419	T	C	100	PASS	AC=2490;AF=0.497204;AN=5008;NS=2504;DP=14066;EAS_AF=0.5784;AMR_AF=0.6239;AFR_AF=0.4644;EUR_AF=0.4781;SAS_AF=0.3875;AA=T|||;VT=SNP
18	51157875	rs11659420	T	G	100	PASS	AC=867;AF=0.173123;AN=5008;NS=2504;DP=13888;EAS_AF=0.3115;AMR_AF=0.1542;AFR_AF=0.0575;EUR_AF=0.2485;SAS_AF=0.1227;AA=T|||;VT=SNP
18	51157982	rs4939735	A	G	100	PASS	AC=2489;AF=0.497005;AN=5008;NS=2504;DP=14518;EAS_AF=0.5774;AMR_AF=0.6239;AFR_AF=0.4644;EUR_AF=0.4781;SAS_AF=0.3875;AA=A|||;VT=SNP
18	51158037	rs4939736	C	T	100	PASS	AC=2489;AF=0.497005;AN=5008;NS=2504;DP=12583;EAS_AF=0.5774;AMR_AF=0.6239;AFR_AF=0.4644;EUR_AF=0.4781;SAS_AF=0.3875;AA=C|||;VT=SNP
18	51158109	rs4939737	G	A	100	PASS	AC=2489;AF=0.497005;AN=5008;NS=2504;DP=13573;EAS_AF=0.5774;AMR_AF=0.6239;AFR_AF=0.4644;EUR_AF=0.4781;SAS_AF=0.3875;AA=g|||;VT=SNP
18	51159941	rs145711147	A	G	100	PASS	AC=919;AF=0.183506;AN=5008;NS=2504;DP=21492;EAS_AF=0.3165;AMR_AF=0.1585;AFR_AF=0.0893;EUR_AF=0.2505;SAS_AF=0.1227;AA=A|||;VT=SNP
18	51159962	rs62097565	G	C	100	PASS	AC=2323;AF=0.463858;AN=5008;NS=2504;DP=20518;EAS_AF=0.5833;AMR_AF=0.6124;AFR_AF=0.3238;EUR_AF=0.4771;SAS_AF=0.411;AA=G|||;VT=SNP
18	51160247	rs140313524	C	T	100	PASS	AC=1210;AF=0.241613;AN=5008;NS=2504;DP=20987;EAS_AF=0.3552;AMR_AF=0.2262;AFR_AF=0.0151;EUR_AF=0.3201;SAS_AF=0.3609;AA=C|||;VT=SNP
18	51160274	rs76770870	A	G	100	PASS	AC=2322;AF=0.463658;AN=5008;NS=2504;DP=20805;EAS_AF=0.5804;AMR_AF=0.6138;AFR_AF=0.3238;EUR_AF=0.4771;SAS_AF=0.4121;AA=A|||;VT=SNP
18	51162480	rs62096852	G	A	100	PASS	AC=2239;AF=0.447085;AN=5008;NS=2504;DP=15121;EAS_AF=0.3958;AMR_AF=0.3545;AFR_AF=0.4191;EUR_AF=0.4781;SAS_AF=0.5716;AA=G|||;VT=SNP
18	51163510	rs17439885	A	G	100	PASS	AC=1818;AF=0.363019;AN=5008;NS=2504;DP=18353;EAS_AF=0.3988;AMR_AF=0.3429;AFR_AF=0.0673;EUR_AF=0.5179;SAS_AF=0.5808;AA=A|||;VT=SNP
18	51164073	rs11083011	A	G	100	PASS	AC=2377;AF=0.474641;AN=5008;NS=2504;DP=14331;EAS_AF=0.5833;AMR_AF=0.6124;AFR_AF=0.3654;EUR_AF=0.4771;SAS_AF=0.41;AA=G|||;VT=SNP
18	51164403	rs34400957	G	T	100	PASS	AC=2040;AF=0.407348;AN=5008;NS=2504;DP=17164;EAS_AF=0.3938;AMR_AF=0.3458;AFR_AF=0.2753;EUR_AF=0.4732;SAS_AF=0.5757;AA=G|||;VT=SNP
18	51165658	rs55638139	C	T	100	PASS	AC=891;AF=0.177915;AN=5008;NS=2504;DP=13383;EAS_AF=0.3095;AMR_AF=0.1499;AFR_AF=0.084;EUR_AF=0.2465;SAS_AF=0.1186;AA=C|||;VT=SNP
18	51166586	rs62096853	C	T	100	PASS	AC=1133;AF=0.226238;AN=5008;NS=2504;DP=16118;EAS_AF=0.3591;AMR_AF=0.2075;AFR_AF=0.0106;EUR_AF=0.2584;SAS_AF=0.3609;AA=C|||;VT=SNP
18	51166753	rs4347697	G	A	100	PASS	AC=901;AF=0.179912;AN=5008;NS=2504;DP=11429;EAS_AF=0.3115;AMR_AF=0.1585;AFR_AF=0.0635;EUR_AF=0.2704;SAS_AF=0.1237;AA=G|||;VT=SNP
18	51167415	rs113744949	G	A	100	PASS	AC=2438;AF=0.486821;AN=5008;NS=2504;DP=17625;EAS_AF=0.5754;AMR_AF=0.6225;AFR_AF=0.4402;EUR_AF=0.4901;SAS_AF=0.3589;AA=A|||;VT=SNP
18	51168121	rs8092463	C	T	100	PASS	AC=2264;AF=0.452077;AN=5008;NS=2504;DP=19925;EAS_AF=0.5764;AMR_AF=0.6138;AFR_AF=0.3132;EUR_AF=0.4891;SAS_AF=0.3589;AA=C|||;VT=SNP
18	51168123	rs62096854	A	G	100	PASS	AC=1816;AF=0.36262;AN=5008;NS=2504;DP=19803;EAS_AF=0.4008;AMR_AF=0.3343;AFR_AF=0.0666;EUR_AF=0.505;SAS_AF=0.5971;AA=A|||;VT=SNP
18	51168584	rs9951597	C	T	100	PASS	AC=2481;AF=0.495407;AN=5008;NS=2504;DP=21349;EAS_AF=0.5754;AMR_AF=0.6225;AFR_AF=0.4516;EUR_AF=0.4901;SAS_AF=0.3875;AA=T|||;VT=SNP
18	51169282	rs80186428	C	T	100	PASS	AC=1204;AF=0.240415;AN=5008;NS=2504;DP=20524;EAS_AF=0.4454;AMR_AF=0.1715;AFR_AF=0.1846;EUR_AF=0.2694;SAS_AF=0.1237;AA=C|||;VT=SNP
18	51170699	rs16957029	C	A	100	PASS	AC=1207;AF=0.241014;AN=5008;NS=2504;DP=15663;EAS_AF=0.4454;AMR_AF=0.1729;AFR_AF=0.1846;EUR_AF=0.2704;SAS_AF=0.1247;AA=C|||;VT=SNP
18	51170722	rs16957032	G	C	100	PASS	AC=876;AF=0.17492;AN=5008;NS=2504;DP=16535;EAS_AF=0.3155;AMR_AF=0.1527;AFR_AF=0.0552;EUR_AF=0.2594;SAS_AF=0.1207;AA=G|||;VT=SNP
18	51170870	rs1866988	T	G	100	PASS	AC=2786;AF=0.55631;AN=5008;NS=2504;DP=17060;EAS_AF=0.5804;AMR_AF=0.6398;AFR_AF=0.6399;EUR_AF=0.499;SAS_AF=0.4182;AA=G|||;VT=SNP
18	51170937	rs1866987	G	A	100	PASS	AC=2298;AF=0.458866;AN=5008;NS=2504;DP=17379;EAS_AF=0.5804;AMR_AF=0.6153;AFR_AF=0.3101;EUR_AF=0.494;SAS_AF=0.3875;AA=A|||;VT=SNP
18	51171055	rs1866986	G	C	100	PASS	AC=2741;AF=0.547324;AN=5008;NS=2504;DP=16262;EAS_AF=0.5794;AMR_AF=0.6398;AFR_AF=0.6293;EUR_AF=0.498;SAS_AF=0.3885;AA=C|||;VT=SNP
18	51171550	rs55963017	G	T	100	PASS	AC=904;AF=0.180511;AN=5008;NS=2504;DP=17118;EAS_AF=0.3046;AMR_AF=0.1542;AFR_AF=0.0847;EUR_AF=0.2584;SAS_AF=0.1207;AA=G|||;VT=SNP
18	51171726	rs1442086	T	C	100	PASS	AC=2329;AF=0.465056;AN=5008;NS=2504;DP=16776;EAS_AF=0.5813;AMR_AF=0.6153;AFR_AF=0.3094;EUR_AF=0.493;SAS_AF=0.4202;AA=T|||;VT=SNP
18	51172550	rs9304448	A	T	100	PASS	AC=2736;AF=0.546326;AN=5008;NS=2504;DP=19932;EAS_AF=0.5804;AMR_AF=0.6369;AFR_AF=0.6036;EUR_AF=0.498;SAS_AF=0.4192;AA=T|||;VT=SNP
18	51172701	rs9947672	G	A	100	PASS	AC=2730;AF=0.545128;AN=5008;NS=2504;DP=21950;EAS_AF=0.5784;AMR_AF=0.6369;AFR_AF=0.6036;EUR_AF=0.498;SAS_AF=0.4151;AA=A|||;VT=SNP
18	51174711	rs12968161	C	T	100	PASS	AC=927;AF=0.185104;AN=5008;NS=2504;DP=10754;EAS_AF=0.124;AMR_AF=0.4308;AFR_AF=0.1059;EUR_AF=0.2038;SAS_AF=0.1616;AA=C|||;VT=SNP
18	51175275	rs71368937	A	G	100	PASS	AC=998;AF=0.199281;AN=5008;NS=2504;DP=13268;EAS_AF=0.129;AMR_AF=0.4424;AFR_AF=0.1067;EUR_AF=0.2495;SAS_AF=0.1728;AA=A|||;VT=SNP
18	51175484	rs7228258	G	A	100	PASS	AC=1393;AF=0.278155;AN=5008;NS=2504;DP=13886;EAS_AF=0.129;AMR_AF=0.4496;AFR_AF=0.3933;EUR_AF=0.2107;SAS_AF=0.2239;AA=A|||;VT=SNP
18	51176478	rs9304449	T	C	100	PASS	AC=2751;AF=0.549321;AN=5008;NS=2504;DP=20360;EAS_AF=0.5804;AMR_AF=0.6499;AFR_AF=0.6021;EUR_AF=0.5398;SAS_AF=0.3845;AA=C|||;VT=SNP
18	51176582	rs12457421	C	T	100	PASS	AC=963;AF=0.192292;AN=5008;NS=2504;DP=19027;EAS_AF=0.129;AMR_AF=0.4409;AFR_AF=0.0363;EUR_AF=0.2614;SAS_AF=0.2209;AA=C|||;VT=SNP
18	51178305	rs55826947	C	T	100	PASS	AC=1204;AF=0.240415;AN=5008;NS=2504;DP=18333;EAS_AF=0.129;AMR_AF=0.4438;AFR_AF=0.2542;EUR_AF=0.2078;SAS_AF=0.226;AA=C|||;VT=SNP
18	51178691	rs78735241	G	A	100	PASS	AC=939;AF=0.1875;AN=5008;NS=2504;DP=17647;EAS_AF=0.123;AMR_AF=0.4323;AFR_AF=0.1067;EUR_AF=0.2058;SAS_AF=0.1708;AA=G|||;VT=SNP
18	51179918	rs11873454	A	C	100	PASS	AC=869;AF=0.173522;AN=5008;NS=2504;DP=20484;EAS_AF=0.13;AMR_AF=0.4049;AFR_AF=0.0098;EUR_AF=0.2664;SAS_AF=0.18;AA=A|||;VT=SNP
18	51180095	rs72924412	G	A	100	PASS	AC=289;AF=0.0577077;AN=5008;NS=2504;DP=17712;EAS_AF=0.002;AMR_AF=0.0648;AFR_AF=0.0083;EUR_AF=0.172;SAS_AF=0.0593;AA=G|||;VT=SNP
18	51180253	rs1442082	T	C	100	PASS	AC=2781;AF=0.555312;AN=5008;NS=2504;DP=17488;EAS_AF=0.5784;AMR_AF=0.6542;AFR_AF=0.6021;EUR_AF=0.5398;SAS_AF=0.4141;AA=C|||;VT=SNP
18	51180280	rs1442081	G	T	100	PASS	AC=1057;AF=0.211062;AN=5008;NS=2504;DP=17609;EAS_AF=0.13;AMR_AF=0.4424;AFR_AF=0.1059;EUR_AF=0.2237;SAS_AF=0.2597;AA=G|||;VT=SNP
18	51180715	rs7237386	T	C	100	PASS	AC=1404;AF=0.280351;AN=5008;NS=2504;DP=16594;EAS_AF=0.1349;AMR_AF=0.4712;AFR_AF=0.3041;EUR_AF=0.2773;SAS_AF=0.2658;AA=C|||;VT=SNP
18	51181046	rs34428304	C	A	100	PASS	AC=1248;AF=0.249201;AN=5008;NS=2504;DP=19425;EAS_AF=0.1349;AMR_AF=0.4553;AFR_AF=0.2549;EUR_AF=0.2296;SAS_AF=0.2331;AA=c|||;VT=SNP
18	51181181	rs35536240	C	G	100	PASS	AC=1075;AF=0.214657;AN=5008;NS=2504;DP=18450;EAS_AF=0.131;AMR_AF=0.438;AFR_AF=0.1551;EUR_AF=0.2117;SAS_AF=0.226;AA=g|||;VT=SNP
18	51181723	rs12959812	T	C	100	PASS	AC=1398;AF=0.279153;AN=5008;NS=2504;DP=20180;EAS_AF=0.1339;AMR_AF=0.4798;AFR_AF=0.3079;EUR_AF=0.2863;SAS_AF=0.2403;AA=t|||;VT=SNP
18	51182099	rs12457843	C	T	100	PASS	AC=1532;AF=0.305911;AN=5008;NS=2504;DP=20501;EAS_AF=0.131;AMR_AF=0.4885;AFR_AF=0.4085;EUR_AF=0.2853;SAS_AF=0.2393;AA=t|||;VT=SNP
18	51182579	rs1025855	A	C	100	PASS	AC=1338;AF=0.267173;AN=5008;NS=2504;DP=15737;EAS_AF=0.1339;AMR_AF=0.4712;AFR_AF=0.2579;EUR_AF=0.2753;SAS_AF=0.2638;AA=a|||;VT=SNP
18	51183679	rs4347699	G	A	100	PASS	AC=1271;AF=0.253794;AN=5008;NS=2504;DP=10643;EAS_AF=0.4692;AMR_AF=0.1816;AFR_AF=0.1861;EUR_AF=0.2714;SAS_AF=0.1564;AA=G|||;VT=SNP
18	51183847	rs727683	G	A	100	PASS	AC=936;AF=0.186901;AN=5008;NS=2504;DP=19701;EAS_AF=0.1319;AMR_AF=0.4438;AFR_AF=0.0227;EUR_AF=0.2694;SAS_AF=0.1984;AA=G|||;VT=SNP
18	51183914	rs77325800	T	A	100	PASS	AC=255;AF=0.0509185;AN=5008;NS=2504;DP=18681;EAS_AF=0.002;AMR_AF=0.0994;AFR_AF=0.0068;EUR_AF=0.1441;SAS_AF=0.0307;AA=T|||;VT=SNP
18	51183923	rs62097660	C	T	100	PASS	AC=895;AF=0.178714;AN=5008;NS=2504;DP=19034;EAS_AF=0.3214;AMR_AF=0.1614;AFR_AF=0.0537;EUR_AF=0.2644;SAS_AF=0.1247;AA=C|||;VT=SNP
18	51184024	rs1899383	T	C	100	PASS	AC=2921;AF=0.583267;AN=5008;NS=2504;DP=17872;EAS_AF=0.6062;AMR_AF=0.683;AFR_AF=0.6286;EUR_AF=0.5746;SAS_AF=0.4366;AA=N|||;VT=SNP
18	51184193	rs7228288	A	G	100	PASS	AC=2958;AF=0.590655;AN=5008;NS=2504;DP=20678;EAS_AF=0.6062;AMR_AF=0.6902;AFR_AF=0.6399;EUR_AF=0.5815;SAS_AF=0.4468;AA=N|||;VT=SNP
18	51184594	rs1442080	G	A	100	PASS	AC=1855;AF=0.370407;AN=5008;NS=2504;DP=19823;EAS_AF=0.2827;AMR_AF=0.4784;AFR_AF=0.4342;EUR_AF=0.334;SAS_AF=0.3354;AA=a|||;VT=SNP
18	51184708	rs1442079	G	A	100	PASS	AC=1189;AF=0.23742;AN=5008;NS=2504;DP=19604;EAS_AF=0.3304;AMR_AF=0.2017;AFR_AF=0.2708;EUR_AF=0.2326;SAS_AF=0.1268;AA=g|||;VT=SNP
18	51185199	rs4465666	T	C	100	PASS	AC=1336;AF=0.266773;AN=5008;NS=2504;DP=17211;EAS_AF=0.0407;AMR_AF=0.3905;AFR_AF=0.208;EUR_AF=0.4563;SAS_AF=0.2965;AA=T|||;VT=SNP
18	51186186	rs75462997	T	C	100	PASS	AC=349;AF=0.0696885;AN=5008;NS=2504;DP=16073;EAS_AF=0.0327;AMR_AF=0.0749;AFR_AF=0.0371;EUR_AF=0.1173;SAS_AF=0.0992;AA=T|||;VT=SNP
18	51186543	rs6508244	T	C	100	PASS	AC=537;AF=0.107228;AN=5008;NS=2504;DP=15890;EAS_AF=0.0198;AMR_AF=0.0634;AFR_AF=0.2663;EUR_AF=0.0755;SAS_AF=0.046;AA=T|||;VT=SNP
18	51186766	rs8094928	A	G	100	PASS	AC=600;AF=0.119808;AN=5008;NS=2504;DP=14846;EAS_AF=0.0179;AMR_AF=0.0663;AFR_AF=0.3147;EUR_AF=0.0726;SAS_AF=0.0481;AA=A|||;VT=SNP
18	51187089	rs16957060	T	G	100	PASS	AC=919;AF=0.183506;AN=5008;NS=2504;DP=16764;EAS_AF=0.371;AMR_AF=0.1873;AFR_AF=0.0212;EUR_AF=0.2952;SAS_AF=0.092;AA=T|||;VT=SNP
18	51187237	rs17518904	C	T	100	PASS	AC=233;AF=0.0465256;AN=5008;NS=2504;DP=16837;EAS_AF=0.0169;AMR_AF=0.0187;AFR_AF=0.1218;EUR_AF=0.0328;SAS_AF=0.0092;AA=C|||;VT=SNP
18	51187260	rs72924439	C	T	100	PASS	AC=438;AF=0.0874601;AN=5008;NS=2504;DP=17016;EAS_AF=0.0179;AMR_AF=0.0548;AFR_AF=0.1997;EUR_AF=0.0716;SAS_AF=0.047;AA=C|||;VT=SNP
18	51187594	rs1372482	G	A	100	PASS	AC=347;AF=0.0692891;AN=5008;NS=2504;DP=20027;EAS_AF=0.0308;AMR_AF=0.0749;AFR_AF=0.0371;EUR_AF=0.1183;SAS_AF=0.0982;AA=G|||;VT=SNP
18	51187704	rs9955924	A	G	100	PASS	AC=1083;AF=0.216254;AN=5008;NS=2504;DP=18998;EAS_AF=0.0417;AMR_AF=0.147;AFR_AF=0.3222;EUR_AF=0.2465;SAS_AF=0.271;AA=A|||;VT=SNP
18	51187848	rs35673785	A	T	100	PASS	AC=486;AF=0.0970447;AN=5008;NS=2504;DP=20473;EAS_AF=0.0238;AMR_AF=0.0807;AFR_AF=0.0091;EUR_AF=0.174;SAS_AF=0.2239;AA=A|||;VT=SNP
18	51188321	rs12957706	C	T	100	PASS	AC=481;AF=0.0960463;AN=5008;NS=2504;DP=21239;EAS_AF=0.0238;AMR_AF=0.0807;AFR_AF=0.0061;EUR_AF=0.174;SAS_AF=0.2229;AA=C|||;VT=SNP
18	51188858	rs7232229	G	A	100	PASS	AC=921;AF=0.183906;AN=5008;NS=2504;DP=19621;EAS_AF=0.0427;AMR_AF=0.1354;AFR_AF=0.208;EUR_AF=0.2455;SAS_AF=0.2679;AA=A|||;VT=SNP
18	51188861	rs6508245	A	T	100	PASS	AC=920;AF=0.183706;AN=5008;NS=2504;DP=19776;EAS_AF=0.0417;AMR_AF=0.1354;AFR_AF=0.208;EUR_AF=0.2455;SAS_AF=0.2679;AA=T|||;VT=SNP
18	51188917	rs6508246	G	C	100	PASS	AC=922;AF=0.184105;AN=5008;NS=2504;DP=19913;EAS_AF=0.0417;AMR_AF=0.1354;AFR_AF=0.208;EUR_AF=0.2455;SAS_AF=0.2699;AA=C|||;VT=SNP
18	51189300	rs2165608	T	C	100	PASS	AC=1686;AF=0.336661;AN=5008;NS=2504;DP=19590;EAS_AF=0.4603;AMR_AF=0.438;AFR_AF=0.171;EUR_AF=0.2495;SAS_AF=0.4509;AA=T|||;VT=SNP
18	51189819	rs11664287	A	G	100	PASS	AC=347;AF=0.0692891;AN=5008;NS=2504;DP=18264;EAS_AF=0.0308;AMR_AF=0.0749;AFR_AF=0.0371;EUR_AF=0.1183;SAS_AF=0.0982;AA=A|||;VT=SNP
18	51190030	rs9965113	A	C	100	PASS	AC=991;AF=0.197883;AN=5008;NS=2504;DP=19600;EAS_AF=0.0417;AMR_AF=0.1383;AFR_AF=0.2587;EUR_AF=0.2455;SAS_AF=0.2699;AA=A|||;VT=SNP
18	51190063	rs11665025	G	A	100	PASS	AC=347;AF=0.0692891;AN=5008;NS=2504;DP=19006;EAS_AF=0.0308;AMR_AF=0.0749;AFR_AF=0.0371;EUR_AF=0.1183;SAS_AF=0.0982;AA=G|||;VT=SNP
18	51190090	rs17519016	T	A	100	PASS	AC=485;AF=0.096845;AN=5008;NS=2504;DP=18884;EAS_AF=0.0238;AMR_AF=0.0807;AFR_AF=0.0091;EUR_AF=0.174;SAS_AF=0.2229;AA=T|||;VT=SNP
18	51190265	rs4939738	G	A	100	PASS	AC=2210;AF=0.441294;AN=5008;NS=2504;DP=18297;EAS_AF=0.4831;AMR_AF=0.5317;AFR_AF=0.3646;EUR_AF=0.3429;SAS_AF=0.5389;AA=G|||;VT=SNP
18	51190573	rs75256679	G	A	100	PASS	AC=142;AF=0.0283546;AN=5008;NS=2504;DP=17251;EAS_AF=0.0228;AMR_AF=0.0346;AFR_AF=0.0144;EUR_AF=0.0656;SAS_AF=0.0102;AA=G|||;VT=SNP
18	51190810	rs56128154	A	G	100	PASS	AC=911;AF=0.181909;AN=5008;NS=2504;DP=15548;EAS_AF=0.371;AMR_AF=0.1873;AFR_AF=0.0204;EUR_AF=0.2903;SAS_AF=0.09;AA=A|||;VT=SNP
18	51191151	rs1583951	C	T	100	PASS	AC=1656;AF=0.330671;AN=5008;NS=2504;DP=19404;EAS_AF=0.4593;AMR_AF=0.4352;AFR_AF=0.1505;EUR_AF=0.2495;SAS_AF=0.4509;AA=C|||;VT=SNP
18	51191663	rs17440518	T	C	100	PASS	AC=488;AF=0.0974441;AN=5008;NS=2504;DP=16081;EAS_AF=0.0238;AMR_AF=0.0807;AFR_AF=0.0091;EUR_AF=0.174;SAS_AF=0.226;AA=T|||;VT=SNP
18	51191785	rs11664668	T	C	100	PASS	AC=350;AF=0.0698882;AN=5008;NS=2504;DP=16244;EAS_AF=0.0308;AMR_AF=0.0749;AFR_AF=0.0393;EUR_AF=0.1183;SAS_AF=0.0982;AA=T|||;VT=SNP
18	51191987	rs1348220	C	G	100	PASS	AC=2203;AF=0.439896;AN=5008;NS=2504;DP=17506;EAS_AF=0.4831;AMR_AF=0.5303;AFR_AF=0.3616;EUR_AF=0.3429;SAS_AF=0.5368;AA=C|||;VT=SNP
18	51192389	rs920622	G	C	100	PASS	AC=350;AF=0.0698882;AN=5008;NS=2504;DP=18063;EAS_AF=0.0308;AMR_AF=0.0749;AFR_AF=0.0393;EUR_AF=0.1183;SAS_AF=0.0982;AA=G|||;VT=SNP
18	51192592	rs1811441	A	G	100	PASS	AC=3547;AF=0.708267;AN=5008;NS=2504;DP=17096;EAS_AF=0.5556;AMR_AF=0.7435;AFR_AF=0.6596;EUR_AF=0.7068;SAS_AF=0.908;AA=G|||;VT=SNP
18	51193612	rs9947427	T	C	100	PASS	AC=2244;AF=0.448083;AN=5008;NS=2504;DP=15142;EAS_AF=0.4831;AMR_AF=0.5317;AFR_AF=0.3911;EUR_AF=0.3429;SAS_AF=0.5378;AA=T|||;VT=SNP
18	51195083	rs7240087	G	A	100	PASS	AC=923;AF=0.184305;AN=5008;NS=2504;DP=15661;EAS_AF=0.0417;AMR_AF=0.1354;AFR_AF=0.2088;EUR_AF=0.2455;SAS_AF=0.2699;AA=g|||;VT=SNP
18	51195759	rs8096137	G	C	100	PASS	AC=1844;AF=0.368211;AN=5008;NS=2504;DP=13723;EAS_AF=0.4593;AMR_AF=0.4424;AFR_AF=0.289;EUR_AF=0.2495;SAS_AF=0.4509;AA=G|||;VT=SNP
18	51195988	rs8083447	T	C	100	PASS	AC=923;AF=0.184305;AN=5008;NS=2504;DP=15241;EAS_AF=0.0417;AMR_AF=0.1354;AFR_AF=0.2088;EUR_AF=0.2455;SAS_AF=0.2699;AA=C|||;VT=SNP
18	51196200	rs75563490	C	G	100	PASS	AC=356;AF=0.0710863;AN=5008;NS=2504;DP=10908;EAS_AF=0.0367;AMR_AF=0.0749;AFR_AF=0.0393;EUR_AF=0.1183;SAS_AF=0.0982;AA=C|||;VT=SNP
18	51196392	rs2028523	T	C	100	PASS	AC=2348;AF=0.46885;AN=5008;NS=2504;DP=16980;EAS_AF=0.5288;AMR_AF=0.5677;AFR_AF=0.4145;EUR_AF=0.3429;SAS_AF=0.5399;AA=T|||;VT=SNP
18	51196523	rs2028522	T	C	100	PASS	AC=3798;AF=0.758387;AN=5008;NS=2504;DP=17201;EAS_AF=0.6071;AMR_AF=0.7882;AFR_AF=0.7844;EUR_AF=0.7078;SAS_AF=0.91;AA=C|||;VT=SNP
18	51196662	rs8083679	G	A	100	PASS	AC=923;AF=0.184305;AN=5008;NS=2504;DP=18106;EAS_AF=0.0417;AMR_AF=0.1354;AFR_AF=0.2088;EUR_AF=0.2455;SAS_AF=0.2699;AA=G|||;VT=SNP
18	51197614	rs11083014	G	A	100	PASS	AC=2246;AF=0.448482;AN=5008;NS=2504;DP=14293;EAS_AF=0.4831;AMR_AF=0.5331;AFR_AF=0.3926;EUR_AF=0.3419;SAS_AF=0.5378;AA=G|||;VT=SNP
18	51197779	rs17440859	C	T	100	PASS	AC=485;AF=0.096845;AN=5008;NS=2504;DP=14641;EAS_AF=0.0238;AMR_AF=0.0807;AFR_AF=0.0091;EUR_AF=0.174;SAS_AF=0.2229;AA=C|||;VT=SNP
18	51197815	rs11663728	T	C	100	PASS	AC=356;AF=0.0710863;AN=5008;NS=2504;DP=15816;EAS_AF=0.0367;AMR_AF=0.0749;AFR_AF=0.0393;EUR_AF=0.1183;SAS_AF=0.0982;AA=T|||;VT=SNP
18	51197974	rs17440915	T	G	100	PASS	AC=923;AF=0.184305;AN=5008;NS=2504;DP=18025;EAS_AF=0.0417;AMR_AF=0.1354;AFR_AF=0.2088;EUR_AF=0.2455;SAS_AF=0.2699;AA=T|||;VT=SNP
18	51198003	rs2028521	G	T	100	PASS	AC=2038;AF=0.406949;AN=5008;NS=2504;DP=16833;EAS_AF=0.4821;AMR_AF=0.4798;AFR_AF=0.3427;EUR_AF=0.3141;SAS_AF=0.4601;AA=G|||;VT=SNP
18	51198133	rs35505093	G	A	100	PASS	AC=487;AF=0.0972444;AN=5008;NS=2504;DP=17870;EAS_AF=0.0238;AMR_AF=0.0807;AFR_AF=0.0113;EUR_AF=0.174;SAS_AF=0.2219;AA=G|||;VT=SNP
18	51198163	rs10048277	C	T	100	PASS	AC=923;AF=0.184305;AN=5008;NS=2504;DP=18462;EAS_AF=0.0417;AMR_AF=0.1354;AFR_AF=0.2088;EUR_AF=0.2455;SAS_AF=0.2699;AA=C|||;VT=SNP
18	51198415	rs138631851	G	A	100	PASS	AC=144;AF=0.028754;AN=5008;NS=2504;DP=17037;EAS_AF=0.0228;AMR_AF=0.036;AFR_AF=0.0151;EUR_AF=0.0656;SAS_AF=0.0102;AA=G|||;VT=SNP
18	51199146	rs76805613	T	C	100	PASS	AC=356;AF=0.0710863;AN=5008;NS=2504;DP=18264;EAS_AF=0.0367;AMR_AF=0.0749;AFR_AF=0.0393;EUR_AF=0.1183;SAS_AF=0.0982;AA=T|||;VT=SNP
18	51199606	rs1442077	T	G	100	PASS	AC=3797;AF=0.758187;AN=5008;NS=2504;DP=18015;EAS_AF=0.6071;AMR_AF=0.7882;AFR_AF=0.7844;EUR_AF=0.7068;SAS_AF=0.91;AA=G|||;VT=SNP
18	51199718	rs75404909	C	T	100	PASS	AC=144;AF=0.028754;AN=5008;NS=2504;DP=15674;EAS_AF=0.0228;AMR_AF=0.036;AFR_AF=0.0151;EUR_AF=0.0656;SAS_AF=0.0102;AA=C|||;VT=SNP
18	51199741	rs78820151	A	G	100	PASS	AC=144;AF=0.028754;AN=5008;NS=2504;DP=15617;EAS_AF=0.0228;AMR_AF=0.036;AFR_AF=0.0151;EUR_AF=0.0656;SAS_AF=0.0102;AA=A|||;VT=SNP
18	51200159	rs13380986	T	A	100	PASS	AC=734;AF=0.146565;AN=5008;NS=2504;DP=13029;EAS_AF=0.0407;AMR_AF=0.0922;AFR_AF=0.2057;EUR_AF=0.1551;SAS_AF=0.2055;AA=A|||;VT=SNP
18	51200310	rs17519505	G	C	100	PASS	AC=117;AF=0.0233626;AN=5008;NS=2504;DP=15893;EAS_AF=0.0169;AMR_AF=0.0173;AFR_AF=0.034;EUR_AF=0.0328;SAS_AF=0.0102;AA=G|||;VT=SNP
18	51200417	rs10048338	G	A	100	PASS	AC=735;AF=0.146765;AN=5008;NS=2504;DP=16657;EAS_AF=0.0407;AMR_AF=0.0937;AFR_AF=0.205;EUR_AF=0.1561;SAS_AF=0.2055;AA=G|||;VT=SNP
18	51200498	rs10048336	A	G	100	PASS	AC=3553;AF=0.709465;AN=5008;NS=2504;DP=16791;EAS_AF=0.5615;AMR_AF=0.745;AFR_AF=0.6604;EUR_AF=0.7058;SAS_AF=0.907;AA=G|||;VT=SNP
18	51200706	rs114880974	C	T	100	PASS	AC=145;AF=0.0289537;AN=5008;NS=2504;DP=17259;EAS_AF=0.0228;AMR_AF=0.036;AFR_AF=0.0151;EUR_AF=0.0666;SAS_AF=0.0102;AA=C|||;VT=SNP
18	51200767	rs11659946	T	C	100	PASS	AC=357;AF=0.0712859;AN=5008;NS=2504;DP=16369;EAS_AF=0.0367;AMR_AF=0.0749;AFR_AF=0.0401;EUR_AF=0.1183;SAS_AF=0.0982;AA=T|||;VT=SNP
18	51201147	rs4940281	A	T	100	PASS	AC=2272;AF=0.453674;AN=5008;NS=2504;DP=13940;EAS_AF=0.4831;AMR_AF=0.5346;AFR_AF=0.4115;EUR_AF=0.3419;SAS_AF=0.5378;AA=A|||;VT=SNP
18	51201172	rs4940282	G	A	100	PASS	AC=2199;AF=0.439097;AN=5008;NS=2504;DP=14351;EAS_AF=0.4821;AMR_AF=0.5115;AFR_AF=0.3918;EUR_AF=0.3419;SAS_AF=0.5072;AA=G|||;VT=SNP
18	51201316	rs4939739	T	C	100	PASS	AC=1403;AF=0.280152;AN=5008;NS=2504;DP=14702;EAS_AF=0.4583;AMR_AF=0.3919;AFR_AF=0.0855;EUR_AF=0.175;SAS_AF=0.3885;AA=T|||;VT=SNP
18	51201619	rs17441111	C	T	100	PASS	AC=485;AF=0.096845;AN=5008;NS=2504;DP=16465;EAS_AF=0.0238;AMR_AF=0.0807;AFR_AF=0.0091;EUR_AF=0.174;SAS_AF=0.2229;AA=C|||;VT=SNP
18	51201688	rs1442076	G	T	100	PASS	AC=2272;AF=0.453674;AN=5008;NS=2504;DP=16688;EAS_AF=0.4831;AMR_AF=0.5346;AFR_AF=0.4115;EUR_AF=0.3419;SAS_AF=0.5378;AA=G|||;VT=SNP
18	51201712	rs16957117	A	C	100	PASS	AC=910;AF=0.181709;AN=5008;NS=2504;DP=16983;EAS_AF=0.37;AMR_AF=0.1859;AFR_AF=0.0197;EUR_AF=0.2913;SAS_AF=0.091;AA=A|||;VT=SNP
18	51201791	rs9967214	A	T	100	PASS	AC=925;AF=0.184704;AN=5008;NS=2504;DP=17710;EAS_AF=0.0417;AMR_AF=0.1354;AFR_AF=0.2103;EUR_AF=0.2455;SAS_AF=0.2699;AA=A|||;VT=SNP
18	51201794	rs16957119	C	T	100	PASS	AC=910;AF=0.181709;AN=5008;NS=2504;DP=17662;EAS_AF=0.37;AMR_AF=0.1859;AFR_AF=0.0197;EUR_AF=0.2913;SAS_AF=0.091;AA=C|||;VT=SNP
18	51201854	rs76890764	G	A	100	PASS	AC=144;AF=0.028754;AN=5008;NS=2504;DP=18295;EAS_AF=0.0228;AMR_AF=0.036;AFR_AF=0.0151;EUR_AF=0.0656;SAS_AF=0.0102;AA=G|||;VT=SNP
18	51201891	rs1442075	T	A	100	PASS	AC=3547;AF=0.708267;AN=5008;NS=2504;DP=18946;EAS_AF=0.5565;AMR_AF=0.745;AFR_AF=0.6604;EUR_AF=0.7058;SAS_AF=0.9059;AA=A|||;VT=SNP
18	51201960	rs79094807	A	G	100	PASS	AC=485;AF=0.096845;AN=5008;NS=2504;DP=18987;EAS_AF=0.0238;AMR_AF=0.0807;AFR_AF=0.0091;EUR_AF=0.174;SAS_AF=0.2229;AA=A|||;VT=SNP
18	51201976	rs80166937	G	A	100	PASS	AC=350;AF=0.0698882;AN=5008;NS=2504;DP=18911;EAS_AF=0.0308;AMR_AF=0.0749;AFR_AF=0.0393;EUR_AF=0.1183;SAS_AF=0.0982;AA=G|||;VT=SNP
18	51202112	rs74964731	T	G	100	PASS	AC=144;AF=0.028754;AN=5008;NS=2504;DP=19214;EAS_AF=0.0228;AMR_AF=0.036;AFR_AF=0.0151;EUR_AF=0.0656;SAS_AF=0.0102;AA=T|||;VT=SNP
18	51202554	rs1595000	A	G	100	PASS	AC=3547;AF=0.708267;AN=5008;NS=2504;DP=19581;EAS_AF=0.5565;AMR_AF=0.745;AFR_AF=0.6604;EUR_AF=0.7058;SAS_AF=0.9059;AA=G|||;VT=SNP
18	51202599	rs35901435	G	C	100	PASS	AC=927;AF=0.185104;AN=5008;NS=2504;DP=18582;EAS_AF=0.0417;AMR_AF=0.1354;AFR_AF=0.211;EUR_AF=0.2465;SAS_AF=0.2699;AA=G|||;VT=SNP
18	51202671	rs71368938	G	C	100	PASS	AC=487;AF=0.0972444;AN=5008;NS=2504;DP=19235;EAS_AF=0.0238;AMR_AF=0.0821;AFR_AF=0.0091;EUR_AF=0.175;SAS_AF=0.2229;AA=G|||;VT=SNP
18	51203105	rs4358014	G	C	100	PASS	AC=327;AF=0.0652955;AN=5008;NS=2504;DP=16425;EAS_AF=0.0179;AMR_AF=0.0375;AFR_AF=0.1256;EUR_AF=0.0706;SAS_AF=0.047;AA=G|||;VT=SNP
18	51203166	rs4299215	A	G	100	PASS	AC=926;AF=0.184904;AN=5008;NS=2504;DP=17472;EAS_AF=0.0417;AMR_AF=0.1369;AFR_AF=0.2103;EUR_AF=0.2455;SAS_AF=0.2699;AA=G|||;VT=SNP
18	51203258	rs4638653	T	C	100	PASS	AC=926;AF=0.184904;AN=5008;NS=2504;DP=18495;EAS_AF=0.0417;AMR_AF=0.1369;AFR_AF=0.2103;EUR_AF=0.2455;SAS_AF=0.2699;AA=C|||;VT=SNP
18	51203311	rs4624259	T	C	100	PASS	AC=926;AF=0.184904;AN=5008;NS=2504;DP=18683;EAS_AF=0.0417;AMR_AF=0.1369;AFR_AF=0.2103;EUR_AF=0.2455;SAS_AF=0.2699;AA=T|||;VT=SNP
18	51203324	rs1073134	T	C	100	PASS	AC=911;AF=0.181909;AN=5008;NS=2504;DP=18871;EAS_AF=0.371;AMR_AF=0.1859;AFR_AF=0.0197;EUR_AF=0.2913;SAS_AF=0.091;AA=T|||;VT=SNP
18	51203588	rs4606795	C	T	100	PASS	AC=925;AF=0.184704;AN=5008;NS=2504;DP=18933;EAS_AF=0.0417;AMR_AF=0.1369;AFR_AF=0.2095;EUR_AF=0.2455;SAS_AF=0.2699;AA=C|||;VT=SNP
18	51203751	rs9962953	T	C	100	PASS	AC=925;AF=0.184704;AN=5008;NS=2504;DP=17889;EAS_AF=0.0417;AMR_AF=0.1369;AFR_AF=0.2095;EUR_AF=0.2455;SAS_AF=0.2699;AA=T|||;VT=SNP
18	51203816	rs9950889	C	T	100	PASS	AC=925;AF=0.184704;AN=5008;NS=2504;DP=18439;EAS_AF=0.0417;AMR_AF=0.1369;AFR_AF=0.2095;EUR_AF=0.2455;SAS_AF=0.2699;AA=C|||;VT=SNP
18	51203833	rs11664387	T	A	100	PASS	AC=349;AF=0.0696885;AN=5008;NS=2504;DP=18341;EAS_AF=0.0308;AMR_AF=0.0735;AFR_AF=0.0393;EUR_AF=0.1183;SAS_AF=0.0982;AA=T|||;VT=SNP
18	51204108	rs11661624	C	G	100	PASS	AC=350;AF=0.0698882;AN=5008;NS=2504;DP=16560;EAS_AF=0.0317;AMR_AF=0.0735;AFR_AF=0.0393;EUR_AF=0.1183;SAS_AF=0.0982;AA=C|||;VT=SNP
18	51204593	rs16957122	A	G	100	PASS	AC=929;AF=0.185503;AN=5008;NS=2504;DP=15441;EAS_AF=0.0427;AMR_AF=0.1369;AFR_AF=0.2118;EUR_AF=0.2455;SAS_AF=0.2699;AA=A|||;VT=SNP
18	51204596	rs3859343	A	G	100	PASS	AC=349;AF=0.0696885;AN=5008;NS=2504;DP=15237;EAS_AF=0.0308;AMR_AF=0.0735;AFR_AF=0.0393;EUR_AF=0.1183;SAS_AF=0.0982;AA=A|||;VT=SNP
18	51204795	rs3910697	C	A	100	PASS	AC=486;AF=0.0970447;AN=5008;NS=2504;DP=17412;EAS_AF=0.0238;AMR_AF=0.0821;AFR_AF=0.0091;EUR_AF=0.174;SAS_AF=0.2229;AA=C|||;VT=SNP
18	51204955	rs4100584	A	G	100	PASS	AC=3717;AF=0.742212;AN=5008;NS=2504;DP=16646;EAS_AF=0.5556;AMR_AF=0.755;AFR_AF=0.7821;EUR_AF=0.7068;SAS_AF=0.908;AA=G|||;VT=SNP
18	51204980	rs4100583	C	T	100	PASS	AC=3199;AF=0.638778;AN=5008;NS=2504;DP=15840;EAS_AF=0.5248;AMR_AF=0.6715;AFR_AF=0.621;EUR_AF=0.5875;SAS_AF=0.8098;AA=T|||;VT=SNP
18	51205058	rs3910696	G	A	100	PASS	AC=486;AF=0.0970447;AN=5008;NS=2504;DP=14364;EAS_AF=0.0238;AMR_AF=0.0821;AFR_AF=0.0091;EUR_AF=0.174;SAS_AF=0.2229;AA=G|||;VT=SNP
18	51205620	rs75691654	A	C	100	PASS	AC=349;AF=0.0696885;AN=5008;NS=2504;DP=17219;EAS_AF=0.0308;AMR_AF=0.0735;AFR_AF=0.0393;EUR_AF=0.1183;SAS_AF=0.0982;AA=A|||;VT=SNP
18	51206004	rs3859344	G	T	100	PASS	AC=3666;AF=0.732029;AN=5008;NS=2504;DP=19138;EAS_AF=0.5407;AMR_AF=0.7478;AFR_AF=0.7799;EUR_AF=0.6789;SAS_AF=0.908;AA=T|||;VT=SNP
18	51206230	rs9959921	C	T	100	PASS	AC=3128;AF=0.624601;AN=5008;NS=2504;DP=19073;EAS_AF=0.5089;AMR_AF=0.6628;AFR_AF=0.615;EUR_AF=0.5487;SAS_AF=0.8078;AA=T|||;VT=SNP
18	51206231	rs11663575	G	A	100	PASS	AC=366;AF=0.0730831;AN=5008;NS=2504;DP=19047;EAS_AF=0.0317;AMR_AF=0.0749;AFR_AF=0.0408;EUR_AF=0.1292;SAS_AF=0.1002;AA=G|||;VT=SNP
18	51206632	rs9960494	G	C	100	PASS	AC=2177;AF=0.434704;AN=5008;NS=2504;DP=17020;EAS_AF=0.4663;AMR_AF=0.5187;AFR_AF=0.4009;EUR_AF=0.2942;SAS_AF=0.5327;AA=C|||;VT=SNP
18	51207435	rs7238765	G	A	100	PASS	AC=2177;AF=0.434704;AN=5008;NS=2504;DP=21500;EAS_AF=0.4663;AMR_AF=0.5187;AFR_AF=0.4009;EUR_AF=0.2942;SAS_AF=0.5327;AA=G|||;VT=SNP
18	51208076	rs1369454	G	A	100	PASS	AC=367;AF=0.0732827;AN=5008;NS=2504;DP=19995;EAS_AF=0.0317;AMR_AF=0.0749;AFR_AF=0.0408;EUR_AF=0.1302;SAS_AF=0.1002;AA=G|||;VT=SNP
18	51208227	rs4940283	T	C	100	PASS	AC=1444;AF=0.288339;AN=5008;NS=2504;DP=22312;EAS_AF=0.4643;AMR_AF=0.4078;AFR_AF=0.0885;EUR_AF=0.1918;SAS_AF=0.3916;AA=T|||;VT=SNP
18	51208700	rs78914632	T	A	100	PASS	AC=366;AF=0.0730831;AN=5008;NS=2504;DP=15712;EAS_AF=0.0317;AMR_AF=0.0749;AFR_AF=0.0408;EUR_AF=0.1292;SAS_AF=0.1002;AA=T|||;VT=SNP
18	51209171	rs9946509	A	G	100	PASS	AC=2177;AF=0.434704;AN=5008;NS=2504;DP=18354;EAS_AF=0.4663;AMR_AF=0.5187;AFR_AF=0.4009;EUR_AF=0.2942;SAS_AF=0.5327;AA=G|||;VT=SNP
18	51209297	rs59689811	A	C	100	PASS	AC=951;AF=0.189896;AN=5008;NS=2504;DP=17199;EAS_AF=0.0427;AMR_AF=0.1441;AFR_AF=0.2141;EUR_AF=0.2545;SAS_AF=0.2751;AA=A|||;VT=SNP
18	51209368	rs78647094	C	G	100	PASS	AC=509;AF=0.101637;AN=5008;NS=2504;DP=17143;EAS_AF=0.0248;AMR_AF=0.0893;AFR_AF=0.0113;EUR_AF=0.1829;SAS_AF=0.228;AA=C|||;VT=SNP
18	51209577	rs9946886	A	G	100	PASS	AC=2177;AF=0.434704;AN=5008;NS=2504;DP=19879;EAS_AF=0.4663;AMR_AF=0.5173;AFR_AF=0.4017;EUR_AF=0.2942;SAS_AF=0.5327;AA=A|||;VT=SNP
18	51210146	rs12961506	A	G	100	PASS	AC=3490;AF=0.696885;AN=5008;NS=2504;DP=16068;EAS_AF=0.5427;AMR_AF=0.7378;AFR_AF=0.6505;EUR_AF=0.6789;SAS_AF=0.908;AA=G|||;VT=SNP
18	51210479	rs16957143	A	G	100	PASS	AC=947;AF=0.189097;AN=5008;NS=2504;DP=20421;EAS_AF=0.3829;AMR_AF=0.1902;AFR_AF=0.0212;EUR_AF=0.3131;SAS_AF=0.0879;AA=A|||;VT=SNP
18	51210497	rs9962411	T	C	100	PASS	AC=946;AF=0.188898;AN=5008;NS=2504;DP=20549;EAS_AF=0.0427;AMR_AF=0.1441;AFR_AF=0.2103;EUR_AF=0.2545;SAS_AF=0.2751;AA=T|||;VT=SNP
18	51210907	rs75580296	T	A	100	PASS	AC=132;AF=0.0263578;AN=5008;NS=2504;DP=19879;EAS_AF=0.0169;AMR_AF=0.0159;AFR_AF=0.0469;EUR_AF=0.0328;SAS_AF=0.0092;AA=T|||;VT=SNP
18	51211351	rs75891776	C	T	100	PASS	AC=115;AF=0.0229633;AN=5008;NS=2504;DP=20601;EAS_AF=0.0169;AMR_AF=0.0159;AFR_AF=0.034;EUR_AF=0.0328;SAS_AF=0.0092;AA=C|||;VT=SNP
18	51211431	rs6508247	G	A	100	PASS	AC=3519;AF=0.702676;AN=5008;NS=2504;DP=19095;EAS_AF=0.5575;AMR_AF=0.7435;AFR_AF=0.6369;EUR_AF=0.7068;SAS_AF=0.908;AA=G|||;VT=SNP
18	51211972	rs11659542	C	A	100	PASS	AC=348;AF=0.0694888;AN=5008;NS=2504;DP=16096;EAS_AF=0.0308;AMR_AF=0.0735;AFR_AF=0.0393;EUR_AF=0.1173;SAS_AF=0.0982;AA=C|||;VT=SNP
18	51211993	rs4939740	C	G	100	PASS	AC=2257;AF=0.450679;AN=5008;NS=2504;DP=16252;EAS_AF=0.4851;AMR_AF=0.5317;AFR_AF=0.3979;EUR_AF=0.3429;SAS_AF=0.5399;AA=C|||;VT=SNP
18	51212398	rs9946269	A	T	100	PASS	AC=3521;AF=0.703075;AN=5008;NS=2504;DP=16545;EAS_AF=0.5585;AMR_AF=0.7435;AFR_AF=0.6377;EUR_AF=0.7068;SAS_AF=0.908;AA=A|||;VT=SNP
18	51212598	rs75655127	G	A	100	PASS	AC=143;AF=0.0285543;AN=5008;NS=2504;DP=17089;EAS_AF=0.0228;AMR_AF=0.0346;AFR_AF=0.0151;EUR_AF=0.0656;SAS_AF=0.0102;AA=G|||;VT=SNP
18	51212944	rs35861631	T	C	100	PASS	AC=818;AF=0.163339;AN=5008;NS=2504;DP=17768;EAS_AF=0.0417;AMR_AF=0.1225;AFR_AF=0.1369;EUR_AF=0.2445;SAS_AF=0.2699;AA=T|||;VT=SNP
18	51213036	rs9949238	C	A	100	PASS	AC=915;AF=0.182708;AN=5008;NS=2504;DP=19206;EAS_AF=0.0417;AMR_AF=0.1383;AFR_AF=0.2012;EUR_AF=0.2455;SAS_AF=0.2699;AA=C|||;VT=SNP
18	51213209	rs35203241	G	A	100	PASS	AC=488;AF=0.0974441;AN=5008;NS=2504;DP=19193;EAS_AF=0.0238;AMR_AF=0.085;AFR_AF=0.0091;EUR_AF=0.174;SAS_AF=0.2229;AA=G|||;VT=SNP
18	51213366	rs920079	T	C	100	PASS	AC=3524;AF=0.703674;AN=5008;NS=2504;DP=19538;EAS_AF=0.5575;AMR_AF=0.7435;AFR_AF=0.6415;EUR_AF=0.7058;SAS_AF=0.908;AA=T|||;VT=SNP
18	51213619	rs1811398	T	G	100	PASS	AC=355;AF=0.0708866;AN=5008;NS=2504;DP=17262;EAS_AF=0.0308;AMR_AF=0.0735;AFR_AF=0.0393;EUR_AF=0.1173;SAS_AF=0.1053;AA=T|||;VT=SNP
18	51213748	rs71368939	A	G	100	PASS	AC=487;AF=0.0972444;AN=5008;NS=2504;DP=15760;EAS_AF=0.0238;AMR_AF=0.0836;AFR_AF=0.0091;EUR_AF=0.174;SAS_AF=0.2229;AA=A|||;VT=SNP
18	51214112	rs11661455	G	A	100	PASS	AC=349;AF=0.0696885;AN=5008;NS=2504;DP=14691;EAS_AF=0.0308;AMR_AF=0.0735;AFR_AF=0.0393;EUR_AF=0.1183;SAS_AF=0.0982;AA=G|||;VT=SNP
18	51215451	rs62097689	A	C	100	PASS	AC=905;AF=0.180711;AN=5008;NS=2504;DP=15421;EAS_AF=0.3681;AMR_AF=0.1859;AFR_AF=0.0197;EUR_AF=0.2913;SAS_AF=0.0879;AA=A|||;VT=SNP
18	51215859	rs8084493	T	A	100	PASS	AC=3534;AF=0.705671;AN=5008;NS=2504;DP=18761;EAS_AF=0.5645;AMR_AF=0.7435;AFR_AF=0.6437;EUR_AF=0.7058;SAS_AF=0.908;AA=T|||;VT=SNP
18	51216328	rs1442069	A	G	100	PASS	AC=3434;AF=0.685703;AN=5008;NS=2504;DP=18453;EAS_AF=0.5565;AMR_AF=0.7305;AFR_AF=0.5817;EUR_AF=0.7048;SAS_AF=0.908;AA=G|||;VT=SNP
18	51216825	rs34316644	T	C	100	PASS	AC=820;AF=0.163738;AN=5008;NS=2504;DP=18500;EAS_AF=0.0417;AMR_AF=0.1254;AFR_AF=0.1369;EUR_AF=0.2445;SAS_AF=0.2699;AA=T|||;VT=SNP
18	51217726	rs74636234	T	A	100	PASS	AC=149;AF=0.0297524;AN=5008;NS=2504;DP=18800;EAS_AF=0.0288;AMR_AF=0.036;AFR_AF=0.0151;EUR_AF=0.0646;SAS_AF=0.0102;AA=T|||;VT=SNP
18	51217755	rs17520206	T	C	100	PASS	AC=821;AF=0.163938;AN=5008;NS=2504;DP=19001;EAS_AF=0.0417;AMR_AF=0.1254;AFR_AF=0.1377;EUR_AF=0.2445;SAS_AF=0.2699;AA=T|||;VT=SNP
18	51217999	rs72926317	G	A	100	PASS	AC=327;AF=0.0652955;AN=5008;NS=2504;DP=20708;EAS_AF=0.0179;AMR_AF=0.0375;AFR_AF=0.1256;EUR_AF=0.0706;SAS_AF=0.047;AA=G|||;VT=SNP
18	51218121	rs9965562	A	G	100	PASS	AC=3719;AF=0.742612;AN=5008;NS=2504;DP=20808;EAS_AF=0.5585;AMR_AF=0.755;AFR_AF=0.7814;EUR_AF=0.7068;SAS_AF=0.908;AA=G|||;VT=SNP
18	51218181	rs9965852	G	A	100	PASS	AC=2262;AF=0.451677;AN=5008;NS=2504;DP=18733;EAS_AF=0.4861;AMR_AF=0.5303;AFR_AF=0.4017;EUR_AF=0.3429;SAS_AF=0.5399;AA=g|||;VT=SNP
18	51218307	rs9965865	C	G	100	PASS	AC=3433;AF=0.685503;AN=5008;NS=2504;DP=16734;EAS_AF=0.5585;AMR_AF=0.7305;AFR_AF=0.5794;EUR_AF=0.7048;SAS_AF=0.908;AA=G|||;VT=SNP
18	51218671	rs9966086	A	G	100	PASS	AC=3433;AF=0.685503;AN=5008;NS=2504;DP=10630;EAS_AF=0.5585;AMR_AF=0.7305;AFR_AF=0.5794;EUR_AF=0.7048;SAS_AF=0.908;AA=G|||;VT=SNP
18	51218702	rs71368940	A	T	100	PASS	AC=494;AF=0.0986422;AN=5008;NS=2504;DP=9844;EAS_AF=0.0238;AMR_AF=0.0893;AFR_AF=0.0113;EUR_AF=0.174;SAS_AF=0.2229;AA=A|||;VT=SNP
18	51218797	rs34884286	A	G	100	PASS	AC=822;AF=0.164137;AN=5008;NS=2504;DP=10977;EAS_AF=0.0417;AMR_AF=0.1268;AFR_AF=0.1377;EUR_AF=0.2445;SAS_AF=0.2699;AA=A|||;VT=SNP
18	51219125	rs8084890	G	A	100	PASS	AC=2041;AF=0.407548;AN=5008;NS=2504;DP=15427;EAS_AF=0.4851;AMR_AF=0.4755;AFR_AF=0.3419;EUR_AF=0.3151;SAS_AF=0.4632;AA=G|||;VT=SNP
18	51219432	rs12955711	C	G	100	PASS	AC=822;AF=0.164137;AN=5008;NS=2504;DP=16483;EAS_AF=0.0417;AMR_AF=0.1268;AFR_AF=0.1377;EUR_AF=0.2445;SAS_AF=0.2699;AA=C|||;VT=SNP
18	51220208	rs9961354	T	C	100	PASS	AC=3432;AF=0.685304;AN=5008;NS=2504;DP=17743;EAS_AF=0.5585;AMR_AF=0.7291;AFR_AF=0.5794;EUR_AF=0.7048;SAS_AF=0.908;AA=T|||;VT=SNP
18	51220319	rs60324643	T	G	100	PASS	AC=1078;AF=0.215256;AN=5008;NS=2504;DP=19114;EAS_AF=0.3681;AMR_AF=0.2003;AFR_AF=0.1422;EUR_AF=0.2922;SAS_AF=0.0879;AA=T|||;VT=SNP
18	51220487	rs12960737	A	T	100	PASS	AC=2218;AF=0.442891;AN=5008;NS=2504;DP=19219;EAS_AF=0.4851;AMR_AF=0.5086;AFR_AF=0.4032;EUR_AF=0.3429;SAS_AF=0.5092;AA=A|||;VT=SNP
18	51220637	rs59373353	G	A	100	PASS	AC=347;AF=0.0692891;AN=5008;NS=2504;DP=16931;EAS_AF=0.0298;AMR_AF=0.0735;AFR_AF=0.0393;EUR_AF=0.1173;SAS_AF=0.0982;AA=G|||;VT=SNP
18	51220654	rs58122275	C	T	100	PASS	AC=349;AF=0.0696885;AN=5008;NS=2504;DP=16528;EAS_AF=0.0298;AMR_AF=0.0735;AFR_AF=0.0401;EUR_AF=0.1173;SAS_AF=0.0992;AA=C|||;VT=SNP
18	51221526	rs11660055	T	G	100	PASS	AC=350;AF=0.0698882;AN=5008;NS=2504;DP=19978;EAS_AF=0.0317;AMR_AF=0.0749;AFR_AF=0.0393;EUR_AF=0.1173;SAS_AF=0.0982;AA=T|||;VT=SNP
18	51221797	rs1596136	A	G	100	PASS	AC=3720;AF=0.742812;AN=5008;NS=2504;DP=20159;EAS_AF=0.5585;AMR_AF=0.755;AFR_AF=0.7821;EUR_AF=0.7068;SAS_AF=0.908;AA=G|||;VT=SNP
18	51221893	rs1596135	G	A	100	PASS	AC=2262;AF=0.451677;AN=5008;NS=2504;DP=20454;EAS_AF=0.4861;AMR_AF=0.5303;AFR_AF=0.4024;EUR_AF=0.3419;SAS_AF=0.5399;AA=G|||;VT=SNP
18	51222157	rs71368941	G	C	100	PASS	AC=819;AF=0.163538;AN=5008;NS=2504;DP=20558;EAS_AF=0.0417;AMR_AF=0.1254;AFR_AF=0.1362;EUR_AF=0.2445;SAS_AF=0.2699;AA=G|||;VT=SNP
18	51222473	rs58906991	C	T	100	PASS	AC=525;AF=0.104832;AN=5008;NS=2504;DP=21775;EAS_AF=0.0179;AMR_AF=0.062;AFR_AF=0.1589;EUR_AF=0.0905;SAS_AF=0.1667;AA=C|||;VT=SNP
18	51223575	rs1865556	T	A	100	PASS	AC=3536;AF=0.70607;AN=5008;NS=2504;DP=9826;EAS_AF=0.5675;AMR_AF=0.7392;AFR_AF=0.6445;EUR_AF=0.7058;SAS_AF=0.909;AA=T|||;VT=SNP
18	51223599	rs76718544	C	A	100	PASS	AC=327;AF=0.0652955;AN=5008;NS=2504;DP=9690;EAS_AF=0.0179;AMR_AF=0.0375;AFR_AF=0.1256;EUR_AF=0.0706;SAS_AF=0.047;AA=C|||;VT=SNP
18	51223800	rs1866985	T	A	100	PASS	AC=3537;AF=0.70627;AN=5008;NS=2504;DP=11802;EAS_AF=0.5675;AMR_AF=0.7392;AFR_AF=0.6452;EUR_AF=0.7058;SAS_AF=0.909;AA=t|||;VT=SNP
18	51223917	rs2339764	A	G	100	PASS	AC=2322;AF=0.463658;AN=5008;NS=2504;DP=13701;EAS_AF=0.494;AMR_AF=0.5173;AFR_AF=0.469;EUR_AF=0.3439;SAS_AF=0.5102;AA=A|||;VT=SNP
18	51223984	rs1865555	T	C	100	PASS	AC=3537;AF=0.70627;AN=5008;NS=2504;DP=16043;EAS_AF=0.5675;AMR_AF=0.7392;AFR_AF=0.6452;EUR_AF=0.7058;SAS_AF=0.909;AA=C|||;VT=SNP
18	51224197	rs79797375	T	C	100	PASS	AC=348;AF=0.0694888;AN=5008;NS=2504;DP=16531;EAS_AF=0.0308;AMR_AF=0.0735;AFR_AF=0.0393;EUR_AF=0.1173;SAS_AF=0.0982;AA=T|||;VT=SNP
18	51224664	rs74419654	A	G	100	PASS	AC=70;AF=0.0139776;AN=5008;NS=2504;DP=14620;EAS_AF=0.0169;AMR_AF=0.013;AFR_AF=0.0015;EUR_AF=0.0328;SAS_AF=0.0092;AA=A|||;VT=SNP
18	51225032	rs9947933	A	C	100	PASS	AC=1068;AF=0.213259;AN=5008;NS=2504;DP=15477;EAS_AF=0.3591;AMR_AF=0.2003;AFR_AF=0.1422;EUR_AF=0.2922;SAS_AF=0.0869;AA=A|||;VT=SNP
18	51225090	rs11660186	G	A	100	PASS	AC=347;AF=0.0692891;AN=5008;NS=2504;DP=16444;EAS_AF=0.0308;AMR_AF=0.0735;AFR_AF=0.0386;EUR_AF=0.1173;SAS_AF=0.0982;AA=G|||;VT=SNP
18	51225413	rs1897986	A	G	100	PASS	AC=347;AF=0.0692891;AN=5008;NS=2504;DP=20313;EAS_AF=0.0308;AMR_AF=0.0735;AFR_AF=0.0386;EUR_AF=0.1173;SAS_AF=0.0982;AA=A|||;VT=SNP
18	51225670	rs56005034	T	C	100	PASS	AC=895;AF=0.178714;AN=5008;NS=2504;DP=21439;EAS_AF=0.3591;AMR_AF=0.1859;AFR_AF=0.0197;EUR_AF=0.2913;SAS_AF=0.0869;AA=T|||;VT=SNP
18	51225682	rs9960846	T	C	100	PASS	AC=2322;AF=0.463658;AN=5008;NS=2504;DP=21259;EAS_AF=0.494;AMR_AF=0.5173;AFR_AF=0.469;EUR_AF=0.3439;SAS_AF=0.5102;AA=T|||;VT=SNP
18	51225972	rs12605342	A	T	100	PASS	AC=2324;AF=0.464058;AN=5008;NS=2504;DP=15253;EAS_AF=0.494;AMR_AF=0.5173;AFR_AF=0.4705;EUR_AF=0.3439;SAS_AF=0.5102;AA=A|||;VT=SNP
18	51226387	rs9963880	T	C	100	PASS	AC=1088;AF=0.217252;AN=5008;NS=2504;DP=13066;EAS_AF=0.3591;AMR_AF=0.2017;AFR_AF=0.1566;EUR_AF=0.2922;SAS_AF=0.0869;AA=t|||;VT=SNP
18	51228280	rs1865554	G	A	100	PASS	AC=1711;AF=0.341653;AN=5008;NS=2504;DP=17360;EAS_AF=0.4653;AMR_AF=0.438;AFR_AF=0.1838;EUR_AF=0.2505;SAS_AF=0.453;AA=G|||;VT=SNP
18	51228732	rs17441784	C	G	100	PASS	AC=115;AF=0.0229633;AN=5008;NS=2504;DP=14788;EAS_AF=0.0169;AMR_AF=0.0159;AFR_AF=0.034;EUR_AF=0.0328;SAS_AF=0.0092;AA=C|||;VT=SNP
18	51229274	rs35470793	A	G	100	PASS	AC=489;AF=0.0976438;AN=5008;NS=2504;DP=21821;EAS_AF=0.0238;AMR_AF=0.085;AFR_AF=0.0091;EUR_AF=0.175;SAS_AF=0.2229;AA=A|||;VT=SNP
18	51229479	rs74566765	A	C	100	PASS	AC=112;AF=0.0223642;AN=5008;NS=2504;DP=17580;EAS_AF=0.0169;AMR_AF=0.0159;AFR_AF=0.031;EUR_AF=0.0338;SAS_AF=0.0092;AA=A|||;VT=SNP
18	51230127	rs12966330	C	T	100	PASS	AC=486;AF=0.0970447;AN=5008;NS=2504;DP=14608;EAS_AF=0.0238;AMR_AF=0.085;AFR_AF=0.0068;EUR_AF=0.175;SAS_AF=0.2229;AA=C|||;VT=SNP
18	51230301	rs72926342	C	A	100	PASS	AC=326;AF=0.0650958;AN=5008;NS=2504;DP=14117;EAS_AF=0.0179;AMR_AF=0.0375;AFR_AF=0.1256;EUR_AF=0.0696;SAS_AF=0.047;AA=C|||;VT=SNP
18	51231125	rs72926344	G	T	100	PASS	AC=327;AF=0.0652955;AN=5008;NS=2504;DP=15744;EAS_AF=0.0179;AMR_AF=0.0375;AFR_AF=0.1256;EUR_AF=0.0706;SAS_AF=0.047;AA=G|||;VT=SNP
18	51231769	rs77472326	T	C	100	PASS	AC=347;AF=0.0692891;AN=5008;NS=2504;DP=16658;EAS_AF=0.0308;AMR_AF=0.0735;AFR_AF=0.0386;EUR_AF=0.1173;SAS_AF=0.0982;AA=T|||;VT=SNP
18	51231924	rs75946211	A	C	100	PASS	AC=347;AF=0.0692891;AN=5008;NS=2504;DP=19121;EAS_AF=0.0308;AMR_AF=0.0735;AFR_AF=0.0386;EUR_AF=0.1173;SAS_AF=0.0982;AA=A|||;VT=SNP
18	51232159	rs35656155	G	A	100	PASS	AC=817;AF=0.163139;AN=5008;NS=2504;DP=18325;EAS_AF=0.0417;AMR_AF=0.1254;AFR_AF=0.1346;EUR_AF=0.2445;SAS_AF=0.2699;AA=G|||;VT=SNP
18	51232314	rs9954027	G	A	100	PASS	AC=683;AF=0.136382;AN=5008;NS=2504;DP=18856;EAS_AF=0.0238;AMR_AF=0.1037;AFR_AF=0.146;EUR_AF=0.175;SAS_AF=0.2229;AA=G|||;VT=SNP
18	51232328	rs7242049	G	C	100	PASS	AC=2371;AF=0.473442;AN=5008;NS=2504;DP=19370;EAS_AF=0.496;AMR_AF=0.5389;AFR_AF=0.4705;EUR_AF=0.3439;SAS_AF=0.5409;AA=G|||;VT=SNP
18	51232492	rs7241982	C	A	100	PASS	AC=2367;AF=0.472644;AN=5008;NS=2504;DP=17558;EAS_AF=0.496;AMR_AF=0.5403;AFR_AF=0.4667;EUR_AF=0.3439;SAS_AF=0.5409;AA=C|||;VT=SNP
18	51232588	rs17520394	C	T	100	PASS	AC=487;AF=0.0972444;AN=5008;NS=2504;DP=16618;EAS_AF=0.0238;AMR_AF=0.0836;AFR_AF=0.0091;EUR_AF=0.174;SAS_AF=0.2229;AA=C|||;VT=SNP
18	51232734	rs1862930	C	T	100	PASS	AC=3733;AF=0.745407;AN=5008;NS=2504;DP=15109;EAS_AF=0.5685;AMR_AF=0.755;AFR_AF=0.7829;EUR_AF=0.7068;SAS_AF=0.91;AA=T|||;VT=SNP
18	51232867	rs35572545	T	C	100	PASS	AC=1185;AF=0.236621;AN=5008;NS=2504;DP=12662;EAS_AF=0.0724;AMR_AF=0.1988;AFR_AF=0.1891;EUR_AF=0.3618;SAS_AF=0.3681;AA=T|||;VT=SNP
18	51232891	rs79945839	C	T	100	PASS	AC=149;AF=0.0297524;AN=5008;NS=2504;DP=13551;EAS_AF=0.0228;AMR_AF=0.0331;AFR_AF=0.0144;EUR_AF=0.0666;SAS_AF=0.0174;AA=C|||;VT=SNP
18	51232975	rs72926355	T	G	100	PASS	AC=327;AF=0.0652955;AN=5008;NS=2504;DP=12136;EAS_AF=0.0179;AMR_AF=0.0375;AFR_AF=0.1256;EUR_AF=0.0706;SAS_AF=0.047;AA=T|||;VT=SNP
18	51233643	rs1424507	C	T	100	PASS	AC=1184;AF=0.236422;AN=5008;NS=2504;DP=15430;EAS_AF=0.0724;AMR_AF=0.1988;AFR_AF=0.1884;EUR_AF=0.3618;SAS_AF=0.3681;AA=C|||;VT=SNP
18	51233842	rs9957524	A	T	100	PASS	AC=3732;AF=0.745208;AN=5008;NS=2504;DP=16531;EAS_AF=0.5694;AMR_AF=0.755;AFR_AF=0.7821;EUR_AF=0.7068;SAS_AF=0.909;AA=T|||;VT=SNP
18	51234234	rs9949496	T	G	100	PASS	AC=2327;AF=0.464657;AN=5008;NS=2504;DP=16860;EAS_AF=0.496;AMR_AF=0.5187;AFR_AF=0.4705;EUR_AF=0.3439;SAS_AF=0.5102;AA=T|||;VT=SNP
18	51234443	rs4101066	T	C	100	PASS	AC=2370;AF=0.473243;AN=5008;NS=2504;DP=15566;EAS_AF=0.497;AMR_AF=0.5418;AFR_AF=0.4675;EUR_AF=0.3439;SAS_AF=0.5409;AA=T|||;VT=SNP
18	51234829	rs7234318	C	T	100	PASS	AC=1187;AF=0.237021;AN=5008;NS=2504;DP=15700;EAS_AF=0.0724;AMR_AF=0.1988;AFR_AF=0.1906;EUR_AF=0.3618;SAS_AF=0.3681;AA=C|||;VT=SNP
18	51235046	rs1862929	G	T	100	PASS	AC=1680;AF=0.335463;AN=5008;NS=2504;DP=15650;EAS_AF=0.4673;AMR_AF=0.438;AFR_AF=0.1581;EUR_AF=0.2505;SAS_AF=0.454;AA=G|||;VT=SNP
18	51235150	rs3859346	G	T	100	PASS	AC=2149;AF=0.429113;AN=5008;NS=2504;DP=18065;EAS_AF=0.496;AMR_AF=0.4841;AFR_AF=0.4085;EUR_AF=0.3161;SAS_AF=0.4652;AA=G|||;VT=SNP
18	51235218	rs71363044	C	A	100	PASS	AC=488;AF=0.0974441;AN=5008;NS=2504;DP=19100;EAS_AF=0.0238;AMR_AF=0.085;AFR_AF=0.0091;EUR_AF=0.174;SAS_AF=0.2229;AA=C|||;VT=SNP
18	51235230	rs17441970	T	C	100	PASS	AC=488;AF=0.0974441;AN=5008;NS=2504;DP=19274;EAS_AF=0.0238;AMR_AF=0.085;AFR_AF=0.0091;EUR_AF=0.174;SAS_AF=0.2229;AA=T|||;VT=SNP
18	51235365	rs62097725	G	T	100	PASS	AC=892;AF=0.178115;AN=5008;NS=2504;DP=19231;EAS_AF=0.3571;AMR_AF=0.1859;AFR_AF=0.0189;EUR_AF=0.2913;SAS_AF=0.0869;AA=G|||;VT=SNP
18	51235466	rs76894993	A	G	100	PASS	AC=373;AF=0.0744808;AN=5008;NS=2504;DP=17552;EAS_AF=0.0308;AMR_AF=0.0764;AFR_AF=0.0567;EUR_AF=0.1173;SAS_AF=0.0982;AA=A|||;VT=SNP
18	51235740	rs75172269	T	A	100	PASS	AC=368;AF=0.0734824;AN=5008;NS=2504;DP=19638;EAS_AF=0.0308;AMR_AF=0.0749;AFR_AF=0.0537;EUR_AF=0.1173;SAS_AF=0.0982;AA=T|||;VT=SNP
18	51235908	rs66755284	C	T	100	PASS	AC=1185;AF=0.236621;AN=5008;NS=2504;DP=17825;EAS_AF=0.0724;AMR_AF=0.2003;AFR_AF=0.1884;EUR_AF=0.3618;SAS_AF=0.3681;AA=C|||;VT=SNP
18	51236260	rs9967054	G	C	100	PASS	AC=2545;AF=0.508187;AN=5008;NS=2504;DP=19423;EAS_AF=0.497;AMR_AF=0.5548;AFR_AF=0.5923;EUR_AF=0.3449;SAS_AF=0.5409;AA=G|||;VT=SNP
18	51236747	rs35574738	G	A	100	PASS	AC=489;AF=0.0976438;AN=5008;NS=2504;DP=18915;EAS_AF=0.0238;AMR_AF=0.085;AFR_AF=0.0091;EUR_AF=0.174;SAS_AF=0.2239;AA=G|||;VT=SNP
18	51236927	rs980754	G	A	100	PASS	AC=2322;AF=0.463658;AN=5008;NS=2504;DP=19127;EAS_AF=0.496;AMR_AF=0.5173;AFR_AF=0.4675;EUR_AF=0.3439;SAS_AF=0.5102;AA=G|||;VT=SNP
18	51236982	rs2879573	A	G	100	PASS	AC=3731;AF=0.745008;AN=5008;NS=2504;DP=17876;EAS_AF=0.5694;AMR_AF=0.755;AFR_AF=0.7814;EUR_AF=0.7068;SAS_AF=0.909;AA=G|||;VT=SNP
18	51237095	rs3859347	G	A	100	PASS	AC=3731;AF=0.745008;AN=5008;NS=2504;DP=18286;EAS_AF=0.5694;AMR_AF=0.755;AFR_AF=0.7814;EUR_AF=0.7068;SAS_AF=0.909;AA=A|||;VT=SNP
18	51237136	rs80069917	T	C	100	PASS	AC=116;AF=0.0231629;AN=5008;NS=2504;DP=18705;EAS_AF=0.0169;AMR_AF=0.0159;AFR_AF=0.0348;EUR_AF=0.0328;SAS_AF=0.0092;AA=T|||;VT=SNP
18	51237272	rs71368943	T	C	100	PASS	AC=818;AF=0.163339;AN=5008;NS=2504;DP=18723;EAS_AF=0.0417;AMR_AF=0.1254;AFR_AF=0.1346;EUR_AF=0.2455;SAS_AF=0.2699;AA=T|||;VT=SNP
18	51237738	rs76746753	C	T	100	PASS	AC=348;AF=0.0694888;AN=5008;NS=2504;DP=17578;EAS_AF=0.0308;AMR_AF=0.0735;AFR_AF=0.0393;EUR_AF=0.1173;SAS_AF=0.0982;AA=C|||;VT=SNP
18	51237942	rs9962215	T	C	100	PASS	AC=2547;AF=0.508586;AN=5008;NS=2504;DP=18112;EAS_AF=0.497;AMR_AF=0.5548;AFR_AF=0.5938;EUR_AF=0.3449;SAS_AF=0.5409;AA=T|||;VT=SNP
18	51238082	rs9950083	A	G	100	PASS	AC=3732;AF=0.745208;AN=5008;NS=2504;DP=16348;EAS_AF=0.5694;AMR_AF=0.755;AFR_AF=0.7821;EUR_AF=0.7068;SAS_AF=0.909;AA=G|||;VT=SNP
18	51238362	rs17442165	A	G	100	PASS	AC=817;AF=0.163139;AN=5008;NS=2504;DP=14971;EAS_AF=0.0417;AMR_AF=0.1254;AFR_AF=0.1346;EUR_AF=0.2445;SAS_AF=0.2699;AA=A|||;VT=SNP
18	51238395	rs3910383	G	A	100	PASS	AC=1187;AF=0.237021;AN=5008;NS=2504;DP=13720;EAS_AF=0.0724;AMR_AF=0.2003;AFR_AF=0.1891;EUR_AF=0.3628;SAS_AF=0.3681;AA=G|||;VT=SNP
18	51238430	rs79140036	G	T	100	PASS	AC=370;AF=0.0738818;AN=5008;NS=2504;DP=13559;EAS_AF=0.0308;AMR_AF=0.0749;AFR_AF=0.0545;EUR_AF=0.1183;SAS_AF=0.0982;AA=G|||;VT=SNP
18	51238671	rs9950724	A	C	100	PASS	AC=3732;AF=0.745208;AN=5008;NS=2504;DP=13435;EAS_AF=0.5694;AMR_AF=0.755;AFR_AF=0.7821;EUR_AF=0.7068;SAS_AF=0.909;AA=C|||;VT=SNP
18	51238794	rs12232599	G	C	100	PASS	AC=3736;AF=0.746006;AN=5008;NS=2504;DP=12059;EAS_AF=0.5694;AMR_AF=0.755;AFR_AF=0.7844;EUR_AF=0.7078;SAS_AF=0.909;AA=C|||;VT=SNP
18	51238802	rs12232600	G	T	100	PASS	AC=3736;AF=0.746006;AN=5008;NS=2504;DP=12287;EAS_AF=0.5694;AMR_AF=0.755;AFR_AF=0.7844;EUR_AF=0.7078;SAS_AF=0.909;AA=T|||;VT=SNP
18	51239114	rs62097726	A	G	100	PASS	AC=893;AF=0.178315;AN=5008;NS=2504;DP=16176;EAS_AF=0.3571;AMR_AF=0.1859;AFR_AF=0.0197;EUR_AF=0.2913;SAS_AF=0.0869;AA=A|||;VT=SNP
18	51239192	rs9953669	G	A	100	PASS	AC=3712;AF=0.741214;AN=5008;NS=2504;DP=15657;EAS_AF=0.5556;AMR_AF=0.755;AFR_AF=0.7776;EUR_AF=0.7068;SAS_AF=0.909;AA=A|||;VT=SNP
18	51239958	rs11662522	C	A	100	PASS	AC=1186;AF=0.236821;AN=5008;NS=2504;DP=20503;EAS_AF=0.0724;AMR_AF=0.1988;AFR_AF=0.1891;EUR_AF=0.3628;SAS_AF=0.3681;AA=A|||;VT=SNP
18	51240097	rs1364467	T	G	100	PASS	AC=1421;AF=0.283746;AN=5008;NS=2504;DP=21348;EAS_AF=0.4712;AMR_AF=0.3948;AFR_AF=0.084;EUR_AF=0.1759;SAS_AF=0.3926;AA=T|||;VT=SNP
18	51240296	rs17442319	C	G	100	PASS	AC=817;AF=0.163139;AN=5008;NS=2504;DP=16204;EAS_AF=0.0417;AMR_AF=0.1239;AFR_AF=0.1346;EUR_AF=0.2455;SAS_AF=0.2699;AA=C|||;VT=SNP
18	51240463	rs34640833	T	A	100	PASS	AC=1186;AF=0.236821;AN=5008;NS=2504;DP=16646;EAS_AF=0.0724;AMR_AF=0.1988;AFR_AF=0.1891;EUR_AF=0.3628;SAS_AF=0.3681;AA=T|||;VT=SNP
18	51240485	rs2339765	T	C	100	PASS	AC=2547;AF=0.508586;AN=5008;NS=2504;DP=17483;EAS_AF=0.497;AMR_AF=0.5562;AFR_AF=0.5938;EUR_AF=0.3439;SAS_AF=0.5409;AA=T|||;VT=SNP
18	51240771	rs9957265	C	T	100	PASS	AC=1874;AF=0.374201;AN=5008;NS=2504;DP=15646;EAS_AF=0.4673;AMR_AF=0.4438;AFR_AF=0.3041;EUR_AF=0.2485;SAS_AF=0.453;AA=C|||;VT=SNP
18	51241100	rs4940285	A	G	100	PASS	AC=3733;AF=0.745407;AN=5008;NS=2504;DP=16098;EAS_AF=0.5704;AMR_AF=0.755;AFR_AF=0.7821;EUR_AF=0.7068;SAS_AF=0.909;AA=G|||;VT=SNP
18	51241102	rs67232891	C	T	100	PASS	AC=1186;AF=0.236821;AN=5008;NS=2504;DP=16102;EAS_AF=0.0724;AMR_AF=0.1988;AFR_AF=0.1891;EUR_AF=0.3628;SAS_AF=0.3681;AA=C|||;VT=SNP
18	51242266	rs1560987	A	G	100	PASS	AC=2545;AF=0.508187;AN=5008;NS=2504;DP=18041;EAS_AF=0.497;AMR_AF=0.5562;AFR_AF=0.593;EUR_AF=0.3449;SAS_AF=0.5389;AA=A|||;VT=SNP
18	51243033	rs12960696	G	A	100	PASS	AC=489;AF=0.0976438;AN=5008;NS=2504;DP=16764;EAS_AF=0.0238;AMR_AF=0.0836;AFR_AF=0.0091;EUR_AF=0.174;SAS_AF=0.2249;AA=g|||;VT=SNP
18	51243133	rs17520995	A	T	100	PASS	AC=327;AF=0.0652955;AN=5008;NS=2504;DP=17549;EAS_AF=0.0179;AMR_AF=0.0375;AFR_AF=0.1256;EUR_AF=0.0706;SAS_AF=0.047;AA=A|||;VT=SNP
18	51243533	rs76321930	C	T	100	PASS	AC=143;AF=0.0285543;AN=5008;NS=2504;DP=19687;EAS_AF=0.0228;AMR_AF=0.0317;AFR_AF=0.0151;EUR_AF=0.0666;SAS_AF=0.0112;AA=C|||;VT=SNP
18	51243568	rs75565722	T	C	100	PASS	AC=348;AF=0.0694888;AN=5008;NS=2504;DP=18876;EAS_AF=0.0308;AMR_AF=0.0735;AFR_AF=0.0393;EUR_AF=0.1173;SAS_AF=0.0982;AA=T|||;VT=SNP
18	51243735	rs12961844	G	A	100	PASS	AC=490;AF=0.0978435;AN=5008;NS=2504;DP=20770;EAS_AF=0.0238;AMR_AF=0.0836;AFR_AF=0.0091;EUR_AF=0.175;SAS_AF=0.2249;AA=G|||;VT=SNP
18	51244336	rs59528395	G	C	100	PASS	AC=327;AF=0.0652955;AN=5008;NS=2504;DP=19722;EAS_AF=0.0179;AMR_AF=0.0375;AFR_AF=0.1256;EUR_AF=0.0706;SAS_AF=0.047;AA=G|||;VT=SNP
18	51244382	rs17521058	A	C	100	PASS	AC=492;AF=0.0982428;AN=5008;NS=2504;DP=19997;EAS_AF=0.0238;AMR_AF=0.085;AFR_AF=0.0091;EUR_AF=0.1759;SAS_AF=0.2249;AA=A|||;VT=SNP
18	51245068	rs1159508	A	G	100	PASS	AC=3732;AF=0.745208;AN=5008;NS=2504;DP=17627;EAS_AF=0.5694;AMR_AF=0.755;AFR_AF=0.7821;EUR_AF=0.7068;SAS_AF=0.909;AA=G|||;VT=SNP
18	51245120	rs12970819	C	T	100	PASS	AC=820;AF=0.163738;AN=5008;NS=2504;DP=17459;EAS_AF=0.0417;AMR_AF=0.1239;AFR_AF=0.1346;EUR_AF=0.2465;SAS_AF=0.272;AA=C|||;VT=SNP
18	51245645	rs1442067	G	A	100	PASS	AC=3732;AF=0.745208;AN=5008;NS=2504;DP=16735;EAS_AF=0.5694;AMR_AF=0.755;AFR_AF=0.7821;EUR_AF=0.7068;SAS_AF=0.909;AA=A|||;VT=SNP
18	51245738	rs7226860	C	A	100	PASS	AC=1189;AF=0.23742;AN=5008;NS=2504;DP=16269;EAS_AF=0.0724;AMR_AF=0.1988;AFR_AF=0.1899;EUR_AF=0.3628;SAS_AF=0.3701;AA=A|||;VT=SNP
18	51245915	rs7232009	T	C	100	PASS	AC=1191;AF=0.237819;AN=5008;NS=2504;DP=16746;EAS_AF=0.0724;AMR_AF=0.2003;AFR_AF=0.1899;EUR_AF=0.3638;SAS_AF=0.3701;AA=T|||;VT=SNP
18	51246034	rs76533632	C	T	100	PASS	AC=348;AF=0.0694888;AN=5008;NS=2504;DP=15196;EAS_AF=0.0308;AMR_AF=0.0735;AFR_AF=0.0393;EUR_AF=0.1173;SAS_AF=0.0982;AA=C|||;VT=SNP
18	51246176	rs6508249	G	A	100	PASS	AC=3732;AF=0.745208;AN=5008;NS=2504;DP=15906;EAS_AF=0.5694;AMR_AF=0.755;AFR_AF=0.7821;EUR_AF=0.7068;SAS_AF=0.909;AA=A|||;VT=SNP
18	51246194	rs79545764	T	C	100	PASS	AC=116;AF=0.0231629;AN=5008;NS=2504;DP=15832;EAS_AF=0.0169;AMR_AF=0.0159;AFR_AF=0.0348;EUR_AF=0.0328;SAS_AF=0.0092;AA=T|||;VT=SNP
18	51246343	rs17442740	T	C	100	PASS	AC=328;AF=0.0654952;AN=5008;NS=2504;DP=15670;EAS_AF=0.0179;AMR_AF=0.0375;AFR_AF=0.1263;EUR_AF=0.0706;SAS_AF=0.047;AA=T|||;VT=SNP
18	51246504	rs80285307	A	G	100	PASS	AC=348;AF=0.0694888;AN=5008;NS=2504;DP=17076;EAS_AF=0.0308;AMR_AF=0.0735;AFR_AF=0.0393;EUR_AF=0.1173;SAS_AF=0.0982;AA=A|||;VT=SNP
18	51246517	rs10163981	G	A	100	PASS	AC=2541;AF=0.507388;AN=5008;NS=2504;DP=16808;EAS_AF=0.497;AMR_AF=0.5548;AFR_AF=0.5923;EUR_AF=0.3429;SAS_AF=0.5389;AA=G|||;VT=SNP
```
