## Supplementary material for "Characterization of shared and ancestry-specific signals driving complex traits using multi-ancestry fine-mapping": mesusieoutput

```
                 eur          afr      eur_afr
   [1,] 4.311104e-06 1.823453e-05 1.402241e-06
   [2,] 3.742567e-06 1.892750e-05 1.229587e-06
   [3,] 3.783458e-06 1.896317e-05 1.238780e-06
   [4,] 3.766981e-06 1.901347e-05 1.234532e-06
   [5,] 3.769461e-06 1.909531e-05 1.234966e-06
   [6,] 4.416985e-06 1.897684e-05 1.511013e-06
   [7,] 4.644096e-06 1.892625e-05 1.590409e-06
   [8,] 3.876135e-06 1.916936e-05 1.260682e-06
   [9,] 3.928362e-06 1.922368e-05 1.273671e-06
  [10,] 4.782157e-05 2.339190e-05 1.860666e-05
  [11,] 4.654796e-06 1.821325e-05 1.506830e-06
  [12,] 3.825041e-06 1.922633e-05 1.247244e-06
  [13,] 3.843922e-06 1.911323e-05 1.253004e-06
  [14,] 4.725730e-06 1.895626e-05 1.619204e-06
  [15,] 3.884365e-06 1.936976e-05 1.261276e-06
  [16,] 1.190554e-05 1.936606e-05 4.266774e-06
  [17,] 3.897103e-06 1.970898e-05 1.261349e-06
  [18,] 7.460190e-06 2.081126e-05 2.350786e-06
  [19,] 4.694687e-06 1.897745e-05 1.606655e-06
  [20,] 7.270672e-06 2.320827e-05 2.390060e-06
  [21,] 7.399804e-06 2.039411e-05 2.336169e-06
  [22,] 4.095468e-06 1.920548e-05 1.398223e-06
  [23,] 4.319792e-06 1.802378e-05 1.413941e-06
  [24,] 4.194982e-06 1.903074e-05 1.429009e-06
  [25,] 3.825418e-06 1.961074e-05 1.244938e-06
  [26,] 1.033980e-05 2.440513e-05 3.774503e-06
  [27,] 8.727811e-05 1.869247e-05 2.734683e-05
  [28,] 4.062302e-06 1.893982e-05 1.318063e-06
  [29,] 1.067324e-05 3.270151e-05 4.796903e-06
  [30,] 8.334293e-06 2.296726e-05 2.517036e-06
  [31,] 4.136688e-06 3.068403e-05 1.246947e-06
  [32,] 8.850961e-06 2.218777e-05 2.616242e-06
  [33,] 1.141986e-05 3.285467e-05 5.199604e-06
  [34,] 1.035144e-05 3.257307e-05 4.646398e-06
  [35,] 3.721717e-06 2.931466e-05 1.282073e-06
  [36,] 7.442736e-06 2.260887e-05 2.765515e-06
  [37,] 8.172272e-06 2.227046e-05 2.468472e-06
  [38,] 6.416696e-06 2.905365e-05 2.620675e-06
  [39,] 3.823298e-06 2.965558e-05 1.345670e-06
  [40,] 8.342973e-06 3.446143e-05 3.695862e-06
  [41,] 3.781178e-06 3.107196e-05 1.334397e-06
  [42,] 6.685117e-06 2.292654e-05 2.479461e-06
  [43,] 7.990615e-06 3.395871e-05 3.504556e-06
  [44,] 5.247912e-06 3.165030e-05 1.474543e-06
  [45,] 2.182219e-05 3.109640e-05 4.734419e-06
  [46,] 9.049056e-06 2.421474e-05 3.491175e-06
  [47,] 6.379952e-06 3.786958e-05 1.672870e-06
  [48,] 3.062406e-05 3.545842e-05 1.586182e-05
  [49,] 7.237761e-06 8.716888e-05 3.756041e-06
  [50,] 4.849359e-06 8.575746e-05 2.201515e-06
  [51,] 4.955434e-06 8.270140e-05 2.263392e-06
  [52,] 8.653252e-06 7.973558e-05 4.626834e-06
  [53,] 8.684956e-06 8.219169e-05 4.680117e-06
  [54,] 5.103533e-06 7.523753e-05 2.335491e-06
  [55,] 9.986134e-06 7.214070e-05 2.111424e-06
  [56,] 7.192595e-06 6.745015e-05 3.576651e-06
  [57,] 6.473377e-06 6.130345e-05 3.086683e-06
  [58,] 4.596891e-06 6.237696e-05 1.952892e-06
  [59,] 4.880263e-06 6.646367e-05 2.152109e-06
  [60,] 5.537399e-06 6.022895e-05 2.531803e-06
  [61,] 9.111497e-06 6.519827e-05 4.745682e-06
  [62,] 4.674515e-06 2.593632e-05 1.717003e-06
  [63,] 4.834461e-06 6.378336e-05 2.110971e-06
  [64,] 5.382490e-06 6.378336e-05 2.457788e-06
  [65,] 5.258716e-06 6.335873e-05 2.377404e-06
  [66,] 6.557478e-04 6.382314e-05 5.792066e-04
  [67,] 8.448939e-06 6.590922e-05 4.341900e-06
  [68,] 9.481219e-06 6.005501e-05 2.086555e-06
  [69,] 5.059588e-06 6.432170e-05 2.258843e-06
  [70,] 7.283164e-06 6.553352e-05 3.618169e-06
  [71,] 5.220969e-06 6.509434e-05 2.365395e-06
  [72,] 8.369843e-06 6.741947e-05 4.386880e-06
  [73,] 9.572208e-06 6.795035e-05 5.077062e-06
  [74,] 5.189256e-06 6.392202e-05 2.338993e-06
  [75,] 9.362608e-06 6.699337e-05 5.043397e-06
  [76,] 5.949325e-04 6.502805e-05 5.255840e-04
  [77,] 8.355232e-06 6.751970e-05 4.303414e-06
  [78,] 5.220969e-06 6.410747e-05 2.357722e-06
  [79,] 5.566074e-06 2.783881e-05 2.126234e-06
  [80,] 5.263481e-06 6.262201e-05 2.376242e-06
  [81,] 4.874854e-06 6.262201e-05 2.131381e-06
  [82,] 8.392240e-06 6.556784e-05 4.380887e-06
  [83,] 5.186378e-06 6.450454e-05 2.337970e-06
  [84,] 8.884589e-06 6.504822e-05 4.687639e-06
  [85,] 9.950816e-06 2.326126e-05 3.297504e-06
  [86,] 9.709150e-06 6.304927e-05 5.078707e-06
  [87,] 5.238550e-06 6.450454e-05 2.370995e-06
  [88,] 8.909633e-06 6.504822e-05 4.691905e-06
  [89,] 1.098732e-05 6.338555e-05 6.022571e-06
  [90,] 1.173474e-05 6.394109e-05 6.529445e-06
  [91,] 1.470402e-03 5.693649e-05 1.314139e-03
  [92,] 7.931103e-06 5.128627e-05 3.872247e-06
  [93,] 2.222990e-03 6.177214e-05 2.096397e-03
  [94,] 2.092790e-05 6.559997e-05 1.259694e-05
  [95,] 1.209818e-05 6.428271e-05 6.826212e-06
  [96,] 2.185857e-05 5.988943e-05 1.294366e-05
  [97,] 2.083784e-05 6.036292e-05 1.230373e-05
  [98,] 3.547423e-06 6.422033e-05 1.238568e-06
  [99,] 2.432550e-05 5.541778e-05 1.429908e-05
 [100,] 2.131436e-05 5.659714e-05 1.266278e-05
 [101,] 5.565932e-06 5.470953e-05 1.508643e-06
 [102,] 2.335881e-05 3.952118e-05 1.231489e-05
 [103,] 9.677110e-06 3.359874e-05 4.433524e-06
 [104,] 1.052815e-05 3.264800e-05 4.846474e-06
 [105,] 3.638417e-05 3.146845e-05 1.864027e-05
 [106,] 3.404437e-05 3.109483e-05 1.728200e-05
 [107,] 8.477658e-06 2.319877e-05 3.192894e-06
 [108,] 1.334789e-05 3.007713e-05 6.038147e-06
 [109,] 1.170658e-05 3.162294e-05 5.301866e-06
 [110,] 1.420134e-05 3.136971e-05 6.549439e-06
 [111,] 3.778627e-06 2.492465e-05 1.268726e-06
 [112,] 3.901144e-06 2.525152e-05 1.410924e-06
 [113,] 1.171639e-05 1.852249e-05 3.883805e-06
 [114,] 1.535499e-05 2.291266e-05 5.217238e-06
 [115,] 3.895450e-06 3.001338e-05 1.228936e-06
 [116,] 1.539152e-05 2.299606e-05 5.294406e-06
 [117,] 1.539152e-05 2.305047e-05 5.321311e-06
 [118,] 9.705190e-06 2.310349e-05 3.221699e-06
 [119,] 6.465606e-06 2.795163e-05 2.625119e-06
 [120,] 5.482966e-06 2.590538e-05 1.605697e-06
 [121,] 6.465606e-06 2.494525e-05 2.543658e-06
 [122,] 1.332462e-05 2.311046e-05 4.622169e-06
 [123,] 6.149552e-06 2.618913e-05 2.437397e-06
 [124,] 3.577356e-06 2.891011e-05 1.178335e-06
 [125,] 3.534672e-05 1.820311e-05 1.077708e-05
 [126,] 3.391391e-04 2.317614e-05 1.160936e-04
 [127,] 2.428102e-04 2.320111e-05 8.374480e-05
 [128,] 1.951048e-04 1.816010e-05 6.299460e-05
 [129,] 4.216796e-05 1.823295e-05 1.375334e-05
 [130,] 6.801342e-06 2.193830e-05 2.275640e-06
 [131,] 3.591397e-06 2.465860e-05 1.157015e-06
 [132,] 9.435110e-06 2.173151e-05 3.149007e-06
 [133,] 4.507823e-06 1.795932e-05 1.491672e-06
 [134,] 3.732564e-06 1.797328e-05 1.237612e-06
 [135,] 3.690861e-06 1.796999e-05 1.223306e-06
 [136,] 1.556622e-05 2.163362e-05 5.223769e-06
 [137,] 3.675341e-06 1.796579e-05 1.217706e-06
 [138,] 3.687690e-06 1.797193e-05 1.222412e-06
 [139,] 4.242717e-06 2.168733e-05 1.411277e-06
 [140,] 1.597125e-05 1.803879e-05 5.070256e-06
 [141,] 1.597125e-05 1.803882e-05 5.070439e-06
 [142,] 1.627773e-05 1.803666e-05 5.148073e-06
 [143,] 7.060838e-05 1.815449e-05 2.372558e-05
 [144,] 1.644248e-05 1.803523e-05 5.167075e-06
 [145,] 1.677930e-05 1.803657e-05 5.243579e-06
 [146,] 4.589456e-05 2.167739e-05 1.599747e-05
 [147,] 4.707188e-05 2.168152e-05 1.641836e-05
 [148,] 6.132213e-05 2.168175e-05 2.142109e-05
 [149,] 5.107515e-05 2.169821e-05 1.785804e-05
 [150,] 6.528965e-05 2.173946e-05 2.298846e-05
 [151,] 1.435501e-03 1.841350e-05 5.046476e-04
 [152,] 6.353702e-05 2.179283e-05 2.248706e-05
 [153,] 3.744421e-06 1.835297e-05 1.224607e-06
 [154,] 2.241161e-05 1.819927e-05 7.384496e-06
 [155,] 4.245247e-06 1.806150e-05 1.415842e-06
 [156,] 2.356464e-05 2.163526e-05 8.118945e-06
 [157,] 2.310743e-05 2.163174e-05 7.957192e-06
 [158,] 1.921933e-05 2.164081e-05 6.622484e-06
 [159,] 2.648329e-05 1.809780e-05 8.314942e-06
 [160,] 5.547086e-06 2.276024e-05 1.886935e-06
 [161,] 7.308190e-01 2.021806e-05 2.557961e-01
 [162,] 2.213083e-05 2.159013e-05 7.581463e-06
 [163,] 1.618628e-05 2.173538e-05 5.620468e-06
 [164,] 3.760199e-06 1.808561e-05 1.244692e-06
 [165,] 4.098241e-04 2.239724e-05 1.596297e-04
 [166,] 2.416981e-05 1.811804e-05 7.802704e-06
 [167,] 3.699498e-04 2.240503e-05 1.439949e-04
 [168,] 2.140967e-05 1.814761e-05 6.911145e-06
 [169,] 2.809086e-04 2.248297e-05 1.094412e-04
 [170,] 3.516469e-06 1.819735e-05 1.161424e-06
 [171,] 3.520553e-04 2.251026e-05 1.382218e-04
 [172,] 3.991891e-04 2.252639e-05 1.571142e-04
 [173,] 3.668733e-04 2.261061e-05 1.453687e-04
 [174,] 4.304446e-06 2.205155e-05 1.418195e-06
 [175,] 3.326812e-04 2.231686e-05 1.281812e-04
 [176,] 2.615711e-04 2.230735e-05 1.002301e-04
 [177,] 5.137526e-06 1.828057e-05 1.686215e-06
 [178,] 3.545375e-06 1.811538e-05 1.169041e-06
 [179,] 3.442854e-04 2.216309e-05 1.306995e-04
 [180,] 3.197148e-04 2.216976e-05 1.213513e-04
 [181,] 2.921035e-04 2.232285e-05 1.125345e-04
 [182,] 3.197148e-04 2.216309e-05 1.212661e-04
 [183,] 3.197148e-04 2.216309e-05 1.212661e-04
 [184,] 5.414781e-06 2.213381e-05 1.864589e-06
 [185,] 2.241020e-04 2.426107e-05 9.941418e-05
 [186,] 4.360784e-06 2.203947e-05 1.433166e-06
 [187,] 3.611852e-06 1.799295e-05 1.193963e-06
 [188,] 1.686437e-04 2.186080e-05 6.139981e-05
 [189,] 1.727448e-04 2.184992e-05 6.282162e-05
 [190,] 1.727448e-04 2.184424e-05 6.277699e-05
 [191,] 5.173143e-06 1.831941e-05 1.688427e-06
 [192,] 1.468649e-04 2.181790e-05 5.305324e-05
 [193,] 1.727448e-04 2.181254e-05 6.244176e-05
 [194,] 1.898952e-04 2.179665e-05 6.854550e-05
 [195,] 6.506718e-05 1.830093e-05 2.257275e-05
 [196,] 3.621004e-06 1.801308e-05 1.199897e-06
 [197,] 2.159204e-04 2.200196e-05 8.046582e-05
 [198,] 5.507067e-05 1.957454e-05 2.106896e-05
 [199,] 5.358540e-05 1.954693e-05 2.045917e-05
 [200,] 3.600580e-06 1.825154e-05 1.199901e-06
 [201,] 2.312525e-05 1.831795e-05 6.678061e-06
 [202,] 5.516430e-05 1.957688e-05 2.110816e-05
 [203,] 5.516430e-05 1.935544e-05 2.084130e-05
 [204,] 4.355615e-06 2.304332e-05 1.450164e-06
 [205,] 8.237618e-05 1.961443e-05 3.189153e-05
 [206,] 8.303698e-05 1.967944e-05 3.227121e-05
 [207,] 8.482789e-05 1.961443e-05 3.285688e-05
 [208,] 7.609313e-05 1.961443e-05 2.941920e-05
 [209,] 8.887516e-05 1.961443e-05 3.445122e-05
 [210,] 8.832562e-06 1.924700e-05 2.610120e-06
 [211,] 8.482789e-05 1.967174e-05 3.296501e-05
 [212,] 8.252621e-06 1.932290e-05 2.445172e-06
 [213,] 1.700471e-04 2.215294e-05 6.390116e-05
 [214,] 3.999658e-06 1.845875e-05 1.351627e-06
 [215,] 5.169520e-06 1.983897e-05 1.843744e-06
 [216,] 5.060268e-06 1.977103e-05 1.799227e-06
 [217,] 4.912580e-06 2.023055e-05 1.757760e-06
 [218,] 8.464645e-05 1.973758e-05 3.301528e-05
 [219,] 5.060641e-06 1.990750e-05 1.804383e-06
 [220,] 5.008206e-06 1.993998e-05 1.785300e-06
 [221,] 5.106855e-06 2.000598e-05 1.825787e-06
 [222,] 5.395797e-06 2.004132e-05 1.938983e-06
 [223,] 5.515210e-06 2.000487e-05 1.983675e-06
 [224,] 5.772819e-06 2.004132e-05 2.084905e-06
 [225,] 4.711634e-04 2.208477e-05 1.769811e-04
 [226,] 5.579201e-06 2.000487e-05 2.008407e-06
 [227,] 5.513801e-06 2.000598e-05 1.983178e-06
 [228,] 5.580984e-06 1.997097e-05 2.007622e-06
 [229,] 5.580984e-06 1.997097e-05 2.007622e-06
 [230,] 5.162910e-06 2.004105e-05 1.848768e-06
 [231,] 5.643507e-06 1.992805e-05 2.029825e-06
 [232,] 5.338742e-06 1.985768e-05 1.909525e-06
 [233,] 5.438264e-06 1.985768e-05 1.947773e-06
 [234,] 5.643507e-06 1.990055e-05 2.028580e-06
 [235,] 5.707441e-06 1.982410e-05 2.049597e-06
 [236,] 5.707441e-06 1.986316e-05 2.051436e-06
 [237,] 5.707441e-06 1.986316e-05 2.051436e-06
 [238,] 5.707441e-06 1.990053e-05 2.053180e-06
 [239,] 5.707441e-06 1.984793e-05 2.050721e-06
 [240,] 5.707441e-06 1.990053e-05 2.053180e-06
 [241,] 5.773388e-06 1.986579e-05 2.076896e-06
 [242,] 5.896870e-06 1.986316e-05 2.124202e-06
 [243,] 5.707441e-06 1.986316e-05 2.051436e-06
 [244,] 5.772819e-06 1.988721e-05 2.077700e-06
 [245,] 5.773388e-06 1.983314e-05 2.072934e-06
 [246,] 5.707441e-06 1.954692e-05 2.033520e-06
 [247,] 3.709334e-06 1.857301e-05 1.244691e-06
 [248,] 5.644693e-06 1.979978e-05 2.022099e-06
 [249,] 5.644693e-06 1.970174e-05 2.017434e-06
 [250,] 3.775177e-04 2.204033e-05 1.408522e-04
 [251,] 5.020223e-06 1.931097e-05 1.561292e-06
 [252,] 5.704947e-06 1.910342e-05 2.005201e-06
 [253,] 1.137995e-04 1.947091e-05 4.368625e-05
 [254,] 6.132677e-06 1.977536e-05 2.201960e-06
 [255,] 1.413919e-04 1.869104e-05 4.062820e-05
 [256,] 1.306550e-04 1.956554e-05 5.042250e-05
 [257,] 1.347544e-04 1.924872e-05 5.089046e-05
 [258,] 1.171161e-05 1.824475e-05 3.627194e-06
 [259,] 1.347544e-04 1.931952e-05 5.100169e-05
 [260,] 1.029707e-04 1.927002e-05 3.871620e-05
 [261,] 6.756036e-06 1.824644e-05 2.170148e-06
 [262,] 3.613297e-04 2.094613e-05 1.289443e-04
 [263,] 2.919422e-04 2.242465e-05 1.142377e-04
 [264,] 2.596831e-04 2.083819e-05 9.056392e-05
 [265,] 4.285303e-04 1.790700e-05 1.339863e-04
 [266,] 2.193540e-04 2.084208e-05 7.656021e-05
 [267,] 2.193540e-04 2.087535e-05 7.708573e-05
 [268,] 1.543635e-05 1.828445e-05 4.540885e-06
 [269,] 3.820961e-03 1.795261e-05 1.209895e-03
 [270,] 1.526963e-05 1.828445e-05 4.496741e-06
 [271,] 3.753794e-04 1.797024e-05 1.239456e-04
 [272,] 4.703759e-05 2.100675e-05 1.683079e-05
 [273,] 3.107061e-04 1.817531e-05 1.073808e-04
 [274,] 1.996032e-05 1.820571e-05 6.215639e-06
 [275,] 9.333393e-04 2.600425e-05 4.672804e-04
 [276,] 2.899191e-04 2.629727e-05 1.377554e-04
 [277,] 2.899191e-04 2.632786e-05 1.378919e-04
 [278,] 4.277601e-06 2.379368e-05 1.414478e-06
 [279,] 7.039046e-05 1.906956e-05 2.707472e-05
 [280,] 6.536074e-05 1.909297e-05 2.519202e-05
 [281,] 6.020085e-05 1.911666e-05 2.325069e-05
 [282,] 7.699996e-06 1.874971e-05 2.667079e-06
 [283,] 4.272063e-06 2.379917e-05 1.413326e-06
 [284,] 8.064995e-04 2.562423e-05 3.953522e-04
 [285,] 2.669364e-04 2.578279e-05 1.243077e-04
 [286,] 2.592755e-04 2.586615e-05 1.209564e-04
 [287,] 4.277601e-06 2.392571e-05 1.414025e-06
 [288,] 4.039533e-06 2.331297e-05 1.346166e-06
 [289,] 5.151326e-05 1.913517e-05 1.992463e-05
 [290,] 7.282666e-05 1.916330e-05 2.814974e-05
 [291,] 2.592755e-04 2.592127e-05 1.211807e-04
 [292,] 2.669364e-04 2.600615e-05 1.252477e-04
 [293,] 1.721038e-05 1.855907e-05 4.990541e-06
 [294,] 2.202176e-05 1.837519e-05 6.934961e-06
 [295,] 2.453223e-04 2.627444e-05 1.158282e-04
 [296,] 4.797504e-06 1.894618e-05 1.570836e-06
 [297,] 6.706644e-05 1.927694e-05 2.617935e-05
 [298,] 1.930928e-04 2.621332e-05 9.015865e-05
 [299,] 2.202176e-05 1.837519e-05 6.934961e-06
 [300,] 4.306194e-06 2.402508e-05 1.419670e-06
 [301,] 4.272063e-06 2.406728e-05 1.412489e-06
 [302,] 1.992062e-04 2.197709e-05 7.765863e-05
 [303,] 1.577889e-04 2.202246e-05 6.142893e-05
 [304,] 5.857118e-05 2.076188e-05 2.087941e-05
 [305,] 1.553669e-04 2.119947e-05 5.789089e-05
 [306,] 1.553669e-04 2.118762e-05 5.784090e-05
 [307,] 1.553669e-04 2.118762e-05 5.784090e-05
 [308,] 1.508293e-04 2.118762e-05 5.613279e-05
 [309,] 4.575690e-06 2.374485e-05 1.481083e-06
 [310,] 1.485503e-04 2.116157e-05 5.516970e-05
 [311,] 1.013385e-04 2.481187e-05 4.445275e-05
 [312,] 2.796229e-04 2.462130e-05 1.285609e-04
 [313,] 1.761961e-05 2.006926e-05 4.386399e-06
 [314,] 3.206274e-04 2.423456e-05 1.452236e-04
 [315,] 1.803346e-04 2.435386e-05 8.075174e-05
 [316,] 7.940991e-06 2.348820e-05 2.507579e-06
 [317,] 8.922628e-06 2.297456e-05 2.881727e-06
 [318,] 2.019524e-05 2.308626e-05 7.810795e-06
 [319,] 2.889865e-05 2.293195e-05 1.126978e-05
 [320,] 1.705651e-05 2.196740e-05 3.969270e-06
 [321,] 1.754800e-05 2.188282e-05 4.064069e-06
 [322,] 2.685748e-05 2.335591e-05 1.060304e-05
 [323,] 2.685748e-05 2.339261e-05 1.061541e-05
 [324,] 2.737816e-05 2.333375e-05 1.080901e-05
 [325,] 1.744985e-05 2.183293e-05 4.053353e-06
 [326,] 1.263899e-04 1.818218e-05 3.655811e-05
 [327,] 2.796554e-05 2.333375e-05 1.104997e-05
 [328,] 2.851319e-05 2.355312e-05 1.135371e-05
 [329,] 1.657579e-05 2.130363e-05 3.976329e-06
 [330,] 6.825510e-06 2.318717e-05 2.282602e-06
 [331,] 2.293982e-05 2.322671e-05 8.963205e-06
 [332,] 1.560971e-04 2.109726e-05 5.789958e-05
 [333,] 9.718555e-06 2.558434e-05 2.764839e-06
 [334,] 2.384762e-05 2.327010e-05 9.345158e-06
 [335,] 1.550666e-05 2.339503e-05 5.967572e-06
 [336,] 1.712569e-04 2.111023e-05 6.364795e-05
 [337,] 1.578046e-05 2.339503e-05 6.077782e-06
 [338,] 1.424651e-05 2.343378e-05 4.379236e-06
 [339,] 1.037598e-05 2.335355e-05 3.253551e-06
 [340,] 2.480139e-05 2.335591e-05 9.760446e-06
 [341,] 1.117800e-05 2.334935e-05 3.495878e-06
 [342,] 1.037598e-05 2.334536e-05 3.254782e-06
 [343,] 1.068861e-04 1.809215e-05 3.169432e-05
 [344,] 1.478510e-03 1.857778e-05 3.853889e-04
 [345,] 1.601141e-03 1.836164e-05 4.271982e-04
 [346,] 1.714071e-05 2.511757e-05 6.991736e-06
 [347,] 1.946753e-05 2.343505e-05 5.908639e-06
 [348,] 1.968028e-05 2.350724e-05 5.944988e-06
 [349,] 5.748281e-06 2.322539e-05 2.181687e-06
 [350,] 9.439027e-06 2.360638e-05 2.941926e-06
 [351,] 1.572441e-05 2.348842e-05 4.797744e-06
 [352,] 9.260803e-06 2.350324e-05 2.899686e-06
 [353,] 9.882192e-02 2.272414e-05 3.018108e-02
 [354,] 1.572441e-05 2.349288e-05 4.796560e-06
 [355,] 3.614316e-05 2.382446e-05 1.491484e-05
 [356,] 3.541094e-05 2.376581e-05 1.457449e-05
 [357,] 2.007046e-05 2.370801e-05 8.003745e-06
 [358,] 1.769504e-03 1.822520e-05 4.836605e-04
 [359,] 2.214171e-05 2.379782e-05 8.891224e-06
 [360,] 2.306871e-05 2.379782e-05 9.281139e-06
 [361,] 2.483685e-04 2.104324e-05 9.509950e-05
 [362,] 2.973884e-05 2.395269e-05 1.215176e-05
 [363,] 3.981776e-06 2.420478e-05 1.379248e-06
 [364,] 3.742817e-06 2.157030e-05 1.288662e-06
 [365,] 3.730970e-06 2.157030e-05 1.283007e-06
 [366,] 3.730970e-06 2.157030e-05 1.283007e-06
 [367,] 1.760988e-04 1.790807e-05 5.482998e-05
 [368,] 3.719610e-06 2.157030e-05 1.277527e-06
 [369,] 1.712084e-05 2.354517e-05 5.189541e-06
 [370,] 3.730970e-06 2.157030e-05 1.283007e-06
 [371,] 3.808062e-06 2.138823e-05 1.317277e-06
 [372,] 1.631184e-05 2.104486e-05 3.963458e-06
 [373,] 1.658862e-05 2.388328e-05 6.576145e-06
 [374,] 3.808062e-06 2.134252e-05 1.316836e-06
 [375,] 2.111487e-04 1.790684e-05 6.626514e-05
 [376,] 1.648703e-05 2.097586e-05 4.005605e-06
 [377,] 2.111487e-04 1.795829e-05 6.513674e-05
 [378,] 3.802543e-06 2.116799e-05 1.312646e-06
 [379,] 1.648703e-05 2.093830e-05 4.011076e-06
 [380,] 1.558146e-05 1.944655e-05 5.745198e-06
 [381,] 3.774836e-06 2.108077e-05 1.299274e-06
 [382,] 1.152308e-04 1.799591e-05 3.663550e-05
 [383,] 5.903490e-06 2.260262e-05 1.984778e-06
 [384,] 1.374833e-04 1.799527e-05 4.363476e-05
 [385,] 1.966831e-05 2.425108e-05 7.928797e-06
 [386,] 3.802543e-06 2.161464e-05 1.315942e-06
 [387,] 7.329667e-06 2.477109e-05 2.905672e-06
 [388,] 7.149761e-06 2.470828e-05 2.826565e-06
 [389,] 7.243484e-06 2.464302e-05 2.865340e-06
 [390,] 1.662576e-05 2.259816e-05 6.320529e-06
 [391,] 6.977415e-06 2.450745e-05 2.743252e-06
 [392,] 7.149761e-06 2.457176e-05 2.821346e-06
 [393,] 7.067202e-06 2.450745e-05 2.782639e-06
 [394,] 6.977415e-06 2.450745e-05 2.743252e-06
 [395,] 7.067202e-06 2.471020e-05 2.792832e-06
 [396,] 5.289052e-06 2.022977e-05 1.631940e-06
 [397,] 1.891564e-05 2.309995e-05 7.328513e-06
 [398,] 6.654075e-06 2.559347e-05 2.639093e-06
 [399,] 3.469174e-05 1.896718e-05 1.093695e-05
 [400,] 6.946506e-05 1.985231e-05 2.207327e-05
 [401,] 4.342507e-06 1.820033e-05 1.426449e-06
 [402,] 4.308543e-06 1.817862e-05 1.417564e-06
 [403,] 6.428137e-05 1.991119e-05 2.003000e-05
 [404,] 6.428137e-05 2.010743e-05 1.944032e-05
 [405,] 3.386063e-05 1.880747e-05 1.079445e-05
 [406,] 6.861884e-06 2.331790e-05 2.285755e-06
 [407,] 4.281061e-06 1.818647e-05 1.407184e-06
 [408,] 4.270042e-06 1.817554e-05 1.404398e-06
 [409,] 4.264666e-06 1.817554e-05 1.402901e-06
 [410,] 6.979880e-06 2.344705e-05 2.384930e-06
 [411,] 4.269305e-06 1.818834e-05 1.403865e-06
 [412,] 4.529814e-05 1.997095e-05 1.390627e-05
 [413,] 1.305311e-04 2.240252e-05 4.237202e-05
 [414,] 5.081209e-05 2.009046e-05 1.527091e-05
 [415,] 3.992707e-05 1.994860e-05 1.228020e-05
 [416,] 7.314295e-06 2.068431e-05 2.660207e-06
 [417,] 4.272096e-06 1.814168e-05 1.404580e-06
 [418,] 4.261941e-06 1.813619e-05 1.401913e-06
 [419,] 2.879162e-05 1.882412e-05 8.973403e-06
 [420,] 4.241837e-06 1.811242e-05 1.396987e-06
 [421,] 2.812732e-05 1.882412e-05 8.770462e-06
 [422,] 4.252681e-06 1.813094e-05 1.399514e-06
 [423,] 3.905775e-05 1.998197e-05 1.196349e-05
 [424,] 4.278876e-06 1.808648e-05 1.412458e-06
 [425,] 4.269322e-06 1.812121e-05 1.408981e-06
 [426,] 4.954351e-06 1.908041e-05 1.626562e-06
 [427,] 3.633575e-06 1.923531e-05 1.205870e-06
 [428,] 4.273864e-06 1.816384e-05 1.414884e-06
 [429,] 3.660558e-05 1.866591e-05 1.050460e-05
 [430,] 4.260650e-06 1.812761e-05 1.408845e-06
 [431,] 3.660558e-05 1.867762e-05 1.045190e-05
 [432,] 4.233798e-06 1.814878e-05 1.398162e-06
 [433,] 4.243853e-06 1.816472e-05 1.402886e-06
 [434,] 4.233798e-06 1.814878e-05 1.398162e-06
 [435,] 6.860173e-06 1.926170e-05 2.368790e-06
 [436,] 3.257373e-05 1.988657e-05 1.007945e-05
 [437,] 5.037171e-06 1.906781e-05 1.648753e-06
 [438,] 4.227679e-06 1.816412e-05 1.394703e-06
 [439,] 4.228261e-06 1.817215e-05 1.395287e-06
 [440,] 4.735662e-06 1.820083e-05 1.539032e-06
 [441,] 4.635685e-06 1.818648e-05 1.510171e-06
 [442,] 3.221682e-05 1.804371e-05 1.020521e-05
 [443,] 4.864622e-06 1.815532e-05 1.587966e-06
 [444,] 2.886427e-05 1.811605e-05 9.043097e-06
 [445,] 2.820948e-05 1.812999e-05 8.805796e-06
 [446,] 2.885097e-05 1.812512e-05 9.014165e-06
 [447,] 3.166216e-05 1.812047e-05 9.887639e-06
 [448,] 3.441338e-06 2.389968e-05 1.151338e-06
 [449,] 3.443712e-06 2.387291e-05 1.152514e-06
 [450,] 3.435249e-06 2.398115e-05 1.147843e-06
 [451,] 5.266585e-06 2.123483e-05 1.748146e-06
 [452,] 1.965035e-05 1.848293e-05 6.424639e-06
 [453,] 9.315557e-06 2.334409e-05 3.541757e-06
 [454,] 5.398703e-06 2.331958e-05 1.938627e-06
 [455,] 5.679745e-06 1.883535e-05 1.783802e-06
 [456,] 5.398703e-06 2.311239e-05 1.934210e-06
 [457,] 6.097196e-06 1.894957e-05 1.895363e-06
 [458,] 5.413728e-06 2.307218e-05 1.939405e-06
 [459,] 6.361375e-06 1.896801e-05 1.968911e-06
 [460,] 1.579776e-05 2.093916e-05 5.570055e-06
 [461,] 9.436743e-06 2.273381e-05 3.538980e-06
 [462,] 7.947534e-06 1.981753e-05 2.346005e-06
 [463,] 5.319542e-06 2.122026e-05 1.755179e-06
 [464,] 1.016591e-05 2.172442e-05 3.605992e-06
 [465,] 8.081089e-06 2.773852e-05 3.252637e-06
 [466,] 5.012293e-06 2.305246e-05 1.646234e-06
 [467,] 5.330499e-06 2.302484e-05 1.751252e-06
 [468,] 8.419032e-06 2.543620e-05 2.932491e-06
 [469,] 4.959455e-06 2.291806e-05 1.616544e-06
 [470,] 8.009863e-06 2.725222e-05 3.197050e-06
 [471,] 3.507594e-05 1.893997e-05 9.736158e-06
 [472,] 5.335970e-06 1.844557e-05 1.711425e-06
 [473,] 5.170365e-06 1.850471e-05 1.655126e-06
 [474,] 5.452729e-06 1.837555e-05 1.755849e-06
 [475,] 5.452729e-06 1.838350e-05 1.754773e-06
 [476,] 5.519211e-06 1.838350e-05 1.775378e-06
 [477,] 4.225329e-05 1.881891e-05 1.175341e-05
 [478,] 6.219512e-04 1.899121e-05 1.629825e-04
 [479,] 4.628013e-05 1.902410e-05 1.260514e-05
 [480,] 1.914058e-05 2.887875e-05 8.335879e-06
 [481,] 9.009838e-04 1.989921e-05 1.986385e-04
 [482,] 5.129973e-06 3.339148e-05 1.544552e-06
 [483,] 1.735485e-05 2.952207e-05 7.568213e-06
 [484,] 4.929500e-06 3.660910e-05 1.512197e-06
 [485,] 1.947614e-05 3.064455e-05 8.692894e-06
 [486,] 5.547575e-06 2.871212e-05 2.124523e-06
 [487,] 5.770190e-06 2.876143e-05 2.228023e-06
 [488,] 6.871270e-04 1.968005e-05 1.555159e-04
 [489,] 8.217445e-04 1.959924e-05 1.858010e-04
 [490,] 1.551718e-05 3.146800e-05 6.862157e-06
 [491,] 1.760901e-05 3.146800e-05 7.872164e-06
 [492,] 4.928904e-06 3.992327e-05 1.508322e-06
 [493,] 8.369099e-06 2.829667e-05 2.967719e-06
 [494,] 6.049759e-04 1.997068e-05 1.344689e-04
 [495,] 6.615791e-04 2.006264e-05 1.453455e-04
 [496,] 4.791832e-06 4.032090e-05 1.497974e-06
 [497,] 4.911727e-06 4.005962e-05 1.506621e-06
 [498,] 4.911727e-06 4.032090e-05 1.506401e-06
 [499,] 4.878627e-06 4.032090e-05 1.503609e-06
 [500,] 4.911727e-06 4.113671e-05 1.505743e-06
 [501,] 7.978309e-04 1.991083e-05 1.757815e-04
 [502,] 6.577252e-04 4.306484e-05 1.016137e-04
 [503,] 4.965148e-06 3.992327e-05 1.511886e-06
 [504,] 7.978309e-04 1.958938e-05 1.808044e-04
 [505,] 5.080510e-06 3.966639e-05 1.525205e-06
 [506,] 6.848781e-06 2.287910e-05 2.278126e-06
 [507,] 4.974133e-06 3.880272e-05 1.507316e-06
 [508,] 3.469232e-06 1.918365e-05 1.160225e-06
 [509,] 5.681353e-06 2.845045e-05 2.180740e-06
 [510,] 6.812185e-06 2.288052e-05 2.265981e-06
 [511,] 5.059859e-06 3.892644e-05 1.524450e-06
 [512,] 7.739119e-04 1.956801e-05 1.770107e-04
 [513,] 2.703922e-05 4.129026e-05 1.478806e-05
 [514,] 5.025379e-06 1.948044e-05 1.566161e-06
 [515,] 4.941587e-06 3.768142e-05 1.512766e-06
 [516,] 5.139458e-06 2.835065e-05 1.929786e-06
 [517,] 5.059859e-06 3.863302e-05 1.525222e-06
 [518,] 5.014636e-06 3.863302e-05 1.519768e-06
 [519,] 2.721052e-05 4.046919e-05 1.476685e-05
 [520,] 5.531299e-06 2.596324e-05 2.072762e-06
 [521,] 1.254121e-05 2.458636e-05 3.429365e-06
 [522,] 3.469232e-06 1.919391e-05 1.160056e-06
 [523,] 4.965148e-06 3.584584e-05 1.520185e-06
 [524,] 5.899432e-06 2.442091e-05 1.847546e-06
 [525,] 7.391541e-06 2.014874e-05 2.688337e-06
 [526,] 5.108269e-06 3.737399e-05 1.536361e-06
 [527,] 5.045929e-06 3.713995e-05 1.528389e-06
 [528,] 5.066252e-06 3.713995e-05 1.531078e-06
 [529,] 4.970929e-06 3.695928e-05 1.519246e-06
 [530,] 5.066252e-06 3.716558e-05 1.531033e-06
 [531,] 4.989522e-06 3.597374e-05 1.523321e-06
 [532,] 5.152026e-06 2.711060e-05 1.921407e-06
 [533,] 5.501771e-06 3.613067e-05 1.606037e-06
 [534,] 2.895614e-02 1.825166e-05 7.171349e-03
 [535,] 7.429418e-06 1.901796e-05 2.273694e-06
 [536,] 5.423211e-02 4.654864e-05 5.017334e-02
 [537,] 5.474182e-06 4.219862e-05 2.329752e-06
 [538,] 6.117721e-02 1.958414e-05 2.373909e-02
 [539,] 7.168223e-06 2.564276e-05 2.717623e-06
 [540,] 7.143652e-06 2.580634e-05 2.710504e-06
 [541,] 4.065780e-06 2.854776e-05 1.409446e-06
 [542,] 6.611151e-06 2.505744e-05 1.917820e-06
 [543,] 7.345028e-06 2.564695e-05 2.808519e-06
 [544,] 4.064906e-06 2.893049e-05 1.410057e-06
 [545,] 1.607625e-04 1.940324e-05 4.031865e-05
 [546,] 1.459643e-05 2.016668e-05 4.072794e-06
 [547,] 6.981855e-02 1.972269e-05 2.763131e-02
 [548,] 6.985879e-06 2.556480e-05 2.621348e-06
 [549,] 2.454689e-04 1.931578e-05 6.080997e-05
 [550,] 7.345028e-06 2.571346e-05 2.812343e-06
 [551,] 7.293889e-06 2.558055e-05 2.781197e-06
 [552,] 2.546366e-04 1.931578e-05 6.298270e-05
 [553,] 7.157751e-02 1.944199e-05 2.700716e-02
 [554,] 2.465592e-04 1.925910e-05 6.132865e-05
 [555,] 6.964011e-06 2.575676e-05 2.615832e-06
 [556,] 7.317942e-06 2.589229e-05 2.805058e-06
 [557,] 8.569589e-05 3.312213e-05 1.695379e-05
 [558,] 1.013105e-01 1.933547e-05 3.763742e-02
 [559,] 7.293889e-06 2.583223e-05 2.790454e-06
 [560,] 3.279763e-04 1.898040e-05 8.278964e-05
 [561,] 4.686744e-06 2.511443e-05 1.462199e-06
 [562,] 6.843678e-06 2.578858e-05 2.552598e-06
 [563,] 1.023898e-05 3.021206e-05 2.640870e-06
 [564,] 8.464606e-06 2.129535e-05 2.700617e-06
 [565,] 6.824028e-06 2.587609e-05 2.544465e-06
 [566,] 6.566759e-04 3.077449e-05 1.167421e-04
 [567,] 6.902474e-06 2.583223e-05 2.585391e-06
 [568,] 4.303485e-06 2.526790e-05 1.412418e-06
 [569,] 7.649652e-04 1.869220e-05 1.962870e-04
 [570,] 7.649652e-04 1.871318e-05 1.958410e-04
 [571,] 3.509178e-04 1.880005e-05 8.985915e-05
 [572,] 6.985879e-06 2.580973e-05 2.630130e-06
 [573,] 2.919320e-04 3.068501e-05 5.481210e-05
 [574,] 7.046276e-06 2.891570e-05 1.915937e-06
 [575,] 1.139441e-04 3.227009e-05 2.234500e-05
 [576,] 1.854703e-04 1.904352e-05 4.761882e-05
 [577,] 2.385753e-04 2.964818e-05 4.634423e-05
 [578,] 6.985879e-06 2.574960e-05 2.628255e-06
 [579,] 6.574219e-04 1.856411e-05 1.719497e-04
 [580,] 1.854703e-04 1.874638e-05 4.886192e-05
 [581,] 6.734941e-06 2.785929e-05 1.859552e-06
 [582,] 1.747565e-04 1.872495e-05 4.623431e-05
 [583,] 2.731101e-04 2.964818e-05 5.255503e-05
 [584,] 7.030626e-06 2.574960e-05 2.651839e-06
 [585,] 1.103921e-05 2.979841e-05 2.819285e-06
 [586,] 4.298470e-06 2.528312e-05 1.412709e-06
 [587,] 4.303485e-06 2.534438e-05 1.412375e-06
 [588,] 7.509804e-06 2.507379e-05 2.871270e-06
 [589,] 7.051208e-06 2.507379e-05 2.640139e-06
 [590,] 4.064792e-06 2.507860e-05 1.392799e-06
 [591,] 7.539571e-06 2.511443e-05 2.887824e-06
 [592,] 7.074404e-06 2.502932e-05 2.650466e-06
 [593,] 7.074404e-06 2.507379e-05 2.652011e-06
 [594,] 4.303485e-06 2.459654e-05 1.412167e-06
 [595,] 7.074404e-06 2.502932e-05 2.650466e-06
 [596,] 7.074404e-06 2.502932e-05 2.650466e-06
 [597,] 7.097948e-06 2.510217e-05 2.665032e-06
 [598,] 4.595458e-05 2.810540e-05 1.035965e-05
 [599,] 7.097948e-06 2.498910e-05 2.661050e-06
 [600,] 2.140864e-05 2.312859e-05 7.791684e-06
 [601,] 4.322003e-06 2.451973e-05 1.403056e-06
 [602,] 7.597258e-06 2.502932e-05 2.912743e-06
 [603,] 4.404985e-05 1.858761e-05 1.250763e-05
 [604,] 4.348408e-06 2.451973e-05 1.406139e-06
 [605,] 4.112269e-06 2.439831e-05 1.415422e-06
 [606,] 7.720418e-06 2.453822e-05 2.948651e-06
 [607,] 8.389749e-02 1.925453e-05 3.058453e-02
 [608,] 1.633363e-03 1.889381e-05 5.633577e-04
 [609,] 7.097755e-06 2.352184e-05 2.592754e-06
 [610,] 6.128003e-04 2.959007e-05 1.130301e-04
 [611,] 4.942418e-02 1.830527e-05 1.380216e-02
 [612,] 4.614594e-06 2.328334e-05 1.447954e-06
 [613,] 4.401839e-06 2.305074e-05 1.398661e-06
 [614,] 4.200386e-06 2.303779e-05 1.353610e-06
 [615,] 7.191100e-06 2.367416e-05 2.639094e-06
 [616,] 8.064784e-06 2.094211e-05 2.648244e-06
 [617,] 4.367888e-06 2.319635e-05 1.389739e-06
 [618,] 4.282801e-06 2.288598e-05 1.372259e-06
 [619,] 4.032759e-04 2.529401e-05 8.333636e-05
 [620,] 4.183002e-04 2.535772e-05 8.611791e-05
 [621,] 4.282801e-06 2.288598e-05 1.372259e-06
 [622,] 4.282801e-06 2.282978e-05 1.372592e-06
 [623,] 4.282801e-06 2.288598e-05 1.372259e-06
 [624,] 2.001454e-04 2.542129e-05 4.253477e-05
 [625,] 4.253612e-06 2.286753e-05 1.365852e-06
 [626,] 4.303357e-06 2.286753e-05 1.377031e-06
 [627,] 8.452608e-06 2.429550e-05 3.257588e-06
 [628,] 3.401865e-06 1.852308e-05 1.129611e-06
 [629,] 4.422230e-06 2.288253e-05 1.404770e-06
 [630,] 8.530854e-06 2.422937e-05 3.289802e-06
 [631,] 4.403644e-06 2.285303e-05 1.400561e-06
 [632,] 6.277687e-05 1.887509e-05 2.206226e-05
 [633,] 6.664263e-06 2.848949e-05 2.676439e-06
 [634,] 2.557535e-05 1.986202e-05 8.953769e-06
 [635,] 2.125992e-05 2.116916e-05 7.288788e-06
 [636,] 1.996645e-05 2.012398e-05 7.119494e-06
 [637,] 1.839820e-05 2.013785e-05 6.557430e-06
 [638,] 4.868015e-04 2.244055e-05 1.974183e-04
 [639,] 2.401296e-05 2.006713e-05 8.569166e-06
 [640,] 2.348418e-05 2.018346e-05 8.441312e-06
 [641,] 2.072245e-05 2.121332e-05 7.168656e-06
 [642,] 4.907411e-04 2.243019e-05 1.988394e-04
 [643,] 2.198398e-05 2.018933e-05 7.910178e-06
 [644,] 1.954058e-05 1.944856e-05 6.298491e-06
 [645,] 8.112004e-06 2.176475e-05 3.069816e-06
 [646,] 3.791129e-04 2.240481e-05 1.528765e-04
 [647,] 4.449104e-04 2.242135e-05 1.800718e-04
 [648,] 2.095564e-05 2.676294e-05 9.711162e-06
 [649,] 6.225213e-06 2.041030e-05 1.858490e-06
 [650,] 4.302219e-04 2.242135e-05 1.740288e-04
 [651,] 3.551692e-06 2.072058e-05 1.142558e-06
 [652,] 4.562706e-04 2.243798e-05 1.849314e-04
 [653,] 6.947698e-06 2.044587e-05 2.052204e-06
 [654,] 2.217392e-05 2.710850e-05 1.037278e-05
 [655,] 3.457878e-06 2.061874e-05 1.123033e-06
 [656,] 3.551692e-06 2.092208e-05 1.141665e-06
 [657,] 6.780848e-06 2.109446e-05 2.255026e-06
 [658,] 3.586136e-06 2.062366e-05 1.150497e-06
 [659,] 3.565719e-06 2.091547e-05 1.144437e-06
 [660,] 3.551692e-06 2.062366e-05 1.142621e-06
 [661,] 3.565719e-06 2.062366e-05 1.145802e-06
 [662,] 3.565719e-06 2.062366e-05 1.145802e-06
 [663,] 3.668100e-04 2.297108e-05 1.524781e-04
 [664,] 3.762670e-06 2.058446e-05 1.193477e-06
 [665,] 2.125459e-05 1.939340e-05 6.784098e-06
 [666,] 3.742271e-06 2.058446e-05 1.188401e-06
 [667,] 3.677392e-06 2.075791e-05 1.171322e-06
 [668,] 3.580275e-06 2.063392e-05 1.149090e-06
 [669,] 1.063819e-05 2.258099e-05 3.520271e-06
 [670,] 3.580275e-06 2.078448e-05 1.148338e-06
 [671,] 1.728945e-04 2.943786e-05 9.750629e-05
 [672,] 3.523900e-06 2.262763e-05 1.143780e-06
 [673,] 1.686201e-04 2.943786e-05 9.495701e-05
 [674,] 3.580275e-06 2.078448e-05 1.148338e-06
 [675,] 1.512484e-04 2.955418e-05 8.483961e-05
 [676,] 1.775588e-04 2.955418e-05 1.005456e-04
 [677,] 3.805306e-06 2.073984e-05 1.202893e-06
 [678,] 3.805306e-06 2.069962e-05 1.203217e-06
 [679,] 3.805306e-06 2.069962e-05 1.203217e-06
 [680,] 6.946165e-06 2.109875e-05 2.316244e-06
 [681,] 3.704825e-06 2.050377e-05 1.179730e-06
 [682,] 8.019820e-06 2.156124e-05 3.023787e-06
 [683,] 3.785406e-06 2.031390e-05 1.202084e-06
 [684,] 8.886921e-05 2.827925e-05 4.695627e-05
 [685,] 1.101241e-04 2.082151e-05 4.232928e-05
 [686,] 7.015176e-06 2.107615e-05 2.335328e-06
 [687,] 6.578332e-06 2.099803e-05 2.231086e-06
 [688,] 2.310407e-04 1.831184e-05 7.856175e-05
 [689,] 1.502359e-04 1.827917e-05 5.086037e-05
 [690,] 1.414768e-04 1.828913e-05 4.799742e-05
 [691,] 9.513622e-05 2.160907e-05 4.106954e-05
 [692,] 1.645380e-05 2.141204e-05 4.936187e-06
 [693,] 6.141730e-06 2.530295e-05 1.900857e-06
 [694,] 4.077470e-06 2.753247e-05 1.367475e-06
 [695,] 4.077470e-06 2.751364e-05 1.367437e-06
 [696,] 2.420661e-05 2.283115e-05 8.437292e-06
 [697,] 9.099880e-05 2.011859e-05 3.011497e-05
 [698,] 9.513622e-05 2.175455e-05 4.140834e-05
 [699,] 6.429970e-06 2.556048e-05 1.967548e-06
 [700,] 1.268161e-04 2.007064e-05 4.088274e-05
 [701,] 1.615737e-05 2.150823e-05 4.829399e-06
 [702,] 9.290619e-05 2.160525e-05 4.015515e-05
 [703,] 7.560269e-05 2.007876e-05 2.488469e-05
 [704,] 9.049919e-05 2.160525e-05 3.908201e-05
 [705,] 4.089671e-06 2.796633e-05 1.356704e-06
 [706,] 5.868103e-05 2.008103e-05 1.938467e-05
 [707,] 4.570428e-06 2.641831e-05 1.724412e-06
 [708,] 1.454744e-05 2.138851e-05 4.389925e-06
 [709,] 8.798357e-05 2.007163e-05 2.882884e-05
 [710,] 1.586807e-05 2.138648e-05 4.772825e-06
 [711,] 6.822652e-06 2.102455e-05 2.315245e-06
 [712,] 4.570428e-06 2.595261e-05 1.718258e-06
 [713,] 8.589925e-05 2.132223e-05 3.658710e-05
 [714,] 8.589925e-05 2.127717e-05 3.651455e-05
 [715,] 1.586807e-05 2.131883e-05 4.783109e-06
 [716,] 5.040335e-05 2.085336e-05 2.075693e-05
 [717,] 5.573561e-06 2.914650e-05 2.157046e-06
 [718,] 1.303210e-05 2.117573e-05 3.985244e-06
 [719,] 5.499389e-06 2.680664e-05 1.763100e-06
 [720,] 6.503062e-06 2.152801e-05 2.266856e-06
 [721,] 1.260633e-05 2.216769e-05 3.687370e-06
 [722,] 5.628927e-06 2.693518e-05 1.788893e-06
 [723,] 6.457498e-06 2.157718e-05 2.250988e-06
 [724,] 4.127388e-06 3.024675e-05 1.372163e-06
 [725,] 1.347831e-05 2.239780e-05 3.898563e-06
 [726,] 5.632466e-06 2.683848e-05 1.789926e-06
 [727,] 4.927325e-05 1.935949e-05 1.870282e-05
 [728,] 6.166482e-05 1.924665e-05 2.323304e-05
 [729,] 4.122083e-06 3.064289e-05 1.376090e-06
 [730,] 4.130578e-06 3.049368e-05 1.370970e-06
 [731,] 4.638641e-05 2.012456e-05 1.442559e-05
 [732,] 4.138038e-06 2.977742e-05 1.367610e-06
 [733,] 4.116886e-06 2.865616e-05 1.378446e-06
 [734,] 4.571507e-06 2.356395e-05 1.683233e-06
 [735,] 4.130578e-06 2.818180e-05 1.368301e-06
 [736,] 6.575549e-06 2.120105e-05 2.076393e-06
 [737,] 4.425782e-06 2.176551e-05 1.590720e-06
 [738,] 1.182378e-05 2.049602e-05 4.448172e-06
 [739,] 4.124729e-06 2.812808e-05 1.404174e-06
 [740,] 4.122229e-06 2.812778e-05 1.401076e-06
 [741,] 1.088208e-05 2.260086e-05 3.615841e-06
 [742,] 2.181251e-05 1.878462e-05 7.159112e-06
 [743,] 5.691858e-06 2.495679e-05 1.808312e-06
 [744,] 6.141761e-06 2.442280e-05 1.914705e-06
 [745,] 3.791871e-06 2.029105e-05 1.309984e-06
 [746,] 1.260844e-05 1.886910e-05 4.213927e-06
 [747,] 6.426740e-06 2.087193e-05 2.262312e-06
 [748,] 5.760971e-06 1.877238e-05 1.908430e-06
 [749,] 5.605657e-06 2.384501e-05 1.799503e-06
 [750,] 6.567253e-06 2.423448e-05 2.023607e-06
 [751,] 1.173421e-05 1.886910e-05 3.922575e-06
 [752,] 6.968023e-06 2.405026e-05 2.131667e-06
 [753,] 6.228458e-06 2.374870e-05 1.952318e-06
 [754,] 6.959149e-06 2.380003e-05 2.137004e-06
 [755,] 7.068865e-06 2.369971e-05 2.168667e-06
 [756,] 2.715266e-05 1.851838e-05 7.979342e-06
 [757,] 7.068865e-06 2.358691e-05 2.172454e-06
 [758,] 7.068865e-06 2.357603e-05 2.172826e-06
 [759,] 5.296771e-06 1.878123e-05 1.733017e-06
 [760,] 5.188835e-06 1.877640e-05 1.700150e-06
 [761,] 3.941858e-06 1.916919e-05 1.344619e-06
 [762,] 3.966419e-06 1.912960e-05 1.352670e-06
 [763,] 4.130017e-06 1.903686e-05 1.409910e-06
 [764,] 3.991634e-06 1.903686e-05 1.359344e-06
 [765,] 3.458983e-06 1.887394e-05 1.155061e-06
 [766,] 4.044072e-06 1.903004e-05 1.377108e-06
 [767,] 4.099259e-06 1.901262e-05 1.396609e-06
 [768,] 2.075112e-05 1.880116e-05 6.751187e-06
 [769,] 1.999126e-05 1.879830e-05 6.484269e-06
 [770,] 2.048471e-05 1.880231e-05 6.672414e-06
 [771,] 6.145806e-06 2.319889e-05 1.947526e-06
 [772,] 2.871334e-05 2.453926e-05 8.251822e-06
 [773,] 2.490969e-05 1.891410e-05 7.094589e-06
 [774,] 2.868730e-05 1.909692e-05 8.008711e-06
 [775,] 4.501486e-06 2.294050e-05 1.635196e-06
 [776,] 8.305781e-06 2.253277e-05 2.577556e-06
 [777,] 1.105311e-05 3.003256e-05 2.923179e-06
 [778,] 2.262276e-05 4.163136e-05 5.142419e-06
 [779,] 1.863412e-05 4.568273e-05 4.253483e-06
 [780,] 1.963959e-05 2.413513e-05 5.894283e-06
 [781,] 4.221764e-06 2.322494e-05 1.356926e-06
 [782,] 4.762191e-06 1.918226e-05 1.635560e-06
 [783,] 5.504306e-06 2.137086e-05 1.878763e-06
 [784,] 6.052015e-06 2.175073e-05 2.050258e-06
 [785,] 5.980640e-06 2.365336e-05 1.919131e-06
 [786,] 5.623349e-06 2.117045e-05 1.933567e-06
 [787,] 6.340936e-06 2.107323e-05 2.289389e-06
 [788,] 4.277843e-06 2.148978e-05 1.405790e-06
 [789,] 5.713280e-06 2.095578e-05 1.969581e-06
 [790,] 7.018790e-06 2.103293e-05 2.548789e-06
 [791,] 1.577503e-05 2.076391e-05 5.389750e-06
 [792,] 7.462419e-06 2.067452e-05 2.693346e-06
 [793,] 4.245859e-06 3.368349e-05 1.277526e-06
 [794,] 5.590293e-06 2.178470e-05 1.931399e-06
 [795,] 5.654631e-06 2.188480e-05 1.965768e-06
 [796,] 5.288206e-06 4.649028e-05 1.503717e-06
 [797,] 4.010943e-05 2.096027e-05 1.085814e-05
 [798,] 8.151606e-06 2.305478e-05 2.750442e-06
 [799,] 1.181948e-05 2.324889e-05 3.881987e-06
 [800,] 4.528011e-06 2.207656e-05 1.509196e-06
 [801,] 8.582440e-06 2.278737e-05 2.804141e-06
 [802,] 8.776720e-06 2.278719e-05 2.860294e-06
 [803,] 6.207710e-06 2.301505e-05 2.075025e-06
 [804,] 8.904565e-06 2.282136e-05 2.890568e-06
 [805,] 8.614546e-06 1.900342e-05 2.690643e-06
 [806,] 9.054312e-06 2.291598e-05 2.918886e-06
 [807,] 3.814953e-06 1.891364e-05 1.263697e-06
 [808,] 9.047465e-06 2.282256e-05 2.926321e-06
 [809,] 5.572427e-06 2.282380e-05 1.870469e-06
 [810,] 2.010334e-02 2.015985e-05 7.490664e-02
 [811,] 9.161488e-06 2.308130e-05 2.926244e-06
 [812,] 5.817369e-06 2.305874e-05 1.923442e-06
 [813,] 9.179869e-06 2.307711e-05 2.929185e-06
 [814,] 9.202061e-06 2.308360e-05 2.934213e-06
 [815,] 3.629386e-06 1.900858e-05 1.203786e-06
 [816,] 8.212851e-06 1.924422e-05 2.519937e-06
 [817,] 1.602470e-02 2.010971e-05 1.000747e-01
 [818,] 9.103435e-06 1.918357e-05 2.771134e-06
 [819,] 9.220452e-06 2.309444e-05 2.936152e-06
 [820,] 9.179869e-06 2.303025e-05 2.933979e-06
 [821,] 9.243529e-06 2.309444e-05 2.942383e-06
 [822,] 4.378601e-06 2.161256e-05 1.457612e-06
 [823,] 9.220452e-06 2.303292e-05 2.942416e-06
 [824,] 4.377791e-06 2.137609e-05 1.455630e-06
 [825,] 9.340945e-06 2.314555e-05 2.957526e-06
 [826,] 9.413593e-06 2.315457e-05 2.976270e-06
 [827,] 9.472254e-06 2.317569e-05 2.988940e-06
 [828,] 5.026589e-06 2.123624e-05 1.709696e-06
 [829,] 9.586646e-06 2.322419e-05 3.013561e-06
 [830,] 9.295413e-06 2.322419e-05 2.935391e-06
 [831,] 7.547025e-03 2.000667e-05 4.576960e-02
 [832,] 9.645301e-06 2.325244e-05 3.026153e-06
 [833,] 2.244808e-02 2.012094e-05 1.886417e-01
 [834,] 9.702153e-06 2.327201e-05 3.039500e-06
 [835,] 9.713413e-06 2.331526e-05 3.036857e-06
 [836,] 9.713413e-06 2.331848e-05 3.036548e-06
 [837,] 9.772468e-06 2.333218e-05 3.051006e-06
 [838,] 3.574876e-06 1.887828e-05 1.186775e-06
 [839,] 9.804013e-06 2.334272e-05 3.058408e-06
 [840,] 3.780073e-06 1.975191e-05 2.308984e-06
 [841,] 5.097416e-06 2.153096e-05 1.750355e-06
 [842,] 9.578750e-06 2.325330e-05 3.006909e-06
 [843,] 3.611668e-06 1.877495e-05 1.197929e-06
 [844,] 3.630184e-06 1.877300e-05 1.203655e-06
 [845,] 1.895822e-02 2.008295e-05 1.618226e-01
 [846,] 9.879907e-06 2.333218e-05 3.078767e-06
 [847,] 9.913008e-06 2.332194e-05 3.089137e-06
 [848,] 9.913008e-06 2.331516e-05 3.089836e-06
 [849,] 9.655496e-06 2.319832e-05 3.035084e-06
 [850,] 9.976832e-06 2.325610e-05 3.113847e-06
 [851,] 5.074582e-06 2.123039e-05 1.729783e-06
 [852,] 5.339030e-03 2.016601e-05 5.787517e-02
 [853,] 9.976832e-06 2.320540e-05 3.119576e-06
 [854,] 1.213133e-05 1.888212e-05 3.725888e-06
 [855,] 3.614536e-06 1.882945e-05 1.194556e-06
 [856,] 9.725623e-06 2.316967e-05 3.055444e-06
 [857,] 8.128387e-06 1.872904e-05 2.633730e-06
 [858,] 6.311607e-06 2.303002e-05 2.108622e-06
 [859,] 6.311607e-06 2.306065e-05 2.109014e-06
 [860,] 6.313624e-06 2.306688e-05 2.110590e-06
 [861,] 9.275365e-06 2.318718e-05 2.933619e-06
 [862,] 5.358942e-06 2.304278e-05 1.778997e-06
 [863,] 9.682789e-06 2.320948e-05 3.042632e-06
 [864,] 9.595742e-06 2.322477e-05 3.017427e-06
 [865,] 9.609841e-04 2.080454e-05 1.807524e-02
 [866,] 9.275365e-06 2.319098e-05 2.934028e-06
 [867,] 8.704978e-06 2.517492e-05 2.979132e-06
 [868,] 8.723823e-06 2.500668e-05 2.994256e-06
 [869,] 4.429861e-06 2.669212e-05 1.631461e-06
 [870,] 8.727505e-06 2.523432e-05 3.004067e-06
 [871,] 8.727505e-06 2.519386e-05 3.002946e-06
 [872,] 3.588124e-03 2.427104e-05 2.356961e-01
 [873,] 6.717713e-06 2.361790e-05 2.525362e-06
 [874,] 6.717713e-06 2.378676e-05 2.531775e-06
 [875,] 6.208785e-06 1.977893e-05 2.150174e-06
 [876,] 8.738982e-06 2.513516e-05 3.011677e-06
 [877,] 8.424510e-06 1.866568e-05 2.669137e-06
 [878,] 8.747592e-06 2.511163e-05 3.018424e-06
 [879,] 8.792462e-06 2.480577e-05 3.030758e-06
 [880,] 8.751652e-06 2.509574e-05 3.021354e-06
 [881,] 6.699873e-06 2.420332e-05 2.539660e-06
 [882,] 7.114685e-06 1.992802e-05 2.489961e-06
 [883,] 8.756299e-06 2.491976e-05 3.019710e-06
 [884,] 5.998484e-06 2.019391e-05 2.106643e-06
 [885,] 4.711584e-06 2.316627e-05 1.640032e-06
 [886,] 8.846764e-06 2.469090e-05 3.065837e-06
 [887,] 8.829263e-06 2.465522e-05 3.052365e-06
 [888,] 5.437637e-06 2.412651e-05 2.002403e-06
 [889,] 7.482173e-06 2.291912e-05 2.499986e-06
 [890,] 5.192844e-06 2.409758e-05 1.902579e-06
 [891,] 3.162182e-04 2.507397e-05 2.184808e-02
 [892,] 8.163401e-06 1.862793e-05 2.606920e-06
 [893,] 8.766360e-06 2.469058e-05 3.005648e-06
 [894,] 4.875551e-06 2.231825e-05 1.630338e-06
 [895,] 4.494176e-06 2.241294e-05 1.503285e-06
 [896,] 1.637307e-05 1.982485e-05 4.967904e-06
 [897,] 7.979784e-06 2.333400e-05 2.753998e-06
 [898,] 1.097787e-05 2.380773e-05 3.414617e-06
 [899,] 1.256889e-05 2.531170e-05 4.785176e-06
 [900,] 1.167552e-05 2.396287e-05 3.571172e-06
 [901,] 8.237489e-06 2.075093e-05 3.034141e-06
 [902,] 1.183310e-05 2.593806e-05 4.551141e-06
 [903,] 1.149286e-05 2.389178e-05 3.531026e-06
 [904,] 1.152426e-05 2.388935e-05 3.540430e-06
 [905,] 1.167552e-05 2.390642e-05 3.576748e-06
 [906,] 1.167552e-05 2.391951e-05 3.574983e-06
 [907,] 1.167552e-05 2.389926e-05 3.576752e-06
 [908,] 5.323948e-06 2.508683e-05 2.019386e-06
 [909,] 1.161572e-05 2.397936e-05 3.551595e-06
 [910,] 1.143443e-05 2.394968e-05 3.509062e-06
 [911,] 3.690639e-06 3.137870e-05 1.333263e-06
 [912,] 1.140278e-05 2.397211e-05 3.497040e-06
 [913,] 1.115017e-05 2.391020e-05 3.441688e-06
 [914,] 1.112217e-05 2.389802e-05 3.435881e-06
 [915,] 1.106687e-05 2.389059e-05 3.422782e-06
 [916,] 1.115017e-05 2.389059e-05 3.443620e-06
 [917,] 1.106687e-05 2.389059e-05 3.422782e-06
 [918,] 1.186937e-05 2.597334e-05 4.568907e-06
 [919,] 1.112217e-05 2.387336e-05 3.438311e-06
 [920,] 1.115017e-05 2.386905e-05 3.445526e-06
 [921,] 1.115017e-05 2.386415e-05 3.446019e-06
 [922,] 1.112217e-05 2.385656e-05 3.439745e-06
 [923,] 1.462962e-05 2.332934e-05 4.653495e-06
 [924,] 1.115017e-05 2.384199e-05 3.448266e-06
 [925,] 1.108957e-05 2.383958e-05 3.431887e-06
 [926,] 1.173696e-05 2.588513e-05 4.504669e-06
 [927,] 1.109440e-05 2.384199e-05 3.434224e-06
 [928,] 1.109440e-05 2.384926e-05 3.433497e-06
 [929,] 1.109440e-05 2.384926e-05 3.433497e-06
 [930,] 1.109440e-05 2.385412e-05 3.433012e-06
 [931,] 1.104229e-05 2.385169e-05 3.420173e-06
 [932,] 1.106687e-05 2.386171e-05 3.425354e-06
 [933,] 1.109440e-05 2.385899e-05 3.432528e-06
 [934,] 1.109440e-05 2.385359e-05 3.433307e-06
 [935,] 1.109440e-05 2.381560e-05 3.436893e-06
 [936,] 1.115017e-05 2.385359e-05 3.447332e-06
 [937,] 1.106687e-05 2.383670e-05 3.428068e-06
 [938,] 1.106687e-05 2.383910e-05 3.427829e-06
 [939,] 1.084822e-05 2.379634e-05 3.377035e-06
 [940,] 1.084822e-05 2.379634e-05 3.377035e-06
 [941,] 1.112217e-05 2.383910e-05 3.441750e-06
 [942,] 1.112217e-05 2.384151e-05 3.441506e-06
 [943,] 1.184457e-05 2.598487e-05 4.558238e-06
 [944,] 1.115017e-05 2.379634e-05 3.453252e-06
 [945,] 1.115017e-05 2.379634e-05 3.453252e-06
 [946,] 1.115017e-05 2.379869e-05 3.453005e-06
 [947,] 2.607706e-05 2.638782e-05 1.035537e-05
 [948,] 1.120404e-05 2.381997e-05 3.464409e-06
 [949,] 1.125878e-05 2.383910e-05 3.476236e-06
 [950,] 1.123274e-05 2.381720e-05 3.472229e-06
 [951,] 7.311624e-06 3.000922e-05 2.862260e-06
 [952,] 1.120404e-05 2.379136e-05 3.467714e-06
 [953,] 1.128794e-05 2.379603e-05 3.488551e-06
 [954,] 1.131735e-05 2.379603e-05 3.496042e-06
 [955,] 1.131735e-05 2.379370e-05 3.496302e-06
 [956,] 2.425344e-05 3.021381e-05 1.034784e-05
 [957,] 9.080795e-06 1.968321e-05 3.231402e-06
 [958,] 1.140405e-05 2.378671e-05 3.519220e-06
 [959,] 7.378750e-06 2.985829e-05 2.887686e-06
 [960,] 1.143443e-05 2.375193e-05 3.531066e-06
 [961,] 1.140405e-05 2.374285e-05 3.524333e-06
 [962,] 6.559013e-05 2.303949e-05 2.239973e-05
 [963,] 1.152399e-05 2.372483e-05 3.557429e-06
 [964,] 1.143443e-05 2.370676e-05 3.536513e-06
 [965,] 1.152399e-05 2.368234e-05 3.562782e-06
 [966,] 1.143443e-05 2.366284e-05 3.541982e-06
 [967,] 1.123633e-05 2.366069e-05 3.491995e-06
 [968,] 1.120795e-05 2.365402e-05 3.485446e-06
 [969,] 1.405847e-05 2.952993e-05 5.739407e-06
 [970,] 1.405847e-05 2.944069e-05 5.732996e-06
 [971,] 1.126207e-05 2.361439e-05 3.506253e-06
 [972,] 1.126207e-05 2.361034e-05 3.506761e-06
 [973,] 1.126207e-05 2.361367e-05 3.504387e-06
 [974,] 1.134930e-05 2.362412e-05 3.525810e-06
 [975,] 7.133923e-05 2.303625e-05 2.434023e-05
 [976,] 1.689227e-05 2.353010e-05 5.109149e-06
 [977,] 1.152426e-05 2.356995e-05 3.578863e-06
 [978,] 1.137590e-05 2.352598e-05 3.545468e-06
 [979,] 6.992538e-05 2.303134e-05 2.381835e-05
 [980,] 1.131998e-05 2.352368e-05 3.531297e-06
 [981,] 1.155528e-05 2.352102e-05 3.593727e-06
 [982,] 1.296393e-05 2.889411e-05 5.221631e-06
 [983,] 1.851974e-05 2.865475e-05 7.614709e-06
 [984,] 1.033179e-05 2.345954e-05 3.278059e-06
 [985,] 1.137590e-05 2.344959e-05 3.556399e-06
 [986,] 4.115890e-06 2.511170e-05 1.414385e-06
 [987,] 1.143573e-05 2.340218e-05 3.579413e-06
 [988,] 1.007686e-05 2.288861e-05 3.272227e-06
 [989,] 1.011190e-05 2.337133e-05 3.234824e-06
 [990,] 9.979197e-06 2.331454e-05 3.205681e-06
 [991,] 6.299598e-06 2.523642e-05 2.274759e-06
 [992,] 4.120068e-06 2.119358e-05 1.326318e-06
 [993,] 1.044853e-05 2.329048e-05 3.327543e-06
 [994,] 1.067854e-05 2.312647e-05 3.415980e-06
 [995,] 3.529595e-05 2.126440e-05 1.095957e-05
 [996,] 1.074813e-05 2.312505e-05 3.435819e-06
 [997,] 1.072394e-05 2.312250e-05 3.429467e-06
 [998,] 1.072394e-05 2.311899e-05 3.429730e-06
 [999,] 2.995444e-05 2.145449e-05 9.111364e-06
[1000,] 1.070234e-05 2.311378e-05 3.424592e-06
[1001,] 1.065496e-05 2.311378e-05 3.411237e-06
[1002,] 1.063158e-05 2.311251e-05 3.404878e-06
[1003,] 1.062145e-05 2.308798e-05 3.405599e-06
[1004,] 1.061072e-05 2.310774e-05 3.399484e-06
[1005,] 1.061072e-05 2.310774e-05 3.399484e-06
[1006,] 4.603241e-06 2.105274e-05 1.467027e-06
[1007,] 1.058774e-05 2.310509e-05 3.393479e-06
[1008,] 4.603241e-06 2.106058e-05 1.466814e-06
[1009,] 1.056497e-05 2.312699e-05 3.382963e-06
[1010,] 4.881651e-06 2.575749e-05 1.730958e-06
[1011,] 1.054240e-05 2.312294e-05 3.377323e-06
[1012,] 1.050008e-05 2.311551e-05 3.366363e-06
[1013,] 1.054240e-05 2.309829e-05 3.381171e-06
[1014,] 3.754182e-06 2.107842e-05 1.274542e-06
[1015,] 1.054240e-05 2.309565e-05 3.381632e-06
[1016,] 4.914770e-06 2.536915e-05 1.737403e-06
[1017,] 5.096171e-06 2.108237e-05 1.608491e-06
[1018,] 1.045849e-05 2.314574e-05 3.349942e-06
[1019,] 1.039428e-05 2.316711e-05 3.329008e-06
[1020,] 4.261562e-05 2.135003e-05 1.280227e-05
[1021,] 1.037536e-05 2.316711e-05 3.323802e-06
[1022,] 1.039428e-05 2.316711e-05 3.329008e-06
[1023,] 1.004604e-05 2.314613e-05 3.230240e-06
[1024,] 1.033389e-05 2.316417e-05 3.312816e-06
[1025,] 1.031345e-05 2.318169e-05 3.304792e-06
[1026,] 7.035222e-06 2.567101e-05 2.583192e-06
[1027,] 3.911304e-05 2.131611e-05 1.178105e-05
[1028,] 1.029521e-05 2.318565e-05 3.298987e-06
[1029,] 1.031345e-05 2.318709e-05 3.303769e-06
[1030,] 9.841834e-06 2.318565e-05 3.177023e-06
[1031,] 9.841834e-06 2.318709e-05 3.176879e-06
[1032,] 9.841834e-06 2.318709e-05 3.176879e-06
[1033,] 1.027513e-05 2.318462e-05 3.293937e-06
[1034,] 1.027513e-05 2.319304e-05 3.292545e-06
[1035,] 1.027513e-05 2.316572e-05 3.296476e-06
[1036,] 1.025524e-05 2.316806e-05 3.290421e-06
[1037,] 1.012495e-05 2.317987e-05 3.253456e-06
[1038,] 1.035453e-05 2.317147e-05 3.317458e-06
[1039,] 7.157913e-06 2.588318e-05 2.641213e-06
[1040,] 1.035453e-05 2.317444e-05 3.317041e-06
[1041,] 1.028944e-05 2.324822e-05 3.291884e-06
[1042,] 6.976255e-06 2.588984e-05 2.569024e-06
[1043,] 1.038159e-05 2.325804e-05 3.317547e-06
[1044,] 1.034756e-05 2.325012e-05 3.308079e-06
[1045,] 1.008825e-05 2.316947e-05 3.244790e-06
[1046,] 9.951977e-06 2.317829e-05 3.207082e-06
[1047,] 9.935280e-06 2.316076e-05 3.204550e-06
[1048,] 1.026977e-05 2.321954e-05 3.289292e-06
[1049,] 3.682927e-06 2.042800e-05 1.242644e-06
[1050,] 1.021378e-05 2.323518e-05 3.272368e-06
[1051,] 1.017946e-05 2.318882e-05 3.267113e-06
[1052,] 1.003632e-05 2.321002e-05 3.226121e-06
[1053,] 3.682927e-06 2.039409e-05 1.242255e-06
[1054,] 4.819888e-06 2.108491e-05 1.511192e-06
[1055,] 5.436496e-06 2.240950e-05 1.873875e-06
[1056,] 4.177370e-06 2.009294e-05 1.414141e-06
[1057,] 4.977141e-06 2.624447e-05 1.780075e-06
[1058,] 1.029521e-05 2.338954e-05 3.275291e-06
[1059,] 8.014192e-06 2.575007e-05 2.979696e-06
[1060,] 4.443435e-06 2.082003e-05 1.516055e-06
[1061,] 3.642478e-06 2.039525e-05 1.225677e-06
[1062,] 3.908370e-06 1.999025e-05 1.315598e-06
[1063,] 1.035453e-05 2.323994e-05 3.308315e-06
[1064,] 4.017422e-06 1.994209e-05 1.314381e-06
[1065,] 4.085527e-06 2.004939e-05 1.332577e-06
[1066,] 1.058774e-05 2.322908e-05 3.373463e-06
[1067,] 1.065496e-05 2.325442e-05 3.387862e-06
[1068,] 4.530546e-06 2.077496e-05 1.440956e-06
[1069,] 4.584793e-06 2.077496e-05 1.455824e-06
[1070,] 1.001740e-05 2.059714e-05 3.079744e-06
[1071,] 4.434115e-06 2.019811e-05 1.424956e-06
[1072,] 8.511637e-06 2.310612e-05 2.793449e-06
[1073,] 4.655404e-06 2.047254e-05 1.492870e-06
[1074,] 5.978492e-06 1.973084e-05 1.915931e-06
[1075,] 9.205266e-06 2.375330e-05 3.037656e-06
[1076,] 1.159655e-05 2.262501e-05 4.334332e-06
[1077,] 4.981704e-04 2.001007e-05 1.517943e-04
[1078,] 2.446738e-05 1.995721e-05 7.969396e-06
[1079,] 5.557003e-06 2.002845e-05 1.831234e-06
[1080,] 1.354591e-04 1.999845e-05 4.214704e-05
[1081,] 1.179783e-05 1.996786e-05 3.914510e-06
[1082,] 5.007750e-06 2.000941e-05 1.663882e-06
[1083,] 4.973375e-06 2.001184e-05 1.653322e-06
[1084,] 1.139462e-05 1.995883e-05 3.763470e-06
[1085,] 5.050577e-06 1.998176e-05 1.667213e-06
[1086,] 6.600931e-05 1.995356e-05 2.103089e-05
[1087,] 5.050577e-06 2.000326e-05 1.668392e-06
[1088,] 1.159376e-05 1.996397e-05 3.840660e-06
[1089,] 5.213803e-06 2.013688e-05 1.730348e-06
[1090,] 1.537193e-04 2.002394e-05 4.743671e-05
[1091,] 7.825705e-05 2.000312e-05 2.449216e-05
[1092,] 2.791931e-05 2.403153e-05 7.450908e-06
[1093,] 1.218396e-05 1.997939e-05 4.010176e-06
[1094,] 1.354533e-04 2.005918e-05 4.155268e-05
[1095,] 1.270831e-04 2.004650e-05 3.912220e-05
[1096,] 2.769560e-05 2.405844e-05 7.385841e-06
[1097,] 2.846418e-05 2.404376e-05 7.557931e-06
[1098,] 7.844903e-05 2.012288e-05 2.410111e-05
[1099,] 4.831943e-05 2.003681e-05 1.511579e-05
[1100,] 2.976435e-05 2.412095e-05 7.786418e-06
[1101,] 4.921535e-06 2.024981e-05 1.594445e-06
[1102,] 4.772369e-06 2.021699e-05 1.552159e-06
[1103,] 5.983844e-05 2.009925e-05 1.846080e-05
[1104,] 5.224642e-06 2.027609e-05 1.687948e-06
[1105,] 8.278433e-05 2.023252e-05 2.499206e-05
[1106,] 8.759552e-05 2.017309e-05 2.672843e-05
[1107,] 5.265993e-06 2.025274e-05 1.704682e-06
[1108,] 3.696678e-05 2.276855e-05 1.285424e-05
[1109,] 3.087922e-05 2.275685e-05 1.068033e-05
[1110,] 4.537835e-06 2.377914e-05 1.496103e-06
[1111,] 4.038096e-05 2.061940e-05 1.340203e-05
[1112,] 4.293464e-05 2.061198e-05 1.419516e-05
[1113,] 1.344982e-05 2.278813e-05 4.582365e-06
[1114,] 4.083959e-05 2.086884e-05 1.329159e-05
[1115,] 7.629506e-06 2.386034e-05 2.766692e-06
[1116,] 1.521448e-05 2.276129e-05 5.167726e-06
[1117,] 1.851549e-05 2.281484e-05 6.317563e-06
[1118,] 4.761448e-06 2.283170e-05 1.630667e-06
[1119,] 2.134200e-05 2.153364e-05 8.061444e-06
[1120,] 2.619676e-04 2.191456e-05 1.047238e-04
[1121,] 2.926533e-04 2.161117e-05 1.151620e-04
[1122,] 5.058334e-06 2.291812e-05 1.740094e-06
[1123,] 5.180365e-06 2.280668e-05 1.777254e-06
[1124,] 9.798648e-05 2.167481e-05 3.620711e-05
[1125,] 1.801412e-05 2.397838e-05 6.788639e-06
[1126,] 3.888610e-06 2.249732e-05 1.294502e-06
[1127,] 3.510026e-06 3.124086e-05 1.175979e-06
[1128,] 3.944096e-06 2.237893e-05 1.316482e-06
[1129,] 5.420754e-06 2.312955e-05 1.794457e-06
[1130,] 6.067543e-06 2.253539e-05 2.102077e-06
[1131,] 5.237458e-06 2.286614e-05 1.740256e-06
[1132,] 3.845950e-06 2.354670e-05 1.300198e-06
[1133,] 3.831620e-06 2.354670e-05 1.293489e-06
[1134,] 3.861944e-06 2.364882e-05 1.308275e-06
[1135,] 3.586461e-06 3.655645e-05 1.280331e-06
[1136,] 3.934403e-06 2.339679e-05 1.337817e-06
[1137,] 5.179948e-06 2.283178e-05 1.722062e-06
[1138,] 4.851856e-06 2.089186e-05 1.575524e-06
[1139,] 5.169727e-06 2.280890e-05 1.719451e-06
[1140,] 5.128208e-06 2.280869e-05 1.705937e-06
[1141,] 3.516542e-06 4.063158e-05 1.230521e-06
[1142,] 5.125873e-06 2.280936e-05 1.705258e-06
[1143,] 3.620940e-06 3.669238e-05 1.300751e-06
[1144,] 3.901729e-06 2.316792e-05 1.322121e-06
[1145,] 3.869044e-06 2.318955e-05 1.308277e-06
[1146,] 3.718701e-06 2.279017e-05 1.254575e-06
[1147,] 5.160409e-06 2.294039e-05 1.719827e-06
[1148,] 6.140774e-06 3.510321e-05 2.537507e-06
[1149,] 5.155028e-06 2.282017e-05 1.715901e-06
[1150,] 3.881356e-06 2.329352e-05 1.310330e-06
[1151,] 3.498914e-06 4.174338e-05 1.216651e-06
[1152,] 5.155028e-06 2.295297e-05 1.716386e-06
[1153,] 5.160266e-06 2.286421e-05 1.716852e-06
[1154,] 3.964257e-06 2.344425e-05 1.320757e-06
[1155,] 5.160266e-06 2.286921e-05 1.716853e-06
[1156,] 3.857514e-06 2.353391e-05 1.300187e-06
[1157,] 1.148811e-05 2.293458e-05 3.867614e-06
[1158,] 5.194971e-06 2.286399e-05 1.729269e-06
[1159,] 5.136471e-06 2.287910e-05 1.708686e-06
[1160,] 4.107388e-06 2.331743e-05 1.349499e-06
[1161,] 3.871756e-06 2.366371e-05 1.301009e-06
[1162,] 5.118448e-06 2.299195e-05 1.705410e-06
[1163,] 6.474534e-06 2.130498e-05 1.997078e-06
[1164,] 5.843434e-06 2.233695e-05 1.983816e-06
[1165,] 7.180273e-06 2.068854e-05 2.255323e-06
[1166,] 5.060787e-06 2.239260e-05 1.718507e-06
[1167,] 6.286494e-06 2.529967e-05 1.793029e-06
[1168,] 2.855085e-05 2.156839e-05 9.688645e-06
[1169,] 6.634035e-06 2.049624e-05 2.114434e-06
[1170,] 7.192610e-06 2.045710e-05 2.290863e-06
[1171,] 3.573956e-06 2.230113e-05 1.180680e-06
[1172,] 1.469944e-05 2.317815e-05 5.006009e-06
[1173,] 7.998393e-06 2.107081e-05 2.441983e-06
[1174,] 7.435120e-06 2.037327e-05 2.374053e-06
[1175,] 7.450265e-06 2.033373e-05 2.384937e-06
[1176,] 3.565013e-06 2.208087e-05 1.179329e-06
[1177,] 6.606877e-06 2.081328e-05 2.053617e-06
[1178,] 6.903744e-06 2.080155e-05 2.139513e-06
[1179,] 6.340965e-06 2.022356e-05 2.051544e-06
[1180,] 6.431552e-06 2.071242e-05 2.006153e-06
[1181,] 6.512447e-06 2.069798e-05 2.030874e-06
[1182,] 3.533923e-06 2.233350e-05 1.169879e-06
[1183,] 5.988347e-06 1.976239e-05 1.952986e-06
[1184,] 3.019016e-05 2.148563e-05 1.017781e-05
[1185,] 6.530047e-06 1.973092e-05 2.127638e-06
[1186,] 3.008000e-05 2.091560e-05 9.817497e-06
[1187,] 6.448804e-06 1.976922e-05 2.098160e-06
[1188,] 2.125423e-05 2.146879e-05 7.151174e-06
[1189,] 2.149403e-05 2.146445e-05 7.243643e-06
[1190,] 3.550864e-06 2.169386e-05 1.177779e-06
[1191,] 3.578737e-06 2.165113e-05 1.186530e-06
[1192,] 7.930484e-06 1.968198e-05 2.587460e-06
[1193,] 7.930484e-06 1.968198e-05 2.587460e-06
[1194,] 8.351840e-06 1.968641e-05 2.719898e-06
[1195,] 8.348424e-06 1.973582e-05 2.706561e-06
[1196,] 2.673155e-05 2.142828e-05 8.890403e-06
[1197,] 1.381549e-05 2.145697e-05 4.615914e-06
[1198,] 3.656944e-06 2.155396e-05 1.213670e-06
[1199,] 3.433154e-06 2.016275e-05 1.140439e-06
[1200,] 1.262260e-05 2.148490e-05 4.266688e-06
[1201,] 4.509356e-06 2.206219e-05 1.496838e-06
[1202,] 6.202373e-06 2.259093e-05 2.089671e-06
[1203,] 4.901904e-06 2.154904e-05 1.629493e-06
[1204,] 3.427595e-06 2.014338e-05 1.143370e-06
[1205,] 4.632422e-06 2.156034e-05 1.533365e-06
[1206,] 9.043955e-06 1.958444e-05 2.974391e-06
[1207,] 6.314864e-06 1.967960e-05 2.123998e-06
[1208,] 4.279052e-06 2.018702e-05 1.349389e-06
[1209,] 3.398702e-06 2.000382e-05 1.128385e-06
[1210,] 3.398702e-06 2.000525e-05 1.128345e-06
[1211,] 9.790403e-06 1.955856e-05 3.210601e-06
[1212,] 3.418681e-06 2.000611e-05 1.134635e-06
[1213,] 9.819505e-06 1.955788e-05 3.224805e-06
[1214,] 3.366885e-06 1.998540e-05 1.117632e-06
[1215,] 9.197976e-06 1.953157e-05 3.018509e-06
[1216,] 6.214073e-06 2.085766e-05 1.863086e-06
[1217,] 9.955312e-06 2.140827e-05 3.689644e-06
[1218,] 9.694291e-06 2.147604e-05 3.594550e-06
[1219,] 9.647590e-06 1.953073e-05 3.172497e-06
[1220,] 3.359648e-06 1.995878e-05 1.115441e-06
[1221,] 9.575229e-06 2.139465e-05 3.540328e-06
[1222,] 9.248991e-06 1.950905e-05 3.059300e-06
[1223,] 1.095391e-05 2.140888e-05 3.561759e-06
[1224,] 4.382230e-06 2.155635e-05 1.445347e-06
[1225,] 3.396312e-06 1.995663e-05 1.127862e-06
[1226,] 3.396312e-06 1.995780e-05 1.127283e-06
[1227,] 1.057071e-05 2.157304e-05 3.964662e-06
[1228,] 3.490702e-06 1.995780e-05 1.158056e-06
[1229,] 3.479673e-06 1.995915e-05 1.154226e-06
[1230,] 1.218897e-05 2.324864e-05 4.232916e-06
[1231,] 1.228411e-05 1.951712e-05 4.071180e-06
[1232,] 1.034435e-05 1.954314e-05 3.430023e-06
[1233,] 3.413444e-06 1.996310e-05 1.132393e-06
[1234,] 3.458941e-06 1.995721e-05 1.148782e-06
[1235,] 4.184041e-06 1.981704e-05 1.324650e-06
[1236,] 1.017097e-05 2.086351e-05 3.556822e-06
[1237,] 1.114281e-05 1.953795e-05 3.716374e-06
[1238,] 4.439588e-06 1.978823e-05 1.393579e-06
[1239,] 9.037275e-06 1.951169e-05 2.993367e-06
[1240,] 3.365292e-06 1.996075e-05 1.117738e-06
[1241,] 4.573733e-06 2.013515e-05 1.423303e-06
[1242,] 4.378474e-06 2.152860e-05 1.446133e-06
[1243,] 9.235277e-06 2.242001e-05 3.519428e-06
[1244,] 4.565091e-06 2.016153e-05 1.421628e-06
[1245,] 3.440828e-06 1.999602e-05 1.144141e-06
[1246,] 3.449846e-06 1.999425e-05 1.147105e-06
[1247,] 3.432282e-06 2.000172e-05 1.141499e-06
[1248,] 1.089910e-05 2.140110e-05 3.607542e-06
[1249,] 1.155220e-05 1.960345e-05 3.862777e-06
[1250,] 1.206298e-05 1.958078e-05 4.036378e-06
[1251,] 9.817372e-06 2.249118e-05 3.767165e-06
[1252,] 3.479257e-06 2.000387e-05 1.157641e-06
[1253,] 1.322860e-05 2.141815e-05 4.393224e-06
[1254,] 3.445676e-06 1.992185e-05 1.141223e-06
[1255,] 3.498597e-06 1.993352e-05 1.157440e-06
[1256,] 3.474935e-06 1.992467e-05 1.150329e-06
[1257,] 9.638672e-06 2.261522e-05 3.704355e-06
[1258,] 5.179268e-06 2.110594e-05 1.567491e-06
[1259,] 1.300610e-05 1.949886e-05 4.205965e-06
[1260,] 3.510370e-06 1.996620e-05 1.160004e-06
[1261,] 1.289683e-05 1.925357e-05 4.037805e-06
[1262,] 1.302681e-05 1.956256e-05 4.000077e-06
[1263,] 3.717843e-06 2.000565e-05 1.224915e-06
[1264,] 3.710307e-06 2.028027e-05 1.212186e-06
[1265,] 4.266143e-04 2.410020e-05 1.071184e-04
[1266,] 4.583081e-06 2.150597e-05 1.529537e-06
[1267,] 4.971108e-04 2.241489e-05 1.258736e-04
[1268,] 8.008398e-06 2.318527e-05 2.907696e-06
[1269,] 4.473386e-06 2.153786e-05 1.528385e-06
[1270,] 3.882466e-06 2.426717e-05 1.278964e-06
[1271,] 9.896737e-06 2.291429e-05 3.337080e-06
[1272,] 3.493408e-06 1.998087e-05 1.152709e-06
[1273,] 1.734528e-05 2.265430e-05 5.326136e-06
[1274,] 7.621898e-06 2.174978e-05 2.175630e-06
[1275,] 3.673502e-06 1.965239e-05 1.205752e-06
[1276,] 2.369125e-05 2.447863e-05 6.212428e-06
[1277,] 2.284555e-05 2.441547e-05 6.014970e-06
[1278,] 3.698899e-06 1.968109e-05 1.212053e-06
[1279,] 3.726260e-06 1.972666e-05 1.219193e-06
[1280,] 3.740690e-06 1.972666e-05 1.223345e-06
[1281,] 3.819742e-06 1.969198e-05 1.246999e-06
[1282,] 7.925233e-06 2.165723e-05 2.256560e-06
[1283,] 3.941029e-06 1.982276e-05 1.279789e-06
[1284,] 3.920465e-06 1.981858e-05 1.273864e-06
[1285,] 3.920465e-06 1.976835e-05 1.274949e-06
[1286,] 3.920465e-06 1.975648e-05 1.275214e-06
[1287,] 4.213957e-05 2.331147e-05 1.112324e-05
[1288,] 3.810553e-06 1.976835e-05 1.242830e-06
[1289,] 3.941029e-06 1.979784e-05 1.280333e-06
[1290,] 9.905024e-06 2.280973e-05 3.368355e-06
[1291,] 3.881056e-06 1.978560e-05 1.263031e-06
[1292,] 3.900477e-06 1.976158e-05 1.269226e-06
[1293,] 3.881056e-06 1.976158e-05 1.263530e-06
[1294,] 8.406277e-06 1.921781e-05 2.548857e-06
[1295,] 1.622491e-05 2.274134e-05 4.943840e-06
[1296,] 3.777620e-06 1.978560e-05 1.233003e-06
[1297,] 3.761939e-06 1.979784e-05 1.228296e-06
[1298,] 3.691944e-06 1.978560e-05 1.208569e-06
[1299,] 1.614046e-05 2.281156e-05 4.885435e-06
[1300,] 1.622491e-05 2.281765e-05 4.906712e-06
[1301,] 9.163096e-06 2.280045e-05 3.094609e-06
[1302,] 6.498938e-06 2.133882e-05 1.983863e-06
[1303,] 3.316610e-05 2.358179e-05 8.787246e-06
[1304,] 5.735532e-06 2.127767e-05 1.771680e-06
[1305,] 3.259314e-05 2.351725e-05 8.662104e-06
[1306,] 5.735532e-06 2.123624e-05 1.773083e-06
[1307,] 3.771317e-06 1.883263e-05 1.259317e-06
[1308,] 7.838981e-06 2.066448e-05 2.279853e-06
[1309,] 9.948275e-06 2.285313e-05 3.398862e-06
[1310,] 4.090246e-06 1.955583e-05 1.330935e-06
[1311,] 3.805109e-06 1.964338e-05 1.243716e-06
[1312,] 4.107866e-06 1.954695e-05 1.336683e-06
[1313,] 1.712414e-05 2.276464e-05 5.181354e-06
[1314,] 9.623167e-06 2.106633e-05 2.763206e-06
[1315,] 1.629364e-05 2.276979e-05 4.942637e-06
[1316,] 9.699894e-06 2.284201e-05 3.304451e-06
[1317,] 1.996835e-05 2.279322e-05 5.963991e-06
[1318,] 9.699894e-06 2.284055e-05 3.304133e-06
[1319,] 1.038638e-05 2.034044e-05 2.966479e-06
[1320,] 1.845042e-05 2.438033e-05 5.204654e-06
[1321,] 3.470075e-06 1.986167e-05 1.144297e-06
[1322,] 1.890780e-05 2.436981e-05 5.319110e-06
[1323,] 1.002294e-05 2.013479e-05 2.887153e-06
[1324,] 3.830719e-06 1.963317e-05 1.249832e-06
[1325,] 9.090872e-06 2.043725e-05 2.618181e-06
[1326,] 3.746516e-06 1.969666e-05 1.223370e-06
[1327,] 1.011681e-05 2.273724e-05 3.333890e-06
[1328,] 1.637748e-05 2.282385e-05 4.943634e-06
[1329,] 1.898218e-05 2.436206e-05 5.339317e-06
[1330,] 1.011681e-05 2.273724e-05 3.333890e-06
[1331,] 1.628245e-05 2.282683e-05 4.915770e-06
[1332,] 1.252595e-05 2.305283e-05 4.118591e-06
[1333,] 3.555765e-06 1.965374e-05 1.168722e-06
[1334,] 3.136349e-05 2.243122e-05 8.777250e-06
[1335,] 1.906457e-05 2.436183e-05 5.358975e-06
[1336,] 1.619685e-05 2.283311e-05 4.889265e-06
[1337,] 9.792621e-06 2.273005e-05 3.240908e-06
[1338,] 1.638014e-05 2.287060e-05 4.925869e-06
[1339,] 3.651992e-06 1.966425e-05 1.196250e-06
[1340,] 1.646740e-05 2.284269e-05 4.959141e-06
[1341,] 1.700901e-05 2.178513e-05 4.589259e-06
[1342,] 1.646740e-05 2.284575e-05 4.957921e-06
[1343,] 3.024870e-05 2.208660e-05 8.614859e-06
[1344,] 3.024870e-05 2.207327e-05 8.611235e-06
[1345,] 1.638014e-05 2.285529e-05 4.929788e-06
[1346,] 3.024870e-05 2.203514e-05 8.627490e-06
[1347,] 5.211506e-05 2.215070e-05 1.447584e-05
[1348,] 7.554519e-06 1.945218e-05 2.274640e-06
[1349,] 1.677246e-05 2.285220e-05 5.040512e-06
[1350,] 8.170583e-06 2.171735e-05 2.523943e-06
[1351,] 7.074999e-06 1.940295e-05 2.143463e-06
[1352,] 2.968195e-05 2.182738e-05 8.564870e-06
[1353,] 2.842057e-05 2.175873e-05 8.246442e-06
[1354,] 1.629364e-05 2.283987e-05 4.909612e-06
[1355,] 2.918326e-05 2.180383e-05 8.437617e-06
[1356,] 1.157259e-05 2.309762e-05 3.537315e-06
[1357,] 2.864150e-05 2.172476e-05 8.324022e-06
[1358,] 2.764675e-05 2.173601e-05 8.040948e-06
[1359,] 1.638014e-05 2.282705e-05 4.938899e-06
[1360,] 2.811240e-05 2.169252e-05 8.191386e-06
[1361,] 8.436218e-06 1.942175e-05 2.511041e-06
[1362,] 6.885087e-06 2.188267e-05 2.418040e-06
[1363,] 2.811240e-05 2.169252e-05 8.191386e-06
[1364,] 1.620790e-05 2.282705e-05 4.890659e-06
[1365,] 1.603028e-05 2.282402e-05 4.842070e-06
[1366,] 3.714028e-06 1.973040e-05 1.213197e-06
[1367,] 2.764675e-05 2.168154e-05 8.066059e-06
[1368,] 7.768537e-06 2.021195e-05 2.510385e-06
[1369,] 7.554519e-06 1.945218e-05 2.274640e-06
[1370,] 9.834306e-06 2.273113e-05 3.253279e-06
[1371,] 2.864150e-05 2.168154e-05 8.344904e-06
[1372,] 2.811240e-05 2.168154e-05 8.196625e-06
[1373,] 6.495188e-06 2.107619e-05 2.127401e-06
[1374,] 2.714078e-05 2.169252e-05 7.919096e-06
[1375,] 3.024870e-05 2.151213e-05 8.912387e-06
[1376,] 2.968195e-05 2.149420e-05 8.761779e-06
[1377,] 1.629364e-05 2.282413e-05 4.913751e-06
[1378,] 7.861611e-06 2.018486e-05 2.559328e-06
[1379,] 2.918326e-05 2.150484e-05 8.602081e-06
[1380,] 7.768537e-06 2.016146e-05 2.530385e-06
[1381,] 3.656503e-06 1.982819e-05 1.195035e-06
[1382,] 7.768537e-06 2.016146e-05 2.530385e-06
[1383,] 1.656428e-05 2.280211e-05 4.998614e-06
[1384,] 9.533333e-06 2.014818e-05 3.105090e-06
[1385,] 7.190213e-06 1.937873e-05 2.177493e-06
[1386,] 1.684239e-05 2.280205e-05 5.074448e-06
[1387,] 8.316705e-06 2.014981e-05 2.713175e-06
[1388,] 9.661459e-06 2.014026e-05 3.156403e-06
[1389,] 6.811674e-06 1.930768e-05 2.075361e-06
[1390,] 9.661459e-06 2.014136e-05 3.154697e-06
[1391,] 9.065061e-06 1.959962e-05 2.673880e-06
[1392,] 9.065061e-06 1.959962e-05 2.673880e-06
[1393,] 1.621749e-05 2.346969e-05 5.255568e-06
[1394,] 3.402083e-06 2.047702e-05 1.125830e-06
[1395,] 1.693374e-05 2.282427e-05 5.090587e-06
[1396,] 4.160257e-05 2.135209e-05 1.221562e-05
[1397,] 8.208108e-06 1.958198e-05 2.435586e-06
[1398,] 1.021818e-05 2.140515e-05 3.156235e-06
[1399,] 1.901185e-05 2.351152e-05 5.435449e-06
[1400,] 4.678561e-05 2.129374e-05 1.375685e-05
[1401,] 3.747855e-06 1.962948e-05 1.227607e-06
[1402,] 1.742196e-05 2.279277e-05 5.241108e-06
[1403,] 1.021181e-05 2.276359e-05 3.358292e-06
[1404,] 7.997002e-06 1.975544e-05 2.367042e-06
[1405,] 1.110519e-05 2.013925e-05 3.623533e-06
[1406,] 4.410145e-05 2.126213e-05 1.302726e-05
[1407,] 1.712821e-05 2.279277e-05 5.158684e-06
[1408,] 1.742196e-05 2.279277e-05 5.241108e-06
[1409,] 1.550775e-05 2.171799e-05 4.212188e-06
[1410,] 1.742196e-05 2.280537e-05 5.235389e-06
[1411,] 1.702589e-05 2.282828e-05 5.114638e-06
[1412,] 1.712821e-05 2.281140e-05 5.152780e-06
[1413,] 9.830800e-06 2.273800e-05 3.252074e-06
[1414,] 1.761580e-05 2.281140e-05 5.289301e-06
[1415,] 4.078125e-05 2.129374e-05 1.204094e-05
[1416,] 1.823902e-05 2.283363e-05 5.453033e-06
[1417,] 9.904821e-06 2.269951e-05 3.321532e-06
[1418,] 1.792816e-05 2.285565e-05 5.357685e-06
[1419,] 2.204898e-05 2.270810e-05 6.594425e-06
[1420,] 6.058395e-06 2.023810e-05 1.961758e-06
[1421,] 2.335947e-05 2.160621e-05 6.865691e-06
[1422,] 2.263632e-05 2.268757e-05 6.772043e-06
[1423,] 2.277952e-05 2.268757e-05 6.812533e-06
[1424,] 2.277952e-05 2.278310e-05 6.741910e-06
[1425,] 7.251850e-06 2.011684e-05 2.380327e-06
[1426,] 7.498595e-06 2.022475e-05 2.207253e-06
[1427,] 2.263632e-05 2.269581e-05 6.765625e-06
[1428,] 2.308457e-05 2.268493e-05 6.900885e-06
[1429,] 2.263632e-05 2.268229e-05 6.776190e-06
[1430,] 7.536682e-06 2.054251e-05 2.202940e-06
[1431,] 2.323191e-05 2.268757e-05 6.940386e-06
[1432,] 2.323191e-05 2.278310e-05 6.867748e-06
[1433,] 2.338061e-05 2.268493e-05 6.984565e-06
[1434,] 2.338061e-05 2.268493e-05 6.984565e-06
[1435,] 2.338061e-05 2.269048e-05 6.980008e-06
[1436,] 2.338061e-05 2.269314e-05 6.977839e-06
[1437,] 2.308457e-05 2.269314e-05 6.894280e-06
[1438,] 3.282033e-05 2.124005e-05 9.783996e-06
[1439,] 7.407023e-06 2.012378e-05 2.423910e-06
[1440,] 1.257274e-05 2.293795e-05 4.145065e-06
[1441,] 7.303666e-06 2.014260e-05 2.392729e-06
[1442,] 7.910962e-06 2.015910e-05 2.321385e-06
[1443,] 9.771841e-06 2.132184e-05 3.034825e-06
[1444,] 7.595849e-06 2.003140e-05 2.243775e-06
[1445,] 2.417639e-05 2.269048e-05 7.204548e-06
[1446,] 3.517731e-06 1.920804e-05 1.177800e-06
[1447,] 3.620021e-06 1.915971e-05 1.214708e-06
[1448,] 9.950843e-06 1.962639e-05 2.910182e-06
[1449,] 3.962845e-05 2.135380e-05 1.162189e-05
[1450,] 8.044445e-06 2.015165e-05 2.353902e-06
[1451,] 3.818906e-05 2.135687e-05 1.121050e-05
[1452,] 3.962845e-05 2.128044e-05 1.169326e-05
[1453,] 9.653162e-06 1.954093e-05 2.837138e-06
[1454,] 8.521890e-06 1.998671e-05 2.493930e-06
[1455,] 1.012039e-05 1.946082e-05 2.973417e-06
[1456,] 4.113513e-05 2.122398e-05 1.218528e-05
[1457,] 9.950843e-06 1.948724e-05 2.924101e-06
[1458,] 3.962845e-05 2.129632e-05 1.167737e-05
[1459,] 5.280062e-05 1.858112e-05 1.645984e-05
[1460,] 1.323176e-05 1.983861e-05 4.337199e-06
[1461,] 7.848994e-06 2.017254e-05 2.549778e-06
[1462,] 7.811696e-06 2.018985e-05 2.530748e-06
[1463,] 3.962845e-05 2.121618e-05 1.176045e-05
[1464,] 2.305605e-05 2.261475e-05 6.962961e-06
[1465,] 4.113513e-05 2.119261e-05 1.222118e-05
[1466,] 9.368582e-06 1.935829e-05 2.776709e-06
[1467,] 8.379136e-06 1.980015e-05 2.466510e-06
[1468,] 9.368582e-06 1.954132e-05 2.759103e-06
[1469,] 2.397630e-05 2.255647e-05 7.282572e-06
[1470,] 2.414508e-05 2.252532e-05 7.367649e-06
[1471,] 8.908323e-06 2.001895e-05 2.595630e-06
[1472,] 2.277009e-05 2.251357e-05 6.979084e-06
[1473,] 4.041283e-05 2.115680e-05 1.205460e-05
[1474,] 1.024944e-05 1.943505e-05 3.011669e-06
[1475,] 2.412250e-05 2.251547e-05 7.371277e-06
[1476,] 2.602091e-05 2.246974e-05 7.997639e-06
[1477,] 2.444667e-05 2.250586e-05 7.478409e-06
[1478,] 2.444667e-05 2.250400e-05 7.480828e-06
[1479,] 4.041283e-05 2.112199e-05 1.209721e-05
[1480,] 4.095143e-06 2.024851e-05 1.317070e-06
[1481,] 9.483911e-06 1.938359e-05 2.806076e-06
[1482,] 2.797110e-05 2.358926e-05 7.953667e-06
[1483,] 9.773667e-06 1.948042e-05 2.881966e-06
[1484,] 1.007678e-05 1.942930e-05 2.970988e-06
[1485,] 4.176561e-06 2.027853e-05 1.340763e-06
[1486,] 2.284639e-05 2.099338e-05 6.104575e-06
[1487,] 3.734034e-06 2.011131e-05 1.211649e-06
[1488,] 9.951139e-06 2.275486e-05 3.304293e-06
[1489,] 1.258278e-05 2.296027e-05 4.164572e-06
[1490,] 2.603660e-05 2.073235e-05 6.959194e-06
[1491,] 4.288837e-05 2.113244e-05 1.284208e-05
[1492,] 4.624948e-05 2.110627e-05 1.386126e-05
[1493,] 2.489696e-05 2.058857e-05 6.706550e-06
[1494,] 1.895226e-05 2.131038e-05 5.081299e-06
[1495,] 2.284639e-05 2.066158e-05 6.171145e-06
[1496,] 1.260560e-05 2.296121e-05 4.172315e-06
[1497,] 2.543171e-05 2.048965e-05 6.882472e-06
[1498,] 2.437620e-05 2.048965e-05 6.613360e-06
[1499,] 2.543171e-05 2.052278e-05 6.874084e-06
[1500,] 2.489696e-05 2.048965e-05 6.746200e-06
[1501,] 2.015782e-05 2.125923e-05 5.399769e-06
[1502,] 4.453029e-05 2.106031e-05 1.349207e-05
[1503,] 9.917302e-06 1.946327e-05 2.961532e-06
[1504,] 2.603660e-05 2.045681e-05 7.045099e-06
[1505,] 2.186412e-05 2.125923e-05 5.813205e-06
[1506,] 2.186412e-05 2.122001e-05 5.819992e-06
[1507,] 1.004916e-05 2.278666e-05 3.331280e-06
[1508,] 2.377668e-05 2.102484e-05 6.331701e-06
[1509,] 2.718296e-05 2.032515e-05 7.374410e-06
[1510,] 2.660211e-05 2.026264e-05 7.243564e-06
[1511,] 2.603660e-05 2.023974e-05 7.121900e-06
[1512,] 4.424642e-05 2.083933e-05 1.406484e-05
[1513,] 2.908026e-05 2.006075e-05 7.967176e-06
[1514,] 2.777400e-05 1.994878e-05 7.665750e-06
[1515,] 2.815418e-05 2.380100e-05 7.870226e-06
[1516,] 2.377668e-05 2.069607e-05 6.415666e-06
[1517,] 8.965753e-06 1.926503e-05 2.692645e-06
[1518,] 2.437620e-05 2.011833e-05 6.725223e-06
[1519,] 2.054617e-05 2.059161e-05 5.614924e-06
[1520,] 3.088903e-05 2.102582e-05 9.595699e-06
[1521,] 8.576895e-06 2.107679e-05 2.752498e-06
[1522,] 2.054617e-05 2.062836e-05 5.607870e-06
[1523,] 1.014117e-05 2.288495e-05 3.360048e-06
[1524,] 1.105197e-05 1.888479e-05 3.399710e-06
[1525,] 2.489696e-05 1.998902e-05 6.915928e-06
[1526,] 2.415699e-05 1.993502e-05 6.725922e-06
[1527,] 2.095996e-05 2.062148e-05 5.727318e-06
[1528,] 2.186412e-05 2.052888e-05 5.978396e-06
[1529,] 2.523820e-05 1.986838e-05 7.050339e-06
[1530,] 1.794947e-05 2.037744e-05 5.004901e-06
[1531,] 2.122860e-05 2.023388e-05 5.892567e-06
[1532,] 1.282047e-05 2.315845e-05 4.322197e-06
[1533,] 1.045121e-05 2.291095e-05 3.503001e-06
[1534,] 5.590191e-06 1.978238e-05 1.776551e-06
[1535,] 1.130787e-05 2.087549e-05 3.982820e-06
[1536,] 3.405987e-06 1.820284e-05 1.129559e-06
[1537,] 1.848348e-05 2.341836e-05 7.217923e-06
[1538,] 1.126032e-05 2.088541e-05 3.967990e-06
[1539,] 1.983648e-05 2.444307e-05 8.038817e-06
[1540,] 6.965058e-06 2.057464e-05 2.415055e-06
[1541,] 9.619145e-06 2.066200e-05 3.334430e-06
[1542,] 1.913527e-05 2.418610e-05 7.690119e-06
[1543,] 1.846302e-05 2.419673e-05 7.412244e-06
[1544,] 7.391567e-06 2.060135e-05 2.578208e-06
[1545,] 1.803377e-05 2.318799e-05 7.049784e-06
[1546,] 3.528277e-06 1.818327e-05 1.163056e-06
[1547,] 7.355810e-06 2.059881e-05 2.566884e-06
[1548,] 1.743478e-05 2.257779e-05 6.674168e-06
[1549,] 7.109813e-06 2.092458e-05 2.388586e-06
[1550,] 3.639515e-06 2.006777e-05 1.240718e-06
[1551,] 1.869420e-05 2.299660e-05 7.278578e-06
[1552,] 3.703063e-06 2.011542e-05 1.264480e-06
[1553,] 1.192200e-05 2.032676e-05 4.042630e-06
[1554,] 1.147170e-05 2.036489e-05 3.897886e-06
[1555,] 1.176379e-05 2.036489e-05 3.997795e-06
[1556,] 1.103227e-05 2.036489e-05 3.747570e-06
[1557,] 1.208339e-05 2.030023e-05 4.082496e-06
[1558,] 3.721017e-06 2.040465e-05 1.275110e-06
[1559,] 1.869420e-05 2.278846e-05 7.231654e-06
[1560,] 1.869420e-05 2.223503e-05 7.091371e-06
[1561,] 1.803377e-05 2.220556e-05 6.824427e-06
[1562,] 9.621067e-06 2.248478e-05 3.572492e-06
[1563,] 1.151833e-05 2.258177e-05 4.332438e-06
[1564,] 3.739548e-06 2.014685e-05 1.278717e-06
[1565,] 9.719335e-06 2.193309e-05 3.552896e-06
[1566,] 1.150285e-05 2.285034e-05 3.700554e-06
[1567,] 9.850849e-06 2.121745e-05 3.489585e-06
[1568,] 9.353089e-06 2.172665e-05 3.390345e-06
[1569,] 6.734810e-06 2.026719e-05 2.245780e-06
[1570,] 7.295764e-06 2.022040e-05 2.412963e-06
[1571,] 9.603297e-06 2.117299e-05 3.392346e-06
[1572,] 6.819850e-06 2.021811e-05 2.248796e-06
[1573,] 9.353089e-06 2.169505e-05 3.384395e-06
[1574,] 6.699362e-06 2.021896e-05 2.206280e-06
[1575,] 7.355535e-06 2.333819e-05 2.446818e-06
[1576,] 8.894023e-06 2.119268e-05 3.134537e-06
[1577,] 8.894023e-06 2.164789e-05 3.206052e-06
[1578,] 3.406328e-06 1.832203e-05 1.131253e-06
[1579,] 5.501680e-06 1.854473e-05 1.839062e-06
[1580,] 4.965877e-06 1.872556e-05 1.679585e-06
[1581,] 3.413677e-06 1.820800e-05 1.133504e-06
[1582,] 6.959589e-06 2.049260e-05 2.403630e-06
[1583,] 3.418016e-06 1.808056e-05 1.133630e-06
[1584,] 3.440285e-06 1.822930e-05 1.144400e-06
[1585,] 6.930804e-06 2.057696e-05 2.400205e-06
[1586,] 6.734810e-06 2.027952e-05 2.219716e-06
[1587,] 1.075435e-05 2.191457e-05 3.935917e-06
[1588,] 7.025180e-06 2.067782e-05 2.441550e-06
[1589,] 7.474477e-06 2.058261e-05 2.602425e-06
[1590,] 4.270800e-05 2.121574e-05 1.528415e-05
[1591,] 9.362064e-06 2.090680e-05 3.347106e-06
[1592,] 4.340134e-05 2.127250e-05 1.561711e-05
[1593,] 9.935765e-06 2.284962e-05 3.262639e-06
[1594,] 5.915008e-06 2.030749e-05 1.945061e-06
[1595,] 3.430732e-06 1.833384e-05 1.141880e-06
[1596,] 6.010169e-06 2.031081e-05 1.973942e-06
[1597,] 6.057675e-06 2.031583e-05 1.986963e-06
[1598,] 4.553073e-06 1.851088e-05 1.502684e-06
[1599,] 3.455580e-06 1.831214e-05 1.148301e-06
[1600,] 4.161938e-06 1.851386e-05 1.377661e-06
[1601,] 8.290412e-06 2.048423e-05 2.764483e-06
[1602,] 8.476882e-06 1.999922e-05 2.606214e-06
[1603,] 5.089010e-06 1.949845e-05 1.609757e-06
[1604,] 1.737615e-05 1.907477e-05 5.397119e-06
[1605,] 4.356337e-06 2.065572e-05 1.463789e-06
[1606,] 4.378114e-06 2.121622e-05 1.480416e-06
[1607,] 7.304452e-06 1.876566e-05 2.313079e-06
[1608,] 4.637209e-05 2.323465e-05 1.035367e-05
[1609,] 6.760916e-06 2.265090e-05 2.212627e-06
[1610,] 4.297073e-05 2.324927e-05 9.687439e-06
[1611,] 8.741747e-06 1.898555e-05 2.896562e-06
[1612,] 7.163186e-06 1.854156e-05 2.296484e-06
[1613,] 7.517430e-06 2.126100e-05 2.314169e-06
[1614,] 3.606232e-05 2.312633e-05 8.402598e-06
[1615,] 3.100218e-05 2.267755e-05 7.613611e-06
[1616,] 1.039422e-05 1.840270e-05 3.350303e-06
[1617,] 7.321264e-06 2.095440e-05 2.275595e-06
[1618,] 9.201351e-06 1.890533e-05 2.988398e-06
[1619,] 2.857097e-05 2.289208e-05 7.006931e-06
[1620,] 4.632116e-05 1.924941e-05 1.381387e-05
[1621,] 2.831048e-05 2.445357e-05 6.482197e-06
[1622,] 7.090443e-06 2.124701e-05 2.223496e-06
[1623,] 5.156866e-06 2.138842e-05 1.829254e-06
[1624,] 3.193097e-05 2.441568e-05 7.113439e-06
[1625,] 8.852375e-06 1.850319e-05 2.787321e-06
[1626,] 2.921589e-05 2.440145e-05 6.649478e-06
[1627,] 7.142284e-06 2.092535e-05 2.237486e-06
[1628,] 2.931805e-05 2.440145e-05 6.667304e-06
[1629,] 9.883037e-06 1.856492e-05 3.064445e-06
[1630,] 9.883037e-06 1.855457e-05 3.067432e-06
[1631,] 9.883037e-06 1.846479e-05 3.097062e-06
[1632,] 4.986855e-06 2.115845e-05 1.752799e-06
```
