## Supplementary material for "Characterization of shared and ancestry-specific signals driving complex traits using multi-ancestry fine-mapping": s2_data_1kg.pvar

```
##FILTER=<ID=PASS,Description="All filters passed">
##reference=ftp://ftp.1000genomes.ebi.ac.uk//vol1/ftp/technical/reference/phase2_reference_assembly_sequence/hs37d5.fa.gz
##contig=<ID=18,assembly=b37,length=78077248>
##ALT=<ID=CNV,Description="Copy Number Polymorphism">
##ALT=<ID=DEL,Description="Deletion">
##ALT=<ID=DUP,Description="Duplication">
##ALT=<ID=INS:ME:ALU,Description="Insertion of ALU element">
##ALT=<ID=INS:ME:LINE1,Description="Insertion of LINE1 element">
##ALT=<ID=INS:ME:SVA,Description="Insertion of SVA element">
##ALT=<ID=INS:MT,Description="Nuclear Mitochondrial Insertion">
##ALT=<ID=INV,Description="Inversion">
##ALT=<ID=CN0,Description="Copy number allele: 0 copies">
##ALT=<ID=CN1,Description="Copy number allele: 1 copy">
##ALT=<ID=CN2,Description="Copy number allele: 2 copies">
##ALT=<ID=CN3,Description="Copy number allele: 3 copies">
##ALT=<ID=CN4,Description="Copy number allele: 4 copies">
##ALT=<ID=CN5,Description="Copy number allele: 5 copies">
##ALT=<ID=CN6,Description="Copy number allele: 6 copies">
##ALT=<ID=CN7,Description="Copy number allele: 7 copies">
##ALT=<ID=CN8,Description="Copy number allele: 8 copies">
##ALT=<ID=CN9,Description="Copy number allele: 9 copies">
##ALT=<ID=CN10,Description="Copy number allele: 10 copies">
##ALT=<ID=CN11,Description="Copy number allele: 11 copies">
##ALT=<ID=CN12,Description="Copy number allele: 12 copies">
##ALT=<ID=CN13,Description="Copy number allele: 13 copies">
##ALT=<ID=CN14,Description="Copy number allele: 14 copies">
##ALT=<ID=CN15,Description="Copy number allele: 15 copies">
##ALT=<ID=CN16,Description="Copy number allele: 16 copies">
##ALT=<ID=CN17,Description="Copy number allele: 17 copies">
##ALT=<ID=CN18,Description="Copy number allele: 18 copies">
##ALT=<ID=CN19,Description="Copy number allele: 19 copies">
##ALT=<ID=CN20,Description="Copy number allele: 20 copies">
##ALT=<ID=CN21,Description="Copy number allele: 21 copies">
##ALT=<ID=CN22,Description="Copy number allele: 22 copies">
##ALT=<ID=CN23,Description="Copy number allele: 23 copies">
##ALT=<ID=CN24,Description="Copy number allele: 24 copies">
##ALT=<ID=CN25,Description="Copy number allele: 25 copies">
##ALT=<ID=CN26,Description="Copy number allele: 26 copies">
##ALT=<ID=CN27,Description="Copy number allele: 27 copies">
##ALT=<ID=CN28,Description="Copy number allele: 28 copies">
##ALT=<ID=CN29,Description="Copy number allele: 29 copies">
##ALT=<ID=CN30,Description="Copy number allele: 30 copies">
##ALT=<ID=CN31,Description="Copy number allele: 31 copies">
##ALT=<ID=CN32,Description="Copy number allele: 32 copies">
##ALT=<ID=CN33,Description="Copy number allele: 33 copies">
##ALT=<ID=CN34,Description="Copy number allele: 34 copies">
##ALT=<ID=CN35,Description="Copy number allele: 35 copies">
##ALT=<ID=CN36,Description="Copy number allele: 36 copies">
##ALT=<ID=CN37,Description="Copy number allele: 37 copies">
##ALT=<ID=CN38,Description="Copy number allele: 38 copies">
##ALT=<ID=CN39,Description="Copy number allele: 39 copies">
##ALT=<ID=CN40,Description="Copy number allele: 40 copies">
##ALT=<ID=CN41,Description="Copy number allele: 41 copies">
##ALT=<ID=CN42,Description="Copy number allele: 42 copies">
##ALT=<ID=CN43,Description="Copy number allele: 43 copies">
##ALT=<ID=CN44,Description="Copy number allele: 44 copies">
##ALT=<ID=CN45,Description="Copy number allele: 45 copies">
##ALT=<ID=CN46,Description="Copy number allele: 46 copies">
##ALT=<ID=CN47,Description="Copy number allele: 47 copies">
##ALT=<ID=CN48,Description="Copy number allele: 48 copies">
##ALT=<ID=CN49,Description="Copy number allele: 49 copies">
##ALT=<ID=CN50,Description="Copy number allele: 50 copies">
##ALT=<ID=CN51,Description="Copy number allele: 51 copies">
##ALT=<ID=CN52,Description="Copy number allele: 52 copies">
##ALT=<ID=CN53,Description="Copy number allele: 53 copies">
##ALT=<ID=CN54,Description="Copy number allele: 54 copies">
##ALT=<ID=CN55,Description="Copy number allele: 55 copies">
##ALT=<ID=CN56,Description="Copy number allele: 56 copies">
##ALT=<ID=CN57,Description="Copy number allele: 57 copies">
##ALT=<ID=CN58,Description="Copy number allele: 58 copies">
##ALT=<ID=CN59,Description="Copy number allele: 59 copies">
##ALT=<ID=CN60,Description="Copy number allele: 60 copies">
##ALT=<ID=CN61,Description="Copy number allele: 61 copies">
##ALT=<ID=CN62,Description="Copy number allele: 62 copies">
##ALT=<ID=CN63,Description="Copy number allele: 63 copies">
##ALT=<ID=CN64,Description="Copy number allele: 64 copies">
##ALT=<ID=CN65,Description="Copy number allele: 65 copies">
##ALT=<ID=CN66,Description="Copy number allele: 66 copies">
##ALT=<ID=CN67,Description="Copy number allele: 67 copies">
##ALT=<ID=CN68,Description="Copy number allele: 68 copies">
##ALT=<ID=CN69,Description="Copy number allele: 69 copies">
##ALT=<ID=CN70,Description="Copy number allele: 70 copies">
##ALT=<ID=CN71,Description="Copy number allele: 71 copies">
##ALT=<ID=CN72,Description="Copy number allele: 72 copies">
##ALT=<ID=CN73,Description="Copy number allele: 73 copies">
##ALT=<ID=CN74,Description="Copy number allele: 74 copies">
##ALT=<ID=CN75,Description="Copy number allele: 75 copies">
##ALT=<ID=CN76,Description="Copy number allele: 76 copies">
##ALT=<ID=CN77,Description="Copy number allele: 77 copies">
##ALT=<ID=CN78,Description="Copy number allele: 78 copies">
##ALT=<ID=CN79,Description="Copy number allele: 79 copies">
##ALT=<ID=CN80,Description="Copy number allele: 80 copies">
##ALT=<ID=CN81,Description="Copy number allele: 81 copies">
##ALT=<ID=CN82,Description="Copy number allele: 82 copies">
##ALT=<ID=CN83,Description="Copy number allele: 83 copies">
##ALT=<ID=CN84,Description="Copy number allele: 84 copies">
##ALT=<ID=CN85,Description="Copy number allele: 85 copies">
##ALT=<ID=CN86,Description="Copy number allele: 86 copies">
##ALT=<ID=CN87,Description="Copy number allele: 87 copies">
##ALT=<ID=CN88,Description="Copy number allele: 88 copies">
##ALT=<ID=CN89,Description="Copy number allele: 89 copies">
##ALT=<ID=CN90,Description="Copy number allele: 90 copies">
##ALT=<ID=CN91,Description="Copy number allele: 91 copies">
##ALT=<ID=CN92,Description="Copy number allele: 92 copies">
##ALT=<ID=CN93,Description="Copy number allele: 93 copies">
##ALT=<ID=CN94,Description="Copy number allele: 94 copies">
##ALT=<ID=CN95,Description="Copy number allele: 95 copies">
##ALT=<ID=CN96,Description="Copy number allele: 96 copies">
##ALT=<ID=CN97,Description="Copy number allele: 97 copies">
##ALT=<ID=CN98,Description="Copy number allele: 98 copies">
##ALT=<ID=CN99,Description="Copy number allele: 99 copies">
##ALT=<ID=CN100,Description="Copy number allele: 100 copies">
##ALT=<ID=CN101,Description="Copy number allele: 101 copies">
##ALT=<ID=CN102,Description="Copy number allele: 102 copies">
##ALT=<ID=CN103,Description="Copy number allele: 103 copies">
##ALT=<ID=CN104,Description="Copy number allele: 104 copies">
##ALT=<ID=CN105,Description="Copy number allele: 105 copies">
##ALT=<ID=CN106,Description="Copy number allele: 106 copies">
##ALT=<ID=CN107,Description="Copy number allele: 107 copies">
##ALT=<ID=CN108,Description="Copy number allele: 108 copies">
##ALT=<ID=CN109,Description="Copy number allele: 109 copies">
##ALT=<ID=CN110,Description="Copy number allele: 110 copies">
##ALT=<ID=CN111,Description="Copy number allele: 111 copies">
##ALT=<ID=CN112,Description="Copy number allele: 112 copies">
##ALT=<ID=CN113,Description="Copy number allele: 113 copies">
##ALT=<ID=CN114,Description="Copy number allele: 114 copies">
##ALT=<ID=CN115,Description="Copy number allele: 115 copies">
##ALT=<ID=CN116,Description="Copy number allele: 116 copies">
##ALT=<ID=CN117,Description="Copy number allele: 117 copies">
##ALT=<ID=CN118,Description="Copy number allele: 118 copies">
##ALT=<ID=CN119,Description="Copy number allele: 119 copies">
##ALT=<ID=CN120,Description="Copy number allele: 120 copies">
##ALT=<ID=CN121,Description="Copy number allele: 121 copies">
##ALT=<ID=CN122,Description="Copy number allele: 122 copies">
##ALT=<ID=CN123,Description="Copy number allele: 123 copies">
##ALT=<ID=CN124,Description="Copy number allele: 124 copies">
##INFO=<ID=CIEND,Number=2,Type=Integer,Description="Confidence interval around END for imprecise variants">
##INFO=<ID=CIPOS,Number=2,Type=Integer,Description="Confidence interval around POS for imprecise variants">
##INFO=<ID=CS,Number=1,Type=String,Description="Source call set.">
##INFO=<ID=END,Number=1,Type=Integer,Description="End coordinate of this variant">
##INFO=<ID=IMPRECISE,Number=0,Type=Flag,Description="Imprecise structural variation">
##INFO=<ID=MC,Number=.,Type=String,Description="Merged calls.">
##INFO=<ID=MEINFO,Number=4,Type=String,Description="Mobile element info of the form NAME,START,END<POLARITY; If there is only 5' OR 3' support for this call, will be NULL NULL for START and END">
##INFO=<ID=MEND,Number=1,Type=Integer,Description="Mitochondrial end coordinate of inserted sequence">
##INFO=<ID=MLEN,Number=1,Type=Integer,Description="Estimated length of mitochondrial insert">
##INFO=<ID=MSTART,Number=1,Type=Integer,Description="Mitochondrial start coordinate of inserted sequence">
##INFO=<ID=SVLEN,Number=.,Type=Integer,Description="SV length. It is only calculated for structural variation MEIs. For other types of SVs; one may calculate the SV length by INFO:END-START+1, or by finding the difference between lengthes of REF and ALT alleles">
##INFO=<ID=SVTYPE,Number=1,Type=String,Description="Type of structural variant">
##INFO=<ID=TSD,Number=1,Type=String,Description="Precise Target Site Duplication for bases, if unknown, value will be NULL">
##INFO=<ID=AC,Number=A,Type=Integer,Description="Total number of alternate alleles in called genotypes">
##INFO=<ID=AF,Number=A,Type=Float,Description="Estimated allele frequency in the range (0,1)">
##INFO=<ID=NS,Number=1,Type=Integer,Description="Number of samples with data">
##INFO=<ID=AN,Number=1,Type=Integer,Description="Total number of alleles in called genotypes">
##INFO=<ID=EAS_AF,Number=A,Type=Float,Description="Allele frequency in the EAS populations calculated from AC and AN, in the range (0,1)">
##INFO=<ID=EUR_AF,Number=A,Type=Float,Description="Allele frequency in the EUR populations calculated from AC and AN, in the range (0,1)">
##INFO=<ID=AFR_AF,Number=A,Type=Float,Description="Allele frequency in the AFR populations calculated from AC and AN, in the range (0,1)">
##INFO=<ID=AMR_AF,Number=A,Type=Float,Description="Allele frequency in the AMR populations calculated from AC and AN, in the range (0,1)">
##INFO=<ID=SAS_AF,Number=A,Type=Float,Description="Allele frequency in the SAS populations calculated from AC and AN, in the range (0,1)">
##INFO=<ID=DP,Number=1,Type=Integer,Description="Total read depth; only low coverage data were counted towards the DP, exome data were not used">
##INFO=<ID=AA,Number=1,Type=String,Description="Ancestral Allele. Format: AA|REF|ALT|IndelType. AA: Ancestral allele, REF:Reference Allele, ALT:Alternate Allele, IndelType:Type of Indel (REF, ALT and IndelType are only defined for indels)">
##INFO=<ID=VT,Number=.,Type=String,Description="indicates what type of variant the line represents">
##INFO=<ID=EX_TARGET,Number=0,Type=Flag,Description="indicates whether a variant is within the exon pull down target boundaries">
##INFO=<ID=MULTI_ALLELIC,Number=0,Type=Flag,Description="indicates whether a site is multi-allelic">
#CHROM	POS	ID	REF	ALT	QUAL	FILTER	INFO
18	52908326	rs1261076	A	G	100	PASS	AC=2883;AF=0.575679;AN=5008;NS=2504;DP=20462;EAS_AF=0.5546;AMR_AF=0.3458;AFR_AF=0.7693;EUR_AF=0.496;SAS_AF=0.5808;AA=G|||;VT=SNP
18	52910362	rs72627230	C	T	100	PASS	AC=302;AF=0.0603035;AN=5008;NS=2504;DP=17724;EAS_AF=0.2312;AMR_AF=0.0821;AFR_AF=0.0023;EUR_AF=0.002;SAS_AF=0.0072;AA=C|||;VT=SNP
18	52911702	rs13381800	T	C	100	PASS	AC=1008;AF=0.201278;AN=5008;NS=2504;DP=18731;EAS_AF=0.3075;AMR_AF=0.2161;AFR_AF=0.0953;EUR_AF=0.3022;SAS_AF=0.1207;AA=T|||;VT=SNP
18	52915567	rs1942265	G	C	100	PASS	AC=1108;AF=0.221246;AN=5008;NS=2504;DP=20071;EAS_AF=0.3075;AMR_AF=0.219;AFR_AF=0.1581;EUR_AF=0.3002;SAS_AF=0.138;AA=G|||;VT=SNP
18	52915706	rs7241077	T	A	100	PASS	AC=1022;AF=0.204073;AN=5008;NS=2504;DP=17385;EAS_AF=0.3065;AMR_AF=0.2161;AFR_AF=0.0953;EUR_AF=0.3002;SAS_AF=0.138;AA=T|||;VT=SNP
18	52917331	rs62092440	C	G	100	PASS	AC=1026;AF=0.204872;AN=5008;NS=2504;DP=18431;EAS_AF=0.3056;AMR_AF=0.2176;AFR_AF=0.0953;EUR_AF=0.3022;SAS_AF=0.1401;AA=C|||;VT=SNP
18	52918500	rs1893431	G	A	100	PASS	AC=1525;AF=0.304513;AN=5008;NS=2504;DP=19227;EAS_AF=0.3135;AMR_AF=0.2752;AFR_AF=0.267;EUR_AF=0.4125;SAS_AF=0.2556;AA=A|||;VT=SNP
18	52918717	rs1893430	A	G	100	PASS	AC=1570;AF=0.313498;AN=5008;NS=2504;DP=19389;EAS_AF=0.3135;AMR_AF=0.2781;AFR_AF=0.2973;EUR_AF=0.4155;SAS_AF=0.2556;AA=G|||;VT=SNP
18	52919906	rs4800988	A	T	100	PASS	AC=1133;AF=0.226238;AN=5008;NS=2504;DP=17455;EAS_AF=0.3065;AMR_AF=0.2205;AFR_AF=0.1747;EUR_AF=0.3022;SAS_AF=0.1391;AA=T|||;VT=SNP
18	52920088	rs1942264	T	C	100	PASS	AC=1107;AF=0.221046;AN=5008;NS=2504;DP=16385;EAS_AF=0.3056;AMR_AF=0.219;AFR_AF=0.1573;EUR_AF=0.3012;SAS_AF=0.1391;AA=T|||;VT=SNP
18	52920544	rs117279428	A	G	100	PASS	AC=105;AF=0.0209665;AN=5008;NS=2504;DP=18974;EAS_AF=0.0486;AMR_AF=0.0086;AFR_AF=0.0015;EUR_AF=0.0288;SAS_AF=0.0194;AA=A|||;VT=SNP
18	52920950	rs1261093	C	T	100	PASS	AC=2882;AF=0.575479;AN=5008;NS=2504;DP=17682;EAS_AF=0.5546;AMR_AF=0.3473;AFR_AF=0.7678;EUR_AF=0.4911;SAS_AF=0.5859;AA=T|||;VT=SNP
18	52921606	rs1539950	C	T	100	PASS	AC=1106;AF=0.220847;AN=5008;NS=2504;DP=20782;EAS_AF=0.3036;AMR_AF=0.219;AFR_AF=0.1589;EUR_AF=0.3002;SAS_AF=0.1391;AA=T|||;VT=SNP
18	52921673	rs1539951	T	C	100	PASS	AC=1111;AF=0.221845;AN=5008;NS=2504;DP=19922;EAS_AF=0.3065;AMR_AF=0.219;AFR_AF=0.1596;EUR_AF=0.3012;SAS_AF=0.1391;AA=C|||;VT=SNP
18	52922000	rs62092442	T	C	100	PASS	AC=1537;AF=0.306909;AN=5008;NS=2504;DP=18947;EAS_AF=0.3115;AMR_AF=0.2752;AFR_AF=0.2746;EUR_AF=0.4145;SAS_AF=0.2577;AA=C|||;VT=SNP
18	52922473	rs77010658	G	A	100	PASS	AC=68;AF=0.0135783;AN=5008;NS=2504;DP=16376;EAS_AF=0.0139;AMR_AF=0.0749;AFR_AF=0.0015;EUR_AF=0;SAS_AF=0;AA=G|||;VT=SNP
18	52923720	rs62092444	G	A	100	PASS	AC=1008;AF=0.201278;AN=5008;NS=2504;DP=21232;EAS_AF=0.3046;AMR_AF=0.2161;AFR_AF=0.0862;EUR_AF=0.2992;SAS_AF=0.1391;AA=G|||;VT=SNP
18	52924317	rs11662842	C	G	100	PASS	AC=1521;AF=0.303714;AN=5008;NS=2504;DP=17896;EAS_AF=0.3115;AMR_AF=0.2695;AFR_AF=0.3033;EUR_AF=0.3837;SAS_AF=0.2382;AA=G|||;VT=SNP
18	52924348	rs11664992	T	C	100	PASS	AC=1022;AF=0.204073;AN=5008;NS=2504;DP=19208;EAS_AF=0.3075;AMR_AF=0.2161;AFR_AF=0.0946;EUR_AF=0.2992;SAS_AF=0.1391;AA=T|||;VT=SNP
18	52928505	rs3817527	G	A	100	PASS	AC=569;AF=0.113618;AN=5008;NS=2504;DP=17781;EAS_AF=0.2232;AMR_AF=0.0303;AFR_AF=0.0023;EUR_AF=0.0577;SAS_AF=0.2679;AA=G|||;VT=SNP
18	52931763	rs1261134	A	T	100	PASS	AC=1915;AF=0.382388;AN=5008;NS=2504;DP=16982;EAS_AF=0.3165;AMR_AF=0.3012;AFR_AF=0.5454;EUR_AF=0.4046;SAS_AF=0.2648;AA=T|||;VT=SNP
18	52935941	rs76681900	T	G	100	PASS	AC=144;AF=0.028754;AN=5008;NS=2504;DP=17163;EAS_AF=0.003;AMR_AF=0.0331;AFR_AF=0.003;EUR_AF=0.0845;SAS_AF=0.0297;AA=T|||;VT=SNP
18	52936390	rs60882518	T	C	100	PASS	AC=634;AF=0.126597;AN=5008;NS=2504;DP=20037;EAS_AF=0.253;AMR_AF=0.0403;AFR_AF=0.0023;EUR_AF=0.0596;SAS_AF=0.2945;AA=T|||;VT=SNP
18	52938328	rs74493147	C	T	100	PASS	AC=27;AF=0.00539137;AN=5008;NS=2504;DP=17683;EAS_AF=0.0268;AMR_AF=0;AFR_AF=0;EUR_AF=0;SAS_AF=0;AA=C|||;VT=SNP
18	52938369	rs1261114	G	A	100	PASS	AC=2146;AF=0.428514;AN=5008;NS=2504;DP=17199;EAS_AF=0.3155;AMR_AF=0.3156;AFR_AF=0.7156;EUR_AF=0.4036;SAS_AF=0.2628;AA=A|||;VT=SNP
18	52940740	rs116909696	G	A	100	PASS	AC=20;AF=0.00399361;AN=5008;NS=2504;DP=17561;EAS_AF=0.0198;AMR_AF=0;AFR_AF=0;EUR_AF=0;SAS_AF=0;AA=G|||;VT=SNP
18	52942827	rs1788027	G	A	100	PASS	AC=2856;AF=0.570288;AN=5008;NS=2504;DP=21221;EAS_AF=0.5635;AMR_AF=0.353;AFR_AF=0.7504;EUR_AF=0.4831;SAS_AF=0.5777;AA=A|||;VT=SNP;EX_TARGET
18	52945924	rs144590018	C	T	100	PASS	AC=40;AF=0.00798722;AN=5008;NS=2504;DP=14068;EAS_AF=0.0337;AMR_AF=0.0014;AFR_AF=0.0008;EUR_AF=0.004;SAS_AF=0;AA=c|||;VT=SNP
18	52946133	rs75057094	C	T	100	PASS	AC=66;AF=0.0131789;AN=5008;NS=2504;DP=19278;EAS_AF=0.0129;AMR_AF=0.0735;AFR_AF=0.0015;EUR_AF=0;SAS_AF=0;AA=C|||;VT=SNP
18	52949254	rs80203464	T	C	100	PASS	AC=49;AF=0.00978435;AN=5008;NS=2504;DP=14150;EAS_AF=0.0476;AMR_AF=0;AFR_AF=0;EUR_AF=0;SAS_AF=0.001;AA=T|||;VT=SNP
18	52949770	rs1261118	C	T	100	PASS	AC=1910;AF=0.38139;AN=5008;NS=2504;DP=14432;EAS_AF=0.3125;AMR_AF=0.3012;AFR_AF=0.5469;EUR_AF=0.4026;SAS_AF=0.2638;AA=T|||;VT=SNP
18	52951168	rs116977295	G	A	100	PASS	AC=18;AF=0.00359425;AN=5008;NS=2504;DP=20001;EAS_AF=0.0129;AMR_AF=0.0014;AFR_AF=0;EUR_AF=0.004;SAS_AF=0;AA=G|||;VT=SNP
18	52952298	rs58751937	G	A	100	PASS	AC=31;AF=0.0061901;AN=5008;NS=2504;DP=21976;EAS_AF=0.0308;AMR_AF=0;AFR_AF=0;EUR_AF=0;SAS_AF=0;AA=G|||;VT=SNP
18	52956331	rs145332381	T	G	100	PASS	AC=37;AF=0.00738818;AN=5008;NS=2504;DP=20979;EAS_AF=0.0347;AMR_AF=0.0029;AFR_AF=0;EUR_AF=0;SAS_AF=0;AA=T|||;VT=SNP
18	52964872	rs9955026	A	G	100	PASS	AC=964;AF=0.192492;AN=5008;NS=2504;DP=16740;EAS_AF=0.2986;AMR_AF=0.2089;AFR_AF=0.0567;EUR_AF=0.2893;SAS_AF=0.1554;AA=A|||;VT=SNP
18	52967330	rs111831991	T	C	100	PASS	AC=195;AF=0.0389377;AN=5008;NS=2504;DP=16994;EAS_AF=0.0446;AMR_AF=0.0389;AFR_AF=0.0492;EUR_AF=0.0467;SAS_AF=0.0112;AA=t|||;VT=SNP
18	52968200	rs3794894	C	A	100	PASS	AC=782;AF=0.15615;AN=5008;NS=2504;DP=19821;EAS_AF=0.2986;AMR_AF=0.1816;AFR_AF=0.0113;EUR_AF=0.2157;SAS_AF=0.1258;AA=C|||;VT=SNP
18	52969331	rs74543232	C	T	100	PASS	AC=47;AF=0.00938498;AN=5008;NS=2504;DP=17620;EAS_AF=0.0308;AMR_AF=0.0014;AFR_AF=0;EUR_AF=0.0149;SAS_AF=0;AA=C|||;VT=SNP
18	52969701	rs117175601	T	C	100	PASS	AC=18;AF=0.00359425;AN=5008;NS=2504;DP=21405;EAS_AF=0.0099;AMR_AF=0;AFR_AF=0;EUR_AF=0.008;SAS_AF=0;AA=t|||;VT=SNP
18	52971109	rs1153636	G	A	100	PASS	AC=1207;AF=0.241014;AN=5008;NS=2504;DP=17030;EAS_AF=0.3016;AMR_AF=0.2176;AFR_AF=0.2405;EUR_AF=0.2883;SAS_AF=0.1472;AA=G|||;VT=SNP
18	52972210	rs1153637	T	G	100	PASS	AC=2716;AF=0.542332;AN=5008;NS=2504;DP=19297;EAS_AF=0.5288;AMR_AF=0.4236;AFR_AF=0.8654;EUR_AF=0.3907;SAS_AF=0.3599;AA=G|||;VT=SNP
18	52974506	rs117256205	G	A	100	PASS	AC=35;AF=0.00698882;AN=5008;NS=2504;DP=18233;EAS_AF=0.0347;AMR_AF=0;AFR_AF=0;EUR_AF=0;SAS_AF=0;AA=G|||;VT=SNP
18	52977307	rs148940059	G	A	100	PASS	AC=33;AF=0.00658946;AN=5008;NS=2504;DP=19131;EAS_AF=0.0248;AMR_AF=0.0058;AFR_AF=0;EUR_AF=0.004;SAS_AF=0;AA=G|||;VT=SNP
18	52977965	rs148168468	T	A	100	PASS	AC=33;AF=0.00658946;AN=5008;NS=2504;DP=22421;EAS_AF=0.0288;AMR_AF=0;AFR_AF=0.0008;EUR_AF=0;SAS_AF=0.0031;AA=T|||;VT=SNP
18	52980635	rs10515970	C	T	100	PASS	AC=507;AF=0.101238;AN=5008;NS=2504;DP=16801;EAS_AF=0.2093;AMR_AF=0.0432;AFR_AF=0.0189;EUR_AF=0.0606;SAS_AF=0.184;AA=C|||;VT=SNP
18	52982250	rs77003014	C	T	100	PASS	AC=39;AF=0.00778754;AN=5008;NS=2504;DP=18940;EAS_AF=0.0367;AMR_AF=0;AFR_AF=0.0008;EUR_AF=0;SAS_AF=0.001;AA=C|||;VT=SNP
18	52982458	rs893946	C	T	100	PASS	AC=2165;AF=0.432308;AN=5008;NS=2504;DP=20116;EAS_AF=0.5268;AMR_AF=0.3703;AFR_AF=0.5159;EUR_AF=0.3469;SAS_AF=0.3538;AA=T|||;VT=SNP
18	52982566	rs79668300	A	G	100	PASS	AC=116;AF=0.0231629;AN=5008;NS=2504;DP=19591;EAS_AF=0.0546;AMR_AF=0.0821;AFR_AF=0.0015;EUR_AF=0.002;SAS_AF=0;AA=A|||;VT=SNP
18	52984310	rs79813124	A	T	100	PASS	AC=94;AF=0.01877;AN=5008;NS=2504;DP=15957;EAS_AF=0.0853;AMR_AF=0.0115;AFR_AF=0;EUR_AF=0;SAS_AF=0;AA=A|||;VT=SNP
18	52990242	rs117038519	T	C	100	PASS	AC=36;AF=0.0071885;AN=5008;NS=2504;DP=17149;EAS_AF=0.0337;AMR_AF=0;AFR_AF=0;EUR_AF=0.001;SAS_AF=0.001;AA=T|||;VT=SNP
18	52990514	rs143505851	C	T	100	PASS	AC=54;AF=0.0107827;AN=5008;NS=2504;DP=15586;EAS_AF=0.0496;AMR_AF=0;AFR_AF=0.0008;EUR_AF=0;SAS_AF=0.0031;AA=C|||;VT=SNP
18	52990628	rs76886072	G	A	100	PASS	AC=20;AF=0.00399361;AN=5008;NS=2504;DP=14725;EAS_AF=0.0198;AMR_AF=0;AFR_AF=0;EUR_AF=0;SAS_AF=0;AA=G|||;VT=SNP
18	52991218	rs10515971	C	A	100	PASS	AC=536;AF=0.107029;AN=5008;NS=2504;DP=18147;EAS_AF=0.2331;AMR_AF=0.0447;AFR_AF=0.0189;EUR_AF=0.0616;SAS_AF=0.1871;AA=C|||;VT=SNP
18	53008153	rs117972580	T	C	100	PASS	AC=20;AF=0.00399361;AN=5008;NS=2504;DP=18598;EAS_AF=0.0179;AMR_AF=0;AFR_AF=0;EUR_AF=0.001;SAS_AF=0.001;AA=T|||;VT=SNP
18	53009757	rs1660235	C	G	100	PASS	AC=2702;AF=0.539537;AN=5008;NS=2504;DP=16868;EAS_AF=0.5308;AMR_AF=0.4222;AFR_AF=0.8555;EUR_AF=0.3926;SAS_AF=0.3558;AA=G|||;VT=SNP
18	53010332	rs1440473	T	C	100	PASS	AC=2366;AF=0.472444;AN=5008;NS=2504;DP=20953;EAS_AF=0.5317;AMR_AF=0.402;AFR_AF=0.6074;EUR_AF=0.3956;SAS_AF=0.3579;AA=C|||;VT=SNP
18	53011114	rs1788026	G	A	100	PASS	AC=1650;AF=0.329473;AN=5008;NS=2504;DP=17967;EAS_AF=0.5228;AMR_AF=0.3213;AFR_AF=0.3374;EUR_AF=0.2903;SAS_AF=0.1656;AA=G|||;VT=SNP
18	53012584	rs181535765	A	G	100	PASS	AC=21;AF=0.00419329;AN=5008;NS=2504;DP=16666;EAS_AF=0.0198;AMR_AF=0;AFR_AF=0;EUR_AF=0;SAS_AF=0.001;AA=A|||;VT=SNP
18	53013947	rs1660237	C	T	100	PASS	AC=3215;AF=0.641973;AN=5008;NS=2504;DP=15933;EAS_AF=0.7639;AMR_AF=0.4568;AFR_AF=0.879;EUR_AF=0.4314;SAS_AF=0.544;AA=T|||;VT=SNP
18	53016952	rs144324200	C	A	100	PASS	AC=20;AF=0.00399361;AN=5008;NS=2504;DP=14095;EAS_AF=0.0198;AMR_AF=0;AFR_AF=0;EUR_AF=0;SAS_AF=0;AA=C|||;VT=SNP
18	53017488	rs117303010	C	T	100	PASS	AC=35;AF=0.00698882;AN=5008;NS=2504;DP=20357;EAS_AF=0.0347;AMR_AF=0;AFR_AF=0;EUR_AF=0;SAS_AF=0;AA=C|||;VT=SNP
18	53022773	rs36027866	G	A	100	PASS	AC=549;AF=0.109625;AN=5008;NS=2504;DP=17327;EAS_AF=0.2312;AMR_AF=0.0447;AFR_AF=0.025;EUR_AF=0.0656;SAS_AF=0.1902;AA=G|||;VT=SNP
18	53026357	rs1631486	G	A	100	PASS	AC=2638;AF=0.526757;AN=5008;NS=2504;DP=14465;EAS_AF=0.5327;AMR_AF=0.4092;AFR_AF=0.8404;EUR_AF=0.3668;SAS_AF=0.3446;AA=A|||;VT=SNP
18	53026402	rs1025804	T	G	100	PASS	AC=1262;AF=0.251997;AN=5008;NS=2504;DP=13807;EAS_AF=0.5278;AMR_AF=0.2997;AFR_AF=0.056;EUR_AF=0.2922;SAS_AF=0.1575;AA=T|||;VT=SNP
18	53029179	rs117088017	G	A	100	PASS	AC=58;AF=0.0115815;AN=5008;NS=2504;DP=20421;EAS_AF=0.0099;AMR_AF=0.0648;AFR_AF=0.0023;EUR_AF=0;SAS_AF=0;AA=G|||;VT=SNP
18	53030074	rs1660233	C	T	100	PASS	AC=2691;AF=0.53734;AN=5008;NS=2504;DP=14239;EAS_AF=0.5317;AMR_AF=0.4193;AFR_AF=0.8601;EUR_AF=0.3887;SAS_AF=0.3436;AA=T|||;VT=SNP
18	53032294	rs139444963	G	A	100	PASS	AC=20;AF=0.00399361;AN=5008;NS=2504;DP=10316;EAS_AF=0.0198;AMR_AF=0;AFR_AF=0;EUR_AF=0;SAS_AF=0;AA=G|||;VT=SNP
18	53033407	rs144734009	T	A	100	PASS	AC=18;AF=0.00359425;AN=5008;NS=2504;DP=13956;EAS_AF=0.0099;AMR_AF=0;AFR_AF=0;EUR_AF=0.008;SAS_AF=0;AA=T|||;VT=SNP
18	53035650	rs1660241	G	A	100	PASS	AC=1713;AF=0.342053;AN=5008;NS=2504;DP=19306;EAS_AF=0.5268;AMR_AF=0.3213;AFR_AF=0.3812;EUR_AF=0.2922;SAS_AF=0.1646;AA=G|||;VT=SNP
18	53038676	rs1660242	A	T	100	PASS	AC=3193;AF=0.63758;AN=5008;NS=2504;DP=19824;EAS_AF=0.7669;AMR_AF=0.4539;AFR_AF=0.8684;EUR_AF=0.4314;SAS_AF=0.5348;AA=T|||;VT=SNP
18	53040066	rs1440476	C	G	100	PASS	AC=2695;AF=0.538139;AN=5008;NS=2504;DP=15834;EAS_AF=0.5337;AMR_AF=0.4193;AFR_AF=0.8585;EUR_AF=0.3907;SAS_AF=0.3456;AA=G|||;VT=SNP
18	53041903	rs1011392	A	G	100	PASS	AC=2186;AF=0.436502;AN=5008;NS=2504;DP=14884;EAS_AF=0.5347;AMR_AF=0.3559;AFR_AF=0.5514;EUR_AF=0.331;SAS_AF=0.3456;AA=G|||;VT=SNP
18	53042998	rs78630462	G	A	100	PASS	AC=94;AF=0.01877;AN=5008;NS=2504;DP=14559;EAS_AF=0.0833;AMR_AF=0.0115;AFR_AF=0.0008;EUR_AF=0.001;SAS_AF=0;AA=G|||;VT=SNP
18	53043220	rs2043961	A	G	100	PASS	AC=1097;AF=0.21905;AN=5008;NS=2504;DP=11470;EAS_AF=0.5248;AMR_AF=0.2767;AFR_AF=0.0159;EUR_AF=0.2306;SAS_AF=0.1258;AA=A|||;VT=SNP
18	53045198	rs1788030	C	T	100	PASS	AC=3288;AF=0.65655;AN=5008;NS=2504;DP=18862;EAS_AF=0.7649;AMR_AF=0.4784;AFR_AF=0.8964;EUR_AF=0.4791;SAS_AF=0.5297;AA=T|||;VT=SNP
18	53046319	rs1623427	G	C	100	PASS	AC=1810;AF=0.361422;AN=5008;NS=2504;DP=18862;EAS_AF=0.5308;AMR_AF=0.3256;AFR_AF=0.4168;EUR_AF=0.3231;SAS_AF=0.1769;AA=C|||;VT=SNP
18	53046577	rs1621581	C	T	100	PASS	AC=2434;AF=0.486022;AN=5008;NS=2504;DP=19720;EAS_AF=0.5377;AMR_AF=0.3862;AFR_AF=0.6793;EUR_AF=0.3757;SAS_AF=0.3558;AA=T|||;VT=SNP
18	53047761	rs143677964	C	G	100	PASS	AC=14;AF=0.00279553;AN=5008;NS=2504;DP=17986;EAS_AF=0.0139;AMR_AF=0;AFR_AF=0;EUR_AF=0;SAS_AF=0;AA=C|||;VT=SNP
18	53048678	rs1788025	A	C	100	PASS	AC=2652;AF=0.529553;AN=5008;NS=2504;DP=19731;EAS_AF=0.502;AMR_AF=0.4107;AFR_AF=0.8495;EUR_AF=0.3996;SAS_AF=0.3436;AA=C|||;VT=SNP
18	53049157	rs566554079	A	T	100	PASS	AC=53;AF=0.0105831;AN=5008;NS=2504;DP=14476;EAS_AF=0.0397;AMR_AF=0.0029;AFR_AF=0.0023;EUR_AF=0.004;SAS_AF=0.0041;AA=A|||;VT=SNP
18	53050058	rs1348047	G	T	100	PASS	AC=1392;AF=0.277955;AN=5008;NS=2504;DP=18237;EAS_AF=0.495;AMR_AF=0.2939;AFR_AF=0.2095;EUR_AF=0.2734;SAS_AF=0.1401;AA=G|||;VT=SNP
18	53050523	rs1788019	G	A	100	PASS	AC=1394;AF=0.278355;AN=5008;NS=2504;DP=20281;EAS_AF=0.497;AMR_AF=0.2939;AFR_AF=0.2095;EUR_AF=0.2734;SAS_AF=0.1401;AA=G|||;VT=SNP
18	53052169	rs9950000	C	T	100	PASS	AC=2580;AF=0.515176;AN=5008;NS=2504;DP=17214;EAS_AF=0.4534;AMR_AF=0.4063;AFR_AF=0.8434;EUR_AF=0.3917;SAS_AF=0.3395;AA=T|||;VT=SNP
18	53053897	rs9320010	A	G	100	PASS	AC=2490;AF=0.497204;AN=5008;NS=2504;DP=19439;EAS_AF=0.4544;AMR_AF=0.3963;AFR_AF=0.7806;EUR_AF=0.3917;SAS_AF=0.3384;AA=G|||;VT=SNP
18	53055212	rs3794891	C	A	100	PASS	AC=1325;AF=0.264577;AN=5008;NS=2504;DP=20726;EAS_AF=0.4484;AMR_AF=0.2867;AFR_AF=0.2073;EUR_AF=0.2654;SAS_AF=0.136;AA=C|||;VT=SNP
18	53056283	rs149574089	G	A	100	PASS	AC=37;AF=0.00738818;AN=5008;NS=2504;DP=14067;EAS_AF=0.0248;AMR_AF=0.0159;AFR_AF=0.0008;EUR_AF=0;SAS_AF=0;AA=G|||;VT=SNP
18	53056897	rs117323784	G	T	100	PASS	AC=35;AF=0.00698882;AN=5008;NS=2504;DP=21356;EAS_AF=0.0347;AMR_AF=0;AFR_AF=0;EUR_AF=0;SAS_AF=0;AA=G|||;VT=SNP
18	53057188	rs11152363	G	A	100	PASS	AC=969;AF=0.19349;AN=5008;NS=2504;DP=18994;EAS_AF=0.4484;AMR_AF=0.2522;AFR_AF=0.0151;EUR_AF=0.2018;SAS_AF=0.1217;AA=G|||;VT=SNP
18	53058594	rs6567314	A	T	100	PASS	AC=2494;AF=0.498003;AN=5008;NS=2504;DP=13635;EAS_AF=0.4544;AMR_AF=0.3905;AFR_AF=0.792;EUR_AF=0.3847;SAS_AF=0.3384;AA=A|||;VT=SNP
18	53058852	rs77354653	C	A	100	PASS	AC=25;AF=0.00499201;AN=5008;NS=2504;DP=13905;EAS_AF=0.0248;AMR_AF=0;AFR_AF=0;EUR_AF=0;SAS_AF=0;AA=C|||;VT=SNP
18	53059320	rs28602385	G	A	100	PASS	AC=2562;AF=0.511581;AN=5008;NS=2504;DP=10815;EAS_AF=0.4524;AMR_AF=0.3991;AFR_AF=0.8366;EUR_AF=0.3847;SAS_AF=0.3436;AA=g|||;VT=SNP
18	53059748	rs12607679	T	C	100	PASS	AC=1115;AF=0.222644;AN=5008;NS=2504;DP=15185;EAS_AF=0.4454;AMR_AF=0.2767;AFR_AF=0.0545;EUR_AF=0.2654;SAS_AF=0.138;AA=T|||;VT=SNP
18	53059951	rs12607705	T	C	100	PASS	AC=37;AF=0.00738818;AN=5008;NS=2504;DP=17389;EAS_AF=0.0357;AMR_AF=0;AFR_AF=0;EUR_AF=0;SAS_AF=0.001;AA=T|||;VT=SNP
18	53061937	rs3794889	G	C	100	PASS	AC=1325;AF=0.264577;AN=5008;NS=2504;DP=19417;EAS_AF=0.4464;AMR_AF=0.2853;AFR_AF=0.2088;EUR_AF=0.2654;SAS_AF=0.137;AA=G|||;VT=SNP
18	53062636	rs80030816	G	C	100	PASS	AC=25;AF=0.00499201;AN=5008;NS=2504;DP=18403;EAS_AF=0.0248;AMR_AF=0;AFR_AF=0;EUR_AF=0;SAS_AF=0;AA=G|||;VT=SNP
18	53063229	rs4801149	G	C	100	PASS	AC=1322;AF=0.263978;AN=5008;NS=2504;DP=19057;EAS_AF=0.4464;AMR_AF=0.2853;AFR_AF=0.2088;EUR_AF=0.2634;SAS_AF=0.136;AA=G|||;VT=SNP
18	53064423	rs12605773	A	G	100	PASS	AC=2436;AF=0.486422;AN=5008;NS=2504;DP=18773;EAS_AF=0.4524;AMR_AF=0.3948;AFR_AF=0.7443;EUR_AF=0.3847;SAS_AF=0.3425;AA=G|||;VT=SNP
18	53064491	rs2872041	G	A	100	PASS	AC=3143;AF=0.627596;AN=5008;NS=2504;DP=18479;EAS_AF=0.7927;AMR_AF=0.4669;AFR_AF=0.8676;EUR_AF=0.4732;SAS_AF=0.4059;AA=A|||;VT=SNP
18	53065110	rs4801150	C	T	100	PASS	AC=1749;AF=0.349241;AN=5008;NS=2504;DP=15812;EAS_AF=0.4464;AMR_AF=0.3228;AFR_AF=0.5098;EUR_AF=0.2664;SAS_AF=0.136;AA=C|||;VT=SNP
18	53066079	rs1020169	T	A	100	PASS	AC=1326;AF=0.264776;AN=5008;NS=2504;DP=19826;EAS_AF=0.4464;AMR_AF=0.2882;AFR_AF=0.2095;EUR_AF=0.2644;SAS_AF=0.136;AA=T|||;VT=SNP
18	53067758	rs7238888	A	G	100	PASS	AC=1330;AF=0.265575;AN=5008;NS=2504;DP=15437;EAS_AF=0.4474;AMR_AF=0.2882;AFR_AF=0.2095;EUR_AF=0.2674;SAS_AF=0.136;AA=A|||;VT=SNP
18	53067954	rs7235757	G	A	100	PASS	AC=2311;AF=0.461462;AN=5008;NS=2504;DP=13191;EAS_AF=0.4524;AMR_AF=0.366;AFR_AF=0.7375;EUR_AF=0.3151;SAS_AF=0.316;AA=A|||;VT=SNP
18	53069972	rs2958178	C	T	100	PASS	AC=2609;AF=0.520966;AN=5008;NS=2504;DP=14962;EAS_AF=0.4534;AMR_AF=0.4121;AFR_AF=0.8593;EUR_AF=0.3917;SAS_AF=0.3436;AA=T|||;VT=SNP
18	53070914	rs17522826	G	A	100	PASS	AC=963;AF=0.192292;AN=5008;NS=2504;DP=18307;EAS_AF=0.4464;AMR_AF=0.2536;AFR_AF=0.0136;EUR_AF=0.1998;SAS_AF=0.1207;AA=G|||;VT=SNP
18	53072535	rs2958165	G	A	100	PASS	AC=1328;AF=0.265176;AN=5008;NS=2504;DP=20189;EAS_AF=0.4474;AMR_AF=0.2882;AFR_AF=0.2095;EUR_AF=0.2654;SAS_AF=0.136;AA=G|||;VT=SNP
18	53072832	rs2958171	C	T	100	PASS	AC=2571;AF=0.513379;AN=5008;NS=2504;DP=17845;EAS_AF=0.4534;AMR_AF=0.4049;AFR_AF=0.8411;EUR_AF=0.3827;SAS_AF=0.3436;AA=T|||;VT=SNP
18	53073090	rs77433731	A	C	100	PASS	AC=41;AF=0.0081869;AN=5008;NS=2504;DP=18534;EAS_AF=0.0407;AMR_AF=0;AFR_AF=0;EUR_AF=0;SAS_AF=0;AA=A|||;VT=SNP
18	53074573	rs117389325	T	C	100	PASS	AC=37;AF=0.00738818;AN=5008;NS=2504;DP=18038;EAS_AF=0.0288;AMR_AF=0.0058;AFR_AF=0;EUR_AF=0.004;SAS_AF=0;AA=T|||;VT=SNP
18	53074958	rs2958175	G	A	100	PASS	AC=1328;AF=0.265176;AN=5008;NS=2504;DP=17031;EAS_AF=0.4474;AMR_AF=0.2882;AFR_AF=0.2095;EUR_AF=0.2654;SAS_AF=0.136;AA=G|||;VT=SNP
18	53077795	rs2958186	C	T	100	PASS	AC=2168;AF=0.432907;AN=5008;NS=2504;DP=20392;EAS_AF=0.4514;AMR_AF=0.3401;AFR_AF=0.6679;EUR_AF=0.2833;SAS_AF=0.316;AA=C|||;VT=SNP
18	53077859	rs139152689	G	A	100	PASS	AC=32;AF=0.00638978;AN=5008;NS=2504;DP=19036;EAS_AF=0.0298;AMR_AF=0.0014;AFR_AF=0;EUR_AF=0.001;SAS_AF=0;AA=G|||;VT=SNP
18	53079067	rs2919446	A	G	100	PASS	AC=2613;AF=0.521765;AN=5008;NS=2504;DP=18576;EAS_AF=0.4534;AMR_AF=0.4135;AFR_AF=0.8608;EUR_AF=0.3936;SAS_AF=0.3425;AA=G|||;VT=SNP
18	53080391	rs2958161	T	C	100	PASS	AC=1329;AF=0.265375;AN=5008;NS=2504;DP=18991;EAS_AF=0.4474;AMR_AF=0.2882;AFR_AF=0.2095;EUR_AF=0.2664;SAS_AF=0.136;AA=T|||;VT=SNP
18	53083591	rs2860511	G	A	100	PASS	AC=1848;AF=0.36901;AN=5008;NS=2504;DP=16716;EAS_AF=0.4514;AMR_AF=0.3141;AFR_AF=0.441;EUR_AF=0.2823;SAS_AF=0.3149;AA=G|||;VT=SNP
18	53083865	rs2958162	T	C	100	PASS	AC=2454;AF=0.490016;AN=5008;NS=2504;DP=19439;EAS_AF=0.4514;AMR_AF=0.3775;AFR_AF=0.8404;EUR_AF=0.3161;SAS_AF=0.3149;AA=C|||;VT=SNP
18	53084300	rs2919451	C	T	100	PASS	AC=2570;AF=0.513179;AN=5008;NS=2504;DP=21361;EAS_AF=0.4534;AMR_AF=0.4063;AFR_AF=0.8411;EUR_AF=0.3837;SAS_AF=0.3405;AA=T|||;VT=SNP
18	53084405	rs79664854	A	G	100	PASS	AC=41;AF=0.0081869;AN=5008;NS=2504;DP=18740;EAS_AF=0.0407;AMR_AF=0;AFR_AF=0;EUR_AF=0;SAS_AF=0;AA=A|||;VT=SNP
18	53084545	rs2919450	G	T	100	PASS	AC=1328;AF=0.265176;AN=5008;NS=2504;DP=18068;EAS_AF=0.4474;AMR_AF=0.2882;AFR_AF=0.2095;EUR_AF=0.2654;SAS_AF=0.136;AA=G|||;VT=SNP
18	53085412	rs2958163	T	C	100	PASS	AC=3292;AF=0.657348;AN=5008;NS=2504;DP=18344;EAS_AF=0.7946;AMR_AF=0.4697;AFR_AF=0.8828;EUR_AF=0.4811;SAS_AF=0.5256;AA=C|||;VT=SNP
18	53086059	rs77197894	A	G	100	PASS	AC=99;AF=0.0197684;AN=5008;NS=2504;DP=19081;EAS_AF=0.0456;AMR_AF=0.0706;AFR_AF=0.0015;EUR_AF=0.002;SAS_AF=0;AA=A|||;VT=SNP
18	53086455	rs1440477	C	T	100	PASS	AC=1328;AF=0.265176;AN=5008;NS=2504;DP=19376;EAS_AF=0.4474;AMR_AF=0.2882;AFR_AF=0.2095;EUR_AF=0.2654;SAS_AF=0.136;AA=C|||;VT=SNP
18	53087632	rs2958166	C	T	100	PASS	AC=1672;AF=0.333866;AN=5008;NS=2504;DP=19614;EAS_AF=0.4474;AMR_AF=0.3141;AFR_AF=0.4561;EUR_AF=0.2654;SAS_AF=0.136;AA=C|||;VT=SNP
18	53089138	rs2958169	C	T	100	PASS	AC=2193;AF=0.437899;AN=5008;NS=2504;DP=14817;EAS_AF=0.4514;AMR_AF=0.3415;AFR_AF=0.6876;EUR_AF=0.2823;SAS_AF=0.3149;AA=T|||;VT=SNP
18	53089162	rs8098843	C	T	100	PASS	AC=1308;AF=0.261182;AN=5008;NS=2504;DP=14998;EAS_AF=0.4474;AMR_AF=0.2882;AFR_AF=0.1952;EUR_AF=0.2644;SAS_AF=0.136;AA=C|||;VT=SNP
18	53090634	rs190436502	C	T	100	PASS	AC=18;AF=0.00359425;AN=5008;NS=2504;DP=16978;EAS_AF=0.0169;AMR_AF=0;AFR_AF=0;EUR_AF=0;SAS_AF=0.001;AA=C|||;VT=SNP
18	53092547	rs4374254	T	C	100	PASS	AC=2781;AF=0.555312;AN=5008;NS=2504;DP=19079;EAS_AF=0.5486;AMR_AF=0.6513;AFR_AF=0.2965;EUR_AF=0.7097;SAS_AF=0.6851;AA=C|||;VT=SNP
18	53094185	rs34461547	C	T	100	PASS	AC=86;AF=0.0171725;AN=5008;NS=2504;DP=16577;EAS_AF=0.002;AMR_AF=0.0173;AFR_AF=0;EUR_AF=0.0437;SAS_AF=0.0286;AA=C|||;VT=SNP
18	53095471	rs9320016	T	C	100	PASS	AC=2400;AF=0.479233;AN=5008;NS=2504;DP=22984;EAS_AF=0.5466;AMR_AF=0.5865;AFR_AF=0.1407;EUR_AF=0.6093;SAS_AF=0.6575;AA=T|||;VT=SNP
18	53096708	rs4524013	T	C	100	PASS	AC=1327;AF=0.264976;AN=5008;NS=2504;DP=16442;EAS_AF=0.4474;AMR_AF=0.2882;AFR_AF=0.2073;EUR_AF=0.2654;SAS_AF=0.138;AA=T|||;VT=SNP
18	53097544	rs4500831	G	A	100	PASS	AC=2763;AF=0.551717;AN=5008;NS=2504;DP=16379;EAS_AF=0.5486;AMR_AF=0.6513;AFR_AF=0.2844;EUR_AF=0.7087;SAS_AF=0.684;AA=G|||;VT=SNP
18	53098526	rs7229456	T	C	100	PASS	AC=2770;AF=0.553115;AN=5008;NS=2504;DP=17926;EAS_AF=0.5496;AMR_AF=0.6527;AFR_AF=0.2852;EUR_AF=0.7117;SAS_AF=0.6851;AA=T|||;VT=SNP
18	53098732	rs7240481	G	A	100	PASS	AC=2785;AF=0.55611;AN=5008;NS=2504;DP=16861;EAS_AF=0.5615;AMR_AF=0.6527;AFR_AF=0.2837;EUR_AF=0.7107;SAS_AF=0.6912;AA=A|||;VT=SNP
18	53099012	rs12967143	G	C	100	PASS	AC=2570;AF=0.513179;AN=5008;NS=2504;DP=17473;EAS_AF=0.5635;AMR_AF=0.621;AFR_AF=0.1452;EUR_AF=0.6978;SAS_AF=0.6922;AA=G|||;VT=SNP
18	53099093	rs12963463	C	T	100	PASS	AC=2798;AF=0.558706;AN=5008;NS=2504;DP=17935;EAS_AF=0.5565;AMR_AF=0.6571;AFR_AF=0.3495;EUR_AF=0.7058;SAS_AF=0.6227;AA=c|||;VT=SNP
18	53100292	rs144830459	G	A	100	PASS	AC=33;AF=0.00658946;AN=5008;NS=2504;DP=19810;EAS_AF=0.0327;AMR_AF=0;AFR_AF=0;EUR_AF=0;SAS_AF=0;AA=G|||;VT=SNP
18	53101598	rs12958048	A	G	100	PASS	AC=2696;AF=0.538339;AN=5008;NS=2504;DP=15858;EAS_AF=0.5714;AMR_AF=0.6268;AFR_AF=0.267;EUR_AF=0.669;SAS_AF=0.6738;AA=A|||;VT=SNP
18	53101904	rs12969553	C	T	100	PASS	AC=2612;AF=0.521565;AN=5008;NS=2504;DP=12003;EAS_AF=0.5694;AMR_AF=0.6037;AFR_AF=0.267;EUR_AF=0.6213;SAS_AF=0.6554;AA=C|||;VT=SNP
18	53101984	rs4801154	C	T	100	PASS	AC=1273;AF=0.254193;AN=5008;NS=2504;DP=9994;EAS_AF=0.4266;AMR_AF=0.2795;AFR_AF=0.0893;EUR_AF=0.2763;SAS_AF=0.2587;AA=C|||;VT=SNP
18	53103287	rs76716556	C	T	100	PASS	AC=100;AF=0.0199681;AN=5008;NS=2504;DP=19397;EAS_AF=0.0446;AMR_AF=0.072;AFR_AF=0.0023;EUR_AF=0.002;SAS_AF=0;AA=C|||;VT=SNP
18	53103739	rs4341827	G	A	100	PASS	AC=2611;AF=0.521366;AN=5008;NS=2504;DP=16190;EAS_AF=0.5694;AMR_AF=0.6052;AFR_AF=0.2663;EUR_AF=0.6213;SAS_AF=0.6544;AA=G|||;VT=SNP
18	53103959	rs184974575	G	A	100	PASS	AC=13;AF=0.00259585;AN=5008;NS=2504;DP=17433;EAS_AF=0.0109;AMR_AF=0.0029;AFR_AF=0;EUR_AF=0;SAS_AF=0;AA=G|||;VT=SNP
18	53104019	rs4468713	C	T	100	PASS	AC=2646;AF=0.528355;AN=5008;NS=2504;DP=18038;EAS_AF=0.5694;AMR_AF=0.6124;AFR_AF=0.2829;EUR_AF=0.6292;SAS_AF=0.6544;AA=T|||;VT=SNP
18	53104253	rs7228159	A	T	100	PASS	AC=2901;AF=0.579273;AN=5008;NS=2504;DP=17802;EAS_AF=0.5694;AMR_AF=0.6499;AFR_AF=0.4281;EUR_AF=0.665;SAS_AF=0.6554;AA=T|||;VT=SNP
18	53107115	rs7236656	G	A	100	PASS	AC=2613;AF=0.521765;AN=5008;NS=2504;DP=17568;EAS_AF=0.5704;AMR_AF=0.6052;AFR_AF=0.267;EUR_AF=0.6223;SAS_AF=0.6534;AA=G|||;VT=SNP
18	53109035	rs7231748	A	G	100	PASS	AC=1828;AF=0.365016;AN=5008;NS=2504;DP=17403;EAS_AF=0.4276;AMR_AF=0.3127;AFR_AF=0.4266;EUR_AF=0.2942;SAS_AF=0.3272;AA=A|||;VT=SNP
18	53109202	rs10503002	C	T	100	PASS	AC=955;AF=0.190695;AN=5008;NS=2504;DP=18054;EAS_AF=0.4226;AMR_AF=0.2478;AFR_AF=0.0182;EUR_AF=0.2008;SAS_AF=0.1339;AA=C|||;VT=SNP
18	53112329	rs76194332	C	T	100	PASS	AC=23;AF=0.00459265;AN=5008;NS=2504;DP=16948;EAS_AF=0.0228;AMR_AF=0;AFR_AF=0;EUR_AF=0;SAS_AF=0;AA=C|||;VT=SNP
18	53115691	rs192096663	C	T	100	PASS	AC=18;AF=0.00359425;AN=5008;NS=2504;DP=21648;EAS_AF=0.0149;AMR_AF=0;AFR_AF=0.0023;EUR_AF=0;SAS_AF=0;AA=C|||;VT=SNP
18	53115879	rs1452789	T	A	100	PASS	AC=2708;AF=0.540735;AN=5008;NS=2504;DP=20120;EAS_AF=0.5833;AMR_AF=0.6772;AFR_AF=0.2852;EUR_AF=0.6302;SAS_AF=0.6534;AA=T|||;VT=SNP
18	53117304	rs1452788	A	G	100	PASS	AC=1084;AF=0.216454;AN=5008;NS=2504;DP=18597;EAS_AF=0.4048;AMR_AF=0.2104;AFR_AF=0.0847;EUR_AF=0.2724;SAS_AF=0.1472;AA=A|||;VT=SNP
18	53117861	rs140471260	G	A	100	PASS	AC=35;AF=0.00698882;AN=5008;NS=2504;DP=19773;EAS_AF=0.0327;AMR_AF=0.0014;AFR_AF=0;EUR_AF=0.001;SAS_AF=0;AA=G|||;VT=SNP
18	53120676	rs75756131	T	C	100	PASS	AC=22;AF=0.00439297;AN=5008;NS=2504;DP=18402;EAS_AF=0.0218;AMR_AF=0;AFR_AF=0;EUR_AF=0;SAS_AF=0;AA=T|||;VT=SNP
18	53121576	rs12606995	G	C	100	PASS	AC=1275;AF=0.254593;AN=5008;NS=2504;DP=17150;EAS_AF=0.4058;AMR_AF=0.2161;AFR_AF=0.2254;EUR_AF=0.2724;SAS_AF=0.1472;AA=G|||;VT=SNP
18	53123172	rs732779	A	G	100	PASS	AC=1685;AF=0.336462;AN=5008;NS=2504;DP=19892;EAS_AF=0.4107;AMR_AF=0.2406;AFR_AF=0.3646;EUR_AF=0.2982;SAS_AF=0.3292;AA=A|||;VT=SNP
18	53125364	rs9966430	T	G	100	PASS	AC=1690;AF=0.33746;AN=5008;NS=2504;DP=18124;EAS_AF=0.4097;AMR_AF=0.2406;AFR_AF=0.3699;EUR_AF=0.2982;SAS_AF=0.3282;AA=T|||;VT=SNP
18	53125435	rs2924321	G	A	100	PASS	AC=1793;AF=0.358027;AN=5008;NS=2504;DP=16991;EAS_AF=0.2262;AMR_AF=0.5951;AFR_AF=0.1316;EUR_AF=0.5268;SAS_AF=0.4581;AA=G|||;VT=SNP
18	53131488	rs3760600	C	A	100	PASS	AC=2730;AF=0.545128;AN=5008;NS=2504;DP=17862;EAS_AF=0.4157;AMR_AF=0.5274;AFR_AF=0.6142;EUR_AF=0.5825;SAS_AF=0.5593;AA=A|||;VT=SNP
18	53133079	rs78744376	A	G	100	PASS	AC=50;AF=0.00998403;AN=5008;NS=2504;DP=17607;EAS_AF=0.0486;AMR_AF=0;AFR_AF=0;EUR_AF=0;SAS_AF=0.001;AA=A|||;VT=SNP
18	53133740	rs2924328	T	C	100	PASS	AC=2147;AF=0.428714;AN=5008;NS=2504;DP=14407;EAS_AF=0.5843;AMR_AF=0.4625;AFR_AF=0.292;EUR_AF=0.4165;SAS_AF=0.4417;AA=T|||;VT=SNP
18	53134652	rs1377243	T	C	100	PASS	AC=2759;AF=0.550919;AN=5008;NS=2504;DP=18927;EAS_AF=0.4157;AMR_AF=0.5331;AFR_AF=0.6271;EUR_AF=0.5895;SAS_AF=0.5603;AA=C|||;VT=SNP
18	53135582	rs144587105	C	A	100	PASS	AC=22;AF=0.00439297;AN=5008;NS=2504;DP=19687;EAS_AF=0.0218;AMR_AF=0;AFR_AF=0;EUR_AF=0;SAS_AF=0;AA=C|||;VT=SNP
18	53135894	rs2924329	G	A	100	PASS	AC=811;AF=0.161941;AN=5008;NS=2504;DP=19794;EAS_AF=0.1617;AMR_AF=0.2061;AFR_AF=0.0113;EUR_AF=0.2813;SAS_AF=0.2117;AA=G|||;VT=SNP
18	53136244	rs77203000	G	A	100	PASS	AC=30;AF=0.00599042;AN=5008;NS=2504;DP=17128;EAS_AF=0.0298;AMR_AF=0;AFR_AF=0;EUR_AF=0;SAS_AF=0;AA=G|||;VT=SNP
18	53137272	rs75188545	T	C	100	PASS	AC=33;AF=0.00658946;AN=5008;NS=2504;DP=17465;EAS_AF=0.0327;AMR_AF=0;AFR_AF=0;EUR_AF=0;SAS_AF=0;AA=t|||;VT=SNP
18	53138152	rs79293619	C	T	100	PASS	AC=22;AF=0.00439297;AN=5008;NS=2504;DP=19278;EAS_AF=0.0218;AMR_AF=0;AFR_AF=0;EUR_AF=0;SAS_AF=0;AA=C|||;VT=SNP
18	53143573	rs7233312	C	T	100	PASS	AC=1855;AF=0.370407;AN=5008;NS=2504;DP=16580;EAS_AF=0.38;AMR_AF=0.4366;AFR_AF=0.2655;EUR_AF=0.4732;SAS_AF=0.3497;AA=C|||;VT=SNP
18	53144772	rs76577540	T	C	100	PASS	AC=773;AF=0.154353;AN=5008;NS=2504;DP=20270;EAS_AF=0.4028;AMR_AF=0.0677;AFR_AF=0.0242;EUR_AF=0.0915;SAS_AF=0.2004;AA=T|||;VT=SNP
18	53145187	rs117025447	G	A	100	PASS	AC=56;AF=0.0111821;AN=5008;NS=2504;DP=20624;EAS_AF=0.0466;AMR_AF=0.0014;AFR_AF=0.0008;EUR_AF=0;SAS_AF=0.0072;AA=G|||;VT=SNP
18	53146303	rs2924331	T	C	100	PASS	AC=3323;AF=0.663538;AN=5008;NS=2504;DP=16178;EAS_AF=0.9901;AMR_AF=0.6614;AFR_AF=0.5666;EUR_AF=0.6203;SAS_AF=0.5041;AA=T|||;VT=SNP
18	53146694	rs76881744	C	T	100	PASS	AC=38;AF=0.00758786;AN=5008;NS=2504;DP=18949;EAS_AF=0.0357;AMR_AF=0;AFR_AF=0;EUR_AF=0.001;SAS_AF=0.001;AA=C|||;VT=SNP
18	53149021	rs2958182	A	T	100	PASS	AC=3859;AF=0.770567;AN=5008;NS=2504;DP=21279;EAS_AF=0.8145;AMR_AF=0.6124;AFR_AF=0.8926;EUR_AF=0.672;SAS_AF=0.774;AA=T|||;VT=SNP
18	53154484	rs139595796	G	A	100	PASS	AC=15;AF=0.00299521;AN=5008;NS=2504;DP=21508;EAS_AF=0.0149;AMR_AF=0;AFR_AF=0;EUR_AF=0;SAS_AF=0;AA=G|||;VT=SNP
18	53154778	rs78276480	T	C	100	PASS	AC=241;AF=0.048123;AN=5008;NS=2504;DP=17214;EAS_AF=0.2153;AMR_AF=0.0187;AFR_AF=0.0008;EUR_AF=0.003;SAS_AF=0.0072;AA=T|||;VT=SNP
18	53156229	rs2924333	T	C	100	PASS	AC=1727;AF=0.344848;AN=5008;NS=2504;DP=19248;EAS_AF=0.0109;AMR_AF=0.3444;AFR_AF=0.4433;EUR_AF=0.3926;SAS_AF=0.5072;AA=C|||;VT=SNP
18	53157977	rs142761122	T	C	100	PASS	AC=29;AF=0.00579073;AN=5008;NS=2504;DP=18174;EAS_AF=0.0208;AMR_AF=0.0058;AFR_AF=0;EUR_AF=0.004;SAS_AF=0;AA=T|||;VT=SNP
18	53160343	rs2958187	C	A	100	PASS	AC=1727;AF=0.344848;AN=5008;NS=2504;DP=19548;EAS_AF=0.0109;AMR_AF=0.3444;AFR_AF=0.444;EUR_AF=0.3926;SAS_AF=0.5061;AA=A|||;VT=SNP
18	53161545	rs79301837	G	A	100	PASS	AC=78;AF=0.0155751;AN=5008;NS=2504;DP=16809;EAS_AF=0.006;AMR_AF=0.0202;AFR_AF=0.0015;EUR_AF=0.0437;SAS_AF=0.0123;AA=G|||;VT=SNP
18	53161800	rs118010901	T	C	100	PASS	AC=39;AF=0.00778754;AN=5008;NS=2504;DP=17987;EAS_AF=0.0337;AMR_AF=0.0043;AFR_AF=0;EUR_AF=0.002;SAS_AF=0;AA=T|||;VT=SNP
18	53162930	rs2924336	G	A	100	PASS	AC=2949;AF=0.588858;AN=5008;NS=2504;DP=17238;EAS_AF=0.3978;AMR_AF=0.5331;AFR_AF=0.7489;EUR_AF=0.5696;SAS_AF=0.6288;AA=A|||;VT=SNP
18	53164693	rs4801157	C	T	100	PASS	AC=1098;AF=0.219249;AN=5008;NS=2504;DP=14985;EAS_AF=0.3859;AMR_AF=0.1816;AFR_AF=0.2095;EUR_AF=0.1769;SAS_AF=0.1309;AA=C|||;VT=SNP
18	53165959	rs2958188	T	C	100	PASS	AC=2990;AF=0.597045;AN=5008;NS=2504;DP=19292;EAS_AF=0.4306;AMR_AF=0.5317;AFR_AF=0.7489;EUR_AF=0.5696;SAS_AF=0.638;AA=C|||;VT=SNP
18	53166994	rs2958189	T	C	100	PASS	AC=1917;AF=0.382788;AN=5008;NS=2504;DP=17106;EAS_AF=0.0109;AMR_AF=0.3545;AFR_AF=0.5825;EUR_AF=0.3917;SAS_AF=0.5072;AA=C|||;VT=SNP
18	53167520	rs2060886	T	C	100	PASS	AC=2960;AF=0.591054;AN=5008;NS=2504;DP=20414;EAS_AF=0.3988;AMR_AF=0.5317;AFR_AF=0.7466;EUR_AF=0.5696;SAS_AF=0.6431;AA=C|||;VT=SNP
18	53168243	rs3017183	C	T	100	PASS	AC=3831;AF=0.764976;AN=5008;NS=2504;DP=18075;EAS_AF=0.8204;AMR_AF=0.6052;AFR_AF=0.8782;EUR_AF=0.662;SAS_AF=0.774;AA=T|||;VT=SNP
18	53170201	rs1037430	T	C	100	PASS	AC=708;AF=0.141374;AN=5008;NS=2504;DP=19463;EAS_AF=0.4246;AMR_AF=0.062;AFR_AF=0.0144;EUR_AF=0.0915;SAS_AF=0.1288;AA=T|||;VT=SNP
18	53172105	rs2958158	G	C	100	PASS	AC=3624;AF=0.723642;AN=5008;NS=2504;DP=21509;EAS_AF=0.997;AMR_AF=0.8473;AFR_AF=0.4486;EUR_AF=0.7883;SAS_AF=0.6595;AA=G|||;VT=SNP
18	53172797	rs576869847	A	C	100	PASS	AC=44;AF=0.00878594;AN=5008;NS=2504;DP=11507;EAS_AF=0.0387;AMR_AF=0.0043;AFR_AF=0;EUR_AF=0.002;SAS_AF=0;AA=-|||;VT=SNP
18	53175582	rs147250548	C	T	100	PASS	AC=32;AF=0.00638978;AN=5008;NS=2504;DP=17462;EAS_AF=0.0317;AMR_AF=0;AFR_AF=0;EUR_AF=0;SAS_AF=0;AA=C|||;VT=SNP
18	53175787	rs2924338	C	T	100	PASS	AC=3618;AF=0.722444;AN=5008;NS=2504;DP=19061;EAS_AF=0.997;AMR_AF=0.8473;AFR_AF=0.441;EUR_AF=0.7883;SAS_AF=0.6636;AA=C|||;VT=SNP
18	53175966	rs12956276	G	A	100	PASS	AC=1532;AF=0.305911;AN=5008;NS=2504;DP=17279;EAS_AF=0.505;AMR_AF=0.4726;AFR_AF=0.0772;EUR_AF=0.3449;SAS_AF=0.2515;AA=G|||;VT=SNP
18	53176432	rs55812411	T	A	100	PASS	AC=1208;AF=0.241214;AN=5008;NS=2504;DP=16243;EAS_AF=0.4812;AMR_AF=0.1239;AFR_AF=0.236;EUR_AF=0.165;SAS_AF=0.1626;AA=T|||;VT=SNP
18	53176914	rs56273376	C	G	100	PASS	AC=512;AF=0.102236;AN=5008;NS=2504;DP=17017;EAS_AF=0.0694;AMR_AF=0.0605;AFR_AF=0.1997;EUR_AF=0.0944;SAS_AF=0.0419;AA=C|||;VT=SNP
18	53177132	rs1452791	A	G	100	PASS	AC=3091;AF=0.617212;AN=5008;NS=2504;DP=18622;EAS_AF=0.6181;AMR_AF=0.6902;AFR_AF=0.5605;EUR_AF=0.5855;SAS_AF=0.6738;AA=A|||;VT=SNP
18	53177208	rs17597288	A	G	100	PASS	AC=581;AF=0.116014;AN=5008;NS=2504;DP=19913;EAS_AF=0.0754;AMR_AF=0.0634;AFR_AF=0.2088;EUR_AF=0.1173;SAS_AF=0.0685;AA=A|||;VT=SNP
18	53177670	rs9957668	T	C	100	PASS	AC=1733;AF=0.346046;AN=5008;NS=2504;DP=18065;EAS_AF=0.495;AMR_AF=0.1974;AFR_AF=0.3003;EUR_AF=0.3479;SAS_AF=0.3579;AA=C|||;VT=SNP
18	53177740	rs9954890	A	T	100	PASS	AC=1716;AF=0.342652;AN=5008;NS=2504;DP=16529;EAS_AF=0.495;AMR_AF=0.1974;AFR_AF=0.2995;EUR_AF=0.337;SAS_AF=0.3528;AA=T|||;VT=SNP
18	53177774	rs9964328	G	C	100	PASS	AC=1716;AF=0.342652;AN=5008;NS=2504;DP=16354;EAS_AF=0.495;AMR_AF=0.1974;AFR_AF=0.2995;EUR_AF=0.337;SAS_AF=0.3528;AA=C|||;VT=SNP
18	53178061	rs67387556	G	A	100	PASS	AC=746;AF=0.148962;AN=5008;NS=2504;DP=18436;EAS_AF=0.0734;AMR_AF=0.1254;AFR_AF=0.2073;EUR_AF=0.2306;SAS_AF=0.0808;AA=G|||;VT=SNP
18	53178798	rs8090106	T	C	100	PASS	AC=1710;AF=0.341454;AN=5008;NS=2504;DP=15023;EAS_AF=0.4921;AMR_AF=0.1974;AFR_AF=0.298;EUR_AF=0.336;SAS_AF=0.3528;AA=C|||;VT=SNP
18	53179241	rs17089851	C	T	100	PASS	AC=1711;AF=0.341653;AN=5008;NS=2504;DP=19407;EAS_AF=0.4921;AMR_AF=0.1974;AFR_AF=0.298;EUR_AF=0.336;SAS_AF=0.3538;AA=C|||;VT=SNP
18	53179419	rs72932708	C	G	100	PASS	AC=379;AF=0.0756789;AN=5008;NS=2504;DP=18903;EAS_AF=0.0714;AMR_AF=0.0937;AFR_AF=0.0136;EUR_AF=0.174;SAS_AF=0.0501;AA=C|||;VT=SNP
18	53181848	rs139155145	T	C	100	PASS	AC=32;AF=0.00638978;AN=5008;NS=2504;DP=14142;EAS_AF=0.0298;AMR_AF=0;AFR_AF=0.0008;EUR_AF=0;SAS_AF=0.001;AA=T|||;VT=SNP
18	53182000	rs80053557	C	T	100	PASS	AC=19;AF=0.00379393;AN=5008;NS=2504;DP=13858;EAS_AF=0.0169;AMR_AF=0;AFR_AF=0;EUR_AF=0;SAS_AF=0.002;AA=C|||;VT=SNP
18	53182691	rs75170353	T	A	100	PASS	AC=929;AF=0.185503;AN=5008;NS=2504;DP=21498;EAS_AF=0.4206;AMR_AF=0.0706;AFR_AF=0.062;EUR_AF=0.1054;SAS_AF=0.274;AA=T|||;VT=SNP
18	53184034	rs78769229	G	A	100	PASS	AC=928;AF=0.185304;AN=5008;NS=2504;DP=19304;EAS_AF=0.4206;AMR_AF=0.0706;AFR_AF=0.062;EUR_AF=0.1054;SAS_AF=0.273;AA=G|||;VT=SNP
18	53184786	rs12606243	C	T	100	PASS	AC=930;AF=0.185703;AN=5008;NS=2504;DP=22207;EAS_AF=0.4206;AMR_AF=0.072;AFR_AF=0.0628;EUR_AF=0.1054;SAS_AF=0.273;AA=C|||;VT=SNP
18	53186092	rs627685	T	C	100	PASS	AC=1542;AF=0.307907;AN=5008;NS=2504;DP=18290;EAS_AF=0.496;AMR_AF=0.4669;AFR_AF=0.1225;EUR_AF=0.3042;SAS_AF=0.2556;AA=T|||;VT=SNP
18	53186254	rs1011565	G	A	100	PASS	AC=930;AF=0.185703;AN=5008;NS=2504;DP=21275;EAS_AF=0.4216;AMR_AF=0.0706;AFR_AF=0.062;EUR_AF=0.1054;SAS_AF=0.274;AA=A|||;VT=SNP
18	53186847	rs2060888	A	G	100	PASS	AC=930;AF=0.185703;AN=5008;NS=2504;DP=16281;EAS_AF=0.4216;AMR_AF=0.0706;AFR_AF=0.062;EUR_AF=0.1054;SAS_AF=0.274;AA=G|||;VT=SNP
18	53189979	rs76198460	G	C	100	PASS	AC=18;AF=0.00359425;AN=5008;NS=2504;DP=15780;EAS_AF=0.0159;AMR_AF=0.0014;AFR_AF=0;EUR_AF=0;SAS_AF=0.001;AA=G|||;VT=SNP
18	53190188	rs9948513	G	A	100	PASS	AC=3887;AF=0.776158;AN=5008;NS=2504;DP=15674;EAS_AF=0.9206;AMR_AF=0.83;AFR_AF=0.7005;EUR_AF=0.668;SAS_AF=0.8027;AA=A|||;VT=SNP
18	53190198	rs9965067	T	A	100	PASS	AC=3888;AF=0.776358;AN=5008;NS=2504;DP=15668;EAS_AF=0.9206;AMR_AF=0.83;AFR_AF=0.7012;EUR_AF=0.668;SAS_AF=0.8027;AA=A|||;VT=SNP
18	53190307	rs9965195	T	C	100	PASS	AC=3870;AF=0.772764;AN=5008;NS=2504;DP=15365;EAS_AF=0.9216;AMR_AF=0.8271;AFR_AF=0.6967;EUR_AF=0.663;SAS_AF=0.7965;AA=T|||;VT=SNP
18	53193027	rs35371867	G	A	100	PASS	AC=3888;AF=0.776358;AN=5008;NS=2504;DP=18751;EAS_AF=0.9216;AMR_AF=0.8314;AFR_AF=0.7012;EUR_AF=0.666;SAS_AF=0.8027;AA=A|||;VT=SNP
18	53193424	rs9949107	A	G	100	PASS	AC=3869;AF=0.772564;AN=5008;NS=2504;DP=20185;EAS_AF=0.9216;AMR_AF=0.8285;AFR_AF=0.6967;EUR_AF=0.661;SAS_AF=0.7965;AA=A|||;VT=SNP
18	53193974	rs183827581	T	G	100	PASS	AC=17;AF=0.00339457;AN=5008;NS=2504;DP=19186;EAS_AF=0.0169;AMR_AF=0;AFR_AF=0;EUR_AF=0;SAS_AF=0;AA=T|||;VT=SNP
18	53194584	rs147650800	T	C	100	PASS	AC=28;AF=0.00559105;AN=5008;NS=2504;DP=20553;EAS_AF=0.0258;AMR_AF=0.0029;AFR_AF=0;EUR_AF=0;SAS_AF=0;AA=T|||;VT=SNP
18	53194863	rs190794097	T	A	100	PASS	AC=27;AF=0.00539137;AN=5008;NS=2504;DP=18394;EAS_AF=0.0258;AMR_AF=0.0014;AFR_AF=0;EUR_AF=0;SAS_AF=0;AA=T|||;VT=SNP
18	53195249	rs7240986	G	A	100	PASS	AC=1999;AF=0.399161;AN=5008;NS=2504;DP=16702;EAS_AF=0.3641;AMR_AF=0.4222;AFR_AF=0.4123;EUR_AF=0.3797;SAS_AF=0.4213;AA=G|||;VT=SNP
18	53195888	rs4801158	T	C	100	PASS	AC=3873;AF=0.773363;AN=5008;NS=2504;DP=18652;EAS_AF=0.9216;AMR_AF=0.8285;AFR_AF=0.6997;EUR_AF=0.661;SAS_AF=0.7965;AA=T|||;VT=SNP
18	53195964	rs72627231	C	T	100	PASS	AC=1382;AF=0.275958;AN=5008;NS=2504;DP=20006;EAS_AF=0.3552;AMR_AF=0.3501;AFR_AF=0.0582;EUR_AF=0.334;SAS_AF=0.3763;AA=C|||;VT=SNP
18	53196616	rs74548930	T	C	100	PASS	AC=969;AF=0.19349;AN=5008;NS=2504;DP=15629;EAS_AF=0.4375;AMR_AF=0.0749;AFR_AF=0.0772;EUR_AF=0.1054;SAS_AF=0.274;AA=T|||;VT=SNP
18	53197944	rs4800990	C	T	100	PASS	AC=2762;AF=0.551518;AN=5008;NS=2504;DP=11924;EAS_AF=0.4831;AMR_AF=0.7435;AFR_AF=0.503;EUR_AF=0.5795;SAS_AF=0.5225;AA=C|||;VT=SNP
18	53198563	rs4458089	A	T	100	PASS	AC=3819;AF=0.76258;AN=5008;NS=2504;DP=19129;EAS_AF=0.9206;AMR_AF=0.8242;AFR_AF=0.6551;EUR_AF=0.667;SAS_AF=0.7996;AA=A|||;VT=SNP
18	53198606	rs4572488	T	C	100	PASS	AC=3818;AF=0.76238;AN=5008;NS=2504;DP=19769;EAS_AF=0.9206;AMR_AF=0.8242;AFR_AF=0.6543;EUR_AF=0.667;SAS_AF=0.7996;AA=C|||;VT=SNP
18	53198619	rs12968271	A	G	100	PASS	AC=3758;AF=0.750399;AN=5008;NS=2504;DP=19534;EAS_AF=0.9206;AMR_AF=0.8228;AFR_AF=0.6097;EUR_AF=0.667;SAS_AF=0.7996;AA=A|||;VT=SNP
18	53199131	rs17089876	T	C	100	PASS	AC=940;AF=0.1877;AN=5008;NS=2504;DP=19168;EAS_AF=0.4395;AMR_AF=0.072;AFR_AF=0.0666;EUR_AF=0.0885;SAS_AF=0.2761;AA=T|||;VT=SNP
18	53200024	rs17597786	T	C	100	PASS	AC=475;AF=0.0948482;AN=5008;NS=2504;DP=19310;EAS_AF=0.0942;AMR_AF=0.2795;AFR_AF=0.0038;EUR_AF=0.1183;SAS_AF=0.0634;AA=T|||;VT=SNP
18	53200117	rs9636107	A	G	100	PASS	AC=3015;AF=0.602037;AN=5008;NS=2504;DP=21267;EAS_AF=0.8006;AMR_AF=0.5029;AFR_AF=0.5136;EUR_AF=0.4901;SAS_AF=0.7025;AA=A|||;VT=SNP
18	53201618	rs141063575	C	T	100	PASS	AC=26;AF=0.00519169;AN=5008;NS=2504;DP=20415;EAS_AF=0.0258;AMR_AF=0;AFR_AF=0;EUR_AF=0;SAS_AF=0;AA=C|||;VT=SNP
18	53201972	rs2123389	G	A	100	PASS	AC=3815;AF=0.761781;AN=5008;NS=2504;DP=22944;EAS_AF=0.9196;AMR_AF=0.8242;AFR_AF=0.6528;EUR_AF=0.667;SAS_AF=0.7996;AA=g|||;VT=SNP
18	53202107	rs75404777	T	C	100	PASS	AC=17;AF=0.00339457;AN=5008;NS=2504;DP=21705;EAS_AF=0.0169;AMR_AF=0;AFR_AF=0;EUR_AF=0;SAS_AF=0;AA=T|||;VT=SNP
18	53204136	rs658905	A	C	100	PASS	AC=3796;AF=0.757987;AN=5008;NS=2504;DP=15781;EAS_AF=0.9206;AMR_AF=0.8156;AFR_AF=0.6831;EUR_AF=0.6133;SAS_AF=0.7996;AA=C|||;VT=SNP
18	53207207	rs1452787	A	G	100	PASS	AC=1356;AF=0.270767;AN=5008;NS=2504;DP=17009;EAS_AF=0.3591;AMR_AF=0.3444;AFR_AF=0.0666;EUR_AF=0.2972;SAS_AF=0.3763;AA=A|||;VT=SNP
18	53207325	rs1319637	A	G	100	PASS	AC=617;AF=0.123203;AN=5008;NS=2504;DP=16682;EAS_AF=0.1141;AMR_AF=0.3228;AFR_AF=0.0061;EUR_AF=0.1769;SAS_AF=0.0941;AA=A|||;VT=SNP
18	53208256	rs17089887	T	C	100	PASS	AC=846;AF=0.16893;AN=5008;NS=2504;DP=16720;EAS_AF=0.4395;AMR_AF=0.0533;AFR_AF=0.0053;EUR_AF=0.0885;SAS_AF=0.2761;AA=T|||;VT=SNP
18	53208982	rs17513240	A	T	100	PASS	AC=616;AF=0.123003;AN=5008;NS=2504;DP=17673;EAS_AF=0.1141;AMR_AF=0.3228;AFR_AF=0.0061;EUR_AF=0.1769;SAS_AF=0.093;AA=A|||;VT=SNP
18	53212404	rs182536657	C	G	100	PASS	AC=31;AF=0.0061901;AN=5008;NS=2504;DP=21695;EAS_AF=0.0298;AMR_AF=0.0014;AFR_AF=0;EUR_AF=0;SAS_AF=0;AA=C|||;VT=SNP
18	53213326	rs12607857	G	A	100	PASS	AC=845;AF=0.16873;AN=5008;NS=2504;DP=14435;EAS_AF=0.4405;AMR_AF=0.0533;AFR_AF=0.0053;EUR_AF=0.0875;SAS_AF=0.2751;AA=G|||;VT=SNP
18	53213887	rs658977	G	A	100	PASS	AC=823;AF=0.164337;AN=5008;NS=2504;DP=16016;EAS_AF=0.1141;AMR_AF=0.2507;AFR_AF=0.1899;EUR_AF=0.1829;SAS_AF=0.1012;AA=A|||;VT=SNP
18	53214865	rs2123392	T	C	100	PASS	AC=1505;AF=0.300519;AN=5008;NS=2504;DP=18744;EAS_AF=0.3611;AMR_AF=0.4582;AFR_AF=0.0635;EUR_AF=0.3588;SAS_AF=0.3865;AA=T|||;VT=SNP
18	53215142	rs12963873	T	A	100	PASS	AC=547;AF=0.109225;AN=5008;NS=2504;DP=18610;EAS_AF=0.1141;AMR_AF=0.2262;AFR_AF=0.0061;EUR_AF=0.1769;SAS_AF=0.091;AA=T|||;VT=SNP
18	53215310	rs78908011	T	C	100	PASS	AC=24;AF=0.00479233;AN=5008;NS=2504;DP=16757;EAS_AF=0.0228;AMR_AF=0;AFR_AF=0;EUR_AF=0;SAS_AF=0.001;AA=T|||;VT=SNP
18	53215739	rs581653	A	T	100	PASS	AC=572;AF=0.114217;AN=5008;NS=2504;DP=21090;EAS_AF=0.1141;AMR_AF=0.2291;AFR_AF=0.0219;EUR_AF=0.1769;SAS_AF=0.093;AA=A|||;VT=SNP
18	53218933	rs17089894	A	T	100	PASS	AC=110;AF=0.0219649;AN=5008;NS=2504;DP=21752;EAS_AF=0.1002;AMR_AF=0.0058;AFR_AF=0;EUR_AF=0.004;SAS_AF=0.001;AA=A|||;VT=SNP
18	53225049	rs587136	T	C	100	PASS	AC=647;AF=0.129193;AN=5008;NS=2504;DP=17473;EAS_AF=0.1141;AMR_AF=0.3228;AFR_AF=0.0257;EUR_AF=0.1759;SAS_AF=0.0992;AA=C|||;VT=SNP
18	53229628	rs72932743	G	A	100	PASS	AC=401;AF=0.0800719;AN=5008;NS=2504;DP=17780;EAS_AF=0.0744;AMR_AF=0.0994;AFR_AF=0.0151;EUR_AF=0.1839;SAS_AF=0.0532;AA=G|||;VT=SNP
18	53230650	rs66791238	T	C	100	PASS	AC=695;AF=0.138778;AN=5008;NS=2504;DP=17070;EAS_AF=0.1141;AMR_AF=0.3559;AFR_AF=0.0091;EUR_AF=0.2197;SAS_AF=0.1022;AA=T|||;VT=SNP
18	53239302	rs8098032	T	C	100	PASS	AC=873;AF=0.174321;AN=5008;NS=2504;DP=17245;EAS_AF=0.1141;AMR_AF=0.3429;AFR_AF=0.1725;EUR_AF=0.1759;SAS_AF=0.1176;AA=T|||;VT=SNP
18	53239916	rs72627232	G	A	100	PASS	AC=745;AF=0.148762;AN=5008;NS=2504;DP=21570;EAS_AF=0.3552;AMR_AF=0.1383;AFR_AF=0.0136;EUR_AF=0.1412;SAS_AF=0.1339;AA=G|||;VT=SNP
18	53240573	rs139791423	A	G	100	PASS	AC=9;AF=0.00179712;AN=5008;NS=2504;DP=16250;EAS_AF=0.0089;AMR_AF=0;AFR_AF=0;EUR_AF=0;SAS_AF=0;AA=A|||;VT=SNP
18	53242137	rs41396445	C	A	100	PASS	AC=1424;AF=0.284345;AN=5008;NS=2504;DP=18223;EAS_AF=0.3611;AMR_AF=0.3617;AFR_AF=0.0628;EUR_AF=0.3598;SAS_AF=0.3722;AA=C|||;VT=SNP
18	53242178	rs138458240	T	C	100	PASS	AC=9;AF=0.00179712;AN=5008;NS=2504;DP=18055;EAS_AF=0.0089;AMR_AF=0;AFR_AF=0;EUR_AF=0;SAS_AF=0;AA=T|||;VT=SNP
18	53247256	rs182575796	A	T	100	PASS	AC=11;AF=0.00219649;AN=5008;NS=2504;DP=19023;EAS_AF=0.0109;AMR_AF=0;AFR_AF=0;EUR_AF=0;SAS_AF=0;AA=A|||;VT=SNP
18	53247701	rs146547988	G	A	100	PASS	AC=9;AF=0.00179712;AN=5008;NS=2504;DP=17325;EAS_AF=0.0089;AMR_AF=0;AFR_AF=0;EUR_AF=0;SAS_AF=0;AA=G|||;VT=SNP
18	53250050	rs12456652	A	C	100	PASS	AC=626;AF=0.125;AN=5008;NS=2504;DP=17742;EAS_AF=0.1141;AMR_AF=0.3213;AFR_AF=0.0061;EUR_AF=0.168;SAS_AF=0.1135;AA=A|||;VT=SNP
18	53251562	rs17598729	T	C	100	PASS	AC=643;AF=0.128395;AN=5008;NS=2504;DP=16443;EAS_AF=0.1141;AMR_AF=0.3242;AFR_AF=0.0151;EUR_AF=0.168;SAS_AF=0.1166;AA=C|||;VT=SNP
18	53251725	rs4144686	G	A	100	PASS	AC=610;AF=0.121805;AN=5008;NS=2504;DP=15827;EAS_AF=0.1141;AMR_AF=0.3213;AFR_AF=0.0061;EUR_AF=0.168;SAS_AF=0.0971;AA=G|||;VT=SNP
18	53252285	rs12455881	G	A	100	PASS	AC=643;AF=0.128395;AN=5008;NS=2504;DP=16957;EAS_AF=0.1141;AMR_AF=0.3242;AFR_AF=0.0151;EUR_AF=0.168;SAS_AF=0.1166;AA=G|||;VT=SNP
18	53252889	rs34603418	C	T	100	PASS	AC=626;AF=0.125;AN=5008;NS=2504;DP=19210;EAS_AF=0.1141;AMR_AF=0.3213;AFR_AF=0.0061;EUR_AF=0.168;SAS_AF=0.1135;AA=C|||;VT=SNP
18	53254741	rs72932757	C	T	100	PASS	AC=732;AF=0.146166;AN=5008;NS=2504;DP=6511;EAS_AF=0.1141;AMR_AF=0.3501;AFR_AF=0.0446;EUR_AF=0.2018;SAS_AF=0.1145;AA=C|||;VT=SNP
18	53256178	rs143448554	A	G	100	PASS	AC=68;AF=0.0135783;AN=5008;NS=2504;DP=17940;EAS_AF=0.0655;AMR_AF=0.0014;AFR_AF=0;EUR_AF=0;SAS_AF=0.001;AA=A|||;VT=SNP
18	53257574	rs149324531	A	G	100	PASS	AC=43;AF=0.00858626;AN=5008;NS=2504;DP=17433;EAS_AF=0.0357;AMR_AF=0.0029;AFR_AF=0;EUR_AF=0.001;SAS_AF=0.0041;AA=A|||;VT=SNP
18	53258609	rs12457949	A	G	100	PASS	AC=689;AF=0.13758;AN=5008;NS=2504;DP=18640;EAS_AF=0.1409;AMR_AF=0.3271;AFR_AF=0.0121;EUR_AF=0.1759;SAS_AF=0.1299;AA=A|||;VT=SNP
18	53259146	rs13381608	C	T	100	PASS	AC=808;AF=0.161342;AN=5008;NS=2504;DP=18830;EAS_AF=0.0754;AMR_AF=0.1182;AFR_AF=0.3154;EUR_AF=0.1859;SAS_AF=0.047;AA=C|||;VT=SNP
18	53260732	rs590076	G	A	100	PASS	AC=1442;AF=0.287939;AN=5008;NS=2504;DP=19324;EAS_AF=0.369;AMR_AF=0.3588;AFR_AF=0.0741;EUR_AF=0.3519;SAS_AF=0.3773;AA=G|||;VT=SNP
18	53261217	rs34556259	C	T	100	PASS	AC=655;AF=0.130791;AN=5008;NS=2504;DP=20713;EAS_AF=0.1141;AMR_AF=0.3256;AFR_AF=0.0098;EUR_AF=0.1759;SAS_AF=0.1268;AA=C|||;VT=SNP
18	53262184	rs57884215	G	A	100	PASS	AC=659;AF=0.131589;AN=5008;NS=2504;DP=19501;EAS_AF=0.1141;AMR_AF=0.3256;AFR_AF=0.0106;EUR_AF=0.1759;SAS_AF=0.1299;AA=G|||;VT=SNP
18	53264275	rs142966917	C	G	100	PASS	AC=30;AF=0.00599042;AN=5008;NS=2504;DP=18111;EAS_AF=0.0288;AMR_AF=0;AFR_AF=0;EUR_AF=0;SAS_AF=0.001;AA=C|||;VT=SNP
18	53264346	rs66485076	G	A	100	PASS	AC=660;AF=0.131789;AN=5008;NS=2504;DP=19292;EAS_AF=0.1141;AMR_AF=0.3271;AFR_AF=0.0106;EUR_AF=0.1759;SAS_AF=0.1299;AA=A|||;VT=SNP
18	53264809	rs149703466	A	C	100	PASS	AC=9;AF=0.00179712;AN=5008;NS=2504;DP=15609;EAS_AF=0.006;AMR_AF=0;AFR_AF=0;EUR_AF=0.003;SAS_AF=0;AA=A|||;VT=SNP
18	53267742	rs17061809	C	G	100	PASS	AC=754;AF=0.150559;AN=5008;NS=2504;DP=18771;EAS_AF=0.3631;AMR_AF=0.1354;AFR_AF=0.0136;EUR_AF=0.1352;SAS_AF=0.1431;AA=C|||;VT=SNP
18	53268923	rs35178579	G	A	100	PASS	AC=661;AF=0.131989;AN=5008;NS=2504;DP=17223;EAS_AF=0.1141;AMR_AF=0.3271;AFR_AF=0.0113;EUR_AF=0.1759;SAS_AF=0.1299;AA=G|||;VT=SNP
18	53269093	rs17514172	C	T	100	PASS	AC=661;AF=0.131989;AN=5008;NS=2504;DP=19920;EAS_AF=0.1141;AMR_AF=0.3271;AFR_AF=0.0113;EUR_AF=0.1759;SAS_AF=0.1299;AA=C|||;VT=SNP
18	53269352	rs34341606	G	C	100	PASS	AC=660;AF=0.131789;AN=5008;NS=2504;DP=19100;EAS_AF=0.1141;AMR_AF=0.3256;AFR_AF=0.0113;EUR_AF=0.1759;SAS_AF=0.1299;AA=C|||;VT=SNP
18	53270531	rs682245	T	C	100	PASS	AC=2370;AF=0.473243;AN=5008;NS=2504;DP=16842;EAS_AF=0.4821;AMR_AF=0.7089;AFR_AF=0.2716;EUR_AF=0.5328;SAS_AF=0.5082;AA=C|||;VT=SNP
18	53270902	rs17514242	C	G	100	PASS	AC=1423;AF=0.284145;AN=5008;NS=2504;DP=18274;EAS_AF=0.3671;AMR_AF=0.3573;AFR_AF=0.0628;EUR_AF=0.3509;SAS_AF=0.3773;AA=C|||;VT=SNP
18	53272160	rs12455205	A	G	100	PASS	AC=700;AF=0.139776;AN=5008;NS=2504;DP=21811;EAS_AF=0.1181;AMR_AF=0.33;AFR_AF=0.034;EUR_AF=0.1769;SAS_AF=0.1319;AA=G|||;VT=SNP
18	53274398	rs117652372	G	A	100	PASS	AC=44;AF=0.00878594;AN=5008;NS=2504;DP=18746;EAS_AF=0.0437;AMR_AF=0;AFR_AF=0;EUR_AF=0;SAS_AF=0;AA=G|||;VT=SNP
18	53276116	rs12458118	T	A	100	PASS	AC=2321;AF=0.463458;AN=5008;NS=2504;DP=19642;EAS_AF=0.5099;AMR_AF=0.7032;AFR_AF=0.2088;EUR_AF=0.5328;SAS_AF=0.5184;AA=T|||;VT=SNP
18	53276523	rs9951280	G	A	100	PASS	AC=2325;AF=0.464257;AN=5008;NS=2504;DP=19868;EAS_AF=0.5099;AMR_AF=0.7032;AFR_AF=0.2118;EUR_AF=0.5328;SAS_AF=0.5184;AA=G|||;VT=SNP
18	53276589	rs10871582	G	T	100	PASS	AC=1474;AF=0.294329;AN=5008;NS=2504;DP=20189;EAS_AF=0.3929;AMR_AF=0.3559;AFR_AF=0.0605;EUR_AF=0.3499;SAS_AF=0.408;AA=G|||;VT=SNP
18	53281244	rs2156008	A	G	100	PASS	AC=898;AF=0.179313;AN=5008;NS=2504;DP=20411;EAS_AF=0.4038;AMR_AF=0.0548;AFR_AF=0.0893;EUR_AF=0.0984;SAS_AF=0.2413;AA=A|||;VT=SNP
18	53284109	rs616580	A	G	100	PASS	AC=2650;AF=0.529153;AN=5008;NS=2504;DP=18915;EAS_AF=0.4901;AMR_AF=0.2911;AFR_AF=0.7685;EUR_AF=0.4672;SAS_AF=0.4785;AA=A|||;VT=SNP
18	53287570	rs1642313	C	T	100	PASS	AC=2657;AF=0.530551;AN=5008;NS=2504;DP=20462;EAS_AF=0.495;AMR_AF=0.2911;AFR_AF=0.7678;EUR_AF=0.4672;SAS_AF=0.4816;AA=C|||;VT=SNP
18	53289716	rs117145248	C	G	100	PASS	AC=109;AF=0.0217652;AN=5008;NS=2504;DP=10499;EAS_AF=0.0992;AMR_AF=0.0058;AFR_AF=0;EUR_AF=0.004;SAS_AF=0.001;AA=C|||;VT=SNP
18	53292430	rs17514601	G	A	100	PASS	AC=591;AF=0.118011;AN=5008;NS=2504;DP=15254;EAS_AF=0.005;AMR_AF=0.2075;AFR_AF=0.0098;EUR_AF=0.1968;SAS_AF=0.2362;AA=G|||;VT=SNP
18	53292908	rs8090341	T	C	100	PASS	AC=2109;AF=0.421126;AN=5008;NS=2504;DP=17127;EAS_AF=0.5089;AMR_AF=0.6816;AFR_AF=0.0666;EUR_AF=0.5258;SAS_AF=0.5174;AA=T|||;VT=SNP
18	53293076	rs75725390	C	T	100	PASS	AC=30;AF=0.00599042;AN=5008;NS=2504;DP=17163;EAS_AF=0.0288;AMR_AF=0;AFR_AF=0;EUR_AF=0.001;SAS_AF=0;AA=C|||;VT=SNP
18	53294475	rs78675244	T	C	100	PASS	AC=17;AF=0.00339457;AN=5008;NS=2504;DP=20544;EAS_AF=0.0159;AMR_AF=0;AFR_AF=0;EUR_AF=0;SAS_AF=0.001;AA=T|||;VT=SNP
18	53294555	rs80031234	G	A	100	PASS	AC=27;AF=0.00539137;AN=5008;NS=2504;DP=21068;EAS_AF=0.0268;AMR_AF=0;AFR_AF=0;EUR_AF=0;SAS_AF=0;AA=G|||;VT=SNP
18	53294569	rs644279	T	C	100	PASS	AC=2654;AF=0.529952;AN=5008;NS=2504;DP=20454;EAS_AF=0.4911;AMR_AF=0.2939;AFR_AF=0.7685;EUR_AF=0.4682;SAS_AF=0.4785;AA=T|||;VT=SNP
18	53296840	rs150512051	A	G	100	PASS	AC=12;AF=0.00239617;AN=5008;NS=2504;DP=18087;EAS_AF=0.0119;AMR_AF=0;AFR_AF=0;EUR_AF=0;SAS_AF=0;AA=A|||;VT=SNP
18	53296927	rs12457157	G	A	100	PASS	AC=2109;AF=0.421126;AN=5008;NS=2504;DP=18689;EAS_AF=0.5089;AMR_AF=0.6816;AFR_AF=0.0666;EUR_AF=0.5258;SAS_AF=0.5174;AA=G|||;VT=SNP
18	53299460	rs12103984	G	A	100	PASS	AC=2322;AF=0.463658;AN=5008;NS=2504;DP=16416;EAS_AF=0.5089;AMR_AF=0.7032;AFR_AF=0.211;EUR_AF=0.5318;SAS_AF=0.5184;AA=G|||;VT=SNP
18	53301527	rs6566169	A	C	100	PASS	AC=2113;AF=0.421925;AN=5008;NS=2504;DP=16871;EAS_AF=0.5089;AMR_AF=0.6816;AFR_AF=0.0703;EUR_AF=0.5249;SAS_AF=0.5174;AA=a|||;VT=SNP
18	53302321	rs7236100	A	G	100	PASS	AC=1747;AF=0.348842;AN=5008;NS=2504;DP=20051;EAS_AF=0.4812;AMR_AF=0.1801;AFR_AF=0.4168;EUR_AF=0.2843;SAS_AF=0.3067;AA=A|||;VT=SNP
18	53303546	rs35691742	T	G	100	PASS	AC=2108;AF=0.420927;AN=5008;NS=2504;DP=15348;EAS_AF=0.5079;AMR_AF=0.6816;AFR_AF=0.0666;EUR_AF=0.5258;SAS_AF=0.5174;AA=T|||;VT=SNP
18	53303616	rs8096777	A	G	100	PASS	AC=1749;AF=0.349241;AN=5008;NS=2504;DP=16054;EAS_AF=0.4821;AMR_AF=0.1816;AFR_AF=0.4168;EUR_AF=0.2843;SAS_AF=0.3067;AA=A|||;VT=SNP
18	53303684	rs34733940	A	C	100	PASS	AC=637;AF=0.127196;AN=5008;NS=2504;DP=15446;EAS_AF=0.1171;AMR_AF=0.3256;AFR_AF=0.0061;EUR_AF=0.1769;SAS_AF=0.1094;AA=A|||;VT=SNP
18	53304755	rs75467007	T	C	100	PASS	AC=45;AF=0.00898562;AN=5008;NS=2504;DP=17177;EAS_AF=0.0446;AMR_AF=0;AFR_AF=0;EUR_AF=0;SAS_AF=0;AA=T|||;VT=SNP
18	53305735	rs12458015	T	C	100	PASS	AC=1471;AF=0.29373;AN=5008;NS=2504;DP=14502;EAS_AF=0.3909;AMR_AF=0.3559;AFR_AF=0.0605;EUR_AF=0.3489;SAS_AF=0.408;AA=T|||;VT=SNP
18	53306804	rs149220204	T	C	100	PASS	AC=13;AF=0.00259585;AN=5008;NS=2504;DP=15701;EAS_AF=0.0129;AMR_AF=0;AFR_AF=0;EUR_AF=0;SAS_AF=0;AA=T|||;VT=SNP
18	53309114	rs1421024	A	G	100	PASS	AC=2390;AF=0.477236;AN=5008;NS=2504;DP=20064;EAS_AF=0.5079;AMR_AF=0.7248;AFR_AF=0.2126;EUR_AF=0.5676;SAS_AF=0.5348;AA=A|||;VT=SNP
18	53309363	rs1421025	G	C	100	PASS	AC=2402;AF=0.479633;AN=5008;NS=2504;DP=18057;EAS_AF=0.5079;AMR_AF=0.7262;AFR_AF=0.2216;EUR_AF=0.5666;SAS_AF=0.5348;AA=G|||;VT=SNP
18	53310291	rs117296444	C	T	100	PASS	AC=21;AF=0.00419329;AN=5008;NS=2504;DP=15556;EAS_AF=0.0198;AMR_AF=0;AFR_AF=0;EUR_AF=0.001;SAS_AF=0;AA=C|||;VT=SNP
18	53311559	rs9946669	A	G	100	PASS	AC=2389;AF=0.477037;AN=5008;NS=2504;DP=17375;EAS_AF=0.5079;AMR_AF=0.7248;AFR_AF=0.2126;EUR_AF=0.5666;SAS_AF=0.5348;AA=A|||;VT=SNP
18	53312190	rs141239491	C	T	100	PASS	AC=34;AF=0.00678914;AN=5008;NS=2504;DP=13365;EAS_AF=0.0317;AMR_AF=0;AFR_AF=0;EUR_AF=0;SAS_AF=0.002;AA=C|||;VT=SNP
18	53313574	rs183660124	A	T	100	PASS	AC=15;AF=0.00299521;AN=5008;NS=2504;DP=5188;EAS_AF=0.0149;AMR_AF=0;AFR_AF=0;EUR_AF=0;SAS_AF=0;AA=A|||;VT=SNP
18	53314984	rs75920120	G	A	100	PASS	AC=98;AF=0.0195687;AN=5008;NS=2504;DP=19054;EAS_AF=0.0437;AMR_AF=0.0029;AFR_AF=0.0363;EUR_AF=0.004;SAS_AF=0;AA=G|||;VT=SNP
18	53315397	rs17089911	T	A	100	PASS	AC=2120;AF=0.423323;AN=5008;NS=2504;DP=12367;EAS_AF=0.5079;AMR_AF=0.6744;AFR_AF=0.0673;EUR_AF=0.5268;SAS_AF=0.5327;AA=T|||;VT=SNP
18	53316148	rs117047105	G	A	100	PASS	AC=38;AF=0.00758786;AN=5008;NS=2504;DP=21421;EAS_AF=0.0298;AMR_AF=0.0058;AFR_AF=0;EUR_AF=0.004;SAS_AF=0;AA=G|||;VT=SNP
18	53316832	rs663118	C	T	100	PASS	AC=2586;AF=0.516374;AN=5008;NS=2504;DP=18076;EAS_AF=0.4921;AMR_AF=0.2709;AFR_AF=0.767;EUR_AF=0.4334;SAS_AF=0.4622;AA=C|||;VT=SNP
18	53316911	rs11151206	T	C	100	PASS	AC=2390;AF=0.477236;AN=5008;NS=2504;DP=16846;EAS_AF=0.5079;AMR_AF=0.7262;AFR_AF=0.2126;EUR_AF=0.5666;SAS_AF=0.5348;AA=T|||;VT=SNP
18	53319703	rs619442	T	C	100	PASS	AC=2588;AF=0.516773;AN=5008;NS=2504;DP=16705;EAS_AF=0.4931;AMR_AF=0.2709;AFR_AF=0.767;EUR_AF=0.4344;SAS_AF=0.4622;AA=C|||;VT=SNP
18	53320016	rs76864171	C	A	100	PASS	AC=30;AF=0.00599042;AN=5008;NS=2504;DP=15937;EAS_AF=0.0298;AMR_AF=0;AFR_AF=0;EUR_AF=0;SAS_AF=0;AA=C|||;VT=SNP
18	53320447	rs605951	G	A	100	PASS	AC=2588;AF=0.516773;AN=5008;NS=2504;DP=16707;EAS_AF=0.4931;AMR_AF=0.2709;AFR_AF=0.767;EUR_AF=0.4344;SAS_AF=0.4622;AA=G|||;VT=SNP
18	53321200	rs188893333	A	G	100	PASS	AC=17;AF=0.00339457;AN=5008;NS=2504;DP=19598;EAS_AF=0.0169;AMR_AF=0;AFR_AF=0;EUR_AF=0;SAS_AF=0;AA=A|||;VT=SNP
18	53321323	rs56142542	G	T	100	PASS	AC=2385;AF=0.476238;AN=5008;NS=2504;DP=18343;EAS_AF=0.5069;AMR_AF=0.7248;AFR_AF=0.2118;EUR_AF=0.5656;SAS_AF=0.5337;AA=G|||;VT=SNP
18	53322172	rs58819658	C	T	100	PASS	AC=273;AF=0.0545128;AN=5008;NS=2504;DP=18428;EAS_AF=0.249;AMR_AF=0.0159;AFR_AF=0.0015;EUR_AF=0;SAS_AF=0.0092;AA=C|||;VT=SNP
18	53322475	rs138069855	C	T	100	PASS	AC=48;AF=0.00958466;AN=5008;NS=2504;DP=17126;EAS_AF=0.0437;AMR_AF=0;AFR_AF=0;EUR_AF=0.004;SAS_AF=0;AA=C|||;VT=SNP
18	53323519	rs652447	G	T	100	PASS	AC=2588;AF=0.516773;AN=5008;NS=2504;DP=17263;EAS_AF=0.4931;AMR_AF=0.2709;AFR_AF=0.767;EUR_AF=0.4344;SAS_AF=0.4622;AA=G|||;VT=SNP
18	53325504	rs12964264	C	T	100	PASS	AC=638;AF=0.127396;AN=5008;NS=2504;DP=19027;EAS_AF=0.1101;AMR_AF=0.3156;AFR_AF=0.0061;EUR_AF=0.1769;SAS_AF=0.1247;AA=C|||;VT=SNP
18	53326575	rs12458731	C	T	100	PASS	AC=2401;AF=0.479433;AN=5008;NS=2504;DP=20632;EAS_AF=0.5069;AMR_AF=0.7277;AFR_AF=0.2216;EUR_AF=0.5656;SAS_AF=0.5348;AA=C|||;VT=SNP
18	53326656	rs607664	G	A	100	PASS	AC=2590;AF=0.517173;AN=5008;NS=2504;DP=20692;EAS_AF=0.4931;AMR_AF=0.2709;AFR_AF=0.7663;EUR_AF=0.4344;SAS_AF=0.4652;AA=g|||;VT=SNP
18	53327370	rs899103	A	G	100	PASS	AC=2588;AF=0.516773;AN=5008;NS=2504;DP=18896;EAS_AF=0.4931;AMR_AF=0.2709;AFR_AF=0.767;EUR_AF=0.4344;SAS_AF=0.4622;AA=A|||;VT=SNP
18	53328392	rs676735	A	T	100	PASS	AC=2591;AF=0.517372;AN=5008;NS=2504;DP=23769;EAS_AF=0.4931;AMR_AF=0.2709;AFR_AF=0.767;EUR_AF=0.4344;SAS_AF=0.4652;AA=A|||;VT=SNP
18	53329474	rs4800992	C	A	100	PASS	AC=2439;AF=0.487021;AN=5008;NS=2504;DP=10491;EAS_AF=0.5069;AMR_AF=0.7262;AFR_AF=0.2504;EUR_AF=0.5646;SAS_AF=0.5368;AA=c|||;VT=SNP
18	53331060	rs590949	A	G	100	PASS	AC=2592;AF=0.517572;AN=5008;NS=2504;DP=17452;EAS_AF=0.494;AMR_AF=0.2723;AFR_AF=0.767;EUR_AF=0.4344;SAS_AF=0.4642;AA=A|||;VT=SNP
18	53332089	rs796742	C	T	100	PASS	AC=2554;AF=0.509984;AN=5008;NS=2504;DP=12461;EAS_AF=0.494;AMR_AF=0.268;AFR_AF=0.7428;EUR_AF=0.4344;SAS_AF=0.4611;AA=C|||;VT=SNP
18	53332309	rs796741	C	T	100	PASS	AC=2595;AF=0.518171;AN=5008;NS=2504;DP=12752;EAS_AF=0.494;AMR_AF=0.2723;AFR_AF=0.7678;EUR_AF=0.4354;SAS_AF=0.4652;AA=C|||;VT=SNP
18	53332327	rs784231	G	C	100	PASS	AC=2594;AF=0.517971;AN=5008;NS=2504;DP=12947;EAS_AF=0.4931;AMR_AF=0.2723;AFR_AF=0.767;EUR_AF=0.4344;SAS_AF=0.4673;AA=G|||;VT=SNP
18	53332518	rs150402042	T	C	100	PASS	AC=43;AF=0.00858626;AN=5008;NS=2504;DP=16686;EAS_AF=0.0427;AMR_AF=0;AFR_AF=0;EUR_AF=0;SAS_AF=0;AA=T|||;VT=SNP
18	53332964	rs784229	T	C	100	PASS	AC=2595;AF=0.518171;AN=5008;NS=2504;DP=17160;EAS_AF=0.494;AMR_AF=0.2723;AFR_AF=0.7678;EUR_AF=0.4344;SAS_AF=0.4663;AA=T|||;VT=SNP
18	53334002	rs784227	G	A	100	PASS	AC=2594;AF=0.517971;AN=5008;NS=2504;DP=16450;EAS_AF=0.4931;AMR_AF=0.2723;AFR_AF=0.7678;EUR_AF=0.4344;SAS_AF=0.4663;AA=G|||;VT=SNP
18	53334197	rs804200	T	C	100	PASS	AC=2592;AF=0.517572;AN=5008;NS=2504;DP=19917;EAS_AF=0.4931;AMR_AF=0.2723;AFR_AF=0.7678;EUR_AF=0.4344;SAS_AF=0.4642;AA=T|||;VT=SNP
18	53334404	rs631957	A	G	100	PASS	AC=2591;AF=0.517372;AN=5008;NS=2504;DP=15745;EAS_AF=0.4931;AMR_AF=0.2723;AFR_AF=0.7678;EUR_AF=0.4344;SAS_AF=0.4632;AA=A|||;VT=SNP
18	53335057	rs675637	C	T	100	PASS	AC=2592;AF=0.517572;AN=5008;NS=2504;DP=17258;EAS_AF=0.494;AMR_AF=0.2723;AFR_AF=0.7678;EUR_AF=0.4344;SAS_AF=0.4632;AA=C|||;VT=SNP
18	53335497	rs687902	A	G	100	PASS	AC=2591;AF=0.517372;AN=5008;NS=2504;DP=17185;EAS_AF=0.4931;AMR_AF=0.2723;AFR_AF=0.7678;EUR_AF=0.4344;SAS_AF=0.4632;AA=A|||;VT=SNP
18	53335718	rs7245175	A	G	100	PASS	AC=2391;AF=0.477436;AN=5008;NS=2504;DP=18239;EAS_AF=0.5069;AMR_AF=0.7248;AFR_AF=0.2163;EUR_AF=0.5656;SAS_AF=0.5337;AA=A|||;VT=SNP
18	53336479	rs591693	G	A	100	PASS	AC=2595;AF=0.518171;AN=5008;NS=2504;DP=18306;EAS_AF=0.4931;AMR_AF=0.2723;AFR_AF=0.7678;EUR_AF=0.4354;SAS_AF=0.4663;AA=G|||;VT=SNP
18	53337484	rs372793198	T	C	100	PASS	AC=12;AF=0.00239617;AN=5008;NS=2504;DP=20137;EAS_AF=0.0119;AMR_AF=0;AFR_AF=0;EUR_AF=0;SAS_AF=0;AA=T|||;VT=SNP
18	53337697	rs141599435	T	A	100	PASS	AC=12;AF=0.00239617;AN=5008;NS=2504;DP=19888;EAS_AF=0.0119;AMR_AF=0;AFR_AF=0;EUR_AF=0;SAS_AF=0;AA=T|||;VT=SNP
18	53340504	rs639590	G	A	100	PASS	AC=2595;AF=0.518171;AN=5008;NS=2504;DP=19088;EAS_AF=0.4931;AMR_AF=0.2738;AFR_AF=0.7678;EUR_AF=0.4344;SAS_AF=0.4663;AA=G|||;VT=SNP
18	53341393	rs635474	G	A	100	PASS	AC=2554;AF=0.509984;AN=5008;NS=2504;DP=20026;EAS_AF=0.4911;AMR_AF=0.2637;AFR_AF=0.7466;EUR_AF=0.4344;SAS_AF=0.4622;AA=G|||;VT=SNP
18	53344711	rs139482268	C	T	100	PASS	AC=15;AF=0.00299521;AN=5008;NS=2504;DP=12396;EAS_AF=0.0149;AMR_AF=0;AFR_AF=0;EUR_AF=0;SAS_AF=0;AA=C|||;VT=SNP
18	53345956	rs2111564	G	A	100	PASS	AC=2402;AF=0.479633;AN=5008;NS=2504;DP=13809;EAS_AF=0.5089;AMR_AF=0.7262;AFR_AF=0.2194;EUR_AF=0.5656;SAS_AF=0.5378;AA=G|||;VT=SNP
18	53346365	rs668439	A	G	100	PASS	AC=2590;AF=0.517173;AN=5008;NS=2504;DP=11324;EAS_AF=0.4911;AMR_AF=0.2723;AFR_AF=0.7693;EUR_AF=0.4344;SAS_AF=0.4622;AA=A|||;VT=SNP
18	53347258	rs1031831	C	A	100	PASS	AC=1472;AF=0.29393;AN=5008;NS=2504;DP=18318;EAS_AF=0.3899;AMR_AF=0.3588;AFR_AF=0.0613;EUR_AF=0.3489;SAS_AF=0.407;AA=C|||;VT=SNP
18	53348537	rs78309099	A	C	100	PASS	AC=103;AF=0.0205671;AN=5008;NS=2504;DP=19820;EAS_AF=0.1002;AMR_AF=0.0014;AFR_AF=0;EUR_AF=0;SAS_AF=0.001;AA=A|||;VT=SNP
18	53350481	rs11151224	C	T	100	PASS	AC=2398;AF=0.478834;AN=5008;NS=2504;DP=21138;EAS_AF=0.5089;AMR_AF=0.7248;AFR_AF=0.2194;EUR_AF=0.5656;SAS_AF=0.5348;AA=C|||;VT=SNP
18	53351969	rs141093848	G	A	100	PASS	AC=34;AF=0.00678914;AN=5008;NS=2504;DP=22775;EAS_AF=0.0337;AMR_AF=0;AFR_AF=0;EUR_AF=0;SAS_AF=0;AA=G|||;VT=SNP
18	53353598	rs181815572	T	C	100	PASS	AC=33;AF=0.00658946;AN=5008;NS=2504;DP=18140;EAS_AF=0.0327;AMR_AF=0;AFR_AF=0;EUR_AF=0;SAS_AF=0;AA=T|||;VT=SNP
18	53353847	rs784217	C	G	100	PASS	AC=2418;AF=0.482827;AN=5008;NS=2504;DP=17298;EAS_AF=0.5089;AMR_AF=0.7277;AFR_AF=0.2307;EUR_AF=0.5656;SAS_AF=0.5378;AA=G|||;VT=SNP
18	53353895	rs34183318	A	G	100	PASS	AC=648;AF=0.129393;AN=5008;NS=2504;DP=17017;EAS_AF=0.1181;AMR_AF=0.3156;AFR_AF=0.0061;EUR_AF=0.1769;SAS_AF=0.1268;AA=A|||;VT=SNP
18	53354331	rs62091211	G	A	100	PASS	AC=2170;AF=0.433307;AN=5008;NS=2504;DP=17114;EAS_AF=0.4871;AMR_AF=0.2147;AFR_AF=0.6868;EUR_AF=0.3002;SAS_AF=0.3272;AA=G|||;VT=SNP
18	53354347	rs784216	T	G	100	PASS	AC=2415;AF=0.482228;AN=5008;NS=2504;DP=17528;EAS_AF=0.5089;AMR_AF=0.7277;AFR_AF=0.2307;EUR_AF=0.5656;SAS_AF=0.5348;AA=G|||;VT=SNP
18	53359473	rs12457071	C	A	100	PASS	AC=2119;AF=0.423123;AN=5008;NS=2504;DP=17693;EAS_AF=0.5079;AMR_AF=0.6744;AFR_AF=0.0681;EUR_AF=0.5258;SAS_AF=0.5317;AA=C|||;VT=SNP
18	53361053	rs186979750	C	T	100	PASS	AC=9;AF=0.00179712;AN=5008;NS=2504;DP=10848;EAS_AF=0.0089;AMR_AF=0;AFR_AF=0;EUR_AF=0;SAS_AF=0;AA=C|||;VT=SNP
18	53364338	rs75561599	G	A	100	PASS	AC=111;AF=0.0221645;AN=5008;NS=2504;DP=18576;EAS_AF=0.1022;AMR_AF=0.0029;AFR_AF=0.0038;EUR_AF=0;SAS_AF=0.001;AA=G|||;VT=SNP
18	53365738	rs9946839	T	C	100	PASS	AC=2425;AF=0.484225;AN=5008;NS=2504;DP=17577;EAS_AF=0.5089;AMR_AF=0.7262;AFR_AF=0.2398;EUR_AF=0.5656;SAS_AF=0.5337;AA=C|||;VT=SNP
18	53365938	rs2901982	C	T	100	PASS	AC=2220;AF=0.443291;AN=5008;NS=2504;DP=19259;EAS_AF=0.6012;AMR_AF=0.6758;AFR_AF=0.0658;EUR_AF=0.5268;SAS_AF=0.5399;AA=C|||;VT=SNP
18	53368823	rs12456600	T	C	100	PASS	AC=2111;AF=0.421526;AN=5008;NS=2504;DP=14869;EAS_AF=0.5089;AMR_AF=0.67;AFR_AF=0.0658;EUR_AF=0.5239;SAS_AF=0.5307;AA=T|||;VT=SNP
18	53373759	rs371678508	T	C	100	PASS	AC=24;AF=0.00479233;AN=5008;NS=2504;DP=13959;EAS_AF=0.0228;AMR_AF=0.0014;AFR_AF=0;EUR_AF=0;SAS_AF=0;AA=t|||;VT=SNP
18	53375677	rs34704381	G	A	100	PASS	AC=2111;AF=0.421526;AN=5008;NS=2504;DP=16663;EAS_AF=0.5079;AMR_AF=0.67;AFR_AF=0.0666;EUR_AF=0.5239;SAS_AF=0.5307;AA=G|||;VT=SNP
18	53378586	rs77268215	C	T	100	PASS	AC=783;AF=0.15635;AN=5008;NS=2504;DP=11145;EAS_AF=0.4067;AMR_AF=0.049;AFR_AF=0.0045;EUR_AF=0.0994;SAS_AF=0.2382;AA=C|||;VT=SNP
18	53379992	rs11662998	T	C	100	PASS	AC=2112;AF=0.421725;AN=5008;NS=2504;DP=11342;EAS_AF=0.5099;AMR_AF=0.67;AFR_AF=0.0658;EUR_AF=0.5239;SAS_AF=0.5307;AA=T|||;VT=SNP
18	53381227	rs78477593	T	C	100	PASS	AC=22;AF=0.00439297;AN=5008;NS=2504;DP=18401;EAS_AF=0.0208;AMR_AF=0;AFR_AF=0;EUR_AF=0;SAS_AF=0.001;AA=T|||;VT=SNP
18	53381537	rs79633366	A	G	100	PASS	AC=48;AF=0.00958466;AN=5008;NS=2504;DP=20627;EAS_AF=0.0437;AMR_AF=0;AFR_AF=0;EUR_AF=0.004;SAS_AF=0;AA=A|||;VT=SNP
18	53388018	rs190648509	G	T	100	PASS	AC=38;AF=0.00758786;AN=5008;NS=2504;DP=18528;EAS_AF=0.0298;AMR_AF=0.0058;AFR_AF=0;EUR_AF=0.004;SAS_AF=0;AA=G|||;VT=SNP
18	53388946	rs184484919	G	A	100	PASS	AC=30;AF=0.00599042;AN=5008;NS=2504;DP=19663;EAS_AF=0.0288;AMR_AF=0.0014;AFR_AF=0;EUR_AF=0;SAS_AF=0;AA=G|||;VT=SNP
18	53389061	rs899104	G	A	100	PASS	AC=2114;AF=0.422125;AN=5008;NS=2504;DP=17146;EAS_AF=0.5079;AMR_AF=0.67;AFR_AF=0.0658;EUR_AF=0.5249;SAS_AF=0.5337;AA=T|||;VT=SNP
18	53391956	rs139446506	C	T	100	PASS	AC=25;AF=0.00499201;AN=5008;NS=2504;DP=11448;EAS_AF=0.0248;AMR_AF=0;AFR_AF=0;EUR_AF=0;SAS_AF=0;AA=C|||;VT=SNP
18	53394310	rs373536667	A	T	100	PASS	AC=25;AF=0.00499201;AN=5008;NS=2504;DP=8220;EAS_AF=0.0228;AMR_AF=0;AFR_AF=0;EUR_AF=0;SAS_AF=0.002;AA=A|||;VT=SNP
18	53398812	rs117781552	C	T	100	PASS	AC=27;AF=0.00539137;AN=5008;NS=2504;DP=17980;EAS_AF=0.0268;AMR_AF=0;AFR_AF=0;EUR_AF=0;SAS_AF=0;AA=C|||;VT=SNP
18	53399129	rs77374836	C	T	100	PASS	AC=31;AF=0.0061901;AN=5008;NS=2504;DP=17936;EAS_AF=0.0308;AMR_AF=0;AFR_AF=0;EUR_AF=0;SAS_AF=0;AA=C|||;VT=SNP
18	53400834	rs17089925	C	T	100	PASS	AC=786;AF=0.156949;AN=5008;NS=2504;DP=16132;EAS_AF=0.4087;AMR_AF=0.0533;AFR_AF=0.0045;EUR_AF=0.0994;SAS_AF=0.2362;AA=C|||;VT=SNP
18	53403228	rs784255	G	T	100	PASS	AC=2932;AF=0.585463;AN=5008;NS=2504;DP=22896;EAS_AF=0.8462;AMR_AF=0.4568;AFR_AF=0.4334;EUR_AF=0.502;SAS_AF=0.6994;AA=G|||;VT=SNP
18	53403850	rs4800994	C	T	100	PASS	AC=665;AF=0.132788;AN=5008;NS=2504;DP=13172;EAS_AF=0.123;AMR_AF=0.3127;AFR_AF=0.0068;EUR_AF=0.1769;SAS_AF=0.1401;AA=C|||;VT=SNP
18	53404694	rs813043	A	G	100	PASS	AC=2993;AF=0.597644;AN=5008;NS=2504;DP=18668;EAS_AF=0.8472;AMR_AF=0.4654;AFR_AF=0.4735;EUR_AF=0.502;SAS_AF=0.7004;AA=A|||;VT=SNP
18	53404986	rs17527878	C	T	100	PASS	AC=1665;AF=0.332468;AN=5008;NS=2504;DP=17995;EAS_AF=0.4712;AMR_AF=0.3905;AFR_AF=0.0961;EUR_AF=0.3897;SAS_AF=0.409;AA=C|||;VT=SNP
18	53405382	rs784254	C	T	100	PASS	AC=2994;AF=0.597843;AN=5008;NS=2504;DP=19190;EAS_AF=0.8472;AMR_AF=0.4669;AFR_AF=0.4728;EUR_AF=0.502;SAS_AF=0.7014;AA=T|||;VT=SNP
18	53407097	rs711745	G	C	100	PASS	AC=2994;AF=0.597843;AN=5008;NS=2504;DP=17744;EAS_AF=0.8472;AMR_AF=0.4669;AFR_AF=0.4728;EUR_AF=0.502;SAS_AF=0.7014;AA=C|||;VT=SNP
18	53408051	rs784253	G	A	100	PASS	AC=882;AF=0.176118;AN=5008;NS=2504;DP=19857;EAS_AF=0.371;AMR_AF=0.0331;AFR_AF=0.1657;EUR_AF=0.0467;SAS_AF=0.2239;AA=G|||;VT=SNP
18	53408187	rs28758902	C	T	100	PASS	AC=2056;AF=0.410543;AN=5008;NS=2504;DP=16860;EAS_AF=0.4762;AMR_AF=0.4265;AFR_AF=0.27;EUR_AF=0.4553;SAS_AF=0.4755;AA=C|||;VT=SNP
18	53408798	rs784252	T	A	100	PASS	AC=881;AF=0.175919;AN=5008;NS=2504;DP=21058;EAS_AF=0.371;AMR_AF=0.0331;AFR_AF=0.1649;EUR_AF=0.0467;SAS_AF=0.2239;AA=T|||;VT=SNP
18	53410912	rs12458596	A	G	100	PASS	AC=1672;AF=0.333866;AN=5008;NS=2504;DP=18697;EAS_AF=0.4732;AMR_AF=0.3905;AFR_AF=0.0968;EUR_AF=0.3907;SAS_AF=0.4121;AA=A|||;VT=SNP
18	53412903	rs784251	C	T	100	PASS	AC=2996;AF=0.598243;AN=5008;NS=2504;DP=18211;EAS_AF=0.8472;AMR_AF=0.4683;AFR_AF=0.4735;EUR_AF=0.504;SAS_AF=0.6994;AA=C|||;VT=SNP
18	53413566	rs57820851	G	T	100	PASS	AC=1620;AF=0.323482;AN=5008;NS=2504;DP=11838;EAS_AF=0.4702;AMR_AF=0.3833;AFR_AF=0.0719;EUR_AF=0.3847;SAS_AF=0.407;AA=G|||;VT=SNP
18	53415377	rs4800995	G	A	100	PASS	AC=3522;AF=0.703275;AN=5008;NS=2504;DP=21381;EAS_AF=0.625;AMR_AF=0.8804;AFR_AF=0.6611;EUR_AF=0.7863;SAS_AF=0.6299;AA=G|||;VT=SNP
18	53416492	rs76281173	A	G	100	PASS	AC=33;AF=0.00658946;AN=5008;NS=2504;DP=21124;EAS_AF=0.0228;AMR_AF=0.0115;AFR_AF=0.0008;EUR_AF=0;SAS_AF=0.001;AA=A|||;VT=SNP
18	53418082	rs7227376	T	A	100	PASS	AC=695;AF=0.138778;AN=5008;NS=2504;DP=15346;EAS_AF=0.1548;AMR_AF=0.317;AFR_AF=0.0068;EUR_AF=0.175;SAS_AF=0.137;AA=T|||;VT=SNP
18	53418307	rs8099157	G	A	100	PASS	AC=774;AF=0.154553;AN=5008;NS=2504;DP=15537;EAS_AF=0.1567;AMR_AF=0.3429;AFR_AF=0.0076;EUR_AF=0.2247;SAS_AF=0.1452;AA=G|||;VT=SNP
18	53418825	rs58541785	A	G	100	PASS	AC=777;AF=0.155152;AN=5008;NS=2504;DP=15871;EAS_AF=0.1567;AMR_AF=0.3429;AFR_AF=0.0076;EUR_AF=0.2247;SAS_AF=0.1483;AA=A|||;VT=SNP
18	53418850	rs9945725	A	G	100	PASS	AC=1055;AF=0.210663;AN=5008;NS=2504;DP=16702;EAS_AF=0.0308;AMR_AF=0.1671;AFR_AF=0.4894;EUR_AF=0.1849;SAS_AF=0.0767;AA=A|||;VT=SNP
18	53418928	rs66669275	T	C	100	PASS	AC=1662;AF=0.331869;AN=5008;NS=2504;DP=16197;EAS_AF=0.4603;AMR_AF=0.3746;AFR_AF=0.1611;EUR_AF=0.3837;SAS_AF=0.3466;AA=T|||;VT=SNP
18	53418985	rs56992108	C	T	100	PASS	AC=1659;AF=0.33127;AN=5008;NS=2504;DP=17040;EAS_AF=0.4603;AMR_AF=0.3746;AFR_AF=0.1611;EUR_AF=0.3837;SAS_AF=0.3436;AA=C|||;VT=SNP
18	53419084	rs60106272	C	A	100	PASS	AC=1659;AF=0.33127;AN=5008;NS=2504;DP=18538;EAS_AF=0.4603;AMR_AF=0.3746;AFR_AF=0.1611;EUR_AF=0.3837;SAS_AF=0.3436;AA=C|||;VT=SNP
18	53419515	rs146073806	C	T	100	PASS	AC=15;AF=0.00299521;AN=5008;NS=2504;DP=20243;EAS_AF=0.0149;AMR_AF=0;AFR_AF=0;EUR_AF=0;SAS_AF=0;AA=C|||;VT=SNP
18	53419914	rs3919557	C	T	100	PASS	AC=2438;AF=0.486821;AN=5008;NS=2504;DP=17766;EAS_AF=0.6171;AMR_AF=0.7176;AFR_AF=0.1687;EUR_AF=0.6083;SAS_AF=0.4939;AA=T|||;VT=SNP
18	53419934	rs6566219	C	T	100	PASS	AC=1055;AF=0.210663;AN=5008;NS=2504;DP=17756;EAS_AF=0.0308;AMR_AF=0.1671;AFR_AF=0.4894;EUR_AF=0.1849;SAS_AF=0.0767;AA=C|||;VT=SNP
18	53420576	rs36059932	G	T	100	PASS	AC=694;AF=0.138578;AN=5008;NS=2504;DP=14891;EAS_AF=0.1558;AMR_AF=0.317;AFR_AF=0.0068;EUR_AF=0.175;SAS_AF=0.135;AA=G|||;VT=SNP
18	53421172	rs34984088	G	A	100	PASS	AC=773;AF=0.154353;AN=5008;NS=2504;DP=19992;EAS_AF=0.1558;AMR_AF=0.3429;AFR_AF=0.0076;EUR_AF=0.2247;SAS_AF=0.1452;AA=G|||;VT=SNP
18	53421466	rs12959148	G	A	100	PASS	AC=776;AF=0.154952;AN=5008;NS=2504;DP=18924;EAS_AF=0.1558;AMR_AF=0.3429;AFR_AF=0.0076;EUR_AF=0.2247;SAS_AF=0.1483;AA=G|||;VT=SNP
18	53421845	rs11873199	G	A	100	PASS	AC=1055;AF=0.210663;AN=5008;NS=2504;DP=17070;EAS_AF=0.0308;AMR_AF=0.1671;AFR_AF=0.4894;EUR_AF=0.1849;SAS_AF=0.0767;AA=G|||;VT=SNP
18	53421932	rs17528154	A	C	100	PASS	AC=427;AF=0.0852636;AN=5008;NS=2504;DP=19628;EAS_AF=0.0248;AMR_AF=0.134;AFR_AF=0.0303;EUR_AF=0.2167;SAS_AF=0.0521;AA=A|||;VT=SNP
18	53422092	rs12455055	C	T	100	PASS	AC=1662;AF=0.331869;AN=5008;NS=2504;DP=13440;EAS_AF=0.4633;AMR_AF=0.3746;AFR_AF=0.1611;EUR_AF=0.3837;SAS_AF=0.3436;AA=C|||;VT=SNP
18	53422618	rs11665413	T	C	100	PASS	AC=1666;AF=0.332668;AN=5008;NS=2504;DP=19076;EAS_AF=0.4633;AMR_AF=0.3746;AFR_AF=0.1611;EUR_AF=0.3847;SAS_AF=0.3466;AA=T|||;VT=SNP
18	53422639	rs56161077	G	A	100	PASS	AC=773;AF=0.154353;AN=5008;NS=2504;DP=18994;EAS_AF=0.1558;AMR_AF=0.3429;AFR_AF=0.0076;EUR_AF=0.2247;SAS_AF=0.1452;AA=G|||;VT=SNP
18	53422724	rs17600287	G	A	100	PASS	AC=800;AF=0.159744;AN=5008;NS=2504;DP=22486;EAS_AF=0.1558;AMR_AF=0.3458;AFR_AF=0.0265;EUR_AF=0.2247;SAS_AF=0.1452;AA=G|||;VT=SNP
18	53424246	rs784233	C	T	100	PASS	AC=851;AF=0.169928;AN=5008;NS=2504;DP=13068;EAS_AF=0.3462;AMR_AF=0.0303;AFR_AF=0.1626;EUR_AF=0.0467;SAS_AF=0.2239;AA=C|||;VT=SNP
18	53424358	rs4800996	C	T	100	PASS	AC=3496;AF=0.698083;AN=5008;NS=2504;DP=16832;EAS_AF=0.6498;AMR_AF=0.8847;AFR_AF=0.6581;EUR_AF=0.7942;SAS_AF=0.5706;AA=T|||;VT=SNP
18	53424848	rs35554103	T	C	100	PASS	AC=780;AF=0.155751;AN=5008;NS=2504;DP=18043;EAS_AF=0.1577;AMR_AF=0.3429;AFR_AF=0.0076;EUR_AF=0.2247;SAS_AF=0.1503;AA=T|||;VT=SNP
18	53424880	rs61269817	A	G	100	PASS	AC=878;AF=0.175319;AN=5008;NS=2504;DP=16397;EAS_AF=0.4137;AMR_AF=0.1527;AFR_AF=0.0144;EUR_AF=0.1581;SAS_AF=0.181;AA=A|||;VT=SNP
18	53425305	rs11876635	C	T	100	PASS	AC=1661;AF=0.331669;AN=5008;NS=2504;DP=19266;EAS_AF=0.4613;AMR_AF=0.3746;AFR_AF=0.1611;EUR_AF=0.3847;SAS_AF=0.3436;AA=C|||;VT=SNP
18	53425534	rs56027712	G	A	100	PASS	AC=779;AF=0.155551;AN=5008;NS=2504;DP=19304;EAS_AF=0.1577;AMR_AF=0.3429;AFR_AF=0.0076;EUR_AF=0.2256;SAS_AF=0.1483;AA=G|||;VT=SNP
18	53425670	rs3745044	C	T	100	PASS	AC=3496;AF=0.698083;AN=5008;NS=2504;DP=19980;EAS_AF=0.6498;AMR_AF=0.8847;AFR_AF=0.6581;EUR_AF=0.7942;SAS_AF=0.5706;AA=C|||;VT=SNP
18	53425751	rs28525036	A	C	100	PASS	AC=1052;AF=0.210064;AN=5008;NS=2504;DP=18122;EAS_AF=0.0308;AMR_AF=0.1671;AFR_AF=0.4871;EUR_AF=0.1839;SAS_AF=0.0777;AA=A|||;VT=SNP
18	53425763	rs28600976	G	A	100	PASS	AC=1058;AF=0.211262;AN=5008;NS=2504;DP=17697;EAS_AF=0.0308;AMR_AF=0.1671;AFR_AF=0.4909;EUR_AF=0.1849;SAS_AF=0.0777;AA=G|||;VT=SNP
18	53426442	rs12456049	A	G	100	PASS	AC=1950;AF=0.389377;AN=5008;NS=2504;DP=16829;EAS_AF=0.1885;AMR_AF=0.5159;AFR_AF=0.5787;EUR_AF=0.4095;SAS_AF=0.2301;AA=A|||;VT=SNP
18	53426627	rs12456612	T	C	100	PASS	AC=1857;AF=0.370807;AN=5008;NS=2504;DP=19338;EAS_AF=0.1895;AMR_AF=0.5058;AFR_AF=0.5091;EUR_AF=0.4076;SAS_AF=0.2372;AA=C|||;VT=SNP
18	53426929	rs56285026	G	C	100	PASS	AC=2045;AF=0.408347;AN=5008;NS=2504;DP=15660;EAS_AF=0.2054;AMR_AF=0.5202;AFR_AF=0.5938;EUR_AF=0.4115;SAS_AF=0.2843;AA=C|||;VT=SNP
18	53427591	rs9959943	T	C	100	PASS	AC=1860;AF=0.371406;AN=5008;NS=2504;DP=18668;EAS_AF=0.2004;AMR_AF=0.5086;AFR_AF=0.5008;EUR_AF=0.4066;SAS_AF=0.2393;AA=C|||;VT=SNP
18	53427979	rs9957855	A	G	100	PASS	AC=1860;AF=0.371406;AN=5008;NS=2504;DP=18324;EAS_AF=0.2004;AMR_AF=0.5086;AFR_AF=0.5008;EUR_AF=0.4066;SAS_AF=0.2393;AA=G|||;VT=SNP
18	53428085	rs12956282	A	G	100	PASS	AC=1861;AF=0.371605;AN=5008;NS=2504;DP=17748;EAS_AF=0.2004;AMR_AF=0.5086;AFR_AF=0.5008;EUR_AF=0.4066;SAS_AF=0.2403;AA=A|||;VT=SNP
18	53428294	rs12960151	A	G	100	PASS	AC=1859;AF=0.371206;AN=5008;NS=2504;DP=14343;EAS_AF=0.2004;AMR_AF=0.5072;AFR_AF=0.5008;EUR_AF=0.4066;SAS_AF=0.2393;AA=a|||;VT=SNP
18	53428347	rs17089932	C	T	100	PASS	AC=1143;AF=0.228235;AN=5008;NS=2504;DP=19713;EAS_AF=0.0308;AMR_AF=0.1945;AFR_AF=0.4939;EUR_AF=0.2366;SAS_AF=0.0879;AA=C|||;VT=SNP
18	53428905	rs1421023	T	G	100	PASS	AC=1863;AF=0.372005;AN=5008;NS=2504;DP=15288;EAS_AF=0.2004;AMR_AF=0.5144;AFR_AF=0.5008;EUR_AF=0.4056;SAS_AF=0.2393;AA=t|||;VT=SNP
18	53429433	rs4800997	A	T	100	PASS	AC=911;AF=0.181909;AN=5008;NS=2504;DP=16488;EAS_AF=0.1706;AMR_AF=0.3458;AFR_AF=0.09;EUR_AF=0.2207;SAS_AF=0.1616;AA=T|||;VT=SNP
18	53429655	rs4800998	T	A	100	PASS	AC=831;AF=0.165935;AN=5008;NS=2504;DP=19995;EAS_AF=0.1696;AMR_AF=0.3199;AFR_AF=0.0893;EUR_AF=0.171;SAS_AF=0.1513;AA=T|||;VT=SNP
18	53429699	rs1642295	T	C	100	PASS	AC=961;AF=0.191893;AN=5008;NS=2504;DP=20316;EAS_AF=0.3671;AMR_AF=0.036;AFR_AF=0.2247;EUR_AF=0.0477;SAS_AF=0.226;AA=T|||;VT=SNP
18	53429841	rs4800933	C	T	100	PASS	AC=841;AF=0.167931;AN=5008;NS=2504;DP=16996;EAS_AF=0.1736;AMR_AF=0.3199;AFR_AF=0.0908;EUR_AF=0.175;SAS_AF=0.1513;AA=C|||;VT=SNP
18	53429879	rs4800999	C	G	100	PASS	AC=718;AF=0.143371;AN=5008;NS=2504;DP=16546;EAS_AF=0.1736;AMR_AF=0.3141;AFR_AF=0.0061;EUR_AF=0.171;SAS_AF=0.1483;AA=C|||;VT=SNP
18	53430391	rs9960987	C	T	100	PASS	AC=891;AF=0.177915;AN=5008;NS=2504;DP=17138;EAS_AF=0.0298;AMR_AF=0.1369;AFR_AF=0.407;EUR_AF=0.1551;SAS_AF=0.0736;AA=C|||;VT=SNP
18	53430616	rs117575272	T	G	100	PASS	AC=34;AF=0.00678914;AN=5008;NS=2504;DP=17969;EAS_AF=0.0327;AMR_AF=0;AFR_AF=0;EUR_AF=0;SAS_AF=0.001;AA=T|||;VT=SNP
18	53431951	rs59355765	C	T	100	PASS	AC=475;AF=0.0948482;AN=5008;NS=2504;DP=19120;EAS_AF=0.0258;AMR_AF=0.1081;AFR_AF=0.1225;EUR_AF=0.1491;SAS_AF=0.0634;AA=C|||;VT=SNP
18	53432288	rs12327494	G	A	100	PASS	AC=854;AF=0.170527;AN=5008;NS=2504;DP=19176;EAS_AF=0.1736;AMR_AF=0.3631;AFR_AF=0.0121;EUR_AF=0.2525;SAS_AF=0.1605;AA=G|||;VT=SNP
18	53432476	rs754882	T	C	100	PASS	AC=1154;AF=0.230431;AN=5008;NS=2504;DP=17681;EAS_AF=0.1746;AMR_AF=0.3847;AFR_AF=0.2231;EUR_AF=0.2545;SAS_AF=0.1636;AA=C|||;VT=SNP
18	53432839	rs784239	A	G	100	PASS	AC=948;AF=0.189297;AN=5008;NS=2504;DP=18014;EAS_AF=0.3591;AMR_AF=0.036;AFR_AF=0.2224;EUR_AF=0.0467;SAS_AF=0.2249;AA=A|||;VT=SNP
18	53434122	rs784240	T	C	100	PASS	AC=946;AF=0.188898;AN=5008;NS=2504;DP=19067;EAS_AF=0.3581;AMR_AF=0.036;AFR_AF=0.2216;EUR_AF=0.0467;SAS_AF=0.2249;AA=T|||;VT=SNP
18	53435400	rs12968519	C	G	100	PASS	AC=970;AF=0.19369;AN=5008;NS=2504;DP=18022;EAS_AF=0.1736;AMR_AF=0.3718;AFR_AF=0.0946;EUR_AF=0.2535;SAS_AF=0.1605;AA=C|||;VT=SNP
18	53435469	rs12326693	C	T	100	PASS	AC=969;AF=0.19349;AN=5008;NS=2504;DP=18953;EAS_AF=0.1726;AMR_AF=0.3718;AFR_AF=0.0946;EUR_AF=0.2535;SAS_AF=0.1605;AA=C|||;VT=SNP
18	53436104	rs12326688	G	A	100	PASS	AC=970;AF=0.19369;AN=5008;NS=2504;DP=18086;EAS_AF=0.1736;AMR_AF=0.3718;AFR_AF=0.0946;EUR_AF=0.2535;SAS_AF=0.1605;AA=A|||;VT=SNP
18	53436678	rs784241	T	G	100	PASS	AC=946;AF=0.188898;AN=5008;NS=2504;DP=17086;EAS_AF=0.3581;AMR_AF=0.036;AFR_AF=0.2216;EUR_AF=0.0467;SAS_AF=0.2249;AA=T|||;VT=SNP
18	53437203	rs784242	A	G	100	PASS	AC=1926;AF=0.384585;AN=5008;NS=2504;DP=15429;EAS_AF=0.5317;AMR_AF=0.4092;AFR_AF=0.3207;EUR_AF=0.3002;SAS_AF=0.3885;AA=G|||;VT=SNP
18	53437249	rs71352214	G	A	100	PASS	AC=970;AF=0.19369;AN=5008;NS=2504;DP=14275;EAS_AF=0.1736;AMR_AF=0.3718;AFR_AF=0.0946;EUR_AF=0.2535;SAS_AF=0.1605;AA=A|||;VT=SNP
18	53437295	rs539917861	G	A	100	PASS	AC=18;AF=0.00359425;AN=5008;NS=2504;DP=15329;EAS_AF=0.0179;AMR_AF=0;AFR_AF=0;EUR_AF=0;SAS_AF=0;AA=-|||;VT=SNP
18	53439036	rs1362781	G	A	100	PASS	AC=970;AF=0.19369;AN=5008;NS=2504;DP=10661;EAS_AF=0.1736;AMR_AF=0.3718;AFR_AF=0.0946;EUR_AF=0.2535;SAS_AF=0.1605;AA=g|||;VT=SNP
18	53439589	rs784243	A	T	100	PASS	AC=759;AF=0.151558;AN=5008;NS=2504;DP=13117;EAS_AF=0.3571;AMR_AF=0.0216;AFR_AF=0.0885;EUR_AF=0.0467;SAS_AF=0.2249;AA=A|||;VT=SNP
18	53440175	rs12967215	A	G	100	PASS	AC=274;AF=0.0547125;AN=5008;NS=2504;DP=14448;EAS_AF=0.006;AMR_AF=0.232;AFR_AF=0.0038;EUR_AF=0.0636;SAS_AF=0.0389;AA=A|||;VT=SNP
18	53440604	rs12455906	C	G	100	PASS	AC=858;AF=0.171326;AN=5008;NS=2504;DP=12111;EAS_AF=0.1736;AMR_AF=0.3674;AFR_AF=0.0121;EUR_AF=0.2535;SAS_AF=0.1605;AA=C|||;VT=SNP
18	53441164	rs7244737	G	A	100	PASS	AC=1869;AF=0.373203;AN=5008;NS=2504;DP=16153;EAS_AF=0.2044;AMR_AF=0.5101;AFR_AF=0.5061;EUR_AF=0.4076;SAS_AF=0.2352;AA=A|||;VT=SNP
18	53441383	rs72932565	A	G	100	PASS	AC=340;AF=0.0678914;AN=5008;NS=2504;DP=20091;EAS_AF=0.13;AMR_AF=0.0591;AFR_AF=0.0045;EUR_AF=0.0915;SAS_AF=0.0716;AA=A|||;VT=SNP
18	53441506	rs17600763	A	T	100	PASS	AC=858;AF=0.171326;AN=5008;NS=2504;DP=20204;EAS_AF=0.1736;AMR_AF=0.3674;AFR_AF=0.0121;EUR_AF=0.2535;SAS_AF=0.1605;AA=A|||;VT=SNP
18	53442049	rs2306163	T	G	100	PASS	AC=943;AF=0.188299;AN=5008;NS=2504;DP=15084;EAS_AF=0.1736;AMR_AF=0.3948;AFR_AF=0.0144;EUR_AF=0.3032;SAS_AF=0.1738;AA=T|||;VT=SNP
18	53442108	rs2306164	G	C	100	PASS	AC=1871;AF=0.373602;AN=5008;NS=2504;DP=14239;EAS_AF=0.2044;AMR_AF=0.5101;AFR_AF=0.5061;EUR_AF=0.4076;SAS_AF=0.2372;AA=C|||;VT=SNP
18	53442117	rs3816653	T	C	100	PASS	AC=940;AF=0.1877;AN=5008;NS=2504;DP=14181;EAS_AF=0.1736;AMR_AF=0.3934;AFR_AF=0.0129;EUR_AF=0.3032;SAS_AF=0.1738;AA=T|||;VT=SNP
18	53443580	rs931041	C	A	100	PASS	AC=815;AF=0.16274;AN=5008;NS=2504;DP=16763;EAS_AF=0.0308;AMR_AF=0.111;AFR_AF=0.41;EUR_AF=0.1044;SAS_AF=0.0613;AA=C|||;VT=SNP
18	53443889	rs17536	G	A	100	PASS	AC=1009;AF=0.201478;AN=5008;NS=2504;DP=14974;EAS_AF=0.0308;AMR_AF=0.1427;AFR_AF=0.4939;EUR_AF=0.1551;SAS_AF=0.0716;AA=A|||;VT=SNP
18	53443931	rs12969473	T	G	100	PASS	AC=858;AF=0.171326;AN=5008;NS=2504;DP=15341;EAS_AF=0.1736;AMR_AF=0.3674;AFR_AF=0.0121;EUR_AF=0.2535;SAS_AF=0.1605;AA=T|||;VT=SNP
18	53443943	rs73494715	T	G	100	PASS	AC=1012;AF=0.202077;AN=5008;NS=2504;DP=15337;EAS_AF=0.0308;AMR_AF=0.1427;AFR_AF=0.4947;EUR_AF=0.1561;SAS_AF=0.0726;AA=T|||;VT=SNP
18	53443978	rs17528	T	C	100	PASS	AC=1022;AF=0.204073;AN=5008;NS=2504;DP=13491;EAS_AF=0.0308;AMR_AF=0.1427;AFR_AF=0.5038;EUR_AF=0.1551;SAS_AF=0.0716;AA=t|||;VT=SNP
18	53444123	rs12965363	C	T	100	PASS	AC=1806;AF=0.360623;AN=5008;NS=2504;DP=15548;EAS_AF=0.5308;AMR_AF=0.4035;AFR_AF=0.2337;EUR_AF=0.3002;SAS_AF=0.3885;AA=C|||;VT=SNP
18	53445930	rs6566233	T	C	100	PASS	AC=2828;AF=0.564696;AN=5008;NS=2504;DP=15345;EAS_AF=0.5655;AMR_AF=0.5476;AFR_AF=0.7322;EUR_AF=0.4543;SAS_AF=0.4632;AA=C|||;VT=SNP
18	53446374	rs2861344	G	A	100	PASS	AC=2788;AF=0.556709;AN=5008;NS=2504;DP=16062;EAS_AF=0.5506;AMR_AF=0.5432;AFR_AF=0.7224;EUR_AF=0.4543;SAS_AF=0.454;AA=A|||;VT=SNP
18	53446514	rs12961717	C	G	100	PASS	AC=1018;AF=0.203275;AN=5008;NS=2504;DP=16567;EAS_AF=0.2044;AMR_AF=0.3934;AFR_AF=0.0129;EUR_AF=0.3062;SAS_AF=0.2188;AA=C|||;VT=SNP
18	53447246	rs62091221	G	C	100	PASS	AC=938;AF=0.1873;AN=5008;NS=2504;DP=12168;EAS_AF=0.0308;AMR_AF=0.1167;AFR_AF=0.5;EUR_AF=0.1044;SAS_AF=0.0613;AA=C|||;VT=SNP
18	53447690	rs9952704	G	A	100	PASS	AC=929;AF=0.185503;AN=5008;NS=2504;DP=9338;EAS_AF=0.0308;AMR_AF=0.1167;AFR_AF=0.4932;EUR_AF=0.1044;SAS_AF=0.0613;AA=G|||;VT=SNP
18	53449667	rs8097498	A	G	100	PASS	AC=2668;AF=0.532748;AN=5008;NS=2504;DP=18322;EAS_AF=0.7639;AMR_AF=0.4193;AFR_AF=0.4652;EUR_AF=0.4433;SAS_AF=0.5583;AA=A|||;VT=SNP
18	53452144	rs28719468	T	C	100	PASS	AC=922;AF=0.184105;AN=5008;NS=2504;DP=16655;EAS_AF=0.0308;AMR_AF=0.1398;AFR_AF=0.4281;EUR_AF=0.1541;SAS_AF=0.0746;AA=C|||;VT=SNP
18	53452446	rs9951562	G	A	100	PASS	AC=816;AF=0.162939;AN=5008;NS=2504;DP=15726;EAS_AF=0.0308;AMR_AF=0.111;AFR_AF=0.4107;EUR_AF=0.1034;SAS_AF=0.0624;AA=A|||;VT=SNP
18	53453113	rs9952111	G	A	100	PASS	AC=908;AF=0.18131;AN=5008;NS=2504;DP=19345;EAS_AF=0.0308;AMR_AF=0.1369;AFR_AF=0.4213;EUR_AF=0.1541;SAS_AF=0.0716;AA=G|||;VT=SNP
18	53453353	rs72932579	A	G	100	PASS	AC=174;AF=0.0347444;AN=5008;NS=2504;DP=19040;EAS_AF=0.0238;AMR_AF=0.0591;AFR_AF=0.003;EUR_AF=0.0736;SAS_AF=0.0317;AA=A|||;VT=SNP
18	53453575	rs7245109	A	C	100	PASS	AC=828;AF=0.165335;AN=5008;NS=2504;DP=20350;EAS_AF=0.0308;AMR_AF=0.111;AFR_AF=0.4206;EUR_AF=0.1034;SAS_AF=0.0613;AA=A|||;VT=SNP
18	53454041	rs56056732	C	T	100	PASS	AC=1017;AF=0.203075;AN=5008;NS=2504;DP=19341;EAS_AF=0.2014;AMR_AF=0.379;AFR_AF=0.1021;EUR_AF=0.2555;SAS_AF=0.1626;AA=T|||;VT=SNP
18	53454066	rs56152138	C	A	100	PASS	AC=1007;AF=0.201078;AN=5008;NS=2504;DP=19339;EAS_AF=0.2014;AMR_AF=0.379;AFR_AF=0.0946;EUR_AF=0.2555;SAS_AF=0.1626;AA=C|||;VT=SNP
18	53454369	rs4996482	C	A	100	PASS	AC=1098;AF=0.219249;AN=5008;NS=2504;DP=17917;EAS_AF=0.2014;AMR_AF=0.4049;AFR_AF=0.1029;EUR_AF=0.3072;SAS_AF=0.1728;AA=C|||;VT=SNP
18	53454774	rs7235891	T	C	100	PASS	AC=2862;AF=0.571486;AN=5008;NS=2504;DP=15957;EAS_AF=0.5804;AMR_AF=0.5533;AFR_AF=0.7466;EUR_AF=0.4563;SAS_AF=0.4571;AA=C|||;VT=SNP
18	53455204	rs899100	T	C	100	PASS	AC=1098;AF=0.219249;AN=5008;NS=2504;DP=20320;EAS_AF=0.2014;AMR_AF=0.4049;AFR_AF=0.1036;EUR_AF=0.3062;SAS_AF=0.1728;AA=T|||;VT=SNP
18	53455231	rs899101	T	C	100	PASS	AC=1098;AF=0.219249;AN=5008;NS=2504;DP=20579;EAS_AF=0.2014;AMR_AF=0.4049;AFR_AF=0.1036;EUR_AF=0.3062;SAS_AF=0.1728;AA=C|||;VT=SNP
18	53455296	rs75893975	G	A	100	PASS	AC=63;AF=0.0125799;AN=5008;NS=2504;DP=20034;EAS_AF=0.0506;AMR_AF=0.0058;AFR_AF=0;EUR_AF=0.005;SAS_AF=0.0031;AA=G|||;VT=SNP
18	53455329	rs899102	A	G	100	PASS	AC=1926;AF=0.384585;AN=5008;NS=2504;DP=19438;EAS_AF=0.2321;AMR_AF=0.5159;AFR_AF=0.5242;EUR_AF=0.4095;SAS_AF=0.2342;AA=G|||;VT=SNP
18	53455685	rs11151321	T	C	100	PASS	AC=1110;AF=0.221645;AN=5008;NS=2504;DP=19523;EAS_AF=0.2014;AMR_AF=0.4092;AFR_AF=0.1036;EUR_AF=0.3141;SAS_AF=0.1738;AA=T|||;VT=SNP
18	53455923	rs12455398	A	G	100	PASS	AC=1040;AF=0.207668;AN=5008;NS=2504;DP=16036;EAS_AF=0.2044;AMR_AF=0.3876;AFR_AF=0.1021;EUR_AF=0.2644;SAS_AF=0.1677;AA=G|||;VT=SNP
18	53456476	rs12456030	A	G	100	PASS	AC=2694;AF=0.537939;AN=5008;NS=2504;DP=18975;EAS_AF=0.6111;AMR_AF=0.7824;AFR_AF=0.2519;EUR_AF=0.7008;SAS_AF=0.5082;AA=G|||;VT=SNP
18	53456562	rs77480825	G	T	100	PASS	AC=35;AF=0.00698882;AN=5008;NS=2504;DP=19257;EAS_AF=0.0347;AMR_AF=0;AFR_AF=0;EUR_AF=0;SAS_AF=0;AA=G|||;VT=SNP
18	53456661	rs2169688	T	C	100	PASS	AC=2693;AF=0.53774;AN=5008;NS=2504;DP=19011;EAS_AF=0.6111;AMR_AF=0.7795;AFR_AF=0.2519;EUR_AF=0.7008;SAS_AF=0.5092;AA=C|||;VT=SNP
18	53456685	rs2169687	A	G	100	PASS	AC=2694;AF=0.537939;AN=5008;NS=2504;DP=18803;EAS_AF=0.6111;AMR_AF=0.7795;AFR_AF=0.2526;EUR_AF=0.7008;SAS_AF=0.5092;AA=G|||;VT=SNP
18	53456943	rs4801000	A	G	100	PASS	AC=1494;AF=0.298323;AN=5008;NS=2504;DP=19013;EAS_AF=0.4097;AMR_AF=0.366;AFR_AF=0.0825;EUR_AF=0.3887;SAS_AF=0.3344;AA=A|||;VT=SNP
18	53457462	rs4455053	T	A	100	PASS	AC=2694;AF=0.537939;AN=5008;NS=2504;DP=16277;EAS_AF=0.6111;AMR_AF=0.7795;AFR_AF=0.2526;EUR_AF=0.7008;SAS_AF=0.5092;AA=A|||;VT=SNP
18	53457502	rs7226741	G	C	100	PASS	AC=852;AF=0.170128;AN=5008;NS=2504;DP=14920;EAS_AF=0.0308;AMR_AF=0.111;AFR_AF=0.4402;EUR_AF=0.1034;SAS_AF=0.0593;AA=G|||;VT=SNP
18	53457522	rs2861345	A	T	100	PASS	AC=2694;AF=0.537939;AN=5008;NS=2504;DP=13955;EAS_AF=0.6111;AMR_AF=0.7795;AFR_AF=0.2526;EUR_AF=0.7008;SAS_AF=0.5092;AA=A|||;VT=SNP
18	53458456	rs922394	G	A	100	PASS	AC=2694;AF=0.537939;AN=5008;NS=2504;DP=19068;EAS_AF=0.6111;AMR_AF=0.7795;AFR_AF=0.2511;EUR_AF=0.7008;SAS_AF=0.5112;AA=A|||;VT=SNP
18	53458806	rs7233731	C	A	100	PASS	AC=908;AF=0.18131;AN=5008;NS=2504;DP=19006;EAS_AF=0.3552;AMR_AF=0.0346;AFR_AF=0.1974;EUR_AF=0.0467;SAS_AF=0.2229;AA=C|||;VT=SNP
18	53458908	rs13313612	C	T	100	PASS	AC=968;AF=0.193291;AN=5008;NS=2504;DP=18835;EAS_AF=0.2014;AMR_AF=0.3948;AFR_AF=0.0121;EUR_AF=0.3062;SAS_AF=0.1708;AA=C|||;VT=SNP
18	53459057	rs8090270	A	C	100	PASS	AC=2696;AF=0.538339;AN=5008;NS=2504;DP=20074;EAS_AF=0.6111;AMR_AF=0.7795;AFR_AF=0.2526;EUR_AF=0.7008;SAS_AF=0.5112;AA=C|||;VT=SNP
18	53459905	rs1382119	C	T	100	PASS	AC=1610;AF=0.321486;AN=5008;NS=2504;DP=19048;EAS_AF=0.4097;AMR_AF=0.379;AFR_AF=0.1558;EUR_AF=0.3956;SAS_AF=0.3374;AA=C|||;VT=SNP
18	53460035	rs2086066	G	T	100	PASS	AC=908;AF=0.18131;AN=5008;NS=2504;DP=19187;EAS_AF=0.3542;AMR_AF=0.036;AFR_AF=0.1974;EUR_AF=0.0467;SAS_AF=0.2229;AA=G|||;VT=SNP
18	53460058	rs5009456	T	A	100	PASS	AC=1598;AF=0.319089;AN=5008;NS=2504;DP=17967;EAS_AF=0.4097;AMR_AF=0.379;AFR_AF=0.1467;EUR_AF=0.3956;SAS_AF=0.3374;AA=T|||;VT=SNP
18	53461123	rs958714	A	C	100	PASS	AC=2695;AF=0.538139;AN=5008;NS=2504;DP=15906;EAS_AF=0.6111;AMR_AF=0.7795;AFR_AF=0.2511;EUR_AF=0.7018;SAS_AF=0.5112;AA=C|||;VT=SNP
18	53461251	rs75363678	C	A	100	PASS	AC=908;AF=0.18131;AN=5008;NS=2504;DP=14744;EAS_AF=0.3542;AMR_AF=0.0346;AFR_AF=0.1974;EUR_AF=0.0467;SAS_AF=0.2239;AA=C|||;VT=SNP
18	53461638	rs78563479	T	C	100	PASS	AC=14;AF=0.00279553;AN=5008;NS=2504;DP=17471;EAS_AF=0.0139;AMR_AF=0;AFR_AF=0;EUR_AF=0;SAS_AF=0;AA=T|||;VT=SNP
18	53461871	rs1382118	C	T	100	PASS	AC=3545;AF=0.707867;AN=5008;NS=2504;DP=19276;EAS_AF=0.6419;AMR_AF=0.8905;AFR_AF=0.6914;EUR_AF=0.8052;SAS_AF=0.5685;AA=T|||;VT=SNP
18	53461945	rs1382117	G	A	100	PASS	AC=2693;AF=0.53774;AN=5008;NS=2504;DP=20425;EAS_AF=0.6111;AMR_AF=0.7795;AFR_AF=0.2519;EUR_AF=0.7018;SAS_AF=0.5082;AA=G|||;VT=SNP
18	53462888	rs12606831	T	C	100	PASS	AC=31;AF=0.0061901;AN=5008;NS=2504;DP=16083;EAS_AF=0.0308;AMR_AF=0;AFR_AF=0;EUR_AF=0;SAS_AF=0;AA=T|||;VT=SNP
18	53463114	rs11151327	C	G	100	PASS	AC=1598;AF=0.319089;AN=5008;NS=2504;DP=16655;EAS_AF=0.4097;AMR_AF=0.3775;AFR_AF=0.1475;EUR_AF=0.3966;SAS_AF=0.3364;AA=C|||;VT=SNP
18	53463618	rs8091837	T	C	100	PASS	AC=3604;AF=0.719649;AN=5008;NS=2504;DP=18919;EAS_AF=0.9653;AMR_AF=0.8141;AFR_AF=0.4501;EUR_AF=0.7485;SAS_AF=0.7342;AA=T|||;VT=SNP
18	53463661	rs3943320	C	G	100	PASS	AC=1498;AF=0.299121;AN=5008;NS=2504;DP=18203;EAS_AF=0.4107;AMR_AF=0.366;AFR_AF=0.0817;EUR_AF=0.3897;SAS_AF=0.3374;AA=C|||;VT=SNP
18	53463912	rs35968451	C	A	100	PASS	AC=1086;AF=0.216853;AN=5008;NS=2504;DP=19287;EAS_AF=0.2014;AMR_AF=0.4006;AFR_AF=0.0961;EUR_AF=0.3062;SAS_AF=0.1738;AA=C|||;VT=SNP
18	53464191	rs80249394	T	G	100	PASS	AC=253;AF=0.0505192;AN=5008;NS=2504;DP=18699;EAS_AF=0.2173;AMR_AF=0.0159;AFR_AF=0.0015;EUR_AF=0.007;SAS_AF=0.0143;AA=T|||;VT=SNP
18	53464767	rs1031830	G	A	100	PASS	AC=2692;AF=0.53754;AN=5008;NS=2504;DP=18905;EAS_AF=0.6131;AMR_AF=0.7795;AFR_AF=0.2466;EUR_AF=0.7018;SAS_AF=0.5123;AA=A|||;VT=SNP
18	53468190	rs146615282	T	C	100	PASS	AC=13;AF=0.00259585;AN=5008;NS=2504;DP=18928;EAS_AF=0.0129;AMR_AF=0;AFR_AF=0;EUR_AF=0;SAS_AF=0;AA=T|||;VT=SNP
18	53468526	rs140279447	G	T	100	PASS	AC=1496;AF=0.298722;AN=5008;NS=2504;DP=15435;EAS_AF=0.4474;AMR_AF=0.3386;AFR_AF=0.1331;EUR_AF=0.331;SAS_AF=0.3078;AA=T|||;VT=SNP
18	53470386	rs184658902	C	T	100	PASS	AC=29;AF=0.00579073;AN=5008;NS=2504;DP=14804;EAS_AF=0.0268;AMR_AF=0.0014;AFR_AF=0;EUR_AF=0.001;SAS_AF=0;AA=c|||;VT=SNP
18	53470986	rs58318242	G	C	100	PASS	AC=1496;AF=0.298722;AN=5008;NS=2504;DP=15631;EAS_AF=0.4474;AMR_AF=0.3386;AFR_AF=0.1331;EUR_AF=0.331;SAS_AF=0.3078;AA=G|||;VT=SNP
18	53471187	rs67526282	T	C	100	PASS	AC=1497;AF=0.298922;AN=5008;NS=2504;DP=16086;EAS_AF=0.4474;AMR_AF=0.3386;AFR_AF=0.1331;EUR_AF=0.331;SAS_AF=0.3088;AA=T|||;VT=SNP
18	53472610	rs34771881	C	T	100	PASS	AC=1005;AF=0.200679;AN=5008;NS=2504;DP=16489;EAS_AF=0.1994;AMR_AF=0.4035;AFR_AF=0.0144;EUR_AF=0.3191;SAS_AF=0.1881;AA=C|||;VT=SNP
18	53472722	rs4603647	C	G	100	PASS	AC=1496;AF=0.298722;AN=5008;NS=2504;DP=17268;EAS_AF=0.4474;AMR_AF=0.3386;AFR_AF=0.1331;EUR_AF=0.331;SAS_AF=0.3078;AA=C|||;VT=SNP
18	53473423	rs11151343	C	T	100	PASS	AC=1496;AF=0.298722;AN=5008;NS=2504;DP=21004;EAS_AF=0.4474;AMR_AF=0.3386;AFR_AF=0.1331;EUR_AF=0.331;SAS_AF=0.3078;AA=C|||;VT=SNP
18	53473477	rs12605940	T	C	100	PASS	AC=1496;AF=0.298722;AN=5008;NS=2504;DP=20380;EAS_AF=0.4474;AMR_AF=0.3386;AFR_AF=0.1331;EUR_AF=0.331;SAS_AF=0.3078;AA=C|||;VT=SNP
18	53473528	rs12605499	A	T	100	PASS	AC=1496;AF=0.298722;AN=5008;NS=2504;DP=20293;EAS_AF=0.4474;AMR_AF=0.3386;AFR_AF=0.1331;EUR_AF=0.331;SAS_AF=0.3078;AA=T|||;VT=SNP
18	53473964	rs143154030	G	A	100	PASS	AC=38;AF=0.00758786;AN=5008;NS=2504;DP=17540;EAS_AF=0.0347;AMR_AF=0;AFR_AF=0;EUR_AF=0;SAS_AF=0.0031;AA=G|||;VT=SNP
18	53475163	rs12606645	A	G	100	PASS	AC=1499;AF=0.299321;AN=5008;NS=2504;DP=17665;EAS_AF=0.4474;AMR_AF=0.3415;AFR_AF=0.1331;EUR_AF=0.331;SAS_AF=0.3088;AA=A|||;VT=SNP
18	53475165	rs2221526	C	T	100	PASS	AC=2886;AF=0.576278;AN=5008;NS=2504;DP=17803;EAS_AF=0.6468;AMR_AF=0.7651;AFR_AF=0.4259;EUR_AF=0.6501;SAS_AF=0.4969;AA=T|||;VT=SNP
18	53477784	rs12455722	G	A	100	PASS	AC=1005;AF=0.200679;AN=5008;NS=2504;DP=12618;EAS_AF=0.1994;AMR_AF=0.4035;AFR_AF=0.0136;EUR_AF=0.3191;SAS_AF=0.1892;AA=G|||;VT=SNP
18	53477819	rs1477942	G	T	100	PASS	AC=1491;AF=0.297724;AN=5008;NS=2504;DP=12676;EAS_AF=0.4464;AMR_AF=0.3386;AFR_AF=0.1309;EUR_AF=0.331;SAS_AF=0.3067;AA=T|||;VT=SNP
18	53478145	rs74901282	G	A	100	PASS	AC=57;AF=0.0113818;AN=5008;NS=2504;DP=11060;EAS_AF=0.0546;AMR_AF=0;AFR_AF=0;EUR_AF=0;SAS_AF=0.002;AA=G|||;VT=SNP
18	53480206	rs1531519	T	C	100	PASS	AC=3065;AF=0.612021;AN=5008;NS=2504;DP=19173;EAS_AF=0.7173;AMR_AF=0.6167;AFR_AF=0.5688;EUR_AF=0.6322;SAS_AF=0.5378;AA=C|||;VT=SNP
18	53480350	rs150134856	C	T	100	PASS	AC=25;AF=0.00499201;AN=5008;NS=2504;DP=19384;EAS_AF=0.0248;AMR_AF=0;AFR_AF=0;EUR_AF=0;SAS_AF=0;AA=C|||;VT=SNP
18	53480368	rs1531518	G	A	100	PASS	AC=1436;AF=0.286741;AN=5008;NS=2504;DP=19153;EAS_AF=0.2202;AMR_AF=0.2435;AFR_AF=0.4009;EUR_AF=0.3201;SAS_AF=0.1973;AA=G|||;VT=SNP
18	53480458	rs138609960	C	T	100	PASS	AC=33;AF=0.00658946;AN=5008;NS=2504;DP=17389;EAS_AF=0.0288;AMR_AF=0;AFR_AF=0;EUR_AF=0.002;SAS_AF=0.002;AA=T|||;VT=SNP
18	53480756	rs1532897	G	A	100	PASS	AC=1061;AF=0.211861;AN=5008;NS=2504;DP=18644;EAS_AF=0.4911;AMR_AF=0.1527;AFR_AF=0.0295;EUR_AF=0.2038;SAS_AF=0.2209;AA=G|||;VT=SNP
18	53480902	rs1532896	C	T	100	PASS	AC=1148;AF=0.229233;AN=5008;NS=2504;DP=18112;EAS_AF=0.4911;AMR_AF=0.1585;AFR_AF=0.0923;EUR_AF=0.2038;SAS_AF=0.2209;AA=T|||;VT=SNP
18	53483103	rs7244531	T	C	100	PASS	AC=1441;AF=0.28774;AN=5008;NS=2504;DP=18859;EAS_AF=0.2153;AMR_AF=0.2493;AFR_AF=0.4047;EUR_AF=0.3211;SAS_AF=0.1973;AA=T|||;VT=SNP
18	53483269	rs62091246	T	C	100	PASS	AC=1439;AF=0.28734;AN=5008;NS=2504;DP=17408;EAS_AF=0.2143;AMR_AF=0.2493;AFR_AF=0.4039;EUR_AF=0.3211;SAS_AF=0.1973;AA=T|||;VT=SNP
18	53484069	rs804295	A	G	100	PASS	AC=2996;AF=0.598243;AN=5008;NS=2504;DP=16745;EAS_AF=0.7063;AMR_AF=0.4308;AFR_AF=0.7829;EUR_AF=0.5298;SAS_AF=0.4264;AA=G|||;VT=SNP
18	53485445	rs12455831	T	C	100	PASS	AC=319;AF=0.0636981;AN=5008;NS=2504;DP=17841;EAS_AF=0.005;AMR_AF=0.1931;AFR_AF=0.0038;EUR_AF=0.0696;SAS_AF=0.1074;AA=T|||;VT=SNP
18	53486724	rs72627233	T	G	100	PASS	AC=1147;AF=0.229034;AN=5008;NS=2504;DP=19788;EAS_AF=0.4911;AMR_AF=0.1571;AFR_AF=0.0893;EUR_AF=0.2068;SAS_AF=0.2219;AA=T|||;VT=SNP
18	53487231	rs9956897	A	T	100	PASS	AC=1142;AF=0.228035;AN=5008;NS=2504;DP=11687;EAS_AF=0.4911;AMR_AF=0.1571;AFR_AF=0.0893;EUR_AF=0.2038;SAS_AF=0.2198;AA=A|||;VT=SNP
18	53487462	rs9944650	G	A	100	PASS	AC=1142;AF=0.228035;AN=5008;NS=2504;DP=7408;EAS_AF=0.4911;AMR_AF=0.1571;AFR_AF=0.0893;EUR_AF=0.2038;SAS_AF=0.2198;AA=G|||;VT=SNP
18	53487620	rs11151358	C	T	100	PASS	AC=372;AF=0.0742812;AN=5008;NS=2504;DP=8730;EAS_AF=0.005;AMR_AF=0.2017;AFR_AF=0.0045;EUR_AF=0.1044;SAS_AF=0.1186;AA=C|||;VT=SNP
18	53488922	rs72627234	G	A	100	PASS	AC=1148;AF=0.229233;AN=5008;NS=2504;DP=20384;EAS_AF=0.4921;AMR_AF=0.1571;AFR_AF=0.0893;EUR_AF=0.2068;SAS_AF=0.2219;AA=G|||;VT=SNP
18	53489366	rs8085454	A	C	100	PASS	AC=1456;AF=0.290735;AN=5008;NS=2504;DP=18098;EAS_AF=0.2143;AMR_AF=0.2493;AFR_AF=0.4168;EUR_AF=0.3211;SAS_AF=0.1973;AA=A|||;VT=SNP
18	53491424	rs72934520	C	T	100	PASS	AC=279;AF=0.0557109;AN=5008;NS=2504;DP=15680;EAS_AF=0.0317;AMR_AF=0.0879;AFR_AF=0.0083;EUR_AF=0.1352;SAS_AF=0.0399;AA=C|||;VT=SNP
18	53491749	rs812738	T	C	100	PASS	AC=1847;AF=0.36881;AN=5008;NS=2504;DP=15165;EAS_AF=0.2143;AMR_AF=0.2738;AFR_AF=0.6929;EUR_AF=0.3231;SAS_AF=0.2045;AA=C|||;VT=SNP
18	53494075	rs17601312	T	C	100	PASS	AC=1458;AF=0.291134;AN=5008;NS=2504;DP=15218;EAS_AF=0.2143;AMR_AF=0.2493;AFR_AF=0.416;EUR_AF=0.3231;SAS_AF=0.1984;AA=T|||;VT=SNP
18	53494326	rs12605144	G	A	100	PASS	AC=770;AF=0.153754;AN=5008;NS=2504;DP=15323;EAS_AF=0.4107;AMR_AF=0.0965;AFR_AF=0.0091;EUR_AF=0.1243;SAS_AF=0.1554;AA=G|||;VT=SNP
18	53494672	rs12605336	C	A	100	PASS	AC=1052;AF=0.210064;AN=5008;NS=2504;DP=17502;EAS_AF=0.4911;AMR_AF=0.1527;AFR_AF=0.0257;EUR_AF=0.2008;SAS_AF=0.2198;AA=C|||;VT=SNP
18	53494964	rs9636056	A	G	100	PASS	AC=1052;AF=0.210064;AN=5008;NS=2504;DP=14878;EAS_AF=0.4911;AMR_AF=0.1527;AFR_AF=0.0257;EUR_AF=0.2008;SAS_AF=0.2198;AA=A|||;VT=SNP
18	53494969	rs784330	C	T	100	PASS	AC=2925;AF=0.584065;AN=5008;NS=2504;DP=14879;EAS_AF=0.7054;AMR_AF=0.428;AFR_AF=0.736;EUR_AF=0.5258;SAS_AF=0.4243;AA=T|||;VT=SNP
18	53495329	rs9319731	G	A	100	PASS	AC=1138;AF=0.227236;AN=5008;NS=2504;DP=14509;EAS_AF=0.4911;AMR_AF=0.1571;AFR_AF=0.0877;EUR_AF=0.2008;SAS_AF=0.2209;AA=G|||;VT=SNP
18	53495479	rs3105602	T	C	100	PASS	AC=2926;AF=0.584265;AN=5008;NS=2504;DP=12438;EAS_AF=0.7054;AMR_AF=0.4294;AFR_AF=0.7352;EUR_AF=0.5258;SAS_AF=0.4254;AA=C|||;VT=SNP
18	53498114	rs12605156	A	T	100	PASS	AC=1051;AF=0.209864;AN=5008;NS=2504;DP=17407;EAS_AF=0.4911;AMR_AF=0.1527;AFR_AF=0.025;EUR_AF=0.2008;SAS_AF=0.2198;AA=A|||;VT=SNP
18	53501023	rs1553597	C	G	100	PASS	AC=3191;AF=0.637181;AN=5008;NS=2504;DP=20587;EAS_AF=0.7857;AMR_AF=0.7277;AFR_AF=0.3306;EUR_AF=0.675;SAS_AF=0.7955;AA=G|||;VT=SNP
18	53502996	rs9959500	G	A	100	PASS	AC=1142;AF=0.228035;AN=5008;NS=2504;DP=18196;EAS_AF=0.4921;AMR_AF=0.1585;AFR_AF=0.0915;EUR_AF=0.1988;SAS_AF=0.2198;AA=G|||;VT=SNP
18	53503720	rs57984515	T	G	100	PASS	AC=1051;AF=0.209864;AN=5008;NS=2504;DP=17693;EAS_AF=0.4921;AMR_AF=0.1527;AFR_AF=0.0265;EUR_AF=0.1988;SAS_AF=0.2188;AA=T|||;VT=SNP
18	53505016	rs7242862	G	T	100	PASS	AC=3791;AF=0.756989;AN=5008;NS=2504;DP=17430;EAS_AF=0.7331;AMR_AF=0.7608;AFR_AF=0.7352;EUR_AF=0.8469;SAS_AF=0.7157;AA=T|||;VT=SNP
18	53505198	rs7233695	T	G	100	PASS	AC=2658;AF=0.530751;AN=5008;NS=2504;DP=21563;EAS_AF=0.2708;AMR_AF=0.5965;AFR_AF=0.6248;EUR_AF=0.6481;SAS_AF=0.5041;AA=G|||;VT=SNP
18	53505340	rs1506630	G	T	100	PASS	AC=1164;AF=0.232428;AN=5008;NS=2504;DP=20169;EAS_AF=0.5;AMR_AF=0.1614;AFR_AF=0.09;EUR_AF=0.1988;SAS_AF=0.2342;AA=G|||;VT=SNP
18	53506030	rs11151372	G	A	100	PASS	AC=2372;AF=0.473642;AN=5008;NS=2504;DP=22153;EAS_AF=0.4831;AMR_AF=0.4971;AFR_AF=0.4357;EUR_AF=0.4811;SAS_AF=0.4908;AA=G|||;VT=SNP
18	53506067	rs117889379	T	A	100	PASS	AC=26;AF=0.00519169;AN=5008;NS=2504;DP=21928;EAS_AF=0.0258;AMR_AF=0;AFR_AF=0;EUR_AF=0;SAS_AF=0;AA=T|||;VT=SNP
18	53506376	rs12455051	C	T	100	PASS	AC=3506;AF=0.70008;AN=5008;NS=2504;DP=19509;EAS_AF=0.5119;AMR_AF=0.8473;AFR_AF=0.649;EUR_AF=0.7992;SAS_AF=0.7566;AA=C|||;VT=SNP
18	53506971	rs937831	C	T	100	PASS	AC=2372;AF=0.473642;AN=5008;NS=2504;DP=20587;EAS_AF=0.4831;AMR_AF=0.4971;AFR_AF=0.4357;EUR_AF=0.4811;SAS_AF=0.4908;AA=C|||;VT=SNP
18	53508224	rs2862256	C	T	100	PASS	AC=3567;AF=0.71226;AN=5008;NS=2504;DP=13958;EAS_AF=0.5119;AMR_AF=0.8487;AFR_AF=0.6952;EUR_AF=0.7982;SAS_AF=0.7566;AA=C|||;VT=SNP
18	53508273	rs9955295	G	C	100	PASS	AC=1134;AF=0.226438;AN=5008;NS=2504;DP=14052;EAS_AF=0.4881;AMR_AF=0.1297;AFR_AF=0.0885;EUR_AF=0.1998;SAS_AF=0.2393;AA=G|||;VT=SNP
18	53508409	rs1814777	C	T	100	PASS	AC=3567;AF=0.71226;AN=5008;NS=2504;DP=14263;EAS_AF=0.5119;AMR_AF=0.8487;AFR_AF=0.6952;EUR_AF=0.7982;SAS_AF=0.7566;AA=C|||;VT=SNP
18	53508754	rs12604708	T	G	100	PASS	AC=761;AF=0.151957;AN=5008;NS=2504;DP=18637;EAS_AF=0.3968;AMR_AF=0.0965;AFR_AF=0.0076;EUR_AF=0.1243;SAS_AF=0.1626;AA=T|||;VT=SNP
18	53509541	rs186809953	A	G	100	PASS	AC=34;AF=0.00678914;AN=5008;NS=2504;DP=22455;EAS_AF=0.0317;AMR_AF=0;AFR_AF=0;EUR_AF=0;SAS_AF=0.002;AA=A|||;VT=SNP
18	53509957	rs62091249	A	G	100	PASS	AC=1285;AF=0.256589;AN=5008;NS=2504;DP=19633;EAS_AF=0.2192;AMR_AF=0.2651;AFR_AF=0.2587;EUR_AF=0.331;SAS_AF=0.2096;AA=A|||;VT=SNP
18	53510307	rs12455625	C	T	100	PASS	AC=875;AF=0.17472;AN=5008;NS=2504;DP=13672;EAS_AF=0.2639;AMR_AF=0.2176;AFR_AF=0.0234;EUR_AF=0.1511;SAS_AF=0.2812;AA=C|||;VT=SNP
18	53510583	rs111957075	C	T	100	PASS	AC=52;AF=0.0103834;AN=5008;NS=2504;DP=8843;EAS_AF=0.0238;AMR_AF=0.0029;AFR_AF=0.0166;EUR_AF=0.001;SAS_AF=0.0031;AA=c|||;VT=SNP
18	53510595	rs62091250	C	T	100	PASS	AC=3566;AF=0.712061;AN=5008;NS=2504;DP=8381;EAS_AF=0.5119;AMR_AF=0.8501;AFR_AF=0.6944;EUR_AF=0.7972;SAS_AF=0.7566;AA=C|||;VT=SNP
18	53511190	rs11151377	C	T	100	PASS	AC=3566;AF=0.712061;AN=5008;NS=2504;DP=17037;EAS_AF=0.5119;AMR_AF=0.8501;AFR_AF=0.6952;EUR_AF=0.7972;SAS_AF=0.7556;AA=C|||;VT=SNP
18	53514134	rs1553600	G	A	100	PASS	AC=3614;AF=0.721645;AN=5008;NS=2504;DP=19456;EAS_AF=0.4901;AMR_AF=0.8559;AFR_AF=0.7436;EUR_AF=0.7982;SAS_AF=0.7566;AA=G|||;VT=SNP
18	53514843	rs11151379	G	A	100	PASS	AC=1064;AF=0.21246;AN=5008;NS=2504;DP=17141;EAS_AF=0.5089;AMR_AF=0.121;AFR_AF=0.0227;EUR_AF=0.2008;SAS_AF=0.2403;AA=G|||;VT=SNP
18	53516802	rs7233004	G	T	100	PASS	AC=2404;AF=0.480032;AN=5008;NS=2504;DP=18645;EAS_AF=0.4613;AMR_AF=0.4942;AFR_AF=0.4856;EUR_AF=0.4722;SAS_AF=0.4898;AA=G|||;VT=SNP
18	53516897	rs6566299	T	A	100	PASS	AC=3680;AF=0.734824;AN=5008;NS=2504;DP=16973;EAS_AF=0.4901;AMR_AF=0.8617;AFR_AF=0.7973;EUR_AF=0.8062;SAS_AF=0.7393;AA=T|||;VT=SNP
18	53522271	rs144909927	T	C	100	PASS	AC=26;AF=0.00519169;AN=5008;NS=2504;DP=19635;EAS_AF=0.0258;AMR_AF=0;AFR_AF=0;EUR_AF=0;SAS_AF=0;AA=T|||;VT=SNP
18	53522718	rs10871620	A	T	100	PASS	AC=2413;AF=0.481829;AN=5008;NS=2504;DP=20322;EAS_AF=0.4613;AMR_AF=0.4986;AFR_AF=0.4879;EUR_AF=0.4761;SAS_AF=0.4888;AA=A|||;VT=SNP
18	53524269	rs6650723	T	C	100	PASS	AC=2414;AF=0.482029;AN=5008;NS=2504;DP=18462;EAS_AF=0.4603;AMR_AF=0.4986;AFR_AF=0.4879;EUR_AF=0.4761;SAS_AF=0.4908;AA=T|||;VT=SNP
18	53524392	rs12454407	A	G	100	PASS	AC=2416;AF=0.482428;AN=5008;NS=2504;DP=16290;EAS_AF=0.4613;AMR_AF=0.4986;AFR_AF=0.4879;EUR_AF=0.4771;SAS_AF=0.4908;AA=A|||;VT=SNP
18	53525297	rs20370	T	G	100	PASS	AC=2416;AF=0.482428;AN=5008;NS=2504;DP=19638;EAS_AF=0.4613;AMR_AF=0.4986;AFR_AF=0.4879;EUR_AF=0.4771;SAS_AF=0.4908;AA=T|||;VT=SNP
18	53525351	rs20371	T	G	100	PASS	AC=88;AF=0.0175719;AN=5008;NS=2504;DP=19122;EAS_AF=0.0853;AMR_AF=0.0014;AFR_AF=0;EUR_AF=0;SAS_AF=0.001;AA=T|||;VT=SNP
18	53529456	rs7228225	A	T	100	PASS	AC=3603;AF=0.719449;AN=5008;NS=2504;DP=16909;EAS_AF=0.9821;AMR_AF=0.6095;AFR_AF=0.5915;EUR_AF=0.6173;SAS_AF=0.8047;AA=A|||;VT=SNP
18	53529876	rs138874487	A	G	100	PASS	AC=8;AF=0.00159744;AN=5008;NS=2504;DP=15573;EAS_AF=0.0079;AMR_AF=0;AFR_AF=0;EUR_AF=0;SAS_AF=0;AA=A|||;VT=SNP
18	53530878	rs9675567	A	T	100	PASS	AC=3597;AF=0.718251;AN=5008;NS=2504;DP=18914;EAS_AF=0.9821;AMR_AF=0.6066;AFR_AF=0.5893;EUR_AF=0.6163;SAS_AF=0.8047;AA=A|||;VT=SNP
18	53531732	rs8092776	G	A	100	PASS	AC=3563;AF=0.711462;AN=5008;NS=2504;DP=15678;EAS_AF=0.9821;AMR_AF=0.6052;AFR_AF=0.5643;EUR_AF=0.6163;SAS_AF=0.8047;AA=G|||;VT=SNP
18	53535544	rs870778	T	A	100	PASS	AC=444;AF=0.0886581;AN=5008;NS=2504;DP=20035;EAS_AF=0.1687;AMR_AF=0.085;AFR_AF=0.0083;EUR_AF=0.1004;SAS_AF=0.1053;AA=T|||;VT=SNP
18	53536299	rs191502165	G	T	100	PASS	AC=19;AF=0.00379393;AN=5008;NS=2504;DP=17364;EAS_AF=0.0188;AMR_AF=0;AFR_AF=0;EUR_AF=0;SAS_AF=0;AA=G|||;VT=SNP
18	53536547	rs17089986	C	A	100	PASS	AC=885;AF=0.176717;AN=5008;NS=2504;DP=19768;EAS_AF=0.4643;AMR_AF=0.1066;AFR_AF=0.0061;EUR_AF=0.1471;SAS_AF=0.1912;AA=C|||;VT=SNP
18	53537986	rs77180904	T	A	100	PASS	AC=20;AF=0.00399361;AN=5008;NS=2504;DP=17458;EAS_AF=0.0188;AMR_AF=0;AFR_AF=0;EUR_AF=0;SAS_AF=0.001;AA=T|||;VT=SNP
18	53539480	rs66649216	T	C	100	PASS	AC=1390;AF=0.277556;AN=5008;NS=2504;DP=16455;EAS_AF=0.2192;AMR_AF=0.2291;AFR_AF=0.4478;EUR_AF=0.2326;SAS_AF=0.1881;AA=T|||;VT=SNP
18	53539657	rs12458132	T	A	100	PASS	AC=924;AF=0.184505;AN=5008;NS=2504;DP=16689;EAS_AF=0.2351;AMR_AF=0.2291;AFR_AF=0.0257;EUR_AF=0.1571;SAS_AF=0.3436;AA=T|||;VT=SNP
18	53540466	rs12964404	G	A	100	PASS	AC=1157;AF=0.23103;AN=5008;NS=2504;DP=19985;EAS_AF=0.5278;AMR_AF=0.1398;AFR_AF=0.025;EUR_AF=0.2256;SAS_AF=0.274;AA=G|||;VT=SNP
18	53541420	rs79008228	C	A	100	PASS	AC=36;AF=0.0071885;AN=5008;NS=2504;DP=19517;EAS_AF=0.0357;AMR_AF=0;AFR_AF=0;EUR_AF=0;SAS_AF=0;AA=C|||;VT=SNP
18	53543986	rs1395374	T	C	100	PASS	AC=900;AF=0.179712;AN=5008;NS=2504;DP=19874;EAS_AF=0.2341;AMR_AF=0.2277;AFR_AF=0.0083;EUR_AF=0.1571;SAS_AF=0.3446;AA=T|||;VT=SNP
18	53545463	rs12052006	T	C	100	PASS	AC=1168;AF=0.233227;AN=5008;NS=2504;DP=20652;EAS_AF=0.5357;AMR_AF=0.1412;AFR_AF=0.0265;EUR_AF=0.2256;SAS_AF=0.274;AA=T|||;VT=SNP
18	53547654	rs1395378	G	A	100	PASS	AC=911;AF=0.181909;AN=5008;NS=2504;DP=16965;EAS_AF=0.2331;AMR_AF=0.2277;AFR_AF=0.0174;EUR_AF=0.1581;SAS_AF=0.3436;AA=G|||;VT=SNP
18	53549098	rs9319747	T	A	100	PASS	AC=1237;AF=0.247005;AN=5008;NS=2504;DP=18678;EAS_AF=0.5357;AMR_AF=0.1441;AFR_AF=0.0772;EUR_AF=0.2256;SAS_AF=0.274;AA=T|||;VT=SNP
18	53550831	rs183623252	T	C	100	PASS	AC=9;AF=0.00179712;AN=5008;NS=2504;DP=15998;EAS_AF=0.0089;AMR_AF=0;AFR_AF=0;EUR_AF=0;SAS_AF=0;AA=T|||;VT=SNP
18	53551186	rs76778052	A	T	100	PASS	AC=414;AF=0.0826677;AN=5008;NS=2504;DP=12238;EAS_AF=0.1369;AMR_AF=0.0303;AFR_AF=0.003;EUR_AF=0.0427;SAS_AF=0.2127;AA=-|||;VT=SNP
18	53551770	rs11876143	A	G	100	PASS	AC=1131;AF=0.225839;AN=5008;NS=2504;DP=18174;EAS_AF=0.2133;AMR_AF=0.2147;AFR_AF=0.267;EUR_AF=0.2326;SAS_AF=0.184;AA=A|||;VT=SNP
18	53554264	rs79288072	A	G	100	PASS	AC=57;AF=0.0113818;AN=5008;NS=2504;DP=18096;EAS_AF=0.0526;AMR_AF=0.0014;AFR_AF=0.0008;EUR_AF=0;SAS_AF=0.002;AA=A|||;VT=SNP
18	53562185	rs1857916	T	G	100	PASS	AC=1169;AF=0.233427;AN=5008;NS=2504;DP=18140;EAS_AF=0.5357;AMR_AF=0.1412;AFR_AF=0.0227;EUR_AF=0.2316;SAS_AF=0.274;AA=T|||;VT=SNP
18	53568736	rs17089998	A	G	100	PASS	AC=452;AF=0.0902556;AN=5008;NS=2504;DP=17959;EAS_AF=0.1637;AMR_AF=0.0893;AFR_AF=0.0166;EUR_AF=0.1004;SAS_AF=0.1043;AA=A|||;VT=SNP
18	53569387	rs79519695	C	T	100	PASS	AC=35;AF=0.00698882;AN=5008;NS=2504;DP=18086;EAS_AF=0.0298;AMR_AF=0;AFR_AF=0;EUR_AF=0.005;SAS_AF=0;AA=C|||;VT=SNP
18	53569429	rs10503006	A	G	100	PASS	AC=411;AF=0.0820687;AN=5008;NS=2504;DP=18199;EAS_AF=0.1379;AMR_AF=0.0317;AFR_AF=0.0023;EUR_AF=0.0368;SAS_AF=0.2147;AA=A|||;VT=SNP
18	53571623	rs146047519	C	T	100	PASS	AC=8;AF=0.00159744;AN=5008;NS=2504;DP=14235;EAS_AF=0.006;AMR_AF=0;AFR_AF=0;EUR_AF=0.002;SAS_AF=0;AA=C|||;VT=SNP
18	53573965	rs17530578	A	G	100	PASS	AC=1126;AF=0.22484;AN=5008;NS=2504;DP=18994;EAS_AF=0.1786;AMR_AF=0.2089;AFR_AF=0.3041;EUR_AF=0.2157;SAS_AF=0.1861;AA=A|||;VT=SNP
18	53574043	rs9962650	C	G	100	PASS	AC=1478;AF=0.295128;AN=5008;NS=2504;DP=18660;EAS_AF=0.0179;AMR_AF=0.379;AFR_AF=0.4644;EUR_AF=0.3887;SAS_AF=0.1963;AA=G|||;VT=SNP
18	53575949	rs12959908	T	C	100	PASS	AC=1477;AF=0.294928;AN=5008;NS=2504;DP=18522;EAS_AF=0.0179;AMR_AF=0.3804;AFR_AF=0.4599;EUR_AF=0.3887;SAS_AF=0.2004;AA=t|||;VT=SNP
18	53576101	rs34436296	T	G	100	PASS	AC=397;AF=0.0792732;AN=5008;NS=2504;DP=18479;EAS_AF=0.1141;AMR_AF=0.0288;AFR_AF=0.0106;EUR_AF=0.0378;SAS_AF=0.2147;AA=T|||;VT=SNP
18	53576502	rs12454727	G	A	100	PASS	AC=566;AF=0.113019;AN=5008;NS=2504;DP=18042;EAS_AF=0.1022;AMR_AF=0.2248;AFR_AF=0.0197;EUR_AF=0.1431;SAS_AF=0.1401;AA=G|||;VT=SNP
18	53577346	rs1553598	T	C	100	PASS	AC=3876;AF=0.773962;AN=5008;NS=2504;DP=17334;EAS_AF=0.8264;AMR_AF=0.7911;AFR_AF=0.6838;EUR_AF=0.7853;SAS_AF=0.818;AA=A|||;VT=SNP
18	53577888	rs11151432	T	C	100	PASS	AC=1198;AF=0.239217;AN=5008;NS=2504;DP=18309;EAS_AF=0.5923;AMR_AF=0.1383;AFR_AF=0.0204;EUR_AF=0.2157;SAS_AF=0.2669;AA=T|||;VT=SNP
18	53578214	rs9807155	T	G	100	PASS	AC=2690;AF=0.537141;AN=5008;NS=2504;DP=19000;EAS_AF=0.6101;AMR_AF=0.5202;AFR_AF=0.4917;EUR_AF=0.6044;SAS_AF=0.4663;AA=G|||;VT=SNP
18	53578457	rs76959845	C	A	100	PASS	AC=48;AF=0.00958466;AN=5008;NS=2504;DP=21494;EAS_AF=0.0288;AMR_AF=0.0202;AFR_AF=0.0008;EUR_AF=0;SAS_AF=0.0041;AA=C|||;VT=SNP
18	53579294	rs1506632	C	T	100	PASS	AC=2686;AF=0.536342;AN=5008;NS=2504;DP=18158;EAS_AF=0.6091;AMR_AF=0.5187;AFR_AF=0.4917;EUR_AF=0.6044;SAS_AF=0.4642;AA=T|||;VT=SNP
18	53582761	rs954610	A	G	100	PASS	AC=2701;AF=0.539337;AN=5008;NS=2504;DP=19825;EAS_AF=0.6101;AMR_AF=0.5202;AFR_AF=0.5;EUR_AF=0.6044;SAS_AF=0.4663;AA=G|||;VT=SNP
18	53583217	rs1395375	T	C	100	PASS	AC=2696;AF=0.538339;AN=5008;NS=2504;DP=21586;EAS_AF=0.6101;AMR_AF=0.5202;AFR_AF=0.4962;EUR_AF=0.6044;SAS_AF=0.4663;AA=C|||;VT=SNP
18	53583258	rs1395376	A	G	100	PASS	AC=2697;AF=0.538538;AN=5008;NS=2504;DP=22081;EAS_AF=0.6101;AMR_AF=0.5216;AFR_AF=0.4962;EUR_AF=0.6044;SAS_AF=0.4663;AA=G|||;VT=SNP
18	53584060	rs67276713	T	A	100	PASS	AC=1191;AF=0.237819;AN=5008;NS=2504;DP=19070;EAS_AF=0.5923;AMR_AF=0.1383;AFR_AF=0.0204;EUR_AF=0.2157;SAS_AF=0.2597;AA=T|||;VT=SNP
18	53584850	rs2902191	A	G	100	PASS	AC=74;AF=0.0147764;AN=5008;NS=2504;DP=18766;EAS_AF=0.0327;AMR_AF=0.0202;AFR_AF=0.0008;EUR_AF=0.002;SAS_AF=0.0245;AA=A|||;VT=SNP
18	53585102	rs58707448	C	T	100	PASS	AC=2158;AF=0.430911;AN=5008;NS=2504;DP=21077;EAS_AF=0.6042;AMR_AF=0.4395;AFR_AF=0.3714;EUR_AF=0.4294;SAS_AF=0.3282;AA=T|||;VT=SNP
18	53585455	rs72936328	A	T	100	PASS	AC=1206;AF=0.240815;AN=5008;NS=2504;DP=21315;EAS_AF=0.5903;AMR_AF=0.1383;AFR_AF=0.0333;EUR_AF=0.2157;SAS_AF=0.2597;AA=A|||;VT=SNP
18	53586671	rs1506633	T	C	100	PASS	AC=3286;AF=0.65615;AN=5008;NS=2504;DP=18795;EAS_AF=0.8185;AMR_AF=0.5504;AFR_AF=0.5008;EUR_AF=0.6581;SAS_AF=0.772;AA=C|||;VT=SNP
18	53586855	rs72936333	C	T	100	PASS	AC=1256;AF=0.250799;AN=5008;NS=2504;DP=12030;EAS_AF=0.5883;AMR_AF=0.1427;AFR_AF=0.034;EUR_AF=0.2396;SAS_AF=0.2843;AA=C|||;VT=SNP
18	53587697	rs8098738	G	A	100	PASS	AC=1153;AF=0.230232;AN=5008;NS=2504;DP=24731;EAS_AF=0.2242;AMR_AF=0.2695;AFR_AF=0.1831;EUR_AF=0.168;SAS_AF=0.3364;AA=G|||;VT=SNP
18	53588068	rs57112944	T	C	100	PASS	AC=75;AF=0.014976;AN=5008;NS=2504;DP=20948;EAS_AF=0.0327;AMR_AF=0.0202;AFR_AF=0.0015;EUR_AF=0.002;SAS_AF=0.0245;AA=T|||;VT=SNP
18	53588743	rs7232412	A	G	100	PASS	AC=3015;AF=0.602037;AN=5008;NS=2504;DP=18507;EAS_AF=0.8165;AMR_AF=0.5331;AFR_AF=0.3147;EUR_AF=0.6581;SAS_AF=0.7607;AA=A|||;VT=SNP
18	53589735	rs7504419	A	G	100	PASS	AC=1166;AF=0.232827;AN=5008;NS=2504;DP=17093;EAS_AF=0.2173;AMR_AF=0.2695;AFR_AF=0.1861;EUR_AF=0.167;SAS_AF=0.3538;AA=A|||;VT=SNP
18	53591367	rs784395	G	C	100	PASS	AC=3268;AF=0.652556;AN=5008;NS=2504;DP=18361;EAS_AF=0.8165;AMR_AF=0.5504;AFR_AF=0.4955;EUR_AF=0.6561;SAS_AF=0.7648;AA=C|||;VT=SNP
18	53593388	rs11872430	G	A	100	PASS	AC=1090;AF=0.217652;AN=5008;NS=2504;DP=20380;EAS_AF=0.1696;AMR_AF=0.2017;AFR_AF=0.3094;EUR_AF=0.2018;SAS_AF=0.1708;AA=G|||;VT=SNP
18	53594181	rs72936341	T	C	100	PASS	AC=1056;AF=0.210863;AN=5008;NS=2504;DP=17486;EAS_AF=0.1696;AMR_AF=0.2017;AFR_AF=0.2814;EUR_AF=0.2028;SAS_AF=0.1728;AA=T|||;VT=SNP
18	53594836	rs784397	G	A	100	PASS	AC=1253;AF=0.2502;AN=5008;NS=2504;DP=14742;EAS_AF=0.5883;AMR_AF=0.1427;AFR_AF=0.0333;EUR_AF=0.2396;SAS_AF=0.2822;AA=G|||;VT=SNP
18	53595701	rs784398	C	T	100	PASS	AC=1327;AF=0.264976;AN=5008;NS=2504;DP=17314;EAS_AF=0.5883;AMR_AF=0.1513;AFR_AF=0.0832;EUR_AF=0.2396;SAS_AF=0.2843;AA=C|||;VT=SNP
18	53596333	rs76490132	A	G	100	PASS	AC=23;AF=0.00459265;AN=5008;NS=2504;DP=20705;EAS_AF=0.0228;AMR_AF=0;AFR_AF=0;EUR_AF=0;SAS_AF=0;AA=A|||;VT=SNP
18	53596858	rs784399	T	A	100	PASS	AC=3269;AF=0.652756;AN=5008;NS=2504;DP=18019;EAS_AF=0.8165;AMR_AF=0.5504;AFR_AF=0.4955;EUR_AF=0.6571;SAS_AF=0.7648;AA=T|||;VT=SNP
18	53597420	rs784400	T	A	100	PASS	AC=3269;AF=0.652756;AN=5008;NS=2504;DP=15863;EAS_AF=0.8165;AMR_AF=0.5504;AFR_AF=0.4955;EUR_AF=0.6561;SAS_AF=0.7658;AA=T|||;VT=SNP
18	53597442	rs78031431	G	A	100	PASS	AC=89;AF=0.0177716;AN=5008;NS=2504;DP=15717;EAS_AF=0.0853;AMR_AF=0;AFR_AF=0;EUR_AF=0;SAS_AF=0.0031;AA=G|||;VT=SNP
18	53597476	rs2902192	G	A	100	PASS	AC=1149;AF=0.229433;AN=5008;NS=2504;DP=15296;EAS_AF=0.2242;AMR_AF=0.268;AFR_AF=0.1838;EUR_AF=0.166;SAS_AF=0.3344;AA=T|||;VT=SNP
18	53598246	rs77179866	T	C	100	PASS	AC=395;AF=0.0788738;AN=5008;NS=2504;DP=18387;EAS_AF=0.128;AMR_AF=0.0288;AFR_AF=0.0106;EUR_AF=0.0368;SAS_AF=0.1994;AA=T|||;VT=SNP
18	53598686	rs784401	A	G	100	PASS	AC=1262;AF=0.251997;AN=5008;NS=2504;DP=18192;EAS_AF=0.5883;AMR_AF=0.1441;AFR_AF=0.0333;EUR_AF=0.2406;SAS_AF=0.2894;AA=A|||;VT=SNP
18	53598716	rs784402	C	T	100	PASS	AC=1346;AF=0.26877;AN=5008;NS=2504;DP=17959;EAS_AF=0.5883;AMR_AF=0.1499;AFR_AF=0.0938;EUR_AF=0.2406;SAS_AF=0.2894;AA=C|||;VT=SNP
18	53598781	rs12607609	C	G	100	PASS	AC=1182;AF=0.236022;AN=5008;NS=2504;DP=18314;EAS_AF=0.2242;AMR_AF=0.2695;AFR_AF=0.2065;EUR_AF=0.166;SAS_AF=0.3364;AA=C|||;VT=SNP
18	53599161	rs11151442	G	A	100	PASS	AC=1150;AF=0.229633;AN=5008;NS=2504;DP=19485;EAS_AF=0.2242;AMR_AF=0.2666;AFR_AF=0.1838;EUR_AF=0.166;SAS_AF=0.3364;AA=G|||;VT=SNP
18	53599754	rs1960053	G	A	100	PASS	AC=1151;AF=0.229832;AN=5008;NS=2504;DP=19432;EAS_AF=0.2242;AMR_AF=0.2666;AFR_AF=0.1846;EUR_AF=0.166;SAS_AF=0.3364;AA=G|||;VT=SNP
18	53599790	rs1960054	C	T	100	PASS	AC=1149;AF=0.229433;AN=5008;NS=2504;DP=19766;EAS_AF=0.2242;AMR_AF=0.2666;AFR_AF=0.1831;EUR_AF=0.166;SAS_AF=0.3364;AA=C|||;VT=SNP
18	53601756	rs7243708	G	T	100	PASS	AC=1151;AF=0.229832;AN=5008;NS=2504;DP=12818;EAS_AF=0.2242;AMR_AF=0.268;AFR_AF=0.1838;EUR_AF=0.166;SAS_AF=0.3364;AA=G|||;VT=SNP
18	53603199	rs811477	G	A	100	PASS	AC=1259;AF=0.251398;AN=5008;NS=2504;DP=17256;EAS_AF=0.5883;AMR_AF=0.1441;AFR_AF=0.0333;EUR_AF=0.2396;SAS_AF=0.2873;AA=G|||;VT=SNP
18	53604762	rs8083781	T	C	100	PASS	AC=1754;AF=0.35024;AN=5008;NS=2504;DP=17357;EAS_AF=0.2282;AMR_AF=0.3545;AFR_AF=0.3502;EUR_AF=0.3588;SAS_AF=0.4642;AA=C|||;VT=SNP
18	53605555	rs117666492	C	T	100	PASS	AC=49;AF=0.00978435;AN=5008;NS=2504;DP=17699;EAS_AF=0.0476;AMR_AF=0;AFR_AF=0;EUR_AF=0;SAS_AF=0.001;AA=C|||;VT=SNP
18	53606519	rs7233206	C	A	100	PASS	AC=1151;AF=0.229832;AN=5008;NS=2504;DP=19357;EAS_AF=0.2242;AMR_AF=0.2666;AFR_AF=0.1838;EUR_AF=0.167;SAS_AF=0.3364;AA=C|||;VT=SNP
18	53607155	rs2135518	C	T	100	PASS	AC=1258;AF=0.251198;AN=5008;NS=2504;DP=16805;EAS_AF=0.5873;AMR_AF=0.1441;AFR_AF=0.0333;EUR_AF=0.2396;SAS_AF=0.2873;AA=C|||;VT=SNP
18	53607677	rs74478735	G	T	100	PASS	AC=38;AF=0.00758786;AN=5008;NS=2504;DP=18109;EAS_AF=0.0198;AMR_AF=0.0159;AFR_AF=0;EUR_AF=0.007;SAS_AF=0;AA=G|||;VT=SNP
18	53610153	rs12455372	C	T	100	PASS	AC=1151;AF=0.229832;AN=5008;NS=2504;DP=15607;EAS_AF=0.2242;AMR_AF=0.2666;AFR_AF=0.1838;EUR_AF=0.167;SAS_AF=0.3364;AA=C|||;VT=SNP
18	53610878	rs75142617	T	C	100	PASS	AC=151;AF=0.0301518;AN=5008;NS=2504;DP=16821;EAS_AF=0.0089;AMR_AF=0.0533;AFR_AF=0.0076;EUR_AF=0.0616;SAS_AF=0.0337;AA=T|||;VT=SNP
18	53610960	rs79414815	C	T	100	PASS	AC=23;AF=0.00459265;AN=5008;NS=2504;DP=16666;EAS_AF=0.0228;AMR_AF=0;AFR_AF=0;EUR_AF=0;SAS_AF=0;AA=C|||;VT=SNP
18	53611682	rs1593192	T	C	100	PASS	AC=1327;AF=0.264976;AN=5008;NS=2504;DP=16101;EAS_AF=0.2242;AMR_AF=0.2767;AFR_AF=0.3094;EUR_AF=0.169;SAS_AF=0.3374;AA=T|||;VT=SNP
18	53614857	rs2551462	T	A	100	PASS	AC=3332;AF=0.665335;AN=5008;NS=2504;DP=15229;EAS_AF=0.4087;AMR_AF=0.7752;AFR_AF=0.9357;EUR_AF=0.5696;SAS_AF=0.5849;AA=A|||;VT=SNP
18	53615625	rs148720592	G	C	100	PASS	AC=21;AF=0.00419329;AN=5008;NS=2504;DP=20235;EAS_AF=0.0208;AMR_AF=0;AFR_AF=0;EUR_AF=0;SAS_AF=0;AA=G|||;VT=SNP
18	53616618	rs17602774	C	T	100	PASS	AC=1102;AF=0.220048;AN=5008;NS=2504;DP=16419;EAS_AF=0.1696;AMR_AF=0.2017;AFR_AF=0.3185;EUR_AF=0.2028;SAS_AF=0.1697;AA=C|||;VT=SNP
18	53618120	rs11873855	G	T	100	PASS	AC=142;AF=0.0283546;AN=5008;NS=2504;DP=18685;EAS_AF=0.0089;AMR_AF=0.0519;AFR_AF=0.0076;EUR_AF=0.0606;SAS_AF=0.0266;AA=G|||;VT=SNP
18	53618184	rs4801009	C	T	100	PASS	AC=1152;AF=0.230032;AN=5008;NS=2504;DP=19767;EAS_AF=0.2252;AMR_AF=0.2666;AFR_AF=0.1838;EUR_AF=0.167;SAS_AF=0.3364;AA=C|||;VT=SNP
18	53618456	rs60756186	G	A	100	PASS	AC=23;AF=0.00459265;AN=5008;NS=2504;DP=19942;EAS_AF=0.0208;AMR_AF=0.0014;AFR_AF=0;EUR_AF=0;SAS_AF=0.001;AA=G|||;VT=SNP
18	53618966	rs2646964	C	G	100	PASS	AC=3766;AF=0.751997;AN=5008;NS=2504;DP=16965;EAS_AF=0.4117;AMR_AF=0.8559;AFR_AF=0.9796;EUR_AF=0.7604;SAS_AF=0.7127;AA=G|||;VT=SNP
18	53619577	rs7237675	G	A	100	PASS	AC=1334;AF=0.266374;AN=5008;NS=2504;DP=19112;EAS_AF=0.2242;AMR_AF=0.3084;AFR_AF=0.2474;EUR_AF=0.2256;SAS_AF=0.3476;AA=g|||;VT=SNP
18	53619855	rs189286565	A	G	100	PASS	AC=27;AF=0.00539137;AN=5008;NS=2504;DP=22019;EAS_AF=0.0248;AMR_AF=0;AFR_AF=0;EUR_AF=0;SAS_AF=0.002;AA=A|||;VT=SNP
18	53619906	rs2551463	T	C	100	PASS	AC=2428;AF=0.484824;AN=5008;NS=2504;DP=19893;EAS_AF=0.3938;AMR_AF=0.4827;AFR_AF=0.6263;EUR_AF=0.3708;SAS_AF=0.5061;AA=T|||;VT=SNP
18	53621849	rs12454447	G	T	100	PASS	AC=1154;AF=0.230431;AN=5008;NS=2504;DP=18403;EAS_AF=0.2242;AMR_AF=0.268;AFR_AF=0.1853;EUR_AF=0.168;SAS_AF=0.3354;AA=G|||;VT=SNP
18	53622346	rs2588480	G	C	100	PASS	AC=1364;AF=0.272364;AN=5008;NS=2504;DP=20742;EAS_AF=0.1696;AMR_AF=0.219;AFR_AF=0.5068;EUR_AF=0.2028;SAS_AF=0.1708;AA=G|||;VT=SNP
18	53622675	rs4527099	G	T	100	PASS	AC=1141;AF=0.227835;AN=5008;NS=2504;DP=19161;EAS_AF=0.2232;AMR_AF=0.2536;AFR_AF=0.1846;EUR_AF=0.167;SAS_AF=0.3354;AA=G|||;VT=SNP
18	53622684	rs4533368	C	T	100	PASS	AC=1142;AF=0.228035;AN=5008;NS=2504;DP=18923;EAS_AF=0.2232;AMR_AF=0.2536;AFR_AF=0.1846;EUR_AF=0.168;SAS_AF=0.3354;AA=C|||;VT=SNP
18	53622810	rs4312386	A	G	100	PASS	AC=1334;AF=0.266374;AN=5008;NS=2504;DP=19511;EAS_AF=0.2262;AMR_AF=0.2983;AFR_AF=0.2489;EUR_AF=0.2286;SAS_AF=0.3476;AA=G|||;VT=SNP
18	53624138	rs2588479	C	T	100	PASS	AC=1142;AF=0.228035;AN=5008;NS=2504;DP=18063;EAS_AF=0.1935;AMR_AF=0.2017;AFR_AF=0.329;EUR_AF=0.2018;SAS_AF=0.1728;AA=C|||;VT=SNP
18	53624765	rs2646940	C	A	100	PASS	AC=1486;AF=0.296725;AN=5008;NS=2504;DP=18978;EAS_AF=0.1935;AMR_AF=0.255;AFR_AF=0.5083;EUR_AF=0.2604;SAS_AF=0.184;AA=C|||;VT=SNP
18	53625122	rs145071754	G	A	100	PASS	AC=31;AF=0.0061901;AN=5008;NS=2504;DP=15967;EAS_AF=0.0298;AMR_AF=0;AFR_AF=0;EUR_AF=0;SAS_AF=0.001;AA=G|||;VT=SNP
18	53625296	rs2588478	G	T	100	PASS	AC=3299;AF=0.658746;AN=5008;NS=2504;DP=17871;EAS_AF=0.4107;AMR_AF=0.7723;AFR_AF=0.9107;EUR_AF=0.5696;SAS_AF=0.5849;AA=T|||;VT=SNP
18	53625366	rs12457311	C	T	100	PASS	AC=1083;AF=0.216254;AN=5008;NS=2504;DP=15669;EAS_AF=0.2024;AMR_AF=0.2478;AFR_AF=0.1589;EUR_AF=0.167;SAS_AF=0.3364;AA=C|||;VT=SNP
18	53625655	rs12457222	G	T	100	PASS	AC=489;AF=0.0976438;AN=5008;NS=2504;DP=18794;EAS_AF=0.0734;AMR_AF=0.2046;AFR_AF=0.0061;EUR_AF=0.1292;SAS_AF=0.138;AA=G|||;VT=SNP
18	53625813	rs75150946	G	A	100	PASS	AC=21;AF=0.00419329;AN=5008;NS=2504;DP=16795;EAS_AF=0.0198;AMR_AF=0;AFR_AF=0;EUR_AF=0;SAS_AF=0.001;AA=G|||;VT=SNP
18	53625979	rs2588477	A	G	100	PASS	AC=2663;AF=0.531749;AN=5008;NS=2504;DP=16220;EAS_AF=0.3968;AMR_AF=0.5115;AFR_AF=0.7307;EUR_AF=0.4304;SAS_AF=0.5204;AA=G|||;VT=SNP
18	53627712	rs2113445	T	C	100	PASS	AC=1087;AF=0.217053;AN=5008;NS=2504;DP=15739;EAS_AF=0.2024;AMR_AF=0.2507;AFR_AF=0.1596;EUR_AF=0.168;SAS_AF=0.3364;AA=T|||;VT=SNP
18	53627803	rs1991089	T	C	100	PASS	AC=1084;AF=0.216454;AN=5008;NS=2504;DP=16746;EAS_AF=0.2014;AMR_AF=0.2507;AFR_AF=0.1596;EUR_AF=0.168;SAS_AF=0.3344;AA=T|||;VT=SNP
18	53627804	rs1991090	G	A	100	PASS	AC=1083;AF=0.216254;AN=5008;NS=2504;DP=16776;EAS_AF=0.2014;AMR_AF=0.2507;AFR_AF=0.1589;EUR_AF=0.168;SAS_AF=0.3344;AA=G|||;VT=SNP
18	53627929	rs1991091	A	G	100	PASS	AC=1171;AF=0.233826;AN=5008;NS=2504;DP=19166;EAS_AF=0.2024;AMR_AF=0.2565;AFR_AF=0.2201;EUR_AF=0.168;SAS_AF=0.3364;AA=a|||;VT=SNP
18	53628299	rs2862257	C	T	100	PASS	AC=1084;AF=0.216454;AN=5008;NS=2504;DP=19729;EAS_AF=0.2024;AMR_AF=0.2507;AFR_AF=0.1589;EUR_AF=0.168;SAS_AF=0.3344;AA=C|||;VT=SNP
18	53628827	rs4801010	G	C	100	PASS	AC=1169;AF=0.233427;AN=5008;NS=2504;DP=18392;EAS_AF=0.2024;AMR_AF=0.2565;AFR_AF=0.2186;EUR_AF=0.168;SAS_AF=0.3364;AA=C|||;VT=SNP
18	53629458	rs67235336	G	C	100	PASS	AC=1126;AF=0.22484;AN=5008;NS=2504;DP=15828;EAS_AF=0.1935;AMR_AF=0.2017;AFR_AF=0.3185;EUR_AF=0.2018;SAS_AF=0.1708;AA=G|||;VT=SNP
18	53630215	rs139295945	A	G	100	PASS	AC=20;AF=0.00399361;AN=5008;NS=2504;DP=20869;EAS_AF=0.0198;AMR_AF=0;AFR_AF=0;EUR_AF=0;SAS_AF=0;AA=A|||;VT=SNP
18	53630247	rs12606647	G	C	100	PASS	AC=1069;AF=0.213458;AN=5008;NS=2504;DP=20951;EAS_AF=0.2034;AMR_AF=0.2478;AFR_AF=0.1589;EUR_AF=0.165;SAS_AF=0.3231;AA=G|||;VT=SNP
18	53630341	rs2646941	T	G	100	PASS	AC=4217;AF=0.842053;AN=5008;NS=2504;DP=19323;EAS_AF=0.6696;AMR_AF=0.8919;AFR_AF=0.9902;EUR_AF=0.8419;SAS_AF=0.7843;AA=G|||;VT=SNP
18	53630757	rs2588476	A	G	100	PASS	AC=3571;AF=0.713059;AN=5008;NS=2504;DP=17223;EAS_AF=0.6558;AMR_AF=0.6326;AFR_AF=0.8064;EUR_AF=0.6958;SAS_AF=0.7209;AA=G|||;VT=SNP
18	53631042	rs11663406	C	G	100	PASS	AC=2642;AF=0.527556;AN=5008;NS=2504;DP=19897;EAS_AF=0.369;AMR_AF=0.5865;AFR_AF=0.6203;EUR_AF=0.6044;SAS_AF=0.4448;AA=C|||;VT=SNP
18	53631065	rs17603101	T	C	100	PASS	AC=1547;AF=0.308906;AN=5008;NS=2504;DP=19862;EAS_AF=0.3522;AMR_AF=0.2363;AFR_AF=0.3714;EUR_AF=0.2674;SAS_AF=0.274;AA=T|||;VT=SNP
18	53631141	rs151240026	G	A	100	PASS	AC=51;AF=0.0101837;AN=5008;NS=2504;DP=19963;EAS_AF=0.0476;AMR_AF=0;AFR_AF=0;EUR_AF=0;SAS_AF=0.0031;AA=G|||;VT=SNP
18	53632871	rs117154695	C	T	100	PASS	AC=51;AF=0.0101837;AN=5008;NS=2504;DP=16994;EAS_AF=0.0476;AMR_AF=0;AFR_AF=0;EUR_AF=0;SAS_AF=0.0031;AA=C|||;VT=SNP
18	53633786	rs1985049	T	C	100	PASS	AC=4209;AF=0.840455;AN=5008;NS=2504;DP=20121;EAS_AF=0.6756;AMR_AF=0.9049;AFR_AF=0.9342;EUR_AF=0.8817;SAS_AF=0.7955;AA=C|||;VT=SNP
18	53635272	rs17090011	G	A	100	PASS	AC=525;AF=0.104832;AN=5008;NS=2504;DP=19606;EAS_AF=0.1567;AMR_AF=0.0533;AFR_AF=0.1293;EUR_AF=0.0785;SAS_AF=0.0818;AA=G|||;VT=SNP
18	53635475	rs75801709	G	T	100	PASS	AC=530;AF=0.105831;AN=5008;NS=2504;DP=17345;EAS_AF=0.1558;AMR_AF=0.0533;AFR_AF=0.1339;EUR_AF=0.0785;SAS_AF=0.0818;AA=G|||;VT=SNP
18	53635544	rs17603170	G	A	100	PASS	AC=1123;AF=0.224241;AN=5008;NS=2504;DP=17095;EAS_AF=0.1954;AMR_AF=0.2046;AFR_AF=0.2806;EUR_AF=0.2197;SAS_AF=0.1963;AA=G|||;VT=SNP
18	53635577	rs17090012	C	T	100	PASS	AC=902;AF=0.180112;AN=5008;NS=2504;DP=17135;EAS_AF=0.1558;AMR_AF=0.1369;AFR_AF=0.2814;EUR_AF=0.1799;SAS_AF=0.0992;AA=T|||;VT=SNP
18	53636617	rs17090013	A	G	100	PASS	AC=432;AF=0.086262;AN=5008;NS=2504;DP=20580;EAS_AF=0.1567;AMR_AF=0.0418;AFR_AF=0.0628;EUR_AF=0.0785;SAS_AF=0.0849;AA=A|||;VT=SNP
18	53636776	rs17603324	G	A	100	PASS	AC=1109;AF=0.221446;AN=5008;NS=2504;DP=20782;EAS_AF=0.1905;AMR_AF=0.2032;AFR_AF=0.2769;EUR_AF=0.2187;SAS_AF=0.1943;AA=G|||;VT=SNP
18	53637922	rs918822	A	G	100	PASS	AC=3090;AF=0.617013;AN=5008;NS=2504;DP=19617;EAS_AF=0.4821;AMR_AF=0.7032;AFR_AF=0.6551;EUR_AF=0.664;SAS_AF=0.5951;AA=G|||;VT=SNP
18	53637972	rs918823	C	G	100	PASS	AC=2327;AF=0.464657;AN=5008;NS=2504;DP=20887;EAS_AF=0.4692;AMR_AF=0.4452;AFR_AF=0.3563;EUR_AF=0.5487;SAS_AF=0.5337;AA=G|||;VT=SNP
18	53638995	rs2551442	C	T	100	PASS	AC=4289;AF=0.85643;AN=5008;NS=2504;DP=18391;EAS_AF=0.6706;AMR_AF=0.915;AFR_AF=0.9955;EUR_AF=0.8847;SAS_AF=0.7894;AA=T|||;VT=SNP
18	53639716	rs76271548	C	A	100	PASS	AC=527;AF=0.105232;AN=5008;NS=2504;DP=16987;EAS_AF=0.1558;AMR_AF=0.0533;AFR_AF=0.1293;EUR_AF=0.0785;SAS_AF=0.0849;AA=C|||;VT=SNP
18	53640779	rs1424401	G	A	100	PASS	AC=2677;AF=0.534545;AN=5008;NS=2504;DP=16643;EAS_AF=0.4821;AMR_AF=0.6758;AFR_AF=0.3585;EUR_AF=0.662;SAS_AF=0.5951;AA=A|||;VT=SNP
18	53640836	rs75756829	C	A	100	PASS	AC=433;AF=0.0864617;AN=5008;NS=2504;DP=17313;EAS_AF=0.1567;AMR_AF=0.0418;AFR_AF=0.0635;EUR_AF=0.0785;SAS_AF=0.0849;AA=C|||;VT=SNP
18	53640936	rs77466727	G	A	100	PASS	AC=364;AF=0.0726837;AN=5008;NS=2504;DP=17495;EAS_AF=0.1567;AMR_AF=0.0375;AFR_AF=0.0136;EUR_AF=0.0785;SAS_AF=0.0849;AA=G|||;VT=SNP
18	53640991	rs1424402	A	G	100	PASS	AC=2682;AF=0.535543;AN=5008;NS=2504;DP=16810;EAS_AF=0.4821;AMR_AF=0.6787;AFR_AF=0.3601;EUR_AF=0.663;SAS_AF=0.5951;AA=A|||;VT=SNP
18	53641041	rs2551443	A	G	100	PASS	AC=4282;AF=0.855032;AN=5008;NS=2504;DP=16623;EAS_AF=0.6726;AMR_AF=0.915;AFR_AF=0.9894;EUR_AF=0.8837;SAS_AF=0.7894;AA=G|||;VT=SNP
18	53641115	rs12458695	T	C	100	PASS	AC=2684;AF=0.535942;AN=5008;NS=2504;DP=15406;EAS_AF=0.4821;AMR_AF=0.6787;AFR_AF=0.3616;EUR_AF=0.663;SAS_AF=0.5951;AA=C|||;VT=SNP
18	53641949	rs141288478	A	T	100	PASS	AC=19;AF=0.00379393;AN=5008;NS=2504;DP=16910;EAS_AF=0.0149;AMR_AF=0.0029;AFR_AF=0;EUR_AF=0.001;SAS_AF=0.001;AA=A|||;VT=SNP
18	53642088	rs8097485	G	A	100	PASS	AC=510;AF=0.101837;AN=5008;NS=2504;DP=18308;EAS_AF=0.1567;AMR_AF=0.0519;AFR_AF=0.1165;EUR_AF=0.0785;SAS_AF=0.0849;AA=G|||;VT=SNP
18	53642206	rs8085442	A	G	100	PASS	AC=433;AF=0.0864617;AN=5008;NS=2504;DP=19008;EAS_AF=0.1567;AMR_AF=0.0418;AFR_AF=0.0635;EUR_AF=0.0785;SAS_AF=0.0849;AA=A|||;VT=SNP
18	53642396	rs12956434	A	T	100	PASS	AC=2129;AF=0.42512;AN=5008;NS=2504;DP=17533;EAS_AF=0.3234;AMR_AF=0.6254;AFR_AF=0.2133;EUR_AF=0.5845;SAS_AF=0.5102;AA=A|||;VT=SNP
18	53643430	rs2551445	C	T	100	PASS	AC=4272;AF=0.853035;AN=5008;NS=2504;DP=17166;EAS_AF=0.6696;AMR_AF=0.9107;AFR_AF=0.9879;EUR_AF=0.8817;SAS_AF=0.7894;AA=T|||;VT=SNP
18	53643609	rs78540071	A	G	100	PASS	AC=433;AF=0.0864617;AN=5008;NS=2504;DP=17911;EAS_AF=0.1558;AMR_AF=0.0432;AFR_AF=0.0635;EUR_AF=0.0785;SAS_AF=0.0849;AA=A|||;VT=SNP
18	53643688	rs11151472	T	C	100	PASS	AC=2704;AF=0.539936;AN=5008;NS=2504;DP=17551;EAS_AF=0.4792;AMR_AF=0.6729;AFR_AF=0.3835;EUR_AF=0.662;SAS_AF=0.5941;AA=C|||;VT=SNP
18	53644074	rs74484116	A	C	100	PASS	AC=781;AF=0.15595;AN=5008;NS=2504;DP=18455;EAS_AF=0.1558;AMR_AF=0.1268;AFR_AF=0.1831;EUR_AF=0.1928;SAS_AF=0.1022;AA=C|||;VT=SNP
18	53644133	rs80070455	T	C	100	PASS	AC=596;AF=0.11901;AN=5008;NS=2504;DP=18956;EAS_AF=0.1558;AMR_AF=0.0576;AFR_AF=0.1793;EUR_AF=0.0785;SAS_AF=0.0849;AA=A|||;VT=SNP
18	53644334	rs12458255	C	G	100	PASS	AC=621;AF=0.124002;AN=5008;NS=2504;DP=20787;EAS_AF=0.1766;AMR_AF=0.2089;AFR_AF=0.0197;EUR_AF=0.1451;SAS_AF=0.1288;AA=C|||;VT=SNP
18	53644515	rs62093805	G	A	100	PASS	AC=403;AF=0.0804712;AN=5008;NS=2504;DP=19019;EAS_AF=0.13;AMR_AF=0.0303;AFR_AF=0.0091;EUR_AF=0.0497;SAS_AF=0.1933;AA=G|||;VT=SNP
18	53645005	rs78260677	C	A	100	PASS	AC=589;AF=0.117612;AN=5008;NS=2504;DP=17233;EAS_AF=0.1558;AMR_AF=0.0562;AFR_AF=0.1747;EUR_AF=0.0785;SAS_AF=0.0849;AA=C|||;VT=SNP
18	53645078	rs12953580	T	C	100	PASS	AC=1953;AF=0.389976;AN=5008;NS=2504;DP=16285;EAS_AF=0.3234;AMR_AF=0.5504;AFR_AF=0.2179;EUR_AF=0.4692;SAS_AF=0.4959;AA=T|||;VT=SNP
18	53645171	rs80259215	A	C	100	PASS	AC=595;AF=0.11881;AN=5008;NS=2504;DP=15423;EAS_AF=0.1558;AMR_AF=0.0562;AFR_AF=0.1793;EUR_AF=0.0785;SAS_AF=0.0849;AA=A|||;VT=SNP
18	53647447	rs17090021	T	C	100	PASS	AC=775;AF=0.154752;AN=5008;NS=2504;DP=16487;EAS_AF=0.1548;AMR_AF=0.1268;AFR_AF=0.1831;EUR_AF=0.1889;SAS_AF=0.1012;AA=C|||;VT=SNP
18	53649508	rs147950915	T	C	100	PASS	AC=37;AF=0.00738818;AN=5008;NS=2504;DP=18649;EAS_AF=0.0367;AMR_AF=0;AFR_AF=0;EUR_AF=0;SAS_AF=0;AA=T|||;VT=SNP
18	53650092	rs1820283	T	C	100	PASS	AC=2541;AF=0.507388;AN=5008;NS=2504;DP=17243;EAS_AF=0.4802;AMR_AF=0.6066;AFR_AF=0.388;EUR_AF=0.5517;SAS_AF=0.5808;AA=-|||;VT=SNP
18	53650309	rs2902193	A	G	100	PASS	AC=2541;AF=0.507388;AN=5008;NS=2504;DP=18272;EAS_AF=0.4802;AMR_AF=0.6066;AFR_AF=0.388;EUR_AF=0.5517;SAS_AF=0.5808;AA=A|||;VT=SNP
18	53650946	rs10164243	G	A	100	PASS	AC=2735;AF=0.546126;AN=5008;NS=2504;DP=17464;EAS_AF=0.4802;AMR_AF=0.6801;AFR_AF=0.4002;EUR_AF=0.662;SAS_AF=0.5971;AA=A|||;VT=SNP
18	53651096	rs17090022	C	T	100	PASS	AC=596;AF=0.11901;AN=5008;NS=2504;DP=15826;EAS_AF=0.1558;AMR_AF=0.0562;AFR_AF=0.1793;EUR_AF=0.0785;SAS_AF=0.0859;AA=C|||;VT=SNP
18	53651177	rs10163561	G	A	100	PASS	AC=1959;AF=0.391174;AN=5008;NS=2504;DP=17390;EAS_AF=0.3244;AMR_AF=0.5533;AFR_AF=0.2171;EUR_AF=0.4732;SAS_AF=0.4959;AA=G|||;VT=SNP
18	53652144	rs12965932	T	C	100	PASS	AC=1589;AF=0.317292;AN=5008;NS=2504;DP=20350;EAS_AF=0.3224;AMR_AF=0.4784;AFR_AF=0.1967;EUR_AF=0.2913;SAS_AF=0.3875;AA=T|||;VT=SNP
18	53652569	rs8091714	A	C	100	PASS	AC=2142;AF=0.427716;AN=5008;NS=2504;DP=17691;EAS_AF=0.3264;AMR_AF=0.6239;AFR_AF=0.2209;EUR_AF=0.5835;SAS_AF=0.5123;AA=C|||;VT=SNP
18	53652987	rs2646947	A	T	100	PASS	AC=3090;AF=0.617013;AN=5008;NS=2504;DP=17294;EAS_AF=0.4812;AMR_AF=0.7032;AFR_AF=0.6551;EUR_AF=0.663;SAS_AF=0.5971;AA=T|||;VT=SNP
18	53654020	rs10048306	C	T	100	PASS	AC=1920;AF=0.383387;AN=5008;NS=2504;DP=19129;EAS_AF=0.3234;AMR_AF=0.5476;AFR_AF=0.1906;EUR_AF=0.4732;SAS_AF=0.4969;AA=C|||;VT=SNP
18	53654604	rs11151478	C	G	100	PASS	AC=593;AF=0.118411;AN=5008;NS=2504;DP=16693;EAS_AF=0.1548;AMR_AF=0.0548;AFR_AF=0.1793;EUR_AF=0.0785;SAS_AF=0.0849;AA=C|||;VT=SNP
18	53654696	rs10871641	T	C	100	PASS	AC=2551;AF=0.509385;AN=5008;NS=2504;DP=16658;EAS_AF=0.4782;AMR_AF=0.6081;AFR_AF=0.3964;EUR_AF=0.5517;SAS_AF=0.5808;AA=T|||;VT=SNP
18	53654719	rs2646949	C	A	100	PASS	AC=3078;AF=0.614617;AN=5008;NS=2504;DP=16301;EAS_AF=0.4782;AMR_AF=0.7032;AFR_AF=0.6483;EUR_AF=0.663;SAS_AF=0.5971;AA=-|||;VT=SNP
18	53654917	rs11659538	A	T	100	PASS	AC=1585;AF=0.316494;AN=5008;NS=2504;DP=14798;EAS_AF=0.3194;AMR_AF=0.4784;AFR_AF=0.1967;EUR_AF=0.2913;SAS_AF=0.3865;AA=A|||;VT=SNP
18	53656337	rs1895614	C	T	100	PASS	AC=3040;AF=0.607029;AN=5008;NS=2504;DP=16833;EAS_AF=0.4782;AMR_AF=0.6988;AFR_AF=0.6218;EUR_AF=0.663;SAS_AF=0.5971;AA=T|||;VT=SNP
18	53657098	rs75271950	T	C	100	PASS	AC=51;AF=0.0101837;AN=5008;NS=2504;DP=13276;EAS_AF=0.0407;AMR_AF=0.0043;AFR_AF=0;EUR_AF=0.006;SAS_AF=0.001;AA=T|||;VT=SNP
18	53657201	rs7241820	G	A	100	PASS	AC=1921;AF=0.383586;AN=5008;NS=2504;DP=15415;EAS_AF=0.3234;AMR_AF=0.549;AFR_AF=0.1914;EUR_AF=0.4732;SAS_AF=0.4959;AA=G|||;VT=SNP
18	53657385	rs147447943	A	G	100	PASS	AC=22;AF=0.00439297;AN=5008;NS=2504;DP=16561;EAS_AF=0.0208;AMR_AF=0.0014;AFR_AF=0;EUR_AF=0;SAS_AF=0;AA=A|||;VT=SNP
18	53657407	rs73957263	T	C	100	PASS	AC=593;AF=0.118411;AN=5008;NS=2504;DP=16694;EAS_AF=0.1548;AMR_AF=0.0548;AFR_AF=0.1793;EUR_AF=0.0785;SAS_AF=0.0849;AA=T|||;VT=SNP
18	53657974	rs11665257	G	C	100	PASS	AC=625;AF=0.1248;AN=5008;NS=2504;DP=12695;EAS_AF=0.1766;AMR_AF=0.2104;AFR_AF=0.0204;EUR_AF=0.1471;SAS_AF=0.1288;AA=G|||;VT=SNP
18	53658732	rs76125171	G	C	100	PASS	AC=775;AF=0.154752;AN=5008;NS=2504;DP=16787;EAS_AF=0.1558;AMR_AF=0.1254;AFR_AF=0.1831;EUR_AF=0.1889;SAS_AF=0.1012;AA=G|||;VT=SNP
18	53658854	rs73957264	G	A	100	PASS	AC=775;AF=0.154752;AN=5008;NS=2504;DP=15442;EAS_AF=0.1558;AMR_AF=0.1254;AFR_AF=0.1831;EUR_AF=0.1889;SAS_AF=0.1012;AA=A|||;VT=SNP
18	53659535	rs74701179	G	T	100	PASS	AC=435;AF=0.086861;AN=5008;NS=2504;DP=17704;EAS_AF=0.1558;AMR_AF=0.0418;AFR_AF=0.0658;EUR_AF=0.0785;SAS_AF=0.0849;AA=G|||;VT=SNP
18	53659648	rs59623848	C	T	100	PASS	AC=595;AF=0.11881;AN=5008;NS=2504;DP=18774;EAS_AF=0.1558;AMR_AF=0.0562;AFR_AF=0.1793;EUR_AF=0.0785;SAS_AF=0.0849;AA=C|||;VT=SNP
18	53659772	rs12604132	A	G	100	PASS	AC=1165;AF=0.232628;AN=5008;NS=2504;DP=17701;EAS_AF=0.1925;AMR_AF=0.2032;AFR_AF=0.3154;EUR_AF=0.2197;SAS_AF=0.1963;AA=A|||;VT=SNP
18	53659826	rs79489350	A	C	100	PASS	AC=432;AF=0.086262;AN=5008;NS=2504;DP=17218;EAS_AF=0.1558;AMR_AF=0.0418;AFR_AF=0.0635;EUR_AF=0.0785;SAS_AF=0.0849;AA=A|||;VT=SNP
18	53660520	rs78307781	C	T	100	PASS	AC=594;AF=0.11861;AN=5008;NS=2504;DP=19229;EAS_AF=0.1558;AMR_AF=0.0548;AFR_AF=0.1793;EUR_AF=0.0785;SAS_AF=0.0849;AA=C|||;VT=SNP
18	53660761	rs80277746	G	A	100	PASS	AC=594;AF=0.11861;AN=5008;NS=2504;DP=16489;EAS_AF=0.1558;AMR_AF=0.0548;AFR_AF=0.1793;EUR_AF=0.0785;SAS_AF=0.0849;AA=G|||;VT=SNP
18	53661057	rs73957266	G	C	100	PASS	AC=775;AF=0.154752;AN=5008;NS=2504;DP=17334;EAS_AF=0.1558;AMR_AF=0.1254;AFR_AF=0.1831;EUR_AF=0.1889;SAS_AF=0.1012;AA=G|||;VT=SNP
18	53661230	rs73957267	G	A	100	PASS	AC=594;AF=0.11861;AN=5008;NS=2504;DP=19350;EAS_AF=0.1558;AMR_AF=0.0548;AFR_AF=0.1793;EUR_AF=0.0785;SAS_AF=0.0849;AA=G|||;VT=SNP
18	53661726	rs73957268	T	G	100	PASS	AC=594;AF=0.11861;AN=5008;NS=2504;DP=10979;EAS_AF=0.1558;AMR_AF=0.0548;AFR_AF=0.1793;EUR_AF=0.0785;SAS_AF=0.0849;AA=T|||;VT=SNP
18	53662678	rs56142524	A	G	100	PASS	AC=593;AF=0.118411;AN=5008;NS=2504;DP=19094;EAS_AF=0.1548;AMR_AF=0.0548;AFR_AF=0.1793;EUR_AF=0.0785;SAS_AF=0.0849;AA=A|||;VT=SNP
18	53662768	rs7242353	C	A	100	PASS	AC=1950;AF=0.389377;AN=5008;NS=2504;DP=20495;EAS_AF=0.3244;AMR_AF=0.5562;AFR_AF=0.1906;EUR_AF=0.495;SAS_AF=0.498;AA=C|||;VT=SNP
18	53662795	rs56359264	A	G	100	PASS	AC=593;AF=0.118411;AN=5008;NS=2504;DP=20243;EAS_AF=0.1558;AMR_AF=0.0548;AFR_AF=0.1785;EUR_AF=0.0785;SAS_AF=0.0849;AA=A|||;VT=SNP
18	53662881	rs116881806	A	G	100	PASS	AC=89;AF=0.0177716;AN=5008;NS=2504;DP=19412;EAS_AF=0.0337;AMR_AF=0.0274;AFR_AF=0.0023;EUR_AF=0.0089;SAS_AF=0.0245;AA=A|||;VT=SNP
18	53663050	rs2551460	A	C	100	PASS	AC=955;AF=0.190695;AN=5008;NS=2504;DP=16846;EAS_AF=0.1558;AMR_AF=0.1354;AFR_AF=0.3139;EUR_AF=0.1889;SAS_AF=0.1012;AA=C|||;VT=SNP
18	53663447	rs77044078	G	A	100	PASS	AC=432;AF=0.086262;AN=5008;NS=2504;DP=18556;EAS_AF=0.1558;AMR_AF=0.0418;AFR_AF=0.0635;EUR_AF=0.0785;SAS_AF=0.0849;AA=G|||;VT=SNP
18	53663722	rs1978501	A	G	100	PASS	AC=2897;AF=0.578474;AN=5008;NS=2504;DP=21768;EAS_AF=0.4802;AMR_AF=0.6888;AFR_AF=0.503;EUR_AF=0.6839;SAS_AF=0.5951;AA=G|||;VT=SNP
18	53664282	rs1978503	A	G	100	PASS	AC=778;AF=0.155351;AN=5008;NS=2504;DP=22139;EAS_AF=0.1558;AMR_AF=0.1268;AFR_AF=0.1846;EUR_AF=0.1889;SAS_AF=0.1012;AA=G|||;VT=SNP
18	53664579	rs8088321	G	A	100	PASS	AC=1157;AF=0.23103;AN=5008;NS=2504;DP=18799;EAS_AF=0.1915;AMR_AF=0.2104;AFR_AF=0.3048;EUR_AF=0.2187;SAS_AF=0.1994;AA=G|||;VT=SNP
18	53665101	rs143702673	G	C	100	PASS	AC=29;AF=0.00579073;AN=5008;NS=2504;DP=19907;EAS_AF=0.0278;AMR_AF=0.0014;AFR_AF=0;EUR_AF=0;SAS_AF=0;AA=G|||;VT=SNP
18	53665331	rs17090028	G	A	100	PASS	AC=432;AF=0.086262;AN=5008;NS=2504;DP=18838;EAS_AF=0.1558;AMR_AF=0.0432;AFR_AF=0.0635;EUR_AF=0.0785;SAS_AF=0.0838;AA=G|||;VT=SNP
18	53665398	rs1862920	G	T	100	PASS	AC=4279;AF=0.854433;AN=5008;NS=2504;DP=18877;EAS_AF=0.6716;AMR_AF=0.9107;AFR_AF=0.9879;EUR_AF=0.8827;SAS_AF=0.7935;AA=T|||;VT=SNP
18	53666778	rs2646954	A	T	100	PASS	AC=4297;AF=0.858027;AN=5008;NS=2504;DP=18527;EAS_AF=0.6597;AMR_AF=0.9121;AFR_AF=0.9879;EUR_AF=0.9046;SAS_AF=0.8006;AA=T|||;VT=SNP
18	53667255	rs2551447	A	C	100	PASS	AC=594;AF=0.11861;AN=5008;NS=2504;DP=19559;EAS_AF=0.1429;AMR_AF=0.049;AFR_AF=0.1914;EUR_AF=0.0775;SAS_AF=0.0869;AA=A|||;VT=SNP
18	53667977	rs141328137	C	G	100	PASS	AC=20;AF=0.00399361;AN=5008;NS=2504;DP=15434;EAS_AF=0.0188;AMR_AF=0;AFR_AF=0;EUR_AF=0;SAS_AF=0.001;AA=C|||;VT=SNP
18	53668087	rs11151485	G	A	100	PASS	AC=1900;AF=0.379393;AN=5008;NS=2504;DP=11955;EAS_AF=0.3175;AMR_AF=0.5476;AFR_AF=0.1694;EUR_AF=0.4821;SAS_AF=0.502;AA=G|||;VT=SNP
18	53668418	rs2588469	G	A	100	PASS	AC=4113;AF=0.821286;AN=5008;NS=2504;DP=14520;EAS_AF=0.6498;AMR_AF=0.889;AFR_AF=0.8865;EUR_AF=0.8827;SAS_AF=0.7986;AA=G|||;VT=SNP
18	53668713	rs7241090	T	G	100	PASS	AC=1487;AF=0.296925;AN=5008;NS=2504;DP=19299;EAS_AF=0.1905;AMR_AF=0.232;AFR_AF=0.5545;EUR_AF=0.2117;SAS_AF=0.1922;AA=G|||;VT=SNP
18	53669408	rs7232435	A	G	100	PASS	AC=1478;AF=0.295128;AN=5008;NS=2504;DP=17834;EAS_AF=0.1905;AMR_AF=0.232;AFR_AF=0.5545;EUR_AF=0.2097;SAS_AF=0.1851;AA=G|||;VT=SNP
18	53669755	rs1364414	A	G	100	PASS	AC=1283;AF=0.25619;AN=5008;NS=2504;DP=18098;EAS_AF=0.1895;AMR_AF=0.2147;AFR_AF=0.4168;EUR_AF=0.2087;SAS_AF=0.1861;AA=A|||;VT=SNP
18	53669788	rs2551449	T	G	100	PASS	AC=599;AF=0.119609;AN=5008;NS=2504;DP=17516;EAS_AF=0.1429;AMR_AF=0.0504;AFR_AF=0.1944;EUR_AF=0.0775;SAS_AF=0.0869;AA=T|||;VT=SNP
18	53670224	rs150658006	A	C	100	PASS	AC=23;AF=0.00459265;AN=5008;NS=2504;DP=20261;EAS_AF=0.0188;AMR_AF=0;AFR_AF=0;EUR_AF=0.004;SAS_AF=0;AA=A|||;VT=SNP
18	53670510	rs117990089	C	G	100	PASS	AC=47;AF=0.00938498;AN=5008;NS=2504;DP=22312;EAS_AF=0.0466;AMR_AF=0;AFR_AF=0;EUR_AF=0;SAS_AF=0;AA=C|||;VT=SNP
18	53671337	rs62091576	A	G	100	PASS	AC=424;AF=0.0846645;AN=5008;NS=2504;DP=17419;EAS_AF=0.131;AMR_AF=0.036;AFR_AF=0.0008;EUR_AF=0.0616;SAS_AF=0.2086;AA=A|||;VT=SNP
18	53671408	rs1345920	A	G	100	PASS	AC=1144;AF=0.228435;AN=5008;NS=2504;DP=17416;EAS_AF=0.1885;AMR_AF=0.2017;AFR_AF=0.3132;EUR_AF=0.2107;SAS_AF=0.1922;AA=A|||;VT=SNP
18	53672244	rs8084913	C	T	100	PASS	AC=1290;AF=0.257588;AN=5008;NS=2504;DP=17253;EAS_AF=0.1885;AMR_AF=0.2147;AFR_AF=0.4236;EUR_AF=0.2087;SAS_AF=0.1851;AA=C|||;VT=SNP
18	53672613	rs12956596	A	G	100	PASS	AC=1935;AF=0.386382;AN=5008;NS=2504;DP=12398;EAS_AF=0.3264;AMR_AF=0.5504;AFR_AF=0.1808;EUR_AF=0.4841;SAS_AF=0.5092;AA=A|||;VT=SNP
18	53672863	rs8085781	C	G	100	PASS	AC=1935;AF=0.386382;AN=5008;NS=2504;DP=15382;EAS_AF=0.3264;AMR_AF=0.5504;AFR_AF=0.1808;EUR_AF=0.4841;SAS_AF=0.5092;AA=C|||;VT=SNP
18	53672976	rs12605042	T	G	100	PASS	AC=1290;AF=0.257588;AN=5008;NS=2504;DP=15283;EAS_AF=0.1885;AMR_AF=0.2147;AFR_AF=0.4244;EUR_AF=0.2087;SAS_AF=0.184;AA=G|||;VT=SNP
18	53673331	rs8093976	T	C	100	PASS	AC=1289;AF=0.257388;AN=5008;NS=2504;DP=17900;EAS_AF=0.1885;AMR_AF=0.2147;AFR_AF=0.4236;EUR_AF=0.2087;SAS_AF=0.184;AA=T|||;VT=SNP
18	53673436	rs78570238	G	C	100	PASS	AC=103;AF=0.0205671;AN=5008;NS=2504;DP=19126;EAS_AF=0.1002;AMR_AF=0.0014;AFR_AF=0;EUR_AF=0;SAS_AF=0.001;AA=G|||;VT=SNP
18	53673680	rs6566413	A	T	100	PASS	AC=1289;AF=0.257388;AN=5008;NS=2504;DP=18307;EAS_AF=0.1885;AMR_AF=0.2147;AFR_AF=0.4236;EUR_AF=0.2087;SAS_AF=0.184;AA=A|||;VT=SNP
18	53673889	rs11660735	A	G	100	PASS	AC=2120;AF=0.423323;AN=5008;NS=2504;DP=18824;EAS_AF=0.3274;AMR_AF=0.621;AFR_AF=0.1846;EUR_AF=0.5954;SAS_AF=0.5276;AA=A|||;VT=SNP
18	53674223	rs140508562	C	G	100	PASS	AC=24;AF=0.00479233;AN=5008;NS=2504;DP=15096;EAS_AF=0.0188;AMR_AF=0;AFR_AF=0;EUR_AF=0.004;SAS_AF=0.001;AA=C|||;VT=SNP
18	53674366	rs7239681	C	T	100	PASS	AC=1290;AF=0.257588;AN=5008;NS=2504;DP=14785;EAS_AF=0.1895;AMR_AF=0.2147;AFR_AF=0.4236;EUR_AF=0.2087;SAS_AF=0.184;AA=T|||;VT=SNP
18	53674492	rs8095403	A	G	100	PASS	AC=1291;AF=0.257788;AN=5008;NS=2504;DP=15130;EAS_AF=0.1895;AMR_AF=0.2147;AFR_AF=0.4236;EUR_AF=0.2097;SAS_AF=0.184;AA=A|||;VT=SNP
18	53675696	rs8098957	G	A	100	PASS	AC=402;AF=0.0802716;AN=5008;NS=2504;DP=19364;EAS_AF=0.1429;AMR_AF=0.0389;AFR_AF=0.0514;EUR_AF=0.0775;SAS_AF=0.0869;AA=G|||;VT=SNP
18	53675743	rs2862259	A	C	100	PASS	AC=2866;AF=0.572284;AN=5008;NS=2504;DP=18880;EAS_AF=0.5129;AMR_AF=0.7003;AFR_AF=0.5696;EUR_AF=0.5328;SAS_AF=0.5869;AA=A|||;VT=SNP
18	53675978	rs2113446	G	A	100	PASS	AC=1284;AF=0.25639;AN=5008;NS=2504;DP=20839;EAS_AF=0.1905;AMR_AF=0.2161;AFR_AF=0.4107;EUR_AF=0.2107;SAS_AF=0.1912;AA=G|||;VT=SNP
18	53675983	rs8099434	G	T	100	PASS	AC=452;AF=0.0902556;AN=5008;NS=2504;DP=20828;EAS_AF=0.1429;AMR_AF=0.0432;AFR_AF=0.0862;EUR_AF=0.0775;SAS_AF=0.0879;AA=G|||;VT=SNP
18	53676203	rs2113447	T	C	100	PASS	AC=1291;AF=0.257788;AN=5008;NS=2504;DP=16944;EAS_AF=0.1905;AMR_AF=0.2147;AFR_AF=0.4168;EUR_AF=0.2107;SAS_AF=0.1912;AA=T|||;VT=SNP
18	53677094	rs1820284	C	T	100	PASS	AC=3069;AF=0.612819;AN=5008;NS=2504;DP=20988;EAS_AF=0.4018;AMR_AF=0.7118;AFR_AF=0.7231;EUR_AF=0.5765;SAS_AF=0.6483;AA=T|||;VT=SNP
18	53677446	rs2588468	G	A	100	PASS	AC=2222;AF=0.44369;AN=5008;NS=2504;DP=17774;EAS_AF=0.2986;AMR_AF=0.415;AFR_AF=0.5976;EUR_AF=0.4662;SAS_AF=0.3824;AA=A|||;VT=SNP
18	53677749	rs60263642	T	A	100	PASS	AC=152;AF=0.0303514;AN=5008;NS=2504;DP=12439;EAS_AF=0.1448;AMR_AF=0.0014;AFR_AF=0.0008;EUR_AF=0;SAS_AF=0.0041;AA=A|||;VT=SNP
18	53677828	rs8091761	G	A	100	PASS	AC=1639;AF=0.327276;AN=5008;NS=2504;DP=13836;EAS_AF=0.2371;AMR_AF=0.3487;AFR_AF=0.2239;EUR_AF=0.3857;SAS_AF=0.4847;AA=A|||;VT=SNP
18	53678961	rs62091579	T	C	100	PASS	AC=562;AF=0.11222;AN=5008;NS=2504;DP=19126;EAS_AF=0.119;AMR_AF=0.0605;AFR_AF=0.1104;EUR_AF=0.0954;SAS_AF=0.1616;AA=T|||;VT=SNP
18	53679140	rs147096698	G	A	100	PASS	AC=51;AF=0.0101837;AN=5008;NS=2504;DP=19163;EAS_AF=0.0268;AMR_AF=0.0245;AFR_AF=0.0023;EUR_AF=0;SAS_AF=0.0041;AA=G|||;VT=SNP
18	53680442	rs117730297	A	C	100	PASS	AC=58;AF=0.0115815;AN=5008;NS=2504;DP=17688;EAS_AF=0.0565;AMR_AF=0;AFR_AF=0;EUR_AF=0;SAS_AF=0.001;AA=A|||;VT=SNP
18	53680500	rs8085394	T	C	100	PASS	AC=1811;AF=0.361621;AN=5008;NS=2504;DP=18610;EAS_AF=0.2421;AMR_AF=0.3631;AFR_AF=0.3306;EUR_AF=0.3817;SAS_AF=0.5051;AA=C|||;VT=SNP
18	53681437	rs113118573	A	G	100	PASS	AC=1819;AF=0.363219;AN=5008;NS=2504;DP=19160;EAS_AF=0.2421;AMR_AF=0.3631;AFR_AF=0.3359;EUR_AF=0.3817;SAS_AF=0.5061;AA=A|||;VT=SNP
18	53681569	rs143139214	A	T	100	PASS	AC=1155;AF=0.230631;AN=5008;NS=2504;DP=20220;EAS_AF=0.122;AMR_AF=0.2954;AFR_AF=0.1528;EUR_AF=0.2863;SAS_AF=0.3446;AA=A|||;VT=SNP
18	53682547	rs141818218	C	T	100	PASS	AC=345;AF=0.0688898;AN=5008;NS=2504;DP=22409;EAS_AF=0.2192;AMR_AF=0.0476;AFR_AF=0.0023;EUR_AF=0.007;SAS_AF=0.0828;AA=C|||;VT=SNP
18	53683073	rs12961745	G	C	100	PASS	AC=1792;AF=0.357827;AN=5008;NS=2504;DP=20027;EAS_AF=0.2421;AMR_AF=0.3631;AFR_AF=0.3222;EUR_AF=0.3797;SAS_AF=0.499;AA=G|||;VT=SNP
18	53683187	rs12966470	C	A	100	PASS	AC=1792;AF=0.357827;AN=5008;NS=2504;DP=16901;EAS_AF=0.2421;AMR_AF=0.3631;AFR_AF=0.3222;EUR_AF=0.3797;SAS_AF=0.499;AA=A|||;VT=SNP
18	53683771	rs72938331	A	T	100	PASS	AC=636;AF=0.126997;AN=5008;NS=2504;DP=8233;EAS_AF=0.12;AMR_AF=0.0663;AFR_AF=0.1702;EUR_AF=0.0924;SAS_AF=0.1544;AA=a|||;VT=SNP
18	53684318	rs8083665	A	G	100	PASS	AC=1156;AF=0.230831;AN=5008;NS=2504;DP=16425;EAS_AF=0.122;AMR_AF=0.2968;AFR_AF=0.152;EUR_AF=0.2873;SAS_AF=0.3446;AA=A|||;VT=SNP
18	53684813	rs8088039	T	A	100	PASS	AC=1794;AF=0.358227;AN=5008;NS=2504;DP=15157;EAS_AF=0.2401;AMR_AF=0.3617;AFR_AF=0.326;EUR_AF=0.3797;SAS_AF=0.499;AA=T|||;VT=SNP
18	53685550	rs66930533	G	C	100	PASS	AC=924;AF=0.184505;AN=5008;NS=2504;DP=18624;EAS_AF=0.2391;AMR_AF=0.1311;AFR_AF=0.2292;EUR_AF=0.1362;SAS_AF=0.1554;AA=G|||;VT=SNP
18	53685681	rs1424404	G	T	100	PASS	AC=1592;AF=0.317891;AN=5008;NS=2504;DP=18048;EAS_AF=0.3294;AMR_AF=0.4135;AFR_AF=0.3427;EUR_AF=0.2734;SAS_AF=0.2505;AA=G|||;VT=SNP
18	53685778	rs12960109	A	C	100	PASS	AC=1239;AF=0.247404;AN=5008;NS=2504;DP=18500;EAS_AF=0.122;AMR_AF=0.3026;AFR_AF=0.2118;EUR_AF=0.2873;SAS_AF=0.3446;AA=C|||;VT=SNP
18	53685930	rs12959699	C	A	100	PASS	AC=1155;AF=0.230631;AN=5008;NS=2504;DP=19047;EAS_AF=0.122;AMR_AF=0.2954;AFR_AF=0.152;EUR_AF=0.2873;SAS_AF=0.3446;AA=C|||;VT=SNP
18	53686065	rs1424405	T	G	100	PASS	AC=4032;AF=0.805112;AN=5008;NS=2504;DP=19762;EAS_AF=0.5724;AMR_AF=0.8646;AFR_AF=0.9713;EUR_AF=0.7843;SAS_AF=0.7996;AA=G|||;VT=SNP
18	53686178	rs1424406	T	C	100	PASS	AC=2791;AF=0.557308;AN=5008;NS=2504;DP=19056;EAS_AF=0.4504;AMR_AF=0.562;AFR_AF=0.7648;EUR_AF=0.495;SAS_AF=0.4479;AA=C|||;VT=SNP
18	53686306	rs7242244	T	C	100	PASS	AC=1155;AF=0.230631;AN=5008;NS=2504;DP=20508;EAS_AF=0.122;AMR_AF=0.2954;AFR_AF=0.152;EUR_AF=0.2873;SAS_AF=0.3446;AA=T|||;VT=SNP
18	53686424	rs1541713	G	A	100	PASS	AC=2763;AF=0.551717;AN=5008;NS=2504;DP=20166;EAS_AF=0.4504;AMR_AF=0.5548;AFR_AF=0.7648;EUR_AF=0.4732;SAS_AF=0.4468;AA=A|||;VT=SNP
18	53686622	rs12457890	G	T	100	PASS	AC=1158;AF=0.23123;AN=5008;NS=2504;DP=18308;EAS_AF=0.122;AMR_AF=0.2954;AFR_AF=0.1536;EUR_AF=0.2883;SAS_AF=0.3446;AA=G|||;VT=SNP
18	53687011	rs1820285	A	G	100	PASS	AC=2800;AF=0.559105;AN=5008;NS=2504;DP=18940;EAS_AF=0.4504;AMR_AF=0.562;AFR_AF=0.7648;EUR_AF=0.497;SAS_AF=0.455;AA=A|||;VT=SNP
18	53687041	rs1820286	A	G	100	PASS	AC=4032;AF=0.805112;AN=5008;NS=2504;DP=19266;EAS_AF=0.5724;AMR_AF=0.8646;AFR_AF=0.9713;EUR_AF=0.7843;SAS_AF=0.7996;AA=G|||;VT=SNP
18	53687993	rs1946300	G	A	100	PASS	AC=2759;AF=0.550919;AN=5008;NS=2504;DP=21153;EAS_AF=0.4484;AMR_AF=0.5548;AFR_AF=0.7648;EUR_AF=0.4732;SAS_AF=0.4448;AA=A|||;VT=SNP
18	53688583	rs1017250	C	T	100	PASS	AC=2761;AF=0.551318;AN=5008;NS=2504;DP=21236;EAS_AF=0.4504;AMR_AF=0.5548;AFR_AF=0.764;EUR_AF=0.4732;SAS_AF=0.4458;AA=C|||;VT=SNP
18	53688816	rs12606750	A	C	100	PASS	AC=536;AF=0.107029;AN=5008;NS=2504;DP=20657;EAS_AF=0.12;AMR_AF=0.0519;AFR_AF=0.1203;EUR_AF=0.0706;SAS_AF=0.1524;AA=A|||;VT=SNP
18	53688900	rs1017251	C	T	100	PASS	AC=2761;AF=0.551318;AN=5008;NS=2504;DP=20730;EAS_AF=0.4484;AMR_AF=0.5548;AFR_AF=0.7648;EUR_AF=0.4742;SAS_AF=0.4458;AA=C|||;VT=SNP
18	53689019	rs1017252	A	G	100	PASS	AC=2759;AF=0.550919;AN=5008;NS=2504;DP=21353;EAS_AF=0.4474;AMR_AF=0.5548;AFR_AF=0.7648;EUR_AF=0.4732;SAS_AF=0.4458;AA=A|||;VT=SNP
18	53689202	rs1424407	A	G	100	PASS	AC=2760;AF=0.551118;AN=5008;NS=2504;DP=20248;EAS_AF=0.4484;AMR_AF=0.5548;AFR_AF=0.7648;EUR_AF=0.4732;SAS_AF=0.4458;AA=G|||;VT=SNP
18	53689430	rs1364415	C	T	100	PASS	AC=2760;AF=0.551118;AN=5008;NS=2504;DP=15272;EAS_AF=0.4484;AMR_AF=0.5548;AFR_AF=0.7648;EUR_AF=0.4732;SAS_AF=0.4458;AA=C|||;VT=SNP
18	53690051	rs2646956	C	T	100	PASS	AC=2760;AF=0.551118;AN=5008;NS=2504;DP=17846;EAS_AF=0.4484;AMR_AF=0.5548;AFR_AF=0.7648;EUR_AF=0.4732;SAS_AF=0.4458;AA=T|||;VT=SNP
18	53690538	rs12454665	A	G	100	PASS	AC=1155;AF=0.230631;AN=5008;NS=2504;DP=20153;EAS_AF=0.122;AMR_AF=0.2954;AFR_AF=0.152;EUR_AF=0.2873;SAS_AF=0.3446;AA=A|||;VT=SNP
18	53690601	rs2588491	T	C	100	PASS	AC=2769;AF=0.552915;AN=5008;NS=2504;DP=19550;EAS_AF=0.4484;AMR_AF=0.5548;AFR_AF=0.7648;EUR_AF=0.4751;SAS_AF=0.453;AA=C|||;VT=SNP
18	53690783	rs68063210	T	C	100	PASS	AC=899;AF=0.179513;AN=5008;NS=2504;DP=20741;EAS_AF=0.2401;AMR_AF=0.1311;AFR_AF=0.2103;EUR_AF=0.1362;SAS_AF=0.1544;AA=T|||;VT=SNP
18	53690857	rs2551450	A	G	100	PASS	AC=2769;AF=0.552915;AN=5008;NS=2504;DP=19253;EAS_AF=0.4484;AMR_AF=0.5548;AFR_AF=0.7648;EUR_AF=0.4751;SAS_AF=0.453;AA=A|||;VT=SNP
18	53691010	rs2646957	G	A	100	PASS	AC=2763;AF=0.551717;AN=5008;NS=2504;DP=17686;EAS_AF=0.4474;AMR_AF=0.5562;AFR_AF=0.7655;EUR_AF=0.4751;SAS_AF=0.4458;AA=g|||;VT=SNP
18	53691172	rs2646958	G	A	100	PASS	AC=2759;AF=0.550919;AN=5008;NS=2504;DP=18159;EAS_AF=0.4474;AMR_AF=0.5548;AFR_AF=0.7648;EUR_AF=0.4732;SAS_AF=0.4458;AA=A|||;VT=SNP
18	53691258	rs75006985	G	A	100	PASS	AC=178;AF=0.0355431;AN=5008;NS=2504;DP=17895;EAS_AF=0.0357;AMR_AF=0.0562;AFR_AF=0.0348;EUR_AF=0.0189;SAS_AF=0.0389;AA=G|||;VT=SNP
18	53691435	rs2646959	C	T	100	PASS	AC=2761;AF=0.551318;AN=5008;NS=2504;DP=17581;EAS_AF=0.4494;AMR_AF=0.5548;AFR_AF=0.7648;EUR_AF=0.4732;SAS_AF=0.4458;AA=C|||;VT=SNP
18	53691530	rs1035594	A	G	100	PASS	AC=3917;AF=0.782149;AN=5008;NS=2504;DP=18422;EAS_AF=0.5714;AMR_AF=0.8501;AFR_AF=0.9168;EUR_AF=0.7604;SAS_AF=0.7914;AA=G|||;VT=SNP
18	53691567	rs2646960	G	T	100	PASS	AC=2373;AF=0.473842;AN=5008;NS=2504;DP=18491;EAS_AF=0.3294;AMR_AF=0.5159;AFR_AF=0.7496;EUR_AF=0.4036;SAS_AF=0.2924;AA=G|||;VT=SNP
18	53691727	rs2646961	C	G	100	PASS	AC=3917;AF=0.782149;AN=5008;NS=2504;DP=18175;EAS_AF=0.5714;AMR_AF=0.8501;AFR_AF=0.9168;EUR_AF=0.7604;SAS_AF=0.7914;AA=G|||;VT=SNP
18	53691788	rs2551451	T	A	100	PASS	AC=2761;AF=0.551318;AN=5008;NS=2504;DP=16988;EAS_AF=0.4494;AMR_AF=0.5548;AFR_AF=0.7648;EUR_AF=0.4732;SAS_AF=0.4458;AA=A|||;VT=SNP
18	53691792	rs2646962	T	G	100	PASS	AC=3995;AF=0.797724;AN=5008;NS=2504;DP=16852;EAS_AF=0.5714;AMR_AF=0.8573;AFR_AF=0.9713;EUR_AF=0.7614;SAS_AF=0.7914;AA=G|||;VT=SNP
18	53691810	rs2646963	C	G	100	PASS	AC=3918;AF=0.782348;AN=5008;NS=2504;DP=16133;EAS_AF=0.5714;AMR_AF=0.8501;AFR_AF=0.9168;EUR_AF=0.7614;SAS_AF=0.7914;AA=G|||;VT=SNP
18	53692616	rs1017253	G	A	100	PASS	AC=2769;AF=0.552915;AN=5008;NS=2504;DP=18652;EAS_AF=0.4494;AMR_AF=0.5548;AFR_AF=0.7648;EUR_AF=0.4751;SAS_AF=0.4519;AA=A|||;VT=SNP
18	53692696	rs1017254	G	A	100	PASS	AC=2769;AF=0.552915;AN=5008;NS=2504;DP=19064;EAS_AF=0.4494;AMR_AF=0.5548;AFR_AF=0.7648;EUR_AF=0.4751;SAS_AF=0.4519;AA=A|||;VT=SNP
18	53692966	rs2646965	C	A	100	PASS	AC=2769;AF=0.552915;AN=5008;NS=2504;DP=15831;EAS_AF=0.4494;AMR_AF=0.5548;AFR_AF=0.7648;EUR_AF=0.4751;SAS_AF=0.4519;AA=A|||;VT=SNP
18	53693134	rs77853513	T	A	100	PASS	AC=386;AF=0.0770767;AN=5008;NS=2504;DP=14001;EAS_AF=0.12;AMR_AF=0.0389;AFR_AF=0.0076;EUR_AF=0.0726;SAS_AF=0.1585;AA=T|||;VT=SNP
18	53693612	rs1364416	T	C	100	PASS	AC=2773;AF=0.553714;AN=5008;NS=2504;DP=16420;EAS_AF=0.4494;AMR_AF=0.5562;AFR_AF=0.7685;EUR_AF=0.4732;SAS_AF=0.4519;AA=t|||;VT=SNP
18	53693949	rs1364417	C	A	100	PASS	AC=1582;AF=0.315895;AN=5008;NS=2504;DP=17684;EAS_AF=0.3294;AMR_AF=0.4135;AFR_AF=0.3343;EUR_AF=0.2734;SAS_AF=0.2515;AA=C|||;VT=SNP
18	53694044	rs1364418	C	T	100	PASS	AC=2767;AF=0.552516;AN=5008;NS=2504;DP=19619;EAS_AF=0.4494;AMR_AF=0.5548;AFR_AF=0.7648;EUR_AF=0.4732;SAS_AF=0.4519;AA=c|||;VT=SNP
18	53694113	rs1549319	C	T	100	PASS	AC=3998;AF=0.798323;AN=5008;NS=2504;DP=20070;EAS_AF=0.5704;AMR_AF=0.8573;AFR_AF=0.9713;EUR_AF=0.7604;SAS_AF=0.7965;AA=T|||;VT=SNP
18	53694600	rs2161800	C	T	100	PASS	AC=1550;AF=0.309505;AN=5008;NS=2504;DP=16844;EAS_AF=0.2431;AMR_AF=0.3329;AFR_AF=0.1823;EUR_AF=0.328;SAS_AF=0.5143;AA=C|||;VT=SNP
18	53694610	rs2161801	A	G	100	PASS	AC=387;AF=0.0772764;AN=5008;NS=2504;DP=16646;EAS_AF=0.12;AMR_AF=0.0375;AFR_AF=0.003;EUR_AF=0.0726;SAS_AF=0.1667;AA=A|||;VT=SNP
18	53695806	rs4392148	T	C	100	PASS	AC=572;AF=0.114217;AN=5008;NS=2504;DP=24236;EAS_AF=0.1528;AMR_AF=0.098;AFR_AF=0.0401;EUR_AF=0.0944;SAS_AF=0.2065;AA=T|||;VT=SNP
18	53695861	rs1035595	G	A	100	PASS	AC=3416;AF=0.682109;AN=5008;NS=2504;DP=24599;EAS_AF=0.4732;AMR_AF=0.6772;AFR_AF=0.8707;EUR_AF=0.6103;SAS_AF=0.7198;AA=A|||;VT=SNP
18	53696010	rs1477440	A	G	100	PASS	AC=3421;AF=0.683107;AN=5008;NS=2504;DP=19444;EAS_AF=0.4722;AMR_AF=0.6787;AFR_AF=0.8707;EUR_AF=0.6133;SAS_AF=0.7219;AA=A|||;VT=SNP
18	53696180	rs2551452	C	A	100	PASS	AC=3419;AF=0.682708;AN=5008;NS=2504;DP=17458;EAS_AF=0.4722;AMR_AF=0.6787;AFR_AF=0.8707;EUR_AF=0.6123;SAS_AF=0.7209;AA=C|||;VT=SNP
18	53696806	rs1549320	G	C	100	PASS	AC=3927;AF=0.784145;AN=5008;NS=2504;DP=19909;EAS_AF=0.5278;AMR_AF=0.8487;AFR_AF=0.9773;EUR_AF=0.7416;SAS_AF=0.7853;AA=C|||;VT=SNP
18	53697136	rs764595	T	C	100	PASS	AC=1178;AF=0.235224;AN=5008;NS=2504;DP=20186;EAS_AF=0.1567;AMR_AF=0.3674;AFR_AF=0.0537;EUR_AF=0.2773;SAS_AF=0.4243;AA=T|||;VT=SNP
18	53698087	rs79026614	T	C	100	PASS	AC=52;AF=0.0103834;AN=5008;NS=2504;DP=18164;EAS_AF=0.0268;AMR_AF=0.0259;AFR_AF=0.0023;EUR_AF=0;SAS_AF=0.0041;AA=T|||;VT=SNP
18	53698151	rs56314440	C	T	100	PASS	AC=442;AF=0.0882588;AN=5008;NS=2504;DP=18507;EAS_AF=0.0556;AMR_AF=0.1657;AFR_AF=0.0598;EUR_AF=0.1282;SAS_AF=0.0644;AA=C|||;VT=SNP
18	53698244	rs55759137	T	A	100	PASS	AC=1113;AF=0.222244;AN=5008;NS=2504;DP=18353;EAS_AF=0.2113;AMR_AF=0.2522;AFR_AF=0.2458;EUR_AF=0.2356;SAS_AF=0.1667;AA=T|||;VT=SNP
18	53698562	rs73486536	T	C	100	PASS	AC=1114;AF=0.222444;AN=5008;NS=2504;DP=17764;EAS_AF=0.2123;AMR_AF=0.2522;AFR_AF=0.2458;EUR_AF=0.2356;SAS_AF=0.1667;AA=T|||;VT=SNP
18	53698691	rs76488251	G	T	100	PASS	AC=112;AF=0.0223642;AN=5008;NS=2504;DP=17502;EAS_AF=0.0347;AMR_AF=0.0519;AFR_AF=0.003;EUR_AF=0.0119;SAS_AF=0.0256;AA=G|||;VT=SNP
18	53698777	rs8090739	G	A	100	PASS	AC=968;AF=0.193291;AN=5008;NS=2504;DP=17524;EAS_AF=0.1577;AMR_AF=0.1268;AFR_AF=0.3449;EUR_AF=0.1143;SAS_AF=0.1534;AA=g|||;VT=SNP
18	53699500	rs2551453	T	C	100	PASS	AC=3915;AF=0.781749;AN=5008;NS=2504;DP=18371;EAS_AF=0.5278;AMR_AF=0.8487;AFR_AF=0.9675;EUR_AF=0.7416;SAS_AF=0.7863;AA=T|||;VT=SNP
18	53699987	rs55765304	C	T	100	PASS	AC=440;AF=0.0878594;AN=5008;NS=2504;DP=21863;EAS_AF=0.0556;AMR_AF=0.1657;AFR_AF=0.0598;EUR_AF=0.1272;SAS_AF=0.0634;AA=C|||;VT=SNP
18	53700011	rs66693142	C	T	100	PASS	AC=755;AF=0.150759;AN=5008;NS=2504;DP=22430;EAS_AF=0.1587;AMR_AF=0.1167;AFR_AF=0.1891;EUR_AF=0.1133;SAS_AF=0.1534;AA=C|||;VT=SNP
18	53700106	rs12607535	T	C	100	PASS	AC=1178;AF=0.235224;AN=5008;NS=2504;DP=21273;EAS_AF=0.1567;AMR_AF=0.3674;AFR_AF=0.0537;EUR_AF=0.2773;SAS_AF=0.4243;AA=T|||;VT=SNP
18	53700299	rs2551454	A	G	100	PASS	AC=3915;AF=0.781749;AN=5008;NS=2504;DP=19424;EAS_AF=0.5278;AMR_AF=0.8487;AFR_AF=0.9675;EUR_AF=0.7416;SAS_AF=0.7863;AA=G|||;VT=SNP
18	53700794	rs2588490	A	G	100	PASS	AC=1128;AF=0.22524;AN=5008;NS=2504;DP=18812;EAS_AF=0.1597;AMR_AF=0.1297;AFR_AF=0.4629;EUR_AF=0.1143;SAS_AF=0.1534;AA=A|||;VT=SNP
18	53701029	rs1895615	T	C	100	PASS	AC=3915;AF=0.781749;AN=5008;NS=2504;DP=18781;EAS_AF=0.5278;AMR_AF=0.8487;AFR_AF=0.9675;EUR_AF=0.7416;SAS_AF=0.7863;AA=T|||;VT=SNP
18	53701504	rs1071935	G	T	100	PASS	AC=1112;AF=0.222045;AN=5008;NS=2504;DP=19591;EAS_AF=0.2113;AMR_AF=0.2522;AFR_AF=0.2458;EUR_AF=0.2356;SAS_AF=0.1656;AA=G|||;VT=SNP
18	53701841	rs2588489	C	T	100	PASS	AC=1381;AF=0.275759;AN=5008;NS=2504;DP=17292;EAS_AF=0.1587;AMR_AF=0.1571;AFR_AF=0.6399;EUR_AF=0.1143;SAS_AF=0.1544;AA=C|||;VT=SNP
18	53702160	rs2551456	C	A	100	PASS	AC=2707;AF=0.540535;AN=5008;NS=2504;DP=18030;EAS_AF=0.372;AMR_AF=0.4769;AFR_AF=0.8918;EUR_AF=0.4642;SAS_AF=0.363;AA=c|||;VT=SNP
18	53702269	rs1834149	A	G	100	PASS	AC=1206;AF=0.240815;AN=5008;NS=2504;DP=19054;EAS_AF=0.1567;AMR_AF=0.3674;AFR_AF=0.0756;EUR_AF=0.2773;SAS_AF=0.4233;AA=G|||;VT=SNP
18	53702686	rs2551457	C	T	100	PASS	AC=1121;AF=0.223842;AN=5008;NS=2504;DP=19369;EAS_AF=0.1587;AMR_AF=0.1311;AFR_AF=0.4569;EUR_AF=0.1143;SAS_AF=0.1544;AA=C|||;VT=SNP
18	53702960	rs4800937	T	C	100	PASS	AC=1176;AF=0.234824;AN=5008;NS=2504;DP=18495;EAS_AF=0.1558;AMR_AF=0.3674;AFR_AF=0.0537;EUR_AF=0.2773;SAS_AF=0.4233;AA=T|||;VT=SNP
18	53703487	rs79232738	G	A	100	PASS	AC=555;AF=0.110823;AN=5008;NS=2504;DP=22734;EAS_AF=0.1518;AMR_AF=0.0965;AFR_AF=0.0393;EUR_AF=0.0915;SAS_AF=0.1953;AA=G|||;VT=SNP
18	53703711	rs2646966	G	A	100	PASS	AC=2703;AF=0.539736;AN=5008;NS=2504;DP=18840;EAS_AF=0.372;AMR_AF=0.4784;AFR_AF=0.888;EUR_AF=0.4642;SAS_AF=0.363;AA=G|||;VT=SNP
18	53703943	rs1895617	C	T	100	PASS	AC=3910;AF=0.780751;AN=5008;NS=2504;DP=21623;EAS_AF=0.5278;AMR_AF=0.8487;AFR_AF=0.9637;EUR_AF=0.7416;SAS_AF=0.7863;AA=C|||;VT=SNP
18	53704323	rs1424410	C	A	100	PASS	AC=3919;AF=0.782548;AN=5008;NS=2504;DP=22781;EAS_AF=0.5278;AMR_AF=0.8473;AFR_AF=0.9728;EUR_AF=0.7416;SAS_AF=0.7843;AA=A|||;VT=SNP
18	53705462	rs4801014	G	A	100	PASS	AC=1176;AF=0.234824;AN=5008;NS=2504;DP=19649;EAS_AF=0.1558;AMR_AF=0.366;AFR_AF=0.0545;EUR_AF=0.2773;SAS_AF=0.4233;AA=G|||;VT=SNP
18	53706492	rs1424411	C	T	100	PASS	AC=3952;AF=0.789137;AN=5008;NS=2504;DP=17836;EAS_AF=0.5317;AMR_AF=0.8602;AFR_AF=0.9773;EUR_AF=0.7525;SAS_AF=0.7873;AA=c|||;VT=SNP
18	53706621	rs61439388	A	G	100	PASS	AC=1039;AF=0.207468;AN=5008;NS=2504;DP=18467;EAS_AF=0.2143;AMR_AF=0.2406;AFR_AF=0.2315;EUR_AF=0.1998;SAS_AF=0.1524;AA=A|||;VT=SNP
18	53706707	rs12454530	G	A	100	PASS	AC=1173;AF=0.234225;AN=5008;NS=2504;DP=17734;EAS_AF=0.1528;AMR_AF=0.366;AFR_AF=0.0537;EUR_AF=0.2813;SAS_AF=0.4202;AA=G|||;VT=SNP
18	53707828	rs113036008	C	T	100	PASS	AC=463;AF=0.0924521;AN=5008;NS=2504;DP=13807;EAS_AF=0.0536;AMR_AF=0.1671;AFR_AF=0.0772;EUR_AF=0.1243;SAS_AF=0.0675;AA=C|||;VT=SNP
18	53707835	rs73497018	G	A	100	PASS	AC=568;AF=0.113419;AN=5008;NS=2504;DP=13821;EAS_AF=0.1577;AMR_AF=0.0793;AFR_AF=0.121;EUR_AF=0.1044;SAS_AF=0.091;AA=G|||;VT=SNP
18	53708692	rs2862260	A	G	100	PASS	AC=1196;AF=0.238818;AN=5008;NS=2504;DP=19263;EAS_AF=0.1696;AMR_AF=0.3718;AFR_AF=0.0537;EUR_AF=0.2813;SAS_AF=0.4223;AA=A|||;VT=SNP
18	53708928	rs11874566	G	T	100	PASS	AC=461;AF=0.0920527;AN=5008;NS=2504;DP=18939;EAS_AF=0.0536;AMR_AF=0.1671;AFR_AF=0.0772;EUR_AF=0.1233;SAS_AF=0.0665;AA=G|||;VT=SNP
18	53709083	rs75294304	T	C	100	PASS	AC=571;AF=0.114018;AN=5008;NS=2504;DP=17575;EAS_AF=0.1577;AMR_AF=0.0807;AFR_AF=0.1225;EUR_AF=0.1044;SAS_AF=0.091;AA=T|||;VT=SNP
18	53710566	rs56879569	G	C	100	PASS	AC=1298;AF=0.259185;AN=5008;NS=2504;DP=21402;EAS_AF=0.2113;AMR_AF=0.2695;AFR_AF=0.3896;EUR_AF=0.2276;SAS_AF=0.1575;AA=C|||;VT=SNP
18	53710619	rs12961548	G	A	100	PASS	AC=1193;AF=0.238219;AN=5008;NS=2504;DP=20137;EAS_AF=0.1687;AMR_AF=0.3703;AFR_AF=0.0537;EUR_AF=0.2813;SAS_AF=0.4213;AA=G|||;VT=SNP
18	53710926	rs559926198	G	A	100	PASS	AC=41;AF=0.0081869;AN=5008;NS=2504;DP=20610;EAS_AF=0.0397;AMR_AF=0;AFR_AF=0;EUR_AF=0;SAS_AF=0.001;AA=G|||;VT=SNP
18	53711091	rs76616397	G	A	100	PASS	AC=395;AF=0.0788738;AN=5008;NS=2504;DP=19117;EAS_AF=0.0536;AMR_AF=0.1657;AFR_AF=0.0287;EUR_AF=0.1223;SAS_AF=0.0665;AA=G|||;VT=SNP
18	53712097	rs979466	G	C	100	PASS	AC=3967;AF=0.792133;AN=5008;NS=2504;DP=17103;EAS_AF=0.5446;AMR_AF=0.8602;AFR_AF=0.9788;EUR_AF=0.7525;SAS_AF=0.7873;AA=C|||;VT=SNP
18	53712571	rs1945735	G	A	100	PASS	AC=3724;AF=0.74361;AN=5008;NS=2504;DP=16007;EAS_AF=0.5446;AMR_AF=0.8444;AFR_AF=0.8033;EUR_AF=0.7525;SAS_AF=0.7873;AA=A|||;VT=SNP
18	53713337	rs10513881	G	T	100	PASS	AC=1285;AF=0.256589;AN=5008;NS=2504;DP=21123;EAS_AF=0.2103;AMR_AF=0.268;AFR_AF=0.3812;EUR_AF=0.2276;SAS_AF=0.1575;AA=G|||;VT=SNP
18	53713664	rs9960333	C	T	100	PASS	AC=1286;AF=0.256789;AN=5008;NS=2504;DP=21654;EAS_AF=0.2113;AMR_AF=0.268;AFR_AF=0.3812;EUR_AF=0.2276;SAS_AF=0.1575;AA=C|||;VT=SNP
18	53713935	rs60499646	G	A	100	PASS	AC=782;AF=0.15615;AN=5008;NS=2504;DP=18386;EAS_AF=0.1637;AMR_AF=0.1239;AFR_AF=0.1732;EUR_AF=0.1382;SAS_AF=0.1667;AA=G|||;VT=SNP
18	53714866	rs1862921	C	T	100	PASS	AC=1295;AF=0.258586;AN=5008;NS=2504;DP=15608;EAS_AF=0.2103;AMR_AF=0.2695;AFR_AF=0.388;EUR_AF=0.2276;SAS_AF=0.1575;AA=A|||;VT=SNP
18	53715551	rs73497031	G	C	100	PASS	AC=1297;AF=0.258986;AN=5008;NS=2504;DP=18054;EAS_AF=0.2113;AMR_AF=0.2695;AFR_AF=0.3865;EUR_AF=0.2286;SAS_AF=0.1595;AA=C|||;VT=SNP
18	53715690	rs1639430	T	C	100	PASS	AC=2777;AF=0.554513;AN=5008;NS=2504;DP=17813;EAS_AF=0.377;AMR_AF=0.4942;AFR_AF=0.9213;EUR_AF=0.4751;SAS_AF=0.3661;AA=C|||;VT=SNP
18	53716593	rs17062090	G	T	100	PASS	AC=1293;AF=0.258187;AN=5008;NS=2504;DP=14127;EAS_AF=0.2103;AMR_AF=0.2695;AFR_AF=0.3865;EUR_AF=0.2276;SAS_AF=0.1575;AA=G|||;VT=SNP
18	53717464	rs2286812	C	T	100	PASS	AC=631;AF=0.125998;AN=5008;NS=2504;DP=17637;EAS_AF=0.1647;AMR_AF=0.1124;AFR_AF=0.0416;EUR_AF=0.1372;SAS_AF=0.1984;AA=C|||;VT=SNP
18	53719205	rs1894152	A	G	100	PASS	AC=2234;AF=0.446086;AN=5008;NS=2504;DP=21566;EAS_AF=0.623;AMR_AF=0.5058;AFR_AF=0.0787;EUR_AF=0.5278;SAS_AF=0.6339;AA=A|||;VT=SNP
18	53719925	rs17733784	T	C	100	PASS	AC=1687;AF=0.336861;AN=5008;NS=2504;DP=19089;EAS_AF=0.62;AMR_AF=0.255;AFR_AF=0.0666;EUR_AF=0.3877;SAS_AF=0.4162;AA=T|||;VT=SNP
18	53720032	rs28715846	T	A	100	PASS	AC=1054;AF=0.210463;AN=5008;NS=2504;DP=17352;EAS_AF=0.1597;AMR_AF=0.255;AFR_AF=0.2511;EUR_AF=0.2286;SAS_AF=0.1575;AA=T|||;VT=SNP
18	53720047	rs28637827	T	C	100	PASS	AC=1064;AF=0.21246;AN=5008;NS=2504;DP=17640;EAS_AF=0.1667;AMR_AF=0.2579;AFR_AF=0.2519;EUR_AF=0.2286;SAS_AF=0.1575;AA=T|||;VT=SNP
18	53720185	rs114449667	A	C	100	PASS	AC=202;AF=0.0403355;AN=5008;NS=2504;DP=18090;EAS_AF=0.0347;AMR_AF=0.0576;AFR_AF=0.0371;EUR_AF=0.0199;SAS_AF=0.0593;AA=A|||;VT=SNP
18	53720482	rs28485339	G	A	100	PASS	AC=1413;AF=0.282149;AN=5008;NS=2504;DP=19338;EAS_AF=0.3075;AMR_AF=0.2075;AFR_AF=0.3525;EUR_AF=0.2465;SAS_AF=0.2505;AA=G|||;VT=SNP
18	53720785	rs78836615	T	C	100	PASS	AC=455;AF=0.0908546;AN=5008;NS=2504;DP=19950;EAS_AF=0.0565;AMR_AF=0.17;AFR_AF=0.0681;EUR_AF=0.1243;SAS_AF=0.0665;AA=T|||;VT=SNP
18	53721458	rs1964250	G	T	100	PASS	AC=770;AF=0.153754;AN=5008;NS=2504;DP=13793;EAS_AF=0.0575;AMR_AF=0.1988;AFR_AF=0.2905;EUR_AF=0.1243;SAS_AF=0.0665;AA=G|||;VT=SNP
18	53721530	rs141280712	T	C	100	PASS	AC=12;AF=0.00239617;AN=5008;NS=2504;DP=14703;EAS_AF=0.0119;AMR_AF=0;AFR_AF=0;EUR_AF=0;SAS_AF=0;AA=T|||;VT=SNP
18	53721590	rs1970748	A	G	100	PASS	AC=2392;AF=0.477636;AN=5008;NS=2504;DP=14679;EAS_AF=0.6359;AMR_AF=0.5086;AFR_AF=0.2103;EUR_AF=0.4911;SAS_AF=0.6401;AA=A|||;VT=SNP
18	53722452	rs2862914	A	G	100	PASS	AC=1449;AF=0.289337;AN=5008;NS=2504;DP=19019;EAS_AF=0.3056;AMR_AF=0.2176;AFR_AF=0.357;EUR_AF=0.2724;SAS_AF=0.2495;AA=A|||;VT=SNP
18	53722555	rs2862915	C	A	100	PASS	AC=788;AF=0.157348;AN=5008;NS=2504;DP=19344;EAS_AF=0.2887;AMR_AF=0.1167;AFR_AF=0.0953;EUR_AF=0.1143;SAS_AF=0.1789;AA=T|||;VT=SNP
18	53723563	rs7240100	A	G	100	PASS	AC=1700;AF=0.339457;AN=5008;NS=2504;DP=18631;EAS_AF=0.3075;AMR_AF=0.2882;AFR_AF=0.3865;EUR_AF=0.3827;SAS_AF=0.3006;AA=A|||;VT=SNP
18	53723581	rs77667968	A	G	100	PASS	AC=371;AF=0.0740815;AN=5008;NS=2504;DP=18358;EAS_AF=0.0575;AMR_AF=0.1686;AFR_AF=0.0053;EUR_AF=0.1233;SAS_AF=0.0665;AA=A|||;VT=SNP
18	53723655	rs2588486	G	A	100	PASS	AC=4085;AF=0.815695;AN=5008;NS=2504;DP=18449;EAS_AF=0.9425;AMR_AF=0.7968;AFR_AF=0.5961;EUR_AF=0.8757;SAS_AF=0.9335;AA=G|||;VT=SNP
18	53724491	rs60370653	C	T	100	PASS	AC=1456;AF=0.290735;AN=5008;NS=2504;DP=14243;EAS_AF=0.3056;AMR_AF=0.2161;AFR_AF=0.357;EUR_AF=0.2734;SAS_AF=0.2566;AA=C|||;VT=SNP
18	53724624	rs8099460	C	A	100	PASS	AC=4091;AF=0.816893;AN=5008;NS=2504;DP=11153;EAS_AF=0.9435;AMR_AF=0.7983;AFR_AF=0.5968;EUR_AF=0.8787;SAS_AF=0.9335;AA=C|||;VT=SNP
18	53725868	rs1014166	A	G	100	PASS	AC=4275;AF=0.853634;AN=5008;NS=2504;DP=20029;EAS_AF=0.9435;AMR_AF=0.8127;AFR_AF=0.7284;EUR_AF=0.8787;SAS_AF=0.9335;AA=G|||;VT=SNP
18	53727502	rs2535724	T	C	100	PASS	AC=4083;AF=0.815296;AN=5008;NS=2504;DP=20891;EAS_AF=0.9444;AMR_AF=0.7968;AFR_AF=0.5908;EUR_AF=0.8787;SAS_AF=0.9335;AA=T|||;VT=SNP
18	53729482	rs141797197	A	G	100	PASS	AC=19;AF=0.00379393;AN=5008;NS=2504;DP=18863;EAS_AF=0.0188;AMR_AF=0;AFR_AF=0;EUR_AF=0;SAS_AF=0;AA=A|||;VT=SNP
18	53729503	rs2588485	T	A	100	PASS	AC=4076;AF=0.813898;AN=5008;NS=2504;DP=18148;EAS_AF=0.9435;AMR_AF=0.7968;AFR_AF=0.5862;EUR_AF=0.8787;SAS_AF=0.9335;AA=T|||;VT=SNP
18	53730004	rs76864623	A	G	100	PASS	AC=56;AF=0.0111821;AN=5008;NS=2504;DP=19373;EAS_AF=0.0516;AMR_AF=0;AFR_AF=0.0008;EUR_AF=0;SAS_AF=0.0031;AA=A|||;VT=SNP
18	53730561	rs12606638	C	T	100	PASS	AC=1061;AF=0.211861;AN=5008;NS=2504;DP=19599;EAS_AF=0.4901;AMR_AF=0.1455;AFR_AF=0.0212;EUR_AF=0.2545;SAS_AF=0.1861;AA=C|||;VT=SNP
18	53730629	rs74321124	T	A	100	PASS	AC=14;AF=0.00279553;AN=5008;NS=2504;DP=18205;EAS_AF=0.0139;AMR_AF=0;AFR_AF=0;EUR_AF=0;SAS_AF=0;AA=T|||;VT=SNP
18	53730803	rs2588484	C	T	100	PASS	AC=4073;AF=0.813299;AN=5008;NS=2504;DP=16824;EAS_AF=0.9425;AMR_AF=0.7968;AFR_AF=0.5847;EUR_AF=0.8787;SAS_AF=0.9335;AA=T|||;VT=SNP
18	53730964	rs2535725	G	A	100	PASS	AC=4074;AF=0.813498;AN=5008;NS=2504;DP=18112;EAS_AF=0.9425;AMR_AF=0.7968;AFR_AF=0.5855;EUR_AF=0.8787;SAS_AF=0.9335;AA=G|||;VT=SNP
18	53731272	rs117818748	G	A	100	PASS	AC=14;AF=0.00279553;AN=5008;NS=2504;DP=19394;EAS_AF=0.0139;AMR_AF=0;AFR_AF=0;EUR_AF=0;SAS_AF=0;AA=G|||;VT=SNP
18	53732345	rs6566443	A	G	100	PASS	AC=1879;AF=0.3752;AN=5008;NS=2504;DP=18796;EAS_AF=0.3075;AMR_AF=0.3055;AFR_AF=0.5121;EUR_AF=0.3797;SAS_AF=0.3047;AA=G|||;VT=SNP
18	53732427	rs6566444	G	A	100	PASS	AC=1870;AF=0.373403;AN=5008;NS=2504;DP=16527;EAS_AF=0.3075;AMR_AF=0.304;AFR_AF=0.5113;EUR_AF=0.3797;SAS_AF=0.2975;AA=G|||;VT=SNP
18	53733950	rs2109685	G	A	100	PASS	AC=2394;AF=0.478035;AN=5008;NS=2504;DP=17241;EAS_AF=0.6349;AMR_AF=0.5086;AFR_AF=0.2156;EUR_AF=0.498;SAS_AF=0.6288;AA=G|||;VT=SNP
18	53734127	rs78638038	T	C	100	PASS	AC=14;AF=0.00279553;AN=5008;NS=2504;DP=19353;EAS_AF=0.0139;AMR_AF=0;AFR_AF=0;EUR_AF=0;SAS_AF=0;AA=T|||;VT=SNP
18	53734603	rs2535726	A	G	100	PASS	AC=2406;AF=0.480431;AN=5008;NS=2504;DP=19579;EAS_AF=0.6349;AMR_AF=0.5086;AFR_AF=0.2171;EUR_AF=0.498;SAS_AF=0.6391;AA=A|||;VT=SNP
18	53734839	rs148034242	C	T	100	PASS	AC=26;AF=0.00519169;AN=5008;NS=2504;DP=20098;EAS_AF=0.0248;AMR_AF=0.0014;AFR_AF=0;EUR_AF=0;SAS_AF=0;AA=C|||;VT=SNP
18	53735471	rs2535727	G	A	100	PASS	AC=2395;AF=0.478235;AN=5008;NS=2504;DP=16448;EAS_AF=0.6349;AMR_AF=0.5086;AFR_AF=0.2156;EUR_AF=0.497;SAS_AF=0.6309;AA=A|||;VT=SNP
18	53735543	rs144644548	T	G	100	PASS	AC=18;AF=0.00359425;AN=5008;NS=2504;DP=18976;EAS_AF=0.0179;AMR_AF=0;AFR_AF=0;EUR_AF=0;SAS_AF=0;AA=T|||;VT=SNP
18	53735635	rs2535728	G	T	100	PASS	AC=2396;AF=0.478435;AN=5008;NS=2504;DP=21418;EAS_AF=0.6349;AMR_AF=0.5086;AFR_AF=0.2156;EUR_AF=0.498;SAS_AF=0.6309;AA=G|||;VT=SNP
18	53736180	rs2535729	G	A	100	PASS	AC=2361;AF=0.471446;AN=5008;NS=2504;DP=19011;EAS_AF=0.6349;AMR_AF=0.4899;AFR_AF=0.2156;EUR_AF=0.4801;SAS_AF=0.6268;AA=G|||;VT=SNP
18	53737972	rs144624692	G	A	100	PASS	AC=14;AF=0.00279553;AN=5008;NS=2504;DP=17211;EAS_AF=0.0139;AMR_AF=0;AFR_AF=0;EUR_AF=0;SAS_AF=0;AA=G|||;VT=SNP
18	53739668	rs150704021	G	A	100	PASS	AC=14;AF=0.00279553;AN=5008;NS=2504;DP=18644;EAS_AF=0.0139;AMR_AF=0;AFR_AF=0;EUR_AF=0;SAS_AF=0;AA=G|||;VT=SNP
18	53740116	rs2852986	G	A	100	PASS	AC=2402;AF=0.479633;AN=5008;NS=2504;DP=18750;EAS_AF=0.6349;AMR_AF=0.5058;AFR_AF=0.2163;EUR_AF=0.498;SAS_AF=0.638;AA=A|||;VT=SNP
18	53740183	rs1073719	T	C	100	PASS	AC=2401;AF=0.479433;AN=5008;NS=2504;DP=18606;EAS_AF=0.6349;AMR_AF=0.5058;AFR_AF=0.2156;EUR_AF=0.498;SAS_AF=0.638;AA=C|||;VT=SNP
18	53740689	rs12327381	T	C	100	PASS	AC=1443;AF=0.288139;AN=5008;NS=2504;DP=18282;EAS_AF=0.3125;AMR_AF=0.2147;AFR_AF=0.3502;EUR_AF=0.2714;SAS_AF=0.2485;AA=T|||;VT=SNP
18	53741949	rs17090049	A	G	100	PASS	AC=1451;AF=0.289736;AN=5008;NS=2504;DP=20225;EAS_AF=0.3145;AMR_AF=0.2147;AFR_AF=0.3502;EUR_AF=0.2714;SAS_AF=0.2546;AA=A|||;VT=SNP
18	53742508	rs17090050	G	A	100	PASS	AC=1440;AF=0.28754;AN=5008;NS=2504;DP=21330;EAS_AF=0.3145;AMR_AF=0.2133;AFR_AF=0.3487;EUR_AF=0.2694;SAS_AF=0.2485;AA=G|||;VT=SNP
18	53742623	rs989285	T	C	100	PASS	AC=4278;AF=0.854233;AN=5008;NS=2504;DP=18705;EAS_AF=0.9474;AMR_AF=0.8112;AFR_AF=0.7277;EUR_AF=0.8797;SAS_AF=0.9335;AA=C|||;VT=SNP
18	53742682	rs72940130	G	A	100	PASS	AC=565;AF=0.112819;AN=5008;NS=2504;DP=14262;EAS_AF=0.0169;AMR_AF=0.0893;AFR_AF=0.1959;EUR_AF=0.1561;SAS_AF=0.0716;AA=G|||;VT=SNP
18	53743191	rs17090051	C	T	100	PASS	AC=1065;AF=0.21266;AN=5008;NS=2504;DP=19320;EAS_AF=0.4861;AMR_AF=0.1455;AFR_AF=0.0265;EUR_AF=0.2555;SAS_AF=0.1861;AA=C|||;VT=SNP
18	53743509	rs17090052	C	G	100	PASS	AC=1056;AF=0.210863;AN=5008;NS=2504;DP=21260;EAS_AF=0.4861;AMR_AF=0.1441;AFR_AF=0.0212;EUR_AF=0.2525;SAS_AF=0.1881;AA=C|||;VT=SNP
18	53744545	rs1945737	T	C	100	PASS	AC=2124;AF=0.424121;AN=5008;NS=2504;DP=18438;EAS_AF=0.6429;AMR_AF=0.3444;AFR_AF=0.2065;EUR_AF=0.5149;SAS_AF=0.456;AA=T|||;VT=SNP
18	53745370	rs79026577	C	T	100	PASS	AC=69;AF=0.013778;AN=5008;NS=2504;DP=18720;EAS_AF=0.0645;AMR_AF=0.0014;AFR_AF=0;EUR_AF=0;SAS_AF=0.0031;AA=C|||;VT=SNP
18	53745508	rs764699	T	C	100	PASS	AC=3817;AF=0.762181;AN=5008;NS=2504;DP=19835;EAS_AF=0.9435;AMR_AF=0.7305;AFR_AF=0.5439;EUR_AF=0.7684;SAS_AF=0.8865;AA=T|||;VT=SNP
18	53747212	rs7235583	A	C	100	PASS	AC=320;AF=0.0638978;AN=5008;NS=2504;DP=19256;EAS_AF=0.1091;AMR_AF=0.0461;AFR_AF=0.0212;EUR_AF=0.0855;SAS_AF=0.0654;AA=A|||;VT=SNP
18	53747425	rs2588482	G	A	100	PASS	AC=2171;AF=0.433506;AN=5008;NS=2504;DP=20065;EAS_AF=0.1587;AMR_AF=0.5274;AFR_AF=0.4312;EUR_AF=0.5129;SAS_AF=0.5716;AA=A|||;VT=SNP
18	53747709	rs8090143	G	A	100	PASS	AC=1996;AF=0.398562;AN=5008;NS=2504;DP=10855;EAS_AF=0.1587;AMR_AF=0.5231;AFR_AF=0.3585;EUR_AF=0.5119;SAS_AF=0.4949;AA=G|||;VT=SNP
18	53748640	rs17090053	A	C	100	PASS	AC=1060;AF=0.211661;AN=5008;NS=2504;DP=19218;EAS_AF=0.0149;AMR_AF=0.317;AFR_AF=0.2337;EUR_AF=0.2376;SAS_AF=0.2832;AA=A|||;VT=SNP
18	53749111	rs2191693	C	A	100	PASS	AC=3160;AF=0.63099;AN=5008;NS=2504;DP=17933;EAS_AF=0.6498;AMR_AF=0.6599;AFR_AF=0.3971;EUR_AF=0.7535;SAS_AF=0.7812;AA=-|||;VT=SNP
18	53749583	rs2852978	G	A	100	PASS	AC=1986;AF=0.396565;AN=5008;NS=2504;DP=19392;EAS_AF=0.6339;AMR_AF=0.281;AFR_AF=0.2292;EUR_AF=0.3986;SAS_AF=0.4581;AA=a|||;VT=SNP
18	53749596	rs2852979	G	A	100	PASS	AC=3706;AF=0.740016;AN=5008;NS=2504;DP=19489;EAS_AF=0.7044;AMR_AF=0.8429;AFR_AF=0.5257;EUR_AF=0.8767;SAS_AF=0.8528;AA=A|||;VT=SNP
18	53749710	rs9961862	G	A	100	PASS	AC=521;AF=0.104034;AN=5008;NS=2504;DP=20266;EAS_AF=0.1002;AMR_AF=0.0793;AFR_AF=0.1467;EUR_AF=0.1083;SAS_AF=0.0634;AA=G|||;VT=SNP
18	53752057	rs17090055	T	C	100	PASS	AC=961;AF=0.191893;AN=5008;NS=2504;DP=18565;EAS_AF=0.0099;AMR_AF=0.1729;AFR_AF=0.3343;EUR_AF=0.2803;SAS_AF=0.1094;AA=C|||;VT=SNP
18	53752193	rs986715	T	A	100	PASS	AC=3731;AF=0.745008;AN=5008;NS=2504;DP=20397;EAS_AF=0.7024;AMR_AF=0.8415;AFR_AF=0.5461;EUR_AF=0.8777;SAS_AF=0.8528;AA=A|||;VT=SNP
18	53753106	rs2187543	C	T	100	PASS	AC=2777;AF=0.554513;AN=5008;NS=2504;DP=17757;EAS_AF=0.6984;AMR_AF=0.7133;AFR_AF=0.1051;EUR_AF=0.6918;SAS_AF=0.7597;AA=C|||;VT=SNP
18	53754528	rs73957301	C	T	100	PASS	AC=866;AF=0.172923;AN=5008;NS=2504;DP=19385;EAS_AF=0.0982;AMR_AF=0.1628;AFR_AF=0.2421;EUR_AF=0.2256;SAS_AF=0.1094;AA=C|||;VT=SNP
18	53755524	rs2007947	T	C	100	PASS	AC=3745;AF=0.747804;AN=5008;NS=2504;DP=20126;EAS_AF=0.7054;AMR_AF=0.8458;AFR_AF=0.5514;EUR_AF=0.8777;SAS_AF=0.8538;AA=C|||;VT=SNP
18	53755885	rs2535730	G	A	100	PASS	AC=2944;AF=0.587859;AN=5008;NS=2504;DP=18465;EAS_AF=0.6944;AMR_AF=0.7291;AFR_AF=0.2254;EUR_AF=0.6918;SAS_AF=0.7607;AA=G|||;VT=SNP
18	53756020	rs143076668	G	C	100	PASS	AC=48;AF=0.00958466;AN=5008;NS=2504;DP=19397;EAS_AF=0.0446;AMR_AF=0;AFR_AF=0;EUR_AF=0;SAS_AF=0.0031;AA=G|||;VT=SNP
18	53756380	rs80026656	A	G	100	PASS	AC=334;AF=0.0666933;AN=5008;NS=2504;DP=20339;EAS_AF=0.1984;AMR_AF=0.049;AFR_AF=0.003;EUR_AF=0.0149;SAS_AF=0.0828;AA=A|||;VT=SNP
18	53759062	rs997890	A	T	100	PASS	AC=2935;AF=0.586062;AN=5008;NS=2504;DP=16407;EAS_AF=0.6905;AMR_AF=0.7219;AFR_AF=0.2284;EUR_AF=0.6889;SAS_AF=0.7597;AA=A|||;VT=SNP
18	53760080	rs2187544	C	T	100	PASS	AC=1618;AF=0.323083;AN=5008;NS=2504;DP=20023;EAS_AF=0.1825;AMR_AF=0.5778;AFR_AF=0.0817;EUR_AF=0.4573;SAS_AF=0.4755;AA=C|||;VT=SNP
18	53760629	rs1035009	C	T	100	PASS	AC=3667;AF=0.732228;AN=5008;NS=2504;DP=20336;EAS_AF=0.7014;AMR_AF=0.8444;AFR_AF=0.5393;EUR_AF=0.8757;SAS_AF=0.7975;AA=T|||;VT=SNP
18	53760752	rs1945733	G	A	100	PASS	AC=3672;AF=0.733227;AN=5008;NS=2504;DP=20655;EAS_AF=0.6964;AMR_AF=0.8458;AFR_AF=0.5461;EUR_AF=0.8767;SAS_AF=0.7965;AA=A|||;VT=SNP
18	53763451	rs1894151	G	A	100	PASS	AC=821;AF=0.163938;AN=5008;NS=2504;DP=20223;EAS_AF=0.121;AMR_AF=0.1902;AFR_AF=0.1044;EUR_AF=0.2565;SAS_AF=0.1748;AA=A|||;VT=SNP
18	53765611	rs11665097	T	C	100	PASS	AC=3708;AF=0.740415;AN=5008;NS=2504;DP=17656;EAS_AF=0.7728;AMR_AF=0.8833;AFR_AF=0.5658;EUR_AF=0.8429;SAS_AF=0.7362;AA=T|||;VT=SNP
18	53765634	rs11873908	C	T	100	PASS	AC=4399;AF=0.878395;AN=5008;NS=2504;DP=13971;EAS_AF=0.9633;AMR_AF=0.9597;AFR_AF=0.6899;EUR_AF=0.9503;SAS_AF=0.9141;AA=-|||;VT=SNP
18	53765771	rs72940171	T	C	100	PASS	AC=165;AF=0.0329473;AN=5008;NS=2504;DP=19158;EAS_AF=0.002;AMR_AF=0.0403;AFR_AF=0.0106;EUR_AF=0.0716;SAS_AF=0.0501;AA=T|||;VT=SNP
18	53766792	rs11151567	G	A	100	PASS	AC=688;AF=0.13738;AN=5008;NS=2504;DP=18018;EAS_AF=0.1458;AMR_AF=0.1513;AFR_AF=0.1415;EUR_AF=0.1581;SAS_AF=0.092;AA=G|||;VT=SNP
18	53767006	rs55848234	C	G	100	PASS	AC=199;AF=0.0397364;AN=5008;NS=2504;DP=20616;EAS_AF=0.0427;AMR_AF=0.0317;AFR_AF=0.0454;EUR_AF=0.0487;SAS_AF=0.0256;AA=C|||;VT=SNP
18	53767121	rs56134141	T	G	100	PASS	AC=147;AF=0.029353;AN=5008;NS=2504;DP=20580;EAS_AF=0.0427;AMR_AF=0.0288;AFR_AF=0.0068;EUR_AF=0.0497;SAS_AF=0.0256;AA=T|||;VT=SNP
18	53767153	rs9646590	C	A	100	PASS	AC=854;AF=0.170527;AN=5008;NS=2504;DP=19523;EAS_AF=0.002;AMR_AF=0.1138;AFR_AF=0.2655;EUR_AF=0.1889;SAS_AF=0.2372;AA=C|||;VT=SNP
18	53767530	rs17090067	C	T	100	PASS	AC=222;AF=0.0443291;AN=5008;NS=2504;DP=20556;EAS_AF=0.0427;AMR_AF=0.0303;AFR_AF=0.0628;EUR_AF=0.0497;SAS_AF=0.0256;AA=C|||;VT=SNP
18	53767627	rs1468647	T	C	100	PASS	AC=3395;AF=0.677915;AN=5008;NS=2504;DP=19803;EAS_AF=0.3581;AMR_AF=0.5908;AFR_AF=0.8578;EUR_AF=0.8469;SAS_AF=0.6524;AA=C|||;VT=SNP
18	53768010	rs72940178	T	C	100	PASS	AC=230;AF=0.0459265;AN=5008;NS=2504;DP=18968;EAS_AF=0.0427;AMR_AF=0.0303;AFR_AF=0.0628;EUR_AF=0.0497;SAS_AF=0.0337;AA=t|||;VT=SNP
18	53768195	rs1792710	A	G	100	PASS	AC=3058;AF=0.610623;AN=5008;NS=2504;DP=18541;EAS_AF=0.3522;AMR_AF=0.5144;AFR_AF=0.8101;EUR_AF=0.7048;SAS_AF=0.5787;AA=G|||;VT=SNP
18	53768726	rs72940184	T	C	100	PASS	AC=223;AF=0.0445288;AN=5008;NS=2504;DP=16867;EAS_AF=0.0427;AMR_AF=0.0303;AFR_AF=0.0635;EUR_AF=0.0497;SAS_AF=0.0256;AA=C|||;VT=SNP
18	53768774	rs9952542	T	C	100	PASS	AC=994;AF=0.198482;AN=5008;NS=2504;DP=18113;EAS_AF=0.0119;AMR_AF=0.1254;AFR_AF=0.354;EUR_AF=0.1909;SAS_AF=0.2403;AA=T|||;VT=SNP
18	53768975	rs1792709	G	A	100	PASS	AC=844;AF=0.16853;AN=5008;NS=2504;DP=19554;EAS_AF=0.1587;AMR_AF=0.1816;AFR_AF=0.0499;EUR_AF=0.2853;SAS_AF=0.2096;AA=G|||;VT=SNP
18	53769221	rs72926407	C	T	100	PASS	AC=231;AF=0.0461262;AN=5008;NS=2504;DP=16914;EAS_AF=0.0437;AMR_AF=0.0303;AFR_AF=0.0628;EUR_AF=0.0497;SAS_AF=0.0337;AA=C|||;VT=SNP
18	53769365	rs72926409	T	C	100	PASS	AC=858;AF=0.171326;AN=5008;NS=2504;DP=16784;EAS_AF=0.002;AMR_AF=0.1153;AFR_AF=0.267;EUR_AF=0.1899;SAS_AF=0.2372;AA=T|||;VT=SNP
18	53769460	rs17090070	G	C	100	PASS	AC=233;AF=0.0465256;AN=5008;NS=2504;DP=17569;EAS_AF=0.0437;AMR_AF=0.0303;AFR_AF=0.0643;EUR_AF=0.0497;SAS_AF=0.0337;AA=C|||;VT=SNP
18	53770214	rs72926412	C	T	100	PASS	AC=231;AF=0.0461262;AN=5008;NS=2504;DP=19943;EAS_AF=0.0437;AMR_AF=0.0303;AFR_AF=0.0628;EUR_AF=0.0497;SAS_AF=0.0337;AA=C|||;VT=SNP
18	53770229	rs1792704	T	A	100	PASS	AC=2796;AF=0.558307;AN=5008;NS=2504;DP=19916;EAS_AF=0.3095;AMR_AF=0.4712;AFR_AF=0.7405;EUR_AF=0.6421;SAS_AF=0.544;AA=T|||;VT=SNP
18	53770293	rs1792705	A	G	100	PASS	AC=3364;AF=0.671725;AN=5008;NS=2504;DP=19823;EAS_AF=0.3581;AMR_AF=0.5836;AFR_AF=0.8457;EUR_AF=0.836;SAS_AF=0.6534;AA=G|||;VT=SNP
18	53770443	rs1789593	G	A	100	PASS	AC=865;AF=0.172724;AN=5008;NS=2504;DP=20163;EAS_AF=0.1687;AMR_AF=0.1873;AFR_AF=0.0499;EUR_AF=0.2863;SAS_AF=0.2157;AA=G|||;VT=SNP
18	53770566	rs1789594	T	C	100	PASS	AC=3503;AF=0.699481;AN=5008;NS=2504;DP=22346;EAS_AF=0.3571;AMR_AF=0.6081;AFR_AF=0.9281;EUR_AF=0.8489;SAS_AF=0.6544;AA=C|||;VT=SNP
18	53770595	rs72926421	C	G	100	PASS	AC=231;AF=0.0461262;AN=5008;NS=2504;DP=23160;EAS_AF=0.0437;AMR_AF=0.0303;AFR_AF=0.0628;EUR_AF=0.0497;SAS_AF=0.0337;AA=C|||;VT=SNP
18	53770613	rs72926422	G	C	100	PASS	AC=147;AF=0.029353;AN=5008;NS=2504;DP=23064;EAS_AF=0.0437;AMR_AF=0.0274;AFR_AF=0.0008;EUR_AF=0.0497;SAS_AF=0.0337;AA=G|||;VT=SNP
18	53770651	rs72926424	G	C	100	PASS	AC=232;AF=0.0463259;AN=5008;NS=2504;DP=21422;EAS_AF=0.0437;AMR_AF=0.0303;AFR_AF=0.0635;EUR_AF=0.0497;SAS_AF=0.0337;AA=G|||;VT=SNP
18	53770826	rs12607937	T	C	100	PASS	AC=635;AF=0.126797;AN=5008;NS=2504;DP=19334;EAS_AF=0.1389;AMR_AF=0.1513;AFR_AF=0.0938;EUR_AF=0.1769;SAS_AF=0.09;AA=C|||;VT=SNP
18	53771129	rs17200903	G	A	100	PASS	AC=147;AF=0.029353;AN=5008;NS=2504;DP=18629;EAS_AF=0.0437;AMR_AF=0.0274;AFR_AF=0.0008;EUR_AF=0.0497;SAS_AF=0.0337;AA=G|||;VT=SNP
18	53771404	rs35046745	G	A	100	PASS	AC=703;AF=0.140375;AN=5008;NS=2504;DP=17334;EAS_AF=0.1379;AMR_AF=0.1556;AFR_AF=0.1452;EUR_AF=0.175;SAS_AF=0.09;AA=G|||;VT=SNP
18	53773212	rs17090073	T	C	100	PASS	AC=231;AF=0.0461262;AN=5008;NS=2504;DP=17687;EAS_AF=0.0437;AMR_AF=0.0303;AFR_AF=0.0628;EUR_AF=0.0497;SAS_AF=0.0337;AA=T|||;VT=SNP
18	53773503	rs72926439	A	T	100	PASS	AC=231;AF=0.0461262;AN=5008;NS=2504;DP=16440;EAS_AF=0.0437;AMR_AF=0.0303;AFR_AF=0.0628;EUR_AF=0.0497;SAS_AF=0.0337;AA=A|||;VT=SNP
18	53773773	rs17090074	G	T	100	PASS	AC=231;AF=0.0461262;AN=5008;NS=2504;DP=19359;EAS_AF=0.0437;AMR_AF=0.0303;AFR_AF=0.0628;EUR_AF=0.0497;SAS_AF=0.0337;AA=G|||;VT=SNP
18	53773888	rs8093253	T	A	100	PASS	AC=685;AF=0.136781;AN=5008;NS=2504;DP=18226;EAS_AF=0.1379;AMR_AF=0.1527;AFR_AF=0.1437;EUR_AF=0.161;SAS_AF=0.09;AA=T|||;VT=SNP
18	53774421	rs72926440	G	A	100	PASS	AC=233;AF=0.0465256;AN=5008;NS=2504;DP=18389;EAS_AF=0.0437;AMR_AF=0.0303;AFR_AF=0.0643;EUR_AF=0.0497;SAS_AF=0.0337;AA=A|||;VT=SNP
18	53774500	rs17090075	A	G	100	PASS	AC=233;AF=0.0465256;AN=5008;NS=2504;DP=17613;EAS_AF=0.0437;AMR_AF=0.0303;AFR_AF=0.0643;EUR_AF=0.0497;SAS_AF=0.0337;AA=G|||;VT=SNP
18	53774879	rs1792707	C	A	100	PASS	AC=829;AF=0.165535;AN=5008;NS=2504;DP=16872;EAS_AF=0.1706;AMR_AF=0.183;AFR_AF=0.0257;EUR_AF=0.2853;SAS_AF=0.2137;AA=C|||;VT=SNP
18	53775207	rs17090076	T	C	100	PASS	AC=230;AF=0.0459265;AN=5008;NS=2504;DP=19786;EAS_AF=0.0437;AMR_AF=0.0303;AFR_AF=0.062;EUR_AF=0.0497;SAS_AF=0.0337;AA=T|||;VT=SNP
18	53775254	rs1789595	A	T	100	PASS	AC=868;AF=0.173323;AN=5008;NS=2504;DP=19461;EAS_AF=0.1706;AMR_AF=0.1873;AFR_AF=0.0499;EUR_AF=0.2873;SAS_AF=0.2157;AA=A|||;VT=SNP
18	53775628	rs17090077	G	A	100	PASS	AC=233;AF=0.0465256;AN=5008;NS=2504;DP=19557;EAS_AF=0.0437;AMR_AF=0.0303;AFR_AF=0.0643;EUR_AF=0.0497;SAS_AF=0.0337;AA=A|||;VT=SNP
18	53776121	rs72926445	C	G	100	PASS	AC=230;AF=0.0459265;AN=5008;NS=2504;DP=15794;EAS_AF=0.0437;AMR_AF=0.0303;AFR_AF=0.062;EUR_AF=0.0497;SAS_AF=0.0337;AA=C|||;VT=SNP
18	53776122	rs72926446	C	A	100	PASS	AC=230;AF=0.0459265;AN=5008;NS=2504;DP=15782;EAS_AF=0.0437;AMR_AF=0.0303;AFR_AF=0.062;EUR_AF=0.0497;SAS_AF=0.0337;AA=C|||;VT=SNP
18	53776812	rs8090538	T	G	100	PASS	AC=231;AF=0.0461262;AN=5008;NS=2504;DP=20032;EAS_AF=0.0437;AMR_AF=0.0303;AFR_AF=0.0628;EUR_AF=0.0497;SAS_AF=0.0337;AA=G|||;VT=SNP
18	53776868	rs1945731	A	C	100	PASS	AC=2799;AF=0.558906;AN=5008;NS=2504;DP=20133;EAS_AF=0.3115;AMR_AF=0.4697;AFR_AF=0.7421;EUR_AF=0.6421;SAS_AF=0.544;AA=A|||;VT=SNP
18	53777033	rs8087161	A	G	100	PASS	AC=233;AF=0.0465256;AN=5008;NS=2504;DP=21241;EAS_AF=0.0437;AMR_AF=0.0303;AFR_AF=0.0643;EUR_AF=0.0497;SAS_AF=0.0337;AA=G|||;VT=SNP
18	53777294	rs1792708	G	A	100	PASS	AC=1274;AF=0.254393;AN=5008;NS=2504;DP=17949;EAS_AF=0.2044;AMR_AF=0.219;AFR_AF=0.2534;EUR_AF=0.338;SAS_AF=0.2464;AA=A|||;VT=SNP
18	53778149	rs11661309	G	A	100	PASS	AC=682;AF=0.136182;AN=5008;NS=2504;DP=18186;EAS_AF=0.1379;AMR_AF=0.1527;AFR_AF=0.143;EUR_AF=0.16;SAS_AF=0.089;AA=G|||;VT=SNP
18	53778328	rs72926451	C	T	100	PASS	AC=147;AF=0.029353;AN=5008;NS=2504;DP=18974;EAS_AF=0.0437;AMR_AF=0.0274;AFR_AF=0.0008;EUR_AF=0.0497;SAS_AF=0.0337;AA=C|||;VT=SNP
18	53778612	rs1789564	T	C	100	PASS	AC=2792;AF=0.557508;AN=5008;NS=2504;DP=18353;EAS_AF=0.3115;AMR_AF=0.4683;AFR_AF=0.7405;EUR_AF=0.6402;SAS_AF=0.5419;AA=T|||;VT=SNP
18	53779370	rs1789563	A	G	100	PASS	AC=2800;AF=0.559105;AN=5008;NS=2504;DP=18724;EAS_AF=0.3115;AMR_AF=0.4712;AFR_AF=0.7421;EUR_AF=0.6421;SAS_AF=0.544;AA=A|||;VT=SNP
18	53780029	rs1789562	T	A	100	PASS	AC=866;AF=0.172923;AN=5008;NS=2504;DP=16905;EAS_AF=0.1706;AMR_AF=0.1873;AFR_AF=0.0499;EUR_AF=0.2873;SAS_AF=0.2137;AA=T|||;VT=SNP
18	53780385	rs17090081	G	A	100	PASS	AC=231;AF=0.0461262;AN=5008;NS=2504;DP=18648;EAS_AF=0.0437;AMR_AF=0.0303;AFR_AF=0.0628;EUR_AF=0.0497;SAS_AF=0.0337;AA=A|||;VT=SNP
18	53780418	rs17090083	G	T	100	PASS	AC=233;AF=0.0465256;AN=5008;NS=2504;DP=17747;EAS_AF=0.0437;AMR_AF=0.0303;AFR_AF=0.0643;EUR_AF=0.0497;SAS_AF=0.0337;AA=G|||;VT=SNP
18	53780547	rs10513884	A	G	100	PASS	AC=231;AF=0.0461262;AN=5008;NS=2504;DP=17746;EAS_AF=0.0437;AMR_AF=0.0303;AFR_AF=0.0628;EUR_AF=0.0497;SAS_AF=0.0337;AA=A|||;VT=SNP
18	53780573	rs10513885	G	C	100	PASS	AC=147;AF=0.029353;AN=5008;NS=2504;DP=17642;EAS_AF=0.0437;AMR_AF=0.0274;AFR_AF=0.0008;EUR_AF=0.0497;SAS_AF=0.0337;AA=G|||;VT=SNP
18	53782022	rs72926458	A	T	100	PASS	AC=231;AF=0.0461262;AN=5008;NS=2504;DP=18590;EAS_AF=0.0437;AMR_AF=0.0303;AFR_AF=0.0628;EUR_AF=0.0497;SAS_AF=0.0337;AA=A|||;VT=SNP
18	53782745	rs12960663	C	G	100	PASS	AC=683;AF=0.136382;AN=5008;NS=2504;DP=21644;EAS_AF=0.1379;AMR_AF=0.1527;AFR_AF=0.143;EUR_AF=0.161;SAS_AF=0.089;AA=C|||;VT=SNP
18	53782900	rs1792695	T	G	100	PASS	AC=1061;AF=0.211861;AN=5008;NS=2504;DP=19430;EAS_AF=0.1706;AMR_AF=0.1931;AFR_AF=0.1899;EUR_AF=0.2903;SAS_AF=0.2168;AA=T|||;VT=SNP
18	53783488	rs150342047	C	G	100	PASS	AC=15;AF=0.00299521;AN=5008;NS=2504;DP=19084;EAS_AF=0.0149;AMR_AF=0;AFR_AF=0;EUR_AF=0;SAS_AF=0;AA=C|||;VT=SNP
18	53783741	rs17090088	A	G	100	PASS	AC=231;AF=0.0461262;AN=5008;NS=2504;DP=16893;EAS_AF=0.0437;AMR_AF=0.0303;AFR_AF=0.0628;EUR_AF=0.0497;SAS_AF=0.0337;AA=A|||;VT=SNP
18	53784319	rs1792694	C	T	100	PASS	AC=3510;AF=0.700879;AN=5008;NS=2504;DP=19599;EAS_AF=0.3591;AMR_AF=0.6081;AFR_AF=0.9319;EUR_AF=0.8479;SAS_AF=0.6554;AA=T|||;VT=SNP
18	53784645	rs1792693	A	T	100	PASS	AC=2794;AF=0.557907;AN=5008;NS=2504;DP=18645;EAS_AF=0.3105;AMR_AF=0.4712;AFR_AF=0.7383;EUR_AF=0.6421;SAS_AF=0.544;AA=A|||;VT=SNP
18	53784819	rs72926471	G	T	100	PASS	AC=231;AF=0.0461262;AN=5008;NS=2504;DP=18898;EAS_AF=0.0437;AMR_AF=0.0303;AFR_AF=0.0628;EUR_AF=0.0497;SAS_AF=0.0337;AA=G|||;VT=SNP
18	53785672	rs1792692	A	G	100	PASS	AC=3536;AF=0.70607;AN=5008;NS=2504;DP=16733;EAS_AF=0.3601;AMR_AF=0.621;AFR_AF=0.9228;EUR_AF=0.8718;SAS_AF=0.6595;AA=A|||;VT=SNP
18	53786472	rs17090089	G	C	100	PASS	AC=267;AF=0.0533147;AN=5008;NS=2504;DP=16356;EAS_AF=0.0437;AMR_AF=0.0389;AFR_AF=0.0658;EUR_AF=0.0646;SAS_AF=0.045;AA=C|||;VT=SNP
18	53786943	rs11664053	G	A	100	PASS	AC=265;AF=0.0529153;AN=5008;NS=2504;DP=18878;EAS_AF=0.0437;AMR_AF=0.0389;AFR_AF=0.0643;EUR_AF=0.0646;SAS_AF=0.045;AA=G|||;VT=SNP
18	53787379	rs11664983	C	A	100	PASS	AC=267;AF=0.0533147;AN=5008;NS=2504;DP=18825;EAS_AF=0.0437;AMR_AF=0.0389;AFR_AF=0.0658;EUR_AF=0.0646;SAS_AF=0.045;AA=A|||;VT=SNP
18	53789091	rs55823116	C	T	100	PASS	AC=232;AF=0.0463259;AN=5008;NS=2504;DP=17589;EAS_AF=0.0437;AMR_AF=0.0303;AFR_AF=0.0635;EUR_AF=0.0497;SAS_AF=0.0337;AA=C|||;VT=SNP
18	53789823	rs1944346	G	C	100	PASS	AC=859;AF=0.171526;AN=5008;NS=2504;DP=20151;EAS_AF=0.002;AMR_AF=0.1138;AFR_AF=0.27;EUR_AF=0.1889;SAS_AF=0.2362;AA=g|||;VT=SNP
18	53790267	rs72926478	C	T	100	PASS	AC=231;AF=0.0461262;AN=5008;NS=2504;DP=18808;EAS_AF=0.0437;AMR_AF=0.0303;AFR_AF=0.0628;EUR_AF=0.0497;SAS_AF=0.0337;AA=C|||;VT=SNP
18	53790581	rs77351799	T	G	100	PASS	AC=27;AF=0.00539137;AN=5008;NS=2504;DP=18044;EAS_AF=0.0268;AMR_AF=0;AFR_AF=0;EUR_AF=0;SAS_AF=0;AA=T|||;VT=SNP
18	53790625	rs17090092	T	C	100	PASS	AC=232;AF=0.0463259;AN=5008;NS=2504;DP=18536;EAS_AF=0.0437;AMR_AF=0.0303;AFR_AF=0.0628;EUR_AF=0.0497;SAS_AF=0.0348;AA=T|||;VT=SNP
18	53791119	rs1789567	C	G	100	PASS	AC=869;AF=0.173522;AN=5008;NS=2504;DP=19671;EAS_AF=0.1706;AMR_AF=0.1888;AFR_AF=0.0469;EUR_AF=0.2883;SAS_AF=0.2188;AA=C|||;VT=SNP
18	53791955	rs72926480	C	G	100	PASS	AC=234;AF=0.0467252;AN=5008;NS=2504;DP=16606;EAS_AF=0.0446;AMR_AF=0.0303;AFR_AF=0.0643;EUR_AF=0.0497;SAS_AF=0.0337;AA=G|||;VT=SNP
18	53792097	rs74837378	T	C	100	PASS	AC=146;AF=0.0291534;AN=5008;NS=2504;DP=19429;EAS_AF=0.1389;AMR_AF=0.0014;AFR_AF=0;EUR_AF=0;SAS_AF=0.0051;AA=T|||;VT=SNP
18	53792553	rs58202394	T	C	100	PASS	AC=157;AF=0.0313498;AN=5008;NS=2504;DP=20104;EAS_AF=0.1498;AMR_AF=0.0014;AFR_AF=0;EUR_AF=0.004;SAS_AF=0.001;AA=T|||;VT=SNP
18	53793007	rs117168878	G	A	100	PASS	AC=32;AF=0.00638978;AN=5008;NS=2504;DP=18654;EAS_AF=0.0308;AMR_AF=0.0014;AFR_AF=0;EUR_AF=0;SAS_AF=0;AA=G|||;VT=SNP
18	53793641	rs7227274	A	T	100	PASS	AC=218;AF=0.0435304;AN=5008;NS=2504;DP=20742;EAS_AF=0.0595;AMR_AF=0.0259;AFR_AF=0.0567;EUR_AF=0.0358;SAS_AF=0.0297;AA=A|||;VT=SNP
18	53794284	rs17090093	C	T	100	PASS	AC=219;AF=0.04373;AN=5008;NS=2504;DP=18618;EAS_AF=0.0605;AMR_AF=0.0259;AFR_AF=0.0567;EUR_AF=0.0358;SAS_AF=0.0297;AA=C|||;VT=SNP
18	53794451	rs1789566	A	G	100	PASS	AC=1382;AF=0.275958;AN=5008;NS=2504;DP=18782;EAS_AF=0.1925;AMR_AF=0.2983;AFR_AF=0.1725;EUR_AF=0.4543;SAS_AF=0.3027;AA=A|||;VT=SNP
18	53794691	rs72926486	T	C	100	PASS	AC=218;AF=0.0435304;AN=5008;NS=2504;DP=19298;EAS_AF=0.0595;AMR_AF=0.0259;AFR_AF=0.0567;EUR_AF=0.0358;SAS_AF=0.0297;AA=T|||;VT=SNP
18	53795300	rs72926488	T	G	100	PASS	AC=218;AF=0.0435304;AN=5008;NS=2504;DP=19809;EAS_AF=0.0595;AMR_AF=0.0259;AFR_AF=0.0567;EUR_AF=0.0358;SAS_AF=0.0297;AA=G|||;VT=SNP
18	53795514	rs715170	C	T	100	PASS	AC=827;AF=0.165136;AN=5008;NS=2504;DP=19582;EAS_AF=0.1647;AMR_AF=0.1816;AFR_AF=0.0234;EUR_AF=0.2863;SAS_AF=0.2209;AA=C|||;VT=SNP
18	53795621	rs2852974	C	T	100	PASS	AC=2581;AF=0.515375;AN=5008;NS=2504;DP=18305;EAS_AF=0.1925;AMR_AF=0.428;AFR_AF=0.6906;EUR_AF=0.6412;SAS_AF=0.544;AA=C|||;VT=SNP
18	53796059	rs1945730	G	C	100	PASS	AC=2586;AF=0.516374;AN=5008;NS=2504;DP=14820;EAS_AF=0.1935;AMR_AF=0.4265;AFR_AF=0.6884;EUR_AF=0.6412;SAS_AF=0.5521;AA=G|||;VT=SNP
18	53796194	rs1945729	T	C	100	PASS	AC=2830;AF=0.565096;AN=5008;NS=2504;DP=16834;EAS_AF=0.252;AMR_AF=0.4539;AFR_AF=0.7648;EUR_AF=0.6769;SAS_AF=0.5818;AA=C|||;VT=SNP
18	53797221	rs144521306	A	G	100	PASS	AC=33;AF=0.00658946;AN=5008;NS=2504;DP=6399;EAS_AF=0.0317;AMR_AF=0;AFR_AF=0;EUR_AF=0;SAS_AF=0.001;AA=A|||;VT=SNP
18	53797930	rs72926493	T	A	100	PASS	AC=218;AF=0.0435304;AN=5008;NS=2504;DP=16409;EAS_AF=0.0595;AMR_AF=0.0259;AFR_AF=0.0567;EUR_AF=0.0358;SAS_AF=0.0297;AA=A|||;VT=SNP
18	53798758	rs112445109	T	C	100	PASS	AC=3588;AF=0.716454;AN=5008;NS=2504;DP=19324;EAS_AF=0.3869;AMR_AF=0.6239;AFR_AF=0.9463;EUR_AF=0.8529;SAS_AF=0.6708;AA=C|||;VT=SNP
18	53798904	rs115723661	G	A	100	PASS	AC=218;AF=0.0435304;AN=5008;NS=2504;DP=20289;EAS_AF=0.0595;AMR_AF=0.0259;AFR_AF=0.0567;EUR_AF=0.0358;SAS_AF=0.0297;AA=G|||;VT=SNP
18	53799365	rs145916546	A	G	100	PASS	AC=143;AF=0.0285543;AN=5008;NS=2504;DP=19263;EAS_AF=0.0595;AMR_AF=0.0245;AFR_AF=0.0008;EUR_AF=0.0358;SAS_AF=0.0297;AA=A|||;VT=SNP
18	53799633	rs150321281	T	C	100	PASS	AC=218;AF=0.0435304;AN=5008;NS=2504;DP=19650;EAS_AF=0.0595;AMR_AF=0.0259;AFR_AF=0.0567;EUR_AF=0.0358;SAS_AF=0.0297;AA=T|||;VT=SNP
18	53799944	rs8087336	A	T	100	PASS	AC=2569;AF=0.512979;AN=5008;NS=2504;DP=18214;EAS_AF=0.1925;AMR_AF=0.4236;AFR_AF=0.6831;EUR_AF=0.6421;SAS_AF=0.544;AA=A|||;VT=SNP
18	53800455	rs2907927	C	A	100	PASS	AC=2805;AF=0.560104;AN=5008;NS=2504;DP=21291;EAS_AF=0.252;AMR_AF=0.4496;AFR_AF=0.7579;EUR_AF=0.673;SAS_AF=0.5726;AA=A|||;VT=SNP
18	53801171	rs72926500	A	G	100	PASS	AC=218;AF=0.0435304;AN=5008;NS=2504;DP=19211;EAS_AF=0.0595;AMR_AF=0.0259;AFR_AF=0.0567;EUR_AF=0.0358;SAS_AF=0.0297;AA=A|||;VT=SNP
18	53801500	rs79092510	A	G	100	PASS	AC=42;AF=0.00838658;AN=5008;NS=2504;DP=17664;EAS_AF=0.0417;AMR_AF=0;AFR_AF=0;EUR_AF=0;SAS_AF=0;AA=A|||;VT=SNP
18	53801501	rs1792747	T	C	100	PASS	AC=2852;AF=0.569489;AN=5008;NS=2504;DP=17793;EAS_AF=0.2659;AMR_AF=0.4539;AFR_AF=0.7648;EUR_AF=0.6819;SAS_AF=0.5849;AA=C|||;VT=SNP
18	53801555	rs12953613	T	C	100	PASS	AC=659;AF=0.131589;AN=5008;NS=2504;DP=19259;EAS_AF=0.1349;AMR_AF=0.1571;AFR_AF=0.1203;EUR_AF=0.172;SAS_AF=0.0838;AA=T|||;VT=SNP
18	53801711	rs148454021	G	C	100	PASS	AC=30;AF=0.00599042;AN=5008;NS=2504;DP=20900;EAS_AF=0.0298;AMR_AF=0;AFR_AF=0;EUR_AF=0;SAS_AF=0;AA=G|||;VT=SNP
18	53802497	rs72926502	C	T	100	PASS	AC=143;AF=0.0285543;AN=5008;NS=2504;DP=16495;EAS_AF=0.0595;AMR_AF=0.0245;AFR_AF=0.0008;EUR_AF=0.0358;SAS_AF=0.0297;AA=C|||;VT=SNP
18	53803246	rs17202289	G	C	100	PASS	AC=143;AF=0.0285543;AN=5008;NS=2504;DP=18833;EAS_AF=0.0595;AMR_AF=0.0245;AFR_AF=0.0008;EUR_AF=0.0358;SAS_AF=0.0297;AA=G|||;VT=SNP
18	53803363	rs1792746	C	A	100	PASS	AC=1289;AF=0.257388;AN=5008;NS=2504;DP=18586;EAS_AF=0.1667;AMR_AF=0.2882;AFR_AF=0.1407;EUR_AF=0.4394;SAS_AF=0.2996;AA=C|||;VT=SNP
18	53803843	rs62091626	C	T	100	PASS	AC=233;AF=0.0465256;AN=5008;NS=2504;DP=19892;EAS_AF=0.0417;AMR_AF=0.0303;AFR_AF=0.0038;EUR_AF=0.0944;SAS_AF=0.0716;AA=C|||;VT=SNP
18	53804011	rs1789590	T	C	100	PASS	AC=1170;AF=0.233626;AN=5008;NS=2504;DP=19897;EAS_AF=0.1716;AMR_AF=0.2651;AFR_AF=0.0582;EUR_AF=0.4314;SAS_AF=0.3088;AA=T|||;VT=SNP
18	53804156	rs1789589	C	T	100	PASS	AC=818;AF=0.163339;AN=5008;NS=2504;DP=17543;EAS_AF=0.1627;AMR_AF=0.1772;AFR_AF=0.0242;EUR_AF=0.2823;SAS_AF=0.2198;AA=C|||;VT=SNP
18	53804729	rs75012352	C	T	100	PASS	AC=55;AF=0.0109824;AN=5008;NS=2504;DP=22662;EAS_AF=0.0536;AMR_AF=0;AFR_AF=0;EUR_AF=0;SAS_AF=0.001;AA=C|||;VT=SNP
18	53804993	rs1792745	T	C	100	PASS	AC=3542;AF=0.707268;AN=5008;NS=2504;DP=20461;EAS_AF=0.3909;AMR_AF=0.6239;AFR_AF=0.9085;EUR_AF=0.8529;SAS_AF=0.6708;AA=C|||;VT=SNP
18	53804994	rs72928408	G	A	100	PASS	AC=218;AF=0.0435304;AN=5008;NS=2504;DP=20453;EAS_AF=0.0595;AMR_AF=0.0259;AFR_AF=0.0567;EUR_AF=0.0358;SAS_AF=0.0297;AA=G|||;VT=SNP
18	53805335	rs8097803	C	A	100	PASS	AC=899;AF=0.179513;AN=5008;NS=2504;DP=20885;EAS_AF=0.0248;AMR_AF=0.1182;AFR_AF=0.2746;EUR_AF=0.1948;SAS_AF=0.2382;AA=C|||;VT=SNP
18	53806038	rs9958233	T	G	100	PASS	AC=923;AF=0.184305;AN=5008;NS=2504;DP=20037;EAS_AF=0.0258;AMR_AF=0.1225;AFR_AF=0.2829;EUR_AF=0.2008;SAS_AF=0.2413;AA=T|||;VT=SNP
18	53807211	rs1789588	A	G	100	PASS	AC=2395;AF=0.478235;AN=5008;NS=2504;DP=18442;EAS_AF=0.3581;AMR_AF=0.7262;AFR_AF=0.3812;EUR_AF=0.6252;SAS_AF=0.4059;AA=A|||;VT=SNP
18	53807481	rs73501092	C	T	100	PASS	AC=532;AF=0.10623;AN=5008;NS=2504;DP=18785;EAS_AF=0.002;AMR_AF=0.0821;AFR_AF=0.2277;EUR_AF=0.1223;SAS_AF=0.0501;AA=C|||;VT=SNP
18	53808617	rs72928409	C	A	100	PASS	AC=109;AF=0.0217652;AN=5008;NS=2504;DP=22034;EAS_AF=0.0357;AMR_AF=0.0173;AFR_AF=0;EUR_AF=0.0358;SAS_AF=0.0256;AA=A|||;VT=SNP
18	53808735	rs7239680	G	A	100	PASS	AC=476;AF=0.0950479;AN=5008;NS=2504;DP=18897;EAS_AF=0.0089;AMR_AF=0.2536;AFR_AF=0.0855;EUR_AF=0.1342;SAS_AF=0.044;AA=G|||;VT=SNP
18	53809183	rs17202446	C	T	100	PASS	AC=110;AF=0.0219649;AN=5008;NS=2504;DP=15909;EAS_AF=0.0357;AMR_AF=0.0173;AFR_AF=0.0008;EUR_AF=0.0358;SAS_AF=0.0256;AA=C|||;VT=SNP
18	53809869	rs75901057	A	G	100	PASS	AC=22;AF=0.00439297;AN=5008;NS=2504;DP=17840;EAS_AF=0.0218;AMR_AF=0;AFR_AF=0;EUR_AF=0;SAS_AF=0;AA=A|||;VT=SNP
18	53810014	rs1792744	G	A	100	PASS	AC=3713;AF=0.741414;AN=5008;NS=2504;DP=20632;EAS_AF=0.38;AMR_AF=0.7478;AFR_AF=0.9667;EUR_AF=0.9145;SAS_AF=0.6268;AA=A|||;VT=SNP
18	53810122	rs11151596	C	A	100	PASS	AC=478;AF=0.0954473;AN=5008;NS=2504;DP=18674;EAS_AF=0.0089;AMR_AF=0.255;AFR_AF=0.0855;EUR_AF=0.1352;SAS_AF=0.044;AA=C|||;VT=SNP
18	53810524	rs78080948	G	A	100	PASS	AC=109;AF=0.0217652;AN=5008;NS=2504;DP=17420;EAS_AF=0.0357;AMR_AF=0.0173;AFR_AF=0;EUR_AF=0.0358;SAS_AF=0.0256;AA=G|||;VT=SNP
18	53810649	rs1893798	A	C	100	PASS	AC=109;AF=0.0217652;AN=5008;NS=2504;DP=14818;EAS_AF=0.0357;AMR_AF=0.0173;AFR_AF=0;EUR_AF=0.0358;SAS_AF=0.0256;AA=T|||;VT=SNP
18	53810721	rs1893797	C	T	100	PASS	AC=109;AF=0.0217652;AN=5008;NS=2504;DP=12279;EAS_AF=0.0357;AMR_AF=0.0173;AFR_AF=0;EUR_AF=0.0358;SAS_AF=0.0256;AA=C|||;VT=SNP
18	53810840	rs1893796	T	C	100	PASS	AC=109;AF=0.0217652;AN=5008;NS=2504;DP=19464;EAS_AF=0.0357;AMR_AF=0.0173;AFR_AF=0;EUR_AF=0.0358;SAS_AF=0.0256;AA=T|||;VT=SNP
18	53810858	rs1893795	A	G	100	PASS	AC=113;AF=0.0225639;AN=5008;NS=2504;DP=19495;EAS_AF=0.0387;AMR_AF=0.0173;AFR_AF=0;EUR_AF=0.0358;SAS_AF=0.0266;AA=A|||;VT=SNP
18	53811696	rs1792703	T	C	100	PASS	AC=2252;AF=0.449681;AN=5008;NS=2504;DP=20825;EAS_AF=0.375;AMR_AF=0.389;AFR_AF=0.3404;EUR_AF=0.6551;SAS_AF=0.5061;AA=C|||;VT=SNP
18	53812131	rs151337696	T	C	100	PASS	AC=120;AF=0.0239617;AN=5008;NS=2504;DP=21500;EAS_AF=0.0357;AMR_AF=0.0173;AFR_AF=0.0083;EUR_AF=0.0358;SAS_AF=0.0256;AA=T|||;VT=SNP
18	53813133	rs72928419	T	C	100	PASS	AC=121;AF=0.0241613;AN=5008;NS=2504;DP=18207;EAS_AF=0.0357;AMR_AF=0.0173;AFR_AF=0.0091;EUR_AF=0.0358;SAS_AF=0.0256;AA=C|||;VT=SNP
18	53813720	rs1792702	G	T	100	PASS	AC=2080;AF=0.415335;AN=5008;NS=2504;DP=19463;EAS_AF=0.3363;AMR_AF=0.3674;AFR_AF=0.3033;EUR_AF=0.6113;SAS_AF=0.4806;AA=G|||;VT=SNP
18	53814015	rs17791971	A	G	100	PASS	AC=121;AF=0.0241613;AN=5008;NS=2504;DP=16882;EAS_AF=0.0357;AMR_AF=0.0173;AFR_AF=0.0091;EUR_AF=0.0358;SAS_AF=0.0256;AA=G|||;VT=SNP
18	53814300	rs72928421	A	G	100	PASS	AC=121;AF=0.0241613;AN=5008;NS=2504;DP=15272;EAS_AF=0.0357;AMR_AF=0.0173;AFR_AF=0.0091;EUR_AF=0.0358;SAS_AF=0.0256;AA=G|||;VT=SNP
18	53814447	rs17792032	A	C	100	PASS	AC=121;AF=0.0241613;AN=5008;NS=2504;DP=15756;EAS_AF=0.0357;AMR_AF=0.0173;AFR_AF=0.0091;EUR_AF=0.0358;SAS_AF=0.0256;AA=A|||;VT=SNP
18	53815117	rs72928424	G	T	100	PASS	AC=121;AF=0.0241613;AN=5008;NS=2504;DP=18702;EAS_AF=0.0357;AMR_AF=0.0173;AFR_AF=0.0091;EUR_AF=0.0358;SAS_AF=0.0256;AA=T|||;VT=SNP
18	53815135	rs41362144	T	C	100	PASS	AC=121;AF=0.0241613;AN=5008;NS=2504;DP=19229;EAS_AF=0.0357;AMR_AF=0.0173;AFR_AF=0.0091;EUR_AF=0.0358;SAS_AF=0.0256;AA=T|||;VT=SNP
18	53815163	rs72928427	T	C	100	PASS	AC=121;AF=0.0241613;AN=5008;NS=2504;DP=20065;EAS_AF=0.0357;AMR_AF=0.0173;AFR_AF=0.0091;EUR_AF=0.0358;SAS_AF=0.0256;AA=T|||;VT=SNP
18	53815179	rs17090095	G	C	100	PASS	AC=480;AF=0.0958466;AN=5008;NS=2504;DP=20437;EAS_AF=0.0089;AMR_AF=0.255;AFR_AF=0.0877;EUR_AF=0.1342;SAS_AF=0.044;AA=G|||;VT=SNP
18	53815322	rs72928429	G	A	100	PASS	AC=121;AF=0.0241613;AN=5008;NS=2504;DP=21608;EAS_AF=0.0357;AMR_AF=0.0173;AFR_AF=0.0091;EUR_AF=0.0358;SAS_AF=0.0256;AA=g|||;VT=SNP
18	53815783	rs55899735	G	A	100	PASS	AC=121;AF=0.0241613;AN=5008;NS=2504;DP=20663;EAS_AF=0.0357;AMR_AF=0.0173;AFR_AF=0.0091;EUR_AF=0.0358;SAS_AF=0.0256;AA=G|||;VT=SNP
18	53815896	rs56072075	C	G	100	PASS	AC=121;AF=0.0241613;AN=5008;NS=2504;DP=21168;EAS_AF=0.0357;AMR_AF=0.0173;AFR_AF=0.0091;EUR_AF=0.0358;SAS_AF=0.0256;AA=C|||;VT=SNP
18	53816147	rs56042241	T	C	100	PASS	AC=121;AF=0.0241613;AN=5008;NS=2504;DP=18048;EAS_AF=0.0357;AMR_AF=0.0173;AFR_AF=0.0091;EUR_AF=0.0358;SAS_AF=0.0256;AA=T|||;VT=SNP
18	53816301	rs145597212	A	G	100	PASS	AC=98;AF=0.0195687;AN=5008;NS=2504;DP=15914;EAS_AF=0.0268;AMR_AF=0.0159;AFR_AF=0.0068;EUR_AF=0.0288;SAS_AF=0.0225;AA=G|||;VT=SNP
18	53816606	rs41535346	A	C	100	PASS	AC=121;AF=0.0241613;AN=5008;NS=2504;DP=15688;EAS_AF=0.0357;AMR_AF=0.0173;AFR_AF=0.0091;EUR_AF=0.0358;SAS_AF=0.0256;AA=C|||;VT=SNP
18	53817017	rs17090096	T	G	100	PASS	AC=155;AF=0.0309505;AN=5008;NS=2504;DP=18464;EAS_AF=0.0357;AMR_AF=0.0187;AFR_AF=0.034;EUR_AF=0.0358;SAS_AF=0.0256;AA=G|||;VT=SNP
18	53817059	rs1109331	C	T	100	PASS	AC=484;AF=0.0966454;AN=5008;NS=2504;DP=18720;EAS_AF=0.0089;AMR_AF=0.255;AFR_AF=0.0908;EUR_AF=0.1342;SAS_AF=0.044;AA=C|||;VT=SNP
18	53817071	rs72928441	T	C	100	PASS	AC=121;AF=0.0241613;AN=5008;NS=2504;DP=18861;EAS_AF=0.0357;AMR_AF=0.0173;AFR_AF=0.0091;EUR_AF=0.0358;SAS_AF=0.0256;AA=C|||;VT=SNP
18	53817161	rs72928443	G	A	100	PASS	AC=121;AF=0.0241613;AN=5008;NS=2504;DP=17329;EAS_AF=0.0357;AMR_AF=0.0173;AFR_AF=0.0091;EUR_AF=0.0358;SAS_AF=0.0256;AA=G|||;VT=SNP
18	53817373	rs41433346	A	G	100	PASS	AC=121;AF=0.0241613;AN=5008;NS=2504;DP=18150;EAS_AF=0.0357;AMR_AF=0.0173;AFR_AF=0.0091;EUR_AF=0.0358;SAS_AF=0.0256;AA=A|||;VT=SNP
18	53817558	rs72928448	C	T	100	PASS	AC=120;AF=0.0239617;AN=5008;NS=2504;DP=18489;EAS_AF=0.0357;AMR_AF=0.0173;AFR_AF=0.0083;EUR_AF=0.0358;SAS_AF=0.0256;AA=C|||;VT=SNP
18	53817725	rs74686945	C	T	100	PASS	AC=154;AF=0.0307508;AN=5008;NS=2504;DP=17490;EAS_AF=0.1508;AMR_AF=0.0014;AFR_AF=0;EUR_AF=0;SAS_AF=0.001;AA=C|||;VT=SNP
18	53818176	rs41366546	G	T	100	PASS	AC=110;AF=0.0219649;AN=5008;NS=2504;DP=18881;EAS_AF=0.0357;AMR_AF=0.0173;AFR_AF=0.0008;EUR_AF=0.0358;SAS_AF=0.0256;AA=G|||;VT=SNP
18	53818192	rs41523456	G	A	100	PASS	AC=122;AF=0.024361;AN=5008;NS=2504;DP=18842;EAS_AF=0.0357;AMR_AF=0.0187;AFR_AF=0.0091;EUR_AF=0.0358;SAS_AF=0.0256;AA=A|||;VT=SNP
18	53819000	rs56317215	C	T	100	PASS	AC=120;AF=0.0239617;AN=5008;NS=2504;DP=20613;EAS_AF=0.0357;AMR_AF=0.0173;AFR_AF=0.0083;EUR_AF=0.0358;SAS_AF=0.0256;AA=C|||;VT=SNP
18	53819092	rs56170238	A	C	100	PASS	AC=120;AF=0.0239617;AN=5008;NS=2504;DP=21012;EAS_AF=0.0357;AMR_AF=0.0173;AFR_AF=0.0083;EUR_AF=0.0358;SAS_AF=0.0256;AA=A|||;VT=SNP
18	53819354	rs56041922	A	C	100	PASS	AC=120;AF=0.0239617;AN=5008;NS=2504;DP=18887;EAS_AF=0.0357;AMR_AF=0.0173;AFR_AF=0.0083;EUR_AF=0.0358;SAS_AF=0.0256;AA=C|||;VT=SNP
18	53820057	rs72928461	G	A	100	PASS	AC=109;AF=0.0217652;AN=5008;NS=2504;DP=18818;EAS_AF=0.0357;AMR_AF=0.0173;AFR_AF=0;EUR_AF=0.0358;SAS_AF=0.0256;AA=G|||;VT=SNP
18	53820385	rs72928464	A	G	100	PASS	AC=121;AF=0.0241613;AN=5008;NS=2504;DP=21577;EAS_AF=0.0357;AMR_AF=0.0173;AFR_AF=0.0091;EUR_AF=0.0358;SAS_AF=0.0256;AA=G|||;VT=SNP
18	53820996	rs72928467	T	C	100	PASS	AC=121;AF=0.0241613;AN=5008;NS=2504;DP=15716;EAS_AF=0.0357;AMR_AF=0.0173;AFR_AF=0.0091;EUR_AF=0.0358;SAS_AF=0.0256;AA=C|||;VT=SNP
18	53822303	rs146529398	A	G	100	PASS	AC=121;AF=0.0241613;AN=5008;NS=2504;DP=19539;EAS_AF=0.0357;AMR_AF=0.0173;AFR_AF=0.0091;EUR_AF=0.0348;SAS_AF=0.0266;AA=G|||;VT=SNP
18	53822313	rs74950480	C	T	100	PASS	AC=120;AF=0.0239617;AN=5008;NS=2504;DP=19544;EAS_AF=0.0357;AMR_AF=0.0173;AFR_AF=0.0091;EUR_AF=0.0348;SAS_AF=0.0256;AA=T|||;VT=SNP
18	53824159	rs77033772	T	C	100	PASS	AC=120;AF=0.0239617;AN=5008;NS=2504;DP=13064;EAS_AF=0.0357;AMR_AF=0.0173;AFR_AF=0.0083;EUR_AF=0.0358;SAS_AF=0.0256;AA=G|||;VT=SNP
18	53824635	rs72928472	T	A	100	PASS	AC=120;AF=0.0239617;AN=5008;NS=2504;DP=14226;EAS_AF=0.0357;AMR_AF=0.0173;AFR_AF=0.0083;EUR_AF=0.0358;SAS_AF=0.0256;AA=T|||;VT=SNP
18	53824882	rs58934259	A	C	100	PASS	AC=481;AF=0.0960463;AN=5008;NS=2504;DP=17135;EAS_AF=0.0099;AMR_AF=0.2565;AFR_AF=0.087;EUR_AF=0.1342;SAS_AF=0.044;AA=A|||;VT=SNP
18	53825432	rs72928474	T	C	100	PASS	AC=120;AF=0.0239617;AN=5008;NS=2504;DP=18221;EAS_AF=0.0357;AMR_AF=0.0173;AFR_AF=0.0083;EUR_AF=0.0358;SAS_AF=0.0256;AA=T|||;VT=SNP
18	53825519	rs72928475	G	A	100	PASS	AC=120;AF=0.0239617;AN=5008;NS=2504;DP=19996;EAS_AF=0.0357;AMR_AF=0.0173;AFR_AF=0.0083;EUR_AF=0.0358;SAS_AF=0.0256;AA=G|||;VT=SNP
18	53825570	rs72928477	T	C	100	PASS	AC=109;AF=0.0217652;AN=5008;NS=2504;DP=20845;EAS_AF=0.0357;AMR_AF=0.0173;AFR_AF=0;EUR_AF=0.0358;SAS_AF=0.0256;AA=T|||;VT=SNP
18	53826030	rs12455063	T	C	100	PASS	AC=1045;AF=0.208666;AN=5008;NS=2504;DP=19274;EAS_AF=0.0109;AMR_AF=0.3458;AFR_AF=0.1944;EUR_AF=0.3519;SAS_AF=0.1871;AA=C|||;VT=SNP
18	53826148	rs72928479	C	T	100	PASS	AC=120;AF=0.0239617;AN=5008;NS=2504;DP=19678;EAS_AF=0.0357;AMR_AF=0.0173;AFR_AF=0.0083;EUR_AF=0.0358;SAS_AF=0.0256;AA=T|||;VT=SNP
18	53826185	rs72928480	T	G	100	PASS	AC=120;AF=0.0239617;AN=5008;NS=2504;DP=19310;EAS_AF=0.0357;AMR_AF=0.0173;AFR_AF=0.0083;EUR_AF=0.0358;SAS_AF=0.0256;AA=T|||;VT=SNP
18	53826264	rs72928482	G	A	100	PASS	AC=109;AF=0.0217652;AN=5008;NS=2504;DP=19685;EAS_AF=0.0357;AMR_AF=0.0173;AFR_AF=0;EUR_AF=0.0358;SAS_AF=0.0256;AA=G|||;VT=SNP
18	53826588	rs12457471	G	A	100	PASS	AC=599;AF=0.119609;AN=5008;NS=2504;DP=18087;EAS_AF=0.0446;AMR_AF=0.2723;AFR_AF=0.0961;EUR_AF=0.169;SAS_AF=0.0695;AA=A|||;VT=SNP
18	53826835	rs72928487	G	A	100	PASS	AC=120;AF=0.0239617;AN=5008;NS=2504;DP=12616;EAS_AF=0.0357;AMR_AF=0.0173;AFR_AF=0.0083;EUR_AF=0.0358;SAS_AF=0.0256;AA=G|||;VT=SNP
18	53826965	rs72928489	T	G	100	PASS	AC=120;AF=0.0239617;AN=5008;NS=2504;DP=18661;EAS_AF=0.0357;AMR_AF=0.0173;AFR_AF=0.0083;EUR_AF=0.0358;SAS_AF=0.0256;AA=G|||;VT=SNP
18	53827168	rs72928490	T	C	100	PASS	AC=109;AF=0.0217652;AN=5008;NS=2504;DP=18464;EAS_AF=0.0357;AMR_AF=0.0173;AFR_AF=0;EUR_AF=0.0358;SAS_AF=0.0256;AA=T|||;VT=SNP
18	53827248	rs72928491	T	A	100	PASS	AC=109;AF=0.0217652;AN=5008;NS=2504;DP=19620;EAS_AF=0.0357;AMR_AF=0.0173;AFR_AF=0;EUR_AF=0.0358;SAS_AF=0.0256;AA=T|||;VT=SNP
18	53827457	rs949023	G	A	100	PASS	AC=1298;AF=0.259185;AN=5008;NS=2504;DP=18742;EAS_AF=0.0456;AMR_AF=0.3761;AFR_AF=0.2973;EUR_AF=0.3847;SAS_AF=0.2157;AA=A|||;VT=SNP
18	53827722	rs1792698	T	C	100	PASS	AC=3729;AF=0.744609;AN=5008;NS=2504;DP=17338;EAS_AF=0.3938;AMR_AF=0.7478;AFR_AF=0.9682;EUR_AF=0.9155;SAS_AF=0.6258;AA=C|||;VT=SNP
18	53828136	rs56102141	A	C	100	PASS	AC=120;AF=0.0239617;AN=5008;NS=2504;DP=19171;EAS_AF=0.0357;AMR_AF=0.0173;AFR_AF=0.0083;EUR_AF=0.0358;SAS_AF=0.0256;AA=A|||;VT=SNP
18	53828483	rs72928494	C	G	100	PASS	AC=599;AF=0.119609;AN=5008;NS=2504;DP=19238;EAS_AF=0.0446;AMR_AF=0.2723;AFR_AF=0.0961;EUR_AF=0.169;SAS_AF=0.0695;AA=G|||;VT=SNP
18	53828699	rs72928495	T	A	100	PASS	AC=120;AF=0.0239617;AN=5008;NS=2504;DP=17075;EAS_AF=0.0357;AMR_AF=0.0173;AFR_AF=0.0083;EUR_AF=0.0358;SAS_AF=0.0256;AA=A|||;VT=SNP
18	53828901	rs72928497	C	T	100	PASS	AC=109;AF=0.0217652;AN=5008;NS=2504;DP=17785;EAS_AF=0.0357;AMR_AF=0.0173;AFR_AF=0;EUR_AF=0.0358;SAS_AF=0.0256;AA=C|||;VT=SNP
18	53829255	rs57221251	G	A	100	PASS	AC=1045;AF=0.208666;AN=5008;NS=2504;DP=16345;EAS_AF=0.002;AMR_AF=0.1254;AFR_AF=0.4728;EUR_AF=0.2008;SAS_AF=0.1319;AA=G|||;VT=SNP
18	53829361	rs72928500	G	T	100	PASS	AC=120;AF=0.0239617;AN=5008;NS=2504;DP=15864;EAS_AF=0.0357;AMR_AF=0.0173;AFR_AF=0.0083;EUR_AF=0.0358;SAS_AF=0.0256;AA=G|||;VT=SNP
18	53829672	rs72928501	T	G	100	PASS	AC=120;AF=0.0239617;AN=5008;NS=2504;DP=14557;EAS_AF=0.0357;AMR_AF=0.0173;AFR_AF=0.0083;EUR_AF=0.0358;SAS_AF=0.0256;AA=G|||;VT=SNP
18	53830076	rs72928502	G	A	100	PASS	AC=109;AF=0.0217652;AN=5008;NS=2504;DP=16398;EAS_AF=0.0357;AMR_AF=0.0173;AFR_AF=0;EUR_AF=0.0358;SAS_AF=0.0256;AA=G|||;VT=SNP
18	53830444	rs72930304	A	G	100	PASS	AC=120;AF=0.0239617;AN=5008;NS=2504;DP=18309;EAS_AF=0.0357;AMR_AF=0.0173;AFR_AF=0.0083;EUR_AF=0.0358;SAS_AF=0.0256;AA=A|||;VT=SNP
18	53830619	rs72930305	A	C	100	PASS	AC=120;AF=0.0239617;AN=5008;NS=2504;DP=15675;EAS_AF=0.0357;AMR_AF=0.0173;AFR_AF=0.0083;EUR_AF=0.0358;SAS_AF=0.0256;AA=A|||;VT=SNP
18	53830659	rs72930307	G	A	100	PASS	AC=120;AF=0.0239617;AN=5008;NS=2504;DP=16769;EAS_AF=0.0357;AMR_AF=0.0173;AFR_AF=0.0083;EUR_AF=0.0358;SAS_AF=0.0256;AA=G|||;VT=SNP
18	53830885	rs28437710	T	A	100	PASS	AC=1308;AF=0.261182;AN=5008;NS=2504;DP=15743;EAS_AF=0.0466;AMR_AF=0.379;AFR_AF=0.298;EUR_AF=0.3907;SAS_AF=0.2157;AA=A|||;VT=SNP
18	53830888	rs28375478	T	C	100	PASS	AC=1308;AF=0.261182;AN=5008;NS=2504;DP=15704;EAS_AF=0.0466;AMR_AF=0.379;AFR_AF=0.298;EUR_AF=0.3907;SAS_AF=0.2157;AA=C|||;VT=SNP
18	53830912	rs146125849	A	G	100	PASS	AC=120;AF=0.0239617;AN=5008;NS=2504;DP=14797;EAS_AF=0.0357;AMR_AF=0.0173;AFR_AF=0.0083;EUR_AF=0.0358;SAS_AF=0.0256;AA=G|||;VT=SNP
18	53830922	rs192581326	T	C	100	PASS	AC=120;AF=0.0239617;AN=5008;NS=2504;DP=14197;EAS_AF=0.0357;AMR_AF=0.0173;AFR_AF=0.0083;EUR_AF=0.0358;SAS_AF=0.0256;AA=t|||;VT=SNP
18	53830968	rs117724088	A	G	100	PASS	AC=120;AF=0.0239617;AN=5008;NS=2504;DP=13192;EAS_AF=0.0357;AMR_AF=0.0173;AFR_AF=0.0083;EUR_AF=0.0358;SAS_AF=0.0256;AA=G|||;VT=SNP
18	53831006	rs76905221	T	C	100	PASS	AC=120;AF=0.0239617;AN=5008;NS=2504;DP=12980;EAS_AF=0.0357;AMR_AF=0.0173;AFR_AF=0.0083;EUR_AF=0.0358;SAS_AF=0.0256;AA=t|||;VT=SNP
18	53831051	rs4099980	T	C	100	PASS	AC=1115;AF=0.222644;AN=5008;NS=2504;DP=14066;EAS_AF=0.002;AMR_AF=0.1311;AFR_AF=0.5227;EUR_AF=0.2008;SAS_AF=0.1319;AA=T|||;VT=SNP
18	53831095	rs4099981	G	A	100	PASS	AC=661;AF=0.131989;AN=5008;NS=2504;DP=11008;EAS_AF=0.0377;AMR_AF=0.0893;AFR_AF=0.2436;EUR_AF=0.1451;SAS_AF=0.0951;AA=G|||;VT=SNP
18	53831124	rs72930311	C	T	100	PASS	AC=110;AF=0.0219649;AN=5008;NS=2504;DP=9973;EAS_AF=0.0357;AMR_AF=0.0173;AFR_AF=0;EUR_AF=0.0358;SAS_AF=0.0266;AA=C|||;VT=SNP
18	53831181	rs72930314	C	G	100	PASS	AC=131;AF=0.0261581;AN=5008;NS=2504;DP=13927;EAS_AF=0.0347;AMR_AF=0.0173;AFR_AF=0.0174;EUR_AF=0.0358;SAS_AF=0.0256;AA=C|||;VT=SNP
18	53831733	rs73500447	G	A	100	PASS	AC=1115;AF=0.222644;AN=5008;NS=2504;DP=18185;EAS_AF=0.002;AMR_AF=0.1311;AFR_AF=0.5227;EUR_AF=0.2008;SAS_AF=0.1319;AA=G|||;VT=SNP
18	53831859	rs72930318	G	A	100	PASS	AC=120;AF=0.0239617;AN=5008;NS=2504;DP=17363;EAS_AF=0.0357;AMR_AF=0.0173;AFR_AF=0.0083;EUR_AF=0.0358;SAS_AF=0.0256;AA=A|||;VT=SNP
18	53831981	rs72930319	G	C	100	PASS	AC=108;AF=0.0215655;AN=5008;NS=2504;DP=16905;EAS_AF=0.0357;AMR_AF=0.0173;AFR_AF=0;EUR_AF=0.0358;SAS_AF=0.0245;AA=C|||;VT=SNP
18	53832083	rs9952105	T	A	100	PASS	AC=1304;AF=0.260383;AN=5008;NS=2504;DP=20203;EAS_AF=0.0456;AMR_AF=0.3775;AFR_AF=0.298;EUR_AF=0.3887;SAS_AF=0.2157;AA=A|||;VT=SNP
18	53832084	rs9960795	C	T	100	PASS	AC=1163;AF=0.232228;AN=5008;NS=2504;DP=20188;EAS_AF=0.0456;AMR_AF=0.3631;AFR_AF=0.2027;EUR_AF=0.3857;SAS_AF=0.2137;AA=t|||;VT=SNP
18	53832111	rs72930324	A	G	100	PASS	AC=121;AF=0.0241613;AN=5008;NS=2504;DP=20559;EAS_AF=0.0367;AMR_AF=0.0173;AFR_AF=0.0083;EUR_AF=0.0368;SAS_AF=0.0245;AA=A|||;VT=SNP
18	53832143	rs72930326	A	G	100	PASS	AC=108;AF=0.0215655;AN=5008;NS=2504;DP=21381;EAS_AF=0.0357;AMR_AF=0.0173;AFR_AF=0;EUR_AF=0.0358;SAS_AF=0.0245;AA=A|||;VT=SNP
18	53832499	rs111691177	C	T	100	PASS	AC=852;AF=0.170128;AN=5008;NS=2504;DP=19860;EAS_AF=0.0109;AMR_AF=0.3098;AFR_AF=0.152;EUR_AF=0.2416;SAS_AF=0.1861;AA=C|||;VT=SNP
18	53832522	rs72930328	A	T	100	PASS	AC=108;AF=0.0215655;AN=5008;NS=2504;DP=20301;EAS_AF=0.0357;AMR_AF=0.0173;AFR_AF=0;EUR_AF=0.0358;SAS_AF=0.0245;AA=A|||;VT=SNP
18	53832887	rs55998126	G	A	100	PASS	AC=130;AF=0.0259585;AN=5008;NS=2504;DP=19820;EAS_AF=0.0536;AMR_AF=0.0173;AFR_AF=0.0023;EUR_AF=0.0368;SAS_AF=0.0245;AA=A|||;VT=SNP
18	53832899	rs56285657	G	A	100	PASS	AC=109;AF=0.0217652;AN=5008;NS=2504;DP=20148;EAS_AF=0.0357;AMR_AF=0.0173;AFR_AF=0;EUR_AF=0.0368;SAS_AF=0.0245;AA=G|||;VT=SNP
18	53833091	rs72930329	G	C	100	PASS	AC=111;AF=0.0221645;AN=5008;NS=2504;DP=19344;EAS_AF=0.0347;AMR_AF=0.0173;AFR_AF=0.0015;EUR_AF=0.0368;SAS_AF=0.0256;AA=G|||;VT=SNP
18	53833721	rs62091639	C	T	100	PASS	AC=751;AF=0.14996;AN=5008;NS=2504;DP=20333;EAS_AF=0.0099;AMR_AF=0.3055;AFR_AF=0.0696;EUR_AF=0.2435;SAS_AF=0.1963;AA=C|||;VT=SNP
18	53834119	rs1792712	A	G	100	PASS	AC=2717;AF=0.542532;AN=5008;NS=2504;DP=18152;EAS_AF=0.8333;AMR_AF=0.5346;AFR_AF=0.2405;EUR_AF=0.5835;SAS_AF=0.6145;AA=G|||;VT=SNP
18	53834133	rs72930332	A	G	100	PASS	AC=108;AF=0.0215655;AN=5008;NS=2504;DP=18386;EAS_AF=0.0347;AMR_AF=0.0159;AFR_AF=0.0015;EUR_AF=0.0408;SAS_AF=0.0194;AA=G|||;VT=SNP
18	53834149	rs76369734	A	G	100	PASS	AC=103;AF=0.0205671;AN=5008;NS=2504;DP=18286;EAS_AF=0.0347;AMR_AF=0.0159;AFR_AF=0.0015;EUR_AF=0.0358;SAS_AF=0.0194;AA=G|||;VT=SNP
18	53834328	rs56108140	T	G	100	PASS	AC=826;AF=0.164936;AN=5008;NS=2504;DP=17168;EAS_AF=0.1389;AMR_AF=0.1095;AFR_AF=0.2239;EUR_AF=0.165;SAS_AF=0.1513;AA=T|||;VT=SNP
18	53834376	rs72930334	C	T	100	PASS	AC=103;AF=0.0205671;AN=5008;NS=2504;DP=16475;EAS_AF=0.0347;AMR_AF=0.0159;AFR_AF=0.0015;EUR_AF=0.0358;SAS_AF=0.0194;AA=T|||;VT=SNP
18	53834548	rs72930337	G	A	100	PASS	AC=103;AF=0.0205671;AN=5008;NS=2504;DP=15793;EAS_AF=0.0347;AMR_AF=0.0159;AFR_AF=0.0015;EUR_AF=0.0358;SAS_AF=0.0194;AA=G|||;VT=SNP
18	53834848	rs72930339	T	C	100	PASS	AC=103;AF=0.0205671;AN=5008;NS=2504;DP=15609;EAS_AF=0.0347;AMR_AF=0.0159;AFR_AF=0.0015;EUR_AF=0.0358;SAS_AF=0.0194;AA=T|||;VT=SNP
18	53834910	rs8086862	C	T	100	PASS	AC=815;AF=0.16274;AN=5008;NS=2504;DP=15457;EAS_AF=0.1339;AMR_AF=0.1081;AFR_AF=0.2179;EUR_AF=0.167;SAS_AF=0.1524;AA=C|||;VT=SNP
18	53835220	rs72930341	A	G	100	PASS	AC=103;AF=0.0205671;AN=5008;NS=2504;DP=18216;EAS_AF=0.0347;AMR_AF=0.0159;AFR_AF=0.0015;EUR_AF=0.0358;SAS_AF=0.0194;AA=A|||;VT=SNP
18	53835351	rs72930342	C	T	100	PASS	AC=104;AF=0.0207668;AN=5008;NS=2504;DP=17673;EAS_AF=0.0347;AMR_AF=0.0159;AFR_AF=0.0015;EUR_AF=0.0358;SAS_AF=0.0204;AA=T|||;VT=SNP
18	53835379	rs72930343	A	T	100	PASS	AC=103;AF=0.0205671;AN=5008;NS=2504;DP=17325;EAS_AF=0.0347;AMR_AF=0.0159;AFR_AF=0.0015;EUR_AF=0.0358;SAS_AF=0.0194;AA=T|||;VT=SNP
18	53835469	rs72930344	C	T	100	PASS	AC=136;AF=0.0271565;AN=5008;NS=2504;DP=18053;EAS_AF=0.0347;AMR_AF=0.0173;AFR_AF=0.0257;EUR_AF=0.0358;SAS_AF=0.0194;AA=T|||;VT=SNP
18	53835770	rs72930346	T	A	100	PASS	AC=103;AF=0.0205671;AN=5008;NS=2504;DP=17976;EAS_AF=0.0347;AMR_AF=0.0159;AFR_AF=0.0015;EUR_AF=0.0358;SAS_AF=0.0194;AA=T|||;VT=SNP
18	53836015	rs72930347	T	C	100	PASS	AC=103;AF=0.0205671;AN=5008;NS=2504;DP=18504;EAS_AF=0.0347;AMR_AF=0.0159;AFR_AF=0.0015;EUR_AF=0.0358;SAS_AF=0.0194;AA=T|||;VT=SNP
18	53836052	rs1541501	A	G	100	PASS	AC=2780;AF=0.555112;AN=5008;NS=2504;DP=18651;EAS_AF=0.8304;AMR_AF=0.5375;AFR_AF=0.2905;EUR_AF=0.5825;SAS_AF=0.6135;AA=G|||;VT=SNP
18	53836101	rs72930351	G	A	100	PASS	AC=103;AF=0.0205671;AN=5008;NS=2504;DP=19772;EAS_AF=0.0347;AMR_AF=0.0159;AFR_AF=0.0015;EUR_AF=0.0358;SAS_AF=0.0194;AA=G|||;VT=SNP
18	53836536	rs1628062	T	C	100	PASS	AC=2778;AF=0.554712;AN=5008;NS=2504;DP=17778;EAS_AF=0.8294;AMR_AF=0.5375;AFR_AF=0.2905;EUR_AF=0.5825;SAS_AF=0.6125;AA=C|||;VT=SNP
18	53837004	rs72930352	T	C	100	PASS	AC=103;AF=0.0205671;AN=5008;NS=2504;DP=18500;EAS_AF=0.0347;AMR_AF=0.0159;AFR_AF=0.0015;EUR_AF=0.0358;SAS_AF=0.0194;AA=T|||;VT=SNP
18	53837209	rs4122099	T	A	100	PASS	AC=809;AF=0.161542;AN=5008;NS=2504;DP=19585;EAS_AF=0.0089;AMR_AF=0.3098;AFR_AF=0.1051;EUR_AF=0.2425;SAS_AF=0.2065;AA=T|||;VT=SNP
18	53837257	rs80171444	C	G	100	PASS	AC=24;AF=0.00479233;AN=5008;NS=2504;DP=19298;EAS_AF=0.0198;AMR_AF=0;AFR_AF=0;EUR_AF=0.004;SAS_AF=0;AA=C|||;VT=SNP
18	53837310	rs72930353	A	G	100	PASS	AC=103;AF=0.0205671;AN=5008;NS=2504;DP=19111;EAS_AF=0.0347;AMR_AF=0.0159;AFR_AF=0.0015;EUR_AF=0.0358;SAS_AF=0.0194;AA=G|||;VT=SNP
18	53837461	rs72930355	A	G	100	PASS	AC=103;AF=0.0205671;AN=5008;NS=2504;DP=19547;EAS_AF=0.0347;AMR_AF=0.0159;AFR_AF=0.0015;EUR_AF=0.0358;SAS_AF=0.0194;AA=G|||;VT=SNP
18	53837532	rs8083705	C	G	100	PASS	AC=141;AF=0.028155;AN=5008;NS=2504;DP=18324;EAS_AF=0.0268;AMR_AF=0.0101;AFR_AF=0.0575;EUR_AF=0.005;SAS_AF=0.0266;AA=C|||;VT=SNP
18	53837846	rs114873721	C	G	100	PASS	AC=103;AF=0.0205671;AN=5008;NS=2504;DP=4396;EAS_AF=0.0347;AMR_AF=0.0159;AFR_AF=0.0015;EUR_AF=0.0358;SAS_AF=0.0194;AA=C|||;VT=SNP
18	53837859	rs148957154	A	T	100	PASS	AC=22;AF=0.00439297;AN=5008;NS=2504;DP=6540;EAS_AF=0.0208;AMR_AF=0;AFR_AF=0;EUR_AF=0;SAS_AF=0.001;AA=A|||;VT=SNP
18	53837994	rs1789571	C	T	100	PASS	AC=1969;AF=0.393171;AN=5008;NS=2504;DP=15681;EAS_AF=0.7897;AMR_AF=0.4294;AFR_AF=0.0825;EUR_AF=0.334;SAS_AF=0.4397;AA=C|||;VT=SNP
18	53838039	rs72930357	A	G	100	PASS	AC=103;AF=0.0205671;AN=5008;NS=2504;DP=15152;EAS_AF=0.0347;AMR_AF=0.0159;AFR_AF=0.0015;EUR_AF=0.0358;SAS_AF=0.0194;AA=G|||;VT=SNP
18	53838045	rs12456735	C	T	100	PASS	AC=810;AF=0.161741;AN=5008;NS=2504;DP=15467;EAS_AF=0.0099;AMR_AF=0.3098;AFR_AF=0.1059;EUR_AF=0.2425;SAS_AF=0.2055;AA=C|||;VT=SNP
18	53838085	rs1792714	T	G	100	PASS	AC=2765;AF=0.552117;AN=5008;NS=2504;DP=16495;EAS_AF=0.8254;AMR_AF=0.5346;AFR_AF=0.2905;EUR_AF=0.5755;SAS_AF=0.6125;AA=G|||;VT=SNP
18	53838467	rs72930358	T	C	100	PASS	AC=103;AF=0.0205671;AN=5008;NS=2504;DP=19359;EAS_AF=0.0347;AMR_AF=0.0159;AFR_AF=0.0015;EUR_AF=0.0358;SAS_AF=0.0194;AA=C|||;VT=SNP
18	53838557	rs72930359	G	A	100	PASS	AC=103;AF=0.0205671;AN=5008;NS=2504;DP=20180;EAS_AF=0.0347;AMR_AF=0.0159;AFR_AF=0.0015;EUR_AF=0.0358;SAS_AF=0.0194;AA=G|||;VT=SNP
18	53838908	rs8088065	G	T	100	PASS	AC=818;AF=0.163339;AN=5008;NS=2504;DP=18912;EAS_AF=0.1389;AMR_AF=0.1124;AFR_AF=0.2148;EUR_AF=0.166;SAS_AF=0.1524;AA=G|||;VT=SNP
18	53839114	rs117283864	A	G	100	PASS	AC=103;AF=0.0205671;AN=5008;NS=2504;DP=16360;EAS_AF=0.0347;AMR_AF=0.0159;AFR_AF=0.0015;EUR_AF=0.0358;SAS_AF=0.0194;AA=G|||;VT=SNP
18	53839293	rs72930365	A	G	100	PASS	AC=103;AF=0.0205671;AN=5008;NS=2504;DP=18716;EAS_AF=0.0347;AMR_AF=0.0159;AFR_AF=0.0015;EUR_AF=0.0358;SAS_AF=0.0194;AA=A|||;VT=SNP
18	53839538	rs68135508	C	T	100	PASS	AC=238;AF=0.047524;AN=5008;NS=2504;DP=15455;EAS_AF=0.0367;AMR_AF=0.0231;AFR_AF=0.0976;EUR_AF=0.0368;SAS_AF=0.0194;AA=T|||;VT=SNP
18	53839539	rs74409459	G	A	100	PASS	AC=35;AF=0.00698882;AN=5008;NS=2504;DP=15428;EAS_AF=0.0317;AMR_AF=0;AFR_AF=0;EUR_AF=0.002;SAS_AF=0.001;AA=G|||;VT=SNP
18	53839815	rs2077682	C	G	100	PASS	AC=103;AF=0.0205671;AN=5008;NS=2504;DP=17224;EAS_AF=0.0347;AMR_AF=0.0159;AFR_AF=0.0015;EUR_AF=0.0358;SAS_AF=0.0194;AA=C|||;VT=SNP
18	53839978	rs714455	C	A	100	PASS	AC=103;AF=0.0205671;AN=5008;NS=2504;DP=18318;EAS_AF=0.0347;AMR_AF=0.0159;AFR_AF=0.0015;EUR_AF=0.0358;SAS_AF=0.0194;AA=C|||;VT=SNP
18	53840345	rs1944347	C	A	100	PASS	AC=762;AF=0.152157;AN=5008;NS=2504;DP=21552;EAS_AF=0.0089;AMR_AF=0.3055;AFR_AF=0.0772;EUR_AF=0.2356;SAS_AF=0.2065;AA=C|||;VT=SNP
18	53840504	rs17090103	G	A	100	PASS	AC=741;AF=0.147963;AN=5008;NS=2504;DP=18803;EAS_AF=0.1379;AMR_AF=0.1066;AFR_AF=0.1604;EUR_AF=0.166;SAS_AF=0.1524;AA=G|||;VT=SNP
18	53840700	rs188617157	G	T	100	PASS	AC=10;AF=0.00199681;AN=5008;NS=2504;DP=19721;EAS_AF=0.002;AMR_AF=0;AFR_AF=0;EUR_AF=0.008;SAS_AF=0;AA=g|||;VT=SNP
18	53841024	rs72930372	C	T	100	PASS	AC=104;AF=0.0207668;AN=5008;NS=2504;DP=18354;EAS_AF=0.0357;AMR_AF=0.0159;AFR_AF=0.0015;EUR_AF=0.0358;SAS_AF=0.0194;AA=C|||;VT=SNP
18	53841054	rs72930373	G	A	100	PASS	AC=104;AF=0.0207668;AN=5008;NS=2504;DP=18370;EAS_AF=0.0357;AMR_AF=0.0159;AFR_AF=0.0015;EUR_AF=0.0358;SAS_AF=0.0194;AA=G|||;VT=SNP
18	53841110	rs72930374	T	A	100	PASS	AC=104;AF=0.0207668;AN=5008;NS=2504;DP=18595;EAS_AF=0.0357;AMR_AF=0.0159;AFR_AF=0.0015;EUR_AF=0.0358;SAS_AF=0.0194;AA=A|||;VT=SNP
18	53841148	rs72930375	A	T	100	PASS	AC=104;AF=0.0207668;AN=5008;NS=2504;DP=18318;EAS_AF=0.0357;AMR_AF=0.0159;AFR_AF=0.0015;EUR_AF=0.0358;SAS_AF=0.0194;AA=T|||;VT=SNP
18	53841165	rs72930379	G	T	100	PASS	AC=104;AF=0.0207668;AN=5008;NS=2504;DP=18037;EAS_AF=0.0357;AMR_AF=0.0159;AFR_AF=0.0015;EUR_AF=0.0358;SAS_AF=0.0194;AA=T|||;VT=SNP
18	53841460	rs72930381	A	G	100	PASS	AC=104;AF=0.0207668;AN=5008;NS=2504;DP=20469;EAS_AF=0.0357;AMR_AF=0.0159;AFR_AF=0.0015;EUR_AF=0.0358;SAS_AF=0.0194;AA=A|||;VT=SNP
18	53841461	rs72930382	A	G	100	PASS	AC=104;AF=0.0207668;AN=5008;NS=2504;DP=20424;EAS_AF=0.0357;AMR_AF=0.0159;AFR_AF=0.0015;EUR_AF=0.0358;SAS_AF=0.0194;AA=A|||;VT=SNP
18	53841523	rs72930383	A	G	100	PASS	AC=103;AF=0.0205671;AN=5008;NS=2504;DP=20491;EAS_AF=0.0347;AMR_AF=0.0159;AFR_AF=0.0015;EUR_AF=0.0358;SAS_AF=0.0194;AA=A|||;VT=SNP
18	53841568	rs72930384	A	G	100	PASS	AC=103;AF=0.0205671;AN=5008;NS=2504;DP=19262;EAS_AF=0.0347;AMR_AF=0.0159;AFR_AF=0.0015;EUR_AF=0.0358;SAS_AF=0.0194;AA=A|||;VT=SNP
18	53841681	rs72930388	C	T	100	PASS	AC=103;AF=0.0205671;AN=5008;NS=2504;DP=18798;EAS_AF=0.0347;AMR_AF=0.0159;AFR_AF=0.0015;EUR_AF=0.0358;SAS_AF=0.0194;AA=C|||;VT=SNP
18	53841727	rs72930390	T	C	100	PASS	AC=103;AF=0.0205671;AN=5008;NS=2504;DP=19121;EAS_AF=0.0347;AMR_AF=0.0159;AFR_AF=0.0015;EUR_AF=0.0358;SAS_AF=0.0194;AA=T|||;VT=SNP
18	53841794	rs576047463	C	T	100	PASS	AC=52;AF=0.0103834;AN=5008;NS=2504;DP=15975;EAS_AF=0.0268;AMR_AF=0;AFR_AF=0.0008;EUR_AF=0;SAS_AF=0.0245;AA=C|||;VT=SNP
18	53841955	rs112231083	G	A	100	PASS	AC=801;AF=0.159944;AN=5008;NS=2504;DP=13722;EAS_AF=0.0089;AMR_AF=0.3069;AFR_AF=0.1051;EUR_AF=0.2366;SAS_AF=0.2065;AA=G|||;VT=SNP
18	53841958	rs145177806	T	C	100	PASS	AC=103;AF=0.0205671;AN=5008;NS=2504;DP=13790;EAS_AF=0.0347;AMR_AF=0.0159;AFR_AF=0.0015;EUR_AF=0.0358;SAS_AF=0.0194;AA=t|||;VT=SNP
18	53842045	rs376329255	A	G	100	PASS	AC=103;AF=0.0205671;AN=5008;NS=2504;DP=13834;EAS_AF=0.0347;AMR_AF=0.0159;AFR_AF=0.0015;EUR_AF=0.0358;SAS_AF=0.0194;AA=a|||;VT=SNP
18	53842061	rs11661353	G	C	100	PASS	AC=806;AF=0.160942;AN=5008;NS=2504;DP=14434;EAS_AF=0.0089;AMR_AF=0.3069;AFR_AF=0.1074;EUR_AF=0.2376;SAS_AF=0.2076;AA=G|||;VT=SNP
18	53842086	rs145158862	C	T	100	PASS	AC=103;AF=0.0205671;AN=5008;NS=2504;DP=14172;EAS_AF=0.0347;AMR_AF=0.0159;AFR_AF=0.0015;EUR_AF=0.0358;SAS_AF=0.0194;AA=C|||;VT=SNP
18	53842089	rs146867070	T	C	100	PASS	AC=103;AF=0.0205671;AN=5008;NS=2504;DP=14190;EAS_AF=0.0347;AMR_AF=0.0159;AFR_AF=0.0015;EUR_AF=0.0358;SAS_AF=0.0194;AA=C|||;VT=SNP
18	53842486	rs140180634	C	T	100	PASS	AC=29;AF=0.00579073;AN=5008;NS=2504;DP=13834;EAS_AF=0.0258;AMR_AF=0.0014;AFR_AF=0;EUR_AF=0.001;SAS_AF=0.001;AA=C|||;VT=SNP
18	53842819	rs72930399	T	C	100	PASS	AC=144;AF=0.028754;AN=5008;NS=2504;DP=18227;EAS_AF=0.0347;AMR_AF=0.0187;AFR_AF=0.031;EUR_AF=0.0358;SAS_AF=0.0194;AA=T|||;VT=SNP
18	53844358	rs56347531	C	T	100	PASS	AC=143;AF=0.0285543;AN=5008;NS=2504;DP=16860;EAS_AF=0.0347;AMR_AF=0.0187;AFR_AF=0.0303;EUR_AF=0.0358;SAS_AF=0.0194;AA=C|||;VT=SNP
18	53844395	rs55942860	A	G	100	PASS	AC=144;AF=0.028754;AN=5008;NS=2504;DP=15734;EAS_AF=0.0347;AMR_AF=0.0187;AFR_AF=0.031;EUR_AF=0.0358;SAS_AF=0.0194;AA=G|||;VT=SNP
18	53844594	rs56231263	G	A	100	PASS	AC=103;AF=0.0205671;AN=5008;NS=2504;DP=18270;EAS_AF=0.0347;AMR_AF=0.0159;AFR_AF=0.0015;EUR_AF=0.0358;SAS_AF=0.0194;AA=G|||;VT=SNP
18	53844614	rs1792740	C	A	100	PASS	AC=1920;AF=0.383387;AN=5008;NS=2504;DP=18102;EAS_AF=0.7827;AMR_AF=0.4265;AFR_AF=0.0514;EUR_AF=0.335;SAS_AF=0.4397;AA=C|||;VT=SNP
18	53844622	rs114785045	C	A	100	PASS	AC=101;AF=0.0201677;AN=5008;NS=2504;DP=18077;EAS_AF=0.0347;AMR_AF=0.0159;AFR_AF=0;EUR_AF=0.0358;SAS_AF=0.0194;AA=C|||;VT=SNP
18	53844630	rs72932309	C	T	100	PASS	AC=144;AF=0.028754;AN=5008;NS=2504;DP=17972;EAS_AF=0.0347;AMR_AF=0.0187;AFR_AF=0.031;EUR_AF=0.0358;SAS_AF=0.0194;AA=T|||;VT=SNP
18	53845101	rs72932312	T	G	100	PASS	AC=101;AF=0.0201677;AN=5008;NS=2504;DP=16471;EAS_AF=0.0347;AMR_AF=0.0159;AFR_AF=0;EUR_AF=0.0358;SAS_AF=0.0194;AA=T|||;VT=SNP
18	53845164	rs1792738	G	A	100	PASS	AC=1920;AF=0.383387;AN=5008;NS=2504;DP=16740;EAS_AF=0.7827;AMR_AF=0.4265;AFR_AF=0.0514;EUR_AF=0.335;SAS_AF=0.4397;AA=G|||;VT=SNP
18	53845330	rs1789559	T	C	100	PASS	AC=2496;AF=0.498403;AN=5008;NS=2504;DP=16600;EAS_AF=0.7907;AMR_AF=0.5115;AFR_AF=0.1634;EUR_AF=0.5447;SAS_AF=0.593;AA=T|||;VT=SNP
18	53845917	rs1944342	A	G	100	PASS	AC=1287;AF=0.256989;AN=5008;NS=2504;DP=17169;EAS_AF=0.0367;AMR_AF=0.3386;AFR_AF=0.4107;EUR_AF=0.2425;SAS_AF=0.2331;AA=A|||;VT=SNP
18	53846024	rs1618232	G	T	100	PASS	AC=2159;AF=0.43111;AN=5008;NS=2504;DP=16686;EAS_AF=0.8175;AMR_AF=0.5245;AFR_AF=0.1097;EUR_AF=0.3738;SAS_AF=0.4601;AA=G|||;VT=SNP
18	53846042	rs11875473	T	C	100	PASS	AC=830;AF=0.165735;AN=5008;NS=2504;DP=16703;EAS_AF=0.0089;AMR_AF=0.2421;AFR_AF=0.1566;EUR_AF=0.2435;SAS_AF=0.2055;AA=T|||;VT=SNP
18	53846140	rs56242308	C	T	100	PASS	AC=166;AF=0.033147;AN=5008;NS=2504;DP=17403;EAS_AF=0.0347;AMR_AF=0.0187;AFR_AF=0.0477;EUR_AF=0.0358;SAS_AF=0.0194;AA=T|||;VT=SNP
18	53846142	rs11151623	A	G	100	PASS	AC=811;AF=0.161941;AN=5008;NS=2504;DP=17354;EAS_AF=0.0119;AMR_AF=0.3069;AFR_AF=0.1021;EUR_AF=0.2485;SAS_AF=0.2055;AA=A|||;VT=SNP
18	53846218	rs8084626	A	T	100	PASS	AC=1827;AF=0.364816;AN=5008;NS=2504;DP=17261;EAS_AF=0.1736;AMR_AF=0.2219;AFR_AF=0.5961;EUR_AF=0.3827;SAS_AF=0.3323;AA=a|||;VT=SNP
18	53846254	rs1616497	C	T	100	PASS	AC=1918;AF=0.382987;AN=5008;NS=2504;DP=17618;EAS_AF=0.7808;AMR_AF=0.4265;AFR_AF=0.0492;EUR_AF=0.335;SAS_AF=0.4427;AA=C|||;VT=SNP
18	53846367	rs1792737	G	C	100	PASS	AC=2127;AF=0.42472;AN=5008;NS=2504;DP=17815;EAS_AF=0.8155;AMR_AF=0.4481;AFR_AF=0.1301;EUR_AF=0.3698;SAS_AF=0.4601;AA=G|||;VT=SNP
18	53846447	rs72932317	T	C	100	PASS	AC=101;AF=0.0201677;AN=5008;NS=2504;DP=18722;EAS_AF=0.0347;AMR_AF=0.0159;AFR_AF=0;EUR_AF=0.0358;SAS_AF=0.0194;AA=T|||;VT=SNP
18	53846768	rs2191692	C	A	100	PASS	AC=1888;AF=0.376997;AN=5008;NS=2504;DP=18893;EAS_AF=0.8115;AMR_AF=0.3833;AFR_AF=0.0688;EUR_AF=0.2932;SAS_AF=0.4274;AA=c|||;VT=SNP
18	53847527	rs1626571	G	T	100	PASS	AC=2067;AF=0.41274;AN=5008;NS=2504;DP=17139;EAS_AF=0.8115;AMR_AF=0.3934;AFR_AF=0.2005;EUR_AF=0.2922;SAS_AF=0.4264;AA=T|||;VT=SNP
18	53848071	rs72932320	C	T	100	PASS	AC=101;AF=0.0201677;AN=5008;NS=2504;DP=16619;EAS_AF=0.0347;AMR_AF=0.0159;AFR_AF=0;EUR_AF=0.0358;SAS_AF=0.0194;AA=C|||;VT=SNP
18	53848105	rs72932324	G	C	100	PASS	AC=102;AF=0.0203674;AN=5008;NS=2504;DP=15793;EAS_AF=0.0347;AMR_AF=0.0159;AFR_AF=0;EUR_AF=0.0358;SAS_AF=0.0204;AA=G|||;VT=SNP
18	53848199	rs142067948	G	A	100	PASS	AC=18;AF=0.00359425;AN=5008;NS=2504;DP=15660;EAS_AF=0.0169;AMR_AF=0;AFR_AF=0.0008;EUR_AF=0;SAS_AF=0;AA=g|||;VT=SNP
18	53849110	rs1792736	A	G	100	PASS	AC=1773;AF=0.354034;AN=5008;NS=2504;DP=15626;EAS_AF=0.7867;AMR_AF=0.366;AFR_AF=0.0484;EUR_AF=0.2565;SAS_AF=0.4131;AA=A|||;VT=SNP
18	53849251	rs1630842	T	C	100	PASS	AC=1814;AF=0.36222;AN=5008;NS=2504;DP=16577;EAS_AF=0.7867;AMR_AF=0.3689;AFR_AF=0.0779;EUR_AF=0.2565;SAS_AF=0.4131;AA=T|||;VT=SNP
18	53849532	rs192748486	T	C	100	PASS	AC=11;AF=0.00219649;AN=5008;NS=2504;DP=18442;EAS_AF=0.003;AMR_AF=0;AFR_AF=0;EUR_AF=0.008;SAS_AF=0;AA=T|||;VT=SNP
18	53849594	rs140063349	C	T	100	PASS	AC=10;AF=0.00199681;AN=5008;NS=2504;DP=18191;EAS_AF=0.0089;AMR_AF=0;AFR_AF=0;EUR_AF=0.001;SAS_AF=0;AA=C|||;VT=SNP
18	53851042	rs1944351	G	A	100	PASS	AC=2155;AF=0.430312;AN=5008;NS=2504;DP=18906;EAS_AF=0.1776;AMR_AF=0.5;AFR_AF=0.556;EUR_AF=0.4881;SAS_AF=0.4121;AA=G|||;VT=SNP
18	53851450	rs1792732	C	T	100	PASS	AC=1802;AF=0.359824;AN=5008;NS=2504;DP=19371;EAS_AF=0.7778;AMR_AF=0.3689;AFR_AF=0.0756;EUR_AF=0.2565;SAS_AF=0.4131;AA=C|||;VT=SNP
18	53852312	rs1792730	G	A	100	PASS	AC=4285;AF=0.855631;AN=5008;NS=2504;DP=17910;EAS_AF=0.9831;AMR_AF=0.8977;AFR_AF=0.7965;EUR_AF=0.7863;SAS_AF=0.8456;AA=A|||;VT=SNP
18	53852903	rs78120005	C	A	100	PASS	AC=36;AF=0.0071885;AN=5008;NS=2504;DP=20366;EAS_AF=0.0347;AMR_AF=0.0014;AFR_AF=0;EUR_AF=0;SAS_AF=0;AA=C|||;VT=SNP
18	53853189	rs9653078	G	A	100	PASS	AC=2560;AF=0.511182;AN=5008;NS=2504;DP=18955;EAS_AF=0.1786;AMR_AF=0.5778;AFR_AF=0.5514;EUR_AF=0.6918;SAS_AF=0.5665;AA=A|||;VT=SNP
18	53853489	rs12963861	C	T	100	PASS	AC=1478;AF=0.295128;AN=5008;NS=2504;DP=15454;EAS_AF=0.7351;AMR_AF=0.3112;AFR_AF=0.0356;EUR_AF=0.1581;SAS_AF=0.3221;AA=C|||;VT=SNP
18	53853686	rs73500486	T	C	100	PASS	AC=139;AF=0.0277556;AN=5008;NS=2504;DP=16875;EAS_AF=0.0268;AMR_AF=0.0058;AFR_AF=0.0673;EUR_AF=0.001;SAS_AF=0.0184;AA=T|||;VT=SNP
18	53854170	rs72932360	G	T	100	PASS	AC=100;AF=0.0199681;AN=5008;NS=2504;DP=19282;EAS_AF=0.0327;AMR_AF=0.0159;AFR_AF=0.0015;EUR_AF=0.0338;SAS_AF=0.0204;AA=G|||;VT=SNP
18	53854465	rs4570960	T	C	100	PASS	AC=2967;AF=0.592452;AN=5008;NS=2504;DP=18285;EAS_AF=0.8472;AMR_AF=0.6196;AFR_AF=0.3502;EUR_AF=0.6909;SAS_AF=0.5368;AA=C|||;VT=SNP
18	53855525	rs12604483	A	T	100	PASS	AC=2581;AF=0.515375;AN=5008;NS=2504;DP=20386;EAS_AF=0.8304;AMR_AF=0.5115;AFR_AF=0.2769;EUR_AF=0.494;SAS_AF=0.5378;AA=A|||;VT=SNP
18	53855551	rs12606608	C	T	100	PASS	AC=2780;AF=0.555112;AN=5008;NS=2504;DP=20455;EAS_AF=0.8333;AMR_AF=0.5648;AFR_AF=0.3011;EUR_AF=0.5905;SAS_AF=0.5685;AA=T|||;VT=SNP
18	53855673	rs78805523	A	C	100	PASS	AC=41;AF=0.0081869;AN=5008;NS=2504;DP=18343;EAS_AF=0.0407;AMR_AF=0;AFR_AF=0;EUR_AF=0;SAS_AF=0;AA=A|||;VT=SNP
18	53855860	rs1945734	A	G	100	PASS	AC=1559;AF=0.311302;AN=5008;NS=2504;DP=17748;EAS_AF=0.1647;AMR_AF=0.33;AFR_AF=0.4092;EUR_AF=0.2903;SAS_AF=0.3384;AA=A|||;VT=SNP
18	53856288	rs917711	G	T	100	PASS	AC=2656;AF=0.530351;AN=5008;NS=2504;DP=17816;EAS_AF=0.8294;AMR_AF=0.5115;AFR_AF=0.2731;EUR_AF=0.5209;SAS_AF=0.593;AA=G|||;VT=SNP
18	53857173	rs1792727	T	A	100	PASS	AC=2864;AF=0.571885;AN=5008;NS=2504;DP=17347;EAS_AF=0.8323;AMR_AF=0.5648;AFR_AF=0.3033;EUR_AF=0.6173;SAS_AF=0.6247;AA=A|||;VT=SNP
18	53857436	rs77657246	C	G	100	PASS	AC=145;AF=0.0289537;AN=5008;NS=2504;DP=16355;EAS_AF=0.123;AMR_AF=0.0058;AFR_AF=0;EUR_AF=0.0149;SAS_AF=0.002;AA=C|||;VT=SNP
18	53857602	rs1792726	A	G	100	PASS	AC=3085;AF=0.616014;AN=5008;NS=2504;DP=16564;EAS_AF=0.8363;AMR_AF=0.6326;AFR_AF=0.3487;EUR_AF=0.6948;SAS_AF=0.6575;AA=A|||;VT=SNP
18	53857981	rs11151630	C	A	100	PASS	AC=1571;AF=0.313698;AN=5008;NS=2504;DP=17408;EAS_AF=0.1617;AMR_AF=0.3314;AFR_AF=0.4198;EUR_AF=0.2903;SAS_AF=0.3384;AA=C|||;VT=SNP
18	53858051	rs1789570	C	T	100	PASS	AC=2862;AF=0.571486;AN=5008;NS=2504;DP=18630;EAS_AF=0.8323;AMR_AF=0.5648;AFR_AF=0.3018;EUR_AF=0.6173;SAS_AF=0.6247;AA=C|||;VT=SNP
18	53858442	rs75309610	G	C	100	PASS	AC=35;AF=0.00698882;AN=5008;NS=2504;DP=18210;EAS_AF=0.0317;AMR_AF=0.0029;AFR_AF=0;EUR_AF=0;SAS_AF=0.001;AA=G|||;VT=SNP
18	53858542	rs1792725	T	C	100	PASS	AC=3096;AF=0.618211;AN=5008;NS=2504;DP=19063;EAS_AF=0.8363;AMR_AF=0.634;AFR_AF=0.3578;EUR_AF=0.6948;SAS_AF=0.6554;AA=T|||;VT=SNP
18	53859497	rs1792724	T	C	100	PASS	AC=2709;AF=0.540935;AN=5008;NS=2504;DP=17994;EAS_AF=0.8323;AMR_AF=0.5173;AFR_AF=0.3026;EUR_AF=0.5278;SAS_AF=0.593;AA=T|||;VT=SNP
18	53859577	rs1789569	T	C	100	PASS	AC=3103;AF=0.619609;AN=5008;NS=2504;DP=17141;EAS_AF=0.8363;AMR_AF=0.634;AFR_AF=0.3631;EUR_AF=0.6948;SAS_AF=0.6554;AA=T|||;VT=SNP
18	53859993	rs78527997	C	T	100	PASS	AC=29;AF=0.00579073;AN=5008;NS=2504;DP=16004;EAS_AF=0.0278;AMR_AF=0;AFR_AF=0;EUR_AF=0;SAS_AF=0.001;AA=C|||;VT=SNP
18	53860317	rs1789568	G	T	100	PASS	AC=2864;AF=0.571885;AN=5008;NS=2504;DP=21161;EAS_AF=0.8343;AMR_AF=0.5648;AFR_AF=0.3018;EUR_AF=0.6173;SAS_AF=0.6247;AA=G|||;VT=SNP
18	53861287	rs2852983	G	T	100	PASS	AC=3863;AF=0.771366;AN=5008;NS=2504;DP=19110;EAS_AF=0.9861;AMR_AF=0.8343;AFR_AF=0.6301;EUR_AF=0.9026;SAS_AF=0.5613;AA=T|||;VT=SNP
18	53861371	rs2535723	G	T	100	PASS	AC=2885;AF=0.576078;AN=5008;NS=2504;DP=15670;EAS_AF=0.8313;AMR_AF=0.5331;AFR_AF=0.4145;EUR_AF=0.5368;SAS_AF=0.6022;AA=T|||;VT=SNP
18	53861502	rs2852982	G	C	100	PASS	AC=2897;AF=0.578474;AN=5008;NS=2504;DP=14621;EAS_AF=0.8333;AMR_AF=0.536;AFR_AF=0.4153;EUR_AF=0.5437;SAS_AF=0.6022;AA=G|||;VT=SNP
18	53861775	rs145508157	C	T	100	PASS	AC=27;AF=0.00539137;AN=5008;NS=2504;DP=9660;EAS_AF=0.0258;AMR_AF=0;AFR_AF=0;EUR_AF=0;SAS_AF=0.001;AA=C|||;VT=SNP
18	53863903	rs149160530	T	C	100	PASS	AC=23;AF=0.00459265;AN=5008;NS=2504;DP=16202;EAS_AF=0.0228;AMR_AF=0;AFR_AF=0;EUR_AF=0;SAS_AF=0;AA=T|||;VT=SNP
18	53864472	rs66805744	C	T	100	PASS	AC=133;AF=0.0265575;AN=5008;NS=2504;DP=13609;EAS_AF=0.0149;AMR_AF=0.0072;AFR_AF=0.0567;EUR_AF=0.0109;SAS_AF=0.0276;AA=C|||;VT=SNP
18	53865544	rs8091686	A	T	100	PASS	AC=1779;AF=0.355232;AN=5008;NS=2504;DP=16131;EAS_AF=0.1647;AMR_AF=0.3977;AFR_AF=0.4599;EUR_AF=0.3668;SAS_AF=0.3681;AA=A|||;VT=SNP
18	53866374	rs1792723	T	G	100	PASS	AC=2880;AF=0.57508;AN=5008;NS=2504;DP=19266;EAS_AF=0.8323;AMR_AF=0.5346;AFR_AF=0.4085;EUR_AF=0.5368;SAS_AF=0.6033;AA=T|||;VT=SNP
18	53866603	rs1789587	A	G	100	PASS	AC=2881;AF=0.57528;AN=5008;NS=2504;DP=18094;EAS_AF=0.8313;AMR_AF=0.5331;AFR_AF=0.4115;EUR_AF=0.5368;SAS_AF=0.6022;AA=G|||;VT=SNP
18	53866627	rs143975969	T	C	100	PASS	AC=28;AF=0.00559105;AN=5008;NS=2504;DP=18509;EAS_AF=0.0278;AMR_AF=0;AFR_AF=0;EUR_AF=0;SAS_AF=0;AA=T|||;VT=SNP
18	53866660	rs55712812	T	A	100	PASS	AC=133;AF=0.0265575;AN=5008;NS=2504;DP=18596;EAS_AF=0.0149;AMR_AF=0.0072;AFR_AF=0.0567;EUR_AF=0.0109;SAS_AF=0.0276;AA=T|||;VT=SNP
18	53869260	rs144416425	T	C	100	PASS	AC=41;AF=0.0081869;AN=5008;NS=2504;DP=19119;EAS_AF=0.0139;AMR_AF=0;AFR_AF=0.0008;EUR_AF=0;SAS_AF=0.0266;AA=T|||;VT=SNP
18	53869501	rs17090114	C	G	100	PASS	AC=133;AF=0.0265575;AN=5008;NS=2504;DP=20597;EAS_AF=0.0149;AMR_AF=0.0072;AFR_AF=0.0567;EUR_AF=0.0109;SAS_AF=0.0276;AA=C|||;VT=SNP
18	53869905	rs1789591	T	A	100	PASS	AC=2912;AF=0.58147;AN=5008;NS=2504;DP=20023;EAS_AF=0.8323;AMR_AF=0.5375;AFR_AF=0.4259;EUR_AF=0.5427;SAS_AF=0.6043;AA=T|||;VT=SNP
18	53870756	rs1792722	T	A	100	PASS	AC=2476;AF=0.494409;AN=5008;NS=2504;DP=20752;EAS_AF=0.8304;AMR_AF=0.5101;AFR_AF=0.1309;EUR_AF=0.5258;SAS_AF=0.5961;AA=T|||;VT=SNP
18	53871792	rs66512703	T	C	100	PASS	AC=133;AF=0.0265575;AN=5008;NS=2504;DP=17264;EAS_AF=0.0149;AMR_AF=0.0072;AFR_AF=0.0567;EUR_AF=0.0109;SAS_AF=0.0276;AA=T|||;VT=SNP
18	53872185	rs8099309	A	G	100	PASS	AC=1585;AF=0.316494;AN=5008;NS=2504;DP=18950;EAS_AF=0.1647;AMR_AF=0.3314;AFR_AF=0.4304;EUR_AF=0.2893;SAS_AF=0.3364;AA=A|||;VT=SNP
18	53872318	rs3884622	G	T	100	PASS	AC=1582;AF=0.315895;AN=5008;NS=2504;DP=21446;EAS_AF=0.1647;AMR_AF=0.3314;AFR_AF=0.4281;EUR_AF=0.2893;SAS_AF=0.3364;AA=g|||;VT=SNP
18	53872703	rs713242	C	T	100	PASS	AC=2470;AF=0.493211;AN=5008;NS=2504;DP=20356;EAS_AF=0.8304;AMR_AF=0.5101;AFR_AF=0.1286;EUR_AF=0.5249;SAS_AF=0.5941;AA=C|||;VT=SNP
18	53873296	rs9319810	T	C	100	PASS	AC=1590;AF=0.317492;AN=5008;NS=2504;DP=20744;EAS_AF=0.1647;AMR_AF=0.3329;AFR_AF=0.4312;EUR_AF=0.2903;SAS_AF=0.3384;AA=T|||;VT=SNP
18	53873462	rs1789561	A	G	100	PASS	AC=2871;AF=0.573283;AN=5008;NS=2504;DP=21928;EAS_AF=0.8313;AMR_AF=0.5346;AFR_AF=0.4002;EUR_AF=0.5427;SAS_AF=0.6002;AA=A|||;VT=SNP
18	53874123	rs1016477	A	G	100	PASS	AC=2886;AF=0.576278;AN=5008;NS=2504;DP=16895;EAS_AF=0.8323;AMR_AF=0.536;AFR_AF=0.4085;EUR_AF=0.5427;SAS_AF=0.6022;AA=A|||;VT=SNP
18	53874503	rs9953512	T	C	100	PASS	AC=1593;AF=0.318091;AN=5008;NS=2504;DP=19148;EAS_AF=0.1657;AMR_AF=0.3329;AFR_AF=0.4327;EUR_AF=0.2903;SAS_AF=0.3384;AA=T|||;VT=SNP
18	53875290	rs917712	A	G	100	PASS	AC=562;AF=0.11222;AN=5008;NS=2504;DP=18669;EAS_AF=0.0119;AMR_AF=0.2003;AFR_AF=0.1225;EUR_AF=0.0606;SAS_AF=0.1922;AA=A|||;VT=SNP
18	53875331	rs77637169	C	T	100	PASS	AC=10;AF=0.00199681;AN=5008;NS=2504;DP=18051;EAS_AF=0.0099;AMR_AF=0;AFR_AF=0;EUR_AF=0;SAS_AF=0;AA=C|||;VT=SNP
18	53875692	rs139714169	C	A	100	PASS	AC=41;AF=0.0081869;AN=5008;NS=2504;DP=19807;EAS_AF=0.0139;AMR_AF=0;AFR_AF=0.0008;EUR_AF=0;SAS_AF=0.0266;AA=C|||;VT=SNP
18	53875874	rs145442087	C	A	100	PASS	AC=41;AF=0.0081869;AN=5008;NS=2504;DP=17568;EAS_AF=0.0139;AMR_AF=0;AFR_AF=0.0008;EUR_AF=0;SAS_AF=0.0266;AA=C|||;VT=SNP
18	53877912	rs28607960	C	T	100	PASS	AC=553;AF=0.110423;AN=5008;NS=2504;DP=19357;EAS_AF=0.0129;AMR_AF=0.1988;AFR_AF=0.1195;EUR_AF=0.0577;SAS_AF=0.1902;AA=c|||;VT=SNP
18	53879603	rs75805080	A	G	100	PASS	AC=17;AF=0.00339457;AN=5008;NS=2504;DP=20774;EAS_AF=0.0169;AMR_AF=0;AFR_AF=0;EUR_AF=0;SAS_AF=0;AA=A|||;VT=SNP
18	53880305	rs1789575	A	G	100	PASS	AC=3515;AF=0.701877;AN=5008;NS=2504;DP=19005;EAS_AF=0.9544;AMR_AF=0.8501;AFR_AF=0.2829;EUR_AF=0.8429;SAS_AF=0.7577;AA=A|||;VT=SNP
18	53881799	rs145697472	C	T	100	PASS	AC=25;AF=0.00499201;AN=5008;NS=2504;DP=17974;EAS_AF=0.0238;AMR_AF=0.0014;AFR_AF=0;EUR_AF=0;SAS_AF=0;AA=C|||;VT=SNP
18	53881823	rs148941064	T	C	100	PASS	AC=28;AF=0.00559105;AN=5008;NS=2504;DP=18636;EAS_AF=0.0278;AMR_AF=0;AFR_AF=0;EUR_AF=0;SAS_AF=0;AA=T|||;VT=SNP
18	53881970	rs144497020	T	G	100	PASS	AC=32;AF=0.00638978;AN=5008;NS=2504;DP=21081;EAS_AF=0.0288;AMR_AF=0.0029;AFR_AF=0;EUR_AF=0;SAS_AF=0.001;AA=T|||;VT=SNP
18	53883243	rs62091657	C	T	100	PASS	AC=687;AF=0.137181;AN=5008;NS=2504;DP=19862;EAS_AF=0.1538;AMR_AF=0.1167;AFR_AF=0.056;EUR_AF=0.2266;SAS_AF=0.1524;AA=C|||;VT=SNP
18	53883649	rs10513886	A	C	100	PASS	AC=688;AF=0.13738;AN=5008;NS=2504;DP=17497;EAS_AF=0.1528;AMR_AF=0.1167;AFR_AF=0.056;EUR_AF=0.2266;SAS_AF=0.1544;AA=A|||;VT=SNP
18	53886729	rs8090326	C	T	100	PASS	AC=416;AF=0.0830671;AN=5008;NS=2504;DP=19294;EAS_AF=0.0129;AMR_AF=0.0288;AFR_AF=0.1203;EUR_AF=0.0487;SAS_AF=0.1789;AA=C|||;VT=SNP
18	53887243	rs60095506	T	C	100	PASS	AC=93;AF=0.0185703;AN=5008;NS=2504;DP=17252;EAS_AF=0.0883;AMR_AF=0;AFR_AF=0.0008;EUR_AF=0.001;SAS_AF=0.002;AA=T|||;VT=SNP
18	53887296	rs8093541	G	A	100	PASS	AC=731;AF=0.145966;AN=5008;NS=2504;DP=16919;EAS_AF=0.1399;AMR_AF=0.1095;AFR_AF=0.1044;EUR_AF=0.2207;SAS_AF=0.1575;AA=G|||;VT=SNP
18	53887306	rs1792741	G	A	100	PASS	AC=3352;AF=0.669329;AN=5008;NS=2504;DP=17126;EAS_AF=0.9524;AMR_AF=0.7997;AFR_AF=0.2973;EUR_AF=0.7376;SAS_AF=0.7178;AA=G|||;VT=SNP
18	53889197	rs9953268	C	T	100	PASS	AC=723;AF=0.144369;AN=5008;NS=2504;DP=19841;EAS_AF=0.0119;AMR_AF=0.0403;AFR_AF=0.3389;EUR_AF=0.0497;SAS_AF=0.1892;AA=C|||;VT=SNP
18	53892894	rs76496294	C	T	100	PASS	AC=107;AF=0.0213658;AN=5008;NS=2504;DP=16391;EAS_AF=0.1032;AMR_AF=0;AFR_AF=0.0008;EUR_AF=0;SAS_AF=0.002;AA=C|||;VT=SNP
18	53893752	rs17090116	T	C	100	PASS	AC=144;AF=0.028754;AN=5008;NS=2504;DP=18840;EAS_AF=0.0308;AMR_AF=0.0072;AFR_AF=0.0567;EUR_AF=0.008;SAS_AF=0.0256;AA=T|||;VT=SNP
18	53894129	rs142064694	C	T	100	PASS	AC=36;AF=0.0071885;AN=5008;NS=2504;DP=19700;EAS_AF=0.0347;AMR_AF=0;AFR_AF=0;EUR_AF=0;SAS_AF=0.001;AA=c|||;VT=SNP
18	53896311	rs114368485	G	A	100	PASS	AC=419;AF=0.0836661;AN=5008;NS=2504;DP=14818;EAS_AF=0.0119;AMR_AF=0.0274;AFR_AF=0.1195;EUR_AF=0.0487;SAS_AF=0.1851;AA=G|||;VT=SNP
18	53897085	rs138167111	C	A	100	PASS	AC=35;AF=0.00698882;AN=5008;NS=2504;DP=17409;EAS_AF=0.0109;AMR_AF=0;AFR_AF=0.0008;EUR_AF=0;SAS_AF=0.0235;AA=c|||;VT=SNP
18	53897859	rs1235363	C	G	100	PASS	AC=1611;AF=0.321685;AN=5008;NS=2504;DP=22663;EAS_AF=0.0268;AMR_AF=0.196;AFR_AF=0.7057;EUR_AF=0.2445;SAS_AF=0.2751;AA=G|||;VT=SNP
18	53899015	rs12960409	A	T	100	PASS	AC=1962;AF=0.391773;AN=5008;NS=2504;DP=20174;EAS_AF=0.747;AMR_AF=0.5735;AFR_AF=0.0363;EUR_AF=0.327;SAS_AF=0.4438;AA=A|||;VT=SNP
18	53899387	rs1229590	A	G	100	PASS	AC=2415;AF=0.482228;AN=5008;NS=2504;DP=18811;EAS_AF=0.2063;AMR_AF=0.3199;AFR_AF=0.8124;EUR_AF=0.4821;SAS_AF=0.4356;AA=G|||;VT=SNP
18	53900631	rs1229591	T	G	100	PASS	AC=2414;AF=0.482029;AN=5008;NS=2504;DP=13333;EAS_AF=0.2063;AMR_AF=0.3199;AFR_AF=0.8124;EUR_AF=0.4811;SAS_AF=0.4356;AA=G|||;VT=SNP
18	53902142	rs112710754	C	T	100	PASS	AC=90;AF=0.0179712;AN=5008;NS=2504;DP=15617;EAS_AF=0.0109;AMR_AF=0.0072;AFR_AF=0.031;EUR_AF=0.008;SAS_AF=0.0256;AA=C|||;VT=SNP
18	53902392	rs1229582	G	A	100	PASS	AC=1576;AF=0.314696;AN=5008;NS=2504;DP=19163;EAS_AF=0.0268;AMR_AF=0.1945;AFR_AF=0.6808;EUR_AF=0.2445;SAS_AF=0.274;AA=A|||;VT=SNP
18	53903189	rs80012616	C	T	100	PASS	AC=116;AF=0.0231629;AN=5008;NS=2504;DP=16756;EAS_AF=0.1131;AMR_AF=0.0029;AFR_AF=0;EUR_AF=0;SAS_AF=0;AA=C|||;VT=SNP
18	53904366	rs1229583	T	C	100	PASS	AC=1499;AF=0.299321;AN=5008;NS=2504;DP=17523;EAS_AF=0.0337;AMR_AF=0.1628;AFR_AF=0.708;EUR_AF=0.1909;SAS_AF=0.229;AA=C|||;VT=SNP
18	53905307	rs62094562	G	A	100	PASS	AC=575;AF=0.114816;AN=5008;NS=2504;DP=17407;EAS_AF=0.1687;AMR_AF=0.0663;AFR_AF=0.0628;EUR_AF=0.1292;SAS_AF=0.1493;AA=G|||;VT=SNP
18	53905940	rs1229585	T	C	100	PASS	AC=2096;AF=0.41853;AN=5008;NS=2504;DP=18434;EAS_AF=0.0387;AMR_AF=0.4352;AFR_AF=0.7799;EUR_AF=0.3767;SAS_AF=0.3528;AA=T|||;VT=SNP
18	53906628	rs1229586	C	T	100	PASS	AC=4319;AF=0.86242;AN=5008;NS=2504;DP=18085;EAS_AF=0.9534;AMR_AF=0.7781;AFR_AF=0.9879;EUR_AF=0.7485;SAS_AF=0.7761;AA=T|||;VT=SNP
18	53907225	rs4800940	A	C	100	PASS	AC=2668;AF=0.532748;AN=5008;NS=2504;DP=19165;EAS_AF=0.8383;AMR_AF=0.6196;AFR_AF=0.2065;EUR_AF=0.6074;SAS_AF=0.5204;AA=A|||;VT=SNP
18	53907336	rs1229587	G	A	100	PASS	AC=4148;AF=0.828275;AN=5008;NS=2504;DP=20441;EAS_AF=0.9514;AMR_AF=0.755;AFR_AF=0.8911;EUR_AF=0.7445;SAS_AF=0.7546;AA=A|||;VT=SNP
18	53907650	rs28470577	G	A	100	PASS	AC=293;AF=0.0585064;AN=5008;NS=2504;DP=20570;EAS_AF=0.0466;AMR_AF=0.0101;AFR_AF=0.1498;EUR_AF=0;SAS_AF=0.0419;AA=G|||;VT=SNP
18	53910112	rs28804678	T	C	100	PASS	AC=295;AF=0.0589058;AN=5008;NS=2504;DP=20331;EAS_AF=0.0466;AMR_AF=0.0101;AFR_AF=0.1505;EUR_AF=0;SAS_AF=0.0429;AA=t|||;VT=SNP
18	53910153	rs9962362	T	G	100	PASS	AC=204;AF=0.0407348;AN=5008;NS=2504;DP=20494;EAS_AF=0.0228;AMR_AF=0.0086;AFR_AF=0.0832;EUR_AF=0.007;SAS_AF=0.0593;AA=t|||;VT=SNP
18	53911294	rs147892410	A	G	100	PASS	AC=178;AF=0.0355431;AN=5008;NS=2504;DP=17478;EAS_AF=0.002;AMR_AF=0.0663;AFR_AF=0.0023;EUR_AF=0.1074;SAS_AF=0.0194;AA=A|||;VT=SNP
18	53911392	rs62094564	A	G	100	PASS	AC=1073;AF=0.214257;AN=5008;NS=2504;DP=18189;EAS_AF=0.0784;AMR_AF=0.2536;AFR_AF=0.1876;EUR_AF=0.2406;SAS_AF=0.3354;AA=G|||;VT=SNP
18	53912842	rs74692302	G	C	100	PASS	AC=126;AF=0.0251597;AN=5008;NS=2504;DP=17382;EAS_AF=0.0456;AMR_AF=0.0014;AFR_AF=0.0272;EUR_AF=0;SAS_AF=0.044;AA=G|||;VT=SNP
18	53913224	rs78274779	C	T	100	PASS	AC=134;AF=0.0267572;AN=5008;NS=2504;DP=18625;EAS_AF=0.1071;AMR_AF=0.0173;AFR_AF=0;EUR_AF=0;SAS_AF=0.0143;AA=C|||;VT=SNP
18	53915333	rs2852977	A	G	100	PASS	AC=388;AF=0.077476;AN=5008;NS=2504;DP=19740;EAS_AF=0.0228;AMR_AF=0.0202;AFR_AF=0.2163;EUR_AF=0.007;SAS_AF=0.0593;AA=A|||;VT=SNP
18	53917332	rs112418066	G	C	100	PASS	AC=211;AF=0.0421326;AN=5008;NS=2504;DP=19913;EAS_AF=0.0149;AMR_AF=0.0663;AFR_AF=0.0023;EUR_AF=0.1103;SAS_AF=0.0368;AA=G|||;VT=SNP
18	53917510	rs77436916	T	C	100	PASS	AC=311;AF=0.0621006;AN=5008;NS=2504;DP=21884;EAS_AF=0.0456;AMR_AF=0.0101;AFR_AF=0.1626;EUR_AF=0;SAS_AF=0.044;AA=T|||;VT=SNP
18	53917525	rs75258176	G	A	100	PASS	AC=205;AF=0.0409345;AN=5008;NS=2504;DP=21626;EAS_AF=0.0228;AMR_AF=0.0086;AFR_AF=0.084;EUR_AF=0.007;SAS_AF=0.0593;AA=G|||;VT=SNP
18	53918085	rs2852980	G	T	100	PASS	AC=4089;AF=0.816494;AN=5008;NS=2504;DP=20626;EAS_AF=0.9226;AMR_AF=0.7723;AFR_AF=0.9372;EUR_AF=0.7336;SAS_AF=0.6605;AA=T|||;VT=SNP
18	53918088	rs2538024	T	C	100	PASS	AC=4088;AF=0.816294;AN=5008;NS=2504;DP=20523;EAS_AF=0.9226;AMR_AF=0.7709;AFR_AF=0.9372;EUR_AF=0.7336;SAS_AF=0.6605;AA=C|||;VT=SNP
18	53918412	rs117338238	A	G	100	PASS	AC=31;AF=0.0061901;AN=5008;NS=2504;DP=21371;EAS_AF=0.0288;AMR_AF=0;AFR_AF=0;EUR_AF=0.001;SAS_AF=0.001;AA=A|||;VT=SNP
18	53918579	rs9951496	C	T	100	PASS	AC=209;AF=0.0417332;AN=5008;NS=2504;DP=16531;EAS_AF=0.0228;AMR_AF=0.0086;AFR_AF=0.087;EUR_AF=0.007;SAS_AF=0.0593;AA=C|||;VT=SNP
18	53918924	rs2538025	C	T	100	PASS	AC=4087;AF=0.816094;AN=5008;NS=2504;DP=14647;EAS_AF=0.9216;AMR_AF=0.7709;AFR_AF=0.9372;EUR_AF=0.7336;SAS_AF=0.6605;AA=T|||;VT=SNP
18	53919810	rs77355076	G	A	100	PASS	AC=126;AF=0.0251597;AN=5008;NS=2504;DP=14024;EAS_AF=0.0456;AMR_AF=0.0014;AFR_AF=0.0272;EUR_AF=0;SAS_AF=0.044;AA=G|||;VT=SNP
18	53919852	rs74546190	T	C	100	PASS	AC=208;AF=0.0415335;AN=5008;NS=2504;DP=18537;EAS_AF=0.0228;AMR_AF=0.0086;AFR_AF=0.087;EUR_AF=0.007;SAS_AF=0.0583;AA=T|||;VT=SNP
18	53920064	rs75080973	C	T	100	PASS	AC=211;AF=0.0421326;AN=5008;NS=2504;DP=16150;EAS_AF=0.0456;AMR_AF=0.0043;AFR_AF=0.09;EUR_AF=0;SAS_AF=0.044;AA=C|||;VT=SNP
18	53920716	rs28567876	G	C	100	PASS	AC=310;AF=0.061901;AN=5008;NS=2504;DP=17607;EAS_AF=0.0446;AMR_AF=0.0101;AFR_AF=0.1626;EUR_AF=0;SAS_AF=0.044;AA=G|||;VT=SNP
18	53921214	rs75394169	A	G	100	PASS	AC=210;AF=0.0419329;AN=5008;NS=2504;DP=17609;EAS_AF=0.0446;AMR_AF=0.0043;AFR_AF=0.09;EUR_AF=0;SAS_AF=0.044;AA=A|||;VT=SNP
18	53922369	rs12457090	A	G	100	PASS	AC=2715;AF=0.542133;AN=5008;NS=2504;DP=16261;EAS_AF=0.8393;AMR_AF=0.6354;AFR_AF=0.2179;EUR_AF=0.6123;SAS_AF=0.5358;AA=A|||;VT=SNP
18	53922448	rs7235259	T	C	100	PASS	AC=317;AF=0.0632987;AN=5008;NS=2504;DP=17927;EAS_AF=0.0446;AMR_AF=0.0101;AFR_AF=0.1679;EUR_AF=0;SAS_AF=0.044;AA=T|||;VT=SNP
18	53923557	rs1015792	A	T	100	PASS	AC=4083;AF=0.815296;AN=5008;NS=2504;DP=18795;EAS_AF=0.9216;AMR_AF=0.7709;AFR_AF=0.9327;EUR_AF=0.7356;SAS_AF=0.6605;AA=T|||;VT=SNP
18	53924216	rs76646549	G	A	100	PASS	AC=213;AF=0.0425319;AN=5008;NS=2504;DP=19167;EAS_AF=0.0149;AMR_AF=0.0663;AFR_AF=0.0023;EUR_AF=0.1123;SAS_AF=0.0368;AA=A|||;VT=SNP
18	53926509	rs56050638	C	T	100	PASS	AC=1174;AF=0.234425;AN=5008;NS=2504;DP=15255;EAS_AF=0.1647;AMR_AF=0.3617;AFR_AF=0.0908;EUR_AF=0.3976;SAS_AF=0.2423;AA=C|||;VT=SNP
18	53926728	rs79317464	G	T	100	PASS	AC=213;AF=0.0425319;AN=5008;NS=2504;DP=15777;EAS_AF=0.0149;AMR_AF=0.0663;AFR_AF=0.0023;EUR_AF=0.1123;SAS_AF=0.0368;AA=G|||;VT=SNP
18	53926963	rs28375559	T	C	100	PASS	AC=310;AF=0.061901;AN=5008;NS=2504;DP=15789;EAS_AF=0.0446;AMR_AF=0.0101;AFR_AF=0.1626;EUR_AF=0;SAS_AF=0.044;AA=T|||;VT=SNP
18	53927023	rs76999117	G	A	100	PASS	AC=213;AF=0.0425319;AN=5008;NS=2504;DP=16313;EAS_AF=0.0149;AMR_AF=0.0663;AFR_AF=0.0023;EUR_AF=0.1123;SAS_AF=0.0368;AA=G|||;VT=SNP
18	53927442	rs1229581	G	A	100	PASS	AC=3155;AF=0.629992;AN=5008;NS=2504;DP=17359;EAS_AF=0.8621;AMR_AF=0.6599;AFR_AF=0.4803;EUR_AF=0.6223;SAS_AF=0.5798;AA=G|||;VT=SNP
18	53927474	rs17799827	T	C	100	PASS	AC=213;AF=0.0425319;AN=5008;NS=2504;DP=17338;EAS_AF=0.0149;AMR_AF=0.0663;AFR_AF=0.0023;EUR_AF=0.1123;SAS_AF=0.0368;AA=T|||;VT=SNP
18	53927704	rs73957523	A	G	100	PASS	AC=479;AF=0.095647;AN=5008;NS=2504;DP=17393;EAS_AF=0.0446;AMR_AF=0.0216;AFR_AF=0.2844;EUR_AF=0;SAS_AF=0.044;AA=A|||;VT=SNP
18	53928067	rs9964023	C	A	100	PASS	AC=209;AF=0.0417332;AN=5008;NS=2504;DP=17786;EAS_AF=0.0228;AMR_AF=0.0086;AFR_AF=0.087;EUR_AF=0.007;SAS_AF=0.0593;AA=C|||;VT=SNP
18	53928436	rs4801018	G	T	100	PASS	AC=2762;AF=0.551518;AN=5008;NS=2504;DP=17839;EAS_AF=0.8393;AMR_AF=0.6398;AFR_AF=0.2617;EUR_AF=0.6133;SAS_AF=0.5204;AA=G|||;VT=SNP
18	53928641	rs2538026	A	G	100	PASS	AC=4083;AF=0.815296;AN=5008;NS=2504;DP=17772;EAS_AF=0.9216;AMR_AF=0.7709;AFR_AF=0.9327;EUR_AF=0.7356;SAS_AF=0.6605;AA=G|||;VT=SNP
18	53928941	rs28716136	A	G	100	PASS	AC=208;AF=0.0415335;AN=5008;NS=2504;DP=12802;EAS_AF=0.0228;AMR_AF=0.0086;AFR_AF=0.0862;EUR_AF=0.007;SAS_AF=0.0593;AA=A|||;VT=SNP
18	53930449	rs1237630	T	C	100	PASS	AC=4067;AF=0.812101;AN=5008;NS=2504;DP=18260;EAS_AF=0.9226;AMR_AF=0.7666;AFR_AF=0.9312;EUR_AF=0.7366;SAS_AF=0.6472;AA=t|||;VT=SNP
18	53930768	rs75829854	A	T	100	PASS	AC=24;AF=0.00479233;AN=5008;NS=2504;DP=15414;EAS_AF=0.0238;AMR_AF=0;AFR_AF=0;EUR_AF=0;SAS_AF=0;AA=A|||;VT=SNP
18	53930799	rs77841802	G	A	100	PASS	AC=56;AF=0.0111821;AN=5008;NS=2504;DP=16391;EAS_AF=0.0536;AMR_AF=0;AFR_AF=0;EUR_AF=0.001;SAS_AF=0.001;AA=G|||;VT=SNP
18	53931206	rs1237238	C	T	100	PASS	AC=3849;AF=0.76857;AN=5008;NS=2504;DP=19791;EAS_AF=0.9216;AMR_AF=0.7363;AFR_AF=0.8548;EUR_AF=0.6829;SAS_AF=0.6053;AA=T|||;VT=SNP
18	53931418	rs112024965	G	A	100	PASS	AC=209;AF=0.0417332;AN=5008;NS=2504;DP=20732;EAS_AF=0.0446;AMR_AF=0.0043;AFR_AF=0.0893;EUR_AF=0;SAS_AF=0.044;AA=G|||;VT=SNP
18	53931477	rs75309545	C	T	100	PASS	AC=306;AF=0.0611022;AN=5008;NS=2504;DP=21516;EAS_AF=0.0446;AMR_AF=0.0101;AFR_AF=0.1604;EUR_AF=0;SAS_AF=0.0429;AA=C|||;VT=SNP
18	53931596	rs74700758	C	T	100	PASS	AC=203;AF=0.0405351;AN=5008;NS=2504;DP=20956;EAS_AF=0.003;AMR_AF=0.0663;AFR_AF=0.003;EUR_AF=0.1133;SAS_AF=0.0368;AA=C|||;VT=SNP
18	53931873	rs10513887	C	T	100	PASS	AC=1311;AF=0.261781;AN=5008;NS=2504;DP=21286;EAS_AF=0.6706;AMR_AF=0.2478;AFR_AF=0.0144;EUR_AF=0.1869;SAS_AF=0.2618;AA=C|||;VT=SNP
18	53933305	rs78765674	T	C	100	PASS	AC=213;AF=0.0425319;AN=5008;NS=2504;DP=20072;EAS_AF=0.0149;AMR_AF=0.0663;AFR_AF=0.0023;EUR_AF=0.1123;SAS_AF=0.0368;AA=T|||;VT=SNP
18	53933509	rs78019393	A	C	100	PASS	AC=309;AF=0.0617013;AN=5008;NS=2504;DP=22250;EAS_AF=0.0456;AMR_AF=0.0101;AFR_AF=0.1619;EUR_AF=0;SAS_AF=0.0429;AA=A|||;VT=SNP
18	53934787	rs1229598	A	G	100	PASS	AC=4088;AF=0.816294;AN=5008;NS=2504;DP=18629;EAS_AF=0.9216;AMR_AF=0.7709;AFR_AF=0.9372;EUR_AF=0.7366;SAS_AF=0.6585;AA=G|||;VT=SNP
18	53935300	rs1229599	T	C	100	PASS	AC=3178;AF=0.634585;AN=5008;NS=2504;DP=20890;EAS_AF=0.874;AMR_AF=0.6599;AFR_AF=0.4879;EUR_AF=0.6233;SAS_AF=0.5798;AA=T|||;VT=SNP
18	53935678	rs139356901	C	T	100	PASS	AC=16;AF=0.00319489;AN=5008;NS=2504;DP=20738;EAS_AF=0.0099;AMR_AF=0.0058;AFR_AF=0;EUR_AF=0.002;SAS_AF=0;AA=C|||;VT=SNP
18	53935729	rs139497505	T	G	100	PASS	AC=31;AF=0.0061901;AN=5008;NS=2504;DP=20176;EAS_AF=0.0288;AMR_AF=0;AFR_AF=0;EUR_AF=0.001;SAS_AF=0.001;AA=T|||;VT=SNP
18	53935907	rs74328870	G	A	100	PASS	AC=201;AF=0.0401358;AN=5008;NS=2504;DP=19243;EAS_AF=0.003;AMR_AF=0.0663;AFR_AF=0.0023;EUR_AF=0.1123;SAS_AF=0.0368;AA=G|||;VT=SNP
18	53937120	rs77512212	A	C	100	PASS	AC=243;AF=0.0485224;AN=5008;NS=2504;DP=19950;EAS_AF=0.0149;AMR_AF=0.0706;AFR_AF=0.0227;EUR_AF=0.1123;SAS_AF=0.0368;AA=A|||;VT=SNP
18	53937570	rs1789578	G	C	100	PASS	AC=4307;AF=0.860024;AN=5008;NS=2504;DP=11948;EAS_AF=0.9504;AMR_AF=0.781;AFR_AF=0.9773;EUR_AF=0.7614;SAS_AF=0.7658;AA=C|||;VT=SNP
18	53938124	rs78442845	G	A	100	PASS	AC=240;AF=0.0479233;AN=5008;NS=2504;DP=14224;EAS_AF=0.0149;AMR_AF=0.0692;AFR_AF=0.0212;EUR_AF=0.1123;SAS_AF=0.0368;AA=G|||;VT=SNP
18	53938459	rs140488064	T	C	100	PASS	AC=19;AF=0.00379393;AN=5008;NS=2504;DP=18761;EAS_AF=0.0188;AMR_AF=0;AFR_AF=0;EUR_AF=0;SAS_AF=0;AA=T|||;VT=SNP
18	53939011	rs1236942	G	A	100	PASS	AC=3966;AF=0.791933;AN=5008;NS=2504;DP=17697;EAS_AF=0.9216;AMR_AF=0.7565;AFR_AF=0.8533;EUR_AF=0.7356;SAS_AF=0.6585;AA=A|||;VT=SNP
18	53940141	rs118183861	A	C	100	PASS	AC=41;AF=0.0081869;AN=5008;NS=2504;DP=16640;EAS_AF=0.0278;AMR_AF=0.0173;AFR_AF=0;EUR_AF=0;SAS_AF=0.001;AA=A|||;VT=SNP
18	53941370	rs139614550	C	T	100	PASS	AC=20;AF=0.00399361;AN=5008;NS=2504;DP=18081;EAS_AF=0.0198;AMR_AF=0;AFR_AF=0;EUR_AF=0;SAS_AF=0;AA=C|||;VT=SNP
18	53941390	rs72934437	C	G	100	PASS	AC=231;AF=0.0461262;AN=5008;NS=2504;DP=18418;EAS_AF=0.0288;AMR_AF=0.0115;AFR_AF=0.0484;EUR_AF=0.0249;SAS_AF=0.1074;AA=C|||;VT=SNP
18	53942194	rs112796425	C	G	100	PASS	AC=213;AF=0.0425319;AN=5008;NS=2504;DP=15063;EAS_AF=0.0149;AMR_AF=0.0663;AFR_AF=0.0023;EUR_AF=0.1123;SAS_AF=0.0368;AA=C|||;VT=SNP
18	53942843	rs76201089	G	C	100	PASS	AC=217;AF=0.0433307;AN=5008;NS=2504;DP=19553;EAS_AF=0.0149;AMR_AF=0.0663;AFR_AF=0.003;EUR_AF=0.1153;SAS_AF=0.0368;AA=G|||;VT=SNP
18	53943196	rs144584451	G	A	100	PASS	AC=35;AF=0.00698882;AN=5008;NS=2504;DP=17819;EAS_AF=0.0308;AMR_AF=0;AFR_AF=0.0008;EUR_AF=0.002;SAS_AF=0.001;AA=G|||;VT=SNP
18	53944456	rs78204423	A	G	100	PASS	AC=95;AF=0.0189696;AN=5008;NS=2504;DP=19125;EAS_AF=0.0218;AMR_AF=0.0086;AFR_AF=0.0023;EUR_AF=0.0089;SAS_AF=0.0562;AA=A|||;VT=SNP
18	53944837	rs9952948	T	C	100	PASS	AC=419;AF=0.0836661;AN=5008;NS=2504;DP=19627;EAS_AF=0.0446;AMR_AF=0.0231;AFR_AF=0.239;EUR_AF=0;SAS_AF=0.0429;AA=T|||;VT=SNP
18	53944858	rs1234948	A	G	100	PASS	AC=4299;AF=0.858427;AN=5008;NS=2504;DP=18621;EAS_AF=0.9514;AMR_AF=0.7781;AFR_AF=0.9841;EUR_AF=0.7565;SAS_AF=0.7546;AA=a|||;VT=SNP
18	53945160	rs1237629	A	G	100	PASS	AC=4083;AF=0.815296;AN=5008;NS=2504;DP=12620;EAS_AF=0.9206;AMR_AF=0.7695;AFR_AF=0.9365;EUR_AF=0.7366;SAS_AF=0.6564;AA=G|||;VT=SNP
18	53945198	rs17205646	C	A	100	PASS	AC=204;AF=0.0407348;AN=5008;NS=2504;DP=10754;EAS_AF=0.003;AMR_AF=0.0663;AFR_AF=0.003;EUR_AF=0.1143;SAS_AF=0.0368;AA=C|||;VT=SNP
18	53946831	rs188162115	T	G	100	PASS	AC=17;AF=0.00339457;AN=5008;NS=2504;DP=19978;EAS_AF=0.0119;AMR_AF=0.0043;AFR_AF=0;EUR_AF=0.002;SAS_AF=0;AA=T|||;VT=SNP
18	53947402	rs138978767	G	A	100	PASS	AC=27;AF=0.00539137;AN=5008;NS=2504;DP=19746;EAS_AF=0.0268;AMR_AF=0;AFR_AF=0;EUR_AF=0;SAS_AF=0;AA=G|||;VT=SNP
18	53947880	rs17799983	C	G	100	PASS	AC=2372;AF=0.473642;AN=5008;NS=2504;DP=18400;EAS_AF=0.8323;AMR_AF=0.4107;AFR_AF=0.1475;EUR_AF=0.5189;SAS_AF=0.5429;AA=C|||;VT=SNP
18	53948016	rs12959930	A	G	100	PASS	AC=790;AF=0.157748;AN=5008;NS=2504;DP=17058;EAS_AF=0.0258;AMR_AF=0.2997;AFR_AF=0.0197;EUR_AF=0.325;SAS_AF=0.2076;AA=A|||;VT=SNP
18	53948018	rs9960334	A	G	100	PASS	AC=2799;AF=0.558906;AN=5008;NS=2504;DP=16979;EAS_AF=0.8502;AMR_AF=0.428;AFR_AF=0.4592;EUR_AF=0.506;SAS_AF=0.5409;AA=A|||;VT=SNP
18	53948541	rs138173102	C	T	100	PASS	AC=36;AF=0.0071885;AN=5008;NS=2504;DP=16591;EAS_AF=0.0169;AMR_AF=0;AFR_AF=0.0113;EUR_AF=0;SAS_AF=0.0041;AA=C|||;VT=SNP
18	53948917	rs35708345	G	A	100	PASS	AC=788;AF=0.157348;AN=5008;NS=2504;DP=21235;EAS_AF=0.0258;AMR_AF=0.2997;AFR_AF=0.0197;EUR_AF=0.3241;SAS_AF=0.2065;AA=G|||;VT=SNP
18	53948968	rs2863264	G	A	100	PASS	AC=1671;AF=0.333666;AN=5008;NS=2504;DP=22458;EAS_AF=0.6379;AMR_AF=0.2983;AFR_AF=0.0257;EUR_AF=0.3638;SAS_AF=0.4305;AA=G|||;VT=SNP
18	53948975	rs1229593	C	T	100	PASS	AC=4599;AF=0.918331;AN=5008;NS=2504;DP=22676;EAS_AF=0.9127;AMR_AF=0.9452;AFR_AF=0.9054;EUR_AF=0.8917;SAS_AF=0.9499;AA=T|||;VT=SNP
18	53949453	rs117385116	G	A	100	PASS	AC=44;AF=0.00878594;AN=5008;NS=2504;DP=18832;EAS_AF=0.0169;AMR_AF=0;AFR_AF=0.0174;EUR_AF=0;SAS_AF=0.0041;AA=G|||;VT=SNP
18	53950927	rs2010962	G	T	100	PASS	AC=3165;AF=0.631989;AN=5008;NS=2504;DP=19547;EAS_AF=0.8601;AMR_AF=0.4395;AFR_AF=0.6823;EUR_AF=0.506;SAS_AF=0.5951;AA=T|||;VT=SNP
18	53951278	rs1860994	T	G	100	PASS	AC=3199;AF=0.638778;AN=5008;NS=2504;DP=19351;EAS_AF=0.8601;AMR_AF=0.4481;AFR_AF=0.7012;EUR_AF=0.508;SAS_AF=0.5961;AA=G|||;VT=SNP
18	53951416	rs1229594	A	T	100	PASS	AC=1431;AF=0.285743;AN=5008;NS=2504;DP=18475;EAS_AF=0.0526;AMR_AF=0.5029;AFR_AF=0.2239;EUR_AF=0.3847;SAS_AF=0.3538;AA=A|||;VT=SNP
18	53952127	rs117191510	C	A	100	PASS	AC=293;AF=0.0585064;AN=5008;NS=2504;DP=21998;EAS_AF=0.0268;AMR_AF=0.1643;AFR_AF=0.0023;EUR_AF=0.0199;SAS_AF=0.1319;AA=C|||;VT=SNP
18	53952294	rs79885607	G	C	100	PASS	AC=27;AF=0.00539137;AN=5008;NS=2504;DP=21379;EAS_AF=0.0268;AMR_AF=0;AFR_AF=0;EUR_AF=0;SAS_AF=0;AA=G|||;VT=SNP
18	53952372	rs137935011	G	T	100	PASS	AC=19;AF=0.00379393;AN=5008;NS=2504;DP=19838;EAS_AF=0.0188;AMR_AF=0;AFR_AF=0;EUR_AF=0;SAS_AF=0;AA=G|||;VT=SNP
18	53952654	rs117830871	C	T	100	PASS	AC=44;AF=0.00878594;AN=5008;NS=2504;DP=19099;EAS_AF=0.0169;AMR_AF=0;AFR_AF=0.0174;EUR_AF=0;SAS_AF=0.0041;AA=C|||;VT=SNP
18	53953207	rs79856038	A	G	100	PASS	AC=38;AF=0.00758786;AN=5008;NS=2504;DP=20314;EAS_AF=0.0188;AMR_AF=0;AFR_AF=0.0113;EUR_AF=0;SAS_AF=0.0041;AA=A|||;VT=SNP
18	53953541	rs8091878	A	T	100	PASS	AC=2324;AF=0.464058;AN=5008;NS=2504;DP=18085;EAS_AF=0.8313;AMR_AF=0.3991;AFR_AF=0.1362;EUR_AF=0.5;SAS_AF=0.5378;AA=A|||;VT=SNP
18	53953848	rs7236444	C	T	100	PASS	AC=3180;AF=0.634984;AN=5008;NS=2504;DP=18187;EAS_AF=0.8601;AMR_AF=0.4467;AFR_AF=0.6876;EUR_AF=0.508;SAS_AF=0.5961;AA=T|||;VT=SNP
18	53954856	rs117886328	A	C	100	PASS	AC=29;AF=0.00579073;AN=5008;NS=2504;DP=21270;EAS_AF=0.0278;AMR_AF=0;AFR_AF=0;EUR_AF=0;SAS_AF=0.001;AA=A|||;VT=SNP
18	53955618	rs7232388	T	C	100	PASS	AC=3181;AF=0.635184;AN=5008;NS=2504;DP=18404;EAS_AF=0.8601;AMR_AF=0.4467;AFR_AF=0.6876;EUR_AF=0.5089;SAS_AF=0.5961;AA=C|||;VT=SNP
18	53958409	rs17090124	A	G	100	PASS	AC=212;AF=0.0423323;AN=5008;NS=2504;DP=18923;EAS_AF=0.0099;AMR_AF=0.0058;AFR_AF=0.1089;EUR_AF=0.002;SAS_AF=0.0532;AA=A|||;VT=SNP
18	53958845	rs967044	T	C	100	PASS	AC=1430;AF=0.285543;AN=5008;NS=2504;DP=17868;EAS_AF=0.0526;AMR_AF=0.5029;AFR_AF=0.2231;EUR_AF=0.3857;SAS_AF=0.3528;AA=T|||;VT=SNP
18	53959242	rs139924374	C	T	100	PASS	AC=23;AF=0.00459265;AN=5008;NS=2504;DP=19923;EAS_AF=0.0089;AMR_AF=0;AFR_AF=0;EUR_AF=0.0139;SAS_AF=0;AA=C|||;VT=SNP
18	53959713	rs79971667	A	G	100	PASS	AC=32;AF=0.00638978;AN=5008;NS=2504;DP=19845;EAS_AF=0.0288;AMR_AF=0;AFR_AF=0;EUR_AF=0.001;SAS_AF=0.002;AA=A|||;VT=SNP
18	53960622	rs6566589	A	T	100	PASS	AC=415;AF=0.0828674;AN=5008;NS=2504;DP=18456;EAS_AF=0.0099;AMR_AF=0.0231;AFR_AF=0.2526;EUR_AF=0.002;SAS_AF=0.0542;AA=T|||;VT=SNP
18	53960722	rs9319830	C	G	100	PASS	AC=2659;AF=0.53095;AN=5008;NS=2504;DP=20070;EAS_AF=0.8333;AMR_AF=0.4164;AFR_AF=0.3759;EUR_AF=0.504;SAS_AF=0.5378;AA=C|||;VT=SNP
18	53961024	rs10163880	G	A	100	PASS	AC=2315;AF=0.46226;AN=5008;NS=2504;DP=19859;EAS_AF=0.8333;AMR_AF=0.3948;AFR_AF=0.1293;EUR_AF=0.501;SAS_AF=0.5378;AA=G|||;VT=SNP
18	53962311	rs2067020	A	G	100	PASS	AC=3187;AF=0.636382;AN=5008;NS=2504;DP=18826;EAS_AF=0.8601;AMR_AF=0.4424;AFR_AF=0.6959;EUR_AF=0.507;SAS_AF=0.5961;AA=G|||;VT=SNP
18	53962604	rs2075098	G	A	100	PASS	AC=2315;AF=0.46226;AN=5008;NS=2504;DP=20113;EAS_AF=0.8333;AMR_AF=0.3948;AFR_AF=0.1286;EUR_AF=0.502;SAS_AF=0.5378;AA=G|||;VT=SNP
18	53962817	rs969047	G	A	100	PASS	AC=2314;AF=0.462061;AN=5008;NS=2504;DP=19773;EAS_AF=0.8333;AMR_AF=0.3948;AFR_AF=0.1286;EUR_AF=0.502;SAS_AF=0.5368;AA=G|||;VT=SNP
18	53963714	rs76508494	A	G	100	PASS	AC=37;AF=0.00738818;AN=5008;NS=2504;DP=18298;EAS_AF=0.0278;AMR_AF=0.0115;AFR_AF=0;EUR_AF=0;SAS_AF=0.001;AA=A|||;VT=SNP
18	53963907	rs1558536	A	G	100	PASS	AC=1566;AF=0.3127;AN=5008;NS=2504;DP=19050;EAS_AF=0.0625;AMR_AF=0.5043;AFR_AF=0.2776;EUR_AF=0.3857;SAS_AF=0.407;AA=A|||;VT=SNP
18	53964140	rs9959800	T	A	100	PASS	AC=2421;AF=0.483427;AN=5008;NS=2504;DP=21895;EAS_AF=0.8254;AMR_AF=0.4063;AFR_AF=0.2088;EUR_AF=0.503;SAS_AF=0.5368;AA=T|||;VT=SNP
18	53964177	rs144354374	C	T	100	PASS	AC=58;AF=0.0115815;AN=5008;NS=2504;DP=20891;EAS_AF=0.0565;AMR_AF=0.0014;AFR_AF=0;EUR_AF=0;SAS_AF=0;AA=C|||;VT=SNP
18	53964710	rs80025111	T	C	100	PASS	AC=290;AF=0.0579073;AN=5008;NS=2504;DP=18747;EAS_AF=0.0367;AMR_AF=0.0115;AFR_AF=0.1694;EUR_AF=0.005;SAS_AF=0.0164;AA=T|||;VT=SNP
18	53965117	rs8085510	C	T	100	PASS	AC=290;AF=0.0579073;AN=5008;NS=2504;DP=19797;EAS_AF=0.0367;AMR_AF=0.0115;AFR_AF=0.1694;EUR_AF=0.005;SAS_AF=0.0164;AA=C|||;VT=SNP
18	53965376	rs2538030	T	G	100	PASS	AC=4605;AF=0.919529;AN=5008;NS=2504;DP=14958;EAS_AF=0.9147;AMR_AF=0.9481;AFR_AF=0.9077;EUR_AF=0.8917;SAS_AF=0.9489;AA=G|||;VT=SNP
18	53965399	rs71353954	C	T	100	PASS	AC=2290;AF=0.457268;AN=5008;NS=2504;DP=15848;EAS_AF=0.8254;AMR_AF=0.3963;AFR_AF=0.1142;EUR_AF=0.504;SAS_AF=0.5368;AA=C|||;VT=SNP
18	53965799	rs2058494	C	A	100	PASS	AC=4086;AF=0.815895;AN=5008;NS=2504;DP=17530;EAS_AF=0.878;AMR_AF=0.9193;AFR_AF=0.5749;EUR_AF=0.8857;SAS_AF=0.9325;AA=A|||;VT=SNP
18	53966763	rs10782046	C	T	100	PASS	AC=2388;AF=0.476837;AN=5008;NS=2504;DP=15966;EAS_AF=0.8254;AMR_AF=0.4063;AFR_AF=0.1831;EUR_AF=0.504;SAS_AF=0.5368;AA=C|||;VT=SNP
18	53967375	rs77988450	T	C	100	PASS	AC=147;AF=0.029353;AN=5008;NS=2504;DP=19140;EAS_AF=0.1409;AMR_AF=0;AFR_AF=0;EUR_AF=0;SAS_AF=0.0051;AA=T|||;VT=SNP
18	53967590	rs74379210	G	C	100	PASS	AC=81;AF=0.0161741;AN=5008;NS=2504;DP=17861;EAS_AF=0.0278;AMR_AF=0;AFR_AF=0.0348;EUR_AF=0.003;SAS_AF=0.0041;AA=G|||;VT=SNP
18	53968619	rs2654920	T	A	100	PASS	AC=4597;AF=0.917931;AN=5008;NS=2504;DP=18008;EAS_AF=0.9147;AMR_AF=0.9452;AFR_AF=0.9032;EUR_AF=0.8917;SAS_AF=0.9489;AA=A|||;VT=SNP
18	53969196	rs2654919	C	A	100	PASS	AC=4579;AF=0.914337;AN=5008;NS=2504;DP=20483;EAS_AF=0.9147;AMR_AF=0.9424;AFR_AF=0.8918;EUR_AF=0.8917;SAS_AF=0.9479;AA=A|||;VT=SNP
18	53969934	rs78185839	C	T	100	PASS	AC=60;AF=0.0119808;AN=5008;NS=2504;DP=17612;EAS_AF=0.0565;AMR_AF=0.0014;AFR_AF=0.0015;EUR_AF=0;SAS_AF=0;AA=C|||;VT=SNP
18	53969951	rs2654918	C	A	100	PASS	AC=1466;AF=0.292732;AN=5008;NS=2504;DP=17635;EAS_AF=0.0526;AMR_AF=0.5029;AFR_AF=0.2224;EUR_AF=0.3817;SAS_AF=0.3947;AA=A|||;VT=SNP
18	53970294	rs2654917	A	G	100	PASS	AC=1469;AF=0.293331;AN=5008;NS=2504;DP=17456;EAS_AF=0.0526;AMR_AF=0.5029;AFR_AF=0.2231;EUR_AF=0.3837;SAS_AF=0.3947;AA=A|||;VT=SNP
18	53971848	rs2863265	C	G	100	PASS	AC=2287;AF=0.456669;AN=5008;NS=2504;DP=19649;EAS_AF=0.8254;AMR_AF=0.3963;AFR_AF=0.1135;EUR_AF=0.502;SAS_AF=0.5368;AA=C|||;VT=SNP
18	53971903	rs2863266	C	A	100	PASS	AC=2287;AF=0.456669;AN=5008;NS=2504;DP=19536;EAS_AF=0.8254;AMR_AF=0.3963;AFR_AF=0.1135;EUR_AF=0.502;SAS_AF=0.5368;AA=C|||;VT=SNP
18	53972398	rs150671838	G	A	100	PASS	AC=27;AF=0.00539137;AN=5008;NS=2504;DP=19410;EAS_AF=0.0248;AMR_AF=0;AFR_AF=0;EUR_AF=0;SAS_AF=0.002;AA=G|||;VT=SNP
18	53972520	rs149491844	A	T	100	PASS	AC=17;AF=0.00339457;AN=5008;NS=2504;DP=19575;EAS_AF=0.0169;AMR_AF=0;AFR_AF=0;EUR_AF=0;SAS_AF=0;AA=A|||;VT=SNP
18	53973613	rs56213570	C	T	100	PASS	AC=2286;AF=0.45647;AN=5008;NS=2504;DP=19484;EAS_AF=0.8254;AMR_AF=0.3963;AFR_AF=0.1135;EUR_AF=0.501;SAS_AF=0.5368;AA=C|||;VT=SNP
18	53975605	rs1380346	C	T	100	PASS	AC=2617;AF=0.522564;AN=5008;NS=2504;DP=15726;EAS_AF=0.8264;AMR_AF=0.4164;AFR_AF=0.3525;EUR_AF=0.5;SAS_AF=0.5378;AA=C|||;VT=SNP
18	53975972	rs216548	C	G	100	PASS	AC=4596;AF=0.917732;AN=5008;NS=2504;DP=17513;EAS_AF=0.9147;AMR_AF=0.9452;AFR_AF=0.9032;EUR_AF=0.8907;SAS_AF=0.9489;AA=G|||;VT=SNP
18	53976774	rs216549	C	T	100	PASS	AC=4396;AF=0.877796;AN=5008;NS=2504;DP=20472;EAS_AF=0.9147;AMR_AF=0.9337;AFR_AF=0.7496;EUR_AF=0.9016;SAS_AF=0.9489;AA=T|||;VT=SNP
18	53977369	rs216550	A	G	100	PASS	AC=1456;AF=0.290735;AN=5008;NS=2504;DP=18414;EAS_AF=0.0526;AMR_AF=0.5014;AFR_AF=0.2216;EUR_AF=0.3688;SAS_AF=0.3998;AA=A|||;VT=SNP
18	53977917	rs8088250	C	T	100	PASS	AC=3356;AF=0.670128;AN=5008;NS=2504;DP=15552;EAS_AF=0.8631;AMR_AF=0.4683;AFR_AF=0.7943;EUR_AF=0.5567;SAS_AF=0.5634;AA=T|||;VT=SNP
18	53978677	rs216552	G	A	100	PASS	AC=4583;AF=0.915136;AN=5008;NS=2504;DP=18600;EAS_AF=0.9167;AMR_AF=0.9395;AFR_AF=0.9039;EUR_AF=0.8827;SAS_AF=0.9448;AA=A|||;VT=SNP
18	53979742	rs77594896	T	A	100	PASS	AC=16;AF=0.00319489;AN=5008;NS=2504;DP=20852;EAS_AF=0.0149;AMR_AF=0;AFR_AF=0;EUR_AF=0;SAS_AF=0.001;AA=T|||;VT=SNP
18	53980448	rs145342971	C	G	100	PASS	AC=36;AF=0.0071885;AN=5008;NS=2504;DP=19668;EAS_AF=0.0089;AMR_AF=0.0014;AFR_AF=0.0091;EUR_AF=0.002;SAS_AF=0.0123;AA=C|||;VT=SNP
18	53981992	rs79270191	A	T	100	PASS	AC=97;AF=0.019369;AN=5008;NS=2504;DP=21297;EAS_AF=0.0089;AMR_AF=0.0014;AFR_AF=0.0552;EUR_AF=0.002;SAS_AF=0.0123;AA=A|||;VT=SNP
18	53983855	rs140619245	A	G	100	PASS	AC=23;AF=0.00459265;AN=5008;NS=2504;DP=19268;EAS_AF=0.0089;AMR_AF=0;AFR_AF=0;EUR_AF=0.002;SAS_AF=0.0123;AA=A|||;VT=SNP
18	53984613	rs10513888	C	G	100	PASS	AC=286;AF=0.0571086;AN=5008;NS=2504;DP=18577;EAS_AF=0.0377;AMR_AF=0.0115;AFR_AF=0.1657;EUR_AF=0.005;SAS_AF=0.0164;AA=C|||;VT=SNP
18	53984769	rs79820795	C	T	100	PASS	AC=276;AF=0.0551118;AN=5008;NS=2504;DP=17882;EAS_AF=0.0377;AMR_AF=0.0115;AFR_AF=0.1581;EUR_AF=0.005;SAS_AF=0.0164;AA=C|||;VT=SNP
18	53985156	rs137983286	C	T	100	PASS	AC=12;AF=0.00239617;AN=5008;NS=2504;DP=18359;EAS_AF=0.003;AMR_AF=0;AFR_AF=0.0008;EUR_AF=0.008;SAS_AF=0;AA=C|||;VT=SNP
18	53985994	rs12955035	C	T	100	PASS	AC=804;AF=0.160543;AN=5008;NS=2504;DP=17896;EAS_AF=0.0258;AMR_AF=0.2983;AFR_AF=0.0189;EUR_AF=0.3062;SAS_AF=0.2434;AA=C|||;VT=SNP
18	53988519	rs79457996	G	A	100	PASS	AC=84;AF=0.0167732;AN=5008;NS=2504;DP=19629;EAS_AF=0.0288;AMR_AF=0;AFR_AF=0.0363;EUR_AF=0.003;SAS_AF=0.0041;AA=G|||;VT=SNP
18	53990605	rs148739821	T	G	100	PASS	AC=36;AF=0.0071885;AN=5008;NS=2504;DP=17899;EAS_AF=0.0089;AMR_AF=0.0014;AFR_AF=0.0091;EUR_AF=0.002;SAS_AF=0.0123;AA=T|||;VT=SNP
18	53991369	rs80267344	T	C	100	PASS	AC=197;AF=0.0393371;AN=5008;NS=2504;DP=15257;EAS_AF=0.0109;AMR_AF=0.0634;AFR_AF=0.0053;EUR_AF=0.1153;SAS_AF=0.0194;AA=T|||;VT=SNP
18	53991893	rs80223321	C	A	100	PASS	AC=85;AF=0.0169728;AN=5008;NS=2504;DP=18130;EAS_AF=0.0288;AMR_AF=0;AFR_AF=0.0371;EUR_AF=0.003;SAS_AF=0.0041;AA=C|||;VT=SNP
18	53992094	rs12958719	C	T	100	PASS	AC=1208;AF=0.241214;AN=5008;NS=2504;DP=20140;EAS_AF=0.0526;AMR_AF=0.4726;AFR_AF=0.0976;EUR_AF=0.326;SAS_AF=0.3783;AA=c|||;VT=SNP
18	53992191	rs7240719	T	C	100	PASS	AC=3120;AF=0.623003;AN=5008;NS=2504;DP=20198;EAS_AF=0.8353;AMR_AF=0.4582;AFR_AF=0.649;EUR_AF=0.5477;SAS_AF=0.5634;AA=t|||;VT=SNP
18	53992578	rs216576	A	G	100	PASS	AC=1208;AF=0.241214;AN=5008;NS=2504;DP=19269;EAS_AF=0.0526;AMR_AF=0.4726;AFR_AF=0.0976;EUR_AF=0.326;SAS_AF=0.3783;AA=A|||;VT=SNP
18	53993042	rs77229407	T	A	100	PASS	AC=149;AF=0.0297524;AN=5008;NS=2504;DP=20245;EAS_AF=0.0089;AMR_AF=0.0058;AFR_AF=0.0923;EUR_AF=0.002;SAS_AF=0.0123;AA=T|||;VT=SNP
18	53993286	rs8083512	T	C	100	PASS	AC=2400;AF=0.479233;AN=5008;NS=2504;DP=21335;EAS_AF=0.8264;AMR_AF=0.3963;AFR_AF=0.211;EUR_AF=0.499;SAS_AF=0.5225;AA=T|||;VT=SNP
18	53993526	rs79795708	C	T	100	PASS	AC=149;AF=0.0297524;AN=5008;NS=2504;DP=20105;EAS_AF=0.0089;AMR_AF=0.0058;AFR_AF=0.0923;EUR_AF=0.002;SAS_AF=0.0123;AA=C|||;VT=SNP
18	53993941	rs2110242	C	T	100	PASS	AC=2394;AF=0.478035;AN=5008;NS=2504;DP=14910;EAS_AF=0.8264;AMR_AF=0.3934;AFR_AF=0.2095;EUR_AF=0.497;SAS_AF=0.5225;AA=C|||;VT=SNP
18	53994256	rs78467162	G	A	100	PASS	AC=149;AF=0.0297524;AN=5008;NS=2504;DP=19307;EAS_AF=0.0089;AMR_AF=0.0058;AFR_AF=0.0923;EUR_AF=0.002;SAS_AF=0.0123;AA=G|||;VT=SNP
18	53994937	rs12150697	C	T	100	PASS	AC=1638;AF=0.327077;AN=5008;NS=2504;DP=18344;EAS_AF=0.6379;AMR_AF=0.2925;AFR_AF=0.0242;EUR_AF=0.3579;SAS_AF=0.409;AA=C|||;VT=SNP
18	53994982	rs75185257	C	T	100	PASS	AC=149;AF=0.0297524;AN=5008;NS=2504;DP=18492;EAS_AF=0.0089;AMR_AF=0.0058;AFR_AF=0.0923;EUR_AF=0.002;SAS_AF=0.0123;AA=C|||;VT=SNP
18	53995064	rs17090145	T	A	100	PASS	AC=149;AF=0.0297524;AN=5008;NS=2504;DP=18457;EAS_AF=0.0089;AMR_AF=0.0058;AFR_AF=0.0923;EUR_AF=0.002;SAS_AF=0.0123;AA=T|||;VT=SNP
18	53995340	rs9948848	C	T	100	PASS	AC=3352;AF=0.669329;AN=5008;NS=2504;DP=18670;EAS_AF=0.8651;AMR_AF=0.4683;AFR_AF=0.7935;EUR_AF=0.5487;SAS_AF=0.5665;AA=T|||;VT=SNP
18	53995482	rs17090146	G	A	100	PASS	AC=149;AF=0.0297524;AN=5008;NS=2504;DP=19030;EAS_AF=0.0089;AMR_AF=0.0058;AFR_AF=0.0923;EUR_AF=0.002;SAS_AF=0.0123;AA=G|||;VT=SNP
18	53996006	rs7233360	G	T	100	PASS	AC=3351;AF=0.669129;AN=5008;NS=2504;DP=19903;EAS_AF=0.8651;AMR_AF=0.4669;AFR_AF=0.7935;EUR_AF=0.5487;SAS_AF=0.5665;AA=T|||;VT=SNP
18	53996858	rs8094740	C	G	100	PASS	AC=2409;AF=0.48103;AN=5008;NS=2504;DP=20955;EAS_AF=0.8274;AMR_AF=0.3991;AFR_AF=0.2163;EUR_AF=0.498;SAS_AF=0.5225;AA=C|||;VT=SNP
18	53996967	rs8099025	T	G	100	PASS	AC=3362;AF=0.671326;AN=5008;NS=2504;DP=18678;EAS_AF=0.8651;AMR_AF=0.4712;AFR_AF=0.7988;EUR_AF=0.5487;SAS_AF=0.5675;AA=G|||;VT=SNP
18	53997303	rs116579747	C	G	100	PASS	AC=171;AF=0.0341454;AN=5008;NS=2504;DP=19386;EAS_AF=0.0089;AMR_AF=0.0115;AFR_AF=0.1059;EUR_AF=0.002;SAS_AF=0.0123;AA=G|||;VT=SNP
18	53997762	rs17090147	C	T	100	PASS	AC=171;AF=0.0341454;AN=5008;NS=2504;DP=18972;EAS_AF=0.0089;AMR_AF=0.0115;AFR_AF=0.1059;EUR_AF=0.002;SAS_AF=0.0123;AA=C|||;VT=SNP
18	53998196	rs11662862	G	A	100	PASS	AC=2409;AF=0.48103;AN=5008;NS=2504;DP=16144;EAS_AF=0.8274;AMR_AF=0.3991;AFR_AF=0.2163;EUR_AF=0.498;SAS_AF=0.5225;AA=G|||;VT=SNP
18	53998251	rs78495798	C	T	100	PASS	AC=85;AF=0.0169728;AN=5008;NS=2504;DP=15999;EAS_AF=0.0288;AMR_AF=0;AFR_AF=0.0371;EUR_AF=0.003;SAS_AF=0.0041;AA=C|||;VT=SNP
18	53998440	rs6566634	A	G	100	PASS	AC=623;AF=0.124401;AN=5008;NS=2504;DP=17284;EAS_AF=0.0377;AMR_AF=0.0346;AFR_AF=0.4077;EUR_AF=0.005;SAS_AF=0.0174;AA=G|||;VT=SNP
18	53998554	rs17090148	A	G	100	PASS	AC=148;AF=0.0295527;AN=5008;NS=2504;DP=16595;EAS_AF=0.0089;AMR_AF=0.0058;AFR_AF=0.0915;EUR_AF=0.002;SAS_AF=0.0123;AA=A|||;VT=SNP
18	53999029	rs141927727	C	A	100	PASS	AC=36;AF=0.0071885;AN=5008;NS=2504;DP=17859;EAS_AF=0.0089;AMR_AF=0.0014;AFR_AF=0.0091;EUR_AF=0.002;SAS_AF=0.0123;AA=C|||;VT=SNP
18	53999085	rs147308312	C	T	100	PASS	AC=24;AF=0.00479233;AN=5008;NS=2504;DP=19949;EAS_AF=0.0099;AMR_AF=0;AFR_AF=0;EUR_AF=0.0139;SAS_AF=0;AA=C|||;VT=SNP
18	53999315	rs1459498	C	T	100	PASS	AC=3352;AF=0.669329;AN=5008;NS=2504;DP=18190;EAS_AF=0.8651;AMR_AF=0.4669;AFR_AF=0.7935;EUR_AF=0.5487;SAS_AF=0.5675;AA=T|||;VT=SNP
18	53999332	rs145181121	A	C	100	PASS	AC=36;AF=0.0071885;AN=5008;NS=2504;DP=17850;EAS_AF=0.0089;AMR_AF=0.0014;AFR_AF=0.0091;EUR_AF=0.002;SAS_AF=0.0123;AA=A|||;VT=SNP
18	53999416	rs17090149	G	A	100	PASS	AC=169;AF=0.033746;AN=5008;NS=2504;DP=18364;EAS_AF=0.0089;AMR_AF=0.0115;AFR_AF=0.1044;EUR_AF=0.002;SAS_AF=0.0123;AA=G|||;VT=SNP
18	53999501	rs76756654	G	A	100	PASS	AC=169;AF=0.033746;AN=5008;NS=2504;DP=18976;EAS_AF=0.0089;AMR_AF=0.0115;AFR_AF=0.1044;EUR_AF=0.002;SAS_AF=0.0123;AA=G|||;VT=SNP
18	53999552	rs1459497	C	G	100	PASS	AC=2400;AF=0.479233;AN=5008;NS=2504;DP=19973;EAS_AF=0.8274;AMR_AF=0.3948;AFR_AF=0.2118;EUR_AF=0.498;SAS_AF=0.5225;AA=C|||;VT=SNP
18	54000489	rs11876743	T	C	100	PASS	AC=211;AF=0.0421326;AN=5008;NS=2504;DP=20924;EAS_AF=0.0089;AMR_AF=0.0115;AFR_AF=0.1362;EUR_AF=0.002;SAS_AF=0.0123;AA=T|||;VT=SNP
18	54000958	rs11664346	T	C	100	PASS	AC=1447;AF=0.288938;AN=5008;NS=2504;DP=19486;EAS_AF=0.6409;AMR_AF=0.2349;AFR_AF=0.0204;EUR_AF=0.2714;SAS_AF=0.3456;AA=T|||;VT=SNP
18	54000996	rs67278067	G	A	100	PASS	AC=741;AF=0.147963;AN=5008;NS=2504;DP=18676;EAS_AF=0.1865;AMR_AF=0.1037;AFR_AF=0.1808;EUR_AF=0.1402;SAS_AF=0.1033;AA=G|||;VT=SNP
18	54001461	rs66533712	C	T	100	PASS	AC=740;AF=0.147764;AN=5008;NS=2504;DP=18610;EAS_AF=0.1865;AMR_AF=0.1037;AFR_AF=0.18;EUR_AF=0.1402;SAS_AF=0.1033;AA=C|||;VT=SNP
18	54001689	rs76221896	T	C	100	PASS	AC=169;AF=0.033746;AN=5008;NS=2504;DP=4438;EAS_AF=0.0089;AMR_AF=0.0115;AFR_AF=0.1044;EUR_AF=0.002;SAS_AF=0.0123;AA=T|||;VT=SNP
18	54001901	rs2863267	G	A	100	PASS	AC=2399;AF=0.479034;AN=5008;NS=2504;DP=16022;EAS_AF=0.8274;AMR_AF=0.3948;AFR_AF=0.2118;EUR_AF=0.497;SAS_AF=0.5225;AA=G|||;VT=SNP
18	54002254	rs78376893	A	C	100	PASS	AC=169;AF=0.033746;AN=5008;NS=2504;DP=16192;EAS_AF=0.0089;AMR_AF=0.0115;AFR_AF=0.1044;EUR_AF=0.002;SAS_AF=0.0123;AA=C|||;VT=SNP
18	54002294	rs117311056	A	G	100	PASS	AC=49;AF=0.00978435;AN=5008;NS=2504;DP=16096;EAS_AF=0.0288;AMR_AF=0;AFR_AF=0.0121;EUR_AF=0;SAS_AF=0.0041;AA=A|||;VT=SNP
18	54002789	rs7243367	C	T	100	PASS	AC=3351;AF=0.669129;AN=5008;NS=2504;DP=16005;EAS_AF=0.8651;AMR_AF=0.4669;AFR_AF=0.7935;EUR_AF=0.5487;SAS_AF=0.5665;AA=T|||;VT=SNP
18	54002880	rs76188102	C	T	100	PASS	AC=167;AF=0.0333466;AN=5008;NS=2504;DP=16888;EAS_AF=0.0079;AMR_AF=0.0115;AFR_AF=0.1044;EUR_AF=0.002;SAS_AF=0.0112;AA=T|||;VT=SNP
18	54003079	rs72627235	T	C	100	PASS	AC=748;AF=0.149361;AN=5008;NS=2504;DP=18988;EAS_AF=0.1875;AMR_AF=0.1037;AFR_AF=0.18;EUR_AF=0.1402;SAS_AF=0.1104;AA=T|||;VT=SNP
18	54003218	rs74789251	T	C	100	PASS	AC=167;AF=0.0333466;AN=5008;NS=2504;DP=16306;EAS_AF=0.0079;AMR_AF=0.0115;AFR_AF=0.1044;EUR_AF=0.002;SAS_AF=0.0112;AA=T|||;VT=SNP
18	54003429	rs140877758	C	T	100	PASS	AC=168;AF=0.0335463;AN=5008;NS=2504;DP=14756;EAS_AF=0.0079;AMR_AF=0.0115;AFR_AF=0.1051;EUR_AF=0.002;SAS_AF=0.0112;AA=C|||;VT=SNP
18	54004331	rs77451403	G	A	100	PASS	AC=169;AF=0.033746;AN=5008;NS=2504;DP=18255;EAS_AF=0.0089;AMR_AF=0.0115;AFR_AF=0.1044;EUR_AF=0.002;SAS_AF=0.0123;AA=A|||;VT=SNP
18	54004926	rs9636077	A	C	100	PASS	AC=2486;AF=0.496406;AN=5008;NS=2504;DP=19360;EAS_AF=0.8274;AMR_AF=0.4035;AFR_AF=0.2716;EUR_AF=0.499;SAS_AF=0.5225;AA=A|||;VT=SNP
18	54004999	rs11873649	A	T	100	PASS	AC=147;AF=0.029353;AN=5008;NS=2504;DP=17689;EAS_AF=0.0089;AMR_AF=0.0058;AFR_AF=0.0908;EUR_AF=0.002;SAS_AF=0.0123;AA=A|||;VT=SNP
18	54005292	rs17090151	C	T	100	PASS	AC=168;AF=0.0335463;AN=5008;NS=2504;DP=16488;EAS_AF=0.0089;AMR_AF=0.0115;AFR_AF=0.1036;EUR_AF=0.002;SAS_AF=0.0123;AA=C|||;VT=SNP
18	54005932	rs216574	T	C	100	PASS	AC=4614;AF=0.921326;AN=5008;NS=2504;DP=17976;EAS_AF=0.9196;AMR_AF=0.9481;AFR_AF=0.9244;EUR_AF=0.8748;SAS_AF=0.9479;AA=C|||;VT=SNP
18	54006437	rs148099840	T	C	100	PASS	AC=49;AF=0.00978435;AN=5008;NS=2504;DP=21233;EAS_AF=0.0288;AMR_AF=0;AFR_AF=0.0121;EUR_AF=0;SAS_AF=0.0041;AA=T|||;VT=SNP
18	54006460	rs11875854	T	A	100	PASS	AC=169;AF=0.033746;AN=5008;NS=2504;DP=21458;EAS_AF=0.0089;AMR_AF=0.0115;AFR_AF=0.1044;EUR_AF=0.002;SAS_AF=0.0123;AA=T|||;VT=SNP
18	54006782	rs398854	T	C	100	PASS	AC=1210;AF=0.241613;AN=5008;NS=2504;DP=19094;EAS_AF=0.0526;AMR_AF=0.4741;AFR_AF=0.0991;EUR_AF=0.325;SAS_AF=0.3783;AA=T|||;VT=SNP
18	54008064	rs7233252	A	G	100	PASS	AC=3380;AF=0.67492;AN=5008;NS=2504;DP=21533;EAS_AF=0.8641;AMR_AF=0.4726;AFR_AF=0.798;EUR_AF=0.5497;SAS_AF=0.5859;AA=a|||;VT=SNP
18	54008143	rs7237141	A	G	100	PASS	AC=3362;AF=0.671326;AN=5008;NS=2504;DP=22920;EAS_AF=0.8641;AMR_AF=0.4726;AFR_AF=0.798;EUR_AF=0.5497;SAS_AF=0.5675;AA=G|||;VT=SNP
18	54008246	rs67402903	A	G	100	PASS	AC=760;AF=0.151757;AN=5008;NS=2504;DP=21835;EAS_AF=0.1875;AMR_AF=0.1081;AFR_AF=0.1861;EUR_AF=0.1402;SAS_AF=0.1115;AA=A|||;VT=SNP
18	54008548	rs77179776	G	A	100	PASS	AC=102;AF=0.0203674;AN=5008;NS=2504;DP=20944;EAS_AF=0.0288;AMR_AF=0;AFR_AF=0.0499;EUR_AF=0.003;SAS_AF=0.0041;AA=G|||;VT=SNP
18	54009116	rs150020724	T	C	100	PASS	AC=33;AF=0.00658946;AN=5008;NS=2504;DP=15878;EAS_AF=0.0288;AMR_AF=0;AFR_AF=0;EUR_AF=0;SAS_AF=0.0041;AA=T|||;VT=SNP
18	54009568	rs9958436	T	C	100	PASS	AC=3375;AF=0.673922;AN=5008;NS=2504;DP=19051;EAS_AF=0.8641;AMR_AF=0.4798;AFR_AF=0.7988;EUR_AF=0.5567;SAS_AF=0.5675;AA=C|||;VT=SNP
18	54010289	rs17090154	C	T	100	PASS	AC=170;AF=0.0339457;AN=5008;NS=2504;DP=19107;EAS_AF=0.0099;AMR_AF=0.0115;AFR_AF=0.1044;EUR_AF=0.002;SAS_AF=0.0123;AA=T|||;VT=SNP
18	54010417	rs75657529	G	A	100	PASS	AC=67;AF=0.0133786;AN=5008;NS=2504;DP=17619;EAS_AF=0.0615;AMR_AF=0.0072;AFR_AF=0;EUR_AF=0;SAS_AF=0;AA=G|||;VT=SNP
18	54010685	rs113150913	G	A	100	PASS	AC=100;AF=0.0199681;AN=5008;NS=2504;DP=21609;EAS_AF=0.0288;AMR_AF=0;AFR_AF=0.0484;EUR_AF=0.003;SAS_AF=0.0041;AA=G|||;VT=SNP
18	54011073	rs74358741	A	C	100	PASS	AC=27;AF=0.00539137;AN=5008;NS=2504;DP=20145;EAS_AF=0.0169;AMR_AF=0.0029;AFR_AF=0.0008;EUR_AF=0.005;SAS_AF=0.002;AA=A|||;VT=SNP
18	54011876	rs10513889	A	C	100	PASS	AC=3376;AF=0.674121;AN=5008;NS=2504;DP=20187;EAS_AF=0.8641;AMR_AF=0.4798;AFR_AF=0.798;EUR_AF=0.5577;SAS_AF=0.5685;AA=C|||;VT=SNP
18	54012225	rs11874455	C	T	100	PASS	AC=169;AF=0.033746;AN=5008;NS=2504;DP=20763;EAS_AF=0.0089;AMR_AF=0.0115;AFR_AF=0.1044;EUR_AF=0.002;SAS_AF=0.0123;AA=C|||;VT=SNP
18	54012313	rs11665054	A	G	100	PASS	AC=100;AF=0.0199681;AN=5008;NS=2504;DP=22009;EAS_AF=0.002;AMR_AF=0.013;AFR_AF=0.0023;EUR_AF=0.0606;SAS_AF=0.0256;AA=A|||;VT=SNP
18	54012982	rs11151777	T	A	100	PASS	AC=2497;AF=0.498602;AN=5008;NS=2504;DP=17756;EAS_AF=0.8264;AMR_AF=0.4121;AFR_AF=0.27;EUR_AF=0.505;SAS_AF=0.5245;AA=T|||;VT=SNP
18	54013306	rs116366463	T	C	100	PASS	AC=85;AF=0.0169728;AN=5008;NS=2504;DP=18361;EAS_AF=0.0288;AMR_AF=0;AFR_AF=0.0371;EUR_AF=0.003;SAS_AF=0.0041;AA=T|||;VT=SNP
18	54013942	rs12606390	G	A	100	PASS	AC=2692;AF=0.53754;AN=5008;NS=2504;DP=17756;EAS_AF=0.8284;AMR_AF=0.4179;AFR_AF=0.4175;EUR_AF=0.498;SAS_AF=0.5256;AA=g|||;VT=SNP
18	54015261	rs142470473	T	C	100	PASS	AC=25;AF=0.00499201;AN=5008;NS=2504;DP=17898;EAS_AF=0.0238;AMR_AF=0;AFR_AF=0;EUR_AF=0.001;SAS_AF=0;AA=T|||;VT=SNP
18	54015506	rs11151778	A	G	100	PASS	AC=3362;AF=0.671326;AN=5008;NS=2504;DP=16866;EAS_AF=0.8661;AMR_AF=0.4726;AFR_AF=0.7988;EUR_AF=0.5487;SAS_AF=0.5654;AA=G|||;VT=SNP
18	54015596	rs74401594	A	C	100	PASS	AC=27;AF=0.00539137;AN=5008;NS=2504;DP=15369;EAS_AF=0.0169;AMR_AF=0.0029;AFR_AF=0.0008;EUR_AF=0.005;SAS_AF=0.002;AA=A|||;VT=SNP
18	54016169	rs78839315	C	A	100	PASS	AC=85;AF=0.0169728;AN=5008;NS=2504;DP=18250;EAS_AF=0.0655;AMR_AF=0.0029;AFR_AF=0;EUR_AF=0;SAS_AF=0.0174;AA=C|||;VT=SNP
18	54016264	rs17090155	G	C	100	PASS	AC=169;AF=0.033746;AN=5008;NS=2504;DP=18916;EAS_AF=0.0089;AMR_AF=0.0115;AFR_AF=0.1044;EUR_AF=0.002;SAS_AF=0.0123;AA=G|||;VT=SNP
18	54016922	rs117547488	G	T	100	PASS	AC=108;AF=0.0215655;AN=5008;NS=2504;DP=20505;EAS_AF=0.1062;AMR_AF=0;AFR_AF=0;EUR_AF=0;SAS_AF=0.001;AA=G|||;VT=SNP
18	54017014	rs117278824	G	C	100	PASS	AC=33;AF=0.00658946;AN=5008;NS=2504;DP=21784;EAS_AF=0.0288;AMR_AF=0;AFR_AF=0;EUR_AF=0;SAS_AF=0.0041;AA=G|||;VT=SNP
18	54017152	rs145407906	C	T	100	PASS	AC=27;AF=0.00539137;AN=5008;NS=2504;DP=19932;EAS_AF=0.0268;AMR_AF=0;AFR_AF=0;EUR_AF=0;SAS_AF=0;AA=C|||;VT=SNP
18	54017780	rs10513890	T	C	100	PASS	AC=169;AF=0.033746;AN=5008;NS=2504;DP=20007;EAS_AF=0.0089;AMR_AF=0.0115;AFR_AF=0.1044;EUR_AF=0.002;SAS_AF=0.0123;AA=T|||;VT=SNP
18	54017902	rs75813431	A	C	100	PASS	AC=49;AF=0.00978435;AN=5008;NS=2504;DP=20666;EAS_AF=0.0288;AMR_AF=0;AFR_AF=0.0121;EUR_AF=0;SAS_AF=0.0041;AA=A|||;VT=SNP
18	54018133	rs4800942	T	C	100	PASS	AC=3364;AF=0.671725;AN=5008;NS=2504;DP=15475;EAS_AF=0.8651;AMR_AF=0.4741;AFR_AF=0.7935;EUR_AF=0.5537;SAS_AF=0.5695;AA=C|||;VT=SNP
18	54018441	rs76251921	C	A	100	PASS	AC=101;AF=0.0201677;AN=5008;NS=2504;DP=16859;EAS_AF=0.0288;AMR_AF=0;AFR_AF=0.0492;EUR_AF=0.003;SAS_AF=0.0041;AA=C|||;VT=SNP
18	54018563	rs77472098	T	C	100	PASS	AC=169;AF=0.033746;AN=5008;NS=2504;DP=16868;EAS_AF=0.0089;AMR_AF=0.0115;AFR_AF=0.1044;EUR_AF=0.002;SAS_AF=0.0123;AA=C|||;VT=SNP
18	54019176	rs12373385	G	A	100	PASS	AC=1688;AF=0.337061;AN=5008;NS=2504;DP=19912;EAS_AF=0.6379;AMR_AF=0.2911;AFR_AF=0.0613;EUR_AF=0.3569;SAS_AF=0.4121;AA=G|||;VT=SNP
18	54019341	rs17207533	G	C	100	PASS	AC=526;AF=0.105032;AN=5008;NS=2504;DP=20215;EAS_AF=0.122;AMR_AF=0.098;AFR_AF=0.0809;EUR_AF=0.1402;SAS_AF=0.089;AA=C|||;VT=SNP
18	54019604	rs149505961	C	T	100	PASS	AC=36;AF=0.0071885;AN=5008;NS=2504;DP=20576;EAS_AF=0.0089;AMR_AF=0.0014;AFR_AF=0.0091;EUR_AF=0.002;SAS_AF=0.0123;AA=C|||;VT=SNP
18	54019737	rs61455887	T	C	100	PASS	AC=102;AF=0.0203674;AN=5008;NS=2504;DP=18434;EAS_AF=0.0288;AMR_AF=0;AFR_AF=0.0499;EUR_AF=0.003;SAS_AF=0.0041;AA=T|||;VT=SNP
18	54020536	rs4800943	T	G	100	PASS	AC=2425;AF=0.484225;AN=5008;NS=2504;DP=16170;EAS_AF=0.8274;AMR_AF=0.4063;AFR_AF=0.2186;EUR_AF=0.504;SAS_AF=0.5245;AA=T|||;VT=SNP
18	54020562	rs4801019	G	C	100	PASS	AC=1660;AF=0.33147;AN=5008;NS=2504;DP=17048;EAS_AF=0.6389;AMR_AF=0.2983;AFR_AF=0.031;EUR_AF=0.3628;SAS_AF=0.4121;AA=G|||;VT=SNP
18	54020982	rs11876956	C	A	100	PASS	AC=168;AF=0.0335463;AN=5008;NS=2504;DP=15263;EAS_AF=0.0089;AMR_AF=0.0115;AFR_AF=0.1044;EUR_AF=0.002;SAS_AF=0.0112;AA=C|||;VT=SNP
18	54020983	rs11876957	C	A	100	PASS	AC=168;AF=0.0335463;AN=5008;NS=2504;DP=15297;EAS_AF=0.0089;AMR_AF=0.0115;AFR_AF=0.1044;EUR_AF=0.002;SAS_AF=0.0112;AA=C|||;VT=SNP
18	54021064	rs11151784	G	T	100	PASS	AC=2403;AF=0.479832;AN=5008;NS=2504;DP=14507;EAS_AF=0.8274;AMR_AF=0.3948;AFR_AF=0.2126;EUR_AF=0.498;SAS_AF=0.5245;AA=G|||;VT=SNP
18	54021432	rs138593736	T	A	100	PASS	AC=100;AF=0.0199681;AN=5008;NS=2504;DP=14144;EAS_AF=0.0288;AMR_AF=0;AFR_AF=0.0484;EUR_AF=0.003;SAS_AF=0.0041;AA=T|||;VT=SNP
18	54021654	rs143463350	T	G	100	PASS	AC=169;AF=0.033746;AN=5008;NS=2504;DP=17244;EAS_AF=0.0089;AMR_AF=0.0115;AFR_AF=0.1044;EUR_AF=0.002;SAS_AF=0.0123;AA=T|||;VT=SNP
18	54021901	rs9748894	G	A	100	PASS	AC=3322;AF=0.663339;AN=5008;NS=2504;DP=21883;EAS_AF=0.8651;AMR_AF=0.464;AFR_AF=0.7716;EUR_AF=0.5477;SAS_AF=0.5695;AA=g|||;VT=SNP
18	54022104	rs111403800	C	T	100	PASS	AC=85;AF=0.0169728;AN=5008;NS=2504;DP=20497;EAS_AF=0.0288;AMR_AF=0;AFR_AF=0.0371;EUR_AF=0.003;SAS_AF=0.0041;AA=C|||;VT=SNP
18	54023069	rs11876390	T	A	100	PASS	AC=168;AF=0.0335463;AN=5008;NS=2504;DP=15379;EAS_AF=0.0089;AMR_AF=0.0115;AFR_AF=0.1036;EUR_AF=0.002;SAS_AF=0.0123;AA=A|||;VT=SNP
18	54023465	rs11873370	C	A	100	PASS	AC=169;AF=0.033746;AN=5008;NS=2504;DP=19685;EAS_AF=0.0089;AMR_AF=0.013;AFR_AF=0.1036;EUR_AF=0.002;SAS_AF=0.0123;AA=C|||;VT=SNP
18	54024605	rs149979951	A	T	100	PASS	AC=24;AF=0.00479233;AN=5008;NS=2504;DP=15338;EAS_AF=0.0079;AMR_AF=0.0173;AFR_AF=0;EUR_AF=0.004;SAS_AF=0;AA=A|||;VT=SNP
18	54024642	rs12455746	C	T	100	PASS	AC=1653;AF=0.330072;AN=5008;NS=2504;DP=15007;EAS_AF=0.631;AMR_AF=0.2983;AFR_AF=0.031;EUR_AF=0.3638;SAS_AF=0.4121;AA=C|||;VT=SNP
18	54025483	rs216546	G	A	100	PASS	AC=1195;AF=0.238618;AN=5008;NS=2504;DP=18884;EAS_AF=0.0536;AMR_AF=0.4654;AFR_AF=0.0976;EUR_AF=0.3191;SAS_AF=0.3763;AA=G|||;VT=SNP
18	54026120	rs79948903	T	C	100	PASS	AC=168;AF=0.0335463;AN=5008;NS=2504;DP=21713;EAS_AF=0.0089;AMR_AF=0.0115;AFR_AF=0.1036;EUR_AF=0.002;SAS_AF=0.0123;AA=T|||;VT=SNP
18	54027106	rs141917865	C	T	100	PASS	AC=36;AF=0.0071885;AN=5008;NS=2504;DP=20733;EAS_AF=0.0089;AMR_AF=0.0014;AFR_AF=0.0091;EUR_AF=0.002;SAS_AF=0.0123;AA=C|||;VT=SNP
18	54027112	rs76142679	G	A	100	PASS	AC=201;AF=0.0401358;AN=5008;NS=2504;DP=20743;EAS_AF=0.0089;AMR_AF=0.0115;AFR_AF=0.1286;EUR_AF=0.002;SAS_AF=0.0123;AA=G|||;VT=SNP
18	54028001	rs1506652	C	T	100	PASS	AC=746;AF=0.148962;AN=5008;NS=2504;DP=19706;EAS_AF=0.1885;AMR_AF=0.1037;AFR_AF=0.1808;EUR_AF=0.1412;SAS_AF=0.1053;AA=C|||;VT=SNP
18	54028036	rs4801020	G	A	100	PASS	AC=1660;AF=0.33147;AN=5008;NS=2504;DP=18237;EAS_AF=0.6389;AMR_AF=0.2983;AFR_AF=0.0287;EUR_AF=0.3638;SAS_AF=0.4141;AA=G|||;VT=SNP
18	54028072	rs74747872	C	T	100	PASS	AC=168;AF=0.0335463;AN=5008;NS=2504;DP=16957;EAS_AF=0.0089;AMR_AF=0.0115;AFR_AF=0.1036;EUR_AF=0.002;SAS_AF=0.0123;AA=T|||;VT=SNP
18	54028616	rs150957693	G	C	100	PASS	AC=168;AF=0.0335463;AN=5008;NS=2504;DP=13375;EAS_AF=0.0089;AMR_AF=0.0115;AFR_AF=0.1036;EUR_AF=0.002;SAS_AF=0.0123;AA=G|||;VT=SNP
18	54029387	rs11877706	T	C	100	PASS	AC=168;AF=0.0335463;AN=5008;NS=2504;DP=16215;EAS_AF=0.0089;AMR_AF=0.0115;AFR_AF=0.1036;EUR_AF=0.002;SAS_AF=0.0123;AA=T|||;VT=SNP
18	54029683	rs4801021	C	T	100	PASS	AC=3367;AF=0.672324;AN=5008;NS=2504;DP=15797;EAS_AF=0.8651;AMR_AF=0.4741;AFR_AF=0.7935;EUR_AF=0.5567;SAS_AF=0.5695;AA=T|||;VT=SNP
18	54030099	rs12458756	T	G	100	PASS	AC=3297;AF=0.658347;AN=5008;NS=2504;DP=19585;EAS_AF=0.8651;AMR_AF=0.4712;AFR_AF=0.7421;EUR_AF=0.5567;SAS_AF=0.5695;AA=G|||;VT=SNP
18	54030482	rs116209259	A	G	100	PASS	AC=90;AF=0.0179712;AN=5008;NS=2504;DP=16029;EAS_AF=0.0288;AMR_AF=0;AFR_AF=0.0408;EUR_AF=0.003;SAS_AF=0.0041;AA=A|||;VT=SNP
18	54030561	rs35857586	G	T	100	PASS	AC=3370;AF=0.672923;AN=5008;NS=2504;DP=15970;EAS_AF=0.8651;AMR_AF=0.4741;AFR_AF=0.7943;EUR_AF=0.5567;SAS_AF=0.5716;AA=T|||;VT=SNP
18	54030603	rs216545	T	C	100	PASS	AC=4578;AF=0.914137;AN=5008;NS=2504;DP=14320;EAS_AF=0.9177;AMR_AF=0.9409;AFR_AF=0.9047;EUR_AF=0.8738;SAS_AF=0.9458;AA=C|||;VT=SNP
18	54030897	rs78412767	T	C	100	PASS	AC=100;AF=0.0199681;AN=5008;NS=2504;DP=16923;EAS_AF=0.0288;AMR_AF=0;AFR_AF=0.0484;EUR_AF=0.003;SAS_AF=0.0041;AA=T|||;VT=SNP
18	54031033	rs79484598	A	G	100	PASS	AC=112;AF=0.0223642;AN=5008;NS=2504;DP=18006;EAS_AF=0.1091;AMR_AF=0;AFR_AF=0;EUR_AF=0;SAS_AF=0.002;AA=A|||;VT=SNP
18	54031097	rs77522508	C	T	100	PASS	AC=146;AF=0.0291534;AN=5008;NS=2504;DP=17812;EAS_AF=0.0089;AMR_AF=0.0058;AFR_AF=0.09;EUR_AF=0.002;SAS_AF=0.0123;AA=C|||;VT=SNP
18	54031448	rs36040549	T	A	100	PASS	AC=2660;AF=0.53115;AN=5008;NS=2504;DP=14897;EAS_AF=0.8274;AMR_AF=0.4164;AFR_AF=0.3911;EUR_AF=0.505;SAS_AF=0.5235;AA=T|||;VT=SNP
18	54032241	rs11876434	C	T	100	PASS	AC=146;AF=0.0291534;AN=5008;NS=2504;DP=21770;EAS_AF=0.0089;AMR_AF=0.0058;AFR_AF=0.09;EUR_AF=0.002;SAS_AF=0.0123;AA=C|||;VT=SNP
18	54032270	rs113675211	G	A	100	PASS	AC=101;AF=0.0201677;AN=5008;NS=2504;DP=22045;EAS_AF=0.0288;AMR_AF=0;AFR_AF=0.0492;EUR_AF=0.003;SAS_AF=0.0041;AA=G|||;VT=SNP
18	54032495	rs12960529	G	A	100	PASS	AC=2423;AF=0.483826;AN=5008;NS=2504;DP=19486;EAS_AF=0.8274;AMR_AF=0.4063;AFR_AF=0.2163;EUR_AF=0.505;SAS_AF=0.5245;AA=G|||;VT=SNP
18	54032738	rs28870388	T	C	100	PASS	AC=763;AF=0.152356;AN=5008;NS=2504;DP=18651;EAS_AF=0.1895;AMR_AF=0.1081;AFR_AF=0.1853;EUR_AF=0.1412;SAS_AF=0.1125;AA=T|||;VT=SNP
18	54032876	rs12966614	T	G	100	PASS	AC=3376;AF=0.674121;AN=5008;NS=2504;DP=19177;EAS_AF=0.8651;AMR_AF=0.4784;AFR_AF=0.7988;EUR_AF=0.5557;SAS_AF=0.5695;AA=G|||;VT=SNP
18	54033386	rs11877172	G	T	100	PASS	AC=146;AF=0.0291534;AN=5008;NS=2504;DP=19514;EAS_AF=0.0089;AMR_AF=0.0058;AFR_AF=0.09;EUR_AF=0.002;SAS_AF=0.0123;AA=G|||;VT=SNP
18	54033541	rs151011054	C	T	100	PASS	AC=73;AF=0.0145767;AN=5008;NS=2504;DP=20537;EAS_AF=0.0675;AMR_AF=0.0072;AFR_AF=0;EUR_AF=0;SAS_AF=0;AA=C|||;VT=SNP
18	54034049	rs2934938	C	T	100	PASS	AC=4575;AF=0.913538;AN=5008;NS=2504;DP=21172;EAS_AF=0.9177;AMR_AF=0.9409;AFR_AF=0.9024;EUR_AF=0.8738;SAS_AF=0.9458;AA=T|||;VT=SNP
18	54034455	rs11151803	C	T	100	PASS	AC=3281;AF=0.655152;AN=5008;NS=2504;DP=4711;EAS_AF=0.8532;AMR_AF=0.4697;AFR_AF=0.7421;EUR_AF=0.5547;SAS_AF=0.5685;AA=T|||;VT=SNP
18	54034836	rs2839758	T	C	100	PASS	AC=3352;AF=0.669329;AN=5008;NS=2504;DP=19346;EAS_AF=0.8532;AMR_AF=0.4741;AFR_AF=0.7927;EUR_AF=0.5557;SAS_AF=0.5685;AA=C|||;VT=SNP
18	54034952	rs2110243	G	A	100	PASS	AC=3352;AF=0.669329;AN=5008;NS=2504;DP=18984;EAS_AF=0.8542;AMR_AF=0.4741;AFR_AF=0.7927;EUR_AF=0.5547;SAS_AF=0.5685;AA=A|||;VT=SNP
18	54037346	rs149121382	G	T	100	PASS	AC=28;AF=0.00559105;AN=5008;NS=2504;DP=18862;EAS_AF=0.0268;AMR_AF=0;AFR_AF=0;EUR_AF=0;SAS_AF=0.001;AA=G|||;VT=SNP
18	54037461	rs17090158	A	G	100	PASS	AC=765;AF=0.152756;AN=5008;NS=2504;DP=19347;EAS_AF=0.1895;AMR_AF=0.1081;AFR_AF=0.1868;EUR_AF=0.1412;SAS_AF=0.1125;AA=A|||;VT=SNP
18	54038070	rs11872612	T	C	100	PASS	AC=146;AF=0.0291534;AN=5008;NS=2504;DP=18351;EAS_AF=0.0089;AMR_AF=0.0058;AFR_AF=0.09;EUR_AF=0.002;SAS_AF=0.0123;AA=T|||;VT=SNP
18	54038612	rs138933701	G	A	100	PASS	AC=41;AF=0.0081869;AN=5008;NS=2504;DP=19593;EAS_AF=0.0367;AMR_AF=0;AFR_AF=0.0008;EUR_AF=0;SAS_AF=0.0031;AA=G|||;VT=SNP
18	54039012	rs17611373	T	C	100	PASS	AC=1651;AF=0.329673;AN=5008;NS=2504;DP=15171;EAS_AF=0.626;AMR_AF=0.2983;AFR_AF=0.031;EUR_AF=0.3628;SAS_AF=0.4162;AA=T|||;VT=SNP
18	54039568	rs67069839	G	A	100	PASS	AC=2411;AF=0.48143;AN=5008;NS=2504;DP=12614;EAS_AF=0.8155;AMR_AF=0.4063;AFR_AF=0.2171;EUR_AF=0.505;SAS_AF=0.5235;AA=G|||;VT=SNP
18	54039595	rs118015235	A	G	100	PASS	AC=87;AF=0.0173722;AN=5008;NS=2504;DP=13731;EAS_AF=0.0288;AMR_AF=0;AFR_AF=0.0386;EUR_AF=0.003;SAS_AF=0.0041;AA=A|||;VT=SNP
18	54040761	rs79005644	G	A	100	PASS	AC=50;AF=0.00998403;AN=5008;NS=2504;DP=17108;EAS_AF=0.0288;AMR_AF=0;AFR_AF=0.0129;EUR_AF=0;SAS_AF=0.0041;AA=G|||;VT=SNP
18	54041249	rs139615666	G	A	100	PASS	AC=61;AF=0.0121805;AN=5008;NS=2504;DP=19772;EAS_AF=0.0575;AMR_AF=0.0014;AFR_AF=0;EUR_AF=0;SAS_AF=0.002;AA=G|||;VT=SNP
18	54041562	rs17090165	T	G	100	PASS	AC=146;AF=0.0291534;AN=5008;NS=2504;DP=20444;EAS_AF=0.0089;AMR_AF=0.0058;AFR_AF=0.09;EUR_AF=0.002;SAS_AF=0.0123;AA=T|||;VT=SNP
18	54041982	rs143236685	G	A	100	PASS	AC=36;AF=0.0071885;AN=5008;NS=2504;DP=17064;EAS_AF=0.0089;AMR_AF=0.0014;AFR_AF=0.0091;EUR_AF=0.002;SAS_AF=0.0123;AA=G|||;VT=SNP
18	54042003	rs6566678	T	C	100	PASS	AC=3352;AF=0.669329;AN=5008;NS=2504;DP=17364;EAS_AF=0.8532;AMR_AF=0.4741;AFR_AF=0.7927;EUR_AF=0.5557;SAS_AF=0.5685;AA=C|||;VT=SNP
18	54042164	rs140451160	C	T	100	PASS	AC=174;AF=0.0347444;AN=5008;NS=2504;DP=19081;EAS_AF=0.0952;AMR_AF=0.0029;AFR_AF=0.0393;EUR_AF=0.003;SAS_AF=0.0215;AA=C|||;VT=SNP
18	54042206	rs1031676	C	T	100	PASS	AC=2311;AF=0.461462;AN=5008;NS=2504;DP=19678;EAS_AF=0.749;AMR_AF=0.3991;AFR_AF=0.2095;EUR_AF=0.504;SAS_AF=0.5061;AA=C|||;VT=SNP
18	54042400	rs77117519	T	C	100	PASS	AC=146;AF=0.0291534;AN=5008;NS=2504;DP=18042;EAS_AF=0.0089;AMR_AF=0.0058;AFR_AF=0.09;EUR_AF=0.002;SAS_AF=0.0123;AA=T|||;VT=SNP
18	54042527	rs17090166	C	T	100	PASS	AC=146;AF=0.0291534;AN=5008;NS=2504;DP=18796;EAS_AF=0.0089;AMR_AF=0.0058;AFR_AF=0.09;EUR_AF=0.002;SAS_AF=0.0123;AA=C|||;VT=SNP
18	54042666	rs78684600	G	A	100	PASS	AC=36;AF=0.0071885;AN=5008;NS=2504;DP=19055;EAS_AF=0.0089;AMR_AF=0.0014;AFR_AF=0.0091;EUR_AF=0.002;SAS_AF=0.0123;AA=G|||;VT=SNP
18	54042887	rs149494107	T	C	100	PASS	AC=36;AF=0.0071885;AN=5008;NS=2504;DP=19152;EAS_AF=0.0089;AMR_AF=0.0014;AFR_AF=0.0091;EUR_AF=0.002;SAS_AF=0.0123;AA=T|||;VT=SNP
18	54043106	rs148598754	G	A	100	PASS	AC=39;AF=0.00778754;AN=5008;NS=2504;DP=19420;EAS_AF=0.0089;AMR_AF=0.0058;AFR_AF=0.0091;EUR_AF=0.002;SAS_AF=0.0123;AA=G|||;VT=SNP
18	54043468	rs12953596	G	A	100	PASS	AC=2311;AF=0.461462;AN=5008;NS=2504;DP=18480;EAS_AF=0.749;AMR_AF=0.3991;AFR_AF=0.2095;EUR_AF=0.504;SAS_AF=0.5061;AA=G|||;VT=SNP
18	54045041	rs146500617	G	A	100	PASS	AC=36;AF=0.0071885;AN=5008;NS=2504;DP=17266;EAS_AF=0.0089;AMR_AF=0.0014;AFR_AF=0.0091;EUR_AF=0.002;SAS_AF=0.0123;AA=G|||;VT=SNP
18	54045119	rs727454	A	G	100	PASS	AC=3361;AF=0.671126;AN=5008;NS=2504;DP=18414;EAS_AF=0.8532;AMR_AF=0.4784;AFR_AF=0.7973;EUR_AF=0.5557;SAS_AF=0.5685;AA=G|||;VT=SNP
18	54045333	rs727453	C	T	100	PASS	AC=3133;AF=0.625599;AN=5008;NS=2504;DP=17136;EAS_AF=0.8442;AMR_AF=0.464;AFR_AF=0.6513;EUR_AF=0.5527;SAS_AF=0.5552;AA=C|||;VT=SNP
18	54045844	rs59360448	G	A	100	PASS	AC=85;AF=0.0169728;AN=5008;NS=2504;DP=16664;EAS_AF=0.0288;AMR_AF=0;AFR_AF=0.0371;EUR_AF=0.003;SAS_AF=0.0041;AA=G|||;VT=SNP
18	54047040	rs17090170	C	T	100	PASS	AC=802;AF=0.160144;AN=5008;NS=2504;DP=18211;EAS_AF=0.0089;AMR_AF=0.0663;AFR_AF=0.4985;EUR_AF=0.0477;SAS_AF=0.0409;AA=T|||;VT=SNP
18	54047421	rs17533219	A	C	100	PASS	AC=1366;AF=0.272764;AN=5008;NS=2504;DP=20367;EAS_AF=0.0536;AMR_AF=0.4899;AFR_AF=0.1694;EUR_AF=0.337;SAS_AF=0.4182;AA=A|||;VT=SNP
18	54047608	rs216573	T	C	100	PASS	AC=4112;AF=0.821086;AN=5008;NS=2504;DP=19174;EAS_AF=0.9028;AMR_AF=0.8934;AFR_AF=0.6853;EUR_AF=0.8191;SAS_AF=0.8712;AA=T|||;VT=SNP
18	54048077	rs216572	C	T	100	PASS	AC=1379;AF=0.275359;AN=5008;NS=2504;DP=16583;EAS_AF=0.0794;AMR_AF=0.2997;AFR_AF=0.4871;EUR_AF=0.2425;SAS_AF=0.2076;AA=T|||;VT=SNP
18	54048128	rs216571	G	A	100	PASS	AC=2267;AF=0.452676;AN=5008;NS=2504;DP=16122;EAS_AF=0.1845;AMR_AF=0.3314;AFR_AF=0.8601;EUR_AF=0.3986;SAS_AF=0.32;AA=A|||;VT=SNP
18	54048379	rs216570	A	G	100	PASS	AC=3943;AF=0.78734;AN=5008;NS=2504;DP=19725;EAS_AF=0.8651;AMR_AF=0.683;AFR_AF=0.8487;EUR_AF=0.7465;SAS_AF=0.7403;AA=A|||;VT=SNP
18	54048653	rs78719478	T	C	100	PASS	AC=283;AF=0.0565096;AN=5008;NS=2504;DP=21120;EAS_AF=0.0258;AMR_AF=0.0187;AFR_AF=0.0393;EUR_AF=0.0358;SAS_AF=0.1595;AA=T|||;VT=SNP
18	54048961	rs216569	C	T	100	PASS	AC=3196;AF=0.638179;AN=5008;NS=2504;DP=18088;EAS_AF=0.7768;AMR_AF=0.6326;AFR_AF=0.5575;EUR_AF=0.6571;SAS_AF=0.589;AA=T|||;VT=SNP
18	54049082	rs77311630	A	G	100	PASS	AC=140;AF=0.0279553;AN=5008;NS=2504;DP=17123;EAS_AF=0.0278;AMR_AF=0.0202;AFR_AF=0.0166;EUR_AF=0.0557;SAS_AF=0.0204;AA=A|||;VT=SNP
18	54049240	rs216568	T	C	100	PASS	AC=2355;AF=0.470248;AN=5008;NS=2504;DP=15251;EAS_AF=0.6498;AMR_AF=0.4885;AFR_AF=0.4062;EUR_AF=0.3827;SAS_AF=0.4489;AA=T|||;VT=SNP
18	54049459	rs216567	C	T	100	PASS	AC=3673;AF=0.733427;AN=5008;NS=2504;DP=13042;EAS_AF=0.8016;AMR_AF=0.6715;AFR_AF=0.7315;EUR_AF=0.6938;SAS_AF=0.7505;AA=T|||;VT=SNP
18	54049717	rs8087744	C	A	100	PASS	AC=965;AF=0.192692;AN=5008;NS=2504;DP=17764;EAS_AF=0.124;AMR_AF=0.1542;AFR_AF=0.1467;EUR_AF=0.2614;SAS_AF=0.2822;AA=C|||;VT=SNP
18	54049996	rs8087123	G	A	100	PASS	AC=965;AF=0.192692;AN=5008;NS=2504;DP=15702;EAS_AF=0.124;AMR_AF=0.1542;AFR_AF=0.1467;EUR_AF=0.2614;SAS_AF=0.2822;AA=g|||;VT=SNP
18	54050141	rs216566	A	C	100	PASS	AC=3685;AF=0.735823;AN=5008;NS=2504;DP=12751;EAS_AF=0.8016;AMR_AF=0.6715;AFR_AF=0.7398;EUR_AF=0.6938;SAS_AF=0.7515;AA=C|||;VT=SNP
18	54050178	rs216565	A	G	100	PASS	AC=3685;AF=0.735823;AN=5008;NS=2504;DP=12080;EAS_AF=0.8016;AMR_AF=0.6715;AFR_AF=0.7398;EUR_AF=0.6938;SAS_AF=0.7515;AA=A|||;VT=SNP
18	54050244	rs150595	G	A	100	PASS	AC=3680;AF=0.734824;AN=5008;NS=2504;DP=11826;EAS_AF=0.8016;AMR_AF=0.67;AFR_AF=0.7368;EUR_AF=0.6938;SAS_AF=0.7515;AA=G|||;VT=SNP
18	54050536	rs216564	T	G	100	PASS	AC=3678;AF=0.734425;AN=5008;NS=2504;DP=12043;EAS_AF=0.8016;AMR_AF=0.6715;AFR_AF=0.7345;EUR_AF=0.6948;SAS_AF=0.7505;AA=G|||;VT=SNP
18	54050553	rs216563	C	A	100	PASS	AC=2315;AF=0.46226;AN=5008;NS=2504;DP=12243;EAS_AF=0.6498;AMR_AF=0.4841;AFR_AF=0.3835;EUR_AF=0.3767;SAS_AF=0.4479;AA=C|||;VT=SNP
18	54050693	rs216562	A	G	100	PASS	AC=3677;AF=0.734225;AN=5008;NS=2504;DP=15393;EAS_AF=0.8016;AMR_AF=0.6715;AFR_AF=0.736;EUR_AF=0.6918;SAS_AF=0.7505;AA=G|||;VT=SNP
18	54050916	rs216561	G	A	100	PASS	AC=3678;AF=0.734425;AN=5008;NS=2504;DP=19170;EAS_AF=0.8026;AMR_AF=0.6715;AFR_AF=0.736;EUR_AF=0.6918;SAS_AF=0.7505;AA=g|||;VT=SNP
18	54050937	rs216560	A	G	100	PASS	AC=3678;AF=0.734425;AN=5008;NS=2504;DP=19203;EAS_AF=0.8026;AMR_AF=0.6715;AFR_AF=0.736;EUR_AF=0.6918;SAS_AF=0.7505;AA=A|||;VT=SNP
18	54050970	rs216559	A	G	100	PASS	AC=3678;AF=0.734425;AN=5008;NS=2504;DP=19438;EAS_AF=0.8026;AMR_AF=0.6715;AFR_AF=0.736;EUR_AF=0.6918;SAS_AF=0.7505;AA=A|||;VT=SNP
18	54051214	rs62092085	T	C	100	PASS	AC=567;AF=0.113219;AN=5008;NS=2504;DP=19892;EAS_AF=0.1002;AMR_AF=0.1239;AFR_AF=0.0295;EUR_AF=0.2217;SAS_AF=0.1207;AA=T|||;VT=SNP
18	54051221	rs376930	G	C	100	PASS	AC=3677;AF=0.734225;AN=5008;NS=2504;DP=19891;EAS_AF=0.8026;AMR_AF=0.6715;AFR_AF=0.736;EUR_AF=0.6909;SAS_AF=0.7505;AA=G|||;VT=SNP
18	54051341	rs216558	T	A	100	PASS	AC=3728;AF=0.744409;AN=5008;NS=2504;DP=21813;EAS_AF=0.8016;AMR_AF=0.6758;AFR_AF=0.7723;EUR_AF=0.6918;SAS_AF=0.7505;AA=A|||;VT=SNP
18	54051474	rs7242944	A	C	100	PASS	AC=356;AF=0.0710863;AN=5008;NS=2504;DP=18449;EAS_AF=0.0238;AMR_AF=0.0274;AFR_AF=0.0885;EUR_AF=0.0378;SAS_AF=0.1616;AA=A|||;VT=SNP
18	54051515	rs216557	A	G	100	PASS	AC=3677;AF=0.734225;AN=5008;NS=2504;DP=17257;EAS_AF=0.8016;AMR_AF=0.6715;AFR_AF=0.736;EUR_AF=0.6918;SAS_AF=0.7505;AA=G|||;VT=SNP
18	54052041	rs79095335	C	T	100	PASS	AC=20;AF=0.00399361;AN=5008;NS=2504;DP=20780;EAS_AF=0.0198;AMR_AF=0;AFR_AF=0;EUR_AF=0;SAS_AF=0;AA=C|||;VT=SNP
18	54052170	rs216556	T	C	100	PASS	AC=3728;AF=0.744409;AN=5008;NS=2504;DP=20801;EAS_AF=0.8016;AMR_AF=0.6758;AFR_AF=0.7723;EUR_AF=0.6918;SAS_AF=0.7505;AA=C|||;VT=SNP
18	54052200	rs216555	G	A	100	PASS	AC=3677;AF=0.734225;AN=5008;NS=2504;DP=20245;EAS_AF=0.8016;AMR_AF=0.6715;AFR_AF=0.736;EUR_AF=0.6918;SAS_AF=0.7505;AA=G|||;VT=SNP
18	54052320	rs61408802	G	A	100	PASS	AC=1608;AF=0.321086;AN=5008;NS=2504;DP=19248;EAS_AF=0.501;AMR_AF=0.415;AFR_AF=0.0545;EUR_AF=0.3648;SAS_AF=0.3845;AA=G|||;VT=SNP
18	54052368	rs117535444	C	T	100	PASS	AC=139;AF=0.0277556;AN=5008;NS=2504;DP=22112;EAS_AF=0.0278;AMR_AF=0.0202;AFR_AF=0.0166;EUR_AF=0.0557;SAS_AF=0.0194;AA=C|||;VT=SNP
18	54053162	rs216554	A	G	100	PASS	AC=3676;AF=0.734026;AN=5008;NS=2504;DP=14839;EAS_AF=0.8016;AMR_AF=0.6715;AFR_AF=0.736;EUR_AF=0.6909;SAS_AF=0.7505;AA=G|||;VT=SNP
18	54053278	rs216553	G	C	100	PASS	AC=3676;AF=0.734026;AN=5008;NS=2504;DP=16314;EAS_AF=0.8016;AMR_AF=0.6715;AFR_AF=0.736;EUR_AF=0.6909;SAS_AF=0.7505;AA=c|||;VT=SNP
18	54053585	rs521970	G	T	100	PASS	AC=3677;AF=0.734225;AN=5008;NS=2504;DP=17603;EAS_AF=0.8016;AMR_AF=0.6729;AFR_AF=0.7368;EUR_AF=0.6899;SAS_AF=0.7505;AA=G|||;VT=SNP
18	54055344	rs17208029	T	C	100	PASS	AC=141;AF=0.028155;AN=5008;NS=2504;DP=17136;EAS_AF=0.0278;AMR_AF=0.0216;AFR_AF=0.0174;EUR_AF=0.0557;SAS_AF=0.0194;AA=T|||;VT=SNP
18	54055379	rs17802035	C	T	100	PASS	AC=139;AF=0.0277556;AN=5008;NS=2504;DP=17225;EAS_AF=0.0278;AMR_AF=0.0216;AFR_AF=0.0174;EUR_AF=0.0557;SAS_AF=0.0174;AA=C|||;VT=SNP
18	54056211	rs79379510	T	C	100	PASS	AC=385;AF=0.076877;AN=5008;NS=2504;DP=18655;EAS_AF=0.0238;AMR_AF=0.0288;AFR_AF=0.1112;EUR_AF=0.0358;SAS_AF=0.1616;AA=T|||;VT=SNP
18	54056232	rs8085645	G	A	100	PASS	AC=1351;AF=0.269768;AN=5008;NS=2504;DP=18728;EAS_AF=0.1508;AMR_AF=0.1902;AFR_AF=0.3457;EUR_AF=0.3141;SAS_AF=0.3006;AA=A|||;VT=SNP
18	54056485	rs148533814	C	T	100	PASS	AC=27;AF=0.00539137;AN=5008;NS=2504;DP=20259;EAS_AF=0.0258;AMR_AF=0;AFR_AF=0.0008;EUR_AF=0;SAS_AF=0;AA=C|||;VT=SNP
18	54056577	rs9950496	T	C	100	PASS	AC=685;AF=0.136781;AN=5008;NS=2504;DP=18943;EAS_AF=0.0992;AMR_AF=0.1282;AFR_AF=0.1165;EUR_AF=0.2227;SAS_AF=0.1207;AA=T|||;VT=SNP
18	54056600	rs7231362	C	A	100	PASS	AC=1423;AF=0.284145;AN=5008;NS=2504;DP=19129;EAS_AF=0.1508;AMR_AF=0.1888;AFR_AF=0.4009;EUR_AF=0.3141;SAS_AF=0.3006;AA=A|||;VT=SNP
18	54056801	rs62102775	G	A	100	PASS	AC=665;AF=0.132788;AN=5008;NS=2504;DP=19292;EAS_AF=0.0992;AMR_AF=0.1282;AFR_AF=0.1014;EUR_AF=0.2227;SAS_AF=0.1207;AA=G|||;VT=SNP
18	54057027	rs140682864	A	G	100	PASS	AC=38;AF=0.00758786;AN=5008;NS=2504;DP=17733;EAS_AF=0.0347;AMR_AF=0;AFR_AF=0;EUR_AF=0;SAS_AF=0.0031;AA=A|||;VT=SNP
18	54057112	rs7231056	G	A	100	PASS	AC=1425;AF=0.284545;AN=5008;NS=2504;DP=18057;EAS_AF=0.1508;AMR_AF=0.1888;AFR_AF=0.4009;EUR_AF=0.3141;SAS_AF=0.3027;AA=A|||;VT=SNP
18	54057137	rs80069652	A	G	100	PASS	AC=87;AF=0.0173722;AN=5008;NS=2504;DP=18076;EAS_AF=0.0863;AMR_AF=0;AFR_AF=0;EUR_AF=0;SAS_AF=0;AA=A|||;VT=SNP
18	54059039	rs2658761	T	C	100	PASS	AC=3003;AF=0.599641;AN=5008;NS=2504;DP=17779;EAS_AF=0.749;AMR_AF=0.611;AFR_AF=0.5038;EUR_AF=0.5984;SAS_AF=0.5685;AA=T|||;VT=SNP
18	54060289	rs302039	T	C	100	PASS	AC=2339;AF=0.467053;AN=5008;NS=2504;DP=18888;EAS_AF=0.6617;AMR_AF=0.4827;AFR_AF=0.3888;EUR_AF=0.3817;SAS_AF=0.4489;AA=T|||;VT=SNP
18	54061716	rs77654761	G	C	100	PASS	AC=344;AF=0.0686901;AN=5008;NS=2504;DP=20231;EAS_AF=0.0238;AMR_AF=0.0259;AFR_AF=0.0809;EUR_AF=0.0368;SAS_AF=0.1616;AA=G|||;VT=SNP
18	54062406	rs302040	T	C	100	PASS	AC=3706;AF=0.740016;AN=5008;NS=2504;DP=17926;EAS_AF=0.8006;AMR_AF=0.6484;AFR_AF=0.8041;EUR_AF=0.6491;SAS_AF=0.7495;AA=t|||;VT=SNP
18	54064288	rs302073	A	G	100	PASS	AC=3767;AF=0.752196;AN=5008;NS=2504;DP=12794;EAS_AF=0.8006;AMR_AF=0.6715;AFR_AF=0.8041;EUR_AF=0.6909;SAS_AF=0.7526;AA=G|||;VT=SNP
18	54065491	rs190988	T	C	100	PASS	AC=3784;AF=0.755591;AN=5008;NS=2504;DP=12247;EAS_AF=0.8006;AMR_AF=0.6556;AFR_AF=0.8585;EUR_AF=0.6501;SAS_AF=0.7495;AA=C|||;VT=SNP
18	54065559	rs547947132	C	T	100	PASS	AC=19;AF=0.00379393;AN=5008;NS=2504;DP=13049;EAS_AF=0.0169;AMR_AF=0;AFR_AF=0.0008;EUR_AF=0.001;SAS_AF=0;AA=C|||;VT=SNP
18	54065562	rs143150388	C	T	100	PASS	AC=144;AF=0.028754;AN=5008;NS=2504;DP=13038;EAS_AF=0.0278;AMR_AF=0.0216;AFR_AF=0.0174;EUR_AF=0.0567;SAS_AF=0.0215;AA=C|||;VT=SNP
18	54067426	rs302072	A	C	100	PASS	AC=3212;AF=0.641374;AN=5008;NS=2504;DP=20241;EAS_AF=0.7133;AMR_AF=0.5432;AFR_AF=0.7564;EUR_AF=0.4692;SAS_AF=0.6585;AA=C|||;VT=SNP
18	54067682	rs117962587	T	A	100	PASS	AC=143;AF=0.0285543;AN=5008;NS=2504;DP=20045;EAS_AF=0.0278;AMR_AF=0.0216;AFR_AF=0.0174;EUR_AF=0.0557;SAS_AF=0.0215;AA=T|||;VT=SNP
18	54067935	rs118131655	G	T	100	PASS	AC=25;AF=0.00499201;AN=5008;NS=2504;DP=20336;EAS_AF=0.0228;AMR_AF=0;AFR_AF=0;EUR_AF=0.001;SAS_AF=0.001;AA=G|||;VT=SNP
18	54068001	rs76027313	T	C	100	PASS	AC=106;AF=0.0211661;AN=5008;NS=2504;DP=20573;EAS_AF=0.0982;AMR_AF=0;AFR_AF=0;EUR_AF=0.006;SAS_AF=0.001;AA=T|||;VT=SNP
18	54068551	rs118008079	T	C	100	PASS	AC=27;AF=0.00539137;AN=5008;NS=2504;DP=24221;EAS_AF=0.0268;AMR_AF=0;AFR_AF=0;EUR_AF=0;SAS_AF=0;AA=T|||;VT=SNP
18	54068617	rs17090173	A	G	100	PASS	AC=345;AF=0.0688898;AN=5008;NS=2504;DP=23600;EAS_AF=0.0238;AMR_AF=0.0259;AFR_AF=0.0817;EUR_AF=0.0368;SAS_AF=0.1616;AA=A|||;VT=SNP
18	54068683	rs117883463	C	T	100	PASS	AC=142;AF=0.0283546;AN=5008;NS=2504;DP=25786;EAS_AF=0.0278;AMR_AF=0.0216;AFR_AF=0.0189;EUR_AF=0.0557;SAS_AF=0.0184;AA=T|||;VT=SNP
18	54069099	rs12606566	G	T	100	PASS	AC=345;AF=0.0688898;AN=5008;NS=2504;DP=20853;EAS_AF=0.0238;AMR_AF=0.0259;AFR_AF=0.0817;EUR_AF=0.0368;SAS_AF=0.1616;AA=G|||;VT=SNP
18	54070005	rs302071	C	G	100	PASS	AC=2276;AF=0.454473;AN=5008;NS=2504;DP=19550;EAS_AF=0.6617;AMR_AF=0.4597;AFR_AF=0.3865;EUR_AF=0.341;SAS_AF=0.4458;AA=T|||;VT=SNP
18	54074344	rs118178884	A	G	100	PASS	AC=64;AF=0.0127796;AN=5008;NS=2504;DP=20006;EAS_AF=0.0129;AMR_AF=0.0115;AFR_AF=0;EUR_AF=0.0388;SAS_AF=0.0041;AA=A|||;VT=SNP
18	54076025	rs302074	T	G	100	PASS	AC=3580;AF=0.714856;AN=5008;NS=2504;DP=13983;EAS_AF=0.8006;AMR_AF=0.6354;AFR_AF=0.7791;EUR_AF=0.6233;SAS_AF=0.6902;AA=G|||;VT=SNP
18	54076594	rs117701004	G	A	100	PASS	AC=64;AF=0.0127796;AN=5008;NS=2504;DP=12252;EAS_AF=0.0129;AMR_AF=0.0115;AFR_AF=0;EUR_AF=0.0388;SAS_AF=0.0041;AA=G|||;VT=SNP
18	54077374	rs188546	T	C	100	PASS	AC=2260;AF=0.451278;AN=5008;NS=2504;DP=15102;EAS_AF=0.6627;AMR_AF=0.4179;AFR_AF=0.3608;EUR_AF=0.3419;SAS_AF=0.4918;AA=T|||;VT=SNP
18	54078087	rs302076	A	G	100	PASS	AC=3846;AF=0.767971;AN=5008;NS=2504;DP=17389;EAS_AF=0.8006;AMR_AF=0.6628;AFR_AF=0.9017;EUR_AF=0.6521;SAS_AF=0.7474;AA=G|||;VT=SNP
18	54078429	rs184214	C	T	100	PASS	AC=1890;AF=0.377396;AN=5008;NS=2504;DP=8971;EAS_AF=0.6597;AMR_AF=0.3934;AFR_AF=0.1006;EUR_AF=0.336;SAS_AF=0.4918;AA=C|||;VT=SNP
18	54078730	rs169980	C	T	100	PASS	AC=3803;AF=0.759385;AN=5008;NS=2504;DP=11776;EAS_AF=0.8006;AMR_AF=0.6556;AFR_AF=0.8737;EUR_AF=0.6511;SAS_AF=0.7474;AA=C|||;VT=SNP
18	54078784	rs148910444	A	G	100	PASS	AC=198;AF=0.0395367;AN=5008;NS=2504;DP=11679;EAS_AF=0.0238;AMR_AF=0.0231;AFR_AF=0.0575;EUR_AF=0.0229;SAS_AF=0.0603;AA=A|||;VT=SNP
18	54078877	rs143550519	A	G	100	PASS	AC=142;AF=0.0283546;AN=5008;NS=2504;DP=14671;EAS_AF=0.0278;AMR_AF=0.0216;AFR_AF=0.0182;EUR_AF=0.0567;SAS_AF=0.0184;AA=G|||;VT=SNP
18	54079337	rs117148821	T	C	100	PASS	AC=64;AF=0.0127796;AN=5008;NS=2504;DP=18479;EAS_AF=0.0129;AMR_AF=0.0115;AFR_AF=0;EUR_AF=0.0388;SAS_AF=0.0041;AA=T|||;VT=SNP
18	54079619	rs12605236	T	C	100	PASS	AC=198;AF=0.0395367;AN=5008;NS=2504;DP=19875;EAS_AF=0.0238;AMR_AF=0.0231;AFR_AF=0.0575;EUR_AF=0.0229;SAS_AF=0.0603;AA=T|||;VT=SNP
18	54079690	rs117931690	T	C	100	PASS	AC=142;AF=0.0283546;AN=5008;NS=2504;DP=20493;EAS_AF=0.0278;AMR_AF=0.0216;AFR_AF=0.0182;EUR_AF=0.0567;SAS_AF=0.0184;AA=T|||;VT=SNP
18	54080020	rs145030968	C	A	100	PASS	AC=78;AF=0.0155751;AN=5008;NS=2504;DP=19659;EAS_AF=0.0149;AMR_AF=0.0101;AFR_AF=0.0182;EUR_AF=0.0179;SAS_AF=0.0143;AA=C|||;VT=SNP
18	54080518	rs117868576	C	T	100	PASS	AC=237;AF=0.0473243;AN=5008;NS=2504;DP=20417;EAS_AF=0.2282;AMR_AF=0.0043;AFR_AF=0;EUR_AF=0.001;SAS_AF=0.0031;AA=C|||;VT=SNP
18	54080575	rs302077	T	A	100	PASS	AC=3755;AF=0.7498;AN=5008;NS=2504;DP=19936;EAS_AF=0.8006;AMR_AF=0.6513;AFR_AF=0.8366;EUR_AF=0.6551;SAS_AF=0.7474;AA=A|||;VT=SNP
18	54081330	rs8096733	C	T	100	PASS	AC=606;AF=0.121006;AN=5008;NS=2504;DP=14785;EAS_AF=0.0873;AMR_AF=0.1614;AFR_AF=0.0484;EUR_AF=0.2227;SAS_AF=0.1207;AA=C|||;VT=SNP
18	54082698	rs302078	G	A	100	PASS	AC=370;AF=0.0738818;AN=5008;NS=2504;DP=18734;EAS_AF=0.1488;AMR_AF=0.0375;AFR_AF=0.062;EUR_AF=0.0089;SAS_AF=0.1053;AA=G|||;VT=SNP
18	54083395	rs12454784	G	T	100	PASS	AC=58;AF=0.0115815;AN=5008;NS=2504;DP=19074;EAS_AF=0.0317;AMR_AF=0.036;AFR_AF=0;EUR_AF=0;SAS_AF=0.001;AA=g|||;VT=SNP
18	54083847	rs144501657	C	A	100	PASS	AC=64;AF=0.0127796;AN=5008;NS=2504;DP=17354;EAS_AF=0.0129;AMR_AF=0.0115;AFR_AF=0;EUR_AF=0.0388;SAS_AF=0.0041;AA=c|||;VT=SNP
18	54084013	rs118085274	C	T	100	PASS	AC=142;AF=0.0283546;AN=5008;NS=2504;DP=17295;EAS_AF=0.0278;AMR_AF=0.0216;AFR_AF=0.0182;EUR_AF=0.0567;SAS_AF=0.0184;AA=c|||;VT=SNP
18	54088542	rs3859394	T	G	100	PASS	AC=228;AF=0.0455272;AN=5008;NS=2504;DP=19891;EAS_AF=0.0238;AMR_AF=0.0231;AFR_AF=0.0802;EUR_AF=0.0239;SAS_AF=0.0593;AA=T|||;VT=SNP
18	54088559	rs139275004	A	T	100	PASS	AC=149;AF=0.0297524;AN=5008;NS=2504;DP=19465;EAS_AF=0.0268;AMR_AF=0.0216;AFR_AF=0.0234;EUR_AF=0.0557;SAS_AF=0.0204;AA=A|||;VT=SNP
18	54089764	rs302081	G	A	100	PASS	AC=3757;AF=0.7502;AN=5008;NS=2504;DP=17445;EAS_AF=0.8006;AMR_AF=0.6499;AFR_AF=0.8366;EUR_AF=0.6561;SAS_AF=0.7495;AA=A|||;VT=SNP
18	54092269	rs143355504	C	T	100	PASS	AC=142;AF=0.0283546;AN=5008;NS=2504;DP=19609;EAS_AF=0.0278;AMR_AF=0.0216;AFR_AF=0.0174;EUR_AF=0.0557;SAS_AF=0.0204;AA=C|||;VT=SNP
18	54092326	rs302082	A	G	100	PASS	AC=2810;AF=0.561102;AN=5008;NS=2504;DP=18850;EAS_AF=0.7133;AMR_AF=0.4726;AFR_AF=0.593;EUR_AF=0.4165;SAS_AF=0.5726;AA=G|||;VT=SNP
18	54092628	rs117725839	G	T	100	PASS	AC=142;AF=0.0283546;AN=5008;NS=2504;DP=18052;EAS_AF=0.0278;AMR_AF=0.0216;AFR_AF=0.0174;EUR_AF=0.0557;SAS_AF=0.0204;AA=G|||;VT=SNP
18	54092933	rs9950556	A	G	100	PASS	AC=605;AF=0.120807;AN=5008;NS=2504;DP=17749;EAS_AF=0.0873;AMR_AF=0.1599;AFR_AF=0.0484;EUR_AF=0.2227;SAS_AF=0.1207;AA=A|||;VT=SNP
18	54093306	rs62102784	C	T	100	PASS	AC=615;AF=0.122804;AN=5008;NS=2504;DP=17956;EAS_AF=0.0873;AMR_AF=0.1614;AFR_AF=0.0552;EUR_AF=0.2227;SAS_AF=0.1207;AA=C|||;VT=SNP
18	54093369	rs79098521	G	A	100	PASS	AC=143;AF=0.0285543;AN=5008;NS=2504;DP=20616;EAS_AF=0.0278;AMR_AF=0.0216;AFR_AF=0.0182;EUR_AF=0.0557;SAS_AF=0.0204;AA=A|||;VT=SNP
18	54093772	rs726936	C	T	100	PASS	AC=615;AF=0.122804;AN=5008;NS=2504;DP=20156;EAS_AF=0.0873;AMR_AF=0.1614;AFR_AF=0.0552;EUR_AF=0.2227;SAS_AF=0.1207;AA=C|||;VT=SNP
18	54094231	rs9956198	A	G	100	PASS	AC=604;AF=0.120607;AN=5008;NS=2504;DP=19120;EAS_AF=0.0873;AMR_AF=0.1599;AFR_AF=0.0484;EUR_AF=0.2217;SAS_AF=0.1207;AA=A|||;VT=SNP
18	54094786	rs302083	T	C	100	PASS	AC=2594;AF=0.517971;AN=5008;NS=2504;DP=17103;EAS_AF=0.6855;AMR_AF=0.4481;AFR_AF=0.5212;EUR_AF=0.3608;SAS_AF=0.5521;AA=T|||;VT=SNP
18	54095967	rs117017427	T	A	100	PASS	AC=140;AF=0.0279553;AN=5008;NS=2504;DP=18651;EAS_AF=0.0278;AMR_AF=0.0216;AFR_AF=0.0182;EUR_AF=0.0547;SAS_AF=0.0184;AA=T|||;VT=SNP
18	54099644	rs12458855	C	T	100	PASS	AC=471;AF=0.0940495;AN=5008;NS=2504;DP=19100;EAS_AF=0.0873;AMR_AF=0.1369;AFR_AF=0.0076;EUR_AF=0.1869;SAS_AF=0.092;AA=C|||;VT=SNP
18	54099885	rs391883	T	C	100	PASS	AC=2591;AF=0.517372;AN=5008;NS=2504;DP=19798;EAS_AF=0.6855;AMR_AF=0.4481;AFR_AF=0.5197;EUR_AF=0.3598;SAS_AF=0.5521;AA=T|||;VT=SNP
18	54099939	rs55677754	A	G	100	PASS	AC=615;AF=0.122804;AN=5008;NS=2504;DP=20849;EAS_AF=0.0873;AMR_AF=0.1614;AFR_AF=0.0552;EUR_AF=0.2227;SAS_AF=0.1207;AA=A|||;VT=SNP
18	54100267	rs55988868	G	A	100	PASS	AC=579;AF=0.115615;AN=5008;NS=2504;DP=19388;EAS_AF=0.0873;AMR_AF=0.1614;AFR_AF=0.0272;EUR_AF=0.2237;SAS_AF=0.1207;AA=G|||;VT=SNP
18	54100599	rs74895270	T	G	100	PASS	AC=144;AF=0.028754;AN=5008;NS=2504;DP=18363;EAS_AF=0.0278;AMR_AF=0.0216;AFR_AF=0.0182;EUR_AF=0.0557;SAS_AF=0.0215;AA=T|||;VT=SNP
18	54100906	rs8086920	C	T	100	PASS	AC=615;AF=0.122804;AN=5008;NS=2504;DP=19144;EAS_AF=0.0873;AMR_AF=0.1614;AFR_AF=0.0552;EUR_AF=0.2227;SAS_AF=0.1207;AA=C|||;VT=SNP
18	54101957	rs73957585	A	T	100	PASS	AC=257;AF=0.0513179;AN=5008;NS=2504;DP=16699;EAS_AF=0.0278;AMR_AF=0.0303;AFR_AF=0.0976;EUR_AF=0.0577;SAS_AF=0.0215;AA=A|||;VT=SNP
18	54102600	rs991424	C	G	100	PASS	AC=609;AF=0.121605;AN=5008;NS=2504;DP=14489;EAS_AF=0.0873;AMR_AF=0.1599;AFR_AF=0.0514;EUR_AF=0.2227;SAS_AF=0.1207;AA=C|||;VT=SNP
18	54102873	rs55982290	G	C	100	PASS	AC=577;AF=0.115216;AN=5008;NS=2504;DP=20250;EAS_AF=0.0873;AMR_AF=0.1599;AFR_AF=0.0272;EUR_AF=0.2227;SAS_AF=0.1207;AA=G|||;VT=SNP
18	54104633	rs138064694	C	T	100	PASS	AC=141;AF=0.028155;AN=5008;NS=2504;DP=13914;EAS_AF=0.0278;AMR_AF=0.0216;AFR_AF=0.0182;EUR_AF=0.0557;SAS_AF=0.0184;AA=C|||;VT=SNP
18	54104953	rs148333675	G	A	100	PASS	AC=26;AF=0.00519169;AN=5008;NS=2504;DP=14477;EAS_AF=0.0258;AMR_AF=0;AFR_AF=0;EUR_AF=0;SAS_AF=0;AA=G|||;VT=SNP
18	54105062	rs17540459	C	T	100	PASS	AC=609;AF=0.121605;AN=5008;NS=2504;DP=14795;EAS_AF=0.0873;AMR_AF=0.1599;AFR_AF=0.0514;EUR_AF=0.2227;SAS_AF=0.1207;AA=C|||;VT=SNP
18	54105425	rs186210	T	C	100	PASS	AC=2231;AF=0.445487;AN=5008;NS=2504;DP=17336;EAS_AF=0.6617;AMR_AF=0.4063;AFR_AF=0.3495;EUR_AF=0.337;SAS_AF=0.4918;AA=T|||;VT=SNP
18	54106206	rs12458689	C	T	100	PASS	AC=462;AF=0.0922524;AN=5008;NS=2504;DP=19517;EAS_AF=0.1984;AMR_AF=0.0836;AFR_AF=0.0038;EUR_AF=0.1203;SAS_AF=0.0798;AA=C|||;VT=SNP
18	54106297	rs55727713	C	G	100	PASS	AC=603;AF=0.120407;AN=5008;NS=2504;DP=17691;EAS_AF=0.0873;AMR_AF=0.1599;AFR_AF=0.0469;EUR_AF=0.2227;SAS_AF=0.1207;AA=C|||;VT=SNP
18	54106778	rs144940170	A	G	100	PASS	AC=144;AF=0.028754;AN=5008;NS=2504;DP=19714;EAS_AF=0.0278;AMR_AF=0.0216;AFR_AF=0.0182;EUR_AF=0.0557;SAS_AF=0.0215;AA=A|||;VT=SNP
18	54107233	rs142061112	T	C	100	PASS	AC=144;AF=0.028754;AN=5008;NS=2504;DP=20130;EAS_AF=0.0278;AMR_AF=0.0216;AFR_AF=0.0182;EUR_AF=0.0557;SAS_AF=0.0215;AA=T|||;VT=SNP
18	54107614	rs2611201	T	C	100	PASS	AC=3752;AF=0.749201;AN=5008;NS=2504;DP=19240;EAS_AF=0.8006;AMR_AF=0.6398;AFR_AF=0.8374;EUR_AF=0.6561;SAS_AF=0.7505;AA=C|||;VT=SNP
18	54107747	rs62099674	A	T	100	PASS	AC=609;AF=0.121605;AN=5008;NS=2504;DP=20378;EAS_AF=0.0873;AMR_AF=0.1599;AFR_AF=0.0514;EUR_AF=0.2227;SAS_AF=0.1207;AA=A|||;VT=SNP
18	54108062	rs62099675	A	G	100	PASS	AC=760;AF=0.151757;AN=5008;NS=2504;DP=17176;EAS_AF=0.1151;AMR_AF=0.1816;AFR_AF=0.0749;EUR_AF=0.2783;SAS_AF=0.1421;AA=G|||;VT=SNP
18	54108106	rs302048	G	C	100	PASS	AC=2585;AF=0.516174;AN=5008;NS=2504;DP=17859;EAS_AF=0.6855;AMR_AF=0.4366;AFR_AF=0.5204;EUR_AF=0.3608;SAS_AF=0.5521;AA=G|||;VT=SNP
18	54108709	rs76650737	A	T	100	PASS	AC=228;AF=0.0455272;AN=5008;NS=2504;DP=18496;EAS_AF=0.0238;AMR_AF=0.0231;AFR_AF=0.0794;EUR_AF=0.0239;SAS_AF=0.0603;AA=A|||;VT=SNP
18	54108950	rs17540500	A	G	100	PASS	AC=609;AF=0.121605;AN=5008;NS=2504;DP=19479;EAS_AF=0.0873;AMR_AF=0.1599;AFR_AF=0.0514;EUR_AF=0.2227;SAS_AF=0.1207;AA=A|||;VT=SNP
18	54109388	rs17612718	T	C	100	PASS	AC=603;AF=0.120407;AN=5008;NS=2504;DP=15236;EAS_AF=0.0873;AMR_AF=0.1599;AFR_AF=0.0469;EUR_AF=0.2227;SAS_AF=0.1207;AA=T|||;VT=SNP
18	54109588	rs302047	G	A	100	PASS	AC=795;AF=0.158746;AN=5008;NS=2504;DP=12971;EAS_AF=0.1508;AMR_AF=0.0908;AFR_AF=0.2284;EUR_AF=0.1024;SAS_AF=0.1789;AA=G|||;VT=SNP
18	54109724	rs17612773	G	A	100	PASS	AC=577;AF=0.115216;AN=5008;NS=2504;DP=14540;EAS_AF=0.0873;AMR_AF=0.1599;AFR_AF=0.0272;EUR_AF=0.2227;SAS_AF=0.1207;AA=G|||;VT=SNP
18	54110297	rs62099676	C	T	100	PASS	AC=609;AF=0.121605;AN=5008;NS=2504;DP=12932;EAS_AF=0.0873;AMR_AF=0.1599;AFR_AF=0.0514;EUR_AF=0.2227;SAS_AF=0.1207;AA=C|||;VT=SNP
18	54110305	rs17540639	A	G	100	PASS	AC=577;AF=0.115216;AN=5008;NS=2504;DP=12941;EAS_AF=0.0873;AMR_AF=0.1599;AFR_AF=0.0272;EUR_AF=0.2227;SAS_AF=0.1207;AA=A|||;VT=SNP
18	54111256	rs117819285	C	T	100	PASS	AC=148;AF=0.0295527;AN=5008;NS=2504;DP=19359;EAS_AF=0.0278;AMR_AF=0.0216;AFR_AF=0.0234;EUR_AF=0.0557;SAS_AF=0.0184;AA=C|||;VT=SNP
18	54112161	rs78923538	C	T	100	PASS	AC=16;AF=0.00319489;AN=5008;NS=2504;DP=13890;EAS_AF=0.0149;AMR_AF=0;AFR_AF=0;EUR_AF=0;SAS_AF=0.001;AA=C|||;VT=SNP
18	54112341	rs150421914	C	T	100	PASS	AC=11;AF=0.00219649;AN=5008;NS=2504;DP=18127;EAS_AF=0.0069;AMR_AF=0.0043;AFR_AF=0;EUR_AF=0.001;SAS_AF=0;AA=C|||;VT=SNP
18	54112566	rs28699152	T	A	100	PASS	AC=757;AF=0.151158;AN=5008;NS=2504;DP=19899;EAS_AF=0.1151;AMR_AF=0.1816;AFR_AF=0.0749;EUR_AF=0.2783;SAS_AF=0.1391;AA=A|||;VT=SNP
18	54112573	rs17612843	G	T	100	PASS	AC=609;AF=0.121605;AN=5008;NS=2504;DP=19944;EAS_AF=0.0873;AMR_AF=0.1599;AFR_AF=0.0514;EUR_AF=0.2227;SAS_AF=0.1207;AA=G|||;VT=SNP
18	54113137	rs17540722	T	A	100	PASS	AC=757;AF=0.151158;AN=5008;NS=2504;DP=21032;EAS_AF=0.1151;AMR_AF=0.1816;AFR_AF=0.0749;EUR_AF=0.2783;SAS_AF=0.1391;AA=T|||;VT=SNP
18	54114020	rs215029	G	A	100	PASS	AC=3803;AF=0.759385;AN=5008;NS=2504;DP=21792;EAS_AF=0.8006;AMR_AF=0.6441;AFR_AF=0.8752;EUR_AF=0.6551;SAS_AF=0.7495;AA=A|||;VT=SNP
18	54114285	rs74617905	G	A	100	PASS	AC=60;AF=0.0119808;AN=5008;NS=2504;DP=20986;EAS_AF=0.0337;AMR_AF=0.036;AFR_AF=0;EUR_AF=0;SAS_AF=0.001;AA=G|||;VT=SNP
18	54114609	rs62099678	A	G	100	PASS	AC=765;AF=0.152756;AN=5008;NS=2504;DP=15338;EAS_AF=0.1151;AMR_AF=0.1816;AFR_AF=0.0787;EUR_AF=0.2783;SAS_AF=0.1421;AA=G|||;VT=SNP
18	54114725	rs149733187	G	A	100	PASS	AC=144;AF=0.028754;AN=5008;NS=2504;DP=16394;EAS_AF=0.0278;AMR_AF=0.0216;AFR_AF=0.0182;EUR_AF=0.0557;SAS_AF=0.0215;AA=G|||;VT=SNP
18	54114738	rs62099679	T	C	100	PASS	AC=746;AF=0.148962;AN=5008;NS=2504;DP=16292;EAS_AF=0.1151;AMR_AF=0.1729;AFR_AF=0.0787;EUR_AF=0.2654;SAS_AF=0.1421;AA=T|||;VT=SNP
18	54114901	rs167309	T	A	100	PASS	AC=2582;AF=0.515575;AN=5008;NS=2504;DP=17249;EAS_AF=0.6855;AMR_AF=0.4366;AFR_AF=0.5182;EUR_AF=0.3608;SAS_AF=0.5521;AA=T|||;VT=SNP
18	54114937	rs117698380	T	G	100	PASS	AC=149;AF=0.0297524;AN=5008;NS=2504;DP=17648;EAS_AF=0.0278;AMR_AF=0.0216;AFR_AF=0.0219;EUR_AF=0.0557;SAS_AF=0.0215;AA=T|||;VT=SNP
18	54116485	rs17612937	C	T	100	PASS	AC=746;AF=0.148962;AN=5008;NS=2504;DP=18625;EAS_AF=0.1151;AMR_AF=0.1729;AFR_AF=0.0802;EUR_AF=0.2654;SAS_AF=0.1401;AA=T|||;VT=SNP
18	54117094	rs12456800	T	C	100	PASS	AC=743;AF=0.148363;AN=5008;NS=2504;DP=19910;EAS_AF=0.1151;AMR_AF=0.1729;AFR_AF=0.0787;EUR_AF=0.2654;SAS_AF=0.1391;AA=C|||;VT=SNP
18	54117145	rs302043	G	A	100	PASS	AC=2565;AF=0.512181;AN=5008;NS=2504;DP=20677;EAS_AF=0.6855;AMR_AF=0.4366;AFR_AF=0.5174;EUR_AF=0.3598;SAS_AF=0.5368;AA=G|||;VT=SNP
18	54117519	rs11872473	C	T	100	PASS	AC=745;AF=0.148762;AN=5008;NS=2504;DP=18687;EAS_AF=0.1151;AMR_AF=0.1729;AFR_AF=0.0787;EUR_AF=0.2654;SAS_AF=0.1411;AA=T|||;VT=SNP
18	54117640	rs79650549	A	C	100	PASS	AC=27;AF=0.00539137;AN=5008;NS=2504;DP=19723;EAS_AF=0.0268;AMR_AF=0;AFR_AF=0;EUR_AF=0;SAS_AF=0;AA=A|||;VT=SNP
18	54118013	rs370297	T	A	100	PASS	AC=2352;AF=0.469649;AN=5008;NS=2504;DP=17788;EAS_AF=0.6617;AMR_AF=0.4135;AFR_AF=0.4372;EUR_AF=0.337;SAS_AF=0.4918;AA=T|||;VT=SNP
18	54118014	rs428671	C	A	100	PASS	AC=2356;AF=0.470447;AN=5008;NS=2504;DP=17787;EAS_AF=0.6617;AMR_AF=0.415;AFR_AF=0.4387;EUR_AF=0.337;SAS_AF=0.4928;AA=C|||;VT=SNP
18	54118443	rs183451975	A	C	100	PASS	AC=37;AF=0.00738818;AN=5008;NS=2504;DP=18273;EAS_AF=0.0169;AMR_AF=0.0029;AFR_AF=0.0008;EUR_AF=0.0119;SAS_AF=0.0051;AA=A|||;VT=SNP
18	54118496	rs117413888	G	A	100	PASS	AC=26;AF=0.00519169;AN=5008;NS=2504;DP=19971;EAS_AF=0.0238;AMR_AF=0;AFR_AF=0;EUR_AF=0.001;SAS_AF=0.001;AA=G|||;VT=SNP
18	54118551	rs302044	A	G	100	PASS	AC=3360;AF=0.670927;AN=5008;NS=2504;DP=19477;EAS_AF=0.8006;AMR_AF=0.6124;AFR_AF=0.6225;EUR_AF=0.6262;SAS_AF=0.6902;AA=G|||;VT=SNP
18	54118653	rs141159619	A	T	100	PASS	AC=8;AF=0.00159744;AN=5008;NS=2504;DP=18216;EAS_AF=0.0079;AMR_AF=0;AFR_AF=0;EUR_AF=0;SAS_AF=0;AA=A|||;VT=SNP
18	54118779	rs75386650	C	T	100	PASS	AC=141;AF=0.028155;AN=5008;NS=2504;DP=18024;EAS_AF=0.0278;AMR_AF=0.0216;AFR_AF=0.0182;EUR_AF=0.0557;SAS_AF=0.0184;AA=C|||;VT=SNP
18	54119201	rs79995302	T	C	100	PASS	AC=30;AF=0.00599042;AN=5008;NS=2504;DP=16721;EAS_AF=0.0258;AMR_AF=0.0043;AFR_AF=0;EUR_AF=0.001;SAS_AF=0;AA=t|||;VT=SNP
18	54119561	rs17540958	T	C	100	PASS	AC=558;AF=0.111422;AN=5008;NS=2504;DP=20880;EAS_AF=0.0873;AMR_AF=0.1513;AFR_AF=0.0272;EUR_AF=0.2097;SAS_AF=0.1207;AA=T|||;VT=SNP
18	54119666	rs302045	C	T	100	PASS	AC=2225;AF=0.444289;AN=5008;NS=2504;DP=20022;EAS_AF=0.6617;AMR_AF=0.4063;AFR_AF=0.3449;EUR_AF=0.337;SAS_AF=0.4918;AA=C|||;VT=SNP
18	54120077	rs17613184	T	G	100	PASS	AC=452;AF=0.0902556;AN=5008;NS=2504;DP=16367;EAS_AF=0.0873;AMR_AF=0.1282;AFR_AF=0.0076;EUR_AF=0.174;SAS_AF=0.092;AA=T|||;VT=SNP
18	54120143	rs146824002	T	G	100	PASS	AC=149;AF=0.0297524;AN=5008;NS=2504;DP=16067;EAS_AF=0.0278;AMR_AF=0.0216;AFR_AF=0.0219;EUR_AF=0.0557;SAS_AF=0.0215;AA=T|||;VT=SNP
18	54121629	rs17749733	T	A	100	PASS	AC=650;AF=0.129792;AN=5008;NS=2504;DP=17568;EAS_AF=0.0873;AMR_AF=0.1542;AFR_AF=0.0703;EUR_AF=0.2097;SAS_AF=0.1544;AA=T|||;VT=SNP
18	54122027	rs471324	A	G	100	PASS	AC=3791;AF=0.756989;AN=5008;NS=2504;DP=13633;EAS_AF=0.7996;AMR_AF=0.6455;AFR_AF=0.8676;EUR_AF=0.6481;SAS_AF=0.7546;AA=G|||;VT=SNP
18	54122186	rs144462657	T	C	100	PASS	AC=163;AF=0.0325479;AN=5008;NS=2504;DP=17281;EAS_AF=0.0278;AMR_AF=0.0216;AFR_AF=0.0325;EUR_AF=0.0557;SAS_AF=0.0215;AA=T|||;VT=SNP
18	54122204	rs78215133	G	T	100	PASS	AC=153;AF=0.0305511;AN=5008;NS=2504;DP=17488;EAS_AF=0.0238;AMR_AF=0.0231;AFR_AF=0.0242;EUR_AF=0.0229;SAS_AF=0.0593;AA=G|||;VT=SNP
18	54122357	rs365347	G	A	100	PASS	AC=2320;AF=0.463259;AN=5008;NS=2504;DP=15924;EAS_AF=0.6617;AMR_AF=0.4135;AFR_AF=0.438;EUR_AF=0.337;SAS_AF=0.4581;AA=G|||;VT=SNP
18	54122787	rs55972818	A	G	100	PASS	AC=784;AF=0.15655;AN=5008;NS=2504;DP=17507;EAS_AF=0.1151;AMR_AF=0.1758;AFR_AF=0.0794;EUR_AF=0.2674;SAS_AF=0.1759;AA=G|||;VT=SNP
18	54123054	rs56321188	C	T	100	PASS	AC=592;AF=0.118211;AN=5008;NS=2504;DP=17541;EAS_AF=0.0873;AMR_AF=0.1513;AFR_AF=0.0272;EUR_AF=0.2097;SAS_AF=0.1554;AA=c|||;VT=SNP
18	54123174	rs80202476	C	T	100	PASS	AC=163;AF=0.0325479;AN=5008;NS=2504;DP=17809;EAS_AF=0.0278;AMR_AF=0.0216;AFR_AF=0.0325;EUR_AF=0.0557;SAS_AF=0.0215;AA=T|||;VT=SNP
18	54123302	rs75485832	T	C	100	PASS	AC=157;AF=0.0313498;AN=5008;NS=2504;DP=19312;EAS_AF=0.0278;AMR_AF=0.0216;AFR_AF=0.028;EUR_AF=0.0557;SAS_AF=0.0215;AA=T|||;VT=SNP
18	54123365	rs421544	A	G	100	PASS	AC=2713;AF=0.541733;AN=5008;NS=2504;DP=19088;EAS_AF=0.7143;AMR_AF=0.4582;AFR_AF=0.5522;EUR_AF=0.4155;SAS_AF=0.5389;AA=G|||;VT=SNP
18	54123619	rs149140966	G	A	100	PASS	AC=142;AF=0.0283546;AN=5008;NS=2504;DP=17129;EAS_AF=0.0278;AMR_AF=0.0216;AFR_AF=0.0189;EUR_AF=0.0557;SAS_AF=0.0184;AA=G|||;VT=SNP
18	54123779	rs115235529	A	G	100	PASS	AC=162;AF=0.0323482;AN=5008;NS=2504;DP=18711;EAS_AF=0.0288;AMR_AF=0.0231;AFR_AF=0.0325;EUR_AF=0.0557;SAS_AF=0.0184;AA=G|||;VT=SNP
18	54123941	rs114369833	C	T	100	PASS	AC=160;AF=0.0319489;AN=5008;NS=2504;DP=18952;EAS_AF=0.0278;AMR_AF=0.0216;AFR_AF=0.0325;EUR_AF=0.0557;SAS_AF=0.0184;AA=C|||;VT=SNP
18	54124073	rs8089668	A	T	100	PASS	AC=199;AF=0.0397364;AN=5008;NS=2504;DP=18378;EAS_AF=0.0238;AMR_AF=0.0231;AFR_AF=0.0582;EUR_AF=0.0239;SAS_AF=0.0593;AA=A|||;VT=SNP
18	54124141	rs75772575	G	A	100	PASS	AC=147;AF=0.029353;AN=5008;NS=2504;DP=18083;EAS_AF=0.0278;AMR_AF=0.0216;AFR_AF=0.0227;EUR_AF=0.0557;SAS_AF=0.0184;AA=G|||;VT=SNP
18	54124808	rs62099682	T	C	100	PASS	AC=591;AF=0.118011;AN=5008;NS=2504;DP=19230;EAS_AF=0.0873;AMR_AF=0.1513;AFR_AF=0.0272;EUR_AF=0.2097;SAS_AF=0.1544;AA=T|||;VT=SNP
18	54125466	rs117366517	T	C	100	PASS	AC=8;AF=0.00159744;AN=5008;NS=2504;DP=18636;EAS_AF=0.0079;AMR_AF=0;AFR_AF=0;EUR_AF=0;SAS_AF=0;AA=T|||;VT=SNP
18	54126192	rs118033520	T	A	100	PASS	AC=154;AF=0.0307508;AN=5008;NS=2504;DP=19793;EAS_AF=0.0278;AMR_AF=0.0216;AFR_AF=0.028;EUR_AF=0.0557;SAS_AF=0.0184;AA=A|||;VT=SNP
18	54126536	rs75815626	C	G	100	PASS	AC=161;AF=0.0321486;AN=5008;NS=2504;DP=19857;EAS_AF=0.0446;AMR_AF=0.0231;AFR_AF=0.0242;EUR_AF=0.0239;SAS_AF=0.045;AA=C|||;VT=SNP
18	54126728	rs117063560	A	T	100	PASS	AC=132;AF=0.0263578;AN=5008;NS=2504;DP=20810;EAS_AF=0.0278;AMR_AF=0.0202;AFR_AF=0.0189;EUR_AF=0.0557;SAS_AF=0.0092;AA=T|||;VT=SNP
18	54127182	rs117375410	A	C	100	PASS	AC=76;AF=0.0151757;AN=5008;NS=2504;DP=17673;EAS_AF=0.0615;AMR_AF=0;AFR_AF=0;EUR_AF=0;SAS_AF=0.0143;AA=A|||;VT=SNP
18	54128139	rs75559493	C	T	100	PASS	AC=157;AF=0.0313498;AN=5008;NS=2504;DP=16265;EAS_AF=0.0308;AMR_AF=0.0202;AFR_AF=0.025;EUR_AF=0.0547;SAS_AF=0.0245;AA=C|||;VT=SNP
18	54128303	rs13381282	A	G	100	PASS	AC=1004;AF=0.200479;AN=5008;NS=2504;DP=20398;EAS_AF=0.12;AMR_AF=0.1816;AFR_AF=0.1604;EUR_AF=0.2843;SAS_AF=0.2648;AA=G|||;VT=SNP
18	54128364	rs1506650	C	T	100	PASS	AC=753;AF=0.150359;AN=5008;NS=2504;DP=21272;EAS_AF=0.0893;AMR_AF=0.1571;AFR_AF=0.0673;EUR_AF=0.2286;SAS_AF=0.2403;AA=C|||;VT=SNP
18	54128507	rs117622789	T	C	100	PASS	AC=157;AF=0.0313498;AN=5008;NS=2504;DP=19795;EAS_AF=0.0308;AMR_AF=0.0202;AFR_AF=0.025;EUR_AF=0.0547;SAS_AF=0.0245;AA=C|||;VT=SNP
18	54128692	rs74793010	T	C	100	PASS	AC=157;AF=0.0313498;AN=5008;NS=2504;DP=23072;EAS_AF=0.0308;AMR_AF=0.0202;AFR_AF=0.025;EUR_AF=0.0547;SAS_AF=0.0245;AA=C|||;VT=SNP
18	54128711	rs117479094	T	C	100	PASS	AC=157;AF=0.0313498;AN=5008;NS=2504;DP=23353;EAS_AF=0.0308;AMR_AF=0.0202;AFR_AF=0.025;EUR_AF=0.0547;SAS_AF=0.0245;AA=C|||;VT=SNP
18	54128976	rs72941418	T	G	100	PASS	AC=751;AF=0.14996;AN=5008;NS=2504;DP=20302;EAS_AF=0.12;AMR_AF=0.1715;AFR_AF=0.0393;EUR_AF=0.2674;SAS_AF=0.1943;AA=G|||;VT=SNP
18	54129063	rs374277	C	T	100	PASS	AC=2172;AF=0.433706;AN=5008;NS=2504;DP=21693;EAS_AF=0.6567;AMR_AF=0.3991;AFR_AF=0.354;EUR_AF=0.332;SAS_AF=0.4407;AA=C|||;VT=SNP
18	54129154	rs118072633	A	C	100	PASS	AC=154;AF=0.0307508;AN=5008;NS=2504;DP=21492;EAS_AF=0.0308;AMR_AF=0.0202;AFR_AF=0.025;EUR_AF=0.0547;SAS_AF=0.0215;AA=A|||;VT=SNP
18	54129252	rs77827765	C	T	100	PASS	AC=154;AF=0.0307508;AN=5008;NS=2504;DP=19505;EAS_AF=0.0308;AMR_AF=0.0202;AFR_AF=0.025;EUR_AF=0.0547;SAS_AF=0.0215;AA=T|||;VT=SNP
18	54129787	rs140851216	T	C	100	PASS	AC=154;AF=0.0307508;AN=5008;NS=2504;DP=20387;EAS_AF=0.0308;AMR_AF=0.0202;AFR_AF=0.025;EUR_AF=0.0547;SAS_AF=0.0215;AA=T|||;VT=SNP
18	54130804	rs302049	C	A	100	PASS	AC=2578;AF=0.514776;AN=5008;NS=2504;DP=17471;EAS_AF=0.6567;AMR_AF=0.4251;AFR_AF=0.6467;EUR_AF=0.333;SAS_AF=0.4407;AA=C|||;VT=SNP
18	54130810	rs117891155	G	C	100	PASS	AC=154;AF=0.0307508;AN=5008;NS=2504;DP=17291;EAS_AF=0.0308;AMR_AF=0.0202;AFR_AF=0.025;EUR_AF=0.0547;SAS_AF=0.0215;AA=G|||;VT=SNP
18	54131304	rs1506644	T	C	100	PASS	AC=154;AF=0.0307508;AN=5008;NS=2504;DP=21281;EAS_AF=0.0308;AMR_AF=0.0202;AFR_AF=0.025;EUR_AF=0.0547;SAS_AF=0.0215;AA=T|||;VT=SNP
18	54131392	rs1506645	C	T	100	PASS	AC=154;AF=0.0307508;AN=5008;NS=2504;DP=20704;EAS_AF=0.0308;AMR_AF=0.0202;AFR_AF=0.025;EUR_AF=0.0547;SAS_AF=0.0215;AA=T|||;VT=SNP
18	54132482	rs77393877	C	T	100	PASS	AC=143;AF=0.0285543;AN=5008;NS=2504;DP=21195;EAS_AF=0.0308;AMR_AF=0.0202;AFR_AF=0.0166;EUR_AF=0.0547;SAS_AF=0.0215;AA=C|||;VT=SNP
18	54132574	rs117326440	G	A	100	PASS	AC=154;AF=0.0307508;AN=5008;NS=2504;DP=20068;EAS_AF=0.0308;AMR_AF=0.0202;AFR_AF=0.025;EUR_AF=0.0547;SAS_AF=0.0215;AA=A|||;VT=SNP
18	54133682	rs117037191	G	A	100	PASS	AC=154;AF=0.0307508;AN=5008;NS=2504;DP=12632;EAS_AF=0.0308;AMR_AF=0.0202;AFR_AF=0.025;EUR_AF=0.0547;SAS_AF=0.0215;AA=A|||;VT=SNP
18	54133781	rs139706447	T	C	100	PASS	AC=154;AF=0.0307508;AN=5008;NS=2504;DP=13871;EAS_AF=0.0308;AMR_AF=0.0202;AFR_AF=0.025;EUR_AF=0.0547;SAS_AF=0.0215;AA=C|||;VT=SNP
18	54133864	rs1506646	A	G	100	PASS	AC=593;AF=0.118411;AN=5008;NS=2504;DP=15563;EAS_AF=0.0893;AMR_AF=0.1513;AFR_AF=0.0144;EUR_AF=0.2117;SAS_AF=0.1697;AA=A|||;VT=SNP
18	54134488	rs11875674	T	C	100	PASS	AC=748;AF=0.149361;AN=5008;NS=2504;DP=17648;EAS_AF=0.12;AMR_AF=0.1715;AFR_AF=0.0393;EUR_AF=0.2674;SAS_AF=0.1912;AA=C|||;VT=SNP
18	54134733	rs149124146	T	C	100	PASS	AC=56;AF=0.0111821;AN=5008;NS=2504;DP=18077;EAS_AF=0.0149;AMR_AF=0.0072;AFR_AF=0.0008;EUR_AF=0.0179;SAS_AF=0.0174;AA=T|||;VT=SNP
18	54135448	rs62099685	T	C	100	PASS	AC=748;AF=0.149361;AN=5008;NS=2504;DP=20350;EAS_AF=0.12;AMR_AF=0.1715;AFR_AF=0.0393;EUR_AF=0.2674;SAS_AF=0.1912;AA=C|||;VT=SNP
18	54135541	rs302050	G	T	100	PASS	AC=2345;AF=0.468251;AN=5008;NS=2504;DP=19630;EAS_AF=0.6567;AMR_AF=0.4092;AFR_AF=0.4803;EUR_AF=0.332;SAS_AF=0.4397;AA=G|||;VT=SNP
18	54135772	rs72941429	C	T	100	PASS	AC=491;AF=0.0980431;AN=5008;NS=2504;DP=20011;EAS_AF=0.0893;AMR_AF=0.1297;AFR_AF=0.0076;EUR_AF=0.1769;SAS_AF=0.1258;AA=C|||;VT=SNP
18	54136064	rs302051	G	A	100	PASS	AC=2320;AF=0.463259;AN=5008;NS=2504;DP=18470;EAS_AF=0.6567;AMR_AF=0.4049;AFR_AF=0.4637;EUR_AF=0.332;SAS_AF=0.4397;AA=g|||;VT=SNP
18	54136314	rs1506647	C	T	100	PASS	AC=143;AF=0.0285543;AN=5008;NS=2504;DP=20575;EAS_AF=0.0308;AMR_AF=0.0202;AFR_AF=0.0166;EUR_AF=0.0547;SAS_AF=0.0215;AA=C|||;VT=SNP
18	54138180	rs302053	G	A	100	PASS	AC=3309;AF=0.660743;AN=5008;NS=2504;DP=21286;EAS_AF=0.746;AMR_AF=0.5793;AFR_AF=0.7103;EUR_AF=0.5616;SAS_AF=0.6656;AA=A|||;VT=SNP
18	54138791	rs302054	C	T	100	PASS	AC=3303;AF=0.659545;AN=5008;NS=2504;DP=20288;EAS_AF=0.745;AMR_AF=0.5793;AFR_AF=0.7057;EUR_AF=0.5626;SAS_AF=0.6656;AA=C|||;VT=SNP
18	54139472	rs117204645	G	A	100	PASS	AC=28;AF=0.00559105;AN=5008;NS=2504;DP=19369;EAS_AF=0.0268;AMR_AF=0;AFR_AF=0;EUR_AF=0;SAS_AF=0.001;AA=G|||;VT=SNP
18	54140645	rs430233	C	G	100	PASS	AC=2732;AF=0.545527;AN=5008;NS=2504;DP=18628;EAS_AF=0.6558;AMR_AF=0.4308;AFR_AF=0.6974;EUR_AF=0.3479;SAS_AF=0.5112;AA=G|||;VT=SNP
18	54141042	rs17613639	G	A	100	PASS	AC=580;AF=0.115815;AN=5008;NS=2504;DP=20011;EAS_AF=0.0913;AMR_AF=0.1513;AFR_AF=0.0144;EUR_AF=0.2117;SAS_AF=0.1544;AA=G|||;VT=SNP
18	54141080	rs427414	G	A	100	PASS	AC=2344;AF=0.468051;AN=5008;NS=2504;DP=19552;EAS_AF=0.6558;AMR_AF=0.4092;AFR_AF=0.4803;EUR_AF=0.331;SAS_AF=0.4407;AA=G|||;VT=SNP
18	54141791	rs2068741	G	T	100	PASS	AC=570;AF=0.113818;AN=5008;NS=2504;DP=19290;EAS_AF=0.0903;AMR_AF=0.1513;AFR_AF=0.0076;EUR_AF=0.2117;SAS_AF=0.1544;AA=G|||;VT=SNP
18	54142265	rs17541550	A	G	100	PASS	AC=601;AF=0.120008;AN=5008;NS=2504;DP=18618;EAS_AF=0.0903;AMR_AF=0.1513;AFR_AF=0.0197;EUR_AF=0.2117;SAS_AF=0.1697;AA=A|||;VT=SNP
18	54143356	rs8098408	G	A	100	PASS	AC=2732;AF=0.545527;AN=5008;NS=2504;DP=14215;EAS_AF=0.6558;AMR_AF=0.4308;AFR_AF=0.6974;EUR_AF=0.3479;SAS_AF=0.5112;AA=A|||;VT=SNP
18	54144657	rs12185312	A	G	100	PASS	AC=2351;AF=0.469449;AN=5008;NS=2504;DP=18632;EAS_AF=0.6558;AMR_AF=0.4121;AFR_AF=0.4841;EUR_AF=0.331;SAS_AF=0.4407;AA=A|||;VT=SNP
18	54144903	rs1848074	G	A	100	PASS	AC=2728;AF=0.544728;AN=5008;NS=2504;DP=18031;EAS_AF=0.6558;AMR_AF=0.4323;AFR_AF=0.6936;EUR_AF=0.3479;SAS_AF=0.5112;AA=G|||;VT=SNP
18	54145565	rs952171	C	T	100	PASS	AC=600;AF=0.119808;AN=5008;NS=2504;DP=21744;EAS_AF=0.0903;AMR_AF=0.1513;AFR_AF=0.0189;EUR_AF=0.2117;SAS_AF=0.1697;AA=C|||;VT=SNP
18	54145670	rs4128146	A	G	100	PASS	AC=2727;AF=0.544529;AN=5008;NS=2504;DP=23620;EAS_AF=0.6558;AMR_AF=0.4323;AFR_AF=0.6929;EUR_AF=0.3479;SAS_AF=0.5112;AA=A|||;VT=SNP
18	54146115	rs17541626	G	A	100	PASS	AC=635;AF=0.126797;AN=5008;NS=2504;DP=17199;EAS_AF=0.0903;AMR_AF=0.1542;AFR_AF=0.0439;EUR_AF=0.2117;SAS_AF=0.1697;AA=G|||;VT=SNP
18	54146721	rs1112655	G	C	100	PASS	AC=3038;AF=0.606629;AN=5008;NS=2504;DP=16373;EAS_AF=0.6558;AMR_AF=0.6542;AFR_AF=0.6293;EUR_AF=0.4881;SAS_AF=0.6135;AA=G|||;VT=SNP
18	54147266	rs9945702	C	T	100	PASS	AC=3902;AF=0.779153;AN=5008;NS=2504;DP=22088;EAS_AF=0.7788;AMR_AF=0.8329;AFR_AF=0.7511;EUR_AF=0.7545;SAS_AF=0.8047;AA=T|||;VT=SNP
18	54147283	rs62099686	G	C	100	PASS	AC=861;AF=0.171925;AN=5008;NS=2504;DP=22291;EAS_AF=0.123;AMR_AF=0.1787;AFR_AF=0.1188;EUR_AF=0.2674;SAS_AF=0.1912;AA=C|||;VT=SNP
18	54147746	rs142731021	G	A	100	PASS	AC=67;AF=0.0133786;AN=5008;NS=2504;DP=16190;EAS_AF=0.0397;AMR_AF=0.036;AFR_AF=0;EUR_AF=0;SAS_AF=0.002;AA=G|||;VT=SNP
18	54148154	rs55769021	T	C	100	PASS	AC=863;AF=0.172324;AN=5008;NS=2504;DP=18330;EAS_AF=0.123;AMR_AF=0.1787;AFR_AF=0.1188;EUR_AF=0.2664;SAS_AF=0.1943;AA=C|||;VT=SNP
18	54148188	rs17613844	T	A	100	PASS	AC=594;AF=0.11861;AN=5008;NS=2504;DP=16913;EAS_AF=0.0903;AMR_AF=0.1513;AFR_AF=0.0144;EUR_AF=0.2117;SAS_AF=0.1697;AA=T|||;VT=SNP
18	54148285	rs117577771	G	A	100	PASS	AC=145;AF=0.0289537;AN=5008;NS=2504;DP=17497;EAS_AF=0.0327;AMR_AF=0.0202;AFR_AF=0.0151;EUR_AF=0.0547;SAS_AF=0.0235;AA=A|||;VT=SNP
18	54148755	rs62099688	C	T	100	PASS	AC=595;AF=0.11881;AN=5008;NS=2504;DP=18103;EAS_AF=0.0913;AMR_AF=0.1513;AFR_AF=0.0144;EUR_AF=0.2117;SAS_AF=0.1697;AA=C|||;VT=SNP
18	54149314	rs72627237	C	T	100	PASS	AC=289;AF=0.0577077;AN=5008;NS=2504;DP=20083;EAS_AF=0.1518;AMR_AF=0.0245;AFR_AF=0.0023;EUR_AF=0.008;SAS_AF=0.1104;AA=C|||;VT=SNP
18	54149736	rs7229274	G	A	100	PASS	AC=2636;AF=0.526358;AN=5008;NS=2504;DP=16315;EAS_AF=0.6548;AMR_AF=0.4308;AFR_AF=0.6248;EUR_AF=0.3479;SAS_AF=0.5123;AA=g|||;VT=SNP
18	54149945	rs7235372	T	C	100	PASS	AC=2349;AF=0.46905;AN=5008;NS=2504;DP=13882;EAS_AF=0.6548;AMR_AF=0.4121;AFR_AF=0.4834;EUR_AF=0.331;SAS_AF=0.4407;AA=T|||;VT=SNP
18	54150885	rs1354763	G	A	100	PASS	AC=2634;AF=0.525958;AN=5008;NS=2504;DP=18495;EAS_AF=0.6548;AMR_AF=0.4294;AFR_AF=0.6248;EUR_AF=0.3479;SAS_AF=0.5112;AA=G|||;VT=SNP
18	54151435	rs117628388	C	T	100	PASS	AC=144;AF=0.028754;AN=5008;NS=2504;DP=19509;EAS_AF=0.0327;AMR_AF=0.0216;AFR_AF=0.0151;EUR_AF=0.0547;SAS_AF=0.0215;AA=C|||;VT=SNP
18	54151623	rs78158619	C	T	100	PASS	AC=144;AF=0.028754;AN=5008;NS=2504;DP=21634;EAS_AF=0.0327;AMR_AF=0.0216;AFR_AF=0.0151;EUR_AF=0.0547;SAS_AF=0.0215;AA=C|||;VT=SNP
18	54152121	rs8083538	T	C	100	PASS	AC=2470;AF=0.493211;AN=5008;NS=2504;DP=20130;EAS_AF=0.6548;AMR_AF=0.4222;AFR_AF=0.5696;EUR_AF=0.331;SAS_AF=0.4407;AA=T|||;VT=SNP
18	54152875	rs28720821	T	C	100	PASS	AC=194;AF=0.038738;AN=5008;NS=2504;DP=18466;EAS_AF=0.0327;AMR_AF=0.0216;AFR_AF=0.053;EUR_AF=0.0547;SAS_AF=0.0215;AA=C|||;VT=SNP
18	54152893	rs112319051	C	T	100	PASS	AC=594;AF=0.11861;AN=5008;NS=2504;DP=19378;EAS_AF=0.0903;AMR_AF=0.1513;AFR_AF=0.0144;EUR_AF=0.2117;SAS_AF=0.1697;AA=C|||;VT=SNP
18	54152915	rs4801027	T	C	100	PASS	AC=2640;AF=0.527157;AN=5008;NS=2504;DP=20163;EAS_AF=0.6548;AMR_AF=0.4308;AFR_AF=0.6278;EUR_AF=0.3489;SAS_AF=0.5112;AA=T|||;VT=SNP
18	54153057	rs117570518	T	G	100	PASS	AC=144;AF=0.028754;AN=5008;NS=2504;DP=20178;EAS_AF=0.0327;AMR_AF=0.0216;AFR_AF=0.0151;EUR_AF=0.0547;SAS_AF=0.0215;AA=T|||;VT=SNP
18	54153885	rs79886655	C	T	100	PASS	AC=365;AF=0.0728834;AN=5008;NS=2504;DP=20901;EAS_AF=0.0327;AMR_AF=0.0288;AFR_AF=0.1785;EUR_AF=0.0547;SAS_AF=0.0215;AA=T|||;VT=SNP
18	54154312	rs117373383	C	T	100	PASS	AC=143;AF=0.0285543;AN=5008;NS=2504;DP=22014;EAS_AF=0.0327;AMR_AF=0.0202;AFR_AF=0.0151;EUR_AF=0.0547;SAS_AF=0.0215;AA=C|||;VT=SNP
18	54154335	rs118136798	G	C	100	PASS	AC=143;AF=0.0285543;AN=5008;NS=2504;DP=21948;EAS_AF=0.0327;AMR_AF=0.0202;AFR_AF=0.0151;EUR_AF=0.0547;SAS_AF=0.0215;AA=G|||;VT=SNP
18	54155111	rs80129268	T	C	100	PASS	AC=123;AF=0.0245607;AN=5008;NS=2504;DP=18729;EAS_AF=0.119;AMR_AF=0;AFR_AF=0;EUR_AF=0;SAS_AF=0.0031;AA=T|||;VT=SNP
18	54155239	rs1857918	C	T	100	PASS	AC=585;AF=0.116813;AN=5008;NS=2504;DP=18623;EAS_AF=0.0903;AMR_AF=0.1513;AFR_AF=0.0076;EUR_AF=0.2117;SAS_AF=0.1697;AA=C|||;VT=SNP
18	54155300	rs76729087	T	C	100	PASS	AC=23;AF=0.00459265;AN=5008;NS=2504;DP=19973;EAS_AF=0.0109;AMR_AF=0.0029;AFR_AF=0.0008;EUR_AF=0.008;SAS_AF=0.001;AA=T|||;VT=SNP
18	54155330	rs1857919	G	A	100	PASS	AC=3896;AF=0.777955;AN=5008;NS=2504;DP=19869;EAS_AF=0.8016;AMR_AF=0.647;AFR_AF=0.9546;EUR_AF=0.6402;SAS_AF=0.7495;AA=A|||;VT=SNP
18	54156244	rs8084220	G	A	100	PASS	AC=2864;AF=0.571885;AN=5008;NS=2504;DP=22881;EAS_AF=0.6548;AMR_AF=0.4395;AFR_AF=0.7927;EUR_AF=0.3489;SAS_AF=0.5112;AA=A|||;VT=SNP
18	54156649	rs117774229	C	T	100	PASS	AC=71;AF=0.0141773;AN=5008;NS=2504;DP=21058;EAS_AF=0.0159;AMR_AF=0.0115;AFR_AF=0.0045;EUR_AF=0.0368;SAS_AF=0.0041;AA=c|||;VT=SNP
18	54156958	rs6566776	T	C	100	PASS	AC=2646;AF=0.528355;AN=5008;NS=2504;DP=22542;EAS_AF=0.6558;AMR_AF=0.4323;AFR_AF=0.6301;EUR_AF=0.3489;SAS_AF=0.5123;AA=T|||;VT=SNP
18	54157088	rs9947360	A	T	100	PASS	AC=2920;AF=0.583067;AN=5008;NS=2504;DP=23513;EAS_AF=0.6558;AMR_AF=0.4452;AFR_AF=0.8306;EUR_AF=0.3489;SAS_AF=0.5123;AA=T|||;VT=SNP
18	54158584	rs1893568	T	C	100	PASS	AC=3899;AF=0.778554;AN=5008;NS=2504;DP=24177;EAS_AF=0.8016;AMR_AF=0.6484;AFR_AF=0.9546;EUR_AF=0.6402;SAS_AF=0.7515;AA=C|||;VT=SNP
18	54159134	rs80003119	C	T	100	PASS	AC=23;AF=0.00459265;AN=5008;NS=2504;DP=19654;EAS_AF=0.0109;AMR_AF=0.0029;AFR_AF=0.0008;EUR_AF=0.008;SAS_AF=0.001;AA=C|||;VT=SNP
18	54159569	rs150044156	C	A	100	PASS	AC=19;AF=0.00379393;AN=5008;NS=2504;DP=18916;EAS_AF=0.0188;AMR_AF=0;AFR_AF=0;EUR_AF=0;SAS_AF=0;AA=C|||;VT=SNP
18	54160649	rs4801028	C	T	100	PASS	AC=2709;AF=0.540935;AN=5008;NS=2504;DP=19527;EAS_AF=0.6706;AMR_AF=0.4438;AFR_AF=0.6293;EUR_AF=0.3857;SAS_AF=0.5164;AA=C|||;VT=SNP
18	54161723	rs8084464	C	A	100	PASS	AC=3583;AF=0.715455;AN=5008;NS=2504;DP=16889;EAS_AF=0.7768;AMR_AF=0.6095;AFR_AF=0.8275;EUR_AF=0.6153;SAS_AF=0.6789;AA=A|||;VT=SNP
18	54162135	rs17090195	A	G	100	PASS	AC=183;AF=0.0365415;AN=5008;NS=2504;DP=18730;EAS_AF=0.0238;AMR_AF=0.0274;AFR_AF=0.0454;EUR_AF=0.0239;SAS_AF=0.0573;AA=A|||;VT=SNP
18	54162622	rs143891732	T	G	100	PASS	AC=68;AF=0.0135783;AN=5008;NS=2504;DP=18759;EAS_AF=0.0159;AMR_AF=0.0086;AFR_AF=0.0151;EUR_AF=0.0179;SAS_AF=0.0082;AA=T|||;VT=SNP
18	54162699	rs28712169	A	G	100	PASS	AC=2898;AF=0.578674;AN=5008;NS=2504;DP=17309;EAS_AF=0.6706;AMR_AF=0.4496;AFR_AF=0.7693;EUR_AF=0.3857;SAS_AF=0.5164;AA=G|||;VT=SNP
18	54162752	rs56017575	T	G	100	PASS	AC=570;AF=0.113818;AN=5008;NS=2504;DP=15674;EAS_AF=0.0903;AMR_AF=0.1513;AFR_AF=0.0076;EUR_AF=0.2117;SAS_AF=0.1544;AA=T|||;VT=SNP
18	54163188	rs11876993	C	A	100	PASS	AC=579;AF=0.115615;AN=5008;NS=2504;DP=18556;EAS_AF=0.0903;AMR_AF=0.1513;AFR_AF=0.0144;EUR_AF=0.2117;SAS_AF=0.1544;AA=C|||;VT=SNP
18	54163317	rs7237217	G	A	100	PASS	AC=2930;AF=0.585064;AN=5008;NS=2504;DP=20335;EAS_AF=0.6706;AMR_AF=0.451;AFR_AF=0.7927;EUR_AF=0.3857;SAS_AF=0.5164;AA=A|||;VT=SNP
18	54163441	rs7237538	G	A	100	PASS	AC=2412;AF=0.481629;AN=5008;NS=2504;DP=21651;EAS_AF=0.6706;AMR_AF=0.4207;AFR_AF=0.4826;EUR_AF=0.3678;SAS_AF=0.4458;AA=G|||;VT=SNP
18	54163803	rs1506651	C	T	100	PASS	AC=2585;AF=0.516174;AN=5008;NS=2504;DP=19647;EAS_AF=0.6706;AMR_AF=0.4337;AFR_AF=0.5408;EUR_AF=0.3857;SAS_AF=0.5164;AA=C|||;VT=SNP
18	54163976	rs140684984	T	G	100	PASS	AC=68;AF=0.0135783;AN=5008;NS=2504;DP=18063;EAS_AF=0.0159;AMR_AF=0.0086;AFR_AF=0.0151;EUR_AF=0.0179;SAS_AF=0.0082;AA=T|||;VT=SNP
18	54164447	rs6566783	A	G	100	PASS	AC=2899;AF=0.578874;AN=5008;NS=2504;DP=15007;EAS_AF=0.6706;AMR_AF=0.4496;AFR_AF=0.77;EUR_AF=0.3857;SAS_AF=0.5164;AA=G|||;VT=SNP
18	54164713	rs6566784	C	T	100	PASS	AC=2899;AF=0.578874;AN=5008;NS=2504;DP=17783;EAS_AF=0.6706;AMR_AF=0.4496;AFR_AF=0.77;EUR_AF=0.3857;SAS_AF=0.5164;AA=C|||;VT=SNP
18	54165000	rs1943084	A	C	100	PASS	AC=2899;AF=0.578874;AN=5008;NS=2504;DP=21515;EAS_AF=0.6706;AMR_AF=0.4496;AFR_AF=0.77;EUR_AF=0.3857;SAS_AF=0.5164;AA=C|||;VT=SNP
18	54165118	rs1943085	A	C	100	PASS	AC=2931;AF=0.585264;AN=5008;NS=2504;DP=20846;EAS_AF=0.6706;AMR_AF=0.4524;AFR_AF=0.7927;EUR_AF=0.3857;SAS_AF=0.5164;AA=C|||;VT=SNP
18	54165567	rs28735462	T	A	100	PASS	AC=2416;AF=0.482428;AN=5008;NS=2504;DP=9514;EAS_AF=0.6706;AMR_AF=0.4236;AFR_AF=0.4841;EUR_AF=0.3678;SAS_AF=0.4458;AA=T|||;VT=SNP
18	54166449	rs62099706	G	A	100	PASS	AC=580;AF=0.115815;AN=5008;NS=2504;DP=17068;EAS_AF=0.0903;AMR_AF=0.1513;AFR_AF=0.0144;EUR_AF=0.2117;SAS_AF=0.1554;AA=G|||;VT=SNP
18	54166564	rs59074505	T	C	100	PASS	AC=1245;AF=0.248602;AN=5008;NS=2504;DP=18215;EAS_AF=0.502;AMR_AF=0.3026;AFR_AF=0.0182;EUR_AF=0.2306;SAS_AF=0.2791;AA=T|||;VT=SNP
18	54167211	rs9965115	A	C	100	PASS	AC=2900;AF=0.579073;AN=5008;NS=2504;DP=15382;EAS_AF=0.6706;AMR_AF=0.451;AFR_AF=0.77;EUR_AF=0.3857;SAS_AF=0.5164;AA=C|||;VT=SNP
18	54167405	rs11661448	G	A	100	PASS	AC=2413;AF=0.481829;AN=5008;NS=2504;DP=8844;EAS_AF=0.6706;AMR_AF=0.4222;AFR_AF=0.4826;EUR_AF=0.3678;SAS_AF=0.4458;AA=G|||;VT=SNP
18	54167421	rs190741733	G	A	100	PASS	AC=51;AF=0.0101837;AN=5008;NS=2504;DP=8905;EAS_AF=0.0476;AMR_AF=0;AFR_AF=0;EUR_AF=0;SAS_AF=0.0031;AA=G|||;VT=SNP
18	54167429	rs9952773	G	A	100	PASS	AC=2413;AF=0.481829;AN=5008;NS=2504;DP=8845;EAS_AF=0.6706;AMR_AF=0.4222;AFR_AF=0.4826;EUR_AF=0.3678;SAS_AF=0.4458;AA=G|||;VT=SNP
18	54168851	rs116534082	A	G	100	PASS	AC=146;AF=0.0291534;AN=5008;NS=2504;DP=16791;EAS_AF=0.0238;AMR_AF=0.0216;AFR_AF=0.0219;EUR_AF=0.0229;SAS_AF=0.0562;AA=A|||;VT=SNP
18	54169737	rs4800948	C	A	100	PASS	AC=2239;AF=0.447085;AN=5008;NS=2504;DP=12867;EAS_AF=0.6706;AMR_AF=0.4121;AFR_AF=0.3563;EUR_AF=0.3678;SAS_AF=0.4458;AA=C|||;VT=SNP
18	54169930	rs9957480	T	C	100	PASS	AC=2900;AF=0.579073;AN=5008;NS=2504;DP=15399;EAS_AF=0.6706;AMR_AF=0.451;AFR_AF=0.77;EUR_AF=0.3857;SAS_AF=0.5164;AA=C|||;VT=SNP
18	54170121	rs4801029	A	C	100	PASS	AC=2899;AF=0.578874;AN=5008;NS=2504;DP=17530;EAS_AF=0.6706;AMR_AF=0.4496;AFR_AF=0.77;EUR_AF=0.3857;SAS_AF=0.5164;AA=C|||;VT=SNP
18	54170262	rs4801030	C	A	100	PASS	AC=2930;AF=0.585064;AN=5008;NS=2504;DP=17819;EAS_AF=0.6706;AMR_AF=0.451;AFR_AF=0.7927;EUR_AF=0.3857;SAS_AF=0.5164;AA=A|||;VT=SNP
18	54170318	rs12456814	A	G	100	PASS	AC=612;AF=0.122204;AN=5008;NS=2504;DP=18079;EAS_AF=0.0903;AMR_AF=0.1599;AFR_AF=0.0083;EUR_AF=0.2286;SAS_AF=0.1728;AA=A|||;VT=SNP
18	54170521	rs149949929	C	T	100	PASS	AC=60;AF=0.0119808;AN=5008;NS=2504;DP=19228;EAS_AF=0.0595;AMR_AF=0;AFR_AF=0;EUR_AF=0;SAS_AF=0;AA=T|||;VT=SNP
18	54170685	rs60460447	G	A	100	PASS	AC=239;AF=0.0477236;AN=5008;NS=2504;DP=13841;EAS_AF=0.2282;AMR_AF=0.0043;AFR_AF=0;EUR_AF=0.001;SAS_AF=0.0051;AA=G|||;VT=SNP
18	54171139	rs10503008	G	A	100	PASS	AC=2770;AF=0.553115;AN=5008;NS=2504;DP=15157;EAS_AF=0.6706;AMR_AF=0.4467;AFR_AF=0.6694;EUR_AF=0.3887;SAS_AF=0.5194;AA=G|||;VT=SNP
18	54171273	rs11663804	A	G	100	PASS	AC=2937;AF=0.586462;AN=5008;NS=2504;DP=16463;EAS_AF=0.6706;AMR_AF=0.4539;AFR_AF=0.7927;EUR_AF=0.3887;SAS_AF=0.5184;AA=g|||;VT=SNP
18	54171881	rs118019726	C	T	100	PASS	AC=65;AF=0.0129792;AN=5008;NS=2504;DP=18130;EAS_AF=0.0159;AMR_AF=0.0115;AFR_AF=0;EUR_AF=0.0368;SAS_AF=0.0041;AA=C|||;VT=SNP
18	54175363	rs80296221	G	A	100	PASS	AC=93;AF=0.0185703;AN=5008;NS=2504;DP=18661;EAS_AF=0.0893;AMR_AF=0.0014;AFR_AF=0;EUR_AF=0;SAS_AF=0.002;AA=G|||;VT=SNP
18	54175746	rs950698	C	T	100	PASS	AC=2238;AF=0.446885;AN=5008;NS=2504;DP=18281;EAS_AF=0.6706;AMR_AF=0.4121;AFR_AF=0.3563;EUR_AF=0.3678;SAS_AF=0.4448;AA=C|||;VT=SNP
18	54177033	rs17090214	C	T	100	PASS	AC=2057;AF=0.410743;AN=5008;NS=2504;DP=18386;EAS_AF=0.6538;AMR_AF=0.3905;AFR_AF=0.2738;EUR_AF=0.331;SAS_AF=0.4417;AA=C|||;VT=SNP
18	54177387	rs7232935	T	C	100	PASS	AC=2928;AF=0.584665;AN=5008;NS=2504;DP=21072;EAS_AF=0.6706;AMR_AF=0.451;AFR_AF=0.792;EUR_AF=0.3857;SAS_AF=0.5153;AA=C|||;VT=SNP
18	54177958	rs906162	C	T	100	PASS	AC=2409;AF=0.48103;AN=5008;NS=2504;DP=17763;EAS_AF=0.6706;AMR_AF=0.4207;AFR_AF=0.4811;EUR_AF=0.3678;SAS_AF=0.4448;AA=C|||;VT=SNP
18	54178056	rs62099708	C	A	100	PASS	AC=583;AF=0.116414;AN=5008;NS=2504;DP=20436;EAS_AF=0.0903;AMR_AF=0.1527;AFR_AF=0.0144;EUR_AF=0.2147;SAS_AF=0.1544;AA=C|||;VT=SNP
18	54178080	rs72941485	A	G	100	PASS	AC=494;AF=0.0986422;AN=5008;NS=2504;DP=20569;EAS_AF=0.0903;AMR_AF=0.1311;AFR_AF=0.0076;EUR_AF=0.1789;SAS_AF=0.1247;AA=A|||;VT=SNP
18	54178231	rs906161	C	T	100	PASS	AC=2425;AF=0.484225;AN=5008;NS=2504;DP=18695;EAS_AF=0.6706;AMR_AF=0.4207;AFR_AF=0.4932;EUR_AF=0.3678;SAS_AF=0.4448;AA=C|||;VT=SNP
18	54179107	rs149456010	C	A	100	PASS	AC=144;AF=0.028754;AN=5008;NS=2504;DP=18863;EAS_AF=0.0228;AMR_AF=0.0216;AFR_AF=0.0212;EUR_AF=0.0229;SAS_AF=0.0562;AA=C|||;VT=SNP
18	54179109	rs906160	C	A	100	PASS	AC=1451;AF=0.289736;AN=5008;NS=2504;DP=18917;EAS_AF=0.503;AMR_AF=0.3545;AFR_AF=0.0393;EUR_AF=0.3201;SAS_AF=0.3313;AA=C|||;VT=SNP
18	54179240	rs906159	A	G	100	PASS	AC=2931;AF=0.585264;AN=5008;NS=2504;DP=21411;EAS_AF=0.6706;AMR_AF=0.451;AFR_AF=0.792;EUR_AF=0.3857;SAS_AF=0.5184;AA=G|||;VT=SNP
18	54180366	rs529009321	T	A	100	PASS	AC=10;AF=0.00199681;AN=5008;NS=2504;DP=12051;EAS_AF=0.006;AMR_AF=0.0043;AFR_AF=0;EUR_AF=0.001;SAS_AF=0;AA=T|||;VT=SNP
18	54181005	rs148451948	G	A	100	PASS	AC=20;AF=0.00399361;AN=5008;NS=2504;DP=14647;EAS_AF=0.0198;AMR_AF=0;AFR_AF=0;EUR_AF=0;SAS_AF=0;AA=G|||;VT=SNP
18	54181109	rs8092011	A	G	100	PASS	AC=2931;AF=0.585264;AN=5008;NS=2504;DP=16839;EAS_AF=0.6706;AMR_AF=0.451;AFR_AF=0.792;EUR_AF=0.3857;SAS_AF=0.5184;AA=G|||;VT=SNP
18	54181212	rs145876453	A	G	100	PASS	AC=57;AF=0.0113818;AN=5008;NS=2504;DP=16346;EAS_AF=0.0159;AMR_AF=0.0043;AFR_AF=0.0151;EUR_AF=0.0109;SAS_AF=0.0072;AA=A|||;VT=SNP
18	54181219	rs8094003	G	T	100	PASS	AC=2411;AF=0.48143;AN=5008;NS=2504;DP=16290;EAS_AF=0.6696;AMR_AF=0.4193;AFR_AF=0.4818;EUR_AF=0.3678;SAS_AF=0.4479;AA=G|||;VT=SNP
18	54181838	rs1354764	G	A	100	PASS	AC=2414;AF=0.482029;AN=5008;NS=2504;DP=18307;EAS_AF=0.6706;AMR_AF=0.4251;AFR_AF=0.4826;EUR_AF=0.3678;SAS_AF=0.4448;AA=G|||;VT=SNP
18	54182172	rs7231005	T	C	100	PASS	AC=2826;AF=0.564297;AN=5008;NS=2504;DP=18016;EAS_AF=0.6706;AMR_AF=0.451;AFR_AF=0.7126;EUR_AF=0.3857;SAS_AF=0.5184;AA=C|||;VT=SNP
18	54183960	rs144979261	C	T	100	PASS	AC=19;AF=0.00379393;AN=5008;NS=2504;DP=17728;EAS_AF=0.0188;AMR_AF=0;AFR_AF=0;EUR_AF=0;SAS_AF=0;AA=C|||;VT=SNP
18	54184798	rs9966035	T	C	100	PASS	AC=2514;AF=0.501997;AN=5008;NS=2504;DP=19850;EAS_AF=0.6706;AMR_AF=0.4251;AFR_AF=0.5567;EUR_AF=0.3698;SAS_AF=0.4448;AA=T|||;VT=SNP
18	54184926	rs9951801	C	G	100	PASS	AC=2492;AF=0.497604;AN=5008;NS=2504;DP=19041;EAS_AF=0.6716;AMR_AF=0.4265;AFR_AF=0.5401;EUR_AF=0.3688;SAS_AF=0.4438;AA=C|||;VT=SNP
18	54185625	rs74932662	C	T	100	PASS	AC=45;AF=0.00898562;AN=5008;NS=2504;DP=19108;EAS_AF=0.0159;AMR_AF=0.013;AFR_AF=0;EUR_AF=0.0179;SAS_AF=0.002;AA=C|||;VT=SNP
18	54185707	rs12605896	G	A	100	PASS	AC=177;AF=0.0353435;AN=5008;NS=2504;DP=18475;EAS_AF=0.0228;AMR_AF=0.0274;AFR_AF=0.0424;EUR_AF=0.0239;SAS_AF=0.0562;AA=G|||;VT=SNP
18	54186759	rs1506649	A	G	100	PASS	AC=2660;AF=0.53115;AN=5008;NS=2504;DP=16258;EAS_AF=0.4147;AMR_AF=0.6124;AFR_AF=0.5832;EUR_AF=0.4811;SAS_AF=0.5746;AA=a|||;VT=SNP
18	54189488	rs9950504	C	A	100	PASS	AC=722;AF=0.144169;AN=5008;NS=2504;DP=18425;EAS_AF=0.1419;AMR_AF=0.1196;AFR_AF=0.1498;EUR_AF=0.1968;SAS_AF=0.1022;AA=C|||;VT=SNP
18	54189533	rs652437	G	A	100	PASS	AC=3095;AF=0.618011;AN=5008;NS=2504;DP=20006;EAS_AF=0.4315;AMR_AF=0.4942;AFR_AF=0.8767;EUR_AF=0.5487;SAS_AF=0.6196;AA=A|||;VT=SNP
18	54189611	rs635654	C	T	100	PASS	AC=1375;AF=0.274561;AN=5008;NS=2504;DP=19298;EAS_AF=0.1369;AMR_AF=0.2882;AFR_AF=0.3616;EUR_AF=0.2445;SAS_AF=0.32;AA=C|||;VT=SNP
18	54189987	rs75525104	G	A	100	PASS	AC=48;AF=0.00958466;AN=5008;NS=2504;DP=22549;EAS_AF=0.0446;AMR_AF=0;AFR_AF=0;EUR_AF=0;SAS_AF=0.0031;AA=G|||;VT=SNP
18	54190434	rs78710886	G	A	100	PASS	AC=122;AF=0.024361;AN=5008;NS=2504;DP=18156;EAS_AF=0.1161;AMR_AF=0;AFR_AF=0.0015;EUR_AF=0;SAS_AF=0.0031;AA=G|||;VT=SNP
18	54190548	rs11661727	C	A	100	PASS	AC=571;AF=0.114018;AN=5008;NS=2504;DP=16577;EAS_AF=0.1419;AMR_AF=0.1095;AFR_AF=0.0416;EUR_AF=0.1958;SAS_AF=0.1022;AA=C|||;VT=SNP
18	54190934	rs619742	G	C	100	PASS	AC=1632;AF=0.325879;AN=5008;NS=2504;DP=20406;EAS_AF=0.1538;AMR_AF=0.3026;AFR_AF=0.5008;EUR_AF=0.2445;SAS_AF=0.3671;AA=G|||;VT=SNP
18	54191033	rs17090219	T	C	100	PASS	AC=449;AF=0.0896565;AN=5008;NS=2504;DP=20591;EAS_AF=0.1438;AMR_AF=0.0533;AFR_AF=0.0136;EUR_AF=0.1083;SAS_AF=0.1431;AA=T|||;VT=SNP
18	54192037	rs8083814	G	T	100	PASS	AC=912;AF=0.182109;AN=5008;NS=2504;DP=20949;EAS_AF=0.1419;AMR_AF=0.1268;AFR_AF=0.2882;EUR_AF=0.1988;SAS_AF=0.1022;AA=G|||;VT=SNP
18	54192720	rs589822	A	G	100	PASS	AC=3583;AF=0.715455;AN=5008;NS=2504;DP=18206;EAS_AF=0.8462;AMR_AF=0.7118;AFR_AF=0.6483;EUR_AF=0.7555;SAS_AF=0.6329;AA=G|||;VT=SNP
18	54192727	rs682446	T	C	100	PASS	AC=3506;AF=0.70008;AN=5008;NS=2504;DP=17852;EAS_AF=0.8462;AMR_AF=0.7061;AFR_AF=0.593;EUR_AF=0.7555;SAS_AF=0.6329;AA=C|||;VT=SNP
18	54195950	rs56320047	A	C	100	PASS	AC=448;AF=0.0894569;AN=5008;NS=2504;DP=19520;EAS_AF=0.1438;AMR_AF=0.0533;AFR_AF=0.0136;EUR_AF=0.1083;SAS_AF=0.1421;AA=A|||;VT=SNP
18	54199002	rs117574690	G	A	100	PASS	AC=51;AF=0.0101837;AN=5008;NS=2504;DP=13194;EAS_AF=0.0506;AMR_AF=0;AFR_AF=0;EUR_AF=0;SAS_AF=0;AA=g|||;VT=SNP
18	54199835	rs665037	G	A	100	PASS	AC=3497;AF=0.698283;AN=5008;NS=2504;DP=20732;EAS_AF=0.8462;AMR_AF=0.7061;AFR_AF=0.5923;EUR_AF=0.7555;SAS_AF=0.6247;AA=A|||;VT=SNP
18	54200266	rs663220	T	C	100	PASS	AC=1586;AF=0.316693;AN=5008;NS=2504;DP=19119;EAS_AF=0.5327;AMR_AF=0.4741;AFR_AF=0.0287;EUR_AF=0.4066;SAS_AF=0.2791;AA=T|||;VT=SNP
18	54200618	rs111776215	C	A	100	PASS	AC=448;AF=0.0894569;AN=5008;NS=2504;DP=13838;EAS_AF=0.1429;AMR_AF=0.0533;AFR_AF=0.0136;EUR_AF=0.1083;SAS_AF=0.1431;AA=C|||;VT=SNP
18	54200685	rs672089	G	C	100	PASS	AC=3642;AF=0.727236;AN=5008;NS=2504;DP=15648;EAS_AF=0.8462;AMR_AF=0.7133;AFR_AF=0.6664;EUR_AF=0.7555;SAS_AF=0.6677;AA=C|||;VT=SNP
18	54201090	rs62099715	T	C	100	PASS	AC=342;AF=0.0682907;AN=5008;NS=2504;DP=19653;EAS_AF=0.0595;AMR_AF=0.0519;AFR_AF=0.0038;EUR_AF=0.1083;SAS_AF=0.135;AA=T|||;VT=SNP
18	54203153	rs625628	C	T	100	PASS	AC=2355;AF=0.470248;AN=5008;NS=2504;DP=17234;EAS_AF=0.7044;AMR_AF=0.5591;AFR_AF=0.1354;EUR_AF=0.5577;SAS_AF=0.5286;AA=C|||;VT=SNP
18	54205249	rs655519	A	C	100	PASS	AC=3413;AF=0.68151;AN=5008;NS=2504;DP=18799;EAS_AF=0.8462;AMR_AF=0.6974;AFR_AF=0.5272;EUR_AF=0.7555;SAS_AF=0.6329;AA=A|||;VT=SNP
18	54205360	rs614585	C	T	100	PASS	AC=2360;AF=0.471246;AN=5008;NS=2504;DP=17335;EAS_AF=0.7044;AMR_AF=0.5576;AFR_AF=0.1392;EUR_AF=0.5577;SAS_AF=0.5297;AA=C|||;VT=SNP
18	54206344	rs17802368	C	T	100	PASS	AC=710;AF=0.141773;AN=5008;NS=2504;DP=17730;EAS_AF=0.1419;AMR_AF=0.1124;AFR_AF=0.1445;EUR_AF=0.1968;SAS_AF=0.1022;AA=C|||;VT=SNP
18	54208060	rs117971256	C	T	100	PASS	AC=44;AF=0.00878594;AN=5008;NS=2504;DP=13717;EAS_AF=0.0407;AMR_AF=0;AFR_AF=0;EUR_AF=0;SAS_AF=0.0031;AA=C|||;VT=SNP
18	54208445	rs11873068	G	A	100	PASS	AC=568;AF=0.113419;AN=5008;NS=2504;DP=15658;EAS_AF=0.1419;AMR_AF=0.1095;AFR_AF=0.0386;EUR_AF=0.1968;SAS_AF=0.1022;AA=G|||;VT=SNP
18	54209369	rs9952920	A	T	100	PASS	AC=669;AF=0.133586;AN=5008;NS=2504;DP=18275;EAS_AF=0.1419;AMR_AF=0.1124;AFR_AF=0.1135;EUR_AF=0.1968;SAS_AF=0.1022;AA=A|||;VT=SNP
18	54209379	rs11151966	A	G	100	PASS	AC=581;AF=0.116014;AN=5008;NS=2504;DP=17850;EAS_AF=0.1419;AMR_AF=0.111;AFR_AF=0.0477;EUR_AF=0.1968;SAS_AF=0.1022;AA=A|||;VT=SNP
18	54210731	rs2156253	G	T	100	PASS	AC=739;AF=0.147564;AN=5008;NS=2504;DP=19434;EAS_AF=0.1419;AMR_AF=0.1167;AFR_AF=0.1641;EUR_AF=0.1968;SAS_AF=0.1022;AA=G|||;VT=SNP
18	54211902	rs655980	A	T	100	PASS	AC=2351;AF=0.469449;AN=5008;NS=2504;DP=15680;EAS_AF=0.7044;AMR_AF=0.5605;AFR_AF=0.1362;EUR_AF=0.5577;SAS_AF=0.5225;AA=A|||;VT=SNP
18	54212059	rs658224	A	T	100	PASS	AC=3575;AF=0.713858;AN=5008;NS=2504;DP=17354;EAS_AF=0.8462;AMR_AF=0.7104;AFR_AF=0.6483;EUR_AF=0.7555;SAS_AF=0.6258;AA=T|||;VT=SNP
18	54213600	rs683985	T	C	100	PASS	AC=3651;AF=0.729034;AN=5008;NS=2504;DP=14010;EAS_AF=0.8462;AMR_AF=0.7133;AFR_AF=0.6679;EUR_AF=0.7555;SAS_AF=0.6748;AA=C|||;VT=SNP
18	54213678	rs76707485	C	T	100	PASS	AC=47;AF=0.00938498;AN=5008;NS=2504;DP=13493;EAS_AF=0.0238;AMR_AF=0;AFR_AF=0.0174;EUR_AF=0;SAS_AF=0;AA=C|||;VT=SNP
18	54214384	rs1640722	A	G	100	PASS	AC=3656;AF=0.730032;AN=5008;NS=2504;DP=16250;EAS_AF=0.8472;AMR_AF=0.7133;AFR_AF=0.671;EUR_AF=0.7555;SAS_AF=0.6748;AA=G|||;VT=SNP
18	54214855	rs77392394	T	C	100	PASS	AC=127;AF=0.0253594;AN=5008;NS=2504;DP=19307;EAS_AF=0.124;AMR_AF=0;AFR_AF=0;EUR_AF=0;SAS_AF=0.002;AA=T|||;VT=SNP
18	54214958	rs564106	C	T	100	PASS	AC=3515;AF=0.701877;AN=5008;NS=2504;DP=18183;EAS_AF=0.8472;AMR_AF=0.7104;AFR_AF=0.5915;EUR_AF=0.7624;SAS_AF=0.6329;AA=T|||;VT=SNP
18	54215148	rs597419	C	T	100	PASS	AC=3192;AF=0.63738;AN=5008;NS=2504;DP=16023;EAS_AF=0.8472;AMR_AF=0.6816;AFR_AF=0.3623;EUR_AF=0.7624;SAS_AF=0.6329;AA=C|||;VT=SNP
18	54216469	rs620024	A	T	100	PASS	AC=2275;AF=0.454273;AN=5008;NS=2504;DP=18262;EAS_AF=0.7093;AMR_AF=0.5519;AFR_AF=0.0741;EUR_AF=0.5577;SAS_AF=0.5297;AA=A|||;VT=SNP
18	54217223	rs632907	A	G	100	PASS	AC=3660;AF=0.730831;AN=5008;NS=2504;DP=23263;EAS_AF=0.8462;AMR_AF=0.7176;AFR_AF=0.6672;EUR_AF=0.7624;SAS_AF=0.6748;AA=G|||;VT=SNP
18	54219052	rs75581794	A	G	100	PASS	AC=223;AF=0.0445288;AN=5008;NS=2504;DP=16609;EAS_AF=0.0317;AMR_AF=0.0259;AFR_AF=0.0257;EUR_AF=0.0427;SAS_AF=0.0982;AA=A|||;VT=SNP
18	54219171	rs142859858	C	T	100	PASS	AC=13;AF=0.00259585;AN=5008;NS=2504;DP=15296;EAS_AF=0.0119;AMR_AF=0;AFR_AF=0;EUR_AF=0.001;SAS_AF=0;AA=C|||;VT=SNP
18	54219672	rs681987	G	A	100	PASS	AC=3673;AF=0.733427;AN=5008;NS=2504;DP=18118;EAS_AF=0.8591;AMR_AF=0.7176;AFR_AF=0.6702;EUR_AF=0.7624;SAS_AF=0.6708;AA=A|||;VT=SNP
18	54219977	rs683366	A	G	100	PASS	AC=3575;AF=0.713858;AN=5008;NS=2504;DP=18670;EAS_AF=0.8472;AMR_AF=0.7118;AFR_AF=0.6112;EUR_AF=0.7624;SAS_AF=0.6667;AA=G|||;VT=SNP
18	54220522	rs11660950	T	C	100	PASS	AC=585;AF=0.116813;AN=5008;NS=2504;DP=18823;EAS_AF=0.1379;AMR_AF=0.1153;AFR_AF=0.0446;EUR_AF=0.2038;SAS_AF=0.1043;AA=T|||;VT=SNP
18	54222015	rs9962816	G	A	100	PASS	AC=903;AF=0.180312;AN=5008;NS=2504;DP=19274;EAS_AF=0.1379;AMR_AF=0.1225;AFR_AF=0.2821;EUR_AF=0.2038;SAS_AF=0.1033;AA=G|||;VT=SNP
18	54223566	rs535505	T	G	100	PASS	AC=3682;AF=0.735224;AN=5008;NS=2504;DP=13540;EAS_AF=0.8591;AMR_AF=0.7176;AFR_AF=0.671;EUR_AF=0.7624;SAS_AF=0.6789;AA=G|||;VT=SNP
18	54225633	rs6566822	C	A	100	PASS	AC=1084;AF=0.216454;AN=5008;NS=2504;DP=20177;EAS_AF=0.1389;AMR_AF=0.1369;AFR_AF=0.4107;EUR_AF=0.2038;SAS_AF=0.1033;AA=A|||;VT=SNP
18	54226192	rs675306	A	G	100	PASS	AC=3660;AF=0.730831;AN=5008;NS=2504;DP=19054;EAS_AF=0.8472;AMR_AF=0.7176;AFR_AF=0.6664;EUR_AF=0.7624;SAS_AF=0.6748;AA=G|||;VT=SNP
18	54226780	rs8099465	G	A	100	PASS	AC=1084;AF=0.216454;AN=5008;NS=2504;DP=13150;EAS_AF=0.1379;AMR_AF=0.1383;AFR_AF=0.4107;EUR_AF=0.2038;SAS_AF=0.1033;AA=A|||;VT=SNP
18	54227009	rs75694537	T	G	100	PASS	AC=88;AF=0.0175719;AN=5008;NS=2504;DP=14974;EAS_AF=0.003;AMR_AF=0.0288;AFR_AF=0.0008;EUR_AF=0.0527;SAS_AF=0.0112;AA=T|||;VT=SNP
18	54228185	rs586200	C	T	100	PASS	AC=3681;AF=0.735024;AN=5008;NS=2504;DP=19143;EAS_AF=0.8591;AMR_AF=0.7176;AFR_AF=0.6702;EUR_AF=0.7624;SAS_AF=0.6789;AA=T|||;VT=SNP
18	54229791	rs608675	T	C	100	PASS	AC=3577;AF=0.714257;AN=5008;NS=2504;DP=18405;EAS_AF=0.8472;AMR_AF=0.7118;AFR_AF=0.6074;EUR_AF=0.7624;SAS_AF=0.6738;AA=C|||;VT=SNP
18	54229888	rs608246	G	A	100	PASS	AC=1831;AF=0.365615;AN=5008;NS=2504;DP=16325;EAS_AF=0.5595;AMR_AF=0.5029;AFR_AF=0.0681;EUR_AF=0.4493;SAS_AF=0.3845;AA=G|||;VT=SNP
18	54230435	rs117291720	C	T	100	PASS	AC=26;AF=0.00519169;AN=5008;NS=2504;DP=19723;EAS_AF=0.0218;AMR_AF=0;AFR_AF=0;EUR_AF=0.003;SAS_AF=0.001;AA=C|||;VT=SNP
18	54231082	rs657518	A	G	100	PASS	AC=2928;AF=0.584665;AN=5008;NS=2504;DP=9664;EAS_AF=0.7004;AMR_AF=0.6398;AFR_AF=0.4539;EUR_AF=0.6541;SAS_AF=0.5317;AA=A|||;VT=SNP
18	54231169	rs117037306	T	C	100	PASS	AC=44;AF=0.00878594;AN=5008;NS=2504;DP=21533;EAS_AF=0.0407;AMR_AF=0;AFR_AF=0;EUR_AF=0;SAS_AF=0.0031;AA=T|||;VT=SNP
18	54231171	rs609112	C	G	100	PASS	AC=2938;AF=0.586661;AN=5008;NS=2504;DP=21504;EAS_AF=0.6994;AMR_AF=0.6513;AFR_AF=0.4887;EUR_AF=0.6521;SAS_AF=0.4898;AA=G|||;VT=SNP
18	54232271	rs527499	C	G	100	PASS	AC=1842;AF=0.367812;AN=5008;NS=2504;DP=19143;EAS_AF=0.5615;AMR_AF=0.4986;AFR_AF=0.0764;EUR_AF=0.4493;SAS_AF=0.3855;AA=C|||;VT=SNP
18	54233650	rs3901319	G	C	100	PASS	AC=454;AF=0.090655;AN=5008;NS=2504;DP=15769;EAS_AF=0.1478;AMR_AF=0.0533;AFR_AF=0.0136;EUR_AF=0.1083;SAS_AF=0.1442;AA=G|||;VT=SNP
18	54233791	rs492610	G	A	100	PASS	AC=1997;AF=0.398762;AN=5008;NS=2504;DP=15008;EAS_AF=0.5615;AMR_AF=0.5115;AFR_AF=0.1566;EUR_AF=0.4493;SAS_AF=0.4264;AA=G|||;VT=SNP
18	54235097	rs614382	G	A	100	PASS	AC=1831;AF=0.365615;AN=5008;NS=2504;DP=19338;EAS_AF=0.5615;AMR_AF=0.5;AFR_AF=0.0688;EUR_AF=0.4483;SAS_AF=0.3845;AA=G|||;VT=SNP
18	54235692	rs140788150	G	A	100	PASS	AC=455;AF=0.0908546;AN=5008;NS=2504;DP=11851;EAS_AF=0.1488;AMR_AF=0.0533;AFR_AF=0.0136;EUR_AF=0.1083;SAS_AF=0.1442;AA=g|||;VT=SNP
18	54236120	rs59935210	A	G	100	PASS	AC=675;AF=0.134784;AN=5008;NS=2504;DP=15025;EAS_AF=0.1379;AMR_AF=0.1167;AFR_AF=0.112;EUR_AF=0.2038;SAS_AF=0.1043;AA=A|||;VT=SNP
18	54236324	rs686781	A	G	100	PASS	AC=3646;AF=0.728035;AN=5008;NS=2504;DP=19461;EAS_AF=0.8472;AMR_AF=0.7176;AFR_AF=0.6543;EUR_AF=0.7634;SAS_AF=0.6759;AA=G|||;VT=SNP
18	54237636	rs62099719	T	C	100	PASS	AC=453;AF=0.0904553;AN=5008;NS=2504;DP=18340;EAS_AF=0.1478;AMR_AF=0.0533;AFR_AF=0.0136;EUR_AF=0.1074;SAS_AF=0.1442;AA=T|||;VT=SNP
18	54238668	rs7242834	G	A	100	PASS	AC=500;AF=0.0998403;AN=5008;NS=2504;DP=20929;EAS_AF=0.1478;AMR_AF=0.0533;AFR_AF=0.0492;EUR_AF=0.1074;SAS_AF=0.1442;AA=G|||;VT=SNP
18	54239007	rs4801033	A	T	100	PASS	AC=797;AF=0.159145;AN=5008;NS=2504;DP=15764;EAS_AF=0.1419;AMR_AF=0.2406;AFR_AF=0.0076;EUR_AF=0.2018;SAS_AF=0.2802;AA=A|||;VT=SNP
18	54240435	rs62099720	C	T	100	PASS	AC=446;AF=0.0890575;AN=5008;NS=2504;DP=19608;EAS_AF=0.1478;AMR_AF=0.0504;AFR_AF=0.0136;EUR_AF=0.0994;SAS_AF=0.1472;AA=c|||;VT=SNP
18	54240947	rs34903736	A	T	100	PASS	AC=799;AF=0.159545;AN=5008;NS=2504;DP=20637;EAS_AF=0.1419;AMR_AF=0.2435;AFR_AF=0.0076;EUR_AF=0.2068;SAS_AF=0.2751;AA=A|||;VT=SNP
18	54241511	rs75690982	C	T	100	PASS	AC=219;AF=0.04373;AN=5008;NS=2504;DP=23222;EAS_AF=0.0317;AMR_AF=0.0259;AFR_AF=0.0257;EUR_AF=0.0437;SAS_AF=0.093;AA=C|||;VT=SNP
18	54241972	rs11659947	G	A	100	PASS	AC=665;AF=0.132788;AN=5008;NS=2504;DP=22481;EAS_AF=0.1359;AMR_AF=0.1182;AFR_AF=0.1104;EUR_AF=0.2048;SAS_AF=0.0961;AA=G|||;VT=SNP
18	54242024	rs602339	A	G	100	PASS	AC=1848;AF=0.36901;AN=5008;NS=2504;DP=21686;EAS_AF=0.5635;AMR_AF=0.4971;AFR_AF=0.0726;EUR_AF=0.4513;SAS_AF=0.3937;AA=A|||;VT=SNP
18	54242149	rs9949821	G	A	100	PASS	AC=664;AF=0.132588;AN=5008;NS=2504;DP=20651;EAS_AF=0.1349;AMR_AF=0.1182;AFR_AF=0.1104;EUR_AF=0.2048;SAS_AF=0.0961;AA=G|||;VT=SNP
18	54242510	rs9950916	C	T	100	PASS	AC=665;AF=0.132788;AN=5008;NS=2504;DP=19792;EAS_AF=0.1359;AMR_AF=0.1182;AFR_AF=0.1104;EUR_AF=0.2048;SAS_AF=0.0961;AA=C|||;VT=SNP
18	54242887	rs624656	T	C	100	PASS	AC=2953;AF=0.589657;AN=5008;NS=2504;DP=21311;EAS_AF=0.7113;AMR_AF=0.6527;AFR_AF=0.4516;EUR_AF=0.6571;SAS_AF=0.5368;AA=C|||;VT=SNP
18	54243115	rs662893	T	C	100	PASS	AC=1924;AF=0.384185;AN=5008;NS=2504;DP=19954;EAS_AF=0.5625;AMR_AF=0.5029;AFR_AF=0.1271;EUR_AF=0.4523;SAS_AF=0.3937;AA=T|||;VT=SNP
18	54243554	rs645976	T	C	100	PASS	AC=3232;AF=0.645367;AN=5008;NS=2504;DP=17579;EAS_AF=0.7113;AMR_AF=0.6643;AFR_AF=0.6558;EUR_AF=0.6561;SAS_AF=0.5389;AA=C|||;VT=SNP
18	54243831	rs117635669	A	C	100	PASS	AC=94;AF=0.01877;AN=5008;NS=2504;DP=18936;EAS_AF=0.0823;AMR_AF=0.0115;AFR_AF=0;EUR_AF=0;SAS_AF=0.0031;AA=A|||;VT=SNP
18	54246310	rs7238848	C	T	100	PASS	AC=2025;AF=0.404353;AN=5008;NS=2504;DP=17826;EAS_AF=0.4256;AMR_AF=0.4352;AFR_AF=0.4138;EUR_AF=0.2952;SAS_AF=0.4601;AA=T|||;VT=SNP
18	54246712	rs74527930	A	G	100	PASS	AC=588;AF=0.117412;AN=5008;NS=2504;DP=19643;EAS_AF=0.2669;AMR_AF=0.1182;AFR_AF=0.0265;EUR_AF=0.0755;SAS_AF=0.1288;AA=A|||;VT=SNP
18	54246732	rs9952901	A	C	100	PASS	AC=2091;AF=0.417532;AN=5008;NS=2504;DP=19957;EAS_AF=0.3591;AMR_AF=0.4135;AFR_AF=0.5968;EUR_AF=0.3529;SAS_AF=0.3047;AA=A|||;VT=SNP
18	54246771	rs655784	G	A	100	PASS	AC=2289;AF=0.457069;AN=5008;NS=2504;DP=20508;EAS_AF=0.3532;AMR_AF=0.464;AFR_AF=0.6051;EUR_AF=0.4632;SAS_AF=0.3528;AA=A|||;VT=SNP
18	54247051	rs654502	A	G	100	PASS	AC=1185;AF=0.236621;AN=5008;NS=2504;DP=17740;EAS_AF=0.2331;AMR_AF=0.1974;AFR_AF=0.3041;EUR_AF=0.1928;SAS_AF=0.2219;AA=A|||;VT=SNP
18	54247317	rs4800949	G	A	100	PASS	AC=3309;AF=0.660743;AN=5008;NS=2504;DP=16572;EAS_AF=0.7698;AMR_AF=0.7767;AFR_AF=0.3215;EUR_AF=0.8022;SAS_AF=0.7791;AA=G|||;VT=SNP
18	54248623	rs17090247	A	C	100	PASS	AC=2773;AF=0.553714;AN=5008;NS=2504;DP=18238;EAS_AF=0.631;AMR_AF=0.7392;AFR_AF=0.1188;EUR_AF=0.7684;SAS_AF=0.7096;AA=A|||;VT=SNP
18	54249878	rs78739359	T	C	100	PASS	AC=222;AF=0.0443291;AN=5008;NS=2504;DP=16091;EAS_AF=0.0933;AMR_AF=0.013;AFR_AF=0.0136;EUR_AF=0.0328;SAS_AF=0.0695;AA=T|||;VT=SNP
18	54250130	rs593190	C	A	100	PASS	AC=825;AF=0.164736;AN=5008;NS=2504;DP=15583;EAS_AF=0.0437;AMR_AF=0.1037;AFR_AF=0.3533;EUR_AF=0.1342;SAS_AF=0.1094;AA=A|||;VT=SNP
18	54250143	rs76706023	A	G	100	PASS	AC=71;AF=0.0141773;AN=5008;NS=2504;DP=15535;EAS_AF=0.0675;AMR_AF=0;AFR_AF=0;EUR_AF=0.001;SAS_AF=0.002;AA=A|||;VT=SNP
18	54250484	rs75523271	A	T	100	PASS	AC=41;AF=0.0081869;AN=5008;NS=2504;DP=18712;EAS_AF=0.0407;AMR_AF=0;AFR_AF=0;EUR_AF=0;SAS_AF=0;AA=A|||;VT=SNP
18	54251700	rs74730645	A	G	100	PASS	AC=68;AF=0.0135783;AN=5008;NS=2504;DP=13649;EAS_AF=0.0427;AMR_AF=0.0115;AFR_AF=0;EUR_AF=0;SAS_AF=0.0174;AA=A|||;VT=SNP
18	54252058	rs78054580	T	C	100	PASS	AC=222;AF=0.0443291;AN=5008;NS=2504;DP=13413;EAS_AF=0.0942;AMR_AF=0.013;AFR_AF=0.0129;EUR_AF=0.0328;SAS_AF=0.0695;AA=T|||;VT=SNP
18	54252101	rs55804567	A	G	100	PASS	AC=1248;AF=0.249201;AN=5008;NS=2504;DP=13308;EAS_AF=0.3085;AMR_AF=0.3703;AFR_AF=0.0545;EUR_AF=0.3429;SAS_AF=0.2689;AA=A|||;VT=SNP
18	54252363	rs80232983	A	C	100	PASS	AC=68;AF=0.0135783;AN=5008;NS=2504;DP=15573;EAS_AF=0.0427;AMR_AF=0.0115;AFR_AF=0;EUR_AF=0;SAS_AF=0.0174;AA=A|||;VT=SNP
18	54252626	rs8096825	G	T	100	PASS	AC=2760;AF=0.551118;AN=5008;NS=2504;DP=16293;EAS_AF=0.6329;AMR_AF=0.7378;AFR_AF=0.118;EUR_AF=0.7664;SAS_AF=0.6984;AA=G|||;VT=SNP
18	54254789	rs150277183	T	C	100	PASS	AC=69;AF=0.013778;AN=5008;NS=2504;DP=15913;EAS_AF=0.0427;AMR_AF=0.0115;AFR_AF=0;EUR_AF=0.001;SAS_AF=0.0174;AA=T|||;VT=SNP
18	54256764	rs79639922	C	G	100	PASS	AC=64;AF=0.0127796;AN=5008;NS=2504;DP=18154;EAS_AF=0.0387;AMR_AF=0.0115;AFR_AF=0;EUR_AF=0;SAS_AF=0.0174;AA=C|||;VT=SNP
18	54257868	rs35509070	A	C	100	PASS	AC=532;AF=0.10623;AN=5008;NS=2504;DP=15641;EAS_AF=0.2341;AMR_AF=0.1081;AFR_AF=0.0272;EUR_AF=0.0626;SAS_AF=0.1247;AA=A|||;VT=SNP
18	54258155	rs77156136	A	G	100	PASS	AC=69;AF=0.013778;AN=5008;NS=2504;DP=18193;EAS_AF=0.0437;AMR_AF=0.0115;AFR_AF=0;EUR_AF=0;SAS_AF=0.0174;AA=A|||;VT=SNP
18	54258404	rs75441676	T	C	100	PASS	AC=213;AF=0.0425319;AN=5008;NS=2504;DP=16947;EAS_AF=0.0942;AMR_AF=0.013;AFR_AF=0.0061;EUR_AF=0.0328;SAS_AF=0.0695;AA=T|||;VT=SNP
18	54260305	rs71353965	A	C	100	PASS	AC=23;AF=0.00459265;AN=5008;NS=2504;DP=15715;EAS_AF=0.0149;AMR_AF=0;AFR_AF=0;EUR_AF=0.006;SAS_AF=0.002;AA=A|||;VT=SNP
18	54260360	rs141358867	A	G	100	PASS	AC=69;AF=0.013778;AN=5008;NS=2504;DP=16288;EAS_AF=0.0437;AMR_AF=0.0115;AFR_AF=0;EUR_AF=0;SAS_AF=0.0174;AA=A|||;VT=SNP
18	54260923	rs113721429	C	T	100	PASS	AC=211;AF=0.0421326;AN=5008;NS=2504;DP=16897;EAS_AF=0.0952;AMR_AF=0.0115;AFR_AF=0.0061;EUR_AF=0.0308;SAS_AF=0.0695;AA=C|||;VT=SNP
18	54260956	rs4801037	G	A	100	PASS	AC=2864;AF=0.571885;AN=5008;NS=2504;DP=16570;EAS_AF=0.6399;AMR_AF=0.7421;AFR_AF=0.1793;EUR_AF=0.7694;SAS_AF=0.7086;AA=G|||;VT=SNP
18	54261836	rs147711739	C	T	100	PASS	AC=61;AF=0.0121805;AN=5008;NS=2504;DP=16475;EAS_AF=0.0357;AMR_AF=0.0115;AFR_AF=0;EUR_AF=0;SAS_AF=0.0174;AA=C|||;VT=SNP
18	54261979	rs71353967	T	A	100	PASS	AC=520;AF=0.103834;AN=5008;NS=2504;DP=16930;EAS_AF=0.2252;AMR_AF=0.1095;AFR_AF=0.0272;EUR_AF=0.0626;SAS_AF=0.1207;AA=T|||;VT=SNP
18	54262139	rs79026430	T	C	100	PASS	AC=66;AF=0.0131789;AN=5008;NS=2504;DP=17141;EAS_AF=0.0407;AMR_AF=0.0115;AFR_AF=0;EUR_AF=0;SAS_AF=0.0174;AA=T|||;VT=SNP
18	54262485	rs79679474	G	A	100	PASS	AC=66;AF=0.0131789;AN=5008;NS=2504;DP=18547;EAS_AF=0.0407;AMR_AF=0.0115;AFR_AF=0;EUR_AF=0;SAS_AF=0.0174;AA=G|||;VT=SNP
18	54263855	rs35546390	G	T	100	PASS	AC=1283;AF=0.25619;AN=5008;NS=2504;DP=8960;EAS_AF=0.3115;AMR_AF=0.3718;AFR_AF=0.0741;EUR_AF=0.341;SAS_AF=0.2761;AA=G|||;VT=SNP
18	54264419	rs3745043	A	G	100	PASS	AC=217;AF=0.0433307;AN=5008;NS=2504;DP=18150;EAS_AF=0.0952;AMR_AF=0.0115;AFR_AF=0.0061;EUR_AF=0.0308;SAS_AF=0.0757;AA=A|||;VT=SNP
18	54265130	rs12968679	A	G	100	PASS	AC=1515;AF=0.302516;AN=5008;NS=2504;DP=19745;EAS_AF=0.3462;AMR_AF=0.3718;AFR_AF=0.0401;EUR_AF=0.4274;SAS_AF=0.4346;AA=A|||;VT=SNP
18	54265664	rs17090252	A	G	100	PASS	AC=218;AF=0.0435304;AN=5008;NS=2504;DP=17145;EAS_AF=0.0804;AMR_AF=0.0115;AFR_AF=0.0219;EUR_AF=0.0268;SAS_AF=0.0746;AA=A|||;VT=SNP
18	54265669	rs12457258	T	C	100	PASS	AC=530;AF=0.105831;AN=5008;NS=2504;DP=16982;EAS_AF=0.2282;AMR_AF=0.1095;AFR_AF=0.028;EUR_AF=0.0626;SAS_AF=0.1268;AA=T|||;VT=SNP
18	54265847	rs573399	G	A	100	PASS	AC=1219;AF=0.243411;AN=5008;NS=2504;DP=17476;EAS_AF=0.2292;AMR_AF=0.1916;AFR_AF=0.3427;EUR_AF=0.1968;SAS_AF=0.2086;AA=G|||;VT=SNP
18	54266375	rs78925903	G	A	100	PASS	AC=189;AF=0.0377396;AN=5008;NS=2504;DP=16214;EAS_AF=0.0804;AMR_AF=0.0115;AFR_AF=0;EUR_AF=0.0258;SAS_AF=0.0757;AA=G|||;VT=SNP
18	54268204	rs79004942	G	C	100	PASS	AC=66;AF=0.0131789;AN=5008;NS=2504;DP=17558;EAS_AF=0.0407;AMR_AF=0.0115;AFR_AF=0;EUR_AF=0;SAS_AF=0.0174;AA=G|||;VT=SNP
18	54268510	rs625001	A	G	100	PASS	AC=1868;AF=0.373003;AN=5008;NS=2504;DP=17552;EAS_AF=0.3452;AMR_AF=0.2349;AFR_AF=0.6301;EUR_AF=0.2276;SAS_AF=0.3016;AA=G|||;VT=SNP
18	54268580	rs17090257	C	T	100	PASS	AC=213;AF=0.0425319;AN=5008;NS=2504;DP=17527;EAS_AF=0.0804;AMR_AF=0.0115;AFR_AF=0.0174;EUR_AF=0.0268;SAS_AF=0.0757;AA=C|||;VT=SNP
18	54268749	rs17090258	A	G	100	PASS	AC=522;AF=0.104233;AN=5008;NS=2504;DP=17262;EAS_AF=0.2232;AMR_AF=0.1095;AFR_AF=0.0257;EUR_AF=0.0626;SAS_AF=0.1268;AA=A|||;VT=SNP
18	54268925	rs17090259	C	T	100	PASS	AC=219;AF=0.04373;AN=5008;NS=2504;DP=16198;EAS_AF=0.0804;AMR_AF=0.0115;AFR_AF=0.0219;EUR_AF=0.0268;SAS_AF=0.0757;AA=C|||;VT=SNP
18	54268988	rs79868732	T	C	100	PASS	AC=66;AF=0.0131789;AN=5008;NS=2504;DP=15967;EAS_AF=0.0407;AMR_AF=0.0115;AFR_AF=0;EUR_AF=0;SAS_AF=0.0174;AA=T|||;VT=SNP
18	54269581	rs74346665	C	T	100	PASS	AC=66;AF=0.0131789;AN=5008;NS=2504;DP=12223;EAS_AF=0.0407;AMR_AF=0.0115;AFR_AF=0;EUR_AF=0;SAS_AF=0.0174;AA=C|||;VT=SNP
18	54270002	rs186255005	C	T	100	PASS	AC=14;AF=0.00279553;AN=5008;NS=2504;DP=17397;EAS_AF=0.0139;AMR_AF=0;AFR_AF=0;EUR_AF=0;SAS_AF=0;AA=C|||;VT=SNP
18	54271248	rs2286984	T	A	100	PASS	AC=2799;AF=0.558906;AN=5008;NS=2504;DP=17556;EAS_AF=0.6528;AMR_AF=0.7435;AFR_AF=0.1256;EUR_AF=0.7714;SAS_AF=0.6984;AA=T|||;VT=SNP
18	54271371	rs11151970	C	A	100	PASS	AC=2770;AF=0.553115;AN=5008;NS=2504;DP=18019;EAS_AF=0.6528;AMR_AF=0.7406;AFR_AF=0.1051;EUR_AF=0.7714;SAS_AF=0.6984;AA=C|||;VT=SNP
18	54272100	rs74548031	T	A	100	PASS	AC=66;AF=0.0131789;AN=5008;NS=2504;DP=15665;EAS_AF=0.0407;AMR_AF=0.0115;AFR_AF=0;EUR_AF=0;SAS_AF=0.0174;AA=A|||;VT=SNP
18	54272221	rs75413471	C	T	100	PASS	AC=66;AF=0.0131789;AN=5008;NS=2504;DP=15525;EAS_AF=0.0407;AMR_AF=0.0115;AFR_AF=0;EUR_AF=0;SAS_AF=0.0174;AA=C|||;VT=SNP
18	54272797	rs4801038	G	A	100	PASS	AC=2771;AF=0.553315;AN=5008;NS=2504;DP=13408;EAS_AF=0.6538;AMR_AF=0.7406;AFR_AF=0.1051;EUR_AF=0.7714;SAS_AF=0.6984;AA=G|||;VT=SNP
18	54273424	rs643116	G	A	100	PASS	AC=1216;AF=0.242812;AN=5008;NS=2504;DP=14199;EAS_AF=0.2262;AMR_AF=0.1916;AFR_AF=0.3427;EUR_AF=0.1968;SAS_AF=0.2086;AA=G|||;VT=SNP
18	54274625	rs78227369	T	C	100	PASS	AC=67;AF=0.0133786;AN=5008;NS=2504;DP=16616;EAS_AF=0.0417;AMR_AF=0.0115;AFR_AF=0;EUR_AF=0;SAS_AF=0.0174;AA=T|||;VT=SNP
```
