## Supplementary material for "Characterization of shared and ancestry-specific signals driving complex traits using multi-ancestry fine-mapping": mesusieoutput

```
                 eur          afr      eur_afr
   [1,] 0.0001596906 0.0001585456 5.017850e-05
   [2,] 0.0001573973 0.0001666525 5.133259e-05
   [3,] 0.0001597137 0.0001583563 5.009950e-05
   [4,] 0.0001645810 0.0001673283 5.591176e-05
   [5,] 0.0001655977 0.0001760894 5.487771e-05
   [6,] 0.0001656508 0.0001761263 5.486685e-05
   [7,] 0.0001538676 0.0001650626 4.947614e-05
   [8,] 0.0001542587 0.0001625699 5.064853e-05
   [9,] 0.0001666803 0.0001642735 5.260731e-05
  [10,] 0.0001597657 0.0001584934 5.013027e-05
  [11,] 0.0001591207 0.0001581578 4.914746e-05
  [12,] 0.0001638223 0.0001623230 5.202742e-05
  [13,] 0.0001593689 0.0001579205 4.944383e-05
  [14,] 0.0001597535 0.0001576932 4.998544e-05
  [15,] 0.0001599376 0.0001586421 5.008511e-05
  [16,] 0.0001575398 0.0001567606 4.921593e-05
  [17,] 0.0001575598 0.0001590403 5.030119e-05
  [18,] 0.0001660863 0.0001675495 5.455580e-05
  [19,] 0.0001622537 0.0001643503 5.190905e-05
  [20,] 0.0001599775 0.0001602155 5.030271e-05
  [21,] 0.0001641252 0.0001948628 5.571971e-05
  [22,] 0.0001601194 0.0001612871 5.043963e-05
  [23,] 0.0001576696 0.0001578847 4.930147e-05
  [24,] 0.0001625928 0.0001624227 5.161311e-05
  [25,] 0.0001628603 0.0001670190 5.400451e-05
  [26,] 0.0001599926 0.0001599637 5.026937e-05
  [27,] 0.0001576693 0.0001581374 5.001618e-05
  [28,] 0.0001658444 0.0001675265 5.452593e-05
  [29,] 0.0001650185 0.0001656854 5.230542e-05
  [30,] 0.0001662817 0.0001673399 5.466255e-05
  [31,] 0.0001576935 0.0001578705 4.955764e-05
  [32,] 0.0001660265 0.0001675630 5.453788e-05
  [33,] 0.0001551047 0.0001703582 4.993296e-05
  [34,] 0.0001599483 0.0001607248 5.041314e-05
  [35,] 0.0001599946 0.0001604484 5.033276e-05
  [36,] 0.0001599281 0.0001598682 5.025601e-05
  [37,] 0.0001599358 0.0001622108 5.073800e-05
  [38,] 0.0001598901 0.0001616562 5.065478e-05
  [39,] 0.0001599464 0.0001626532 5.082400e-05
  [40,] 0.0001678157 0.0001956519 7.720155e-05
  [41,] 0.0001587015 0.0001667163 5.333905e-05
  [42,] 0.0001600230 0.0001630731 5.086269e-05
  [43,] 0.0001543180 0.0001703261 5.014400e-05
  [44,] 0.0001579328 0.0001672101 5.306176e-05
  [45,] 0.0001648781 0.0001649977 5.739177e-05
  [46,] 0.0001692403 0.0001627251 5.878542e-05
  [47,] 0.0001621878 0.0001672474 5.711576e-05
  [48,] 0.0001687579 0.0001630483 5.874378e-05
  [49,] 0.0001677846 0.0001639241 5.775068e-05
  [50,] 0.0001658156 0.0001644767 5.395569e-05
  [51,] 0.0001698276 0.0001631144 5.939754e-05
  [52,] 0.0001688106 0.0001688413 5.806889e-05
  [53,] 0.0001692429 0.0001627025 5.876997e-05
  [54,] 0.0001532954 0.0001595967 4.984873e-05
  [55,] 0.0001654368 0.0001616680 5.581422e-05
  [56,] 0.0001688000 0.0001630290 5.875166e-05
  [57,] 0.0001674487 0.0001645922 5.790824e-05
  [58,] 0.0001670522 0.0001652887 5.800950e-05
  [59,] 0.0001683569 0.0001638105 5.903148e-05
  [60,] 0.0001733696 0.0001666116 5.761484e-05
  [61,] 0.0001682725 0.0001645514 5.946322e-05
  [62,] 0.0001684911 0.0001646697 5.967316e-05
  [63,] 0.0001587014 0.0001671427 5.149654e-05
  [64,] 0.0001681598 0.0001749285 6.233466e-05
  [65,] 0.0001658016 0.0001663115 5.501544e-05
  [66,] 0.0001719046 0.0001646253 5.697052e-05
  [67,] 0.0001728883 0.0001664315 6.275482e-05
  [68,] 0.0001681500 0.0001746343 6.154584e-05
  [69,] 0.0001634545 0.0001655839 5.952211e-05
  [70,] 0.0001546270 0.0002865541 6.247882e-05
  [71,] 0.0001595643 0.0001632073 5.189846e-05
  [72,] 0.0001652410 0.0001663002 5.415328e-05
  [73,] 0.0001651938 0.0001663646 5.405840e-05
  [74,] 0.0001657755 0.0001659312 5.227687e-05
  [75,] 0.0001652277 0.0001663853 5.403643e-05
  [76,] 0.0001651087 0.0001663853 5.400892e-05
  [77,] 0.0001651333 0.0001640363 5.313761e-05
  [78,] 0.0001653143 0.0001663639 5.406984e-05
  [79,] 0.0001652298 0.0001663778 5.404314e-05
  [80,] 0.0001651351 0.0001663797 5.401950e-05
  [81,] 0.0001653044 0.0001663723 5.406876e-05
  [82,] 0.0001653473 0.0001664215 5.403639e-05
  [83,] 0.0001525226 0.0001668334 5.237890e-05
  [84,] 0.0001665964 0.0001674261 5.401675e-05
  [85,] 0.0001666699 0.0001671795 5.409492e-05
  [86,] 0.0001666893 0.0001671841 5.409662e-05
  [87,] 0.0001640728 0.0001953164 5.539129e-05
  [88,] 0.0001666975 0.0001673034 5.406366e-05
  [89,] 0.0001664831 0.0001672905 5.403316e-05
  [90,] 0.0001667006 0.0001672781 5.406913e-05
  [91,] 0.0001667619 0.0001672838 5.407698e-05
  [92,] 0.0001682141 0.0001686890 6.017217e-05
  [93,] 0.0001667056 0.0001672810 5.406927e-05
  [94,] 0.0001668171 0.0001672822 5.408605e-05
  [95,] 0.0001669070 0.0001672822 5.410127e-05
  [96,] 0.0001509200 0.0001583771 4.787448e-05
  [97,] 0.0001650540 0.0001665545 5.393092e-05
  [98,] 0.0001531737 0.0001586095 4.909311e-05
  [99,] 0.0001584521 0.0001654439 5.148914e-05
 [100,] 0.0001586373 0.0001652511 5.145925e-05
 [101,] 0.0001551793 0.0001643469 5.300149e-05
 [102,] 0.0001518621 0.0001716264 5.192227e-05
 [103,] 0.0001648468 0.0001682988 5.692836e-05
 [104,] 0.0001517122 0.0001611976 4.762133e-05
 [105,] 0.0001603233 0.0001678866 5.387102e-05
 [106,] 0.0001520543 0.0001690078 5.171028e-05
 [107,] 0.0001640949 0.0001647777 5.330589e-05
 [108,] 0.0001547348 0.0001650950 5.294038e-05
 [109,] 0.0001524863 0.0001623080 4.756163e-05
 [110,] 0.0001521337 0.0001698321 5.225147e-05
 [111,] 0.0001519160 0.0001692036 5.150126e-05
 [112,] 0.0001583066 0.0001652077 5.173241e-05
 [113,] 0.0001584855 0.0001650401 5.145951e-05
 [114,] 0.0001518700 0.0001710499 5.185441e-05
 [115,] 0.0001717500 0.0001678397 5.357853e-05
 [116,] 0.0001665317 0.0001690105 5.766618e-05
 [117,] 0.0001617338 0.0001766083 6.498412e-05
 [118,] 0.0001581389 0.0001667689 5.219199e-05
 [119,] 0.0001646510 0.0001591821 5.427636e-05
 [120,] 0.0001685968 0.0001674652 5.259804e-05
 [121,] 0.0001652627 0.0001669316 5.531133e-05
 [122,] 0.0001671546 0.0001619354 5.213100e-05
 [123,] 0.0001658614 0.0001652560 5.469278e-05
 [124,] 0.0001673462 0.0001584833 5.472718e-05
 [125,] 0.0001593724 0.0001663208 5.281578e-05
 [126,] 0.0001694464 0.0001615774 5.343092e-05
 [127,] 0.0001784986 0.0001847148 1.008646e-04
 [128,] 0.0001612509 0.0001632335 5.405933e-05
 [129,] 0.0001692202 0.0001636231 5.217579e-05
 [130,] 0.0001593798 0.0001659903 5.259890e-05
 [131,] 0.0001666103 0.0001649671 5.438281e-05
 [132,] 0.0001690712 0.0001634149 5.230611e-05
 [133,] 0.0001617758 0.0001631585 5.426809e-05
 [134,] 0.0001781198 0.0001796467 9.645635e-05
 [135,] 0.0001528377 0.0001569921 4.758332e-05
 [136,] 0.0001651482 0.0001567756 5.187104e-05
 [137,] 0.0001595810 0.0001669282 5.266900e-05
 [138,] 0.0001617735 0.0001633868 5.442937e-05
 [139,] 0.0001646295 0.0001642967 5.313265e-05
 [140,] 0.0001529376 0.0001569909 4.759672e-05
 [141,] 0.0001938600 0.0001678853 6.309589e-05
 [142,] 0.0001802886 0.0001784912 1.034574e-04
 [143,] 0.0001531115 0.0001568360 4.766811e-05
 [144,] 0.0001647552 0.0001636772 5.331915e-05
 [145,] 0.0001618780 0.0001625065 5.382280e-05
 [146,] 0.0001530330 0.0001568900 4.763259e-05
 [147,] 0.0001627347 0.0001659879 5.138266e-05
 [148,] 0.0001662635 0.0001649690 5.420936e-05
 [149,] 0.0001666337 0.0001649719 5.436691e-05
 [150,] 0.0001771549 0.0001597034 5.375361e-05
 [151,] 0.0001633370 0.0001745544 5.444604e-05
 [152,] 0.0001700277 0.0001615701 5.368598e-05
 [153,] 0.0001530008 0.0001569012 4.762476e-05
 [154,] 0.0001659711 0.0001645804 5.408507e-05
 [155,] 0.0001797361 0.0001792853 1.019680e-04
 [156,] 0.0001690129 0.0001632423 5.244280e-05
 [157,] 0.0001626053 0.0001679631 5.393825e-05
 [158,] 0.0001526802 0.0001567260 4.751558e-05
 [159,] 0.0001609078 0.0001651823 5.140297e-05
 [160,] 0.0001681802 0.0001635259 5.203556e-05
 [161,] 0.0001772233 0.0001817756 9.452715e-05
 [162,] 0.0001625241 0.0001672633 5.406123e-05
 [163,] 0.0001688943 0.0001615610 5.335529e-05
 [164,] 0.0001624608 0.0001637184 5.302378e-05
 [165,] 0.0001653789 0.0001574303 5.327637e-05
 [166,] 0.0001647878 0.0001574109 5.303094e-05
 [167,] 0.0001638592 0.0001648936 5.353400e-05
 [168,] 0.0001697078 0.0001631977 5.264573e-05
 [169,] 0.0001706878 0.0001615501 5.390994e-05
 [170,] 0.0001716237 0.0001615538 5.415162e-05
 [171,] 0.0001711902 0.0001615719 5.395118e-05
 [172,] 0.0001648157 0.0001643920 5.313345e-05
 [173,] 0.0001597319 0.0001660808 5.284052e-05
 [174,] 0.0001646962 0.0001640894 5.323790e-05
 [175,] 0.0001614301 0.0001662317 5.129149e-05
 [176,] 0.0001646759 0.0001641904 5.317791e-05
 [177,] 0.0001867709 0.0001581667 6.072180e-05
 [178,] 0.0001643487 0.0001627535 5.271476e-05
 [179,] 0.0001613906 0.0001663757 5.128439e-05
 [180,] 0.0001980809 0.0001681840 6.752438e-05
 [181,] 0.0001647879 0.0001640361 5.304127e-05
 [182,] 0.0001630733 0.0001583838 5.111616e-05
 [183,] 0.0001652710 0.0001634793 5.311685e-05
 [184,] 0.0002034817 0.0001728080 9.104641e-05
 [185,] 0.0002033675 0.0001726209 8.988372e-05
 [186,] 0.0001756487 0.0001718785 8.379733e-05
 [187,] 0.0001569148 0.0001614361 4.873374e-05
 [188,] 0.0002252066 0.0001682124 7.804357e-05
 [189,] 0.0001708793 0.0001944726 7.534963e-05
 [190,] 0.0001832007 0.0001619484 6.619609e-05
 [191,] 0.0001587241 0.0001654926 5.467546e-05
 [192,] 0.0001713090 0.0001958384 7.723013e-05
 [193,] 0.0001714506 0.0001866908 7.812786e-05
 [194,] 0.0001709472 0.0002609043 9.865516e-05
 [195,] 0.0001510018 0.0002214879 5.605232e-05
 [196,] 0.0001710093 0.0001891378 7.769732e-05
 [197,] 0.0001715818 0.0001952842 8.210568e-05
 [198,] 0.0001727543 0.0001864005 8.225428e-05
 [199,] 0.0001726771 0.0001943491 8.550710e-05
 [200,] 0.0001767109 0.0001651235 6.465122e-05
 [201,] 0.0002279287 0.0002798573 2.198823e-04
 [202,] 0.0001682546 0.0001660466 5.648134e-05
 [203,] 0.0001725901 0.0002310135 9.611348e-05
 [204,] 0.0001714778 0.0001609791 5.587966e-05
 [205,] 0.0001753818 0.0002597251 1.208405e-04
 [206,] 0.0001731950 0.0001607938 5.589823e-05
 [207,] 0.0001689600 0.0001799740 6.657779e-05
 [208,] 0.0001592744 0.0001617888 5.363574e-05
 [209,] 0.0001568908 0.0001580081 4.874149e-05
 [210,] 0.0001568924 0.0001580137 4.873602e-05
 [211,] 0.0001564680 0.0001580542 4.860086e-05
 [212,] 0.0001562861 0.0001579815 4.863307e-05
 [213,] 0.0001740579 0.0001653163 6.352125e-05
 [214,] 0.0001562739 0.0001579535 4.866202e-05
 [215,] 0.0001558860 0.0001580310 4.849430e-05
 [216,] 0.0001760984 0.0002551776 1.218822e-04
 [217,] 0.0001622805 0.0001584015 5.311168e-05
 [218,] 0.0001541262 0.0001587402 4.987964e-05
 [219,] 0.0001843621 0.0002627364 1.557691e-04
 [220,] 0.0001575471 0.0001574990 4.965319e-05
 [221,] 0.0001571549 0.0001584814 5.109915e-05
 [222,] 0.0001548705 0.0001631510 5.038426e-05
 [223,] 0.0001548487 0.0001631716 5.033918e-05
 [224,] 0.0001549699 0.0001623224 4.991823e-05
 [225,] 0.0001623171 0.0001661765 5.260096e-05
 [226,] 0.0001548291 0.0001627402 5.015860e-05
 [227,] 0.0001548306 0.0001626643 5.014223e-05
 [228,] 0.0001608704 0.0001639773 5.029732e-05
 [229,] 0.0001615386 0.0001637806 5.044544e-05
 [230,] 0.0001605655 0.0001569807 5.089300e-05
 [231,] 0.0001549247 0.0001629032 5.036955e-05
 [232,] 0.0001655098 0.0001677802 5.524589e-05
 [233,] 0.0001699736 0.0001670679 6.218359e-05
 [234,] 0.0001548816 0.0001624549 5.018674e-05
 [235,] 0.0001576002 0.0001588179 5.187482e-05
 [236,] 0.0001548885 0.0001625349 5.020970e-05
 [237,] 0.0001548784 0.0001627571 5.027643e-05
 [238,] 0.0001548745 0.0001628940 5.032647e-05
 [239,] 0.0001548715 0.0001623938 5.014643e-05
 [240,] 0.0001548314 0.0001617321 4.987110e-05
 [241,] 0.0001640715 0.0001895142 5.533999e-05
 [242,] 0.0001550471 0.0001620076 4.987990e-05
 [243,] 0.0001548892 0.0001623314 5.015468e-05
 [244,] 0.0001548192 0.0001625114 5.005614e-05
 [245,] 0.0001550705 0.0001620589 5.034008e-05
 [246,] 0.0001548206 0.0001620597 5.012060e-05
 [247,] 0.0001621748 0.0001600815 5.121062e-05
 [248,] 0.0001549518 0.0001625267 5.044211e-05
 [249,] 0.0001549035 0.0001625679 5.040477e-05
 [250,] 0.0001623762 0.0001600713 5.133001e-05
 [251,] 0.0001549358 0.0001624507 5.039585e-05
 [252,] 0.0001630902 0.0001600512 5.171157e-05
 [253,] 0.0001550204 0.0001625236 5.051190e-05
 [254,] 0.0001660362 0.0001565580 5.222364e-05
 [255,] 0.0001549882 0.0001625532 5.049135e-05
 [256,] 0.0001551227 0.0001623064 5.051828e-05
 [257,] 0.0001758415 0.0001661828 6.448152e-05
 [258,] 0.0001551417 0.0001623230 5.053965e-05
 [259,] 0.0001550184 0.0001624781 5.049118e-05
 [260,] 0.0001549315 0.0001624795 5.040455e-05
 [261,] 0.0001550218 0.0001621028 4.986208e-05
 [262,] 0.0001548371 0.0001624653 5.010019e-05
 [263,] 0.0001548710 0.0001624794 5.017664e-05
 [264,] 0.0001751636 0.0003023704 1.357295e-04
 [265,] 0.0001811661 0.0001638846 6.497620e-05
 [266,] 0.0001816153 0.0001636666 6.490888e-05
 [267,] 0.0001632462 0.0001660305 5.453699e-05
 [268,] 0.0001548141 0.0001615517 4.975107e-05
 [269,] 0.0001622984 0.0001635944 5.062317e-05
 [270,] 0.0001769541 0.0003028855 1.473098e-04
 [271,] 0.0001547943 0.0001642222 5.036161e-05
 [272,] 0.0001720736 0.0001659282 6.237790e-05
 [273,] 0.0001638691 0.0001657023 5.402251e-05
 [274,] 0.0001542169 0.0002345628 6.268792e-05
 [275,] 0.0001593881 0.0001966439 6.113392e-05
 [276,] 0.0001557509 0.0001574914 4.861666e-05
 [277,] 0.0001563197 0.0001568743 4.961618e-05
 [278,] 0.0001555178 0.0001656813 5.121204e-05
 [279,] 0.0001671935 0.0001683585 5.513965e-05
 [280,] 0.0001539267 0.0001873358 5.939568e-05
 [281,] 0.0001551810 0.0002731977 6.657301e-05
 [282,] 0.0001567152 0.0001713975 5.698929e-05
 [283,] 0.0001610962 0.0001702825 5.571955e-05
 [284,] 0.0001554170 0.0002520330 6.563635e-05
 [285,] 0.0001546578 0.0002720669 6.574405e-05
 [286,] 0.0001568951 0.0001666948 5.521055e-05
 [287,] 0.0001549431 0.0002715296 6.613039e-05
 [288,] 0.0001548817 0.0002714444 6.604401e-05
 [289,] 0.0001550564 0.0002721675 6.632938e-05
 [290,] 0.0001560950 0.0002883514 6.872987e-05
 [291,] 0.0001555817 0.0001694914 5.518744e-05
 [292,] 0.0001547608 0.0002668792 6.561633e-05
 [293,] 0.0001558904 0.0002760794 6.774626e-05
 [294,] 0.0001611625 0.0001773977 5.769781e-05
 [295,] 0.0001680978 0.0001625701 5.351120e-05
 [296,] 0.0001657116 0.0001712085 5.475200e-05
 [297,] 0.0001566863 0.0002971124 6.077567e-05
 [298,] 0.0001649886 0.0001645615 5.723747e-05
 [299,] 0.0001658476 0.0001662406 5.909614e-05
 [300,] 0.0001633551 0.0001668557 5.236220e-05
 [301,] 0.0001693174 0.0001659437 6.066114e-05
 [302,] 0.0001562773 0.0003410900 7.172200e-05
 [303,] 0.0001685349 0.0001672478 5.407399e-05
 [304,] 0.0001559884 0.0001707896 5.549468e-05
 [305,] 0.0001564764 0.0002018762 5.984184e-05
 [306,] 0.0001555613 0.0001702013 5.554170e-05
 [307,] 0.0001560372 0.0003364536 7.112102e-05
 [308,] 0.0001645281 0.0001662821 5.849653e-05
 [309,] 0.0001513122 0.0001853017 5.551242e-05
 [310,] 0.0001606868 0.0001682258 5.403376e-05
 [311,] 0.0001646158 0.0002044059 5.629649e-05
 [312,] 0.0001543969 0.0002311239 5.490087e-05
 [313,] 0.0001671953 0.0002123384 5.827989e-05
 [314,] 0.0001632835 0.0002347718 5.586612e-05
 [315,] 0.0002018491 0.0001654110 6.760712e-05
 [316,] 0.0001596277 0.0002224501 5.579715e-05
 [317,] 0.0001561814 0.0001663230 5.304563e-05
 [318,] 0.0001609726 0.0001617624 5.162280e-05
 [319,] 0.0001570528 0.0001661812 5.381546e-05
 [320,] 0.0001609286 0.0001626643 5.029947e-05
 [321,] 0.0001685210 0.0001710274 6.155383e-05
 [322,] 0.0001579605 0.0002390726 6.516666e-05
 [323,] 0.0001572882 0.0002419904 6.454420e-05
 [324,] 0.0001681248 0.0004286004 1.693387e-04
 [325,] 0.0001595173 0.0002606517 5.439543e-05
 [326,] 0.0001679746 0.0004415616 1.704360e-04
 [327,] 0.0001520522 0.0009420882 7.328775e-05
 [328,] 0.0001685807 0.0001710812 6.187534e-05
 [329,] 0.0001605600 0.0002971296 5.390676e-05
 [330,] 0.0001689674 0.0001719398 6.429264e-05
 [331,] 0.0001678073 0.0001603157 5.511020e-05
 [332,] 0.0001508252 0.0001684377 5.002896e-05
 [333,] 0.0001508097 0.0001676683 5.014884e-05
 [334,] 0.0001508265 0.0001682579 5.026295e-05
 [335,] 0.0001555193 0.0001671360 5.459914e-05
 [336,] 0.0001609664 0.0001659131 5.655925e-05
 [337,] 0.0001641622 0.0003789954 8.375313e-05
 [338,] 0.0001720143 0.0001630270 5.600756e-05
 [339,] 0.0001626262 0.0001594463 5.301668e-05
 [340,] 0.0001548556 0.0002088216 5.999055e-05
 [341,] 0.0001638346 0.0003805548 8.341096e-05
 [342,] 0.0001680771 0.0001600185 5.480862e-05
 [343,] 0.0001508010 0.0002688507 5.538136e-05
 [344,] 0.0001601132 0.0002627163 5.376280e-05
 [345,] 0.0001675124 0.0001601342 5.476454e-05
 [346,] 0.0001671701 0.0001600281 5.448876e-05
 [347,] 0.0001690639 0.0001604009 5.574939e-05
 [348,] 0.0001621273 0.0001622000 5.415908e-05
 [349,] 0.0001659865 0.0003647063 8.931829e-05
 [350,] 0.0001508333 0.0002504056 5.436886e-05
 [351,] 0.0001508262 0.0003692751 5.732213e-05
 [352,] 0.0001608124 0.0002950186 7.438101e-05
 [353,] 0.0001678352 0.0001602435 5.500097e-05
 [354,] 0.0001718162 0.0001627268 5.493148e-05
 [355,] 0.0001678171 0.0001605482 5.540756e-05
 [356,] 0.0001677840 0.0001602330 5.499998e-05
 [357,] 0.0001508106 0.0005089878 6.152139e-05
 [358,] 0.0001507999 0.0005344800 6.157464e-05
 [359,] 0.0001617289 0.0004299039 8.316576e-05
 [360,] 0.0001541179 0.0002764736 6.246157e-05
 [361,] 0.0001626559 0.0005830025 9.116454e-05
 [362,] 0.0001621672 0.0006032133 9.110860e-05
 [363,] 0.0001508343 0.0005235209 6.216146e-05
 [364,] 0.0001599667 0.0002672132 5.389539e-05
 [365,] 0.0001603454 0.0003711143 7.817750e-05
 [366,] 0.0001614829 0.0001617657 5.161728e-05
 [367,] 0.0001672824 0.0001705828 5.559399e-05
 [368,] 0.0001616121 0.0002675374 7.343084e-05
 [369,] 0.0001690196 0.0001710995 6.399512e-05
 [370,] 0.0001612626 0.0002835910 7.416442e-05
 [371,] 0.0001622300 0.0001652051 5.571411e-05
 [372,] 0.0001737349 0.0002055533 7.952283e-05
 [373,] 0.0001772155 0.0003557901 9.827168e-05
 [374,] 0.0001600411 0.0002730538 5.390195e-05
 [375,] 0.0001626379 0.0001617578 5.206054e-05
 [376,] 0.0001615894 0.0005594673 8.848089e-05
 [377,] 0.0001617887 0.0005483153 8.837371e-05
 [378,] 0.0001618978 0.0005619927 8.908917e-05
 [379,] 0.0001616659 0.0005478171 8.814856e-05
 [380,] 0.0001754135 0.0001629711 5.686937e-05
 [381,] 0.0001760104 0.0002454089 8.633070e-05
 [382,] 0.0001774497 0.0002512524 8.832681e-05
 [383,] 0.0001516053 0.0002139026 5.570464e-05
 [384,] 0.0001540470 0.0001587994 4.752412e-05
 [385,] 0.0001604304 0.0001697013 5.692580e-05
 [386,] 0.0001680788 0.0001733804 6.141280e-05
 [387,] 0.0001679923 0.0001728025 6.067343e-05
 [388,] 0.0001535664 0.0001659261 4.802759e-05
 [389,] 0.0001510567 0.0001581867 4.777126e-05
 [390,] 0.0001528897 0.0001661522 5.094082e-05
 [391,] 0.0001804815 0.0001633288 5.397767e-05
 [392,] 0.0001765869 0.0001962213 8.214036e-05
 [393,] 0.0002287697 0.0001748392 1.116788e-04
 [394,] 0.0001685285 0.0001653525 5.521666e-05
 [395,] 0.0001641140 0.0001608656 5.230332e-05
 [396,] 0.0001648880 0.0002969070 7.354865e-05
 [397,] 0.0001646055 0.0002988919 7.239012e-05
 [398,] 0.0001581628 0.0001678460 5.221001e-05
 [399,] 0.0001584154 0.0003262906 5.298231e-05
 [400,] 0.0001590634 0.0001665877 5.302531e-05
 [401,] 0.0001682789 0.0001627658 4.981173e-05
 [402,] 0.0001705820 0.0001660858 5.582078e-05
 [403,] 0.0002436313 0.0001672138 7.761077e-05
 [404,] 0.0001568518 0.0003481147 5.514841e-05
 [405,] 0.0001551733 0.0001673169 5.091473e-05
 [406,] 0.0001622128 0.0002470067 5.696314e-05
 [407,] 0.0001709922 0.0001615348 5.791216e-05
 [408,] 0.0001626891 0.0002336043 5.675386e-05
 [409,] 0.0001836967 0.0001632673 5.896762e-05
 [410,] 0.0001624237 0.0002494070 5.822523e-05
 [411,] 0.0001568825 0.0003423141 5.499973e-05
 [412,] 0.0001618280 0.0002296084 5.267933e-05
 [413,] 0.0001787186 0.0001616867 5.646940e-05
 [414,] 0.0001631184 0.0002383803 5.648832e-05
 [415,] 0.0001742261 0.0001632199 5.736376e-05
 [416,] 0.0001675935 0.0001873626 6.561878e-05
 [417,] 0.0001550949 0.0001705847 5.162711e-05
 [418,] 0.0001612861 0.0001580649 4.941690e-05
 [419,] 0.0001605339 0.0001621411 4.980639e-05
 [420,] 0.0001658693 0.0001639840 5.292469e-05
 [421,] 0.0001658790 0.0001639400 5.291350e-05
 [422,] 0.0001650766 0.0001593337 5.322020e-05
 [423,] 0.0001644757 0.0002208425 7.025632e-05
 [424,] 0.0001658567 0.0001936089 7.022586e-05
 [425,] 0.0001634220 0.0001636593 5.317745e-05
 [426,] 0.0001672806 0.0002316959 6.642724e-05
 [427,] 0.0001672943 0.0002018549 6.447573e-05
 [428,] 0.0001672839 0.0002020619 6.447611e-05
 [429,] 0.0001652823 0.0001805076 5.605717e-05
 [430,] 0.0001629765 0.0001633975 4.824767e-05
 [431,] 0.0001674916 0.0001681201 5.651849e-05
 [432,] 0.0001534935 0.0001657161 5.073729e-05
 [433,] 0.0001683840 0.0002234729 6.337297e-05
 [434,] 0.0001539796 0.0001588912 4.726074e-05
 [435,] 0.0001547841 0.0001655955 5.282155e-05
 [436,] 0.0001566635 0.0001654641 5.085356e-05
 [437,] 0.0001569741 0.0001651052 5.120283e-05
 [438,] 0.0001542802 0.0001627546 5.115679e-05
 [439,] 0.0001564621 0.0001635019 5.080677e-05
 [440,] 0.0001623153 0.0001642063 4.817101e-05
 [441,] 0.0001538659 0.0001631938 5.121014e-05
 [442,] 0.0001560787 0.0001635289 5.056325e-05
 [443,] 0.0001561880 0.0001651526 5.097592e-05
 [444,] 0.0001551347 0.0001785680 5.485024e-05
 [445,] 0.0001552294 0.0001777481 5.334748e-05
 [446,] 0.0001560893 0.0001634933 5.060884e-05
 [447,] 0.0001676283 0.0001974210 7.018586e-05
 [448,] 0.0001558995 0.0001635076 5.053146e-05
 [449,] 0.0001562593 0.0001733689 5.136033e-05
 [450,] 0.0001560494 0.0001641346 5.057914e-05
 [451,] 0.0001561987 0.0001750757 5.145923e-05
 [452,] 0.0001641382 0.0001644756 4.824087e-05
 [453,] 0.0001590033 0.0001636729 5.025828e-05
 [454,] 0.0001563760 0.0001650974 5.086742e-05
 [455,] 0.0001565357 0.0001663893 5.174514e-05
 [456,] 0.0001556893 0.0001680366 5.472509e-05
 [457,] 0.0001670569 0.0001723596 5.586728e-05
 [458,] 0.0001556903 0.0001644320 5.075536e-05
 [459,] 0.0001550401 0.0001626593 4.810484e-05
 [460,] 0.0001611488 0.0001642069 4.813324e-05
 [461,] 0.0001562146 0.0001678697 5.495780e-05
 [462,] 0.0001605026 0.0001626693 4.815932e-05
 [463,] 0.0001629516 0.0001717549 5.595527e-05
 [464,] 0.0001607446 0.0001707133 5.963498e-05
 [465,] 0.0001604899 0.0001632542 4.813852e-05
 [466,] 0.0001601588 0.0001712938 5.960384e-05
 [467,] 0.0001643533 0.0001746159 5.509981e-05
 [468,] 0.0001635208 0.0001954878 5.293010e-05
 [469,] 0.0001667360 0.0001676670 5.526918e-05
 [470,] 0.0001565009 0.0001676538 5.501756e-05
 [471,] 0.0001684421 0.0001579182 5.011594e-05
 [472,] 0.0001559644 0.0001653602 5.092327e-05
 [473,] 0.0001574490 0.0001651859 5.119545e-05
 [474,] 0.0001661904 0.0001678793 4.820304e-05
 [475,] 0.0001573565 0.0001695108 5.711967e-05
 [476,] 0.0001591411 0.0001650861 5.179193e-05
 [477,] 0.0001559579 0.0001695307 5.576224e-05
 [478,] 0.0001555476 0.0001691674 5.562963e-05
 [479,] 0.0001601095 0.0001668456 5.288721e-05
 [480,] 0.0001600572 0.0001654050 5.262312e-05
 [481,] 0.0001559904 0.0001586314 4.901266e-05
 [482,] 0.0001590249 0.0001647459 5.442465e-05
 [483,] 0.0001653490 0.0001744571 5.645560e-05
 [484,] 0.0001653772 0.0001724728 5.572358e-05
 [485,] 0.0001705775 0.0001727353 7.433929e-05
 [486,] 0.0001986526 0.0001662813 6.955329e-05
 [487,] 0.0001629594 0.0002693751 5.984659e-05
 [488,] 0.0001664089 0.0001659884 5.377350e-05
 [489,] 0.0001655331 0.0001639379 5.414772e-05
 [490,] 0.0003530879 0.0001708918 9.151063e-05
 [491,] 0.0001627669 0.0002281135 5.848744e-05
 [492,] 0.0001811814 0.0001689231 6.892203e-05
 [493,] 0.0001659960 0.0002190668 5.678714e-05
 [494,] 0.0001615770 0.0001999022 5.564924e-05
 [495,] 0.0001618287 0.0002176845 5.431420e-05
 [496,] 0.0001604830 0.0001653400 5.027274e-05
 [497,] 0.0001617175 0.0002070728 5.416786e-05
 [498,] 0.0001573819 0.0001667120 5.186876e-05
 [499,] 0.0001846644 0.0001605407 5.861771e-05
 [500,] 0.0002031323 0.0002108169 6.307656e-05
 [501,] 0.0001620888 0.0001932560 5.353530e-05
 [502,] 0.0001887064 0.0001605167 5.985209e-05
 [503,] 0.0001630045 0.0001642209 5.041973e-05
 [504,] 0.0001629854 0.0001639844 5.039290e-05
 [505,] 0.0001633566 0.0001636777 5.028297e-05
 [506,] 0.0001633191 0.0001635098 5.027177e-05
 [507,] 0.0001635446 0.0001638180 5.026610e-05
 [508,] 0.0002145209 0.0002066992 6.345310e-05
 [509,] 0.0001697264 0.0001667581 6.014939e-05
 [510,] 0.0002062522 0.0002071287 6.308258e-05
 [511,] 0.0001632993 0.0004150683 8.458454e-05
 [512,] 0.0001601704 0.0001604497 4.937260e-05
 [513,] 0.0001657618 0.0001686354 6.029850e-05
 [514,] 0.0001813182 0.0001607111 5.877770e-05
 [515,] 0.0001614535 0.0001587900 5.380477e-05
 [516,] 0.0001715478 0.0001669049 6.115250e-05
 [517,] 0.0001841909 0.0002008042 8.628920e-05
 [518,] 0.0001822044 0.0146382158 2.716103e-04
 [519,] 0.0001861527 0.0003412978 1.049344e-04
 [520,] 0.0001722745 0.0001669413 6.152549e-05
 [521,] 0.0001762987 0.0001635200 6.388298e-05
 [522,] 0.0001800676 0.0001620389 6.188806e-05
 [523,] 0.0001804940 0.0001617399 6.155746e-05
 [524,] 0.0001760410 0.0001657898 6.160540e-05
 [525,] 0.0001663387 0.0001936753 6.513046e-05
 [526,] 0.0001836564 0.0001693200 7.376976e-05
 [527,] 0.0001722692 0.0001642024 5.699840e-05
 [528,] 0.0001760044 0.0001650165 6.039538e-05
 [529,] 0.0001874522 0.0001676763 5.694834e-05
 [530,] 0.0001856950 0.0001679339 5.730350e-05
 [531,] 0.0001848794 0.0001679366 5.728380e-05
 [532,] 0.0001576845 0.0001689064 5.096550e-05
 [533,] 0.0001846296 0.0002551023 9.363183e-05
 [534,] 0.0001861777 0.0002335508 9.214874e-05
 [535,] 0.0001779331 0.0001584681 5.962265e-05
 [536,] 0.0001864765 0.0002392312 9.319271e-05
 [537,] 0.0001854401 0.0001582458 5.828307e-05
 [538,] 0.0001784686 0.0001584566 5.980970e-05
 [539,] 0.0001597593 0.0001623516 5.152586e-05
 [540,] 0.0001791388 0.0002367469 8.609169e-05
 [541,] 0.0001641372 0.0006644755 7.630548e-05
 [542,] 0.0001765464 0.0001596338 5.730093e-05
 [543,] 0.0001862871 0.0001582453 5.845287e-05
 [544,] 0.0001601453 0.0001695498 5.454634e-05
 [545,] 0.0001704788 0.0002141582 1.024025e-04
 [546,] 0.0001601802 0.0001694321 5.456034e-05
 [547,] 0.0001677910 0.0006117302 2.502366e-04
 [548,] 0.0001690700 0.0005307220 2.489988e-04
 [549,] 0.0001669002 0.0011301659 3.873081e-04
 [550,] 0.0001805913 0.0001612237 6.156920e-05
 [551,] 0.0001640068 0.0009183994 2.102500e-04
 [552,] 0.0001640204 0.0009124137 2.096891e-04
 [553,] 0.0001706591 0.0004453117 2.520375e-04
 [554,] 0.0001693814 0.0003638316 1.281874e-04
 [555,] 0.0001701029 0.0003709886 1.340214e-04
 [556,] 0.0001696104 0.0003812774 1.341117e-04
 [557,] 0.0001701812 0.0003759398 1.358199e-04
 [558,] 0.0001691423 0.0001602170 4.873221e-05
 [559,] 0.0001691064 0.0003721296 1.289210e-04
 [560,] 0.0001703409 0.0002193240 8.829705e-05
 [561,] 0.0001698989 0.0002187255 8.670662e-05
 [562,] 0.0001599613 0.0001620344 5.113843e-05
 [563,] 0.0001632450 0.0001670832 5.243662e-05
 [564,] 0.0001815326 0.0001570277 5.477543e-05
 [565,] 0.0001604238 0.0001660567 5.700338e-05
 [566,] 0.0001561217 0.0001567501 4.940533e-05
 [567,] 0.0001767216 0.0001702447 6.946605e-05
 [568,] 0.0001721672 0.0001630313 5.107708e-05
 [569,] 0.0001665715 0.0004125663 9.127792e-05
 [570,] 0.0001665034 0.0005202830 1.120543e-04
 [571,] 0.0001765456 0.0001647351 6.446297e-05
 [572,] 0.0001776270 0.0001575604 5.531172e-05
 [573,] 0.0001763623 0.0001575603 5.495025e-05
 [574,] 0.0001733865 0.0001645436 5.724149e-05
 [575,] 0.0001728845 0.0001650013 5.736135e-05
 [576,] 0.0001764314 0.0001567763 5.298241e-05
 [577,] 0.0001738554 0.0001662930 6.242173e-05
 [578,] 0.0001764821 0.0001575827 5.515607e-05
 [579,] 0.0001763739 0.0001575933 5.514174e-05
 [580,] 0.0001729839 0.0001618484 4.994755e-05
 [581,] 0.0001698835 0.0001678846 5.867068e-05
 [582,] 0.0001798373 0.0001870719 6.580030e-05
 [583,] 0.0001666877 0.0001675563 5.538707e-05
 [584,] 0.0001618494 0.0001671755 5.196514e-05
 [585,] 0.0001669411 0.0008374135 1.753266e-04
 [586,] 0.0001630377 0.0018762674 3.255760e-04
 [587,] 0.0001740399 0.0001625417 5.170043e-05
 [588,] 0.0001562694 0.0002326771 5.834813e-05
 [589,] 0.0001561030 0.0001678760 5.519748e-05
 [590,] 0.0001671277 0.0001612293 5.137312e-05
 [591,] 0.0001647288 0.0001705690 5.107018e-05
 [592,] 0.0001638622 0.0001608420 5.122679e-05
 [593,] 0.0001626377 0.0001605843 5.026482e-05
 [594,] 0.0001654764 0.0001613711 5.086714e-05
 [595,] 0.0001627938 0.0001613149 5.030652e-05
 [596,] 0.0001626254 0.0001608379 5.029402e-05
 [597,] 0.0001657331 0.0001843797 6.912243e-05
 [598,] 0.0001671958 0.0001927072 5.690139e-05
 [599,] 0.0001594407 0.0001581967 5.009780e-05
 [600,] 0.0001529124 0.0001600741 4.849915e-05
 [601,] 0.0001632275 0.0001664587 5.359934e-05
 [602,] 0.0001626372 0.0001757641 5.656344e-05
 [603,] 0.0001685678 0.0001635557 5.506663e-05
 [604,] 0.0001646587 0.0001668115 5.540044e-05
 [605,] 0.0001634169 0.0001695764 5.413148e-05
 [606,] 0.0001636871 0.0001681130 5.449175e-05
 [607,] 0.0001676268 0.0001668443 4.773091e-05
 [608,] 0.0001634606 0.0003570088 7.861316e-05
 [609,] 0.0001634610 0.0001697048 5.411684e-05
 [610,] 0.0001676496 0.0001680910 5.524393e-05
 [611,] 0.0001666760 0.0003611499 1.124685e-04
 [612,] 0.0001626513 0.0001604967 4.882244e-05
 [613,] 0.0001748619 0.0001677872 5.929135e-05
 [614,] 0.0001823642 0.0001599636 5.530914e-05
 [615,] 0.0001902940 0.0001671229 5.850363e-05
 [616,] 0.0001628232 0.0001582686 5.107751e-05
 [617,] 0.0001677410 0.0001682260 5.637175e-05
 [618,] 0.0001824952 0.0001623868 5.425149e-05
 [619,] 0.0001874734 0.0001647075 6.616612e-05
 [620,] 0.0001860079 0.0001675829 5.891963e-05
 [621,] 0.0001591111 0.0003878048 6.592975e-05
 [622,] 0.0002463893 0.0001679130 7.955962e-05
 [623,] 0.0001637367 0.0001730427 5.405087e-05
 [624,] 0.0001665061 0.0001675067 5.501477e-05
 [625,] 0.0001854907 0.0001691533 6.107997e-05
 [626,] 0.0001834325 0.0001596017 5.703253e-05
 [627,] 0.0001654874 0.0001678415 5.672712e-05
 [628,] 0.0001684820 0.0001682503 5.671874e-05
 [629,] 0.0001637546 0.0001706996 5.398848e-05
 [630,] 0.0001828930 0.0001695923 6.128886e-05
 [631,] 0.0001637691 0.0001698221 5.395844e-05
 [632,] 0.0001637576 0.0001706487 5.398640e-05
 [633,] 0.0001841492 0.0001616697 5.426537e-05
 [634,] 0.0002100560 0.0001681240 9.976220e-05
 [635,] 0.0001663720 0.0002641544 7.982988e-05
 [636,] 0.0002094329 0.0001671036 5.928634e-05
 [637,] 0.0002102154 0.0001676671 6.071128e-05
 [638,] 0.0001646890 0.0001716111 5.941930e-05
 [639,] 0.0001632573 0.0004691717 1.044067e-04
 [640,] 0.0001667485 0.0002752628 9.038180e-05
 [641,] 0.0001633812 0.0004636008 1.052716e-04
 [642,] 0.0001638074 0.0004741469 1.130273e-04
 [643,] 0.0001887711 0.0001599585 5.689566e-05
 [644,] 0.0001638546 0.0001700184 5.392479e-05
 [645,] 0.0001637856 0.0001698180 5.394853e-05
 [646,] 0.0001614905 0.0001663778 5.321887e-05
 [647,] 0.0001635770 0.0003994730 8.240731e-05
 [648,] 0.0002000858 0.0003104757 2.371751e-04
 [649,] 0.0001652659 0.0002436686 7.794270e-05
 [650,] 0.0001644007 0.0002125133 6.708112e-05
 [651,] 0.0001567013 0.0001615126 4.984629e-05
 [652,] 0.0001620418 0.0001598555 5.184271e-05
 [653,] 0.0001565836 0.0001601041 4.997732e-05
 [654,] 0.0001568740 0.0001611205 4.984389e-05
 [655,] 0.0001826859 0.0001693293 7.764088e-05
 [656,] 0.0002073535 0.0001951119 1.333530e-04
 [657,] 0.0002561181 0.0001900358 1.916408e-04
 [658,] 0.0001804423 0.0002161811 1.167938e-04
 [659,] 0.0001630599 0.0001980361 6.002072e-05
 [660,] 0.0001617537 0.0002458364 6.644449e-05
 [661,] 0.0001981832 0.0001680675 6.117104e-05
 [662,] 0.0001653356 0.0001688221 5.331436e-05
 [663,] 0.0001815359 0.0002023192 1.128634e-04
 [664,] 0.0001615791 0.0001634669 4.788306e-05
 [665,] 0.0002105803 0.0002023953 1.417799e-04
 [666,] 0.0001702102 0.0001648009 5.785439e-05
 [667,] 0.0001678107 0.0001670160 5.578685e-05
 [668,] 0.0001691918 0.0001634985 5.271178e-05
 [669,] 0.0001634180 0.0001649705 5.354451e-05
 [670,] 0.0002618400 0.0001679320 1.223255e-04
 [671,] 0.0001674381 0.0001692103 5.943553e-05
 [672,] 0.0001563251 0.0001615896 4.980281e-05
 [673,] 0.0001680125 0.0001634323 5.521209e-05
 [674,] 0.0001614534 0.0001565088 4.989563e-05
 [675,] 0.0001887256 0.0001665102 7.776530e-05
 [676,] 0.0001715615 0.0001654908 5.144720e-05
 [677,] 0.0001734136 0.0001602690 5.167297e-05
 [678,] 0.0001633137 0.0001654203 5.374300e-05
 [679,] 0.0001692256 0.0001680017 5.870520e-05
 [680,] 0.0001670787 0.0001633374 5.476125e-05
 [681,] 0.0001635704 0.0001655111 5.401971e-05
 [682,] 0.0001674029 0.0001679246 5.631454e-05
 [683,] 0.0001605947 0.0001637497 5.420434e-05
 [684,] 0.0001677636 0.0001623918 5.657609e-05
 [685,] 0.0001689772 0.0001613545 5.614531e-05
 [686,] 0.0001609205 0.0002774913 5.447204e-05
 [687,] 0.0001818911 0.0001643995 6.786175e-05
 [688,] 0.0001683943 0.0001578407 5.225240e-05
 [689,] 0.0002896464 0.0001595661 7.248742e-05
 [690,] 0.0001758098 0.0001586913 5.339524e-05
 [691,] 0.0001678364 0.0001671006 5.706871e-05
 [692,] 0.0001599633 0.0001672669 5.299583e-05
 [693,] 0.0002298895 0.0001715566 1.220172e-04
 [694,] 0.0002165531 0.0001907853 1.538645e-04
 [695,] 0.0001534839 0.0002014175 5.035852e-05
 [696,] 0.0001636883 0.0001619419 5.455879e-05
 [697,] 0.0001636609 0.0001609246 5.313398e-05
 [698,] 0.0002265730 0.0001986248 1.701761e-04
 [699,] 0.0001586733 0.0001649350 5.136098e-05
 [700,] 0.0001684579 0.0001702895 5.876271e-05
 [701,] 0.0001653115 0.0002267761 7.287639e-05
 [702,] 0.0001662209 0.0002965948 9.175801e-05
 [703,] 0.0001670400 0.0001681607 5.556183e-05
 [704,] 0.0001786758 0.0001719883 9.279858e-05
 [705,] 0.0001685443 0.0001856164 7.538342e-05
 [706,] 0.0001593367 0.0001645595 5.192405e-05
 [707,] 0.0001551771 0.0001621388 5.241015e-05
 [708,] 0.0001591521 0.0001677703 5.291630e-05
 [709,] 0.0001685203 0.0001665901 5.630044e-05
 [710,] 0.0001537692 0.0001628923 4.811000e-05
 [711,] 0.0001772112 0.0001677191 6.324996e-05
 [712,] 0.0001769153 0.0001672578 6.171749e-05
 [713,] 0.0001591727 0.0001677013 5.288268e-05
 [714,] 0.0001777142 0.0001654899 5.886196e-05
 [715,] 0.0001591368 0.0002397989 5.619494e-05
 [716,] 0.0001595398 0.0001702072 5.499415e-05
 [717,] 0.0001605949 0.0002883529 6.984475e-05
 [718,] 0.0001593140 0.0001699285 5.457331e-05
 [719,] 0.0001636526 0.0006104950 1.563907e-04
 [720,] 0.0001656451 0.0002243503 7.184397e-05
 [721,] 0.0001778448 0.0001662140 6.075987e-05
 [722,] 0.0001770862 0.0001664852 6.022901e-05
 [723,] 0.0001767915 0.0001669325 6.079055e-05
 [724,] 0.0001592041 0.0001679208 5.301480e-05
 [725,] 0.0001583834 0.0003027864 6.545016e-05
 [726,] 0.0001591842 0.0001686840 5.382938e-05
 [727,] 0.0001595897 0.0004108318 8.195847e-05
 [728,] 0.0001669856 0.0002519541 9.357464e-05
 [729,] 0.0001687104 0.0001667464 5.652755e-05
 [730,] 0.0001590905 0.0002735774 5.524310e-05
 [731,] 0.0001590094 0.0002650390 5.551322e-05
 [732,] 0.0001613797 0.0001775161 5.769819e-05
 [733,] 0.0001691155 0.0001668332 5.685998e-05
 [734,] 0.0001685729 0.0001675665 5.744145e-05
 [735,] 0.0001604634 0.0001767901 5.699149e-05
 [736,] 0.0001686518 0.0001665393 5.635925e-05
 [737,] 0.0001608916 0.0001799776 5.749534e-05
 [738,] 0.0001690626 0.0001667219 5.675293e-05
 [739,] 0.0001689977 0.0001667350 5.671821e-05
 [740,] 0.0001589628 0.0002916296 5.624372e-05
 [741,] 0.0001757505 0.0001669417 5.920153e-05
 [742,] 0.0001598798 0.0001715970 5.598365e-05
 [743,] 0.0001685243 0.0001691634 5.773339e-05
 [744,] 0.0001589775 0.0002569704 5.552919e-05
 [745,] 0.0001637661 0.0001668577 5.723766e-05
 [746,] 0.0001671730 0.0002082411 7.994885e-05
 [747,] 0.0001630416 0.0001751983 5.349195e-05
 [748,] 0.0001692827 0.0001781678 7.470463e-05
 [749,] 0.0001665740 0.0003011373 1.013151e-04
 [750,] 0.0001589191 0.0003357445 5.758278e-05
 [751,] 0.0001676738 0.0001642215 6.059484e-05
 [752,] 0.0001590334 0.0001593482 5.033062e-05
 [753,] 0.0001576138 0.0001602446 5.268443e-05
 [754,] 0.0001584899 0.0002253340 5.632177e-05
 [755,] 0.0001683335 0.0001723355 5.949216e-05
 [756,] 0.0001582702 0.0001600784 4.799274e-05
 [757,] 0.0001603762 0.0001945390 5.884659e-05
 [758,] 0.0001641336 0.0001697813 5.901496e-05
 [759,] 0.0001539105 0.0009269133 8.270304e-05
 [760,] 0.0001684517 0.0001747674 5.864326e-05
 [761,] 0.0001554909 0.0001573681 4.798428e-05
 [762,] 0.0001687042 0.0001750811 5.894999e-05
 [763,] 0.0001684232 0.0001766519 5.874781e-05
 [764,] 0.0001685270 0.0001740719 5.869282e-05
 [765,] 0.0001600231 0.0001583110 5.035653e-05
 [766,] 0.0001587934 0.0001620618 5.057491e-05
 [767,] 0.0001512996 0.0001567566 4.749408e-05
 [768,] 0.0001532988 0.0002834531 5.522914e-05
 [769,] 0.0001517950 0.0003405545 6.211511e-05
 [770,] 0.0001574132 0.0002151803 5.397514e-05
 [771,] 0.0001685102 0.0001645833 5.573328e-05
 [772,] 0.0001626186 0.0002030939 5.883741e-05
 [773,] 0.0001661300 0.0001707298 5.405917e-05
 [774,] 0.0001660039 0.0001710527 5.400801e-05
 [775,] 0.0001662819 0.0001700678 5.347608e-05
 [776,] 0.0001573381 0.0001588881 4.990588e-05
 [777,] 0.0001661037 0.0001691440 5.296161e-05
 [778,] 0.0001660704 0.0001700505 5.312303e-05
 [779,] 0.0001696944 0.0001662812 5.994897e-05
 [780,] 0.0001537435 0.0001663223 5.038968e-05
 [781,] 0.0001689472 0.0001678833 5.734763e-05
 [782,] 0.0001659513 0.0001705479 5.326307e-05
 [783,] 0.0001660929 0.0001702623 5.314646e-05
 [784,] 0.0001660559 0.0001699543 5.310937e-05
 [785,] 0.0001545252 0.0001574791 4.846547e-05
 [786,] 0.0001598559 0.0001581951 4.799889e-05
 [787,] 0.0001570520 0.0001576054 4.773004e-05
 [788,] 0.0001682787 0.0001646715 5.559919e-05
 [789,] 0.0001617589 0.0001920421 5.324109e-05
 [790,] 0.0001628624 0.0001591886 4.813755e-05
 [791,] 0.0001669692 0.0001599879 5.015500e-05
 [792,] 0.0001534308 0.0001931279 4.961689e-05
 [793,] 0.0001624580 0.0001658843 5.196282e-05
 [794,] 0.0001737188 0.0001614690 5.975664e-05
 [795,] 0.0001612233 0.0001674081 5.360632e-05
 [796,] 0.0001848504 0.0001626108 6.763091e-05
 [797,] 0.0001754289 0.0001613783 6.235620e-05
 [798,] 0.0001745213 0.0001619061 6.246586e-05
 [799,] 0.0001733342 0.0001619633 6.196865e-05
 [800,] 0.0001750661 0.0001611287 6.193511e-05
 [801,] 0.0001799082 0.0001591667 6.134862e-05
 [802,] 0.0001610703 0.0001670544 5.321062e-05
 [803,] 0.0001838615 0.0001608380 6.517551e-05
 [804,] 0.0001830572 0.0001608838 6.488536e-05
 [805,] 0.0001831709 0.0001608514 6.489246e-05
 [806,] 0.0001840762 0.0001614896 6.606062e-05
 [807,] 0.0001834886 0.0001611220 6.536087e-05
 [808,] 0.0001848926 0.0001612135 6.608508e-05
 [809,] 0.0001837028 0.0001610713 6.539248e-05
 [810,] 0.0001840425 0.0001612188 6.571850e-05
 [811,] 0.0001904774 0.0001611218 6.652738e-05
 [812,] 0.0001656379 0.0001688700 5.467767e-05
 [813,] 0.0001659970 0.0002266942 5.917573e-05
 [814,] 0.0001796760 0.0001618481 6.461873e-05
 [815,] 0.0001659302 0.0002355595 5.933529e-05
 [816,] 0.0001653774 0.0001688183 5.469445e-05
 [817,] 0.0001766765 0.0001672115 6.631523e-05
 [818,] 0.0001796265 0.0001669587 6.957998e-05
 [819,] 0.0001651635 0.0001645688 5.414817e-05
 [820,] 0.0001650398 0.0002529306 6.268784e-05
 [821,] 0.0001644539 0.0001675673 5.460459e-05
 [822,] 0.0001649517 0.0002417855 6.211909e-05
 [823,] 0.0001656736 0.0002177022 5.828993e-05
 [824,] 0.0001760162 0.0001657938 6.689383e-05
 [825,] 0.0001794002 0.0001656912 6.829447e-05
 [826,] 0.0001680452 0.0001684775 5.826877e-05
 [827,] 0.0001811702 0.0001662699 6.979314e-05
 [828,] 0.0001652011 0.0002146554 6.091693e-05
 [829,] 0.0001642778 0.0002849389 6.289366e-05
 [830,] 0.0001653340 0.0002104843 6.083861e-05
 [831,] 0.0001651263 0.0002125380 6.073394e-05
 [832,] 0.0001662935 0.0001649705 5.513347e-05
 [833,] 0.0001571245 0.0001590220 5.107684e-05
 [834,] 0.0001765162 0.0001651731 6.434052e-05
 [835,] 0.0001779387 0.0001638781 6.373981e-05
 [836,] 0.0001649846 0.0002405852 6.182393e-05
 [837,] 0.0001656049 0.0002114050 6.115829e-05
 [838,] 0.0002136020 0.0001672369 5.850231e-05
 [839,] 0.0001608238 0.0001679306 5.343250e-05
 [840,] 0.0001651022 0.0001636784 5.371350e-05
 [841,] 0.0001609228 0.0001677607 5.338034e-05
 [842,] 0.0001654497 0.0001803729 5.467658e-05
 [843,] 0.0001771756 0.0001620022 6.163485e-05
 [844,] 0.0001658075 0.0002295053 5.892735e-05
 [845,] 0.0001693350 0.0001878818 7.350685e-05
 [846,] 0.0001868158 0.0001633454 6.501060e-05
 [847,] 0.0001655743 0.0001887953 5.488889e-05
 [848,] 0.0001773713 0.0001648218 6.641599e-05
 [849,] 0.0001607807 0.0001670061 5.309727e-05
 [850,] 0.0001738892 0.0001603178 5.878296e-05
 [851,] 0.0001829802 0.0001581558 6.102235e-05
 [852,] 0.0001761081 0.0001665144 6.757351e-05
 [853,] 0.0001627564 0.0001566848 4.996414e-05
 [854,] 0.0001652623 0.0001812985 5.673091e-05
 [855,] 0.0002284236 0.0001573216 6.247763e-05
 [856,] 0.0001850379 0.0001572216 5.393052e-05
 [857,] 0.0001699600 0.0001756296 6.555546e-05
 [858,] 0.0001653287 0.0002318759 5.777902e-05
 [859,] 0.0001710916 0.0004049000 8.228743e-05
 [860,] 0.0002328898 0.0002156795 8.751571e-05
 [861,] 0.0001648477 0.0001678779 5.515466e-05
 [862,] 0.0004701873 0.0001565595 8.605901e-05
 [863,] 0.0001727899 0.0001693468 5.880875e-05
 [864,] 0.0001676602 0.0001802648 5.779774e-05
 [865,] 0.0002153651 0.0001683153 5.977603e-05
 [866,] 0.0001723864 0.0001653821 6.148980e-05
 [867,] 0.0001652051 0.0002029723 5.666411e-05
 [868,] 0.0001714186 0.0001640799 5.668612e-05
 [869,] 0.0001727557 0.0001637357 5.631988e-05
 [870,] 0.0007413043 0.0001585917 8.573119e-05
 [871,] 0.0002947466 0.0001646502 6.610827e-05
 [872,] 0.0001671004 0.0001683655 5.411327e-05
 [873,] 0.0003631915 0.0001587710 7.268753e-05
 [874,] 0.0001820661 0.0001567061 5.448847e-05
 [875,] 0.0001729913 0.0001634120 5.721114e-05
 [876,] 0.0003580202 0.0001661763 6.890022e-05
 [877,] 0.0001742335 0.0001633397 5.512251e-05
 [878,] 0.0003594465 0.0001663490 6.913980e-05
 [879,] 0.0001744118 0.0001656024 5.913824e-05
 [880,] 0.0001857033 0.0001674100 5.659709e-05
 [881,] 0.0001709482 0.0001622120 5.406919e-05
 [882,] 0.0003083619 0.0001656228 6.709213e-05
 [883,] 0.0001566740 0.0001563384 4.880455e-05
 [884,] 0.0001857745 0.0001609030 6.092428e-05
 [885,] 0.0001565970 0.0001563340 4.879949e-05
 [886,] 0.0002471305 0.0001646329 6.327829e-05
 [887,] 0.0001855365 0.0001610191 6.120185e-05
 [888,] 0.0001793628 0.0001678228 6.248064e-05
 [889,] 0.0002510941 0.0001647147 6.368229e-05
 [890,] 0.0002480068 0.0001646708 6.342265e-05
 [891,] 0.0001735838 0.0001677550 6.175649e-05
 [892,] 0.0001564455 0.0001587943 4.909546e-05
 [893,] 0.0001649443 0.0001598567 5.190583e-05
 [894,] 0.0002333570 0.0001637448 6.149040e-05
 [895,] 0.0001658229 0.0001600045 5.165084e-05
 [896,] 0.0001564541 0.0001568849 4.877703e-05
 [897,] 0.0002270584 0.0001635746 6.085411e-05
 [898,] 0.0001650185 0.0001682561 5.559732e-05
 [899,] 0.0001675500 0.0001728068 6.055935e-05
 [900,] 0.0001674498 0.0001727730 5.993171e-05
 [901,] 0.0001564227 0.0001570136 4.879869e-05
 [902,] 0.0001782018 0.0001675817 6.215082e-05
 [903,] 0.0001805741 0.0001574816 5.490243e-05
 [904,] 0.0001802520 0.0001674926 6.220517e-05
 [905,] 0.0001652766 0.0001572361 5.077961e-05
 [906,] 0.0001651799 0.0001943495 5.671424e-05
 [907,] 0.0001673166 0.0001599226 5.228232e-05
 [908,] 0.0001644841 0.0001579223 5.003365e-05
 [909,] 0.0001651684 0.0002015087 5.689365e-05
 [910,] 0.0001661508 0.0001579013 5.041677e-05
 [911,] 0.0001658572 0.0001579208 5.033684e-05
 [912,] 0.0001563731 0.0001566203 4.875244e-05
 [913,] 0.0001648131 0.0001658608 5.539751e-05
 [914,] 0.0001565858 0.0001568169 4.874012e-05
 [915,] 0.0001563185 0.0001567842 4.879710e-05
 [916,] 0.0001649098 0.0001667904 5.625437e-05
 [917,] 0.0001654800 0.0001662100 5.603134e-05
 [918,] 0.0001564733 0.0001565114 4.873372e-05
 [919,] 0.0001684729 0.0001626158 5.344307e-05
 [920,] 0.0002830499 0.0001646197 6.544669e-05
 [921,] 0.0001652723 0.0001888828 5.671921e-05
 [922,] 0.0002798945 0.0001642386 6.294661e-05
 [923,] 0.0001564520 0.0001562964 4.876977e-05
 [924,] 0.0001656248 0.0001682270 5.585857e-05
 [925,] 0.0001641703 0.0001817944 5.823879e-05
 [926,] 0.0001645716 0.0001646009 5.448935e-05
 [927,] 0.0002239434 0.0001682859 5.975056e-05
 [928,] 0.0001665411 0.0001679757 5.436740e-05
 [929,] 0.0001642539 0.0001604318 5.212672e-05
 [930,] 0.0001565601 0.0001562234 4.873639e-05
 [931,] 0.0001691724 0.0001605457 5.290615e-05
 [932,] 0.0001663555 0.0001679068 6.181343e-05
 [933,] 0.0001629865 0.0001615629 5.342542e-05
 [934,] 0.0002171230 0.0001659924 6.260807e-05
 [935,] 0.0001675141 0.0001648309 5.514259e-05
 [936,] 0.0001663006 0.0001664612 5.801703e-05
 [937,] 0.0001562229 0.0001564982 4.877519e-05
 [938,] 0.0001669729 0.0001695002 5.604450e-05
 [939,] 0.0001620704 0.0001727444 4.801559e-05
 [940,] 0.0001656506 0.0001774594 6.216973e-05
 [941,] 0.0001647972 0.0001665429 5.424559e-05
 [942,] 0.0001585953 0.0001618171 4.827392e-05
 [943,] 0.0001654564 0.0001613269 5.050509e-05
 [944,] 0.0001578906 0.0001593916 4.911844e-05
 [945,] 0.0001637431 0.0001653501 5.327052e-05
 [946,] 0.0001578366 0.0001576674 4.899505e-05
 [947,] 0.0001582320 0.0001579809 4.899280e-05
 [948,] 0.0001674126 0.0001603342 5.306240e-05
 [949,] 0.0001652621 0.0001612882 5.049166e-05
 [950,] 0.0001694003 0.0001624076 5.932162e-05
 [951,] 0.0001598805 0.0001617074 4.847264e-05
 [952,] 0.0001622770 0.0001655557 5.280847e-05
 [953,] 0.0001672423 0.0001679925 5.450144e-05
 [954,] 0.0001581402 0.0001580134 4.898553e-05
 [955,] 0.0001750767 0.0001648681 5.782588e-05
 [956,] 0.0003355395 0.0001638796 1.098710e-04
 [957,] 0.0001589020 0.0001577851 4.900379e-05
 [958,] 0.0001653157 0.0001576184 5.038722e-05
 [959,] 0.0001641179 0.0001660362 5.288634e-05
 [960,] 0.0003274211 0.0001571606 6.547949e-05
 [961,] 0.0001632149 0.0001658215 5.282225e-05
 [962,] 0.0001675715 0.0001615050 5.342404e-05
 [963,] 0.0001890091 0.0001604819 6.012377e-05
 [964,] 0.0001640566 0.0001662690 5.281723e-05
 [965,] 0.0001639229 0.0001682881 5.427778e-05
 [966,] 0.0001830478 0.0001688210 7.245378e-05
 [967,] 0.0005345967 0.0001609702 1.571926e-04
 [968,] 0.0001659267 0.0001680193 5.511425e-05
 [969,] 0.0001664356 0.0001683410 5.491129e-05
 [970,] 0.0001648569 0.0001667151 5.433649e-05
 [971,] 0.0004386006 0.0001684524 8.412813e-05
 [972,] 0.0011190429 0.0001612546 2.264034e-04
 [973,] 0.0001671299 0.0002807810 9.395675e-05
 [974,] 0.0001652128 0.0001648515 5.355483e-05
 [975,] 0.0001693668 0.0001687019 6.283017e-05
 [976,] 0.0001636640 0.0001644964 5.414582e-05
 [977,] 0.0001637774 0.0001660575 5.490851e-05
 [978,] 0.0004240882 0.0001701614 7.089677e-05
 [979,] 0.0011910101 0.0001616410 2.779137e-04
 [980,] 0.0001648459 0.0001648018 5.363936e-05
 [981,] 0.0005320960 0.0001607569 1.098695e-04
 [982,] 0.0004357463 0.0001701774 7.200572e-05
 [983,] 0.0010958715 0.0001614988 2.418537e-04
 [984,] 0.0001673683 0.0001624975 5.213474e-05
 [985,] 0.0004302040 0.0001700345 7.153266e-05
 [986,] 0.0007518156 0.0001806922 5.492821e-04
 [987,] 0.0001688301 0.0001658327 6.067230e-05
 [988,] 0.0001666015 0.0003036507 7.566811e-05
 [989,] 0.0001926004 0.0002312066 1.563118e-04
 [990,] 0.0001640855 0.0001854515 6.073199e-05
 [991,] 0.0001639154 0.0003658596 6.909803e-05
 [992,] 0.0005761012 0.0001606434 1.144721e-04
 [993,] 0.0004575235 0.0001697809 7.304679e-05
 [994,] 0.0001667353 0.0001682555 5.505611e-05
 [995,] 0.0001672029 0.0001683205 5.512180e-05
 [996,] 0.0001649668 0.0001646613 5.358025e-05
 [997,] 0.0001649436 0.0001649291 5.358904e-05
 [998,] 0.0005588596 0.0001562081 8.344048e-05
 [999,] 0.0001636249 0.0002022026 5.959046e-05
[1000,] 0.0001694291 0.0001682829 5.578036e-05
[1001,] 0.0004366527 0.0001609652 1.052832e-04
[1002,] 0.0004544552 0.0001744029 7.089457e-05
[1003,] 0.0001637216 0.0001679759 5.513216e-05
[1004,] 0.0001549791 0.0002242899 5.307673e-05
[1005,] 0.0001713120 0.0004173267 1.697815e-04
[1006,] 0.0001652349 0.0001645927 5.355040e-05
[1007,] 0.0001584467 0.0003007884 5.610220e-05
[1008,] 0.0001637673 0.0001904282 5.922652e-05
[1009,] 0.0001578304 0.0002896942 5.342040e-05
[1010,] 0.0001578931 0.0002991936 5.352971e-05
[1011,] 0.0001578898 0.0003059280 5.367320e-05
[1012,] 0.0008289822 0.0001608464 1.372907e-04
[1013,] 0.0004834094 0.0001741871 7.373631e-05
[1014,] 0.0001633244 0.0002512588 6.063032e-05
[1015,] 0.0003487919 0.0001756148 1.914780e-04
[1016,] 0.0001638479 0.0002983266 6.491037e-05
[1017,] 0.0014259357 0.0001610941 2.776317e-04
[1018,] 0.0001576356 0.0005166671 6.879938e-05
[1019,] 0.0001671563 0.0001684007 5.502507e-05
[1020,] 0.0001633818 0.0001906216 5.796059e-05
[1021,] 0.0013598648 0.0001629007 4.048876e-04
[1022,] 0.0001576100 0.0003198686 5.399642e-05
[1023,] 0.0001576632 0.0003118763 5.382050e-05
[1024,] 0.0011637294 0.0001610730 2.302198e-04
[1025,] 0.0001567861 0.0002806169 5.557813e-05
[1026,] 0.0001568156 0.0002803111 5.546173e-05
[1027,] 0.0016789888 0.0001594039 2.443645e-04
[1028,] 0.0001592763 0.0002943866 5.892315e-05
[1029,] 0.0001581550 0.0002996287 5.384313e-05
[1030,] 0.0001665067 0.0001637554 5.344252e-05
[1031,] 0.0003953757 0.0001683773 7.057199e-05
[1032,] 0.0001664961 0.0003259671 1.026812e-04
[1033,] 0.0001966066 0.0001889474 1.195822e-04
[1034,] 0.0001600207 0.0002772810 5.419136e-05
[1035,] 0.0001680776 0.0001624810 5.205019e-05
[1036,] 0.0001572713 0.0001633059 5.018733e-05
[1037,] 0.0001523886 0.0001618846 4.899710e-05
[1038,] 0.0001632503 0.0001653609 4.979066e-05
[1039,] 0.0001653305 0.0001632249 4.978652e-05
[1040,] 0.0001666087 0.0001677157 5.530026e-05
[1041,] 0.0001682074 0.0001679280 5.669407e-05
[1042,] 0.0001639305 0.0001645711 4.864658e-05
[1043,] 0.0001562911 0.0001632687 4.922454e-05
[1044,] 0.0001681974 0.0001642298 5.241705e-05
[1045,] 0.0001536524 0.0001643446 4.901566e-05
[1046,] 0.0001581427 0.0001607651 5.072072e-05
[1047,] 0.0001578700 0.0001607770 5.067956e-05
[1048,] 0.0001962972 0.0001691528 8.998637e-05
[1049,] 0.0001660741 0.0001662744 5.461814e-05
[1050,] 0.0001546859 0.0001639075 4.900463e-05
[1051,] 0.0001679223 0.0001680850 5.477726e-05
[1052,] 0.0001686989 0.0001641160 5.236827e-05
[1053,] 0.0001658476 0.0001668376 4.865651e-05
[1054,] 0.0001636364 0.0001737198 5.288420e-05
[1055,] 0.0001681564 0.0001645458 5.242649e-05
[1056,] 0.0001644623 0.0001672684 5.367500e-05
[1057,] 0.0001594818 0.0002947824 5.673457e-05
[1058,] 0.0001574544 0.0001594618 4.831621e-05
[1059,] 0.0001558694 0.0001592347 4.815789e-05
[1060,] 0.0001640007 0.0001624688 5.357808e-05
[1061,] 0.0001630068 0.0001677080 5.350914e-05
[1062,] 0.0001596832 0.0001668455 5.268449e-05
[1063,] 0.0001597041 0.0001674452 5.295365e-05
[1064,] 0.0001597227 0.0001675550 5.308290e-05
[1065,] 0.0001529140 0.0001718553 4.966319e-05
[1066,] 0.0001619438 0.0001570495 4.990497e-05
[1067,] 0.0001651143 0.0001691978 5.586981e-05
[1068,] 0.0001602019 0.0001619807 4.905506e-05
[1069,] 0.0001671103 0.0001577445 5.243162e-05
[1070,] 0.0001604750 0.0001625194 4.902829e-05
[1071,] 0.0001654604 0.0001628437 5.469737e-05
[1072,] 0.0001595277 0.0001620961 4.900489e-05
[1073,] 0.0001599881 0.0004125028 5.698430e-05
[1074,] 0.0001605407 0.0001621929 4.907502e-05
[1075,] 0.0001599533 0.0001621127 4.903667e-05
[1076,] 0.0001597350 0.0001933366 5.422188e-05
[1077,] 0.0001605361 0.0001670195 4.899301e-05
[1078,] 0.0001602590 0.0001671110 4.900717e-05
[1079,] 0.0001597334 0.0001686833 4.912720e-05
[1080,] 0.0001598796 0.0002009672 5.516184e-05
[1081,] 0.0001640875 0.0001623862 5.359737e-05
[1082,] 0.0001584200 0.0001682774 4.932092e-05
[1083,] 0.0001579358 0.0001684806 4.942848e-05
[1084,] 0.0001600616 0.0003856338 5.670035e-05
[1085,] 0.0001659782 0.0001710415 5.470406e-05
[1086,] 0.0001601557 0.0001885341 5.327495e-05
[1087,] 0.0001630570 0.0001674662 5.384934e-05
[1088,] 0.0001632310 0.0001678126 5.407461e-05
[1089,] 0.0001656331 0.0001645575 5.382817e-05
[1090,] 0.0001682257 0.0001674309 5.529129e-05
[1091,] 0.0001550965 0.0001654955 4.860788e-05
[1092,] 0.0001606310 0.0001691348 4.984909e-05
[1093,] 0.0001663286 0.0001646950 5.326193e-05
[1094,] 0.0001577668 0.0001645362 4.910399e-05
[1095,] 0.0001656871 0.0001592741 5.151115e-05
[1096,] 0.0001649674 0.0001690012 5.458906e-05
[1097,] 0.0001597879 0.0003921739 5.810038e-05
[1098,] 0.0001648113 0.0001678442 5.448127e-05
[1099,] 0.0001648658 0.0001690000 5.460575e-05
[1100,] 0.0001600033 0.0003995608 5.803216e-05
[1101,] 0.0001609871 0.0001993654 5.331775e-05
[1102,] 0.0001643340 0.0001622919 5.370240e-05
[1103,] 0.0001687901 0.0001613414 5.397224e-05
[1104,] 0.0001609847 0.0002669675 5.462402e-05
[1105,] 0.0001949270 0.0001603333 5.581584e-05
[1106,] 0.0001672761 0.0001682428 5.554582e-05
[1107,] 0.0001660752 0.0001682478 5.541136e-05
[1108,] 0.0001643456 0.0001647966 5.297059e-05
[1109,] 0.0001665796 0.0001692299 5.638520e-05
[1110,] 0.0002452579 0.0001619981 5.786984e-05
[1111,] 0.0002357131 0.0001846254 1.305745e-04
[1112,] 0.0003350391 0.0001703253 9.451876e-05
[1113,] 0.0003692127 0.0001601207 7.681373e-05
[1114,] 0.0002099048 0.0001682416 5.986439e-05
[1115,] 0.0001653851 0.0001679914 5.690953e-05
[1116,] 0.0001707726 0.0001645637 5.339102e-05
[1117,] 0.0001695091 0.0001645891 5.298456e-05
[1118,] 0.0002304371 0.0001582557 5.989714e-05
[1119,] 0.0002307012 0.0001582347 6.006527e-05
[1120,] 0.0002064352 0.0001625310 5.352897e-05
[1121,] 0.0002037662 0.0001624114 5.355334e-05
[1122,] 0.0001673311 0.0001683228 5.406321e-05
[1123,] 0.0002886134 0.0001584750 6.763486e-05
[1124,] 0.0002927900 0.0001640971 7.982221e-05
[1125,] 0.0002522033 0.0001588318 6.686351e-05
[1126,] 0.0002937078 0.0001596528 7.066732e-05
[1127,] 0.0002118635 0.0001584023 6.241394e-05
[1128,] 0.0002384339 0.0001684626 6.451526e-05
[1129,] 0.0001616217 0.0001725810 5.526914e-05
[1130,] 0.0001614890 0.0001720049 5.510217e-05
[1131,] 0.0002122143 0.0001660637 7.712743e-05
[1132,] 0.0001616105 0.0001667923 5.326060e-05
[1133,] 0.0002185630 0.0001683298 8.054446e-05
[1134,] 0.0001517686 0.0002874623 5.652236e-05
[1135,] 0.0002406602 0.0001972391 1.000238e-04
[1136,] 0.0002441769 0.0002465288 2.307765e-04
[1137,] 0.0002160022 0.0001651655 7.529586e-05
[1138,] 0.0001903355 0.0001712446 8.003700e-05
[1139,] 0.0001974272 0.0001681343 6.429474e-05
[1140,] 0.0001903382 0.0001648975 7.211783e-05
[1141,] 0.0001918837 0.0001708619 7.987353e-05
[1142,] 0.0001974811 0.0001656250 7.384439e-05
[1143,] 0.0002034411 0.0001680276 6.263176e-05
[1144,] 0.0001549939 0.0001704465 5.369992e-05
[1145,] 0.0001992496 0.0001647987 7.297230e-05
[1146,] 0.0002655206 0.0001578582 5.410549e-05
[1147,] 0.0002324124 0.0001667805 7.914867e-05
[1148,] 0.0002568023 0.0002097693 1.935813e-04
[1149,] 0.0002740921 0.0001675041 8.424612e-05
[1150,] 0.0002649778 0.0002434100 2.536169e-04
[1151,] 0.0001592819 0.0001597581 5.289421e-05
[1152,] 0.0001980046 0.0001649853 7.310064e-05
[1153,] 0.0001579125 0.0001736771 6.007282e-05
[1154,] 0.0002280993 0.0001705895 8.332155e-05
[1155,] 0.0001887230 0.0001691738 7.621951e-05
[1156,] 0.0001578446 0.0002008109 6.419438e-05
[1157,] 0.0001999038 0.0001679709 6.183863e-05
[1158,] 0.0002711245 0.0001604041 6.705919e-05
[1159,] 0.0006222184 0.0001652300 1.698268e-04
[1160,] 0.0002615726 0.0001710220 8.771269e-05
[1161,] 0.0001695493 0.0001685438 6.059222e-05
[1162,] 0.0001873530 0.0001701421 6.336878e-05
[1163,] 0.0001998406 0.0001676051 6.960881e-05
[1164,] 0.0001691015 0.0001723450 7.290612e-05
[1165,] 0.0001690984 0.0001715901 7.037808e-05
[1166,] 0.0002341843 0.0001606552 6.919175e-05
[1167,] 0.0001692438 0.0001729105 7.504255e-05
[1168,] 0.0001690980 0.0001695684 6.364845e-05
[1169,] 0.0002764326 0.0001641976 7.207448e-05
[1170,] 0.0001712934 0.0001702643 6.724675e-05
[1171,] 0.0001938887 0.0001912222 9.122189e-05
[1172,] 0.0001894808 0.0001701917 6.354880e-05
[1173,] 0.0002894545 0.0001673461 7.964764e-05
[1174,] 0.0001842258 0.0001702067 6.318782e-05
[1175,] 0.0001690032 0.0001707931 6.651632e-05
[1176,] 0.0001626342 0.0001612398 5.623182e-05
[1177,] 0.0002464645 0.0001638544 6.880544e-05
[1178,] 0.0001704749 0.0001697153 6.119094e-05
[1179,] 0.0001616622 0.0001604142 5.049017e-05
[1180,] 0.0002511539 0.0001639197 7.538796e-05
[1181,] 0.0001691061 0.0001681725 5.956376e-05
[1182,] 0.0002361460 0.0001582940 5.474403e-05
[1183,] 0.0001713434 0.0001681931 6.082009e-05
[1184,] 0.0001712374 0.0001712615 6.229338e-05
[1185,] 0.0001631040 0.0001577576 4.981783e-05
[1186,] 0.0001707566 0.0001704312 6.188732e-05
[1187,] 0.0002412197 0.0001605545 6.828678e-05
[1188,] 0.0001697115 0.0001805399 6.201608e-05
[1189,] 0.0001663185 0.0001988269 6.055723e-05
[1190,] 0.0001751203 0.0001574134 5.740698e-05
[1191,] 0.0001679584 0.0006951016 2.605102e-04
[1192,] 0.0002277903 0.0004293804 4.059565e-04
[1193,] 0.0001825079 0.0001641429 5.947045e-05
[1194,] 0.0004982044 0.0001567060 9.177105e-05
[1195,] 0.0001704614 0.0001692953 6.132102e-05
[1196,] 0.0001604272 0.0001574479 4.995234e-05
[1197,] 0.0001681353 0.0001659094 5.444549e-05
[1198,] 0.0001617806 0.0001591040 5.429444e-05
[1199,] 0.0001719097 0.0003371920 1.869065e-04
[1200,] 0.0002089684 0.0001652365 6.883511e-05
[1201,] 0.0001604229 0.0001602834 4.988067e-05
[1202,] 0.0001782806 0.0001725173 8.073266e-05
[1203,] 0.0001606466 0.0001640736 5.720854e-05
[1204,] 0.0001604490 0.0001638854 5.697745e-05
[1205,] 0.0001715974 0.0001641241 5.855436e-05
[1206,] 0.0001688550 0.0001654506 5.381653e-05
[1207,] 0.0001610399 0.0001636883 5.719634e-05
[1208,] 0.0001600516 0.0001579629 4.976859e-05
[1209,] 0.0001682443 0.0001691286 5.519616e-05
[1210,] 0.0001707313 0.0001604876 5.620207e-05
[1211,] 0.0002485291 0.0001561420 5.945909e-05
[1212,] 0.0001694905 0.0001660269 5.995208e-05
[1213,] 0.0001583974 0.0001770968 5.720329e-05
[1214,] 0.0001579185 0.0001747044 5.535467e-05
[1215,] 0.0001592467 0.0001614689 5.040389e-05
[1216,] 0.0001792837 0.0001639180 5.516286e-05
[1217,] 0.0001586192 0.0001711516 5.726570e-05
[1218,] 0.0001695406 0.0001595794 5.393249e-05
[1219,] 0.0001731553 0.0001639878 5.846832e-05
[1220,] 0.0001582186 0.0001690525 5.152402e-05
[1221,] 0.0001680917 0.0001709197 5.658367e-05
[1222,] 0.0001828355 0.0001592032 5.449491e-05
[1223,] 0.0001582215 0.0001642866 5.392492e-05
[1224,] 0.0001611536 0.0001689885 5.363809e-05
[1225,] 0.0001812190 0.0001650878 6.380598e-05
[1226,] 0.0001921559 0.0001683396 7.074149e-05
[1227,] 0.0001594858 0.0001618001 5.060338e-05
[1228,] 0.0001604598 0.0001598009 4.986739e-05
[1229,] 0.0001592537 0.0001693056 5.911383e-05
[1230,] 0.0001683149 0.0001630773 5.225191e-05
[1231,] 0.0001767202 0.0001646314 6.123414e-05
[1232,] 0.0001706061 0.0001689531 7.012441e-05
[1233,] 0.0001603740 0.0001621085 5.016532e-05
[1234,] 0.0001597332 0.0001660887 5.123616e-05
[1235,] 0.0001774788 0.0001661794 6.383045e-05
[1236,] 0.0001667973 0.0001668191 5.656068e-05
[1237,] 0.0001717393 0.0001644570 5.798523e-05
[1238,] 0.0001668895 0.0001670698 5.680103e-05
[1239,] 0.0001735174 0.0001650334 6.016932e-05
[1240,] 0.0001590759 0.0001574729 4.988012e-05
[1241,] 0.0001848251 0.0001654983 6.598102e-05
[1242,] 0.0001663187 0.0001668551 5.631312e-05
[1243,] 0.0001700194 0.0001601710 5.549669e-05
[1244,] 0.0001702389 0.0001605360 5.590656e-05
[1245,] 0.0001806749 0.0001689774 5.917201e-05
[1246,] 0.0001593771 0.0001665895 5.370507e-05
[1247,] 0.0001673783 0.0001578685 5.417240e-05
[1248,] 0.0001722357 0.0001855707 7.344864e-05
[1249,] 0.0001722491 0.0001671664 6.502964e-05
[1250,] 0.0001709472 0.0001636943 5.784786e-05
[1251,] 0.0001649772 0.0001621771 5.244771e-05
[1252,] 0.0001653932 0.0001611317 5.231567e-05
[1253,] 0.0001701528 0.0001901652 8.736564e-05
[1254,] 0.0001653179 0.0001664749 5.425592e-05
[1255,] 0.0001638056 0.0001573088 5.122777e-05
[1256,] 0.0001709638 0.0001990470 7.264032e-05
[1257,] 0.0001610068 0.0001631419 5.525485e-05
[1258,] 0.0001628281 0.0001579211 5.295752e-05
[1259,] 0.0001680944 0.0001681462 5.557800e-05
[1260,] 0.0001750258 0.0001576762 5.172246e-05
[1261,] 0.0001695159 0.0001590201 5.104662e-05
[1262,] 0.0001700726 0.0001576976 5.363142e-05
[1263,] 0.0001794507 0.0002840803 9.281421e-05
[1264,] 0.0009047947 0.0002476188 1.204296e-04
[1265,] 0.0002110724 0.0001776711 8.539580e-05
[1266,] 0.0005835851 0.0001796826 1.152868e-04
[1267,] 0.0001562758 0.0001601273 4.857073e-05
[1268,] 0.0001612419 0.0001627122 5.198722e-05
[1269,] 0.0001615090 0.0001776743 5.428758e-05
[1270,] 0.0001677039 0.0001667532 5.503509e-05
[1271,] 0.0001915136 0.0001661871 6.413855e-05
[1272,] 0.0001670674 0.0001583891 5.173089e-05
[1273,] 0.0036200284 0.0002445699 2.631931e-03
[1274,] 0.0001901256 0.0001686758 8.016649e-05
[1275,] 0.0001695677 0.0001629718 5.900263e-05
[1276,] 0.0001643595 0.0001647155 5.371113e-05
[1277,] 0.0001655075 0.0001592468 5.255667e-05
[1278,] 0.0001673396 0.0001680039 5.478123e-05
[1279,] 0.0001656458 0.0001595329 5.280707e-05
[1280,] 0.0001631843 0.0001678313 5.411244e-05
[1281,] 0.0001678529 0.0001626955 5.522939e-05
[1282,] 0.0001649045 0.0001569357 5.147201e-05
[1283,] 0.0001679623 0.0001620655 5.503701e-05
[1284,] 0.0001695794 0.0001682941 6.155219e-05
[1285,] 0.0001671315 0.0001576989 5.218520e-05
[1286,] 0.0001951161 0.0001612211 5.247913e-05
[1287,] 0.0001956306 0.0002335116 6.887435e-05
[1288,] 0.0001672438 0.0001577863 5.230813e-05
[1289,] 0.0001643852 0.0001660116 5.427672e-05
[1290,] 0.0001643622 0.0001658702 5.410556e-05
[1291,] 0.0001671492 0.0001582394 5.253047e-05
[1292,] 0.0001639003 0.0001665361 5.430911e-05
[1293,] 0.0001643650 0.0001658475 5.412389e-05
[1294,] 0.0001671218 0.0001576757 5.213987e-05
[1295,] 0.0001940990 0.0001611798 5.357651e-05
[1296,] 0.0001679660 0.0001628503 5.541563e-05
[1297,] 0.0001643832 0.0001644668 5.371175e-05
[1298,] 0.0001671319 0.0001583306 5.260025e-05
[1299,] 0.0001643664 0.0001691995 5.516833e-05
[1300,] 0.0049641658 0.0001791972 3.051928e-03
[1301,] 0.0001731119 0.0001723817 6.245092e-05
[1302,] 0.0001643831 0.0001663746 5.437710e-05
[1303,] 0.0001643937 0.0001661476 5.434841e-05
[1304,] 0.0002952691 0.0001644068 9.503614e-05
[1305,] 0.0001670444 0.0001848162 7.182144e-05
[1306,] 0.0001660810 0.0001745924 5.676363e-05
[1307,] 0.0001671400 0.0001579464 5.236241e-05
[1308,] 0.0001645749 0.0001711313 5.467639e-05
[1309,] 0.0001654349 0.0001591398 5.244095e-05
[1310,] 0.0001670033 0.0003546585 6.642621e-05
[1311,] 0.0001651359 0.0001660543 5.509930e-05
[1312,] 0.0001664357 0.0001784804 5.766647e-05
[1313,] 0.0001665850 0.0001639437 5.357315e-05
[1314,] 0.0001674797 0.0001671210 5.341708e-05
[1315,] 0.0001676527 0.0001659464 5.647374e-05
[1316,] 0.0001676303 0.0001640955 5.546715e-05
[1317,] 0.0001643362 0.0001661338 5.413877e-05
[1318,] 0.0001667317 0.0001857628 5.673801e-05
[1319,] 0.0001677972 0.0001632141 5.541297e-05
[1320,] 0.0001674900 0.0001628866 5.477237e-05
[1321,] 0.0003464748 0.0001677092 8.019806e-05
[1322,] 0.0001676036 0.0001681165 5.562341e-05
[1323,] 0.0001664201 0.0001647585 5.562108e-05
[1324,] 0.0001672410 0.0001686159 5.556619e-05
[1325,] 0.0001683738 0.0001776151 6.546573e-05
[1326,] 0.0001666592 0.0001641462 5.336493e-05
[1327,] 0.0002204374 0.0001740189 1.156800e-04
[1328,] 0.0001682853 0.0001685546 5.660542e-05
[1329,] 0.0003362199 0.0001810029 1.929908e-04
[1330,] 0.0011225138 0.0001789979 6.824069e-04
[1331,] 0.0001643661 0.0001676734 5.477849e-05
[1332,] 0.0001678870 0.0001718902 5.936524e-05
[1333,] 0.0001643223 0.0001728535 5.593347e-05
[1334,] 0.0002117462 0.0001641592 6.621270e-05
[1335,] 0.0001641742 0.0001610088 5.214381e-05
[1336,] 0.0001655430 0.0001593449 5.252175e-05
[1337,] 0.0008160619 0.0001709468 4.236696e-04
[1338,] 0.0001682115 0.0001677707 5.597779e-05
[1339,] 0.0001681404 0.0001677647 5.594680e-05
[1340,] 0.0026787862 0.0001701246 1.446929e-03
[1341,] 0.0001644402 0.0001656780 5.350815e-05
[1342,] 0.0027800905 0.0001740313 1.613269e-03
[1343,] 0.0001682562 0.0001674092 5.566905e-05
[1344,] 0.0001682858 0.0001674229 5.573821e-05
[1345,] 0.0001683168 0.0001674159 5.572446e-05
[1346,] 0.0001682557 0.0001669398 5.563458e-05
[1347,] 0.0001652161 0.0001634501 5.459213e-05
[1348,] 0.0001643536 0.0001652384 5.391692e-05
[1349,] 0.0007709479 0.0001636697 3.448719e-04
[1350,] 0.0001681241 0.0001676924 5.584514e-05
[1351,] 0.0002000990 0.0001686551 5.820649e-05
[1352,] 0.0001681945 0.0001676700 5.584396e-05
[1353,] 0.0005570195 0.0001702901 2.828703e-04
[1354,] 0.0005933725 0.0001707358 3.042316e-04
[1355,] 0.0005955031 0.0001700493 3.016683e-04
[1356,] 0.0006040670 0.0001691521 3.011685e-04
[1357,] 0.0001643456 0.0001646952 5.365588e-05
[1358,] 0.0001685801 0.0001600406 5.404141e-05
[1359,] 0.0001962460 0.0001937853 1.116471e-04
[1360,] 0.0001682482 0.0001676986 5.590576e-05
[1361,] 0.0001655110 0.0001604352 5.362230e-05
[1362,] 0.0001683672 0.0001676580 5.589027e-05
[1363,] 0.0001692712 0.0001597379 5.438514e-05
[1364,] 0.0001631805 0.0001677163 5.413356e-05
[1365,] 0.0001643871 0.0001656585 5.417208e-05
[1366,] 0.0006107455 0.0001753864 3.368333e-04
[1367,] 0.0006385597 0.0001705932 3.271660e-04
[1368,] 0.0001681466 0.0001677600 5.593369e-05
[1369,] 0.0005944557 0.0001691286 2.961022e-04
[1370,] 0.0001663531 0.0001679574 5.505581e-05
[1371,] 0.0001682065 0.0002003059 6.433970e-05
[1372,] 0.0001682611 0.0001677617 5.599062e-05
[1373,] 0.0001755308 0.0001681934 5.928785e-05
[1374,] 0.0001687182 0.0001595077 5.394571e-05
[1375,] 0.0001643593 0.0001660855 5.419936e-05
[1376,] 0.0005194088 0.0001695677 2.599644e-04
[1377,] 0.0001684149 0.0001745287 5.768626e-05
[1378,] 0.0001684067 0.0001693495 5.740943e-05
[1379,] 0.0079223135 0.0003583768 2.074905e-02
[1380,] 0.0001825611 0.0001667954 5.773483e-05
[1381,] 0.0006071717 0.0001746292 3.309891e-04
[1382,] 0.0001994856 0.0001678533 6.800506e-05
[1383,] 0.0001744541 0.0001678655 5.933663e-05
[1384,] 0.0017630026 0.0001760213 1.039878e-03
[1385,] 0.0001690469 0.0001596868 5.423354e-05
[1386,] 0.0001661633 0.0001609073 5.367405e-05
[1387,] 0.0004050377 0.0001585224 1.491767e-04
[1388,] 0.0001643507 0.0001660446 5.413275e-05
[1389,] 0.0001683829 0.0001732449 5.759482e-05
[1390,] 0.0001642313 0.0001647036 5.343643e-05
[1391,] 0.0005904128 0.0001678962 2.874888e-04
[1392,] 0.0001635993 0.0001680418 5.440956e-05
[1393,] 0.0001823942 0.0001686787 5.916090e-05
[1394,] 0.0006208766 0.0001744569 3.378871e-04
[1395,] 0.0005745563 0.0001690808 2.856927e-04
[1396,] 0.0003788857 0.0001684900 7.389175e-05
[1397,] 0.0001673044 0.0001703005 5.809201e-05
[1398,] 0.0001643421 0.0001657883 5.400730e-05
[1399,] 0.0001643359 0.0001660501 5.400046e-05
[1400,] 0.0001816824 0.0001681794 5.881627e-05
[1401,] 0.0051312801 0.0003060725 9.938037e-03
[1402,] 0.0001644823 0.0001627034 5.279300e-05
[1403,] 0.0001644861 0.0001632155 5.292348e-05
[1404,] 0.0001643463 0.0001654733 5.389872e-05
[1405,] 0.0001643425 0.0001742703 5.597124e-05
[1406,] 0.0047169394 0.0003603679 1.158489e-02
[1407,] 0.0001649234 0.0001831705 6.030728e-05
[1408,] 0.1884840669 0.0001627653 5.096327e-02
[1409,] 0.0001643433 0.0001651481 5.370924e-05
[1410,] 0.0001643715 0.0001658590 5.416362e-05
[1411,] 0.0004554801 0.0001729963 2.399454e-04
[1412,] 0.0001644969 0.0001623785 5.264607e-05
[1413,] 0.0001655068 0.0002047276 5.952909e-05
[1414,] 0.0042534675 0.0003235693 8.763224e-03
[1415,] 0.0001766021 0.0001688588 5.933464e-05
[1416,] 0.0001643555 0.0001667022 5.437461e-05
[1417,] 0.0001688217 0.0001603618 5.458115e-05
[1418,] 0.0001680096 0.0001887553 6.308049e-05
[1419,] 0.0001644886 0.0001633833 5.296520e-05
[1420,] 0.0001645394 0.0001633146 5.276186e-05
[1421,] 0.0001645358 0.0001641067 5.301208e-05
[1422,] 0.0001654612 0.0001691540 5.504447e-05
[1423,] 0.0001644922 0.0001631872 5.289918e-05
[1424,] 0.0001666620 0.0001700673 5.731147e-05
[1425,] 0.0001648659 0.0001860341 6.031225e-05
[1426,] 0.0001649415 0.0001789915 5.989640e-05
[1427,] 0.0001644959 0.0001635912 5.299795e-05
[1428,] 0.0001648583 0.0001817252 5.999085e-05
[1429,] 0.0001643563 0.0001658840 5.409187e-05
[1430,] 0.0001648777 0.0001793437 5.982166e-05
[1431,] 0.0001648869 0.0001816872 6.008315e-05
[1432,] 0.0001644913 0.0001627068 5.275853e-05
[1433,] 0.0001665210 0.0001705589 5.722129e-05
[1434,] 0.0001648873 0.0001850408 5.691609e-05
[1435,] 0.0001648149 0.0001784861 5.650419e-05
[1436,] 0.0001664695 0.0001641114 5.291539e-05
[1437,] 0.0001654041 0.0002159638 7.445709e-05
[1438,] 0.0001680423 0.0001658306 5.133927e-05
[1439,] 0.0001668165 0.0001629454 5.586015e-05
[1440,] 0.0001956228 0.0001677441 6.391111e-05
[1441,] 0.0001764229 0.0001681095 5.660541e-05
[1442,] 0.0001665744 0.0001705755 5.741004e-05
[1443,] 0.0001724530 0.0001681580 5.747024e-05
[1444,] 0.0001719558 0.0001686576 5.852306e-05
[1445,] 0.0001718104 0.0001687966 5.861742e-05
[1446,] 0.0001666353 0.0001659803 5.155016e-05
[1447,] 0.0001764975 0.0001673396 5.766380e-05
[1448,] 0.0001679931 0.0001664391 5.704916e-05
[1449,] 0.0001648965 0.0001797974 5.666950e-05
[1450,] 0.0001791201 0.0001677345 5.840921e-05
[1451,] 0.0001689668 0.0001653374 5.182637e-05
[1452,] 0.0001648632 0.0001788605 5.647138e-05
[1453,] 0.0001658127 0.0002215953 7.997960e-05
[1454,] 0.0001664879 0.0002328840 8.212311e-05
[1455,] 0.0001666356 0.0002287671 8.289394e-05
[1456,] 0.0001680956 0.0001658886 5.133765e-05
[1457,] 0.0001687075 0.0001570327 5.162616e-05
[1458,] 0.0011888191 0.0001641448 5.632947e-04
[1459,] 0.0001660540 0.0001642119 5.306383e-05
[1460,] 0.0001660458 0.0001633114 5.285617e-05
[1461,] 0.0001666514 0.0001626101 5.598185e-05
[1462,] 0.0001687554 0.0001672512 5.805321e-05
[1463,] 0.0001805499 0.0001663862 5.729421e-05
[1464,] 0.0001672823 0.0001697200 5.784474e-05
[1465,] 0.0009075723 0.0001648991 4.399007e-04
[1466,] 0.0001659694 0.0001639025 5.308298e-05
[1467,] 0.0001682385 0.0001661845 5.701044e-05
[1468,] 0.0001632829 0.0001680524 5.418313e-05
[1469,] 0.0001677141 0.0001673918 5.744175e-05
[1470,] 0.0001674619 0.0001676311 5.742812e-05
[1471,] 0.0001686770 0.0001674660 5.814219e-05
[1472,] 0.0001645828 0.0001627446 5.488912e-05
[1473,] 0.0001687126 0.0001676811 5.831744e-05
[1474,] 0.0001685231 0.0001674263 5.801794e-05
[1475,] 0.0001674461 0.0001629140 5.622383e-05
[1476,] 0.0001808918 0.0001680349 5.868548e-05
[1477,] 0.0001672232 0.0001633743 5.638025e-05
[1478,] 0.0001701626 0.0001678240 5.596224e-05
[1479,] 0.0001662807 0.0001675891 5.087002e-05
[1480,] 0.0001646945 0.0001848421 5.725784e-05
[1481,] 0.0001657034 0.0001625115 5.540839e-05
[1482,] 0.0001649862 0.0001706859 5.418788e-05
[1483,] 0.0001649323 0.0001873206 5.679254e-05
[1484,] 0.0001729327 0.0001916801 7.917808e-05
[1485,] 0.3540859537 0.0001655261 1.770109e-01
[1486,] 0.0001646921 0.0001620028 5.234178e-05
[1487,] 0.0001693377 0.0001681295 5.610639e-05
[1488,] 0.0001796210 0.0001677776 5.747319e-05
[1489,] 0.0002473575 0.0001677269 8.098835e-05
[1490,] 0.0001646719 0.0001618942 5.250743e-05
[1491,] 0.0001665706 0.0001670625 5.799853e-05
[1492,] 0.0001663943 0.0001642500 5.291921e-05
[1493,] 0.0001646217 0.0001584254 5.144259e-05
[1494,] 0.0001664682 0.0001627668 5.258147e-05
[1495,] 0.0001648307 0.0001673187 5.458671e-05
[1496,] 0.0001646777 0.0001578047 5.140656e-05
[1497,] 0.0001650895 0.0001621066 5.477249e-05
[1498,] 0.0001646820 0.0001615320 5.238001e-05
[1499,] 0.0001646620 0.0001579769 5.153797e-05
[1500,] 0.0001646867 0.0001595721 5.186709e-05
[1501,] 0.0001646819 0.0001582949 5.152972e-05
[1502,] 0.0001646667 0.0001576259 5.141272e-05
[1503,] 0.0001678852 0.0001871531 5.694915e-05
[1504,] 0.0001646786 0.0001578011 5.140133e-05
[1505,] 0.0001670612 0.0001655125 5.472079e-05
[1506,] 0.0001647263 0.0001609533 5.212521e-05
[1507,] 0.0001648313 0.0001677098 5.470437e-05
[1508,] 0.0003781605 0.0001667344 1.180182e-04
[1509,] 0.0001657954 0.0001614624 5.468723e-05
[1510,] 0.0001647374 0.0001621850 5.242286e-05
[1511,] 0.0001647039 0.0001577375 5.133596e-05
[1512,] 0.0001664330 0.0001656526 5.320079e-05
[1513,] 0.0001647239 0.0001616804 5.231610e-05
[1514,] 0.0001647152 0.0001613825 5.224255e-05
[1515,] 0.0001648311 0.0001697135 5.535415e-05
[1516,] 0.0001665141 0.0001654102 5.445957e-05
[1517,] 0.0001662365 0.0001691638 5.970133e-05
[1518,] 0.0001682458 0.0004858900 7.688288e-05
[1519,] 0.0001646811 0.0001574774 5.130839e-05
[1520,] 0.0004536871 0.0001666959 1.361561e-04
[1521,] 0.0001665085 0.0001666327 5.337602e-05
[1522,] 0.0001648981 0.0001763401 5.680814e-05
[1523,] 0.0001634727 0.0001680253 5.422487e-05
[1524,] 0.0001648423 0.0001674003 5.443631e-05
[1525,] 0.0001647093 0.0001581343 5.173911e-05
[1526,] 0.0001648457 0.0001689388 5.482365e-05
[1527,] 0.0001646665 0.0001604615 5.216223e-05
[1528,] 0.0001648449 0.0001674122 5.434380e-05
[1529,] 0.0001679673 0.0002040063 5.766095e-05
[1530,] 0.0001646704 0.0001577873 5.142627e-05
[1531,] 0.0001646708 0.0001606542 5.219990e-05
[1532,] 0.0001663917 0.0001621767 5.551204e-05
[1533,] 0.0001648276 0.0001679577 5.467716e-05
[1534,] 0.0001662706 0.0001653353 5.325285e-05
[1535,] 0.0001681268 0.0001682129 6.050553e-05
[1536,] 0.0001669860 0.0001654872 5.462467e-05
[1537,] 0.0001640563 0.0001588051 5.228165e-05
[1538,] 0.0001719532 0.0001677316 5.656142e-05
[1539,] 0.0001647417 0.0001576317 5.125909e-05
[1540,] 0.0001636336 0.0001680120 5.439451e-05
[1541,] 0.0001642907 0.0001572275 5.162620e-05
[1542,] 0.0001646792 0.0001587435 5.170021e-05
[1543,] 0.0001646498 0.0001616276 5.421663e-05
[1544,] 0.0001647749 0.0001665512 5.346292e-05
[1545,] 0.0001646677 0.0001585609 5.177681e-05
[1546,] 0.0001646485 0.0001625460 5.280354e-05
[1547,] 0.0001667371 0.0001612031 5.343794e-05
[1548,] 0.0001646905 0.0001571576 5.188525e-05
[1549,] 0.0001678795 0.0004843017 8.336497e-05
[1550,] 0.0001648409 0.0001642569 5.341791e-05
[1551,] 0.0001643139 0.0001575345 5.182356e-05
[1552,] 0.0001646547 0.0001599752 5.333580e-05
[1553,] 0.0001680721 0.0004952246 8.106144e-05
[1554,] 0.0001659006 0.0001620721 5.324363e-05
[1555,] 0.0001674809 0.0001615230 5.329531e-05
[1556,] 0.0001646772 0.0001582561 5.150803e-05
[1557,] 0.0001659952 0.0001628397 5.280553e-05
[1558,] 0.0001646687 0.0001582700 5.164235e-05
[1559,] 0.0001658791 0.0001615028 5.475603e-05
[1560,] 0.0001646704 0.0001584708 5.173395e-05
[1561,] 0.0001647268 0.0001601205 5.190237e-05
[1562,] 0.0001641073 0.0001616558 5.394686e-05
[1563,] 0.0001647078 0.0001590439 5.166007e-05
[1564,] 0.0001911696 0.0001652368 6.975212e-05
[1565,] 0.0001642662 0.0001617142 5.407408e-05
[1566,] 0.0001682133 0.0001678396 5.602454e-05
[1567,] 0.0001641112 0.0001588017 5.233029e-05
[1568,] 0.0001659745 0.0001634625 5.306702e-05
[1569,] 0.0001660044 0.0001618108 5.262736e-05
[1570,] 0.0001642802 0.0001587833 5.246766e-05
[1571,] 0.0001647649 0.0001616910 5.433093e-05
[1572,] 0.0001641707 0.0001583362 5.216918e-05
[1573,] 0.0001735436 0.0001677742 5.646752e-05
[1574,] 0.0001648343 0.0001674363 5.449259e-05
[1575,] 0.0001644373 0.0001588724 5.263730e-05
[1576,] 0.0001646691 0.0001574105 5.132985e-05
[1577,] 0.0001684997 0.0001678517 5.617684e-05
[1578,] 0.0001645036 0.0001579739 5.223534e-05
[1579,] 0.0001643296 0.0001566900 5.124359e-05
[1580,] 0.0001645371 0.0001585553 5.255737e-05
[1581,] 0.0001583472 0.0001713222 5.534437e-05
[1582,] 0.0001660137 0.0001634131 5.300661e-05
[1583,] 0.0001639782 0.0001583996 5.202864e-05
[1584,] 0.0001647532 0.0001679193 5.444481e-05
[1585,] 0.0001638147 0.0001569468 5.119416e-05
[1586,] 0.0001649286 0.0001580084 5.122174e-05
[1587,] 0.0001685027 0.0001678476 5.617091e-05
[1588,] 0.0001648078 0.0001693647 5.866395e-05
[1589,] 0.0001647813 0.0001573371 5.116230e-05
[1590,] 0.0001643620 0.0001579416 5.211696e-05
[1591,] 0.0001660943 0.0001679702 5.501492e-05
[1592,] 0.0001634744 0.0001679413 5.407480e-05
[1593,] 0.0001644410 0.0001677388 5.752056e-05
[1594,] 0.0001644482 0.0001674964 5.740052e-05
[1595,] 0.0001682287 0.0001677899 5.597670e-05
[1596,] 0.0001640476 0.0001582074 5.199368e-05
[1597,] 0.0001637848 0.0001595254 5.229688e-05
[1598,] 0.0001639765 0.0001587863 5.214080e-05
[1599,] 0.0001674968 0.0001606654 5.262704e-05
[1600,] 0.0001646742 0.0001612853 5.397390e-05
[1601,] 0.0001681498 0.0001604732 5.281977e-05
[1602,] 0.0001678732 0.0001603989 5.281463e-05
[1603,] 0.0001673455 0.0001592613 5.260110e-05
[1604,] 0.0001673584 0.0001592500 5.264820e-05
[1605,] 0.0001670583 0.0001655903 5.485340e-05
[1606,] 0.0001660378 0.0001631873 5.286409e-05
[1607,] 0.0001650253 0.0001617014 5.445566e-05
[1608,] 0.0001650130 0.0001591821 5.204552e-05
[1609,] 0.0001656759 0.0001684491 5.882657e-05
[1610,] 0.0001667941 0.0001565005 5.160521e-05
[1611,] 0.0001672273 0.0001655225 5.485213e-05
[1612,] 0.0001662720 0.0001620118 5.250490e-05
[1613,] 0.0001835054 0.0001684500 7.341938e-05
[1614,] 0.0001679203 0.0001987067 5.724529e-05
[1615,] 0.0001672692 0.0001592512 5.272932e-05
[1616,] 0.0001675715 0.0002992032 6.904170e-05
[1617,] 0.0001677233 0.0001592511 5.275928e-05
[1618,] 0.0001677096 0.0001592552 5.279881e-05
[1619,] 0.0001671263 0.0001592492 5.259121e-05
[1620,] 0.0001694632 0.0001950981 6.725496e-05
[1621,] 0.0001675597 0.0001592795 5.261933e-05
[1622,] 0.0001648398 0.0001657622 5.414794e-05
[1623,] 0.0001726397 0.0001933175 6.893479e-05
[1624,] 0.0001677474 0.0001593282 5.256996e-05
[1625,] 0.0001681709 0.0004887248 7.877536e-05
[1626,] 0.0001661691 0.0001622491 5.546982e-05
[1627,] 0.0001669010 0.0001687930 5.998828e-05
[1628,] 0.0001661276 0.0001695042 5.433842e-05
[1629,] 0.0001648356 0.0001673202 5.432589e-05
[1630,] 0.0001682124 0.0001608961 5.453170e-05
[1631,] 0.1110073084 0.0001630128 4.340664e-02
[1632,] 0.0001658261 0.0001620754 5.516197e-05
[1633,] 0.0001905728 0.0001598189 5.521973e-05
[1634,] 0.0001699260 0.0001686422 6.636855e-05
[1635,] 0.0001682637 0.0001613632 5.487552e-05
[1636,] 0.0001836033 0.0001601212 5.546962e-05
[1637,] 0.0001708198 0.0001688035 6.270540e-05
[1638,] 0.0001735067 0.0001598859 5.474881e-05
[1639,] 0.0001666053 0.0001694252 5.438615e-05
[1640,] 0.0001663008 0.0001631259 5.608658e-05
[1641,] 0.0001662523 0.0001651562 5.558291e-05
[1642,] 0.0001671441 0.0001723050 5.702716e-05
[1643,] 0.0001671087 0.0001607079 5.331737e-05
[1644,] 0.0001586564 0.0001721237 5.032320e-05
[1645,] 0.0001548844 0.0001615158 4.921227e-05
[1646,] 0.0001630766 0.0001596404 5.097655e-05
[1647,] 0.0001661708 0.0001632495 5.361546e-05
[1648,] 0.0005254807 0.0001638528 7.384994e-05
[1649,] 0.0001668693 0.0001624298 4.970709e-05
[1650,] 0.0008971663 0.0001660468 1.626820e-04
[1651,] 0.0001669641 0.0001661815 5.586223e-05
[1652,] 0.0001657985 0.0001644776 5.362124e-05
[1653,] 0.0001661593 0.0001667675 5.424410e-05
[1654,] 0.0001658127 0.0001642096 5.338709e-05
[1655,] 0.0009875712 0.0001662326 1.482336e-04
[1656,] 0.0001677944 0.0001623492 5.281846e-05
[1657,] 0.0001679005 0.0001621323 5.296865e-05
[1658,] 0.0001549642 0.0001658452 4.965468e-05
[1659,] 0.0001655161 0.0001661292 5.402031e-05
[1660,] 0.0001658240 0.0001687753 5.453630e-05
[1661,] 0.0001661458 0.0001632689 5.364744e-05
[1662,] 0.0001656107 0.0001681361 5.502597e-05
[1663,] 0.0001696194 0.0001657069 5.720947e-05
[1664,] 0.0008287896 0.0001684220 1.054506e-04
[1665,] 0.0010638771 0.0001676270 1.424397e-04
[1666,] 0.0020296214 0.0001673193 4.948493e-04
[1667,] 0.0001526348 0.0001601622 4.853745e-05
[1668,] 0.0001674999 0.0002323277 8.637258e-05
[1669,] 0.0001520033 0.0001610072 4.841904e-05
[1670,] 0.0001647271 0.0001620356 5.392509e-05
[1671,] 0.0001676412 0.0001686461 5.507192e-05
[1672,] 0.0001673310 0.0003133266 9.489345e-05
[1673,] 0.0001821334 0.0012629744 5.600094e-04
[1674,] 0.0001677678 0.0001693528 5.737665e-05
[1675,] 0.0001685367 0.0001650991 5.398402e-05
[1676,] 0.0001616165 0.0001790949 5.551225e-05
[1677,] 0.0001668562 0.0001683826 5.602041e-05
[1678,] 0.0001665603 0.0001676844 5.510346e-05
[1679,] 0.0001676354 0.0001651079 5.408361e-05
[1680,] 0.0001663025 0.0001677459 5.505439e-05
[1681,] 0.0005411584 0.0001663239 1.460919e-04
[1682,] 0.0001570044 0.0001703915 5.776843e-05
[1683,] 0.0001650854 0.0001673110 5.290321e-05
[1684,] 0.0001680297 0.0001685987 5.603526e-05
[1685,] 0.0001554630 0.0001621801 5.090498e-05
[1686,] 0.0001614354 0.0001590519 5.122696e-05
[1687,] 0.0004761418 0.0001597903 1.076005e-04
[1688,] 0.0001662242 0.0001685430 5.484745e-05
[1689,] 0.0004881892 0.0001672114 8.890467e-05
[1690,] 0.0001640619 0.0001692006 5.504297e-05
[1691,] 0.0001628580 0.0001644714 5.291142e-05
[1692,] 0.0001669435 0.0001675828 5.562546e-05
[1693,] 0.0001663777 0.0001690094 5.483787e-05
[1694,] 0.0001690688 0.0001668253 6.330880e-05
[1695,] 0.0001678871 0.0001571169 5.344084e-05
[1696,] 0.0001513601 0.0001644904 4.951355e-05
[1697,] 0.0002571287 0.0001745300 8.851690e-05
[1698,] 0.0001834893 0.0001707000 6.264471e-05
[1699,] 0.0001577364 0.0001663752 5.269781e-05
[1700,] 0.0001511590 0.0001659434 4.968946e-05
[1701,] 0.0003128418 0.0001886920 8.896729e-05
[1702,] 0.0001576613 0.0001570094 4.904927e-05
[1703,] 0.0001643134 0.0001588193 5.179502e-05
[1704,] 0.0001626803 0.0001588827 5.187754e-05
[1705,] 0.0001661348 0.0002058378 5.891163e-05
[1706,] 0.0001665352 0.0001682162 5.545403e-05
[1707,] 0.0001696376 0.0001633007 5.510282e-05
[1708,] 0.0002292241 0.0001662568 7.327229e-05
[1709,] 0.0002094988 0.0001646500 5.733254e-05
[1710,] 0.0002542725 0.0001672948 9.733310e-05
[1711,] 0.0001640924 0.0001593971 5.243189e-05
[1712,] 0.0001624478 0.0001620128 5.185824e-05
[1713,] 0.0001666989 0.0001681107 5.601940e-05
[1714,] 0.0001667495 0.0001808964 5.711542e-05
[1715,] 0.0001555564 0.0001633706 5.080843e-05
[1716,] 0.0002058710 0.0001588596 5.977064e-05
[1717,] 0.0001637047 0.0001689444 5.682051e-05
[1718,] 0.0001648746 0.0001629226 5.399670e-05
[1719,] 0.0001595342 0.0001573494 4.978364e-05
[1720,] 0.0001636091 0.0001682585 5.426994e-05
[1721,] 0.0001625646 0.0001638927 5.369106e-05
[1722,] 0.0001636912 0.0001596104 5.312687e-05
[1723,] 0.0001739294 0.0001562981 5.359169e-05
[1724,] 0.0001675649 0.0001661085 5.595340e-05
[1725,] 0.0001787046 0.0001611384 5.891233e-05
[1726,] 0.0001747519 0.0001566793 5.479905e-05
[1727,] 0.0001659226 0.0001643897 5.407726e-05
[1728,] 0.0001620184 0.0001615705 5.060763e-05
[1729,] 0.0001573244 0.0001604212 4.992383e-05
[1730,] 0.0001679134 0.0001585030 5.260343e-05
[1731,] 0.0001645425 0.0001570700 5.145343e-05
[1732,] 0.0001654682 0.0001578763 5.175743e-05
[1733,] 0.0001621833 0.0001632833 5.067860e-05
[1734,] 0.0001668237 0.0001660370 5.482407e-05
[1735,] 0.0001651505 0.0001686490 5.494075e-05
[1736,] 0.0001647563 0.0001669499 5.434939e-05
[1737,] 0.0001667122 0.0001658095 5.453709e-05
[1738,] 0.0001521465 0.0001645430 4.995417e-05
[1739,] 0.0001668434 0.0001676755 5.534943e-05
[1740,] 0.0001558779 0.0001599581 4.880022e-05
[1741,] 0.0001560693 0.0001601322 4.879821e-05
[1742,] 0.0001652202 0.0001725899 5.502771e-05
[1743,] 0.0001654985 0.0001595496 5.208218e-05
[1744,] 0.0001629610 0.0001613978 4.973461e-05
[1745,] 0.0001560747 0.0001601330 4.879971e-05
[1746,] 0.0001560065 0.0001603391 4.881027e-05
[1747,] 0.0001667804 0.0001676659 5.530647e-05
[1748,] 0.0001629519 0.0001607093 5.049283e-05
[1749,] 0.0001575040 0.0001612146 4.920830e-05
[1750,] 0.0001668323 0.0001676661 5.533079e-05
[1751,] 0.0001573772 0.0001611952 4.921355e-05
[1752,] 0.0001558936 0.0001603939 4.882080e-05
[1753,] 0.0001520187 0.0001600377 4.833348e-05
[1754,] 0.0001637753 0.0001612068 5.160994e-05
[1755,] 0.0001677257 0.0001647211 5.342781e-05
[1756,] 0.0001569556 0.0001614815 4.928621e-05
[1757,] 0.0001651299 0.0001686401 5.495312e-05
[1758,] 0.0001624668 0.0001676046 5.420500e-05
[1759,] 0.0001662889 0.0001609026 5.332025e-05
[1760,] 0.0001572031 0.0001611984 4.923058e-05
[1761,] 0.0001669422 0.0001661685 5.503149e-05
[1762,] 0.0001606064 0.0001629325 4.988388e-05
[1763,] 0.0001661592 0.0001682448 5.521282e-05
[1764,] 0.0001651820 0.0001687998 5.494393e-05
[1765,] 0.0001519648 0.0001669721 5.016818e-05
[1766,] 0.0001652046 0.0001818920 5.522501e-05
[1767,] 0.0001559202 0.0001608049 4.884638e-05
[1768,] 0.0001651333 0.0001792548 5.527310e-05
[1769,] 0.0001651542 0.0001687998 5.497017e-05
[1770,] 0.0001559671 0.0001604691 4.882105e-05
[1771,] 0.0001651676 0.0001805734 5.524515e-05
[1772,] 0.0001555293 0.0001603543 4.885940e-05
[1773,] 0.0001659488 0.0001604682 5.210754e-05
[1774,] 0.0001557439 0.0001605786 4.884865e-05
[1775,] 0.0001556426 0.0001603591 4.884273e-05
[1776,] 0.0001519903 0.0001618437 4.915445e-05
[1777,] 0.0001536193 0.0001584921 4.881626e-05
[1778,] 0.0001668624 0.0001664904 5.445287e-05
[1779,] 0.0001519704 0.0001600077 4.841964e-05
[1780,] 0.0001667603 0.0001677171 5.534419e-05
[1781,] 0.0001641214 0.0001643574 5.188666e-05
[1782,] 0.0001619090 0.0001629751 4.993538e-05
[1783,] 0.0001668572 0.0001660703 5.460716e-05
[1784,] 0.0001668110 0.0001677214 5.537695e-05
[1785,] 0.0001544273 0.0001599392 4.857791e-05
[1786,] 0.0001637376 0.0001599500 5.023054e-05
[1787,] 0.0001519544 0.0001709968 5.124604e-05
[1788,] 0.0001625406 0.0001607018 4.984397e-05
[1789,] 0.0001771767 0.0001954857 9.682055e-05
[1790,] 0.0001650412 0.0001967420 5.602509e-05
[1791,] 0.0001667069 0.0001677388 5.532996e-05
[1792,] 0.0001572849 0.0001599863 4.923880e-05
[1793,] 0.0001533071 0.0001596210 4.933621e-05
[1794,] 0.0001575373 0.0001594173 4.931034e-05
[1795,] 0.0001652094 0.0001690749 5.496736e-05
[1796,] 0.0001528185 0.0001654869 4.897980e-05
[1797,] 0.0001628450 0.0001622190 5.250346e-05
[1798,] 0.0001633274 0.0001606704 5.192108e-05
[1799,] 0.0001633219 0.0001608549 5.186781e-05
[1800,] 0.0001673857 0.0001684447 5.841025e-05
[1801,] 0.0001635243 0.0001610047 5.181963e-05
[1802,] 0.0001654886 0.0001690113 5.451985e-05
[1803,] 0.0001649027 0.0001654149 5.397971e-05
[1804,] 0.0001657257 0.0001679018 5.439254e-05
[1805,] 0.0001666302 0.0001674572 5.472051e-05
[1806,] 0.0001628015 0.0001606936 5.210019e-05
[1807,] 0.0001774127 0.0001689266 6.550106e-05
[1808,] 0.0001726371 0.0001638617 6.045057e-05
[1809,] 0.0001642614 0.0001583012 5.170875e-05
[1810,] 0.0001660946 0.0001646430 5.324691e-05
[1811,] 0.0001538654 0.0001625864 5.078124e-05
[1812,] 0.0001598271 0.0001625849 5.486453e-05
[1813,] 0.0001677955 0.0001663178 5.507200e-05
[1814,] 0.0001696418 0.0001683152 6.097836e-05
[1815,] 0.0001699436 0.0001688746 6.161606e-05
[1816,] 0.0001518518 0.0001621638 4.949578e-05
[1817,] 0.0001666405 0.0001679887 5.566951e-05
[1818,] 0.0001664985 0.0001680456 5.538668e-05
[1819,] 0.0001631018 0.0001675295 5.407968e-05
[1820,] 0.0001602105 0.0001585980 5.160417e-05
[1821,] 0.0001630727 0.0001674769 5.391765e-05
[1822,] 0.0001760951 0.0001575020 5.482196e-05
[1823,] 0.0001657105 0.0001681752 5.501813e-05
[1824,] 0.0001674765 0.0001596433 5.207120e-05
[1825,] 0.0001635750 0.0001591951 5.135298e-05
[1826,] 0.0001602814 0.0001592471 5.105410e-05
[1827,] 0.0001650697 0.0001677905 5.460128e-05
[1828,] 0.0001628778 0.0001619799 5.228759e-05
[1829,] 0.0001538261 0.0001583842 4.873073e-05
[1830,] 0.0001640711 0.0001664959 5.367936e-05
[1831,] 0.0001650743 0.0001677566 5.472838e-05
[1832,] 0.0001635722 0.0001644746 5.325019e-05
[1833,] 0.0001582497 0.0001603122 5.086774e-05
[1834,] 0.0001533516 0.0002372989 5.910057e-05
[1835,] 0.0001541932 0.0002012948 5.743234e-05
[1836,] 0.0001787637 0.0001667996 6.762932e-05
[1837,] 0.0001649135 0.0001628433 5.188576e-05
[1838,] 0.0001640989 0.0001681743 5.304171e-05
[1839,] 0.0001529822 0.0001655421 4.846185e-05
[1840,] 0.0001522105 0.0001642198 4.850844e-05
[1841,] 0.0001659648 0.0001628888 5.120432e-05
[1842,] 0.0001537961 0.0001722126 5.094248e-05
[1843,] 0.0001786839 0.0001621610 5.561803e-05
[1844,] 0.0001649705 0.0001639606 5.104836e-05
[1845,] 0.0001603286 0.0001642716 5.181660e-05
[1846,] 0.0001552403 0.0001684122 4.923920e-05
[1847,] 0.0001647719 0.0001679657 5.449611e-05
[1848,] 0.0001518560 0.0002579599 5.449641e-05
[1849,] 0.0001628288 0.0001640202 5.280736e-05
[1850,] 0.0001519844 0.0003602382 5.679144e-05
[1851,] 0.0001533207 0.0001726485 5.213432e-05
[1852,] 0.0001739360 0.0001623826 5.594163e-05
[1853,] 0.0001533683 0.0001697708 5.180002e-05
[1854,] 0.0001524665 0.0001719771 4.947794e-05
[1855,] 0.0001519007 0.0001706971 5.079715e-05
[1856,] 0.0001533115 0.0001698395 5.158904e-05
[1857,] 0.0001540358 0.0001741655 4.895596e-05
[1858,] 0.0001538749 0.0001748954 5.101412e-05
[1859,] 0.0001637487 0.0001582506 4.931047e-05
[1860,] 0.0001525030 0.0002724016 5.369113e-05
[1861,] 0.0001684811 0.0001681752 5.645700e-05
[1862,] 0.0001625407 0.0001659289 5.329393e-05
[1863,] 0.0001536879 0.0001755322 5.123061e-05
[1864,] 0.0001533801 0.0001689389 5.120148e-05
[1865,] 0.0001628812 0.0001639911 5.282585e-05
[1866,] 0.0001553868 0.0001686579 5.234766e-05
[1867,] 0.0001627484 0.0001641084 5.277020e-05
[1868,] 0.0001518527 0.0003125486 5.788650e-05
[1869,] 0.0001629337 0.0001639759 5.288094e-05
[1870,] 0.0001612591 0.0001625614 5.154417e-05
[1871,] 0.0001615279 0.0001624815 5.164632e-05
[1872,] 0.0001640083 0.0002016377 5.429894e-05
[1873,] 0.0001545671 0.0001597316 4.811318e-05
[1874,] 0.0001542814 0.0003068201 6.331744e-05
[1875,] 0.0001543702 0.0001740719 5.538005e-05
[1876,] 0.0001530310 0.0002780804 5.308717e-05
[1877,] 0.0001622382 0.0001630195 5.146613e-05
[1878,] 0.0001626925 0.0001640170 5.277329e-05
[1879,] 0.0001550940 0.0001992971 5.312499e-05
[1880,] 0.0001536648 0.0002704091 5.380585e-05
[1881,] 0.0001629388 0.0001671190 5.383018e-05
[1882,] 0.0001526343 0.0005143644 5.849283e-05
[1883,] 0.0001605359 0.0001671082 5.273476e-05
[1884,] 0.0001627198 0.0001641068 5.276295e-05
[1885,] 0.0001570734 0.0001775135 5.443651e-05
[1886,] 0.0001601170 0.0003479870 7.435149e-05
[1887,] 0.0001572783 0.0002477744 6.513782e-05
[1888,] 0.0001540484 0.0002821473 5.783187e-05
[1889,] 0.0001580480 0.0002460388 6.607528e-05
[1890,] 0.0001643221 0.0001684787 5.489347e-05
[1891,] 0.0001541316 0.0003190145 5.918295e-05
[1892,] 0.0001579867 0.0001640023 5.089069e-05
[1893,] 0.0001520140 0.0014941481 8.700017e-05
[1894,] 0.0001605351 0.0001659741 5.057084e-05
[1895,] 0.0001519191 0.0011659904 7.611972e-05
[1896,] 0.0001598892 0.0001657702 5.299634e-05
[1897,] 0.0001662581 0.0001678445 5.485218e-05
[1898,] 0.0001607343 0.0001639563 5.219777e-05
[1899,] 0.0001611100 0.0001640804 5.186007e-05
[1900,] 0.0001632015 0.0001657732 5.439847e-05
[1901,] 0.0001523481 0.0007939223 7.292946e-05
[1902,] 0.0001606604 0.0001644928 5.226330e-05
[1903,] 0.0001650804 0.0001681933 5.432550e-05
[1904,] 0.0001616922 0.0001640085 5.261259e-05
[1905,] 0.0001650828 0.0001678834 5.450930e-05
[1906,] 0.0001638581 0.0001666161 5.545254e-05
[1907,] 0.0001630457 0.0001689096 5.524668e-05
[1908,] 0.0001646719 0.0001678756 5.439599e-05
[1909,] 0.0001632134 0.0001662788 5.459784e-05
[1910,] 0.0001634232 0.0001662385 5.491080e-05
[1911,] 0.0001646482 0.0001679146 5.436060e-05
[1912,] 0.0001649324 0.0001678626 5.446441e-05
[1913,] 0.0001536751 0.0003599147 5.857003e-05
[1914,] 0.0001536248 0.0003661195 5.813198e-05
[1915,] 0.0001536109 0.0002004628 5.419144e-05
[1916,] 0.0001540290 0.0002239018 5.862431e-05
[1917,] 0.0001642308 0.0001685925 5.488064e-05
[1918,] 0.0001592094 0.0001661147 5.063196e-05
[1919,] 0.0001508851 0.0002558557 5.542635e-05
[1920,] 0.0001541591 0.0001752788 5.495597e-05
[1921,] 0.0001536426 0.0003846456 5.866591e-05
[1922,] 0.0001631272 0.0001630342 5.299698e-05
[1923,] 0.0001631744 0.0001649551 5.377339e-05
[1924,] 0.0001591211 0.0001655461 5.258944e-05
[1925,] 0.0001571602 0.0001683713 5.341236e-05
[1926,] 0.0001536301 0.0001893424 5.277194e-05
[1927,] 0.0001645487 0.0001678633 5.436635e-05
[1928,] 0.0001662171 0.0001680312 5.474660e-05
[1929,] 0.0001654041 0.0001681357 5.502645e-05
[1930,] 0.0001579085 0.0002503896 5.190671e-05
[1931,] 0.0001508932 0.0007343084 6.573874e-05
[1932,] 0.0001521235 0.0005745938 5.801336e-05
[1933,] 0.0001578591 0.0002517124 5.196080e-05
[1934,] 0.0001536170 0.0001999486 5.325551e-05
[1935,] 0.0001660533 0.0001685924 5.440545e-05
[1936,] 0.0001588458 0.0001655020 5.236935e-05
[1937,] 0.0001535935 0.0002127636 5.396870e-05
[1938,] 0.0001588371 0.0001646606 5.058275e-05
[1939,] 0.0001630974 0.0001654317 5.287795e-05
[1940,] 0.0001608411 0.0001639058 5.224383e-05
[1941,] 0.0001635521 0.0004476850 1.002257e-04
[1942,] 0.0001536997 0.0003051502 5.711269e-05
[1943,] 0.0001607471 0.0001644497 5.216637e-05
[1944,] 0.0001534078 0.0001766537 5.355209e-05
[1945,] 0.0001563312 0.0001647959 5.399064e-05
[1946,] 0.0001608567 0.0001623742 5.167180e-05
[1947,] 0.0001553088 0.0001682160 5.114562e-05
[1948,] 0.0001606667 0.0001644075 5.240407e-05
[1949,] 0.0001631442 0.0004086896 8.609530e-05
[1950,] 0.0001534769 0.0001587122 4.849921e-05
[1951,] 0.0001559737 0.0001661287 5.125390e-05
[1952,] 0.0001533463 0.0001691764 5.066965e-05
[1953,] 0.0001510611 0.0003091310 5.805973e-05
[1954,] 0.0001544356 0.0001708611 5.001834e-05
[1955,] 0.0001513858 0.0004375131 6.006351e-05
[1956,] 0.0001510985 0.0001710718 5.041261e-05
[1957,] 0.0001532738 0.0001712852 5.142835e-05
[1958,] 0.0001634621 0.0004826480 1.045079e-04
[1959,] 0.0001525061 0.0001619825 4.988818e-05
[1960,] 0.0001531778 0.0001740185 5.256043e-05
[1961,] 0.0001532038 0.0001740376 5.202487e-05
[1962,] 0.0001650599 0.0001679769 5.480142e-05
[1963,] 0.0001532681 0.0005152973 6.177952e-05
[1964,] 0.0001532518 0.0005480446 6.651539e-05
[1965,] 0.0001546574 0.0001691167 5.385590e-05
[1966,] 0.0001645679 0.0001948323 5.897678e-05
[1967,] 0.0001532763 0.0001730637 5.185801e-05
[1968,] 0.0001533564 0.0001734902 5.168688e-05
[1969,] 0.0001533953 0.0001734087 5.155675e-05
[1970,] 0.0001533661 0.0001790486 5.281723e-05
[1971,] 0.0001536392 0.0001722417 5.312250e-05
[1972,] 0.0001525205 0.0002459886 5.324300e-05
[1973,] 0.0001536105 0.0001741337 5.130330e-05
[1974,] 0.0001532104 0.0001745017 5.216539e-05
[1975,] 0.0001537246 0.0001743097 5.116727e-05
[1976,] 0.0001535528 0.0001704145 5.062805e-05
[1977,] 0.0001532774 0.0001709903 5.249721e-05
[1978,] 0.0001536751 0.0001638388 4.890592e-05
[1979,] 0.0001618130 0.0001682522 5.465348e-05
[1980,] 0.0001526167 0.0001694964 5.007390e-05
[1981,] 0.0001654595 0.0001947612 6.115473e-05
[1982,] 0.0001651022 0.0001867012 5.544306e-05
[1983,] 0.0001684602 0.0001679600 5.560673e-05
[1984,] 0.0001590762 0.0001683962 5.290614e-05
[1985,] 0.0001511199 0.0009582341 6.518492e-05
[1986,] 0.0001661084 0.0001658752 5.489433e-05
[1987,] 0.0001648388 0.0001663037 5.445837e-05
[1988,] 0.0001625416 0.0001664187 5.334236e-05
[1989,] 0.0001568946 0.0001629895 5.082841e-05
[1990,] 0.0001508838 0.0001565356 4.734117e-05
[1991,] 0.0001568171 0.0001752240 5.512372e-05
[1992,] 0.0001570771 0.0005494472 7.200042e-05
[1993,] 0.0001581310 0.0002312641 6.234089e-05
[1994,] 0.0001738569 0.0002115368 7.534050e-05
[1995,] 0.0001568958 0.0001679466 5.232821e-05
[1996,] 0.0001590437 0.0006335526 7.798875e-05
[1997,] 0.0001578272 0.0004710155 7.098800e-05
[1998,] 0.0001633579 0.0001839242 6.447631e-05
[1999,] 0.0001673681 0.0002350207 6.640300e-05
[2000,] 0.0001701579 0.0001638109 5.262723e-05
[2001,] 0.0001741808 0.0001564844 5.449038e-05
[2002,] 0.0001689298 0.0001669874 5.499632e-05
[2003,] 0.0001847607 0.0001601241 5.767372e-05
[2004,] 0.0001578327 0.0001578872 4.777619e-05
[2005,] 0.0001578236 0.0001902370 4.864022e-05
[2006,] 0.0001577863 0.0001965374 4.877614e-05
[2007,] 0.0001551666 0.0001709561 5.599180e-05
[2008,] 0.0001521926 0.0001721086 5.094796e-05
[2009,] 0.0001632588 0.0001676609 5.429406e-05
[2010,] 0.0001529412 0.0001688628 4.940302e-05
[2011,] 0.0001568161 0.0001683346 4.837722e-05
[2012,] 0.0001593524 0.0001633722 4.811954e-05
[2013,] 0.0001520477 0.0001591799 4.877414e-05
[2014,] 0.0001516429 0.0001577966 4.779652e-05
[2015,] 0.0001686206 0.0001669061 5.424846e-05
[2016,] 0.0001601578 0.0001561685 4.951001e-05
[2017,] 0.0001548543 0.0001611229 4.735861e-05
[2018,] 0.0001628372 0.0001634100 5.073700e-05
[2019,] 0.0001606782 0.0001617922 5.229601e-05
[2020,] 0.0001638641 0.0001578416 5.069877e-05
[2021,] 0.0001643129 0.0001605095 5.130697e-05
[2022,] 0.0001643397 0.0001590351 5.118303e-05
[2023,] 0.0001643095 0.0001584793 5.121720e-05
[2024,] 0.0001534275 0.0001570043 4.874197e-05
[2025,] 0.0001528197 0.0001670757 5.255546e-05
[2026,] 0.0001517034 0.0001745205 5.393337e-05
[2027,] 0.0001511498 0.0001578762 4.783996e-05
[2028,] 0.0001627212 0.0001652459 5.234871e-05
[2029,] 0.0001523869 0.0001595574 4.782965e-05
[2030,] 0.0001517010 0.0001586061 4.833739e-05
[2031,] 0.0001530018 0.0001651698 4.894741e-05
[2032,] 0.0001681578 0.0001636329 5.427792e-05
[2033,] 0.0001664246 0.0001662750 5.772731e-05
[2034,] 0.0001662067 0.0001663300 5.665814e-05
[2035,] 0.0001675640 0.0001680834 5.497608e-05
[2036,] 0.0001649721 0.0001607325 5.363555e-05
[2037,] 0.0001557616 0.0001590149 4.928604e-05
[2038,] 0.0001675391 0.0001680537 5.497510e-05
[2039,] 0.0001573947 0.0001596487 4.952880e-05
[2040,] 0.0001636920 0.0001676339 5.406490e-05
[2041,] 0.0001607963 0.0001594238 5.130691e-05
[2042,] 0.0001671845 0.0001658769 5.005468e-05
[2043,] 0.0001628066 0.0001642306 5.743950e-05
[2044,] 0.0001917780 0.0001968139 6.271655e-05
[2045,] 0.0001648708 0.0001969663 5.875840e-05
[2046,] 0.0001541770 0.0001619195 4.761855e-05
[2047,] 0.0001515676 0.0001885465 5.188875e-05
[2048,] 0.0001639511 0.0002524376 5.629188e-05
[2049,] 0.0001643501 0.0001654443 5.336128e-05
[2050,] 0.0001591187 0.0002696930 6.240668e-05
[2051,] 0.0001669336 0.0001636422 5.315117e-05
[2052,] 0.0001514334 0.0001685214 5.009047e-05
[2053,] 0.0001615372 0.0002066933 5.871499e-05
[2054,] 0.0001516588 0.0001702645 4.999984e-05
[2055,] 0.0001654206 0.0002222782 6.076917e-05
[2056,] 0.0001514553 0.0001687674 5.017158e-05
[2057,] 0.0001663992 0.0002503793 6.325141e-05
[2058,] 0.0001721544 0.0001635546 6.262976e-05
[2059,] 0.0001722680 0.0001628782 5.072308e-05
[2060,] 0.0001684506 0.0001625692 5.989951e-05
[2061,] 0.0001617549 0.0001643706 5.370412e-05
[2062,] 0.0001688857 0.0001621354 5.976881e-05
[2063,] 0.0001769769 0.0001586590 5.345186e-05
[2064,] 0.0001680179 0.0001575119 5.513814e-05
[2065,] 0.0001684652 0.0001616881 5.919064e-05
[2066,] 0.0001692484 0.0001613008 5.924429e-05
[2067,] 0.0001601475 0.0001591577 4.891806e-05
[2068,] 0.0001681418 0.0001608509 5.832530e-05
[2069,] 0.0001694334 0.0001611650 5.921667e-05
[2070,] 0.0001702444 0.0001639923 5.057527e-05
[2071,] 0.0001600932 0.0001597916 4.882961e-05
[2072,] 0.0001602175 0.0001593307 4.888984e-05
[2073,] 0.0001662782 0.0001670877 5.489158e-05
[2074,] 0.0001667009 0.0002556343 6.383243e-05
[2075,] 0.0001615664 0.0002034527 5.746970e-05
[2076,] 0.0001660786 0.0003157950 6.466009e-05
[2077,] 0.0001541455 0.0001687547 4.851823e-05
[2078,] 0.0001702719 0.0001686375 5.984373e-05
[2079,] 0.0001667980 0.0001571625 5.368007e-05
[2080,] 0.0005024935 0.0001663420 9.017263e-05
[2081,] 0.0001685220 0.0001644180 5.482688e-05
[2082,] 0.0001552393 0.0001610074 5.155867e-05
[2083,] 0.0001655710 0.0001633177 5.315203e-05
[2084,] 0.0001677661 0.0001656644 5.588800e-05
[2085,] 0.0001551838 0.0001601068 5.109764e-05
[2086,] 0.0001669089 0.0001685858 5.641755e-05
[2087,] 0.0001702357 0.0001613567 5.403774e-05
[2088,] 0.0001700425 0.0001613648 5.385983e-05
[2089,] 0.0001710747 0.0001619316 5.241854e-05
[2090,] 0.0001704750 0.0001613792 5.388111e-05
[2091,] 0.0001693205 0.0001613636 5.372362e-05
[2092,] 0.0001728130 0.0001694801 6.245334e-05
[2093,] 0.0001722940 0.0001764914 6.283819e-05
[2094,] 0.0001711651 0.0001720277 6.181451e-05
[2095,] 0.0001688289 0.0001631529 5.626325e-05
[2096,] 0.0001549460 0.0001596564 4.822323e-05
[2097,] 0.0001667797 0.0001632643 5.555613e-05
[2098,] 0.0001549808 0.0001593293 4.817397e-05
[2099,] 0.0001552002 0.0001595561 4.816350e-05
[2100,] 0.0001572743 0.0001599526 5.204703e-05
[2101,] 0.0001619699 0.0001708029 5.686582e-05
[2102,] 0.0001703571 0.0001633008 5.480619e-05
[2103,] 0.0001537800 0.0001579265 4.858750e-05
[2104,] 0.0001617321 0.0001715042 5.581101e-05
[2105,] 0.0001565671 0.0001583671 4.901748e-05
[2106,] 0.0001798559 0.0001657233 6.550192e-05
[2107,] 0.0001618849 0.0001707838 5.589841e-05
[2108,] 0.0001575182 0.0001586207 4.867813e-05
[2109,] 0.0001773550 0.0001690353 6.436179e-05
[2110,] 0.0001887987 0.0001659620 6.071450e-05
[2111,] 0.0001555102 0.0001604936 4.755072e-05
[2112,] 0.0001557058 0.0001611025 5.213671e-05
[2113,] 0.0001749667 0.0001658879 5.829221e-05
[2114,] 0.0002018705 0.0001691138 6.711663e-05
[2115,] 0.0001614962 0.0001802097 5.710256e-05
[2116,] 0.0001620019 0.0002189004 6.202145e-05
[2117,] 0.0001615568 0.0001951594 5.816876e-05
[2118,] 0.0001615286 0.0001977138 5.817753e-05
[2119,] 0.0001615376 0.0001630393 5.310419e-05
[2120,] 0.0001614317 0.0001625243 5.274632e-05
[2121,] 0.0001615712 0.0001997222 5.766983e-05
[2122,] 0.0001676948 0.0001671764 5.837925e-05
[2123,] 0.0002939441 0.0001674649 7.794568e-05
[2124,] 0.0001564291 0.0001583964 4.991587e-05
[2125,] 0.0001804328 0.0001645205 6.780334e-05
[2126,] 0.0001611754 0.0001582185 5.089689e-05
[2127,] 0.0001746571 0.0001607718 5.096475e-05
[2128,] 0.0001630953 0.0001680093 5.502302e-05
[2129,] 0.0001613111 0.0001586793 5.136875e-05
[2130,] 0.0001635173 0.0001672764 5.887755e-05
[2131,] 0.0001574412 0.0001566108 4.925130e-05
[2132,] 0.0001578355 0.0001595227 4.953371e-05
[2133,] 0.0001683461 0.0001578545 5.571670e-05
[2134,] 0.0001606456 0.0001653251 5.321925e-05
[2135,] 0.0001606963 0.0001654056 5.336992e-05
[2136,] 0.0001760570 0.0001679989 6.292354e-05
[2137,] 0.0001800251 0.0001733746 7.457064e-05
[2138,] 0.0001679217 0.0002138778 5.968777e-05
[2139,] 0.0001525478 0.0001569679 4.857135e-05
[2140,] 0.0001589661 0.0001618786 5.402996e-05
[2141,] 0.0001604375 0.0001573356 5.017328e-05
[2142,] 0.0001725183 0.0001591779 5.464649e-05
[2143,] 0.0001763555 0.0001627720 6.346170e-05
[2144,] 0.0001626715 0.0001678780 5.078330e-05
[2145,] 0.0001703653 0.0001604827 5.197193e-05
[2146,] 0.0001754974 0.0001582492 5.386076e-05
[2147,] 0.0001752288 0.0001660528 5.713345e-05
[2148,] 0.0001599081 0.0001691259 5.881783e-05
[2149,] 0.0001591716 0.0001688614 5.817917e-05
[2150,] 0.0001631199 0.0001682415 5.062458e-05
[2151,] 0.0001583326 0.0001655425 5.540864e-05
[2152,] 0.0001590514 0.0001646932 5.114359e-05
[2153,] 0.0001607347 0.0001647428 5.135831e-05
[2154,] 0.0002281093 0.0001658918 6.145921e-05
[2155,] 0.0001612527 0.0001648208 5.141163e-05
[2156,] 0.0001526445 0.0001605186 4.858603e-05
[2157,] 0.0001601728 0.0001687646 5.538907e-05
[2158,] 0.0001531973 0.0001609148 4.989741e-05
[2159,] 0.0001594810 0.0001679040 5.189993e-05
[2160,] 0.0001596276 0.0001723974 5.204602e-05
[2161,] 0.0001682918 0.0001688928 5.787313e-05
[2162,] 0.0001603975 0.0003540211 7.412187e-05
[2163,] 0.0001523818 0.0001747837 5.340262e-05
[2164,] 0.0001600409 0.0001659193 5.080871e-05
[2165,] 0.0001525563 0.0001706961 5.260442e-05
[2166,] 0.0001535652 0.0001961048 5.851987e-05
[2167,] 0.0001521930 0.0001850155 5.350785e-05
[2168,] 0.0001689272 0.0001692911 5.858609e-05
[2169,] 0.0001531778 0.0001734205 5.445009e-05
[2170,] 0.0001611851 0.0001836656 5.204167e-05
[2171,] 0.0001526417 0.0001591842 4.862949e-05
[2172,] 0.0001550582 0.0001632456 4.918482e-05
[2173,] 0.0001614164 0.0001671275 5.494612e-05
[2174,] 0.0001621848 0.0001673823 5.557826e-05
[2175,] 0.0001620610 0.0001656371 5.405494e-05
[2176,] 0.0001626421 0.0001657750 5.447852e-05
[2177,] 0.0001620534 0.0001736699 5.715044e-05
[2178,] 0.0001617471 0.0001658257 5.415375e-05
[2179,] 0.0001618258 0.0001639482 5.372090e-05
[2180,] 0.0001613704 0.0001641105 5.390472e-05
[2181,] 0.0001614233 0.0001660450 5.423129e-05
[2182,] 0.0001602624 0.0001637872 5.311150e-05
[2183,] 0.0001611373 0.0001638858 5.360710e-05
[2184,] 0.0001611721 0.0003202680 7.341393e-05
[2185,] 0.0001611398 0.0001638533 5.357982e-05
[2186,] 0.0001612117 0.0001638238 5.358590e-05
[2187,] 0.0001608071 0.0001721802 5.626292e-05
[2188,] 0.0001680357 0.0001627790 5.494157e-05
[2189,] 0.0001672868 0.0001628419 5.482190e-05
[2190,] 0.0001667879 0.0001685408 5.601598e-05
[2191,] 0.0001814469 0.0001594260 5.275031e-05
[2192,] 0.0001736315 0.0003475138 9.050158e-05
[2193,] 0.0001567916 0.0001626854 4.900027e-05
[2194,] 0.0001839302 0.0001572442 5.708492e-05
[2195,] 0.0001706137 0.0001699844 6.137973e-05
[2196,] 0.0001560763 0.0001626192 4.893728e-05
[2197,] 0.0001711769 0.0001670307 5.912896e-05
[2198,] 0.0001769067 0.0001565300 5.256485e-05
[2199,] 0.0001755084 0.0001571539 5.315178e-05
[2200,] 0.0001582267 0.0001634275 4.900182e-05
[2201,] 0.0001637216 0.0002269640 5.434016e-05
[2202,] 0.0001765131 0.0001727186 6.463885e-05
[2203,] 0.0001756313 0.0002933062 8.775649e-05
[2204,] 0.0001545758 0.0001630817 4.884454e-05
[2205,] 0.0001766479 0.0001761943 6.508783e-05
[2206,] 0.0001561825 0.0001712526 5.299762e-05
[2207,] 0.0001600899 0.0001617540 5.010814e-05
[2208,] 0.0001606108 0.0001637308 5.098361e-05
[2209,] 0.0001722404 0.0001646533 5.827447e-05
[2210,] 0.0001560579 0.0001657578 5.093472e-05
[2211,] 0.0002834094 0.0002183778 9.621204e-05
[2212,] 0.0001548176 0.0001660694 5.328069e-05
[2213,] 0.0001560988 0.0002661137 5.528684e-05
[2214,] 0.0001779007 0.0001738303 6.455539e-05
[2215,] 0.0001547252 0.0001644760 5.085947e-05
[2216,] 0.0001626327 0.0001735687 5.368437e-05
[2217,] 0.0001691009 0.0001713349 6.605503e-05
[2218,] 0.0003063474 0.0002008203 7.542099e-05
[2219,] 0.0001669352 0.0002096018 6.593942e-05
[2220,] 0.0001673719 0.0001703112 5.528177e-05
[2221,] 0.0001765551 0.0001610360 5.054108e-05
[2222,] 0.0001936772 0.0001680502 7.965452e-05
[2223,] 0.0001682234 0.0001668055 5.543311e-05
[2224,] 0.0001702940 0.0001599745 5.027710e-05
[2225,] 0.0001641179 0.0001648601 4.748053e-05
[2226,] 0.0001645123 0.0001642760 4.754796e-05
[2227,] 0.0001685606 0.0001603350 4.952849e-05
[2228,] 0.0005100060 0.0001667521 1.118444e-04
[2229,] 0.0001671792 0.0001624206 5.375644e-05
[2230,] 0.0001615885 0.0001574776 4.872742e-05
[2231,] 0.0001594719 0.0001568567 5.114291e-05
[2232,] 0.0001569861 0.0001583450 5.101884e-05
[2233,] 0.0002597183 0.0001598569 6.788941e-05
[2234,] 0.0002610195 0.0001598587 6.798278e-05
[2235,] 0.0002655998 0.0001598556 6.824839e-05
[2236,] 0.0002600481 0.0001597392 6.756397e-05
[2237,] 0.0005425682 0.0001622233 8.376089e-05
[2238,] 0.0001624266 0.0001620652 5.366771e-05
[2239,] 0.0002495764 0.0001596677 6.668227e-05
[2240,] 0.0004825809 0.0001622005 7.791748e-05
[2241,] 0.0001918173 0.0001593821 5.440686e-05
[2242,] 0.0002366250 0.0001596215 6.653316e-05
[2243,] 0.0001561718 0.0001767152 5.331176e-05
[2244,] 0.0002243633 0.0001569585 5.696010e-05
[2245,] 0.0002228533 0.0001605781 6.874328e-05
[2246,] 0.0001729642 0.0001651243 5.410206e-05
[2247,] 0.0001511903 0.0002497146 5.331614e-05
[2248,] 0.0001507313 0.0001709426 5.066215e-05
[2249,] 0.0001510533 0.0001688127 4.935335e-05
[2250,] 0.0001513418 0.0001657463 4.904252e-05
[2251,] 0.0001714957 0.0001668539 5.856756e-05
[2252,] 0.0001708892 0.0001670412 5.867806e-05
[2253,] 0.0003212474 0.0001670634 1.061319e-04
[2254,] 0.0001604678 0.0001684372 5.531418e-05
[2255,] 0.0001645479 0.0001664207 5.594478e-05
[2256,] 0.0001721838 0.0001646950 5.461025e-05
[2257,] 0.0002640092 0.0001675450 7.296856e-05
[2258,] 0.0004450221 0.0001663106 7.872383e-05
[2259,] 0.0004047255 0.0001682288 7.948265e-05
[2260,] 0.0001683658 0.0001670256 5.557672e-05
[2261,] 0.0004179281 0.0001694868 8.153128e-05
[2262,] 0.0003999430 0.0001697289 8.105520e-05
[2263,] 0.0004109084 0.0001688612 8.050125e-05
[2264,] 0.0003801156 0.0001689336 7.926682e-05
[2265,] 0.0003702715 0.0001693821 7.932250e-05
[2266,] 0.0001591072 0.0001731725 5.643540e-05
[2267,] 0.0003810222 0.0001694878 7.993178e-05
[2268,] 0.0003862594 0.0001712878 8.225654e-05
[2269,] 0.0001835731 0.0001829285 7.674838e-05
[2270,] 0.0003465863 0.0001656975 6.912229e-05
[2271,] 0.0001765732 0.0001778342 7.459116e-05
[2272,] 0.0003526400 0.0001727260 8.195178e-05
[2273,] 0.0003580808 0.0001725464 8.204740e-05
[2274,] 0.0001682473 0.0001670229 5.551018e-05
[2275,] 0.0001569655 0.0001695002 5.306141e-05
[2276,] 0.0003543193 0.0001663969 7.052128e-05
[2277,] 0.0003402838 0.0001657897 6.903856e-05
[2278,] 0.0003869628 0.0001728424 8.383916e-05
[2279,] 0.0003505327 0.0001734342 8.258706e-05
[2280,] 0.0003268087 0.0001770282 8.126365e-05
[2281,] 0.0001683156 0.0001670266 5.554456e-05
[2282,] 0.0001756817 0.0001911848 7.622308e-05
[2283,] 0.0001769305 0.0001885096 7.639984e-05
[2284,] 0.0003623313 0.0001719278 8.160396e-05
[2285,] 0.0001569943 0.0001658707 5.149789e-05
[2286,] 0.0003563345 0.0001723121 8.170814e-05
[2287,] 0.0001683488 0.0001670253 5.555190e-05
[2288,] 0.0003663739 0.0001723607 8.227618e-05
[2289,] 0.0003787544 0.0001576342 6.496410e-05
[2290,] 0.0002400725 0.0001579150 6.109289e-05
[2291,] 0.0003609627 0.0001783064 7.984403e-05
[2292,] 0.0001621545 0.0001591888 5.041687e-05
[2293,] 0.0003376299 0.0001607507 6.420582e-05
[2294,] 0.0002317410 0.0001576649 6.028864e-05
[2295,] 0.0001807975 0.0001609295 6.184297e-05
[2296,] 0.0001682569 0.0001670286 5.544370e-05
[2297,] 0.0001671650 0.0001661788 5.598767e-05
[2298,] 0.0001681639 0.0001670342 5.554538e-05
[2299,] 0.0002237476 0.0001579858 6.044636e-05
[2300,] 0.0001615622 0.0001597985 4.966499e-05
[2301,] 0.0001795679 0.0001609911 6.181223e-05
[2302,] 0.0001610365 0.0001709530 5.696371e-05
[2303,] 0.0003466541 0.0002112285 8.755313e-05
[2304,] 0.0002382385 0.0001577613 6.075305e-05
[2305,] 0.0001762854 0.0001593739 5.972069e-05
[2306,] 0.0002332927 0.0001577584 6.052448e-05
[2307,] 0.0001605182 0.0001700638 5.588045e-05
[2308,] 0.0001752850 0.0001610864 6.104124e-05
[2309,] 0.0002221333 0.0001575378 5.961991e-05
[2310,] 0.0001613242 0.0001807147 5.820322e-05
[2311,] 0.0003575167 0.0001681514 7.330891e-05
[2312,] 0.0002237832 0.0001575064 5.965254e-05
[2313,] 0.0002236670 0.0001569355 5.849051e-05
[2314,] 0.0001745140 0.0001663585 5.617498e-05
[2315,] 0.0001577111 0.0001591261 4.850299e-05
[2316,] 0.0001906344 0.0001615340 6.322744e-05
[2317,] 0.0001948222 0.0001614603 6.345983e-05
[2318,] 0.0002147891 0.0001624617 6.594326e-05
[2319,] 0.0001932609 0.0001622006 6.410325e-05
[2320,] 0.0001970872 0.0001622179 6.440469e-05
[2321,] 0.0001930586 0.0001621744 6.406122e-05
[2322,] 0.0001912770 0.0001624843 6.423034e-05
[2323,] 0.0001962053 0.0001621309 6.425187e-05
[2324,] 0.0001979201 0.0001621303 6.437784e-05
[2325,] 0.0001939445 0.0001620947 6.404580e-05
[2326,] 0.0002030094 0.0001654543 6.797423e-05
[2327,] 0.0001991272 0.0001648176 6.702262e-05
[2328,] 0.0002142176 0.0001650231 6.839146e-05
[2329,] 0.0001767558 0.0001663417 5.754186e-05
[2330,] 0.0002106913 0.0001568783 5.820521e-05
[2331,] 0.0004029045 0.0001677655 7.654205e-05
[2332,] 0.0002886718 0.0001644560 7.301880e-05
[2333,] 0.0004642089 0.0001681990 7.971196e-05
[2334,] 0.0002400855 0.0001659168 7.152539e-05
[2335,] 0.0002419981 0.0001657673 7.150577e-05
[2336,] 0.0001552685 0.0001668239 5.141358e-05
[2337,] 0.0001651904 0.0001679238 5.468302e-05
[2338,] 0.0001714995 0.0001666762 5.567541e-05
[2339,] 0.0001769577 0.0001670485 5.600389e-05
[2340,] 0.0001814630 0.0001613508 6.479531e-05
[2341,] 0.0001779902 0.0001670450 5.599551e-05
[2342,] 0.0001682310 0.0001640760 5.466361e-05
[2343,] 0.0002035039 0.0001687557 5.990336e-05
[2344,] 0.0001792466 0.0001671379 5.628808e-05
[2345,] 0.0001683025 0.0001640800 5.469948e-05
[2346,] 0.0001777165 0.0001671348 5.624575e-05
[2347,] 0.0001670786 0.0001655063 5.506924e-05
[2348,] 0.0001783126 0.0001671159 5.622427e-05
[2349,] 0.0001682615 0.0001643212 5.489873e-05
[2350,] 0.0001832462 0.0001670712 5.617920e-05
[2351,] 0.0003372767 0.0001673159 7.563368e-05
[2352,] 0.0001818757 0.0001670995 5.626313e-05
[2353,] 0.0001961129 0.0001650816 6.010157e-05
[2354,] 0.0003180274 0.0001649697 6.599167e-05
[2355,] 0.0001528644 0.0001654427 5.176701e-05
[2356,] 0.0001554333 0.0001778237 5.203452e-05
[2357,] 0.0001833315 0.0001671079 5.632352e-05
[2358,] 0.0001843460 0.0001671002 5.631712e-05
[2359,] 0.0001810572 0.0001671002 5.624622e-05
[2360,] 0.0001720939 0.0001568038 5.521112e-05
[2361,] 0.0001811180 0.0001670999 5.624665e-05
[2362,] 0.0001799092 0.0001671039 5.622636e-05
[2363,] 0.0001920168 0.0001667338 6.119428e-05
[2364,] 0.0001824161 0.0001672783 5.665156e-05
[2365,] 0.0002737259 0.0001669524 6.642599e-05
[2366,] 0.0001920018 0.0001672763 6.158395e-05
[2367,] 0.0001829837 0.0001671423 5.646036e-05
[2368,] 0.0001710247 0.0001699522 6.314702e-05
[2369,] 0.0001548827 0.0001800733 5.364623e-05
[2370,] 0.0002266204 0.0001726545 7.156778e-05
[2371,] 0.0001686742 0.0001572678 5.006261e-05
[2372,] 0.0001840268 0.0001833662 7.011309e-05
[2373,] 0.0001828454 0.0001671747 5.650691e-05
[2374,] 0.0001557637 0.0001648360 4.975177e-05
[2375,] 0.0001828713 0.0001671797 5.651589e-05
[2376,] 0.0002224167 0.0001883322 7.334413e-05
[2377,] 0.0002171769 0.0001883778 7.292419e-05
[2378,] 0.0002207828 0.0001697192 6.397154e-05
[2379,] 0.0001594988 0.0001670755 5.191966e-05
[2380,] 0.0001566747 0.0001959516 5.117943e-05
[2381,] 0.0002404333 0.0001637609 5.891151e-05
[2382,] 0.0001631276 0.0002261591 5.805952e-05
[2383,] 0.0001685560 0.0001674882 6.258170e-05
[2384,] 0.0002050532 0.0001678853 6.740032e-05
[2385,] 0.0001671632 0.0001707267 6.341849e-05
[2386,] 0.0001660815 0.0001687406 5.572857e-05
[2387,] 0.0001681124 0.0001674967 6.106203e-05
[2388,] 0.0001514819 0.0001654065 4.971293e-05
[2389,] 0.0001730096 0.0001662923 6.221189e-05
[2390,] 0.0001761079 0.0001673890 6.490514e-05
[2391,] 0.0001744487 0.0001669072 6.356289e-05
[2392,] 0.0001717189 0.0002065392 7.089133e-05
[2393,] 0.0001703597 0.0001911819 6.869238e-05
[2394,] 0.0001744272 0.0002111238 7.291657e-05
[2395,] 0.0001742536 0.0001676076 6.425421e-05
[2396,] 0.0001662288 0.0001682750 5.542085e-05
[2397,] 0.0002029969 0.0001680665 7.082731e-05
[2398,] 0.0001515109 0.0001672474 5.001746e-05
[2399,] 0.0001515119 0.0001607645 4.884206e-05
[2400,] 0.0001729085 0.0001672331 6.318364e-05
[2401,] 0.0001697725 0.0001839129 6.754371e-05
[2402,] 0.0001660033 0.0001689577 5.576553e-05
[2403,] 0.0001681319 0.0001844787 6.654664e-05
[2404,] 0.0001682017 0.0002001883 6.789347e-05
[2405,] 0.0001682176 0.0001874387 6.689487e-05
[2406,] 0.0001516621 0.0001640442 4.979367e-05
[2407,] 0.0001519473 0.0001601619 4.899664e-05
[2408,] 0.0001703256 0.0001677662 6.242668e-05
[2409,] 0.0001730267 0.0001665188 6.247092e-05
[2410,] 0.0001740452 0.0001668803 6.334719e-05
[2411,] 0.0001743755 0.0001667074 6.346466e-05
[2412,] 0.0001895123 0.0001943805 6.402690e-05
[2413,] 0.0001679560 0.0001605095 5.391336e-05
[2414,] 0.0001675680 0.0001609237 5.332699e-05
[2415,] 0.0001701634 0.0001606589 5.502823e-05
[2416,] 0.0001692264 0.0001605856 5.453004e-05
[2417,] 0.0001679885 0.0001605099 5.392240e-05
[2418,] 0.0001683882 0.0001605067 5.409302e-05
[2419,] 0.0001644231 0.0001585746 5.052383e-05
[2420,] 0.0001831291 0.0001742078 6.205293e-05
[2421,] 0.0001716853 0.0001603014 5.486657e-05
[2422,] 0.0001716431 0.0001604176 5.449935e-05
[2423,] 0.0001663053 0.0001607701 5.390221e-05
[2424,] 0.0001662406 0.0001689958 5.596310e-05
[2425,] 0.0001662690 0.0001690632 5.601354e-05
[2426,] 0.0001719408 0.0001606166 5.551225e-05
[2427,] 0.0001662322 0.0001689112 5.593671e-05
[2428,] 0.0001662969 0.0001688437 5.594687e-05
[2429,] 0.0001662079 0.0001687924 5.585230e-05
[2430,] 0.0001697454 0.0001590316 5.528501e-05
[2431,] 0.0001873442 0.0001914726 6.369578e-05
[2432,] 0.0001709194 0.0001615357 5.705569e-05
[2433,] 0.0001778013 0.0001686551 7.369679e-05
[2434,] 0.0001673843 0.0001611051 5.531149e-05
[2435,] 0.0001682046 0.0001648472 5.477277e-05
[2436,] 0.0002521783 0.0001697836 6.763997e-05
[2437,] 0.0001662041 0.0001689989 5.592760e-05
[2438,] 0.0001680175 0.0001648361 5.458548e-05
[2439,] 0.0001723087 0.0001609268 5.614991e-05
[2440,] 0.0001993358 0.0001685970 6.149274e-05
[2441,] 0.0001957748 0.0001927246 6.428922e-05
[2442,] 0.0001720730 0.0001604724 5.446593e-05
[2443,] 0.0001715948 0.0001604604 5.527554e-05
[2444,] 0.0001665356 0.0001582216 5.211094e-05
[2445,] 0.0001674419 0.0001622776 5.398857e-05
[2446,] 0.0001659956 0.0001620344 5.285115e-05
[2447,] 0.0001840563 0.0001645257 5.906625e-05
[2448,] 0.0001666023 0.0001741918 5.885187e-05
[2449,] 0.0002037739 0.0001623518 6.249479e-05
[2450,] 0.0001665608 0.0001633455 5.381853e-05
[2451,] 0.0002297444 0.0001608838 6.152652e-05
[2452,] 0.0001668325 0.0001651104 5.421737e-05
[2453,] 0.0001641007 0.0001678649 5.485475e-05
[2454,] 0.0002197633 0.0001624329 6.355582e-05
[2455,] 0.0001665527 0.0001633544 5.378749e-05
[2456,] 0.0002253329 0.0001633432 6.495181e-05
[2457,] 0.0002120544 0.0001613920 6.132501e-05
[2458,] 0.0006084706 0.0001624097 1.346977e-04
[2459,] 0.0002104705 0.0001623547 6.289925e-05
[2460,] 0.0002622783 0.0001640894 7.192599e-05
[2461,] 0.0002070747 0.0001602226 5.896533e-05
[2462,] 0.0002146315 0.0001606893 6.033643e-05
[2463,] 0.0002016418 0.0001623257 6.229622e-05
[2464,] 0.0001685376 0.0001682291 5.582917e-05
[2465,] 0.0001752407 0.0001608485 5.606477e-05
[2466,] 0.0001669660 0.0001656580 5.429264e-05
[2467,] 0.0002036627 0.0001606139 5.962528e-05
[2468,] 0.0002057812 0.0001620153 6.214297e-05
[2469,] 0.0001668349 0.0001706025 5.654708e-05
[2470,] 0.0002444293 0.0001608997 6.360169e-05
[2471,] 0.0001999755 0.0001603557 5.889864e-05
[2472,] 0.0001664267 0.0001645259 5.385874e-05
[2473,] 0.0002643963 0.0001567568 5.525490e-05
[2474,] 0.0001972876 0.0001680695 5.987004e-05
[2475,] 0.0001988866 0.0001605244 5.918885e-05
[2476,] 0.0001918495 0.0001610082 5.951250e-05
[2477,] 0.0001669396 0.0001651625 5.425298e-05
[2478,] 0.0001663909 0.0001646755 5.398418e-05
[2479,] 0.0001883579 0.0001612538 5.970010e-05
[2480,] 0.0001666469 0.0001702415 5.640984e-05
[2481,] 0.0001677926 0.0001642269 5.465241e-05
[2482,] 0.0001669818 0.0001653200 5.424727e-05
[2483,] 0.0003308993 0.0001583103 6.931919e-05
[2484,] 0.0001676940 0.0001676456 5.521758e-05
[2485,] 0.0001670366 0.0001654112 5.425808e-05
[2486,] 0.0002104723 0.0001666105 7.203873e-05
[2487,] 0.0010395827 0.0001609225 1.665014e-04
[2488,] 0.0009257219 0.0001609609 1.485496e-04
[2489,] 0.0003888368 0.0001591678 8.598537e-05
[2490,] 0.0001727482 0.0001689667 6.357387e-05
[2491,] 0.0001668722 0.0001680814 5.557845e-05
[2492,] 0.0003327256 0.0001640292 1.065205e-04
[2493,] 0.0001718008 0.0001607176 5.254588e-05
[2494,] 0.0004636735 0.0001666342 1.402288e-04
[2495,] 0.0001724732 0.0001698825 5.771517e-05
[2496,] 0.0001736200 0.0001695714 5.773603e-05
[2497,] 0.0018467073 0.0001636106 5.358824e-04
[2498,] 0.0001890293 0.0001687938 7.628679e-05
[2499,] 0.0017587713 0.0001634688 5.028600e-04
[2500,] 0.0001719703 0.0001667035 5.540612e-05
[2501,] 0.0001738926 0.0001666250 5.555140e-05
[2502,] 0.0001770329 0.0001667433 5.546759e-05
[2503,] 0.0019930193 0.0001645021 6.441241e-04
[2504,] 0.0001685496 0.0001665010 5.392131e-05
[2505,] 0.0001644461 0.0001680340 5.444776e-05
[2506,] 0.0026171640 0.0001637035 7.402067e-04
[2507,] 0.0001623192 0.0001680844 5.412221e-05
[2508,] 0.0105884795 0.0001759233 5.751732e-03
[2509,] 0.0001790332 0.0001650773 5.661099e-05
[2510,] 0.0008071217 0.0001666116 2.364385e-04
[2511,] 0.0002454736 0.0001633962 6.672995e-05
[2512,] 0.0002064591 0.0001666733 5.993349e-05
[2513,] 0.0002008172 0.0001666780 5.864461e-05
[2514,] 0.0003718259 0.0001655099 8.834401e-05
[2515,] 0.0002586003 0.0001634786 6.982543e-05
[2516,] 0.0054244863 0.0001710329 2.330090e-03
[2517,] 0.0021954554 0.0001640691 6.651710e-04
[2518,] 0.0002018032 0.0001655116 6.420076e-05
[2519,] 0.0002140412 0.0001689229 9.088804e-05
[2520,] 0.0001642175 0.0001687362 5.343185e-05
[2521,] 0.0001675657 0.0001684075 5.533058e-05
[2522,] 0.0014156360 0.0001662133 3.210460e-04
[2523,] 0.0001723436 0.0001629737 5.155986e-05
[2524,] 0.0014478811 0.0001666570 5.193563e-04
[2525,] 0.0001674182 0.0001684084 5.530458e-05
[2526,] 0.0001639981 0.0001657972 5.328697e-05
[2527,] 0.0002120669 0.0001688356 8.822322e-05
[2528,] 0.0001640899 0.0001648093 5.279296e-05
[2529,] 0.0002034115 0.0001985357 1.338429e-04
[2530,] 0.0002045217 0.0001689229 8.610747e-05
[2531,] 0.0002184279 0.0001689229 9.309112e-05
[2532,] 0.0001646470 0.0001649228 5.219135e-05
[2533,] 0.0001646535 0.0001651763 5.223992e-05
[2534,] 0.0019214120 0.0001663712 3.854989e-04
[2535,] 0.0001678153 0.0001594829 5.308102e-05
[2536,] 0.0001657479 0.0001663333 5.426725e-05
[2537,] 0.0002166819 0.0001687497 8.863614e-05
```
