## Supplementary material for "Characterization of shared and ancestry-specific signals driving complex traits using multi-ancestry fine-mapping": s1_data.bim

```
18	chr18:69372953:C:T	0	69372953	T	C
18	chr18:69373249:A:G	0	69373249	G	A
18	chr18:69373273:T:C	0	69373273	C	T
18	chr18:69373519:C:T	0	69373519	T	C
18	chr18:69373539:C:G	0	69373539	G	C
18	chr18:69374900:G:C	0	69374900	C	G
18	chr18:69375249:T:C	0	69375249	C	T
18	chr18:69376238:G:A	0	69376238	A	G
18	chr18:69376316:A:T	0	69376316	T	A
18	chr18:69376389:G:A	0	69376389	A	G
18	chr18:69377000:A:G	0	69377000	G	A
18	chr18:69377138:A:G	0	69377138	G	A
18	chr18:69379690:A:G	0	69379690	G	A
18	chr18:69379718:A:T	0	69379718	T	A
18	chr18:69380356:C:A	0	69380356	A	C
18	chr18:69381410:G:T	0	69381410	T	G
18	chr18:69382154:TA:T	0	69382154	T	TA
18	chr18:69382236:C:T	0	69382236	T	C
18	chr18:69382338:A:T	0	69382338	T	A
18	chr18:69382456:G:T	0	69382456	T	G
18	chr18:69382988:T:A	0	69382988	A	T
18	chr18:69383372:G:A	0	69383372	A	G
18	chr18:69383504:T:C	0	69383504	C	T
18	chr18:69384848:G:A	0	69384848	A	G
18	chr18:69384868:T:A	0	69384868	A	T
18	chr18:69384944:A:G	0	69384944	G	A
18	chr18:69384961:C:T	0	69384961	T	C
18	chr18:69384975:T:C	0	69384975	C	T
18	chr18:69384990:A:G	0	69384990	G	A
18	chr18:69385340:C:T	0	69385340	T	C
18	chr18:69385407:C:A	0	69385407	A	C
18	chr18:69386233:A:G	0	69386233	G	A
18	chr18:69386551:A:C	0	69386551	C	A
18	chr18:69386891:T:C	0	69386891	C	T
18	chr18:69387616:CAG:C	0	69387616	C	CAG
18	chr18:69388259:T:C	0	69388259	C	T
18	chr18:69389466:A:G	0	69389466	G	A
18	chr18:69389538:T:C	0	69389538	C	T
18	chr18:69389623:G:A	0	69389623	A	G
18	chr18:69390152:T:C	0	69390152	C	T
18	chr18:69390545:T:C	0	69390545	C	T
18	chr18:69390723:C:T	0	69390723	T	C
18	chr18:69391677:G:A	0	69391677	A	G
18	chr18:69392092:G:A	0	69392092	A	G
18	chr18:69394789:C:T	0	69394789	T	C
18	chr18:69395287:T:A	0	69395287	A	T
18	chr18:69395575:G:A	0	69395575	A	G
18	chr18:69395751:G:A	0	69395751	A	G
18	chr18:69395975:TC:T	0	69395975	T	TC
18	chr18:69396074:T:TA	0	69396074	TA	T
18	chr18:69396252:G:A	0	69396252	A	G
18	chr18:69397004:C:T	0	69397004	T	C
18	chr18:69397075:T:C	0	69397075	C	T
18	chr18:69397289:G:A	0	69397289	A	G
18	chr18:69397551:T:C	0	69397551	C	T
18	chr18:69397854:A:G	0	69397854	G	A
18	chr18:69398171:T:A	0	69398171	A	T
18	chr18:69398303:G:T	0	69398303	T	G
18	chr18:69398937:G:A	0	69398937	A	G
18	chr18:69399366:AG:A	0	69399366	A	AG
18	chr18:69399666:C:T	0	69399666	T	C
18	chr18:69399739:C:A	0	69399739	A	C
18	chr18:69402838:A:G	0	69402838	G	A
18	chr18:69404378:A:G	0	69404378	G	A
18	chr18:69404517:T:A	0	69404517	A	T
18	chr18:69404744:G:A	0	69404744	A	G
18	chr18:69406130:G:T	0	69406130	T	G
18	chr18:69406926:C:T	0	69406926	T	C
18	chr18:69408733:G:C	0	69408733	C	G
18	chr18:69408918:C:G	0	69408918	G	C
18	chr18:69409381:T:A	0	69409381	A	T
18	chr18:69409805:C:G	0	69409805	G	C
18	chr18:69410009:GT:G	0	69410009	G	GT
18	chr18:69410173:C:T	0	69410173	T	C
18	chr18:69410357:C:T	0	69410357	T	C
18	chr18:69410735:G:A	0	69410735	A	G
18	chr18:69411695:T:G	0	69411695	G	T
18	chr18:69412250:C:T	0	69412250	T	C
18	chr18:69412414:G:A	0	69412414	A	G
18	chr18:69413368:C:T	0	69413368	T	C
18	chr18:69414124:G:A	0	69414124	A	G
18	chr18:69414384:C:T	0	69414384	T	C
18	chr18:69414455:A:G	0	69414455	G	A
18	chr18:69416568:CT:C	0	69416568	C	CT
18	chr18:69416892:C:T	0	69416892	T	C
18	chr18:69416899:G:GGTTGTTGGAAT	0	69416899	GGTTGTTGGAAT	G
18	chr18:69417199:T:C	0	69417199	C	T
18	chr18:69417628:A:G	0	69417628	G	A
18	chr18:69417760:G:T	0	69417760	T	G
18	chr18:69417949:T:G	0	69417949	G	T
18	chr18:69417973:C:T	0	69417973	T	C
18	chr18:69418006:T:C	0	69418006	C	T
18	chr18:69418040:C:G	0	69418040	G	C
18	chr18:69418227:GTATA:G	0	69418227	G	GTATA
18	chr18:69418293:TG:T	0	69418293	T	TG
18	chr18:69418571:C:T	0	69418571	T	C
18	chr18:69419228:A:G	0	69419228	G	A
18	chr18:69419384:A:G	0	69419384	G	A
18	chr18:69420235:T:A	0	69420235	A	T
18	chr18:69420245:T:A	0	69420245	A	T
18	chr18:69420768:T:C	0	69420768	C	T
18	chr18:69420826:T:C	0	69420826	C	T
18	chr18:69421066:A:G	0	69421066	G	A
18	chr18:69421874:AGCTTCCTCACCTGGAGAACTGG:A	0	69421874	A	AGCTTCCTCACCTGGAGAACTGG
18	chr18:69422665:CTGTT:C	0	69422665	C	CTGTT
18	chr18:69422903:A:G	0	69422903	G	A
18	chr18:69422959:C:T	0	69422959	T	C
18	chr18:69423084:G:A	0	69423084	A	G
18	chr18:69424363:C:T	0	69424363	T	C
18	chr18:69424428:G:A	0	69424428	A	G
18	chr18:69425353:A:C	0	69425353	C	A
18	chr18:69425932:A:G	0	69425932	G	A
18	chr18:69426743:G:T	0	69426743	T	G
18	chr18:69427014:GGTGCTA:G	0	69427014	G	GGTGCTA
18	chr18:69427041:T:G	0	69427041	G	T
18	chr18:69427176:G:A	0	69427176	A	G
18	chr18:69427405:G:GA	0	69427405	GA	G
18	chr18:69427732:A:G	0	69427732	G	A
18	chr18:69429568:AAC:A	0	69429568	A	AAC
18	chr18:69430045:C:T	0	69430045	T	C
18	chr18:69431086:A:G	0	69431086	G	A
18	chr18:69431511:G:T	0	69431511	T	G
18	chr18:69432453:G:A	0	69432453	A	G
18	chr18:69432748:A:G	0	69432748	G	A
18	chr18:69433140:G:T	0	69433140	T	G
18	chr18:69435457:T:C	0	69435457	C	T
18	chr18:69435641:T:C	0	69435641	C	T
18	chr18:69436118:G:A	0	69436118	A	G
18	chr18:69437279:T:C	0	69437279	C	T
18	chr18:69438781:G:A	0	69438781	A	G
18	chr18:69438945:G:A	0	69438945	A	G
18	chr18:69439108:T:C	0	69439108	C	T
18	chr18:69439329:A:G	0	69439329	G	A
18	chr18:69440056:G:A	0	69440056	A	G
18	chr18:69441298:G:A	0	69441298	A	G
18	chr18:69441322:T:C	0	69441322	C	T
18	chr18:69441420:G:A	0	69441420	A	G
18	chr18:69441673:G:A	0	69441673	A	G
18	chr18:69443050:T:C	0	69443050	C	T
18	chr18:69443098:G:A	0	69443098	A	G
18	chr18:69443264:G:A	0	69443264	A	G
18	chr18:69443420:T:C	0	69443420	C	T
18	chr18:69443937:C:CCATAAA	0	69443937	CCATAAA	C
18	chr18:69443992:A:G	0	69443992	G	A
18	chr18:69445024:T:G	0	69445024	G	T
18	chr18:69445435:C:T	0	69445435	T	C
18	chr18:69445846:A:G	0	69445846	G	A
18	chr18:69445848:T:C	0	69445848	C	T
18	chr18:69446079:T:A	0	69446079	A	T
18	chr18:69446458:T:G	0	69446458	G	T
18	chr18:69446970:C:T	0	69446970	T	C
18	chr18:69447354:T:C	0	69447354	C	T
18	chr18:69447643:T:C	0	69447643	C	T
18	chr18:69448216:T:G	0	69448216	G	T
18	chr18:69448877:G:A	0	69448877	A	G
18	chr18:69448947:C:T	0	69448947	T	C
18	chr18:69449397:C:T	0	69449397	T	C
18	chr18:69450913:C:A	0	69450913	A	C
18	chr18:69452360:C:A	0	69452360	A	C
18	chr18:69455932:C:G	0	69455932	G	C
18	chr18:69456017:A:G	0	69456017	G	A
18	chr18:69456272:C:T	0	69456272	T	C
18	chr18:69457871:T:C	0	69457871	C	T
18	chr18:69458481:C:T	0	69458481	T	C
18	chr18:69458618:A:G	0	69458618	G	A
18	chr18:69458798:A:G	0	69458798	G	A
18	chr18:69459469:T:G	0	69459469	G	T
18	chr18:69459539:A:AT	0	69459539	AT	A
18	chr18:69460087:A:C	0	69460087	C	A
18	chr18:69460092:T:C	0	69460092	C	T
18	chr18:69460552:G:A	0	69460552	A	G
18	chr18:69461335:T:C	0	69461335	C	T
18	chr18:69463101:T:A	0	69463101	A	T
18	chr18:69463361:CTCTCCCTTCAGAAGGAGCCCTTGGGAGTGCTCTT:C	0	69463361	C	CTCTCCCTTCAGAAGGAGCCCTTGGGAGTGCTCTT
18	chr18:69465874:T:C	0	69465874	C	T
18	chr18:69466187:C:T	0	69466187	T	C
18	chr18:69466216:T:C	0	69466216	C	T
18	chr18:69466281:C:T	0	69466281	T	C
18	chr18:69466495:G:A	0	69466495	A	G
18	chr18:69466612:T:C	0	69466612	C	T
18	chr18:69466710:G:C	0	69466710	C	G
18	chr18:69466731:G:A	0	69466731	A	G
18	chr18:69466801:G:A	0	69466801	A	G
18	chr18:69467204:C:T	0	69467204	T	C
18	chr18:69467252:T:C	0	69467252	C	T
18	chr18:69467921:G:C	0	69467921	C	G
18	chr18:69470867:A:C	0	69470867	C	A
18	chr18:69471641:G:C	0	69471641	C	G
18	chr18:69471846:T:C	0	69471846	C	T
18	chr18:69472053:T:A	0	69472053	A	T
18	chr18:69472292:G:T	0	69472292	T	G
18	chr18:69472329:T:C	0	69472329	C	T
18	chr18:69473069:A:G	0	69473069	G	A
18	chr18:69473406:A:G	0	69473406	G	A
18	chr18:69473690:G:A	0	69473690	A	G
18	chr18:69473853:T:C	0	69473853	C	T
18	chr18:69473926:T:C	0	69473926	C	T
18	chr18:69473971:C:CAG	0	69473971	CAG	C
18	chr18:69473993:C:T	0	69473993	T	C
18	chr18:69474215:T:C	0	69474215	C	T
18	chr18:69474434:C:T	0	69474434	T	C
18	chr18:69474454:A:G	0	69474454	G	A
18	chr18:69475471:C:G	0	69475471	G	C
18	chr18:69475991:C:CCAGG	0	69475991	CCAGG	C
18	chr18:69476012:C:A	0	69476012	A	C
18	chr18:69476075:C:T	0	69476075	T	C
18	chr18:69476083:G:A	0	69476083	A	G
18	chr18:69476121:C:CA	0	69476121	CA	C
18	chr18:69476629:G:A	0	69476629	A	G
18	chr18:69476688:C:T	0	69476688	T	C
18	chr18:69476925:A:C	0	69476925	C	A
18	chr18:69476967:T:G	0	69476967	G	T
18	chr18:69476993:G:A	0	69476993	A	G
18	chr18:69477080:A:G	0	69477080	G	A
18	chr18:69477117:C:T	0	69477117	T	C
18	chr18:69477476:T:A	0	69477476	A	T
18	chr18:69477656:C:T	0	69477656	T	C
18	chr18:69477833:C:T	0	69477833	T	C
18	chr18:69477933:C:T	0	69477933	T	C
18	chr18:69478494:C:A	0	69478494	A	C
18	chr18:69478510:G:A	0	69478510	A	G
18	chr18:69478747:A:C	0	69478747	C	A
18	chr18:69478764:C:A	0	69478764	A	C
18	chr18:69478796:A:G	0	69478796	G	A
18	chr18:69478904:G:A	0	69478904	A	G
18	chr18:69478921:T:C	0	69478921	C	T
18	chr18:69478986:A:G	0	69478986	G	A
18	chr18:69479090:A:AAGC	0	69479090	AAGC	A
18	chr18:69479522:T:C	0	69479522	C	T
18	chr18:69480149:A:C	0	69480149	C	A
18	chr18:69480242:TA:T	0	69480242	T	TA
18	chr18:69480669:G:A	0	69480669	A	G
18	chr18:69480826:A:G	0	69480826	G	A
18	chr18:69480842:G:A	0	69480842	A	G
18	chr18:69481194:C:T	0	69481194	T	C
18	chr18:69481261:C:A	0	69481261	A	C
18	chr18:69481470:G:A	0	69481470	A	G
18	chr18:69481709:G:A	0	69481709	A	G
18	chr18:69481812:T:A	0	69481812	A	T
18	chr18:69482016:G:A	0	69482016	A	G
18	chr18:69482031:G:A	0	69482031	A	G
18	chr18:69482085:G:A	0	69482085	A	G
18	chr18:69482117:G:A	0	69482117	A	G
18	chr18:69482331:C:G	0	69482331	G	C
18	chr18:69482402:T:A	0	69482402	A	T
18	chr18:69482426:C:T	0	69482426	T	C
18	chr18:69482725:G:C	0	69482725	C	G
18	chr18:69482774:G:T	0	69482774	T	G
18	chr18:69482848:A:G	0	69482848	G	A
18	chr18:69483057:A:T	0	69483057	T	A
18	chr18:69483206:T:C	0	69483206	C	T
18	chr18:69483279:C:T	0	69483279	T	C
18	chr18:69483476:G:T	0	69483476	T	G
18	chr18:69483661:G:T	0	69483661	T	G
18	chr18:69483694:G:C	0	69483694	C	G
18	chr18:69483792:G:A	0	69483792	A	G
18	chr18:69483841:C:T	0	69483841	T	C
18	chr18:69484075:G:A	0	69484075	A	G
18	chr18:69484190:G:A	0	69484190	A	G
18	chr18:69484229:T:C	0	69484229	C	T
18	chr18:69484370:T:C	0	69484370	C	T
18	chr18:69484613:T:C	0	69484613	C	T
18	chr18:69484702:C:T	0	69484702	T	C
18	chr18:69485065:T:C	0	69485065	C	T
18	chr18:69485181:A:G	0	69485181	G	A
18	chr18:69485427:A:G	0	69485427	G	A
18	chr18:69485713:A:C	0	69485713	C	A
18	chr18:69485725:G:A	0	69485725	A	G
18	chr18:69485784:C:G	0	69485784	G	C
18	chr18:69485970:G:A	0	69485970	A	G
18	chr18:69486084:T:TA	0	69486084	TA	T
18	chr18:69486400:G:A	0	69486400	A	G
18	chr18:69486666:A:G	0	69486666	G	A
18	chr18:69487089:T:G	0	69487089	G	T
18	chr18:69487539:G:A	0	69487539	A	G
18	chr18:69488746:G:A	0	69488746	A	G
18	chr18:69490043:A:C	0	69490043	C	A
18	chr18:69492437:T:C	0	69492437	C	T
18	chr18:69493172:A:G	0	69493172	G	A
18	chr18:69493359:A:G	0	69493359	G	A
18	chr18:69493960:T:A	0	69493960	A	T
18	chr18:69494082:C:T	0	69494082	T	C
18	chr18:69494164:C:T	0	69494164	T	C
18	chr18:69494478:AAAAC:A	0	69494478	A	AAAAC
18	chr18:69494699:G:A	0	69494699	A	G
18	chr18:69494728:T:G	0	69494728	G	T
18	chr18:69494940:C:A	0	69494940	A	C
18	chr18:69495327:C:T	0	69495327	T	C
18	chr18:69495343:G:A	0	69495343	A	G
18	chr18:69495751:C:T	0	69495751	T	C
18	chr18:69495949:G:A	0	69495949	A	G
18	chr18:69496194:G:A	0	69496194	A	G
18	chr18:69496197:A:G	0	69496197	G	A
18	chr18:69496355:G:A	0	69496355	A	G
18	chr18:69496452:C:T	0	69496452	T	C
18	chr18:69496469:G:A	0	69496469	A	G
18	chr18:69496595:G:A	0	69496595	A	G
18	chr18:69496643:A:G	0	69496643	G	A
18	chr18:69497805:A:G	0	69497805	G	A
18	chr18:69498049:C:T	0	69498049	T	C
18	chr18:69499275:TAAG:T	0	69499275	T	TAAG
18	chr18:69500833:T:C	0	69500833	C	T
18	chr18:69500895:T:C	0	69500895	C	T
18	chr18:69501331:C:T	0	69501331	T	C
18	chr18:69502366:G:A	0	69502366	A	G
18	chr18:69503669:T:C	0	69503669	C	T
18	chr18:69504862:T:C	0	69504862	C	T
18	chr18:69506115:G:A	0	69506115	A	G
18	chr18:69506388:T:C	0	69506388	C	T
18	chr18:69507906:G:C	0	69507906	C	G
18	chr18:69509131:T:C	0	69509131	C	T
18	chr18:69509404:A:G	0	69509404	G	A
18	chr18:69509439:C:T	0	69509439	T	C
18	chr18:69509650:A:C	0	69509650	C	A
18	chr18:69509710:T:C	0	69509710	C	T
18	chr18:69509772:A:G	0	69509772	G	A
18	chr18:69510312:A:G	0	69510312	G	A
18	chr18:69510393:T:C	0	69510393	C	T
18	chr18:69510663:C:T	0	69510663	T	C
18	chr18:69510708:T:C	0	69510708	C	T
18	chr18:69511156:A:G	0	69511156	G	A
18	chr18:69511387:G:A	0	69511387	A	G
18	chr18:69511444:G:A	0	69511444	A	G
18	chr18:69511608:A:G	0	69511608	G	A
18	chr18:69511648:A:G	0	69511648	G	A
18	chr18:69511660:T:G	0	69511660	G	T
18	chr18:69511701:C:A	0	69511701	A	C
18	chr18:69511976:C:T	0	69511976	T	C
18	chr18:69512341:T:C	0	69512341	C	T
18	chr18:69512736:A:G	0	69512736	G	A
18	chr18:69513033:A:T	0	69513033	T	A
18	chr18:69513404:A:T	0	69513404	T	A
18	chr18:69513525:T:C	0	69513525	C	T
18	chr18:69513973:T:C	0	69513973	C	T
18	chr18:69514506:T:C	0	69514506	C	T
18	chr18:69514842:T:A	0	69514842	A	T
18	chr18:69514949:T:C	0	69514949	C	T
18	chr18:69514963:T:C	0	69514963	C	T
18	chr18:69515500:T:C	0	69515500	C	T
18	chr18:69515581:C:T	0	69515581	T	C
18	chr18:69515807:T:C	0	69515807	C	T
18	chr18:69515820:A:T	0	69515820	T	A
18	chr18:69515896:A:ATCT	0	69515896	ATCT	A
18	chr18:69516141:G:A	0	69516141	A	G
18	chr18:69516143:G:A	0	69516143	A	G
18	chr18:69516239:GA:G	0	69516239	G	GA
18	chr18:69516556:T:C	0	69516556	C	T
18	chr18:69516881:C:T	0	69516881	T	C
18	chr18:69517015:C:T	0	69517015	T	C
18	chr18:69517069:G:T	0	69517069	T	G
18	chr18:69517414:G:A	0	69517414	A	G
18	chr18:69517463:A:C	0	69517463	C	A
18	chr18:69517715:T:C	0	69517715	C	T
18	chr18:69517804:G:A	0	69517804	A	G
18	chr18:69517869:T:G	0	69517869	G	T
18	chr18:69518383:T:C	0	69518383	C	T
18	chr18:69518543:A:G	0	69518543	G	A
18	chr18:69518821:G:A	0	69518821	A	G
18	chr18:69518893:C:T	0	69518893	T	C
18	chr18:69518930:A:G	0	69518930	G	A
18	chr18:69518942:T:C	0	69518942	C	T
18	chr18:69518995:T:C	0	69518995	C	T
18	chr18:69519290:A:G	0	69519290	G	A
18	chr18:69519337:T:G	0	69519337	G	T
18	chr18:69520297:G:A	0	69520297	A	G
18	chr18:69520687:C:A	0	69520687	A	C
18	chr18:69521461:T:C	0	69521461	C	T
18	chr18:69521571:A:G	0	69521571	G	A
18	chr18:69521727:G:A	0	69521727	A	G
18	chr18:69521992:A:G	0	69521992	G	A
18	chr18:69522148:A:G	0	69522148	G	A
18	chr18:69522514:T:C	0	69522514	C	T
18	chr18:69522850:T:C	0	69522850	C	T
18	chr18:69522942:A:G	0	69522942	G	A
18	chr18:69523473:A:T	0	69523473	T	A
18	chr18:69523849:A:G	0	69523849	G	A
18	chr18:69523859:A:C	0	69523859	C	A
18	chr18:69523952:T:C	0	69523952	C	T
18	chr18:69523954:A:G	0	69523954	G	A
18	chr18:69524187:T:A	0	69524187	A	T
18	chr18:69524540:G:A	0	69524540	A	G
18	chr18:69524598:C:G	0	69524598	G	C
18	chr18:69524889:A:C	0	69524889	C	A
18	chr18:69525141:T:C	0	69525141	C	T
18	chr18:69525462:T:C	0	69525462	C	T
18	chr18:69525633:G:A	0	69525633	A	G
18	chr18:69525698:TAA:T	0	69525698	T	TAA
18	chr18:69525876:A:G	0	69525876	G	A
18	chr18:69525981:T:C	0	69525981	C	T
18	chr18:69526715:C:A	0	69526715	A	C
18	chr18:69527227:T:A	0	69527227	A	T
18	chr18:69527290:G:A	0	69527290	A	G
18	chr18:69527353:A:G	0	69527353	G	A
18	chr18:69527990:T:C	0	69527990	C	T
18	chr18:69529347:C:T	0	69529347	T	C
18	chr18:69529721:C:T	0	69529721	T	C
18	chr18:69530861:G:A	0	69530861	A	G
18	chr18:69531420:T:C	0	69531420	C	T
18	chr18:69532048:A:T	0	69532048	T	A
18	chr18:69533247:A:AACT	0	69533247	AACT	A
18	chr18:69533295:A:G	0	69533295	G	A
18	chr18:69533643:TACTTAA:T	0	69533643	T	TACTTAA
18	chr18:69533938:A:C	0	69533938	C	A
18	chr18:69534681:T:C	0	69534681	C	T
18	chr18:69535452:T:C	0	69535452	C	T
18	chr18:69535524:A:T	0	69535524	T	A
18	chr18:69535707:A:G	0	69535707	G	A
18	chr18:69535957:T:A	0	69535957	A	T
18	chr18:69536042:C:A	0	69536042	A	C
18	chr18:69536169:C:T	0	69536169	T	C
18	chr18:69536173:T:C	0	69536173	C	T
18	chr18:69536227:T:A	0	69536227	A	T
18	chr18:69536295:A:G	0	69536295	G	A
18	chr18:69536548:C:T	0	69536548	T	C
18	chr18:69536714:T:G	0	69536714	G	T
18	chr18:69536784:G:A	0	69536784	A	G
18	chr18:69537072:G:A	0	69537072	A	G
18	chr18:69538453:A:G	0	69538453	G	A
18	chr18:69538555:C:T	0	69538555	T	C
18	chr18:69538740:T:C	0	69538740	C	T
18	chr18:69538741:C:T	0	69538741	T	C
18	chr18:69539305:C:T	0	69539305	T	C
18	chr18:69539723:C:T	0	69539723	T	C
18	chr18:69540034:ACTGTCAAATG:A	0	69540034	A	ACTGTCAAATG
18	chr18:69540087:A:G	0	69540087	G	A
18	chr18:69540632:G:A	0	69540632	A	G
18	chr18:69540740:G:C	0	69540740	C	G
18	chr18:69540752:A:AC	0	69540752	AC	A
18	chr18:69550306:A:G	0	69550306	G	A
18	chr18:69552827:G:A	0	69552827	A	G
18	chr18:69554208:G:A	0	69554208	A	G
18	chr18:69555304:G:A	0	69555304	A	G
18	chr18:69555407:T:C	0	69555407	C	T
18	chr18:69555607:G:A	0	69555607	A	G
18	chr18:69556446:A:G	0	69556446	G	A
18	chr18:69556836:A:C	0	69556836	C	A
18	chr18:69557177:A:G	0	69557177	G	A
18	chr18:69558185:G:A	0	69558185	A	G
18	chr18:69558563:C:T	0	69558563	T	C
18	chr18:69558761:A:T	0	69558761	T	A
18	chr18:69558800:G:A	0	69558800	A	G
18	chr18:69559445:C:T	0	69559445	T	C
18	chr18:69559490:C:A	0	69559490	A	C
18	chr18:69560040:A:G	0	69560040	G	A
18	chr18:69560094:T:C	0	69560094	C	T
18	chr18:69560494:G:C	0	69560494	C	G
18	chr18:69560568:G:T	0	69560568	T	G
18	chr18:69560788:G:A	0	69560788	A	G
18	chr18:69560948:T:C	0	69560948	C	T
18	chr18:69561041:C:T	0	69561041	T	C
18	chr18:69561302:CTA:C	0	69561302	C	CTA
18	chr18:69561643:G:T	0	69561643	T	G
18	chr18:69562045:G:T	0	69562045	T	G
18	chr18:69562987:G:A	0	69562987	A	G
18	chr18:69563371:A:G	0	69563371	G	A
18	chr18:69566223:C:T	0	69566223	T	C
18	chr18:69566425:C:T	0	69566425	T	C
18	chr18:69566606:C:T	0	69566606	T	C
18	chr18:69568776:A:G	0	69568776	G	A
18	chr18:69568804:C:T	0	69568804	T	C
18	chr18:69570406:T:C	0	69570406	C	T
18	chr18:69570752:C:T	0	69570752	T	C
18	chr18:69572700:A:T	0	69572700	T	A
18	chr18:69574016:G:C	0	69574016	C	G
18	chr18:69574103:T:C	0	69574103	C	T
18	chr18:69574421:A:G	0	69574421	G	A
18	chr18:69574495:G:A	0	69574495	A	G
18	chr18:69574545:A:T	0	69574545	T	A
18	chr18:69574676:A:G	0	69574676	G	A
18	chr18:69575035:T:C	0	69575035	C	T
18	chr18:69575054:T:C	0	69575054	C	T
18	chr18:69576523:C:T	0	69576523	T	C
18	chr18:69578850:A:C	0	69578850	C	A
18	chr18:69579007:C:T	0	69579007	T	C
18	chr18:69579057:T:C	0	69579057	C	T
18	chr18:69579247:A:T	0	69579247	T	A
18	chr18:69579918:C:T	0	69579918	T	C
18	chr18:69580001:A:T	0	69580001	T	A
18	chr18:69581333:A:G	0	69581333	G	A
18	chr18:69581435:A:G	0	69581435	G	A
18	chr18:69581483:A:G	0	69581483	G	A
18	chr18:69581962:C:A	0	69581962	A	C
18	chr18:69583069:C:T	0	69583069	T	C
18	chr18:69583551:G:A	0	69583551	A	G
18	chr18:69583591:A:G	0	69583591	G	A
18	chr18:69584045:T:C	0	69584045	C	T
18	chr18:69584706:G:T	0	69584706	T	G
18	chr18:69584803:GATATTTT:G	0	69584803	G	GATATTTT
18	chr18:69585514:G:A	0	69585514	A	G
18	chr18:69585538:A:G	0	69585538	G	A
18	chr18:69585680:G:A	0	69585680	A	G
18	chr18:69586263:C:T	0	69586263	T	C
18	chr18:69586750:G:A	0	69586750	A	G
18	chr18:69587530:G:C	0	69587530	C	G
18	chr18:69588396:A:G	0	69588396	G	A
18	chr18:69588832:A:AT	0	69588832	AT	A
18	chr18:69588924:A:G	0	69588924	G	A
18	chr18:69589138:C:T	0	69589138	T	C
18	chr18:69589298:G:A	0	69589298	A	G
18	chr18:69589442:TTA:T	0	69589442	T	TTA
18	chr18:69590251:A:G	0	69590251	G	A
18	chr18:69590482:A:T	0	69590482	T	A
18	chr18:69590913:A:G	0	69590913	G	A
18	chr18:69591067:A:G	0	69591067	G	A
18	chr18:69591471:G:A	0	69591471	A	G
18	chr18:69591602:TA:T	0	69591602	T	TA
18	chr18:69591756:C:T	0	69591756	T	C
18	chr18:69591943:A:T	0	69591943	T	A
18	chr18:69594826:C:T	0	69594826	T	C
18	chr18:69594906:T:G	0	69594906	G	T
18	chr18:69595900:C:T	0	69595900	T	C
18	chr18:69596614:C:A	0	69596614	A	C
18	chr18:69596898:G:T	0	69596898	T	G
18	chr18:69596922:C:T	0	69596922	T	C
18	chr18:69597532:T:TC	0	69597532	TC	T
18	chr18:69597599:A:G	0	69597599	G	A
18	chr18:69598150:T:C	0	69598150	C	T
18	chr18:69598909:C:A	0	69598909	A	C
18	chr18:69599081:A:G	0	69599081	G	A
18	chr18:69599701:T:C	0	69599701	C	T
18	chr18:69600176:T:TA	0	69600176	TA	T
18	chr18:69600697:T:C	0	69600697	C	T
18	chr18:69601075:T:C	0	69601075	C	T
18	chr18:69602712:A:G	0	69602712	G	A
18	chr18:69602966:T:A	0	69602966	A	T
18	chr18:69603084:T:C	0	69603084	C	T
18	chr18:69603145:T:A	0	69603145	A	T
18	chr18:69603336:A:G	0	69603336	G	A
18	chr18:69604514:C:T	0	69604514	T	C
18	chr18:69604993:A:G	0	69604993	G	A
18	chr18:69605792:TA:T	0	69605792	T	TA
18	chr18:69606503:T:C	0	69606503	C	T
18	chr18:69607337:ATTTTG:A	0	69607337	A	ATTTTG
18	chr18:69607554:C:T	0	69607554	T	C
18	chr18:69607696:A:T	0	69607696	T	A
18	chr18:69608073:A:G	0	69608073	G	A
18	chr18:69608383:T:C	0	69608383	C	T
18	chr18:69608481:A:G	0	69608481	G	A
18	chr18:69608717:C:T	0	69608717	T	C
18	chr18:69608926:A:G	0	69608926	G	A
18	chr18:69609312:C:A	0	69609312	A	C
18	chr18:69609564:T:A	0	69609564	A	T
18	chr18:69609669:CTGAG:C	0	69609669	C	CTGAG
18	chr18:69610065:T:G	0	69610065	G	T
18	chr18:69610139:G:A	0	69610139	A	G
18	chr18:69610165:T:C	0	69610165	C	T
18	chr18:69610735:A:C	0	69610735	C	A
18	chr18:69610789:C:T	0	69610789	T	C
18	chr18:69611289:T:C	0	69611289	C	T
18	chr18:69611423:A:G	0	69611423	G	A
18	chr18:69611759:C:T	0	69611759	T	C
18	chr18:69611831:T:C	0	69611831	C	T
18	chr18:69612488:C:A	0	69612488	A	C
18	chr18:69615784:A:T	0	69615784	T	A
18	chr18:69615841:G:T	0	69615841	T	G
18	chr18:69615842:A:G	0	69615842	G	A
18	chr18:69615854:G:A	0	69615854	A	G
18	chr18:69615905:A:G	0	69615905	G	A
18	chr18:69616214:G:A	0	69616214	A	G
18	chr18:69616677:A:G	0	69616677	G	A
18	chr18:69616826:A:T	0	69616826	T	A
18	chr18:69617214:G:C	0	69617214	C	G
18	chr18:69617228:G:A	0	69617228	A	G
18	chr18:69617666:A:G	0	69617666	G	A
18	chr18:69618448:G:T	0	69618448	T	G
18	chr18:69619031:A:C	0	69619031	C	A
18	chr18:69619619:G:A	0	69619619	A	G
18	chr18:69620523:A:T	0	69620523	T	A
18	chr18:69621410:T:G	0	69621410	G	T
18	chr18:69621723:T:C	0	69621723	C	T
18	chr18:69621750:A:G	0	69621750	G	A
18	chr18:69622470:T:G	0	69622470	G	T
18	chr18:69622486:C:T	0	69622486	T	C
18	chr18:69623190:T:C	0	69623190	C	T
18	chr18:69623401:C:A	0	69623401	A	C
18	chr18:69623407:C:T	0	69623407	T	C
18	chr18:69623691:C:T	0	69623691	T	C
18	chr18:69624482:A:G	0	69624482	G	A
18	chr18:69625843:C:T	0	69625843	T	C
18	chr18:69626293:T:A	0	69626293	A	T
18	chr18:69627077:C:T	0	69627077	T	C
18	chr18:69627310:T:C	0	69627310	C	T
18	chr18:69627895:A:G	0	69627895	G	A
18	chr18:69628211:T:C	0	69628211	C	T
18	chr18:69629325:T:C	0	69629325	C	T
18	chr18:69629967:C:T	0	69629967	T	C
18	chr18:69630608:T:A	0	69630608	A	T
18	chr18:69630753:G:A	0	69630753	A	G
18	chr18:69631634:C:T	0	69631634	T	C
18	chr18:69632806:G:C	0	69632806	C	G
18	chr18:69633645:A:G	0	69633645	G	A
18	chr18:69633795:G:A	0	69633795	A	G
18	chr18:69634799:A:G	0	69634799	G	A
18	chr18:69635200:A:T	0	69635200	T	A
18	chr18:69635376:A:G	0	69635376	G	A
18	chr18:69635496:A:G	0	69635496	G	A
18	chr18:69635705:GGAA:G	0	69635705	G	GGAA
18	chr18:69636686:G:A	0	69636686	A	G
18	chr18:69637027:A:G	0	69637027	G	A
18	chr18:69637300:G:A	0	69637300	A	G
18	chr18:69637493:G:A	0	69637493	A	G
18	chr18:69637818:C:G	0	69637818	G	C
18	chr18:69638045:C:T	0	69638045	T	C
18	chr18:69638468:T:C	0	69638468	C	T
18	chr18:69638558:T:C	0	69638558	C	T
18	chr18:69638689:C:G	0	69638689	G	C
18	chr18:69638795:A:G	0	69638795	G	A
18	chr18:69638889:T:C	0	69638889	C	T
18	chr18:69639486:C:T	0	69639486	T	C
18	chr18:69639777:T:C	0	69639777	C	T
18	chr18:69639873:G:A	0	69639873	A	G
18	chr18:69640088:G:A	0	69640088	A	G
18	chr18:69640405:A:G	0	69640405	G	A
18	chr18:69640511:A:AT	0	69640511	AT	A
18	chr18:69641378:G:A	0	69641378	A	G
18	chr18:69641960:A:G	0	69641960	G	A
18	chr18:69642028:A:G	0	69642028	G	A
18	chr18:69642076:T:C	0	69642076	C	T
18	chr18:69642219:C:A	0	69642219	A	C
18	chr18:69642744:G:A	0	69642744	A	G
18	chr18:69643474:C:A	0	69643474	A	C
18	chr18:69643509:C:T	0	69643509	T	C
18	chr18:69643976:C:T	0	69643976	T	C
18	chr18:69644202:C:T	0	69644202	T	C
18	chr18:69644334:C:T	0	69644334	T	C
18	chr18:69644487:C:T	0	69644487	T	C
18	chr18:69644572:G:C	0	69644572	C	G
18	chr18:69644829:G:A	0	69644829	A	G
18	chr18:69644988:T:A	0	69644988	A	T
18	chr18:69645111:C:T	0	69645111	T	C
18	chr18:69645263:G:A	0	69645263	A	G
18	chr18:69645370:T:C	0	69645370	C	T
18	chr18:69645904:C:T	0	69645904	T	C
18	chr18:69646483:G:C	0	69646483	C	G
18	chr18:69646749:G:A	0	69646749	A	G
18	chr18:69646856:C:A	0	69646856	A	C
18	chr18:69646868:C:A	0	69646868	A	C
18	chr18:69646882:A:G	0	69646882	G	A
18	chr18:69647357:G:A	0	69647357	A	G
18	chr18:69647591:C:T	0	69647591	T	C
18	chr18:69648071:A:G	0	69648071	G	A
18	chr18:69648157:G:A	0	69648157	A	G
18	chr18:69648662:A:G	0	69648662	G	A
18	chr18:69648669:T:C	0	69648669	C	T
18	chr18:69649105:T:G	0	69649105	G	T
18	chr18:69649968:G:T	0	69649968	T	G
18	chr18:69650702:T:C	0	69650702	C	T
18	chr18:69650881:T:C	0	69650881	C	T
18	chr18:69650923:A:G	0	69650923	G	A
18	chr18:69651102:A:G	0	69651102	G	A
18	chr18:69652330:C:T	0	69652330	T	C
18	chr18:69652642:C:T	0	69652642	T	C
18	chr18:69652645:T:C	0	69652645	C	T
18	chr18:69652761:G:A	0	69652761	A	G
18	chr18:69652859:G:T	0	69652859	T	G
18	chr18:69652974:T:G	0	69652974	G	T
18	chr18:69653735:T:C	0	69653735	C	T
18	chr18:69655424:G:A	0	69655424	A	G
18	chr18:69655479:G:A	0	69655479	A	G
18	chr18:69655918:G:A	0	69655918	A	G
18	chr18:69656347:G:C	0	69656347	C	G
18	chr18:69656405:A:C	0	69656405	C	A
18	chr18:69657109:G:A	0	69657109	A	G
18	chr18:69657216:G:A	0	69657216	A	G
18	chr18:69657459:G:A	0	69657459	A	G
18	chr18:69657807:G:A	0	69657807	A	G
18	chr18:69658207:C:T	0	69658207	T	C
18	chr18:69658999:C:T	0	69658999	T	C
18	chr18:69659163:T:C	0	69659163	C	T
18	chr18:69659260:A:G	0	69659260	G	A
18	chr18:69659265:A:G	0	69659265	G	A
18	chr18:69659385:G:A	0	69659385	A	G
18	chr18:69659497:C:T	0	69659497	T	C
18	chr18:69660028:G:A	0	69660028	A	G
18	chr18:69660191:A:G	0	69660191	G	A
18	chr18:69660362:A:T	0	69660362	T	A
18	chr18:69661196:C:T	0	69661196	T	C
18	chr18:69661362:G:A	0	69661362	A	G
18	chr18:69662073:A:G	0	69662073	G	A
18	chr18:69662368:G:A	0	69662368	A	G
18	chr18:69662378:C:T	0	69662378	T	C
18	chr18:69663359:C:T	0	69663359	T	C
18	chr18:69663975:T:C	0	69663975	C	T
18	chr18:69664514:G:T	0	69664514	T	G
18	chr18:69664706:G:A	0	69664706	A	G
18	chr18:69666099:T:C	0	69666099	C	T
18	chr18:69666610:C:T	0	69666610	T	C
18	chr18:69667307:A:C	0	69667307	C	A
18	chr18:69668079:C:A	0	69668079	A	C
18	chr18:69668120:T:C	0	69668120	C	T
18	chr18:69668274:G:T	0	69668274	T	G
18	chr18:69668806:A:G	0	69668806	G	A
18	chr18:69668813:C:A	0	69668813	A	C
18	chr18:69668957:G:A	0	69668957	A	G
18	chr18:69669086:G:A	0	69669086	A	G
18	chr18:69669251:C:T	0	69669251	T	C
18	chr18:69669631:C:G	0	69669631	G	C
18	chr18:69669852:C:G	0	69669852	G	C
18	chr18:69669873:G:A	0	69669873	A	G
18	chr18:69670465:G:T	0	69670465	T	G
18	chr18:69670929:C:T	0	69670929	T	C
18	chr18:69671326:T:C	0	69671326	C	T
18	chr18:69671399:A:G	0	69671399	G	A
18	chr18:69671706:T:G	0	69671706	G	T
18	chr18:69672545:T:A	0	69672545	A	T
18	chr18:69672947:GA:G	0	69672947	G	GA
18	chr18:69673386:T:C	0	69673386	C	T
18	chr18:69673603:T:C	0	69673603	C	T
18	chr18:69673730:A:G	0	69673730	G	A
18	chr18:69674126:G:A	0	69674126	A	G
18	chr18:69674461:C:T	0	69674461	T	C
18	chr18:69675034:C:T	0	69675034	T	C
18	chr18:69675280:G:T	0	69675280	T	G
18	chr18:69676202:C:T	0	69676202	T	C
18	chr18:69677286:T:C	0	69677286	C	T
18	chr18:69677534:A:G	0	69677534	G	A
18	chr18:69677798:T:C	0	69677798	C	T
18	chr18:69678014:C:T	0	69678014	T	C
18	chr18:69678066:T:C	0	69678066	C	T
18	chr18:69678157:G:A	0	69678157	A	G
18	chr18:69678866:CTT:C	0	69678866	C	CTT
18	chr18:69678909:G:A	0	69678909	A	G
18	chr18:69679204:A:C	0	69679204	C	A
18	chr18:69679277:T:C	0	69679277	C	T
18	chr18:69679379:G:A	0	69679379	A	G
18	chr18:69679545:C:G	0	69679545	G	C
18	chr18:69680330:C:T	0	69680330	T	C
18	chr18:69680673:T:A	0	69680673	A	T
18	chr18:69681173:A:G	0	69681173	G	A
18	chr18:69681243:A:G	0	69681243	G	A
18	chr18:69681289:G:C	0	69681289	C	G
18	chr18:69681645:A:G	0	69681645	G	A
18	chr18:69682379:T:C	0	69682379	C	T
18	chr18:69683913:C:T	0	69683913	T	C
18	chr18:69683975:T:C	0	69683975	C	T
18	chr18:69684099:G:A	0	69684099	A	G
18	chr18:69684480:A:AT	0	69684480	AT	A
18	chr18:69684772:A:G	0	69684772	G	A
18	chr18:69684975:G:T	0	69684975	T	G
18	chr18:69685131:C:T	0	69685131	T	C
18	chr18:69685712:A:G	0	69685712	G	A
18	chr18:69685951:C:T	0	69685951	T	C
18	chr18:69686063:G:T	0	69686063	T	G
18	chr18:69686198:C:T	0	69686198	T	C
18	chr18:69686737:GATAAT:G	0	69686737	G	GATAAT
18	chr18:69686744:T:C	0	69686744	C	T
18	chr18:69686863:A:G	0	69686863	G	A
18	chr18:69687233:G:A	0	69687233	A	G
18	chr18:69687418:AC:A	0	69687418	A	AC
18	chr18:69687480:G:A	0	69687480	A	G
18	chr18:69689703:G:A	0	69689703	A	G
18	chr18:69690467:G:A	0	69690467	A	G
18	chr18:69691434:TG:T	0	69691434	T	TG
18	chr18:69691628:A:G	0	69691628	G	A
18	chr18:69692132:A:G	0	69692132	G	A
18	chr18:69694462:C:T	0	69694462	T	C
18	chr18:69694847:T:A	0	69694847	A	T
18	chr18:69695388:A:C	0	69695388	C	A
18	chr18:69695425:C:T	0	69695425	T	C
18	chr18:69695776:T:A	0	69695776	A	T
18	chr18:69695785:G:T	0	69695785	T	G
18	chr18:69695904:A:G	0	69695904	G	A
18	chr18:69695949:A:G	0	69695949	G	A
18	chr18:69695958:G:A	0	69695958	A	G
18	chr18:69695959:G:A	0	69695959	A	G
18	chr18:69695991:T:C	0	69695991	C	T
18	chr18:69696061:A:G	0	69696061	G	A
18	chr18:69696478:T:C	0	69696478	C	T
18	chr18:69696552:G:A	0	69696552	A	G
18	chr18:69696588:A:G	0	69696588	G	A
18	chr18:69696610:C:T	0	69696610	T	C
18	chr18:69696697:A:C	0	69696697	C	A
18	chr18:69697094:G:T	0	69697094	T	G
18	chr18:69697397:A:G	0	69697397	G	A
18	chr18:69697418:T:G	0	69697418	G	T
18	chr18:69697425:T:C	0	69697425	C	T
18	chr18:69697455:A:G	0	69697455	G	A
18	chr18:69697699:CACAG:C	0	69697699	C	CACAG
18	chr18:69697735:T:C	0	69697735	C	T
18	chr18:69697916:C:G	0	69697916	G	C
18	chr18:69697941:A:T	0	69697941	T	A
18	chr18:69697994:A:ATC	0	69697994	ATC	A
18	chr18:69698193:A:G	0	69698193	G	A
18	chr18:69698249:T:G	0	69698249	G	T
18	chr18:69698349:A:G	0	69698349	G	A
18	chr18:69698432:A:G	0	69698432	G	A
18	chr18:69698690:A:G	0	69698690	G	A
18	chr18:69698796:C:A	0	69698796	A	C
18	chr18:69699260:A:G	0	69699260	G	A
18	chr18:69699332:A:G	0	69699332	G	A
18	chr18:69699836:T:A	0	69699836	A	T
18	chr18:69700079:G:A	0	69700079	A	G
18	chr18:69700397:C:T	0	69700397	T	C
18	chr18:69700521:C:G	0	69700521	G	C
18	chr18:69700745:T:G	0	69700745	G	T
18	chr18:69701096:A:C	0	69701096	C	A
18	chr18:69701120:G:T	0	69701120	T	G
18	chr18:69701169:T:C	0	69701169	C	T
18	chr18:69701190:T:G	0	69701190	G	T
18	chr18:69701253:A:G	0	69701253	G	A
18	chr18:69702257:T:A	0	69702257	A	T
18	chr18:69702506:A:G	0	69702506	G	A
18	chr18:69702704:T:G	0	69702704	G	T
18	chr18:69702707:G:A	0	69702707	A	G
18	chr18:69703040:C:G	0	69703040	G	C
18	chr18:69703149:G:A	0	69703149	A	G
18	chr18:69703241:G:T	0	69703241	T	G
18	chr18:69703353:C:T	0	69703353	T	C
18	chr18:69703475:T:C	0	69703475	C	T
18	chr18:69703561:T:A	0	69703561	A	T
18	chr18:69703973:G:A	0	69703973	A	G
18	chr18:69704007:A:G	0	69704007	G	A
18	chr18:69704071:C:G	0	69704071	G	C
18	chr18:69704564:C:T	0	69704564	T	C
18	chr18:69704916:A:C	0	69704916	C	A
18	chr18:69705650:T:C	0	69705650	C	T
18	chr18:69705824:G:A	0	69705824	A	G
18	chr18:69705840:G:A	0	69705840	A	G
18	chr18:69706018:C:G	0	69706018	G	C
18	chr18:69706471:T:A	0	69706471	A	T
18	chr18:69707277:T:C	0	69707277	C	T
18	chr18:69707365:A:G	0	69707365	G	A
18	chr18:69709618:A:G	0	69709618	G	A
18	chr18:69710595:A:T	0	69710595	T	A
18	chr18:69710806:A:G	0	69710806	G	A
18	chr18:69711073:T:C	0	69711073	C	T
18	chr18:69711131:T:A	0	69711131	A	T
18	chr18:69711434:A:G	0	69711434	G	A
18	chr18:69711615:C:T	0	69711615	T	C
18	chr18:69711826:C:T	0	69711826	T	C
18	chr18:69711989:T:C	0	69711989	C	T
18	chr18:69712089:G:A	0	69712089	A	G
18	chr18:69712206:G:A	0	69712206	A	G
18	chr18:69714421:G:A	0	69714421	A	G
18	chr18:69714939:G:A	0	69714939	A	G
18	chr18:69715601:C:A	0	69715601	A	C
18	chr18:69715985:A:G	0	69715985	G	A
18	chr18:69716121:G:A	0	69716121	A	G
18	chr18:69716196:GCAGGGCCACAGTGAGA:G	0	69716196	G	GCAGGGCCACAGTGAGA
18	chr18:69716347:C:T	0	69716347	T	C
18	chr18:69716668:A:G	0	69716668	G	A
18	chr18:69716767:G:A	0	69716767	A	G
18	chr18:69719045:T:C	0	69719045	C	T
18	chr18:69719256:G:T	0	69719256	T	G
18	chr18:69720061:C:T	0	69720061	T	C
18	chr18:69720062:C:G	0	69720062	G	C
18	chr18:69720101:A:G	0	69720101	G	A
18	chr18:69721118:A:G	0	69721118	G	A
18	chr18:69721280:A:G	0	69721280	G	A
18	chr18:69721718:T:C	0	69721718	C	T
18	chr18:69721728:TA:T	0	69721728	T	TA
18	chr18:69722166:G:C	0	69722166	C	G
18	chr18:69723202:G:A	0	69723202	A	G
18	chr18:69723725:C:T	0	69723725	T	C
18	chr18:69724923:C:T	0	69724923	T	C
18	chr18:69725062:A:G	0	69725062	G	A
18	chr18:69725438:A:T	0	69725438	T	A
18	chr18:69725602:C:T	0	69725602	T	C
18	chr18:69725949:C:T	0	69725949	T	C
18	chr18:69726111:T:A	0	69726111	A	T
18	chr18:69726199:C:T	0	69726199	T	C
18	chr18:69726462:A:G	0	69726462	G	A
18	chr18:69726474:C:T	0	69726474	T	C
18	chr18:69726491:C:T	0	69726491	T	C
18	chr18:69726914:G:A	0	69726914	A	G
18	chr18:69727268:T:C	0	69727268	C	T
18	chr18:69727465:A:G	0	69727465	G	A
18	chr18:69727711:G:A	0	69727711	A	G
18	chr18:69728857:G:A	0	69728857	A	G
18	chr18:69729057:C:G	0	69729057	G	C
18	chr18:69730271:A:G	0	69730271	G	A
18	chr18:69731213:T:C	0	69731213	C	T
18	chr18:69731394:G:A	0	69731394	A	G
18	chr18:69731454:T:G	0	69731454	G	T
18	chr18:69731642:A:AT	0	69731642	AT	A
18	chr18:69731826:T:G	0	69731826	G	T
18	chr18:69731972:A:G	0	69731972	G	A
18	chr18:69732420:T:C	0	69732420	C	T
18	chr18:69732456:G:T	0	69732456	T	G
18	chr18:69732898:G:A	0	69732898	A	G
18	chr18:69733153:G:A	0	69733153	A	G
18	chr18:69733513:A:G	0	69733513	G	A
18	chr18:69733685:T:C	0	69733685	C	T
18	chr18:69733732:CAT:C	0	69733732	C	CAT
18	chr18:69733841:G:T	0	69733841	T	G
18	chr18:69736875:A:T	0	69736875	T	A
18	chr18:69736892:G:T	0	69736892	T	G
18	chr18:69736906:G:A	0	69736906	A	G
18	chr18:69736924:T:A	0	69736924	A	T
18	chr18:69737337:A:G	0	69737337	G	A
18	chr18:69737371:G:A	0	69737371	A	G
18	chr18:69738386:G:A	0	69738386	A	G
18	chr18:69738398:A:G	0	69738398	G	A
18	chr18:69738687:A:G	0	69738687	G	A
18	chr18:69739229:G:T	0	69739229	T	G
18	chr18:69739604:A:G	0	69739604	G	A
18	chr18:69739912:C:T	0	69739912	T	C
18	chr18:69739994:G:C	0	69739994	C	G
18	chr18:69740176:A:C	0	69740176	C	A
18	chr18:69740182:A:C	0	69740182	C	A
18	chr18:69740648:A:G	0	69740648	G	A
18	chr18:69741299:C:T	0	69741299	T	C
18	chr18:69741812:C:T	0	69741812	T	C
18	chr18:69741899:G:T	0	69741899	T	G
18	chr18:69741942:A:G	0	69741942	G	A
18	chr18:69741985:A:G	0	69741985	G	A
18	chr18:69743666:A:G	0	69743666	G	A
18	chr18:69743690:C:T	0	69743690	T	C
18	chr18:69743847:G:A	0	69743847	A	G
18	chr18:69744021:A:G	0	69744021	G	A
18	chr18:69744085:T:C	0	69744085	C	T
18	chr18:69744484:C:T	0	69744484	T	C
18	chr18:69745628:AG:A	0	69745628	A	AG
18	chr18:69745658:A:G	0	69745658	G	A
18	chr18:69746448:A:G	0	69746448	G	A
18	chr18:69747023:G:A	0	69747023	A	G
18	chr18:69747357:A:G	0	69747357	G	A
18	chr18:69747758:C:T	0	69747758	T	C
18	chr18:69747875:T:G	0	69747875	G	T
18	chr18:69748263:A:G	0	69748263	G	A
18	chr18:69748349:A:G	0	69748349	G	A
18	chr18:69749409:T:A	0	69749409	A	T
18	chr18:69749855:T:C	0	69749855	C	T
18	chr18:69750340:A:G	0	69750340	G	A
18	chr18:69750737:C:T	0	69750737	T	C
18	chr18:69750872:G:A	0	69750872	A	G
18	chr18:69751727:G:A	0	69751727	A	G
18	chr18:69751950:A:G	0	69751950	G	A
18	chr18:69752296:T:G	0	69752296	G	T
18	chr18:69753357:T:C	0	69753357	C	T
18	chr18:69754267:T:G	0	69754267	G	T
18	chr18:69756135:A:G	0	69756135	G	A
18	chr18:69756300:G:A	0	69756300	A	G
18	chr18:69756605:T:C	0	69756605	C	T
18	chr18:69757423:T:A	0	69757423	A	T
18	chr18:69758534:G:C	0	69758534	C	G
18	chr18:69759655:A:G	0	69759655	G	A
18	chr18:69759884:G:A	0	69759884	A	G
18	chr18:69761438:T:C	0	69761438	C	T
18	chr18:69761660:A:G	0	69761660	G	A
18	chr18:69762048:T:G	0	69762048	G	T
18	chr18:69762425:A:G	0	69762425	G	A
18	chr18:69764142:G:A	0	69764142	A	G
18	chr18:69764506:C:T	0	69764506	T	C
18	chr18:69764676:G:A	0	69764676	A	G
18	chr18:69764694:T:A	0	69764694	A	T
18	chr18:69764905:T:C	0	69764905	C	T
18	chr18:69765237:A:G	0	69765237	G	A
18	chr18:69766947:C:T	0	69766947	T	C
18	chr18:69768158:T:C	0	69768158	C	T
18	chr18:69768848:C:T	0	69768848	T	C
18	chr18:69769695:C:G	0	69769695	G	C
18	chr18:69770881:GC:G	0	69770881	G	GC
18	chr18:69772513:T:A	0	69772513	A	T
18	chr18:69773373:G:A	0	69773373	A	G
18	chr18:69773542:G:A	0	69773542	A	G
18	chr18:69773558:T:C	0	69773558	C	T
18	chr18:69774682:G:A	0	69774682	A	G
18	chr18:69775841:G:A	0	69775841	A	G
18	chr18:69777513:C:T	0	69777513	T	C
18	chr18:69777814:T:A	0	69777814	A	T
18	chr18:69777916:T:C	0	69777916	C	T
18	chr18:69777937:A:C	0	69777937	C	A
18	chr18:69777961:G:A	0	69777961	A	G
18	chr18:69777993:A:G	0	69777993	G	A
18	chr18:69778393:TA:T	0	69778393	T	TA
18	chr18:69779879:G:A	0	69779879	A	G
18	chr18:69780035:G:A	0	69780035	A	G
18	chr18:69780675:A:G	0	69780675	G	A
18	chr18:69781007:C:T	0	69781007	T	C
18	chr18:69781386:C:G	0	69781386	G	C
18	chr18:69782099:TATAG:T	0	69782099	T	TATAG
18	chr18:69782181:A:G	0	69782181	G	A
18	chr18:69782458:G:A	0	69782458	A	G
18	chr18:69782719:G:A	0	69782719	A	G
18	chr18:69783022:G:A	0	69783022	A	G
18	chr18:69784221:G:A	0	69784221	A	G
18	chr18:69784329:T:A	0	69784329	A	T
18	chr18:69786689:T:C	0	69786689	C	T
18	chr18:69787160:G:T	0	69787160	T	G
18	chr18:69787184:C:T	0	69787184	T	C
18	chr18:69787209:T:C	0	69787209	C	T
18	chr18:69787671:C:T	0	69787671	T	C
18	chr18:69787672:G:A	0	69787672	A	G
18	chr18:69788065:G:A	0	69788065	A	G
18	chr18:69788503:T:G	0	69788503	G	T
18	chr18:69788908:G:T	0	69788908	T	G
18	chr18:69789154:T:C	0	69789154	C	T
18	chr18:69789270:C:T	0	69789270	T	C
18	chr18:69789372:G:A	0	69789372	A	G
18	chr18:69790265:G:A	0	69790265	A	G
18	chr18:69790705:G:T	0	69790705	T	G
18	chr18:69791401:T:C	0	69791401	C	T
18	chr18:69791598:A:G	0	69791598	G	A
18	chr18:69791608:T:A	0	69791608	A	T
18	chr18:69791753:TG:T	0	69791753	T	TG
18	chr18:69792849:G:A	0	69792849	A	G
18	chr18:69793816:C:T	0	69793816	T	C
18	chr18:69793880:C:T	0	69793880	T	C
18	chr18:69795096:A:T	0	69795096	T	A
18	chr18:69795290:C:A	0	69795290	A	C
18	chr18:69795366:A:G	0	69795366	G	A
18	chr18:69796099:C:T	0	69796099	T	C
18	chr18:69796222:G:C	0	69796222	C	G
18	chr18:69796321:A:G	0	69796321	G	A
18	chr18:69796353:C:T	0	69796353	T	C
18	chr18:69796532:A:C	0	69796532	C	A
18	chr18:69796776:ACT:A	0	69796776	A	ACT
18	chr18:69796826:G:C	0	69796826	C	G
18	chr18:69796901:A:G	0	69796901	G	A
18	chr18:69797044:G:A	0	69797044	A	G
18	chr18:69797442:A:G	0	69797442	G	A
18	chr18:69797585:T:C	0	69797585	C	T
18	chr18:69798832:T:C	0	69798832	C	T
18	chr18:69799062:G:A	0	69799062	A	G
18	chr18:69799115:A:T	0	69799115	T	A
18	chr18:69799290:G:A	0	69799290	A	G
18	chr18:69799645:T:C	0	69799645	C	T
18	chr18:69800396:T:C	0	69800396	C	T
18	chr18:69800549:G:T	0	69800549	T	G
18	chr18:69800693:C:G	0	69800693	G	C
18	chr18:69800701:A:G	0	69800701	G	A
18	chr18:69800757:A:G	0	69800757	G	A
18	chr18:69801216:G:A	0	69801216	A	G
18	chr18:69802039:C:T	0	69802039	T	C
18	chr18:69802099:C:T	0	69802099	T	C
18	chr18:69802839:T:A	0	69802839	A	T
18	chr18:69802949:G:A	0	69802949	A	G
18	chr18:69803350:A:G	0	69803350	G	A
18	chr18:69803375:A:G	0	69803375	G	A
18	chr18:69803549:T:A	0	69803549	A	T
18	chr18:69803918:C:A	0	69803918	A	C
18	chr18:69804230:G:A	0	69804230	A	G
18	chr18:69804247:G:A	0	69804247	A	G
18	chr18:69804455:A:G	0	69804455	G	A
18	chr18:69804518:G:A	0	69804518	A	G
18	chr18:69804604:C:G	0	69804604	G	C
18	chr18:69804751:C:T	0	69804751	T	C
18	chr18:69805086:A:G	0	69805086	G	A
18	chr18:69805141:A:G	0	69805141	G	A
18	chr18:69805293:T:C	0	69805293	C	T
18	chr18:69806080:C:T	0	69806080	T	C
18	chr18:69807209:C:G	0	69807209	G	C
18	chr18:69807357:A:G	0	69807357	G	A
18	chr18:69808433:CAG:C	0	69808433	C	CAG
18	chr18:69809213:T:A	0	69809213	A	T
18	chr18:69809214:C:T	0	69809214	T	C
18	chr18:69809808:A:G	0	69809808	G	A
18	chr18:69810046:C:T	0	69810046	T	C
18	chr18:69810810:G:A	0	69810810	A	G
18	chr18:69811042:A:G	0	69811042	G	A
18	chr18:69811165:A:G	0	69811165	G	A
18	chr18:69811341:C:T	0	69811341	T	C
18	chr18:69811641:T:A	0	69811641	A	T
18	chr18:69811847:C:T	0	69811847	T	C
18	chr18:69813498:G:A	0	69813498	A	G
18	chr18:69815095:T:G	0	69815095	G	T
18	chr18:69815109:G:T	0	69815109	T	G
18	chr18:69815181:G:A	0	69815181	A	G
18	chr18:69816205:G:A	0	69816205	A	G
18	chr18:69816488:A:G	0	69816488	G	A
18	chr18:69817259:T:C	0	69817259	C	T
18	chr18:69817892:A:T	0	69817892	T	A
18	chr18:69817901:T:C	0	69817901	C	T
18	chr18:69817976:T:C	0	69817976	C	T
18	chr18:69818103:G:T	0	69818103	T	G
18	chr18:69818994:T:C	0	69818994	C	T
18	chr18:69822170:G:A	0	69822170	A	G
18	chr18:69822541:A:T	0	69822541	T	A
18	chr18:69822605:A:T	0	69822605	T	A
18	chr18:69822739:C:T	0	69822739	T	C
18	chr18:69823297:A:T	0	69823297	T	A
18	chr18:69823469:G:A	0	69823469	A	G
18	chr18:69823723:T:C	0	69823723	C	T
18	chr18:69824326:A:G	0	69824326	G	A
18	chr18:69824508:C:T	0	69824508	T	C
18	chr18:69824858:T:C	0	69824858	C	T
18	chr18:69824863:T:C	0	69824863	C	T
18	chr18:69824969:T:C	0	69824969	C	T
18	chr18:69825285:T:C	0	69825285	C	T
18	chr18:69825349:G:A	0	69825349	A	G
18	chr18:69826489:G:T	0	69826489	T	G
18	chr18:69826648:G:A	0	69826648	A	G
18	chr18:69827923:T:C	0	69827923	C	T
18	chr18:69827942:T:C	0	69827942	C	T
18	chr18:69828197:A:T	0	69828197	T	A
18	chr18:69828277:T:C	0	69828277	C	T
18	chr18:69828286:T:C	0	69828286	C	T
18	chr18:69828699:T:C	0	69828699	C	T
18	chr18:69829768:T:C	0	69829768	C	T
18	chr18:69829793:A:G	0	69829793	G	A
18	chr18:69830157:C:T	0	69830157	T	C
18	chr18:69831396:A:G	0	69831396	G	A
18	chr18:69831437:C:T	0	69831437	T	C
18	chr18:69832285:T:C	0	69832285	C	T
18	chr18:69832309:T:C	0	69832309	C	T
18	chr18:69832483:G:GT	0	69832483	GT	G
18	chr18:69833146:G:A	0	69833146	A	G
18	chr18:69833149:T:G	0	69833149	G	T
18	chr18:69833589:A:G	0	69833589	G	A
18	chr18:69834403:C:T	0	69834403	T	C
18	chr18:69834615:A:C	0	69834615	C	A
18	chr18:69835444:G:A	0	69835444	A	G
18	chr18:69836289:G:T	0	69836289	T	G
18	chr18:69836783:G:T	0	69836783	T	G
18	chr18:69838190:T:A	0	69838190	A	T
18	chr18:69838968:C:T	0	69838968	T	C
18	chr18:69839143:C:T	0	69839143	T	C
18	chr18:69840075:G:C	0	69840075	C	G
18	chr18:69840265:T:C	0	69840265	C	T
18	chr18:69843831:A:G	0	69843831	G	A
18	chr18:69844409:T:C	0	69844409	C	T
18	chr18:69846569:T:C	0	69846569	C	T
18	chr18:69846802:C:G	0	69846802	G	C
18	chr18:69847828:A:C	0	69847828	C	A
18	chr18:69848672:G:A	0	69848672	A	G
18	chr18:69848851:G:A	0	69848851	A	G
18	chr18:69849174:C:T	0	69849174	T	C
18	chr18:69849254:C:T	0	69849254	T	C
18	chr18:69849412:A:G	0	69849412	G	A
18	chr18:69849583:G:A	0	69849583	A	G
18	chr18:69850651:G:A	0	69850651	A	G
18	chr18:69851607:A:C	0	69851607	C	A
18	chr18:69851843:C:T	0	69851843	T	C
18	chr18:69851968:C:A	0	69851968	A	C
18	chr18:69852159:TTA:T	0	69852159	T	TTA
18	chr18:69852208:T:G	0	69852208	G	T
18	chr18:69852368:G:A	0	69852368	A	G
18	chr18:69853106:G:A	0	69853106	A	G
18	chr18:69853951:G:A	0	69853951	A	G
18	chr18:69855585:C:T	0	69855585	T	C
18	chr18:69855648:G:C	0	69855648	C	G
18	chr18:69856024:A:G	0	69856024	G	A
18	chr18:69856217:T:C	0	69856217	C	T
18	chr18:69857147:C:T	0	69857147	T	C
18	chr18:69857894:A:G	0	69857894	G	A
18	chr18:69858050:T:G	0	69858050	G	T
18	chr18:69859489:T:A	0	69859489	A	T
18	chr18:69860346:G:A	0	69860346	A	G
18	chr18:69860373:A:G	0	69860373	G	A
18	chr18:69860465:T:C	0	69860465	C	T
18	chr18:69860524:T:G	0	69860524	G	T
18	chr18:69860593:A:G	0	69860593	G	A
18	chr18:69860915:A:T	0	69860915	T	A
18	chr18:69861194:C:T	0	69861194	T	C
18	chr18:69861778:A:G	0	69861778	G	A
18	chr18:69862728:TACTC:T	0	69862728	T	TACTC
18	chr18:69862959:C:T	0	69862959	T	C
18	chr18:69863203:G:A	0	69863203	A	G
18	chr18:69863560:G:A	0	69863560	A	G
18	chr18:69863790:C:A	0	69863790	A	C
18	chr18:69864406:T:C	0	69864406	C	T
18	chr18:69864561:A:G	0	69864561	G	A
18	chr18:69864659:T:A	0	69864659	A	T
18	chr18:69865056:A:G	0	69865056	G	A
18	chr18:69865310:A:G	0	69865310	G	A
18	chr18:69865653:C:G	0	69865653	G	C
18	chr18:69865838:G:A	0	69865838	A	G
18	chr18:69866096:T:C	0	69866096	C	T
18	chr18:69866164:C:T	0	69866164	T	C
18	chr18:69867396:C:T	0	69867396	T	C
18	chr18:69867406:C:T	0	69867406	T	C
18	chr18:69867472:G:A	0	69867472	A	G
18	chr18:69867766:A:C	0	69867766	C	A
18	chr18:69867815:T:TTA	0	69867815	TTA	T
18	chr18:69867948:T:C	0	69867948	C	T
18	chr18:69868776:T:C	0	69868776	C	T
18	chr18:69868951:T:G	0	69868951	G	T
18	chr18:69869260:C:T	0	69869260	T	C
18	chr18:69869333:A:G	0	69869333	G	A
18	chr18:69869381:T:C	0	69869381	C	T
18	chr18:69870100:C:G	0	69870100	G	C
18	chr18:69870115:T:C	0	69870115	C	T
18	chr18:69870387:G:A	0	69870387	A	G
18	chr18:69870638:G:A	0	69870638	A	G
18	chr18:69871624:T:A	0	69871624	A	T
18	chr18:69872156:T:C	0	69872156	C	T
18	chr18:69872436:T:C	0	69872436	C	T
18	chr18:69873132:T:G	0	69873132	G	T
18	chr18:69873487:A:G	0	69873487	G	A
18	chr18:69874082:C:G	0	69874082	G	C
18	chr18:69874352:T:C	0	69874352	C	T
18	chr18:69874397:C:T	0	69874397	T	C
18	chr18:69875296:C:T	0	69875296	T	C
18	chr18:69875911:G:T	0	69875911	T	G
18	chr18:69876027:T:C	0	69876027	C	T
18	chr18:69876452:C:T	0	69876452	T	C
18	chr18:69876590:A:G	0	69876590	G	A
18	chr18:69876797:C:A	0	69876797	A	C
18	chr18:69876810:T:C	0	69876810	C	T
18	chr18:69877020:C:T	0	69877020	T	C
18	chr18:69877053:G:A	0	69877053	A	G
18	chr18:69877401:T:A	0	69877401	A	T
18	chr18:69877481:C:T	0	69877481	T	C
18	chr18:69877496:A:G	0	69877496	G	A
18	chr18:69878044:G:A	0	69878044	A	G
18	chr18:69878063:T:A	0	69878063	A	T
18	chr18:69878288:A:ACTTTT	0	69878288	ACTTTT	A
18	chr18:69878300:A:G	0	69878300	G	A
18	chr18:69878854:G:A	0	69878854	A	G
18	chr18:69879140:C:T	0	69879140	T	C
18	chr18:69879453:C:T	0	69879453	T	C
18	chr18:69879549:T:C	0	69879549	C	T
18	chr18:69879552:G:GA	0	69879552	GA	G
18	chr18:69879595:T:C	0	69879595	C	T
18	chr18:69879603:A:G	0	69879603	G	A
18	chr18:69879606:T:C	0	69879606	C	T
18	chr18:69879743:C:T	0	69879743	T	C
18	chr18:69880946:C:T	0	69880946	T	C
18	chr18:69881246:A:G	0	69881246	G	A
18	chr18:69881391:G:A	0	69881391	A	G
18	chr18:69882370:A:G	0	69882370	G	A
18	chr18:69883123:G:A	0	69883123	A	G
18	chr18:69883176:T:C	0	69883176	C	T
18	chr18:69883350:T:C	0	69883350	C	T
18	chr18:69883539:G:T	0	69883539	T	G
18	chr18:69883643:T:A	0	69883643	A	T
18	chr18:69883738:T:A	0	69883738	A	T
18	chr18:69883916:G:C	0	69883916	C	G
18	chr18:69884110:T:C	0	69884110	C	T
18	chr18:69884232:T:C	0	69884232	C	T
18	chr18:69884545:A:G	0	69884545	G	A
18	chr18:69885102:T:C	0	69885102	C	T
18	chr18:69885353:A:G	0	69885353	G	A
18	chr18:69885961:GAC:G	0	69885961	G	GAC
18	chr18:69886373:G:C	0	69886373	C	G
18	chr18:69886482:G:T	0	69886482	T	G
18	chr18:69887248:C:T	0	69887248	T	C
18	chr18:69887936:G:C	0	69887936	C	G
18	chr18:69887965:T:G	0	69887965	G	T
18	chr18:69887985:C:T	0	69887985	T	C
18	chr18:69888324:G:A	0	69888324	A	G
18	chr18:69889402:T:C	0	69889402	C	T
18	chr18:69889410:A:G	0	69889410	G	A
18	chr18:69889449:T:C	0	69889449	C	T
18	chr18:69889731:C:T	0	69889731	T	C
18	chr18:69890040:G:T	0	69890040	T	G
18	chr18:69890192:C:T	0	69890192	T	C
18	chr18:69890193:G:A	0	69890193	A	G
18	chr18:69891080:C:T	0	69891080	T	C
18	chr18:69891174:A:G	0	69891174	G	A
18	chr18:69891495:C:A	0	69891495	A	C
18	chr18:69891598:A:G	0	69891598	G	A
18	chr18:69892171:A:G	0	69892171	G	A
18	chr18:69892816:ATC:A	0	69892816	A	ATC
18	chr18:69893611:A:C	0	69893611	C	A
18	chr18:69893844:T:C	0	69893844	C	T
18	chr18:69894272:G:T	0	69894272	T	G
18	chr18:69894282:G:A	0	69894282	A	G
18	chr18:69895421:T:C	0	69895421	C	T
18	chr18:69895441:G:C	0	69895441	C	G
18	chr18:69896112:T:C	0	69896112	C	T
18	chr18:69896297:T:C	0	69896297	C	T
18	chr18:69896479:T:C	0	69896479	C	T
18	chr18:69896736:T:C	0	69896736	C	T
18	chr18:69898662:T:C	0	69898662	C	T
18	chr18:69898732:G:A	0	69898732	A	G
18	chr18:69899351:C:T	0	69899351	T	C
18	chr18:69899764:A:G	0	69899764	G	A
18	chr18:69900507:C:T	0	69900507	T	C
18	chr18:69900664:G:A	0	69900664	A	G
18	chr18:69900909:T:C	0	69900909	C	T
18	chr18:69901013:A:G	0	69901013	G	A
18	chr18:69901081:G:T	0	69901081	T	G
18	chr18:69901265:G:C	0	69901265	C	G
18	chr18:69901627:T:TC	0	69901627	TC	T
18	chr18:69901651:A:G	0	69901651	G	A
18	chr18:69901843:C:T	0	69901843	T	C
18	chr18:69902311:C:G	0	69902311	G	C
18	chr18:69904194:G:T	0	69904194	T	G
18	chr18:69904611:T:G	0	69904611	G	T
18	chr18:69906574:G:A	0	69906574	A	G
18	chr18:69907391:A:G	0	69907391	G	A
18	chr18:69908657:C:CT	0	69908657	CT	C
18	chr18:69911580:A:C	0	69911580	C	A
18	chr18:69911695:T:C	0	69911695	C	T
18	chr18:69913773:T:C	0	69913773	C	T
18	chr18:69913960:T:C	0	69913960	C	T
18	chr18:69916195:G:T	0	69916195	T	G
18	chr18:69917640:G:A	0	69917640	A	G
18	chr18:69918350:T:C	0	69918350	C	T
18	chr18:69918981:T:C	0	69918981	C	T
18	chr18:69921395:C:T	0	69921395	T	C
18	chr18:69922292:T:C	0	69922292	C	T
18	chr18:69923422:C:T	0	69923422	T	C
18	chr18:69923770:C:T	0	69923770	T	C
18	chr18:69924240:T:C	0	69924240	C	T
18	chr18:69927625:C:T	0	69927625	T	C
18	chr18:69928148:C:A	0	69928148	A	C
18	chr18:69928213:A:G	0	69928213	G	A
18	chr18:69928367:G:A	0	69928367	A	G
18	chr18:69928402:G:A	0	69928402	A	G
18	chr18:69928692:C:A	0	69928692	A	C
18	chr18:69930097:C:T	0	69930097	T	C
18	chr18:69930160:A:G	0	69930160	G	A
18	chr18:69930528:C:CA	0	69930528	CA	C
18	chr18:69930613:A:G	0	69930613	G	A
18	chr18:69930943:C:T	0	69930943	T	C
18	chr18:69931301:G:A	0	69931301	A	G
18	chr18:69932280:T:C	0	69932280	C	T
18	chr18:69933147:T:C	0	69933147	C	T
18	chr18:69933274:G:C	0	69933274	C	G
18	chr18:69933434:C:A	0	69933434	A	C
18	chr18:69933755:C:T	0	69933755	T	C
18	chr18:69934400:G:C	0	69934400	C	G
18	chr18:69934729:A:G	0	69934729	G	A
18	chr18:69935024:A:G	0	69935024	G	A
18	chr18:69936744:G:A	0	69936744	A	G
18	chr18:69937576:A:G	0	69937576	G	A
18	chr18:69937799:C:G	0	69937799	G	C
18	chr18:69938571:C:T	0	69938571	T	C
18	chr18:69940529:T:G	0	69940529	G	T
18	chr18:69940931:G:A	0	69940931	A	G
18	chr18:69941911:A:G	0	69941911	G	A
18	chr18:69941930:C:T	0	69941930	T	C
18	chr18:69943362:T:C	0	69943362	C	T
18	chr18:69944307:G:A	0	69944307	A	G
18	chr18:69945146:G:T	0	69945146	T	G
18	chr18:69946690:A:G	0	69946690	G	A
18	chr18:69948725:C:T	0	69948725	T	C
18	chr18:69949377:C:A	0	69949377	A	C
18	chr18:69950214:G:A	0	69950214	A	G
18	chr18:69951213:T:C	0	69951213	C	T
18	chr18:69951602:T:C	0	69951602	C	T
18	chr18:69952361:A:C	0	69952361	C	A
18	chr18:69952712:G:C	0	69952712	C	G
18	chr18:69953102:C:T	0	69953102	T	C
18	chr18:69953123:GAA:G	0	69953123	G	GAA
18	chr18:69953270:C:T	0	69953270	T	C
18	chr18:69954518:C:A	0	69954518	A	C
18	chr18:69956672:GCAGCCCC:G	0	69956672	G	GCAGCCCC
18	chr18:69956937:A:G	0	69956937	G	A
18	chr18:69957318:T:C	0	69957318	C	T
18	chr18:69958049:C:T	0	69958049	T	C
18	chr18:69960275:T:G	0	69960275	G	T
18	chr18:69961194:T:C	0	69961194	C	T
18	chr18:69962110:T:C	0	69962110	C	T
18	chr18:69963384:A:G	0	69963384	G	A
18	chr18:69963624:C:T	0	69963624	T	C
18	chr18:69964778:G:GC	0	69964778	GC	G
18	chr18:69964785:A:G	0	69964785	G	A
18	chr18:69964930:A:G	0	69964930	G	A
18	chr18:69965863:C:G	0	69965863	G	C
18	chr18:69965908:A:G	0	69965908	G	A
18	chr18:69966593:A:C	0	69966593	C	A
18	chr18:69966969:T:G	0	69966969	G	T
18	chr18:69968414:T:C	0	69968414	C	T
18	chr18:69968712:C:T	0	69968712	T	C
18	chr18:69968828:T:C	0	69968828	C	T
18	chr18:69968837:C:T	0	69968837	T	C
18	chr18:69969243:C:T	0	69969243	T	C
18	chr18:69970281:C:T	0	69970281	T	C
18	chr18:69975014:A:G	0	69975014	G	A
18	chr18:69975780:C:T	0	69975780	T	C
18	chr18:69975815:A:G	0	69975815	G	A
18	chr18:69976299:T:C	0	69976299	C	T
18	chr18:69976777:C:T	0	69976777	T	C
18	chr18:69978083:G:T	0	69978083	T	G
18	chr18:69978130:T:C	0	69978130	C	T
18	chr18:69978792:G:A	0	69978792	A	G
18	chr18:69979703:C:T	0	69979703	T	C
18	chr18:69981959:A:T	0	69981959	T	A
18	chr18:69983300:T:C	0	69983300	C	T
18	chr18:69983312:G:C	0	69983312	C	G
18	chr18:69983545:G:C	0	69983545	C	G
18	chr18:69983713:G:T	0	69983713	T	G
18	chr18:69984302:A:G	0	69984302	G	A
18	chr18:69985254:C:CAAGAAATAAAAAGGAAGA	0	69985254	CAAGAAATAAAAAGGAAGA	C
18	chr18:69987860:C:T	0	69987860	T	C
18	chr18:69988237:A:G	0	69988237	G	A
18	chr18:69989300:A:G	0	69989300	G	A
18	chr18:69991421:C:T	0	69991421	T	C
18	chr18:69993708:T:C	0	69993708	C	T
18	chr18:69994190:A:T	0	69994190	T	A
18	chr18:69996914:A:T	0	69996914	T	A
18	chr18:69997214:T:C	0	69997214	C	T
18	chr18:69998228:A:T	0	69998228	T	A
18	chr18:69999147:G:A	0	69999147	A	G
18	chr18:69999795:C:T	0	69999795	T	C
18	chr18:69999912:G:A	0	69999912	A	G
18	chr18:70001781:G:C	0	70001781	C	G
18	chr18:70003382:T:G	0	70003382	G	T
18	chr18:70004058:C:T	0	70004058	T	C
18	chr18:70004420:C:T	0	70004420	T	C
18	chr18:70004509:T:C	0	70004509	C	T
18	chr18:70004869:TA:T	0	70004869	T	TA
18	chr18:70004903:T:C	0	70004903	C	T
18	chr18:70005515:T:C	0	70005515	C	T
18	chr18:70007575:G:A	0	70007575	A	G
18	chr18:70007876:G:A	0	70007876	A	G
18	chr18:70007984:T:C	0	70007984	C	T
18	chr18:70009179:G:C	0	70009179	C	G
18	chr18:70010006:A:G	0	70010006	G	A
18	chr18:70010400:A:G	0	70010400	G	A
18	chr18:70011541:T:C	0	70011541	C	T
18	chr18:70015515:C:T	0	70015515	T	C
18	chr18:70015828:T:C	0	70015828	C	T
18	chr18:70016216:AAT:A	0	70016216	A	AAT
18	chr18:70016462:C:T	0	70016462	T	C
18	chr18:70016479:A:G	0	70016479	G	A
18	chr18:70016584:C:T	0	70016584	T	C
18	chr18:70017771:C:T	0	70017771	T	C
18	chr18:70018466:T:G	0	70018466	G	T
18	chr18:70019399:T:G	0	70019399	G	T
18	chr18:70020023:G:T	0	70020023	T	G
18	chr18:70020624:T:C	0	70020624	C	T
18	chr18:70022965:T:C	0	70022965	C	T
18	chr18:70023957:G:A	0	70023957	A	G
18	chr18:70024284:A:C	0	70024284	C	A
18	chr18:70028269:G:A	0	70028269	A	G
18	chr18:70031499:T:C	0	70031499	C	T
18	chr18:70031857:C:T	0	70031857	T	C
18	chr18:70032106:T:C	0	70032106	C	T
18	chr18:70032147:T:C	0	70032147	C	T
18	chr18:70032354:T:C	0	70032354	C	T
18	chr18:70032944:G:A	0	70032944	A	G
18	chr18:70033387:C:T	0	70033387	T	C
18	chr18:70033910:A:C	0	70033910	C	A
18	chr18:70034650:T:C	0	70034650	C	T
18	chr18:70034974:A:T	0	70034974	T	A
18	chr18:70035350:A:G	0	70035350	G	A
18	chr18:70036021:A:G	0	70036021	G	A
18	chr18:70036518:G:C	0	70036518	C	G
18	chr18:70036850:C:G	0	70036850	G	C
18	chr18:70037713:T:C	0	70037713	C	T
18	chr18:70037895:A:T	0	70037895	T	A
18	chr18:70038184:A:G	0	70038184	G	A
18	chr18:70038364:G:A	0	70038364	A	G
18	chr18:70039473:T:G	0	70039473	G	T
18	chr18:70039646:C:T	0	70039646	T	C
18	chr18:70040053:A:AAAG	0	70040053	AAAG	A
18	chr18:70040254:T:C	0	70040254	C	T
18	chr18:70042026:T:C	0	70042026	C	T
18	chr18:70043351:A:G	0	70043351	G	A
18	chr18:70043498:T:C	0	70043498	C	T
18	chr18:70043751:T:C	0	70043751	C	T
18	chr18:70044197:T:C	0	70044197	C	T
18	chr18:70044649:T:C	0	70044649	C	T
18	chr18:70044869:C:T	0	70044869	T	C
18	chr18:70046093:T:G	0	70046093	G	T
18	chr18:70046106:T:C	0	70046106	C	T
18	chr18:70046327:C:A	0	70046327	A	C
18	chr18:70047839:AT:A	0	70047839	A	AT
18	chr18:70048818:C:A	0	70048818	A	C
18	chr18:70049378:C:T	0	70049378	T	C
18	chr18:70049967:T:C	0	70049967	C	T
18	chr18:70050451:G:A	0	70050451	A	G
18	chr18:70050995:T:G	0	70050995	G	T
18	chr18:70051452:A:G	0	70051452	G	A
18	chr18:70052348:T:A	0	70052348	A	T
18	chr18:70052698:AT:A	0	70052698	A	AT
18	chr18:70053771:G:T	0	70053771	T	G
18	chr18:70054515:A:C	0	70054515	C	A
18	chr18:70054653:T:C	0	70054653	C	T
18	chr18:70055046:T:A	0	70055046	A	T
18	chr18:70057566:A:G	0	70057566	G	A
18	chr18:70058062:C:T	0	70058062	T	C
18	chr18:70058484:T:C	0	70058484	C	T
18	chr18:70058513:C:T	0	70058513	T	C
18	chr18:70058924:C:T	0	70058924	T	C
18	chr18:70059739:A:G	0	70059739	G	A
18	chr18:70060112:T:C	0	70060112	C	T
18	chr18:70060430:C:T	0	70060430	T	C
18	chr18:70060466:A:C	0	70060466	C	A
18	chr18:70060966:AT:A	0	70060966	A	AT
18	chr18:70062097:A:T	0	70062097	T	A
18	chr18:70062649:A:T	0	70062649	T	A
18	chr18:70062851:C:T	0	70062851	T	C
18	chr18:70063319:T:G	0	70063319	G	T
18	chr18:70066246:A:G	0	70066246	G	A
18	chr18:70067138:A:G	0	70067138	G	A
18	chr18:70067285:G:A	0	70067285	A	G
18	chr18:70067402:G:A	0	70067402	A	G
18	chr18:70067590:A:G	0	70067590	G	A
18	chr18:70068738:T:C	0	70068738	C	T
18	chr18:70069288:G:A	0	70069288	A	G
18	chr18:70070691:A:G	0	70070691	G	A
18	chr18:70073365:C:T	0	70073365	T	C
18	chr18:70073881:G:A	0	70073881	A	G
18	chr18:70074073:G:A	0	70074073	A	G
18	chr18:70074254:G:C	0	70074254	C	G
18	chr18:70074602:T:A	0	70074602	A	T
18	chr18:70074996:C:T	0	70074996	T	C
18	chr18:70075210:T:C	0	70075210	C	T
18	chr18:70076741:G:A	0	70076741	A	G
18	chr18:70076977:C:T	0	70076977	T	C
18	chr18:70077299:C:T	0	70077299	T	C
18	chr18:70077828:G:T	0	70077828	T	G
18	chr18:70078601:A:T	0	70078601	T	A
18	chr18:70078888:C:T	0	70078888	T	C
18	chr18:70079063:T:C	0	70079063	C	T
18	chr18:70080248:T:C	0	70080248	C	T
18	chr18:70080802:G:T	0	70080802	T	G
18	chr18:70081843:A:T	0	70081843	T	A
18	chr18:70082422:A:AC	0	70082422	AC	A
18	chr18:70082731:C:T	0	70082731	T	C
18	chr18:70083117:G:A	0	70083117	A	G
18	chr18:70084115:A:G	0	70084115	G	A
18	chr18:70084981:C:T	0	70084981	T	C
18	chr18:70085742:G:A	0	70085742	A	G
18	chr18:70086912:C:T	0	70086912	T	C
18	chr18:70089008:T:C	0	70089008	C	T
18	chr18:70090456:A:G	0	70090456	G	A
18	chr18:70094098:ACT:A	0	70094098	A	ACT
18	chr18:70094265:T:G	0	70094265	G	T
18	chr18:70094858:C:T	0	70094858	T	C
18	chr18:70096689:T:C	0	70096689	C	T
18	chr18:70097619:G:C	0	70097619	C	G
18	chr18:70098061:ATAAAC:A	0	70098061	A	ATAAAC
18	chr18:70098609:C:A	0	70098609	A	C
18	chr18:70099398:C:T	0	70099398	T	C
18	chr18:70099757:G:A	0	70099757	A	G
18	chr18:70100403:T:C	0	70100403	C	T
18	chr18:70101593:C:A	0	70101593	A	C
18	chr18:70101678:A:G	0	70101678	G	A
18	chr18:70102767:A:G	0	70102767	G	A
18	chr18:70103951:C:T	0	70103951	T	C
18	chr18:70104107:C:T	0	70104107	T	C
18	chr18:70104867:CA:C	0	70104867	C	CA
18	chr18:70105281:G:A	0	70105281	A	G
18	chr18:70106072:T:G	0	70106072	G	T
18	chr18:70106738:A:G	0	70106738	G	A
18	chr18:70107013:A:C	0	70107013	C	A
18	chr18:70108452:A:G	0	70108452	G	A
18	chr18:70109175:G:C	0	70109175	C	G
18	chr18:70111522:T:C	0	70111522	C	T
18	chr18:70111558:T:C	0	70111558	C	T
18	chr18:70113263:G:A	0	70113263	A	G
18	chr18:70113320:T:C	0	70113320	C	T
18	chr18:70113586:C:T	0	70113586	T	C
18	chr18:70113975:T:C	0	70113975	C	T
18	chr18:70115631:T:C	0	70115631	C	T
18	chr18:70117014:ACTC:A	0	70117014	A	ACTC
18	chr18:70117918:T:A	0	70117918	A	T
18	chr18:70118075:T:C	0	70118075	C	T
18	chr18:70120117:A:G	0	70120117	G	A
18	chr18:70120225:CAG:C	0	70120225	C	CAG
18	chr18:70121363:T:C	0	70121363	C	T
18	chr18:70122480:G:T	0	70122480	T	G
18	chr18:70122866:T:C	0	70122866	C	T
18	chr18:70124510:A:T	0	70124510	T	A
18	chr18:70124653:T:C	0	70124653	C	T
18	chr18:70126218:T:C	0	70126218	C	T
18	chr18:70131017:C:T	0	70131017	T	C
18	chr18:70131183:A:G	0	70131183	G	A
18	chr18:70131432:C:T	0	70131432	T	C
18	chr18:70132472:AAATATT:A	0	70132472	A	AAATATT
18	chr18:70134133:T:C	0	70134133	C	T
18	chr18:70135946:A:G	0	70135946	G	A
18	chr18:70136225:G:GA	0	70136225	GA	G
18	chr18:70136280:G:A	0	70136280	A	G
18	chr18:70136425:ATAAATT:A	0	70136425	A	ATAAATT
18	chr18:70136788:CCAACACTGAATG:C	0	70136788	C	CCAACACTGAATG
18	chr18:70137057:T:G	0	70137057	G	T
18	chr18:70138035:T:C	0	70138035	C	T
18	chr18:70138653:C:T	0	70138653	T	C
18	chr18:70139281:A:G	0	70139281	G	A
18	chr18:70140828:G:A	0	70140828	A	G
18	chr18:70140957:T:C	0	70140957	C	T
18	chr18:70141613:G:A	0	70141613	A	G
18	chr18:70142625:A:G	0	70142625	G	A
18	chr18:70143056:C:A	0	70143056	A	C
18	chr18:70145087:G:A	0	70145087	A	G
18	chr18:70145212:C:T	0	70145212	T	C
18	chr18:70145537:G:A	0	70145537	A	G
18	chr18:70145836:TTA:T	0	70145836	T	TTA
18	chr18:70146121:C:A	0	70146121	A	C
18	chr18:70146647:T:C	0	70146647	C	T
18	chr18:70147261:T:C	0	70147261	C	T
18	chr18:70147681:T:C	0	70147681	C	T
18	chr18:70147880:C:T	0	70147880	T	C
18	chr18:70148240:C:T	0	70148240	T	C
18	chr18:70149326:G:A	0	70149326	A	G
18	chr18:70150508:T:C	0	70150508	C	T
18	chr18:70150830:T:C	0	70150830	C	T
18	chr18:70150880:CCTGT:C	0	70150880	C	CCTGT
18	chr18:70151006:T:C	0	70151006	C	T
18	chr18:70152215:GCTGATGAC:G	0	70152215	G	GCTGATGAC
18	chr18:70152278:G:A	0	70152278	A	G
18	chr18:70152705:G:A	0	70152705	A	G
18	chr18:70153453:T:C	0	70153453	C	T
18	chr18:70154536:T:C	0	70154536	C	T
18	chr18:70154699:G:A	0	70154699	A	G
18	chr18:70156541:T:C	0	70156541	C	T
18	chr18:70156670:C:T	0	70156670	T	C
18	chr18:70157083:A:C	0	70157083	C	A
18	chr18:70157143:C:G	0	70157143	G	C
18	chr18:70157178:C:A	0	70157178	A	C
18	chr18:70158574:A:G	0	70158574	G	A
18	chr18:70159696:A:G	0	70159696	G	A
18	chr18:70159713:C:A	0	70159713	A	C
18	chr18:70160106:C:T	0	70160106	T	C
18	chr18:70160363:GC:G	0	70160363	G	GC
18	chr18:70160370:A:G	0	70160370	G	A
18	chr18:70160764:C:A	0	70160764	A	C
18	chr18:70161460:T:C	0	70161460	C	T
18	chr18:70161924:G:A	0	70161924	A	G
18	chr18:70164239:TA:T	0	70164239	T	TA
18	chr18:70165207:A:C	0	70165207	C	A
18	chr18:70165375:T:G	0	70165375	G	T
18	chr18:70165737:C:T	0	70165737	T	C
18	chr18:70168053:C:T	0	70168053	T	C
18	chr18:70170281:C:A	0	70170281	A	C
18	chr18:70170662:G:A	0	70170662	A	G
18	chr18:70173264:G:A	0	70173264	A	G
18	chr18:70173531:T:C	0	70173531	C	T
18	chr18:70173762:C:T	0	70173762	T	C
18	chr18:70174525:G:A	0	70174525	A	G
18	chr18:70174842:G:A	0	70174842	A	G
18	chr18:70177959:G:T	0	70177959	T	G
18	chr18:70178424:T:C	0	70178424	C	T
18	chr18:70178488:T:C	0	70178488	C	T
18	chr18:70178589:AT:A	0	70178589	A	AT
18	chr18:70180059:C:T	0	70180059	T	C
18	chr18:70180087:A:G	0	70180087	G	A
18	chr18:70182545:A:G	0	70182545	G	A
18	chr18:70183538:G:A	0	70183538	A	G
18	chr18:70183609:C:T	0	70183609	T	C
18	chr18:70184516:C:T	0	70184516	T	C
18	chr18:70184889:A:C	0	70184889	C	A
18	chr18:70185180:G:A	0	70185180	A	G
18	chr18:70185280:A:G	0	70185280	G	A
18	chr18:70185748:A:G	0	70185748	G	A
18	chr18:70185897:T:C	0	70185897	C	T
18	chr18:70186917:G:C	0	70186917	C	G
18	chr18:70188865:A:AC	0	70188865	AC	A
18	chr18:70190242:T:A	0	70190242	A	T
18	chr18:70191234:A:G	0	70191234	G	A
18	chr18:70192308:A:G	0	70192308	G	A
18	chr18:70193083:C:T	0	70193083	T	C
18	chr18:70193483:T:C	0	70193483	C	T
18	chr18:70194113:T:C	0	70194113	C	T
18	chr18:70195582:G:C	0	70195582	C	G
18	chr18:70198259:T:C	0	70198259	C	T
18	chr18:70198476:C:T	0	70198476	T	C
18	chr18:70198930:G:T	0	70198930	T	G
18	chr18:70200427:G:A	0	70200427	A	G
18	chr18:70201777:A:G	0	70201777	G	A
18	chr18:70202151:T:C	0	70202151	C	T
18	chr18:70203271:C:A	0	70203271	A	C
18	chr18:70203347:C:T	0	70203347	T	C
18	chr18:70203992:G:A	0	70203992	A	G
18	chr18:70205542:C:T	0	70205542	T	C
18	chr18:70206746:A:G	0	70206746	G	A
18	chr18:70206760:G:A	0	70206760	A	G
18	chr18:70206844:A:G	0	70206844	G	A
18	chr18:70207795:C:T	0	70207795	T	C
18	chr18:70208362:G:A	0	70208362	A	G
18	chr18:70209366:CCTTT:C	0	70209366	C	CCTTT
18	chr18:70209849:C:G	0	70209849	G	C
18	chr18:70210115:A:G	0	70210115	G	A
18	chr18:70210834:C:T	0	70210834	T	C
18	chr18:70211959:T:C	0	70211959	C	T
18	chr18:70212803:T:C	0	70212803	C	T
18	chr18:70213167:T:C	0	70213167	C	T
18	chr18:70213175:T:TA	0	70213175	TA	T
18	chr18:70213269:A:G	0	70213269	G	A
18	chr18:70213587:G:A	0	70213587	A	G
18	chr18:70214356:C:A	0	70214356	A	C
18	chr18:70215183:G:A	0	70215183	A	G
18	chr18:70215712:C:T	0	70215712	T	C
18	chr18:70216729:T:C	0	70216729	C	T
18	chr18:70216958:C:G	0	70216958	G	C
18	chr18:70217030:T:C	0	70217030	C	T
18	chr18:70217693:C:G	0	70217693	G	C
18	chr18:70218129:T:C	0	70218129	C	T
18	chr18:70218191:G:A	0	70218191	A	G
18	chr18:70218358:G:A	0	70218358	A	G
18	chr18:70218667:C:T	0	70218667	T	C
18	chr18:70218967:T:C	0	70218967	C	T
18	chr18:70219627:C:T	0	70219627	T	C
18	chr18:70219837:T:C	0	70219837	C	T
18	chr18:70220036:C:A	0	70220036	A	C
18	chr18:70220453:T:C	0	70220453	C	T
18	chr18:70220477:T:C	0	70220477	C	T
18	chr18:70222175:TGAC:T	0	70222175	T	TGAC
18	chr18:70222485:T:C	0	70222485	C	T
18	chr18:70223150:G:C	0	70223150	C	G
18	chr18:70223441:T:C	0	70223441	C	T
18	chr18:70224400:T:C	0	70224400	C	T
18	chr18:70224748:A:C	0	70224748	C	A
18	chr18:70225165:C:T	0	70225165	T	C
18	chr18:70226216:A:G	0	70226216	G	A
18	chr18:70226492:T:G	0	70226492	G	T
18	chr18:70226974:C:A	0	70226974	A	C
18	chr18:70227372:G:A	0	70227372	A	G
18	chr18:70228966:G:A	0	70228966	A	G
18	chr18:70229155:C:T	0	70229155	T	C
18	chr18:70229459:G:A	0	70229459	A	G
18	chr18:70229686:G:A	0	70229686	A	G
18	chr18:70229905:T:C	0	70229905	C	T
18	chr18:70230267:G:A	0	70230267	A	G
18	chr18:70232255:A:G	0	70232255	G	A
18	chr18:70232704:A:G	0	70232704	G	A
18	chr18:70232722:C:G	0	70232722	G	C
18	chr18:70233957:T:G	0	70233957	G	T
18	chr18:70234127:G:T	0	70234127	T	G
18	chr18:70234336:T:C	0	70234336	C	T
18	chr18:70234714:A:G	0	70234714	G	A
18	chr18:70234869:C:T	0	70234869	T	C
18	chr18:70235755:A:G	0	70235755	G	A
18	chr18:70236870:C:T	0	70236870	T	C
18	chr18:70236924:G:C	0	70236924	C	G
18	chr18:70237024:A:T	0	70237024	T	A
18	chr18:70237313:A:G	0	70237313	G	A
18	chr18:70237494:C:G	0	70237494	G	C
18	chr18:70239525:A:G	0	70239525	G	A
18	chr18:70239742:A:G	0	70239742	G	A
18	chr18:70239754:G:A	0	70239754	A	G
18	chr18:70239779:G:A	0	70239779	A	G
18	chr18:70241601:A:T	0	70241601	T	A
18	chr18:70242565:T:G	0	70242565	G	T
18	chr18:70242823:A:G	0	70242823	G	A
18	chr18:70243235:A:T	0	70243235	T	A
18	chr18:70243237:A:G	0	70243237	G	A
18	chr18:70243246:G:C	0	70243246	C	G
18	chr18:70243301:C:T	0	70243301	T	C
18	chr18:70244275:G:A	0	70244275	A	G
18	chr18:70244589:C:T	0	70244589	T	C
18	chr18:70245037:T:C	0	70245037	C	T
18	chr18:70245361:C:T	0	70245361	T	C
18	chr18:70245905:G:T	0	70245905	T	G
18	chr18:70246628:T:C	0	70246628	C	T
18	chr18:70246664:A:G	0	70246664	G	A
18	chr18:70247013:C:T	0	70247013	T	C
18	chr18:70247591:A:G	0	70247591	G	A
18	chr18:70248608:T:G	0	70248608	G	T
18	chr18:70249741:G:A	0	70249741	A	G
18	chr18:70250209:A:G	0	70250209	G	A
18	chr18:70250243:G:A	0	70250243	A	G
18	chr18:70250772:T:G	0	70250772	G	T
18	chr18:70250893:G:C	0	70250893	C	G
18	chr18:70251026:G:C	0	70251026	C	G
18	chr18:70251136:G:C	0	70251136	C	G
18	chr18:70251674:T:C	0	70251674	C	T
18	chr18:70252541:G:T	0	70252541	T	G
18	chr18:70252855:A:G	0	70252855	G	A
18	chr18:70253033:A:G	0	70253033	G	A
18	chr18:70253159:A:G	0	70253159	G	A
18	chr18:70253373:G:A	0	70253373	A	G
18	chr18:70253633:C:T	0	70253633	T	C
18	chr18:70254552:G:A	0	70254552	A	G
18	chr18:70254745:G:T	0	70254745	T	G
18	chr18:70255691:C:T	0	70255691	T	C
18	chr18:70256018:C:T	0	70256018	T	C
18	chr18:70256047:C:T	0	70256047	T	C
18	chr18:70256245:C:T	0	70256245	T	C
18	chr18:70256485:T:C	0	70256485	C	T
18	chr18:70256934:C:G	0	70256934	G	C
18	chr18:70257011:C:T	0	70257011	T	C
18	chr18:70257221:A:G	0	70257221	G	A
18	chr18:70257247:C:T	0	70257247	T	C
18	chr18:70257544:A:G	0	70257544	G	A
18	chr18:70258085:G:T	0	70258085	T	G
18	chr18:70259058:G:A	0	70259058	A	G
18	chr18:70260318:A:G	0	70260318	G	A
18	chr18:70260336:T:G	0	70260336	G	T
18	chr18:70260474:G:A	0	70260474	A	G
18	chr18:70260517:A:G	0	70260517	G	A
18	chr18:70260975:G:A	0	70260975	A	G
18	chr18:70261110:T:C	0	70261110	C	T
18	chr18:70261385:T:C	0	70261385	C	T
18	chr18:70261537:A:C	0	70261537	C	A
18	chr18:70261928:T:C	0	70261928	C	T
18	chr18:70261951:A:T	0	70261951	T	A
18	chr18:70262152:C:T	0	70262152	T	C
18	chr18:70262249:C:T	0	70262249	T	C
18	chr18:70263017:T:C	0	70263017	C	T
18	chr18:70263085:A:G	0	70263085	G	A
18	chr18:70263257:T:C	0	70263257	C	T
18	chr18:70263451:A:T	0	70263451	T	A
18	chr18:70263593:C:T	0	70263593	T	C
18	chr18:70264026:TA:T	0	70264026	T	TA
18	chr18:70264109:T:C	0	70264109	C	T
18	chr18:70264356:C:G	0	70264356	G	C
18	chr18:70264587:C:T	0	70264587	T	C
18	chr18:70264964:A:G	0	70264964	G	A
18	chr18:70265283:C:T	0	70265283	T	C
18	chr18:70265523:C:T	0	70265523	T	C
18	chr18:70265674:AATT:A	0	70265674	A	AATT
18	chr18:70265675:A:G	0	70265675	G	A
18	chr18:70267143:T:C	0	70267143	C	T
18	chr18:70267257:T:C	0	70267257	C	T
18	chr18:70267372:G:T	0	70267372	T	G
18	chr18:70267588:C:T	0	70267588	T	C
18	chr18:70270014:T:C	0	70270014	C	T
18	chr18:70270077:C:T	0	70270077	T	C
18	chr18:70270080:T:C	0	70270080	C	T
18	chr18:70270589:T:C	0	70270589	C	T
18	chr18:70271129:T:C	0	70271129	C	T
18	chr18:70271172:C:T	0	70271172	T	C
18	chr18:70271185:C:T	0	70271185	T	C
18	chr18:70271663:A:G	0	70271663	G	A
18	chr18:70272815:A:G	0	70272815	G	A
18	chr18:70273267:A:T	0	70273267	T	A
18	chr18:70273341:T:G	0	70273341	G	T
18	chr18:70273460:T:C	0	70273460	C	T
18	chr18:70273993:C:T	0	70273993	T	C
18	chr18:70274230:C:T	0	70274230	T	C
18	chr18:70274795:C:A	0	70274795	A	C
18	chr18:70274992:G:T	0	70274992	T	G
18	chr18:70275329:C:T	0	70275329	T	C
18	chr18:70276244:G:T	0	70276244	T	G
18	chr18:70276356:C:T	0	70276356	T	C
18	chr18:70276553:C:T	0	70276553	T	C
18	chr18:70276717:C:T	0	70276717	T	C
18	chr18:70277211:ACT:A	0	70277211	A	ACT
18	chr18:70279742:A:G	0	70279742	G	A
18	chr18:70280085:T:C	0	70280085	C	T
18	chr18:70280099:C:T	0	70280099	T	C
18	chr18:70280785:A:G	0	70280785	G	A
18	chr18:70280875:G:A	0	70280875	A	G
18	chr18:70282084:G:A	0	70282084	A	G
18	chr18:70283206:T:G	0	70283206	G	T
18	chr18:70283381:A:T	0	70283381	T	A
18	chr18:70283790:G:A	0	70283790	A	G
18	chr18:70283922:T:C	0	70283922	C	T
18	chr18:70285128:A:G	0	70285128	G	A
18	chr18:70288491:G:C	0	70288491	C	G
18	chr18:70289137:C:G	0	70289137	G	C
18	chr18:70289375:C:T	0	70289375	T	C
18	chr18:70290368:C:G	0	70290368	G	C
18	chr18:70290805:T:C	0	70290805	C	T
18	chr18:70290854:G:C	0	70290854	C	G
18	chr18:70291127:T:C	0	70291127	C	T
18	chr18:70291458:A:G	0	70291458	G	A
18	chr18:70291882:T:C	0	70291882	C	T
18	chr18:70292276:G:T	0	70292276	T	G
18	chr18:70292587:A:G	0	70292587	G	A
18	chr18:70292629:C:T	0	70292629	T	C
18	chr18:70292687:C:T	0	70292687	T	C
18	chr18:70292896:C:G	0	70292896	G	C
18	chr18:70293078:G:A	0	70293078	A	G
18	chr18:70293189:T:C	0	70293189	C	T
18	chr18:70293358:A:G	0	70293358	G	A
18	chr18:70293597:T:A	0	70293597	A	T
18	chr18:70293781:C:T	0	70293781	T	C
18	chr18:70294076:G:A	0	70294076	A	G
18	chr18:70294313:G:A	0	70294313	A	G
18	chr18:70294437:C:T	0	70294437	T	C
18	chr18:70294628:A:G	0	70294628	G	A
18	chr18:70294642:G:A	0	70294642	A	G
18	chr18:70295392:A:G	0	70295392	G	A
18	chr18:70296348:T:A	0	70296348	A	T
18	chr18:70296908:T:TTC	0	70296908	TTC	T
18	chr18:70296987:T:C	0	70296987	C	T
18	chr18:70297145:C:T	0	70297145	T	C
18	chr18:70297191:C:T	0	70297191	T	C
18	chr18:70297221:G:C	0	70297221	C	G
18	chr18:70297356:TC:T	0	70297356	T	TC
18	chr18:70297857:A:G	0	70297857	G	A
18	chr18:70298013:G:A	0	70298013	A	G
18	chr18:70298383:A:C	0	70298383	C	A
18	chr18:70298732:A:T	0	70298732	T	A
18	chr18:70299118:G:A	0	70299118	A	G
18	chr18:70299608:G:A	0	70299608	A	G
18	chr18:70300043:A:G	0	70300043	G	A
18	chr18:70300507:T:C	0	70300507	C	T
18	chr18:70300837:T:G	0	70300837	G	T
18	chr18:70301525:G:T	0	70301525	T	G
18	chr18:70301667:A:AG	0	70301667	AG	A
18	chr18:70301736:T:C	0	70301736	C	T
18	chr18:70302076:C:T	0	70302076	T	C
18	chr18:70302253:TC:T	0	70302253	T	TC
18	chr18:70302748:CTG:C	0	70302748	C	CTG
18	chr18:70303056:C:T	0	70303056	T	C
18	chr18:70303169:C:T	0	70303169	T	C
18	chr18:70303989:T:C	0	70303989	C	T
18	chr18:70304738:T:C	0	70304738	C	T
18	chr18:70305097:T:C	0	70305097	C	T
18	chr18:70305250:T:G	0	70305250	G	T
18	chr18:70305257:T:C	0	70305257	C	T
18	chr18:70305262:C:T	0	70305262	T	C
18	chr18:70305877:T:C	0	70305877	C	T
18	chr18:70307120:G:A	0	70307120	A	G
18	chr18:70308022:T:C	0	70308022	C	T
18	chr18:70308394:T:A	0	70308394	A	T
18	chr18:70309782:C:G	0	70309782	G	C
18	chr18:70310938:A:G	0	70310938	G	A
18	chr18:70311029:G:A	0	70311029	A	G
18	chr18:70311255:A:G	0	70311255	G	A
18	chr18:70311620:T:C	0	70311620	C	T
18	chr18:70312471:A:C	0	70312471	C	A
18	chr18:70312982:A:G	0	70312982	G	A
18	chr18:70314465:G:A	0	70314465	A	G
18	chr18:70314625:G:A	0	70314625	A	G
18	chr18:70315547:A:G	0	70315547	G	A
18	chr18:70315973:C:T	0	70315973	T	C
18	chr18:70316219:C:T	0	70316219	T	C
18	chr18:70316521:A:G	0	70316521	G	A
18	chr18:70317881:C:T	0	70317881	T	C
18	chr18:70318618:T:G	0	70318618	G	T
18	chr18:70318662:A:G	0	70318662	G	A
18	chr18:70319098:C:CT	0	70319098	CT	C
18	chr18:70324486:C:T	0	70324486	T	C
18	chr18:70325043:G:A	0	70325043	A	G
18	chr18:70325196:C:T	0	70325196	T	C
18	chr18:70325448:C:T	0	70325448	T	C
18	chr18:70328598:A:T	0	70328598	T	A
18	chr18:70331051:T:G	0	70331051	G	T
18	chr18:70331191:G:A	0	70331191	A	G
18	chr18:70331236:A:G	0	70331236	G	A
18	chr18:70331529:ACTCTT:A	0	70331529	A	ACTCTT
18	chr18:70331741:G:A	0	70331741	A	G
18	chr18:70331874:TC:T	0	70331874	T	TC
18	chr18:70332466:A:AG	0	70332466	AG	A
18	chr18:70332651:A:C	0	70332651	C	A
18	chr18:70333091:T:C	0	70333091	C	T
18	chr18:70333385:A:G	0	70333385	G	A
18	chr18:70333533:G:A	0	70333533	A	G
18	chr18:70334871:C:T	0	70334871	T	C
18	chr18:70335314:C:A	0	70335314	A	C
18	chr18:70335912:C:A	0	70335912	A	C
18	chr18:70336485:C:A	0	70336485	A	C
18	chr18:70336941:C:T	0	70336941	T	C
18	chr18:70337039:A:G	0	70337039	G	A
18	chr18:70337387:G:A	0	70337387	A	G
18	chr18:70338035:T:C	0	70338035	C	T
18	chr18:70338368:C:T	0	70338368	T	C
18	chr18:70338492:C:T	0	70338492	T	C
18	chr18:70338614:G:A	0	70338614	A	G
18	chr18:70339080:A:G	0	70339080	G	A
18	chr18:70339461:G:A	0	70339461	A	G
18	chr18:70340385:T:C	0	70340385	C	T
18	chr18:70340522:A:C	0	70340522	C	A
18	chr18:70341013:T:C	0	70341013	C	T
18	chr18:70342101:T:A	0	70342101	A	T
18	chr18:70343019:G:A	0	70343019	A	G
18	chr18:70343244:T:A	0	70343244	A	T
18	chr18:70343533:C:T	0	70343533	T	C
18	chr18:70344422:T:C	0	70344422	C	T
18	chr18:70344484:A:G	0	70344484	G	A
18	chr18:70344488:C:T	0	70344488	T	C
18	chr18:70345223:A:G	0	70345223	G	A
18	chr18:70345492:A:T	0	70345492	T	A
18	chr18:70345939:C:T	0	70345939	T	C
18	chr18:70347142:T:C	0	70347142	C	T
18	chr18:70347518:T:C	0	70347518	C	T
18	chr18:70349637:A:G	0	70349637	G	A
18	chr18:70350325:A:G	0	70350325	G	A
18	chr18:70350592:G:A	0	70350592	A	G
18	chr18:70350616:A:G	0	70350616	G	A
18	chr18:70352708:G:A	0	70352708	A	G
18	chr18:70353127:C:T	0	70353127	T	C
18	chr18:70353289:C:T	0	70353289	T	C
18	chr18:70354651:G:A	0	70354651	A	G
18	chr18:70354727:G:A	0	70354727	A	G
18	chr18:70354803:T:C	0	70354803	C	T
18	chr18:70355243:A:G	0	70355243	G	A
18	chr18:70356200:C:T	0	70356200	T	C
18	chr18:70356500:TTTGG:T	0	70356500	T	TTTGG
18	chr18:70357282:T:C	0	70357282	C	T
18	chr18:70357548:T:G	0	70357548	G	T
18	chr18:70358264:T:A	0	70358264	A	T
18	chr18:70358410:A:G	0	70358410	G	A
18	chr18:70359401:G:A	0	70359401	A	G
18	chr18:70359424:G:T	0	70359424	T	G
18	chr18:70359496:C:T	0	70359496	T	C
18	chr18:70360000:T:C	0	70360000	C	T
18	chr18:70360125:T:C	0	70360125	C	T
18	chr18:70360161:A:G	0	70360161	G	A
18	chr18:70360706:T:C	0	70360706	C	T
18	chr18:70360744:C:G	0	70360744	G	C
18	chr18:70360759:T:C	0	70360759	C	T
18	chr18:70361047:G:C	0	70361047	C	G
18	chr18:70361063:G:A	0	70361063	A	G
18	chr18:70361269:T:C	0	70361269	C	T
18	chr18:70361280:G:A	0	70361280	A	G
18	chr18:70361297:C:T	0	70361297	T	C
18	chr18:70361676:C:T	0	70361676	T	C
18	chr18:70361722:T:C	0	70361722	C	T
18	chr18:70361724:T:C	0	70361724	C	T
18	chr18:70361817:T:G	0	70361817	G	T
18	chr18:70361827:A:G	0	70361827	G	A
18	chr18:70362431:C:G	0	70362431	G	C
18	chr18:70362473:C:G	0	70362473	G	C
18	chr18:70362527:G:A	0	70362527	A	G
18	chr18:70363125:A:T	0	70363125	T	A
18	chr18:70363525:C:T	0	70363525	T	C
18	chr18:70365243:A:G	0	70365243	G	A
18	chr18:70365264:T:C	0	70365264	C	T
18	chr18:70366364:A:T	0	70366364	T	A
18	chr18:70366730:T:C	0	70366730	C	T
18	chr18:70366918:C:T	0	70366918	T	C
18	chr18:70368269:A:T	0	70368269	T	A
18	chr18:70368521:G:T	0	70368521	T	G
18	chr18:70369043:C:T	0	70369043	T	C
18	chr18:70369400:C:T	0	70369400	T	C
18	chr18:70369880:C:T	0	70369880	T	C
18	chr18:70370294:T:G	0	70370294	G	T
18	chr18:70370960:C:G	0	70370960	G	C
18	chr18:70371226:A:G	0	70371226	G	A
18	chr18:70371693:T:C	0	70371693	C	T
18	chr18:70371740:G:A	0	70371740	A	G
18	chr18:70372403:C:G	0	70372403	G	C
18	chr18:70372740:G:T	0	70372740	T	G
18	chr18:70373888:T:C	0	70373888	C	T
18	chr18:70376080:G:A	0	70376080	A	G
18	chr18:70376230:A:G	0	70376230	G	A
18	chr18:70377965:G:A	0	70377965	A	G
18	chr18:70377969:A:G	0	70377969	G	A
18	chr18:70378955:G:A	0	70378955	A	G
18	chr18:70379128:C:A	0	70379128	A	C
18	chr18:70379363:C:T	0	70379363	T	C
18	chr18:70379445:T:C	0	70379445	C	T
18	chr18:70379453:T:C	0	70379453	C	T
18	chr18:70379818:A:G	0	70379818	G	A
18	chr18:70380084:T:C	0	70380084	C	T
18	chr18:70380786:C:T	0	70380786	T	C
18	chr18:70381377:A:G	0	70381377	G	A
18	chr18:70381396:G:A	0	70381396	A	G
18	chr18:70381973:T:C	0	70381973	C	T
18	chr18:70382609:C:T	0	70382609	T	C
18	chr18:70382918:A:C	0	70382918	C	A
18	chr18:70383018:C:T	0	70383018	T	C
18	chr18:70383220:C:T	0	70383220	T	C
18	chr18:70383578:G:A	0	70383578	A	G
18	chr18:70383727:A:T	0	70383727	T	A
18	chr18:70383937:T:C	0	70383937	C	T
18	chr18:70384237:A:T	0	70384237	T	A
18	chr18:70384405:C:T	0	70384405	T	C
18	chr18:70384437:A:G	0	70384437	G	A
18	chr18:70384684:C:T	0	70384684	T	C
18	chr18:70384973:C:T	0	70384973	T	C
18	chr18:70385258:A:T	0	70385258	T	A
18	chr18:70385352:C:T	0	70385352	T	C
18	chr18:70385716:T:C	0	70385716	C	T
18	chr18:70386480:A:T	0	70386480	T	A
18	chr18:70386890:G:A	0	70386890	A	G
18	chr18:70386928:A:G	0	70386928	G	A
18	chr18:70387670:C:G	0	70387670	G	C
18	chr18:70387797:T:C	0	70387797	C	T
18	chr18:70387850:G:A	0	70387850	A	G
18	chr18:70388266:G:A	0	70388266	A	G
18	chr18:70388364:G:A	0	70388364	A	G
18	chr18:70388375:G:A	0	70388375	A	G
18	chr18:70388511:C:G	0	70388511	G	C
18	chr18:70388544:CT:C	0	70388544	C	CT
18	chr18:70388641:A:G	0	70388641	G	A
18	chr18:70388953:C:T	0	70388953	T	C
18	chr18:70389214:T:G	0	70389214	G	T
18	chr18:70389250:A:T	0	70389250	T	A
18	chr18:70389506:C:T	0	70389506	T	C
18	chr18:70389780:G:A	0	70389780	A	G
18	chr18:70390937:G:GT	0	70390937	GT	G
18	chr18:70391003:G:A	0	70391003	A	G
18	chr18:70391382:TC:T	0	70391382	T	TC
18	chr18:70391473:C:G	0	70391473	G	C
18	chr18:70391580:G:A	0	70391580	A	G
18	chr18:70391711:G:A	0	70391711	A	G
18	chr18:70392007:G:A	0	70392007	A	G
18	chr18:70392349:T:G	0	70392349	G	T
18	chr18:70392703:T:C	0	70392703	C	T
18	chr18:70393497:C:T	0	70393497	T	C
18	chr18:70394547:G:A	0	70394547	A	G
18	chr18:70394701:C:T	0	70394701	T	C
18	chr18:70394849:G:C	0	70394849	C	G
18	chr18:70395852:GA:G	0	70395852	G	GA
18	chr18:70395941:G:T	0	70395941	T	G
18	chr18:70395942:A:G	0	70395942	G	A
18	chr18:70396166:T:C	0	70396166	C	T
18	chr18:70396259:A:G	0	70396259	G	A
18	chr18:70396477:T:C	0	70396477	C	T
18	chr18:70396848:T:G	0	70396848	G	T
18	chr18:70396851:A:G	0	70396851	G	A
18	chr18:70396945:A:C	0	70396945	C	A
18	chr18:70396996:G:C	0	70396996	C	G
18	chr18:70397397:G:A	0	70397397	A	G
18	chr18:70397896:C:T	0	70397896	T	C
18	chr18:70397935:G:A	0	70397935	A	G
18	chr18:70398707:T:G	0	70398707	G	T
18	chr18:70398755:C:T	0	70398755	T	C
18	chr18:70399057:C:T	0	70399057	T	C
18	chr18:70399153:A:G	0	70399153	G	A
18	chr18:70399274:C:T	0	70399274	T	C
18	chr18:70399427:C:T	0	70399427	T	C
18	chr18:70399713:C:T	0	70399713	T	C
18	chr18:70399866:G:A	0	70399866	A	G
18	chr18:70400372:A:G	0	70400372	G	A
18	chr18:70400812:T:C	0	70400812	C	T
18	chr18:70400910:T:C	0	70400910	C	T
18	chr18:70400947:TA:T	0	70400947	T	TA
18	chr18:70401240:T:C	0	70401240	C	T
18	chr18:70401246:A:G	0	70401246	G	A
18	chr18:70401397:T:C	0	70401397	C	T
18	chr18:70402035:C:G	0	70402035	G	C
18	chr18:70402243:C:T	0	70402243	T	C
18	chr18:70402368:T:C	0	70402368	C	T
18	chr18:70402382:A:G	0	70402382	G	A
18	chr18:70402440:T:TG	0	70402440	TG	T
18	chr18:70402706:G:A	0	70402706	A	G
18	chr18:70402899:G:A	0	70402899	A	G
18	chr18:70403023:T:C	0	70403023	C	T
18	chr18:70403643:T:C	0	70403643	C	T
18	chr18:70404053:A:T	0	70404053	T	A
18	chr18:70404164:T:C	0	70404164	C	T
18	chr18:70404220:C:T	0	70404220	T	C
18	chr18:70404317:G:A	0	70404317	A	G
18	chr18:70404327:C:T	0	70404327	T	C
18	chr18:70404415:C:T	0	70404415	T	C
18	chr18:70404697:A:T	0	70404697	T	A
18	chr18:70405260:A:G	0	70405260	G	A
18	chr18:70405469:A:G	0	70405469	G	A
18	chr18:70406521:C:T	0	70406521	T	C
18	chr18:70406570:C:T	0	70406570	T	C
18	chr18:70406979:A:G	0	70406979	G	A
18	chr18:70407604:C:T	0	70407604	T	C
18	chr18:70408866:G:A	0	70408866	A	G
18	chr18:70408989:C:T	0	70408989	T	C
18	chr18:70409702:A:G	0	70409702	G	A
18	chr18:70409883:G:T	0	70409883	T	G
18	chr18:70410537:G:T	0	70410537	T	G
18	chr18:70410559:T:C	0	70410559	C	T
18	chr18:70410605:G:A	0	70410605	A	G
18	chr18:70411605:G:C	0	70411605	C	G
18	chr18:70412124:T:C	0	70412124	C	T
18	chr18:70412563:C:T	0	70412563	T	C
18	chr18:70412605:T:A	0	70412605	A	T
18	chr18:70412917:T:G	0	70412917	G	T
18	chr18:70412960:T:C	0	70412960	C	T
18	chr18:70414055:C:G	0	70414055	G	C
18	chr18:70414303:C:T	0	70414303	T	C
18	chr18:70415309:CACCGTGCCCGCATAA:C	0	70415309	C	CACCGTGCCCGCATAA
18	chr18:70415792:A:T	0	70415792	T	A
18	chr18:70416045:C:T	0	70416045	T	C
18	chr18:70416928:T:C	0	70416928	C	T
18	chr18:70417065:A:G	0	70417065	G	A
18	chr18:70418245:G:A	0	70418245	A	G
18	chr18:70418252:T:A	0	70418252	A	T
18	chr18:70418292:G:A	0	70418292	A	G
18	chr18:70418873:T:C	0	70418873	C	T
18	chr18:70419093:G:A	0	70419093	A	G
18	chr18:70419168:A:G	0	70419168	G	A
18	chr18:70419221:T:G	0	70419221	G	T
18	chr18:70419224:C:T	0	70419224	T	C
18	chr18:70419365:T:C	0	70419365	C	T
18	chr18:70419381:T:C	0	70419381	C	T
18	chr18:70419454:C:T	0	70419454	T	C
18	chr18:70419534:G:C	0	70419534	C	G
18	chr18:70419842:G:C	0	70419842	C	G
18	chr18:70420104:T:C	0	70420104	C	T
18	chr18:70420430:G:A	0	70420430	A	G
18	chr18:70420574:G:A	0	70420574	A	G
18	chr18:70420983:C:A	0	70420983	A	C
18	chr18:70421870:C:A	0	70421870	A	C
18	chr18:70421920:C:T	0	70421920	T	C
18	chr18:70422397:T:C	0	70422397	C	T
18	chr18:70423343:C:T	0	70423343	T	C
18	chr18:70423438:G:A	0	70423438	A	G
18	chr18:70423511:G:T	0	70423511	T	G
18	chr18:70424260:A:G	0	70424260	G	A
18	chr18:70425251:C:G	0	70425251	G	C
18	chr18:70425635:T:A	0	70425635	A	T
18	chr18:70425839:G:A	0	70425839	A	G
18	chr18:70426207:G:A	0	70426207	A	G
18	chr18:70426213:T:C	0	70426213	C	T
18	chr18:70426273:A:G	0	70426273	G	A
18	chr18:70426356:C:T	0	70426356	T	C
18	chr18:70427108:A:G	0	70427108	G	A
18	chr18:70428327:G:T	0	70428327	T	G
18	chr18:70428545:G:A	0	70428545	A	G
18	chr18:70428940:G:A	0	70428940	A	G
18	chr18:70429512:A:G	0	70429512	G	A
18	chr18:70429532:C:T	0	70429532	T	C
18	chr18:70429759:C:T	0	70429759	T	C
18	chr18:70429935:C:T	0	70429935	T	C
18	chr18:70430422:A:G	0	70430422	G	A
18	chr18:70431332:A:G	0	70431332	G	A
18	chr18:70431390:C:T	0	70431390	T	C
18	chr18:70431783:T:C	0	70431783	C	T
18	chr18:70432896:G:C	0	70432896	C	G
18	chr18:70435478:G:A	0	70435478	A	G
18	chr18:70435888:CAGTGAACCG:C	0	70435888	C	CAGTGAACCG
18	chr18:70436477:G:A	0	70436477	A	G
18	chr18:70437136:T:G	0	70437136	G	T
18	chr18:70437169:G:A	0	70437169	A	G
18	chr18:70437463:A:G	0	70437463	G	A
18	chr18:70437653:T:C	0	70437653	C	T
18	chr18:70438344:T:A	0	70438344	A	T
18	chr18:70438722:C:T	0	70438722	T	C
18	chr18:70438803:T:G	0	70438803	G	T
18	chr18:70439319:G:A	0	70439319	A	G
18	chr18:70439522:A:G	0	70439522	G	A
18	chr18:70439626:C:T	0	70439626	T	C
18	chr18:70439658:A:G	0	70439658	G	A
18	chr18:70439781:G:A	0	70439781	A	G
18	chr18:70440027:G:A	0	70440027	A	G
18	chr18:70440379:C:T	0	70440379	T	C
18	chr18:70440483:C:T	0	70440483	T	C
18	chr18:70440972:G:A	0	70440972	A	G
18	chr18:70440992:C:T	0	70440992	T	C
18	chr18:70441029:C:G	0	70441029	G	C
18	chr18:70441801:T:C	0	70441801	C	T
18	chr18:70441857:G:A	0	70441857	A	G
18	chr18:70441994:A:T	0	70441994	T	A
18	chr18:70442177:T:G	0	70442177	G	T
18	chr18:70442237:C:T	0	70442237	T	C
18	chr18:70442289:G:A	0	70442289	A	G
18	chr18:70442813:T:C	0	70442813	C	T
18	chr18:70443277:C:T	0	70443277	T	C
18	chr18:70444245:T:G	0	70444245	G	T
18	chr18:70444534:A:T	0	70444534	T	A
18	chr18:70444836:C:G	0	70444836	G	C
18	chr18:70445213:C:T	0	70445213	T	C
18	chr18:70445216:G:A	0	70445216	A	G
18	chr18:70446594:G:C	0	70446594	C	G
18	chr18:70446728:G:A	0	70446728	A	G
18	chr18:70447476:G:A	0	70447476	A	G
18	chr18:70448747:A:T	0	70448747	T	A
18	chr18:70449047:T:C	0	70449047	C	T
18	chr18:70449537:G:A	0	70449537	A	G
18	chr18:70450394:A:G	0	70450394	G	A
18	chr18:70451073:G:A	0	70451073	A	G
18	chr18:70451146:T:C	0	70451146	C	T
18	chr18:70451681:T:C	0	70451681	C	T
18	chr18:70451932:C:T	0	70451932	T	C
18	chr18:70452470:T:G	0	70452470	G	T
18	chr18:70452792:G:A	0	70452792	A	G
18	chr18:70453526:T:C	0	70453526	C	T
18	chr18:70453619:AT:A	0	70453619	A	AT
18	chr18:70454891:T:C	0	70454891	C	T
18	chr18:70455107:A:G	0	70455107	G	A
18	chr18:70456137:T:G	0	70456137	G	T
18	chr18:70457618:C:T	0	70457618	T	C
18	chr18:70457946:G:A	0	70457946	A	G
18	chr18:70458855:G:T	0	70458855	T	G
18	chr18:70459156:A:G	0	70459156	G	A
18	chr18:70459854:A:G	0	70459854	G	A
18	chr18:70459984:G:A	0	70459984	A	G
18	chr18:70460027:A:C	0	70460027	C	A
18	chr18:70460081:C:T	0	70460081	T	C
18	chr18:70462475:G:A	0	70462475	A	G
18	chr18:70462952:T:A	0	70462952	A	T
18	chr18:70463015:G:A	0	70463015	A	G
18	chr18:70463062:A:T	0	70463062	T	A
18	chr18:70463314:G:C	0	70463314	C	G
18	chr18:70463331:C:T	0	70463331	T	C
18	chr18:70463546:T:C	0	70463546	C	T
18	chr18:70464302:G:A	0	70464302	A	G
18	chr18:70464646:A:G	0	70464646	G	A
18	chr18:70465394:C:T	0	70465394	T	C
18	chr18:70465436:C:T	0	70465436	T	C
18	chr18:70465574:G:A	0	70465574	A	G
18	chr18:70465644:A:G	0	70465644	G	A
18	chr18:70465762:C:T	0	70465762	T	C
18	chr18:70466403:T:C	0	70466403	C	T
18	chr18:70466677:C:G	0	70466677	G	C
18	chr18:70466740:A:G	0	70466740	G	A
18	chr18:70466836:G:A	0	70466836	A	G
18	chr18:70466927:C:G	0	70466927	G	C
18	chr18:70467156:A:G	0	70467156	G	A
18	chr18:70467207:C:A	0	70467207	A	C
18	chr18:70468040:T:C	0	70468040	C	T
18	chr18:70468373:C:A	0	70468373	A	C
18	chr18:70468953:T:A	0	70468953	A	T
18	chr18:70469072:A:G	0	70469072	G	A
18	chr18:70469147:C:T	0	70469147	T	C
18	chr18:70469288:G:A	0	70469288	A	G
18	chr18:70470013:A:G	0	70470013	G	A
18	chr18:70470530:A:T	0	70470530	T	A
18	chr18:70471165:T:C	0	70471165	C	T
18	chr18:70471721:T:C	0	70471721	C	T
18	chr18:70471844:G:A	0	70471844	A	G
18	chr18:70471997:C:T	0	70471997	T	C
18	chr18:70472757:G:A	0	70472757	A	G
18	chr18:70472869:G:A	0	70472869	A	G
18	chr18:70473290:A:T	0	70473290	T	A
18	chr18:70473428:T:G	0	70473428	G	T
18	chr18:70473593:A:G	0	70473593	G	A
18	chr18:70474314:A:G	0	70474314	G	A
18	chr18:70475178:G:A	0	70475178	A	G
18	chr18:70475211:G:A	0	70475211	A	G
18	chr18:70475478:T:C	0	70475478	C	T
18	chr18:70475486:G:A	0	70475486	A	G
18	chr18:70475787:T:A	0	70475787	A	T
18	chr18:70476033:T:C	0	70476033	C	T
18	chr18:70476221:G:A	0	70476221	A	G
18	chr18:70476552:G:A	0	70476552	A	G
18	chr18:70476930:C:T	0	70476930	T	C
18	chr18:70477175:A:T	0	70477175	T	A
18	chr18:70477246:T:C	0	70477246	C	T
18	chr18:70477271:T:C	0	70477271	C	T
18	chr18:70477392:T:C	0	70477392	C	T
18	chr18:70477745:T:C	0	70477745	C	T
18	chr18:70477763:C:T	0	70477763	T	C
18	chr18:70478459:G:A	0	70478459	A	G
18	chr18:70478684:G:A	0	70478684	A	G
18	chr18:70479803:G:C	0	70479803	C	G
18	chr18:70480128:T:A	0	70480128	A	T
18	chr18:70480746:T:G	0	70480746	G	T
18	chr18:70481145:G:A	0	70481145	A	G
18	chr18:70481466:G:T	0	70481466	T	G
18	chr18:70481612:C:T	0	70481612	T	C
18	chr18:70481613:G:T	0	70481613	T	G
18	chr18:70481689:A:G	0	70481689	G	A
18	chr18:70482728:C:T	0	70482728	T	C
18	chr18:70483061:G:A	0	70483061	A	G
18	chr18:70483317:G:C	0	70483317	C	G
18	chr18:70483775:T:C	0	70483775	C	T
18	chr18:70483804:G:T	0	70483804	T	G
18	chr18:70483865:C:A	0	70483865	A	C
18	chr18:70483876:G:C	0	70483876	C	G
18	chr18:70483926:T:C	0	70483926	C	T
18	chr18:70484545:A:G	0	70484545	G	A
18	chr18:70485064:C:T	0	70485064	T	C
18	chr18:70485727:G:T	0	70485727	T	G
18	chr18:70486326:CA:C	0	70486326	C	CA
18	chr18:70486384:T:C	0	70486384	C	T
18	chr18:70486462:A:T	0	70486462	T	A
18	chr18:70486587:C:G	0	70486587	G	C
18	chr18:70487286:A:G	0	70487286	G	A
18	chr18:70487706:T:C	0	70487706	C	T
18	chr18:70487988:T:C	0	70487988	C	T
18	chr18:70489300:C:A	0	70489300	A	C
18	chr18:70490558:G:A	0	70490558	A	G
18	chr18:70490916:A:G	0	70490916	G	A
18	chr18:70491518:T:C	0	70491518	C	T
18	chr18:70491547:C:T	0	70491547	T	C
18	chr18:70492593:T:A	0	70492593	A	T
18	chr18:70492720:T:C	0	70492720	C	T
18	chr18:70492959:T:C	0	70492959	C	T
18	chr18:70492986:GTAATATTA:G	0	70492986	G	GTAATATTA
18	chr18:70493077:A:G	0	70493077	G	A
18	chr18:70493111:C:T	0	70493111	T	C
18	chr18:70493322:GC:G	0	70493322	G	GC
18	chr18:70493338:G:A	0	70493338	A	G
18	chr18:70493434:T:C	0	70493434	C	T
18	chr18:70493562:C:T	0	70493562	T	C
18	chr18:70493744:C:G	0	70493744	G	C
18	chr18:70493801:G:C	0	70493801	C	G
18	chr18:70493937:G:C	0	70493937	C	G
18	chr18:70494268:G:A	0	70494268	A	G
18	chr18:70494429:C:G	0	70494429	G	C
18	chr18:70494945:A:G	0	70494945	G	A
18	chr18:70495261:A:G	0	70495261	G	A
18	chr18:70497538:A:G	0	70497538	G	A
18	chr18:70497817:G:T	0	70497817	T	G
18	chr18:70498555:T:A	0	70498555	A	T
18	chr18:70499086:C:T	0	70499086	T	C
18	chr18:70499331:C:A	0	70499331	A	C
18	chr18:70499885:G:A	0	70499885	A	G
18	chr18:70499995:T:C	0	70499995	C	T
18	chr18:70500037:C:T	0	70500037	T	C
18	chr18:70501404:G:A	0	70501404	A	G
18	chr18:70501754:G:T	0	70501754	T	G
18	chr18:70502019:G:C	0	70502019	C	G
18	chr18:70503066:T:A	0	70503066	A	T
18	chr18:70503603:T:C	0	70503603	C	T
18	chr18:70503656:C:T	0	70503656	T	C
18	chr18:70504370:G:A	0	70504370	A	G
18	chr18:70504788:C:A	0	70504788	A	C
18	chr18:70505537:G:T	0	70505537	T	G
18	chr18:70505818:T:C	0	70505818	C	T
18	chr18:70506308:A:T	0	70506308	T	A
18	chr18:70506551:A:G	0	70506551	G	A
18	chr18:70507544:G:A	0	70507544	A	G
18	chr18:70508196:T:G	0	70508196	G	T
18	chr18:70509272:G:A	0	70509272	A	G
18	chr18:70511641:C:T	0	70511641	T	C
18	chr18:70511682:T:C	0	70511682	C	T
18	chr18:70511721:G:C	0	70511721	C	G
18	chr18:70512686:C:T	0	70512686	T	C
18	chr18:70512846:G:A	0	70512846	A	G
18	chr18:70513217:G:A	0	70513217	A	G
18	chr18:70513499:A:G	0	70513499	G	A
18	chr18:70513673:C:T	0	70513673	T	C
18	chr18:70513873:A:C	0	70513873	C	A
18	chr18:70514913:C:T	0	70514913	T	C
18	chr18:70515001:A:C	0	70515001	C	A
18	chr18:70515029:C:T	0	70515029	T	C
18	chr18:70515191:A:G	0	70515191	G	A
18	chr18:70515474:A:G	0	70515474	G	A
18	chr18:70515494:C:G	0	70515494	G	C
18	chr18:70515738:T:C	0	70515738	C	T
18	chr18:70516193:T:G	0	70516193	G	T
18	chr18:70516367:T:G	0	70516367	G	T
18	chr18:70516391:C:T	0	70516391	T	C
18	chr18:70517012:T:A	0	70517012	A	T
18	chr18:70519760:T:G	0	70519760	G	T
18	chr18:70520398:G:A	0	70520398	A	G
18	chr18:70521060:G:A	0	70521060	A	G
18	chr18:70523190:T:C	0	70523190	C	T
18	chr18:70525300:T:C	0	70525300	C	T
18	chr18:70525907:G:A	0	70525907	A	G
18	chr18:70527315:G:A	0	70527315	A	G
18	chr18:70528382:A:G	0	70528382	G	A
18	chr18:70530142:A:G	0	70530142	G	A
18	chr18:70530931:C:T	0	70530931	T	C
18	chr18:70532666:C:G	0	70532666	G	C
18	chr18:70532903:G:A	0	70532903	A	G
18	chr18:70533328:C:T	0	70533328	T	C
18	chr18:70534499:A:C	0	70534499	C	A
18	chr18:70535324:T:A	0	70535324	A	T
18	chr18:70536290:AATGTAAAAGGAATAGTATG:A	0	70536290	A	AATGTAAAAGGAATAGTATG
18	chr18:70536588:G:A	0	70536588	A	G
18	chr18:70536987:T:C	0	70536987	C	T
18	chr18:70538376:T:A	0	70538376	A	T
18	chr18:70539136:T:G	0	70539136	G	T
18	chr18:70539818:G:T	0	70539818	T	G
18	chr18:70540182:C:G	0	70540182	G	C
18	chr18:70540252:T:C	0	70540252	C	T
18	chr18:70541770:A:G	0	70541770	G	A
18	chr18:70542730:A:G	0	70542730	G	A
18	chr18:70542806:A:G	0	70542806	G	A
18	chr18:70542811:A:G	0	70542811	G	A
18	chr18:70543697:T:G	0	70543697	G	T
18	chr18:70543810:C:T	0	70543810	T	C
18	chr18:70544493:G:A	0	70544493	A	G
18	chr18:70545831:G:A	0	70545831	A	G
18	chr18:70546266:T:G	0	70546266	G	T
18	chr18:70548217:T:C	0	70548217	C	T
18	chr18:70549394:A:G	0	70549394	G	A
18	chr18:70549443:A:G	0	70549443	G	A
18	chr18:70549466:C:T	0	70549466	T	C
18	chr18:70550615:A:C	0	70550615	C	A
18	chr18:70551344:A:G	0	70551344	G	A
18	chr18:70552284:A:T	0	70552284	T	A
18	chr18:70553129:C:T	0	70553129	T	C
18	chr18:70553194:A:G	0	70553194	G	A
18	chr18:70553997:A:G	0	70553997	G	A
18	chr18:70554164:T:C	0	70554164	C	T
18	chr18:70554608:C:T	0	70554608	T	C
18	chr18:70556594:T:A	0	70556594	A	T
18	chr18:70557304:C:T	0	70557304	T	C
18	chr18:70557347:CTCT:C	0	70557347	C	CTCT
18	chr18:70557402:G:A	0	70557402	A	G
18	chr18:70558361:T:A	0	70558361	A	T
18	chr18:70558750:G:A	0	70558750	A	G
18	chr18:70559011:T:C	0	70559011	C	T
18	chr18:70559057:C:T	0	70559057	T	C
18	chr18:70561288:T:C	0	70561288	C	T
18	chr18:70562538:T:A	0	70562538	A	T
18	chr18:70563787:A:C	0	70563787	C	A
18	chr18:70564465:A:G	0	70564465	G	A
18	chr18:70564911:C:T	0	70564911	T	C
18	chr18:70565776:T:C	0	70565776	C	T
18	chr18:70565883:AACAG:A	0	70565883	A	AACAG
18	chr18:70566543:T:A	0	70566543	A	T
18	chr18:70568132:G:A	0	70568132	A	G
18	chr18:70568562:G:A	0	70568562	A	G
18	chr18:70569243:C:T	0	70569243	T	C
18	chr18:70569834:C:T	0	70569834	T	C
18	chr18:70571432:T:A	0	70571432	A	T
18	chr18:70571604:G:A	0	70571604	A	G
18	chr18:70571918:G:A	0	70571918	A	G
18	chr18:70572975:A:T	0	70572975	T	A
18	chr18:70573098:T:G	0	70573098	G	T
18	chr18:70573695:A:G	0	70573695	G	A
18	chr18:70573762:A:G	0	70573762	G	A
18	chr18:70573850:G:T	0	70573850	T	G
18	chr18:70574032:A:G	0	70574032	G	A
18	chr18:70574033:C:T	0	70574033	T	C
18	chr18:70575567:T:C	0	70575567	C	T
18	chr18:70575619:T:C	0	70575619	C	T
18	chr18:70575691:C:A	0	70575691	A	C
18	chr18:70575784:A:G	0	70575784	G	A
18	chr18:70576693:T:C	0	70576693	C	T
18	chr18:70577749:A:G	0	70577749	G	A
18	chr18:70579312:T:TG	0	70579312	TG	T
18	chr18:70580503:T:C	0	70580503	C	T
18	chr18:70581509:A:G	0	70581509	G	A
18	chr18:70582211:A:G	0	70582211	G	A
18	chr18:70582376:G:A	0	70582376	A	G
18	chr18:70582753:T:C	0	70582753	C	T
18	chr18:70583111:A:G	0	70583111	G	A
18	chr18:70583270:A:G	0	70583270	G	A
18	chr18:70583348:T:C	0	70583348	C	T
18	chr18:70584866:T:C	0	70584866	C	T
18	chr18:70584953:AAC:A	0	70584953	A	AAC
18	chr18:70586588:C:T	0	70586588	T	C
18	chr18:70586886:A:G	0	70586886	G	A
18	chr18:70587300:A:C	0	70587300	C	A
18	chr18:70587605:T:C	0	70587605	C	T
18	chr18:70587991:G:A	0	70587991	A	G
18	chr18:70588426:G:C	0	70588426	C	G
18	chr18:70589417:T:C	0	70589417	C	T
18	chr18:70591188:C:T	0	70591188	T	C
18	chr18:70593599:A:G	0	70593599	G	A
18	chr18:70593951:C:G	0	70593951	G	C
18	chr18:70594558:C:T	0	70594558	T	C
18	chr18:70595276:G:T	0	70595276	T	G
18	chr18:70595644:A:G	0	70595644	G	A
18	chr18:70595733:C:G	0	70595733	G	C
18	chr18:70596483:G:A	0	70596483	A	G
18	chr18:70596511:C:T	0	70596511	T	C
18	chr18:70597258:C:T	0	70597258	T	C
18	chr18:70600384:T:C	0	70600384	C	T
18	chr18:70600915:T:C	0	70600915	C	T
18	chr18:70601425:CA:C	0	70601425	C	CA
18	chr18:70602298:C:T	0	70602298	T	C
18	chr18:70603903:C:T	0	70603903	T	C
18	chr18:70604833:A:T	0	70604833	T	A
18	chr18:70605228:T:G	0	70605228	G	T
18	chr18:70605803:A:C	0	70605803	C	A
18	chr18:70606420:G:A	0	70606420	A	G
18	chr18:70607159:A:G	0	70607159	G	A
18	chr18:70608144:G:A	0	70608144	A	G
18	chr18:70608471:G:A	0	70608471	A	G
18	chr18:70609800:G:A	0	70609800	A	G
18	chr18:70610266:A:AT	0	70610266	AT	A
18	chr18:70610819:G:A	0	70610819	A	G
18	chr18:70611222:A:G	0	70611222	G	A
18	chr18:70611575:G:T	0	70611575	T	G
18	chr18:70611927:A:G	0	70611927	G	A
18	chr18:70612339:G:A	0	70612339	A	G
18	chr18:70613562:C:T	0	70613562	T	C
18	chr18:70613938:C:T	0	70613938	T	C
18	chr18:70614250:G:C	0	70614250	C	G
18	chr18:70615170:G:A	0	70615170	A	G
18	chr18:70616159:T:G	0	70616159	G	T
18	chr18:70616452:C:T	0	70616452	T	C
18	chr18:70616942:C:T	0	70616942	T	C
18	chr18:70617574:A:G	0	70617574	G	A
18	chr18:70618313:C:T	0	70618313	T	C
18	chr18:70619325:G:A	0	70619325	A	G
18	chr18:70619524:G:A	0	70619524	A	G
18	chr18:70621092:G:A	0	70621092	A	G
18	chr18:70623075:G:A	0	70623075	A	G
18	chr18:70623143:G:A	0	70623143	A	G
18	chr18:70624383:T:G	0	70624383	G	T
18	chr18:70625485:T:C	0	70625485	C	T
18	chr18:70625867:T:G	0	70625867	G	T
18	chr18:70626157:A:G	0	70626157	G	A
18	chr18:70627719:G:C	0	70627719	C	G
18	chr18:70628058:T:G	0	70628058	G	T
18	chr18:70629417:A:C	0	70629417	C	A
18	chr18:70629556:G:GA	0	70629556	GA	G
18	chr18:70629755:T:C	0	70629755	C	T
18	chr18:70630069:C:A	0	70630069	A	C
18	chr18:70631563:T:A	0	70631563	A	T
18	chr18:70632045:T:C	0	70632045	C	T
18	chr18:70632222:A:C	0	70632222	C	A
18	chr18:70632380:T:G	0	70632380	G	T
18	chr18:70634196:C:G	0	70634196	G	C
18	chr18:70635150:G:A	0	70635150	A	G
18	chr18:70635219:T:A	0	70635219	A	T
18	chr18:70636025:A:T	0	70636025	T	A
```
