## Supplementary material for "Characterization of shared and ancestry-specific signals driving complex traits using multi-ancestry fine-mapping": mesusieoutput

```
                 eur          afr      eur_afr
   [1,] 1.471079e-04 7.073947e-05 1.955513e-05
   [2,] 1.813131e-04 7.263516e-05 2.075924e-05
   [3,] 2.636824e-04 9.646549e-05 1.102100e-04
   [4,] 1.463851e-04 6.640550e-05 3.332687e-05
   [5,] 1.303228e-04 7.126671e-05 1.846530e-05
   [6,] 1.483454e-04 7.110215e-05 1.951777e-05
   [7,] 4.114927e-04 7.161317e-05 3.018998e-05
   [8,] 1.813131e-04 7.325727e-05 2.057393e-05
   [9,] 2.778935e-04 8.024023e-05 8.428297e-05
  [10,] 6.902355e-05 6.524454e-05 1.740195e-05
  [11,] 1.944716e-04 6.752785e-05 2.405287e-05
  [12,] 1.448893e-04 6.570985e-05 2.172883e-05
  [13,] 4.867259e-04 9.732767e-05 1.948931e-04
  [14,] 2.631987e-04 9.835898e-05 1.163607e-04
  [15,] 1.488868e-04 6.518564e-05 2.243447e-05
  [16,] 7.050562e-05 1.937203e-04 3.410196e-05
  [17,] 1.488868e-04 6.503448e-05 2.256619e-05
  [18,] 1.867238e-04 6.592953e-05 2.447720e-05
  [19,] 1.264506e-04 6.490585e-05 2.115674e-05
  [20,] 8.280497e-05 1.950474e-04 5.762452e-05
  [21,] 1.925406e-04 6.526340e-05 2.551832e-05
  [22,] 1.866522e-04 6.518564e-05 2.519480e-05
  [23,] 5.145962e-04 9.470401e-05 1.943820e-04
  [24,] 3.678762e-04 6.407170e-05 3.818743e-05
  [25,] 1.274521e-04 6.662608e-05 2.402608e-05
  [26,] 1.468673e-04 6.420894e-05 2.327163e-05
  [27,] 1.811532e-04 6.455709e-05 2.554949e-05
  [28,] 1.867238e-04 6.437058e-05 2.623308e-05
  [29,] 2.887026e-04 9.002800e-05 1.092672e-04
  [30,] 2.887026e-04 9.002800e-05 1.092672e-04
  [31,] 1.468673e-04 6.347847e-05 2.387742e-05
  [32,] 2.932714e-04 8.959123e-05 1.097926e-04
  [33,] 1.468673e-04 6.343613e-05 2.395318e-05
  [34,] 1.488868e-04 6.343613e-05 2.413449e-05
  [35,] 1.468673e-04 6.343613e-05 2.395318e-05
  [36,] 1.488868e-04 6.332104e-05 2.436049e-05
  [37,] 1.468673e-04 6.332104e-05 2.417569e-05
  [38,] 1.253995e-04 6.410090e-05 2.376176e-05
  [39,] 4.294548e-04 6.320098e-05 4.597260e-05
  [40,] 4.775185e-04 6.316891e-05 4.917503e-05
  [41,] 4.294548e-04 6.316891e-05 4.619492e-05
  [42,] 4.203891e-04 6.289953e-05 4.543973e-05
  [43,] 4.163821e-04 6.293086e-05 4.496759e-05
  [44,] 7.498440e-05 1.477609e-04 3.600754e-05
  [45,] 7.048869e-05 1.502681e-04 2.905943e-05
  [46,] 1.445778e-04 6.314930e-05 2.435154e-05
  [47,] 1.917590e-04 6.335944e-05 2.811120e-05
  [48,] 7.048869e-05 1.502681e-04 2.905943e-05
  [49,] 2.265215e-04 9.103783e-05 9.125745e-05
  [50,] 3.080989e-04 8.846516e-05 1.118828e-04
  [51,] 3.032234e-04 8.931934e-05 1.122537e-04
  [52,] 1.448893e-04 6.307196e-05 2.459160e-05
  [53,] 5.556985e-04 9.183054e-05 1.955160e-04
  [54,] 7.045929e-05 1.456285e-04 2.820455e-05
  [55,] 3.032234e-04 9.063495e-05 1.150373e-04
  [56,] 7.267588e-05 1.419947e-04 2.116829e-05
  [57,] 7.044359e-05 1.469687e-04 2.792710e-05
  [58,] 3.130784e-04 9.063495e-05 1.180880e-04
  [59,] 7.333982e-05 1.426090e-04 2.096937e-05
  [60,] 3.080989e-04 9.093458e-05 1.171572e-04
  [61,] 1.468673e-04 6.320647e-05 2.527787e-05
  [62,] 1.919411e-04 6.565165e-05 2.722454e-05
  [63,] 7.299197e-05 1.484918e-04 2.205317e-05
  [64,] 3.336041e-04 6.301630e-05 4.082187e-05
  [65,] 7.357176e-05 1.458766e-04 2.107031e-05
  [66,] 7.341671e-05 1.468521e-04 3.314137e-05
  [67,] 3.214170e-04 6.292749e-05 4.067877e-05
  [68,] 3.032234e-04 8.961142e-05 1.128259e-04
  [69,] 6.886090e-05 1.352972e-04 2.239525e-05
  [70,] 2.937748e-04 9.004328e-05 1.108247e-04
  [71,] 1.470737e-04 6.340199e-05 2.468553e-05
  [72,] 1.490980e-04 6.343371e-05 2.479748e-05
  [73,] 6.140784e-05 1.457313e-04 2.766925e-05
  [74,] 3.096223e-04 6.304126e-05 3.887914e-05
  [75,] 7.044359e-05 1.462642e-04 2.784764e-05
  [76,] 1.020372e-04 9.966906e-05 2.047324e-05
  [77,] 2.847139e-04 9.774560e-05 1.232149e-04
  [78,] 1.450911e-04 6.170837e-05 2.442586e-05
  [79,] 2.200502e-04 1.018850e-04 1.051155e-04
  [80,] 2.891970e-04 9.876181e-05 1.269238e-04
  [81,] 2.891970e-04 1.010166e-04 1.314737e-04
  [82,] 2.807110e-04 6.172508e-05 3.437939e-05
  [83,] 2.247671e-04 1.211661e-04 1.359064e-04
  [84,] 2.558901e-04 9.709130e-05 1.112247e-04
  [85,] 6.886090e-05 1.394197e-04 2.270620e-05
  [86,] 3.695892e-04 1.015069e-04 1.633216e-04
  [87,] 2.984495e-04 9.827890e-05 1.294036e-04
  [88,] 7.402731e-05 1.498825e-04 2.113403e-05
  [89,] 7.427501e-05 1.498825e-04 2.105580e-05
  [90,] 1.468673e-04 6.166746e-05 2.476530e-05
  [91,] 2.937748e-04 9.879573e-05 1.287338e-04
  [92,] 1.468673e-04 6.162617e-05 2.496997e-05
  [93,] 7.285474e-05 1.451255e-04 2.128033e-05
  [94,] 1.448893e-04 6.160226e-05 2.491639e-05
  [95,] 1.448893e-04 6.155632e-05 2.530057e-05
  [96,] 2.891970e-04 1.003253e-04 1.300980e-04
  [97,] 1.924971e-04 1.137891e-04 5.080843e-05
  [98,] 3.003371e-04 1.019571e-04 1.378115e-04
  [99,] 2.956248e-04 1.019571e-04 1.359443e-04
 [100,] 2.919694e-04 6.105258e-05 4.043272e-05
 [101,] 1.429520e-04 6.180290e-05 2.528678e-05
 [102,] 7.427501e-05 1.492158e-04 2.102148e-05
 [103,] 2.847139e-04 1.017163e-04 1.310957e-04
 [104,] 2.893729e-04 1.017163e-04 1.329553e-04
 [105,] 2.847139e-04 1.017163e-04 1.310957e-04
 [106,] 2.984495e-04 9.367877e-05 1.198479e-04
 [107,] 3.214170e-04 6.312471e-05 4.149102e-05
 [108,] 3.278586e-04 6.311020e-05 4.218611e-05
 [109,] 7.427501e-05 1.468987e-04 2.089301e-05
 [110,] 7.427501e-05 1.462589e-04 2.086010e-05
 [111,] 7.476091e-05 1.468987e-04 2.075213e-05
 [112,] 2.891970e-04 9.254304e-05 1.144459e-04
 [113,] 2.169114e-04 9.485776e-05 9.351539e-05
 [114,] 1.509489e-04 6.388749e-05 2.529675e-05
 [115,] 3.278586e-04 6.314150e-05 4.178935e-05
 [116,] 2.937748e-04 9.111521e-05 1.129772e-04
 [117,] 2.948869e-04 8.585259e-05 1.017772e-04
 [118,] 6.916666e-05 1.357215e-04 2.216687e-05
 [119,] 1.532675e-04 6.418515e-05 2.549339e-05
 [120,] 7.402731e-05 1.423325e-04 2.072967e-05
 [121,] 2.937748e-04 9.353892e-05 1.179554e-04
 [122,] 7.452823e-05 1.459178e-04 2.076863e-05
 [123,] 6.947605e-05 1.371701e-04 2.204981e-05
 [124,] 3.330908e-04 9.307618e-05 1.298469e-04
 [125,] 3.442463e-04 9.266382e-05 1.324145e-04
 [126,] 3.386087e-04 9.294942e-05 1.312951e-04
 [127,] 7.402731e-05 1.436215e-04 2.079733e-05
 [128,] 3.729301e-04 6.352692e-05 4.841019e-05
 [129,] 3.962858e-04 6.353487e-05 4.930608e-05
 [130,] 7.092229e-05 1.407003e-04 2.812517e-05
 [131,] 8.586879e-04 6.482927e-05 8.967585e-05
 [132,] 6.872317e-05 1.132043e-04 2.126672e-05
 [133,] 6.559872e-04 8.399093e-05 1.810805e-04
 [134,] 5.747240e-04 6.459455e-05 5.486238e-05
 [135,] 8.572664e-05 1.423262e-04 3.055538e-05
 [136,] 7.086569e-05 1.371852e-04 2.696229e-05
 [137,] 3.287716e-04 6.478726e-05 4.124747e-05
 [138,] 6.604474e-05 1.487369e-04 3.035214e-05
 [139,] 7.228198e-05 1.300197e-04 2.117529e-05
 [140,] 1.073270e-04 1.197471e-04 4.184962e-05
 [141,] 1.307318e-04 9.947766e-05 2.045475e-05
 [142,] 1.058405e-04 9.299103e-05 1.992791e-05
 [143,] 1.518414e-04 6.560427e-05 2.987349e-05
 [144,] 1.437307e-04 6.574433e-05 2.829670e-05
 [145,] 2.043406e-04 6.560236e-05 3.224038e-05
 [146,] 1.386435e-04 6.723183e-05 2.321864e-05
 [147,] 2.291676e-04 6.605658e-05 3.255259e-05
 [148,] 1.476020e-04 6.593025e-05 2.810307e-05
 [149,] 1.153998e-04 6.742501e-05 2.086809e-05
 [150,] 1.928974e-04 1.194762e-04 4.527180e-05
 [151,] 1.470417e-04 6.593830e-05 2.820668e-05
 [152,] 1.172052e-04 6.654880e-05 2.326605e-05
 [153,] 9.656656e-05 9.578525e-05 2.107775e-05
 [154,] 7.376965e-05 6.552253e-05 2.018045e-05
 [155,] 1.304318e-04 6.770027e-05 2.233188e-05
 [156,] 1.064017e-04 6.764947e-05 2.029891e-05
 [157,] 9.253840e-05 8.914151e-05 2.250536e-05
 [158,] 7.907741e-05 1.208004e-04 3.166631e-05
 [159,] 7.882259e-05 6.759688e-05 1.880908e-05
 [160,] 7.966969e-05 1.209190e-04 3.746615e-05
 [161,] 8.101427e-05 1.209208e-04 3.843389e-05
 [162,] 6.610194e-05 1.236708e-04 2.818141e-05
 [163,] 8.866636e-05 6.731197e-05 2.138844e-05
 [164,] 8.323139e-05 6.724655e-05 2.032974e-05
 [165,] 6.813621e-05 1.192460e-04 2.433439e-05
 [166,] 1.070460e-04 6.796548e-05 2.492558e-05
 [167,] 1.842359e-04 9.822277e-05 8.171690e-05
 [168,] 6.656840e-05 1.235033e-04 2.846558e-05
 [169,] 1.784893e-04 1.063636e-04 8.836153e-05
 [170,] 6.056833e-05 7.082367e-05 1.677920e-05
 [171,] 7.665318e-05 1.250295e-04 2.399767e-05
 [172,] 1.198794e-04 1.122659e-04 3.357217e-05
 [173,] 7.633216e-05 7.612555e-05 1.949926e-05
 [174,] 7.813027e-05 8.250618e-05 2.415195e-05
 [175,] 8.752132e-05 1.587886e-04 3.271825e-05
 [176,] 8.719946e-05 1.586129e-04 3.406870e-05
 [177,] 9.575331e-05 1.435950e-04 4.212017e-05
 [178,] 9.590632e-05 1.428317e-04 4.206368e-05
 [179,] 9.631202e-05 1.407306e-04 4.175070e-05
 [180,] 1.331408e-04 1.309810e-04 6.006498e-05
 [181,] 7.345811e-05 1.036490e-04 2.077704e-05
 [182,] 7.921993e-05 1.080942e-04 2.287645e-05
 [183,] 9.703059e-05 1.862894e-04 4.759180e-05
 [184,] 1.089749e-04 1.828112e-04 6.057746e-05
 [185,] 7.441445e-05 8.783910e-05 1.926708e-05
 [186,] 8.468862e-05 6.986679e-05 1.939793e-05
 [187,] 2.302398e-04 7.604014e-05 5.869150e-05
 [188,] 9.233285e-05 1.533247e-04 4.576767e-05
 [189,] 1.357824e-04 8.314513e-05 4.589127e-05
 [190,] 9.717186e-05 7.187787e-05 2.106093e-05
 [191,] 9.806122e-05 7.164310e-05 2.097132e-05
 [192,] 1.219470e-04 1.062881e-04 3.458822e-05
 [193,] 8.757628e-05 2.498652e-04 5.826942e-05
 [194,] 1.258396e-04 1.088843e-04 3.465153e-05
 [195,] 9.009921e-05 3.052071e-04 6.666535e-05
 [196,] 7.254187e-05 2.045679e-04 3.488516e-05
 [197,] 6.638218e-05 9.910490e-05 2.335012e-05
 [198,] 9.504915e-05 7.523602e-05 1.882724e-05
 [199,] 9.184738e-05 2.080036e-04 4.892753e-05
 [200,] 1.176497e-04 1.296875e-04 4.749171e-05
 [201,] 1.494976e-04 9.898672e-05 3.002274e-05
 [202,] 1.092784e-04 1.206898e-04 3.590881e-05
 [203,] 6.501091e-05 1.209202e-04 2.615787e-05
 [204,] 8.171307e-05 2.523926e-04 2.640316e-05
 [205,] 9.532656e-05 3.138522e-04 3.495952e-05
 [206,] 9.683685e-05 3.079857e-04 3.358059e-05
 [207,] 7.562221e-05 2.221623e-04 4.351452e-05
 [208,] 8.563851e-05 8.427713e-05 2.229231e-05
 [209,] 6.893651e-05 1.454643e-04 3.379589e-05
 [210,] 1.371190e-04 1.053890e-04 6.538748e-05
 [211,] 1.751201e-04 7.907327e-05 5.260448e-05
 [212,] 1.103225e-04 1.025884e-04 2.871690e-05
 [213,] 6.540551e-05 1.012829e-04 1.990675e-05
 [214,] 7.097500e-05 9.367683e-05 1.878390e-05
 [215,] 1.527381e-04 1.022094e-04 3.490330e-05
 [216,] 1.725486e-04 1.631738e-04 1.276437e-04
 [217,] 1.085174e-04 9.482305e-05 2.808287e-05
 [218,] 6.762106e-04 4.970021e-04 3.186598e-03
 [219,] 2.382877e-04 1.637679e-04 2.000108e-04
 [220,] 9.030937e-05 9.941685e-05 2.596741e-05
 [221,] 2.124095e-04 7.778413e-05 4.825598e-05
 [222,] 1.117591e-04 9.515606e-05 3.535047e-05
 [223,] 2.105404e-04 7.808822e-05 4.908031e-05
 [224,] 1.211895e-04 1.998308e-04 9.409411e-05
 [225,] 1.263146e-04 2.211636e-04 1.117856e-04
 [226,] 1.294390e-04 2.314738e-04 1.221082e-04
 [227,] 1.367140e-03 2.065109e-04 1.974564e-03
 [228,] 1.221829e-04 8.242076e-05 3.628223e-05
 [229,] 6.659689e-05 7.994246e-05 1.925623e-05
 [230,] 4.898400e-04 7.524628e-05 7.604338e-05
 [231,] 1.768355e-04 1.156558e-04 8.691843e-05
 [232,] 1.358493e-04 4.198432e-04 2.676824e-04
 [233,] 1.496191e-04 4.740818e-04 3.497941e-04
 [234,] 6.052430e-05 1.026119e-03 8.536049e-05
 [235,] 6.043293e-05 1.816792e-03 1.169250e-04
 [236,] 6.057828e-05 1.107498e-03 9.049624e-05
 [237,] 1.221778e-04 1.153076e-04 1.870471e-05
 [238,] 1.550530e-04 4.915013e-04 3.816142e-04
 [239,] 1.186492e-04 1.299311e-04 3.163742e-05
 [240,] 1.053178e-04 1.164610e-04 4.524136e-05
 [241,] 1.354158e-04 4.054252e-04 2.577652e-04
 [242,] 1.342959e-04 4.067188e-04 2.547361e-04
 [243,] 1.195366e-04 1.093766e-04 2.792883e-05
 [244,] 1.342959e-04 3.936012e-04 2.466731e-04
 [245,] 6.176516e-05 9.426503e-04 9.223895e-05
 [246,] 1.394214e-04 1.068029e-04 1.877921e-05
 [247,] 1.202090e-04 1.029724e-04 2.673464e-05
 [248,] 1.228938e-04 1.112544e-04 2.765313e-05
 [249,] 1.067634e-04 1.840216e-04 7.543964e-05
 [250,] 7.822754e-05 2.789144e-04 7.106608e-05
 [251,] 1.045989e-04 4.091651e-04 1.872895e-04
 [252,] 2.443477e-04 1.810752e-04 2.342139e-04
 [253,] 7.073528e-05 2.792903e-04 2.107740e-05
 [254,] 1.599573e-04 1.174182e-04 6.007824e-05
 [255,] 1.376982e-04 8.311026e-05 2.448547e-05
 [256,] 9.037541e-05 1.096619e-04 3.152288e-05
 [257,] 6.453008e-05 6.169000e-04 7.469095e-05
 [258,] 1.584179e-04 9.619158e-05 2.445208e-05
 [259,] 1.127999e-04 8.887239e-05 2.828821e-05
 [260,] 1.205778e-04 3.235087e-04 1.922487e-04
 [261,] 7.595727e-04 1.487233e-04 5.727202e-04
 [262,] 1.764133e-04 1.541278e-04 1.351161e-04
 [263,] 1.492129e-04 1.133536e-04 5.307235e-05
 [264,] 8.078928e-04 1.572090e-04 6.645288e-04
 [265,] 1.011773e-04 1.205243e-04 3.047637e-05
 [266,] 8.462540e-04 1.485500e-04 6.306390e-04
 [267,] 1.477005e-04 3.175447e-04 2.513625e-04
 [268,] 5.900381e-05 2.291637e-04 3.327440e-05
 [269,] 7.241621e-05 3.578187e-04 8.976141e-05
 [270,] 1.426151e-04 9.988480e-05 2.041663e-05
 [271,] 1.181852e-04 9.838249e-05 1.724082e-05
 [272,] 9.161978e-04 1.533148e-04 7.166288e-04
 [273,] 1.149788e-04 1.390515e-04 1.693311e-05
 [274,] 8.273054e-05 2.910992e-04 9.906968e-05
 [275,] 1.241769e-04 7.205835e-05 1.969877e-05
 [276,] 1.441930e-04 1.025062e-04 2.037925e-05
 [277,] 1.427779e-04 1.070215e-04 1.738712e-05
 [278,] 7.716727e-05 2.790857e-04 8.464898e-05
 [279,] 7.657106e-05 2.796901e-04 8.356698e-05
 [280,] 1.197553e-04 1.082336e-04 1.697782e-05
 [281,] 1.111178e-04 8.925541e-05 2.946361e-05
 [282,] 1.197553e-04 1.105767e-04 1.690714e-05
 [283,] 1.197553e-04 1.105767e-04 1.690714e-05
 [284,] 1.448598e-04 1.128096e-04 5.041188e-05
 [285,] 1.173915e-04 1.231059e-04 1.676579e-05
 [286,] 9.249287e-05 1.224700e-04 1.702198e-05
 [287,] 1.153819e-04 1.291148e-04 1.685063e-05
 [288,] 1.097924e-04 1.194453e-04 1.702178e-05
 [289,] 1.186818e-04 1.057651e-04 1.700145e-05
 [290,] 1.422911e-04 1.082977e-04 2.044958e-05
 [291,] 9.718473e-04 1.037132e-04 3.601494e-04
 [292,] 1.053547e-03 9.992323e-05 3.498403e-04
 [293,] 1.208466e-04 1.167279e-04 1.686471e-05
 [294,] 1.429187e-04 1.099114e-04 2.048862e-05
 [295,] 4.979669e-04 1.126245e-04 2.357576e-04
 [296,] 8.173965e-05 1.867484e-04 6.677559e-05
 [297,] 9.279592e-05 8.883649e-05 2.480984e-05
 [298,] 8.314306e-05 1.718955e-04 6.386607e-05
 [299,] 1.429187e-04 1.042774e-04 2.036075e-05
 [300,] 1.241318e-04 1.066585e-04 1.710663e-05
 [301,] 1.308921e-04 1.125819e-04 1.704611e-05
 [302,] 1.415572e-04 1.153832e-04 1.713483e-05
 [303,] 6.798981e-04 9.199449e-05 1.906796e-04
 [304,] 1.296358e-04 1.183758e-04 1.695670e-05
 [305,] 1.255843e-04 1.254415e-04 1.691885e-05
 [306,] 7.480782e-05 1.158417e-04 2.046923e-05
 [307,] 1.006068e-04 1.145877e-04 2.466557e-05
 [308,] 1.300387e-04 1.021207e-04 2.192898e-05
 [309,] 1.234138e-04 1.058081e-04 2.084447e-05
 [310,] 8.509419e-05 1.494049e-04 5.767748e-05
 [311,] 1.095224e-04 1.243021e-04 1.691750e-05
 [312,] 1.306219e-04 1.186215e-04 2.159816e-05
 [313,] 1.251448e-04 1.159141e-04 2.170818e-05
 [314,] 1.006728e-04 1.242378e-04 1.723929e-05
 [315,] 1.000168e-04 1.006541e-04 2.014231e-05
 [316,] 6.027031e-04 9.192708e-05 1.777354e-04
 [317,] 9.369519e-05 1.208372e-04 3.235166e-05
 [318,] 8.595259e-05 1.224689e-04 4.837867e-05
 [319,] 7.752397e-05 1.431012e-04 3.155293e-05
 [320,] 8.667154e-05 1.267306e-04 5.056019e-05
 [321,] 8.924238e-04 9.068494e-05 2.179103e-04
 [322,] 1.521238e-04 1.106490e-04 7.779291e-05
 [323,] 1.888286e-04 1.353805e-04 1.268958e-04
 [324,] 8.810112e-05 1.390926e-04 5.725780e-05
 [325,] 7.646144e-05 1.778909e-04 4.227777e-05
 [326,] 1.778843e-04 1.501505e-04 1.358815e-04
 [327,] 1.683405e-04 1.599918e-04 1.382881e-04
 [328,] 7.647426e-05 1.959812e-04 4.550852e-05
 [329,] 7.719590e-05 1.821570e-04 4.419393e-05
 [330,] 7.907525e-05 2.620092e-04 2.176920e-05
 [331,] 7.453436e-05 1.571579e-04 3.334565e-05
 [332,] 7.689976e-05 1.437498e-04 3.589255e-05
 [333,] 1.648598e-04 1.579945e-04 2.150835e-05
 [334,] 7.567530e-05 1.610923e-04 3.844718e-05
 [335,] 9.909841e-05 1.537478e-04 6.406967e-05
 [336,] 7.472998e-05 1.916281e-04 4.407760e-05
 [337,] 7.708043e-05 1.913631e-04 4.959456e-05
 [338,] 7.505584e-05 1.982176e-04 4.616305e-05
 [339,] 6.177498e-05 2.517260e-04 3.072547e-05
 [340,] 7.544292e-05 2.001522e-04 4.828467e-05
 [341,] 6.130692e-05 2.360561e-04 3.230064e-05
 [342,] 7.516646e-05 1.908888e-04 4.513889e-05
 [343,] 6.151317e-05 2.454045e-04 3.140084e-05
 [344,] 7.526980e-05 2.041225e-04 4.781467e-05
 [345,] 7.460688e-05 1.905040e-04 4.447712e-05
 [346,] 7.430994e-05 1.726108e-04 4.042495e-05
 [347,] 7.386464e-05 1.787450e-04 4.031656e-05
 [348,] 7.394696e-05 1.787450e-04 4.056775e-05
 [349,] 7.493693e-05 1.782018e-04 4.305074e-05
 [350,] 7.571833e-05 1.761562e-04 4.435563e-05
 [351,] 7.421349e-05 1.632908e-04 3.859098e-05
 [352,] 7.483121e-05 1.724896e-04 4.173758e-05
 [353,] 7.948214e-05 1.724896e-04 4.972443e-05
 [354,] 6.144925e-05 2.180025e-04 3.413654e-05
 [355,] 6.135856e-05 2.079097e-04 3.245738e-05
 [356,] 6.131178e-05 2.125313e-04 3.232472e-05
 [357,] 6.171961e-05 2.066451e-04 3.449768e-05
 [358,] 6.171961e-05 2.061696e-04 3.454103e-05
 [359,] 6.166000e-05 2.127103e-04 3.493291e-05
 [360,] 6.161447e-05 2.061696e-04 3.404494e-05
 [361,] 6.081007e-05 2.011408e-04 3.103708e-05
 [362,] 7.037452e-05 1.943540e-04 4.622950e-05
 [363,] 7.529835e-05 1.455892e-04 3.747191e-05
 [364,] 1.559912e-04 9.069944e-05 4.646589e-05
 [365,] 6.081800e-05 2.017890e-04 2.946397e-05
 [366,] 6.078599e-05 2.080219e-04 3.098586e-05
 [367,] 6.103035e-05 1.872037e-04 2.696392e-05
 [368,] 7.665469e-05 1.684344e-04 4.404637e-05
 [369,] 1.390785e-04 9.064139e-05 4.251791e-05
 [370,] 7.386186e-05 1.560897e-04 3.544081e-05
 [371,] 1.028332e-04 1.171050e-04 2.934336e-05
 [372,] 6.633492e-05 2.026592e-04 2.507007e-05
 [373,] 7.348007e-05 2.547254e-04 2.286666e-05
 [374,] 1.062834e-04 1.755859e-04 2.010981e-05
 [375,] 1.318525e-04 8.076257e-05 3.108129e-05
 [376,] 1.496968e-04 1.321052e-04 3.673665e-05
 [377,] 6.458371e-05 4.918740e-04 3.925409e-05
 [378,] 6.872354e-05 5.282684e-04 3.431753e-05
 [379,] 6.590577e-05 6.782422e-04 4.064371e-05
 [380,] 1.370948e-04 1.156235e-04 5.862611e-05
 [381,] 6.153126e-05 9.878306e-05 1.852265e-05
 [382,] 6.362371e-05 9.340125e-05 2.417327e-05
 [383,] 6.317126e-05 8.894122e-05 2.294341e-05
 [384,] 6.100833e-05 9.216218e-05 2.176249e-05
 [385,] 6.122660e-05 8.841959e-05 2.133111e-05
 [386,] 1.301459e-04 7.542247e-05 2.611726e-05
 [387,] 1.298933e-04 7.580969e-05 2.665981e-05
 [388,] 6.968522e-05 7.979292e-05 1.973087e-05
 [389,] 6.628078e-05 8.677092e-05 2.462085e-05
 [390,] 5.917812e-05 7.841062e-05 1.807940e-05
 [391,] 1.077921e-04 9.707055e-05 3.613947e-05
 [392,] 6.216163e-05 1.000034e-04 2.431397e-05
 [393,] 6.432084e-05 8.708039e-05 2.320139e-05
 [394,] 6.202083e-05 9.084681e-05 2.253355e-05
 [395,] 6.838151e-05 1.055671e-04 3.037781e-05
 [396,] 6.145141e-05 7.767048e-05 2.007187e-05
 [397,] 9.274555e-05 1.182378e-04 2.987009e-05
 [398,] 6.425188e-05 8.207862e-05 2.231234e-05
 [399,] 1.556658e-04 1.004850e-04 5.488931e-05
 [400,] 6.032592e-05 7.400370e-05 1.868064e-05
 [401,] 5.902471e-05 7.238719e-05 1.750242e-05
 [402,] 5.831569e-05 6.256434e-05 1.502004e-05
 [403,] 6.087064e-05 7.214814e-05 1.864572e-05
 [404,] 6.379999e-05 8.077214e-05 2.182074e-05
 [405,] 6.000919e-05 7.452873e-05 1.803321e-05
 [406,] 6.027305e-05 7.605626e-05 1.852468e-05
 [407,] 5.828169e-05 7.151068e-05 1.646132e-05
 [408,] 5.980470e-05 7.633924e-05 1.812580e-05
 [409,] 5.966100e-05 7.717752e-05 1.808764e-05
 [410,] 5.987147e-05 7.522572e-05 1.801677e-05
 [411,] 5.939259e-05 7.633924e-05 1.754625e-05
 [412,] 5.936026e-05 7.418628e-05 1.717246e-05
 [413,] 5.939391e-05 7.476946e-05 1.732566e-05
 [414,] 5.945807e-05 7.221447e-05 1.706034e-05
 [415,] 9.467155e-05 1.438044e-04 4.149465e-05
 [416,] 5.894820e-05 6.857191e-05 1.524957e-05
 [417,] 5.928662e-05 7.392692e-05 1.690296e-05
 [418,] 5.932011e-05 7.826928e-05 1.761100e-05
 [419,] 5.928662e-05 7.367044e-05 1.686877e-05
 [420,] 5.894820e-05 6.956083e-05 1.533810e-05
 [421,] 5.979243e-05 7.392692e-05 1.699728e-05
 [422,] 5.980570e-05 7.392692e-05 1.706161e-05
 [423,] 5.980570e-05 7.476014e-05 1.716510e-05
 [424,] 5.950401e-05 6.990562e-05 1.519498e-05
 [425,] 5.983710e-05 7.426592e-05 1.719990e-05
 [426,] 6.119506e-05 8.046086e-05 1.864048e-05
 [427,] 7.742466e-05 1.607613e-04 2.984119e-05
 [428,] 7.437915e-05 8.281169e-05 2.716424e-05
 [429,] 6.675146e-05 8.230793e-05 2.325979e-05
 [430,] 6.675146e-05 8.266740e-05 2.334811e-05
 [431,] 9.338239e-05 1.071523e-04 2.821924e-05
 [432,] 8.053933e-05 9.090688e-05 3.175042e-05
 [433,] 6.675146e-05 8.276133e-05 2.337115e-05
 [434,] 6.601740e-05 8.172655e-05 2.268806e-05
 [435,] 7.783987e-05 9.135267e-05 3.043771e-05
 [436,] 8.447162e-05 1.531783e-04 2.755434e-05
 [437,] 6.700941e-05 8.367292e-05 2.374719e-05
 [438,] 7.858420e-05 9.164082e-05 3.094639e-05
 [439,] 6.727410e-05 8.094224e-05 2.321228e-05
 [440,] 6.810939e-05 7.898825e-05 2.313909e-05
 [441,] 8.225255e-05 8.301752e-05 2.965706e-05
 [442,] 6.836357e-05 7.632815e-05 2.249237e-05
 [443,] 8.362809e-05 8.678788e-05 3.174645e-05
 [444,] 8.458649e-05 8.265868e-05 3.051392e-05
 [445,] 6.997276e-05 7.547729e-05 2.296572e-05
 [446,] 1.224434e-04 1.051473e-04 5.787403e-05
 [447,] 7.092635e-05 7.547729e-05 2.337273e-05
 [448,] 7.319619e-05 7.604141e-05 2.449805e-05
 [449,] 8.726290e-05 8.230411e-05 3.134881e-05
 [450,] 8.623850e-05 8.445154e-05 3.183953e-05
 [451,] 8.377122e-05 8.482900e-05 3.091162e-05
 [452,] 8.836195e-05 8.265868e-05 3.206955e-05
 [453,] 9.065031e-05 8.374527e-05 3.349309e-05
 [454,] 6.934543e-05 7.847880e-05 2.352221e-05
 [455,] 6.903083e-05 7.970450e-05 2.371603e-05
 [456,] 1.130797e-04 8.622147e-05 2.896773e-05
 [457,] 8.290976e-05 8.633122e-05 3.105121e-05
 [458,] 1.631884e-04 1.100870e-04 6.357781e-05
 [459,] 6.784470e-05 8.582128e-05 2.461551e-05
 [460,] 6.842348e-05 8.351604e-05 2.435060e-05
 [461,] 8.674632e-05 8.030718e-05 3.005471e-05
 [462,] 1.121931e-04 8.609447e-05 2.869028e-05
 [463,] 6.224782e-05 8.298988e-05 2.012385e-05
 [464,] 8.842314e-05 9.468146e-05 3.681988e-05
 [465,] 8.788693e-05 9.600787e-05 3.709235e-05
 [466,] 9.114369e-05 9.742141e-05 3.940813e-05
 [467,] 8.190264e-05 1.848822e-04 3.578523e-05
 [468,] 1.035085e-04 1.244852e-04 3.307271e-05
 [469,] 7.410228e-05 7.253561e-05 1.991298e-05
 [470,] 9.440643e-05 8.255219e-05 3.086543e-05
 [471,] 7.712667e-05 9.797377e-05 2.259627e-05
 [472,] 7.910589e-05 8.719682e-05 2.906948e-05
 [473,] 7.881269e-05 1.065465e-04 2.089581e-05
 [474,] 6.196129e-05 8.776144e-05 1.761883e-05
 [475,] 1.030794e-04 1.135240e-04 3.317523e-05
 [476,] 6.085182e-05 1.662835e-04 2.331120e-05
 [477,] 1.208323e-04 1.046331e-04 2.423304e-05
 [478,] 1.101975e-04 1.010963e-04 2.461317e-05
 [479,] 9.955895e-05 1.057174e-04 2.902542e-05
 [480,] 1.074569e-04 9.396607e-05 2.643880e-05
 [481,] 1.134388e-04 9.450656e-05 2.695762e-05
 [482,] 1.271353e-04 1.222681e-04 4.998822e-05
 [483,] 1.148983e-04 9.415248e-05 2.738039e-05
 [484,] 1.121448e-04 9.402203e-05 2.707833e-05
 [485,] 9.812810e-05 1.122561e-04 3.011749e-05
 [486,] 9.812810e-05 1.122938e-04 3.012432e-05
 [487,] 7.916050e-05 1.683244e-04 1.731371e-05
 [488,] 1.183091e-04 1.214100e-04 4.503950e-05
 [489,] 1.013945e-04 1.144404e-04 3.287420e-05
 [490,] 1.188428e-04 1.220677e-04 4.577018e-05
 [491,] 1.000292e-04 1.138722e-04 3.201665e-05
 [492,] 1.110510e-04 1.177340e-04 3.954921e-05
 [493,] 1.090494e-04 1.170961e-04 3.816450e-05
 [494,] 1.108132e-04 1.170057e-04 3.886368e-05
 [495,] 1.103669e-04 1.167719e-04 3.854201e-05
 [496,] 1.105774e-04 1.167565e-04 3.863762e-05
 [497,] 1.139240e-04 1.165783e-04 3.990850e-05
 [498,] 1.120392e-04 1.178864e-04 4.013442e-05
 [499,] 1.115662e-04 1.181783e-04 4.011932e-05
 [500,] 7.064496e-05 1.748229e-04 2.110321e-05
 [501,] 1.489268e-04 1.141582e-04 4.714061e-05
 [502,] 6.462387e-05 1.868267e-04 2.088923e-05
 [503,] 1.100498e-04 1.132977e-04 3.564046e-05
 [504,] 7.229025e-05 2.063076e-04 1.916267e-05
 [505,] 1.105212e-04 1.131334e-04 3.531373e-05
 [506,] 9.863847e-05 1.153478e-04 3.060697e-05
 [507,] 1.095936e-04 1.133684e-04 3.559816e-05
 [508,] 1.097949e-04 1.138932e-04 3.596437e-05
 [509,] 6.382408e-05 1.743224e-04 2.074233e-05
 [510,] 1.175796e-04 1.140201e-04 3.860068e-05
 [511,] 1.118340e-04 1.145284e-04 3.707466e-05
 [512,] 1.113754e-04 1.137010e-04 3.618527e-05
 [513,] 1.074694e-04 1.135890e-04 3.491430e-05
 [514,] 6.463697e-05 1.945438e-04 2.069555e-05
 [515,] 1.126244e-04 1.173309e-04 3.960650e-05
 [516,] 1.150967e-04 1.215750e-04 4.366969e-05
 [517,] 1.148326e-04 1.229660e-04 4.443752e-05
 [518,] 1.103668e-04 1.208797e-04 4.088938e-05
 [519,] 1.144829e-04 1.199220e-04 4.180358e-05
 [520,] 6.986509e-05 8.712365e-05 1.984139e-05
 [521,] 1.011006e-04 1.462719e-04 3.250223e-05
 [522,] 1.249290e-04 1.147487e-04 4.290900e-05
 [523,] 1.102987e-04 8.680042e-05 2.737546e-05
 [524,] 8.432059e-05 7.770826e-05 2.366501e-05
 [525,] 1.175943e-04 1.139691e-04 3.887049e-05
 [526,] 1.300622e-04 1.137154e-04 4.331130e-05
 [527,] 7.417686e-05 8.346224e-05 1.834925e-05
 [528,] 6.578532e-05 7.375049e-05 1.706459e-05
 [529,] 9.748641e-05 1.099023e-04 2.153222e-05
 [530,] 1.300622e-04 1.141985e-04 4.391252e-05
 [531,] 6.730875e-05 8.000094e-05 1.840663e-05
 [532,] 8.168687e-05 6.795947e-05 1.804634e-05
 [533,] 1.802726e-04 6.689633e-05 2.495123e-05
 [534,] 1.705973e-04 6.682504e-05 2.403103e-05
 [535,] 1.773846e-04 7.953759e-05 2.257737e-05
 [536,] 1.608295e-04 6.816020e-05 2.308641e-05
 [537,] 1.715872e-04 6.761589e-05 2.348453e-05
 [538,] 6.959841e-05 8.565451e-04 3.850695e-05
 [539,] 7.380119e-05 3.996149e-04 7.510666e-05
 [540,] 3.941722e-04 1.024011e-04 1.589911e-04
 [541,] 7.782298e-05 1.131739e-04 2.342075e-05
 [542,] 8.446585e-05 1.130006e-04 2.409223e-05
 [543,] 8.297806e-05 1.026039e-04 2.498926e-05
 [544,] 9.324174e-05 1.018165e-04 2.361334e-05
 [545,] 9.263207e-05 1.044958e-04 2.361896e-05
 [546,] 6.332648e-05 7.785564e-05 1.635671e-05
 [547,] 9.960492e-05 9.905655e-05 2.354121e-05
 [548,] 9.657741e-05 9.943650e-05 2.342329e-05
 [549,] 9.630279e-05 9.820319e-05 2.348009e-05
 [550,] 9.545177e-05 9.577260e-05 2.358847e-05
 [551,] 9.838108e-05 9.511890e-05 2.381469e-05
 [552,] 9.807873e-05 9.384994e-05 2.399005e-05
 [553,] 9.838108e-05 9.384994e-05 2.401862e-05
 [554,] 6.745260e-05 7.735028e-05 1.875377e-05
 [555,] 6.073068e-05 8.025728e-05 1.860174e-05
 [556,] 1.043024e-04 1.024824e-04 2.907738e-05
 [557,] 1.262125e-04 8.105514e-05 2.821893e-05
 [558,] 7.576242e-05 1.151383e-04 3.785642e-05
 [559,] 7.480863e-05 1.141811e-04 3.704200e-05
 [560,] 6.710452e-05 1.041926e-04 2.825392e-05
 [561,] 6.767536e-05 1.027041e-04 2.836544e-05
 [562,] 6.670538e-05 9.977569e-05 2.693619e-05
 [563,] 6.630071e-05 1.015507e-04 2.705028e-05
 [564,] 8.117158e-05 1.135149e-04 4.152985e-05
 [565,] 8.178612e-05 1.192353e-04 4.404501e-05
 [566,] 9.033089e-05 9.174097e-05 2.331969e-05
 [567,] 6.315352e-05 1.105022e-04 2.621147e-05
 [568,] 6.076639e-05 1.215827e-04 2.441287e-05
 [569,] 6.035680e-05 1.310618e-04 2.413229e-05
 [570,] 6.105270e-05 1.178582e-04 2.452946e-05
 [571,] 1.085003e-04 1.328307e-04 3.843525e-05
 [572,] 7.407913e-05 1.792268e-04 5.402285e-05
 [573,] 7.494284e-05 1.262758e-04 4.119520e-05
 [574,] 7.014170e-05 1.338141e-04 3.838497e-05
 [575,] 6.976682e-05 1.345787e-04 3.818403e-05
 [576,] 7.396691e-05 1.452533e-04 4.554434e-05
 [577,] 7.473987e-05 1.349614e-04 4.344266e-05
 [578,] 7.548154e-05 1.451422e-04 4.686909e-05
 [579,] 6.891890e-05 1.154816e-04 3.319919e-05
 [580,] 9.872385e-05 9.542061e-05 2.665110e-05
 [581,] 1.408236e-04 8.899586e-05 2.811570e-05
 [582,] 1.020293e-04 1.192212e-04 2.403956e-05
 [583,] 6.175974e-05 1.130074e-04 2.497206e-05
 [584,] 5.978725e-05 1.126719e-04 2.105106e-05
 [585,] 1.176100e-04 1.823885e-04 5.057916e-05
 [586,] 5.978328e-05 1.137894e-04 2.143557e-05
 [587,] 6.073782e-05 1.007605e-04 1.817236e-05
 [588,] 7.931608e-05 1.424988e-04 2.791884e-05
 [589,] 5.992559e-05 1.349707e-04 2.470287e-05
 [590,] 6.632221e-05 1.412278e-04 3.607061e-05
 [591,] 5.978527e-05 1.134245e-04 2.145636e-05
 [592,] 6.512365e-05 1.341904e-04 3.336970e-05
 [593,] 5.986445e-05 1.152371e-04 2.225991e-05
 [594,] 6.518388e-05 1.201756e-04 3.077258e-05
 [595,] 7.313734e-05 1.210537e-04 3.825629e-05
 [596,] 7.948975e-05 8.405335e-05 1.910901e-05
 [597,] 8.792177e-05 1.195023e-04 4.155031e-05
 [598,] 7.860347e-05 1.658006e-04 3.019773e-05
 [599,] 9.072230e-05 9.156513e-05 2.350343e-05
 [600,] 8.722709e-05 9.967833e-05 3.349332e-05
 [601,] 6.920478e-05 1.313679e-04 3.731312e-05
 [602,] 6.727261e-05 1.277721e-04 3.463759e-05
 [603,] 9.789172e-05 1.176715e-04 4.593833e-05
 [604,] 8.907295e-05 9.942517e-05 3.449543e-05
 [605,] 8.685218e-05 9.989491e-05 3.356398e-05
 [606,] 8.642871e-05 9.946758e-05 3.323605e-05
 [607,] 8.014557e-05 9.498889e-05 3.478214e-05
 [608,] 9.809953e-05 7.463707e-05 2.725937e-05
 [609,] 9.726652e-05 7.482468e-05 2.733693e-05
 [610,] 7.840870e-05 1.677461e-04 3.177487e-05
 [611,] 7.395147e-05 7.415445e-05 2.023143e-05
 [612,] 7.023186e-05 9.032478e-05 2.817675e-05
 [613,] 1.280306e-04 8.278701e-05 4.205155e-05
 [614,] 8.390295e-05 8.286767e-05 1.839964e-05
 [615,] 9.801895e-05 7.625171e-05 2.823017e-05
 [616,] 7.211021e-05 8.438902e-05 2.053055e-05
 [617,] 6.650605e-05 9.391733e-05 2.634977e-05
 [618,] 9.547802e-05 1.084027e-04 4.092209e-05
 [619,] 7.088459e-05 1.009618e-04 3.075790e-05
 [620,] 9.399091e-05 7.985588e-05 2.277722e-05
 [621,] 2.327892e-04 7.657787e-05 4.038582e-05
 [622,] 1.713622e-04 7.401761e-05 3.290263e-05
 [623,] 7.557730e-05 6.524747e-05 1.925591e-05
 [624,] 1.104503e-04 1.176809e-04 3.562129e-05
 [625,] 8.864376e-05 1.163397e-04 2.705008e-05
 [626,] 1.759542e-04 7.187562e-05 3.261478e-05
 [627,] 1.813628e-04 7.882306e-05 3.757614e-05
 [628,] 8.995984e-05 1.119865e-04 2.712226e-05
 [629,] 1.859079e-04 7.182969e-05 3.448822e-05
 [630,] 6.060977e-05 6.296678e-05 1.567223e-05
 [631,] 9.173371e-05 1.309398e-04 3.064461e-05
 [632,] 6.117563e-05 6.296678e-05 1.578365e-05
 [633,] 9.137636e-05 1.319081e-04 3.109699e-05
 [634,] 6.483198e-05 6.205918e-05 1.591865e-05
 [635,] 6.374740e-05 6.203931e-05 1.586807e-05
 [636,] 6.346404e-05 6.203931e-05 1.582536e-05
 [637,] 9.137636e-05 1.272430e-04 3.048086e-05
 [638,] 1.095815e-04 1.212105e-04 3.569941e-05
 [639,] 9.137645e-05 1.311599e-04 3.138186e-05
 [640,] 6.231316e-05 6.317409e-05 1.623264e-05
 [641,] 6.378020e-05 6.217734e-05 1.615389e-05
 [642,] 9.142199e-05 1.321960e-04 3.179452e-05
 [643,] 9.140941e-05 1.318815e-04 3.169059e-05
 [644,] 9.148111e-05 1.329446e-04 3.212387e-05
 [645,] 6.437239e-05 6.255726e-05 1.642378e-05
 [646,] 6.253601e-05 6.796062e-05 1.500858e-05
 [647,] 6.113448e-05 6.425469e-05 1.507539e-05
 [648,] 1.692936e-04 7.425522e-05 3.719335e-05
 [649,] 1.604450e-04 7.831633e-05 4.750465e-05
 [650,] 2.264230e-04 7.677011e-05 4.974262e-05
 [651,] 4.008842e-04 7.608843e-05 3.665797e-05
 [652,] 3.337912e-04 1.809672e-04 3.317115e-04
 [653,] 1.783580e-04 8.091620e-05 2.977341e-05
 [654,] 1.798015e-04 1.385121e-04 1.048534e-04
 [655,] 1.759790e-04 1.383449e-04 1.019972e-04
 [656,] 6.047329e-05 9.696749e-05 2.148386e-05
 [657,] 5.947327e-05 9.933344e-05 2.091241e-05
 [658,] 1.744395e-04 8.493061e-05 2.566723e-05
 [659,] 1.817401e-04 1.351754e-04 1.020620e-04
 [660,] 2.295218e-04 1.418826e-04 1.458740e-04
 [661,] 5.989082e-05 1.460521e-04 2.204664e-05
 [662,] 3.941260e-04 8.532733e-05 4.015344e-05
 [663,] 1.735819e-04 1.343791e-04 9.546708e-05
 [664,] 4.327506e-04 8.532733e-05 4.228885e-05
 [665,] 9.295816e-05 1.330758e-04 3.355673e-05
 [666,] 2.081607e-04 1.768041e-04 1.772210e-04
 [667,] 6.150679e-05 1.147573e-04 2.461218e-05
 [668,] 6.150679e-05 1.090201e-04 2.381222e-05
 [669,] 6.039786e-05 1.524268e-04 2.258291e-05
 [670,] 1.629639e-04 8.908582e-05 2.437230e-05
 [671,] 9.261296e-05 1.138021e-04 2.979045e-05
 [672,] 6.169303e-05 1.122900e-04 2.442205e-05
 [673,] 6.039786e-05 1.543640e-04 2.268712e-05
 [674,] 9.225958e-05 1.293602e-04 3.211532e-05
 [675,] 2.007079e-04 1.346501e-04 1.136280e-04
 [676,] 1.145343e-04 1.502935e-04 1.981349e-05
 [677,] 6.043368e-05 1.615645e-04 2.508314e-05
 [678,] 1.560727e-04 1.041630e-04 2.587471e-05
 [679,] 2.328464e-04 1.875014e-04 2.154992e-04
 [680,] 2.239329e-04 1.428362e-04 1.367718e-04
 [681,] 2.106465e-04 1.863750e-04 1.872781e-04
 [682,] 2.348810e-04 1.890239e-04 2.203289e-04
 [683,] 4.623159e-04 9.222079e-05 3.805478e-05
 [684,] 6.665026e-04 1.010603e-04 4.212455e-05
 [685,] 2.125556e-04 1.840922e-04 1.864807e-04
 [686,] 2.959274e-04 1.294524e-04 1.655216e-04
 [687,] 5.967395e-05 1.235562e-04 1.906832e-05
 [688,] 1.986404e-04 1.460517e-04 1.223207e-04
 [689,] 1.122494e-04 1.202088e-04 2.965764e-05
 [690,] 1.114946e-04 1.128589e-04 3.229376e-05
 [691,] 1.080586e-04 1.250145e-04 2.804876e-05
 [692,] 1.300645e-04 6.616616e-05 2.458778e-05
 [693,] 1.654357e-04 9.076852e-05 3.490849e-05
 [694,] 9.554955e-05 8.005042e-05 3.534076e-05
 [695,] 1.090744e-04 1.226650e-04 3.591159e-05
 [696,] 1.124945e-04 6.069478e-05 1.970423e-05
 [697,] 1.102605e-04 1.055885e-04 3.357284e-05
 [698,] 8.756376e-05 1.137934e-04 2.966702e-05
 [699,] 1.564519e-04 6.216241e-05 2.407455e-05
 [700,] 4.120643e-04 6.545889e-05 4.868996e-05
 [701,] 1.099533e-04 1.067711e-04 3.391142e-05
 [702,] 1.762713e-04 7.582928e-05 5.582714e-05
 [703,] 8.458856e-05 1.147046e-04 2.860780e-05
 [704,] 1.712031e-04 7.699676e-05 5.555606e-05
 [705,] 8.466725e-05 1.156461e-04 2.881162e-05
 [706,] 8.301398e-05 1.200978e-04 2.848788e-05
 [707,] 1.246102e-04 6.049664e-05 2.168094e-05
 [708,] 1.114071e-04 7.521973e-05 2.410416e-05
 [709,] 2.004537e-04 6.216900e-05 3.689427e-05
 [710,] 3.117528e-04 1.040587e-04 1.332870e-04
 [711,] 1.966260e-04 1.217990e-04 1.232852e-04
 [712,] 8.407051e-05 1.139545e-04 2.772822e-05
 [713,] 8.624791e-05 1.119493e-04 2.774180e-05
 [714,] 5.066618e-04 6.743937e-05 5.604357e-05
 [715,] 1.056958e-04 1.227226e-04 3.876959e-05
 [716,] 3.243389e-04 1.082552e-04 1.612492e-04
 [717,] 8.992753e-05 9.072317e-05 1.799966e-05
 [718,] 1.790830e-04 8.460027e-05 2.246221e-05
 [719,] 7.868194e-05 8.116236e-05 2.011256e-05
 [720,] 7.816587e-05 7.959937e-05 2.008620e-05
 [721,] 9.467511e-05 1.387661e-04 3.935246e-05
 [722,] 9.642028e-05 2.568027e-04 1.031981e-04
 [723,] 7.187366e-05 1.150415e-04 2.126360e-05
 [724,] 7.933985e-05 1.197729e-04 2.202660e-05
 [725,] 1.690168e-04 7.625765e-05 4.617564e-05
 [726,] 7.937148e-05 1.216297e-04 2.196045e-05
 [727,] 7.807233e-05 1.250512e-04 2.181110e-05
 [728,] 1.423947e-04 1.253216e-04 5.600011e-05
 [729,] 8.004444e-05 1.189045e-04 2.209224e-05
 [730,] 3.726675e-04 1.334007e-03 3.115846e-03
 [731,] 3.898195e-04 1.556191e-03 3.836894e-03
 [732,] 8.400828e-05 1.302648e-04 3.153421e-05
 [733,] 1.336765e-04 1.245312e-04 5.174449e-05
 [734,] 1.406522e-04 1.310444e-04 6.165647e-05
 [735,] 1.312216e-04 1.411526e-04 2.695306e-05
 [736,] 6.831505e-05 1.101149e-04 2.316403e-05
 [737,] 7.292084e-05 1.198990e-04 2.385433e-05
 [738,] 7.525846e-05 9.834110e-05 2.164640e-05
 [739,] 7.851907e-05 9.775601e-05 2.199698e-05
 [740,] 7.617241e-05 9.751322e-05 2.173416e-05
 [741,] 7.456688e-05 9.750859e-05 2.155661e-05
 [742,] 1.034852e-04 1.366449e-04 4.039057e-05
 [743,] 6.405498e-05 1.066979e-04 2.643705e-05
 [744,] 9.198675e-05 9.147599e-05 3.071021e-05
 [745,] 1.065139e-04 1.259577e-04 4.394608e-05
 [746,] 1.142925e-04 7.843142e-05 3.991368e-05
 [747,] 9.188198e-05 1.013073e-04 3.433492e-05
 [748,] 7.648302e-05 9.391953e-05 2.217059e-05
 [749,] 1.326453e-04 6.322538e-04 3.034917e-04
 [750,] 9.168170e-05 9.281618e-05 3.119388e-05
 [751,] 1.363136e-04 6.941110e-04 3.383478e-04
 [752,] 1.001053e-04 1.451607e-04 5.609229e-05
 [753,] 9.550817e-05 1.619585e-04 2.111222e-05
 [754,] 1.385529e-04 5.939665e-04 3.105841e-04
 [755,] 9.107768e-05 9.010251e-05 2.998530e-05
 [756,] 1.016684e-04 1.272853e-04 3.554516e-05
 [757,] 2.433491e-04 8.446669e-04 1.090336e-03
 [758,] 1.213811e-04 6.828814e-04 2.763567e-04
 [759,] 1.082216e-04 6.224285e-04 2.123180e-04
 [760,] 1.038533e-04 7.342863e-05 3.331001e-05
 [761,] 2.528415e-04 8.234574e-04 1.129211e-03
 [762,] 1.229370e-04 6.406198e-04 2.696110e-04
 [763,] 9.088822e-05 9.366765e-05 3.112011e-05
 [764,] 8.770647e-05 9.481788e-05 2.955463e-05
 [765,] 1.014681e-04 1.288623e-04 3.577102e-05
 [766,] 2.781669e-04 8.277401e-04 1.308461e-03
 [767,] 1.378594e-04 6.594848e-04 3.351963e-04
 [768,] 8.867832e-05 1.295994e-04 3.573907e-05
 [769,] 9.450625e-05 8.154597e-05 3.572035e-05
 [770,] 1.015713e-04 7.740688e-05 3.582921e-05
 [771,] 1.013390e-04 1.399030e-04 5.542409e-05
 [772,] 9.070136e-05 9.618682e-05 3.183860e-05
 [773,] 9.334734e-05 7.725840e-05 3.283783e-05
 [774,] 9.522762e-05 8.013521e-05 3.512938e-05
 [775,] 9.584502e-05 1.387860e-04 2.170245e-05
 [776,] 9.157536e-05 9.799329e-05 3.303020e-05
 [777,] 1.236686e-04 8.237527e-05 4.503570e-05
 [778,] 6.962477e-05 1.031054e-04 2.230848e-05
 [779,] 1.144782e-04 1.458279e-04 2.258928e-05
 [780,] 1.953040e-04 1.297847e-04 1.118097e-04
 [781,] 9.605819e-05 1.488709e-04 2.108190e-05
 [782,] 9.494928e-05 1.501002e-04 2.113385e-05
 [783,] 1.538414e-04 1.302675e-04 8.838458e-05
 [784,] 7.767566e-05 9.315390e-05 2.181967e-05
 [785,] 1.460214e-04 5.357615e-04 3.358135e-04
 [786,] 1.598118e-04 1.071309e-04 6.045109e-05
 [787,] 7.726439e-05 9.230854e-05 2.187078e-05
 [788,] 1.514827e-04 6.176285e-05 3.249996e-05
 [789,] 1.460053e-04 1.346559e-04 8.722756e-05
 [790,] 1.456923e-04 1.534375e-04 1.022036e-04
 [791,] 1.464818e-04 1.518547e-04 1.015714e-04
 [792,] 6.077701e-05 1.368402e-04 1.852878e-05
 [793,] 7.727319e-05 9.402683e-05 2.167663e-05
 [794,] 1.360676e-04 6.197298e-05 2.984436e-05
 [795,] 1.499648e-04 1.311242e-04 8.692965e-05
 [796,] 2.108015e-04 8.385886e-05 6.080192e-05
 [797,] 8.286357e-05 1.174841e-04 1.689953e-05
 [798,] 7.779169e-05 9.459191e-05 2.150679e-05
 [799,] 7.492999e-05 9.410730e-05 2.132137e-05
 [800,] 1.376289e-04 9.606808e-05 4.625886e-05
 [801,] 8.014154e-05 1.131834e-04 1.690983e-05
 [802,] 1.235286e-04 6.495282e-05 3.177802e-05
 [803,] 1.363401e-04 9.158817e-05 4.302387e-05
 [804,] 1.436307e-04 6.706855e-05 3.850790e-05
 [805,] 1.569664e-04 9.518830e-05 5.082633e-05
 [806,] 1.480839e-04 6.524134e-05 3.681755e-05
 [807,] 1.059274e-04 9.026675e-05 2.743259e-05
 [808,] 1.156102e-04 1.478779e-04 7.350810e-05
 [809,] 1.476640e-04 1.264118e-04 6.958859e-05
 [810,] 7.846116e-05 7.747078e-05 1.652746e-05
 [811,] 7.846116e-05 7.694472e-05 1.656114e-05
 [812,] 1.253558e-04 1.143743e-04 5.145680e-05
 [813,] 2.881392e-04 1.344305e-03 2.375022e-03
 [814,] 1.473335e-04 7.154263e-05 4.430045e-05
 [815,] 1.453558e-04 7.176254e-05 4.404810e-05
 [816,] 1.453558e-04 7.176254e-05 4.404810e-05
 [817,] 1.059732e-04 1.069108e-04 5.402532e-05
 [818,] 1.473335e-04 7.047897e-05 4.311138e-05
 [819,] 1.229813e-04 7.047897e-05 3.712143e-05
 [820,] 7.363068e-05 9.434846e-05 2.099337e-05
 [821,] 7.611464e-05 7.931959e-05 1.620087e-05
 [822,] 1.044134e-04 1.343866e-04 5.667788e-05
 [823,] 1.208018e-04 1.299182e-04 6.659982e-05
 [824,] 2.466921e-04 1.151395e-03 1.622839e-03
 [825,] 2.200131e-04 8.582479e-04 1.032463e-03
 [826,] 7.321431e-05 9.152884e-05 2.105167e-05
 [827,] 1.326708e-04 1.252545e-04 7.102498e-05
 [828,] 1.195440e-04 1.174437e-04 5.769340e-05
 [829,] 2.868928e-04 1.115633e-03 1.997752e-03
 [830,] 6.792655e-05 8.968929e-05 1.735757e-05
 [831,] 1.546864e-04 1.246101e-04 7.203861e-05
 [832,] 1.002741e-04 1.180845e-04 3.146965e-05
 [833,] 1.136511e-04 2.106120e-04 1.010444e-04
 [834,] 1.229162e-04 7.710142e-05 2.483567e-05
 [835,] 9.972075e-05 1.121632e-04 3.007976e-05
 [836,] 7.183498e-05 2.202833e-04 1.800245e-05
 [837,] 9.973878e-05 1.105950e-04 2.962576e-05
 [838,] 1.277399e-04 7.769538e-05 2.467797e-05
 [839,] 1.366006e-04 1.518030e-04 8.580247e-05
 [840,] 1.273631e-04 7.694643e-05 2.500867e-05
 [841,] 1.139443e-04 2.134998e-04 1.047720e-04
 [842,] 6.544481e-05 1.285331e-04 2.688190e-05
 [843,] 6.679086e-05 1.468292e-04 2.988520e-05
 [844,] 7.008288e-05 1.362676e-04 3.311826e-05
 [845,] 1.005355e-04 1.140136e-04 2.965362e-05
 [846,] 1.013697e-04 1.136626e-04 2.933336e-05
 [847,] 1.007744e-04 1.142480e-04 2.958134e-05
 [848,] 1.260709e-04 1.785366e-04 9.259084e-05
 [849,] 1.006763e-04 1.143939e-04 2.963680e-05
 [850,] 1.489481e-04 1.710272e-04 1.115102e-04
 [851,] 6.869227e-05 2.230390e-04 4.784010e-05
 [852,] 1.149159e-04 1.099356e-04 4.680107e-05
 [853,] 8.168029e-05 5.746811e-03 6.392517e-04
 [854,] 1.075685e-04 1.155706e-04 2.881397e-05
 [855,] 1.091815e-04 1.201016e-04 2.852683e-05
 [856,] 7.585959e-05 1.129013e-04 1.972639e-05
 [857,] 3.004641e-04 1.686552e-04 2.597955e-04
 [858,] 7.487555e-05 1.114330e-04 1.976632e-05
 [859,] 7.511998e-05 1.113146e-04 1.973865e-05
 [860,] 2.074178e-04 1.673453e-03 1.784243e-03
 [861,] 7.426201e-05 1.110958e-04 1.982243e-05
 [862,] 7.402319e-05 1.099975e-04 1.981356e-05
 [863,] 1.289384e-04 1.370037e-04 7.305450e-05
 [864,] 1.319508e-04 1.820960e-04 1.046380e-04
 [865,] 1.052845e-04 7.536656e-05 3.253008e-05
 [866,] 9.841785e-05 7.764842e-05 3.202227e-05
 [867,] 6.947519e-05 8.168599e-05 1.685507e-05
 [868,] 8.384082e-05 6.046286e-04 1.768939e-04
 [869,] 6.984366e-05 1.152394e-04 2.591328e-05
 [870,] 7.350455e-05 1.438058e-04 2.724575e-05
 [871,] 1.081214e-04 8.440126e-05 2.609132e-05
 [872,] 6.839496e-05 6.773966e-05 1.702802e-05
 [873,] 4.916787e-04 9.813186e-05 1.544588e-04
 [874,] 7.276661e-05 8.288350e-05 1.945974e-05
 [875,] 7.276661e-05 8.288350e-05 1.945974e-05
 [876,] 7.257127e-05 8.418352e-05 1.935448e-05
 [877,] 7.899767e-05 6.250413e-05 1.919218e-05
 [878,] 7.384573e-05 8.337785e-05 1.946238e-05
 [879,] 7.326715e-05 8.527698e-05 1.931799e-05
 [880,] 1.054303e-04 1.326428e-04 2.948722e-05
 [881,] 7.337206e-05 1.003014e-04 1.809611e-05
 [882,] 7.296121e-05 8.364643e-05 1.940874e-05
 [883,] 2.375356e-04 8.629861e-05 7.404491e-05
 [884,] 7.405497e-05 8.287479e-05 1.953744e-05
 [885,] 7.543046e-05 6.277561e-05 1.869185e-05
 [886,] 7.405497e-05 8.343300e-05 1.947437e-05
 [887,] 1.046522e-04 8.267772e-05 2.834831e-05
 [888,] 3.509975e-04 9.414828e-05 1.450107e-04
 [889,] 7.448866e-05 8.383536e-05 1.947192e-05
 [890,] 7.426927e-05 8.383536e-05 1.945483e-05
 [891,] 2.303828e-04 8.639231e-05 7.248153e-05
 [892,] 7.384305e-05 8.361921e-05 1.940375e-05
 [893,] 3.673404e-04 1.151166e-04 1.622083e-04
 [894,] 7.749652e-05 7.560204e-05 2.439495e-05
 [895,] 7.537144e-05 8.367830e-05 1.951955e-05
 [896,] 8.917232e-05 9.902757e-05 2.264789e-05
 [897,] 7.635502e-05 8.367830e-05 1.960581e-05
 [898,] 7.537144e-05 8.368809e-05 1.951853e-05
 [899,] 7.894258e-05 7.505480e-05 2.471745e-05
 [900,] 7.856173e-05 7.450101e-05 2.437300e-05
 [901,] 8.912215e-05 1.034235e-04 2.165161e-05
 [902,] 3.938887e-04 1.342401e-04 2.209047e-04
 [903,] 8.053761e-05 7.639841e-05 2.585676e-05
 [904,] 7.581506e-05 8.346109e-05 1.953885e-05
 [905,] 7.534712e-05 8.324307e-05 1.947940e-05
 [906,] 1.058062e-04 1.325999e-04 2.938322e-05
 [907,] 8.259101e-05 7.918819e-05 2.783206e-05
 [908,] 8.259101e-05 8.142456e-05 2.872741e-05
 [909,] 8.164004e-05 7.945485e-05 2.757157e-05
 [910,] 7.444623e-05 1.296798e-04 2.751979e-05
 [911,] 7.630249e-05 8.286697e-05 1.961352e-05
 [912,] 1.809484e-04 1.498739e-04 1.294499e-04
 [913,] 7.561303e-05 7.942005e-05 2.509729e-05
 [914,] 5.369230e-04 9.471756e-05 2.094727e-04
 [915,] 8.105387e-05 8.219147e-05 2.020660e-05
 [916,] 8.173886e-05 8.219147e-05 2.028760e-05
 [917,] 8.105387e-05 8.219147e-05 2.020660e-05
 [918,] 2.149996e-04 8.276086e-05 6.303612e-05
 [919,] 2.176579e-04 8.304884e-05 6.420507e-05
 [920,] 8.137540e-05 8.189504e-05 2.025053e-05
 [921,] 8.173886e-05 8.234589e-05 2.017295e-05
 [922,] 2.176579e-04 8.364643e-05 6.545227e-05
 [923,] 5.735833e-04 8.986640e-05 2.025741e-04
 [924,] 8.322020e-05 8.274742e-05 2.017306e-05
 [925,] 8.173886e-05 8.268788e-05 2.002895e-05
 [926,] 1.670651e-04 1.443323e-04 1.001481e-04
 [927,] 8.244770e-05 8.293640e-05 2.005283e-05
 [928,] 8.322020e-05 8.325539e-05 2.006991e-05
 [929,] 1.844717e-04 1.491705e-04 1.316865e-04
 [930,] 8.322020e-05 8.336986e-05 1.998831e-05
 [931,] 8.137540e-05 1.261630e-04 3.048209e-05
 [932,] 8.481236e-05 8.646384e-05 3.223902e-05
 [933,] 8.397968e-05 8.357983e-05 2.002504e-05
 [934,] 8.352154e-05 8.365845e-05 1.996826e-05
 [935,] 8.312650e-05 8.365845e-05 1.993114e-05
 [936,] 8.312650e-05 8.380363e-05 1.990823e-05
 [937,] 7.537818e-05 8.176734e-05 2.570513e-05
 [938,] 1.029847e-04 1.205863e-04 2.865439e-05
 [939,] 1.249945e-04 2.642277e-04 1.413758e-04
 [940,] 1.498670e-04 1.506831e-04 9.215781e-05
 [941,] 9.556826e-05 8.330120e-05 2.118348e-05
 [942,] 1.443546e-04 1.503744e-04 8.763129e-05
 [943,] 9.672208e-05 8.279266e-05 2.136498e-05
 [944,] 1.022819e-04 1.100437e-04 2.824898e-05
 [945,] 1.010665e-04 1.087654e-04 2.820128e-05
 [946,] 7.528465e-05 6.202731e-05 1.809380e-05
 [947,] 9.944210e-05 1.081356e-04 2.816811e-05
 [948,] 1.224218e-04 2.685685e-04 1.390045e-04
 [949,] 1.059374e-04 8.447791e-05 2.170775e-05
 [950,] 9.704251e-05 8.381467e-05 2.103175e-05
 [951,] 1.015035e-04 1.076233e-04 2.807456e-05
 [952,] 1.001453e-04 8.406760e-05 2.118417e-05
 [953,] 6.897393e-05 6.096888e-05 1.657111e-05
 [954,] 1.154782e-04 2.537503e-04 1.200159e-04
 [955,] 6.915776e-05 6.096888e-05 1.660066e-05
 [956,] 9.947919e-05 8.441083e-05 2.104255e-05
 [957,] 1.000757e-04 8.435050e-05 2.103169e-05
 [958,] 6.901359e-05 6.090641e-05 1.652491e-05
 [959,] 1.115746e-04 1.129341e-04 3.334492e-05
 [960,] 1.122525e-04 1.133810e-04 3.325632e-05
 [961,] 1.102249e-04 1.129738e-04 3.299985e-05
 [962,] 3.421798e-04 6.847410e-05 7.762589e-05
 [963,] 1.015035e-04 1.088580e-04 2.807937e-05
 [964,] 9.814202e-05 1.087421e-04 2.790580e-05
 [965,] 7.655033e-05 6.088765e-05 1.753061e-05
 [966,] 9.962339e-05 5.917293e-05 1.751759e-05
 [967,] 1.019949e-04 8.471585e-05 2.112265e-05
 [968,] 1.054498e-04 2.406591e-04 9.842702e-05
 [969,] 3.059967e-04 6.950024e-05 7.405114e-05
 [970,] 1.018319e-04 5.904754e-05 1.778041e-05
 [971,] 1.019910e-04 1.086455e-04 2.805505e-05
 [972,] 1.016008e-04 1.089825e-04 2.807893e-05
 [973,] 9.941059e-05 1.181516e-04 3.465335e-05
 [974,] 9.760337e-05 5.910940e-05 1.739916e-05
 [975,] 1.022657e-04 2.372411e-04 9.220338e-05
 [976,] 1.204203e-04 6.300299e-05 1.711280e-05
 [977,] 1.115352e-04 2.443816e-04 1.097221e-04
 [978,] 1.034764e-04 8.513539e-05 2.107524e-05
 [979,] 1.049002e-04 8.513539e-05 2.119835e-05
 [980,] 1.031747e-04 1.107617e-04 2.808083e-05
 [981,] 1.194182e-04 6.281857e-05 1.697897e-05
 [982,] 2.902608e-04 6.915640e-05 7.063532e-05
 [983,] 1.017002e-04 1.089825e-04 2.802287e-05
 [984,] 1.015989e-04 1.087551e-04 2.802052e-05
 [985,] 1.078667e-04 2.509471e-04 1.063732e-04
 [986,] 9.760337e-05 5.869247e-05 1.743038e-05
 [987,] 1.034764e-04 8.581160e-05 2.086535e-05
 [988,] 1.110692e-04 6.617452e-05 2.309534e-05
 [989,] 1.015989e-04 1.087551e-04 2.802052e-05
 [990,] 7.114512e-05 5.975454e-05 1.597143e-05
 [991,] 1.015989e-04 1.087551e-04 2.802052e-05
 [992,] 1.018026e-04 1.073789e-04 2.797724e-05
 [993,] 1.163752e-04 6.307129e-05 1.675139e-05
 [994,] 9.662283e-05 5.922717e-05 1.702190e-05
 [995,] 2.654050e-04 6.864275e-05 6.498994e-05
 [996,] 1.057896e-04 2.614383e-04 1.066406e-04
 [997,] 6.901359e-05 6.099029e-05 1.671363e-05
 [998,] 1.178078e-04 6.365605e-05 1.667754e-05
 [999,] 1.163752e-04 6.365605e-05 1.660572e-05
[1000,] 2.063506e-04 1.016939e-04 6.984579e-05
[1001,] 9.370310e-05 5.906942e-05 1.688359e-05
[1002,] 6.668333e-05 6.222256e-05 1.661689e-05
[1003,] 1.057896e-04 2.694091e-04 1.094418e-04
[1004,] 1.135967e-04 6.412843e-05 1.636113e-05
[1005,] 1.013997e-04 1.087551e-04 2.802819e-05
[1006,] 1.149717e-04 6.429033e-05 1.639362e-05
[1007,] 1.022230e-04 6.396877e-05 1.582783e-05
[1008,] 1.016114e-04 1.087551e-04 2.802007e-05
[1009,] 1.057896e-04 2.623764e-04 1.069717e-04
[1010,] 3.084721e-04 7.379831e-05 4.862722e-05
[1011,] 9.653126e-05 2.328227e-04 8.160932e-05
[1012,] 6.867650e-05 6.117547e-05 1.674765e-05
[1013,] 1.033954e-04 1.108020e-04 2.808844e-05
[1014,] 6.858339e-05 6.420763e-05 1.759010e-05
[1015,] 1.743630e-04 1.199923e-04 1.031159e-04
[1016,] 1.045640e-04 1.100584e-04 3.096598e-05
[1017,] 1.029471e-04 1.107803e-04 2.810206e-05
[1018,] 1.006733e-04 2.623799e-04 9.811921e-05
[1019,] 9.239893e-05 8.656912e-05 1.988231e-05
[1020,] 7.172961e-05 6.656647e-05 1.431854e-05
[1021,] 1.024500e-04 6.429033e-05 1.578121e-05
[1022,] 1.016506e-04 1.103696e-04 2.809437e-05
[1023,] 6.842043e-05 6.118651e-05 1.617974e-05
[1024,] 1.013846e-04 8.645830e-05 2.058483e-05
[1025,] 1.000747e-04 2.470897e-04 9.237517e-05
[1026,] 6.815789e-05 6.060394e-05 1.609054e-05
[1027,] 6.815789e-05 6.062045e-05 1.608664e-05
[1028,] 1.470774e-04 9.180733e-05 6.063536e-05
[1029,] 1.030603e-04 1.064072e-04 2.822006e-05
[1030,] 1.020950e-04 8.645830e-05 2.064070e-05
[1031,] 1.072964e-04 6.235636e-05 1.659540e-05
[1032,] 1.029471e-04 1.071883e-04 2.820695e-05
[1033,] 2.309089e-04 7.034668e-05 6.207120e-05
[1034,] 1.013846e-04 9.021981e-05 2.003356e-05
[1035,] 1.680917e-04 9.142653e-05 6.839858e-05
[1036,] 6.850651e-05 6.261665e-05 1.723706e-05
[1037,] 1.049002e-04 9.013763e-05 2.026967e-05
[1038,] 1.037526e-04 1.079668e-04 2.822516e-05
[1039,] 1.033954e-04 1.085458e-04 2.820665e-05
[1040,] 1.020950e-04 9.027775e-05 2.007278e-05
[1041,] 1.046027e-04 1.085437e-04 2.825043e-05
[1042,] 1.034764e-04 9.100774e-05 2.008368e-05
[1043,] 1.043595e-04 1.086939e-04 2.823947e-05
[1044,] 1.020950e-04 9.020793e-05 2.008022e-05
[1045,] 1.036323e-04 1.083525e-04 2.823024e-05
[1046,] 1.034764e-04 9.159853e-05 2.002460e-05
[1047,] 1.141259e-04 9.003462e-05 2.089790e-05
[1048,] 1.049092e-04 1.090450e-04 2.828165e-05
[1049,] 1.038741e-04 1.085967e-04 2.823042e-05
[1050,] 2.523347e-04 7.141269e-05 6.810450e-05
[1051,] 2.477574e-04 7.141269e-05 6.715348e-05
[1052,] 1.044870e-04 1.084956e-04 2.824842e-05
[1053,] 6.745704e-05 6.168703e-05 1.669341e-05
[1054,] 1.051705e-04 1.097685e-04 2.828887e-05
[1055,] 6.745704e-05 6.186946e-05 1.675670e-05
[1056,] 6.773211e-05 6.159384e-05 1.677581e-05
[1057,] 6.745704e-05 6.159384e-05 1.670732e-05
[1058,] 1.146053e-04 6.664139e-05 2.371387e-05
[1059,] 6.745704e-05 6.243998e-05 1.694273e-05
[1060,] 6.732682e-05 6.243998e-05 1.690565e-05
[1061,] 1.030603e-04 1.095552e-04 2.823089e-05
[1062,] 1.078806e-04 9.425143e-05 1.998252e-05
[1063,] 6.732682e-05 6.243998e-05 1.690565e-05
[1064,] 6.732682e-05 6.243998e-05 1.690565e-05
[1065,] 6.732682e-05 6.243998e-05 1.690565e-05
[1066,] 1.037526e-04 1.107558e-04 2.823270e-05
[1067,] 3.270584e-04 7.645087e-05 9.445446e-05
[1068,] 6.773211e-05 6.172274e-05 1.682119e-05
[1069,] 1.031570e-04 2.583786e-04 1.014981e-04
[1070,] 1.104092e-04 9.154324e-05 2.039831e-05
[1071,] 6.770792e-05 6.181331e-05 1.684629e-05
[1072,] 6.787702e-05 6.147105e-05 1.676592e-05
[1073,] 9.655406e-05 2.375459e-04 8.377470e-05
[1074,] 1.052508e-04 1.101998e-04 2.824420e-05
[1075,] 1.015989e-04 1.092472e-04 2.818748e-05
[1076,] 1.065205e-04 1.132389e-04 3.281062e-05
[1077,] 9.713740e-05 2.482942e-04 8.789338e-05
[1078,] 3.322868e-04 7.007219e-05 8.021150e-05
[1079,] 6.778853e-05 6.172082e-05 1.673137e-05
[1080,] 1.120465e-04 9.095447e-05 2.063583e-05
[1081,] 6.856415e-05 6.186946e-05 1.702361e-05
[1082,] 6.963342e-05 6.221256e-05 1.740496e-05
[1083,] 3.172344e-04 6.914292e-05 7.515355e-05
[1084,] 1.120465e-04 9.061128e-05 2.068009e-05
[1085,] 1.056942e-04 1.102301e-04 2.832381e-05
[1086,] 6.963127e-05 6.058272e-05 1.620501e-05
[1087,] 7.289844e-05 6.153609e-05 1.689889e-05
[1088,] 6.969256e-05 6.199864e-05 1.732939e-05
[1089,] 1.061145e-04 2.198602e-04 9.188389e-05
[1090,] 7.021034e-05 6.199864e-05 1.739766e-05
[1091,] 1.253490e-04 6.350488e-05 1.754908e-05
[1092,] 7.001212e-05 6.206551e-05 1.738227e-05
[1093,] 1.269369e-04 6.336765e-05 1.767718e-05
[1094,] 3.510254e-04 6.799933e-05 7.715606e-05
[1095,] 1.075765e-04 9.153499e-05 2.046040e-05
[1096,] 1.254602e-04 1.242149e-04 6.823001e-05
[1097,] 1.154733e-04 9.434563e-05 2.069879e-05
[1098,] 6.981911e-05 6.349535e-05 1.782738e-05
[1099,] 7.062255e-05 6.349535e-05 1.803365e-05
[1100,] 6.981911e-05 6.377365e-05 1.792470e-05
[1101,] 4.043648e-04 6.892862e-05 8.645028e-05
[1102,] 7.513377e-05 6.032579e-05 1.762317e-05
[1103,] 9.654911e-05 1.843578e-04 6.711240e-05
[1104,] 7.041380e-05 6.367928e-05 1.804847e-05
[1105,] 1.276706e-04 1.871051e-04 9.516549e-05
[1106,] 7.021034e-05 6.396720e-05 1.809772e-05
[1107,] 1.763668e-04 9.979527e-05 5.718838e-05
[1108,] 4.242082e-04 6.673598e-05 8.189628e-05
[1109,] 1.137340e-04 1.177161e-04 3.461432e-05
[1110,] 6.863611e-05 6.312186e-05 1.738221e-05
[1111,] 3.852953e-04 6.689478e-05 7.706562e-05
[1112,] 3.852953e-04 6.689478e-05 7.706562e-05
[1113,] 1.242451e-04 9.301951e-05 1.926014e-05
[1114,] 1.092093e-04 1.073473e-04 2.874375e-05
[1115,] 1.174861e-04 9.864344e-05 1.859660e-05
[1116,] 1.196635e-04 9.828369e-05 1.870789e-05
[1117,] 3.783343e-04 6.705557e-05 7.659095e-05
[1118,] 3.838912e-04 7.123119e-05 9.002411e-05
[1119,] 1.278361e-04 6.042687e-05 1.930640e-05
[1120,] 1.300141e-04 6.042687e-05 1.945598e-05
[1121,] 1.164100e-04 9.030015e-05 2.129840e-05
[1122,] 1.294756e-04 6.034721e-05 1.947637e-05
[1123,] 1.482076e-04 6.873961e-05 2.805573e-05
[1124,] 1.234566e-04 5.998146e-05 1.932735e-05
[1125,] 1.203050e-04 5.998146e-05 1.909562e-05
[1126,] 6.668509e-05 6.429991e-05 1.635465e-05
[1127,] 1.105118e-04 1.064072e-04 2.880860e-05
[1128,] 1.105118e-04 1.064072e-04 2.880860e-05
[1129,] 1.094004e-04 1.061684e-04 2.872621e-05
[1130,] 1.095670e-04 1.057914e-04 2.876839e-05
[1131,] 1.203050e-04 5.989612e-05 1.948068e-05
[1132,] 4.534023e-04 7.590875e-05 1.154902e-04
[1133,] 4.803015e-04 7.662150e-05 1.231861e-04
[1134,] 1.599542e-04 9.052482e-05 2.455855e-05
[1135,] 1.217890e-04 5.934094e-05 2.022429e-05
[1136,] 1.092351e-04 1.057160e-04 2.875019e-05
[1137,] 9.498328e-05 8.773385e-05 2.008739e-05
[1138,] 1.095354e-04 1.065084e-04 2.868555e-05
[1139,] 1.582216e-04 1.219303e-04 7.140133e-05
[1140,] 1.316715e-04 8.433511e-05 2.421820e-05
[1141,] 4.109301e-04 7.773624e-05 7.535854e-05
[1142,] 1.702865e-04 8.946005e-05 3.182834e-05
[1143,] 1.763456e-04 1.574966e-04 1.414847e-04
[1144,] 1.283458e-04 1.071965e-04 2.741856e-05
[1145,] 1.210898e-04 8.144905e-05 2.664424e-05
[1146,] 7.522440e-05 6.242796e-05 1.828496e-05
[1147,] 1.106847e-04 1.053824e-04 2.880200e-05
[1148,] 1.239023e-04 1.543169e-04 8.089038e-05
[1149,] 1.100130e-04 1.208041e-04 3.606701e-05
[1150,] 1.057466e-04 1.170416e-04 3.248254e-05
[1151,] 1.860463e-04 9.867089e-05 2.784604e-05
[1152,] 1.325068e-04 1.604204e-04 9.329614e-05
[1153,] 2.002157e-04 1.327584e-04 1.137504e-04
[1154,] 2.137442e-04 1.394757e-04 1.298643e-04
[1155,] 1.127545e-04 1.180634e-04 3.704596e-05
[1156,] 1.766981e-04 1.591499e-04 1.218319e-04
[1157,] 1.038189e-04 1.011354e-04 3.018903e-05
[1158,] 1.130844e-04 1.209362e-04 3.855585e-05
[1159,] 7.263828e-05 5.998449e-05 1.710575e-05
[1160,] 2.305660e-04 9.788823e-05 4.842761e-05
[1161,] 7.461293e-05 6.354257e-05 1.755939e-05
[1162,] 1.158058e-04 9.331110e-05 2.194882e-05
[1163,] 6.514219e-05 6.080624e-05 1.582971e-05
[1164,] 1.131625e-04 9.280983e-05 2.182117e-05
[1165,] 9.322310e-05 6.159488e-05 1.636498e-05
[1166,] 1.258422e-04 8.377904e-05 2.548460e-05
[1167,] 1.037144e-04 8.745825e-05 2.650486e-05
[1168,] 1.139698e-04 9.321317e-05 2.181961e-05
[1169,] 9.140539e-05 6.207649e-05 1.610789e-05
[1170,] 1.237457e-04 6.393041e-05 1.985308e-05
[1171,] 2.017600e-04 8.221626e-05 2.603026e-05
[1172,] 1.458097e-04 6.121055e-05 2.001206e-05
[1173,] 1.277498e-04 6.235093e-05 1.808202e-05
[1174,] 1.097942e-04 9.156576e-05 2.189035e-05
[1175,] 1.097942e-04 9.167546e-05 2.187048e-05
[1176,] 9.341492e-05 6.101251e-05 1.658333e-05
[1177,] 1.097942e-04 9.133779e-05 2.193238e-05
[1178,] 1.359182e-04 6.241740e-05 1.877071e-05
[1179,] 1.302820e-04 6.205528e-05 1.838991e-05
[1180,] 9.743639e-05 6.244034e-05 1.640537e-05
[1181,] 9.743639e-05 6.122188e-05 1.663170e-05
[1182,] 1.051227e-04 8.695856e-05 2.633666e-05
[1183,] 9.545456e-05 6.012434e-05 1.692726e-05
[1184,] 9.852249e-05 5.989925e-05 1.727746e-05
[1185,] 1.114955e-04 8.968714e-05 2.243032e-05
[1186,] 1.122788e-04 8.912323e-05 2.264186e-05
[1187,] 1.149182e-04 8.912323e-05 2.289587e-05
[1188,] 1.054948e-04 7.892115e-05 1.906933e-05
[1189,] 1.097942e-04 8.903169e-05 2.242496e-05
[1190,] 1.091533e-04 8.697451e-05 2.679415e-05
[1191,] 1.018064e-04 5.943479e-05 1.757424e-05
[1192,] 9.481554e-05 5.940941e-05 1.726601e-05
[1193,] 9.549723e-05 5.910062e-05 1.728034e-05
[1194,] 1.053046e-04 8.911602e-05 2.196699e-05
[1195,] 1.173666e-04 8.857459e-05 2.514069e-05
[1196,] 9.963200e-05 5.974596e-05 1.745083e-05
[1197,] 6.291322e-05 5.977855e-05 1.549623e-05
[1198,] 1.048725e-04 8.683106e-05 2.614740e-05
[1199,] 1.093128e-04 8.686418e-05 2.665769e-05
[1200,] 6.639961e-05 5.949264e-05 1.582998e-05
[1201,] 9.722206e-05 6.125898e-05 1.660433e-05
[1202,] 9.963200e-05 6.090095e-05 1.690154e-05
[1203,] 1.009432e-04 6.279007e-05 1.639129e-05
[1204,] 1.464897e-04 7.700687e-05 2.361058e-05
[1205,] 1.109825e-04 1.282925e-04 4.116569e-05
[1206,] 1.040628e-04 8.339713e-05 2.450340e-05
[1207,] 7.676444e-05 6.771064e-05 1.799602e-05
[1208,] 1.075543e-04 8.351976e-05 2.490871e-05
[1209,] 1.030717e-04 8.666742e-05 2.594227e-05
[1210,] 1.023618e-04 9.939391e-05 2.909582e-05
[1211,] 1.067061e-04 8.365498e-05 2.464602e-05
[1212,] 1.014091e-04 9.940437e-05 2.885451e-05
[1213,] 1.067061e-04 8.348130e-05 2.461317e-05
[1214,] 1.031753e-04 8.654225e-05 2.582693e-05
[1215,] 1.023332e-04 9.935426e-05 2.905200e-05
[1216,] 1.057794e-04 8.355250e-05 2.440922e-05
[1217,] 1.027266e-04 9.941722e-05 2.914617e-05
[1218,] 1.089460e-04 8.389878e-05 2.457787e-05
[1219,] 1.092808e-04 8.667910e-05 2.674958e-05
[1220,] 1.089460e-04 8.376270e-05 2.487814e-05
[1221,] 1.043877e-04 8.667299e-05 2.609180e-05
[1222,] 1.106241e-04 8.376270e-05 2.509796e-05
[1223,] 1.235127e-04 8.383553e-05 2.691501e-05
[1224,] 1.122513e-04 8.695830e-05 2.739155e-05
[1225,] 1.015835e-04 9.979967e-05 2.905528e-05
[1226,] 1.155574e-04 8.386319e-05 2.592673e-05
[1227,] 1.013882e-04 9.975801e-05 2.896809e-05
[1228,] 1.013882e-04 9.975801e-05 2.896809e-05
[1229,] 1.347488e-04 8.303960e-05 3.101343e-05
[1230,] 1.310684e-04 8.313738e-05 2.998938e-05
[1231,] 1.018156e-04 1.015770e-04 2.974482e-05
[1232,] 1.350815e-04 8.359227e-05 3.034561e-05
[1233,] 1.012157e-04 1.015770e-04 2.942717e-05
[1234,] 1.364201e-04 8.390739e-05 3.023296e-05
[1235,] 1.097885e-04 8.786729e-05 2.756475e-05
[1236,] 1.018156e-04 1.013052e-04 2.963939e-05
[1237,] 1.017742e-04 1.013052e-04 2.962025e-05
[1238,] 1.453796e-04 8.527826e-05 3.025779e-05
[1239,] 1.008353e-04 1.011705e-04 2.912904e-05
[1240,] 1.134901e-04 9.104070e-05 2.869769e-05
[1241,] 1.083258e-04 6.181084e-05 1.782341e-05
[1242,] 8.474264e-05 7.931212e-05 2.109646e-05
[1243,] 1.068281e-04 8.089464e-05 2.347424e-05
[1244,] 1.634372e-04 8.302292e-05 1.751464e-05
[1245,] 1.313417e-04 7.119095e-05 1.672154e-05
[1246,] 1.465134e-04 6.926250e-05 1.767909e-05
[1247,] 6.750957e-05 7.051949e-05 1.738710e-05
[1248,] 1.265006e-04 6.320353e-05 1.860030e-05
[1249,] 8.446362e-05 6.039135e-05 1.724472e-05
[1250,] 1.255913e-04 9.083514e-05 3.186017e-05
[1251,] 9.578824e-05 6.911526e-05 1.586793e-05
[1252,] 1.234209e-04 9.085094e-05 3.149808e-05
[1253,] 9.297890e-05 6.947844e-05 1.569563e-05
[1254,] 1.018364e-04 6.966334e-05 1.608386e-05
[1255,] 8.753658e-05 7.380505e-05 1.536942e-05
[1256,] 7.065105e-05 6.883210e-05 1.615312e-05
[1257,] 1.060309e-04 1.230762e-04 2.989881e-05
[1258,] 1.028982e-04 6.966334e-05 1.613335e-05
[1259,] 1.007951e-04 7.024780e-05 1.596419e-05
[1260,] 1.275762e-04 9.190039e-05 3.415728e-05
[1261,] 7.094917e-05 6.921960e-05 1.615366e-05
[1262,] 1.075400e-04 1.019270e-04 3.207866e-05
[1263,] 1.117563e-04 9.127818e-05 2.899342e-05
[1264,] 1.106217e-04 9.137450e-05 2.874266e-05
[1265,] 1.112868e-04 9.704042e-05 3.473379e-05
[1266,] 1.225694e-04 9.577594e-05 3.496110e-05
[1267,] 1.236871e-04 9.580768e-05 3.535732e-05
[1268,] 1.276844e-04 9.581033e-05 3.591695e-05
[1269,] 1.086479e-04 1.022198e-04 3.254308e-05
[1270,] 1.200628e-04 1.188438e-04 3.572833e-05
[1271,] 1.347874e-04 6.975069e-05 1.720419e-05
[1272,] 8.126088e-05 7.343286e-05 1.584211e-05
[1273,] 1.223045e-04 1.037197e-04 1.932847e-05
[1274,] 3.031312e-04 6.740788e-05 2.463050e-05
[1275,] 2.625196e-04 9.965639e-05 8.205289e-05
[1276,] 2.381706e-04 1.194213e-04 7.977825e-05
[1277,] 3.031312e-04 6.580293e-05 2.599077e-05
[1278,] 2.348917e-04 1.194333e-04 7.857629e-05
[1279,] 3.260322e-04 6.552659e-05 2.706650e-05
[1280,] 1.457611e-04 9.167588e-05 3.561066e-05
[1281,] 1.394325e-04 9.156750e-05 3.412067e-05
[1282,] 8.158125e-05 1.208027e-04 2.943951e-05
[1283,] 3.389476e-04 6.519048e-05 2.826972e-05
[1284,] 7.221323e-05 7.392235e-05 1.689347e-05
[1285,] 3.872054e-04 6.592678e-05 2.961921e-05
[1286,] 4.235832e-04 6.493087e-05 3.196253e-05
[1287,] 3.310105e-04 6.704960e-05 2.709592e-05
[1288,] 3.905782e-04 7.944912e-05 2.359167e-05
[1289,] 4.074470e-04 7.753613e-05 2.523708e-05
[1290,] 1.071543e-04 1.046647e-04 3.333556e-05
[1291,] 9.135050e-05 7.033427e-05 1.595564e-05
[1292,] 7.113040e-05 8.709328e-05 1.793551e-05
[1293,] 1.124451e-03 6.975321e-05 4.568969e-05
[1294,] 6.495373e-05 9.750950e-05 1.873664e-05
[1295,] 8.048845e-05 1.084552e-04 2.216331e-05
[1296,] 1.036115e-03 6.869572e-05 9.824482e-05
[1297,] 2.115212e-03 6.698256e-05 6.963410e-05
[1298,] 1.127945e-03 6.790806e-05 4.684614e-05
[1299,] 1.077649e-04 6.755462e-05 1.737800e-05
[1300,] 1.124329e-04 9.335855e-05 2.912288e-05
[1301,] 1.047534e-04 6.906674e-05 1.718932e-05
[1302,] 2.982678e-03 6.309732e-05 1.364702e-04
[1303,] 1.603726e-04 6.813850e-05 2.041621e-05
[1304,] 2.879471e-03 6.299600e-05 1.373957e-04
[1305,] 1.092514e-04 7.134423e-05 1.715699e-05
[1306,] 2.506921e-03 9.313611e-05 3.978179e-04
[1307,] 1.402956e-04 7.298505e-05 1.868031e-05
[1308,] 1.184449e-04 1.352466e-04 2.667765e-05
[1309,] 1.169119e-04 1.091340e-04 2.519432e-05
[1310,] 1.067077e-04 1.195146e-04 3.653407e-05
[1311,] 8.837641e-05 7.960611e-05 2.270150e-05
[1312,] 1.040410e-04 1.120025e-04 3.220610e-05
[1313,] 1.044511e-04 1.366766e-04 4.107220e-05
[1314,] 7.720063e-05 8.343971e-05 1.713237e-05
[1315,] 2.647595e-04 8.906341e-05 7.058110e-05
[1316,] 1.024806e-04 1.168467e-04 3.468937e-05
[1317,] 1.189271e-04 1.145177e-04 3.706976e-05
[1318,] 4.023159e-04 7.147384e-05 7.758433e-05
[1319,] 2.782227e-04 1.411157e-04 1.994029e-04
[1320,] 7.883235e-05 9.579345e-05 2.265808e-05
[1321,] 9.151874e-05 9.132730e-05 2.764613e-05
[1322,] 4.267954e-04 2.397835e-04 6.308600e-04
[1323,] 4.521402e-04 1.280256e-04 2.753377e-04
[1324,] 9.352650e-05 1.052109e-04 2.835329e-05
[1325,] 3.441995e-04 1.738995e-04 3.288300e-04
[1326,] 9.394789e-05 1.097735e-04 2.881105e-05
[1327,] 1.449548e-04 7.488289e-05 3.851793e-05
[1328,] 7.946077e-05 1.039563e-04 2.512069e-05
[1329,] 4.447195e-04 1.404102e-04 3.117046e-04
[1330,] 9.398973e-05 1.096578e-04 2.880251e-05
[1331,] 8.142668e-05 1.034020e-04 2.536218e-05
[1332,] 1.390377e-04 1.433708e-04 9.672579e-05
[1333,] 2.666720e-04 1.970102e-04 2.931094e-04
[1334,] 2.345855e-04 4.647591e-04 3.604178e-05
[1335,] 7.084193e-05 9.043751e-05 2.109053e-05
[1336,] 8.919763e-05 6.868943e-05 1.800636e-05
[1337,] 8.964449e-05 1.046894e-04 2.352286e-05
[1338,] 1.711001e-04 1.475415e-04 1.464355e-05
[1339,] 1.679980e-04 1.368472e-04 1.466165e-05
[1340,] 9.355199e-05 9.524164e-05 2.268124e-05
[1341,] 9.855253e-05 9.499269e-05 2.342389e-05
[1342,] 7.080849e-05 8.561773e-05 1.470248e-05
[1343,] 1.313124e-04 1.299478e-04 1.453730e-05
[1344,] 1.221276e-04 8.228141e-05 2.193636e-05
[1345,] 9.279071e-05 7.263985e-05 2.674796e-05
[1346,] 2.118711e-04 1.685476e-04 2.764766e-05
[1347,] 1.547234e-04 1.658235e-04 1.455363e-05
[1348,] 1.632090e-04 1.591176e-04 1.463237e-05
[1349,] 1.632090e-04 1.591176e-04 1.463237e-05
[1350,] 6.998992e-05 9.436863e-05 2.386388e-05
[1351,] 2.284060e-04 1.125077e-04 6.712673e-05
[1352,] 1.220973e-02 8.577329e-05 1.101006e-02
[1353,] 9.083438e-05 1.095779e-04 2.431538e-05
[1354,] 8.999131e-05 1.078231e-04 2.445114e-05
[1355,] 1.512005e-04 9.470650e-05 2.978577e-05
[1356,] 8.944603e-05 1.136824e-04 2.559735e-05
[1357,] 6.276632e-05 1.102378e-04 1.973636e-05
[1358,] 9.948551e-05 1.176466e-04 1.457088e-05
[1359,] 6.187127e-05 1.172867e-04 2.194170e-05
[1360,] 1.860518e-04 3.487841e-03 3.356385e-05
[1361,] 8.896491e-05 1.129109e-04 2.579590e-05
[1362,] 8.946429e-05 1.113862e-04 2.525731e-05
[1363,] 1.479427e-04 9.350694e-05 3.067347e-05
[1364,] 6.241641e-05 1.186888e-04 2.093997e-05
[1365,] 7.164215e-02 9.025567e-05 9.458737e-02
[1366,] 6.178164e-05 2.111053e-04 3.223848e-05
[1367,] 6.219818e-05 2.093175e-04 2.892677e-05
[1368,] 7.706945e-02 9.401576e-05 1.370639e-01
[1369,] 5.895862e-05 7.476420e-05 1.631783e-05
[1370,] 6.192928e-05 2.141049e-04 3.040223e-05
[1371,] 1.287034e-01 9.589024e-05 2.534128e-01
[1372,] 7.734692e-05 2.018470e-04 5.053769e-05
[1373,] 9.397118e-05 1.167054e-04 3.610903e-05
[1374,] 6.772947e-05 1.154580e-04 1.458877e-04
[1375,] 6.178781e-05 2.356536e-04 3.372779e-05
[1376,] 6.556178e-02 9.969800e-05 1.485454e-01
[1377,] 8.956046e-05 1.545554e-04 3.199520e-05
[1378,] 8.984849e-05 1.496844e-04 3.098870e-05
[1379,] 1.372409e-04 8.611923e-05 2.711836e-05
[1380,] 7.995585e-05 1.141419e-04 2.515921e-05
[1381,] 1.195253e-04 1.288160e-04 4.726387e-05
[1382,] 6.216873e-05 1.164983e-04 2.489673e-05
[1383,] 8.935630e-05 2.192263e-04 6.011800e-05
[1384,] 1.142245e-04 1.381536e-04 4.660351e-05
[1385,] 8.944794e-05 2.143468e-04 5.923889e-05
[1386,] 6.229531e-05 6.538395e-05 1.678835e-05
[1387,] 7.067033e-05 8.915725e-05 1.748105e-05
[1388,] 7.658394e-05 1.128071e-04 2.346623e-05
[1389,] 7.098541e-05 8.959395e-05 1.748258e-05
[1390,] 8.963711e-05 2.196963e-04 6.105695e-05
[1391,] 7.840757e-05 1.078348e-04 3.205216e-05
[1392,] 8.251008e-05 1.019354e-04 2.549020e-05
[1393,] 1.002794e-04 1.262241e-04 2.716064e-05
[1394,] 7.807358e-05 8.610711e-05 1.870987e-05
[1395,] 1.205612e-04 1.349245e-04 4.990004e-05
[1396,] 5.981781e-05 5.875516e-05 6.564759e-04
[1397,] 5.974626e-05 5.878568e-05 6.273924e-04
[1398,] 5.967990e-05 5.878568e-05 5.834635e-04
[1399,] 6.069837e-05 6.926651e-05 1.483517e-05
[1400,] 6.069837e-05 6.984387e-05 1.484546e-05
[1401,] 6.091097e-05 6.925730e-05 1.479741e-05
[1402,] 1.092533e-04 9.147630e-05 2.367548e-05
[1403,] 5.949865e-05 5.857270e-05 7.443703e-04
[1404,] 6.334771e-05 1.044029e-04 2.001016e-05
[1405,] 8.077134e-05 8.473860e-05 1.869597e-05
[1406,] 1.108663e-04 8.694465e-05 2.347748e-05
[1407,] 5.932612e-05 5.869163e-05 6.766087e-04
[1408,] 6.064471e-05 6.722546e-05 1.473103e-05
[1409,] 6.371238e-05 6.422905e-05 6.409418e-04
[1410,] 7.602843e-05 1.087382e-04 2.362705e-05
[1411,] 1.059434e-04 8.463478e-05 2.348665e-05
[1412,] 1.060958e-04 8.555718e-05 2.337108e-05
[1413,] 7.909033e-05 8.320748e-05 1.855647e-05
[1414,] 8.012982e-05 8.320748e-05 1.858136e-05
[1415,] 7.664952e-05 1.060686e-04 2.360456e-05
[1416,] 7.891344e-05 8.353459e-05 1.851528e-05
[1417,] 1.070761e-04 8.419030e-05 2.328747e-05
[1418,] 1.075507e-04 8.430543e-05 2.328860e-05
[1419,] 1.080221e-04 8.734978e-05 2.332270e-05
[1420,] 7.612499e-05 1.074905e-04 2.353699e-05
[1421,] 5.995563e-05 5.899185e-05 1.649236e-03
[1422,] 1.071288e-04 8.313366e-05 2.340017e-05
[1423,] 1.364372e-04 9.204430e-05 3.661487e-05
[1424,] 6.035048e-05 7.355513e-05 1.490960e-05
[1425,] 6.002846e-05 5.946485e-05 2.077449e-03
[1426,] 1.148474e-04 1.623653e-04 5.552815e-05
[1427,] 1.069877e-04 8.334479e-05 2.339158e-05
[1428,] 7.592381e-05 1.071982e-04 2.351535e-05
[1429,] 7.943403e-05 8.288340e-05 1.851459e-05
[1430,] 1.153686e-04 8.794391e-05 2.469767e-05
[1431,] 6.320581e-05 6.780091e-05 6.363688e-05
[1432,] 6.096519e-05 7.236737e-05 1.477894e-05
[1433,] 7.822521e-05 8.206139e-05 1.843493e-05
[1434,] 7.626632e-05 8.041030e-05 1.858731e-05
[1435,] 5.911270e-05 7.359876e-05 1.511716e-05
[1436,] 1.175400e-04 8.499932e-05 2.326278e-05
[1437,] 5.749635e-05 6.462156e-05 1.567051e-05
[1438,] 6.054130e-05 6.027096e-05 3.002916e-02
[1439,] 7.501130e-05 1.049698e-04 2.304332e-05
[1440,] 7.609520e-05 8.280149e-05 2.256732e-05
[1441,] 7.518400e-05 1.057226e-04 2.302008e-05
[1442,] 7.518400e-05 1.057226e-04 2.302008e-05
[1443,] 7.586475e-05 1.056414e-04 2.292421e-05
[1444,] 5.820899e-05 7.100975e-05 1.548299e-05
[1445,] 5.870768e-05 7.575564e-05 1.537133e-05
[1446,] 1.112860e-04 8.164705e-05 2.340290e-05
[1447,] 6.171278e-05 6.037144e-05 6.661960e-02
[1448,] 5.815839e-05 7.077407e-05 1.549095e-05
[1449,] 5.870768e-05 7.567536e-05 1.536135e-05
[1450,] 5.884395e-05 7.539628e-05 1.529974e-05
[1451,] 5.870768e-05 7.567536e-05 1.536135e-05
[1452,] 7.510839e-05 1.052408e-04 2.300188e-05
[1453,] 6.130612e-05 6.082430e-05 7.001923e-02
[1454,] 5.822886e-05 7.010367e-05 1.538399e-05
[1455,] 1.112299e-04 7.962951e-05 2.380495e-05
[1456,] 5.849173e-05 7.083289e-05 1.532462e-05
[1457,] 5.913518e-05 7.312161e-05 1.506405e-05
[1458,] 7.510839e-05 1.047652e-04 2.297798e-05
[1459,] 7.504137e-05 1.060199e-04 2.308570e-05
[1460,] 5.891059e-05 7.204079e-05 1.504853e-05
[1461,] 5.891059e-05 7.204079e-05 1.504853e-05
[1462,] 5.852466e-05 6.543306e-05 1.483986e-05
[1463,] 5.813886e-05 6.569322e-05 1.500239e-05
[1464,] 7.501130e-05 1.089601e-04 2.335114e-05
[1465,] 7.498697e-05 1.088779e-04 2.336672e-05
[1466,] 7.496550e-05 1.087520e-04 2.337925e-05
[1467,] 7.726794e-05 7.746457e-05 1.839209e-05
[1468,] 5.843436e-05 6.526484e-05 1.485202e-05
[1469,] 5.875738e-05 8.064247e-05 1.604694e-05
[1470,] 1.151691e-04 7.990356e-05 2.383182e-05
[1471,] 5.852466e-05 6.509883e-05 1.481186e-05
[1472,] 7.501130e-05 1.081584e-04 2.329372e-05
[1473,] 5.852466e-05 6.509883e-05 1.481186e-05
[1474,] 6.165464e-05 5.930138e-05 8.098801e-02
[1475,] 5.863049e-05 6.509883e-05 1.478438e-05
[1476,] 7.494519e-05 1.078582e-04 2.333295e-05
[1477,] 7.498697e-05 1.081584e-04 2.331326e-05
[1478,] 6.187775e-05 5.922406e-05 8.582901e-02
[1479,] 7.498697e-05 1.078219e-04 2.328859e-05
[1480,] 7.490872e-05 1.074345e-04 2.335809e-05
[1481,] 7.611141e-05 1.043993e-04 2.351813e-05
[1482,] 1.143355e-04 7.953113e-05 2.390585e-05
[1483,] 6.087622e-05 6.089794e-05 4.402534e-02
[1484,] 1.149840e-04 7.925558e-05 2.421792e-05
[1485,] 7.462073e-05 1.072206e-04 2.312457e-05
[1486,] 6.146041e-05 5.999962e-05 8.096714e-02
[1487,] 1.137211e-04 1.273018e-04 3.982299e-05
[1488,] 6.107847e-05 6.053882e-05 6.099765e-02
[1489,] 6.165464e-05 5.899420e-05 7.161262e-02
[1490,] 1.134737e-04 7.895448e-05 2.475961e-05
[1491,] 1.157678e-04 7.894349e-05 2.470273e-05
[1492,] 5.877138e-05 6.916033e-05 1.487963e-05
[1493,] 6.289861e-05 5.885489e-05 9.806708e-02
[1494,] 1.157991e-04 7.925275e-05 2.412502e-05
[1495,] 5.849915e-05 6.875854e-05 1.491055e-05
[1496,] 6.254402e-05 5.885489e-05 9.424012e-02
[1497,] 1.156076e-04 7.978362e-05 2.367602e-05
[1498,] 6.254402e-05 5.892372e-05 9.710998e-02
[1499,] 5.837900e-05 6.856120e-05 1.492495e-05
[1500,] 1.158144e-04 7.957936e-05 2.374811e-05
[1501,] 1.160458e-04 7.967737e-05 2.373186e-05
[1502,] 1.146899e-04 1.482636e-04 5.273531e-05
[1503,] 7.502660e-05 1.102984e-04 2.403915e-05
[1504,] 1.124145e-04 1.509849e-04 4.157377e-05
[1505,] 5.773822e-05 6.389967e-05 1.519207e-05
[1506,] 6.193159e-05 5.969751e-05 2.479913e-02
[1507,] 6.087212e-05 1.029028e-04 1.930700e-05
[1508,] 1.153701e-04 7.890558e-05 2.372507e-05
[1509,] 1.164905e-04 7.880498e-05 2.410632e-05
[1510,] 6.331615e-05 5.906386e-05 2.163225e-02
[1511,] 8.451301e-05 7.350412e-05 1.725463e-05
[1512,] 6.977024e-05 6.190756e-05 1.684115e-05
[1513,] 1.202756e-04 7.837629e-05 2.531613e-05
[1514,] 5.730930e-05 9.250416e-05 1.771770e-05
[1515,] 7.458115e-05 1.075153e-04 2.315532e-05
[1516,] 6.549580e-05 6.581987e-05 1.536456e-05
[1517,] 1.092532e-04 7.987953e-05 2.360788e-05
[1518,] 1.091550e-04 8.122282e-05 2.318395e-05
[1519,] 6.393026e-05 5.868855e-05 2.791339e-02
[1520,] 8.584572e-05 7.277236e-05 1.717204e-05
[1521,] 1.095092e-04 7.987957e-05 2.369166e-05
[1522,] 8.584572e-05 7.299027e-05 1.718378e-05
[1523,] 7.152984e-05 7.434264e-05 1.625643e-05
[1524,] 8.611958e-05 7.321057e-05 1.718367e-05
[1525,] 1.077186e-04 8.210564e-05 2.306650e-05
[1526,] 6.087090e-05 9.213897e-05 1.765657e-05
[1527,] 8.076949e-05 8.625437e-05 1.816098e-05
[1528,] 7.155977e-05 1.639857e-04 2.322950e-05
[1529,] 8.195127e-05 8.241164e-05 1.822228e-05
[1530,] 8.261578e-05 7.887745e-05 1.783300e-05
[1531,] 7.421176e-05 7.670345e-05 1.622396e-05
[1532,] 7.380415e-05 7.675143e-05 1.619081e-05
[1533,] 8.647045e-05 7.973308e-05 1.756319e-05
[1534,] 1.222986e-04 1.144720e-04 4.094253e-05
[1535,] 9.153833e-05 7.600143e-05 1.712181e-05
[1536,] 5.773826e-05 6.447759e-05 1.526221e-05
[1537,] 6.315379e-05 5.875112e-05 1.373207e-02
[1538,] 9.415693e-05 7.252914e-05 1.705811e-05
[1539,] 1.006253e-04 2.908759e-04 4.831679e-05
[1540,] 1.080439e-04 7.983281e-05 2.397865e-05
[1541,] 9.077110e-05 7.137343e-05 1.716358e-05
[1542,] 5.773768e-05 6.288880e-05 1.506812e-05
[1543,] 6.269316e-05 9.193289e-05 1.794381e-05
[1544,] 1.027068e-04 1.592914e-04 3.104065e-05
[1545,] 8.029456e-05 7.577562e-05 1.655452e-05
[1546,] 9.454148e-05 7.227814e-05 1.709562e-05
[1547,] 1.049096e-04 8.136794e-05 2.462155e-05
[1548,] 6.193412e-05 6.004644e-05 7.938864e-03
[1549,] 1.265024e-04 1.143588e-04 4.233813e-05
[1550,] 9.576569e-05 7.260698e-05 1.709219e-05
[1551,] 1.092012e-04 7.967947e-05 2.430387e-05
[1552,] 8.410737e-05 8.010570e-05 1.803956e-05
[1553,] 6.565272e-05 1.046817e-04 2.074918e-05
[1554,] 1.134376e-04 1.371474e-04 4.269444e-05
[1555,] 1.112883e-04 8.134385e-05 2.362290e-05
[1556,] 8.938897e-05 7.910904e-05 1.757561e-05
[1557,] 6.546821e-05 9.239928e-05 1.835030e-05
[1558,] 5.857115e-05 6.748709e-05 1.628268e-05
[1559,] 8.632671e-05 8.299640e-05 2.317134e-05
[1560,] 9.041647e-05 8.065566e-05 1.763605e-05
[1561,] 6.691912e-05 9.058181e-05 1.880709e-05
[1562,] 1.092544e-04 8.167213e-05 2.364849e-05
[1563,] 1.017173e-04 1.846896e-04 3.494143e-05
[1564,] 1.092544e-04 8.150721e-05 2.367428e-05
[1565,] 6.733264e-05 9.350351e-05 1.848396e-05
[1566,] 9.286224e-05 8.645969e-05 1.782838e-05
[1567,] 9.395430e-05 8.861853e-05 1.790903e-05
[1568,] 6.855532e-05 9.428961e-05 1.856355e-05
[1569,] 1.135031e-04 1.180610e-04 3.790850e-05
[1570,] 7.530303e-05 1.130906e-04 2.393737e-05
[1571,] 8.587206e-05 1.178398e-04 2.104873e-05
[1572,] 1.306848e-04 1.664185e-04 8.456824e-05
[1573,] 7.722495e-05 2.163050e-04 3.133855e-05
[1574,] 1.090840e-04 1.123177e-04 3.855583e-05
[1575,] 1.096236e-04 1.262061e-04 4.015686e-05
[1576,] 8.484493e-05 1.237423e-04 3.184375e-05
[1577,] 7.806848e-05 9.627958e-05 2.153172e-05
[1578,] 2.255771e-03 2.865629e-04 4.232593e-03
[1579,] 7.571661e-05 9.093896e-05 2.177999e-05
[1580,] 8.790669e-05 9.850254e-05 3.888127e-05
[1581,] 1.073834e-04 8.972270e-05 4.385010e-05
[1582,] 1.102166e-04 1.481320e-04 7.874597e-05
[1583,] 1.122783e-04 1.447456e-04 5.509819e-05
[1584,] 1.455160e-04 9.700813e-05 5.537521e-05
[1585,] 1.210006e-04 1.283092e-04 7.613123e-05
[1586,] 1.071353e-04 1.418195e-04 7.259798e-05
[1587,] 6.941348e-05 1.361114e-04 3.579394e-05
[1588,] 6.834806e-04 4.523015e-04 2.233911e-03
[1589,] 7.946710e-05 8.890859e-05 2.297284e-05
[1590,] 7.190157e-04 4.269955e-04 2.204928e-03
[1591,] 2.577679e-04 3.824111e-04 6.171574e-04
[1592,] 2.955070e-04 4.567063e-04 8.759342e-04
[1593,] 1.996224e-04 2.784821e-04 3.145128e-04
[1594,] 3.161830e-04 1.335408e-04 1.774377e-04
[1595,] 1.141016e-04 3.227552e-04 1.699251e-04
[1596,] 7.900623e-04 6.240679e-04 3.788762e-03
[1597,] 8.870266e-05 1.129927e-04 2.757085e-05
[1598,] 8.113509e-05 9.102009e-05 2.093895e-05
[1599,] 1.132834e-04 3.241008e-04 1.696470e-04
[1600,] 8.169660e-05 9.580710e-05 2.075139e-05
[1601,] 1.716390e-04 1.279498e-04 1.044969e-04
[1602,] 4.479555e-04 6.152171e-04 1.961026e-03
[1603,] 1.363940e-04 1.133205e-04 3.738420e-05
[1604,] 9.671409e-05 1.054137e-04 4.068485e-05
[1605,] 1.631294e-04 2.852234e-04 2.484570e-04
[1606,] 7.579401e-05 9.002705e-05 2.160662e-05
[1607,] 1.022196e-03 6.246454e-04 5.008436e-03
[1608,] 1.785825e-04 2.450072e-04 2.400193e-04
[1609,] 2.066727e-04 8.348900e-04 1.060925e-03
[1610,] 9.058138e-04 4.159205e-04 2.736325e-03
[1611,] 1.067881e-04 1.001981e-04 4.336998e-05
[1612,] 1.226451e-03 9.796618e-04 1.022847e-02
[1613,] 1.077194e-04 9.684056e-05 4.216025e-05
[1614,] 6.531370e-04 6.361936e-04 3.135039e-03
[1615,] 1.324367e-03 7.593485e-04 8.266191e-03
[1616,] 1.159842e-04 1.158119e-04 5.710779e-05
[1617,] 8.455971e-04 1.522464e-04 6.891778e-04
[1618,] 1.110719e-03 7.602616e-04 6.845972e-03
[1619,] 1.110719e-03 5.878734e-04 5.077643e-03
[1620,] 8.223667e-05 1.006576e-04 2.055668e-05
[1621,] 8.724361e-04 1.393535e-04 6.166663e-04
[1622,] 3.028608e-04 2.178495e-04 3.935247e-04
[1623,] 1.129551e-04 1.134703e-04 5.404784e-05
[1624,] 1.129551e-04 1.134703e-04 5.404784e-05
[1625,] 8.752090e-05 9.351204e-05 2.083513e-05
[1626,] 1.048374e-04 1.084571e-04 4.678766e-05
[1627,] 3.360395e-04 2.218350e-04 4.504986e-04
[1628,] 6.495026e-05 1.719033e-04 3.567062e-05
[1629,] 7.885324e-05 1.127326e-04 2.126562e-05
[1630,] 8.073432e-05 1.130037e-04 2.104599e-05
[1631,] 8.452659e-04 1.371692e-04 5.810954e-04
[1632,] 7.619932e-05 1.053582e-04 2.818806e-05
[1633,] 1.041025e-04 1.078555e-04 4.598335e-05
[1634,] 7.905119e-05 1.111448e-04 2.116056e-05
[1635,] 2.501413e-03 4.182918e-04 7.634733e-03
[1636,] 1.029194e-04 1.445264e-04 6.212117e-05
[1637,] 6.131224e-05 1.975782e-04 2.892524e-05
[1638,] 9.835151e-05 1.729277e-04 6.939656e-05
[1639,] 7.654043e-05 1.645338e-04 4.063079e-05
[1640,] 9.755042e-05 1.720419e-04 6.809916e-05
[1641,] 7.557518e-05 1.636225e-04 3.860467e-05
[1642,] 1.927235e-04 8.729759e-05 6.652207e-05
[1643,] 8.760359e-05 1.860821e-04 5.986503e-05
[1644,] 9.796749e-05 1.720419e-04 6.859470e-05
[1645,] 9.644232e-05 2.562086e-04 2.956861e-05
[1646,] 9.604427e-05 1.714377e-04 6.607083e-05
[1647,] 9.640467e-05 1.732921e-04 6.727654e-05
[1648,] 2.860184e-04 2.806837e-04 4.981362e-04
[1649,] 7.743425e-05 1.656842e-04 4.247253e-05
[1650,] 8.277039e-05 1.064728e-04 2.084728e-05
[1651,] 9.717607e-05 1.704496e-04 6.712445e-05
[1652,] 9.755042e-05 1.529327e-04 6.066808e-05
[1653,] 9.676953e-05 1.529327e-04 5.987487e-05
[1654,] 9.796749e-05 1.521275e-04 6.076935e-05
[1655,] 9.796749e-05 1.521275e-04 6.076935e-05
[1656,] 7.626693e-05 1.620983e-04 3.973443e-05
[1657,] 7.554389e-05 1.605870e-04 3.800634e-05
[1658,] 9.269721e-05 1.229900e-04 4.560016e-05
[1659,] 9.388438e-05 1.607700e-04 6.043095e-05
[1660,] 1.036048e-04 1.707377e-04 7.457328e-05
[1661,] 9.616643e-05 1.495653e-04 5.797404e-05
[1662,] 9.974750e-05 1.537917e-04 6.322686e-05
[1663,] 2.123114e-04 9.859145e-05 9.031253e-05
[1664,] 2.157161e-04 9.837332e-05 9.138789e-05
[1665,] 3.259292e-04 2.211991e-04 4.380570e-04
[1666,] 9.971053e-05 1.433611e-04 5.885231e-05
[1667,] 9.877932e-05 1.448302e-04 5.860731e-05
[1668,] 2.672174e-04 1.055367e-04 7.826949e-05
[1669,] 3.207020e-04 9.554036e-05 1.269453e-04
[1670,] 1.962884e-04 9.223569e-05 7.507332e-05
[1671,] 5.107411e-04 2.017120e-04 6.201320e-04
[1672,] 1.899374e-04 9.077696e-05 7.051446e-05
[1673,] 1.021955e-04 1.474404e-04 6.287948e-05
[1674,] 1.749292e-04 9.026030e-05 6.453516e-05
[1675,] 1.088434e-04 1.515363e-04 7.079307e-05
[1676,] 8.307607e-05 8.518117e-05 2.847368e-05
[1677,] 1.258963e-04 9.058459e-05 4.707381e-05
[1678,] 1.062730e-04 1.615635e-04 7.417018e-05
[1679,] 3.905880e-04 1.857832e-04 4.263470e-04
[1680,] 3.905880e-04 2.300519e-04 5.550083e-04
[1681,] 1.095412e-04 9.021340e-05 4.058903e-05
[1682,] 1.132131e-04 9.617815e-05 4.594771e-05
[1683,] 9.307346e-05 1.079713e-04 2.077198e-05
[1684,] 8.399233e-05 9.088505e-05 2.488235e-05
[1685,] 8.460991e-05 9.097680e-05 2.511804e-05
[1686,] 8.948237e-05 8.625637e-05 2.423885e-05
[1687,] 8.909708e-05 8.632624e-05 2.437038e-05
[1688,] 7.994303e-05 8.604734e-05 2.258706e-05
[1689,] 1.311266e-04 1.751231e-04 1.106712e-04
[1690,] 6.926063e-05 8.598412e-05 1.981234e-05
[1691,] 7.748611e-05 1.077090e-04 2.435262e-05
[1692,] 8.153549e-05 8.628760e-05 2.330934e-05
[1693,] 2.087365e-04 2.014876e-04 2.219371e-04
[1694,] 7.932633e-05 1.339472e-04 4.662436e-05
[1695,] 8.169681e-05 8.749470e-05 2.420252e-05
[1696,] 1.184810e-04 1.050644e-04 3.631183e-05
[1697,] 7.530057e-05 9.073617e-05 2.317638e-05
[1698,] 1.983068e-04 2.252199e-04 2.394425e-04
[1699,] 7.835139e-05 1.315426e-04 4.491015e-05
[1700,] 8.374411e-05 8.917242e-05 2.567795e-05
[1701,] 2.254435e-04 2.024338e-04 2.423977e-04
[1702,] 8.492566e-05 8.904873e-05 2.598791e-05
[1703,] 1.821557e-04 2.398371e-04 2.337986e-04
[1704,] 9.764227e-05 2.834051e-04 1.761315e-05
[1705,] 8.359572e-05 8.924682e-05 2.561755e-05
[1706,] 6.949182e-05 4.046594e-04 2.336194e-05
[1707,] 2.368804e-04 2.192061e-04 2.823356e-04
[1708,] 8.339003e-05 2.983769e-04 5.839914e-05
[1709,] 7.051360e-05 2.738568e-04 2.279748e-05
[1710,] 1.218226e-04 1.884512e-04 8.425149e-05
[1711,] 1.228230e-04 3.032768e-04 1.643612e-05
[1712,] 1.495170e-04 8.999660e-05 4.248333e-05
[1713,] 8.290461e-05 9.582286e-05 2.787914e-05
[1714,] 1.882361e-04 2.072005e-04 2.045047e-04
[1715,] 8.548793e-05 9.481754e-05 2.853888e-05
[1716,] 1.381678e-04 8.985105e-05 3.948898e-05
[1717,] 1.914814e-04 1.771644e-04 1.723407e-04
[1718,] 8.339524e-05 9.173610e-05 2.653497e-05
[1719,] 8.309371e-05 9.142498e-05 2.629766e-05
[1720,] 3.519494e-04 9.721799e-05 2.830250e-05
[1721,] 8.297298e-05 3.269256e-04 6.558394e-05
[1722,] 2.056298e-04 1.779433e-04 1.871070e-04
[1723,] 8.171320e-05 9.592582e-05 2.741407e-05
[1724,] 8.309857e-05 9.592582e-05 2.799663e-05
[1725,] 5.376473e-04 9.625529e-05 3.521452e-05
[1726,] 8.309857e-05 9.582286e-05 2.795976e-05
[1727,] 8.641935e-05 9.635445e-05 2.952432e-05
[1728,] 8.857414e-05 9.542173e-05 2.995180e-05
[1729,] 1.779908e-04 2.602642e-04 1.522243e-05
[1730,] 2.004307e-04 1.009131e-04 5.788951e-05
[1731,] 5.853211e-04 9.257517e-05 3.812930e-05
[1732,] 4.905953e-04 1.682237e-04 4.158558e-04
[1733,] 1.682508e-04 9.095896e-05 4.883359e-05
[1734,] 2.238365e-04 2.059811e-04 2.466378e-04
[1735,] 8.656432e-05 9.522516e-05 2.908779e-05
[1736,] 2.258507e-04 2.045363e-04 2.468744e-04
[1737,] 8.963415e-05 9.553721e-05 3.049446e-05
[1738,] 2.280966e-04 1.962851e-04 2.369866e-04
[1739,] 3.496640e-04 9.399561e-05 2.893633e-05
[1740,] 1.037164e-04 1.155382e-04 3.302059e-05
[1741,] 8.298958e-05 3.033464e-04 6.069455e-05
[1742,] 2.280966e-04 1.950579e-04 2.351239e-04
[1743,] 8.797752e-05 9.574251e-05 2.993570e-05
[1744,] 8.680973e-05 9.563955e-05 2.943017e-05
[1745,] 8.797752e-05 9.574251e-05 2.993570e-05
[1746,] 8.593612e-05 9.425642e-05 2.840497e-05
[1747,] 1.724836e-04 1.011345e-04 5.108275e-05
[1748,] 8.680973e-05 9.412479e-05 2.883692e-05
[1749,] 8.658734e-05 9.342775e-05 2.833104e-05
[1750,] 8.720638e-05 9.421962e-05 2.902781e-05
[1751,] 8.620051e-05 9.351417e-05 2.822686e-05
[1752,] 8.620051e-05 9.351417e-05 2.822686e-05
[1753,] 8.641935e-05 9.258884e-05 2.798156e-05
[1754,] 8.658734e-05 9.371667e-05 2.841679e-05
[1755,] 2.280966e-04 2.095684e-04 2.571890e-04
[1756,] 8.733953e-05 9.380368e-05 2.873177e-05
[1757,] 3.712556e-04 9.987175e-05 2.810580e-05
[1758,] 1.112655e-04 1.222379e-04 3.610826e-05
[1759,] 3.785488e-04 1.024033e-04 2.775009e-05
[1760,] 3.712556e-04 1.009165e-04 2.785361e-05
[1761,] 8.558776e-05 9.573669e-05 2.901541e-05
[1762,] 8.464734e-05 9.416646e-05 2.787850e-05
[1763,] 2.415982e-04 1.748819e-04 2.169332e-04
[1764,] 3.578865e-04 9.755698e-05 2.822910e-05
[1765,] 3.648446e-04 9.809702e-05 2.833496e-05
[1766,] 2.512383e-04 1.712412e-04 2.195692e-04
[1767,] 1.514030e-04 2.601912e-04 1.557744e-05
[1768,] 8.464734e-05 9.374150e-05 2.774376e-05
[1769,] 1.372837e-04 1.652398e-04 1.100153e-04
[1770,] 2.693207e-04 1.748819e-04 2.420756e-04
[1771,] 3.712556e-04 9.864489e-05 2.841658e-05
[1772,] 8.382873e-05 9.610119e-05 2.833058e-05
[1773,] 8.429208e-05 9.578584e-05 2.836947e-05
[1774,] 1.395397e-04 1.688855e-04 1.151826e-04
[1775,] 1.058947e-04 7.178276e-05 1.694034e-05
[1776,] 3.517692e-04 1.027815e-04 2.678982e-05
[1777,] 7.909193e-05 9.507458e-05 2.598854e-05
[1778,] 8.014729e-05 9.517161e-05 2.647061e-05
[1779,] 8.297406e-05 3.328387e-04 6.637677e-05
[1780,] 8.497567e-05 9.628941e-05 2.887358e-05
[1781,] 8.382873e-05 9.598665e-05 2.825532e-05
[1782,] 3.929162e-04 9.908464e-05 2.883218e-05
[1783,] 1.968051e-04 1.019954e-04 6.056833e-05
[1784,] 7.744369e-05 1.058049e-04 2.792384e-05
[1785,] 9.855060e-05 5.685313e-04 1.973720e-05
[1786,] 6.872582e-05 1.011371e-04 2.216823e-05
[1787,] 6.512661e-04 1.029614e-04 3.478649e-05
[1788,] 6.861728e-05 1.015633e-04 2.208305e-05
[1789,] 2.119632e-04 1.955778e-04 2.178884e-04
[1790,] 7.253973e-04 1.065895e-04 3.475298e-05
[1791,] 6.809854e-04 1.023758e-04 3.572067e-05
[1792,] 6.948933e-04 1.039091e-04 3.552685e-05
[1793,] 6.659250e-04 1.032750e-04 3.504248e-05
[1794,] 6.659250e-04 1.032750e-04 3.504248e-05
[1795,] 6.384067e-04 1.032750e-04 3.436387e-05
[1796,] 2.348819e-04 1.879579e-04 2.312336e-04
[1797,] 6.948933e-04 1.004599e-04 3.645064e-05
[1798,] 8.588307e-05 3.198691e-04 5.211401e-05
[1799,] 2.348819e-04 1.917522e-04 2.371937e-04
[1800,] 6.856636e-05 1.001467e-04 2.181071e-05
[1801,] 6.861728e-05 1.006559e-04 2.194210e-05
[1802,] 8.608929e-05 3.399078e-04 5.406819e-05
[1803,] 6.954810e-04 6.788401e-05 5.050387e-05
[1804,] 6.801141e-04 6.809418e-05 4.937238e-05
[1805,] 6.651521e-04 6.888403e-05 4.706618e-05
[1806,] 6.651521e-04 6.888403e-05 4.706618e-05
[1807,] 6.847733e-05 1.013933e-04 2.183281e-05
[1808,] 1.119261e-03 6.751626e-05 6.882159e-05
[1809,] 5.355704e-04 1.024923e-04 3.191635e-05
[1810,] 1.653639e-04 2.037041e-04 1.749821e-04
[1811,] 2.725339e-04 2.103937e-04 3.116169e-04
[1812,] 5.599512e-04 6.792322e-05 4.390200e-05
[1813,] 1.272354e-04 2.703193e-04 1.647425e-05
[1814,] 5.704224e-04 1.002764e-04 3.328280e-05
[1815,] 1.286911e-04 2.703193e-04 1.642272e-05
[1816,] 5.355704e-04 1.015351e-04 3.219950e-05
[1817,] 1.367614e-04 2.043212e-04 1.389479e-04
[1818,] 5.076863e-04 6.971280e-05 4.107507e-05
[1819,] 5.704224e-04 9.997788e-05 3.338142e-05
[1820,] 6.203967e-04 9.851766e-05 3.525529e-05
[1821,] 1.357566e-04 1.974469e-04 1.326069e-04
[1822,] 6.810086e-05 1.013330e-04 2.181328e-05
[1823,] 1.301745e-04 2.538154e-04 1.617341e-05
[1824,] 1.301745e-04 2.538154e-04 1.617341e-05
[1825,] 5.472849e-04 9.929174e-05 3.324342e-05
[1826,] 6.801925e-05 1.020306e-04 2.176316e-05
[1827,] 6.801925e-05 1.009313e-04 2.163630e-05
[1828,] 5.721017e-04 6.701069e-05 4.648255e-05
[1829,] 5.721017e-04 6.754064e-05 4.522817e-05
[1830,] 5.947693e-04 9.851766e-05 3.455733e-05
[1831,] 5.311962e-04 9.909536e-05 3.257689e-05
[1832,] 6.801925e-05 1.007989e-04 2.162093e-05
[1833,] 1.367614e-04 1.923586e-04 1.300837e-04
[1834,] 5.721017e-04 6.754064e-05 4.522817e-05
[1835,] 6.203967e-04 9.738733e-05 3.569317e-05
[1836,] 6.795021e-05 1.006671e-04 2.147591e-05
[1837,] 6.549826e-04 6.744855e-05 4.894108e-05
[1838,] 1.301745e-04 2.529504e-04 1.616296e-05
[1839,] 6.758007e-04 1.024638e-04 3.525480e-05
[1840,] 5.599512e-04 7.238454e-05 3.875466e-05
[1841,] 6.868973e-05 9.741459e-05 2.161734e-05
[1842,] 6.868973e-05 9.708144e-05 2.157291e-05
[1843,] 6.049929e-04 1.169100e-04 3.175922e-05
[1844,] 7.020326e-04 1.139443e-04 3.469881e-05
[1845,] 1.546442e-04 4.553636e-04 1.731410e-05
[1846,] 8.226424e-04 1.143484e-04 3.756129e-05
[1847,] 7.685309e-04 1.132172e-04 3.671411e-05
[1848,] 7.526117e-04 1.107483e-04 3.710471e-05
[1849,] 6.969991e-04 7.358129e-05 4.363369e-05
[1850,] 6.498055e-04 7.268498e-05 4.316546e-05
[1851,] 2.040367e-04 1.413996e-04 1.380535e-04
[1852,] 6.828645e-05 9.864642e-05 2.098512e-05
[1853,] 6.828939e-05 9.876709e-05 2.104935e-05
[1854,] 6.832725e-05 9.817043e-05 2.115812e-05
[1855,] 6.354059e-04 7.158063e-05 4.415734e-05
[1856,] 6.828939e-05 9.951791e-05 2.112614e-05
[1857,] 1.563778e-04 7.246270e-05 2.550902e-05
[1858,] 5.721101e-04 7.045725e-05 4.297739e-05
[1859,] 6.828774e-05 1.004241e-04 2.110833e-05
[1860,] 1.663152e-04 2.051344e-04 1.495143e-05
[1861,] 7.202859e-04 1.078249e-04 3.758879e-05
[1862,] 7.353856e-04 1.092266e-04 3.749033e-05
[1863,] 1.107300e-04 1.397677e-04 7.042497e-05
[1864,] 8.034834e-04 1.064310e-04 3.982156e-05
[1865,] 7.353856e-04 1.097922e-04 3.730466e-05
[1866,] 5.845884e-04 6.988562e-05 4.443249e-05
[1867,] 6.829326e-05 1.013656e-04 2.114466e-05
[1868,] 6.200071e-04 6.956015e-05 4.695985e-05
[1869,] 8.714657e-04 1.080337e-04 4.079516e-05
[1870,] 6.354059e-04 6.914624e-05 4.846511e-05
[1871,] 1.756217e-04 1.653370e-04 1.473047e-05
[1872,] 6.200071e-04 6.924758e-05 4.759426e-05
[1873,] 8.226424e-04 1.069647e-04 3.972941e-05
[1874,] 1.066273e-04 1.353043e-04 6.475999e-05
[1875,] 6.830186e-05 9.910693e-05 2.088427e-05
[1876,] 6.200071e-04 6.752217e-05 5.201849e-05
[1877,] 5.986972e-04 6.866051e-05 4.747567e-05
[1878,] 6.488543e-04 6.847592e-05 5.062807e-05
[1879,] 6.830186e-05 1.019257e-04 2.114813e-05
[1880,] 7.685309e-04 1.046883e-04 3.998326e-05
[1881,] 1.089456e-04 1.415106e-04 7.008143e-05
[1882,] 1.732246e-04 1.859338e-04 1.480506e-05
[1883,] 8.226424e-04 1.086011e-04 3.912526e-05
[1884,] 7.526117e-04 1.084718e-04 3.816697e-05
[1885,] 7.219659e-05 1.011594e-04 1.992194e-05
[1886,] 7.435474e-05 1.035309e-04 2.709705e-05
[1887,] 7.359600e-04 1.075047e-04 3.809327e-05
[1888,] 9.347223e-05 4.428902e-04 1.873400e-05
[1889,] 7.359600e-04 1.071866e-04 3.820608e-05
[1890,] 6.829326e-05 1.022034e-04 2.122414e-05
[1891,] 1.301584e-04 1.029069e-04 4.470512e-05
[1892,] 6.731632e-05 5.814165e-04 3.794177e-05
[1893,] 6.731632e-05 5.814165e-04 3.794177e-05
[1894,] 1.768724e-04 1.410297e-04 1.187941e-04
[1895,] 6.765470e-05 7.758648e-04 4.299741e-05
[1896,] 1.015451e-04 1.114429e-04 1.584657e-05
[1897,] 6.689516e-05 5.536349e-04 3.760154e-05
[1898,] 6.711011e-05 5.814165e-04 3.693809e-05
[1899,] 1.058051e-04 1.504092e-04 7.189618e-05
[1900,] 7.353856e-04 1.026373e-04 3.996196e-05
[1901,] 9.617871e-05 1.214104e-04 1.537717e-05
[1902,] 1.104264e-04 1.082800e-04 3.921676e-05
[1903,] 6.618363e-05 8.078420e-04 4.681335e-05
[1904,] 6.741094e-04 1.122466e-04 3.187326e-05
[1905,] 6.880472e-04 1.105799e-04 3.256842e-05
[1906,] 6.542205e-05 7.801260e-04 4.570051e-05
[1907,] 2.147450e-04 1.592385e-04 1.702436e-04
[1908,] 6.618363e-05 7.915616e-04 4.632932e-05
[1909,] 9.617871e-05 1.203148e-04 1.538209e-05
[1910,] 6.585500e-05 8.179553e-04 4.590879e-05
[1911,] 6.564696e-05 8.579680e-04 4.746799e-05
[1912,] 1.051916e-04 1.582383e-04 7.527078e-05
[1913,] 6.564696e-05 8.179553e-04 4.633385e-05
[1914,] 1.058051e-04 1.406349e-04 6.699085e-05
[1915,] 2.043630e-04 1.644541e-04 1.682248e-04
[1916,] 6.850215e-04 1.106732e-04 3.248190e-05
[1917,] 2.107856e-04 1.677280e-04 1.785660e-04
[1918,] 2.043630e-04 1.665918e-04 1.710114e-04
[1919,] 1.051916e-04 1.612749e-04 7.666374e-05
[1920,] 1.277138e-04 1.041145e-04 4.528415e-05
[1921,] 1.326847e-04 1.037960e-04 5.195517e-05
[1922,] 6.633664e-05 5.945625e-04 3.839885e-05
[1923,] 7.202859e-04 1.014809e-04 4.004767e-05
[1924,] 1.250962e-04 1.037452e-04 4.397756e-05
[1925,] 6.609247e-05 6.009483e-04 3.896728e-05
[1926,] 1.289261e-04 1.045024e-04 4.611223e-05
[1927,] 6.633664e-05 6.009483e-04 3.860165e-05
[1928,] 6.741094e-04 1.012037e-04 3.886286e-05
[1929,] 6.609247e-05 6.286866e-04 3.984941e-05
[1930,] 1.045261e-04 1.633507e-04 7.698312e-05
[1931,] 1.045261e-04 1.633507e-04 7.698312e-05
[1932,] 6.590214e-04 9.984625e-05 3.900650e-05
[1933,] 2.007314e-04 1.721738e-04 1.749662e-04
[1934,] 6.633664e-05 6.080684e-04 3.882659e-05
[1935,] 1.045261e-04 1.654669e-04 7.800160e-05
[1936,] 1.045261e-04 1.665918e-04 7.854214e-05
[1937,] 1.045261e-04 1.654669e-04 7.800160e-05
[1938,] 6.590214e-04 9.879355e-05 3.947975e-05
[1939,] 1.265212e-04 1.047030e-04 4.536158e-05
[1940,] 6.633664e-05 6.146294e-04 3.903279e-05
[1941,] 6.590214e-04 9.853491e-05 3.959950e-05
[1942,] 6.595948e-05 6.146294e-04 4.113187e-05
[1943,] 6.618363e-05 6.146294e-04 4.074266e-05
[1944,] 6.314657e-04 9.879355e-05 3.863906e-05
[1945,] 6.609247e-05 6.508565e-04 4.054161e-05
[1946,] 1.039296e-04 1.687710e-04 7.893612e-05
[1947,] 6.665141e-05 6.286866e-04 4.043606e-05
[1948,] 6.967182e-05 1.022577e-04 2.045924e-05
[1949,] 9.090519e-05 8.685888e-05 1.634810e-05
[1950,] 7.427982e-05 1.109983e-04 2.864340e-05
[1951,] 7.777289e-05 8.299400e-05 2.233849e-05
[1952,] 8.262992e-05 7.807796e-04 3.273513e-05
[1953,] 1.828931e-04 3.941722e-04 1.489045e-05
[1954,] 1.094532e-04 1.278795e-04 4.190060e-05
[1955,] 7.091013e-05 2.571347e-04 4.445877e-05
[1956,] 8.024182e-05 8.553138e-05 1.599397e-05
[1957,] 2.963426e-04 7.219734e-05 2.446301e-05
[1958,] 1.041491e-04 1.283389e-04 4.090639e-05
[1959,] 9.604353e-05 9.866727e-05 1.609326e-05
[1960,] 2.464904e-04 3.555994e-04 2.100662e-05
[1961,] 8.123601e-05 1.634442e-04 5.235659e-05
[1962,] 9.684617e-05 1.034006e-04 1.594110e-05
[1963,] 1.156653e-04 9.588652e-05 3.521435e-05
[1964,] 7.646230e-05 5.071204e-04 2.997115e-05
[1965,] 2.340004e-04 3.699330e-04 2.160140e-05
[1966,] 9.580438e-05 1.106912e-04 1.573576e-05
[1967,] 6.556078e-04 9.866374e-05 3.876028e-05
[1968,] 7.905935e-05 1.670030e-04 5.020905e-05
[1969,] 1.168547e-04 1.644643e-04 9.020993e-05
[1970,] 7.859918e-05 6.041425e-04 3.148725e-05
[1971,] 1.375499e-03 7.086804e-05 7.183977e-05
[1972,] 1.922171e-04 3.486999e-04 2.228141e-05
[1973,] 1.218334e-04 1.602118e-04 9.251534e-05
[1974,] 4.465657e-04 9.900704e-05 3.249474e-05
[1975,] 2.298654e-04 3.681059e-04 2.168717e-05
[1976,] 4.297301e-04 1.051670e-04 3.014741e-05
[1977,] 1.202918e-04 2.730854e-04 3.375406e-05
[1978,] 8.028360e-05 1.532141e-04 4.835783e-05
[1979,] 1.044462e-04 1.035370e-04 3.639023e-05
[1980,] 1.503658e-04 4.052652e-04 1.548366e-05
[1981,] 8.059567e-05 1.522600e-04 4.845727e-05
[1982,] 9.554736e-05 3.780769e-04 1.772982e-05
[1983,] 1.688420e-04 3.850160e-04 1.503237e-05
[1984,] 4.384897e-04 1.003166e-04 3.179142e-05
[1985,] 8.812323e-05 9.294795e-05 2.808762e-05
[1986,] 8.091312e-05 1.476366e-04 4.743250e-05
[1987,] 8.812323e-05 9.390471e-05 2.852031e-05
[1988,] 1.099116e-04 1.027042e-04 3.773291e-05
[1989,] 6.476070e-05 7.754021e-05 1.772414e-05
[1990,] 1.218334e-04 1.494502e-04 8.569520e-05
[1991,] 1.099116e-04 1.030400e-04 3.795485e-05
[1992,] 8.062226e-05 1.441107e-04 4.586271e-05
[1993,] 1.636593e-04 4.315185e-04 1.535327e-05
[1994,] 4.297301e-04 1.039814e-04 3.045109e-05
[1995,] 1.080368e-04 3.973018e-04 3.013270e-05
[1996,] 1.047312e-04 1.021231e-04 3.545892e-05
[1997,] 6.233255e-05 6.175473e-04 5.287287e-05
[1998,] 1.312800e-04 1.432091e-04 8.931984e-05
[1999,] 2.221562e-04 3.504032e-04 2.157278e-05
[2000,] 4.080670e-04 1.179005e-04 2.713149e-05
[2001,] 6.281923e-05 5.882235e-04 4.867553e-05
[2002,] 1.048283e-04 9.372027e-05 3.427054e-05
[2003,] 6.281314e-05 6.316811e-04 5.066654e-05
[2004,] 1.163814e-04 1.026566e-04 3.993573e-05
[2005,] 6.258243e-05 5.835336e-04 4.966082e-05
[2006,] 1.389920e-04 1.329771e-04 8.530307e-05
[2007,] 1.171822e-04 1.027521e-04 4.030281e-05
[2008,] 6.227346e-05 5.773717e-04 5.131726e-05
[2009,] 6.234944e-05 5.904037e-04 5.142579e-05
[2010,] 1.030901e-04 9.194672e-05 3.248442e-05
[2011,] 6.234944e-05 5.967339e-04 5.173710e-05
[2012,] 6.234944e-05 5.967339e-04 5.173710e-05
[2013,] 6.234944e-05 5.967339e-04 5.173710e-05
[2014,] 1.352605e-04 1.307353e-04 8.107032e-05
[2015,] 1.151520e-04 1.028036e-04 3.958059e-05
[2016,] 1.343781e-04 1.307353e-04 8.047737e-05
[2017,] 1.220319e-04 2.714340e-04 3.335621e-05
[2018,] 4.081850e-04 1.249263e-04 2.612222e-05
[2019,] 1.070914e-04 3.973018e-04 3.035945e-05
[2020,] 4.164906e-04 1.228006e-04 2.663043e-05
[2021,] 1.113406e-04 3.869347e-04 2.903696e-05
[2022,] 1.371486e-04 1.352097e-04 8.573957e-05
[2023,] 4.164906e-04 1.223470e-04 2.685753e-05
[2024,] 6.227346e-05 6.462048e-04 5.471063e-05
[2025,] 6.240045e-05 6.462048e-04 5.375604e-05
[2026,] 2.266804e-04 3.581472e-04 2.155233e-05
[2027,] 6.220293e-05 6.611303e-04 5.603255e-05
[2028,] 1.025823e-04 9.187705e-05 3.227872e-05
[2029,] 1.060269e-04 9.187705e-05 3.332903e-05
[2030,] 6.208382e-05 6.611303e-04 5.721010e-05
[2031,] 6.202896e-05 6.611303e-04 5.784345e-05
[2032,] 2.229455e-04 3.686456e-04 2.187069e-05
[2033,] 6.220293e-05 6.611303e-04 5.603255e-05
[2034,] 1.214467e-04 1.031875e-04 4.200031e-05
[2035,] 6.208382e-05 6.764700e-04 5.797086e-05
[2036,] 6.214408e-05 6.846747e-04 5.773345e-05
[2037,] 4.241486e-04 1.190924e-04 2.773524e-05
[2038,] 1.123879e-04 1.075932e-04 3.940210e-05
[2039,] 1.032089e-04 4.222530e-04 3.222736e-05
[2040,] 1.042410e-04 9.140391e-05 3.243258e-05
[2041,] 6.251781e-05 6.846747e-04 5.472583e-05
[2042,] 1.329711e-04 1.353663e-04 8.284483e-05
[2043,] 6.251781e-05 6.523997e-04 5.297723e-05
[2044,] 6.251781e-05 6.523997e-04 5.297723e-05
[2045,] 1.025823e-04 9.185598e-05 3.219434e-05
[2046,] 4.500586e-04 1.274496e-04 2.718224e-05
[2047,] 2.211118e-04 3.693719e-04 2.190402e-05
[2048,] 6.243088e-05 6.747678e-04 5.457236e-05
[2049,] 4.528757e-04 1.336413e-04 2.646463e-05
[2050,] 6.243088e-05 6.448364e-04 5.319833e-05
[2051,] 6.260075e-05 5.726401e-04 4.879549e-05
[2052,] 6.260075e-05 5.726401e-04 4.879549e-05
[2053,] 1.203013e-04 1.013443e-04 3.955797e-05
[2054,] 9.020230e-05 1.288174e-04 1.596412e-05
[2055,] 6.679686e-05 3.100406e-04 2.735918e-05
[2056,] 7.080810e-05 3.296816e-04 2.633273e-05
[2057,] 7.045028e-05 3.296816e-04 2.653302e-05
[2058,] 7.080810e-05 3.080262e-04 2.555659e-05
[2059,] 7.080810e-05 3.050113e-04 2.544661e-05
[2060,] 7.148078e-05 3.050113e-04 2.511230e-05
[2061,] 1.119355e-04 2.452500e-04 2.350104e-05
[2062,] 1.195460e-04 2.362216e-04 2.228940e-05
[2063,] 1.113067e-04 2.452500e-04 2.358368e-05
[2064,] 1.113067e-04 2.411099e-04 2.341488e-05
[2065,] 2.037415e-04 2.083723e-04 1.889604e-05
[2066,] 1.125724e-04 2.430590e-04 2.333139e-05
[2067,] 9.536471e-04 1.221734e-04 4.048314e-05
[2068,] 7.977619e-05 9.550005e-05 2.639281e-05
[2069,] 1.106857e-04 2.430590e-04 2.357706e-05
[2070,] 1.113067e-04 2.430590e-04 2.349447e-05
[2071,] 1.119355e-04 2.430590e-04 2.341258e-05
[2072,] 1.113067e-04 2.430590e-04 2.349447e-05
[2073,] 1.106857e-04 2.411099e-04 2.349680e-05
[2074,] 1.113067e-04 2.411099e-04 2.341488e-05
[2075,] 1.119355e-04 2.452500e-04 2.350104e-05
[2076,] 3.468313e-04 1.350379e-04 2.457966e-04
[2077,] 1.152688e-04 2.330537e-04 2.265229e-05
[2078,] 1.152688e-04 2.435045e-04 2.306327e-05
[2079,] 3.044918e-04 1.302612e-04 2.064314e-04
[2080,] 2.839878e-04 1.272283e-04 1.868922e-04
[2081,] 2.839878e-04 1.272283e-04 1.868922e-04
[2082,] 1.164636e-04 1.232043e-04 3.976866e-05
[2083,] 1.145317e-04 2.345536e-04 2.279528e-05
[2084,] 9.130330e-04 1.412693e-04 3.530712e-05
[2085,] 9.276298e-04 1.306755e-04 1.972982e-05
[2086,] 8.194155e-05 1.142309e-04 3.306350e-05
[2087,] 2.465172e-04 1.582879e-04 1.721628e-05
[2088,] 8.641523e-05 2.470726e-04 8.066966e-05
[2089,] 1.353298e-04 1.071604e-04 4.696684e-05
[2090,] 7.146865e-05 8.940792e-05 1.686325e-05
[2091,] 8.522574e-05 1.503652e-04 5.023098e-05
[2092,] 1.367741e-04 1.061324e-04 4.613212e-05
[2093,] 1.353298e-04 1.061922e-04 4.573726e-05
[2094,] 9.352113e-04 1.094308e-04 5.348252e-05
[2095,] 1.353298e-04 1.063247e-04 4.600432e-05
[2096,] 8.267607e-05 1.200571e-04 3.519710e-05
[2097,] 8.450915e-05 1.187368e-04 3.614549e-05
[2098,] 1.367741e-04 1.062008e-04 4.631462e-05
[2099,] 1.353298e-04 1.072301e-04 4.705585e-05
[2100,] 2.422443e-04 1.547968e-04 1.719048e-05
[2101,] 8.026635e-05 1.176436e-04 3.273258e-05
[2102,] 1.340389e-04 1.062935e-04 4.552641e-05
[2103,] 8.494681e-05 1.438091e-04 4.791606e-05
[2104,] 1.353298e-04 1.062008e-04 4.583111e-05
[2105,] 1.073762e-03 1.126616e-04 5.580319e-05
[2106,] 1.316007e-04 1.062935e-04 4.470471e-05
[2107,] 1.328517e-04 1.072617e-04 4.622787e-05
[2108,] 8.702276e-05 1.466262e-04 5.103565e-05
[2109,] 1.340389e-04 1.062008e-04 4.539859e-05
[2110,] 1.302893e-04 1.072617e-04 4.532882e-05
[2111,] 9.583851e-04 1.141049e-04 5.165393e-05
[2112,] 1.340389e-04 1.062316e-04 4.544113e-05
[2113,] 1.315190e-04 1.070914e-04 4.555245e-05
[2114,] 7.159181e-05 9.121574e-05 1.680521e-05
[2115,] 7.508392e-05 8.935478e-05 1.712616e-05
[2116,] 2.338103e-04 1.505408e-04 1.718188e-05
[2117,] 1.327688e-04 1.071258e-04 4.603053e-05
[2118,] 8.552526e-05 1.369751e-04 4.639739e-05
[2119,] 7.167392e-05 9.088225e-05 1.682043e-05
[2120,] 7.167392e-05 9.088225e-05 1.682043e-05
[2121,] 1.315190e-04 1.062801e-04 4.458245e-05
[2122,] 8.609542e-05 1.344958e-04 4.616731e-05
[2123,] 1.376015e-04 1.072969e-04 4.793656e-05
[2124,] 1.376015e-04 1.072969e-04 4.793656e-05
[2125,] 1.376015e-04 1.072969e-04 4.793656e-05
[2126,] 1.189193e-04 1.089080e-04 4.288907e-05
[2127,] 1.278887e-04 1.073959e-04 4.470275e-05
[2128,] 9.352113e-04 1.146827e-04 5.068338e-05
[2129,] 8.929839e-04 1.149741e-04 4.928773e-05
[2130,] 2.298490e-04 1.504112e-04 1.720997e-05
[2131,] 1.315190e-04 1.057888e-04 4.406504e-05
[2132,] 8.609542e-05 1.344958e-04 4.616731e-05
[2133,] 8.889994e-05 1.526336e-04 5.506271e-05
[2134,] 1.181328e-04 1.229924e-04 4.178069e-05
[2135,] 8.929839e-04 1.149741e-04 4.928773e-05
[2136,] 8.240159e-05 1.242549e-04 3.610364e-05
[2137,] 8.268243e-05 1.208207e-04 3.543202e-05
[2138,] 8.156037e-05 1.205350e-04 3.451999e-05
[2139,] 8.027054e-05 1.219506e-04 3.386431e-05
[2140,] 8.929839e-04 1.254417e-04 4.485459e-05
[2141,] 8.716693e-04 1.254417e-04 4.429647e-05
[2142,] 2.128320e-04 1.519643e-04 1.737067e-05
[2143,] 1.076381e-04 1.419776e-04 3.831811e-05
[2144,] 8.182692e-05 1.222443e-04 3.515114e-05
[2145,] 1.331326e-04 1.097403e-04 4.899658e-05
[2146,] 1.278887e-04 1.086602e-04 4.600847e-05
[2147,] 8.076265e-05 1.167812e-04 3.291402e-05
[2148,] 6.955792e-05 8.901953e-05 1.677341e-05
[2149,] 2.265479e-04 1.537723e-04 1.729694e-05
[2150,] 1.192208e-04 1.078016e-04 4.202115e-05
[2151,] 1.203763e-04 1.077256e-04 4.236476e-05
[2152,] 1.203763e-04 1.077256e-04 4.236476e-05
[2153,] 2.346098e-04 1.679745e-04 1.748329e-05
[2154,] 1.258109e-04 1.075795e-04 4.416644e-05
[2155,] 2.346098e-04 1.691434e-04 1.750491e-05
[2156,] 1.181879e-04 1.076879e-04 4.153717e-05
[2157,] 1.166654e-04 1.075878e-04 4.089191e-05
[2158,] 1.188014e-04 1.075138e-04 4.158795e-05
[2159,] 8.865693e-05 1.282615e-04 4.640006e-05
[2160,] 1.203763e-04 1.076130e-04 4.225227e-05
[2161,] 1.203763e-04 1.076504e-04 4.228971e-05
[2162,] 1.203763e-04 1.076504e-04 4.228971e-05
[2163,] 8.929839e-04 1.235831e-04 4.580848e-05
[2164,] 1.203763e-04 1.076879e-04 4.232721e-05
[2165,] 7.534980e-04 1.236222e-04 4.191727e-05
[2166,] 1.192208e-04 1.078016e-04 4.202115e-05
[2167,] 1.192208e-04 1.091076e-04 4.313312e-05
[2168,] 1.192208e-04 1.078360e-04 4.205452e-05
[2169,] 8.935610e-05 1.309905e-04 4.797239e-05
[2170,] 8.929839e-04 1.365841e-04 4.192413e-05
[2171,] 8.865693e-05 1.333627e-04 4.818349e-05
[2172,] 1.200409e-04 1.079110e-04 4.237156e-05
[2173,] 1.192208e-04 1.079110e-04 4.207357e-05
[2174,] 1.200409e-04 1.079493e-04 4.240900e-05
[2175,] 9.508704e-04 1.318732e-04 4.459169e-05
[2176,] 1.223755e-04 1.079493e-04 4.325751e-05
[2177,] 7.928873e-05 7.194322e-05 2.611240e-05
[2178,] 1.273592e-04 1.119894e-04 4.708745e-05
[2179,] 1.875425e-04 1.762867e-04 1.833566e-05
[2180,] 8.809630e-04 1.256646e-04 4.508663e-05
[2181,] 1.116567e-04 1.065003e-04 3.754791e-05
[2182,] 1.143277e-04 1.052049e-04 3.658244e-05
[2183,] 8.284700e-04 1.296205e-04 4.247462e-05
[2184,] 8.935610e-05 1.445599e-04 5.275630e-05
[2185,] 7.816799e-05 1.192267e-04 3.155615e-05
[2186,] 8.217812e-04 1.351090e-04 4.110693e-05
[2187,] 8.865693e-05 1.550721e-04 5.562092e-05
[2188,] 1.645534e-04 1.596925e-04 1.418150e-04
[2189,] 8.057172e-05 1.071959e-04 2.905719e-05
[2190,] 7.310885e-05 1.036266e-04 1.664989e-05
[2191,] 1.980556e-04 1.773229e-04 1.816276e-05
[2192,] 7.672822e-04 1.367354e-04 3.933653e-05
[2193,] 7.718706e-05 1.234332e-04 3.154827e-05
[2194,] 1.133680e-04 1.041776e-04 3.329699e-05
[2195,] 7.672822e-04 1.403457e-04 3.878353e-05
[2196,] 1.114686e-04 1.041552e-04 3.202407e-05
[2197,] 8.645526e-05 1.763363e-04 5.905348e-05
[2198,] 1.741610e-04 1.302069e-04 2.940944e-05
[2199,] 1.376972e-04 1.058253e-04 3.453220e-05
[2200,] 8.043864e-04 1.329173e-04 4.175449e-05
[2201,] 1.393092e-04 1.056740e-04 4.172828e-05
[2202,] 1.021025e-04 7.613025e-05 3.614253e-05
[2203,] 1.162051e-04 1.028181e-04 3.017955e-05
[2204,] 7.194177e-05 1.088006e-04 1.653749e-05
[2205,] 1.214401e-04 1.021272e-04 3.161545e-05
[2206,] 1.149096e-04 1.022121e-04 3.073745e-05
[2207,] 1.600357e-03 2.668301e-04 1.715421e-05
[2208,] 1.127968e-04 1.031305e-04 2.900038e-05
[2209,] 1.708297e-04 1.627812e-04 1.505672e-04
[2210,] 1.824942e-04 1.919919e-04 1.886538e-05
[2211,] 7.601282e-05 1.254981e-04 3.078926e-05
[2212,] 8.011917e-04 1.394541e-04 4.082030e-05
[2213,] 6.974265e-05 6.995155e-05 1.775993e-05
[2214,] 9.219828e-05 2.763140e-04 1.009505e-04
[2215,] 1.446377e-04 9.018201e-05 6.246659e-05
[2216,] 7.675958e-05 1.207077e-04 3.058013e-05
[2217,] 2.029839e-04 2.181610e-04 1.903307e-05
[2218,] 7.980481e-05 3.101714e-04 7.658682e-05
[2219,] 1.523697e-04 1.033851e-04 3.558310e-05
[2220,] 1.539916e-04 1.034557e-04 3.580506e-05
[2221,] 1.523697e-04 1.036379e-04 3.535889e-05
[2222,] 1.539916e-04 1.037510e-04 3.544011e-05
[2223,] 7.642117e-05 1.249143e-04 3.108764e-05
[2224,] 7.918606e-05 2.897050e-04 7.044938e-05
[2225,] 1.539916e-04 1.036402e-04 3.553438e-05
[2226,] 1.507747e-04 1.045737e-04 3.417032e-05
[2227,] 9.209521e-04 1.450729e-04 4.270637e-05
[2228,] 7.675958e-05 1.212233e-04 3.070276e-05
[2229,] 1.419563e-04 2.241650e-04 2.675681e-05
[2230,] 7.695348e-05 1.213627e-04 3.060342e-05
[2231,] 1.539916e-04 1.047018e-04 3.461413e-05
[2232,] 8.842034e-05 1.201717e-04 1.669874e-05
[2233,] 1.940451e-04 2.833036e-04 2.076520e-05
[2234,] 1.012538e-04 3.705205e-04 1.538580e-04
[2235,] 1.541354e-04 1.057469e-04 3.399378e-05
[2236,] 7.835909e-05 1.229118e-04 3.223721e-05
[2237,] 1.564565e-04 3.206475e-04 3.016837e-05
[2238,] 9.679709e-04 1.461473e-04 4.436815e-05
[2239,] 2.003879e-04 2.917155e-04 2.070441e-05
[2240,] 7.740858e-05 1.098161e-04 2.801890e-05
[2241,] 8.795931e-04 1.618233e-04 3.875610e-05
[2242,] 8.138689e-05 1.536075e-04 4.603476e-05
[2243,] 8.174162e-05 1.452846e-04 4.398691e-05
[2244,] 7.723706e-05 1.462653e-04 3.794209e-05
[2245,] 9.211439e-05 7.318997e-05 3.094344e-05
[2246,] 1.699641e-04 1.062469e-04 3.587362e-05
[2247,] 7.845697e-04 1.586521e-04 3.760730e-05
[2248,] 1.739713e-04 1.055897e-04 3.692486e-05
[2249,] 1.759298e-04 1.051711e-04 3.785020e-05
[2250,] 7.536248e-04 1.675693e-04 3.539409e-05
[2251,] 7.803045e-05 1.507636e-04 4.031292e-05
[2252,] 8.341302e-05 1.034755e-04 2.937807e-05
[2253,] 7.663281e-05 1.582784e-04 3.916401e-05
[2254,] 7.984403e-05 1.078465e-04 2.914441e-05
[2255,] 7.331006e-04 1.779090e-04 3.369456e-05
[2256,] 7.889442e-05 1.479073e-04 4.112723e-05
[2257,] 7.682476e-05 1.420067e-04 3.634042e-05
[2258,] 1.681049e-04 1.064331e-04 3.574253e-05
[2259,] 1.041550e-04 7.315088e-05 3.481627e-05
[2260,] 7.723706e-05 1.497013e-04 3.871969e-05
[2261,] 1.699641e-04 1.066424e-04 3.589402e-05
[2262,] 1.759298e-04 1.059268e-04 3.728224e-05
[2263,] 1.759298e-04 1.059789e-04 3.724515e-05
[2264,] 4.787608e-04 1.450230e-04 3.394567e-05
[2265,] 8.550106e-05 1.043542e-04 3.088357e-05
[2266,] 2.542842e-04 3.977045e-04 2.078386e-05
[2267,] 8.452387e-05 9.658643e-05 3.910825e-05
[2268,] 1.462549e-04 1.066826e-04 3.245555e-05
[2269,] 8.550106e-05 1.072484e-04 3.182039e-05
[2270,] 5.950482e-04 1.774894e-04 3.087831e-05
[2271,] 1.483252e-04 1.064260e-04 3.302787e-05
[2272,] 1.257121e-04 1.054892e-04 3.277679e-05
[2273,] 1.515089e-04 1.062319e-04 3.364547e-05
[2274,] 1.479401e-04 1.063791e-04 3.292492e-05
[2275,] 6.253280e-04 1.848279e-04 3.117981e-05
[2276,] 2.621738e-04 3.605250e-04 2.018196e-05
[2277,] 8.610999e-05 1.120364e-04 3.362737e-05
[2278,] 1.337939e-04 1.076432e-04 3.001468e-05
[2279,] 7.590892e-05 2.403121e-04 5.115541e-05
[2280,] 4.171001e-04 1.958843e-04 2.621361e-05
[2281,] 1.287391e-04 1.060967e-04 2.999908e-05
[2282,] 1.510494e-04 1.093467e-04 3.180188e-05
[2283,] 7.735784e-05 2.016162e-04 4.851795e-05
[2284,] 1.269563e-04 1.086741e-04 2.870108e-05
[2285,] 1.246659e-04 1.086741e-04 2.835433e-05
[2286,] 1.119213e-04 1.152023e-04 1.756276e-05
[2287,] 2.931524e-04 4.144442e-04 2.025747e-05
[2288,] 8.303815e-05 2.380865e-04 6.005210e-05
[2289,] 1.337939e-04 1.092813e-04 2.946194e-05
[2290,] 8.764339e-05 8.131228e-05 2.357670e-05
[2291,] 8.764080e-05 8.284083e-05 2.387175e-05
[2292,] 3.453179e-04 4.488293e-04 1.990410e-05
[2293,] 9.373792e-05 1.010638e-04 3.012105e-05
[2294,] 8.578857e-05 1.132984e-04 3.385960e-05
[2295,] 8.521256e-05 1.130628e-04 3.341175e-05
[2296,] 2.927528e-04 4.399942e-04 2.159476e-05
[2297,] 3.586291e-04 4.578243e-04 2.036679e-05
[2298,] 3.622253e-04 6.470994e-04 2.234021e-05
[2299,] 1.049312e-04 1.430372e-04 3.600120e-05
[2300,] 8.929527e-05 1.131158e-04 3.590160e-05
[2301,] 8.929527e-05 1.156786e-04 3.674540e-05
[2302,] 8.216834e-05 1.053805e-04 2.939586e-05
[2303,] 3.522286e-04 4.978377e-04 2.033879e-05
[2304,] 1.098497e-04 2.485123e-04 1.356279e-04
[2305,] 4.935962e-04 1.922075e-04 2.821383e-05
[2306,] 1.398611e-04 1.055814e-04 3.213479e-05
[2307,] 9.707253e-05 1.134689e-04 4.043632e-05
[2308,] 8.591978e-05 1.000421e-04 2.900492e-05
[2309,] 3.019077e-04 5.979895e-04 2.248200e-05
[2310,] 5.544842e-04 1.810482e-04 3.059793e-05
[2311,] 1.298020e-04 2.531600e-04 1.732954e-04
[2312,] 6.923772e-05 9.700334e-05 2.171658e-05
[2313,] 8.547904e-05 1.208652e-04 3.575761e-05
[2314,] 8.627036e-05 1.177330e-04 3.527410e-05
[2315,] 8.140467e-05 1.196860e-04 3.217074e-05
[2316,] 1.251388e-04 2.623147e-04 1.712269e-04
[2317,] 1.251388e-04 2.531147e-04 1.650473e-04
[2318,] 1.266618e-04 2.508346e-04 1.662633e-04
[2319,] 2.594194e-04 6.099598e-04 2.369628e-05
[2320,] 6.663907e-04 1.717017e-04 3.499891e-05
[2321,] 2.945153e-04 3.379438e-04 2.285265e-05
[2322,] 8.220937e-04 5.549145e-04 1.630708e-05
[2323,] 1.297453e-04 1.062353e-04 3.036382e-05
[2324,] 1.317307e-04 1.069461e-04 3.035384e-05
[2325,] 5.649856e-04 1.654832e-04 3.208350e-05
[2326,] 8.578998e-05 1.173723e-04 3.448718e-05
[2327,] 8.605656e-05 1.164696e-04 3.440843e-05
[2328,] 9.047740e-05 1.193712e-04 3.848304e-05
[2329,] 1.354259e-04 1.064889e-04 3.852844e-05
[2330,] 7.873747e-05 4.464344e-04 9.637469e-05
[2331,] 1.239152e-04 1.098401e-04 3.744032e-05
[2332,] 6.559370e-04 1.692812e-04 3.425390e-05
[2333,] 2.657634e-04 7.006244e-04 2.459311e-05
[2334,] 1.354259e-04 1.069906e-04 3.638413e-05
[2335,] 7.007904e-04 1.719132e-04 3.429554e-05
[2336,] 1.329430e-04 1.065409e-04 3.636970e-05
[2337,] 5.789782e-04 1.680393e-04 3.246244e-05
[2338,] 8.788741e-05 1.228104e-04 3.779494e-05
[2339,] 8.528597e-05 1.240109e-04 3.609985e-05
[2340,] 1.060966e-04 2.210224e-04 4.145165e-05
[2341,] 3.407147e-04 2.064020e-04 3.510929e-05
[2342,] 7.647323e-05 5.076316e-04 8.261037e-05
[2343,] 4.987107e-04 1.633431e-04 3.081248e-05
[2344,] 6.540858e-05 1.677977e-04 2.313743e-05
[2345,] 6.467248e-05 1.714754e-04 2.407584e-05
[2346,] 8.296341e-05 1.069726e-04 2.739566e-05
[2347,] 1.298527e-04 1.064482e-04 3.569914e-05
[2348,] 5.552585e-04 1.638483e-04 3.232082e-05
[2349,] 1.178769e-04 1.210809e-04 2.831123e-05
[2350,] 7.824039e-05 4.991109e-04 1.016729e-04
[2351,] 1.198172e-04 1.067156e-04 3.284798e-05
[2352,] 7.813633e-05 4.838190e-04 9.846690e-05
[2353,] 9.027241e-05 1.203336e-04 3.850832e-05
[2354,] 3.403923e-04 8.492664e-04 2.420989e-05
[2355,] 1.097953e-04 2.112068e-04 2.503289e-05
[2356,] 7.059726e-05 1.341335e-04 2.585726e-05
[2357,] 2.532882e-04 8.542084e-04 2.579590e-05
[2358,] 7.873449e-05 6.180928e-04 1.280329e-04
[2359,] 1.111330e-04 1.089735e-04 2.814254e-05
[2360,] 8.246696e-05 1.276209e-04 3.408283e-05
[2361,] 7.887693e-05 6.250845e-04 1.302794e-04
[2362,] 7.902281e-05 6.396250e-04 1.333096e-04
[2363,] 2.298175e-04 5.863547e-04 2.368950e-05
[2364,] 8.286440e-05 1.276728e-04 3.442131e-05
[2365,] 8.389289e-04 1.809024e-04 3.798807e-05
[2366,] 2.135448e-04 5.509065e-04 2.385492e-05
[2367,] 7.794817e-05 6.620033e-04 1.278419e-04
[2368,] 1.974613e-04 5.395303e-04 2.437068e-05
[2369,] 2.043002e-04 5.495026e-04 2.418739e-05
[2370,] 6.387751e-05 2.071838e-04 2.900812e-05
[2371,] 2.025575e-04 5.624217e-04 2.453450e-05
[2372,] 6.477757e-04 1.856149e-04 3.265137e-05
[2373,] 7.563143e-05 6.745210e-04 8.315609e-05
[2374,] 1.575650e-04 1.302837e-04 2.726117e-05
[2375,] 1.991384e-04 5.495026e-04 2.444031e-05
[2376,] 7.528837e-05 5.820168e-04 8.267243e-05
[2377,] 7.528837e-05 5.820168e-04 8.267243e-05
[2378,] 2.025575e-04 5.418415e-04 2.415464e-05
[2379,] 7.919203e-05 1.216307e-04 2.749132e-05
[2380,] 1.791634e-04 1.253558e-04 3.008227e-05
[2381,] 2.175868e-04 5.651380e-04 2.382329e-05
[2382,] 1.237125e-04 1.333936e-04 3.382139e-05
[2383,] 1.178344e-03 1.926007e-04 4.220499e-05
[2384,] 1.234841e-03 1.939564e-04 4.296824e-05
[2385,] 8.107723e-05 1.251197e-04 2.411204e-05
[2386,] 2.548242e-03 2.657727e-04 4.974756e-05
[2387,] 7.760153e-05 1.347118e-04 2.827031e-05
[2388,] 2.156727e-04 6.920779e-04 2.553529e-05
[2389,] 7.953949e-05 4.433398e-04 6.840745e-05
[2390,] 9.289232e-04 8.734726e-05 5.058033e-05
[2391,] 7.912499e-05 1.276550e-04 2.561225e-05
[2392,] 1.849101e-04 4.119392e-04 2.277469e-05
[2393,] 7.995526e-05 1.285021e-04 2.531666e-05
[2394,] 8.010869e-05 1.285021e-04 2.519393e-05
[2395,] 2.072815e-04 1.248929e-04 3.235039e-05
[2396,] 7.890180e-05 1.263039e-04 2.580308e-05
[2397,] 1.890244e-04 4.365776e-04 2.322936e-05
[2398,] 7.578618e-05 4.234183e-04 6.322795e-05
[2399,] 8.250959e-04 2.109249e-04 3.366442e-05
[2400,] 7.635776e-05 4.823656e-04 6.697659e-05
[2401,] 2.039266e-04 2.587577e-04 3.039617e-04
[2402,] 1.253930e-04 9.697380e-05 1.986937e-05
[2403,] 7.929572e-05 1.270425e-04 2.591789e-05
[2404,] 7.585974e-05 4.195498e-04 7.267532e-05
[2405,] 7.914887e-05 1.330523e-04 2.682330e-05
[2406,] 6.424173e-05 1.595036e-04 2.929981e-05
[2407,] 7.904331e-05 1.281073e-04 2.660519e-05
[2408,] 7.909223e-05 1.281073e-04 2.645207e-05
[2409,] 1.923446e-04 4.296437e-04 2.295042e-05
[2410,] 8.168905e-05 1.267485e-04 2.447546e-05
[2411,] 1.105337e-04 1.045447e-04 1.671177e-05
[2412,] 8.080290e-05 1.272649e-04 2.617280e-05
[2413,] 1.867135e-04 1.222239e-04 3.098406e-05
[2414,] 1.135122e-04 1.006609e-04 1.685344e-05
[2415,] 7.702615e-05 5.453264e-04 8.614714e-05
[2416,] 1.497985e-04 4.744740e-04 2.556891e-05
[2417,] 1.014616e-03 2.084665e-04 2.784109e-05
[2418,] 1.086856e-03 2.116695e-04 2.813634e-05
[2419,] 1.904885e-04 1.300645e-04 3.283185e-05
[2420,] 1.513059e-04 6.094529e-04 2.824816e-05
[2421,] 1.377466e-04 1.551890e-03 2.900317e-05
[2422,] 1.009915e-03 2.457041e-04 2.474578e-05
[2423,] 1.545919e-04 5.185239e-04 2.621865e-05
[2424,] 1.680441e-04 1.683571e-03 2.647968e-05
[2425,] 1.805486e-04 1.383994e-04 2.821533e-05
[2426,] 7.733598e-05 4.719096e-04 6.543633e-05
[2427,] 1.884762e-04 1.395479e-04 2.873674e-05
[2428,] 1.808920e-04 1.393864e-04 2.816442e-05
[2429,] 7.452959e-04 2.513825e-04 2.252522e-05
```
