## Supplementary material for "Characterization of shared and ancestry-specific signals driving complex traits using multi-ancestry fine-mapping": s2_remaining_snps.pvar

```
##FILTER=<ID=PASS,Description="All filters passed">
##reference=ftp://ftp.1000genomes.ebi.ac.uk//vol1/ftp/technical/reference/phase2_reference_assembly_sequence/hs37d5.fa.gz
##contig=<ID=18,assembly=b37,length=78077248>
##ALT=<ID=CNV,Description="Copy Number Polymorphism">
##ALT=<ID=DEL,Description="Deletion">
##ALT=<ID=DUP,Description="Duplication">
##ALT=<ID=INS:ME:ALU,Description="Insertion of ALU element">
##ALT=<ID=INS:ME:LINE1,Description="Insertion of LINE1 element">
##ALT=<ID=INS:ME:SVA,Description="Insertion of SVA element">
##ALT=<ID=INS:MT,Description="Nuclear Mitochondrial Insertion">
##ALT=<ID=INV,Description="Inversion">
##ALT=<ID=CN0,Description="Copy number allele: 0 copies">
##ALT=<ID=CN1,Description="Copy number allele: 1 copy">
##ALT=<ID=CN2,Description="Copy number allele: 2 copies">
##ALT=<ID=CN3,Description="Copy number allele: 3 copies">
##ALT=<ID=CN4,Description="Copy number allele: 4 copies">
##ALT=<ID=CN5,Description="Copy number allele: 5 copies">
##ALT=<ID=CN6,Description="Copy number allele: 6 copies">
##ALT=<ID=CN7,Description="Copy number allele: 7 copies">
##ALT=<ID=CN8,Description="Copy number allele: 8 copies">
##ALT=<ID=CN9,Description="Copy number allele: 9 copies">
##ALT=<ID=CN10,Description="Copy number allele: 10 copies">
##ALT=<ID=CN11,Description="Copy number allele: 11 copies">
##ALT=<ID=CN12,Description="Copy number allele: 12 copies">
##ALT=<ID=CN13,Description="Copy number allele: 13 copies">
##ALT=<ID=CN14,Description="Copy number allele: 14 copies">
##ALT=<ID=CN15,Description="Copy number allele: 15 copies">
##ALT=<ID=CN16,Description="Copy number allele: 16 copies">
##ALT=<ID=CN17,Description="Copy number allele: 17 copies">
##ALT=<ID=CN18,Description="Copy number allele: 18 copies">
##ALT=<ID=CN19,Description="Copy number allele: 19 copies">
##ALT=<ID=CN20,Description="Copy number allele: 20 copies">
##ALT=<ID=CN21,Description="Copy number allele: 21 copies">
##ALT=<ID=CN22,Description="Copy number allele: 22 copies">
##ALT=<ID=CN23,Description="Copy number allele: 23 copies">
##ALT=<ID=CN24,Description="Copy number allele: 24 copies">
##ALT=<ID=CN25,Description="Copy number allele: 25 copies">
##ALT=<ID=CN26,Description="Copy number allele: 26 copies">
##ALT=<ID=CN27,Description="Copy number allele: 27 copies">
##ALT=<ID=CN28,Description="Copy number allele: 28 copies">
##ALT=<ID=CN29,Description="Copy number allele: 29 copies">
##ALT=<ID=CN30,Description="Copy number allele: 30 copies">
##ALT=<ID=CN31,Description="Copy number allele: 31 copies">
##ALT=<ID=CN32,Description="Copy number allele: 32 copies">
##ALT=<ID=CN33,Description="Copy number allele: 33 copies">
##ALT=<ID=CN34,Description="Copy number allele: 34 copies">
##ALT=<ID=CN35,Description="Copy number allele: 35 copies">
##ALT=<ID=CN36,Description="Copy number allele: 36 copies">
##ALT=<ID=CN37,Description="Copy number allele: 37 copies">
##ALT=<ID=CN38,Description="Copy number allele: 38 copies">
##ALT=<ID=CN39,Description="Copy number allele: 39 copies">
##ALT=<ID=CN40,Description="Copy number allele: 40 copies">
##ALT=<ID=CN41,Description="Copy number allele: 41 copies">
##ALT=<ID=CN42,Description="Copy number allele: 42 copies">
##ALT=<ID=CN43,Description="Copy number allele: 43 copies">
##ALT=<ID=CN44,Description="Copy number allele: 44 copies">
##ALT=<ID=CN45,Description="Copy number allele: 45 copies">
##ALT=<ID=CN46,Description="Copy number allele: 46 copies">
##ALT=<ID=CN47,Description="Copy number allele: 47 copies">
##ALT=<ID=CN48,Description="Copy number allele: 48 copies">
##ALT=<ID=CN49,Description="Copy number allele: 49 copies">
##ALT=<ID=CN50,Description="Copy number allele: 50 copies">
##ALT=<ID=CN51,Description="Copy number allele: 51 copies">
##ALT=<ID=CN52,Description="Copy number allele: 52 copies">
##ALT=<ID=CN53,Description="Copy number allele: 53 copies">
##ALT=<ID=CN54,Description="Copy number allele: 54 copies">
##ALT=<ID=CN55,Description="Copy number allele: 55 copies">
##ALT=<ID=CN56,Description="Copy number allele: 56 copies">
##ALT=<ID=CN57,Description="Copy number allele: 57 copies">
##ALT=<ID=CN58,Description="Copy number allele: 58 copies">
##ALT=<ID=CN59,Description="Copy number allele: 59 copies">
##ALT=<ID=CN60,Description="Copy number allele: 60 copies">
##ALT=<ID=CN61,Description="Copy number allele: 61 copies">
##ALT=<ID=CN62,Description="Copy number allele: 62 copies">
##ALT=<ID=CN63,Description="Copy number allele: 63 copies">
##ALT=<ID=CN64,Description="Copy number allele: 64 copies">
##ALT=<ID=CN65,Description="Copy number allele: 65 copies">
##ALT=<ID=CN66,Description="Copy number allele: 66 copies">
##ALT=<ID=CN67,Description="Copy number allele: 67 copies">
##ALT=<ID=CN68,Description="Copy number allele: 68 copies">
##ALT=<ID=CN69,Description="Copy number allele: 69 copies">
##ALT=<ID=CN70,Description="Copy number allele: 70 copies">
##ALT=<ID=CN71,Description="Copy number allele: 71 copies">
##ALT=<ID=CN72,Description="Copy number allele: 72 copies">
##ALT=<ID=CN73,Description="Copy number allele: 73 copies">
##ALT=<ID=CN74,Description="Copy number allele: 74 copies">
##ALT=<ID=CN75,Description="Copy number allele: 75 copies">
##ALT=<ID=CN76,Description="Copy number allele: 76 copies">
##ALT=<ID=CN77,Description="Copy number allele: 77 copies">
##ALT=<ID=CN78,Description="Copy number allele: 78 copies">
##ALT=<ID=CN79,Description="Copy number allele: 79 copies">
##ALT=<ID=CN80,Description="Copy number allele: 80 copies">
##ALT=<ID=CN81,Description="Copy number allele: 81 copies">
##ALT=<ID=CN82,Description="Copy number allele: 82 copies">
##ALT=<ID=CN83,Description="Copy number allele: 83 copies">
##ALT=<ID=CN84,Description="Copy number allele: 84 copies">
##ALT=<ID=CN85,Description="Copy number allele: 85 copies">
##ALT=<ID=CN86,Description="Copy number allele: 86 copies">
##ALT=<ID=CN87,Description="Copy number allele: 87 copies">
##ALT=<ID=CN88,Description="Copy number allele: 88 copies">
##ALT=<ID=CN89,Description="Copy number allele: 89 copies">
##ALT=<ID=CN90,Description="Copy number allele: 90 copies">
##ALT=<ID=CN91,Description="Copy number allele: 91 copies">
##ALT=<ID=CN92,Description="Copy number allele: 92 copies">
##ALT=<ID=CN93,Description="Copy number allele: 93 copies">
##ALT=<ID=CN94,Description="Copy number allele: 94 copies">
##ALT=<ID=CN95,Description="Copy number allele: 95 copies">
##ALT=<ID=CN96,Description="Copy number allele: 96 copies">
##ALT=<ID=CN97,Description="Copy number allele: 97 copies">
##ALT=<ID=CN98,Description="Copy number allele: 98 copies">
##ALT=<ID=CN99,Description="Copy number allele: 99 copies">
##ALT=<ID=CN100,Description="Copy number allele: 100 copies">
##ALT=<ID=CN101,Description="Copy number allele: 101 copies">
##ALT=<ID=CN102,Description="Copy number allele: 102 copies">
##ALT=<ID=CN103,Description="Copy number allele: 103 copies">
##ALT=<ID=CN104,Description="Copy number allele: 104 copies">
##ALT=<ID=CN105,Description="Copy number allele: 105 copies">
##ALT=<ID=CN106,Description="Copy number allele: 106 copies">
##ALT=<ID=CN107,Description="Copy number allele: 107 copies">
##ALT=<ID=CN108,Description="Copy number allele: 108 copies">
##ALT=<ID=CN109,Description="Copy number allele: 109 copies">
##ALT=<ID=CN110,Description="Copy number allele: 110 copies">
##ALT=<ID=CN111,Description="Copy number allele: 111 copies">
##ALT=<ID=CN112,Description="Copy number allele: 112 copies">
##ALT=<ID=CN113,Description="Copy number allele: 113 copies">
##ALT=<ID=CN114,Description="Copy number allele: 114 copies">
##ALT=<ID=CN115,Description="Copy number allele: 115 copies">
##ALT=<ID=CN116,Description="Copy number allele: 116 copies">
##ALT=<ID=CN117,Description="Copy number allele: 117 copies">
##ALT=<ID=CN118,Description="Copy number allele: 118 copies">
##ALT=<ID=CN119,Description="Copy number allele: 119 copies">
##ALT=<ID=CN120,Description="Copy number allele: 120 copies">
##ALT=<ID=CN121,Description="Copy number allele: 121 copies">
##ALT=<ID=CN122,Description="Copy number allele: 122 copies">
##ALT=<ID=CN123,Description="Copy number allele: 123 copies">
##ALT=<ID=CN124,Description="Copy number allele: 124 copies">
##INFO=<ID=CIEND,Number=2,Type=Integer,Description="Confidence interval around END for imprecise variants">
##INFO=<ID=CIPOS,Number=2,Type=Integer,Description="Confidence interval around POS for imprecise variants">
##INFO=<ID=CS,Number=1,Type=String,Description="Source call set.">
##INFO=<ID=END,Number=1,Type=Integer,Description="End coordinate of this variant">
##INFO=<ID=IMPRECISE,Number=0,Type=Flag,Description="Imprecise structural variation">
##INFO=<ID=MC,Number=.,Type=String,Description="Merged calls.">
##INFO=<ID=MEINFO,Number=4,Type=String,Description="Mobile element info of the form NAME,START,END<POLARITY; If there is only 5' OR 3' support for this call, will be NULL NULL for START and END">
##INFO=<ID=MEND,Number=1,Type=Integer,Description="Mitochondrial end coordinate of inserted sequence">
##INFO=<ID=MLEN,Number=1,Type=Integer,Description="Estimated length of mitochondrial insert">
##INFO=<ID=MSTART,Number=1,Type=Integer,Description="Mitochondrial start coordinate of inserted sequence">
##INFO=<ID=SVLEN,Number=.,Type=Integer,Description="SV length. It is only calculated for structural variation MEIs. For other types of SVs; one may calculate the SV length by INFO:END-START+1, or by finding the difference between lengthes of REF and ALT alleles">
##INFO=<ID=SVTYPE,Number=1,Type=String,Description="Type of structural variant">
##INFO=<ID=TSD,Number=1,Type=String,Description="Precise Target Site Duplication for bases, if unknown, value will be NULL">
##INFO=<ID=AC,Number=A,Type=Integer,Description="Total number of alternate alleles in called genotypes">
##INFO=<ID=AF,Number=A,Type=Float,Description="Estimated allele frequency in the range (0,1)">
##INFO=<ID=NS,Number=1,Type=Integer,Description="Number of samples with data">
##INFO=<ID=AN,Number=1,Type=Integer,Description="Total number of alleles in called genotypes">
##INFO=<ID=EAS_AF,Number=A,Type=Float,Description="Allele frequency in the EAS populations calculated from AC and AN, in the range (0,1)">
##INFO=<ID=EUR_AF,Number=A,Type=Float,Description="Allele frequency in the EUR populations calculated from AC and AN, in the range (0,1)">
##INFO=<ID=AFR_AF,Number=A,Type=Float,Description="Allele frequency in the AFR populations calculated from AC and AN, in the range (0,1)">
##INFO=<ID=AMR_AF,Number=A,Type=Float,Description="Allele frequency in the AMR populations calculated from AC and AN, in the range (0,1)">
##INFO=<ID=SAS_AF,Number=A,Type=Float,Description="Allele frequency in the SAS populations calculated from AC and AN, in the range (0,1)">
##INFO=<ID=DP,Number=1,Type=Integer,Description="Total read depth; only low coverage data were counted towards the DP, exome data were not used">
##INFO=<ID=AA,Number=1,Type=String,Description="Ancestral Allele. Format: AA|REF|ALT|IndelType. AA: Ancestral allele, REF:Reference Allele, ALT:Alternate Allele, IndelType:Type of Indel (REF, ALT and IndelType are only defined for indels)">
##INFO=<ID=VT,Number=.,Type=String,Description="indicates what type of variant the line represents">
##INFO=<ID=EX_TARGET,Number=0,Type=Flag,Description="indicates whether a variant is within the exon pull down target boundaries">
##INFO=<ID=MULTI_ALLELIC,Number=0,Type=Flag,Description="indicates whether a site is multi-allelic">
#CHROM	POS	ID	REF	ALT	QUAL	FILTER	INFO
18	77080288	rs8087400	C	T	100	PASS	AC=1937;AF=0.386781;AN=5008;NS=2504;DP=17186;EAS_AF=0.3442;AMR_AF=0.4467;AFR_AF=0.3154;EUR_AF=0.4553;SAS_AF=0.4141;AA=C|||;VT=SNP
18	77080632	rs6506748	A	T	100	PASS	AC=2143;AF=0.427915;AN=5008;NS=2504;DP=20489;EAS_AF=0.3433;AMR_AF=0.4597;AFR_AF=0.4508;EUR_AF=0.4622;SAS_AF=0.4264;AA=T|||;VT=SNP
18	77080851	rs73003822	A	T	100	PASS	AC=1325;AF=0.264577;AN=5008;NS=2504;DP=16237;EAS_AF=0.4861;AMR_AF=0.1916;AFR_AF=0.0386;EUR_AF=0.2336;SAS_AF=0.4254;AA=a|||;VT=SNP
18	77081003	rs2068647	T	C	100	PASS	AC=985;AF=0.196685;AN=5008;NS=2504;DP=20055;EAS_AF=0.373;AMR_AF=0.1124;AFR_AF=0.0121;EUR_AF=0.1839;SAS_AF=0.3374;AA=T|||;VT=SNP
18	77082131	rs4799033	G	A	100	PASS	AC=1918;AF=0.382987;AN=5008;NS=2504;DP=20260;EAS_AF=0.3433;AMR_AF=0.4452;AFR_AF=0.3147;EUR_AF=0.4483;SAS_AF=0.4049;AA=G|||;VT=SNP
18	77082184	rs4799034	C	T	100	PASS	AC=1994;AF=0.398163;AN=5008;NS=2504;DP=22038;EAS_AF=0.3433;AMR_AF=0.451;AFR_AF=0.3555;EUR_AF=0.4583;SAS_AF=0.4131;AA=C|||;VT=SNP
18	77083690	rs12456527	T	A	100	PASS	AC=2367;AF=0.472644;AN=5008;NS=2504;DP=21707;EAS_AF=0.6548;AMR_AF=0.4524;AFR_AF=0.3775;EUR_AF=0.3837;SAS_AF=0.5194;AA=T|||;VT=SNP
18	77084476	rs4799035	T	C	100	PASS	AC=2152;AF=0.429712;AN=5008;NS=2504;DP=19972;EAS_AF=0.3442;AMR_AF=0.4625;AFR_AF=0.4561;EUR_AF=0.4622;SAS_AF=0.4254;AA=C|||;VT=SNP
18	77085096	rs73003831	G	A	100	PASS	AC=1332;AF=0.265974;AN=5008;NS=2504;DP=17007;EAS_AF=0.4831;AMR_AF=0.1916;AFR_AF=0.0401;EUR_AF=0.2356;SAS_AF=0.4315;AA=G|||;VT=SNP
18	77086759	rs12458154	A	C	100	PASS	AC=1036;AF=0.206869;AN=5008;NS=2504;DP=23153;EAS_AF=0.2649;AMR_AF=0.3559;AFR_AF=0.0855;EUR_AF=0.2455;SAS_AF=0.1656;AA=A|||;VT=SNP
18	77088134	rs34520551	C	T	100	PASS	AC=1923;AF=0.383986;AN=5008;NS=2504;DP=21541;EAS_AF=0.3512;AMR_AF=0.4409;AFR_AF=0.3313;EUR_AF=0.4235;SAS_AF=0.408;AA=C|||;VT=SNP
18	77088768	rs6506749	A	G	100	PASS	AC=1900;AF=0.379393;AN=5008;NS=2504;DP=17793;EAS_AF=0.3512;AMR_AF=0.4409;AFR_AF=0.323;EUR_AF=0.4215;SAS_AF=0.3978;AA=A|||;VT=SNP
18	77090526	rs59132561	C	G	100	PASS	AC=1631;AF=0.325679;AN=5008;NS=2504;DP=15157;EAS_AF=0.4871;AMR_AF=0.219;AFR_AF=0.1982;EUR_AF=0.2893;SAS_AF=0.4448;AA=C|||;VT=SNP
18	77090660	rs62096817	G	A	100	PASS	AC=1368;AF=0.273163;AN=5008;NS=2504;DP=15462;EAS_AF=0.4871;AMR_AF=0.1931;AFR_AF=0.0393;EUR_AF=0.2614;SAS_AF=0.4376;AA=G|||;VT=SNP
18	77090664	rs7238521	C	G	100	PASS	AC=1903;AF=0.379992;AN=5008;NS=2504;DP=15575;EAS_AF=0.3522;AMR_AF=0.4452;AFR_AF=0.323;EUR_AF=0.4215;SAS_AF=0.3967;AA=C|||;VT=SNP
18	77090730	rs12458253	G	A	100	PASS	AC=795;AF=0.158746;AN=5008;NS=2504;DP=16548;EAS_AF=0.1597;AMR_AF=0.2406;AFR_AF=0.1868;EUR_AF=0.1312;SAS_AF=0.09;AA=G|||;VT=SNP
18	77090825	rs7241425	G	A	100	PASS	AC=1904;AF=0.380192;AN=5008;NS=2504;DP=16584;EAS_AF=0.3522;AMR_AF=0.4452;AFR_AF=0.323;EUR_AF=0.4215;SAS_AF=0.3978;AA=G|||;VT=SNP
18	77091283	rs2298722	G	A	100	PASS	AC=2020;AF=0.403355;AN=5008;NS=2504;DP=16648;EAS_AF=0.3522;AMR_AF=0.4524;AFR_AF=0.41;EUR_AF=0.4254;SAS_AF=0.3896;AA=A|||;VT=SNP
18	77092385	rs6506750	C	T	100	PASS	AC=1899;AF=0.379193;AN=5008;NS=2504;DP=15335;EAS_AF=0.3522;AMR_AF=0.4452;AFR_AF=0.3222;EUR_AF=0.4185;SAS_AF=0.3967;AA=C|||;VT=SNP
18	77092398	rs9953785	C	T	100	PASS	AC=612;AF=0.122204;AN=5008;NS=2504;DP=15676;EAS_AF=0.1587;AMR_AF=0.2147;AFR_AF=0.0741;EUR_AF=0.1183;SAS_AF=0.0879;AA=C|||;VT=SNP
18	77093886	rs9959068	G	A	100	PASS	AC=2040;AF=0.407348;AN=5008;NS=2504;DP=19659;EAS_AF=0.3522;AMR_AF=0.4524;AFR_AF=0.41;EUR_AF=0.4254;SAS_AF=0.41;AA=A|||;VT=SNP
18	77094719	rs9960538	C	G	100	PASS	AC=2043;AF=0.407947;AN=5008;NS=2504;DP=12233;EAS_AF=0.3522;AMR_AF=0.4524;AFR_AF=0.41;EUR_AF=0.4274;SAS_AF=0.411;AA=G|||;VT=SNP
18	77095147	rs60476329	G	A	100	PASS	AC=1621;AF=0.323682;AN=5008;NS=2504;DP=18400;EAS_AF=0.4861;AMR_AF=0.2176;AFR_AF=0.1921;EUR_AF=0.2893;SAS_AF=0.4448;AA=G|||;VT=SNP
18	77095257	rs59853629	G	C	100	PASS	AC=2635;AF=0.526158;AN=5008;NS=2504;DP=20006;EAS_AF=0.6468;AMR_AF=0.4683;AFR_AF=0.5386;EUR_AF=0.4205;SAS_AF=0.5348;AA=G|||;VT=SNP
18	77096216	rs12970301	A	G	100	PASS	AC=1464;AF=0.292332;AN=5008;NS=2504;DP=18755;EAS_AF=0.3115;AMR_AF=0.3156;AFR_AF=0.121;EUR_AF=0.4195;SAS_AF=0.3569;AA=A|||;VT=SNP
18	77097817	rs8083950	G	A	100	PASS	AC=1893;AF=0.377995;AN=5008;NS=2504;DP=19057;EAS_AF=0.3512;AMR_AF=0.4438;AFR_AF=0.3154;EUR_AF=0.4215;SAS_AF=0.3988;AA=G|||;VT=SNP
18	77098637	rs2277713	A	G	100	PASS	AC=1965;AF=0.392372;AN=5008;NS=2504;DP=19672;EAS_AF=0.3522;AMR_AF=0.4496;AFR_AF=0.3533;EUR_AF=0.4254;SAS_AF=0.4121;AA=G|||;VT=SNP
18	77099963	rs12953770	C	A	100	PASS	AC=2040;AF=0.407348;AN=5008;NS=2504;DP=19852;EAS_AF=0.3522;AMR_AF=0.451;AFR_AF=0.41;EUR_AF=0.4254;SAS_AF=0.411;AA=A|||;VT=SNP
18	77100108	rs62096820	G	A	100	PASS	AC=1364;AF=0.272364;AN=5008;NS=2504;DP=17761;EAS_AF=0.4871;AMR_AF=0.1931;AFR_AF=0.0416;EUR_AF=0.2614;SAS_AF=0.4305;AA=G|||;VT=SNP
18	77100844	rs2062181	G	A	100	PASS	AC=1364;AF=0.272364;AN=5008;NS=2504;DP=20689;EAS_AF=0.4871;AMR_AF=0.1931;AFR_AF=0.0416;EUR_AF=0.2614;SAS_AF=0.4305;AA=G|||;VT=SNP
18	77101811	rs8086149	G	A	100	PASS	AC=1904;AF=0.380192;AN=5008;NS=2504;DP=27448;EAS_AF=0.3522;AMR_AF=0.4438;AFR_AF=0.323;EUR_AF=0.4215;SAS_AF=0.3988;AA=G|||;VT=SNP
18	77102423	rs11659393	G	T	100	PASS	AC=1363;AF=0.272165;AN=5008;NS=2504;DP=13852;EAS_AF=0.4871;AMR_AF=0.1945;AFR_AF=0.0416;EUR_AF=0.2614;SAS_AF=0.4284;AA=G|||;VT=SNP
18	77102497	rs4799043	T	A	100	PASS	AC=1898;AF=0.378994;AN=5008;NS=2504;DP=11984;EAS_AF=0.3522;AMR_AF=0.4438;AFR_AF=0.3177;EUR_AF=0.4215;SAS_AF=0.3998;AA=t|||;VT=SNP
18	77102672	rs4799045	C	G	100	PASS	AC=1905;AF=0.380391;AN=5008;NS=2504;DP=12320;EAS_AF=0.3522;AMR_AF=0.4438;AFR_AF=0.3238;EUR_AF=0.4215;SAS_AF=0.3988;AA=C|||;VT=SNP
18	77103771	rs9948968	G	A	100	PASS	AC=1898;AF=0.378994;AN=5008;NS=2504;DP=16878;EAS_AF=0.3522;AMR_AF=0.4438;AFR_AF=0.3185;EUR_AF=0.4215;SAS_AF=0.3988;AA=G|||;VT=SNP
18	77106300	rs8085057	C	T	100	PASS	AC=1905;AF=0.380391;AN=5008;NS=2504;DP=31991;EAS_AF=0.3522;AMR_AF=0.4438;AFR_AF=0.3238;EUR_AF=0.4215;SAS_AF=0.3988;AA=C|||;VT=SNP
18	77106311	rs8085068	C	G	100	PASS	AC=1905;AF=0.380391;AN=5008;NS=2504;DP=32365;EAS_AF=0.3522;AMR_AF=0.4438;AFR_AF=0.3238;EUR_AF=0.4215;SAS_AF=0.3988;AA=C|||;VT=SNP
18	77107530	rs7239401	T	C	100	PASS	AC=1968;AF=0.392971;AN=5008;NS=2504;DP=14891;EAS_AF=0.3452;AMR_AF=0.4784;AFR_AF=0.3154;EUR_AF=0.494;SAS_AF=0.3824;AA=T|||;VT=SNP
18	77108712	rs8095837	A	G	100	PASS	AC=2634;AF=0.525958;AN=5008;NS=2504;DP=18700;EAS_AF=0.6468;AMR_AF=0.4697;AFR_AF=0.5363;EUR_AF=0.4215;SAS_AF=0.5348;AA=A|||;VT=SNP
18	77108792	rs8094445	G	A	100	PASS	AC=2657;AF=0.530551;AN=5008;NS=2504;DP=17792;EAS_AF=0.6468;AMR_AF=0.4755;AFR_AF=0.5499;EUR_AF=0.4225;SAS_AF=0.5348;AA=G|||;VT=SNP
18	77109045	rs9945501	C	T	100	PASS	AC=2635;AF=0.526158;AN=5008;NS=2504;DP=21290;EAS_AF=0.6468;AMR_AF=0.4697;AFR_AF=0.5371;EUR_AF=0.4215;SAS_AF=0.5348;AA=C|||;VT=SNP
18	77109150	rs9944912	G	A	100	PASS	AC=2425;AF=0.484225;AN=5008;NS=2504;DP=20336;EAS_AF=0.6468;AMR_AF=0.4597;AFR_AF=0.3835;EUR_AF=0.4215;SAS_AF=0.5348;AA=G|||;VT=SNP
18	77109240	rs9945016	G	A	100	PASS	AC=2632;AF=0.525559;AN=5008;NS=2504;DP=21769;EAS_AF=0.6468;AMR_AF=0.4654;AFR_AF=0.5371;EUR_AF=0.4205;SAS_AF=0.5358;AA=G|||;VT=SNP
18	77109739	rs9957980	A	G	100	PASS	AC=611;AF=0.122005;AN=5008;NS=2504;DP=16072;EAS_AF=0.1577;AMR_AF=0.2147;AFR_AF=0.0726;EUR_AF=0.1153;SAS_AF=0.093;AA=A|||;VT=SNP
18	77110161	rs28648076	C	T	100	PASS	AC=962;AF=0.192093;AN=5008;NS=2504;DP=15671;EAS_AF=0.1587;AMR_AF=0.2421;AFR_AF=0.3101;EUR_AF=0.1302;SAS_AF=0.0951;AA=C|||;VT=SNP
18	77110409	rs12964751	T	C	100	PASS	AC=1947;AF=0.388778;AN=5008;NS=2504;DP=19516;EAS_AF=0.3522;AMR_AF=0.4496;AFR_AF=0.3517;EUR_AF=0.4225;SAS_AF=0.3988;AA=T|||;VT=SNP
18	77110925	rs12964786	C	T	100	PASS	AC=1919;AF=0.383187;AN=5008;NS=2504;DP=16298;EAS_AF=0.3522;AMR_AF=0.4438;AFR_AF=0.323;EUR_AF=0.4245;SAS_AF=0.411;AA=C|||;VT=SNP
18	77111383	rs7235858	G	A	100	PASS	AC=964;AF=0.192492;AN=5008;NS=2504;DP=17082;EAS_AF=0.1587;AMR_AF=0.2421;AFR_AF=0.3116;EUR_AF=0.1302;SAS_AF=0.0951;AA=G|||;VT=SNP
18	77112179	rs1105429	T	C	100	PASS	AC=1422;AF=0.283946;AN=5008;NS=2504;DP=16293;EAS_AF=0.4891;AMR_AF=0.2032;AFR_AF=0.0666;EUR_AF=0.2664;SAS_AF=0.4417;AA=T|||;VT=SNP
18	77112198	rs1105426	T	C	100	PASS	AC=1408;AF=0.28115;AN=5008;NS=2504;DP=16464;EAS_AF=0.4891;AMR_AF=0.2032;AFR_AF=0.0666;EUR_AF=0.2634;SAS_AF=0.4305;AA=T|||;VT=SNP
18	77112481	rs1105427	C	T	100	PASS	AC=1408;AF=0.28115;AN=5008;NS=2504;DP=22234;EAS_AF=0.4891;AMR_AF=0.2032;AFR_AF=0.0666;EUR_AF=0.2634;SAS_AF=0.4305;AA=C|||;VT=SNP
18	77112567	rs1105428	C	T	100	PASS	AC=1904;AF=0.380192;AN=5008;NS=2504;DP=19317;EAS_AF=0.3512;AMR_AF=0.4438;AFR_AF=0.3238;EUR_AF=0.4215;SAS_AF=0.3988;AA=C|||;VT=SNP
18	77112916	rs2015612	A	C	100	PASS	AC=1673;AF=0.334065;AN=5008;NS=2504;DP=21658;EAS_AF=0.4891;AMR_AF=0.2277;AFR_AF=0.2262;EUR_AF=0.2913;SAS_AF=0.4397;AA=A|||;VT=SNP
18	77114288	rs3744828	C	A	100	PASS	AC=749;AF=0.149561;AN=5008;NS=2504;DP=16963;EAS_AF=0.1577;AMR_AF=0.2262;AFR_AF=0.1581;EUR_AF=0.1302;SAS_AF=0.0951;AA=C|||;VT=SNP
18	77114445	rs62097665	C	T	100	PASS	AC=1408;AF=0.28115;AN=5008;NS=2504;DP=14057;EAS_AF=0.4891;AMR_AF=0.2032;AFR_AF=0.0666;EUR_AF=0.2634;SAS_AF=0.4305;AA=C|||;VT=SNP
18	77114798	rs73973086	G	C	100	PASS	AC=1019;AF=0.203474;AN=5008;NS=2504;DP=13569;EAS_AF=0.1577;AMR_AF=0.2565;AFR_AF=0.3185;EUR_AF=0.1581;SAS_AF=0.1043;AA=G|||;VT=SNP
18	77114912	rs77075974	G	A	100	PASS	AC=963;AF=0.192292;AN=5008;NS=2504;DP=17306;EAS_AF=0.1577;AMR_AF=0.2421;AFR_AF=0.3116;EUR_AF=0.1302;SAS_AF=0.0951;AA=G|||;VT=SNP
18	77114959	rs62097666	C	T	100	PASS	AC=1409;AF=0.28135;AN=5008;NS=2504;DP=17215;EAS_AF=0.4891;AMR_AF=0.2046;AFR_AF=0.0666;EUR_AF=0.2634;SAS_AF=0.4305;AA=C|||;VT=SNP
18	77115372	rs12454592	G	A	100	PASS	AC=1226;AF=0.244808;AN=5008;NS=2504;DP=20261;EAS_AF=0.1577;AMR_AF=0.2666;AFR_AF=0.4697;EUR_AF=0.1581;SAS_AF=0.1043;AA=G|||;VT=SNP
18	77115513	rs4799048	C	T	100	PASS	AC=1408;AF=0.28115;AN=5008;NS=2504;DP=17906;EAS_AF=0.4891;AMR_AF=0.2032;AFR_AF=0.0666;EUR_AF=0.2634;SAS_AF=0.4305;AA=c|||;VT=SNP
18	77115514	rs12957826	G	A	100	PASS	AC=1910;AF=0.38139;AN=5008;NS=2504;DP=17890;EAS_AF=0.3522;AMR_AF=0.4438;AFR_AF=0.3275;EUR_AF=0.4215;SAS_AF=0.3988;AA=G|||;VT=SNP
18	77115951	rs12963835	A	G	100	PASS	AC=1809;AF=0.361222;AN=5008;NS=2504;DP=16892;EAS_AF=0.3204;AMR_AF=0.3516;AFR_AF=0.3222;EUR_AF=0.4235;SAS_AF=0.3988;AA=A|||;VT=SNP
18	77116116	rs28660688	C	T	100	PASS	AC=983;AF=0.196286;AN=5008;NS=2504;DP=16317;EAS_AF=0.1577;AMR_AF=0.2522;AFR_AF=0.2927;EUR_AF=0.159;SAS_AF=0.1043;AA=C|||;VT=SNP
18	77116485	rs9965837	T	C	100	PASS	AC=2743;AF=0.547724;AN=5008;NS=2504;DP=19266;EAS_AF=0.6478;AMR_AF=0.4712;AFR_AF=0.6044;EUR_AF=0.4245;SAS_AF=0.5491;AA=T|||;VT=SNP
18	77119676	rs3744829	T	A	100	PASS	AC=1227;AF=0.245008;AN=5008;NS=2504;DP=20016;EAS_AF=0.1577;AMR_AF=0.2666;AFR_AF=0.4705;EUR_AF=0.1581;SAS_AF=0.1043;AA=T|||;VT=SNP
18	77119727	rs3744830	G	A	100	PASS	AC=605;AF=0.120807;AN=5008;NS=2504;DP=19287;EAS_AF=0.1567;AMR_AF=0.2147;AFR_AF=0.0696;EUR_AF=0.1153;SAS_AF=0.092;AA=G|||;VT=SNP
18	77119736	rs3744831	A	G	100	PASS	AC=2693;AF=0.53774;AN=5008;NS=2504;DP=19310;EAS_AF=0.6478;AMR_AF=0.4755;AFR_AF=0.5651;EUR_AF=0.4254;SAS_AF=0.547;AA=G|||;VT=SNP
18	77120293	rs34249856	G	A	100	PASS	AC=1409;AF=0.28135;AN=5008;NS=2504;DP=19746;EAS_AF=0.4901;AMR_AF=0.2032;AFR_AF=0.0666;EUR_AF=0.2634;SAS_AF=0.4305;AA=G|||;VT=SNP
18	77120854	rs3809944	C	T	100	PASS	AC=1285;AF=0.256589;AN=5008;NS=2504;DP=19630;EAS_AF=0.1577;AMR_AF=0.2723;AFR_AF=0.4992;EUR_AF=0.162;SAS_AF=0.1166;AA=C|||;VT=SNP
18	77121397	rs11665475	G	A	100	PASS	AC=1405;AF=0.280551;AN=5008;NS=2504;DP=19246;EAS_AF=0.4901;AMR_AF=0.2032;AFR_AF=0.0666;EUR_AF=0.2634;SAS_AF=0.4264;AA=G|||;VT=SNP
18	77121704	rs3826565	G	T	100	PASS	AC=1905;AF=0.380391;AN=5008;NS=2504;DP=19838;EAS_AF=0.3512;AMR_AF=0.4438;AFR_AF=0.3238;EUR_AF=0.4225;SAS_AF=0.3988;AA=G|||;VT=SNP
18	77121816	rs7243979	C	T	100	PASS	AC=1905;AF=0.380391;AN=5008;NS=2504;DP=17331;EAS_AF=0.3512;AMR_AF=0.4438;AFR_AF=0.3238;EUR_AF=0.4225;SAS_AF=0.3988;AA=C|||;VT=SNP
18	77121914	rs3826566	A	G	100	PASS	AC=3310;AF=0.660942;AN=5008;NS=2504;DP=18557;EAS_AF=0.8413;AMR_AF=0.647;AFR_AF=0.3903;EUR_AF=0.6859;SAS_AF=0.8252;AA=A|||;VT=SNP
18	77122334	rs6506759	A	G	100	PASS	AC=2694;AF=0.537939;AN=5008;NS=2504;DP=18883;EAS_AF=0.6478;AMR_AF=0.4755;AFR_AF=0.5658;EUR_AF=0.4254;SAS_AF=0.547;AA=G|||;VT=SNP
18	77122597	rs9953864	C	G	100	PASS	AC=723;AF=0.144369;AN=5008;NS=2504;DP=19853;EAS_AF=0.1577;AMR_AF=0.2262;AFR_AF=0.1354;EUR_AF=0.1302;SAS_AF=0.0992;AA=C|||;VT=SNP
18	77122830	rs9955635	G	T	100	PASS	AC=394;AF=0.0786741;AN=5008;NS=2504;DP=18294;EAS_AF=0.124;AMR_AF=0.0605;AFR_AF=0.0666;EUR_AF=0.0716;SAS_AF=0.0685;AA=G|||;VT=SNP
18	77123584	rs62097668	G	A	100	PASS	AC=1340;AF=0.267572;AN=5008;NS=2504;DP=26175;EAS_AF=0.4246;AMR_AF=0.2032;AFR_AF=0.0673;EUR_AF=0.2634;SAS_AF=0.4264;AA=g|||;VT=SNP
18	77123950	rs4798905	C	T	100	PASS	AC=1968;AF=0.392971;AN=5008;NS=2504;DP=20911;EAS_AF=0.4137;AMR_AF=0.4438;AFR_AF=0.3238;EUR_AF=0.4225;SAS_AF=0.3988;AA=C|||;VT=SNP
18	77124095	rs62097670	G	A	100	PASS	AC=1357;AF=0.270966;AN=5008;NS=2504;DP=16399;EAS_AF=0.4246;AMR_AF=0.2046;AFR_AF=0.0681;EUR_AF=0.2664;SAS_AF=0.4387;AA=-|||;VT=SNP
18	77124141	rs112089184	C	T	100	PASS	AC=1341;AF=0.267772;AN=5008;NS=2504;DP=15113;EAS_AF=0.4246;AMR_AF=0.2032;AFR_AF=0.0681;EUR_AF=0.2634;SAS_AF=0.4264;AA=-|||;VT=SNP
18	77124606	rs56723703	C	A	100	PASS	AC=1339;AF=0.267372;AN=5008;NS=2504;DP=18748;EAS_AF=0.4226;AMR_AF=0.2032;AFR_AF=0.0681;EUR_AF=0.2634;SAS_AF=0.4264;AA=C|||;VT=SNP
18	77124819	rs28783773	C	T	100	PASS	AC=2623;AF=0.523762;AN=5008;NS=2504;DP=17313;EAS_AF=0.5794;AMR_AF=0.4755;AFR_AF=0.5673;EUR_AF=0.4235;SAS_AF=0.545;AA=T|||;VT=SNP
18	77124982	rs57844226	A	G	100	PASS	AC=1369;AF=0.273363;AN=5008;NS=2504;DP=16310;EAS_AF=0.4335;AMR_AF=0.2104;AFR_AF=0.0862;EUR_AF=0.2714;SAS_AF=0.408;AA=A|||;VT=SNP
18	77125080	rs57585496	C	G	100	PASS	AC=1352;AF=0.269968;AN=5008;NS=2504;DP=20756;EAS_AF=0.4256;AMR_AF=0.2046;AFR_AF=0.0688;EUR_AF=0.2654;SAS_AF=0.4325;AA=C|||;VT=SNP
18	77125547	rs8092403	A	G	100	PASS	AC=1290;AF=0.257588;AN=5008;NS=2504;DP=24858;EAS_AF=0.1597;AMR_AF=0.2723;AFR_AF=0.4985;EUR_AF=0.162;SAS_AF=0.1207;AA=A|||;VT=SNP
18	77125698	rs11664560	C	T	100	PASS	AC=1386;AF=0.276757;AN=5008;NS=2504;DP=22238;EAS_AF=0.4266;AMR_AF=0.2046;AFR_AF=0.1067;EUR_AF=0.2594;SAS_AF=0.4213;AA=C|||;VT=SNP
18	77125975	rs55662907	T	A	100	PASS	AC=1340;AF=0.267572;AN=5008;NS=2504;DP=25741;EAS_AF=0.4256;AMR_AF=0.2032;AFR_AF=0.0666;EUR_AF=0.2634;SAS_AF=0.4264;AA=t|||;VT=SNP
18	77126099	rs7240019	G	A	100	PASS	AC=1233;AF=0.246206;AN=5008;NS=2504;DP=24158;EAS_AF=0.1597;AMR_AF=0.2666;AFR_AF=0.4705;EUR_AF=0.1581;SAS_AF=0.1084;AA=g|||;VT=SNP
18	77126279	rs28372989	C	T	100	PASS	AC=1232;AF=0.246006;AN=5008;NS=2504;DP=17489;EAS_AF=0.1597;AMR_AF=0.2666;AFR_AF=0.4697;EUR_AF=0.1581;SAS_AF=0.1084;AA=c|||;VT=SNP
18	77126347	rs3848473	C	G	100	PASS	AC=1957;AF=0.390775;AN=5008;NS=2504;DP=19342;EAS_AF=0.4137;AMR_AF=0.4438;AFR_AF=0.3162;EUR_AF=0.4215;SAS_AF=0.3988;AA=c|||;VT=SNP
18	77126458	rs56297023	G	A	100	PASS	AC=1342;AF=0.267971;AN=5008;NS=2504;DP=21994;EAS_AF=0.4256;AMR_AF=0.2032;AFR_AF=0.0681;EUR_AF=0.2634;SAS_AF=0.4264;AA=g|||;VT=SNP
18	77126680	rs7241030	G	A	100	PASS	AC=1969;AF=0.393171;AN=5008;NS=2504;DP=21476;EAS_AF=0.4147;AMR_AF=0.4438;AFR_AF=0.3245;EUR_AF=0.4215;SAS_AF=0.3988;AA=A|||;VT=SNP
18	77128145	rs6506760	G	A	100	PASS	AC=1233;AF=0.246206;AN=5008;NS=2504;DP=16154;EAS_AF=0.1597;AMR_AF=0.2666;AFR_AF=0.4697;EUR_AF=0.159;SAS_AF=0.1084;AA=G|||;VT=SNP
18	77128324	rs7232241	G	A	100	PASS	AC=1964;AF=0.392173;AN=5008;NS=2504;DP=16617;EAS_AF=0.4137;AMR_AF=0.4438;AFR_AF=0.3215;EUR_AF=0.4215;SAS_AF=0.3988;AA=g|||;VT=SNP
18	77128378	rs7233408	C	T	100	PASS	AC=1964;AF=0.392173;AN=5008;NS=2504;DP=16775;EAS_AF=0.4147;AMR_AF=0.4438;AFR_AF=0.32;EUR_AF=0.4215;SAS_AF=0.3998;AA=C|||;VT=SNP
18	77128458	rs57085175	C	T	100	PASS	AC=1340;AF=0.267572;AN=5008;NS=2504;DP=17354;EAS_AF=0.4256;AMR_AF=0.2032;AFR_AF=0.0673;EUR_AF=0.2634;SAS_AF=0.4254;AA=C|||;VT=SNP
18	77128468	rs80181510	C	T	100	PASS	AC=160;AF=0.0319489;AN=5008;NS=2504;DP=17515;EAS_AF=0.0119;AMR_AF=0.0202;AFR_AF=0.0015;EUR_AF=0.0477;SAS_AF=0.0859;AA=C|||;VT=SNP
18	77129426	rs11081531	G	A	100	PASS	AC=1343;AF=0.268171;AN=5008;NS=2504;DP=13089;EAS_AF=0.4256;AMR_AF=0.2046;AFR_AF=0.0681;EUR_AF=0.2644;SAS_AF=0.4254;AA=G|||;VT=SNP
18	77129428	rs11081532	G	T	100	PASS	AC=1343;AF=0.268171;AN=5008;NS=2504;DP=13296;EAS_AF=0.4256;AMR_AF=0.2046;AFR_AF=0.0681;EUR_AF=0.2644;SAS_AF=0.4254;AA=G|||;VT=SNP
18	77129563	rs7239079	C	A	100	PASS	AC=2631;AF=0.525359;AN=5008;NS=2504;DP=12870;EAS_AF=0.5853;AMR_AF=0.4755;AFR_AF=0.5658;EUR_AF=0.4264;SAS_AF=0.546;AA=A|||;VT=SNP
18	77130088	rs7242557	G	C	100	PASS	AC=1967;AF=0.392772;AN=5008;NS=2504;DP=16426;EAS_AF=0.4137;AMR_AF=0.4438;AFR_AF=0.323;EUR_AF=0.4215;SAS_AF=0.3998;AA=G|||;VT=SNP
18	77130120	rs3927203	A	G	100	PASS	AC=1232;AF=0.246006;AN=5008;NS=2504;DP=16867;EAS_AF=0.1597;AMR_AF=0.2666;AFR_AF=0.4697;EUR_AF=0.1581;SAS_AF=0.1084;AA=A|||;VT=SNP
18	77130187	rs55982914	T	C	100	PASS	AC=1341;AF=0.267772;AN=5008;NS=2504;DP=20121;EAS_AF=0.4256;AMR_AF=0.2032;AFR_AF=0.0681;EUR_AF=0.2634;SAS_AF=0.4254;AA=T|||;VT=SNP
18	77130268	rs55979241	A	G	100	PASS	AC=1340;AF=0.267572;AN=5008;NS=2504;DP=17649;EAS_AF=0.4256;AMR_AF=0.2032;AFR_AF=0.0673;EUR_AF=0.2624;SAS_AF=0.4264;AA=A|||;VT=SNP
18	77130310	rs55711855	A	G	100	PASS	AC=1341;AF=0.267772;AN=5008;NS=2504;DP=16327;EAS_AF=0.4256;AMR_AF=0.2032;AFR_AF=0.0681;EUR_AF=0.2634;SAS_AF=0.4254;AA=A|||;VT=SNP
18	77132006	rs35755749	G	T	100	PASS	AC=1408;AF=0.28115;AN=5008;NS=2504;DP=17586;EAS_AF=0.4921;AMR_AF=0.2032;AFR_AF=0.0681;EUR_AF=0.2634;SAS_AF=0.4254;AA=G|||;VT=SNP
18	77132016	rs7226407	A	G	100	PASS	AC=2697;AF=0.538538;AN=5008;NS=2504;DP=17475;EAS_AF=0.6518;AMR_AF=0.4755;AFR_AF=0.5658;EUR_AF=0.4254;SAS_AF=0.546;AA=G|||;VT=SNP
18	77132051	rs7230630	T	C	100	PASS	AC=2697;AF=0.538538;AN=5008;NS=2504;DP=16967;EAS_AF=0.6518;AMR_AF=0.4755;AFR_AF=0.5658;EUR_AF=0.4254;SAS_AF=0.546;AA=t|||;VT=SNP
18	77132052	rs7243874	G	A	100	PASS	AC=1232;AF=0.246006;AN=5008;NS=2504;DP=16907;EAS_AF=0.1597;AMR_AF=0.2666;AFR_AF=0.4697;EUR_AF=0.1581;SAS_AF=0.1084;AA=G|||;VT=SNP
18	77132090	rs7244998	C	T	100	PASS	AC=1232;AF=0.246006;AN=5008;NS=2504;DP=15545;EAS_AF=0.1597;AMR_AF=0.2666;AFR_AF=0.4697;EUR_AF=0.1581;SAS_AF=0.1084;AA=C|||;VT=SNP
18	77132122	rs7245121	C	T	100	PASS	AC=1231;AF=0.245807;AN=5008;NS=2504;DP=14109;EAS_AF=0.1597;AMR_AF=0.2651;AFR_AF=0.4697;EUR_AF=0.1581;SAS_AF=0.1084;AA=C|||;VT=SNP
18	77132755	rs2271392	T	G	100	PASS	AC=1407;AF=0.28095;AN=5008;NS=2504;DP=16857;EAS_AF=0.4911;AMR_AF=0.2032;AFR_AF=0.0681;EUR_AF=0.2634;SAS_AF=0.4254;AA=T|||;VT=SNP
18	77132793	rs3817178	G	A	100	PASS	AC=1421;AF=0.283746;AN=5008;NS=2504;DP=17474;EAS_AF=0.4911;AMR_AF=0.2032;AFR_AF=0.0673;EUR_AF=0.2664;SAS_AF=0.4376;AA=G|||;VT=SNP;EX_TARGET
18	77133362	rs9304054	T	G	100	PASS	AC=1901;AF=0.379593;AN=5008;NS=2504;DP=18624;EAS_AF=0.3482;AMR_AF=0.4438;AFR_AF=0.323;EUR_AF=0.4215;SAS_AF=0.3998;AA=T|||;VT=SNP
18	77133717	rs28407194	A	C	100	PASS	AC=2696;AF=0.538339;AN=5008;NS=2504;DP=16887;EAS_AF=0.6508;AMR_AF=0.4755;AFR_AF=0.5658;EUR_AF=0.4254;SAS_AF=0.546;AA=C|||;VT=SNP
18	77134252	rs3786181	G	A	100	PASS	AC=1406;AF=0.280751;AN=5008;NS=2504;DP=17891;EAS_AF=0.4911;AMR_AF=0.2032;AFR_AF=0.0673;EUR_AF=0.2634;SAS_AF=0.4254;AA=G|||;VT=SNP
18	77134275	rs3786182	G	A	100	PASS	AC=1393;AF=0.278155;AN=5008;NS=2504;DP=17248;EAS_AF=0.4881;AMR_AF=0.2032;AFR_AF=0.0673;EUR_AF=0.2634;SAS_AF=0.4151;AA=G|||;VT=SNP
18	77134640	rs7236514	G	A	100	PASS	AC=1247;AF=0.249002;AN=5008;NS=2504;DP=17848;EAS_AF=0.1597;AMR_AF=0.2666;AFR_AF=0.4697;EUR_AF=0.161;SAS_AF=0.1207;AA=G|||;VT=SNP
18	77134723	rs4606794	T	A	100	PASS	AC=1901;AF=0.379593;AN=5008;NS=2504;DP=20423;EAS_AF=0.3482;AMR_AF=0.4438;AFR_AF=0.323;EUR_AF=0.4215;SAS_AF=0.3998;AA=T|||;VT=SNP
18	77135340	rs8097299	C	T	100	PASS	AC=1233;AF=0.246206;AN=5008;NS=2504;DP=20050;EAS_AF=0.1597;AMR_AF=0.2666;AFR_AF=0.4705;EUR_AF=0.1581;SAS_AF=0.1084;AA=C|||;VT=SNP
18	77135472	rs2280058	A	G	100	PASS	AC=1408;AF=0.28115;AN=5008;NS=2504;DP=19224;EAS_AF=0.4921;AMR_AF=0.2032;AFR_AF=0.0681;EUR_AF=0.2634;SAS_AF=0.4254;AA=A|||;VT=SNP
18	77136731	rs8089768	T	C	100	PASS	AC=1232;AF=0.246006;AN=5008;NS=2504;DP=11254;EAS_AF=0.1587;AMR_AF=0.268;AFR_AF=0.4697;EUR_AF=0.1581;SAS_AF=0.1084;AA=T|||;VT=SNP
18	77136755	rs8085627	C	T	100	PASS	AC=1286;AF=0.256789;AN=5008;NS=2504;DP=12679;EAS_AF=0.1587;AMR_AF=0.2723;AFR_AF=0.4962;EUR_AF=0.162;SAS_AF=0.1207;AA=C|||;VT=SNP
18	77136851	rs2013180	C	T	100	PASS	AC=1405;AF=0.280551;AN=5008;NS=2504;DP=15736;EAS_AF=0.4921;AMR_AF=0.2032;AFR_AF=0.0681;EUR_AF=0.2604;SAS_AF=0.4254;AA=C|||;VT=SNP
18	77136899	rs3630	A	G	100	PASS	AC=1405;AF=0.280551;AN=5008;NS=2504;DP=16504;EAS_AF=0.4921;AMR_AF=0.2032;AFR_AF=0.0681;EUR_AF=0.2604;SAS_AF=0.4254;AA=A|||;VT=SNP
18	77136918	rs1318234	C	T	100	PASS	AC=1405;AF=0.280551;AN=5008;NS=2504;DP=16839;EAS_AF=0.4921;AMR_AF=0.2032;AFR_AF=0.0681;EUR_AF=0.2604;SAS_AF=0.4254;AA=C|||;VT=SNP
18	77138035	rs2280057	T	C	100	PASS	AC=1233;AF=0.246206;AN=5008;NS=2504;DP=20548;EAS_AF=0.1597;AMR_AF=0.268;AFR_AF=0.4697;EUR_AF=0.1581;SAS_AF=0.1084;AA=T|||;VT=SNP
18	77138068	rs3591	T	C	100	PASS	AC=2702;AF=0.539537;AN=5008;NS=2504;DP=18985;EAS_AF=0.6518;AMR_AF=0.4769;AFR_AF=0.5658;EUR_AF=0.4245;SAS_AF=0.5511;AA=C|||;VT=SNP
18	77138172	rs3744833	A	G	100	PASS	AC=2712;AF=0.541534;AN=5008;NS=2504;DP=16636;EAS_AF=0.6518;AMR_AF=0.4769;AFR_AF=0.5658;EUR_AF=0.4324;SAS_AF=0.5532;AA=G|||;VT=SNP
18	77138214	rs3744834	G	A	100	PASS	AC=753;AF=0.150359;AN=5008;NS=2504;DP=17105;EAS_AF=0.1597;AMR_AF=0.232;AFR_AF=0.1543;EUR_AF=0.1292;SAS_AF=0.0992;AA=G|||;VT=SNP
18	77138395	rs3744835	T	C	100	PASS	AC=2738;AF=0.546725;AN=5008;NS=2504;DP=19489;EAS_AF=0.6528;AMR_AF=0.4899;AFR_AF=0.5575;EUR_AF=0.4513;SAS_AF=0.5613;AA=C|||;VT=SNP
18	77138575	rs11081533	G	C	100	PASS	AC=1406;AF=0.280751;AN=5008;NS=2504;DP=15993;EAS_AF=0.2034;AMR_AF=0.3703;AFR_AF=0.4985;EUR_AF=0.162;SAS_AF=0.1247;AA=G|||;VT=SNP
18	77138600	rs4798906	C	T	100	PASS	AC=1412;AF=0.281949;AN=5008;NS=2504;DP=16125;EAS_AF=0.4911;AMR_AF=0.2032;AFR_AF=0.0673;EUR_AF=0.2634;SAS_AF=0.4315;AA=C|||;VT=SNP
18	77138748	rs11081534	A	G	100	PASS	AC=2655;AF=0.530152;AN=5008;NS=2504;DP=15571;EAS_AF=0.6438;AMR_AF=0.4712;AFR_AF=0.5454;EUR_AF=0.4235;SAS_AF=0.544;AA=A|||;VT=SNP
18	77139494	rs11872421	C	A	100	PASS	AC=904;AF=0.180511;AN=5008;NS=2504;DP=19307;EAS_AF=0.0327;AMR_AF=0.2017;AFR_AF=0.4614;EUR_AF=0.0835;SAS_AF=0.0378;AA=A|||;VT=SNP
18	77140246	rs74787684	G	A	100	PASS	AC=754;AF=0.150559;AN=5008;NS=2504;DP=17863;EAS_AF=0.1597;AMR_AF=0.2291;AFR_AF=0.1558;EUR_AF=0.1292;SAS_AF=0.1002;AA=G|||;VT=SNP
18	77140874	rs1078035	A	G	100	PASS	AC=2475;AF=0.494209;AN=5008;NS=2504;DP=14386;EAS_AF=0.6359;AMR_AF=0.464;AFR_AF=0.4077;EUR_AF=0.4264;SAS_AF=0.5562;AA=G|||;VT=SNP
18	77141096	rs1078036	T	C	100	PASS	AC=4064;AF=0.811502;AN=5008;NS=2504;DP=15633;EAS_AF=0.8403;AMR_AF=0.7118;AFR_AF=0.8185;EUR_AF=0.7694;SAS_AF=0.8865;AA=C|||;VT=SNP
18	77141167	rs13313629	C	T	100	PASS	AC=1013;AF=0.202276;AN=5008;NS=2504;DP=17648;EAS_AF=0.1597;AMR_AF=0.2565;AFR_AF=0.3101;EUR_AF=0.16;SAS_AF=0.1053;AA=C|||;VT=SNP
18	77141302	rs61641526	G	A	100	PASS	AC=531;AF=0.10603;AN=5008;NS=2504;DP=16770;EAS_AF=0.0784;AMR_AF=0.2709;AFR_AF=0.1324;EUR_AF=0.0586;SAS_AF=0.0307;AA=G|||;VT=SNP
18	77141592	rs13313623	G	A	100	PASS	AC=768;AF=0.153355;AN=5008;NS=2504;DP=18242;EAS_AF=0.125;AMR_AF=0.0951;AFR_AF=0.2829;EUR_AF=0.1173;SAS_AF=0.0859;AA=G|||;VT=SNP
18	77141595	rs13313631	C	T	100	PASS	AC=785;AF=0.156749;AN=5008;NS=2504;DP=18393;EAS_AF=0.125;AMR_AF=0.0951;AFR_AF=0.2829;EUR_AF=0.1203;SAS_AF=0.1002;AA=C|||;VT=SNP
18	77141960	rs2055900	T	G	100	PASS	AC=1964;AF=0.392173;AN=5008;NS=2504;DP=19251;EAS_AF=0.3512;AMR_AF=0.4438;AFR_AF=0.3714;EUR_AF=0.4235;SAS_AF=0.3937;AA=T|||;VT=SNP
18	77142244	rs9961122	C	T	100	PASS	AC=1885;AF=0.376398;AN=5008;NS=2504;DP=17497;EAS_AF=0.3492;AMR_AF=0.4409;AFR_AF=0.3162;EUR_AF=0.4235;SAS_AF=0.3916;AA=C|||;VT=SNP
18	77143126	rs35685147	G	C	100	PASS	AC=2358;AF=0.470847;AN=5008;NS=2504;DP=15739;EAS_AF=0.6399;AMR_AF=0.4409;AFR_AF=0.3707;EUR_AF=0.3926;SAS_AF=0.5337;AA=G|||;VT=SNP
18	77143192	rs2885469	T	C	100	PASS	AC=2553;AF=0.509784;AN=5008;NS=2504;DP=14652;EAS_AF=0.3601;AMR_AF=0.5043;AFR_AF=0.6732;EUR_AF=0.506;SAS_AF=0.4509;AA=C|||;VT=SNP
18	77143203	rs35064876	C	T	100	PASS	AC=2356;AF=0.470447;AN=5008;NS=2504;DP=14752;EAS_AF=0.6389;AMR_AF=0.4409;AFR_AF=0.3707;EUR_AF=0.3917;SAS_AF=0.5337;AA=c|||;VT=SNP
18	77143386	rs9953396	A	G	100	PASS	AC=1959;AF=0.391174;AN=5008;NS=2504;DP=15497;EAS_AF=0.3502;AMR_AF=0.4438;AFR_AF=0.3699;EUR_AF=0.4235;SAS_AF=0.3916;AA=G|||;VT=SNP
18	77144011	rs9966739	G	T	100	PASS	AC=2289;AF=0.457069;AN=5008;NS=2504;DP=16957;EAS_AF=0.3611;AMR_AF=0.4928;AFR_AF=0.4902;EUR_AF=0.503;SAS_AF=0.4387;AA=G|||;VT=SNP
18	77144045	rs79097465	G	C	100	PASS	AC=169;AF=0.033746;AN=5008;NS=2504;DP=17683;EAS_AF=0.0079;AMR_AF=0.0173;AFR_AF=0.0197;EUR_AF=0.0427;SAS_AF=0.0818;AA=G|||;VT=SNP
18	77144183	rs9966936	G	A	100	PASS	AC=1881;AF=0.375599;AN=5008;NS=2504;DP=17460;EAS_AF=0.3472;AMR_AF=0.4409;AFR_AF=0.3147;EUR_AF=0.4245;SAS_AF=0.3906;AA=g|||;VT=SNP
18	77144607	rs4799051	C	T	100	PASS	AC=1865;AF=0.372404;AN=5008;NS=2504;DP=13823;EAS_AF=0.3532;AMR_AF=0.4409;AFR_AF=0.3048;EUR_AF=0.4155;SAS_AF=0.3906;AA=C|||;VT=SNP
18	77144736	rs9959431	T	C	100	PASS	AC=394;AF=0.0786741;AN=5008;NS=2504;DP=17285;EAS_AF=0.127;AMR_AF=0.0605;AFR_AF=0.0635;EUR_AF=0.0716;SAS_AF=0.0695;AA=T|||;VT=SNP
18	77145052	rs9959530	A	G	100	PASS	AC=2700;AF=0.539137;AN=5008;NS=2504;DP=14094;EAS_AF=0.4891;AMR_AF=0.5504;AFR_AF=0.5673;EUR_AF=0.5736;SAS_AF=0.5092;AA=G|||;VT=SNP
18	77145085	rs9962042	T	C	100	PASS	AC=2403;AF=0.479832;AN=5008;NS=2504;DP=15506;EAS_AF=0.3611;AMR_AF=0.4957;AFR_AF=0.5635;EUR_AF=0.505;SAS_AF=0.4519;AA=C|||;VT=SNP
18	77145479	rs55796937	T	C	100	PASS	AC=2400;AF=0.479233;AN=5008;NS=2504;DP=12862;EAS_AF=0.3621;AMR_AF=0.4986;AFR_AF=0.562;EUR_AF=0.503;SAS_AF=0.4499;AA=A|||;VT=SNP
18	77145841	rs78562495	G	A	100	PASS	AC=301;AF=0.0601038;AN=5008;NS=2504;DP=17327;EAS_AF=0.0694;AMR_AF=0.036;AFR_AF=0.0635;EUR_AF=0.0716;SAS_AF=0.0511;AA=G|||;VT=SNP
18	77146606	rs78799909	G	A	100	PASS	AC=494;AF=0.0986422;AN=5008;NS=2504;DP=18257;EAS_AF=0.1498;AMR_AF=0.1412;AFR_AF=0.0303;EUR_AF=0.1183;SAS_AF=0.0879;AA=G|||;VT=SNP
18	77147472	rs9954562	C	T	100	PASS	AC=1850;AF=0.369409;AN=5008;NS=2504;DP=17512;EAS_AF=0.2698;AMR_AF=0.4424;AFR_AF=0.3631;EUR_AF=0.4254;SAS_AF=0.3712;AA=C|||;VT=SNP
18	77147640	rs9807411	G	A	100	PASS	AC=1176;AF=0.234824;AN=5008;NS=2504;DP=22013;EAS_AF=0.1587;AMR_AF=0.304;AFR_AF=0.3245;EUR_AF=0.2505;SAS_AF=0.1268;AA=G|||;VT=SNP
18	77147642	rs304920	G	C	100	PASS	AC=3798;AF=0.758387;AN=5008;NS=2504;DP=21901;EAS_AF=0.8413;AMR_AF=0.696;AFR_AF=0.6498;EUR_AF=0.7495;SAS_AF=0.8732;AA=C|||;VT=SNP
18	77147661	rs304921	G	C	100	PASS	AC=1299;AF=0.259385;AN=5008;NS=2504;DP=20987;EAS_AF=0.1667;AMR_AF=0.3372;AFR_AF=0.3253;EUR_AF=0.3072;SAS_AF=0.1616;AA=G|||;VT=SNP
18	77147758	rs56098794	G	A	100	PASS	AC=1926;AF=0.384585;AN=5008;NS=2504;DP=15499;EAS_AF=0.3452;AMR_AF=0.4424;AFR_AF=0.3608;EUR_AF=0.4314;SAS_AF=0.3681;AA=G|||;VT=SNP
18	77147792	rs55900923	C	G	100	PASS	AC=1935;AF=0.386382;AN=5008;NS=2504;DP=14098;EAS_AF=0.3462;AMR_AF=0.4424;AFR_AF=0.3638;EUR_AF=0.4304;SAS_AF=0.3732;AA=C|||;VT=SNP
18	77147841	rs11662535	G	A	100	PASS	AC=976;AF=0.194888;AN=5008;NS=2504;DP=14737;EAS_AF=0.1339;AMR_AF=0.1513;AFR_AF=0.3185;EUR_AF=0.2117;SAS_AF=0.1043;AA=G|||;VT=SNP
18	77148098	rs177526	G	A	100	PASS	AC=2984;AF=0.595847;AN=5008;NS=2504;DP=13284;EAS_AF=0.6558;AMR_AF=0.5576;AFR_AF=0.5552;EUR_AF=0.5825;SAS_AF=0.6299;AA=A|||;VT=SNP
18	77148177	rs62097702	G	A	100	PASS	AC=1465;AF=0.292532;AN=5008;NS=2504;DP=14339;EAS_AF=0.4891;AMR_AF=0.2089;AFR_AF=0.0825;EUR_AF=0.2624;SAS_AF=0.4642;AA=G|||;VT=SNP
18	77148371	rs12956473	A	T	100	PASS	AC=3676;AF=0.734026;AN=5008;NS=2504;DP=17317;EAS_AF=0.8343;AMR_AF=0.6628;AFR_AF=0.6475;EUR_AF=0.6938;SAS_AF=0.8395;AA=A|||;VT=SNP
18	77148537	rs62097703	G	A	100	PASS	AC=1563;AF=0.312101;AN=5008;NS=2504;DP=19642;EAS_AF=0.4812;AMR_AF=0.2118;AFR_AF=0.1831;EUR_AF=0.2565;SAS_AF=0.4407;AA=G|||;VT=SNP
18	77148699	rs304923	A	G	100	PASS	AC=2307;AF=0.460663;AN=5008;NS=2504;DP=19264;EAS_AF=0.3562;AMR_AF=0.5893;AFR_AF=0.4433;EUR_AF=0.5278;SAS_AF=0.4315;AA=A|||;VT=SNP
18	77148973	rs3859314	A	G	100	PASS	AC=4236;AF=0.845847;AN=5008;NS=2504;DP=18165;EAS_AF=0.9931;AMR_AF=0.8098;AFR_AF=0.705;EUR_AF=0.8111;SAS_AF=0.9458;AA=G|||;VT=SNP
18	77149574	rs304925	G	A	100	PASS	AC=4388;AF=0.876198;AN=5008;NS=2504;DP=18452;EAS_AF=0.9444;AMR_AF=0.9524;AFR_AF=0.795;EUR_AF=0.9254;SAS_AF=0.8108;AA=A|||;VT=SNP
18	77149615	rs304926	C	A	100	PASS	AC=2436;AF=0.486422;AN=5008;NS=2504;DP=17692;EAS_AF=0.5823;AMR_AF=0.4524;AFR_AF=0.4902;EUR_AF=0.3897;SAS_AF=0.5061;AA=A|||;VT=SNP
18	77150335	rs9963656	G	T	100	PASS	AC=2940;AF=0.587061;AN=5008;NS=2504;DP=17139;EAS_AF=0.497;AMR_AF=0.6787;AFR_AF=0.4123;EUR_AF=0.7783;SAS_AF=0.6544;AA=T|||;VT=SNP
18	77150792	rs304929	A	T	100	PASS	AC=297;AF=0.0593051;AN=5008;NS=2504;DP=19316;EAS_AF=0.0685;AMR_AF=0.049;AFR_AF=0.0038;EUR_AF=0.1034;SAS_AF=0.0869;AA=A|||;VT=SNP
18	77150977	rs304930	T	C	100	PASS	AC=297;AF=0.0593051;AN=5008;NS=2504;DP=23116;EAS_AF=0.0685;AMR_AF=0.049;AFR_AF=0.0038;EUR_AF=0.1034;SAS_AF=0.0869;AA=T|||;VT=SNP
18	77151515	rs151232632	T	C	100	PASS	AC=500;AF=0.0998403;AN=5008;NS=2504;DP=17086;EAS_AF=0.0556;AMR_AF=0.0605;AFR_AF=0.0787;EUR_AF=0.0984;SAS_AF=0.2035;AA=T|||;VT=SNP
18	77151516	rs117852890	T	G	100	PASS	AC=501;AF=0.10004;AN=5008;NS=2504;DP=17123;EAS_AF=0.0556;AMR_AF=0.0605;AFR_AF=0.0787;EUR_AF=0.0984;SAS_AF=0.2045;AA=T|||;VT=SNP
18	77151520	rs669332	C	T	100	PASS	AC=4366;AF=0.871805;AN=5008;NS=2504;DP=16872;EAS_AF=0.9444;AMR_AF=0.9294;AFR_AF=0.8192;EUR_AF=0.9016;SAS_AF=0.7965;AA=T|||;VT=SNP
18	77152142	rs11081535	C	G	100	PASS	AC=1028;AF=0.205272;AN=5008;NS=2504;DP=19225;EAS_AF=0.3859;AMR_AF=0.1527;AFR_AF=0.2663;EUR_AF=0.0219;SAS_AF=0.1626;AA=C|||;VT=SNP
18	77153339	rs62096861	G	A	100	PASS	AC=1139;AF=0.227436;AN=5008;NS=2504;DP=14018;EAS_AF=0.1835;AMR_AF=0.147;AFR_AF=0.2103;EUR_AF=0.2157;SAS_AF=0.365;AA=G|||;VT=SNP
18	77153340	rs7244445	C	T	100	PASS	AC=669;AF=0.133586;AN=5008;NS=2504;DP=14003;EAS_AF=0.1032;AMR_AF=0.1311;AFR_AF=0.1422;EUR_AF=0.1769;SAS_AF=0.1104;AA=C|||;VT=SNP
18	77153995	rs75298862	C	G	100	PASS	AC=491;AF=0.0980431;AN=5008;NS=2504;DP=10080;EAS_AF=0.0665;AMR_AF=0.1052;AFR_AF=0.146;EUR_AF=0.0716;SAS_AF=0.0879;AA=G|||;VT=SNP
18	77153996	rs77258694	G	A	100	PASS	AC=301;AF=0.0601038;AN=5008;NS=2504;DP=10053;EAS_AF=0.0665;AMR_AF=0.0274;AFR_AF=0.0711;EUR_AF=0.0437;SAS_AF=0.0787;AA=G|||;VT=SNP
18	77155184	rs9962479	G	A	100	PASS	AC=1457;AF=0.290935;AN=5008;NS=2504;DP=9697;EAS_AF=0.1369;AMR_AF=0.4798;AFR_AF=0.1498;EUR_AF=0.5159;SAS_AF=0.2751;AA=G|||;VT=SNP
18	77155419	rs2667438	C	T	100	PASS	AC=3409;AF=0.680711;AN=5008;NS=2504;DP=1875;EAS_AF=0.5466;AMR_AF=0.719;AFR_AF=0.5847;EUR_AF=0.832;SAS_AF=0.7658;AA=C|||;VT=SNP
18	77156103	rs71359461	G	C	100	PASS	AC=1637;AF=0.326877;AN=5008;NS=2504;DP=4364;EAS_AF=0.3155;AMR_AF=0.4135;AFR_AF=0.1467;EUR_AF=0.5278;SAS_AF=0.3139;AA=g|||;VT=SNP
18	77156197	rs62096862	C	T	100	PASS	AC=629;AF=0.125599;AN=5008;NS=2504;DP=4924;EAS_AF=0.131;AMR_AF=0.0749;AFR_AF=0.1445;EUR_AF=0.1133;SAS_AF=0.1431;AA=c|||;VT=SNP;EX_TARGET
18	77156537	rs8096658	C	G	100	PASS	AC=1644;AF=0.328275;AN=5008;NS=2504;DP=7722;EAS_AF=0.3165;AMR_AF=0.415;AFR_AF=0.1452;EUR_AF=0.5318;SAS_AF=0.317;AA=c|||;VT=SNP
18	77157017	rs12454232	G	T	100	PASS	AC=1003;AF=0.20028;AN=5008;NS=2504;DP=14488;EAS_AF=0.4345;AMR_AF=0.196;AFR_AF=0.1558;EUR_AF=0.0567;SAS_AF=0.1697;AA=G|||;VT=SNP
18	77157138	rs12604473	C	T	100	PASS	AC=990;AF=0.197684;AN=5008;NS=2504;DP=12710;EAS_AF=0.4246;AMR_AF=0.1974;AFR_AF=0.1558;EUR_AF=0.0567;SAS_AF=0.1656;AA=C|||;VT=SNP
18	77157643	rs76137363	A	T	100	PASS	AC=153;AF=0.0305511;AN=5008;NS=2504;DP=16543;EAS_AF=0.0615;AMR_AF=0.013;AFR_AF=0.0144;EUR_AF=0.0089;SAS_AF=0.0552;AA=A|||;VT=SNP
18	77157798	rs562952	G	A	100	PASS	AC=602;AF=0.120208;AN=5008;NS=2504;DP=15264;EAS_AF=0.123;AMR_AF=0.0735;AFR_AF=0.1339;EUR_AF=0.1113;SAS_AF=0.1411;AA=a|||;VT=SNP
18	77157806	rs76940125	A	C	100	PASS	AC=197;AF=0.0393371;AN=5008;NS=2504;DP=15544;EAS_AF=0.0665;AMR_AF=0.0144;AFR_AF=0.0136;EUR_AF=0.0139;SAS_AF=0.09;AA=a|||;VT=SNP
18	77157894	rs620146	G	A	100	PASS	AC=291;AF=0.058107;AN=5008;NS=2504;DP=15896;EAS_AF=0.0615;AMR_AF=0.049;AFR_AF=0.0061;EUR_AF=0.1024;SAS_AF=0.0859;AA=g|||;VT=SNP
18	77158019	rs4799053	A	G	100	PASS	AC=3321;AF=0.663139;AN=5008;NS=2504;DP=15975;EAS_AF=0.7639;AMR_AF=0.8545;AFR_AF=0.4319;EUR_AF=0.8171;SAS_AF=0.5777;AA=g|||;VT=SNP
18	77158225	rs549752	A	G	100	PASS	AC=2723;AF=0.54373;AN=5008;NS=2504;DP=16581;EAS_AF=0.6825;AMR_AF=0.3516;AFR_AF=0.6649;EUR_AF=0.2753;SAS_AF=0.6493;AA=G|||;VT=SNP
18	77160066	rs117314773	G	A	100	PASS	AC=1410;AF=0.28155;AN=5008;NS=2504;DP=5402;EAS_AF=0.4325;AMR_AF=0.2767;AFR_AF=0.2746;EUR_AF=0.173;SAS_AF=0.2505;AA=-|||;VT=SNP
18	77160968	rs2958431	C	T	100	PASS	AC=481;AF=0.0960463;AN=5008;NS=2504;DP=4011;EAS_AF=0.1151;AMR_AF=0.049;AFR_AF=0.112;EUR_AF=0.0815;SAS_AF=0.1033;AA=-|||;VT=SNP
18	77161434	rs73007652	C	T	100	PASS	AC=110;AF=0.0219649;AN=5008;NS=2504;DP=16438;EAS_AF=0.0149;AMR_AF=0.0259;AFR_AF=0.0015;EUR_AF=0.0487;SAS_AF=0.0266;AA=C|||;VT=SNP
18	77161484	rs75320316	G	T	100	PASS	AC=332;AF=0.0662939;AN=5008;NS=2504;DP=14973;EAS_AF=0.1647;AMR_AF=0.0202;AFR_AF=0.0083;EUR_AF=0.0119;SAS_AF=0.1319;AA=G|||;VT=SNP
18	77161859	rs557325	T	C	100	PASS	AC=4737;AF=0.945887;AN=5008;NS=2504;DP=16557;EAS_AF=0.997;AMR_AF=0.9337;AFR_AF=0.9213;EUR_AF=0.9085;SAS_AF=0.9734;AA=C|||;VT=SNP
18	77162462	rs657693	A	G	100	PASS	AC=2297;AF=0.458666;AN=5008;NS=2504;DP=16937;EAS_AF=0.252;AMR_AF=0.3501;AFR_AF=0.7126;EUR_AF=0.338;SAS_AF=0.5297;AA=A|||;VT=SNP
18	77162816	rs2596606	A	G	100	PASS	AC=1733;AF=0.346046;AN=5008;NS=2504;DP=21690;EAS_AF=0.25;AMR_AF=0.1643;AFR_AF=0.5847;EUR_AF=0.1779;SAS_AF=0.4243;AA=a|||;VT=SNP
18	77163422	rs216118	A	C	100	PASS	AC=326;AF=0.0650958;AN=5008;NS=2504;DP=15398;EAS_AF=0.0417;AMR_AF=0.049;AFR_AF=0.0567;EUR_AF=0.0984;SAS_AF=0.0777;AA=a|||;VT=SNP
18	77163678	rs62096874	G	A	100	PASS	AC=444;AF=0.0886581;AN=5008;NS=2504;DP=16778;EAS_AF=0.0407;AMR_AF=0.0562;AFR_AF=0.1437;EUR_AF=0.0974;SAS_AF=0.0777;AA=g|||;VT=SNP
18	77163929	rs8090692	G	A	100	PASS	AC=3828;AF=0.764377;AN=5008;NS=2504;DP=16317;EAS_AF=0.9573;AMR_AF=0.8343;AFR_AF=0.5113;EUR_AF=0.7584;SAS_AF=0.864;AA=g|||;VT=SNP
18	77163990	rs55665015	C	G	100	PASS	AC=1538;AF=0.307109;AN=5008;NS=2504;DP=18356;EAS_AF=0.1736;AMR_AF=0.1066;AFR_AF=0.6089;EUR_AF=0.0974;SAS_AF=0.3947;AA=g|||;VT=SNP
18	77164056	rs8090864	G	A	100	PASS	AC=2600;AF=0.519169;AN=5008;NS=2504;DP=18651;EAS_AF=0.751;AMR_AF=0.7363;AFR_AF=0.1248;EUR_AF=0.7008;SAS_AF=0.4724;AA=g|||;VT=SNP
18	77164243	rs8091180	G	A	100	PASS	AC=2420;AF=0.483227;AN=5008;NS=2504;DP=20136;EAS_AF=0.7837;AMR_AF=0.6009;AFR_AF=0.1248;EUR_AF=0.5974;SAS_AF=0.4571;AA=G|||;VT=SNP
18	77164385	rs8091347	G	C	100	PASS	AC=2055;AF=0.410343;AN=5008;NS=2504;DP=18883;EAS_AF=0.6696;AMR_AF=0.5706;AFR_AF=0.0212;EUR_AF=0.5348;SAS_AF=0.4274;AA=G|||;VT=SNP
18	77164766	rs116014524	C	T	100	PASS	AC=340;AF=0.0678914;AN=5008;NS=2504;DP=16366;EAS_AF=0.1091;AMR_AF=0.0231;AFR_AF=0.1044;EUR_AF=0.0537;SAS_AF=0.0225;AA=C|||;VT=SNP
18	77165089	rs12606132	C	T	100	PASS	AC=2757;AF=0.550519;AN=5008;NS=2504;DP=16219;EAS_AF=0.7857;AMR_AF=0.7795;AFR_AF=0.2042;EUR_AF=0.6899;SAS_AF=0.4703;AA=C|||;VT=SNP
18	77165991	rs68734	G	C	100	PASS	AC=1669;AF=0.333267;AN=5008;NS=2504;DP=14775;EAS_AF=0.1637;AMR_AF=0.1873;AFR_AF=0.472;EUR_AF=0.2833;SAS_AF=0.4755;AA=G|||;VT=SNP
18	77166453	rs476897	A	G	100	PASS	AC=4250;AF=0.848642;AN=5008;NS=2504;DP=15158;EAS_AF=0.9474;AMR_AF=0.9366;AFR_AF=0.6112;EUR_AF=0.9324;SAS_AF=0.9192;AA=G|||;VT=SNP
18	77166915	rs114622819	G	A	100	PASS	AC=156;AF=0.0311502;AN=5008;NS=2504;DP=11244;EAS_AF=0.0427;AMR_AF=0.0101;AFR_AF=0.0242;EUR_AF=0.0268;SAS_AF=0.0481;AA=G|||;VT=SNP
18	77166949	rs59922507	C	T	100	PASS	AC=431;AF=0.0860623;AN=5008;NS=2504;DP=11549;EAS_AF=0.131;AMR_AF=0.0375;AFR_AF=0.0877;EUR_AF=0.0696;SAS_AF=0.089;AA=C|||;VT=SNP
18	77167580	rs304934	T	C	100	PASS	AC=3789;AF=0.756589;AN=5008;NS=2504;DP=18761;EAS_AF=0.881;AMR_AF=0.8977;AFR_AF=0.4259;EUR_AF=0.8787;SAS_AF=0.8497;AA=T|||;VT=SNP
18	77167767	rs7235416	A	C	100	PASS	AC=3988;AF=0.796326;AN=5008;NS=2504;DP=18241;EAS_AF=0.8562;AMR_AF=0.8501;AFR_AF=0.6831;EUR_AF=0.8161;SAS_AF=0.8292;AA=C|||;VT=SNP
18	77167920	rs160087	G	A	100	PASS	AC=421;AF=0.0840655;AN=5008;NS=2504;DP=17631;EAS_AF=0.0565;AMR_AF=0.0793;AFR_AF=0.0817;EUR_AF=0.0974;SAS_AF=0.1053;AA=G|||;VT=SNP
18	77168536	rs2036892	A	T	100	PASS	AC=2690;AF=0.537141;AN=5008;NS=2504;DP=20060;EAS_AF=0.8591;AMR_AF=0.6081;AFR_AF=0.1369;EUR_AF=0.6024;SAS_AF=0.6288;AA=A|||;VT=SNP
18	77168646	rs304935	G	C	100	PASS	AC=605;AF=0.120807;AN=5008;NS=2504;DP=1535;EAS_AF=0.0744;AMR_AF=0.1081;AFR_AF=0.1188;EUR_AF=0.1421;SAS_AF=0.1585;AA=G|||;VT=SNP
18	77168753	rs12968504	C	T	100	PASS	AC=2690;AF=0.537141;AN=5008;NS=2504;DP=26868;EAS_AF=0.8591;AMR_AF=0.6095;AFR_AF=0.1369;EUR_AF=0.6034;SAS_AF=0.6268;AA=T|||;VT=SNP
18	77169394	rs76192411	C	T	100	PASS	AC=696;AF=0.138978;AN=5008;NS=2504;DP=29379;EAS_AF=0.0208;AMR_AF=0.0821;AFR_AF=0.2451;EUR_AF=0.1163;SAS_AF=0.181;AA=C|||;VT=SNP
18	77169405	rs66920840	G	A	100	PASS	AC=545;AF=0.108826;AN=5008;NS=2504;DP=29712;EAS_AF=0.0218;AMR_AF=0.0692;AFR_AF=0.1369;EUR_AF=0.1153;SAS_AF=0.182;AA=g|||;VT=SNP
18	77169571	rs1562724	C	T	100	PASS	AC=543;AF=0.108427;AN=5008;NS=2504;DP=26256;EAS_AF=0.0208;AMR_AF=0.0706;AFR_AF=0.1362;EUR_AF=0.1153;SAS_AF=0.181;AA=C|||;VT=SNP
18	77170006	rs182507	C	T	100	PASS	AC=3661;AF=0.73103;AN=5008;NS=2504;DP=18023;EAS_AF=0.9355;AMR_AF=0.7536;AFR_AF=0.3714;EUR_AF=0.8052;SAS_AF=0.9141;AA=C|||;VT=SNP
18	77171061	rs2230112	T	G	100	PASS	AC=2958;AF=0.590655;AN=5008;NS=2504;DP=13414;EAS_AF=0.8562;AMR_AF=0.768;AFR_AF=0.1483;EUR_AF=0.7018;SAS_AF=0.6748;AA=G|||;VT=SNP;EX_TARGET
18	77171938	rs7229088	T	G	100	PASS	AC=3333;AF=0.665535;AN=5008;NS=2504;DP=13131;EAS_AF=0.8601;AMR_AF=0.7882;AFR_AF=0.4675;EUR_AF=0.6581;SAS_AF=0.6534;AA=G|||;VT=SNP
18	77172078	rs304932	A	G	100	PASS	AC=2267;AF=0.452676;AN=5008;NS=2504;DP=15997;EAS_AF=0.1627;AMR_AF=0.3631;AFR_AF=0.8245;EUR_AF=0.3926;SAS_AF=0.3742;AA=G|||;VT=SNP
18	77172206	rs1017860	T	C	100	PASS	AC=4104;AF=0.819489;AN=5008;NS=2504;DP=15829;EAS_AF=0.8909;AMR_AF=0.8818;AFR_AF=0.7103;EUR_AF=0.831;SAS_AF=0.8374;AA=C|||;VT=SNP
18	77173129	rs1106549	T	C	100	PASS	AC=1169;AF=0.233427;AN=5008;NS=2504;DP=19836;EAS_AF=0.1706;AMR_AF=0.1744;AFR_AF=0.4107;EUR_AF=0.173;SAS_AF=0.1626;AA=T|||;VT=SNP
18	77173571	rs62096876	T	C	100	PASS	AC=624;AF=0.124601;AN=5008;NS=2504;DP=17451;EAS_AF=0.1617;AMR_AF=0.1412;AFR_AF=0.0242;EUR_AF=0.172;SAS_AF=0.1616;AA=T|||;VT=SNP
18	77173944	rs896011	T	C	100	PASS	AC=2013;AF=0.401957;AN=5008;NS=2504;DP=19947;EAS_AF=0.3353;AMR_AF=0.402;AFR_AF=0.6815;EUR_AF=0.3002;SAS_AF=0.1973;AA=C|||;VT=SNP
18	77173979	rs2002311	A	G	100	PASS	AC=2031;AF=0.405551;AN=5008;NS=2504;DP=20154;EAS_AF=0.3562;AMR_AF=0.402;AFR_AF=0.6785;EUR_AF=0.3002;SAS_AF=0.1984;AA=G|||;VT=SNP
18	77174220	rs7240256	T	C	100	PASS	AC=2009;AF=0.401158;AN=5008;NS=2504;DP=19735;EAS_AF=0.3343;AMR_AF=0.402;AFR_AF=0.6785;EUR_AF=0.3002;SAS_AF=0.1984;AA=C|||;VT=SNP
18	77174646	rs7240932	T	C	100	PASS	AC=721;AF=0.14397;AN=5008;NS=2504;DP=19132;EAS_AF=0.1736;AMR_AF=0.2205;AFR_AF=0.1747;EUR_AF=0.1262;SAS_AF=0.0358;AA=T|||;VT=SNP
18	77174865	rs62096877	G	A	100	PASS	AC=619;AF=0.123602;AN=5008;NS=2504;DP=18736;EAS_AF=0.1548;AMR_AF=0.1427;AFR_AF=0.0257;EUR_AF=0.172;SAS_AF=0.1605;AA=G|||;VT=SNP
18	77175007	rs966887	T	C	100	PASS	AC=486;AF=0.0970447;AN=5008;NS=2504;DP=15081;EAS_AF=0.1786;AMR_AF=0.0648;AFR_AF=0.1619;EUR_AF=0.0258;SAS_AF=0.0215;AA=T|||;VT=SNP
18	77175533	rs603435	C	T	100	PASS	AC=525;AF=0.104832;AN=5008;NS=2504;DP=10950;EAS_AF=0.0694;AMR_AF=0.0951;AFR_AF=0.0787;EUR_AF=0.1322;SAS_AF=0.1554;AA=c|||;VT=SNP
18	77175573	rs62096878	C	T	100	PASS	AC=1082;AF=0.216054;AN=5008;NS=2504;DP=11888;EAS_AF=0.1548;AMR_AF=0.1657;AFR_AF=0.3631;EUR_AF=0.174;SAS_AF=0.1595;AA=c|||;VT=SNP
18	77176537	rs62096879	C	T	100	PASS	AC=1092;AF=0.218051;AN=5008;NS=2504;DP=17279;EAS_AF=0.1558;AMR_AF=0.1671;AFR_AF=0.3699;EUR_AF=0.174;SAS_AF=0.1585;AA=C|||;VT=SNP
18	77178068	rs73969235	C	T	100	PASS	AC=477;AF=0.0952476;AN=5008;NS=2504;DP=18847;EAS_AF=0.1706;AMR_AF=0.0634;AFR_AF=0.1619;EUR_AF=0.0258;SAS_AF=0.0215;AA=C|||;VT=SNP
18	77178187	rs8093148	C	T	100	PASS	AC=1094;AF=0.21845;AN=5008;NS=2504;DP=16704;EAS_AF=0.1558;AMR_AF=0.1686;AFR_AF=0.3707;EUR_AF=0.174;SAS_AF=0.1585;AA=C|||;VT=SNP
18	77178302	rs8093850	A	G	100	PASS	AC=1807;AF=0.360823;AN=5008;NS=2504;DP=16983;EAS_AF=0.3274;AMR_AF=0.3847;AFR_AF=0.5416;EUR_AF=0.3012;SAS_AF=0.1953;AA=G|||;VT=SNP
18	77179239	rs11875260	A	G	100	PASS	AC=1380;AF=0.275559;AN=5008;NS=2504;DP=16419;EAS_AF=0.1716;AMR_AF=0.2579;AFR_AF=0.6536;EUR_AF=0.1282;SAS_AF=0.0358;AA=G|||;VT=SNP
18	77179495	rs56154933	C	A	100	PASS	AC=478;AF=0.0954473;AN=5008;NS=2504;DP=10208;EAS_AF=0.1716;AMR_AF=0.0634;AFR_AF=0.1619;EUR_AF=0.0258;SAS_AF=0.0215;AA=-|||;VT=SNP
18	77180635	rs72486307	C	T	100	PASS	AC=383;AF=0.0764776;AN=5008;NS=2504;DP=22521;EAS_AF=0.1716;AMR_AF=0.0562;AFR_AF=0.0938;EUR_AF=0.0258;SAS_AF=0.0215;AA=C|||;VT=SNP
18	77181003	rs79991310	G	A	100	PASS	AC=531;AF=0.10603;AN=5008;NS=2504;DP=19195;EAS_AF=0.1339;AMR_AF=0.085;AFR_AF=0.0938;EUR_AF=0.0895;SAS_AF=0.1258;AA=G|||;VT=SNP
18	77181332	rs60367979	A	G	100	PASS	AC=1418;AF=0.283147;AN=5008;NS=2504;DP=18258;EAS_AF=0.1627;AMR_AF=0.3156;AFR_AF=0.413;EUR_AF=0.2992;SAS_AF=0.1922;AA=G|||;VT=SNP
18	77181391	rs28515572	G	C	100	PASS	AC=1770;AF=0.353435;AN=5008;NS=2504;DP=17286;EAS_AF=0.3363;AMR_AF=0.2262;AFR_AF=0.6657;EUR_AF=0.2028;SAS_AF=0.1943;AA=g|||;VT=SNP
18	77181887	rs55705322	G	A	100	PASS	AC=569;AF=0.113618;AN=5008;NS=2504;DP=19272;EAS_AF=0.1548;AMR_AF=0.111;AFR_AF=0.0166;EUR_AF=0.1491;SAS_AF=0.1677;AA=g|||;VT=SNP
18	77182003	rs4799055	T	G	100	PASS	AC=2306;AF=0.460463;AN=5008;NS=2504;DP=19905;EAS_AF=0.5139;AMR_AF=0.5375;AFR_AF=0.1732;EUR_AF=0.5437;SAS_AF=0.6534;AA=t|||;VT=SNP
18	77182476	rs111858882	C	T	100	PASS	AC=165;AF=0.0329473;AN=5008;NS=2504;DP=12320;EAS_AF=0.0159;AMR_AF=0.0375;AFR_AF=0.0045;EUR_AF=0.0686;SAS_AF=0.0491;AA=C|||;VT=SNP
18	77182544	rs57652885	C	T	100	PASS	AC=468;AF=0.0934505;AN=5008;NS=2504;DP=12506;EAS_AF=0.2202;AMR_AF=0.0504;AFR_AF=0.1225;EUR_AF=0.0268;SAS_AF=0.0225;AA=C|||;VT=SNP
18	77182583	rs35229627	G	A	100	PASS	AC=403;AF=0.0804712;AN=5008;NS=2504;DP=12180;EAS_AF=0.0714;AMR_AF=0.0648;AFR_AF=0.0061;EUR_AF=0.1441;SAS_AF=0.136;AA=G|||;VT=SNP
18	77182836	rs60389750	C	T	100	PASS	AC=2137;AF=0.426717;AN=5008;NS=2504;DP=12986;EAS_AF=0.3363;AMR_AF=0.3847;AFR_AF=0.7731;EUR_AF=0.3161;SAS_AF=0.1953;AA=C|||;VT=SNP
18	77182877	rs61583665	A	G	100	PASS	AC=1155;AF=0.230631;AN=5008;NS=2504;DP=11887;EAS_AF=0.0982;AMR_AF=0.2507;AFR_AF=0.407;EUR_AF=0.2614;SAS_AF=0.0828;AA=A|||;VT=SNP
18	77183319	rs74422611	C	T	100	PASS	AC=517;AF=0.103235;AN=5008;NS=2504;DP=15565;EAS_AF=0.2103;AMR_AF=0.0576;AFR_AF=0.1619;EUR_AF=0.0278;SAS_AF=0.0235;AA=C|||;VT=SNP
18	77184016	rs58014733	G	A	100	PASS	AC=1975;AF=0.394369;AN=5008;NS=2504;DP=14486;EAS_AF=0.3532;AMR_AF=0.3991;AFR_AF=0.5613;EUR_AF=0.3867;SAS_AF=0.2157;AA=G|||;VT=SNP
18	77184362	rs73007681	G	A	100	PASS	AC=627;AF=0.1252;AN=5008;NS=2504;DP=15465;EAS_AF=0.1627;AMR_AF=0.121;AFR_AF=0.0197;EUR_AF=0.1839;SAS_AF=0.1718;AA=G|||;VT=SNP
18	77184667	rs59725651	A	G	100	PASS	AC=1066;AF=0.212859;AN=5008;NS=2504;DP=21215;EAS_AF=0.1617;AMR_AF=0.3055;AFR_AF=0.1293;EUR_AF=0.328;SAS_AF=0.1943;AA=A|||;VT=SNP
18	77185295	rs561179	T	C	100	PASS	AC=4761;AF=0.950679;AN=5008;NS=2504;DP=17996;EAS_AF=0.9454;AMR_AF=0.9697;AFR_AF=0.9236;EUR_AF=0.9553;SAS_AF=0.9744;AA=c|||;VT=SNP
18	77185878	rs55785023	C	T	100	PASS	AC=635;AF=0.126797;AN=5008;NS=2504;DP=17315;EAS_AF=0.1637;AMR_AF=0.121;AFR_AF=0.0197;EUR_AF=0.1839;SAS_AF=0.1789;AA=c|||;VT=SNP
18	77186296	rs78870434	C	T	100	PASS	AC=980;AF=0.195687;AN=5008;NS=2504;DP=15029;EAS_AF=0.1915;AMR_AF=0.0994;AFR_AF=0.4826;EUR_AF=0.0577;SAS_AF=0.0225;AA=C|||;VT=SNP
18	77186643	rs55940050	A	T	100	PASS	AC=637;AF=0.127196;AN=5008;NS=2504;DP=14319;EAS_AF=0.1647;AMR_AF=0.121;AFR_AF=0.0204;EUR_AF=0.1839;SAS_AF=0.1789;AA=A|||;VT=SNP
18	77187165	rs1562722	A	G	100	PASS	AC=2076;AF=0.414537;AN=5008;NS=2504;DP=14596;EAS_AF=0.3581;AMR_AF=0.4049;AFR_AF=0.6195;EUR_AF=0.3926;SAS_AF=0.2249;AA=G|||;VT=SNP
18	77188406	rs12606408	C	T	100	PASS	AC=1932;AF=0.385783;AN=5008;NS=2504;DP=16266;EAS_AF=0.4742;AMR_AF=0.4798;AFR_AF=0.0363;EUR_AF=0.4761;SAS_AF=0.6074;AA=C|||;VT=SNP
18	77188486	rs1562723	A	C	100	PASS	AC=2128;AF=0.42492;AN=5008;NS=2504;DP=16748;EAS_AF=0.3591;AMR_AF=0.428;AFR_AF=0.6188;EUR_AF=0.4195;SAS_AF=0.2342;AA=C|||;VT=SNP
18	77188550	rs1004148	G	A	100	PASS	AC=935;AF=0.186701;AN=5008;NS=2504;DP=17580;EAS_AF=0.1964;AMR_AF=0.0994;AFR_AF=0.4342;EUR_AF=0.0626;SAS_AF=0.0317;AA=G|||;VT=SNP
18	77189387	rs7231498	A	G	100	PASS	AC=1166;AF=0.232827;AN=5008;NS=2504;DP=14465;EAS_AF=0.1954;AMR_AF=0.2738;AFR_AF=0.3933;EUR_AF=0.2058;SAS_AF=0.0532;AA=G|||;VT=SNP
18	77189855	rs55673638	C	T	100	PASS	AC=648;AF=0.129393;AN=5008;NS=2504;DP=22453;EAS_AF=0.1627;AMR_AF=0.121;AFR_AF=0.0287;EUR_AF=0.1839;SAS_AF=0.181;AA=C|||;VT=SNP
18	77190142	rs8095551	T	C	100	PASS	AC=1253;AF=0.2502;AN=5008;NS=2504;DP=21411;EAS_AF=0.1994;AMR_AF=0.2767;AFR_AF=0.4486;EUR_AF=0.2117;SAS_AF=0.0552;AA=C|||;VT=SNP
18	77191849	rs7241445	T	C	100	PASS	AC=2093;AF=0.417931;AN=5008;NS=2504;DP=15997;EAS_AF=0.3581;AMR_AF=0.4207;AFR_AF=0.6142;EUR_AF=0.3976;SAS_AF=0.2331;AA=C|||;VT=SNP
18	77192116	rs11664725	A	G	100	PASS	AC=1260;AF=0.251597;AN=5008;NS=2504;DP=16241;EAS_AF=0.2351;AMR_AF=0.2752;AFR_AF=0.4319;EUR_AF=0.2058;SAS_AF=0.0552;AA=G|||;VT=SNP
18	77192442	rs8091962	G	A	100	PASS	AC=805;AF=0.160743;AN=5008;NS=2504;DP=15593;EAS_AF=0.1954;AMR_AF=0.0951;AFR_AF=0.3389;EUR_AF=0.0626;SAS_AF=0.0317;AA=G|||;VT=SNP
18	77192453	rs6506764	C	T	100	PASS	AC=1160;AF=0.231629;AN=5008;NS=2504;DP=15541;EAS_AF=0.1954;AMR_AF=0.2709;AFR_AF=0.3926;EUR_AF=0.2028;SAS_AF=0.0532;AA=C|||;VT=SNP
18	77192983	rs8097131	C	A	100	PASS	AC=2020;AF=0.403355;AN=5008;NS=2504;DP=15507;EAS_AF=0.3552;AMR_AF=0.4135;AFR_AF=0.5696;EUR_AF=0.3917;SAS_AF=0.2331;AA=A|||;VT=SNP
18	77193246	rs8097537	C	T	100	PASS	AC=2040;AF=0.407348;AN=5008;NS=2504;DP=17472;EAS_AF=0.3562;AMR_AF=0.4121;AFR_AF=0.5847;EUR_AF=0.3917;SAS_AF=0.2331;AA=T|||;VT=SNP
18	77194097	rs3786183	A	G	100	PASS	AC=1168;AF=0.233227;AN=5008;NS=2504;DP=16824;EAS_AF=0.1944;AMR_AF=0.2723;AFR_AF=0.3964;EUR_AF=0.2058;SAS_AF=0.0532;AA=G|||;VT=SNP
18	77194497	rs77484655	C	T	100	PASS	AC=285;AF=0.0569089;AN=5008;NS=2504;DP=16864;EAS_AF=0.127;AMR_AF=0.0692;AFR_AF=0.0045;EUR_AF=0.0676;SAS_AF=0.0358;AA=C|||;VT=SNP
18	77195553	rs8090536	C	T	100	PASS	AC=1170;AF=0.233626;AN=5008;NS=2504;DP=14647;EAS_AF=0.1964;AMR_AF=0.2723;AFR_AF=0.3964;EUR_AF=0.2058;SAS_AF=0.0532;AA=C|||;VT=SNP
18	77195885	rs3786184	A	C	100	PASS	AC=1170;AF=0.233626;AN=5008;NS=2504;DP=14636;EAS_AF=0.1964;AMR_AF=0.2723;AFR_AF=0.3964;EUR_AF=0.2058;SAS_AF=0.0532;AA=A|||;VT=SNP
18	77195893	rs306870	T	C	100	PASS	AC=4818;AF=0.962061;AN=5008;NS=2504;DP=14728;EAS_AF=0.9464;AMR_AF=0.9712;AFR_AF=0.9652;EUR_AF=0.9553;SAS_AF=0.9744;AA=C|||;VT=SNP
18	77197571	rs11663659	T	C	100	PASS	AC=1243;AF=0.248203;AN=5008;NS=2504;DP=20233;EAS_AF=0.1994;AMR_AF=0.2839;AFR_AF=0.4357;EUR_AF=0.2147;SAS_AF=0.0542;AA=C|||;VT=SNP
18	77197795	rs28505636	A	G	100	PASS	AC=1216;AF=0.242812;AN=5008;NS=2504;DP=19372;EAS_AF=0.1974;AMR_AF=0.281;AFR_AF=0.4183;EUR_AF=0.2157;SAS_AF=0.0532;AA=G|||;VT=SNP
18	77198217	rs7236190	T	C	100	PASS	AC=1172;AF=0.234026;AN=5008;NS=2504;DP=20299;EAS_AF=0.1994;AMR_AF=0.2738;AFR_AF=0.3964;EUR_AF=0.2028;SAS_AF=0.0542;AA=C|||;VT=SNP
18	77198331	rs7230704	G	A	100	PASS	AC=1075;AF=0.214657;AN=5008;NS=2504;DP=17042;EAS_AF=0.1984;AMR_AF=0.2608;AFR_AF=0.3328;EUR_AF=0.2008;SAS_AF=0.0532;AA=G|||;VT=SNP
18	77198540	rs6506767	C	T	100	PASS	AC=1146;AF=0.228834;AN=5008;NS=2504;DP=18838;EAS_AF=0.1935;AMR_AF=0.2723;AFR_AF=0.3805;EUR_AF=0.2058;SAS_AF=0.0532;AA=C|||;VT=SNP
18	77198702	rs6506768	C	T	100	PASS	AC=787;AF=0.157149;AN=5008;NS=2504;DP=14596;EAS_AF=0.1964;AMR_AF=0.0951;AFR_AF=0.3245;EUR_AF=0.0626;SAS_AF=0.0317;AA=C|||;VT=SNP
18	77198863	rs7241066	T	C	100	PASS	AC=909;AF=0.18151;AN=5008;NS=2504;DP=14834;EAS_AF=0.1607;AMR_AF=0.1427;AFR_AF=0.1982;EUR_AF=0.1938;SAS_AF=0.1953;AA=C|||;VT=SNP
18	77198868	rs56372496	A	G	100	PASS	AC=654;AF=0.130591;AN=5008;NS=2504;DP=15200;EAS_AF=0.1607;AMR_AF=0.1196;AFR_AF=0.0242;EUR_AF=0.1859;SAS_AF=0.1943;AA=A|||;VT=SNP
18	77199023	rs3786185	A	G	100	PASS	AC=1151;AF=0.229832;AN=5008;NS=2504;DP=17304;EAS_AF=0.1964;AMR_AF=0.2723;AFR_AF=0.382;EUR_AF=0.2058;SAS_AF=0.0532;AA=A|||;VT=SNP
18	77199478	rs3826567	C	T	100	PASS	AC=787;AF=0.157149;AN=5008;NS=2504;DP=17983;EAS_AF=0.1964;AMR_AF=0.0951;AFR_AF=0.3245;EUR_AF=0.0626;SAS_AF=0.0317;AA=C|||;VT=SNP
18	77199479	rs3826568	G	A	100	PASS	AC=944;AF=0.188498;AN=5008;NS=2504;DP=18051;EAS_AF=0.1429;AMR_AF=0.147;AFR_AF=0.2443;EUR_AF=0.1879;SAS_AF=0.1902;AA=G|||;VT=SNP
18	77199638	rs12608349	T	C	100	PASS	AC=2153;AF=0.429912;AN=5008;NS=2504;DP=18529;EAS_AF=0.3571;AMR_AF=0.4207;AFR_AF=0.6505;EUR_AF=0.4006;SAS_AF=0.2434;AA=C|||;VT=SNP
18	77200845	rs306872	A	G	100	PASS	AC=472;AF=0.0942492;AN=5008;NS=2504;DP=18773;EAS_AF=0.1151;AMR_AF=0.0447;AFR_AF=0.1165;EUR_AF=0.0567;SAS_AF=0.1166;AA=A|||;VT=SNP
18	77201610	rs3786187	G	C	100	PASS	AC=2048;AF=0.408946;AN=5008;NS=2504;DP=16837;EAS_AF=0.3562;AMR_AF=0.415;AFR_AF=0.5794;EUR_AF=0.3996;SAS_AF=0.2382;AA=C|||;VT=SNP
18	77201766	rs3786188	T	C	100	PASS	AC=789;AF=0.157548;AN=5008;NS=2504;DP=17343;EAS_AF=0.1964;AMR_AF=0.0951;AFR_AF=0.326;EUR_AF=0.0626;SAS_AF=0.0317;AA=T|||;VT=SNP
18	77201837	rs3786189	T	C	100	PASS	AC=1088;AF=0.217252;AN=5008;NS=2504;DP=19033;EAS_AF=0.1954;AMR_AF=0.2709;AFR_AF=0.3343;EUR_AF=0.2078;SAS_AF=0.0532;AA=C|||;VT=SNP
18	77202052	rs3786190	C	T	100	PASS	AC=1088;AF=0.217252;AN=5008;NS=2504;DP=14771;EAS_AF=0.1964;AMR_AF=0.2709;AFR_AF=0.3343;EUR_AF=0.2068;SAS_AF=0.0532;AA=C|||;VT=SNP
18	77202394	rs3786192	T	C	100	PASS	AC=1153;AF=0.230232;AN=5008;NS=2504;DP=15187;EAS_AF=0.1964;AMR_AF=0.2738;AFR_AF=0.3812;EUR_AF=0.2078;SAS_AF=0.0532;AA=c|||;VT=SNP
18	77202645	rs2060611	C	T	100	PASS	AC=825;AF=0.164736;AN=5008;NS=2504;DP=13090;EAS_AF=0.1429;AMR_AF=0.1354;AFR_AF=0.1823;EUR_AF=0.1779;SAS_AF=0.1708;AA=c|||;VT=SNP
18	77202949	rs2055899	A	G	100	PASS	AC=1156;AF=0.230831;AN=5008;NS=2504;DP=14730;EAS_AF=0.1964;AMR_AF=0.2723;AFR_AF=0.385;EUR_AF=0.2068;SAS_AF=0.0532;AA=G|||;VT=SNP
18	77204231	rs28723685	G	T	100	PASS	AC=1173;AF=0.234225;AN=5008;NS=2504;DP=14701;EAS_AF=0.1954;AMR_AF=0.2738;AFR_AF=0.3971;EUR_AF=0.2087;SAS_AF=0.0521;AA=T|||;VT=SNP
18	77204397	rs59828426	T	C	100	PASS	AC=1112;AF=0.222045;AN=5008;NS=2504;DP=12885;EAS_AF=0.1944;AMR_AF=0.2507;AFR_AF=0.3979;EUR_AF=0.175;SAS_AF=0.0409;AA=C|||;VT=SNP
18	77204477	rs75026480	T	C	100	PASS	AC=1123;AF=0.224241;AN=5008;NS=2504;DP=10558;EAS_AF=0.1637;AMR_AF=0.2622;AFR_AF=0.4002;EUR_AF=0.1968;SAS_AF=0.0501;AA=C|||;VT=SNP
18	77204768	rs113722543	G	A	100	PASS	AC=904;AF=0.180511;AN=5008;NS=2504;DP=11628;EAS_AF=0.1954;AMR_AF=0.1066;AFR_AF=0.4221;EUR_AF=0.0537;SAS_AF=0.0215;AA=g|||;VT=SNP
18	77205220	rs11872455	T	C	100	PASS	AC=792;AF=0.158147;AN=5008;NS=2504;DP=20164;EAS_AF=0.1954;AMR_AF=0.0937;AFR_AF=0.3298;EUR_AF=0.0626;SAS_AF=0.0317;AA=T|||;VT=SNP
18	77205408	rs8096475	A	G	100	PASS	AC=1891;AF=0.377596;AN=5008;NS=2504;DP=16925;EAS_AF=0.3522;AMR_AF=0.4049;AFR_AF=0.4932;EUR_AF=0.3827;SAS_AF=0.2229;AA=A|||;VT=SNP
18	77205416	rs9946069	T	C	100	PASS	AC=1153;AF=0.230232;AN=5008;NS=2504;DP=16725;EAS_AF=0.1954;AMR_AF=0.2723;AFR_AF=0.3843;EUR_AF=0.2078;SAS_AF=0.0511;AA=T|||;VT=SNP
18	77205508	rs8083140	T	C	100	PASS	AC=788;AF=0.157348;AN=5008;NS=2504;DP=18724;EAS_AF=0.1954;AMR_AF=0.0937;AFR_AF=0.3268;EUR_AF=0.0626;SAS_AF=0.0317;AA=T|||;VT=SNP
18	77205520	rs8096725	A	G	100	PASS	AC=788;AF=0.157348;AN=5008;NS=2504;DP=18784;EAS_AF=0.1954;AMR_AF=0.0937;AFR_AF=0.3268;EUR_AF=0.0626;SAS_AF=0.0317;AA=A|||;VT=SNP
18	77205536	rs8095166	G	C	100	PASS	AC=1149;AF=0.229433;AN=5008;NS=2504;DP=18786;EAS_AF=0.1944;AMR_AF=0.2709;AFR_AF=0.3835;EUR_AF=0.2068;SAS_AF=0.0511;AA=C|||;VT=SNP
18	77207124	rs3786194	A	G	100	PASS	AC=691;AF=0.137979;AN=5008;NS=2504;DP=16551;EAS_AF=0.1954;AMR_AF=0.1254;AFR_AF=0.1997;EUR_AF=0.0984;SAS_AF=0.045;AA=A|||;VT=SNP
18	77207458	rs3786196	T	C	100	PASS	AC=640;AF=0.127796;AN=5008;NS=2504;DP=17994;EAS_AF=0.1577;AMR_AF=0.1196;AFR_AF=0.0242;EUR_AF=0.1909;SAS_AF=0.1779;AA=T|||;VT=SNP
18	77208922	rs25657	C	T	100	PASS	AC=411;AF=0.0820687;AN=5008;NS=2504;DP=15374;EAS_AF=0.0863;AMR_AF=0.0346;AFR_AF=0.0998;EUR_AF=0.0596;SAS_AF=0.1104;AA=C|||;VT=SNP;EX_TARGET
18	77209015	rs2278801	A	G	100	PASS	AC=2260;AF=0.451278;AN=5008;NS=2504;DP=14978;EAS_AF=0.3839;AMR_AF=0.402;AFR_AF=0.7958;EUR_AF=0.333;SAS_AF=0.2117;AA=G|||;VT=SNP
18	77209538	rs58471143	A	G	100	PASS	AC=1007;AF=0.201078;AN=5008;NS=2504;DP=20289;EAS_AF=0.3839;AMR_AF=0.1354;AFR_AF=0.1747;EUR_AF=0.1173;SAS_AF=0.181;AA=A|||;VT=SNP
18	77209568	rs7242726	G	C	100	PASS	AC=2253;AF=0.44988;AN=5008;NS=2504;DP=18986;EAS_AF=0.3839;AMR_AF=0.4078;AFR_AF=0.7897;EUR_AF=0.333;SAS_AF=0.2086;AA=C|||;VT=SNP
18	77209720	rs59569700	G	C	100	PASS	AC=1142;AF=0.228035;AN=5008;NS=2504;DP=14165;EAS_AF=0.3502;AMR_AF=0.1614;AFR_AF=0.264;EUR_AF=0.1561;SAS_AF=0.1748;AA=G|||;VT=SNP
18	77209976	rs9959462	A	G	100	PASS	AC=1979;AF=0.395168;AN=5008;NS=2504;DP=17133;EAS_AF=0.3839;AMR_AF=0.2291;AFR_AF=0.7943;EUR_AF=0.1909;SAS_AF=0.1953;AA=G|||;VT=SNP
18	77210255	rs9962247	T	C	100	PASS	AC=1897;AF=0.378794;AN=5008;NS=2504;DP=11831;EAS_AF=0.3839;AMR_AF=0.2262;AFR_AF=0.7239;EUR_AF=0.1988;SAS_AF=0.2004;AA=T|||;VT=SNP
18	77211175	rs2290154	T	C	100	PASS	AC=2218;AF=0.442891;AN=5008;NS=2504;DP=17286;EAS_AF=0.4028;AMR_AF=0.4078;AFR_AF=0.7315;EUR_AF=0.3429;SAS_AF=0.2219;AA=C|||;VT=SNP
18	77211764	rs15350	T	C	100	PASS	AC=1425;AF=0.284545;AN=5008;NS=2504;DP=18388;EAS_AF=0.3849;AMR_AF=0.17;AFR_AF=0.4569;EUR_AF=0.1262;SAS_AF=0.1922;AA=C|||;VT=SNP;EX_TARGET
18	77212326	rs35163331	T	C	100	PASS	AC=1833;AF=0.366014;AN=5008;NS=2504;DP=14939;EAS_AF=0.3859;AMR_AF=0.2205;AFR_AF=0.6815;EUR_AF=0.1978;SAS_AF=0.1953;AA=C|||;VT=SNP
18	77213155	rs8090560	G	A	100	PASS	AC=1550;AF=0.309505;AN=5008;NS=2504;DP=17496;EAS_AF=0.3849;AMR_AF=0.2061;AFR_AF=0.4788;EUR_AF=0.1968;SAS_AF=0.1922;AA=g|||;VT=SNP
18	77213188	rs28628390	C	T	100	PASS	AC=1036;AF=0.206869;AN=5008;NS=2504;DP=17259;EAS_AF=0.3849;AMR_AF=0.1398;AFR_AF=0.1838;EUR_AF=0.1243;SAS_AF=0.1871;AA=C|||;VT=SNP
18	77214032	rs55748815	G	C	100	PASS	AC=1144;AF=0.228435;AN=5008;NS=2504;DP=18895;EAS_AF=0.378;AMR_AF=0.1513;AFR_AF=0.2632;EUR_AF=0.1243;SAS_AF=0.1892;AA=G|||;VT=SNP
18	77214468	rs11665469	C	T	100	PASS	AC=1298;AF=0.259185;AN=5008;NS=2504;DP=14918;EAS_AF=0.131;AMR_AF=0.3127;AFR_AF=0.3359;EUR_AF=0.2654;SAS_AF=0.2434;AA=C|||;VT=SNP
18	77214695	rs61658505	G	A	100	PASS	AC=1418;AF=0.283147;AN=5008;NS=2504;DP=16823;EAS_AF=0.3819;AMR_AF=0.1816;AFR_AF=0.4312;EUR_AF=0.1431;SAS_AF=0.1973;AA=G|||;VT=SNP
18	77214995	rs11659753	C	T	100	PASS	AC=956;AF=0.190895;AN=5008;NS=2504;DP=16061;EAS_AF=0.3571;AMR_AF=0.1412;AFR_AF=0.1604;EUR_AF=0.1272;SAS_AF=0.1616;AA=C|||;VT=SNP
18	77215999	rs11660473	G	A	100	PASS	AC=431;AF=0.0860623;AN=5008;NS=2504;DP=16962;EAS_AF=0.255;AMR_AF=0.0821;AFR_AF=0.0045;EUR_AF=0.0755;SAS_AF=0.0358;AA=G|||;VT=SNP
18	77216083	rs9950063	C	T	100	PASS	AC=1652;AF=0.329872;AN=5008;NS=2504;DP=16734;EAS_AF=0.373;AMR_AF=0.196;AFR_AF=0.6331;EUR_AF=0.1431;SAS_AF=0.1626;AA=C|||;VT=SNP
18	77216583	rs11081539	G	A	100	PASS	AC=1328;AF=0.265176;AN=5008;NS=2504;DP=18076;EAS_AF=0.3333;AMR_AF=0.1715;AFR_AF=0.4213;EUR_AF=0.1382;SAS_AF=0.181;AA=G|||;VT=SNP
18	77217019	rs9783930	A	G	100	PASS	AC=1666;AF=0.332668;AN=5008;NS=2504;DP=20204;EAS_AF=0.379;AMR_AF=0.1931;AFR_AF=0.6218;EUR_AF=0.1491;SAS_AF=0.182;AA=A|||;VT=SNP
18	77217455	rs2280052	G	A	100	PASS	AC=1294;AF=0.258387;AN=5008;NS=2504;DP=14259;EAS_AF=0.379;AMR_AF=0.1671;AFR_AF=0.3555;EUR_AF=0.1471;SAS_AF=0.182;AA=G|||;VT=SNP
18	77217603	rs2280053	A	G	100	PASS	AC=1414;AF=0.282348;AN=5008;NS=2504;DP=17226;EAS_AF=0.38;AMR_AF=0.1787;AFR_AF=0.4372;EUR_AF=0.1481;SAS_AF=0.184;AA=A|||;VT=SNP
18	77217632	rs2280054	T	G	100	PASS	AC=2136;AF=0.426518;AN=5008;NS=2504;DP=16488;EAS_AF=0.38;AMR_AF=0.3775;AFR_AF=0.7511;EUR_AF=0.2952;SAS_AF=0.2055;AA=G|||;VT=SNP
18	77217924	rs2280055	C	T	100	PASS	AC=1654;AF=0.330272;AN=5008;NS=2504;DP=16648;EAS_AF=0.374;AMR_AF=0.1945;AFR_AF=0.6165;EUR_AF=0.1481;SAS_AF=0.182;AA=C|||;VT=SNP
18	77218855	rs11663201	G	A	100	PASS	AC=2011;AF=0.401558;AN=5008;NS=2504;DP=17091;EAS_AF=0.3889;AMR_AF=0.3703;AFR_AF=0.6573;EUR_AF=0.2913;SAS_AF=0.2045;AA=A|||;VT=SNP
18	77218906	rs11663401	C	G	100	PASS	AC=1426;AF=0.284744;AN=5008;NS=2504;DP=18663;EAS_AF=0.3889;AMR_AF=0.1787;AFR_AF=0.4395;EUR_AF=0.1491;SAS_AF=0.183;AA=C|||;VT=SNP
18	77218926	rs11660937	T	C	100	PASS	AC=2092;AF=0.417732;AN=5008;NS=2504;DP=18411;EAS_AF=0.3889;AMR_AF=0.3746;AFR_AF=0.7148;EUR_AF=0.2932;SAS_AF=0.2045;AA=c|||;VT=SNP
18	77219475	rs12959655	C	T	100	PASS	AC=1102;AF=0.220048;AN=5008;NS=2504;DP=16065;EAS_AF=0.375;AMR_AF=0.1542;AFR_AF=0.2194;EUR_AF=0.1481;SAS_AF=0.182;AA=c|||;VT=SNP
18	77220644	rs7235530	G	C	100	PASS	AC=1417;AF=0.282947;AN=5008;NS=2504;DP=20308;EAS_AF=0.372;AMR_AF=0.1772;AFR_AF=0.4478;EUR_AF=0.1481;SAS_AF=0.182;AA=g|||;VT=SNP
18	77220879	rs56217927	C	T	100	PASS	AC=1410;AF=0.28155;AN=5008;NS=2504;DP=17345;EAS_AF=0.3552;AMR_AF=0.1801;AFR_AF=0.4531;EUR_AF=0.1491;SAS_AF=0.182;AA=c|||;VT=SNP
18	77221094	rs2304736	C	T	100	PASS	AC=1514;AF=0.302316;AN=5008;NS=2504;DP=18863;EAS_AF=0.372;AMR_AF=0.1844;AFR_AF=0.5174;EUR_AF=0.1501;SAS_AF=0.18;AA=c|||;VT=SNP
18	77221095	rs2304737	T	G	100	PASS	AC=1514;AF=0.302316;AN=5008;NS=2504;DP=18892;EAS_AF=0.372;AMR_AF=0.1844;AFR_AF=0.5174;EUR_AF=0.1501;SAS_AF=0.18;AA=t|||;VT=SNP
18	77221207	rs2304738	C	A	100	PASS	AC=1383;AF=0.276158;AN=5008;NS=2504;DP=16481;EAS_AF=0.373;AMR_AF=0.1772;AFR_AF=0.4228;EUR_AF=0.1481;SAS_AF=0.18;AA=c|||;VT=SNP
18	77221264	rs2304739	C	T	100	PASS	AC=1382;AF=0.275958;AN=5008;NS=2504;DP=17183;EAS_AF=0.371;AMR_AF=0.1787;AFR_AF=0.4228;EUR_AF=0.1481;SAS_AF=0.18;AA=c|||;VT=SNP
18	77221539	rs58788654	A	G	100	PASS	AC=1771;AF=0.353634;AN=5008;NS=2504;DP=19481;EAS_AF=0.371;AMR_AF=0.2017;AFR_AF=0.7042;EUR_AF=0.1491;SAS_AF=0.18;AA=a|||;VT=SNP
18	77221800	rs11665496	C	T	100	PASS	AC=1380;AF=0.275559;AN=5008;NS=2504;DP=16112;EAS_AF=0.371;AMR_AF=0.1787;AFR_AF=0.4213;EUR_AF=0.1481;SAS_AF=0.18;AA=N|||;VT=SNP
18	77222613	rs3786197	C	T	100	PASS	AC=1000;AF=0.199681;AN=5008;NS=2504;DP=18481;EAS_AF=0.371;AMR_AF=0.1441;AFR_AF=0.1543;EUR_AF=0.1451;SAS_AF=0.18;AA=C|||;VT=SNP
18	77222862	rs11659752	T	G	100	PASS	AC=1381;AF=0.275759;AN=5008;NS=2504;DP=16469;EAS_AF=0.371;AMR_AF=0.3242;AFR_AF=0.2216;EUR_AF=0.2893;SAS_AF=0.2025;AA=G|||;VT=SNP
18	77223270	rs55687145	T	C	100	PASS	AC=1573;AF=0.314097;AN=5008;NS=2504;DP=16639;EAS_AF=0.372;AMR_AF=0.3401;AFR_AF=0.3555;EUR_AF=0.2913;SAS_AF=0.2035;AA=C|||;VT=SNP
18	77223302	rs55797387	T	C	100	PASS	AC=1584;AF=0.316294;AN=5008;NS=2504;DP=16576;EAS_AF=0.372;AMR_AF=0.3401;AFR_AF=0.3638;EUR_AF=0.2913;SAS_AF=0.2035;AA=C|||;VT=SNP
18	77223654	rs8085063	T	G	100	PASS	AC=1580;AF=0.315495;AN=5008;NS=2504;DP=17841;EAS_AF=0.371;AMR_AF=0.3386;AFR_AF=0.3638;EUR_AF=0.2883;SAS_AF=0.2045;AA=T|||;VT=SNP
18	77223783	rs8085237	T	C	100	PASS	AC=1580;AF=0.315495;AN=5008;NS=2504;DP=14871;EAS_AF=0.371;AMR_AF=0.3386;AFR_AF=0.3638;EUR_AF=0.2883;SAS_AF=0.2045;AA=T|||;VT=SNP
18	77223827	rs8088705	T	A	100	PASS	AC=1583;AF=0.316094;AN=5008;NS=2504;DP=13779;EAS_AF=0.371;AMR_AF=0.3415;AFR_AF=0.3638;EUR_AF=0.2883;SAS_AF=0.2055;AA=A|||;VT=SNP
18	77224192	rs9958919	C	T	100	PASS	AC=1578;AF=0.315096;AN=5008;NS=2504;DP=15366;EAS_AF=0.371;AMR_AF=0.3386;AFR_AF=0.3638;EUR_AF=0.2873;SAS_AF=0.2035;AA=c|||;VT=SNP
18	77225154	rs8090312	A	G	100	PASS	AC=2008;AF=0.400958;AN=5008;NS=2504;DP=17547;EAS_AF=0.371;AMR_AF=0.3761;AFR_AF=0.6657;EUR_AF=0.2922;SAS_AF=0.2035;AA=G|||;VT=SNP
18	77225777	rs7235273	C	T	100	PASS	AC=1460;AF=0.291534;AN=5008;NS=2504;DP=15465;EAS_AF=0.3671;AMR_AF=0.3012;AFR_AF=0.3472;EUR_AF=0.2306;SAS_AF=0.1943;AA=C|||;VT=SNP
18	77225912	rs7239147	C	T	100	PASS	AC=1282;AF=0.25599;AN=5008;NS=2504;DP=14211;EAS_AF=0.3681;AMR_AF=0.1614;AFR_AF=0.3548;EUR_AF=0.1471;SAS_AF=0.1861;AA=C|||;VT=SNP
18	77226368	rs754505	G	A	100	PASS	AC=365;AF=0.0728834;AN=5008;NS=2504;DP=14562;EAS_AF=0.1151;AMR_AF=0.0548;AFR_AF=0.0015;EUR_AF=0.0686;SAS_AF=0.1431;AA=G|||;VT=SNP
18	77226947	rs8099716	A	G	100	PASS	AC=2093;AF=0.417931;AN=5008;NS=2504;DP=12731;EAS_AF=0.371;AMR_AF=0.3804;AFR_AF=0.7277;EUR_AF=0.2913;SAS_AF=0.2045;AA=G|||;VT=SNP
18	77227285	rs2304741	T	C	100	PASS	AC=2093;AF=0.417931;AN=5008;NS=2504;DP=13009;EAS_AF=0.371;AMR_AF=0.3804;AFR_AF=0.7277;EUR_AF=0.2913;SAS_AF=0.2045;AA=C|||;VT=SNP
18	77227476	rs25656	A	G	100	PASS	AC=2028;AF=0.404952;AN=5008;NS=2504;DP=15486;EAS_AF=0.374;AMR_AF=0.379;AFR_AF=0.6717;EUR_AF=0.2972;SAS_AF=0.2055;AA=G|||;VT=SNP;EX_TARGET
18	77228659	rs8087923	C	T	100	PASS	AC=1272;AF=0.253994;AN=5008;NS=2504;DP=16951;EAS_AF=0.369;AMR_AF=0.1628;AFR_AF=0.3517;EUR_AF=0.1421;SAS_AF=0.183;AA=C|||;VT=SNP
18	77228970	rs117393075	C	A	100	PASS	AC=396;AF=0.0790735;AN=5008;NS=2504;DP=12488;EAS_AF=0.1448;AMR_AF=0.0533;AFR_AF=0.0038;EUR_AF=0.0656;SAS_AF=0.1452;AA=-|||;VT=SNP
18	77229438	rs3786198	C	A	100	PASS	AC=1646;AF=0.328674;AN=5008;NS=2504;DP=11657;EAS_AF=0.377;AMR_AF=0.1931;AFR_AF=0.6104;EUR_AF=0.1451;SAS_AF=0.183;AA=A|||;VT=SNP
18	77229860	rs11661940	G	A	100	PASS	AC=94;AF=0.01877;AN=5008;NS=2504;DP=13698;EAS_AF=0.002;AMR_AF=0.036;AFR_AF=0.0015;EUR_AF=0.0527;SAS_AF=0.0123;AA=G|||;VT=SNP
18	77230098	rs9954601	G	A	100	PASS	AC=1907;AF=0.380791;AN=5008;NS=2504;DP=20091;EAS_AF=0.3165;AMR_AF=0.3285;AFR_AF=0.6906;EUR_AF=0.2535;SAS_AF=0.1963;AA=A|||;VT=SNP
18	77230355	rs9989553	G	C	100	PASS	AC=1609;AF=0.321286;AN=5008;NS=2504;DP=19363;EAS_AF=0.379;AMR_AF=0.3012;AFR_AF=0.441;EUR_AF=0.2485;SAS_AF=0.1892;AA=G|||;VT=SNP
18	77230409	rs9989509	T	C	100	PASS	AC=1378;AF=0.27516;AN=5008;NS=2504;DP=20057;EAS_AF=0.38;AMR_AF=0.1427;AFR_AF=0.4213;EUR_AF=0.1511;SAS_AF=0.1912;AA=C|||;VT=SNP
18	77231166	rs3786199	C	T	100	PASS	AC=624;AF=0.124601;AN=5008;NS=2504;DP=15646;EAS_AF=0.2867;AMR_AF=0.1628;AFR_AF=0.0023;EUR_AF=0.0258;SAS_AF=0.1973;AA=C|||;VT=SNP
18	77231299	rs8083750	G	A	100	PASS	AC=248;AF=0.0495208;AN=5008;NS=2504;DP=14375;EAS_AF=0.002;AMR_AF=0.0591;AFR_AF=0.0023;EUR_AF=0.1044;SAS_AF=0.0992;AA=G|||;VT=SNP
18	77231787	rs7234119	T	C	100	PASS	AC=2018;AF=0.402955;AN=5008;NS=2504;DP=16485;EAS_AF=0.3829;AMR_AF=0.3444;AFR_AF=0.6982;EUR_AF=0.2783;SAS_AF=0.1943;AA=C|||;VT=SNP
18	77232204	rs3786201	A	G	100	PASS	AC=1950;AF=0.389377;AN=5008;NS=2504;DP=14070;EAS_AF=0.3819;AMR_AF=0.3285;AFR_AF=0.6808;EUR_AF=0.2485;SAS_AF=0.1912;AA=G|||;VT=SNP
18	77232709	rs160189	A	G	100	PASS	AC=2154;AF=0.430112;AN=5008;NS=2504;DP=14114;EAS_AF=0.4573;AMR_AF=0.3617;AFR_AF=0.7005;EUR_AF=0.2813;SAS_AF=0.2382;AA=G|||;VT=SNP
18	77233109	rs76375112	G	A	100	PASS	AC=294;AF=0.0587061;AN=5008;NS=2504;DP=19099;EAS_AF=0.1141;AMR_AF=0.0173;AFR_AF=0.0053;EUR_AF=0.0368;SAS_AF=0.1258;AA=A|||;VT=SNP
18	77236276	rs6506771	A	G	100	PASS	AC=2891;AF=0.577276;AN=5008;NS=2504;DP=13393;EAS_AF=0.4643;AMR_AF=0.6268;AFR_AF=0.652;EUR_AF=0.6302;SAS_AF=0.5031;AA=A|||;VT=SNP
18	77236279	rs7408082	G	A	100	PASS	AC=1968;AF=0.392971;AN=5008;NS=2504;DP=13569;EAS_AF=0.4643;AMR_AF=0.4063;AFR_AF=0.1944;EUR_AF=0.4901;SAS_AF=0.4785;AA=G|||;VT=SNP
18	77236299	rs7408083	G	A	100	PASS	AC=1965;AF=0.392372;AN=5008;NS=2504;DP=13909;EAS_AF=0.4613;AMR_AF=0.4063;AFR_AF=0.1944;EUR_AF=0.4901;SAS_AF=0.4785;AA=G|||;VT=SNP
18	77236511	rs893896	G	A	100	PASS	AC=1982;AF=0.395767;AN=5008;NS=2504;DP=16269;EAS_AF=0.4643;AMR_AF=0.4049;AFR_AF=0.2065;EUR_AF=0.4901;SAS_AF=0.4775;AA=G|||;VT=SNP
18	77236571	rs893897	A	G	100	PASS	AC=2007;AF=0.400759;AN=5008;NS=2504;DP=17228;EAS_AF=0.4623;AMR_AF=0.4063;AFR_AF=0.2247;EUR_AF=0.4891;SAS_AF=0.4806;AA=A|||;VT=SNP
18	77236636	rs35674676	C	A	100	PASS	AC=646;AF=0.128994;AN=5008;NS=2504;DP=18273;EAS_AF=0.2857;AMR_AF=0.1657;AFR_AF=0.0174;EUR_AF=0.0268;SAS_AF=0.1973;AA=C|||;VT=SNP
18	77236877	rs73496361	A	T	100	PASS	AC=663;AF=0.132388;AN=5008;NS=2504;DP=21114;EAS_AF=0.2837;AMR_AF=0.1643;AFR_AF=0.0325;EUR_AF=0.0258;SAS_AF=0.1984;AA=A|||;VT=SNP
18	77236974	rs35903852	C	T	100	PASS	AC=761;AF=0.151957;AN=5008;NS=2504;DP=19535;EAS_AF=0.119;AMR_AF=0.1268;AFR_AF=0.0454;EUR_AF=0.2425;SAS_AF=0.2546;AA=C|||;VT=SNP
18	77239253	rs3786203	G	A	100	PASS	AC=1977;AF=0.394768;AN=5008;NS=2504;DP=18440;EAS_AF=0.4673;AMR_AF=0.4741;AFR_AF=0.1596;EUR_AF=0.4742;SAS_AF=0.5;AA=G|||;VT=SNP
18	77239863	rs4567804	G	A	100	PASS	AC=1913;AF=0.381989;AN=5008;NS=2504;DP=16120;EAS_AF=0.4196;AMR_AF=0.4135;AFR_AF=0.1604;EUR_AF=0.5;SAS_AF=0.499;AA=G|||;VT=SNP
18	77241092	rs438478	C	T	100	PASS	AC=976;AF=0.194888;AN=5008;NS=2504;DP=14604;EAS_AF=0.3958;AMR_AF=0.1744;AFR_AF=0.1293;EUR_AF=0.0567;SAS_AF=0.2331;AA=C|||;VT=SNP
18	77241207	rs3786204	C	G	100	PASS	AC=2921;AF=0.583267;AN=5008;NS=2504;DP=16957;EAS_AF=0.4623;AMR_AF=0.6167;AFR_AF=0.6952;EUR_AF=0.5885;SAS_AF=0.5276;AA=G|||;VT=SNP
18	77241357	rs3786205	G	A	100	PASS	AC=3066;AF=0.61222;AN=5008;NS=2504;DP=17401;EAS_AF=0.4712;AMR_AF=0.621;AFR_AF=0.8079;EUR_AF=0.5954;SAS_AF=0.5041;AA=A|||;VT=SNP
18	77241374	rs3786206	A	G	100	PASS	AC=2915;AF=0.582069;AN=5008;NS=2504;DP=18090;EAS_AF=0.4702;AMR_AF=0.6196;AFR_AF=0.6997;EUR_AF=0.5865;SAS_AF=0.5072;AA=G|||;VT=SNP
18	77241665	rs3826569	A	G	100	PASS	AC=2865;AF=0.572085;AN=5008;NS=2504;DP=20747;EAS_AF=0.4633;AMR_AF=0.5836;AFR_AF=0.7095;EUR_AF=0.5467;SAS_AF=0.5164;AA=G|||;VT=SNP
18	77242090	rs838056	T	C	100	PASS	AC=1979;AF=0.395168;AN=5008;NS=2504;DP=22658;EAS_AF=0.4643;AMR_AF=0.4352;AFR_AF=0.1619;EUR_AF=0.499;SAS_AF=0.5041;AA=-|||;VT=SNP
18	77243399	rs55819605	A	G	100	PASS	AC=920;AF=0.183706;AN=5008;NS=2504;DP=17251;EAS_AF=0.0119;AMR_AF=0.1398;AFR_AF=0.466;EUR_AF=0.1491;SAS_AF=0.046;AA=-|||;VT=SNP
18	77243594	rs838057	C	T	100	PASS	AC=2982;AF=0.595447;AN=5008;NS=2504;DP=18071;EAS_AF=0.4653;AMR_AF=0.6369;AFR_AF=0.7095;EUR_AF=0.6054;SAS_AF=0.5358;AA=T|||;VT=SNP
18	77243835	rs9748645	T	C	100	PASS	AC=1599;AF=0.319289;AN=5008;NS=2504;DP=19897;EAS_AF=0.4067;AMR_AF=0.1974;AFR_AF=0.5756;EUR_AF=0.0437;SAS_AF=0.2526;AA=-|||;VT=SNP
18	77244083	rs374625	C	T	100	PASS	AC=1983;AF=0.395966;AN=5008;NS=2504;DP=20682;EAS_AF=0.4633;AMR_AF=0.4352;AFR_AF=0.1619;EUR_AF=0.504;SAS_AF=0.5041;AA=C|||;VT=SNP
18	77245000	rs1667667	G	A	100	PASS	AC=2023;AF=0.403954;AN=5008;NS=2504;DP=18250;EAS_AF=0.4653;AMR_AF=0.4395;AFR_AF=0.1891;EUR_AF=0.503;SAS_AF=0.5041;AA=G|||;VT=SNP
18	77246406	rs754093	T	G	100	PASS	AC=1697;AF=0.338858;AN=5008;NS=2504;DP=12463;EAS_AF=0.3542;AMR_AF=0.415;AFR_AF=0.1566;EUR_AF=0.4722;SAS_AF=0.3783;AA=t|||;VT=SNP;EX_TARGET
18	77246978	rs754096	G	A	100	PASS	AC=2033;AF=0.40595;AN=5008;NS=2504;DP=15546;EAS_AF=0.4653;AMR_AF=0.4438;AFR_AF=0.1891;EUR_AF=0.507;SAS_AF=0.5072;AA=g|||;VT=SNP
18	77247686	rs370989	C	G	100	PASS	AC=2902;AF=0.579473;AN=5008;NS=2504;DP=17088;EAS_AF=0.4653;AMR_AF=0.6297;AFR_AF=0.6664;EUR_AF=0.5974;SAS_AF=0.5256;AA=G|||;VT=SNP
18	77248213	rs1660165	G	A	100	PASS	AC=2374;AF=0.474042;AN=5008;NS=2504;DP=17199;EAS_AF=0.4643;AMR_AF=0.598;AFR_AF=0.267;EUR_AF=0.6183;SAS_AF=0.5276;AA=G|||;VT=SNP
18	77249040	rs374203	G	A	100	PASS	AC=2366;AF=0.472444;AN=5008;NS=2504;DP=17066;EAS_AF=0.4603;AMR_AF=0.598;AFR_AF=0.2655;EUR_AF=0.6173;SAS_AF=0.5266;AA=G|||;VT=SNP
18	77249122	rs390439	C	T	100	PASS	AC=2108;AF=0.420927;AN=5008;NS=2504;DP=17333;EAS_AF=0.4603;AMR_AF=0.4553;AFR_AF=0.2262;EUR_AF=0.5288;SAS_AF=0.5082;AA=C|||;VT=SNP
18	77249212	rs410628	A	G	100	PASS	AC=2922;AF=0.583466;AN=5008;NS=2504;DP=17713;EAS_AF=0.4603;AMR_AF=0.6383;AFR_AF=0.6634;EUR_AF=0.6193;SAS_AF=0.5266;AA=G|||;VT=SNP
18	77249311	rs419923	A	G	100	PASS	AC=2965;AF=0.592053;AN=5008;NS=2504;DP=16560;EAS_AF=0.4603;AMR_AF=0.6412;AFR_AF=0.6944;EUR_AF=0.6193;SAS_AF=0.5266;AA=G|||;VT=SNP
18	77249693	rs445630	C	T	100	PASS	AC=2363;AF=0.471845;AN=5008;NS=2504;DP=17537;EAS_AF=0.4603;AMR_AF=0.5994;AFR_AF=0.2557;EUR_AF=0.6243;SAS_AF=0.5286;AA=C|||;VT=SNP
18	77249705	rs368795	A	G	100	PASS	AC=2919;AF=0.582867;AN=5008;NS=2504;DP=17551;EAS_AF=0.4603;AMR_AF=0.6398;AFR_AF=0.6543;EUR_AF=0.6262;SAS_AF=0.5276;AA=G|||;VT=SNP
18	77249831	rs416522	T	C	100	PASS	AC=2966;AF=0.592252;AN=5008;NS=2504;DP=16588;EAS_AF=0.4603;AMR_AF=0.6513;AFR_AF=0.6831;EUR_AF=0.6262;SAS_AF=0.5286;AA=C|||;VT=SNP
18	77249902	rs415428	C	T	100	PASS	AC=2963;AF=0.591653;AN=5008;NS=2504;DP=17269;EAS_AF=0.4593;AMR_AF=0.6513;AFR_AF=0.6823;EUR_AF=0.6262;SAS_AF=0.5276;AA=T|||;VT=SNP
18	77250638	rs396127	G	A	100	PASS	AC=2399;AF=0.479034;AN=5008;NS=2504;DP=13997;EAS_AF=0.4603;AMR_AF=0.5994;AFR_AF=0.2844;EUR_AF=0.6233;SAS_AF=0.5276;AA=G|||;VT=SNP
18	77250717	rs8091867	C	T	100	PASS	AC=203;AF=0.0405351;AN=5008;NS=2504;DP=17358;EAS_AF=0.0188;AMR_AF=0.0548;AFR_AF=0.025;EUR_AF=0.1034;SAS_AF=0.0092;AA=C|||;VT=SNP
18	77250878	rs410263	C	T	100	PASS	AC=2186;AF=0.436502;AN=5008;NS=2504;DP=16741;EAS_AF=0.4603;AMR_AF=0.4582;AFR_AF=0.2776;EUR_AF=0.5358;SAS_AF=0.5092;AA=C|||;VT=SNP
18	77251061	rs1667670	T	C	100	PASS	AC=2957;AF=0.590455;AN=5008;NS=2504;DP=17565;EAS_AF=0.4603;AMR_AF=0.6398;AFR_AF=0.6838;EUR_AF=0.6252;SAS_AF=0.5276;AA=C|||;VT=SNP
18	77251254	rs1660159	C	G	100	PASS	AC=3052;AF=0.609425;AN=5008;NS=2504;DP=15815;EAS_AF=0.4683;AMR_AF=0.7089;AFR_AF=0.7133;EUR_AF=0.6252;SAS_AF=0.5276;AA=G|||;VT=SNP
18	77251559	rs1660158	C	G	100	PASS	AC=2955;AF=0.590056;AN=5008;NS=2504;DP=14940;EAS_AF=0.4603;AMR_AF=0.6398;AFR_AF=0.6823;EUR_AF=0.6252;SAS_AF=0.5276;AA=C|||;VT=SNP
18	77251622	rs1667671	G	A	100	PASS	AC=2185;AF=0.436302;AN=5008;NS=2504;DP=12877;EAS_AF=0.4593;AMR_AF=0.4582;AFR_AF=0.2776;EUR_AF=0.5358;SAS_AF=0.5092;AA=G|||;VT=SNP
18	77251848	rs1660157	A	G	100	PASS	AC=2957;AF=0.590455;AN=5008;NS=2504;DP=11680;EAS_AF=0.4603;AMR_AF=0.6398;AFR_AF=0.6831;EUR_AF=0.6252;SAS_AF=0.5286;AA=G|||;VT=SNP
18	77251941	rs1667672	T	C	100	PASS	AC=2956;AF=0.590256;AN=5008;NS=2504;DP=16190;EAS_AF=0.4603;AMR_AF=0.6398;AFR_AF=0.6831;EUR_AF=0.6252;SAS_AF=0.5276;AA=C|||;VT=SNP
18	77252044	rs1667673	G	C	100	PASS	AC=2956;AF=0.590256;AN=5008;NS=2504;DP=18881;EAS_AF=0.4603;AMR_AF=0.6398;AFR_AF=0.6831;EUR_AF=0.6252;SAS_AF=0.5276;AA=C|||;VT=SNP
18	77252158	rs2581732	A	G	100	PASS	AC=2785;AF=0.55611;AN=5008;NS=2504;DP=15917;EAS_AF=0.4603;AMR_AF=0.5029;AFR_AF=0.7057;EUR_AF=0.5378;SAS_AF=0.5092;AA=G|||;VT=SNP
18	77252234	rs2581731	A	G	100	PASS	AC=2957;AF=0.590455;AN=5008;NS=2504;DP=15294;EAS_AF=0.4603;AMR_AF=0.6398;AFR_AF=0.6831;EUR_AF=0.6262;SAS_AF=0.5276;AA=G|||;VT=SNP
18	77253338	rs428324	C	T	100	PASS	AC=1889;AF=0.377196;AN=5008;NS=2504;DP=10472;EAS_AF=0.3274;AMR_AF=0.4885;AFR_AF=0.177;EUR_AF=0.6064;SAS_AF=0.3845;AA=C|||;VT=SNP
18	77253756	rs411056	C	T	100	PASS	AC=933;AF=0.186302;AN=5008;NS=2504;DP=14234;EAS_AF=0.3631;AMR_AF=0.1383;AFR_AF=0.152;EUR_AF=0.1272;SAS_AF=0.1452;AA=C|||;VT=SNP
18	77253866	rs454854	G	C	100	PASS	AC=2188;AF=0.436901;AN=5008;NS=2504;DP=14096;EAS_AF=0.4067;AMR_AF=0.5216;AFR_AF=0.1732;EUR_AF=0.6869;SAS_AF=0.5072;AA=G|||;VT=SNP
18	77255952	rs1660155	A	C	100	PASS	AC=2251;AF=0.449481;AN=5008;NS=2504;DP=16771;EAS_AF=0.4573;AMR_AF=0.5259;AFR_AF=0.1725;EUR_AF=0.6988;SAS_AF=0.5051;AA=A|||;VT=SNP
18	77256062	rs1660154	C	T	100	PASS	AC=2252;AF=0.449681;AN=5008;NS=2504;DP=22242;EAS_AF=0.4573;AMR_AF=0.5259;AFR_AF=0.1732;EUR_AF=0.6988;SAS_AF=0.5051;AA=c|||;VT=SNP
18	77256499	rs62096906	A	G	100	PASS	AC=184;AF=0.0367412;AN=5008;NS=2504;DP=18601;EAS_AF=0.0476;AMR_AF=0.0259;AFR_AF=0.0159;EUR_AF=0.0586;SAS_AF=0.0389;AA=A|||;VT=SNP
18	77256620	rs1667676	T	C	100	PASS	AC=3129;AF=0.6248;AN=5008;NS=2504;DP=22167;EAS_AF=0.4573;AMR_AF=0.7061;AFR_AF=0.6762;EUR_AF=0.7714;SAS_AF=0.5194;AA=C|||;VT=SNP
18	77256941	rs1660153	C	G	100	PASS	AC=2253;AF=0.44988;AN=5008;NS=2504;DP=17860;EAS_AF=0.4583;AMR_AF=0.5259;AFR_AF=0.1732;EUR_AF=0.6988;SAS_AF=0.5051;AA=C|||;VT=SNP
18	77256972	rs1660152	C	G	100	PASS	AC=2356;AF=0.470447;AN=5008;NS=2504;DP=18684;EAS_AF=0.4583;AMR_AF=0.5317;AFR_AF=0.2481;EUR_AF=0.6988;SAS_AF=0.5051;AA=c|||;VT=SNP
18	77257403	rs409329	G	A	100	PASS	AC=3143;AF=0.627596;AN=5008;NS=2504;DP=17635;EAS_AF=0.4573;AMR_AF=0.7147;AFR_AF=0.6747;EUR_AF=0.7793;SAS_AF=0.5215;AA=A|||;VT=SNP
18	77257541	rs371010	A	G	100	PASS	AC=476;AF=0.0950479;AN=5008;NS=2504;DP=19277;EAS_AF=0.253;AMR_AF=0.1095;AFR_AF=0.003;EUR_AF=0.1044;SAS_AF=0.0368;AA=A|||;VT=SNP
18	77258291	rs1667679	T	G	100	PASS	AC=2253;AF=0.44988;AN=5008;NS=2504;DP=14562;EAS_AF=0.4583;AMR_AF=0.5259;AFR_AF=0.1732;EUR_AF=0.6988;SAS_AF=0.5051;AA=T|||;VT=SNP
18	77258581	rs1667682	T	C	100	PASS	AC=3144;AF=0.627796;AN=5008;NS=2504;DP=18724;EAS_AF=0.4583;AMR_AF=0.7147;AFR_AF=0.6747;EUR_AF=0.7793;SAS_AF=0.5215;AA=C|||;VT=SNP
18	77259619	rs432328	C	G	100	PASS	AC=2251;AF=0.449481;AN=5008;NS=2504;DP=20382;EAS_AF=0.4573;AMR_AF=0.5259;AFR_AF=0.1732;EUR_AF=0.6988;SAS_AF=0.5041;AA=C|||;VT=SNP
18	77261727	rs1667683	A	G	100	PASS	AC=2253;AF=0.44988;AN=5008;NS=2504;DP=14713;EAS_AF=0.4583;AMR_AF=0.5259;AFR_AF=0.1732;EUR_AF=0.6988;SAS_AF=0.5051;AA=A|||;VT=SNP
18	77263156	rs1660151	C	G	100	PASS	AC=3142;AF=0.627396;AN=5008;NS=2504;DP=20005;EAS_AF=0.4583;AMR_AF=0.7147;AFR_AF=0.674;EUR_AF=0.7793;SAS_AF=0.5204;AA=G|||;VT=SNP
18	77264442	rs1660150	C	T	100	PASS	AC=2893;AF=0.577676;AN=5008;NS=2504;DP=17366;EAS_AF=0.4573;AMR_AF=0.5692;AFR_AF=0.6346;EUR_AF=0.7008;SAS_AF=0.5041;AA=C|||;VT=SNP
18	77264539	rs1660149	G	A	100	PASS	AC=3136;AF=0.626198;AN=5008;NS=2504;DP=22193;EAS_AF=0.4583;AMR_AF=0.7104;AFR_AF=0.6687;EUR_AF=0.7793;SAS_AF=0.5245;AA=A|||;VT=SNP
18	77264649	rs1660148	A	G	100	PASS	AC=3116;AF=0.622204;AN=5008;NS=2504;DP=23273;EAS_AF=0.4573;AMR_AF=0.7104;AFR_AF=0.6573;EUR_AF=0.7793;SAS_AF=0.5204;AA=N|||;VT=SNP
18	77264653	rs1660147	C	T	100	PASS	AC=2243;AF=0.447883;AN=5008;NS=2504;DP=23370;EAS_AF=0.4573;AMR_AF=0.5231;AFR_AF=0.1687;EUR_AF=0.6988;SAS_AF=0.5041;AA=c|||;VT=SNP
18	77265886	rs1667707	A	G	100	PASS	AC=2861;AF=0.571286;AN=5008;NS=2504;DP=19755;EAS_AF=0.5089;AMR_AF=0.7248;AFR_AF=0.3623;EUR_AF=0.7962;SAS_AF=0.5777;AA=G|||;VT=SNP
18	77266527	rs1660144	G	A	100	PASS	AC=2305;AF=0.460264;AN=5008;NS=2504;DP=19377;EAS_AF=0.4573;AMR_AF=0.5245;AFR_AF=0.2126;EUR_AF=0.7018;SAS_AF=0.5041;AA=G|||;VT=SNP
18	77266757	rs1660143	G	A	100	PASS	AC=2249;AF=0.449081;AN=5008;NS=2504;DP=18014;EAS_AF=0.4573;AMR_AF=0.5231;AFR_AF=0.1694;EUR_AF=0.7018;SAS_AF=0.5061;AA=G|||;VT=SNP
18	77266982	rs1542252	A	G	100	PASS	AC=3121;AF=0.623203;AN=5008;NS=2504;DP=6926;EAS_AF=0.4573;AMR_AF=0.7133;AFR_AF=0.6581;EUR_AF=0.7823;SAS_AF=0.5194;AA=G|||;VT=SNP
18	77267687	rs1660142	A	G	100	PASS	AC=3135;AF=0.625998;AN=5008;NS=2504;DP=18174;EAS_AF=0.4573;AMR_AF=0.7118;AFR_AF=0.6687;EUR_AF=0.7823;SAS_AF=0.5204;AA=G|||;VT=SNP
18	77267690	rs1660141	C	G	100	PASS	AC=3173;AF=0.633586;AN=5008;NS=2504;DP=18072;EAS_AF=0.4573;AMR_AF=0.7118;AFR_AF=0.6959;EUR_AF=0.7843;SAS_AF=0.5204;AA=G|||;VT=SNP
18	77268510	rs1078633	T	G	100	PASS	AC=2586;AF=0.516374;AN=5008;NS=2504;DP=19336;EAS_AF=0.4573;AMR_AF=0.67;AFR_AF=0.2769;EUR_AF=0.7803;SAS_AF=0.5204;AA=T|||;VT=SNP
18	77268694	rs1078634	T	C	100	PASS	AC=2461;AF=0.491414;AN=5008;NS=2504;DP=16121;EAS_AF=0.4573;AMR_AF=0.6628;AFR_AF=0.1861;EUR_AF=0.7803;SAS_AF=0.5204;AA=T|||;VT=SNP
18	77269289	rs372741	G	A	100	PASS	AC=2247;AF=0.448682;AN=5008;NS=2504;DP=15329;EAS_AF=0.4603;AMR_AF=0.5202;AFR_AF=0.1687;EUR_AF=0.7008;SAS_AF=0.5051;AA=G|||;VT=SNP
18	77270698	rs1660139	C	T	100	PASS	AC=2231;AF=0.445487;AN=5008;NS=2504;DP=14085;EAS_AF=0.4554;AMR_AF=0.5173;AFR_AF=0.1694;EUR_AF=0.7008;SAS_AF=0.4949;AA=C|||;VT=SNP
18	77271091	rs75546700	A	G	100	PASS	AC=286;AF=0.0571086;AN=5008;NS=2504;DP=13127;EAS_AF=0.1181;AMR_AF=0.0216;AFR_AF=0.0023;EUR_AF=0.0398;SAS_AF=0.1115;AA=A|||;VT=SNP
18	77271138	rs440085	A	G	100	PASS	AC=3162;AF=0.63139;AN=5008;NS=2504;DP=14566;EAS_AF=0.4554;AMR_AF=0.7075;AFR_AF=0.6982;EUR_AF=0.7843;SAS_AF=0.5112;AA=G|||;VT=SNP
18	77271311	rs74450512	C	G	100	PASS	AC=974;AF=0.194489;AN=5008;NS=2504;DP=16170;EAS_AF=0.4236;AMR_AF=0.1556;AFR_AF=0.1271;EUR_AF=0.0288;SAS_AF=0.2474;AA=C|||;VT=SNP
18	77271988	rs1667709	C	T	100	PASS	AC=2225;AF=0.444289;AN=5008;NS=2504;DP=15769;EAS_AF=0.4484;AMR_AF=0.5173;AFR_AF=0.1702;EUR_AF=0.7008;SAS_AF=0.4949;AA=C|||;VT=SNP
18	77272024	rs1660137	G	A	100	PASS	AC=2234;AF=0.446086;AN=5008;NS=2504;DP=14909;EAS_AF=0.4563;AMR_AF=0.5173;AFR_AF=0.1702;EUR_AF=0.7008;SAS_AF=0.4959;AA=G|||;VT=SNP
18	77272636	rs1660136	T	C	100	PASS	AC=3145;AF=0.627995;AN=5008;NS=2504;DP=15579;EAS_AF=0.4742;AMR_AF=0.7104;AFR_AF=0.6702;EUR_AF=0.7823;SAS_AF=0.5123;AA=C|||;VT=SNP
18	77273178	rs28627209	G	A	100	PASS	AC=650;AF=0.129792;AN=5008;NS=2504;DP=15444;EAS_AF=0.1171;AMR_AF=0.0432;AFR_AF=0.267;EUR_AF=0.0398;SAS_AF=0.1115;AA=G|||;VT=SNP
18	77273325	rs2581726	C	T	100	PASS	AC=1967;AF=0.392772;AN=5008;NS=2504;DP=13528;EAS_AF=0.3403;AMR_AF=0.4971;AFR_AF=0.1793;EUR_AF=0.662;SAS_AF=0.3845;AA=C|||;VT=SNP
18	77273641	rs1667701	C	G	100	PASS	AC=2981;AF=0.595248;AN=5008;NS=2504;DP=15845;EAS_AF=0.4593;AMR_AF=0.7061;AFR_AF=0.5552;EUR_AF=0.7813;SAS_AF=0.5194;AA=C|||;VT=SNP
18	77273646	rs1667702	G	A	100	PASS	AC=2981;AF=0.595248;AN=5008;NS=2504;DP=15897;EAS_AF=0.4593;AMR_AF=0.7061;AFR_AF=0.5552;EUR_AF=0.7813;SAS_AF=0.5194;AA=A|||;VT=SNP
18	77273658	rs838055	G	C	100	PASS	AC=2979;AF=0.594848;AN=5008;NS=2504;DP=15710;EAS_AF=0.4593;AMR_AF=0.7075;AFR_AF=0.5552;EUR_AF=0.7783;SAS_AF=0.5194;AA=T|||;VT=SNP
18	77274445	rs838053	C	T	100	PASS	AC=479;AF=0.095647;AN=5008;NS=2504;DP=15307;EAS_AF=0.2599;AMR_AF=0.0994;AFR_AF=0.0061;EUR_AF=0.1034;SAS_AF=0.0368;AA=C|||;VT=SNP
18	77275049	rs113507668	A	G	100	PASS	AC=93;AF=0.0185703;AN=5008;NS=2504;DP=17420;EAS_AF=0.003;AMR_AF=0.0173;AFR_AF=0.0008;EUR_AF=0.0537;SAS_AF=0.0235;AA=A|||;VT=SNP
18	77275766	rs28520665	T	C	100	PASS	AC=1549;AF=0.309305;AN=5008;NS=2504;DP=14445;EAS_AF=0.2847;AMR_AF=0.2089;AFR_AF=0.447;EUR_AF=0.2565;SAS_AF=0.274;AA=T|||;VT=SNP
18	77275789	rs446628	T	C	100	PASS	AC=2340;AF=0.467252;AN=5008;NS=2504;DP=14537;EAS_AF=0.5149;AMR_AF=0.6182;AFR_AF=0.2587;EUR_AF=0.5855;SAS_AF=0.4714;AA=C|||;VT=SNP
18	77276168	rs117694679	G	A	100	PASS	AC=407;AF=0.08127;AN=5008;NS=2504;DP=15947;EAS_AF=0.0466;AMR_AF=0.0793;AFR_AF=0.0083;EUR_AF=0.1759;SAS_AF=0.1196;AA=G|||;VT=SNP
18	77276964	rs177820	A	G	100	PASS	AC=2390;AF=0.477236;AN=5008;NS=2504;DP=19411;EAS_AF=0.7242;AMR_AF=0.4366;AFR_AF=0.3374;EUR_AF=0.3559;SAS_AF=0.5654;AA=A|||;VT=SNP
18	77277405	rs12958819	G	A	100	PASS	AC=608;AF=0.121406;AN=5008;NS=2504;DP=19734;EAS_AF=0.125;AMR_AF=0.1873;AFR_AF=0.0106;EUR_AF=0.2018;SAS_AF=0.138;AA=G|||;VT=SNP
18	77277474	rs3826572	G	A	100	PASS	AC=3003;AF=0.599641;AN=5008;NS=2504;DP=17595;EAS_AF=0.7738;AMR_AF=0.5389;AFR_AF=0.4871;EUR_AF=0.5099;SAS_AF=0.7076;AA=G|||;VT=SNP
18	77277707	rs6506773	G	A	100	PASS	AC=179;AF=0.0357428;AN=5008;NS=2504;DP=19574;EAS_AF=0.0238;AMR_AF=0.1182;AFR_AF=0.0038;EUR_AF=0.0537;SAS_AF=0.0143;AA=G|||;VT=SNP
18	77277719	rs12959273	G	A	100	PASS	AC=1272;AF=0.253994;AN=5008;NS=2504;DP=19221;EAS_AF=0.1369;AMR_AF=0.255;AFR_AF=0.2587;EUR_AF=0.3569;SAS_AF=0.2618;AA=G|||;VT=SNP
18	77277850	rs74726111	T	C	100	PASS	AC=321;AF=0.0640974;AN=5008;NS=2504;DP=20388;EAS_AF=0.0972;AMR_AF=0.0331;AFR_AF=0.0038;EUR_AF=0.0775;SAS_AF=0.1196;AA=T|||;VT=SNP
18	77278268	rs77409324	C	T	100	PASS	AC=325;AF=0.0648962;AN=5008;NS=2504;DP=19938;EAS_AF=0.0893;AMR_AF=0.0317;AFR_AF=0.0038;EUR_AF=0.0795;SAS_AF=0.1309;AA=C|||;VT=SNP
18	77278437	rs57944523	G	A	100	PASS	AC=299;AF=0.0597045;AN=5008;NS=2504;DP=17503;EAS_AF=0.0486;AMR_AF=0.0663;AFR_AF=0.062;EUR_AF=0.0716;SAS_AF=0.0511;AA=g|||;VT=SNP
18	77278807	rs3786221	G	A	100	PASS	AC=504;AF=0.100639;AN=5008;NS=2504;DP=16645;EAS_AF=0.1508;AMR_AF=0.1888;AFR_AF=0.0295;EUR_AF=0.1173;SAS_AF=0.0654;AA=A|||;VT=SNP
18	77278819	rs3786222	T	C	100	PASS	AC=693;AF=0.138379;AN=5008;NS=2504;DP=17041;EAS_AF=0.1518;AMR_AF=0.2046;AFR_AF=0.1626;EUR_AF=0.1173;SAS_AF=0.0665;AA=C|||;VT=SNP
18	77278828	rs55986020	G	A	100	PASS	AC=170;AF=0.0339457;AN=5008;NS=2504;DP=17312;EAS_AF=0.0208;AMR_AF=0.1182;AFR_AF=0.0038;EUR_AF=0.0447;SAS_AF=0.0174;AA=G|||;VT=SNP
18	77278946	rs55675563	C	A	100	PASS	AC=508;AF=0.101438;AN=5008;NS=2504;DP=18877;EAS_AF=0.1518;AMR_AF=0.1916;AFR_AF=0.031;EUR_AF=0.1163;SAS_AF=0.0654;AA=C|||;VT=SNP
18	77279166	rs56116621	A	G	100	PASS	AC=718;AF=0.143371;AN=5008;NS=2504;DP=14935;EAS_AF=0.1518;AMR_AF=0.2075;AFR_AF=0.18;EUR_AF=0.1173;SAS_AF=0.0665;AA=G|||;VT=SNP
18	77279412	rs56277523	A	C	100	PASS	AC=198;AF=0.0395367;AN=5008;NS=2504;DP=17143;EAS_AF=0.0278;AMR_AF=0.0533;AFR_AF=0.0129;EUR_AF=0.0706;SAS_AF=0.046;AA=a|||;VT=SNP
18	77279413	rs56096604	G	C	100	PASS	AC=198;AF=0.0395367;AN=5008;NS=2504;DP=17135;EAS_AF=0.0278;AMR_AF=0.0533;AFR_AF=0.0129;EUR_AF=0.0706;SAS_AF=0.046;AA=G|||;VT=SNP
18	77279750	rs2044750	G	A	100	PASS	AC=1370;AF=0.273562;AN=5008;NS=2504;DP=18900;EAS_AF=0.1419;AMR_AF=0.2882;AFR_AF=0.2322;EUR_AF=0.4274;SAS_AF=0.2965;AA=G|||;VT=SNP
18	77279841	rs77961666	G	A	100	PASS	AC=190;AF=0.0379393;AN=5008;NS=2504;DP=17089;EAS_AF=0.0208;AMR_AF=0.1225;AFR_AF=0.0189;EUR_AF=0.0417;SAS_AF=0.0174;AA=G|||;VT=SNP
18	77279921	rs79426764	G	A	100	PASS	AC=181;AF=0.0361422;AN=5008;NS=2504;DP=17130;EAS_AF=0.0278;AMR_AF=0.049;AFR_AF=0.0113;EUR_AF=0.0656;SAS_AF=0.0389;AA=G|||;VT=SNP
18	77279958	rs62096924	G	A	100	PASS	AC=168;AF=0.0335463;AN=5008;NS=2504;DP=16096;EAS_AF=0.0208;AMR_AF=0.1196;AFR_AF=0.0038;EUR_AF=0.0417;SAS_AF=0.0174;AA=G|||;VT=SNP
18	77280063	rs76338108	C	T	100	PASS	AC=381;AF=0.0760783;AN=5008;NS=2504;DP=17326;EAS_AF=0.0228;AMR_AF=0.0634;AFR_AF=0.1589;EUR_AF=0.0656;SAS_AF=0.0389;AA=C|||;VT=SNP
18	77280231	rs62096925	A	C	100	PASS	AC=234;AF=0.0467252;AN=5008;NS=2504;DP=14681;EAS_AF=0.0218;AMR_AF=0.1268;AFR_AF=0.0393;EUR_AF=0.0477;SAS_AF=0.0245;AA=A|||;VT=SNP
18	77280480	rs76368826	G	A	100	PASS	AC=202;AF=0.0403355;AN=5008;NS=2504;DP=14829;EAS_AF=0.0208;AMR_AF=0.1254;AFR_AF=0.0189;EUR_AF=0.0477;SAS_AF=0.0215;AA=g|||;VT=SNP
18	77280566	rs118097556	T	C	100	PASS	AC=200;AF=0.0399361;AN=5008;NS=2504;DP=10863;EAS_AF=0.0208;AMR_AF=0.1254;AFR_AF=0.0189;EUR_AF=0.0477;SAS_AF=0.0194;AA=T|||;VT=SNP
18	77282341	rs11663132	G	A	100	PASS	AC=201;AF=0.0401358;AN=5008;NS=2504;DP=5869;EAS_AF=0.0208;AMR_AF=0.1254;AFR_AF=0.0189;EUR_AF=0.0477;SAS_AF=0.0204;AA=g|||;VT=SNP
18	77282396	rs11663136	G	T	100	PASS	AC=201;AF=0.0401358;AN=5008;NS=2504;DP=4835;EAS_AF=0.0208;AMR_AF=0.1254;AFR_AF=0.0189;EUR_AF=0.0477;SAS_AF=0.0204;AA=g|||;VT=SNP
18	77282558	rs11660906	T	C	100	PASS	AC=199;AF=0.0397364;AN=5008;NS=2504;DP=12337;EAS_AF=0.0208;AMR_AF=0.1254;AFR_AF=0.0189;EUR_AF=0.0457;SAS_AF=0.0204;AA=t|||;VT=SNP
18	77283135	rs78063199	A	G	100	PASS	AC=310;AF=0.061901;AN=5008;NS=2504;DP=18670;EAS_AF=0.0208;AMR_AF=0.1354;AFR_AF=0.0953;EUR_AF=0.0477;SAS_AF=0.0215;AA=G|||;VT=SNP
18	77283136	rs75352804	A	G	100	PASS	AC=310;AF=0.061901;AN=5008;NS=2504;DP=18685;EAS_AF=0.0208;AMR_AF=0.1354;AFR_AF=0.0953;EUR_AF=0.0477;SAS_AF=0.0215;AA=G|||;VT=SNP
18	77284465	rs72993945	G	A	100	PASS	AC=1067;AF=0.213059;AN=5008;NS=2504;DP=15901;EAS_AF=0.0635;AMR_AF=0.255;AFR_AF=0.2905;EUR_AF=0.3171;SAS_AF=0.1258;AA=G|||;VT=SNP
18	77284520	rs56384153	C	T	100	PASS	AC=110;AF=0.0219649;AN=5008;NS=2504;DP=14686;EAS_AF=0.0208;AMR_AF=0.0375;AFR_AF=0.003;EUR_AF=0.0408;SAS_AF=0.0184;AA=C|||;VT=SNP
18	77284930	rs3894049	C	G	100	PASS	AC=1963;AF=0.391973;AN=5008;NS=2504;DP=15333;EAS_AF=0.1577;AMR_AF=0.3703;AFR_AF=0.5522;EUR_AF=0.503;SAS_AF=0.318;AA=C|||;VT=SNP
18	77285025	rs62096928	C	G	100	PASS	AC=177;AF=0.0353435;AN=5008;NS=2504;DP=15920;EAS_AF=0.0208;AMR_AF=0.1254;AFR_AF=0.0038;EUR_AF=0.0477;SAS_AF=0.0164;AA=-|||;VT=SNP
18	77285028	rs838047	G	T	100	PASS	AC=2060;AF=0.411342;AN=5008;NS=2504;DP=15510;EAS_AF=0.1607;AMR_AF=0.3646;AFR_AF=0.615;EUR_AF=0.504;SAS_AF=0.3323;AA=-|||;VT=SNP
18	77285046	rs11659316	G	A	100	PASS	AC=176;AF=0.0351438;AN=5008;NS=2504;DP=13455;EAS_AF=0.0208;AMR_AF=0.1239;AFR_AF=0.0038;EUR_AF=0.0477;SAS_AF=0.0164;AA=-|||;VT=SNP
18	77285643	rs73973415	G	A	100	PASS	AC=278;AF=0.0555112;AN=5008;NS=2504;DP=22707;EAS_AF=0.0317;AMR_AF=0.0504;AFR_AF=0.0877;EUR_AF=0.0577;SAS_AF=0.0378;AA=G|||;VT=SNP
18	77286013	rs62096932	C	A	100	PASS	AC=238;AF=0.047524;AN=5008;NS=2504;DP=16479;EAS_AF=0.0208;AMR_AF=0.1354;AFR_AF=0.0401;EUR_AF=0.0497;SAS_AF=0.0204;AA=A|||;VT=SNP
18	77286039	rs112271390	A	G	100	PASS	AC=207;AF=0.0413339;AN=5008;NS=2504;DP=16434;EAS_AF=0.0208;AMR_AF=0.1254;AFR_AF=0.0234;EUR_AF=0.0477;SAS_AF=0.0204;AA=G|||;VT=SNP
18	77286067	rs6506775	C	T	100	PASS	AC=1413;AF=0.282149;AN=5008;NS=2504;DP=16122;EAS_AF=0.1558;AMR_AF=0.2925;AFR_AF=0.2723;EUR_AF=0.4364;SAS_AF=0.2597;AA=C|||;VT=SNP
18	77286100	rs113510081	C	T	100	PASS	AC=202;AF=0.0403355;AN=5008;NS=2504;DP=15412;EAS_AF=0.0208;AMR_AF=0.1282;AFR_AF=0.0166;EUR_AF=0.0497;SAS_AF=0.0204;AA=C|||;VT=SNP
18	77286111	rs113600401	A	G	100	PASS	AC=208;AF=0.0415335;AN=5008;NS=2504;DP=15202;EAS_AF=0.0208;AMR_AF=0.1254;AFR_AF=0.0234;EUR_AF=0.0487;SAS_AF=0.0204;AA=G|||;VT=SNP
18	77286141	rs3786224	C	G	100	PASS	AC=209;AF=0.0417332;AN=5008;NS=2504;DP=16056;EAS_AF=0.0208;AMR_AF=0.1254;AFR_AF=0.0234;EUR_AF=0.0487;SAS_AF=0.0215;AA=G|||;VT=SNP
18	77286167	rs79122149	T	C	100	PASS	AC=207;AF=0.0413339;AN=5008;NS=2504;DP=16735;EAS_AF=0.0208;AMR_AF=0.1239;AFR_AF=0.0234;EUR_AF=0.0487;SAS_AF=0.0204;AA=C|||;VT=SNP
18	77286303	rs9948543	G	A	100	PASS	AC=1562;AF=0.311901;AN=5008;NS=2504;DP=14402;EAS_AF=0.1756;AMR_AF=0.3357;AFR_AF=0.27;EUR_AF=0.495;SAS_AF=0.3037;AA=G|||;VT=SNP
18	77286363	rs73481147	G	A	100	PASS	AC=207;AF=0.0413339;AN=5008;NS=2504;DP=15588;EAS_AF=0.0208;AMR_AF=0.1254;AFR_AF=0.0227;EUR_AF=0.0487;SAS_AF=0.0204;AA=G|||;VT=SNP
18	77286377	rs113307402	C	G	100	PASS	AC=206;AF=0.0411342;AN=5008;NS=2504;DP=15287;EAS_AF=0.0198;AMR_AF=0.1254;AFR_AF=0.0227;EUR_AF=0.0487;SAS_AF=0.0204;AA=C|||;VT=SNP
18	77286388	rs113398280	G	A	100	PASS	AC=206;AF=0.0411342;AN=5008;NS=2504;DP=14798;EAS_AF=0.0198;AMR_AF=0.1254;AFR_AF=0.0227;EUR_AF=0.0487;SAS_AF=0.0204;AA=G|||;VT=SNP
18	77286406	rs73481148	T	G	100	PASS	AC=206;AF=0.0411342;AN=5008;NS=2504;DP=14571;EAS_AF=0.0198;AMR_AF=0.1254;AFR_AF=0.0227;EUR_AF=0.0487;SAS_AF=0.0204;AA=G|||;VT=SNP
18	77287314	rs62096935	C	T	100	PASS	AC=172;AF=0.034345;AN=5008;NS=2504;DP=16258;EAS_AF=0.0159;AMR_AF=0.1282;AFR_AF=0.0038;EUR_AF=0.0467;SAS_AF=0.0153;AA=C|||;VT=SNP
18	77287385	rs451691	T	C	100	PASS	AC=3634;AF=0.725639;AN=5008;NS=2504;DP=16201;EAS_AF=0.9167;AMR_AF=0.6787;AFR_AF=0.8177;EUR_AF=0.5139;SAS_AF=0.6554;AA=C|||;VT=SNP
18	77287776	rs1052025	A	G	100	PASS	AC=600;AF=0.119808;AN=5008;NS=2504;DP=17562;EAS_AF=0.0208;AMR_AF=0.0764;AFR_AF=0.3253;EUR_AF=0.0557;SAS_AF=0.0409;AA=T|||;VT=SNP
18	77287796	rs11661539	C	T	100	PASS	AC=182;AF=0.0363419;AN=5008;NS=2504;DP=17881;EAS_AF=0.0188;AMR_AF=0.134;AFR_AF=0.0038;EUR_AF=0.0487;SAS_AF=0.0164;AA=C|||;VT=SNP
18	77288681	rs55973677	A	G	100	PASS	AC=636;AF=0.126997;AN=5008;NS=2504;DP=21075;EAS_AF=0.1657;AMR_AF=0.036;AFR_AF=0.264;EUR_AF=0.0417;SAS_AF=0.0542;AA=A|||;VT=SNP
18	77288806	rs9518	T	C	100	PASS	AC=1780;AF=0.355431;AN=5008;NS=2504;DP=20931;EAS_AF=0.1726;AMR_AF=0.3213;AFR_AF=0.8396;EUR_AF=0.16;SAS_AF=0.1145;AA=C|||;VT=SNP
18	77289050	rs55941236	G	A	100	PASS	AC=176;AF=0.0351438;AN=5008;NS=2504;DP=19015;EAS_AF=0.0188;AMR_AF=0.1369;AFR_AF=0.0038;EUR_AF=0.0417;SAS_AF=0.0153;AA=G|||;VT=SNP
18	77289595	rs62096945	G	A	100	PASS	AC=176;AF=0.0351438;AN=5008;NS=2504;DP=17225;EAS_AF=0.0188;AMR_AF=0.1369;AFR_AF=0.0038;EUR_AF=0.0417;SAS_AF=0.0153;AA=G|||;VT=SNP
18	77290026	rs308526	T	C	100	PASS	AC=3654;AF=0.729633;AN=5008;NS=2504;DP=18199;EAS_AF=0.8532;AMR_AF=0.6758;AFR_AF=0.8933;EUR_AF=0.5179;SAS_AF=0.637;AA=C|||;VT=SNP
18	77290109	rs308527	T	C	100	PASS	AC=1717;AF=0.342851;AN=5008;NS=2504;DP=15446;EAS_AF=0.254;AMR_AF=0.3184;AFR_AF=0.4569;EUR_AF=0.3897;SAS_AF=0.2495;AA=t|||;VT=SNP
18	77290167	rs308528	G	A	100	PASS	AC=4319;AF=0.86242;AN=5008;NS=2504;DP=14331;EAS_AF=0.9038;AMR_AF=0.879;AFR_AF=0.9697;EUR_AF=0.7823;SAS_AF=0.7454;AA=A|||;VT=SNP
18	77290177	rs11663968	G	C	100	PASS	AC=176;AF=0.0351438;AN=5008;NS=2504;DP=14428;EAS_AF=0.0188;AMR_AF=0.1369;AFR_AF=0.0038;EUR_AF=0.0417;SAS_AF=0.0153;AA=G|||;VT=SNP
18	77290302	rs838050	G	T	100	PASS	AC=1463;AF=0.292133;AN=5008;NS=2504;DP=15998;EAS_AF=0.2381;AMR_AF=0.2075;AFR_AF=0.4478;EUR_AF=0.2913;SAS_AF=0.1984;AA=G|||;VT=SNP
18	77290519	rs8090291	C	T	100	PASS	AC=1722;AF=0.34385;AN=5008;NS=2504;DP=19511;EAS_AF=0.5675;AMR_AF=0.3545;AFR_AF=0.2837;EUR_AF=0.1531;SAS_AF=0.3834;AA=C|||;VT=SNP
18	77290581	rs8090425	C	T	100	PASS	AC=1456;AF=0.290735;AN=5008;NS=2504;DP=17797;EAS_AF=0.5813;AMR_AF=0.2089;AFR_AF=0.1929;EUR_AF=0.1093;SAS_AF=0.3681;AA=C|||;VT=SNP
18	77290619	rs72618577	G	C	100	PASS	AC=1204;AF=0.240415;AN=5008;NS=2504;DP=17840;EAS_AF=0.5526;AMR_AF=0.1945;AFR_AF=0.0325;EUR_AF=0.1083;SAS_AF=0.3681;AA=G|||;VT=SNP
18	77290842	rs9956410	T	C	100	PASS	AC=1371;AF=0.273762;AN=5008;NS=2504;DP=19652;EAS_AF=0.4067;AMR_AF=0.1297;AFR_AF=0.4092;EUR_AF=0.0527;SAS_AF=0.2832;AA=C|||;VT=SNP
18	77290876	rs9953974	A	G	100	PASS	AC=1806;AF=0.360623;AN=5008;NS=2504;DP=19023;EAS_AF=0.5397;AMR_AF=0.2003;AFR_AF=0.4796;EUR_AF=0.1113;SAS_AF=0.3855;AA=G|||;VT=SNP
18	77290926	rs12458485	C	T	100	PASS	AC=1119;AF=0.223442;AN=5008;NS=2504;DP=17639;EAS_AF=0.494;AMR_AF=0.1585;AFR_AF=0.0386;EUR_AF=0.1054;SAS_AF=0.362;AA=C|||;VT=SNP
18	77291379	rs372464	G	A	100	PASS	AC=2897;AF=0.578474;AN=5008;NS=2504;DP=17170;EAS_AF=0.6518;AMR_AF=0.5706;AFR_AF=0.5734;EUR_AF=0.5736;SAS_AF=0.5204;AA=A|||;VT=SNP
18	77291418	rs183374	G	A	100	PASS	AC=1516;AF=0.302716;AN=5008;NS=2504;DP=16347;EAS_AF=0.1567;AMR_AF=0.3588;AFR_AF=0.3434;EUR_AF=0.4314;SAS_AF=0.226;AA=A|||;VT=SNP
18	77291751	rs308529	T	C	100	PASS	AC=3527;AF=0.704273;AN=5008;NS=2504;DP=15090;EAS_AF=0.4464;AMR_AF=0.7752;AFR_AF=0.8419;EUR_AF=0.7773;SAS_AF=0.6585;AA=T|||;VT=SNP
18	77292708	rs8095968	T	C	100	PASS	AC=3930;AF=0.784744;AN=5008;NS=2504;DP=14566;EAS_AF=0.9256;AMR_AF=0.8689;AFR_AF=0.5983;EUR_AF=0.8489;SAS_AF=0.7658;AA=C|||;VT=SNP
18	77293120	rs55952107	T	A	100	PASS	AC=788;AF=0.157348;AN=5008;NS=2504;DP=17855;EAS_AF=0.1091;AMR_AF=0.2723;AFR_AF=0.211;EUR_AF=0.1252;SAS_AF=0.0859;AA=a|||;VT=SNP
18	77293147	rs79442075	C	G	100	PASS	AC=481;AF=0.0960463;AN=5008;NS=2504;DP=18669;EAS_AF=0.0893;AMR_AF=0.2176;AFR_AF=0.0333;EUR_AF=0.1173;SAS_AF=0.0798;AA=C|||;VT=SNP
18	77293378	rs61464225	G	C	100	PASS	AC=512;AF=0.102236;AN=5008;NS=2504;DP=17783;EAS_AF=0.0923;AMR_AF=0.2176;AFR_AF=0.0719;EUR_AF=0.1044;SAS_AF=0.0695;AA=G|||;VT=SNP
18	77293422	rs73969943	G	A	100	PASS	AC=594;AF=0.11861;AN=5008;NS=2504;DP=17423;EAS_AF=0.0903;AMR_AF=0.219;AFR_AF=0.1331;EUR_AF=0.1054;SAS_AF=0.0706;AA=g|||;VT=SNP
18	77293649	rs12968929	G	T	100	PASS	AC=2236;AF=0.446486;AN=5008;NS=2504;DP=17880;EAS_AF=0.6637;AMR_AF=0.4914;AFR_AF=0.146;EUR_AF=0.5328;SAS_AF=0.5082;AA=G|||;VT=SNP
18	77294710	rs2044749	T	C	100	PASS	AC=607;AF=0.121206;AN=5008;NS=2504;DP=22090;EAS_AF=0.0933;AMR_AF=0.2161;AFR_AF=0.1362;EUR_AF=0.1153;SAS_AF=0.0685;AA=T|||;VT=SNP
18	77294783	rs2165294	C	T	100	PASS	AC=701;AF=0.139976;AN=5008;NS=2504;DP=25385;EAS_AF=0.0843;AMR_AF=0.2262;AFR_AF=0.2042;EUR_AF=0.1203;SAS_AF=0.0695;AA=T|||;VT=SNP
18	77294813	rs7232979	T	C	100	PASS	AC=699;AF=0.139577;AN=5008;NS=2504;DP=22249;EAS_AF=0.0833;AMR_AF=0.2262;AFR_AF=0.2042;EUR_AF=0.1203;SAS_AF=0.0685;AA=c|||;VT=SNP
18	77295244	rs59660071	A	T	100	PASS	AC=520;AF=0.103834;AN=5008;NS=2504;DP=19868;EAS_AF=0.0853;AMR_AF=0.2176;AFR_AF=0.0741;EUR_AF=0.1163;SAS_AF=0.0695;AA=A|||;VT=SNP
18	77295256	rs9952662	T	C	100	PASS	AC=701;AF=0.139976;AN=5008;NS=2504;DP=19361;EAS_AF=0.0853;AMR_AF=0.2262;AFR_AF=0.205;EUR_AF=0.1183;SAS_AF=0.0695;AA=C|||;VT=SNP
18	77295373	rs9961410	C	T	100	PASS	AC=700;AF=0.139776;AN=5008;NS=2504;DP=17449;EAS_AF=0.0843;AMR_AF=0.2262;AFR_AF=0.205;EUR_AF=0.1183;SAS_AF=0.0695;AA=C|||;VT=SNP
18	77295464	rs9961524	C	T	100	PASS	AC=700;AF=0.139776;AN=5008;NS=2504;DP=17723;EAS_AF=0.0843;AMR_AF=0.2262;AFR_AF=0.205;EUR_AF=0.1183;SAS_AF=0.0695;AA=C|||;VT=SNP
18	77296105	rs11877133	G	A	100	PASS	AC=3222;AF=0.643371;AN=5008;NS=2504;DP=18403;EAS_AF=0.7579;AMR_AF=0.7695;AFR_AF=0.3646;EUR_AF=0.7555;SAS_AF=0.6973;AA=A|||;VT=SNP
18	77296622	rs9676139	C	T	100	PASS	AC=2439;AF=0.487021;AN=5008;NS=2504;DP=16983;EAS_AF=0.6736;AMR_AF=0.5159;AFR_AF=0.1452;EUR_AF=0.6034;SAS_AF=0.6166;AA=C|||;VT=SNP
18	77296773	rs2581735	C	A	100	PASS	AC=4490;AF=0.896565;AN=5008;NS=2504;DP=17889;EAS_AF=0.9087;AMR_AF=0.9308;AFR_AF=0.9592;EUR_AF=0.9344;SAS_AF=0.7362;AA=-|||;VT=SNP
18	77299280	rs4799062	G	A	100	PASS	AC=253;AF=0.0505192;AN=5008;NS=2504;DP=21829;EAS_AF=0.1736;AMR_AF=0.0432;AFR_AF=0.0015;EUR_AF=0.0348;SAS_AF=0.0112;AA=G|||;VT=SNP
18	77300035	rs2362923	G	T	100	PASS	AC=2518;AF=0.502796;AN=5008;NS=2504;DP=20245;EAS_AF=0.6577;AMR_AF=0.5259;AFR_AF=0.1853;EUR_AF=0.6302;SAS_AF=0.6247;AA=g|||;VT=SNP
18	77300296	rs34647994	G	T	100	PASS	AC=2315;AF=0.46226;AN=5008;NS=2504;DP=17781;EAS_AF=0.6567;AMR_AF=0.5101;AFR_AF=0.0401;EUR_AF=0.6282;SAS_AF=0.6278;AA=G|||;VT=SNP
18	77300550	rs838043	G	T	100	PASS	AC=2629;AF=0.52496;AN=5008;NS=2504;DP=20619;EAS_AF=0.6587;AMR_AF=0.5591;AFR_AF=0.2163;EUR_AF=0.665;SAS_AF=0.636;AA=T|||;VT=SNP
18	77300563	rs838044	C	T	100	PASS	AC=2638;AF=0.526757;AN=5008;NS=2504;DP=20442;EAS_AF=0.6587;AMR_AF=0.5591;AFR_AF=0.2231;EUR_AF=0.665;SAS_AF=0.636;AA=T|||;VT=SNP
18	77300799	rs838045	A	G	100	PASS	AC=2758;AF=0.550719;AN=5008;NS=2504;DP=16339;EAS_AF=0.6577;AMR_AF=0.5605;AFR_AF=0.3132;EUR_AF=0.666;SAS_AF=0.636;AA=G|||;VT=SNP
18	77301142	rs838046	T	C	100	PASS	AC=2656;AF=0.530351;AN=5008;NS=2504;DP=17132;EAS_AF=0.6577;AMR_AF=0.5591;AFR_AF=0.236;EUR_AF=0.665;SAS_AF=0.638;AA=C|||;VT=SNP
18	77301648	rs1097782	T	C	100	PASS	AC=2508;AF=0.500799;AN=5008;NS=2504;DP=16461;EAS_AF=0.6567;AMR_AF=0.5259;AFR_AF=0.177;EUR_AF=0.6302;SAS_AF=0.6268;AA=T|||;VT=SNP
18	77303476	rs2596604	G	T	100	PASS	AC=2474;AF=0.49401;AN=5008;NS=2504;DP=15459;EAS_AF=0.6587;AMR_AF=0.5231;AFR_AF=0.1513;EUR_AF=0.6302;SAS_AF=0.6268;AA=G|||;VT=SNP
18	77303597	rs7233541	T	C	100	PASS	AC=469;AF=0.0936502;AN=5008;NS=2504;DP=15756;EAS_AF=0.0843;AMR_AF=0.219;AFR_AF=0.0378;EUR_AF=0.1113;SAS_AF=0.0716;AA=C|||;VT=SNP
18	77304745	rs1660131	C	A	100	PASS	AC=2947;AF=0.588458;AN=5008;NS=2504;DP=12478;EAS_AF=0.6597;AMR_AF=0.572;AFR_AF=0.4501;EUR_AF=0.666;SAS_AF=0.6339;AA=A|||;VT=SNP
18	77305823	rs12958236	T	C	100	PASS	AC=2722;AF=0.54353;AN=5008;NS=2504;DP=16155;EAS_AF=0.6607;AMR_AF=0.5447;AFR_AF=0.3124;EUR_AF=0.6431;SAS_AF=0.6319;AA=C|||;VT=SNP
18	77305835	rs1660130	T	C	100	PASS	AC=2633;AF=0.525759;AN=5008;NS=2504;DP=16013;EAS_AF=0.6607;AMR_AF=0.5418;AFR_AF=0.2481;EUR_AF=0.6412;SAS_AF=0.6319;AA=C|||;VT=SNP
18	77305852	rs12954491	A	G	100	PASS	AC=2749;AF=0.548922;AN=5008;NS=2504;DP=15618;EAS_AF=0.6597;AMR_AF=0.5605;AFR_AF=0.3124;EUR_AF=0.6551;SAS_AF=0.637;AA=G|||;VT=SNP
18	77306934	rs61746884	C	T	100	PASS	AC=82;AF=0.0163738;AN=5008;NS=2504;DP=15185;EAS_AF=0.0188;AMR_AF=0.0072;AFR_AF=0.0008;EUR_AF=0.0288;SAS_AF=0.0286;AA=C|||;VT=SNP
18	77307058	rs398788	G	C	100	PASS	AC=2657;AF=0.530551;AN=5008;NS=2504;DP=17679;EAS_AF=0.6825;AMR_AF=0.5432;AFR_AF=0.2474;EUR_AF=0.6412;SAS_AF=0.6339;AA=G|||;VT=SNP
18	77307206	rs380833	G	T	100	PASS	AC=2636;AF=0.526358;AN=5008;NS=2504;DP=16048;EAS_AF=0.6607;AMR_AF=0.5432;AFR_AF=0.2504;EUR_AF=0.6402;SAS_AF=0.6319;AA=G|||;VT=SNP
18	77307244	rs366085	A	G	100	PASS	AC=2653;AF=0.529752;AN=5008;NS=2504;DP=16117;EAS_AF=0.6627;AMR_AF=0.5504;AFR_AF=0.2504;EUR_AF=0.6501;SAS_AF=0.6319;AA=A|||;VT=SNP
18	77307274	rs438222	G	A	100	PASS	AC=2653;AF=0.529752;AN=5008;NS=2504;DP=16079;EAS_AF=0.6627;AMR_AF=0.5504;AFR_AF=0.2504;EUR_AF=0.6501;SAS_AF=0.6319;AA=G|||;VT=SNP
18	77307368	rs383068	T	C	100	PASS	AC=2678;AF=0.534744;AN=5008;NS=2504;DP=17396;EAS_AF=0.6647;AMR_AF=0.549;AFR_AF=0.2761;EUR_AF=0.6402;SAS_AF=0.6319;AA=C|||;VT=SNP
18	77307429	rs68725	G	C	100	PASS	AC=2708;AF=0.540735;AN=5008;NS=2504;DP=15361;EAS_AF=0.6706;AMR_AF=0.549;AFR_AF=0.295;EUR_AF=0.6392;SAS_AF=0.6319;AA=C|||;VT=SNP
18	77307746	rs1660127	G	A	100	PASS	AC=2595;AF=0.518171;AN=5008;NS=2504;DP=12811;EAS_AF=0.6667;AMR_AF=0.5461;AFR_AF=0.2148;EUR_AF=0.6402;SAS_AF=0.6299;AA=g|||;VT=SNP
18	77307997	rs1107571	A	G	100	PASS	AC=2645;AF=0.528155;AN=5008;NS=2504;DP=14089;EAS_AF=0.6706;AMR_AF=0.5432;AFR_AF=0.2496;EUR_AF=0.6402;SAS_AF=0.6319;AA=G|||;VT=SNP
18	77308362	rs79201609	G	A	100	PASS	AC=303;AF=0.0605032;AN=5008;NS=2504;DP=16093;EAS_AF=0.1002;AMR_AF=0.0389;AFR_AF=0.0567;EUR_AF=0.0626;SAS_AF=0.0378;AA=G|||;VT=SNP
18	77308434	rs79750248	G	A	100	PASS	AC=239;AF=0.0477236;AN=5008;NS=2504;DP=15986;EAS_AF=0.0903;AMR_AF=0.0303;AFR_AF=0.0015;EUR_AF=0.0487;SAS_AF=0.0777;AA=G|||;VT=SNP
18	77308471	rs56405266	G	A	100	PASS	AC=1069;AF=0.213458;AN=5008;NS=2504;DP=15428;EAS_AF=0.4415;AMR_AF=0.2104;AFR_AF=0.0204;EUR_AF=0.1252;SAS_AF=0.3323;AA=G|||;VT=SNP
18	77308712	rs1107572	A	G	100	PASS	AC=2782;AF=0.555511;AN=5008;NS=2504;DP=14457;EAS_AF=0.6706;AMR_AF=0.562;AFR_AF=0.32;EUR_AF=0.666;SAS_AF=0.637;AA=G|||;VT=SNP
18	77312251	rs4799064	C	T	100	PASS	AC=2362;AF=0.471645;AN=5008;NS=2504;DP=16458;EAS_AF=0.3254;AMR_AF=0.464;AFR_AF=0.7708;EUR_AF=0.3469;SAS_AF=0.3517;AA=T|||;VT=SNP
18	77312275	rs117945147	G	A	100	PASS	AC=70;AF=0.0139776;AN=5008;NS=2504;DP=16376;EAS_AF=0.0208;AMR_AF=0.0115;AFR_AF=0.0008;EUR_AF=0.0179;SAS_AF=0.0225;AA=G|||;VT=SNP
18	77312543	rs1667693	A	C	100	PASS	AC=2729;AF=0.544928;AN=5008;NS=2504;DP=13278;EAS_AF=0.6746;AMR_AF=0.5648;AFR_AF=0.3124;EUR_AF=0.6531;SAS_AF=0.6002;AA=C|||;VT=SNP
18	77312681	rs445605	G	A	100	PASS	AC=2810;AF=0.561102;AN=5008;NS=2504;DP=16404;EAS_AF=0.6746;AMR_AF=0.5634;AFR_AF=0.4516;EUR_AF=0.6143;SAS_AF=0.5358;AA=A|||;VT=SNP
18	77312711	rs3892462	C	T	100	PASS	AC=241;AF=0.048123;AN=5008;NS=2504;DP=15907;EAS_AF=0.003;AMR_AF=0.0821;AFR_AF=0.0045;EUR_AF=0.1173;SAS_AF=0.0583;AA=C|||;VT=SNP
18	77312779	rs449183	C	T	100	PASS	AC=2500;AF=0.499201;AN=5008;NS=2504;DP=13838;EAS_AF=0.6746;AMR_AF=0.5231;AFR_AF=0.1785;EUR_AF=0.6392;SAS_AF=0.591;AA=C|||;VT=SNP
18	77312809	rs694732	G	A	100	PASS	AC=2429;AF=0.485024;AN=5008;NS=2504;DP=13877;EAS_AF=0.6746;AMR_AF=0.5101;AFR_AF=0.1513;EUR_AF=0.6153;SAS_AF=0.589;AA=G|||;VT=SNP
18	77313459	rs546316	T	C	100	PASS	AC=2709;AF=0.540935;AN=5008;NS=2504;DP=17091;EAS_AF=0.6627;AMR_AF=0.562;AFR_AF=0.3124;EUR_AF=0.6541;SAS_AF=0.593;AA=T|||;VT=SNP
18	77313574	rs655965	C	T	100	PASS	AC=2438;AF=0.486821;AN=5008;NS=2504;DP=15575;EAS_AF=0.6726;AMR_AF=0.5231;AFR_AF=0.152;EUR_AF=0.6193;SAS_AF=0.5859;AA=C|||;VT=SNP
18	77313586	rs547298	T	G	100	PASS	AC=2733;AF=0.545727;AN=5008;NS=2504;DP=15297;EAS_AF=0.6736;AMR_AF=0.562;AFR_AF=0.3215;EUR_AF=0.6551;SAS_AF=0.593;AA=G|||;VT=SNP
18	77314392	rs383074	G	A	100	PASS	AC=2601;AF=0.519369;AN=5008;NS=2504;DP=20651;EAS_AF=0.6716;AMR_AF=0.5346;AFR_AF=0.2738;EUR_AF=0.6173;SAS_AF=0.5828;AA=g|||;VT=SNP
18	77315562	rs370365	C	T	100	PASS	AC=2414;AF=0.482029;AN=5008;NS=2504;DP=17318;EAS_AF=0.6687;AMR_AF=0.5231;AFR_AF=0.149;EUR_AF=0.6153;SAS_AF=0.5736;AA=C|||;VT=SNP
18	77315924	rs427046	A	G	100	PASS	AC=3953;AF=0.789337;AN=5008;NS=2504;DP=15322;EAS_AF=0.8016;AMR_AF=0.7522;AFR_AF=0.829;EUR_AF=0.8499;SAS_AF=0.6871;AA=G|||;VT=SNP
18	77315925	rs9989590	A	C	100	PASS	AC=1160;AF=0.231629;AN=5008;NS=2504;DP=15266;EAS_AF=0.121;AMR_AF=0.2089;AFR_AF=0.4213;EUR_AF=0.2336;SAS_AF=0.1033;AA=A|||;VT=SNP
18	77316975	rs72995917	G	T	100	PASS	AC=279;AF=0.0557109;AN=5008;NS=2504;DP=11459;EAS_AF=0.0228;AMR_AF=0.1037;AFR_AF=0.0045;EUR_AF=0.1183;SAS_AF=0.0603;AA=G|||;VT=SNP
18	77316989	rs72995919	G	C	100	PASS	AC=472;AF=0.0942492;AN=5008;NS=2504;DP=11487;EAS_AF=0.0804;AMR_AF=0.219;AFR_AF=0.0378;EUR_AF=0.1113;SAS_AF=0.0787;AA=G|||;VT=SNP
18	77317737	rs34678060	G	A	100	PASS	AC=1058;AF=0.211262;AN=5008;NS=2504;DP=20530;EAS_AF=0.12;AMR_AF=0.1715;AFR_AF=0.4062;EUR_AF=0.1869;SAS_AF=0.0951;AA=-|||;VT=SNP
18	77318375	rs637538	C	T	100	PASS	AC=2428;AF=0.484824;AN=5008;NS=2504;DP=19555;EAS_AF=0.6687;AMR_AF=0.5231;AFR_AF=0.149;EUR_AF=0.6193;SAS_AF=0.5838;AA=C|||;VT=SNP
18	77318730	rs308531	A	G	100	PASS	AC=2429;AF=0.485024;AN=5008;NS=2504;DP=20273;EAS_AF=0.6677;AMR_AF=0.5245;AFR_AF=0.149;EUR_AF=0.6203;SAS_AF=0.5838;AA=A|||;VT=SNP
18	77318864	rs7228333	C	T	100	PASS	AC=1042;AF=0.208067;AN=5008;NS=2504;DP=19732;EAS_AF=0.119;AMR_AF=0.1643;AFR_AF=0.407;EUR_AF=0.1789;SAS_AF=0.092;AA=C|||;VT=SNP
18	77319110	rs7227502	G	A	100	PASS	AC=1090;AF=0.217652;AN=5008;NS=2504;DP=19046;EAS_AF=0.121;AMR_AF=0.1715;AFR_AF=0.4289;EUR_AF=0.1869;SAS_AF=0.0961;AA=G|||;VT=SNP
18	77319567	rs72995987	G	C	100	PASS	AC=1062;AF=0.212061;AN=5008;NS=2504;DP=17808;EAS_AF=0.121;AMR_AF=0.1715;AFR_AF=0.4077;EUR_AF=0.1869;SAS_AF=0.0961;AA=G|||;VT=SNP
18	77319901	rs58819212	T	C	100	PASS	AC=1061;AF=0.211861;AN=5008;NS=2504;DP=14937;EAS_AF=0.121;AMR_AF=0.1715;AFR_AF=0.407;EUR_AF=0.1869;SAS_AF=0.0961;AA=t|||;VT=SNP
18	77321461	rs838052	A	G	100	PASS	AC=2670;AF=0.533147;AN=5008;NS=2504;DP=15438;EAS_AF=0.6181;AMR_AF=0.5331;AFR_AF=0.3419;EUR_AF=0.6481;SAS_AF=0.5859;AA=G|||;VT=SNP
18	77321558	rs7238981	G	A	100	PASS	AC=1182;AF=0.236022;AN=5008;NS=2504;DP=18677;EAS_AF=0.1756;AMR_AF=0.2089;AFR_AF=0.4349;EUR_AF=0.1869;SAS_AF=0.0992;AA=G|||;VT=SNP
18	77321874	rs7233804	G	A	100	PASS	AC=1191;AF=0.237819;AN=5008;NS=2504;DP=19750;EAS_AF=0.1776;AMR_AF=0.2104;AFR_AF=0.4395;EUR_AF=0.1869;SAS_AF=0.0992;AA=A|||;VT=SNP
18	77321945	rs72995991	C	T	100	PASS	AC=277;AF=0.0553115;AN=5008;NS=2504;DP=20843;EAS_AF=0.0228;AMR_AF=0.1037;AFR_AF=0.0045;EUR_AF=0.1163;SAS_AF=0.0603;AA=C|||;VT=SNP
18	77322146	rs12327286	A	G	100	PASS	AC=1106;AF=0.220847;AN=5008;NS=2504;DP=19134;EAS_AF=0.1746;AMR_AF=0.1945;AFR_AF=0.4077;EUR_AF=0.161;SAS_AF=0.0961;AA=A|||;VT=SNP
18	77322227	rs430544	C	A	100	PASS	AC=2347;AF=0.46865;AN=5008;NS=2504;DP=20155;EAS_AF=0.6111;AMR_AF=0.4986;AFR_AF=0.1498;EUR_AF=0.6233;SAS_AF=0.5726;AA=C|||;VT=SNP
18	77322395	rs2885543	G	C	100	PASS	AC=1326;AF=0.264776;AN=5008;NS=2504;DP=18347;EAS_AF=0.1766;AMR_AF=0.2334;AFR_AF=0.4992;EUR_AF=0.2197;SAS_AF=0.1074;AA=G|||;VT=SNP
18	77322398	rs433257	A	G	100	PASS	AC=3923;AF=0.783347;AN=5008;NS=2504;DP=18275;EAS_AF=0.7877;AMR_AF=0.7464;AFR_AF=0.8298;EUR_AF=0.8439;SAS_AF=0.68;AA=G|||;VT=SNP
18	77322626	rs2362577	G	A	100	PASS	AC=1139;AF=0.227436;AN=5008;NS=2504;DP=14977;EAS_AF=0.1756;AMR_AF=0.2075;AFR_AF=0.4039;EUR_AF=0.1859;SAS_AF=0.0992;AA=G|||;VT=SNP
18	77322812	rs1099398	A	G	100	PASS	AC=3934;AF=0.785543;AN=5008;NS=2504;DP=15220;EAS_AF=0.7877;AMR_AF=0.7478;AFR_AF=0.8298;EUR_AF=0.838;SAS_AF=0.6963;AA=G|||;VT=SNP
18	77324608	rs2460393	G	A	100	PASS	AC=2654;AF=0.529952;AN=5008;NS=2504;DP=22132;EAS_AF=0.6062;AMR_AF=0.513;AFR_AF=0.3729;EUR_AF=0.6302;SAS_AF=0.5726;AA=g|||;VT=SNP
18	77324870	rs473060	C	T	100	PASS	AC=919;AF=0.183506;AN=5008;NS=2504;DP=18540;EAS_AF=0.0327;AMR_AF=0.255;AFR_AF=0.0166;EUR_AF=0.4751;SAS_AF=0.2137;AA=C|||;VT=SNP
18	77325150	rs626281	A	T	100	PASS	AC=2688;AF=0.536741;AN=5008;NS=2504;DP=17237;EAS_AF=0.625;AMR_AF=0.4928;AFR_AF=0.3896;EUR_AF=0.6272;SAS_AF=0.5828;AA=A|||;VT=SNP
18	77325446	rs7233024	C	A	100	PASS	AC=883;AF=0.176318;AN=5008;NS=2504;DP=17634;EAS_AF=0.1468;AMR_AF=0.245;AFR_AF=0.1483;EUR_AF=0.1143;SAS_AF=0.2597;AA=C|||;VT=SNP
18	77325765	rs3852838	G	A	100	PASS	AC=1368;AF=0.273163;AN=5008;NS=2504;DP=13106;EAS_AF=0.1369;AMR_AF=0.2161;AFR_AF=0.6006;EUR_AF=0.171;SAS_AF=0.1166;AA=G|||;VT=SNP
18	77326207	rs4799065	G	C	100	PASS	AC=977;AF=0.195088;AN=5008;NS=2504;DP=16770;EAS_AF=0.1786;AMR_AF=0.1729;AFR_AF=0.3525;EUR_AF=0.1163;SAS_AF=0.0961;AA=G|||;VT=SNP
18	77326275	rs67186433	G	A	100	PASS	AC=1882;AF=0.375799;AN=5008;NS=2504;DP=16525;EAS_AF=0.6538;AMR_AF=0.3112;AFR_AF=0.0371;EUR_AF=0.4056;SAS_AF=0.5624;AA=G|||;VT=SNP
18	77326536	rs3852839	G	C	100	PASS	AC=325;AF=0.0648962;AN=5008;NS=2504;DP=18129;EAS_AF=0.0198;AMR_AF=0.0504;AFR_AF=0.1573;EUR_AF=0.0358;SAS_AF=0.0266;AA=C|||;VT=SNP
18	77326759	rs3852840	G	A	100	PASS	AC=410;AF=0.081869;AN=5008;NS=2504;DP=19454;EAS_AF=0.0198;AMR_AF=0.0908;AFR_AF=0.1528;EUR_AF=0.0825;SAS_AF=0.0429;AA=A|||;VT=SNP
18	77326907	rs4799066	G	A	100	PASS	AC=955;AF=0.190695;AN=5008;NS=2504;DP=18387;EAS_AF=0.1786;AMR_AF=0.1744;AFR_AF=0.3359;EUR_AF=0.1352;SAS_AF=0.0757;AA=G|||;VT=SNP
18	77328026	rs582259	A	G	100	PASS	AC=3910;AF=0.780751;AN=5008;NS=2504;DP=19027;EAS_AF=0.871;AMR_AF=0.696;AFR_AF=0.77;EUR_AF=0.7694;SAS_AF=0.774;AA=G|||;VT=SNP
18	77328671	rs34542194	C	G	100	PASS	AC=495;AF=0.0988419;AN=5008;NS=2504;DP=19701;EAS_AF=0.0198;AMR_AF=0.1037;AFR_AF=0.2088;EUR_AF=0.0845;SAS_AF=0.0429;AA=G|||;VT=SNP
18	77329411	rs12458577	T	G	100	PASS	AC=1008;AF=0.201278;AN=5008;NS=2504;DP=19205;EAS_AF=0.1806;AMR_AF=0.1758;AFR_AF=0.3699;EUR_AF=0.1382;SAS_AF=0.0777;AA=T|||;VT=SNP
18	77330123	rs62099488	T	G	100	PASS	AC=2728;AF=0.544728;AN=5008;NS=2504;DP=25143;EAS_AF=0.7054;AMR_AF=0.4957;AFR_AF=0.2912;EUR_AF=0.6064;SAS_AF=0.6933;AA=G|||;VT=SNP
18	77330385	rs12967912	G	A	100	PASS	AC=177;AF=0.0353435;AN=5008;NS=2504;DP=16587;EAS_AF=0.0198;AMR_AF=0.0562;AFR_AF=0.0151;EUR_AF=0.0606;SAS_AF=0.0378;AA=G|||;VT=SNP
18	77330652	rs626077	C	T	100	PASS	AC=2725;AF=0.544129;AN=5008;NS=2504;DP=17860;EAS_AF=0.7054;AMR_AF=0.4957;AFR_AF=0.2897;EUR_AF=0.6054;SAS_AF=0.6933;AA=T|||;VT=SNP
18	77330955	rs34787266	C	T	100	PASS	AC=182;AF=0.0363419;AN=5008;NS=2504;DP=17200;EAS_AF=0.0198;AMR_AF=0.0562;AFR_AF=0.0189;EUR_AF=0.0606;SAS_AF=0.0378;AA=C|||;VT=SNP
18	77331307	rs612927	G	A	100	PASS	AC=2289;AF=0.457069;AN=5008;NS=2504;DP=14478;EAS_AF=0.6855;AMR_AF=0.3991;AFR_AF=0.1225;EUR_AF=0.5229;SAS_AF=0.6472;AA=G|||;VT=SNP
18	77331684	rs496429	G	A	100	PASS	AC=2303;AF=0.459864;AN=5008;NS=2504;DP=17629;EAS_AF=0.6865;AMR_AF=0.3991;AFR_AF=0.1286;EUR_AF=0.5219;SAS_AF=0.6534;AA=g|||;VT=SNP
18	77331919	rs610212	G	T	100	PASS	AC=2303;AF=0.459864;AN=5008;NS=2504;DP=19144;EAS_AF=0.6865;AMR_AF=0.3991;AFR_AF=0.1286;EUR_AF=0.5219;SAS_AF=0.6534;AA=g|||;VT=SNP
18	77332170	rs34499913	C	T	100	PASS	AC=179;AF=0.0357428;AN=5008;NS=2504;DP=16830;EAS_AF=0.0278;AMR_AF=0.0562;AFR_AF=0.0106;EUR_AF=0.0606;SAS_AF=0.0378;AA=c|||;VT=SNP
18	77332718	rs2460395	A	G	100	PASS	AC=4771;AF=0.952676;AN=5008;NS=2504;DP=17999;EAS_AF=0.9792;AMR_AF=0.9769;AFR_AF=0.9319;EUR_AF=0.9712;SAS_AF=0.9172;AA=G|||;VT=SNP
18	77333400	rs3894048	A	G	100	PASS	AC=183;AF=0.0365415;AN=5008;NS=2504;DP=18661;EAS_AF=0.0198;AMR_AF=0.0562;AFR_AF=0.0197;EUR_AF=0.0606;SAS_AF=0.0378;AA=A|||;VT=SNP
18	77333593	rs581896	T	G	100	PASS	AC=2761;AF=0.551318;AN=5008;NS=2504;DP=16846;EAS_AF=0.7073;AMR_AF=0.5;AFR_AF=0.3086;EUR_AF=0.6054;SAS_AF=0.6994;AA=G|||;VT=SNP
18	77334401	rs523027	C	A	100	PASS	AC=2304;AF=0.460064;AN=5008;NS=2504;DP=18151;EAS_AF=0.6885;AMR_AF=0.4006;AFR_AF=0.1293;EUR_AF=0.5199;SAS_AF=0.6524;AA=C|||;VT=SNP
18	77334484	rs35239940	C	T	100	PASS	AC=183;AF=0.0365415;AN=5008;NS=2504;DP=17944;EAS_AF=0.0198;AMR_AF=0.0562;AFR_AF=0.0197;EUR_AF=0.0606;SAS_AF=0.0378;AA=C|||;VT=SNP
18	77334492	rs34971330	C	T	100	PASS	AC=184;AF=0.0367412;AN=5008;NS=2504;DP=17832;EAS_AF=0.0198;AMR_AF=0.0562;AFR_AF=0.0197;EUR_AF=0.0606;SAS_AF=0.0389;AA=C|||;VT=SNP
18	77335051	rs12967042	C	T	100	PASS	AC=184;AF=0.0367412;AN=5008;NS=2504;DP=18617;EAS_AF=0.0198;AMR_AF=0.0562;AFR_AF=0.0204;EUR_AF=0.0606;SAS_AF=0.0378;AA=C|||;VT=SNP
18	77335535	rs660328	G	A	100	PASS	AC=2362;AF=0.471645;AN=5008;NS=2504;DP=13893;EAS_AF=0.6885;AMR_AF=0.4049;AFR_AF=0.1687;EUR_AF=0.5199;SAS_AF=0.6554;AA=G|||;VT=SNP
18	77336478	rs645860	G	A	100	PASS	AC=2680;AF=0.535144;AN=5008;NS=2504;DP=17287;EAS_AF=0.6845;AMR_AF=0.4539;AFR_AF=0.3676;EUR_AF=0.5497;SAS_AF=0.6503;AA=A|||;VT=SNP
18	77336718	rs475857	G	C	100	PASS	AC=2678;AF=0.534744;AN=5008;NS=2504;DP=15174;EAS_AF=0.6865;AMR_AF=0.4553;AFR_AF=0.3646;EUR_AF=0.5487;SAS_AF=0.6503;AA=C|||;VT=SNP
18	77336836	rs4799067	C	T	100	PASS	AC=999;AF=0.199481;AN=5008;NS=2504;DP=17655;EAS_AF=0.1567;AMR_AF=0.1744;AFR_AF=0.3722;EUR_AF=0.1531;SAS_AF=0.0757;AA=C|||;VT=SNP
18	77337180	rs632500	C	G	100	PASS	AC=3738;AF=0.746406;AN=5008;NS=2504;DP=17097;EAS_AF=0.7312;AMR_AF=0.6383;AFR_AF=0.823;EUR_AF=0.7475;SAS_AF=0.7342;AA=G|||;VT=SNP
18	77337508	rs57178438	G	A	100	PASS	AC=1074;AF=0.214457;AN=5008;NS=2504;DP=18054;EAS_AF=0.1567;AMR_AF=0.2017;AFR_AF=0.3949;EUR_AF=0.169;SAS_AF=0.0859;AA=A|||;VT=SNP
18	77337547	rs35996482	G	C	100	PASS	AC=1507;AF=0.300919;AN=5008;NS=2504;DP=17902;EAS_AF=0.1944;AMR_AF=0.281;AFR_AF=0.5582;EUR_AF=0.2525;SAS_AF=0.1268;AA=G|||;VT=SNP
18	77337910	rs8091467	A	G	100	PASS	AC=1015;AF=0.202676;AN=5008;NS=2504;DP=19223;EAS_AF=0.0228;AMR_AF=0.1427;AFR_AF=0.5371;EUR_AF=0.1382;SAS_AF=0.045;AA=A|||;VT=SNP
18	77338765	rs598680	A	G	100	PASS	AC=3965;AF=0.791733;AN=5008;NS=2504;DP=18745;EAS_AF=0.88;AMR_AF=0.6902;AFR_AF=0.8132;EUR_AF=0.7714;SAS_AF=0.7648;AA=G|||;VT=SNP
18	77338947	rs4798908	G	C	100	PASS	AC=732;AF=0.146166;AN=5008;NS=2504;DP=19093;EAS_AF=0.0218;AMR_AF=0.1153;AFR_AF=0.3616;EUR_AF=0.1103;SAS_AF=0.0419;AA=G|||;VT=SNP
18	77339008	rs4799068	C	T	100	PASS	AC=728;AF=0.145367;AN=5008;NS=2504;DP=20254;EAS_AF=0.0218;AMR_AF=0.1138;AFR_AF=0.3593;EUR_AF=0.1103;SAS_AF=0.0419;AA=C|||;VT=SNP
18	77339086	rs540110	G	A	100	PASS	AC=2481;AF=0.495407;AN=5008;NS=2504;DP=19113;EAS_AF=0.8363;AMR_AF=0.451;AFR_AF=0.0855;EUR_AF=0.5497;SAS_AF=0.6738;AA=G|||;VT=SNP
18	77339562	rs695080	C	T	100	PASS	AC=2421;AF=0.483427;AN=5008;NS=2504;DP=14312;EAS_AF=0.8363;AMR_AF=0.4452;AFR_AF=0.0431;EUR_AF=0.5497;SAS_AF=0.6738;AA=C|||;VT=SNP
18	77340427	rs614569	T	C	100	PASS	AC=3909;AF=0.780551;AN=5008;NS=2504;DP=19981;EAS_AF=0.88;AMR_AF=0.6859;AFR_AF=0.7723;EUR_AF=0.7714;SAS_AF=0.7658;AA=C|||;VT=SNP
18	77340512	rs3915810	G	A	100	PASS	AC=853;AF=0.170327;AN=5008;NS=2504;DP=20209;EAS_AF=0.0218;AMR_AF=0.1268;AFR_AF=0.4463;EUR_AF=0.1113;SAS_AF=0.0419;AA=G|||;VT=SNP
18	77340637	rs4294879	T	C	100	PASS	AC=1141;AF=0.227835;AN=5008;NS=2504;DP=17976;EAS_AF=0.0218;AMR_AF=0.1412;AFR_AF=0.6551;EUR_AF=0.1133;SAS_AF=0.0419;AA=C|||;VT=SNP
18	77340938	rs616830	C	T	100	PASS	AC=2704;AF=0.539936;AN=5008;NS=2504;DP=17490;EAS_AF=0.8571;AMR_AF=0.5159;AFR_AF=0.112;EUR_AF=0.6332;SAS_AF=0.7127;AA=C|||;VT=SNP
18	77341160	rs628384	C	T	100	PASS	AC=3879;AF=0.774561;AN=5008;NS=2504;DP=14144;EAS_AF=0.88;AMR_AF=0.6758;AFR_AF=0.7655;EUR_AF=0.7545;SAS_AF=0.7689;AA=T|||;VT=SNP
18	77341187	rs8088755	C	T	100	PASS	AC=706;AF=0.140974;AN=5008;NS=2504;DP=15054;EAS_AF=0.0218;AMR_AF=0.1167;AFR_AF=0.3411;EUR_AF=0.1103;SAS_AF=0.0419;AA=C|||;VT=SNP
18	77341188	rs491243	A	G	100	PASS	AC=3872;AF=0.773163;AN=5008;NS=2504;DP=15117;EAS_AF=0.88;AMR_AF=0.6744;AFR_AF=0.7579;EUR_AF=0.7545;SAS_AF=0.773;AA=G|||;VT=SNP
18	77342556	rs36011838	A	G	100	PASS	AC=171;AF=0.0341454;AN=5008;NS=2504;DP=37922;EAS_AF=0.0208;AMR_AF=0.0519;AFR_AF=0.0151;EUR_AF=0.0567;SAS_AF=0.0378;AA=A|||;VT=SNP
18	77342658	rs4798909	T	C	100	PASS	AC=1205;AF=0.240615;AN=5008;NS=2504;DP=37157;EAS_AF=0.0228;AMR_AF=0.17;AFR_AF=0.6604;EUR_AF=0.1392;SAS_AF=0.0521;AA=T|||;VT=SNP
18	77342731	rs485246	A	G	100	PASS	AC=2459;AF=0.491014;AN=5008;NS=2504;DP=34287;EAS_AF=0.8333;AMR_AF=0.451;AFR_AF=0.0719;EUR_AF=0.5497;SAS_AF=0.6728;AA=A|||;VT=SNP
18	77342751	rs485189	A	G	100	PASS	AC=2461;AF=0.491414;AN=5008;NS=2504;DP=34122;EAS_AF=0.8353;AMR_AF=0.451;AFR_AF=0.0719;EUR_AF=0.5497;SAS_AF=0.6728;AA=A|||;VT=SNP
18	77342862	rs484227	A	G	100	PASS	AC=2696;AF=0.538339;AN=5008;NS=2504;DP=33646;EAS_AF=0.8571;AMR_AF=0.5159;AFR_AF=0.1059;EUR_AF=0.6322;SAS_AF=0.7137;AA=A|||;VT=SNP
18	77342904	rs662743	A	G	100	PASS	AC=3906;AF=0.779952;AN=5008;NS=2504;DP=33798;EAS_AF=0.88;AMR_AF=0.6859;AFR_AF=0.77;EUR_AF=0.7714;SAS_AF=0.7658;AA=G|||;VT=SNP
18	77342909	rs55869625	C	T	100	PASS	AC=344;AF=0.0686901;AN=5008;NS=2504;DP=34087;EAS_AF=0.1181;AMR_AF=0.0389;AFR_AF=0.0045;EUR_AF=0.0905;SAS_AF=0.1033;AA=c|||;VT=SNP
18	77342956	rs663145	T	G	100	PASS	AC=2477;AF=0.494609;AN=5008;NS=2504;DP=35167;EAS_AF=0.8353;AMR_AF=0.4496;AFR_AF=0.0847;EUR_AF=0.5497;SAS_AF=0.6728;AA=t|||;VT=SNP
18	77343011	rs663207	C	T	100	PASS	AC=2702;AF=0.539537;AN=5008;NS=2504;DP=32977;EAS_AF=0.8571;AMR_AF=0.5159;AFR_AF=0.1104;EUR_AF=0.6322;SAS_AF=0.7137;AA=C|||;VT=SNP
18	77343164	rs12605781	T	C	100	PASS	AC=185;AF=0.0369409;AN=5008;NS=2504;DP=23693;EAS_AF=0.0337;AMR_AF=0.0519;AFR_AF=0.0151;EUR_AF=0.0567;SAS_AF=0.0389;AA=T|||;VT=SNP
18	77343198	rs61389441	G	A	100	PASS	AC=977;AF=0.195088;AN=5008;NS=2504;DP=21930;EAS_AF=0.0218;AMR_AF=0.1311;AFR_AF=0.5371;EUR_AF=0.1123;SAS_AF=0.0419;AA=g|||;VT=SNP
18	77343763	rs12963877	C	T	100	PASS	AC=837;AF=0.167133;AN=5008;NS=2504;DP=15701;EAS_AF=0.0843;AMR_AF=0.2723;AFR_AF=0.1377;EUR_AF=0.1938;SAS_AF=0.1902;AA=C|||;VT=SNP
18	77343855	rs2439343	G	A	100	PASS	AC=2527;AF=0.504593;AN=5008;NS=2504;DP=14193;EAS_AF=0.8651;AMR_AF=0.4697;AFR_AF=0.0295;EUR_AF=0.5706;SAS_AF=0.7321;AA=G|||;VT=SNP
18	77343875	rs2460396	C	A	100	PASS	AC=4199;AF=0.838458;AN=5008;NS=2504;DP=14627;EAS_AF=0.9107;AMR_AF=0.7406;AFR_AF=0.8563;EUR_AF=0.8231;SAS_AF=0.8252;AA=a|||;VT=SNP
18	77344254	rs66729512	G	A	100	PASS	AC=1158;AF=0.23123;AN=5008;NS=2504;DP=10771;EAS_AF=0.003;AMR_AF=0.1484;AFR_AF=0.652;EUR_AF=0.1392;SAS_AF=0.0511;AA=a|||;VT=SNP
18	77344413	rs61521145	C	T	100	PASS	AC=706;AF=0.140974;AN=5008;NS=2504;DP=14100;EAS_AF=0.002;AMR_AF=0.0994;AFR_AF=0.3661;EUR_AF=0.1103;SAS_AF=0.0409;AA=c|||;VT=SNP
18	77344544	rs58404898	C	T	100	PASS	AC=1013;AF=0.202276;AN=5008;NS=2504;DP=17132;EAS_AF=0.003;AMR_AF=0.1427;AFR_AF=0.5461;EUR_AF=0.1382;SAS_AF=0.0511;AA=c|||;VT=SNP
18	77344566	rs60861881	T	C	100	PASS	AC=1173;AF=0.234225;AN=5008;NS=2504;DP=16795;EAS_AF=0.004;AMR_AF=0.1513;AFR_AF=0.6604;EUR_AF=0.1392;SAS_AF=0.0521;AA=c|||;VT=SNP
18	77344626	rs694661	T	C	100	PASS	AC=3844;AF=0.767572;AN=5008;NS=2504;DP=16430;EAS_AF=0.8621;AMR_AF=0.67;AFR_AF=0.764;EUR_AF=0.7624;SAS_AF=0.7495;AA=t|||;VT=SNP
18	77344723	rs576196	T	C	100	PASS	AC=4005;AF=0.79972;AN=5008;NS=2504;DP=15136;EAS_AF=0.873;AMR_AF=0.6772;AFR_AF=0.8684;EUR_AF=0.7634;SAS_AF=0.7556;AA=c|||;VT=SNP
18	77344787	rs66663217	C	T	100	PASS	AC=1013;AF=0.202276;AN=5008;NS=2504;DP=15377;EAS_AF=0.003;AMR_AF=0.1427;AFR_AF=0.5461;EUR_AF=0.1382;SAS_AF=0.0511;AA=c|||;VT=SNP
18	77346222	rs73477225	T	C	100	PASS	AC=1293;AF=0.258187;AN=5008;NS=2504;DP=9284;EAS_AF=0.0248;AMR_AF=0.2118;AFR_AF=0.6074;EUR_AF=0.2227;SAS_AF=0.0961;AA=c|||;VT=SNP
18	77346682	rs515754	G	A	100	PASS	AC=2463;AF=0.491813;AN=5008;NS=2504;DP=14555;EAS_AF=0.8155;AMR_AF=0.4424;AFR_AF=0.1142;EUR_AF=0.5408;SAS_AF=0.6534;AA=a|||;VT=SNP
18	77346768	rs7231293	G	A	100	PASS	AC=825;AF=0.164736;AN=5008;NS=2504;DP=14863;EAS_AF=0.002;AMR_AF=0.1297;AFR_AF=0.4138;EUR_AF=0.1352;SAS_AF=0.0511;AA=g|||;VT=SNP
18	77347063	rs62099495	A	G	100	PASS	AC=280;AF=0.0559105;AN=5008;NS=2504;DP=16631;EAS_AF=0.0218;AMR_AF=0.0706;AFR_AF=0.0439;EUR_AF=0.0964;SAS_AF=0.0552;AA=A|||;VT=SNP
18	77347166	rs36103192	A	G	100	PASS	AC=314;AF=0.0626997;AN=5008;NS=2504;DP=18687;EAS_AF=0.0218;AMR_AF=0.0821;AFR_AF=0.0537;EUR_AF=0.1074;SAS_AF=0.0573;AA=A|||;VT=SNP
18	77347743	rs59416644	C	T	100	PASS	AC=766;AF=0.152955;AN=5008;NS=2504;DP=17469;EAS_AF=0.2966;AMR_AF=0.1282;AFR_AF=0.0023;EUR_AF=0.0676;SAS_AF=0.3139;AA=C|||;VT=SNP
18	77347877	rs3786225	C	T	100	PASS	AC=1824;AF=0.364217;AN=5008;NS=2504;DP=16975;EAS_AF=0.5556;AMR_AF=0.2637;AFR_AF=0.2231;EUR_AF=0.3171;SAS_AF=0.4775;AA=C|||;VT=SNP
18	77348020	rs12456186	G	A	100	PASS	AC=641;AF=0.127995;AN=5008;NS=2504;DP=17119;EAS_AF=0.0962;AMR_AF=0.2709;AFR_AF=0.0129;EUR_AF=0.165;SAS_AF=0.1769;AA=G|||;VT=SNP
18	77348962	rs508151	G	A	100	PASS	AC=2089;AF=0.417133;AN=5008;NS=2504;DP=13366;EAS_AF=0.5198;AMR_AF=0.4323;AFR_AF=0.1619;EUR_AF=0.4911;SAS_AF=0.5695;AA=G|||;VT=SNP
18	77348980	rs72999761	G	A	100	PASS	AC=52;AF=0.0103834;AN=5008;NS=2504;DP=13115;EAS_AF=0.002;AMR_AF=0.0173;AFR_AF=0;EUR_AF=0.0368;SAS_AF=0.001;AA=G|||;VT=SNP
18	77349075	rs507219	A	G	100	PASS	AC=2176;AF=0.434505;AN=5008;NS=2504;DP=16975;EAS_AF=0.5952;AMR_AF=0.4337;AFR_AF=0.1589;EUR_AF=0.493;SAS_AF=0.5818;AA=A|||;VT=SNP
18	77349194	rs74567370	G	A	100	PASS	AC=293;AF=0.0585064;AN=5008;NS=2504;DP=16984;EAS_AF=0.0526;AMR_AF=0.0202;AFR_AF=0.1021;EUR_AF=0.0229;SAS_AF=0.0695;AA=G|||;VT=SNP
18	77349328	rs58306531	G	A	100	PASS	AC=530;AF=0.105831;AN=5008;NS=2504;DP=14491;EAS_AF=0.0149;AMR_AF=0.0965;AFR_AF=0.1762;EUR_AF=0.1511;SAS_AF=0.0644;AA=G|||;VT=SNP
18	77349635	rs3848474	G	A	100	PASS	AC=1989;AF=0.397165;AN=5008;NS=2504;DP=14470;EAS_AF=0.3522;AMR_AF=0.4827;AFR_AF=0.3911;EUR_AF=0.4404;SAS_AF=0.3466;AA=G|||;VT=SNP
18	77349874	rs4465664	A	G	100	PASS	AC=3537;AF=0.70627;AN=5008;NS=2504;DP=14804;EAS_AF=0.6607;AMR_AF=0.6167;AFR_AF=0.7769;EUR_AF=0.7097;SAS_AF=0.7178;AA=G|||;VT=SNP
18	77349964	rs77921915	C	T	100	PASS	AC=294;AF=0.0587061;AN=5008;NS=2504;DP=15813;EAS_AF=0.0526;AMR_AF=0.0202;AFR_AF=0.1014;EUR_AF=0.0229;SAS_AF=0.0716;AA=C|||;VT=SNP
18	77350092	rs2363124	T	G	100	PASS	AC=2891;AF=0.577276;AN=5008;NS=2504;DP=16758;EAS_AF=0.5734;AMR_AF=0.4914;AFR_AF=0.6067;EUR_AF=0.5388;SAS_AF=0.6421;AA=T|||;VT=SNP
18	77350108	rs59175970	C	T	100	PASS	AC=536;AF=0.107029;AN=5008;NS=2504;DP=17139;EAS_AF=0.0149;AMR_AF=0.098;AFR_AF=0.1778;EUR_AF=0.1551;SAS_AF=0.0634;AA=C|||;VT=SNP
18	77350541	rs605190	C	T	100	PASS	AC=2711;AF=0.541334;AN=5008;NS=2504;DP=19235;EAS_AF=0.5714;AMR_AF=0.4856;AFR_AF=0.4758;EUR_AF=0.5378;SAS_AF=0.6421;AA=C|||;VT=SNP
18	77350884	rs11662444	T	C	100	PASS	AC=474;AF=0.0946486;AN=5008;NS=2504;DP=21071;EAS_AF=0.0149;AMR_AF=0.0879;AFR_AF=0.1392;EUR_AF=0.1511;SAS_AF=0.0634;AA=t|||;VT=SNP
18	77351204	rs72999765	G	A	100	PASS	AC=462;AF=0.0922524;AN=5008;NS=2504;DP=19210;EAS_AF=0.0149;AMR_AF=0.0865;AFR_AF=0.1384;EUR_AF=0.1412;SAS_AF=0.0634;AA=G|||;VT=SNP
18	77351355	rs4021815	T	C	100	PASS	AC=2291;AF=0.457468;AN=5008;NS=2504;DP=19887;EAS_AF=0.6022;AMR_AF=0.438;AFR_AF=0.2352;EUR_AF=0.501;SAS_AF=0.5777;AA=T|||;VT=SNP
18	77351572	rs4239344	T	C	100	PASS	AC=4320;AF=0.86262;AN=5008;NS=2504;DP=18665;EAS_AF=0.7708;AMR_AF=0.9006;AFR_AF=0.8101;EUR_AF=0.9344;SAS_AF=0.9274;AA=C|||;VT=SNP
18	77352500	rs511076	A	C	100	PASS	AC=2504;AF=0.5;AN=5008;NS=2504;DP=19504;EAS_AF=0.5992;AMR_AF=0.4726;AFR_AF=0.3616;EUR_AF=0.5268;SAS_AF=0.5767;AA=A|||;VT=SNP
18	77352779	rs4566248	G	A	100	PASS	AC=999;AF=0.199481;AN=5008;NS=2504;DP=20377;EAS_AF=0.1389;AMR_AF=0.2997;AFR_AF=0.0976;EUR_AF=0.2475;SAS_AF=0.2791;AA=G|||;VT=SNP
18	77352814	rs4633788	A	G	100	PASS	AC=2733;AF=0.545727;AN=5008;NS=2504;DP=20315;EAS_AF=0.5228;AMR_AF=0.513;AFR_AF=0.556;EUR_AF=0.5457;SAS_AF=0.5787;AA=G|||;VT=SNP
18	77353626	rs11661895	G	C	100	PASS	AC=479;AF=0.095647;AN=5008;NS=2504;DP=19303;EAS_AF=0.0139;AMR_AF=0.0893;AFR_AF=0.1498;EUR_AF=0.1412;SAS_AF=0.0644;AA=G|||;VT=SNP
18	77354493	rs72999773	G	A	100	PASS	AC=477;AF=0.0952476;AN=5008;NS=2504;DP=20413;EAS_AF=0.0129;AMR_AF=0.0893;AFR_AF=0.1505;EUR_AF=0.1402;SAS_AF=0.0634;AA=G|||;VT=SNP
18	77356003	rs660749	T	C	100	PASS	AC=2705;AF=0.540136;AN=5008;NS=2504;DP=17502;EAS_AF=0.6409;AMR_AF=0.4424;AFR_AF=0.5499;EUR_AF=0.4165;SAS_AF=0.6196;AA=T|||;VT=SNP
18	77356710	rs73969980	C	T	100	PASS	AC=505;AF=0.100839;AN=5008;NS=2504;DP=15283;EAS_AF=0.0079;AMR_AF=0.0821;AFR_AF=0.1384;EUR_AF=0.1223;SAS_AF=0.137;AA=C|||;VT=SNP
18	77358665	rs595953	C	T	100	PASS	AC=2227;AF=0.444688;AN=5008;NS=2504;DP=18878;EAS_AF=0.5208;AMR_AF=0.3732;AFR_AF=0.326;EUR_AF=0.4592;SAS_AF=0.5624;AA=C|||;VT=SNP
18	77358688	rs595983	C	G	100	PASS	AC=4082;AF=0.815096;AN=5008;NS=2504;DP=18581;EAS_AF=0.7649;AMR_AF=0.781;AFR_AF=0.9115;EUR_AF=0.7058;SAS_AF=0.8732;AA=C|||;VT=SNP
18	77358898	rs753046	A	C	100	PASS	AC=3253;AF=0.649561;AN=5008;NS=2504;DP=16591;EAS_AF=0.7222;AMR_AF=0.7017;AFR_AF=0.5113;EUR_AF=0.6292;SAS_AF=0.7454;AA=A|||;VT=SNP
18	77359494	rs748938	G	A	100	PASS	AC=657;AF=0.13119;AN=5008;NS=2504;DP=18424;EAS_AF=0.2242;AMR_AF=0.1643;AFR_AF=0.0484;EUR_AF=0.159;SAS_AF=0.0951;AA=G|||;VT=SNP
18	77359731	rs3848477	A	G	100	PASS	AC=687;AF=0.137181;AN=5008;NS=2504;DP=15899;EAS_AF=0.244;AMR_AF=0.1787;AFR_AF=0.0454;EUR_AF=0.163;SAS_AF=0.0951;AA=A|||;VT=SNP
18	77360318	rs72999781	C	T	100	PASS	AC=213;AF=0.0425319;AN=5008;NS=2504;DP=14082;EAS_AF=0.002;AMR_AF=0.0476;AFR_AF=0.0045;EUR_AF=0.1223;SAS_AF=0.0501;AA=C|||;VT=SNP
18	77360334	rs624214	T	C	100	PASS	AC=1498;AF=0.299121;AN=5008;NS=2504;DP=14645;EAS_AF=0.4563;AMR_AF=0.4654;AFR_AF=0.1218;EUR_AF=0.2942;SAS_AF=0.2638;AA=T|||;VT=SNP
18	77360657	rs8096490	A	G	100	PASS	AC=912;AF=0.182109;AN=5008;NS=2504;DP=15022;EAS_AF=0.005;AMR_AF=0.1715;AFR_AF=0.2738;EUR_AF=0.2734;SAS_AF=0.1544;AA=A|||;VT=SNP
18	77361085	rs56352123	C	G	100	PASS	AC=514;AF=0.102636;AN=5008;NS=2504;DP=16819;EAS_AF=0.005;AMR_AF=0.134;AFR_AF=0.0318;EUR_AF=0.2326;SAS_AF=0.1431;AA=C|||;VT=SNP
18	77361158	rs1660179	T	A	100	PASS	AC=2731;AF=0.545327;AN=5008;NS=2504;DP=16552;EAS_AF=0.7292;AMR_AF=0.6066;AFR_AF=0.2837;EUR_AF=0.4682;SAS_AF=0.7454;AA=T|||;VT=SNP
18	77361400	rs55781615	G	A	100	PASS	AC=511;AF=0.102037;AN=5008;NS=2504;DP=19273;EAS_AF=0.005;AMR_AF=0.1311;AFR_AF=0.025;EUR_AF=0.2366;SAS_AF=0.1472;AA=G|||;VT=SNP
18	77361498	rs55809163	G	A	100	PASS	AC=504;AF=0.100639;AN=5008;NS=2504;DP=17567;EAS_AF=0.005;AMR_AF=0.1326;AFR_AF=0.025;EUR_AF=0.2336;SAS_AF=0.1421;AA=G|||;VT=SNP
18	77361576	rs72999788	C	T	100	PASS	AC=204;AF=0.0407348;AN=5008;NS=2504;DP=16580;EAS_AF=0.002;AMR_AF=0.0447;AFR_AF=0.003;EUR_AF=0.1183;SAS_AF=0.0491;AA=C|||;VT=SNP
18	77361842	rs62096774	C	T	100	PASS	AC=508;AF=0.101438;AN=5008;NS=2504;DP=10998;EAS_AF=0.005;AMR_AF=0.134;AFR_AF=0.025;EUR_AF=0.2366;SAS_AF=0.1421;AA=C|||;VT=SNP
18	77361904	rs1660174	C	T	100	PASS	AC=1573;AF=0.314097;AN=5008;NS=2504;DP=12990;EAS_AF=0.2411;AMR_AF=0.4452;AFR_AF=0.1581;EUR_AF=0.3897;SAS_AF=0.4294;AA=C|||;VT=SNP
18	77361947	rs1660173	A	G	100	PASS	AC=1562;AF=0.311901;AN=5008;NS=2504;DP=12929;EAS_AF=0.2411;AMR_AF=0.4452;AFR_AF=0.1581;EUR_AF=0.3907;SAS_AF=0.4172;AA=A|||;VT=SNP
18	77361982	rs13381940	C	T	100	PASS	AC=549;AF=0.109625;AN=5008;NS=2504;DP=13454;EAS_AF=0.248;AMR_AF=0.1311;AFR_AF=0.0333;EUR_AF=0.1213;SAS_AF=0.0429;AA=C|||;VT=SNP
18	77362452	rs72999792	A	G	100	PASS	AC=221;AF=0.0441294;AN=5008;NS=2504;DP=20529;EAS_AF=0.002;AMR_AF=0.0461;AFR_AF=0.003;EUR_AF=0.1322;SAS_AF=0.0511;AA=A|||;VT=SNP
18	77362509	rs72999794	C	T	100	PASS	AC=208;AF=0.0415335;AN=5008;NS=2504;DP=20564;EAS_AF=0.003;AMR_AF=0.0447;AFR_AF=0.003;EUR_AF=0.1203;SAS_AF=0.0501;AA=C|||;VT=SNP
18	77363296	rs584489	T	G	100	PASS	AC=4367;AF=0.872005;AN=5008;NS=2504;DP=13070;EAS_AF=0.996;AMR_AF=0.8242;AFR_AF=0.8434;EUR_AF=0.8191;SAS_AF=0.8712;AA=G|||;VT=SNP
18	77363650	rs12457685	T	C	100	PASS	AC=837;AF=0.167133;AN=5008;NS=2504;DP=15190;EAS_AF=0.0069;AMR_AF=0.2349;AFR_AF=0.115;EUR_AF=0.3529;SAS_AF=0.1636;AA=C|||;VT=SNP
18	77363669	rs117208387	T	C	100	PASS	AC=292;AF=0.0583067;AN=5008;NS=2504;DP=15102;EAS_AF=0.002;AMR_AF=0.0677;AFR_AF=0.0053;EUR_AF=0.1829;SAS_AF=0.0532;AA=T|||;VT=SNP
18	77364313	rs12961033	G	A	100	PASS	AC=723;AF=0.144369;AN=5008;NS=2504;DP=17774;EAS_AF=0.0506;AMR_AF=0.1326;AFR_AF=0.1021;EUR_AF=0.1789;SAS_AF=0.271;AA=G|||;VT=SNP
18	77364961	rs12967310	A	G	100	PASS	AC=712;AF=0.142173;AN=5008;NS=2504;DP=23483;EAS_AF=0.0506;AMR_AF=0.1282;AFR_AF=0.0961;EUR_AF=0.1789;SAS_AF=0.271;AA=A|||;VT=SNP
18	77364997	rs12965664	G	A	100	PASS	AC=712;AF=0.142173;AN=5008;NS=2504;DP=25673;EAS_AF=0.0506;AMR_AF=0.1282;AFR_AF=0.0968;EUR_AF=0.1779;SAS_AF=0.271;AA=g|||;VT=SNP
18	77365672	rs34984726	C	T	100	PASS	AC=706;AF=0.140974;AN=5008;NS=2504;DP=16129;EAS_AF=0.0506;AMR_AF=0.1268;AFR_AF=0.0946;EUR_AF=0.1759;SAS_AF=0.271;AA=C|||;VT=SNP
18	77365764	rs35172750	G	T	100	PASS	AC=247;AF=0.0493211;AN=5008;NS=2504;DP=18326;EAS_AF=0.0327;AMR_AF=0.0288;AFR_AF=0.0023;EUR_AF=0.0368;SAS_AF=0.1575;AA=G|||;VT=SNP
18	77365799	rs2361471	T	C	100	PASS	AC=1840;AF=0.367412;AN=5008;NS=2504;DP=20549;EAS_AF=0.3165;AMR_AF=0.3271;AFR_AF=0.3495;EUR_AF=0.4513;SAS_AF=0.3865;AA=t|||;VT=SNP
18	77366772	rs80006660	C	A	100	PASS	AC=507;AF=0.101238;AN=5008;NS=2504;DP=15715;EAS_AF=0.2639;AMR_AF=0.1124;AFR_AF=0.0083;EUR_AF=0.0994;SAS_AF=0.0532;AA=c|||;VT=SNP
18	77367661	rs12959941	C	T	100	PASS	AC=329;AF=0.0656949;AN=5008;NS=2504;DP=18199;EAS_AF=0.0188;AMR_AF=0.0677;AFR_AF=0.0061;EUR_AF=0.1272;SAS_AF=0.1299;AA=C|||;VT=SNP
18	77368295	rs547005	A	C	100	PASS	AC=2561;AF=0.511382;AN=5008;NS=2504;DP=14952;EAS_AF=0.4246;AMR_AF=0.611;AFR_AF=0.3858;EUR_AF=0.6839;SAS_AF=0.5225;AA=C|||;VT=SNP
18	77368374	rs4799069	C	T	100	PASS	AC=566;AF=0.113019;AN=5008;NS=2504;DP=20295;EAS_AF=0.2609;AMR_AF=0.1124;AFR_AF=0.056;EUR_AF=0.0994;SAS_AF=0.0521;AA=C|||;VT=SNP
18	77368863	rs12967860	G	A	100	PASS	AC=690;AF=0.13778;AN=5008;NS=2504;DP=21792;EAS_AF=0.0506;AMR_AF=0.1239;AFR_AF=0.0825;EUR_AF=0.175;SAS_AF=0.274;AA=g|||;VT=SNP
18	77368868	rs520509	G	C	100	PASS	AC=1036;AF=0.206869;AN=5008;NS=2504;DP=22121;EAS_AF=0.1062;AMR_AF=0.3501;AFR_AF=0.0703;EUR_AF=0.4066;SAS_AF=0.1881;AA=G|||;VT=SNP
18	77368891	rs75266126	A	G	100	PASS	AC=486;AF=0.0970447;AN=5008;NS=2504;DP=23548;EAS_AF=0.252;AMR_AF=0.111;AFR_AF=0.003;EUR_AF=0.0994;SAS_AF=0.0521;AA=A|||;VT=SNP
18	77369329	rs631954	A	G	100	PASS	AC=1035;AF=0.206669;AN=5008;NS=2504;DP=17636;EAS_AF=0.1062;AMR_AF=0.3501;AFR_AF=0.0703;EUR_AF=0.4066;SAS_AF=0.1871;AA=G|||;VT=SNP
18	77369782	rs8096945	C	T	100	PASS	AC=1785;AF=0.35643;AN=5008;NS=2504;DP=13721;EAS_AF=0.5694;AMR_AF=0.1787;AFR_AF=0.4758;EUR_AF=0.0974;SAS_AF=0.3681;AA=C|||;VT=SNP
18	77369793	rs619569	T	C	100	PASS	AC=4399;AF=0.878395;AN=5008;NS=2504;DP=14507;EAS_AF=0.996;AMR_AF=0.7939;AFR_AF=0.9024;EUR_AF=0.7813;SAS_AF=0.8845;AA=C|||;VT=SNP
18	77370023	rs489274	G	A	100	PASS	AC=1039;AF=0.207468;AN=5008;NS=2504;DP=14949;EAS_AF=0.1071;AMR_AF=0.3516;AFR_AF=0.0703;EUR_AF=0.4076;SAS_AF=0.1881;AA=G|||;VT=SNP
18	77370418	rs113775431	T	G	100	PASS	AC=584;AF=0.116613;AN=5008;NS=2504;DP=12739;EAS_AF=0.2698;AMR_AF=0.1167;AFR_AF=0.0598;EUR_AF=0.0994;SAS_AF=0.0532;AA=T|||;VT=SNP
18	77370645	rs71366539	C	T	100	PASS	AC=238;AF=0.047524;AN=5008;NS=2504;DP=14813;EAS_AF=0.0327;AMR_AF=0.0317;AFR_AF=0.0023;EUR_AF=0.0358;SAS_AF=0.1472;AA=C|||;VT=SNP
18	77370646	rs483563	G	A	100	PASS	AC=753;AF=0.150359;AN=5008;NS=2504;DP=14798;EAS_AF=0.1052;AMR_AF=0.2839;AFR_AF=0.0658;EUR_AF=0.2336;SAS_AF=0.1309;AA=G|||;VT=SNP
18	77370808	rs571219	G	A	100	PASS	AC=1023;AF=0.204273;AN=5008;NS=2504;DP=17728;EAS_AF=0.1062;AMR_AF=0.3429;AFR_AF=0.0719;EUR_AF=0.4026;SAS_AF=0.182;AA=G|||;VT=SNP
18	77370960	rs570180	T	C	100	PASS	AC=1237;AF=0.247005;AN=5008;NS=2504;DP=16945;EAS_AF=0.1062;AMR_AF=0.3602;AFR_AF=0.2231;EUR_AF=0.4046;SAS_AF=0.182;AA=C|||;VT=SNP
18	77371303	rs566564	T	A	100	PASS	AC=2552;AF=0.509585;AN=5008;NS=2504;DP=18084;EAS_AF=0.4196;AMR_AF=0.6081;AFR_AF=0.4002;EUR_AF=0.6789;SAS_AF=0.5061;AA=A|||;VT=SNP
18	77371437	rs565561	G	A	100	PASS	AC=751;AF=0.14996;AN=5008;NS=2504;DP=16813;EAS_AF=0.1042;AMR_AF=0.2839;AFR_AF=0.0658;EUR_AF=0.2326;SAS_AF=0.1309;AA=G|||;VT=SNP
18	77371706	rs562941	G	A	100	PASS	AC=1019;AF=0.203474;AN=5008;NS=2504;DP=17925;EAS_AF=0.1062;AMR_AF=0.3429;AFR_AF=0.0703;EUR_AF=0.4026;SAS_AF=0.18;AA=G|||;VT=SNP
18	77371883	rs56973841	G	A	100	PASS	AC=579;AF=0.115615;AN=5008;NS=2504;DP=16636;EAS_AF=0.2639;AMR_AF=0.1167;AFR_AF=0.059;EUR_AF=0.0994;SAS_AF=0.0552;AA=G|||;VT=SNP
18	77372130	rs4799070	A	G	100	PASS	AC=580;AF=0.115815;AN=5008;NS=2504;DP=18102;EAS_AF=0.2629;AMR_AF=0.1182;AFR_AF=0.0575;EUR_AF=0.1024;SAS_AF=0.0552;AA=A|||;VT=SNP
18	77372254	rs71366540	C	T	100	PASS	AC=322;AF=0.0642971;AN=5008;NS=2504;DP=15355;EAS_AF=0.0327;AMR_AF=0.0403;AFR_AF=0.0605;EUR_AF=0.0358;SAS_AF=0.1483;AA=C|||;VT=SNP
18	77372308	rs536373	G	C	100	PASS	AC=691;AF=0.137979;AN=5008;NS=2504;DP=14483;EAS_AF=0.1042;AMR_AF=0.281;AFR_AF=0.0212;EUR_AF=0.2326;SAS_AF=0.1319;AA=G|||;VT=SNP
18	77372694	rs683441	G	C	100	PASS	AC=1014;AF=0.202476;AN=5008;NS=2504;DP=21158;EAS_AF=0.1062;AMR_AF=0.3401;AFR_AF=0.0703;EUR_AF=0.3996;SAS_AF=0.18;AA=C|||;VT=SNP
18	77372735	rs35491040	G	C	100	PASS	AC=346;AF=0.0690895;AN=5008;NS=2504;DP=21517;EAS_AF=0.0179;AMR_AF=0.0836;AFR_AF=0.0061;EUR_AF=0.1382;SAS_AF=0.1258;AA=G|||;VT=SNP
18	77373296	rs506246	G	T	100	PASS	AC=1529;AF=0.305312;AN=5008;NS=2504;DP=17797;EAS_AF=0.378;AMR_AF=0.451;AFR_AF=0.0772;EUR_AF=0.501;SAS_AF=0.2342;AA=A|||;VT=SNP
18	77373378	rs680247	A	G	100	PASS	AC=1519;AF=0.303315;AN=5008;NS=2504;DP=17670;EAS_AF=0.3681;AMR_AF=0.4524;AFR_AF=0.0772;EUR_AF=0.499;SAS_AF=0.2352;AA=A|||;VT=SNP
18	77373542	rs8099659	G	A	100	PASS	AC=1836;AF=0.366613;AN=5008;NS=2504;DP=15216;EAS_AF=0.5784;AMR_AF=0.1844;AFR_AF=0.503;EUR_AF=0.0974;SAS_AF=0.3701;AA=G|||;VT=SNP
18	77373895	rs112974070	A	G	100	PASS	AC=502;AF=0.10024;AN=5008;NS=2504;DP=15341;EAS_AF=0.2579;AMR_AF=0.1124;AFR_AF=0.0083;EUR_AF=0.0994;SAS_AF=0.0542;AA=A|||;VT=SNP
18	77373902	rs73001783	C	T	100	PASS	AC=1516;AF=0.302716;AN=5008;NS=2504;DP=15426;EAS_AF=0.3641;AMR_AF=0.4524;AFR_AF=0.0787;EUR_AF=0.499;SAS_AF=0.2342;AA=C|||;VT=SNP
18	77373903	rs73001785	G	A	100	PASS	AC=1517;AF=0.302915;AN=5008;NS=2504;DP=15428;EAS_AF=0.3651;AMR_AF=0.4524;AFR_AF=0.0787;EUR_AF=0.499;SAS_AF=0.2342;AA=G|||;VT=SNP
18	77374110	rs55998004	G	A	100	PASS	AC=517;AF=0.103235;AN=5008;NS=2504;DP=21051;EAS_AF=0.004;AMR_AF=0.1902;AFR_AF=0.028;EUR_AF=0.2237;SAS_AF=0.1217;AA=G|||;VT=SNP
18	77374883	rs12455635	C	T	100	PASS	AC=503;AF=0.100439;AN=5008;NS=2504;DP=16673;EAS_AF=0.2579;AMR_AF=0.111;AFR_AF=0.0098;EUR_AF=0.0994;SAS_AF=0.0542;AA=C|||;VT=SNP
18	77374884	rs9951646	G	A	100	PASS	AC=1257;AF=0.250998;AN=5008;NS=2504;DP=16655;EAS_AF=0.3621;AMR_AF=0.4006;AFR_AF=0.0741;EUR_AF=0.333;SAS_AF=0.1851;AA=G|||;VT=SNP
18	77375795	rs55671934	T	G	100	PASS	AC=587;AF=0.117212;AN=5008;NS=2504;DP=12806;EAS_AF=0.1617;AMR_AF=0.1398;AFR_AF=0.0371;EUR_AF=0.2018;SAS_AF=0.0767;AA=G|||;VT=SNP
18	77376256	rs62096777	C	T	100	PASS	AC=581;AF=0.116014;AN=5008;NS=2504;DP=10975;EAS_AF=0.004;AMR_AF=0.2089;AFR_AF=0.0514;EUR_AF=0.2416;SAS_AF=0.1237;AA=C|||;VT=SNP
18	77376325	rs113327968	C	A	100	PASS	AC=647;AF=0.129193;AN=5008;NS=2504;DP=9409;EAS_AF=0.2728;AMR_AF=0.1167;AFR_AF=0.1067;EUR_AF=0.0944;SAS_AF=0.0562;AA=C|||;VT=SNP
18	77376521	rs62096778	A	G	100	PASS	AC=575;AF=0.114816;AN=5008;NS=2504;DP=13065;EAS_AF=0.004;AMR_AF=0.2089;AFR_AF=0.0431;EUR_AF=0.2455;SAS_AF=0.1247;AA=A|||;VT=SNP
18	77376869	rs62096779	C	A	100	PASS	AC=533;AF=0.10643;AN=5008;NS=2504;DP=9561;EAS_AF=0.004;AMR_AF=0.2075;AFR_AF=0.0129;EUR_AF=0.2455;SAS_AF=0.1237;AA=C|||;VT=SNP
18	77377586	rs112534720	T	G	100	PASS	AC=559;AF=0.111621;AN=5008;NS=2504;DP=4299;EAS_AF=0.2728;AMR_AF=0.1138;AFR_AF=0.0401;EUR_AF=0.0974;SAS_AF=0.0552;AA=t|||;VT=SNP
18	77377667	rs71359476	G	A	100	PASS	AC=697;AF=0.139177;AN=5008;NS=2504;DP=5464;EAS_AF=0.0585;AMR_AF=0.1354;AFR_AF=0.0696;EUR_AF=0.172;SAS_AF=0.2853;AA=g|||;VT=SNP
18	77378033	rs143202677	G	C	100	PASS	AC=674;AF=0.134585;AN=5008;NS=2504;DP=12007;EAS_AF=0.1062;AMR_AF=0.2594;AFR_AF=0.0227;EUR_AF=0.2157;SAS_AF=0.1431;AA=G|||;VT=SNP
18	77378357	rs77883244	C	A	100	PASS	AC=827;AF=0.165136;AN=5008;NS=2504;DP=21352;EAS_AF=0.4058;AMR_AF=0.1254;AFR_AF=0.1982;EUR_AF=0.0249;SAS_AF=0.045;AA=C|||;VT=SNP
18	77380810	rs61098037	A	G	100	PASS	AC=4082;AF=0.815096;AN=5008;NS=2504;DP=21927;EAS_AF=0.9425;AMR_AF=0.8386;AFR_AF=0.7716;EUR_AF=0.8211;SAS_AF=0.7198;AA=a|||;VT=SNP
18	77381020	rs9963375	T	C	100	PASS	AC=2768;AF=0.552716;AN=5008;NS=2504;DP=17828;EAS_AF=0.4851;AMR_AF=0.4971;AFR_AF=0.4592;EUR_AF=0.5626;SAS_AF=0.7781;AA=T|||;VT=SNP
18	77381034	rs60846351	G	A	100	PASS	AC=516;AF=0.103035;AN=5008;NS=2504;DP=17715;EAS_AF=0.2768;AMR_AF=0.111;AFR_AF=0.0061;EUR_AF=0.0974;SAS_AF=0.0552;AA=G|||;VT=SNP
18	77381257	rs12454810	G	A	100	PASS	AC=561;AF=0.112021;AN=5008;NS=2504;DP=14541;EAS_AF=0.2808;AMR_AF=0.111;AFR_AF=0.0386;EUR_AF=0.0954;SAS_AF=0.0552;AA=G|||;VT=SNP
18	77381280	rs12454811	G	A	100	PASS	AC=566;AF=0.113019;AN=5008;NS=2504;DP=15649;EAS_AF=0.2808;AMR_AF=0.111;AFR_AF=0.0424;EUR_AF=0.0954;SAS_AF=0.0552;AA=G|||;VT=SNP
18	77381300	rs9949186	C	T	100	PASS	AC=1514;AF=0.302316;AN=5008;NS=2504;DP=14953;EAS_AF=0.1468;AMR_AF=0.3055;AFR_AF=0.1467;EUR_AF=0.4901;SAS_AF=0.4775;AA=C|||;VT=SNP
18	77381649	rs12961169	C	T	100	PASS	AC=686;AF=0.136981;AN=5008;NS=2504;DP=3083;EAS_AF=0.0536;AMR_AF=0.1282;AFR_AF=0.0711;EUR_AF=0.174;SAS_AF=0.2802;AA=C|||;VT=SNP
18	77381710	rs7233068	A	G	100	PASS	AC=2701;AF=0.539337;AN=5008;NS=2504;DP=13662;EAS_AF=0.4415;AMR_AF=0.6052;AFR_AF=0.4894;EUR_AF=0.6849;SAS_AF=0.5112;AA=G|||;VT=SNP
18	77381838	rs12456703	G	A	100	PASS	AC=522;AF=0.104233;AN=5008;NS=2504;DP=20483;EAS_AF=0.2808;AMR_AF=0.1124;AFR_AF=0.0061;EUR_AF=0.0984;SAS_AF=0.0552;AA=G|||;VT=SNP
18	77381998	rs12456725	G	A	100	PASS	AC=860;AF=0.171725;AN=5008;NS=2504;DP=19969;EAS_AF=0.2877;AMR_AF=0.1383;AFR_AF=0.2398;EUR_AF=0.1014;SAS_AF=0.0562;AA=G|||;VT=SNP
18	77383341	rs62096848	G	T	100	PASS	AC=1109;AF=0.221446;AN=5008;NS=2504;DP=15724;EAS_AF=0.1498;AMR_AF=0.2349;AFR_AF=0.053;EUR_AF=0.2913;SAS_AF=0.4417;AA=G|||;VT=SNP
18	77383828	rs12103997	A	G	100	PASS	AC=1122;AF=0.224042;AN=5008;NS=2504;DP=17418;EAS_AF=0.0536;AMR_AF=0.1513;AFR_AF=0.3865;EUR_AF=0.1769;SAS_AF=0.2802;AA=G|||;VT=SNP
18	77384103	rs12966562	C	G	100	PASS	AC=687;AF=0.137181;AN=5008;NS=2504;DP=18606;EAS_AF=0.0536;AMR_AF=0.1268;AFR_AF=0.0719;EUR_AF=0.175;SAS_AF=0.2802;AA=C|||;VT=SNP
18	77384436	rs574249	A	C	100	PASS	AC=4033;AF=0.805312;AN=5008;NS=2504;DP=20513;EAS_AF=0.5942;AMR_AF=0.8573;AFR_AF=0.6989;EUR_AF=0.9751;SAS_AF=0.955;AA=C|||;VT=SNP
18	77384561	rs2363126	C	T	100	PASS	AC=1110;AF=0.221645;AN=5008;NS=2504;DP=18488;EAS_AF=0.1498;AMR_AF=0.2334;AFR_AF=0.0537;EUR_AF=0.2913;SAS_AF=0.4427;AA=C|||;VT=SNP
18	77385653	rs7244568	C	A	100	PASS	AC=2172;AF=0.433706;AN=5008;NS=2504;DP=19321;EAS_AF=0.4276;AMR_AF=0.4251;AFR_AF=0.2587;EUR_AF=0.5775;SAS_AF=0.5348;AA=A|||;VT=SNP
18	77385843	rs485296	A	G	100	PASS	AC=4031;AF=0.804912;AN=5008;NS=2504;DP=17041;EAS_AF=0.5952;AMR_AF=0.8559;AFR_AF=0.6967;EUR_AF=0.9751;SAS_AF=0.956;AA=G|||;VT=SNP
18	77385879	rs7228520	G	A	100	PASS	AC=1909;AF=0.38119;AN=5008;NS=2504;DP=17755;EAS_AF=0.4306;AMR_AF=0.3646;AFR_AF=0.2542;EUR_AF=0.3966;SAS_AF=0.498;AA=G|||;VT=SNP
18	77385977	rs4799072	G	A	100	PASS	AC=855;AF=0.170727;AN=5008;NS=2504;DP=17177;EAS_AF=0.4048;AMR_AF=0.1254;AFR_AF=0.2231;EUR_AF=0.0219;SAS_AF=0.044;AA=G|||;VT=SNP
18	77386780	rs8087444	A	G	100	PASS	AC=2204;AF=0.440096;AN=5008;NS=2504;DP=17767;EAS_AF=0.4355;AMR_AF=0.4308;AFR_AF=0.2731;EUR_AF=0.5775;SAS_AF=0.5358;AA=G|||;VT=SNP
18	77386912	rs118075465	G	A	100	PASS	AC=542;AF=0.108227;AN=5008;NS=2504;DP=15422;EAS_AF=0.1498;AMR_AF=0.0216;AFR_AF=0.0098;EUR_AF=0.0467;SAS_AF=0.3231;AA=G|||;VT=SNP
18	77387432	rs76186427	G	A	100	PASS	AC=569;AF=0.113618;AN=5008;NS=2504;DP=17100;EAS_AF=0.2867;AMR_AF=0.1052;AFR_AF=0.0356;EUR_AF=0.1034;SAS_AF=0.0573;AA=g|||;VT=SNP
18	77387774	rs4799073	G	A	100	PASS	AC=578;AF=0.115415;AN=5008;NS=2504;DP=18373;EAS_AF=0.3929;AMR_AF=0.1167;AFR_AF=0.0439;EUR_AF=0.0209;SAS_AF=0.0225;AA=G|||;VT=SNP
18	77388431	rs12454347	T	C	100	PASS	AC=1171;AF=0.233826;AN=5008;NS=2504;DP=16881;EAS_AF=0.2014;AMR_AF=0.2651;AFR_AF=0.062;EUR_AF=0.3231;SAS_AF=0.3855;AA=T|||;VT=SNP
18	77388519	rs12456080	G	A	100	PASS	AC=1172;AF=0.234026;AN=5008;NS=2504;DP=14941;EAS_AF=0.2024;AMR_AF=0.2651;AFR_AF=0.062;EUR_AF=0.3231;SAS_AF=0.3855;AA=G|||;VT=SNP
18	77388875	rs504331	A	G	100	PASS	AC=3921;AF=0.782947;AN=5008;NS=2504;DP=18994;EAS_AF=0.6091;AMR_AF=0.8573;AFR_AF=0.5968;EUR_AF=0.9771;SAS_AF=0.9611;AA=A|||;VT=SNP
18	77388890	rs662647	C	T	100	PASS	AC=734;AF=0.146565;AN=5008;NS=2504;DP=18843;EAS_AF=0.1101;AMR_AF=0.2695;AFR_AF=0.0318;EUR_AF=0.1948;SAS_AF=0.2025;AA=C|||;VT=SNP
18	77388928	rs9956970	G	A	100	PASS	AC=1947;AF=0.388778;AN=5008;NS=2504;DP=19226;EAS_AF=0.4415;AMR_AF=0.3761;AFR_AF=0.2882;EUR_AF=0.4245;SAS_AF=0.4427;AA=G|||;VT=SNP
18	77389401	rs8087924	T	C	100	PASS	AC=1948;AF=0.388978;AN=5008;NS=2504;DP=15754;EAS_AF=0.4415;AMR_AF=0.3761;AFR_AF=0.289;EUR_AF=0.4245;SAS_AF=0.4427;AA=C|||;VT=SNP
18	77389498	rs8088061	T	C	100	PASS	AC=1947;AF=0.388778;AN=5008;NS=2504;DP=16635;EAS_AF=0.4415;AMR_AF=0.3761;AFR_AF=0.2882;EUR_AF=0.4245;SAS_AF=0.4427;AA=C|||;VT=SNP
18	77389544	rs8084582	A	C	100	PASS	AC=2866;AF=0.572284;AN=5008;NS=2504;DP=17182;EAS_AF=0.5506;AMR_AF=0.6772;AFR_AF=0.382;EUR_AF=0.6958;SAS_AF=0.6503;AA=C|||;VT=SNP
18	77389925	rs8092139	T	A	100	PASS	AC=1946;AF=0.388578;AN=5008;NS=2504;DP=17668;EAS_AF=0.4415;AMR_AF=0.3761;AFR_AF=0.2882;EUR_AF=0.4245;SAS_AF=0.4417;AA=T|||;VT=SNP
18	77390100	rs62096849	C	T	100	PASS	AC=1712;AF=0.341853;AN=5008;NS=2504;DP=18663;EAS_AF=0.4415;AMR_AF=0.3631;AFR_AF=0.118;EUR_AF=0.4235;SAS_AF=0.4427;AA=C|||;VT=SNP
18	77390317	rs7231598	G	A	100	PASS	AC=689;AF=0.13758;AN=5008;NS=2504;DP=17552;EAS_AF=0.0565;AMR_AF=0.1254;AFR_AF=0.0696;EUR_AF=0.1759;SAS_AF=0.2822;AA=g|||;VT=SNP
18	77390343	rs2363127	G	A	100	PASS	AC=1167;AF=0.233027;AN=5008;NS=2504;DP=17642;EAS_AF=0.2024;AMR_AF=0.2637;AFR_AF=0.062;EUR_AF=0.3201;SAS_AF=0.3845;AA=g|||;VT=SNP
18	77390577	rs76599478	C	T	100	PASS	AC=515;AF=0.102835;AN=5008;NS=2504;DP=18275;EAS_AF=0.2391;AMR_AF=0.0951;AFR_AF=0.0386;EUR_AF=0.1004;SAS_AF=0.0573;AA=C|||;VT=SNP
18	77390921	rs11877070	G	C	100	PASS	AC=775;AF=0.154752;AN=5008;NS=2504;DP=24506;EAS_AF=0.2391;AMR_AF=0.111;AFR_AF=0.2262;EUR_AF=0.1014;SAS_AF=0.0573;AA=G|||;VT=SNP
18	77391345	rs550225	T	C	100	PASS	AC=734;AF=0.146565;AN=5008;NS=2504;DP=25505;EAS_AF=0.1091;AMR_AF=0.2579;AFR_AF=0.0363;EUR_AF=0.1988;SAS_AF=0.2014;AA=-|||;VT=SNP
18	77391470	rs616785	C	T	100	PASS	AC=750;AF=0.14976;AN=5008;NS=2504;DP=22734;EAS_AF=0.1131;AMR_AF=0.2579;AFR_AF=0.0424;EUR_AF=0.1998;SAS_AF=0.2045;AA=-|||;VT=SNP
18	77392379	rs7233060	G	A	100	PASS	AC=891;AF=0.177915;AN=5008;NS=2504;DP=22209;EAS_AF=0.0565;AMR_AF=0.1412;AFR_AF=0.2141;EUR_AF=0.1769;SAS_AF=0.2812;AA=G|||;VT=SNP
18	77392544	rs57747618	C	T	100	PASS	AC=771;AF=0.153954;AN=5008;NS=2504;DP=20419;EAS_AF=0.2391;AMR_AF=0.1095;AFR_AF=0.2254;EUR_AF=0.0994;SAS_AF=0.0573;AA=C|||;VT=SNP
18	77392784	rs59565021	G	A	100	PASS	AC=465;AF=0.0928514;AN=5008;NS=2504;DP=19893;EAS_AF=0.2401;AMR_AF=0.0922;AFR_AF=0.0053;EUR_AF=0.0964;SAS_AF=0.0562;AA=G|||;VT=SNP
18	77394924	rs683643	C	T	100	PASS	AC=756;AF=0.150958;AN=5008;NS=2504;DP=18194;EAS_AF=0.1091;AMR_AF=0.2579;AFR_AF=0.059;EUR_AF=0.1918;SAS_AF=0.2004;AA=c|||;VT=SNP
18	77395199	rs12958589	G	A	100	PASS	AC=1344;AF=0.268371;AN=5008;NS=2504;DP=19544;EAS_AF=0.0615;AMR_AF=0.3804;AFR_AF=0.0832;EUR_AF=0.4821;SAS_AF=0.4325;AA=g|||;VT=SNP
18	77395953	rs695018	C	T	100	PASS	AC=4080;AF=0.814696;AN=5008;NS=2504;DP=13058;EAS_AF=0.6071;AMR_AF=0.879;AFR_AF=0.7065;EUR_AF=0.9781;SAS_AF=0.9611;AA=N|||;VT=SNP
18	77396240	rs12963907	G	A	100	PASS	AC=335;AF=0.066893;AN=5008;NS=2504;DP=12944;EAS_AF=0.0367;AMR_AF=0.0432;AFR_AF=0.0575;EUR_AF=0.0368;SAS_AF=0.1585;AA=g|||;VT=SNP
18	77397320	rs9966948	C	T	100	PASS	AC=1228;AF=0.245208;AN=5008;NS=2504;DP=14538;EAS_AF=0.2708;AMR_AF=0.1643;AFR_AF=0.4221;EUR_AF=0.0915;SAS_AF=0.1953;AA=c|||;VT=SNP
18	77397392	rs77546629	G	A	100	PASS	AC=545;AF=0.108826;AN=5008;NS=2504;DP=15138;EAS_AF=0.1964;AMR_AF=0.0202;AFR_AF=0.0688;EUR_AF=0.0239;SAS_AF=0.2229;AA=g|||;VT=SNP
18	77398057	rs35638682	C	T	100	PASS	AC=604;AF=0.120607;AN=5008;NS=2504;DP=4591;EAS_AF=0.0377;AMR_AF=0.062;AFR_AF=0.2489;EUR_AF=0.0378;SAS_AF=0.1595;AA=c|||;VT=SNP
18	77398161	rs12955875	G	C	100	PASS	AC=1183;AF=0.236222;AN=5008;NS=2504;DP=8515;EAS_AF=0.0268;AMR_AF=0.3631;AFR_AF=0.0741;EUR_AF=0.495;SAS_AF=0.3149;AA=g|||;VT=SNP
18	77398483	rs34717366	G	C	100	PASS	AC=606;AF=0.121006;AN=5008;NS=2504;DP=11042;EAS_AF=0.0387;AMR_AF=0.0634;AFR_AF=0.2489;EUR_AF=0.0378;SAS_AF=0.1595;AA=g|||;VT=SNP
18	77398860	rs76021146	C	T	100	PASS	AC=469;AF=0.0936502;AN=5008;NS=2504;DP=15640;EAS_AF=0.1954;AMR_AF=0.0173;AFR_AF=0.0144;EUR_AF=0.0239;SAS_AF=0.2219;AA=c|||;VT=SNP
18	77398867	rs1624968	C	T	100	PASS	AC=4378;AF=0.874201;AN=5008;NS=2504;DP=15749;EAS_AF=0.7579;AMR_AF=0.8991;AFR_AF=0.8343;EUR_AF=0.9384;SAS_AF=0.9642;AA=t|||;VT=SNP
18	77399444	rs80083918	G	A	100	PASS	AC=476;AF=0.0950479;AN=5008;NS=2504;DP=18739;EAS_AF=0.1954;AMR_AF=0.0187;AFR_AF=0.0189;EUR_AF=0.0239;SAS_AF=0.2219;AA=g|||;VT=SNP
18	77399659	rs9962591	A	C	100	PASS	AC=1296;AF=0.258786;AN=5008;NS=2504;DP=17282;EAS_AF=0.2768;AMR_AF=0.1657;AFR_AF=0.4622;EUR_AF=0.0994;SAS_AF=0.1953;AA=a|||;VT=SNP
18	77400047	rs649867	C	T	100	PASS	AC=3255;AF=0.64996;AN=5008;NS=2504;DP=18635;EAS_AF=0.4127;AMR_AF=0.7896;AFR_AF=0.615;EUR_AF=0.7863;SAS_AF=0.7025;AA=c|||;VT=SNP
18	77401349	rs12958918	T	C	100	PASS	AC=3799;AF=0.758586;AN=5008;NS=2504;DP=17540;EAS_AF=0.7609;AMR_AF=0.8228;AFR_AF=0.6051;EUR_AF=0.7664;SAS_AF=0.91;AA=C|||;VT=SNP
18	77401892	rs59657947	G	A	100	PASS	AC=901;AF=0.179912;AN=5008;NS=2504;DP=13415;EAS_AF=0.248;AMR_AF=0.1671;AFR_AF=0.1717;EUR_AF=0.2336;SAS_AF=0.0746;AA=G|||;VT=SNP
18	77401923	rs73972703	C	T	100	PASS	AC=590;AF=0.117812;AN=5008;NS=2504;DP=12997;EAS_AF=0.0387;AMR_AF=0.062;AFR_AF=0.239;EUR_AF=0.0378;SAS_AF=0.1575;AA=T|||;VT=SNP
18	77401940	rs73480951	G	A	100	PASS	AC=676;AF=0.134984;AN=5008;NS=2504;DP=13084;EAS_AF=0.0387;AMR_AF=0.072;AFR_AF=0.298;EUR_AF=0.0388;SAS_AF=0.1575;AA=G|||;VT=SNP
18	77402395	rs73972704	C	T	100	PASS	AC=591;AF=0.118011;AN=5008;NS=2504;DP=13872;EAS_AF=0.0387;AMR_AF=0.062;AFR_AF=0.2398;EUR_AF=0.0378;SAS_AF=0.1575;AA=C|||;VT=SNP
18	77402643	rs75712602	T	G	100	PASS	AC=415;AF=0.0828674;AN=5008;NS=2504;DP=15526;EAS_AF=0.2391;AMR_AF=0.0937;AFR_AF=0.0106;EUR_AF=0.0596;SAS_AF=0.0358;AA=T|||;VT=SNP
18	77402709	rs58710583	C	T	100	PASS	AC=589;AF=0.117612;AN=5008;NS=2504;DP=17847;EAS_AF=0.0387;AMR_AF=0.062;AFR_AF=0.2383;EUR_AF=0.0378;SAS_AF=0.1575;AA=C|||;VT=SNP
18	77403088	rs9960189	T	C	100	PASS	AC=638;AF=0.127396;AN=5008;NS=2504;DP=19012;EAS_AF=0.2391;AMR_AF=0.1037;AFR_AF=0.1725;EUR_AF=0.0616;SAS_AF=0.0358;AA=T|||;VT=SNP
18	77403255	rs9945398	G	A	100	PASS	AC=1222;AF=0.24401;AN=5008;NS=2504;DP=14556;EAS_AF=0.2768;AMR_AF=0.2075;AFR_AF=0.2315;EUR_AF=0.2694;SAS_AF=0.227;AA=G|||;VT=SNP
18	77403918	rs11660386	C	A	100	PASS	AC=3462;AF=0.691294;AN=5008;NS=2504;DP=21020;EAS_AF=0.4365;AMR_AF=0.8444;AFR_AF=0.5734;EUR_AF=0.9553;SAS_AF=0.7331;AA=A|||;VT=SNP
18	77403963	rs11660220	G	A	100	PASS	AC=1975;AF=0.394369;AN=5008;NS=2504;DP=22441;EAS_AF=0.1518;AMR_AF=0.621;AFR_AF=0.1589;EUR_AF=0.6849;SAS_AF=0.5031;AA=G|||;VT=SNP
18	77404361	rs73972705	A	G	100	PASS	AC=582;AF=0.116214;AN=5008;NS=2504;DP=18571;EAS_AF=0.0397;AMR_AF=0.049;AFR_AF=0.2398;EUR_AF=0.0358;SAS_AF=0.1585;AA=G|||;VT=SNP
18	77404456	rs9948812	G	A	100	PASS	AC=4062;AF=0.811102;AN=5008;NS=2504;DP=19029;EAS_AF=0.9603;AMR_AF=0.9337;AFR_AF=0.5061;EUR_AF=0.9642;SAS_AF=0.8252;AA=A|||;VT=SNP
18	77405227	rs3809939	G	C	100	PASS	AC=432;AF=0.086262;AN=5008;NS=2504;DP=15966;EAS_AF=0.1419;AMR_AF=0.0836;AFR_AF=0.0038;EUR_AF=0.1779;SAS_AF=0.0481;AA=G|||;VT=SNP
18	77405408	rs3809940	C	T	100	PASS	AC=1665;AF=0.332468;AN=5008;NS=2504;DP=18127;EAS_AF=0.6577;AMR_AF=0.268;AFR_AF=0.2927;EUR_AF=0.1581;SAS_AF=0.2761;AA=C|||;VT=SNP
18	77405417	rs3809941	C	T	100	PASS	AC=437;AF=0.0872604;AN=5008;NS=2504;DP=18156;EAS_AF=0.1448;AMR_AF=0.0836;AFR_AF=0.0038;EUR_AF=0.1779;SAS_AF=0.0501;AA=C|||;VT=SNP
18	77405465	rs3809942	A	G	100	PASS	AC=434;AF=0.0866613;AN=5008;NS=2504;DP=18322;EAS_AF=0.1438;AMR_AF=0.0836;AFR_AF=0.0038;EUR_AF=0.1779;SAS_AF=0.0481;AA=G|||;VT=SNP
18	77405529	rs11081550	C	T	100	PASS	AC=833;AF=0.166334;AN=5008;NS=2504;DP=17929;EAS_AF=0.1399;AMR_AF=0.245;AFR_AF=0.118;EUR_AF=0.1769;SAS_AF=0.1922;AA=C|||;VT=SNP
18	77405534	rs73003657	A	G	100	PASS	AC=435;AF=0.086861;AN=5008;NS=2504;DP=18063;EAS_AF=0.1438;AMR_AF=0.0836;AFR_AF=0.0038;EUR_AF=0.1789;SAS_AF=0.0481;AA=G|||;VT=SNP
18	77405655	rs73003658	G	A	100	PASS	AC=435;AF=0.086861;AN=5008;NS=2504;DP=19995;EAS_AF=0.1438;AMR_AF=0.0836;AFR_AF=0.0038;EUR_AF=0.1789;SAS_AF=0.0481;AA=G|||;VT=SNP
18	77405731	rs732771	A	G	100	PASS	AC=3548;AF=0.708466;AN=5008;NS=2504;DP=19884;EAS_AF=0.5804;AMR_AF=0.8256;AFR_AF=0.4985;EUR_AF=0.9533;SAS_AF=0.7894;AA=G|||;VT=SNP
18	77406203	rs4461148	T	C	100	PASS	AC=3622;AF=0.723243;AN=5008;NS=2504;DP=18014;EAS_AF=0.63;AMR_AF=0.8329;AFR_AF=0.5129;EUR_AF=0.9533;SAS_AF=0.7894;AA=C|||;VT=SNP
18	77406421	rs1075780	C	T	100	PASS	AC=1946;AF=0.388578;AN=5008;NS=2504;DP=19248;EAS_AF=0.2599;AMR_AF=0.5029;AFR_AF=0.2057;EUR_AF=0.6978;SAS_AF=0.3691;AA=T|||;VT=SNP
18	77406427	rs1075779	A	C	100	PASS	AC=1844;AF=0.368211;AN=5008;NS=2504;DP=19160;EAS_AF=0.2619;AMR_AF=0.5;AFR_AF=0.1293;EUR_AF=0.6968;SAS_AF=0.3691;AA=C|||;VT=SNP
18	77406681	rs73003664	G	A	100	PASS	AC=1124;AF=0.224441;AN=5008;NS=2504;DP=18544;EAS_AF=0.3333;AMR_AF=0.1484;AFR_AF=0.1135;EUR_AF=0.2525;SAS_AF=0.2873;AA=G|||;VT=SNP
18	77407516	rs668013	G	A	100	PASS	AC=2108;AF=0.420927;AN=5008;NS=2504;DP=8122;EAS_AF=0.371;AMR_AF=0.5346;AFR_AF=0.2632;EUR_AF=0.503;SAS_AF=0.5204;AA=G|||;VT=SNP
18	77407875	rs11081552	A	C	100	PASS	AC=1040;AF=0.207668;AN=5008;NS=2504;DP=17215;EAS_AF=0.0397;AMR_AF=0.2709;AFR_AF=0.2769;EUR_AF=0.3161;SAS_AF=0.1309;AA=A|||;VT=SNP
18	77408202	rs73003676	G	A	100	PASS	AC=250;AF=0.0499201;AN=5008;NS=2504;DP=11831;EAS_AF=0.003;AMR_AF=0.0504;AFR_AF=0.0053;EUR_AF=0.16;SAS_AF=0.045;AA=G|||;VT=SNP
18	77408421	rs117835808	G	A	100	PASS	AC=269;AF=0.0537141;AN=5008;NS=2504;DP=14436;EAS_AF=0.1359;AMR_AF=0.0331;AFR_AF=0.003;EUR_AF=0.0288;SAS_AF=0.0777;AA=G|||;VT=SNP
18	77408468	rs73003677	T	C	100	PASS	AC=2371;AF=0.473442;AN=5008;NS=2504;DP=10815;EAS_AF=0.619;AMR_AF=0.4885;AFR_AF=0.3351;EUR_AF=0.3996;SAS_AF=0.5757;AA=T|||;VT=SNP
18	77409240	rs34282905	G	A	100	PASS	AC=779;AF=0.155551;AN=5008;NS=2504;DP=16224;EAS_AF=0.2877;AMR_AF=0.1686;AFR_AF=0.0272;EUR_AF=0.1024;SAS_AF=0.2382;AA=g|||;VT=SNP
18	77409669	rs73003680	T	A	100	PASS	AC=448;AF=0.0894569;AN=5008;NS=2504;DP=18313;EAS_AF=0.1399;AMR_AF=0.0735;AFR_AF=0.0227;EUR_AF=0.172;SAS_AF=0.0542;AA=A|||;VT=SNP
18	77409800	rs73003682	C	T	100	PASS	AC=448;AF=0.0894569;AN=5008;NS=2504;DP=18091;EAS_AF=0.1399;AMR_AF=0.0735;AFR_AF=0.0227;EUR_AF=0.172;SAS_AF=0.0542;AA=C|||;VT=SNP
18	77409986	rs73003684	A	G	100	PASS	AC=447;AF=0.0892572;AN=5008;NS=2504;DP=18013;EAS_AF=0.1409;AMR_AF=0.0735;AFR_AF=0.0227;EUR_AF=0.17;SAS_AF=0.0542;AA=G|||;VT=SNP
18	77410032	rs580675	T	C	100	PASS	AC=3642;AF=0.727236;AN=5008;NS=2504;DP=17700;EAS_AF=0.6558;AMR_AF=0.7435;AFR_AF=0.6982;EUR_AF=0.7624;SAS_AF=0.7924;AA=t|||;VT=SNP
18	77410108	rs73003687	C	T	100	PASS	AC=447;AF=0.0892572;AN=5008;NS=2504;DP=15900;EAS_AF=0.1409;AMR_AF=0.0735;AFR_AF=0.0227;EUR_AF=0.17;SAS_AF=0.0542;AA=C|||;VT=SNP
18	77410114	rs73003689	G	A	100	PASS	AC=447;AF=0.0892572;AN=5008;NS=2504;DP=15775;EAS_AF=0.1409;AMR_AF=0.0735;AFR_AF=0.0227;EUR_AF=0.17;SAS_AF=0.0542;AA=G|||;VT=SNP
18	77410226	rs77337889	C	T	100	PASS	AC=323;AF=0.0644968;AN=5008;NS=2504;DP=17872;EAS_AF=0.0417;AMR_AF=0.0375;AFR_AF=0.0454;EUR_AF=0.0308;SAS_AF=0.1677;AA=C|||;VT=SNP
18	77410300	rs73003692	T	C	100	PASS	AC=767;AF=0.153155;AN=5008;NS=2504;DP=21427;EAS_AF=0.1806;AMR_AF=0.1095;AFR_AF=0.0681;EUR_AF=0.2008;SAS_AF=0.2219;AA=C|||;VT=SNP
18	77410656	rs73003693	T	C	100	PASS	AC=456;AF=0.0910543;AN=5008;NS=2504;DP=21177;EAS_AF=0.1389;AMR_AF=0.072;AFR_AF=0.031;EUR_AF=0.171;SAS_AF=0.0542;AA=C|||;VT=SNP
18	77410663	rs2439346	G	A	100	PASS	AC=1345;AF=0.26857;AN=5008;NS=2504;DP=21223;EAS_AF=0.1845;AMR_AF=0.2421;AFR_AF=0.3298;EUR_AF=0.2038;SAS_AF=0.3579;AA=G|||;VT=SNP
18	77410704	rs73003694	A	C	100	PASS	AC=446;AF=0.0890575;AN=5008;NS=2504;DP=20379;EAS_AF=0.1389;AMR_AF=0.072;AFR_AF=0.0227;EUR_AF=0.17;SAS_AF=0.0562;AA=C|||;VT=SNP
18	77410755	rs2460397	A	G	100	PASS	AC=3646;AF=0.728035;AN=5008;NS=2504;DP=20186;EAS_AF=0.6558;AMR_AF=0.7464;AFR_AF=0.702;EUR_AF=0.7624;SAS_AF=0.7894;AA=G|||;VT=SNP
18	77410876	rs73005555	G	A	100	PASS	AC=425;AF=0.0848642;AN=5008;NS=2504;DP=18644;EAS_AF=0.1389;AMR_AF=0.0692;AFR_AF=0.0098;EUR_AF=0.17;SAS_AF=0.0542;AA=G|||;VT=SNP
18	77410928	rs117657985	G	A	100	PASS	AC=504;AF=0.100639;AN=5008;NS=2504;DP=17675;EAS_AF=0.1835;AMR_AF=0.0403;AFR_AF=0.0159;EUR_AF=0.0586;SAS_AF=0.2157;AA=G|||;VT=SNP
18	77411343	rs35522341	G	A	100	PASS	AC=1593;AF=0.318091;AN=5008;NS=2504;DP=19119;EAS_AF=0.3948;AMR_AF=0.4179;AFR_AF=0.112;EUR_AF=0.3847;SAS_AF=0.3783;AA=G|||;VT=SNP
18	77411890	rs9789182	G	A	100	PASS	AC=445;AF=0.0888578;AN=5008;NS=2504;DP=16457;EAS_AF=0.1389;AMR_AF=0.072;AFR_AF=0.0234;EUR_AF=0.17;SAS_AF=0.0542;AA=G|||;VT=SNP
18	77411903	rs9789100	A	G	100	PASS	AC=445;AF=0.0888578;AN=5008;NS=2504;DP=16004;EAS_AF=0.1389;AMR_AF=0.072;AFR_AF=0.0234;EUR_AF=0.17;SAS_AF=0.0542;AA=G|||;VT=SNP
18	77412201	rs2460398	G	A	100	PASS	AC=1294;AF=0.258387;AN=5008;NS=2504;DP=15819;EAS_AF=0.1835;AMR_AF=0.2349;AFR_AF=0.298;EUR_AF=0.2028;SAS_AF=0.3558;AA=G|||;VT=SNP
18	77412248	rs9789187	G	C	100	PASS	AC=422;AF=0.0842652;AN=5008;NS=2504;DP=17365;EAS_AF=0.1389;AMR_AF=0.0735;AFR_AF=0.0045;EUR_AF=0.171;SAS_AF=0.0542;AA=G|||;VT=SNP
18	77412623	rs35948672	G	A	100	PASS	AC=925;AF=0.184704;AN=5008;NS=2504;DP=20580;EAS_AF=0.3512;AMR_AF=0.1729;AFR_AF=0.093;EUR_AF=0.0944;SAS_AF=0.2382;AA=G|||;VT=SNP
18	77413729	rs589394	C	T	100	PASS	AC=3702;AF=0.739217;AN=5008;NS=2504;DP=16112;EAS_AF=0.7163;AMR_AF=0.7464;AFR_AF=0.6997;EUR_AF=0.7604;SAS_AF=0.7894;AA=T|||;VT=SNP
18	77414199	rs7237034	G	A	100	PASS	AC=444;AF=0.0886581;AN=5008;NS=2504;DP=16509;EAS_AF=0.1389;AMR_AF=0.072;AFR_AF=0.0234;EUR_AF=0.169;SAS_AF=0.0542;AA=G|||;VT=SNP
18	77414344	rs62097682	G	A	100	PASS	AC=701;AF=0.139976;AN=5008;NS=2504;DP=19422;EAS_AF=0.0357;AMR_AF=0.2464;AFR_AF=0.0477;EUR_AF=0.2903;SAS_AF=0.1421;AA=G|||;VT=SNP
18	77414446	rs8098000	T	G	100	PASS	AC=417;AF=0.0832668;AN=5008;NS=2504;DP=8643;EAS_AF=0.1389;AMR_AF=0.0692;AFR_AF=0.0045;EUR_AF=0.169;SAS_AF=0.0542;AA=t|||;VT=SNP
18	77414556	rs8098133	T	A	100	PASS	AC=445;AF=0.0888578;AN=5008;NS=2504;DP=17178;EAS_AF=0.1399;AMR_AF=0.072;AFR_AF=0.0234;EUR_AF=0.169;SAS_AF=0.0542;AA=A|||;VT=SNP
18	77414729	rs570029	T	C	100	PASS	AC=3735;AF=0.745807;AN=5008;NS=2504;DP=19154;EAS_AF=0.7173;AMR_AF=0.7493;AFR_AF=0.7231;EUR_AF=0.7604;SAS_AF=0.7883;AA=C|||;VT=SNP
18	77414943	rs605183	C	T	100	PASS	AC=3702;AF=0.739217;AN=5008;NS=2504;DP=18707;EAS_AF=0.7163;AMR_AF=0.7478;AFR_AF=0.6997;EUR_AF=0.7604;SAS_AF=0.7883;AA=T|||;VT=SNP
18	77415362	rs62097683	C	T	100	PASS	AC=707;AF=0.141174;AN=5008;NS=2504;DP=16075;EAS_AF=0.0417;AMR_AF=0.2464;AFR_AF=0.0477;EUR_AF=0.2903;SAS_AF=0.1421;AA=C|||;VT=SNP
18	77415524	rs35776827	C	T	100	PASS	AC=931;AF=0.185903;AN=5008;NS=2504;DP=12967;EAS_AF=0.3532;AMR_AF=0.1729;AFR_AF=0.0938;EUR_AF=0.0944;SAS_AF=0.2413;AA=C|||;VT=SNP
18	77416142	rs1660169	T	C	100	PASS	AC=3733;AF=0.745407;AN=5008;NS=2504;DP=20127;EAS_AF=0.7163;AMR_AF=0.7493;AFR_AF=0.7224;EUR_AF=0.7604;SAS_AF=0.7883;AA=C|||;VT=SNP
18	77416504	rs73005561	G	A	100	PASS	AC=463;AF=0.0924521;AN=5008;NS=2504;DP=15456;EAS_AF=0.1389;AMR_AF=0.0764;AFR_AF=0.0363;EUR_AF=0.168;SAS_AF=0.0542;AA=A|||;VT=SNP
18	77416956	rs73005562	A	G	100	PASS	AC=443;AF=0.0884585;AN=5008;NS=2504;DP=13472;EAS_AF=0.1389;AMR_AF=0.072;AFR_AF=0.0234;EUR_AF=0.168;SAS_AF=0.0542;AA=G|||;VT=SNP
18	77417228	rs79972592	T	G	100	PASS	AC=276;AF=0.0551118;AN=5008;NS=2504;DP=18176;EAS_AF=0.0446;AMR_AF=0.0317;AFR_AF=0.003;EUR_AF=0.0308;SAS_AF=0.1779;AA=T|||;VT=SNP
18	77417704	rs1660170	A	G	100	PASS	AC=3711;AF=0.741014;AN=5008;NS=2504;DP=19030;EAS_AF=0.7163;AMR_AF=0.7478;AFR_AF=0.6974;EUR_AF=0.7604;SAS_AF=0.8006;AA=G|||;VT=SNP
18	77417934	rs2460386	T	C	100	PASS	AC=3710;AF=0.740815;AN=5008;NS=2504;DP=16613;EAS_AF=0.7163;AMR_AF=0.7478;AFR_AF=0.6967;EUR_AF=0.7604;SAS_AF=0.8006;AA=C|||;VT=SNP
18	77418230	rs2364352	T	C	100	PASS	AC=3712;AF=0.741214;AN=5008;NS=2504;DP=17238;EAS_AF=0.7163;AMR_AF=0.7478;AFR_AF=0.6974;EUR_AF=0.7614;SAS_AF=0.8006;AA=C|||;VT=SNP
18	77418236	rs73005566	C	T	100	PASS	AC=260;AF=0.0519169;AN=5008;NS=2504;DP=17253;EAS_AF=0.003;AMR_AF=0.0533;AFR_AF=0.0053;EUR_AF=0.168;SAS_AF=0.045;AA=C|||;VT=SNP
18	77419039	rs73005569	T	C	100	PASS	AC=439;AF=0.0876597;AN=5008;NS=2504;DP=20880;EAS_AF=0.1359;AMR_AF=0.072;AFR_AF=0.0227;EUR_AF=0.168;SAS_AF=0.0542;AA=T|||;VT=SNP
18	77419549	rs1788651	A	G	100	PASS	AC=1004;AF=0.200479;AN=5008;NS=2504;DP=20837;EAS_AF=0.1399;AMR_AF=0.2089;AFR_AF=0.2731;EUR_AF=0.174;SAS_AF=0.1861;AA=A|||;VT=SNP
18	77420703	rs868678	C	G	100	PASS	AC=3694;AF=0.73762;AN=5008;NS=2504;DP=13911;EAS_AF=0.7153;AMR_AF=0.7464;AFR_AF=0.6884;EUR_AF=0.7584;SAS_AF=0.7996;AA=G|||;VT=SNP
18	77421100	rs9963625	G	C	100	PASS	AC=1661;AF=0.331669;AN=5008;NS=2504;DP=16081;EAS_AF=0.3958;AMR_AF=0.4207;AFR_AF=0.1536;EUR_AF=0.3887;SAS_AF=0.3845;AA=G|||;VT=SNP
18	77421188	rs73005571	A	G	100	PASS	AC=429;AF=0.0856629;AN=5008;NS=2504;DP=16236;EAS_AF=0.1359;AMR_AF=0.0692;AFR_AF=0.0189;EUR_AF=0.165;SAS_AF=0.0542;AA=G|||;VT=SNP
18	77421289	rs146682440	G	A	100	PASS	AC=429;AF=0.0856629;AN=5008;NS=2504;DP=16070;EAS_AF=0.1359;AMR_AF=0.0692;AFR_AF=0.0189;EUR_AF=0.165;SAS_AF=0.0542;AA=g|||;VT=SNP
18	77421355	rs118094982	C	T	100	PASS	AC=429;AF=0.0856629;AN=5008;NS=2504;DP=15948;EAS_AF=0.1359;AMR_AF=0.0692;AFR_AF=0.0189;EUR_AF=0.165;SAS_AF=0.0542;AA=T|||;VT=SNP
18	77421807	rs948803	G	C	100	PASS	AC=1445;AF=0.288538;AN=5008;NS=2504;DP=17589;EAS_AF=0.1825;AMR_AF=0.2507;AFR_AF=0.3986;EUR_AF=0.2048;SAS_AF=0.362;AA=G|||;VT=SNP
18	77422760	rs1715089	C	T	100	PASS	AC=1428;AF=0.285144;AN=5008;NS=2504;DP=16420;EAS_AF=0.1825;AMR_AF=0.2507;AFR_AF=0.3858;EUR_AF=0.2048;SAS_AF=0.362;AA=C|||;VT=SNP
18	77423119	rs73005583	C	T	100	PASS	AC=430;AF=0.0858626;AN=5008;NS=2504;DP=15088;EAS_AF=0.1369;AMR_AF=0.0692;AFR_AF=0.0189;EUR_AF=0.165;SAS_AF=0.0542;AA=C|||;VT=SNP
18	77424510	rs146374059	A	G	100	PASS	AC=433;AF=0.0864617;AN=5008;NS=2504;DP=17418;EAS_AF=0.1369;AMR_AF=0.0692;AFR_AF=0.0197;EUR_AF=0.165;SAS_AF=0.0562;AA=G|||;VT=SNP
18	77424589	rs1788656	G	A	100	PASS	AC=1428;AF=0.285144;AN=5008;NS=2504;DP=20753;EAS_AF=0.1825;AMR_AF=0.2507;AFR_AF=0.3858;EUR_AF=0.2048;SAS_AF=0.362;AA=G|||;VT=SNP
18	77425192	rs34242155	G	A	100	PASS	AC=1488;AF=0.297125;AN=5008;NS=2504;DP=18937;EAS_AF=0.3948;AMR_AF=0.4078;AFR_AF=0.0348;EUR_AF=0.3887;SAS_AF=0.3783;AA=G|||;VT=SNP
18	77425813	rs73005590	C	G	100	PASS	AC=430;AF=0.0858626;AN=5008;NS=2504;DP=17977;EAS_AF=0.1369;AMR_AF=0.0692;AFR_AF=0.0189;EUR_AF=0.165;SAS_AF=0.0542;AA=G|||;VT=SNP
18	77425818	rs73005592	T	C	100	PASS	AC=431;AF=0.0860623;AN=5008;NS=2504;DP=17776;EAS_AF=0.1369;AMR_AF=0.0692;AFR_AF=0.0189;EUR_AF=0.165;SAS_AF=0.0552;AA=T|||;VT=SNP
18	77426058	rs35806234	G	A	100	PASS	AC=484;AF=0.0966454;AN=5008;NS=2504;DP=17183;EAS_AF=0.0188;AMR_AF=0.1081;AFR_AF=0.0113;EUR_AF=0.2157;SAS_AF=0.1616;AA=G|||;VT=SNP
18	77426299	rs139501558	T	C	100	PASS	AC=431;AF=0.0860623;AN=5008;NS=2504;DP=16790;EAS_AF=0.1369;AMR_AF=0.0706;AFR_AF=0.0189;EUR_AF=0.165;SAS_AF=0.0542;AA=C|||;VT=SNP
18	77426776	rs73005595	T	C	100	PASS	AC=409;AF=0.0816693;AN=5008;NS=2504;DP=15769;EAS_AF=0.1369;AMR_AF=0.0663;AFR_AF=0.0045;EUR_AF=0.165;SAS_AF=0.0542;AA=T|||;VT=SNP
18	77427088	rs1612815	C	T	100	PASS	AC=1038;AF=0.207268;AN=5008;NS=2504;DP=16911;EAS_AF=0.1399;AMR_AF=0.2118;AFR_AF=0.2958;EUR_AF=0.174;SAS_AF=0.1881;AA=C|||;VT=SNP
18	77427356	rs73005597	T	C	100	PASS	AC=430;AF=0.0858626;AN=5008;NS=2504;DP=18913;EAS_AF=0.1369;AMR_AF=0.0692;AFR_AF=0.0189;EUR_AF=0.165;SAS_AF=0.0542;AA=C|||;VT=SNP
18	77427526	rs73005599	C	T	100	PASS	AC=254;AF=0.0507188;AN=5008;NS=2504;DP=19516;EAS_AF=0.003;AMR_AF=0.0504;AFR_AF=0.0045;EUR_AF=0.165;SAS_AF=0.045;AA=C|||;VT=SNP
18	77427844	rs9958397	A	G	100	PASS	AC=3604;AF=0.719649;AN=5008;NS=2504;DP=16514;EAS_AF=0.7123;AMR_AF=0.7219;AFR_AF=0.6823;EUR_AF=0.7306;SAS_AF=0.7648;AA=G|||;VT=SNP
18	77428314	rs73005600	A	G	100	PASS	AC=430;AF=0.0858626;AN=5008;NS=2504;DP=19488;EAS_AF=0.1369;AMR_AF=0.0692;AFR_AF=0.0189;EUR_AF=0.165;SAS_AF=0.0542;AA=G|||;VT=SNP
18	77429020	rs73007403	C	T	100	PASS	AC=410;AF=0.081869;AN=5008;NS=2504;DP=19421;EAS_AF=0.1369;AMR_AF=0.0663;AFR_AF=0.0045;EUR_AF=0.166;SAS_AF=0.0542;AA=C|||;VT=SNP
18	77429030	rs73007405	T	C	100	PASS	AC=410;AF=0.081869;AN=5008;NS=2504;DP=19334;EAS_AF=0.1369;AMR_AF=0.0663;AFR_AF=0.0045;EUR_AF=0.166;SAS_AF=0.0542;AA=T|||;VT=SNP
18	77429231	rs56322269	T	C	100	PASS	AC=435;AF=0.086861;AN=5008;NS=2504;DP=21564;EAS_AF=0.1369;AMR_AF=0.0692;AFR_AF=0.0212;EUR_AF=0.166;SAS_AF=0.0552;AA=T|||;VT=SNP
18	77429701	rs1788659	C	G	100	PASS	AC=3684;AF=0.735623;AN=5008;NS=2504;DP=21337;EAS_AF=0.7153;AMR_AF=0.7435;AFR_AF=0.6846;EUR_AF=0.7594;SAS_AF=0.7955;AA=G|||;VT=SNP
18	77430668	rs113739041	T	C	100	PASS	AC=392;AF=0.0782748;AN=5008;NS=2504;DP=21532;EAS_AF=0.0407;AMR_AF=0.0389;AFR_AF=0.0915;EUR_AF=0.0308;SAS_AF=0.1759;AA=T|||;VT=SNP
18	77431449	rs960943	T	G	100	PASS	AC=1012;AF=0.202077;AN=5008;NS=2504;DP=17547;EAS_AF=0.125;AMR_AF=0.2219;AFR_AF=0.2806;EUR_AF=0.174;SAS_AF=0.1902;AA=T|||;VT=SNP
18	77431532	rs71367520	A	C	100	PASS	AC=485;AF=0.096845;AN=5008;NS=2504;DP=18560;EAS_AF=0.0169;AMR_AF=0.111;AFR_AF=0.0121;EUR_AF=0.2167;SAS_AF=0.1605;AA=A|||;VT=SNP
18	77431586	rs56285895	T	C	100	PASS	AC=409;AF=0.0816693;AN=5008;NS=2504;DP=18810;EAS_AF=0.1369;AMR_AF=0.0677;AFR_AF=0.0045;EUR_AF=0.165;SAS_AF=0.0532;AA=T|||;VT=SNP
18	77431709	rs71367521	G	A	100	PASS	AC=484;AF=0.0966454;AN=5008;NS=2504;DP=16033;EAS_AF=0.0159;AMR_AF=0.111;AFR_AF=0.0129;EUR_AF=0.2167;SAS_AF=0.1595;AA=g|||;VT=SNP
18	77432056	rs117077158	G	T	100	PASS	AC=408;AF=0.0814696;AN=5008;NS=2504;DP=16869;EAS_AF=0.1369;AMR_AF=0.0677;AFR_AF=0.0045;EUR_AF=0.165;SAS_AF=0.0521;AA=G|||;VT=SNP
18	77432789	rs77960492	C	T	100	PASS	AC=262;AF=0.0523163;AN=5008;NS=2504;DP=18965;EAS_AF=0.0417;AMR_AF=0.0303;AFR_AF=0.0098;EUR_AF=0.0318;SAS_AF=0.1575;AA=C|||;VT=SNP
18	77432981	rs77988933	G	A	100	PASS	AC=324;AF=0.0646965;AN=5008;NS=2504;DP=18595;EAS_AF=0.0417;AMR_AF=0.0346;AFR_AF=0.0545;EUR_AF=0.0318;SAS_AF=0.1575;AA=G|||;VT=SNP
18	77433717	rs2680752	T	C	100	PASS	AC=3715;AF=0.741813;AN=5008;NS=2504;DP=16268;EAS_AF=0.7063;AMR_AF=0.7507;AFR_AF=0.7088;EUR_AF=0.7624;SAS_AF=0.7955;AA=C|||;VT=SNP
18	77433820	rs9963231	T	G	100	PASS	AC=464;AF=0.0926518;AN=5008;NS=2504;DP=14900;EAS_AF=0.0417;AMR_AF=0.0447;AFR_AF=0.1536;EUR_AF=0.0338;SAS_AF=0.1575;AA=T|||;VT=SNP
18	77434508	rs57841796	C	T	100	PASS	AC=1029;AF=0.205471;AN=5008;NS=2504;DP=14316;EAS_AF=0.127;AMR_AF=0.2219;AFR_AF=0.2935;EUR_AF=0.175;SAS_AF=0.1871;AA=C|||;VT=SNP
18	77434918	rs77742790	G	C	100	PASS	AC=443;AF=0.0884585;AN=5008;NS=2504;DP=22789;EAS_AF=0.1369;AMR_AF=0.072;AFR_AF=0.0272;EUR_AF=0.166;SAS_AF=0.0532;AA=G|||;VT=SNP
18	77435294	rs73007474	A	G	100	PASS	AC=441;AF=0.0880591;AN=5008;NS=2504;DP=22536;EAS_AF=0.1369;AMR_AF=0.072;AFR_AF=0.0272;EUR_AF=0.164;SAS_AF=0.0532;AA=A|||;VT=SNP
18	77437119	rs76401746	G	T	100	PASS	AC=397;AF=0.0792732;AN=5008;NS=2504;DP=20843;EAS_AF=0.0417;AMR_AF=0.0375;AFR_AF=0.1082;EUR_AF=0.0318;SAS_AF=0.1575;AA=G|||;VT=SNP
18	77437628	rs73007477	G	A	100	PASS	AC=407;AF=0.08127;AN=5008;NS=2504;DP=22154;EAS_AF=0.1369;AMR_AF=0.0677;AFR_AF=0.0045;EUR_AF=0.164;SAS_AF=0.0521;AA=G|||;VT=SNP
18	77437805	rs553352	A	G	100	PASS	AC=3696;AF=0.738019;AN=5008;NS=2504;DP=20506;EAS_AF=0.7054;AMR_AF=0.7435;AFR_AF=0.7042;EUR_AF=0.7584;SAS_AF=0.7924;AA=a|||;VT=SNP
18	77437845	rs552569	T	C	100	PASS	AC=1039;AF=0.207468;AN=5008;NS=2504;DP=20465;EAS_AF=0.128;AMR_AF=0.2219;AFR_AF=0.2988;EUR_AF=0.175;SAS_AF=0.1892;AA=t|||;VT=SNP
18	77437993	rs680014	A	G	100	PASS	AC=3696;AF=0.738019;AN=5008;NS=2504;DP=18498;EAS_AF=0.7054;AMR_AF=0.7435;AFR_AF=0.7042;EUR_AF=0.7584;SAS_AF=0.7924;AA=G|||;VT=SNP
18	77438195	rs73007480	T	C	100	PASS	AC=407;AF=0.08127;AN=5008;NS=2504;DP=18359;EAS_AF=0.1369;AMR_AF=0.0677;AFR_AF=0.0045;EUR_AF=0.164;SAS_AF=0.0521;AA=C|||;VT=SNP
18	77438656	rs56235016	G	A	100	PASS	AC=407;AF=0.08127;AN=5008;NS=2504;DP=17780;EAS_AF=0.1379;AMR_AF=0.0677;AFR_AF=0.0045;EUR_AF=0.163;SAS_AF=0.0521;AA=G|||;VT=SNP
18	77438688	rs585571	T	C	100	PASS	AC=3698;AF=0.738419;AN=5008;NS=2504;DP=17260;EAS_AF=0.7054;AMR_AF=0.7435;AFR_AF=0.7073;EUR_AF=0.7565;SAS_AF=0.7924;AA=C|||;VT=SNP
18	77438695	rs111905286	T	G	100	PASS	AC=393;AF=0.0784744;AN=5008;NS=2504;DP=16961;EAS_AF=0.0407;AMR_AF=0.0375;AFR_AF=0.1059;EUR_AF=0.0318;SAS_AF=0.1575;AA=T|||;VT=SNP
18	77438699	rs113297720	T	C	100	PASS	AC=393;AF=0.0784744;AN=5008;NS=2504;DP=16798;EAS_AF=0.0407;AMR_AF=0.0375;AFR_AF=0.1059;EUR_AF=0.0318;SAS_AF=0.1575;AA=T|||;VT=SNP
18	77438703	rs113432577	C	T	100	PASS	AC=393;AF=0.0784744;AN=5008;NS=2504;DP=16585;EAS_AF=0.0407;AMR_AF=0.0375;AFR_AF=0.1059;EUR_AF=0.0318;SAS_AF=0.1575;AA=T|||;VT=SNP
18	77438956	rs35928863	A	G	100	PASS	AC=1500;AF=0.299521;AN=5008;NS=2504;DP=14202;EAS_AF=0.3998;AMR_AF=0.3948;AFR_AF=0.0416;EUR_AF=0.3837;SAS_AF=0.3906;AA=A|||;VT=SNP
18	77439001	rs77067725	T	C	100	PASS	AC=420;AF=0.0838658;AN=5008;NS=2504;DP=14838;EAS_AF=0.0427;AMR_AF=0.0375;AFR_AF=0.1067;EUR_AF=0.0318;SAS_AF=0.182;AA=T|||;VT=SNP
18	77439239	rs75631874	G	C	100	PASS	AC=425;AF=0.0848642;AN=5008;NS=2504;DP=13331;EAS_AF=0.0427;AMR_AF=0.0375;AFR_AF=0.1059;EUR_AF=0.0378;SAS_AF=0.182;AA=G|||;VT=SNP
18	77439258	rs978579	A	G	100	PASS	AC=3697;AF=0.738219;AN=5008;NS=2504;DP=13087;EAS_AF=0.7054;AMR_AF=0.7406;AFR_AF=0.7057;EUR_AF=0.7624;SAS_AF=0.7894;AA=G|||;VT=SNP
18	77439532	rs3826573	T	C	100	PASS	AC=3282;AF=0.655351;AN=5008;NS=2504;DP=13961;EAS_AF=0.5685;AMR_AF=0.6729;AFR_AF=0.7005;EUR_AF=0.5934;SAS_AF=0.7352;AA=C|||;VT=SNP
18	77439637	rs75667721	G	T	100	PASS	AC=407;AF=0.08127;AN=5008;NS=2504;DP=12020;EAS_AF=0.1369;AMR_AF=0.0677;AFR_AF=0.0045;EUR_AF=0.163;SAS_AF=0.0532;AA=G|||;VT=SNP
18	77439756	rs56246515	G	A	100	PASS	AC=875;AF=0.17472;AN=5008;NS=2504;DP=12266;EAS_AF=0.126;AMR_AF=0.2075;AFR_AF=0.202;EUR_AF=0.175;SAS_AF=0.1646;AA=G|||;VT=SNP
18	77439844	rs56006341	G	T	100	PASS	AC=1493;AF=0.298123;AN=5008;NS=2504;DP=9527;EAS_AF=0.3998;AMR_AF=0.3905;AFR_AF=0.0416;EUR_AF=0.3837;SAS_AF=0.3865;AA=G|||;VT=SNP
18	77440128	rs17855830	T	G	100	PASS	AC=3282;AF=0.655351;AN=5008;NS=2504;DP=6558;EAS_AF=0.5685;AMR_AF=0.6729;AFR_AF=0.7005;EUR_AF=0.5934;SAS_AF=0.7352;AA=G|||;VT=SNP;EX_TARGET
18	77440361	rs113762153	C	T	100	PASS	AC=414;AF=0.0826677;AN=5008;NS=2504;DP=10288;EAS_AF=0.0417;AMR_AF=0.0375;AFR_AF=0.1036;EUR_AF=0.0318;SAS_AF=0.181;AA=C|||;VT=SNP
18	77441133	rs11081553	G	T	100	PASS	AC=387;AF=0.0772764;AN=5008;NS=2504;DP=18863;EAS_AF=0.0417;AMR_AF=0.036;AFR_AF=0.084;EUR_AF=0.0318;SAS_AF=0.181;AA=G|||;VT=SNP
18	77441296	rs73007486	C	T	100	PASS	AC=248;AF=0.0495208;AN=5008;NS=2504;DP=18311;EAS_AF=0.002;AMR_AF=0.0504;AFR_AF=0.0045;EUR_AF=0.163;SAS_AF=0.0419;AA=C|||;VT=SNP
18	77441355	rs618342	T	G	100	PASS	AC=3290;AF=0.656949;AN=5008;NS=2504;DP=18293;EAS_AF=0.5685;AMR_AF=0.6772;AFR_AF=0.7012;EUR_AF=0.5934;SAS_AF=0.7393;AA=G|||;VT=SNP
18	77441442	rs520874	C	A	100	PASS	AC=874;AF=0.174521;AN=5008;NS=2504;DP=20695;EAS_AF=0.126;AMR_AF=0.2046;AFR_AF=0.2027;EUR_AF=0.175;SAS_AF=0.1646;AA=C|||;VT=SNP
18	77441822	rs496281	C	G	100	PASS	AC=2866;AF=0.572284;AN=5008;NS=2504;DP=20444;EAS_AF=0.5268;AMR_AF=0.6354;AFR_AF=0.593;EUR_AF=0.5616;SAS_AF=0.5573;AA=C|||;VT=SNP
18	77442107	rs493557	C	T	100	PASS	AC=1033;AF=0.20627;AN=5008;NS=2504;DP=20588;EAS_AF=0.126;AMR_AF=0.2233;AFR_AF=0.3132;EUR_AF=0.175;SAS_AF=0.1646;AA=C|||;VT=SNP
18	77442583	rs3859315	T	G	100	PASS	AC=406;AF=0.0810703;AN=5008;NS=2504;DP=20160;EAS_AF=0.1369;AMR_AF=0.0677;AFR_AF=0.0045;EUR_AF=0.163;SAS_AF=0.0521;AA=T|||;VT=SNP
18	77442622	rs3859316	C	A	100	PASS	AC=406;AF=0.0810703;AN=5008;NS=2504;DP=19132;EAS_AF=0.1369;AMR_AF=0.0677;AFR_AF=0.0045;EUR_AF=0.163;SAS_AF=0.0521;AA=C|||;VT=SNP
18	77442937	rs11081554	G	C	100	PASS	AC=284;AF=0.0567093;AN=5008;NS=2504;DP=21943;EAS_AF=0.0417;AMR_AF=0.0303;AFR_AF=0.0098;EUR_AF=0.0318;SAS_AF=0.18;AA=G|||;VT=SNP
18	77443046	rs1788661	C	T	100	PASS	AC=2863;AF=0.571685;AN=5008;NS=2504;DP=18964;EAS_AF=0.5268;AMR_AF=0.6354;AFR_AF=0.593;EUR_AF=0.5616;SAS_AF=0.5542;AA=C|||;VT=SNP
18	77443093	rs3859317	A	C	100	PASS	AC=1498;AF=0.299121;AN=5008;NS=2504;DP=17501;EAS_AF=0.4008;AMR_AF=0.3934;AFR_AF=0.0416;EUR_AF=0.3837;SAS_AF=0.3885;AA=A|||;VT=SNP
18	77443371	rs10432147	T	G	100	PASS	AC=419;AF=0.0836661;AN=5008;NS=2504;DP=21215;EAS_AF=0.0417;AMR_AF=0.0375;AFR_AF=0.1082;EUR_AF=0.0318;SAS_AF=0.18;AA=T|||;VT=SNP
18	77443708	rs9635877	C	T	100	PASS	AC=419;AF=0.0836661;AN=5008;NS=2504;DP=19508;EAS_AF=0.0417;AMR_AF=0.0375;AFR_AF=0.1082;EUR_AF=0.0318;SAS_AF=0.18;AA=C|||;VT=SNP
18	77443827	rs545978	C	T	100	PASS	AC=1014;AF=0.202476;AN=5008;NS=2504;DP=18407;EAS_AF=0.126;AMR_AF=0.2219;AFR_AF=0.2995;EUR_AF=0.175;SAS_AF=0.1646;AA=C|||;VT=SNP
18	77443935	rs545038	C	T	100	PASS	AC=3282;AF=0.655351;AN=5008;NS=2504;DP=20015;EAS_AF=0.5685;AMR_AF=0.6729;AFR_AF=0.7012;EUR_AF=0.5934;SAS_AF=0.7342;AA=T|||;VT=SNP
18	77444260	rs73007489	C	T	100	PASS	AC=406;AF=0.0810703;AN=5008;NS=2504;DP=22062;EAS_AF=0.1369;AMR_AF=0.0677;AFR_AF=0.0045;EUR_AF=0.163;SAS_AF=0.0521;AA=C|||;VT=SNP
18	77444285	rs7238206	C	T	100	PASS	AC=1153;AF=0.230232;AN=5008;NS=2504;DP=21910;EAS_AF=0.2183;AMR_AF=0.2824;AFR_AF=0.028;EUR_AF=0.3489;SAS_AF=0.3569;AA=C|||;VT=SNP
18	77444409	rs79888394	A	C	100	PASS	AC=419;AF=0.0836661;AN=5008;NS=2504;DP=20405;EAS_AF=0.0417;AMR_AF=0.0375;AFR_AF=0.1082;EUR_AF=0.0318;SAS_AF=0.18;AA=A|||;VT=SNP
18	77445417	rs677768	A	G	100	PASS	AC=3264;AF=0.651757;AN=5008;NS=2504;DP=17105;EAS_AF=0.6627;AMR_AF=0.7032;AFR_AF=0.5938;EUR_AF=0.7247;SAS_AF=0.6074;AA=G|||;VT=SNP
18	77445434	rs10432149	A	C	100	PASS	AC=419;AF=0.0836661;AN=5008;NS=2504;DP=16637;EAS_AF=0.0417;AMR_AF=0.0375;AFR_AF=0.1082;EUR_AF=0.0318;SAS_AF=0.18;AA=A|||;VT=SNP
18	77446397	rs60489061	T	C	100	PASS	AC=386;AF=0.0770767;AN=5008;NS=2504;DP=19390;EAS_AF=0.0427;AMR_AF=0.036;AFR_AF=0.0832;EUR_AF=0.0318;SAS_AF=0.18;AA=T|||;VT=SNP
18	77446446	rs601402	T	A	100	PASS	AC=2858;AF=0.570687;AN=5008;NS=2504;DP=19295;EAS_AF=0.5258;AMR_AF=0.6354;AFR_AF=0.5893;EUR_AF=0.5616;SAS_AF=0.5552;AA=T|||;VT=SNP
18	77448041	rs500795	T	C	100	PASS	AC=3283;AF=0.655551;AN=5008;NS=2504;DP=18834;EAS_AF=0.5685;AMR_AF=0.6729;AFR_AF=0.7012;EUR_AF=0.5934;SAS_AF=0.7352;AA=C|||;VT=SNP
18	77448793	rs35493271	G	T	100	PASS	AC=1497;AF=0.298922;AN=5008;NS=2504;DP=18036;EAS_AF=0.3998;AMR_AF=0.3905;AFR_AF=0.0424;EUR_AF=0.3837;SAS_AF=0.3896;AA=G|||;VT=SNP
18	77448816	rs642810	A	G	100	PASS	AC=1013;AF=0.202276;AN=5008;NS=2504;DP=17598;EAS_AF=0.126;AMR_AF=0.2219;AFR_AF=0.2995;EUR_AF=0.175;SAS_AF=0.1636;AA=A|||;VT=SNP
18	77448830	rs472090	A	G	100	PASS	AC=3689;AF=0.736621;AN=5008;NS=2504;DP=17802;EAS_AF=0.7054;AMR_AF=0.7406;AFR_AF=0.7057;EUR_AF=0.7565;SAS_AF=0.7873;AA=G|||;VT=SNP
18	77449074	rs643782	A	G	100	PASS	AC=2864;AF=0.571885;AN=5008;NS=2504;DP=21012;EAS_AF=0.5258;AMR_AF=0.6354;AFR_AF=0.5938;EUR_AF=0.5616;SAS_AF=0.5552;AA=A|||;VT=SNP
18	77449344	rs645057	C	T	100	PASS	AC=2863;AF=0.571685;AN=5008;NS=2504;DP=22544;EAS_AF=0.5258;AMR_AF=0.6354;AFR_AF=0.593;EUR_AF=0.5616;SAS_AF=0.5552;AA=C|||;VT=SNP
18	77449893	rs61451023	G	A	100	PASS	AC=327;AF=0.0652955;AN=5008;NS=2504;DP=18285;EAS_AF=0.1825;AMR_AF=0.1066;AFR_AF=0.003;EUR_AF=0.0338;SAS_AF=0.0317;AA=g|||;VT=SNP
18	77450637	rs671424	A	G	100	PASS	AC=3278;AF=0.654553;AN=5008;NS=2504;DP=19697;EAS_AF=0.5685;AMR_AF=0.6729;AFR_AF=0.6974;EUR_AF=0.5934;SAS_AF=0.7352;AA=g|||;VT=SNP
18	77450915	rs12605631	A	G	100	PASS	AC=948;AF=0.189297;AN=5008;NS=2504;DP=18047;EAS_AF=0.2966;AMR_AF=0.2421;AFR_AF=0.0333;EUR_AF=0.2425;SAS_AF=0.1973;AA=a|||;VT=SNP
18	77451403	rs2169247	G	A	100	PASS	AC=1045;AF=0.208666;AN=5008;NS=2504;DP=13513;EAS_AF=0.126;AMR_AF=0.2248;AFR_AF=0.3207;EUR_AF=0.175;SAS_AF=0.1656;AA=g|||;VT=SNP
18	77451432	rs2169248	C	T	100	PASS	AC=2861;AF=0.571286;AN=5008;NS=2504;DP=12781;EAS_AF=0.5258;AMR_AF=0.6354;AFR_AF=0.5915;EUR_AF=0.5616;SAS_AF=0.5552;AA=c|||;VT=SNP
18	77452287	rs78961943	C	T	100	PASS	AC=416;AF=0.0830671;AN=5008;NS=2504;DP=10681;EAS_AF=0.0417;AMR_AF=0.0375;AFR_AF=0.1059;EUR_AF=0.0318;SAS_AF=0.18;AA=C|||;VT=SNP
18	77452399	rs9949776	G	C	100	PASS	AC=2861;AF=0.571286;AN=5008;NS=2504;DP=13901;EAS_AF=0.5258;AMR_AF=0.6354;AFR_AF=0.5915;EUR_AF=0.5616;SAS_AF=0.5552;AA=g|||;VT=SNP
18	77452439	rs11081555	T	C	100	PASS	AC=2651;AF=0.529353;AN=5008;NS=2504;DP=15012;EAS_AF=0.5258;AMR_AF=0.6268;AFR_AF=0.4395;EUR_AF=0.5586;SAS_AF=0.5552;AA=T|||;VT=SNP
18	77452492	rs74520436	A	G	100	PASS	AC=416;AF=0.0830671;AN=5008;NS=2504;DP=15803;EAS_AF=0.0417;AMR_AF=0.0375;AFR_AF=0.1051;EUR_AF=0.0328;SAS_AF=0.18;AA=A|||;VT=SNP
18	77452622	rs582029	G	A	100	PASS	AC=1031;AF=0.205871;AN=5008;NS=2504;DP=14241;EAS_AF=0.126;AMR_AF=0.2262;AFR_AF=0.3101;EUR_AF=0.175;SAS_AF=0.1646;AA=G|||;VT=SNP
18	77452672	rs56208726	G	A	100	PASS	AC=425;AF=0.0848642;AN=5008;NS=2504;DP=12065;EAS_AF=0.2738;AMR_AF=0.1311;AFR_AF=0.0076;EUR_AF=0.0219;SAS_AF=0.0266;AA=G|||;VT=SNP
18	77453335	rs595578	T	G	100	PASS	AC=626;AF=0.125;AN=5008;NS=2504;DP=18491;EAS_AF=0.122;AMR_AF=0.1902;AFR_AF=0.0272;EUR_AF=0.174;SAS_AF=0.1636;AA=T|||;VT=SNP
18	77453516	rs596554	G	A	100	PASS	AC=3680;AF=0.734824;AN=5008;NS=2504;DP=15776;EAS_AF=0.7054;AMR_AF=0.7406;AFR_AF=0.6997;EUR_AF=0.7565;SAS_AF=0.7863;AA=A|||;VT=SNP
18	77453666	rs79558088	G	A	100	PASS	AC=285;AF=0.0569089;AN=5008;NS=2504;DP=13042;EAS_AF=0.0417;AMR_AF=0.0303;AFR_AF=0.0098;EUR_AF=0.0318;SAS_AF=0.181;AA=G|||;VT=SNP
18	77454150	rs4799077	G	A	100	PASS	AC=3549;AF=0.708666;AN=5008;NS=2504;DP=11868;EAS_AF=0.6905;AMR_AF=0.7378;AFR_AF=0.6029;EUR_AF=0.7694;SAS_AF=0.7873;AA=G|||;VT=SNP
18	77454237	rs7243340	G	A	100	PASS	AC=1543;AF=0.308107;AN=5008;NS=2504;DP=10733;EAS_AF=0.2639;AMR_AF=0.2795;AFR_AF=0.3865;EUR_AF=0.341;SAS_AF=0.2342;AA=G|||;VT=SNP
18	77454528	rs116565714	G	A	100	PASS	AC=288;AF=0.057508;AN=5008;NS=2504;DP=10085;EAS_AF=0.0417;AMR_AF=0.0303;AFR_AF=0.0129;EUR_AF=0.0318;SAS_AF=0.18;AA=G|||;VT=SNP
18	77454706	rs77222015	C	A	100	PASS	AC=273;AF=0.0545128;AN=5008;NS=2504;DP=13335;EAS_AF=0.0407;AMR_AF=0.0303;AFR_AF=0.003;EUR_AF=0.0318;SAS_AF=0.1789;AA=C|||;VT=SNP
18	77454834	rs56976614	G	A	100	PASS	AC=1009;AF=0.201478;AN=5008;NS=2504;DP=16401;EAS_AF=0.127;AMR_AF=0.2219;AFR_AF=0.2958;EUR_AF=0.175;SAS_AF=0.1636;AA=G|||;VT=SNP
18	77455577	rs898619	C	T	100	PASS	AC=534;AF=0.106629;AN=5008;NS=2504;DP=16190;EAS_AF=0.1369;AMR_AF=0.0749;AFR_AF=0.0976;EUR_AF=0.163;SAS_AF=0.0521;AA=C|||;VT=SNP
18	77455690	rs70198	C	T	100	PASS	AC=2615;AF=0.522165;AN=5008;NS=2504;DP=18055;EAS_AF=0.5258;AMR_AF=0.6311;AFR_AF=0.3926;EUR_AF=0.5775;SAS_AF=0.5593;AA=C|||;VT=SNP
18	77455871	rs558700	C	T	100	PASS	AC=2547;AF=0.508586;AN=5008;NS=2504;DP=21369;EAS_AF=0.5258;AMR_AF=0.6124;AFR_AF=0.3654;EUR_AF=0.5606;SAS_AF=0.5573;AA=C|||;VT=SNP
18	77456161	rs58480469	G	A	100	PASS	AC=414;AF=0.0826677;AN=5008;NS=2504;DP=19094;EAS_AF=0.0417;AMR_AF=0.0375;AFR_AF=0.1029;EUR_AF=0.0338;SAS_AF=0.18;AA=G|||;VT=SNP
18	77456172	rs655609	A	G	100	PASS	AC=3730;AF=0.744808;AN=5008;NS=2504;DP=18858;EAS_AF=0.7173;AMR_AF=0.755;AFR_AF=0.702;EUR_AF=0.7734;SAS_AF=0.7945;AA=A|||;VT=SNP
18	77456223	rs55781531	G	A	100	PASS	AC=406;AF=0.0810703;AN=5008;NS=2504;DP=18922;EAS_AF=0.1369;AMR_AF=0.0677;AFR_AF=0.0045;EUR_AF=0.163;SAS_AF=0.0521;AA=G|||;VT=SNP
18	77456440	rs656930	G	A	100	PASS	AC=1032;AF=0.20607;AN=5008;NS=2504;DP=16655;EAS_AF=0.131;AMR_AF=0.2205;AFR_AF=0.3086;EUR_AF=0.175;SAS_AF=0.1667;AA=G|||;VT=SNP
18	77456481	rs473239	C	T	100	PASS	AC=3692;AF=0.73722;AN=5008;NS=2504;DP=15890;EAS_AF=0.7044;AMR_AF=0.7507;AFR_AF=0.6861;EUR_AF=0.7734;SAS_AF=0.7935;AA=T|||;VT=SNP
18	77456538	rs657348	T	C	100	PASS	AC=3713;AF=0.741414;AN=5008;NS=2504;DP=12557;EAS_AF=0.7044;AMR_AF=0.7536;AFR_AF=0.7005;EUR_AF=0.7734;SAS_AF=0.7935;AA=C|||;VT=SNP
18	77456581	rs472369	C	T	100	PASS	AC=1509;AF=0.301318;AN=5008;NS=2504;DP=11747;EAS_AF=0.2669;AMR_AF=0.2968;AFR_AF=0.3638;EUR_AF=0.339;SAS_AF=0.2168;AA=T|||;VT=SNP
18	77456625	rs112000688	G	A	100	PASS	AC=293;AF=0.0585064;AN=5008;NS=2504;DP=12414;EAS_AF=0.0377;AMR_AF=0.0303;AFR_AF=0.0197;EUR_AF=0.0318;SAS_AF=0.18;AA=g|||;VT=SNP
18	77456739	rs56352514	T	A	100	PASS	AC=406;AF=0.0810703;AN=5008;NS=2504;DP=15390;EAS_AF=0.1369;AMR_AF=0.0677;AFR_AF=0.0045;EUR_AF=0.163;SAS_AF=0.0521;AA=T|||;VT=SNP
18	77457324	rs671037	G	A	100	PASS	AC=2581;AF=0.515375;AN=5008;NS=2504;DP=15399;EAS_AF=0.5298;AMR_AF=0.6153;AFR_AF=0.3903;EUR_AF=0.5606;SAS_AF=0.5521;AA=G|||;VT=SNP
18	77457380	rs111758099	C	T	100	PASS	AC=281;AF=0.0561102;AN=5008;NS=2504;DP=15926;EAS_AF=0.0377;AMR_AF=0.0303;AFR_AF=0.0098;EUR_AF=0.0318;SAS_AF=0.181;AA=C|||;VT=SNP
18	77458037	rs2242174	T	C	100	PASS	AC=1487;AF=0.296925;AN=5008;NS=2504;DP=19850;EAS_AF=0.3998;AMR_AF=0.3919;AFR_AF=0.0325;EUR_AF=0.3827;SAS_AF=0.3926;AA=T|||;VT=SNP;EX_TARGET
18	77458464	rs73009307	A	C	100	PASS	AC=408;AF=0.0814696;AN=5008;NS=2504;DP=19554;EAS_AF=0.1389;AMR_AF=0.0677;AFR_AF=0.0045;EUR_AF=0.163;SAS_AF=0.0521;AA=A|||;VT=SNP
18	77458644	rs522180	C	T	100	PASS	AC=1513;AF=0.302117;AN=5008;NS=2504;DP=16941;EAS_AF=0.2708;AMR_AF=0.2882;AFR_AF=0.3654;EUR_AF=0.338;SAS_AF=0.2219;AA=C|||;VT=SNP
18	77459418	rs593378	A	G	100	PASS	AC=3678;AF=0.734425;AN=5008;NS=2504;DP=16359;EAS_AF=0.7004;AMR_AF=0.7392;AFR_AF=0.702;EUR_AF=0.7565;SAS_AF=0.7873;AA=G|||;VT=SNP
18	77460094	rs73009310	T	C	100	PASS	AC=507;AF=0.101238;AN=5008;NS=2504;DP=18773;EAS_AF=0.1389;AMR_AF=0.072;AFR_AF=0.0734;EUR_AF=0.163;SAS_AF=0.0573;AA=C|||;VT=SNP
18	77460916	rs111843231	A	G	100	PASS	AC=293;AF=0.0585064;AN=5008;NS=2504;DP=19761;EAS_AF=0.0377;AMR_AF=0.0303;AFR_AF=0.0197;EUR_AF=0.0318;SAS_AF=0.18;AA=A|||;VT=SNP
18	77461367	rs191327419	G	A	100	PASS	AC=293;AF=0.0585064;AN=5008;NS=2504;DP=10582;EAS_AF=0.0377;AMR_AF=0.0303;AFR_AF=0.0197;EUR_AF=0.0318;SAS_AF=0.18;AA=G|||;VT=SNP
18	77461681	rs73009311	A	G	100	PASS	AC=483;AF=0.0964457;AN=5008;NS=2504;DP=13626;EAS_AF=0.1389;AMR_AF=0.0692;AFR_AF=0.059;EUR_AF=0.163;SAS_AF=0.0542;AA=G|||;VT=SNP
18	77461818	rs76537594	C	T	100	PASS	AC=284;AF=0.0567093;AN=5008;NS=2504;DP=14452;EAS_AF=0.0377;AMR_AF=0.0303;AFR_AF=0.0129;EUR_AF=0.0318;SAS_AF=0.18;AA=C|||;VT=SNP
18	77462003	rs73009313	G	A	100	PASS	AC=408;AF=0.0814696;AN=5008;NS=2504;DP=20375;EAS_AF=0.1389;AMR_AF=0.0677;AFR_AF=0.0045;EUR_AF=0.163;SAS_AF=0.0521;AA=G|||;VT=SNP
18	77462044	rs111769371	C	T	100	PASS	AC=281;AF=0.0561102;AN=5008;NS=2504;DP=19511;EAS_AF=0.0377;AMR_AF=0.0303;AFR_AF=0.0106;EUR_AF=0.0318;SAS_AF=0.18;AA=C|||;VT=SNP
18	77462299	rs73009315	C	T	100	PASS	AC=410;AF=0.081869;AN=5008;NS=2504;DP=17559;EAS_AF=0.1399;AMR_AF=0.0677;AFR_AF=0.0053;EUR_AF=0.163;SAS_AF=0.0521;AA=C|||;VT=SNP
18	77462594	rs111997636	G	A	100	PASS	AC=294;AF=0.0587061;AN=5008;NS=2504;DP=11035;EAS_AF=0.0377;AMR_AF=0.0303;AFR_AF=0.0197;EUR_AF=0.0318;SAS_AF=0.181;AA=G|||;VT=SNP
18	77462801	rs1057444	A	T	100	PASS	AC=408;AF=0.0814696;AN=5008;NS=2504;DP=17802;EAS_AF=0.1389;AMR_AF=0.0677;AFR_AF=0.0045;EUR_AF=0.163;SAS_AF=0.0521;AA=A|||;VT=SNP
18	77463175	rs3809936	C	G	100	PASS	AC=408;AF=0.0814696;AN=5008;NS=2504;DP=19948;EAS_AF=0.1389;AMR_AF=0.0677;AFR_AF=0.0045;EUR_AF=0.163;SAS_AF=0.0521;AA=C|||;VT=SNP
18	77463453	rs75651623	G	A	100	PASS	AC=280;AF=0.0559105;AN=5008;NS=2504;DP=20670;EAS_AF=0.0377;AMR_AF=0.0303;AFR_AF=0.0098;EUR_AF=0.0318;SAS_AF=0.18;AA=G|||;VT=SNP
18	77463861	rs111368072	C	T	100	PASS	AC=293;AF=0.0585064;AN=5008;NS=2504;DP=21133;EAS_AF=0.0377;AMR_AF=0.0303;AFR_AF=0.0197;EUR_AF=0.0318;SAS_AF=0.18;AA=-|||;VT=SNP
18	77464170	rs3786228	T	C	100	PASS	AC=1473;AF=0.294129;AN=5008;NS=2504;DP=23156;EAS_AF=0.3869;AMR_AF=0.3919;AFR_AF=0.0318;EUR_AF=0.3837;SAS_AF=0.3916;AA=T|||;VT=SNP
18	77464406	rs2242175	G	A	100	PASS	AC=1471;AF=0.29373;AN=5008;NS=2504;DP=20599;EAS_AF=0.3869;AMR_AF=0.3905;AFR_AF=0.0318;EUR_AF=0.3837;SAS_AF=0.3906;AA=G|||;VT=SNP
18	77464715	rs2242176	G	A	100	PASS	AC=271;AF=0.0541134;AN=5008;NS=2504;DP=16411;EAS_AF=0.0377;AMR_AF=0.0303;AFR_AF=0.003;EUR_AF=0.0318;SAS_AF=0.18;AA=G|||;VT=SNP
18	77465300	rs681631	G	A	100	PASS	AC=3683;AF=0.735423;AN=5008;NS=2504;DP=20144;EAS_AF=0.6984;AMR_AF=0.7421;AFR_AF=0.7057;EUR_AF=0.7565;SAS_AF=0.7873;AA=A|||;VT=SNP
18	77465640	rs112074043	C	T	100	PASS	AC=280;AF=0.0559105;AN=5008;NS=2504;DP=18115;EAS_AF=0.0377;AMR_AF=0.0303;AFR_AF=0.0098;EUR_AF=0.0318;SAS_AF=0.18;AA=C|||;VT=SNP
18	77466094	rs603957	C	A	100	PASS	AC=3685;AF=0.735823;AN=5008;NS=2504;DP=16170;EAS_AF=0.6984;AMR_AF=0.7421;AFR_AF=0.7057;EUR_AF=0.7565;SAS_AF=0.7894;AA=A|||;VT=SNP
18	77467191	rs503615	G	A	100	PASS	AC=3636;AF=0.726038;AN=5008;NS=2504;DP=18262;EAS_AF=0.6984;AMR_AF=0.7349;AFR_AF=0.6725;EUR_AF=0.7565;SAS_AF=0.7894;AA=g|||;VT=SNP
18	77467391	rs620112	T	G	100	PASS	AC=3680;AF=0.734824;AN=5008;NS=2504;DP=17453;EAS_AF=0.6984;AMR_AF=0.7421;AFR_AF=0.702;EUR_AF=0.7565;SAS_AF=0.7894;AA=G|||;VT=SNP
18	77468513	rs62097723	C	T	100	PASS	AC=1167;AF=0.233027;AN=5008;NS=2504;DP=19823;EAS_AF=0.2073;AMR_AF=0.2939;AFR_AF=0.0272;EUR_AF=0.3598;SAS_AF=0.364;AA=C|||;VT=SNP
18	77468948	rs485400	G	A	100	PASS	AC=3681;AF=0.735024;AN=5008;NS=2504;DP=20074;EAS_AF=0.6994;AMR_AF=0.7421;AFR_AF=0.702;EUR_AF=0.7565;SAS_AF=0.7894;AA=A|||;VT=SNP
18	77469403	rs649763	A	G	100	PASS	AC=3681;AF=0.735024;AN=5008;NS=2504;DP=16072;EAS_AF=0.6994;AMR_AF=0.7421;AFR_AF=0.702;EUR_AF=0.7565;SAS_AF=0.7894;AA=A|||;VT=SNP
18	77469415	rs112807410	A	G	100	PASS	AC=400;AF=0.0798722;AN=5008;NS=2504;DP=16098;EAS_AF=0.0377;AMR_AF=0.0403;AFR_AF=0.0953;EUR_AF=0.0318;SAS_AF=0.18;AA=A|||;VT=SNP
18	77469713	rs3786235	C	G	100	PASS	AC=429;AF=0.0856629;AN=5008;NS=2504;DP=20401;EAS_AF=0.1389;AMR_AF=0.0677;AFR_AF=0.0189;EUR_AF=0.163;SAS_AF=0.0542;AA=C|||;VT=SNP
18	77470122	rs517479	A	G	100	PASS	AC=3681;AF=0.735024;AN=5008;NS=2504;DP=19414;EAS_AF=0.6994;AMR_AF=0.7421;AFR_AF=0.702;EUR_AF=0.7565;SAS_AF=0.7894;AA=A|||;VT=SNP
18	77470834	rs676713	C	T	100	PASS	AC=3681;AF=0.735024;AN=5008;NS=2504;DP=15684;EAS_AF=0.6994;AMR_AF=0.7421;AFR_AF=0.702;EUR_AF=0.7565;SAS_AF=0.7894;AA=C|||;VT=SNP
18	77470920	rs677157	A	G	100	PASS	AC=3681;AF=0.735024;AN=5008;NS=2504;DP=17592;EAS_AF=0.6994;AMR_AF=0.7421;AFR_AF=0.702;EUR_AF=0.7565;SAS_AF=0.7894;AA=G|||;VT=SNP
18	77471792	rs113376412	C	T	100	PASS	AC=363;AF=0.072484;AN=5008;NS=2504;DP=16850;EAS_AF=0.0377;AMR_AF=0.0375;AFR_AF=0.0696;EUR_AF=0.0318;SAS_AF=0.1789;AA=C|||;VT=SNP
18	77472436	rs12458462	C	A	100	PASS	AC=1452;AF=0.289936;AN=5008;NS=2504;DP=17197;EAS_AF=0.3839;AMR_AF=0.3876;AFR_AF=0.0303;EUR_AF=0.3748;SAS_AF=0.3875;AA=C|||;VT=SNP
18	77472471	rs586455	A	G	100	PASS	AC=3682;AF=0.735224;AN=5008;NS=2504;DP=18352;EAS_AF=0.6984;AMR_AF=0.7421;AFR_AF=0.7035;EUR_AF=0.7565;SAS_AF=0.7894;AA=G|||;VT=SNP
18	77473086	rs599554	G	A	100	PASS	AC=1046;AF=0.208866;AN=5008;NS=2504;DP=15472;EAS_AF=0.1389;AMR_AF=0.2205;AFR_AF=0.3147;EUR_AF=0.175;SAS_AF=0.1646;AA=G|||;VT=SNP;EX_TARGET
18	77473127	rs2279103	C	T	100	PASS	AC=414;AF=0.0826677;AN=5008;NS=2504;DP=16222;EAS_AF=0.1389;AMR_AF=0.0677;AFR_AF=0.0045;EUR_AF=0.169;SAS_AF=0.0521;AA=C|||;VT=SNP;EX_TARGET
18	77473522	rs522723	A	G	100	PASS	AC=3666;AF=0.732029;AN=5008;NS=2504;DP=15022;EAS_AF=0.6835;AMR_AF=0.7421;AFR_AF=0.7057;EUR_AF=0.7545;SAS_AF=0.7873;AA=G|||;VT=SNP
18	77474228	rs529195	T	C	100	PASS	AC=3685;AF=0.735823;AN=5008;NS=2504;DP=17681;EAS_AF=0.6984;AMR_AF=0.7421;AFR_AF=0.7057;EUR_AF=0.7565;SAS_AF=0.7894;AA=C|||;VT=SNP
18	77474921	rs2126082	G	A	100	PASS	AC=927;AF=0.185104;AN=5008;NS=2504;DP=14787;EAS_AF=0.1389;AMR_AF=0.2075;AFR_AF=0.2307;EUR_AF=0.1759;SAS_AF=0.1646;AA=G|||;VT=SNP;EX_TARGET
18	77475455	rs11549119	G	A	100	PASS	AC=293;AF=0.0585064;AN=5008;NS=2504;DP=16470;EAS_AF=0.0377;AMR_AF=0.0303;AFR_AF=0.0197;EUR_AF=0.0318;SAS_AF=0.18;AA=G|||;VT=SNP;EX_TARGET
18	77475659	rs76553883	A	G	100	PASS	AC=510;AF=0.101837;AN=5008;NS=2504;DP=21089;EAS_AF=0.0377;AMR_AF=0.0476;AFR_AF=0.1747;EUR_AF=0.0318;SAS_AF=0.18;AA=A|||;VT=SNP
18	77475878	rs113828666	T	C	100	PASS	AC=163;AF=0.0325479;AN=5008;NS=2504;DP=18297;EAS_AF=0.0377;AMR_AF=0.0504;AFR_AF=0.0015;EUR_AF=0.0577;SAS_AF=0.0307;AA=T|||;VT=SNP
18	77476073	rs8082885	T	G	100	PASS	AC=1072;AF=0.214058;AN=5008;NS=2504;DP=19505;EAS_AF=0.1389;AMR_AF=0.2248;AFR_AF=0.3313;EUR_AF=0.1759;SAS_AF=0.1646;AA=T|||;VT=SNP
18	77476131	rs2007483	T	A	100	PASS	AC=1550;AF=0.309505;AN=5008;NS=2504;DP=19306;EAS_AF=0.3829;AMR_AF=0.3991;AFR_AF=0.0938;EUR_AF=0.3787;SAS_AF=0.3906;AA=T|||;VT=SNP
18	77476603	rs514281	T	C	100	PASS	AC=3686;AF=0.736022;AN=5008;NS=2504;DP=15467;EAS_AF=0.6994;AMR_AF=0.7421;AFR_AF=0.705;EUR_AF=0.7555;SAS_AF=0.7914;AA=C|||;VT=SNP
18	77476699	rs72999407	G	A	100	PASS	AC=413;AF=0.0824681;AN=5008;NS=2504;DP=18195;EAS_AF=0.1379;AMR_AF=0.0677;AFR_AF=0.0045;EUR_AF=0.169;SAS_AF=0.0521;AA=G|||;VT=SNP
18	77476753	rs673582	C	T	100	PASS	AC=3665;AF=0.731829;AN=5008;NS=2504;DP=20797;EAS_AF=0.6984;AMR_AF=0.7392;AFR_AF=0.6914;EUR_AF=0.7555;SAS_AF=0.7914;AA=C|||;VT=SNP
18	77477372	rs676367	C	G	100	PASS	AC=3686;AF=0.736022;AN=5008;NS=2504;DP=14960;EAS_AF=0.6994;AMR_AF=0.7421;AFR_AF=0.705;EUR_AF=0.7545;SAS_AF=0.7924;AA=G|||;VT=SNP
18	77477379	rs2242177	G	A	100	PASS	AC=1478;AF=0.295128;AN=5008;NS=2504;DP=14695;EAS_AF=0.3839;AMR_AF=0.3934;AFR_AF=0.0416;EUR_AF=0.3767;SAS_AF=0.3926;AA=G|||;VT=SNP
18	77477515	rs8084175	C	T	100	PASS	AC=414;AF=0.0826677;AN=5008;NS=2504;DP=16275;EAS_AF=0.1389;AMR_AF=0.0677;AFR_AF=0.0045;EUR_AF=0.169;SAS_AF=0.0521;AA=C|||;VT=SNP;EX_TARGET
18	77478011	rs35456241	C	T	100	PASS	AC=293;AF=0.0585064;AN=5008;NS=2504;DP=14405;EAS_AF=0.0377;AMR_AF=0.0303;AFR_AF=0.0197;EUR_AF=0.0318;SAS_AF=0.18;AA=C|||;VT=SNP;EX_TARGET
18	77478364	rs1626962	T	G	100	PASS	AC=3656;AF=0.730032;AN=5008;NS=2504;DP=13725;EAS_AF=0.6806;AMR_AF=0.7421;AFR_AF=0.7005;EUR_AF=0.7545;SAS_AF=0.7873;AA=G|||;VT=SNP
18	77478577	rs3786238	T	C	100	PASS	AC=3807;AF=0.760184;AN=5008;NS=2504;DP=16696;EAS_AF=0.6984;AMR_AF=0.7622;AFR_AF=0.7262;EUR_AF=0.7922;SAS_AF=0.8354;AA=C|||;VT=SNP
18	77479006	rs685665	T	C	100	PASS	AC=3685;AF=0.735823;AN=5008;NS=2504;DP=15818;EAS_AF=0.6984;AMR_AF=0.7421;AFR_AF=0.7057;EUR_AF=0.7555;SAS_AF=0.7904;AA=C|||;VT=SNP
18	77480478	rs522043	G	A	100	PASS	AC=1047;AF=0.209065;AN=5008;NS=2504;DP=27099;EAS_AF=0.1379;AMR_AF=0.2248;AFR_AF=0.3139;EUR_AF=0.175;SAS_AF=0.1646;AA=G|||;VT=SNP
18	77480544	rs639314	T	C	100	PASS	AC=3683;AF=0.735423;AN=5008;NS=2504;DP=27685;EAS_AF=0.6984;AMR_AF=0.7421;AFR_AF=0.7057;EUR_AF=0.7545;SAS_AF=0.7894;AA=C|||;VT=SNP
18	77481429	rs492597	T	A	100	PASS	AC=2592;AF=0.517572;AN=5008;NS=2504;DP=18070;EAS_AF=0.5228;AMR_AF=0.6196;AFR_AF=0.4047;EUR_AF=0.5527;SAS_AF=0.5562;AA=T|||;VT=SNP
18	77481580	rs490904	C	T	100	PASS	AC=3682;AF=0.735224;AN=5008;NS=2504;DP=15375;EAS_AF=0.6984;AMR_AF=0.7421;AFR_AF=0.705;EUR_AF=0.7545;SAS_AF=0.7894;AA=T|||;VT=SNP
18	77481980	rs487172	C	G	100	PASS	AC=2591;AF=0.517372;AN=5008;NS=2504;DP=14124;EAS_AF=0.5228;AMR_AF=0.6182;AFR_AF=0.4047;EUR_AF=0.5527;SAS_AF=0.5562;AA=C|||;VT=SNP
18	77482189	rs12456692	C	T	100	PASS	AC=1462;AF=0.291933;AN=5008;NS=2504;DP=20553;EAS_AF=0.3839;AMR_AF=0.3905;AFR_AF=0.0325;EUR_AF=0.3757;SAS_AF=0.3916;AA=C|||;VT=SNP
18	77482581	rs8082862	C	T	100	PASS	AC=423;AF=0.0844649;AN=5008;NS=2504;DP=16982;EAS_AF=0.1379;AMR_AF=0.0749;AFR_AF=0.0045;EUR_AF=0.172;SAS_AF=0.0542;AA=C|||;VT=SNP
18	77482999	rs670682	G	A	100	PASS	AC=1319;AF=0.263379;AN=5008;NS=2504;DP=18084;EAS_AF=0.1766;AMR_AF=0.2507;AFR_AF=0.323;EUR_AF=0.2068;SAS_AF=0.3395;AA=G|||;VT=SNP
18	77484335	rs72976129	G	A	100	PASS	AC=410;AF=0.081869;AN=5008;NS=2504;DP=21331;EAS_AF=0.1349;AMR_AF=0.0677;AFR_AF=0.0045;EUR_AF=0.169;SAS_AF=0.0521;AA=G|||;VT=SNP
18	77484550	rs2510276	C	G	100	PASS	AC=3678;AF=0.734425;AN=5008;NS=2504;DP=17061;EAS_AF=0.6974;AMR_AF=0.7435;AFR_AF=0.702;EUR_AF=0.7545;SAS_AF=0.7894;AA=G|||;VT=SNP
18	77485001	rs694063	T	A	100	PASS	AC=3683;AF=0.735423;AN=5008;NS=2504;DP=19308;EAS_AF=0.6974;AMR_AF=0.7435;AFR_AF=0.7057;EUR_AF=0.7545;SAS_AF=0.7894;AA=a|||;VT=SNP
18	77485167	rs673590	G	A	100	PASS	AC=3479;AF=0.694688;AN=5008;NS=2504;DP=19173;EAS_AF=0.6974;AMR_AF=0.7334;AFR_AF=0.5567;EUR_AF=0.7545;SAS_AF=0.7894;AA=G|||;VT=SNP
18	77485280	rs2035085	C	T	100	PASS	AC=1532;AF=0.305911;AN=5008;NS=2504;DP=15319;EAS_AF=0.3859;AMR_AF=0.3977;AFR_AF=0.09;EUR_AF=0.3668;SAS_AF=0.3875;AA=C|||;VT=SNP
18	77485743	rs686433	G	A	100	PASS	AC=3162;AF=0.63139;AN=5008;NS=2504;DP=14637;EAS_AF=0.6597;AMR_AF=0.7003;AFR_AF=0.5204;EUR_AF=0.7227;SAS_AF=0.6094;AA=G|||;VT=SNP
18	77485802	rs478133	C	G	100	PASS	AC=1071;AF=0.213858;AN=5008;NS=2504;DP=15927;EAS_AF=0.1399;AMR_AF=0.2233;AFR_AF=0.3207;EUR_AF=0.1859;SAS_AF=0.1677;AA=C|||;VT=SNP
18	77485941	rs476465	C	G	100	PASS	AC=3683;AF=0.735423;AN=5008;NS=2504;DP=17072;EAS_AF=0.6974;AMR_AF=0.7435;AFR_AF=0.7057;EUR_AF=0.7545;SAS_AF=0.7894;AA=G|||;VT=SNP
18	77486125	rs36023428	C	T	100	PASS	AC=475;AF=0.0948482;AN=5008;NS=2504;DP=17299;EAS_AF=0.0159;AMR_AF=0.1081;AFR_AF=0.0091;EUR_AF=0.2197;SAS_AF=0.1544;AA=C|||;VT=SNP
18	77486154	rs474571	A	G	100	PASS	AC=3683;AF=0.735423;AN=5008;NS=2504;DP=16339;EAS_AF=0.6974;AMR_AF=0.7435;AFR_AF=0.7057;EUR_AF=0.7545;SAS_AF=0.7894;AA=G|||;VT=SNP
18	77486693	rs12957960	C	A	100	PASS	AC=303;AF=0.0605032;AN=5008;NS=2504;DP=13567;EAS_AF=0.1776;AMR_AF=0.098;AFR_AF=0.0038;EUR_AF=0.0239;SAS_AF=0.0276;AA=C|||;VT=SNP
18	77487508	rs62097746	G	A	100	PASS	AC=1462;AF=0.291933;AN=5008;NS=2504;DP=14597;EAS_AF=0.3859;AMR_AF=0.3919;AFR_AF=0.0408;EUR_AF=0.3648;SAS_AF=0.3885;AA=G|||;VT=SNP
18	77487544	rs72976137	G	A	100	PASS	AC=256;AF=0.0511182;AN=5008;NS=2504;DP=15796;EAS_AF=0.002;AMR_AF=0.0519;AFR_AF=0.0045;EUR_AF=0.169;SAS_AF=0.0429;AA=g|||;VT=SNP
18	77488346	rs522934	T	C	100	PASS	AC=3655;AF=0.729832;AN=5008;NS=2504;DP=16410;EAS_AF=0.6935;AMR_AF=0.7392;AFR_AF=0.6899;EUR_AF=0.7535;SAS_AF=0.7904;AA=t|||;VT=SNP
18	77488422	rs60298379	C	T	100	PASS	AC=1462;AF=0.291933;AN=5008;NS=2504;DP=18291;EAS_AF=0.3859;AMR_AF=0.3905;AFR_AF=0.0408;EUR_AF=0.3648;SAS_AF=0.3896;AA=C|||;VT=SNP
18	77488441	rs36073957	C	T	100	PASS	AC=1463;AF=0.292133;AN=5008;NS=2504;DP=19039;EAS_AF=0.3859;AMR_AF=0.3919;AFR_AF=0.0408;EUR_AF=0.3648;SAS_AF=0.3896;AA=C|||;VT=SNP
18	77488572	rs9953991	C	G	100	PASS	AC=976;AF=0.194888;AN=5008;NS=2504;DP=16469;EAS_AF=0.1766;AMR_AF=0.1182;AFR_AF=0.2148;EUR_AF=0.2028;SAS_AF=0.2331;AA=G|||;VT=SNP
18	77488825	rs111655743	G	A	100	PASS	AC=255;AF=0.0509185;AN=5008;NS=2504;DP=19643;EAS_AF=0.0377;AMR_AF=0.0303;AFR_AF=0.003;EUR_AF=0.0318;SAS_AF=0.1636;AA=G|||;VT=SNP
18	77489169	rs9956086	G	A	100	PASS	AC=1130;AF=0.225639;AN=5008;NS=2504;DP=18133;EAS_AF=0.1716;AMR_AF=0.1239;AFR_AF=0.3321;EUR_AF=0.2028;SAS_AF=0.2331;AA=g|||;VT=SNP
18	77489462	rs77427677	T	C	100	PASS	AC=1135;AF=0.226637;AN=5008;NS=2504;DP=16755;EAS_AF=0.1726;AMR_AF=0.1239;AFR_AF=0.3351;EUR_AF=0.2028;SAS_AF=0.2331;AA=t|||;VT=SNP
18	77489649	rs2169249	G	A	100	PASS	AC=1463;AF=0.292133;AN=5008;NS=2504;DP=18680;EAS_AF=0.3859;AMR_AF=0.3919;AFR_AF=0.0408;EUR_AF=0.3648;SAS_AF=0.3896;AA=g|||;VT=SNP
18	77491070	rs34583578	C	T	100	PASS	AC=1463;AF=0.292133;AN=5008;NS=2504;DP=15681;EAS_AF=0.3869;AMR_AF=0.3934;AFR_AF=0.0401;EUR_AF=0.3668;SAS_AF=0.3865;AA=C|||;VT=SNP
18	77491280	rs503347	C	T	100	PASS	AC=2540;AF=0.507188;AN=5008;NS=2504;DP=18853;EAS_AF=0.5179;AMR_AF=0.6182;AFR_AF=0.3691;EUR_AF=0.5517;SAS_AF=0.5583;AA=C|||;VT=SNP
18	77491380	rs655503	A	G	100	PASS	AC=2543;AF=0.507788;AN=5008;NS=2504;DP=16224;EAS_AF=0.5179;AMR_AF=0.6196;AFR_AF=0.3699;EUR_AF=0.5527;SAS_AF=0.5583;AA=G|||;VT=SNP
18	77491429	rs72976144	G	A	100	PASS	AC=413;AF=0.0824681;AN=5008;NS=2504;DP=16552;EAS_AF=0.1379;AMR_AF=0.0677;AFR_AF=0.0045;EUR_AF=0.169;SAS_AF=0.0521;AA=G|||;VT=SNP
18	77491454	rs526057	G	A	100	PASS	AC=2541;AF=0.507388;AN=5008;NS=2504;DP=16580;EAS_AF=0.5179;AMR_AF=0.6196;AFR_AF=0.3691;EUR_AF=0.5517;SAS_AF=0.5583;AA=A|||;VT=SNP
18	77492750	rs62097750	C	T	100	PASS	AC=1142;AF=0.228035;AN=5008;NS=2504;DP=23720;EAS_AF=0.2054;AMR_AF=0.2925;AFR_AF=0.0265;EUR_AF=0.341;SAS_AF=0.362;AA=C|||;VT=SNP
18	77493028	rs58558457	G	A	100	PASS	AC=2512;AF=0.501597;AN=5008;NS=2504;DP=21552;EAS_AF=0.5179;AMR_AF=0.6138;AFR_AF=0.351;EUR_AF=0.5507;SAS_AF=0.5583;AA=G|||;VT=SNP
18	77493053	rs59331110	G	A	100	PASS	AC=2512;AF=0.501597;AN=5008;NS=2504;DP=20924;EAS_AF=0.5179;AMR_AF=0.6138;AFR_AF=0.351;EUR_AF=0.5507;SAS_AF=0.5583;AA=G|||;VT=SNP
18	77493435	rs3786240	T	C	100	PASS	AC=3527;AF=0.704273;AN=5008;NS=2504;DP=16233;EAS_AF=0.6935;AMR_AF=0.7305;AFR_AF=0.593;EUR_AF=0.7584;SAS_AF=0.7914;AA=C|||;VT=SNP
18	77493449	rs117201593	G	T	100	PASS	AC=279;AF=0.0557109;AN=5008;NS=2504;DP=15668;EAS_AF=0.0377;AMR_AF=0.0303;AFR_AF=0.0098;EUR_AF=0.0318;SAS_AF=0.1789;AA=G|||;VT=SNP
18	77493451	rs117598264	G	T	100	PASS	AC=279;AF=0.0557109;AN=5008;NS=2504;DP=15537;EAS_AF=0.0377;AMR_AF=0.0303;AFR_AF=0.0098;EUR_AF=0.0318;SAS_AF=0.1789;AA=G|||;VT=SNP
18	77493575	rs112397424	C	T	100	PASS	AC=316;AF=0.063099;AN=5008;NS=2504;DP=17022;EAS_AF=0.0377;AMR_AF=0.0331;AFR_AF=0.0371;EUR_AF=0.0318;SAS_AF=0.1779;AA=c|||;VT=SNP
18	77494020	rs74429170	A	G	100	PASS	AC=296;AF=0.0591054;AN=5008;NS=2504;DP=20366;EAS_AF=0.0377;AMR_AF=0.0303;AFR_AF=0.0227;EUR_AF=0.0318;SAS_AF=0.1789;AA=A|||;VT=SNP
18	77494078	rs11662106	G	C	100	PASS	AC=2509;AF=0.500998;AN=5008;NS=2504;DP=19232;EAS_AF=0.5179;AMR_AF=0.6124;AFR_AF=0.3495;EUR_AF=0.5507;SAS_AF=0.5583;AA=G|||;VT=SNP
18	77494143	rs34814368	C	T	100	PASS	AC=1439;AF=0.28734;AN=5008;NS=2504;DP=16944;EAS_AF=0.3839;AMR_AF=0.3876;AFR_AF=0.0401;EUR_AF=0.3539;SAS_AF=0.3824;AA=C|||;VT=SNP
18	77494190	rs35814220	G	A	100	PASS	AC=1455;AF=0.290535;AN=5008;NS=2504;DP=16487;EAS_AF=0.3829;AMR_AF=0.3862;AFR_AF=0.0537;EUR_AF=0.3539;SAS_AF=0.3824;AA=G|||;VT=SNP
18	77494260	rs56335514	A	G	100	PASS	AC=424;AF=0.0846645;AN=5008;NS=2504;DP=18847;EAS_AF=0.1399;AMR_AF=0.0706;AFR_AF=0.0061;EUR_AF=0.174;SAS_AF=0.0521;AA=A|||;VT=SNP
18	77494328	rs3786241	A	C	100	PASS	AC=2516;AF=0.502396;AN=5008;NS=2504;DP=20559;EAS_AF=0.5198;AMR_AF=0.6138;AFR_AF=0.354;EUR_AF=0.5507;SAS_AF=0.5562;AA=A|||;VT=SNP
18	77494459	rs76961134	G	A	100	PASS	AC=298;AF=0.0595048;AN=5008;NS=2504;DP=17967;EAS_AF=0.0377;AMR_AF=0.0303;AFR_AF=0.0242;EUR_AF=0.0318;SAS_AF=0.1789;AA=G|||;VT=SNP
18	77494545	rs3786242	C	T	100	PASS	AC=463;AF=0.0924521;AN=5008;NS=2504;DP=15058;EAS_AF=0.1399;AMR_AF=0.0893;AFR_AF=0.0068;EUR_AF=0.1958;SAS_AF=0.0552;AA=C|||;VT=SNP
18	77494582	rs3786243	G	A	100	PASS	AC=284;AF=0.0567093;AN=5008;NS=2504;DP=13464;EAS_AF=0.0377;AMR_AF=0.0303;AFR_AF=0.0136;EUR_AF=0.0318;SAS_AF=0.1789;AA=G|||;VT=SNP
18	77494592	rs3786244	C	T	100	PASS	AC=278;AF=0.0555112;AN=5008;NS=2504;DP=13303;EAS_AF=0.1895;AMR_AF=0.0591;AFR_AF=0.003;EUR_AF=0.0199;SAS_AF=0.0225;AA=C|||;VT=SNP
18	77494604	rs3786246	G	A	100	PASS	AC=450;AF=0.0898562;AN=5008;NS=2504;DP=13255;EAS_AF=0.1359;AMR_AF=0.0865;AFR_AF=0.0068;EUR_AF=0.1899;SAS_AF=0.0542;AA=G|||;VT=SNP
18	77494911	rs11660714	T	C	100	PASS	AC=2009;AF=0.401158;AN=5008;NS=2504;DP=18073;EAS_AF=0.1905;AMR_AF=0.4006;AFR_AF=0.5174;EUR_AF=0.4384;SAS_AF=0.4233;AA=T|||;VT=SNP
18	77495064	rs56145731	C	A	100	PASS	AC=595;AF=0.11881;AN=5008;NS=2504;DP=16728;EAS_AF=0.125;AMR_AF=0.0749;AFR_AF=0.0408;EUR_AF=0.1362;SAS_AF=0.2311;AA=A|||;VT=SNP
18	77495193	rs62097755	G	A	100	PASS	AC=1797;AF=0.358826;AN=5008;NS=2504;DP=16032;EAS_AF=0.38;AMR_AF=0.4063;AFR_AF=0.1286;EUR_AF=0.3887;SAS_AF=0.5838;AA=g|||;VT=SNP
18	77495208	rs34031764	T	G	100	PASS	AC=685;AF=0.136781;AN=5008;NS=2504;DP=15984;EAS_AF=0.0804;AMR_AF=0.0706;AFR_AF=0.2254;EUR_AF=0.0507;SAS_AF=0.2106;AA=T|||;VT=SNP
18	77496178	rs637103	G	A	100	PASS	AC=278;AF=0.0555112;AN=5008;NS=2504;DP=16059;EAS_AF=0.1657;AMR_AF=0.0836;AFR_AF=0.0045;EUR_AF=0.0278;SAS_AF=0.0194;AA=G|||;VT=SNP
18	77496677	rs4799081	C	A	100	PASS	AC=3476;AF=0.694089;AN=5008;NS=2504;DP=16864;EAS_AF=0.6915;AMR_AF=0.7161;AFR_AF=0.5703;EUR_AF=0.7575;SAS_AF=0.7832;AA=C|||;VT=SNP
18	77496824	rs77416799	G	A	100	PASS	AC=276;AF=0.0551118;AN=5008;NS=2504;DP=17975;EAS_AF=0.0377;AMR_AF=0.0303;AFR_AF=0.0098;EUR_AF=0.0318;SAS_AF=0.1759;AA=-|||;VT=SNP
18	77496857	rs579441	G	A	100	PASS	AC=935;AF=0.186701;AN=5008;NS=2504;DP=17830;EAS_AF=0.127;AMR_AF=0.2219;AFR_AF=0.2156;EUR_AF=0.2028;SAS_AF=0.1677;AA=G|||;VT=SNP
18	77497534	rs113507368	C	T	100	PASS	AC=181;AF=0.0361422;AN=5008;NS=2504;DP=18898;EAS_AF=0.004;AMR_AF=0.0173;AFR_AF=0.0015;EUR_AF=0.0139;SAS_AF=0.1524;AA=C|||;VT=SNP
18	77497625	rs75589202	C	T	100	PASS	AC=333;AF=0.0664936;AN=5008;NS=2504;DP=15118;EAS_AF=0.0347;AMR_AF=0.0331;AFR_AF=0.0711;EUR_AF=0.0328;SAS_AF=0.1513;AA=C|||;VT=SNP
18	77497695	rs72976160	G	A	100	PASS	AC=374;AF=0.0746805;AN=5008;NS=2504;DP=13182;EAS_AF=0.1032;AMR_AF=0.0663;AFR_AF=0.0083;EUR_AF=0.174;SAS_AF=0.0389;AA=G|||;VT=SNP
18	77498090	rs9646503	T	C	100	PASS	AC=587;AF=0.117212;AN=5008;NS=2504;DP=8686;EAS_AF=0.0883;AMR_AF=0.1873;AFR_AF=0.0144;EUR_AF=0.1988;SAS_AF=0.1524;AA=T|||;VT=SNP
18	77498379	rs4798911	C	G	100	PASS	AC=1078;AF=0.215256;AN=5008;NS=2504;DP=15885;EAS_AF=0.4236;AMR_AF=0.2061;AFR_AF=0.1528;EUR_AF=0.0676;SAS_AF=0.2434;AA=C|||;VT=SNP
18	77498387	rs4799082	C	G	100	PASS	AC=1060;AF=0.211661;AN=5008;NS=2504;DP=15714;EAS_AF=0.4107;AMR_AF=0.2075;AFR_AF=0.1498;EUR_AF=0.0686;SAS_AF=0.2403;AA=C|||;VT=SNP
18	77498397	rs72976162	G	A	100	PASS	AC=260;AF=0.0519169;AN=5008;NS=2504;DP=16107;EAS_AF=0.002;AMR_AF=0.0548;AFR_AF=0.0045;EUR_AF=0.171;SAS_AF=0.0429;AA=G|||;VT=SNP
18	77498826	rs72618580	G	A	100	PASS	AC=485;AF=0.096845;AN=5008;NS=2504;DP=21518;EAS_AF=0.2163;AMR_AF=0.0893;AFR_AF=0.084;EUR_AF=0.0408;SAS_AF=0.0542;AA=G|||;VT=SNP
18	77499188	rs3859320	C	G	100	PASS	AC=523;AF=0.104433;AN=5008;NS=2504;DP=17729;EAS_AF=0.0645;AMR_AF=0.0548;AFR_AF=0.2534;EUR_AF=0.0596;SAS_AF=0.0256;AA=C|||;VT=SNP
18	77499274	rs112619835	G	A	100	PASS	AC=80;AF=0.0159744;AN=5008;NS=2504;DP=14654;EAS_AF=0.002;AMR_AF=0.0216;AFR_AF=0.003;EUR_AF=0.0308;SAS_AF=0.0286;AA=G|||;VT=SNP
18	77499397	rs34719896	T	A	100	PASS	AC=1459;AF=0.291334;AN=5008;NS=2504;DP=14752;EAS_AF=0.4097;AMR_AF=0.2997;AFR_AF=0.1218;EUR_AF=0.2922;SAS_AF=0.3916;AA=T|||;VT=SNP
18	77499680	rs62099605	C	G	100	PASS	AC=552;AF=0.110224;AN=5008;NS=2504;DP=16607;EAS_AF=0.0397;AMR_AF=0.1441;AFR_AF=0.0106;EUR_AF=0.2634;SAS_AF=0.136;AA=C|||;VT=SNP
18	77500191	rs11874186	C	T	100	PASS	AC=1003;AF=0.20028;AN=5008;NS=2504;DP=10204;EAS_AF=0.2996;AMR_AF=0.2608;AFR_AF=0.0817;EUR_AF=0.2227;SAS_AF=0.1922;AA=C|||;VT=SNP
18	77500993	rs72976168	G	A	100	PASS	AC=403;AF=0.0804712;AN=5008;NS=2504;DP=17500;EAS_AF=0.122;AMR_AF=0.0648;AFR_AF=0.0045;EUR_AF=0.175;SAS_AF=0.0542;AA=G|||;VT=SNP
18	77501180	rs3859321	G	A	100	PASS	AC=1129;AF=0.225439;AN=5008;NS=2504;DP=14471;EAS_AF=0.3056;AMR_AF=0.2695;AFR_AF=0.1172;EUR_AF=0.2604;SAS_AF=0.2219;AA=G|||;VT=SNP
18	77501227	rs55846819	T	C	100	PASS	AC=403;AF=0.0804712;AN=5008;NS=2504;DP=16165;EAS_AF=0.122;AMR_AF=0.0648;AFR_AF=0.0045;EUR_AF=0.175;SAS_AF=0.0542;AA=C|||;VT=SNP
18	77501317	rs571096	G	A	100	PASS	AC=1835;AF=0.366414;AN=5008;NS=2504;DP=20410;EAS_AF=0.3988;AMR_AF=0.5346;AFR_AF=0.0658;EUR_AF=0.4672;SAS_AF=0.5164;AA=G|||;VT=SNP
18	77501394	rs3859322	G	A	100	PASS	AC=429;AF=0.0856629;AN=5008;NS=2504;DP=21440;EAS_AF=0.124;AMR_AF=0.1052;AFR_AF=0.0008;EUR_AF=0.0398;SAS_AF=0.1943;AA=G|||;VT=SNP
18	77501512	rs74954741	A	G	100	PASS	AC=365;AF=0.0728834;AN=5008;NS=2504;DP=19874;EAS_AF=0.1071;AMR_AF=0.0331;AFR_AF=0.0212;EUR_AF=0.0338;SAS_AF=0.1759;AA=A|||;VT=SNP
18	77501609	rs56362318	G	A	100	PASS	AC=405;AF=0.0808706;AN=5008;NS=2504;DP=18433;EAS_AF=0.124;AMR_AF=0.0648;AFR_AF=0.0045;EUR_AF=0.175;SAS_AF=0.0542;AA=G|||;VT=SNP
18	77501615	rs604853	C	T	100	PASS	AC=1870;AF=0.373403;AN=5008;NS=2504;DP=18755;EAS_AF=0.3988;AMR_AF=0.5331;AFR_AF=0.0908;EUR_AF=0.4672;SAS_AF=0.5194;AA=C|||;VT=SNP
18	77502064	rs489025	A	G	100	PASS	AC=2250;AF=0.449281;AN=5008;NS=2504;DP=14894;EAS_AF=0.5407;AMR_AF=0.4654;AFR_AF=0.3835;EUR_AF=0.4602;SAS_AF=0.4213;AA=N|||;VT=SNP
18	77502075	rs62099607	T	C	100	PASS	AC=1137;AF=0.227037;AN=5008;NS=2504;DP=13440;EAS_AF=0.1726;AMR_AF=0.2622;AFR_AF=0.0598;EUR_AF=0.3241;SAS_AF=0.3845;AA=t|||;VT=SNP
18	77502720	rs4799083	T	C	100	PASS	AC=2502;AF=0.499601;AN=5008;NS=2504;DP=19105;EAS_AF=0.5952;AMR_AF=0.428;AFR_AF=0.4637;EUR_AF=0.5278;SAS_AF=0.4714;AA=C|||;VT=SNP
18	77503036	rs4021229	C	T	100	PASS	AC=1869;AF=0.373203;AN=5008;NS=2504;DP=21214;EAS_AF=0.5248;AMR_AF=0.366;AFR_AF=0.1415;EUR_AF=0.4682;SAS_AF=0.4376;AA=C|||;VT=SNP
18	77503507	rs72976180	C	T	100	PASS	AC=403;AF=0.0804712;AN=5008;NS=2504;DP=13390;EAS_AF=0.121;AMR_AF=0.0648;AFR_AF=0.0045;EUR_AF=0.175;SAS_AF=0.0552;AA=c|||;VT=SNP
18	77503608	rs72976181	C	A	100	PASS	AC=405;AF=0.0808706;AN=5008;NS=2504;DP=19905;EAS_AF=0.121;AMR_AF=0.0648;AFR_AF=0.0061;EUR_AF=0.175;SAS_AF=0.0552;AA=c|||;VT=SNP
18	77503754	rs7245376	A	G	100	PASS	AC=2509;AF=0.500998;AN=5008;NS=2504;DP=22029;EAS_AF=0.5972;AMR_AF=0.4308;AFR_AF=0.4584;EUR_AF=0.5298;SAS_AF=0.4796;AA=G|||;VT=SNP
18	77503905	rs72976183	C	T	100	PASS	AC=402;AF=0.0802716;AN=5008;NS=2504;DP=19463;EAS_AF=0.121;AMR_AF=0.0648;AFR_AF=0.0045;EUR_AF=0.175;SAS_AF=0.0542;AA=C|||;VT=SNP
18	77504244	rs12959048	C	T	100	PASS	AC=2359;AF=0.471046;AN=5008;NS=2504;DP=22123;EAS_AF=0.5893;AMR_AF=0.4164;AFR_AF=0.3638;EUR_AF=0.5278;SAS_AF=0.4744;AA=C|||;VT=SNP
18	77504809	rs56108499	C	T	100	PASS	AC=2354;AF=0.470048;AN=5008;NS=2504;DP=18090;EAS_AF=0.5863;AMR_AF=0.4164;AFR_AF=0.3638;EUR_AF=0.5258;SAS_AF=0.4744;AA=c|||;VT=SNP
18	77504954	rs55750992	T	C	100	PASS	AC=2426;AF=0.484425;AN=5008;NS=2504;DP=18864;EAS_AF=0.5685;AMR_AF=0.4265;AFR_AF=0.4206;EUR_AF=0.5298;SAS_AF=0.4785;AA=t|||;VT=SNP
18	77504987	rs56027145	A	G	100	PASS	AC=2500;AF=0.499201;AN=5008;NS=2504;DP=18819;EAS_AF=0.5893;AMR_AF=0.4308;AFR_AF=0.4584;EUR_AF=0.5298;SAS_AF=0.4785;AA=a|||;VT=SNP
18	77506516	rs12606069	C	T	100	PASS	AC=358;AF=0.0714856;AN=5008;NS=2504;DP=20431;EAS_AF=0.1081;AMR_AF=0.0331;AFR_AF=0.0219;EUR_AF=0.0338;SAS_AF=0.1667;AA=C|||;VT=SNP
18	77506572	rs638641	A	G	100	PASS	AC=1831;AF=0.365615;AN=5008;NS=2504;DP=20319;EAS_AF=0.4157;AMR_AF=0.5303;AFR_AF=0.0507;EUR_AF=0.4692;SAS_AF=0.5164;AA=A|||;VT=SNP
18	77506637	rs12608344	A	G	100	PASS	AC=2361;AF=0.471446;AN=5008;NS=2504;DP=18688;EAS_AF=0.5843;AMR_AF=0.4193;AFR_AF=0.3631;EUR_AF=0.5298;SAS_AF=0.4785;AA=G|||;VT=SNP
18	77506660	rs55760632	G	C	100	PASS	AC=403;AF=0.0804712;AN=5008;NS=2504;DP=18190;EAS_AF=0.121;AMR_AF=0.0663;AFR_AF=0.0045;EUR_AF=0.175;SAS_AF=0.0542;AA=G|||;VT=SNP
18	77506993	rs72976193	G	A	100	PASS	AC=404;AF=0.0806709;AN=5008;NS=2504;DP=16639;EAS_AF=0.121;AMR_AF=0.0663;AFR_AF=0.0053;EUR_AF=0.175;SAS_AF=0.0542;AA=G|||;VT=SNP
18	77507495	rs56378884	G	T	100	PASS	AC=405;AF=0.0808706;AN=5008;NS=2504;DP=16964;EAS_AF=0.121;AMR_AF=0.0663;AFR_AF=0.0045;EUR_AF=0.1759;SAS_AF=0.0552;AA=G|||;VT=SNP
18	77507682	rs11081558	C	T	100	PASS	AC=777;AF=0.155152;AN=5008;NS=2504;DP=16232;EAS_AF=0.2282;AMR_AF=0.098;AFR_AF=0.0477;EUR_AF=0.2028;SAS_AF=0.2168;AA=C|||;VT=SNP
18	77507705	rs55660669	G	A	100	PASS	AC=402;AF=0.0802716;AN=5008;NS=2504;DP=16789;EAS_AF=0.121;AMR_AF=0.0648;AFR_AF=0.0045;EUR_AF=0.175;SAS_AF=0.0542;AA=G|||;VT=SNP
18	77507816	rs11081559	C	T	100	PASS	AC=340;AF=0.0678914;AN=5008;NS=2504;DP=15772;EAS_AF=0.1071;AMR_AF=0.0303;AFR_AF=0.0113;EUR_AF=0.0328;SAS_AF=0.1667;AA=C|||;VT=SNP
18	77508181	rs3933772	T	C	100	PASS	AC=2349;AF=0.46905;AN=5008;NS=2504;DP=19124;EAS_AF=0.5863;AMR_AF=0.4193;AFR_AF=0.3548;EUR_AF=0.5298;SAS_AF=0.4755;AA=C|||;VT=SNP
18	77508326	rs532797	C	T	100	PASS	AC=1831;AF=0.365615;AN=5008;NS=2504;DP=17432;EAS_AF=0.4127;AMR_AF=0.5317;AFR_AF=0.0507;EUR_AF=0.4682;SAS_AF=0.5194;AA=C|||;VT=SNP
18	77508336	rs12961692	C	T	100	PASS	AC=2359;AF=0.471046;AN=5008;NS=2504;DP=16622;EAS_AF=0.5873;AMR_AF=0.4179;AFR_AF=0.3631;EUR_AF=0.5288;SAS_AF=0.4755;AA=C|||;VT=SNP
18	77508346	rs610113	A	G	100	PASS	AC=4102;AF=0.819089;AN=5008;NS=2504;DP=16135;EAS_AF=0.879;AMR_AF=0.9006;AFR_AF=0.6384;EUR_AF=0.8221;SAS_AF=0.9407;AA=G|||;VT=SNP
18	77508556	rs76603103	C	T	100	PASS	AC=425;AF=0.0848642;AN=5008;NS=2504;DP=18783;EAS_AF=0.125;AMR_AF=0.1037;AFR_AF=0.0008;EUR_AF=0.0338;SAS_AF=0.1963;AA=C|||;VT=SNP
18	77508587	rs61193387	G	A	100	PASS	AC=2493;AF=0.497804;AN=5008;NS=2504;DP=18479;EAS_AF=0.5863;AMR_AF=0.4308;AFR_AF=0.4576;EUR_AF=0.5298;SAS_AF=0.4755;AA=A|||;VT=SNP
18	77508589	rs58833413	T	C	100	PASS	AC=1571;AF=0.313698;AN=5008;NS=2504;DP=18443;EAS_AF=0.3581;AMR_AF=0.3184;AFR_AF=0.3154;EUR_AF=0.3211;SAS_AF=0.2546;AA=T|||;VT=SNP
18	77508711	rs76737773	G	T	100	PASS	AC=357;AF=0.0712859;AN=5008;NS=2504;DP=18629;EAS_AF=0.1071;AMR_AF=0.0331;AFR_AF=0.0219;EUR_AF=0.0338;SAS_AF=0.1667;AA=G|||;VT=SNP
18	77508848	rs116937451	C	T	100	PASS	AC=330;AF=0.0658946;AN=5008;NS=2504;DP=16973;EAS_AF=0.1071;AMR_AF=0.0303;AFR_AF=0.0038;EUR_AF=0.0328;SAS_AF=0.1667;AA=C|||;VT=SNP
18	77509361	rs34661407	G	A	100	PASS	AC=1566;AF=0.3127;AN=5008;NS=2504;DP=12653;EAS_AF=0.3601;AMR_AF=0.3184;AFR_AF=0.3154;EUR_AF=0.3151;SAS_AF=0.2536;AA=G|||;VT=SNP
18	77509735	rs12607836	G	T	100	PASS	AC=2551;AF=0.509385;AN=5008;NS=2504;DP=17793;EAS_AF=0.5734;AMR_AF=0.4323;AFR_AF=0.5121;EUR_AF=0.5288;SAS_AF=0.4744;AA=T|||;VT=SNP
18	77509825	rs11081560	G	A	100	PASS	AC=2359;AF=0.471046;AN=5008;NS=2504;DP=18319;EAS_AF=0.5883;AMR_AF=0.4193;AFR_AF=0.3608;EUR_AF=0.5298;SAS_AF=0.4755;AA=G|||;VT=SNP
18	77510030	rs11081561	A	G	100	PASS	AC=2616;AF=0.522364;AN=5008;NS=2504;DP=18140;EAS_AF=0.5893;AMR_AF=0.4352;AFR_AF=0.5356;EUR_AF=0.5318;SAS_AF=0.4877;AA=A|||;VT=SNP
18	77510314	rs7229300	T	C	100	PASS	AC=1058;AF=0.211262;AN=5008;NS=2504;DP=17097;EAS_AF=0.2103;AMR_AF=0.2478;AFR_AF=0.025;EUR_AF=0.3062;SAS_AF=0.3405;AA=T|||;VT=SNP
18	77510458	rs75658786	C	T	100	PASS	AC=191;AF=0.038139;AN=5008;NS=2504;DP=17380;EAS_AF=0.0794;AMR_AF=0.0216;AFR_AF=0.0015;EUR_AF=0.0119;SAS_AF=0.0838;AA=C|||;VT=SNP
18	77513465	rs8086389	G	A	100	PASS	AC=670;AF=0.133786;AN=5008;NS=2504;DP=18626;EAS_AF=0.1081;AMR_AF=0.0879;AFR_AF=0.0643;EUR_AF=0.2097;SAS_AF=0.2086;AA=G|||;VT=SNP
18	77513495	rs578051	C	T	100	PASS	AC=979;AF=0.195487;AN=5008;NS=2504;DP=18231;EAS_AF=0.3631;AMR_AF=0.2983;AFR_AF=0.0265;EUR_AF=0.1769;SAS_AF=0.1973;AA=C|||;VT=SNP
18	77513841	rs76088733	G	A	100	PASS	AC=654;AF=0.130591;AN=5008;NS=2504;DP=16899;EAS_AF=0.1081;AMR_AF=0.0879;AFR_AF=0.0522;EUR_AF=0.2097;SAS_AF=0.2086;AA=G|||;VT=SNP
18	77514715	rs28647377	G	A	100	PASS	AC=408;AF=0.0814696;AN=5008;NS=2504;DP=16880;EAS_AF=0.1071;AMR_AF=0.0346;AFR_AF=0.0598;EUR_AF=0.0348;SAS_AF=0.1656;AA=G|||;VT=SNP
18	77515031	rs58190761	G	A	100	PASS	AC=474;AF=0.0946486;AN=5008;NS=2504;DP=16838;EAS_AF=0.0665;AMR_AF=0.049;AFR_AF=0.211;EUR_AF=0.0577;SAS_AF=0.0368;AA=G|||;VT=SNP
18	77515900	rs56113369	G	A	100	PASS	AC=672;AF=0.134185;AN=5008;NS=2504;DP=14546;EAS_AF=0.1081;AMR_AF=0.0879;AFR_AF=0.0651;EUR_AF=0.2097;SAS_AF=0.2096;AA=G|||;VT=SNP
18	77516071	rs57931637	C	A	100	PASS	AC=610;AF=0.121805;AN=5008;NS=2504;DP=14192;EAS_AF=0.0665;AMR_AF=0.0504;AFR_AF=0.3124;EUR_AF=0.0586;SAS_AF=0.0368;AA=C|||;VT=SNP
18	77516217	rs9946977	C	T	100	PASS	AC=671;AF=0.133986;AN=5008;NS=2504;DP=17753;EAS_AF=0.1081;AMR_AF=0.0879;AFR_AF=0.0643;EUR_AF=0.2097;SAS_AF=0.2096;AA=C|||;VT=SNP
18	77516225	rs9946385	G	A	100	PASS	AC=409;AF=0.0816693;AN=5008;NS=2504;DP=17305;EAS_AF=0.1071;AMR_AF=0.0346;AFR_AF=0.0598;EUR_AF=0.0348;SAS_AF=0.1667;AA=G|||;VT=SNP
18	77516396	rs60253145	C	T	100	PASS	AC=480;AF=0.0958466;AN=5008;NS=2504;DP=16433;EAS_AF=0.0665;AMR_AF=0.049;AFR_AF=0.2148;EUR_AF=0.0586;SAS_AF=0.0368;AA=C|||;VT=SNP
18	77516883	rs55785635	A	G	100	PASS	AC=671;AF=0.133986;AN=5008;NS=2504;DP=19539;EAS_AF=0.1081;AMR_AF=0.0879;AFR_AF=0.0643;EUR_AF=0.2097;SAS_AF=0.2096;AA=A|||;VT=SNP
18	77516964	rs73972728	C	T	100	PASS	AC=475;AF=0.0948482;AN=5008;NS=2504;DP=19406;EAS_AF=0.0665;AMR_AF=0.049;AFR_AF=0.211;EUR_AF=0.0586;SAS_AF=0.0368;AA=C|||;VT=SNP
18	77518329	rs12605690	G	A	100	PASS	AC=678;AF=0.135383;AN=5008;NS=2504;DP=17152;EAS_AF=0.1081;AMR_AF=0.0908;AFR_AF=0.0688;EUR_AF=0.2087;SAS_AF=0.2096;AA=A|||;VT=SNP
18	77518512	rs12605710	G	A	100	PASS	AC=329;AF=0.0656949;AN=5008;NS=2504;DP=15922;EAS_AF=0.1071;AMR_AF=0.0303;AFR_AF=0.003;EUR_AF=0.0328;SAS_AF=0.1667;AA=G|||;VT=SNP
18	77518871	rs12604701	T	C	100	PASS	AC=654;AF=0.130591;AN=5008;NS=2504;DP=18300;EAS_AF=0.1081;AMR_AF=0.0879;AFR_AF=0.0522;EUR_AF=0.2087;SAS_AF=0.2096;AA=T|||;VT=SNP
18	77520137	rs111319285	G	A	100	PASS	AC=392;AF=0.0782748;AN=5008;NS=2504;DP=17463;EAS_AF=0.1071;AMR_AF=0.0346;AFR_AF=0.0477;EUR_AF=0.0338;SAS_AF=0.1667;AA=G|||;VT=SNP
18	77520260	rs72978126	C	A	100	PASS	AC=665;AF=0.132788;AN=5008;NS=2504;DP=19803;EAS_AF=0.1081;AMR_AF=0.0879;AFR_AF=0.0605;EUR_AF=0.2087;SAS_AF=0.2096;AA=A|||;VT=SNP
18	77521740	rs632281	T	G	100	PASS	AC=3767;AF=0.752196;AN=5008;NS=2504;DP=18555;EAS_AF=0.8919;AMR_AF=0.8718;AFR_AF=0.5303;EUR_AF=0.7903;SAS_AF=0.7843;AA=T|||;VT=SNP
18	77522624	rs75845746	C	T	100	PASS	AC=340;AF=0.0678914;AN=5008;NS=2504;DP=16597;EAS_AF=0.1071;AMR_AF=0.0303;AFR_AF=0.0113;EUR_AF=0.0328;SAS_AF=0.1667;AA=C|||;VT=SNP
18	77522891	rs73972729	C	T	100	PASS	AC=476;AF=0.0950479;AN=5008;NS=2504;DP=21881;EAS_AF=0.0655;AMR_AF=0.0504;AFR_AF=0.2126;EUR_AF=0.0577;SAS_AF=0.0368;AA=c|||;VT=SNP
18	77523026	rs72978134	C	T	100	PASS	AC=661;AF=0.131989;AN=5008;NS=2504;DP=21889;EAS_AF=0.1081;AMR_AF=0.0879;AFR_AF=0.0522;EUR_AF=0.2087;SAS_AF=0.2168;AA=T|||;VT=SNP
18	77524019	rs4147429	C	T	100	PASS	AC=483;AF=0.0964457;AN=5008;NS=2504;DP=22467;EAS_AF=0.0655;AMR_AF=0.0504;AFR_AF=0.2179;EUR_AF=0.0577;SAS_AF=0.0368;AA=C|||;VT=SNP
18	77524083	rs4147428	A	C	100	PASS	AC=483;AF=0.0964457;AN=5008;NS=2504;DP=21129;EAS_AF=0.0655;AMR_AF=0.0504;AFR_AF=0.2179;EUR_AF=0.0577;SAS_AF=0.0368;AA=A|||;VT=SNP
18	77526086	rs554659	A	G	100	PASS	AC=3771;AF=0.752995;AN=5008;NS=2504;DP=18468;EAS_AF=0.8919;AMR_AF=0.8718;AFR_AF=0.5333;EUR_AF=0.7883;SAS_AF=0.7863;AA=G|||;VT=SNP
18	77526471	rs551017	A	G	100	PASS	AC=3766;AF=0.751997;AN=5008;NS=2504;DP=16899;EAS_AF=0.8919;AMR_AF=0.8718;AFR_AF=0.528;EUR_AF=0.7903;SAS_AF=0.7863;AA=G|||;VT=SNP
18	77526944	rs7239499	C	T	100	PASS	AC=475;AF=0.0948482;AN=5008;NS=2504;DP=16450;EAS_AF=0.0655;AMR_AF=0.049;AFR_AF=0.2156;EUR_AF=0.0557;SAS_AF=0.0348;AA=C|||;VT=SNP
18	77527009	rs665138	G	A	100	PASS	AC=3766;AF=0.751997;AN=5008;NS=2504;DP=16827;EAS_AF=0.8919;AMR_AF=0.8718;AFR_AF=0.528;EUR_AF=0.7903;SAS_AF=0.7863;AA=G|||;VT=SNP
18	77527346	rs2126086	C	G	100	PASS	AC=538;AF=0.107428;AN=5008;NS=2504;DP=18170;EAS_AF=0.0655;AMR_AF=0.049;AFR_AF=0.2632;EUR_AF=0.0557;SAS_AF=0.0348;AA=C|||;VT=SNP
18	77527531	rs652717	A	G	100	PASS	AC=3764;AF=0.751597;AN=5008;NS=2504;DP=21028;EAS_AF=0.8919;AMR_AF=0.8718;AFR_AF=0.528;EUR_AF=0.7903;SAS_AF=0.7843;AA=a|||;VT=SNP
18	77527827	rs898621	G	A	100	PASS	AC=384;AF=0.0766773;AN=5008;NS=2504;DP=18644;EAS_AF=0.1071;AMR_AF=0.0346;AFR_AF=0.0378;EUR_AF=0.0338;SAS_AF=0.1718;AA=G|||;VT=SNP
18	77527872	rs4324198	G	A	100	PASS	AC=475;AF=0.0948482;AN=5008;NS=2504;DP=18735;EAS_AF=0.0655;AMR_AF=0.049;AFR_AF=0.2156;EUR_AF=0.0557;SAS_AF=0.0348;AA=G|||;VT=SNP
18	77528026	rs73972730	G	A	100	PASS	AC=475;AF=0.0948482;AN=5008;NS=2504;DP=16700;EAS_AF=0.0655;AMR_AF=0.049;AFR_AF=0.2156;EUR_AF=0.0557;SAS_AF=0.0348;AA=G|||;VT=SNP
18	77528799	rs576937	G	C	100	PASS	AC=3787;AF=0.75619;AN=5008;NS=2504;DP=18168;EAS_AF=0.8938;AMR_AF=0.8703;AFR_AF=0.5431;EUR_AF=0.7903;SAS_AF=0.7863;AA=G|||;VT=SNP
18	77528845	rs73972732	C	A	100	PASS	AC=631;AF=0.125998;AN=5008;NS=2504;DP=16522;EAS_AF=0.0665;AMR_AF=0.0519;AFR_AF=0.3298;EUR_AF=0.0567;SAS_AF=0.0358;AA=C|||;VT=SNP
18	77529843	rs12605526	C	T	100	PASS	AC=377;AF=0.0752796;AN=5008;NS=2504;DP=18775;EAS_AF=0.0883;AMR_AF=0.0331;AFR_AF=0.053;EUR_AF=0.0328;SAS_AF=0.1656;AA=C|||;VT=SNP
18	77529844	rs545853	G	A	100	PASS	AC=2754;AF=0.54992;AN=5008;NS=2504;DP=18731;EAS_AF=0.619;AMR_AF=0.5994;AFR_AF=0.4342;EUR_AF=0.5507;SAS_AF=0.5992;AA=A|||;VT=SNP
18	77530693	rs483485	C	T	100	PASS	AC=3375;AF=0.673922;AN=5008;NS=2504;DP=14812;EAS_AF=0.8194;AMR_AF=0.8732;AFR_AF=0.2216;EUR_AF=0.8986;SAS_AF=0.7628;AA=C|||;VT=SNP
18	77530783	rs693112	G	C	100	PASS	AC=984;AF=0.196486;AN=5008;NS=2504;DP=16256;EAS_AF=0.1091;AMR_AF=0.2565;AFR_AF=0.09;EUR_AF=0.3628;SAS_AF=0.2168;AA=C|||;VT=SNP
18	77530860	rs72978154	C	T	100	PASS	AC=1289;AF=0.257388;AN=5008;NS=2504;DP=17022;EAS_AF=0.2857;AMR_AF=0.3112;AFR_AF=0.1324;EUR_AF=0.4185;SAS_AF=0.1933;AA=C|||;VT=SNP
18	77531596	rs34649481	G	A	100	PASS	AC=2311;AF=0.461462;AN=5008;NS=2504;DP=11743;EAS_AF=0.5516;AMR_AF=0.5519;AFR_AF=0.2595;EUR_AF=0.4901;SAS_AF=0.5481;AA=G|||;VT=SNP
18	77531682	rs35919595	A	G	100	PASS	AC=2313;AF=0.461861;AN=5008;NS=2504;DP=12794;EAS_AF=0.5526;AMR_AF=0.5504;AFR_AF=0.2595;EUR_AF=0.4911;SAS_AF=0.5491;AA=A|||;VT=SNP
18	77531798	rs36042145	G	A	100	PASS	AC=999;AF=0.199481;AN=5008;NS=2504;DP=14408;EAS_AF=0.2847;AMR_AF=0.2666;AFR_AF=0.0953;EUR_AF=0.2227;SAS_AF=0.181;AA=G|||;VT=SNP
18	77532100	rs656770	C	T	100	PASS	AC=2174;AF=0.434105;AN=5008;NS=2504;DP=18372;EAS_AF=0.5526;AMR_AF=0.549;AFR_AF=0.1551;EUR_AF=0.4901;SAS_AF=0.5501;AA=C|||;VT=SNP
18	77532295	rs629084	G	A	100	PASS	AC=3135;AF=0.625998;AN=5008;NS=2504;DP=17973;EAS_AF=0.624;AMR_AF=0.67;AFR_AF=0.5121;EUR_AF=0.7296;SAS_AF=0.6442;AA=G|||;VT=SNP
18	77532677	rs79655290	C	T	100	PASS	AC=326;AF=0.0650958;AN=5008;NS=2504;DP=14399;EAS_AF=0.0933;AMR_AF=0.0303;AFR_AF=0.0113;EUR_AF=0.0368;SAS_AF=0.1626;AA=C|||;VT=SNP
18	77532759	rs626928	C	G	100	PASS	AC=2608;AF=0.520767;AN=5008;NS=2504;DP=14128;EAS_AF=0.6468;AMR_AF=0.5793;AFR_AF=0.2549;EUR_AF=0.5209;SAS_AF=0.7086;AA=C|||;VT=SNP
18	77532873	rs117993775	C	T	100	PASS	AC=344;AF=0.0686901;AN=5008;NS=2504;DP=18170;EAS_AF=0.0933;AMR_AF=0.0317;AFR_AF=0.0242;EUR_AF=0.0368;SAS_AF=0.1626;AA=C|||;VT=SNP
18	77532874	rs1675362	A	G	100	PASS	AC=2591;AF=0.517372;AN=5008;NS=2504;DP=18116;EAS_AF=0.6468;AMR_AF=0.5807;AFR_AF=0.2405;EUR_AF=0.5209;SAS_AF=0.7096;AA=a|||;VT=SNP
18	77532926	rs12953443	C	G	100	PASS	AC=2646;AF=0.528355;AN=5008;NS=2504;DP=18891;EAS_AF=0.6468;AMR_AF=0.5793;AFR_AF=0.2829;EUR_AF=0.5209;SAS_AF=0.7096;AA=G|||;VT=SNP
18	77532999	rs4798912	C	T	100	PASS	AC=1520;AF=0.303514;AN=5008;NS=2504;DP=19262;EAS_AF=0.2857;AMR_AF=0.3487;AFR_AF=0.2458;EUR_AF=0.4215;SAS_AF=0.2464;AA=C|||;VT=SNP
18	77533019	rs4798913	T	C	100	PASS	AC=998;AF=0.199281;AN=5008;NS=2504;DP=18784;EAS_AF=0.2837;AMR_AF=0.268;AFR_AF=0.0885;EUR_AF=0.2306;SAS_AF=0.181;AA=T|||;VT=SNP
18	77533172	rs4798914	A	G	100	PASS	AC=4204;AF=0.839457;AN=5008;NS=2504;DP=18974;EAS_AF=0.998;AMR_AF=0.9063;AFR_AF=0.6543;EUR_AF=0.8082;SAS_AF=0.911;AA=G|||;VT=SNP
18	77533176	rs12954297	A	C	100	PASS	AC=2626;AF=0.524361;AN=5008;NS=2504;DP=19394;EAS_AF=0.6468;AMR_AF=0.5807;AFR_AF=0.267;EUR_AF=0.5209;SAS_AF=0.7096;AA=C|||;VT=SNP
18	77533358	rs12958366	T	C	100	PASS	AC=2684;AF=0.535942;AN=5008;NS=2504;DP=23320;EAS_AF=0.6458;AMR_AF=0.5836;AFR_AF=0.3101;EUR_AF=0.5209;SAS_AF=0.7096;AA=T|||;VT=SNP
18	77533453	rs76557629	G	A	100	PASS	AC=331;AF=0.0660942;AN=5008;NS=2504;DP=18610;EAS_AF=0.0942;AMR_AF=0.0259;AFR_AF=0.0113;EUR_AF=0.0368;SAS_AF=0.1697;AA=G|||;VT=SNP
18	77533618	rs4799084	C	T	100	PASS	AC=1003;AF=0.20028;AN=5008;NS=2504;DP=20621;EAS_AF=0.2847;AMR_AF=0.2695;AFR_AF=0.093;EUR_AF=0.2276;SAS_AF=0.181;AA=C|||;VT=SNP
18	77533722	rs4799085	T	C	100	PASS	AC=4169;AF=0.832468;AN=5008;NS=2504;DP=20472;EAS_AF=0.9325;AMR_AF=0.9308;AFR_AF=0.5295;EUR_AF=0.9423;SAS_AF=0.956;AA=C|||;VT=SNP
18	77534252	rs112852565	G	C	100	PASS	AC=544;AF=0.108626;AN=5008;NS=2504;DP=17017;EAS_AF=0.0942;AMR_AF=0.0317;AFR_AF=0.1747;EUR_AF=0.0328;SAS_AF=0.1667;AA=C|||;VT=SNP
18	77534253	rs187473366	C	T	100	PASS	AC=486;AF=0.0970447;AN=5008;NS=2504;DP=17179;EAS_AF=0.0942;AMR_AF=0.0288;AFR_AF=0.1324;EUR_AF=0.0328;SAS_AF=0.1667;AA=C|||;VT=SNP
18	77534362	rs599156	G	A	100	PASS	AC=3494;AF=0.697684;AN=5008;NS=2504;DP=15086;EAS_AF=0.9296;AMR_AF=0.8444;AFR_AF=0.2708;EUR_AF=0.7396;SAS_AF=0.8885;AA=G|||;VT=SNP
18	77534411	rs509341	G	A	100	PASS	AC=3563;AF=0.711462;AN=5008;NS=2504;DP=17531;EAS_AF=0.9296;AMR_AF=0.8444;AFR_AF=0.3207;EUR_AF=0.7406;SAS_AF=0.8906;AA=G|||;VT=SNP
18	77534416	rs599089	C	G	100	PASS	AC=3563;AF=0.711462;AN=5008;NS=2504;DP=17892;EAS_AF=0.9296;AMR_AF=0.8444;AFR_AF=0.3207;EUR_AF=0.7406;SAS_AF=0.8906;AA=G|||;VT=SNP
18	77534547	rs510985	T	G	100	PASS	AC=3577;AF=0.714257;AN=5008;NS=2504;DP=18880;EAS_AF=0.9296;AMR_AF=0.8458;AFR_AF=0.329;EUR_AF=0.7416;SAS_AF=0.8916;AA=T|||;VT=SNP
18	77534648	rs511887	A	G	100	PASS	AC=4171;AF=0.832867;AN=5008;NS=2504;DP=17318;EAS_AF=0.9325;AMR_AF=0.9323;AFR_AF=0.5303;EUR_AF=0.9423;SAS_AF=0.956;AA=G|||;VT=SNP
18	77534651	rs55866118	G	A	100	PASS	AC=317;AF=0.0632987;AN=5008;NS=2504;DP=17371;EAS_AF=0.003;AMR_AF=0.0648;AFR_AF=0.0053;EUR_AF=0.2008;SAS_AF=0.0613;AA=G|||;VT=SNP
18	77534966	rs74726	G	A	100	PASS	AC=2101;AF=0.419529;AN=5008;NS=2504;DP=15579;EAS_AF=0.5506;AMR_AF=0.5461;AFR_AF=0.1233;EUR_AF=0.4801;SAS_AF=0.5327;AA=G|||;VT=SNP
18	77534996	rs9951256	C	G	100	PASS	AC=1491;AF=0.297724;AN=5008;NS=2504;DP=13702;EAS_AF=0.379;AMR_AF=0.3026;AFR_AF=0.2262;EUR_AF=0.2485;SAS_AF=0.3579;AA=C|||;VT=SNP
18	77535176	rs1960120	G	A	100	PASS	AC=1019;AF=0.203474;AN=5008;NS=2504;DP=17448;EAS_AF=0.1558;AMR_AF=0.2406;AFR_AF=0.0265;EUR_AF=0.3231;SAS_AF=0.3425;AA=G|||;VT=SNP
18	77535845	rs581964	A	G	100	PASS	AC=2109;AF=0.421126;AN=5008;NS=2504;DP=15942;EAS_AF=0.5476;AMR_AF=0.5447;AFR_AF=0.1112;EUR_AF=0.506;SAS_AF=0.5348;AA=G|||;VT=SNP
18	77535939	rs544752	A	G	100	PASS	AC=3686;AF=0.736022;AN=5008;NS=2504;DP=16208;EAS_AF=0.9296;AMR_AF=0.853;AFR_AF=0.3896;EUR_AF=0.7624;SAS_AF=0.8947;AA=G|||;VT=SNP
18	77535954	rs72978173	G	A	100	PASS	AC=299;AF=0.0597045;AN=5008;NS=2504;DP=16096;EAS_AF=0.003;AMR_AF=0.0663;AFR_AF=0.0061;EUR_AF=0.1809;SAS_AF=0.0613;AA=G|||;VT=SNP
18	77536345	rs677317	G	A	100	PASS	AC=2107;AF=0.420727;AN=5008;NS=2504;DP=17666;EAS_AF=0.5486;AMR_AF=0.5447;AFR_AF=0.1112;EUR_AF=0.506;SAS_AF=0.5317;AA=A|||;VT=SNP
18	77536467	rs72978174	G	A	100	PASS	AC=296;AF=0.0591054;AN=5008;NS=2504;DP=14701;EAS_AF=0.003;AMR_AF=0.0648;AFR_AF=0.0045;EUR_AF=0.1799;SAS_AF=0.0624;AA=G|||;VT=SNP
18	77536500	rs676777	A	G	100	PASS	AC=2107;AF=0.420727;AN=5008;NS=2504;DP=15901;EAS_AF=0.5486;AMR_AF=0.5447;AFR_AF=0.1112;EUR_AF=0.506;SAS_AF=0.5317;AA=G|||;VT=SNP
18	77536686	rs111538280	G	A	100	PASS	AC=324;AF=0.0646965;AN=5008;NS=2504;DP=20481;EAS_AF=0.0923;AMR_AF=0.0303;AFR_AF=0.0113;EUR_AF=0.0378;SAS_AF=0.1605;AA=G|||;VT=SNP
18	77537007	rs12955770	C	T	100	PASS	AC=329;AF=0.0656949;AN=5008;NS=2504;DP=21703;EAS_AF=0.0972;AMR_AF=0.0303;AFR_AF=0.0113;EUR_AF=0.0368;SAS_AF=0.1616;AA=-|||;VT=SNP
18	77537177	rs77165826	T	C	100	PASS	AC=461;AF=0.0920527;AN=5008;NS=2504;DP=25069;EAS_AF=0.0804;AMR_AF=0.1715;AFR_AF=0.0053;EUR_AF=0.1352;SAS_AF=0.1207;AA=T|||;VT=SNP
18	77537210	rs673559	G	T	100	PASS	AC=2026;AF=0.404553;AN=5008;NS=2504;DP=24675;EAS_AF=0.5486;AMR_AF=0.536;AFR_AF=0.0514;EUR_AF=0.508;SAS_AF=0.5337;AA=G|||;VT=SNP
18	77537571	rs11081563	G	C	100	PASS	AC=1029;AF=0.205471;AN=5008;NS=2504;DP=23870;EAS_AF=0.2877;AMR_AF=0.2651;AFR_AF=0.1241;EUR_AF=0.2147;SAS_AF=0.1789;AA=A|||;VT=SNP
18	77537881	rs494092	C	T	100	PASS	AC=2067;AF=0.41274;AN=5008;NS=2504;DP=22913;EAS_AF=0.5476;AMR_AF=0.5375;AFR_AF=0.1104;EUR_AF=0.4801;SAS_AF=0.5245;AA=T|||;VT=SNP
18	77537894	rs494137	C	T	100	PASS	AC=2015;AF=0.402356;AN=5008;NS=2504;DP=23355;EAS_AF=0.5476;AMR_AF=0.5346;AFR_AF=0.0741;EUR_AF=0.4781;SAS_AF=0.5245;AA=C|||;VT=SNP
18	77538038	rs8088611	A	G	100	PASS	AC=2064;AF=0.412141;AN=5008;NS=2504;DP=20054;EAS_AF=0.3859;AMR_AF=0.3876;AFR_AF=0.3911;EUR_AF=0.4642;SAS_AF=0.4315;AA=A|||;VT=SNP
18	77538261	rs2613526	G	C	100	PASS	AC=2061;AF=0.411542;AN=5008;NS=2504;DP=18761;EAS_AF=0.4286;AMR_AF=0.5346;AFR_AF=0.1649;EUR_AF=0.5189;SAS_AF=0.5297;AA=C|||;VT=SNP
18	77538355	rs519634	C	A	100	PASS	AC=1852;AF=0.369808;AN=5008;NS=2504;DP=17830;EAS_AF=0.4236;AMR_AF=0.5;AFR_AF=0.0726;EUR_AF=0.4771;SAS_AF=0.5133;AA=C|||;VT=SNP
18	77538371	rs694330	T	C	100	PASS	AC=4149;AF=0.828474;AN=5008;NS=2504;DP=17667;EAS_AF=0.9325;AMR_AF=0.9308;AFR_AF=0.5136;EUR_AF=0.9423;SAS_AF=0.9571;AA=t|||;VT=SNP
18	77538533	rs520740	A	G	100	PASS	AC=2408;AF=0.480831;AN=5008;NS=2504;DP=16113;EAS_AF=0.4286;AMR_AF=0.6023;AFR_AF=0.2224;EUR_AF=0.6859;SAS_AF=0.5869;AA=G|||;VT=SNP
18	77538636	rs11876371	G	A	100	PASS	AC=1218;AF=0.243211;AN=5008;NS=2504;DP=16710;EAS_AF=0.4345;AMR_AF=0.2795;AFR_AF=0.1309;EUR_AF=0.2237;SAS_AF=0.1922;AA=G|||;VT=SNP
18	77538745	rs1788658	T	A	100	PASS	AC=1888;AF=0.376997;AN=5008;NS=2504;DP=17790;EAS_AF=0.4147;AMR_AF=0.4553;AFR_AF=0.1082;EUR_AF=0.496;SAS_AF=0.5235;AA=A|||;VT=SNP
18	77538845	rs4799086	A	G	100	PASS	AC=2274;AF=0.454073;AN=5008;NS=2504;DP=16585;EAS_AF=0.4077;AMR_AF=0.6009;AFR_AF=0.1256;EUR_AF=0.7028;SAS_AF=0.5859;AA=G|||;VT=SNP
18	77539072	rs11664726	C	T	100	PASS	AC=651;AF=0.129992;AN=5008;NS=2504;DP=18515;EAS_AF=0.0288;AMR_AF=0.1484;AFR_AF=0.0787;EUR_AF=0.2863;SAS_AF=0.1299;AA=C|||;VT=SNP
18	77539229	rs681113	C	T	100	PASS	AC=1284;AF=0.25639;AN=5008;NS=2504;DP=17477;EAS_AF=0.2808;AMR_AF=0.3473;AFR_AF=0.0696;EUR_AF=0.3946;SAS_AF=0.2771;AA=C|||;VT=SNP
18	77539359	rs681607	A	G	100	PASS	AC=2115;AF=0.422324;AN=5008;NS=2504;DP=15676;EAS_AF=0.4335;AMR_AF=0.4813;AFR_AF=0.1263;EUR_AF=0.5835;SAS_AF=0.6033;AA=G|||;VT=SNP
18	77539764	rs585811	C	A	100	PASS	AC=2243;AF=0.447883;AN=5008;NS=2504;DP=18992;EAS_AF=0.5625;AMR_AF=0.4841;AFR_AF=0.09;EUR_AF=0.5924;SAS_AF=0.6391;AA=C|||;VT=SNP
18	77540870	rs4798915	C	A	100	PASS	AC=2682;AF=0.535543;AN=5008;NS=2504;DP=18894;EAS_AF=0.5218;AMR_AF=0.5202;AFR_AF=0.3343;EUR_AF=0.6521;SAS_AF=0.7127;AA=A|||;VT=SNP
18	77541952	rs112564950	G	A	100	PASS	AC=316;AF=0.063099;AN=5008;NS=2504;DP=20002;EAS_AF=0.0813;AMR_AF=0.0231;AFR_AF=0.0068;EUR_AF=0.0368;SAS_AF=0.1759;AA=G|||;VT=SNP
18	77541977	rs616362	T	G	100	PASS	AC=1307;AF=0.260982;AN=5008;NS=2504;DP=20178;EAS_AF=0.4177;AMR_AF=0.3991;AFR_AF=0.0719;EUR_AF=0.2873;SAS_AF=0.2301;AA=T|||;VT=SNP
18	77542065	rs4799087	G	A	100	PASS	AC=1921;AF=0.383586;AN=5008;NS=2504;DP=18298;EAS_AF=0.4345;AMR_AF=0.4452;AFR_AF=0.1014;EUR_AF=0.5308;SAS_AF=0.5174;AA=g|||;VT=SNP
18	77542215	rs8086171	T	C	100	PASS	AC=2766;AF=0.552316;AN=5008;NS=2504;DP=17957;EAS_AF=0.501;AMR_AF=0.5432;AFR_AF=0.4849;EUR_AF=0.672;SAS_AF=0.5798;AA=t|||;VT=SNP
18	77542225	rs11659528	A	G	100	PASS	AC=1930;AF=0.385383;AN=5008;NS=2504;DP=18321;EAS_AF=0.4345;AMR_AF=0.4438;AFR_AF=0.0968;EUR_AF=0.5338;SAS_AF=0.5307;AA=a|||;VT=SNP
18	77542588	rs619120	T	C	100	PASS	AC=1352;AF=0.269968;AN=5008;NS=2504;DP=16098;EAS_AF=0.4137;AMR_AF=0.3977;AFR_AF=0.0953;EUR_AF=0.2873;SAS_AF=0.2495;AA=T|||;VT=SNP
18	77542857	rs72978187	G	A	100	PASS	AC=548;AF=0.109425;AN=5008;NS=2504;DP=17144;EAS_AF=0.0813;AMR_AF=0.0634;AFR_AF=0.0832;EUR_AF=0.1243;SAS_AF=0.1912;AA=A|||;VT=SNP
18	77543013	rs77290800	G	T	100	PASS	AC=1179;AF=0.235423;AN=5008;NS=2504;DP=14281;EAS_AF=0.4067;AMR_AF=0.3631;AFR_AF=0.0719;EUR_AF=0.2197;SAS_AF=0.2055;AA=G|||;VT=SNP
18	77543415	rs141329869	C	T	100	PASS	AC=742;AF=0.148163;AN=5008;NS=2504;DP=14669;EAS_AF=0.1974;AMR_AF=0.0403;AFR_AF=0.1967;EUR_AF=0.0417;SAS_AF=0.2178;AA=C|||;VT=SNP
18	77543416	rs149918142	A	G	100	PASS	AC=767;AF=0.153155;AN=5008;NS=2504;DP=14591;EAS_AF=0.2063;AMR_AF=0.0403;AFR_AF=0.1989;EUR_AF=0.0417;SAS_AF=0.2311;AA=A|||;VT=SNP
18	77543450	rs6506782	C	T	100	PASS	AC=4168;AF=0.832268;AN=5008;NS=2504;DP=13026;EAS_AF=0.9256;AMR_AF=0.9395;AFR_AF=0.5227;EUR_AF=0.9394;SAS_AF=0.9683;AA=T|||;VT=SNP
18	77544859	rs77965780	T	C	100	PASS	AC=582;AF=0.116214;AN=5008;NS=2504;DP=18912;EAS_AF=0.2034;AMR_AF=0.196;AFR_AF=0.034;EUR_AF=0.1064;SAS_AF=0.091;AA=T|||;VT=SNP
18	77544866	rs676669	G	A	100	PASS	AC=398;AF=0.0794728;AN=5008;NS=2504;DP=19187;EAS_AF=0.0675;AMR_AF=0.0504;AFR_AF=0.1694;EUR_AF=0.0477;SAS_AF=0.0235;AA=G|||;VT=SNP
18	77545200	rs9304056	G	A	100	PASS	AC=746;AF=0.148962;AN=5008;NS=2504;DP=15797;EAS_AF=0.0427;AMR_AF=0.1354;AFR_AF=0.326;EUR_AF=0.0507;SAS_AF=0.1299;AA=G|||;VT=SNP
18	77545248	rs9966120	G	A	100	PASS	AC=2297;AF=0.458666;AN=5008;NS=2504;DP=17383;EAS_AF=0.4157;AMR_AF=0.5893;AFR_AF=0.3056;EUR_AF=0.5805;SAS_AF=0.4918;AA=G|||;VT=SNP
18	77545494	rs71367540	C	T	100	PASS	AC=1242;AF=0.248003;AN=5008;NS=2504;DP=3587;EAS_AF=0.1974;AMR_AF=0.2219;AFR_AF=0.4516;EUR_AF=0.1322;SAS_AF=0.1626;AA=T|||;VT=SNP
18	77546006	rs499732	G	A	100	PASS	AC=175;AF=0.0349441;AN=5008;NS=2504;DP=13689;EAS_AF=0.0446;AMR_AF=0.0389;AFR_AF=0.0023;EUR_AF=0.0646;SAS_AF=0.0358;AA=g|||;VT=SNP
18	77546367	rs113338332	T	C	100	PASS	AC=253;AF=0.0505192;AN=5008;NS=2504;DP=16768;EAS_AF=0.0337;AMR_AF=0.0159;AFR_AF=0.1377;EUR_AF=0.0219;SAS_AF=0.0041;AA=c|||;VT=SNP
18	77546641	rs526317	G	A	100	PASS	AC=2170;AF=0.433307;AN=5008;NS=2504;DP=17358;EAS_AF=0.5714;AMR_AF=0.4193;AFR_AF=0.2413;EUR_AF=0.3797;SAS_AF=0.6155;AA=A|||;VT=SNP
18	77546861	rs528859	C	T	100	PASS	AC=3447;AF=0.688299;AN=5008;NS=2504;DP=19113;EAS_AF=0.7897;AMR_AF=0.5865;AFR_AF=0.764;EUR_AF=0.5388;SAS_AF=0.7076;AA=T|||;VT=SNP
18	77547250	rs60497595	T	G	100	PASS	AC=934;AF=0.186502;AN=5008;NS=2504;DP=17953;EAS_AF=0.1558;AMR_AF=0.1484;AFR_AF=0.323;EUR_AF=0.16;SAS_AF=0.0879;AA=T|||;VT=SNP
18	77547307	rs72618581	G	A	100	PASS	AC=819;AF=0.163538;AN=5008;NS=2504;DP=16921;EAS_AF=0.3433;AMR_AF=0.0591;AFR_AF=0.0318;EUR_AF=0.0905;SAS_AF=0.3057;AA=G|||;VT=SNP
18	77547535	rs12457876	A	G	100	PASS	AC=1177;AF=0.235024;AN=5008;NS=2504;DP=14638;EAS_AF=0.2599;AMR_AF=0.3271;AFR_AF=0.1452;EUR_AF=0.2256;SAS_AF=0.2751;AA=A|||;VT=SNP
18	77548559	rs2169250	A	G	100	PASS	AC=1178;AF=0.235224;AN=5008;NS=2504;DP=10940;EAS_AF=0.2688;AMR_AF=0.3228;AFR_AF=0.1309;EUR_AF=0.2296;SAS_AF=0.2853;AA=A|||;VT=SNP
18	77548685	rs28620500	G	A	100	PASS	AC=841;AF=0.167931;AN=5008;NS=2504;DP=11236;EAS_AF=0.3254;AMR_AF=0.0504;AFR_AF=0.0825;EUR_AF=0.0795;SAS_AF=0.2955;AA=G|||;VT=SNP
18	77548817	rs12605743	G	C	100	PASS	AC=1153;AF=0.230232;AN=5008;NS=2504;DP=10226;EAS_AF=0.2619;AMR_AF=0.3228;AFR_AF=0.1309;EUR_AF=0.2237;SAS_AF=0.273;AA=G|||;VT=SNP
18	77549150	rs71367541	A	C	100	PASS	AC=220;AF=0.0439297;AN=5008;NS=2504;DP=22678;EAS_AF=0.0417;AMR_AF=0.0447;AFR_AF=0.0287;EUR_AF=0.0686;SAS_AF=0.0409;AA=A|||;VT=SNP
18	77549219	rs6506784	T	C	100	PASS	AC=1738;AF=0.347045;AN=5008;NS=2504;DP=23021;EAS_AF=0.3155;AMR_AF=0.4179;AFR_AF=0.3752;EUR_AF=0.3579;SAS_AF=0.2802;AA=T|||;VT=SNP
18	77549237	rs6506785	C	T	100	PASS	AC=4204;AF=0.839457;AN=5008;NS=2504;DP=23406;EAS_AF=0.9504;AMR_AF=0.8487;AFR_AF=0.7958;EUR_AF=0.7286;SAS_AF=0.8916;AA=c|||;VT=SNP
18	77549345	rs12185379	C	T	100	PASS	AC=1112;AF=0.222045;AN=5008;NS=2504;DP=24544;EAS_AF=0.2619;AMR_AF=0.317;AFR_AF=0.1218;EUR_AF=0.2028;SAS_AF=0.2689;AA=C|||;VT=SNP
18	77549530	rs631131	C	G	100	PASS	AC=220;AF=0.0439297;AN=5008;NS=2504;DP=18345;EAS_AF=0.0417;AMR_AF=0.0447;AFR_AF=0.0295;EUR_AF=0.0686;SAS_AF=0.0399;AA=C|||;VT=SNP
18	77549734	rs541448	A	G	100	PASS	AC=4179;AF=0.834465;AN=5008;NS=2504;DP=14798;EAS_AF=0.9504;AMR_AF=0.8473;AFR_AF=0.7784;EUR_AF=0.7296;SAS_AF=0.8896;AA=G|||;VT=SNP
18	77549971	rs543951	G	A	100	PASS	AC=3002;AF=0.599441;AN=5008;NS=2504;DP=16029;EAS_AF=0.6865;AMR_AF=0.5216;AFR_AF=0.6293;EUR_AF=0.506;SAS_AF=0.6207;AA=A|||;VT=SNP
18	77550145	rs7230566	C	G	100	PASS	AC=1161;AF=0.231829;AN=5008;NS=2504;DP=14952;EAS_AF=0.2639;AMR_AF=0.3256;AFR_AF=0.1309;EUR_AF=0.2316;SAS_AF=0.2689;AA=C|||;VT=SNP
18	77550883	rs72978197	T	C	100	PASS	AC=327;AF=0.0652955;AN=5008;NS=2504;DP=13727;EAS_AF=0.0585;AMR_AF=0.0216;AFR_AF=0.0749;EUR_AF=0.0437;SAS_AF=0.1125;AA=T|||;VT=SNP
18	77551339	rs12455605	A	C	100	PASS	AC=4170;AF=0.832668;AN=5008;NS=2504;DP=18917;EAS_AF=0.9296;AMR_AF=0.8357;AFR_AF=0.8759;EUR_AF=0.673;SAS_AF=0.8364;AA=C|||;VT=SNP
18	77551586	rs11081564	A	G	100	PASS	AC=1098;AF=0.219249;AN=5008;NS=2504;DP=21062;EAS_AF=0.248;AMR_AF=0.3127;AFR_AF=0.2065;EUR_AF=0.2107;SAS_AF=0.1493;AA=A|||;VT=SNP
18	77551738	rs2061566	A	G	100	PASS	AC=940;AF=0.1877;AN=5008;NS=2504;DP=21298;EAS_AF=0.3254;AMR_AF=0.219;AFR_AF=0.0068;EUR_AF=0.1054;SAS_AF=0.3528;AA=A|||;VT=SNP
18	77552696	rs521708	A	G	100	PASS	AC=3017;AF=0.602436;AN=5008;NS=2504;DP=18675;EAS_AF=0.6389;AMR_AF=0.6023;AFR_AF=0.6112;EUR_AF=0.4851;SAS_AF=0.6738;AA=G|||;VT=SNP
18	77553173	rs526260	A	G	100	PASS	AC=3050;AF=0.609026;AN=5008;NS=2504;DP=15805;EAS_AF=0.6389;AMR_AF=0.6081;AFR_AF=0.6286;EUR_AF=0.4871;SAS_AF=0.6779;AA=G|||;VT=SNP
18	77553716	rs552064	A	G	100	PASS	AC=804;AF=0.160543;AN=5008;NS=2504;DP=18411;EAS_AF=0.0675;AMR_AF=0.1081;AFR_AF=0.1853;EUR_AF=0.2157;SAS_AF=0.2035;AA=a|||;VT=SNP
18	77554063	rs611517	G	C	100	PASS	AC=800;AF=0.159744;AN=5008;NS=2504;DP=19700;EAS_AF=0.0665;AMR_AF=0.111;AFR_AF=0.1815;EUR_AF=0.2167;SAS_AF=0.2025;AA=g|||;VT=SNP
18	77555314	rs12958473	A	G	100	PASS	AC=2515;AF=0.502196;AN=5008;NS=2504;DP=23380;EAS_AF=0.5526;AMR_AF=0.5576;AFR_AF=0.3812;EUR_AF=0.4583;SAS_AF=0.6196;AA=-|||;VT=SNP
18	77555368	rs12958594	A	G	100	PASS	AC=3033;AF=0.605631;AN=5008;NS=2504;DP=26641;EAS_AF=0.6369;AMR_AF=0.6066;AFR_AF=0.6256;EUR_AF=0.4821;SAS_AF=0.6728;AA=G|||;VT=SNP
18	77556588	rs11664084	G	A	100	PASS	AC=786;AF=0.156949;AN=5008;NS=2504;DP=16780;EAS_AF=0.1637;AMR_AF=0.1974;AFR_AF=0.0166;EUR_AF=0.3489;SAS_AF=0.1135;AA=G|||;VT=SNP
18	77558421	rs12959895	T	C	100	PASS	AC=1435;AF=0.286542;AN=5008;NS=2504;DP=7485;EAS_AF=0.2034;AMR_AF=0.3415;AFR_AF=0.2458;EUR_AF=0.3907;SAS_AF=0.2812;AA=t|||;VT=SNP
18	77558874	rs879405	A	G	100	PASS	AC=433;AF=0.0864617;AN=5008;NS=2504;DP=12364;EAS_AF=0.0962;AMR_AF=0.0461;AFR_AF=0.1641;EUR_AF=0.0288;SAS_AF=0.0593;AA=a|||;VT=SNP
18	77558934	rs1317903	C	G	100	PASS	AC=2803;AF=0.559704;AN=5008;NS=2504;DP=12938;EAS_AF=0.631;AMR_AF=0.598;AFR_AF=0.4697;EUR_AF=0.4791;SAS_AF=0.6636;AA=C|||;VT=SNP
18	77560878	rs509568	A	T	100	PASS	AC=2801;AF=0.559305;AN=5008;NS=2504;DP=17640;EAS_AF=0.631;AMR_AF=0.598;AFR_AF=0.4622;EUR_AF=0.4771;SAS_AF=0.6738;AA=T|||;VT=SNP
18	77560879	rs509573	A	T	100	PASS	AC=2801;AF=0.559305;AN=5008;NS=2504;DP=17671;EAS_AF=0.631;AMR_AF=0.598;AFR_AF=0.4622;EUR_AF=0.4771;SAS_AF=0.6738;AA=T|||;VT=SNP
18	77561978	rs8091998	G	T	100	PASS	AC=756;AF=0.150958;AN=5008;NS=2504;DP=17545;EAS_AF=0.1379;AMR_AF=0.232;AFR_AF=0.1483;EUR_AF=0.173;SAS_AF=0.0879;AA=G|||;VT=SNP
18	77563134	rs113422755	C	T	100	PASS	AC=404;AF=0.0806709;AN=5008;NS=2504;DP=15964;EAS_AF=0.0228;AMR_AF=0.0504;AFR_AF=0.0817;EUR_AF=0.1034;SAS_AF=0.137;AA=t|||;VT=SNP
18	77563334	rs11665567	G	A	100	PASS	AC=696;AF=0.138978;AN=5008;NS=2504;DP=15491;EAS_AF=0.1161;AMR_AF=0.1974;AFR_AF=0.1536;EUR_AF=0.159;SAS_AF=0.0808;AA=G|||;VT=SNP
18	77564298	rs73970106	C	A	100	PASS	AC=1198;AF=0.239217;AN=5008;NS=2504;DP=18623;EAS_AF=0.3343;AMR_AF=0.255;AFR_AF=0.1664;EUR_AF=0.0885;SAS_AF=0.3834;AA=C|||;VT=SNP
18	77565166	rs3744839	G	A	100	PASS	AC=1005;AF=0.200679;AN=5008;NS=2504;DP=20914;EAS_AF=0.3423;AMR_AF=0.2464;AFR_AF=0.0197;EUR_AF=0.0885;SAS_AF=0.3824;AA=G|||;VT=SNP
18	77565620	rs1239771	C	T	100	PASS	AC=791;AF=0.157947;AN=5008;NS=2504;DP=17967;EAS_AF=0.0704;AMR_AF=0.1138;AFR_AF=0.1573;EUR_AF=0.2286;SAS_AF=0.2076;AA=C|||;VT=SNP
18	77566123	rs60583885	C	T	100	PASS	AC=999;AF=0.199481;AN=5008;NS=2504;DP=17480;EAS_AF=0.3343;AMR_AF=0.2464;AFR_AF=0.0197;EUR_AF=0.0895;SAS_AF=0.3834;AA=C|||;VT=SNP
18	77566535	rs6650631	G	C	100	PASS	AC=2093;AF=0.417931;AN=5008;NS=2504;DP=17769;EAS_AF=0.4643;AMR_AF=0.4611;AFR_AF=0.4508;EUR_AF=0.2485;SAS_AF=0.4693;AA=C|||;VT=SNP
18	77567601	rs8083903	C	G	100	PASS	AC=1639;AF=0.327276;AN=5008;NS=2504;DP=16047;EAS_AF=0.4325;AMR_AF=0.3977;AFR_AF=0.0711;EUR_AF=0.5239;SAS_AF=0.3129;AA=C|||;VT=SNP
18	77567761	rs143283559	T	G	100	PASS	AC=2084;AF=0.416134;AN=5008;NS=2504;DP=16940;EAS_AF=0.4603;AMR_AF=0.4597;AFR_AF=0.4539;EUR_AF=0.2485;SAS_AF=0.4611;AA=G|||;VT=SNP
18	77568919	rs76363327	A	G	100	PASS	AC=215;AF=0.0429313;AN=5008;NS=2504;DP=9273;EAS_AF=0.0317;AMR_AF=0.0317;AFR_AF=0.0333;EUR_AF=0.0567;SAS_AF=0.0613;AA=-|||;VT=SNP
18	77571358	rs61643748	T	C	100	PASS	AC=1006;AF=0.200879;AN=5008;NS=2504;DP=21359;EAS_AF=0.3383;AMR_AF=0.2464;AFR_AF=0.0212;EUR_AF=0.0885;SAS_AF=0.3855;AA=T|||;VT=SNP
18	77572586	rs4798916	C	G	100	PASS	AC=1199;AF=0.239417;AN=5008;NS=2504;DP=15439;EAS_AF=0.3383;AMR_AF=0.2536;AFR_AF=0.1626;EUR_AF=0.0875;SAS_AF=0.3875;AA=C|||;VT=SNP
18	77573110	rs586275	G	A	100	PASS	AC=814;AF=0.16254;AN=5008;NS=2504;DP=15159;EAS_AF=0.0694;AMR_AF=0.1138;AFR_AF=0.1717;EUR_AF=0.2276;SAS_AF=0.2137;AA=G|||;VT=SNP
18	77573548	rs4799088	A	G	100	PASS	AC=2128;AF=0.42492;AN=5008;NS=2504;DP=17509;EAS_AF=0.4692;AMR_AF=0.4625;AFR_AF=0.4607;EUR_AF=0.2495;SAS_AF=0.4847;AA=G|||;VT=SNP
18	77574374	rs71367544	C	T	100	PASS	AC=859;AF=0.171526;AN=5008;NS=2504;DP=20314;EAS_AF=0.1121;AMR_AF=0.2017;AFR_AF=0.2663;EUR_AF=0.161;SAS_AF=0.0941;AA=T|||;VT=SNP
18	77575613	rs56775891	C	T	100	PASS	AC=1705;AF=0.340455;AN=5008;NS=2504;DP=17372;EAS_AF=0.4355;AMR_AF=0.4409;AFR_AF=0.1936;EUR_AF=0.2495;SAS_AF=0.4632;AA=T|||;VT=SNP
18	77575871	rs34945223	A	G	100	PASS	AC=1909;AF=0.38119;AN=5008;NS=2504;DP=16108;EAS_AF=0.4405;AMR_AF=0.4524;AFR_AF=0.329;EUR_AF=0.2495;SAS_AF=0.4755;AA=G|||;VT=SNP
18	77576337	rs71367545	G	A	100	PASS	AC=698;AF=0.139377;AN=5008;NS=2504;DP=10383;EAS_AF=0.1181;AMR_AF=0.1945;AFR_AF=0.152;EUR_AF=0.161;SAS_AF=0.0828;AA=G|||;VT=SNP
18	77576767	rs516890	C	T	100	PASS	AC=1490;AF=0.297524;AN=5008;NS=2504;DP=17391;EAS_AF=0.2024;AMR_AF=0.304;AFR_AF=0.1725;EUR_AF=0.5567;SAS_AF=0.2935;AA=C|||;VT=SNP
18	77578191	rs11663602	C	A	100	PASS	AC=2088;AF=0.416933;AN=5008;NS=2504;DP=15917;EAS_AF=0.4415;AMR_AF=0.4553;AFR_AF=0.4592;EUR_AF=0.2505;SAS_AF=0.4785;AA=A|||;VT=SNP
18	77578986	rs11664298	G	A	100	PASS	AC=699;AF=0.139577;AN=5008;NS=2504;DP=19851;EAS_AF=0.1181;AMR_AF=0.1945;AFR_AF=0.152;EUR_AF=0.162;SAS_AF=0.0828;AA=G|||;VT=SNP
18	77579038	rs67999204	C	G	100	PASS	AC=957;AF=0.191094;AN=5008;NS=2504;DP=20428;EAS_AF=0.3571;AMR_AF=0.2017;AFR_AF=0.0439;EUR_AF=0.1839;SAS_AF=0.2188;AA=C|||;VT=SNP
18	77579648	rs117977085	T	C	100	PASS	AC=952;AF=0.190096;AN=5008;NS=2504;DP=19460;EAS_AF=0.3155;AMR_AF=0.2435;AFR_AF=0.0204;EUR_AF=0.0666;SAS_AF=0.3793;AA=T|||;VT=SNP
18	77579773	rs7236339	G	A	100	PASS	AC=727;AF=0.145168;AN=5008;NS=2504;DP=22426;EAS_AF=0.1181;AMR_AF=0.1974;AFR_AF=0.1551;EUR_AF=0.1839;SAS_AF=0.0828;AA=G|||;VT=SNP
18	77579812	rs7238071	A	G	100	PASS	AC=1716;AF=0.342652;AN=5008;NS=2504;DP=21748;EAS_AF=0.4385;AMR_AF=0.4409;AFR_AF=0.1989;EUR_AF=0.2505;SAS_AF=0.4632;AA=A|||;VT=SNP
18	77580712	rs7241572	G	A	100	PASS	AC=695;AF=0.138778;AN=5008;NS=2504;DP=19190;EAS_AF=0.1171;AMR_AF=0.1931;AFR_AF=0.152;EUR_AF=0.16;SAS_AF=0.0828;AA=G|||;VT=SNP
18	77581366	rs4799089	G	A	100	PASS	AC=969;AF=0.19349;AN=5008;NS=2504;DP=13232;EAS_AF=0.3125;AMR_AF=0.2464;AFR_AF=0.0189;EUR_AF=0.0885;SAS_AF=0.3773;AA=G|||;VT=SNP
18	77581741	rs80025782	T	A	100	PASS	AC=969;AF=0.19349;AN=5008;NS=2504;DP=16094;EAS_AF=0.3125;AMR_AF=0.2464;AFR_AF=0.0189;EUR_AF=0.0885;SAS_AF=0.3773;AA=T|||;VT=SNP
18	77583075	rs57649315	G	A	100	PASS	AC=547;AF=0.109225;AN=5008;NS=2504;DP=20378;EAS_AF=0.1974;AMR_AF=0.1095;AFR_AF=0.0272;EUR_AF=0.0119;SAS_AF=0.229;AA=G|||;VT=SNP
18	77583315	rs62096708	C	T	100	PASS	AC=274;AF=0.0547125;AN=5008;NS=2504;DP=19077;EAS_AF=0.0218;AMR_AF=0.0908;AFR_AF=0.0083;EUR_AF=0.1431;SAS_AF=0.0348;AA=C|||;VT=SNP
18	77583489	rs4799090	G	A	100	PASS	AC=405;AF=0.0808706;AN=5008;NS=2504;DP=20308;EAS_AF=0.0258;AMR_AF=0.072;AFR_AF=0.1778;EUR_AF=0.0258;SAS_AF=0.0695;AA=G|||;VT=SNP
18	77583797	rs12457322	C	T	100	PASS	AC=1391;AF=0.277756;AN=5008;NS=2504;DP=19143;EAS_AF=0.4236;AMR_AF=0.2666;AFR_AF=0.1218;EUR_AF=0.2992;SAS_AF=0.3241;AA=C|||;VT=SNP
18	77584986	rs12968863	A	T	100	PASS	AC=883;AF=0.176318;AN=5008;NS=2504;DP=18157;EAS_AF=0.253;AMR_AF=0.2363;AFR_AF=0.0348;EUR_AF=0.0825;SAS_AF=0.3425;AA=A|||;VT=SNP
18	77585130	rs28499302	A	G	100	PASS	AC=417;AF=0.0832668;AN=5008;NS=2504;DP=16805;EAS_AF=0.0258;AMR_AF=0.0749;AFR_AF=0.1725;EUR_AF=0.0258;SAS_AF=0.0869;AA=A|||;VT=SNP
18	77585701	rs2126083	G	A	100	PASS	AC=878;AF=0.175319;AN=5008;NS=2504;DP=19961;EAS_AF=0.249;AMR_AF=0.2363;AFR_AF=0.0356;EUR_AF=0.0825;SAS_AF=0.3405;AA=G|||;VT=SNP
18	77585900	rs540291	C	T	100	PASS	AC=2030;AF=0.405351;AN=5008;NS=2504;DP=17199;EAS_AF=0.3165;AMR_AF=0.4222;AFR_AF=0.4228;EUR_AF=0.5547;SAS_AF=0.3078;AA=C|||;VT=SNP
18	77586223	rs537502	C	T	100	PASS	AC=741;AF=0.147963;AN=5008;NS=2504;DP=17801;EAS_AF=0.128;AMR_AF=0.1744;AFR_AF=0.028;EUR_AF=0.3211;SAS_AF=0.1339;AA=C|||;VT=SNP
18	77586262	rs62096709	G	A	100	PASS	AC=305;AF=0.0609026;AN=5008;NS=2504;DP=17546;EAS_AF=0.0179;AMR_AF=0.1009;AFR_AF=0.0068;EUR_AF=0.162;SAS_AF=0.046;AA=G|||;VT=SNP
18	77586290	rs536654	A	G	100	PASS	AC=762;AF=0.152157;AN=5008;NS=2504;DP=16751;EAS_AF=0.128;AMR_AF=0.1758;AFR_AF=0.0431;EUR_AF=0.3211;SAS_AF=0.1339;AA=A|||;VT=SNP
18	77586350	rs12457472	T	G	100	PASS	AC=892;AF=0.178115;AN=5008;NS=2504;DP=16644;EAS_AF=0.256;AMR_AF=0.2378;AFR_AF=0.0356;EUR_AF=0.0825;SAS_AF=0.3466;AA=G|||;VT=SNP
18	77587644	rs7231668	G	C	100	PASS	AC=1346;AF=0.26877;AN=5008;NS=2504;DP=12892;EAS_AF=0.5248;AMR_AF=0.2133;AFR_AF=0.202;EUR_AF=0.1561;SAS_AF=0.2505;AA=G|||;VT=SNP
18	77587758	rs55817762	C	G	100	PASS	AC=426;AF=0.0850639;AN=5008;NS=2504;DP=15262;EAS_AF=0.1131;AMR_AF=0.0735;AFR_AF=0.0068;EUR_AF=0.169;SAS_AF=0.0838;AA=C|||;VT=SNP
18	77589229	rs202174674	G	A	100	PASS	AC=843;AF=0.168331;AN=5008;NS=2504;DP=32225;EAS_AF=0.2649;AMR_AF=0.2219;AFR_AF=0.0121;EUR_AF=0.0567;SAS_AF=0.3569;AA=g|||;VT=SNP
18	77589596	rs36087369	C	G	100	PASS	AC=1119;AF=0.223442;AN=5008;NS=2504;DP=19335;EAS_AF=0.1825;AMR_AF=0.1844;AFR_AF=0.3563;EUR_AF=0.2187;SAS_AF=0.1186;AA=C|||;VT=SNP
18	77589604	rs4799091	G	A	100	PASS	AC=137;AF=0.0273562;AN=5008;NS=2504;DP=19551;EAS_AF=0.0169;AMR_AF=0.0663;AFR_AF=0.0008;EUR_AF=0.0239;SAS_AF=0.0501;AA=G|||;VT=SNP
18	77589655	rs498541	G	A	100	PASS	AC=1779;AF=0.355232;AN=5008;NS=2504;DP=19065;EAS_AF=0.4147;AMR_AF=0.4409;AFR_AF=0.1142;EUR_AF=0.3549;SAS_AF=0.5593;AA=G|||;VT=SNP
18	77589689	rs499260	G	A	100	PASS	AC=1779;AF=0.355232;AN=5008;NS=2504;DP=17988;EAS_AF=0.4147;AMR_AF=0.4409;AFR_AF=0.1142;EUR_AF=0.3549;SAS_AF=0.5593;AA=g|||;VT=SNP
18	77589759	rs499472	C	T	100	PASS	AC=1779;AF=0.355232;AN=5008;NS=2504;DP=16995;EAS_AF=0.4147;AMR_AF=0.4409;AFR_AF=0.1142;EUR_AF=0.3549;SAS_AF=0.5593;AA=C|||;VT=SNP
18	77590180	rs56060931	G	A	100	PASS	AC=1485;AF=0.296526;AN=5008;NS=2504;DP=18880;EAS_AF=0.4028;AMR_AF=0.3314;AFR_AF=0.0794;EUR_AF=0.4264;SAS_AF=0.3221;AA=G|||;VT=SNP
18	77590657	rs12373410	C	T	100	PASS	AC=1485;AF=0.296526;AN=5008;NS=2504;DP=19403;EAS_AF=0.4028;AMR_AF=0.3314;AFR_AF=0.0794;EUR_AF=0.4264;SAS_AF=0.3221;AA=C|||;VT=SNP
18	77591759	rs12605916	T	C	100	PASS	AC=1576;AF=0.314696;AN=5008;NS=2504;DP=18950;EAS_AF=0.4028;AMR_AF=0.3343;AFR_AF=0.1437;EUR_AF=0.4264;SAS_AF=0.3262;AA=t|||;VT=SNP
18	77592363	rs72980036	A	G	100	PASS	AC=643;AF=0.128395;AN=5008;NS=2504;DP=18872;EAS_AF=0.1478;AMR_AF=0.0793;AFR_AF=0.2247;EUR_AF=0.0696;SAS_AF=0.0736;AA=a|||;VT=SNP
18	77592660	rs537962	C	G	100	PASS	AC=1787;AF=0.356829;AN=5008;NS=2504;DP=17972;EAS_AF=0.4226;AMR_AF=0.4409;AFR_AF=0.1142;EUR_AF=0.3549;SAS_AF=0.5593;AA=C|||;VT=SNP
18	77592807	rs12960174	C	T	100	PASS	AC=510;AF=0.101837;AN=5008;NS=2504;DP=17029;EAS_AF=0.0317;AMR_AF=0.1657;AFR_AF=0.0257;EUR_AF=0.2515;SAS_AF=0.0777;AA=C|||;VT=SNP
18	77594109	rs55852342	G	C	100	PASS	AC=1108;AF=0.221246;AN=5008;NS=2504;DP=20104;EAS_AF=0.1746;AMR_AF=0.1844;AFR_AF=0.3578;EUR_AF=0.2177;SAS_AF=0.1145;AA=G|||;VT=SNP
18	77594239	rs60865767	G	A	100	PASS	AC=640;AF=0.127796;AN=5008;NS=2504;DP=19149;EAS_AF=0.1438;AMR_AF=0.0836;AFR_AF=0.2239;EUR_AF=0.0696;SAS_AF=0.0726;AA=G|||;VT=SNP
18	77595228	rs623546	C	T	100	PASS	AC=1759;AF=0.351238;AN=5008;NS=2504;DP=19739;EAS_AF=0.4137;AMR_AF=0.4409;AFR_AF=0.0998;EUR_AF=0.3549;SAS_AF=0.5593;AA=C|||;VT=SNP
18	77595649	rs635436	A	G	100	PASS	AC=2898;AF=0.578674;AN=5008;NS=2504;DP=19617;EAS_AF=0.5982;AMR_AF=0.6254;AFR_AF=0.4728;EUR_AF=0.5726;SAS_AF=0.6748;AA=G|||;VT=SNP
18	77595748	rs552957	G	A	100	PASS	AC=1517;AF=0.302915;AN=5008;NS=2504;DP=19148;EAS_AF=0.4038;AMR_AF=0.3718;AFR_AF=0.034;EUR_AF=0.331;SAS_AF=0.4847;AA=G|||;VT=SNP
18	77598450	rs9945153	C	T	100	PASS	AC=463;AF=0.0924521;AN=5008;NS=2504;DP=14137;EAS_AF=0.0278;AMR_AF=0.1052;AFR_AF=0.1278;EUR_AF=0.1501;SAS_AF=0.0429;AA=C|||;VT=SNP
18	77598720	rs8099701	A	G	100	PASS	AC=547;AF=0.109225;AN=5008;NS=2504;DP=18941;EAS_AF=0.1438;AMR_AF=0.0749;AFR_AF=0.1596;EUR_AF=0.0676;SAS_AF=0.0726;AA=A|||;VT=SNP
18	77601336	rs7239922	G	A	100	PASS	AC=649;AF=0.129593;AN=5008;NS=2504;DP=16286;EAS_AF=0.1438;AMR_AF=0.0793;AFR_AF=0.2307;EUR_AF=0.0696;SAS_AF=0.0757;AA=G|||;VT=SNP
18	77603270	rs7242867	A	T	100	PASS	AC=1127;AF=0.22504;AN=5008;NS=2504;DP=16375;EAS_AF=0.1825;AMR_AF=0.1844;AFR_AF=0.3638;EUR_AF=0.2187;SAS_AF=0.1166;AA=A|||;VT=SNP
18	77603283	rs7227962	T	G	100	PASS	AC=1127;AF=0.22504;AN=5008;NS=2504;DP=16551;EAS_AF=0.1825;AMR_AF=0.1844;AFR_AF=0.3646;EUR_AF=0.2177;SAS_AF=0.1166;AA=G|||;VT=SNP
18	77603291	rs7242289	C	T	100	PASS	AC=467;AF=0.0932508;AN=5008;NS=2504;DP=16745;EAS_AF=0.0347;AMR_AF=0.1052;AFR_AF=0.1256;EUR_AF=0.1501;SAS_AF=0.0429;AA=C|||;VT=SNP
18	77605212	rs12607447	A	G	100	PASS	AC=1130;AF=0.225639;AN=5008;NS=2504;DP=20574;EAS_AF=0.1845;AMR_AF=0.1859;AFR_AF=0.3646;EUR_AF=0.2177;SAS_AF=0.1166;AA=A|||;VT=SNP
18	77605250	rs12607940	T	C	100	PASS	AC=647;AF=0.129193;AN=5008;NS=2504;DP=18876;EAS_AF=0.1448;AMR_AF=0.0807;AFR_AF=0.2307;EUR_AF=0.0686;SAS_AF=0.0726;AA=T|||;VT=SNP
18	77605313	rs12607467	A	G	100	PASS	AC=645;AF=0.128794;AN=5008;NS=2504;DP=17030;EAS_AF=0.1438;AMR_AF=0.0793;AFR_AF=0.2307;EUR_AF=0.0686;SAS_AF=0.0726;AA=A|||;VT=SNP
18	77606782	rs67139807	A	G	100	PASS	AC=652;AF=0.130192;AN=5008;NS=2504;DP=15045;EAS_AF=0.1488;AMR_AF=0.0793;AFR_AF=0.2307;EUR_AF=0.0686;SAS_AF=0.0746;AA=A|||;VT=SNP
18	77607517	rs9956512	G	A	100	PASS	AC=459;AF=0.0916534;AN=5008;NS=2504;DP=18181;EAS_AF=0.0268;AMR_AF=0.1052;AFR_AF=0.1263;EUR_AF=0.1491;SAS_AF=0.0429;AA=G|||;VT=SNP
18	77608203	rs4799092	C	G	100	PASS	AC=1779;AF=0.355232;AN=5008;NS=2504;DP=19701;EAS_AF=0.4226;AMR_AF=0.4409;AFR_AF=0.1067;EUR_AF=0.3559;SAS_AF=0.5603;AA=C|||;VT=SNP
18	77608941	rs7236023	C	A	100	PASS	AC=548;AF=0.109425;AN=5008;NS=2504;DP=16028;EAS_AF=0.1438;AMR_AF=0.0749;AFR_AF=0.1604;EUR_AF=0.0676;SAS_AF=0.0726;AA=c|||;VT=SNP
18	77609167	rs7235226	G	A	100	PASS	AC=379;AF=0.0756789;AN=5008;NS=2504;DP=14519;EAS_AF=0.0942;AMR_AF=0.0245;AFR_AF=0.1203;EUR_AF=0.0437;SAS_AF=0.0654;AA=G|||;VT=SNP
18	77609355	rs7236646	C	T	100	PASS	AC=1582;AF=0.315895;AN=5008;NS=2504;DP=16352;EAS_AF=0.4018;AMR_AF=0.3357;AFR_AF=0.1498;EUR_AF=0.4274;SAS_AF=0.3231;AA=C|||;VT=SNP
18	77609462	rs56376220	C	T	100	PASS	AC=1769;AF=0.353235;AN=5008;NS=2504;DP=12255;EAS_AF=0.4147;AMR_AF=0.4409;AFR_AF=0.1059;EUR_AF=0.3549;SAS_AF=0.5603;AA=C|||;VT=SNP
18	77609897	rs35861047	C	T	100	PASS	AC=100;AF=0.0199681;AN=5008;NS=2504;DP=13199;EAS_AF=0.0397;AMR_AF=0.0461;AFR_AF=0.0015;EUR_AF=0.0219;SAS_AF=0.0041;AA=C|||;VT=SNP
18	77610877	rs7227642	C	T	100	PASS	AC=548;AF=0.109425;AN=5008;NS=2504;DP=16635;EAS_AF=0.1448;AMR_AF=0.0749;AFR_AF=0.1596;EUR_AF=0.0676;SAS_AF=0.0726;AA=C|||;VT=SNP
18	77610925	rs7227794	C	T	100	PASS	AC=462;AF=0.0922524;AN=5008;NS=2504;DP=15376;EAS_AF=0.0258;AMR_AF=0.1052;AFR_AF=0.1293;EUR_AF=0.1491;SAS_AF=0.0429;AA=C|||;VT=SNP
18	77612254	rs28691615	C	T	100	PASS	AC=1119;AF=0.223442;AN=5008;NS=2504;DP=15510;EAS_AF=0.1756;AMR_AF=0.1844;AFR_AF=0.3638;EUR_AF=0.2177;SAS_AF=0.1166;AA=C|||;VT=SNP
18	77614670	rs35085469	T	A	100	PASS	AC=561;AF=0.112021;AN=5008;NS=2504;DP=14718;EAS_AF=0.1498;AMR_AF=0.0735;AFR_AF=0.23;EUR_AF=0.0358;SAS_AF=0.0194;AA=t|||;VT=SNP
18	77614682	rs113757497	C	G	100	PASS	AC=1631;AF=0.325679;AN=5008;NS=2504;DP=14868;EAS_AF=0.4067;AMR_AF=0.3775;AFR_AF=0.0348;EUR_AF=0.3648;SAS_AF=0.5583;AA=c|||;VT=SNP
18	77615381	rs4799093	G	A	100	PASS	AC=1578;AF=0.315096;AN=5008;NS=2504;DP=17877;EAS_AF=0.3988;AMR_AF=0.3372;AFR_AF=0.1657;EUR_AF=0.4264;SAS_AF=0.3006;AA=g|||;VT=SNP
18	77615988	rs4438371	C	T	100	PASS	AC=1129;AF=0.225439;AN=5008;NS=2504;DP=19314;EAS_AF=0.1756;AMR_AF=0.1844;AFR_AF=0.3638;EUR_AF=0.2177;SAS_AF=0.1268;AA=C|||;VT=SNP
18	77616819	rs62096717	C	T	100	PASS	AC=1130;AF=0.225639;AN=5008;NS=2504;DP=11685;EAS_AF=0.1746;AMR_AF=0.1844;AFR_AF=0.3654;EUR_AF=0.2177;SAS_AF=0.1268;AA=C|||;VT=SNP
18	77618689	rs11665573	T	C	100	PASS	AC=1468;AF=0.293131;AN=5008;NS=2504;DP=16500;EAS_AF=0.3978;AMR_AF=0.3256;AFR_AF=0.0832;EUR_AF=0.4245;SAS_AF=0.3108;AA=T|||;VT=SNP
18	77618757	rs11661551	C	T	100	PASS	AC=3770;AF=0.752796;AN=5008;NS=2504;DP=17816;EAS_AF=0.8512;AMR_AF=0.8818;AFR_AF=0.3389;EUR_AF=0.9404;SAS_AF=0.9264;AA=T|||;VT=SNP
18	77618869	rs11662211	C	T	100	PASS	AC=2398;AF=0.478834;AN=5008;NS=2504;DP=19800;EAS_AF=0.4593;AMR_AF=0.5648;AFR_AF=0.3185;EUR_AF=0.5169;SAS_AF=0.6155;AA=C|||;VT=SNP
18	77619009	rs11662248	C	T	100	PASS	AC=1785;AF=0.35643;AN=5008;NS=2504;DP=18575;EAS_AF=0.4147;AMR_AF=0.4496;AFR_AF=0.1036;EUR_AF=0.3668;SAS_AF=0.5613;AA=C|||;VT=SNP
18	77619135	rs62096745	A	G	100	PASS	AC=314;AF=0.0626997;AN=5008;NS=2504;DP=20599;EAS_AF=0.0347;AMR_AF=0.0965;AFR_AF=0.0076;EUR_AF=0.1491;SAS_AF=0.0532;AA=A|||;VT=SNP
18	77619180	rs12606203	C	T	100	PASS	AC=881;AF=0.175919;AN=5008;NS=2504;DP=20669;EAS_AF=0.3661;AMR_AF=0.1599;AFR_AF=0.0424;EUR_AF=0.1531;SAS_AF=0.1953;AA=C|||;VT=SNP
18	77619556	rs62096746	T	A	100	PASS	AC=349;AF=0.0696885;AN=5008;NS=2504;DP=17559;EAS_AF=0.0337;AMR_AF=0.0994;AFR_AF=0.0333;EUR_AF=0.1491;SAS_AF=0.0532;AA=A|||;VT=SNP
18	77619568	rs62096747	A	G	100	PASS	AC=349;AF=0.0696885;AN=5008;NS=2504;DP=17785;EAS_AF=0.0337;AMR_AF=0.0994;AFR_AF=0.0333;EUR_AF=0.1491;SAS_AF=0.0532;AA=G|||;VT=SNP
18	77619699	rs62096748	T	C	100	PASS	AC=350;AF=0.0698882;AN=5008;NS=2504;DP=19797;EAS_AF=0.0337;AMR_AF=0.0994;AFR_AF=0.0333;EUR_AF=0.1501;SAS_AF=0.0532;AA=T|||;VT=SNP
18	77620620	rs11520415	C	T	100	PASS	AC=1845;AF=0.368411;AN=5008;NS=2504;DP=18270;EAS_AF=0.4325;AMR_AF=0.4251;AFR_AF=0.1354;EUR_AF=0.5736;SAS_AF=0.3661;AA=T|||;VT=SNP
18	77620789	rs12963180	T	C	100	PASS	AC=1464;AF=0.292332;AN=5008;NS=2504;DP=19520;EAS_AF=0.3988;AMR_AF=0.3242;AFR_AF=0.0794;EUR_AF=0.4235;SAS_AF=0.3129;AA=T|||;VT=SNP
18	77620835	rs4563100	T	C	100	PASS	AC=3901;AF=0.778954;AN=5008;NS=2504;DP=20167;EAS_AF=0.8562;AMR_AF=0.8862;AFR_AF=0.4304;EUR_AF=0.9404;SAS_AF=0.9284;AA=C|||;VT=SNP
18	77620911	rs28865701	A	G	100	PASS	AC=1955;AF=0.390375;AN=5008;NS=2504;DP=18649;EAS_AF=0.4187;AMR_AF=0.4582;AFR_AF=0.2247;EUR_AF=0.3678;SAS_AF=0.5603;AA=A|||;VT=SNP
18	77621048	rs62103174	A	G	100	PASS	AC=1813;AF=0.362021;AN=5008;NS=2504;DP=18249;EAS_AF=0.4325;AMR_AF=0.4236;AFR_AF=0.1127;EUR_AF=0.5726;SAS_AF=0.3661;AA=A|||;VT=SNP
18	77621727	rs4799094	T	C	100	PASS	AC=1464;AF=0.292332;AN=5008;NS=2504;DP=19055;EAS_AF=0.3988;AMR_AF=0.3242;AFR_AF=0.0794;EUR_AF=0.4235;SAS_AF=0.3129;AA=T|||;VT=SNP
18	77622356	rs11081569	A	C	100	PASS	AC=1464;AF=0.292332;AN=5008;NS=2504;DP=18935;EAS_AF=0.3988;AMR_AF=0.3242;AFR_AF=0.0794;EUR_AF=0.4235;SAS_AF=0.3129;AA=A|||;VT=SNP
18	77622376	rs11081570	G	A	100	PASS	AC=1464;AF=0.292332;AN=5008;NS=2504;DP=18739;EAS_AF=0.3988;AMR_AF=0.3242;AFR_AF=0.0794;EUR_AF=0.4235;SAS_AF=0.3129;AA=G|||;VT=SNP
18	77622467	rs62103175	C	T	100	PASS	AC=349;AF=0.0696885;AN=5008;NS=2504;DP=16437;EAS_AF=0.0337;AMR_AF=0.0994;AFR_AF=0.0333;EUR_AF=0.1491;SAS_AF=0.0532;AA=C|||;VT=SNP
18	77622879	rs28735056	A	G	100	PASS	AC=1956;AF=0.390575;AN=5008;NS=2504;DP=19042;EAS_AF=0.4187;AMR_AF=0.4582;AFR_AF=0.2247;EUR_AF=0.3678;SAS_AF=0.5613;AA=A|||;VT=SNP
18	77622996	rs11665111	T	C	100	PASS	AC=1813;AF=0.362021;AN=5008;NS=2504;DP=19960;EAS_AF=0.4325;AMR_AF=0.4236;AFR_AF=0.1127;EUR_AF=0.5726;SAS_AF=0.3661;AA=C|||;VT=SNP
18	77623415	rs4455031	A	G	100	PASS	AC=4004;AF=0.799521;AN=5008;NS=2504;DP=12005;EAS_AF=0.8562;AMR_AF=0.8919;AFR_AF=0.5045;EUR_AF=0.9414;SAS_AF=0.9284;AA=g|||;VT=SNP
18	77623611	rs62103176	G	C	100	PASS	AC=1815;AF=0.36242;AN=5008;NS=2504;DP=7683;EAS_AF=0.4345;AMR_AF=0.4236;AFR_AF=0.1127;EUR_AF=0.5726;SAS_AF=0.3661;AA=C|||;VT=SNP;EX_TARGET
18	77624450	rs77385159	G	T	100	PASS	AC=1464;AF=0.292332;AN=5008;NS=2504;DP=7075;EAS_AF=0.3998;AMR_AF=0.3228;AFR_AF=0.0794;EUR_AF=0.4235;SAS_AF=0.3129;AA=G|||;VT=SNP
18	77624479	rs62103177	G	A	100	PASS	AC=364;AF=0.0726837;AN=5008;NS=2504;DP=8048;EAS_AF=0.0337;AMR_AF=0.1009;AFR_AF=0.0439;EUR_AF=0.1491;SAS_AF=0.0532;AA=G|||;VT=SNP
18	77624555	rs62103178	C	G	100	PASS	AC=350;AF=0.0698882;AN=5008;NS=2504;DP=11879;EAS_AF=0.0347;AMR_AF=0.0994;AFR_AF=0.0333;EUR_AF=0.1491;SAS_AF=0.0532;AA=C|||;VT=SNP
18	77624585	rs67290479	G	A	100	PASS	AC=1464;AF=0.292332;AN=5008;NS=2504;DP=13151;EAS_AF=0.3998;AMR_AF=0.3242;AFR_AF=0.0794;EUR_AF=0.4225;SAS_AF=0.3129;AA=G|||;VT=SNP
18	77624600	rs67217537	C	T	100	PASS	AC=1464;AF=0.292332;AN=5008;NS=2504;DP=13708;EAS_AF=0.3998;AMR_AF=0.3242;AFR_AF=0.0794;EUR_AF=0.4225;SAS_AF=0.3129;AA=C|||;VT=SNP
18	77625652	rs62103181	A	G	100	PASS	AC=1805;AF=0.360423;AN=5008;NS=2504;DP=22208;EAS_AF=0.4256;AMR_AF=0.4236;AFR_AF=0.1127;EUR_AF=0.5716;SAS_AF=0.3661;AA=G|||;VT=SNP
18	77626564	rs62103183	A	G	100	PASS	AC=1810;AF=0.361422;AN=5008;NS=2504;DP=19670;EAS_AF=0.4276;AMR_AF=0.4236;AFR_AF=0.1135;EUR_AF=0.5726;SAS_AF=0.3671;AA=-|||;VT=SNP
18	77627633	rs62103187	G	C	100	PASS	AC=341;AF=0.0680911;AN=5008;NS=2504;DP=12801;EAS_AF=0.0258;AMR_AF=0.0994;AFR_AF=0.0333;EUR_AF=0.1491;SAS_AF=0.0532;AA=G|||;VT=SNP
18	77627661	rs62103188	G	A	100	PASS	AC=341;AF=0.0680911;AN=5008;NS=2504;DP=14111;EAS_AF=0.0258;AMR_AF=0.0994;AFR_AF=0.0333;EUR_AF=0.1491;SAS_AF=0.0532;AA=G|||;VT=SNP
18	77627815	rs62103189	G	A	100	PASS	AC=341;AF=0.0680911;AN=5008;NS=2504;DP=13201;EAS_AF=0.0258;AMR_AF=0.0994;AFR_AF=0.0333;EUR_AF=0.1491;SAS_AF=0.0532;AA=G|||;VT=SNP
18	77627876	rs9958792	T	C	100	PASS	AC=3702;AF=0.739217;AN=5008;NS=2504;DP=14345;EAS_AF=0.8304;AMR_AF=0.7954;AFR_AF=0.4992;EUR_AF=0.7922;SAS_AF=0.8753;AA=t|||;VT=SNP
18	77627877	rs12953738	A	G	100	PASS	AC=1805;AF=0.360423;AN=5008;NS=2504;DP=14350;EAS_AF=0.4256;AMR_AF=0.4236;AFR_AF=0.1127;EUR_AF=0.5716;SAS_AF=0.3661;AA=a|||;VT=SNP
18	77627950	rs12970264	G	A	100	PASS	AC=1418;AF=0.283147;AN=5008;NS=2504;DP=15308;EAS_AF=0.379;AMR_AF=0.317;AFR_AF=0.0794;EUR_AF=0.4085;SAS_AF=0.3067;AA=G|||;VT=SNP
18	77628684	rs4799095	A	G	100	PASS	AC=3901;AF=0.778954;AN=5008;NS=2504;DP=19081;EAS_AF=0.8562;AMR_AF=0.8862;AFR_AF=0.4304;EUR_AF=0.9404;SAS_AF=0.9284;AA=g|||;VT=SNP
18	77628719	rs35201860	T	C	100	PASS	AC=1805;AF=0.360423;AN=5008;NS=2504;DP=18588;EAS_AF=0.4256;AMR_AF=0.4236;AFR_AF=0.1127;EUR_AF=0.5716;SAS_AF=0.3661;AA=c|||;VT=SNP
18	77628769	rs62103191	C	G	100	PASS	AC=341;AF=0.0680911;AN=5008;NS=2504;DP=17655;EAS_AF=0.0258;AMR_AF=0.0994;AFR_AF=0.0333;EUR_AF=0.1491;SAS_AF=0.0532;AA=c|||;VT=SNP
18	77628832	rs12962619	T	C	100	PASS	AC=1805;AF=0.360423;AN=5008;NS=2504;DP=19318;EAS_AF=0.4256;AMR_AF=0.4236;AFR_AF=0.1127;EUR_AF=0.5716;SAS_AF=0.3661;AA=c|||;VT=SNP
18	77628953	rs4798922	G	C	100	PASS	AC=1788;AF=0.357029;AN=5008;NS=2504;DP=20812;EAS_AF=0.4196;AMR_AF=0.4496;AFR_AF=0.1014;EUR_AF=0.3688;SAS_AF=0.5603;AA=g|||;VT=SNP
18	77628996	rs12958903	A	G	100	PASS	AC=1805;AF=0.360423;AN=5008;NS=2504;DP=18910;EAS_AF=0.4256;AMR_AF=0.4236;AFR_AF=0.1127;EUR_AF=0.5716;SAS_AF=0.3661;AA=G|||;VT=SNP
18	77629050	rs62103192	A	T	100	PASS	AC=341;AF=0.0680911;AN=5008;NS=2504;DP=16897;EAS_AF=0.0258;AMR_AF=0.0994;AFR_AF=0.0333;EUR_AF=0.1491;SAS_AF=0.0532;AA=A|||;VT=SNP
18	77629217	rs62103193	C	T	100	PASS	AC=341;AF=0.0680911;AN=5008;NS=2504;DP=16791;EAS_AF=0.0258;AMR_AF=0.0994;AFR_AF=0.0333;EUR_AF=0.1491;SAS_AF=0.0532;AA=C|||;VT=SNP
18	77629373	rs4798923	G	A	100	PASS	AC=1789;AF=0.357228;AN=5008;NS=2504;DP=18148;EAS_AF=0.4196;AMR_AF=0.4496;AFR_AF=0.1014;EUR_AF=0.3688;SAS_AF=0.5613;AA=G|||;VT=SNP
18	77629482	rs62103194	G	A	100	PASS	AC=345;AF=0.0688898;AN=5008;NS=2504;DP=15972;EAS_AF=0.0258;AMR_AF=0.0994;AFR_AF=0.0363;EUR_AF=0.1491;SAS_AF=0.0532;AA=G|||;VT=SNP
18	77629693	rs62103195	T	C	100	PASS	AC=306;AF=0.0611022;AN=5008;NS=2504;DP=20101;EAS_AF=0.0258;AMR_AF=0.0965;AFR_AF=0.0076;EUR_AF=0.1501;SAS_AF=0.0532;AA=T|||;VT=SNP
18	77629986	rs112526506	G	A	100	PASS	AC=324;AF=0.0646965;AN=5008;NS=2504;DP=16493;EAS_AF=0.0337;AMR_AF=0.0937;AFR_AF=0.0219;EUR_AF=0.1441;SAS_AF=0.0521;AA=G|||;VT=SNP
18	77630073	rs4799096	A	G	100	PASS	AC=3901;AF=0.778954;AN=5008;NS=2504;DP=16311;EAS_AF=0.8552;AMR_AF=0.8876;AFR_AF=0.4304;EUR_AF=0.9404;SAS_AF=0.9284;AA=a|||;VT=SNP
18	77630170	rs72980082	G	T	100	PASS	AC=1911;AF=0.381589;AN=5008;NS=2504;DP=18007;EAS_AF=0.4177;AMR_AF=0.4524;AFR_AF=0.1838;EUR_AF=0.3688;SAS_AF=0.5746;AA=G|||;VT=SNP
18	77630197	rs4799097	T	C	100	PASS	AC=4005;AF=0.79972;AN=5008;NS=2504;DP=18655;EAS_AF=0.8562;AMR_AF=0.8919;AFR_AF=0.5053;EUR_AF=0.9414;SAS_AF=0.9284;AA=C|||;VT=SNP
18	77630571	rs3902996	A	G	100	PASS	AC=356;AF=0.0710863;AN=5008;NS=2504;DP=17092;EAS_AF=0.0258;AMR_AF=0.1009;AFR_AF=0.0439;EUR_AF=0.1491;SAS_AF=0.0532;AA=G|||;VT=SNP
18	77630600	rs11660941	G	C	100	PASS	AC=1815;AF=0.36242;AN=5008;NS=2504;DP=18633;EAS_AF=0.4246;AMR_AF=0.4481;AFR_AF=0.1074;EUR_AF=0.3688;SAS_AF=0.5757;AA=G|||;VT=SNP
18	77630720	rs76102855	A	G	100	PASS	AC=244;AF=0.048722;AN=5008;NS=2504;DP=21629;EAS_AF=0.0179;AMR_AF=0.0692;AFR_AF=0.0666;EUR_AF=0.0239;SAS_AF=0.0675;AA=A|||;VT=SNP
18	77631198	rs59183289	A	G	100	PASS	AC=2127;AF=0.42472;AN=5008;NS=2504;DP=20885;EAS_AF=0.4306;AMR_AF=0.4654;AFR_AF=0.329;EUR_AF=0.3698;SAS_AF=0.5757;AA=A|||;VT=SNP
18	77631219	rs61090726	A	G	100	PASS	AC=1802;AF=0.359824;AN=5008;NS=2504;DP=21009;EAS_AF=0.4196;AMR_AF=0.4496;AFR_AF=0.1014;EUR_AF=0.3688;SAS_AF=0.5746;AA=A|||;VT=SNP
18	77631296	rs8094719	G	A	100	PASS	AC=553;AF=0.110423;AN=5008;NS=2504;DP=19838;EAS_AF=0.1438;AMR_AF=0.0735;AFR_AF=0.1725;EUR_AF=0.0586;SAS_AF=0.0716;AA=G|||;VT=SNP
18	77631313	rs8096292	A	C	100	PASS	AC=655;AF=0.130791;AN=5008;NS=2504;DP=19398;EAS_AF=0.1448;AMR_AF=0.0793;AFR_AF=0.2451;EUR_AF=0.0596;SAS_AF=0.0716;AA=C|||;VT=SNP
18	77631611	rs34671511	G	A	100	PASS	AC=1450;AF=0.289537;AN=5008;NS=2504;DP=13225;EAS_AF=0.3988;AMR_AF=0.3242;AFR_AF=0.0794;EUR_AF=0.4225;SAS_AF=0.2996;AA=A|||;VT=SNP
18	77631679	rs72980085	A	C	100	PASS	AC=1804;AF=0.360224;AN=5008;NS=2504;DP=16302;EAS_AF=0.4196;AMR_AF=0.4496;AFR_AF=0.1014;EUR_AF=0.3698;SAS_AF=0.5757;AA=A|||;VT=SNP
18	77631745	rs35235239	G	A	100	PASS	AC=3897;AF=0.778155;AN=5008;NS=2504;DP=16632;EAS_AF=0.8552;AMR_AF=0.8862;AFR_AF=0.4281;EUR_AF=0.9404;SAS_AF=0.9284;AA=A|||;VT=SNP
18	77631806	rs35662980	G	A	100	PASS	AC=1449;AF=0.289337;AN=5008;NS=2504;DP=17695;EAS_AF=0.3988;AMR_AF=0.3242;AFR_AF=0.0794;EUR_AF=0.4225;SAS_AF=0.2986;AA=G|||;VT=SNP
18	77632194	rs72980087	G	A	100	PASS	AC=1804;AF=0.360224;AN=5008;NS=2504;DP=13817;EAS_AF=0.4196;AMR_AF=0.4496;AFR_AF=0.1021;EUR_AF=0.3688;SAS_AF=0.5757;AA=G|||;VT=SNP
18	77632342	rs8092688	A	G	100	PASS	AC=3719;AF=0.742612;AN=5008;NS=2504;DP=10963;EAS_AF=0.8442;AMR_AF=0.8775;AFR_AF=0.3071;EUR_AF=0.9404;SAS_AF=0.9274;AA=A|||;VT=SNP
18	77632565	rs8091497	G	A	100	PASS	AC=1803;AF=0.360024;AN=5008;NS=2504;DP=15210;EAS_AF=0.4196;AMR_AF=0.4496;AFR_AF=0.1014;EUR_AF=0.3688;SAS_AF=0.5757;AA=G|||;VT=SNP
18	77632580	rs12964590	G	A	100	PASS	AC=1449;AF=0.289337;AN=5008;NS=2504;DP=14965;EAS_AF=0.3988;AMR_AF=0.3242;AFR_AF=0.0794;EUR_AF=0.4225;SAS_AF=0.2986;AA=G|||;VT=SNP
18	77632611	rs8091533	G	A	100	PASS	AC=3719;AF=0.742612;AN=5008;NS=2504;DP=15407;EAS_AF=0.8442;AMR_AF=0.8775;AFR_AF=0.3071;EUR_AF=0.9404;SAS_AF=0.9274;AA=G|||;VT=SNP
18	77632641	rs8091657	G	A	100	PASS	AC=3719;AF=0.742612;AN=5008;NS=2504;DP=16281;EAS_AF=0.8442;AMR_AF=0.8775;AFR_AF=0.3071;EUR_AF=0.9404;SAS_AF=0.9274;AA=G|||;VT=SNP
18	77632882	rs12969749	C	T	100	PASS	AC=169;AF=0.033746;AN=5008;NS=2504;DP=15438;EAS_AF=0.0496;AMR_AF=0.049;AFR_AF=0.0408;EUR_AF=0.0249;SAS_AF=0.0061;AA=C|||;VT=SNP
18	77632923	rs62103197	G	A	100	PASS	AC=306;AF=0.0611022;AN=5008;NS=2504;DP=12390;EAS_AF=0.0268;AMR_AF=0.0965;AFR_AF=0.0076;EUR_AF=0.1491;SAS_AF=0.0532;AA=g|||;VT=SNP
18	77633096	rs12456372	A	G	100	PASS	AC=4136;AF=0.825879;AN=5008;NS=2504;DP=12501;EAS_AF=0.9881;AMR_AF=0.9294;AFR_AF=0.416;EUR_AF=0.9672;SAS_AF=0.9939;AA=G|||;VT=SNP
18	77633343	rs9967107	C	T	100	PASS	AC=1926;AF=0.384585;AN=5008;NS=2504;DP=7714;EAS_AF=0.4187;AMR_AF=0.438;AFR_AF=0.2065;EUR_AF=0.5815;SAS_AF=0.3497;AA=C|||;VT=SNP
18	77633629	rs56181785	G	A	100	PASS	AC=1785;AF=0.35643;AN=5008;NS=2504;DP=10940;EAS_AF=0.4187;AMR_AF=0.438;AFR_AF=0.1006;EUR_AF=0.3598;SAS_AF=0.5767;AA=G|||;VT=SNP
18	77633681	rs34518995	G	A	100	PASS	AC=567;AF=0.113219;AN=5008;NS=2504;DP=12330;EAS_AF=0.0317;AMR_AF=0.183;AFR_AF=0.025;EUR_AF=0.2962;SAS_AF=0.0787;AA=G|||;VT=SNP
18	77633739	rs4798924	T	C	100	PASS	AC=3716;AF=0.742013;AN=5008;NS=2504;DP=13889;EAS_AF=0.8423;AMR_AF=0.8775;AFR_AF=0.3056;EUR_AF=0.9404;SAS_AF=0.9284;AA=C|||;VT=SNP
18	77633955	rs4799098	C	T	100	PASS	AC=3718;AF=0.742412;AN=5008;NS=2504;DP=17633;EAS_AF=0.8442;AMR_AF=0.8775;AFR_AF=0.3056;EUR_AF=0.9404;SAS_AF=0.9284;AA=C|||;VT=SNP
18	77633976	rs3826576	G	A	100	PASS	AC=1786;AF=0.356629;AN=5008;NS=2504;DP=17432;EAS_AF=0.4147;AMR_AF=0.4424;AFR_AF=0.1014;EUR_AF=0.3608;SAS_AF=0.5767;AA=G|||;VT=SNP
18	77634234	rs3809928	C	G	100	PASS	AC=896;AF=0.178914;AN=5008;NS=2504;DP=19948;EAS_AF=0.3671;AMR_AF=0.1484;AFR_AF=0.0552;EUR_AF=0.1352;SAS_AF=0.2188;AA=C|||;VT=SNP
18	77634361	rs3809929	C	T	100	PASS	AC=2679;AF=0.534944;AN=5008;NS=2504;DP=15714;EAS_AF=0.4792;AMR_AF=0.7219;AFR_AF=0.1437;EUR_AF=0.8052;SAS_AF=0.7106;AA=C|||;VT=SNP
18	77634764	rs3809931	T	C	100	PASS	AC=874;AF=0.174521;AN=5008;NS=2504;DP=15187;EAS_AF=0.1567;AMR_AF=0.0908;AFR_AF=0.3956;EUR_AF=0.0596;SAS_AF=0.0716;AA=C|||;VT=SNP
18	77635351	rs4534922	C	T	100	PASS	AC=885;AF=0.176717;AN=5008;NS=2504;DP=15983;EAS_AF=0.0556;AMR_AF=0.2767;AFR_AF=0.0575;EUR_AF=0.4254;SAS_AF=0.136;AA=G|||;VT=SNP
18	77635553	rs62103232	G	A	100	PASS	AC=478;AF=0.0954473;AN=5008;NS=2504;DP=18212;EAS_AF=0.0367;AMR_AF=0.1052;AFR_AF=0.1263;EUR_AF=0.1471;SAS_AF=0.0542;AA=G|||;VT=SNP
18	77635572	rs62103233	A	G	100	PASS	AC=1383;AF=0.276158;AN=5008;NS=2504;DP=17819;EAS_AF=0.4058;AMR_AF=0.2536;AFR_AF=0.1838;EUR_AF=0.2823;SAS_AF=0.2771;AA=G|||;VT=SNP
18	77635804	rs8090724	A	T	100	PASS	AC=3966;AF=0.791933;AN=5008;NS=2504;DP=17645;EAS_AF=0.8552;AMR_AF=0.8876;AFR_AF=0.4758;EUR_AF=0.9423;SAS_AF=0.9315;AA=T|||;VT=SNP
18	77636076	rs8094528	A	C	100	PASS	AC=3820;AF=0.76278;AN=5008;NS=2504;DP=15277;EAS_AF=0.8442;AMR_AF=0.879;AFR_AF=0.3805;EUR_AF=0.9404;SAS_AF=0.9305;AA=A|||;VT=SNP
18	77636101	rs56328473	C	T	100	PASS	AC=1782;AF=0.355831;AN=5008;NS=2504;DP=15942;EAS_AF=0.4236;AMR_AF=0.4395;AFR_AF=0.093;EUR_AF=0.3588;SAS_AF=0.5787;AA=C|||;VT=SNP
18	77636176	rs66577990	C	T	100	PASS	AC=886;AF=0.176917;AN=5008;NS=2504;DP=16826;EAS_AF=0.3651;AMR_AF=0.1484;AFR_AF=0.0537;EUR_AF=0.1352;SAS_AF=0.2127;AA=C|||;VT=SNP
18	77636250	rs12968153	A	G	100	PASS	AC=4098;AF=0.818291;AN=5008;NS=2504;DP=18130;EAS_AF=0.8552;AMR_AF=0.8934;AFR_AF=0.5734;EUR_AF=0.9414;SAS_AF=0.9315;AA=G|||;VT=SNP
18	77636303	rs67045798	G	C	100	PASS	AC=886;AF=0.176917;AN=5008;NS=2504;DP=18812;EAS_AF=0.3651;AMR_AF=0.1484;AFR_AF=0.0537;EUR_AF=0.1352;SAS_AF=0.2127;AA=G|||;VT=SNP
18	77636451	rs8093548	G	A	100	PASS	AC=2892;AF=0.577476;AN=5008;NS=2504;DP=17912;EAS_AF=0.7877;AMR_AF=0.5951;AFR_AF=0.3064;EUR_AF=0.496;SAS_AF=0.7986;AA=G|||;VT=SNP
18	77636519	rs8095131	A	G	100	PASS	AC=886;AF=0.176917;AN=5008;NS=2504;DP=19107;EAS_AF=0.3651;AMR_AF=0.1484;AFR_AF=0.0537;EUR_AF=0.1352;SAS_AF=0.2127;AA=A|||;VT=SNP
18	77636659	rs8095389	A	G	100	PASS	AC=3823;AF=0.763379;AN=5008;NS=2504;DP=18780;EAS_AF=0.8442;AMR_AF=0.8804;AFR_AF=0.382;EUR_AF=0.9404;SAS_AF=0.9305;AA=G|||;VT=SNP
18	77636679	rs35614280	C	G	100	PASS	AC=927;AF=0.185104;AN=5008;NS=2504;DP=18963;EAS_AF=0.0565;AMR_AF=0.2824;AFR_AF=0.0741;EUR_AF=0.4443;SAS_AF=0.1319;AA=C|||;VT=SNP
18	77637424	rs891488	T	C	100	PASS	AC=3537;AF=0.70627;AN=5008;NS=2504;DP=16409;EAS_AF=0.8185;AMR_AF=0.7839;AFR_AF=0.385;EUR_AF=0.7932;SAS_AF=0.8804;AA=C|||;VT=SNP
18	77637493	rs891489	G	A	100	PASS	AC=3558;AF=0.710463;AN=5008;NS=2504;DP=16775;EAS_AF=0.8919;AMR_AF=0.7795;AFR_AF=0.3442;EUR_AF=0.7942;SAS_AF=0.8834;AA=G|||;VT=SNP
18	77638079	rs67749077	G	A	100	PASS	AC=1102;AF=0.220048;AN=5008;NS=2504;DP=18740;EAS_AF=0.3641;AMR_AF=0.1542;AFR_AF=0.2133;EUR_AF=0.1392;SAS_AF=0.2106;AA=G|||;VT=SNP
18	77638968	rs28410029	G	A	100	PASS	AC=1063;AF=0.21226;AN=5008;NS=2504;DP=15447;EAS_AF=0.3651;AMR_AF=0.1527;AFR_AF=0.1823;EUR_AF=0.1392;SAS_AF=0.2127;AA=G|||;VT=SNP
18	77639585	rs4799099	G	A	100	PASS	AC=2893;AF=0.577676;AN=5008;NS=2504;DP=18876;EAS_AF=0.7877;AMR_AF=0.5951;AFR_AF=0.3071;EUR_AF=0.496;SAS_AF=0.7986;AA=G|||;VT=SNP
18	77640207	rs4799100	A	G	100	PASS	AC=2919;AF=0.582867;AN=5008;NS=2504;DP=15324;EAS_AF=0.7867;AMR_AF=0.5965;AFR_AF=0.3359;EUR_AF=0.4871;SAS_AF=0.7955;AA=G|||;VT=SNP
18	77640340	rs4799101	C	T	100	PASS	AC=1137;AF=0.227037;AN=5008;NS=2504;DP=14717;EAS_AF=0.3651;AMR_AF=0.1571;AFR_AF=0.2368;EUR_AF=0.1392;SAS_AF=0.2117;AA=T|||;VT=SNP
18	77640561	rs62103236	C	T	100	PASS	AC=183;AF=0.0365415;AN=5008;NS=2504;DP=16914;EAS_AF=0.0159;AMR_AF=0.0591;AFR_AF=0.0015;EUR_AF=0.0984;SAS_AF=0.0256;AA=C|||;VT=SNP
18	77640942	rs2115998	G	T	100	PASS	AC=882;AF=0.176118;AN=5008;NS=2504;DP=21549;EAS_AF=0.3651;AMR_AF=0.147;AFR_AF=0.0514;EUR_AF=0.1372;SAS_AF=0.2106;AA=G|||;VT=SNP
18	77641226	rs4239346	A	G	100	PASS	AC=2240;AF=0.447284;AN=5008;NS=2504;DP=21235;EAS_AF=0.4325;AMR_AF=0.451;AFR_AF=0.4297;EUR_AF=0.5815;SAS_AF=0.3456;AA=G|||;VT=SNP
18	77641902	rs11662267	C	G	100	PASS	AC=1791;AF=0.357628;AN=5008;NS=2504;DP=17096;EAS_AF=0.4196;AMR_AF=0.4409;AFR_AF=0.0968;EUR_AF=0.3588;SAS_AF=0.5859;AA=C|||;VT=SNP
18	77641916	rs12606172	C	T	100	PASS	AC=846;AF=0.16893;AN=5008;NS=2504;DP=17423;EAS_AF=0.3651;AMR_AF=0.1441;AFR_AF=0.0295;EUR_AF=0.1342;SAS_AF=0.2086;AA=C|||;VT=SNP
18	77642883	rs143013335	C	T	100	PASS	AC=756;AF=0.150958;AN=5008;NS=2504;DP=11497;EAS_AF=0.1944;AMR_AF=0.196;AFR_AF=0.0242;EUR_AF=0.0547;SAS_AF=0.3446;AA=C|||;VT=SNP
18	77643293	rs73970131	G	A	100	PASS	AC=457;AF=0.091254;AN=5008;NS=2504;DP=10472;EAS_AF=0.1478;AMR_AF=0.0706;AFR_AF=0.1006;EUR_AF=0.0586;SAS_AF=0.0685;AA=G|||;VT=SNP
18	77644045	rs112444116	G	A	100	PASS	AC=875;AF=0.17472;AN=5008;NS=2504;DP=9298;EAS_AF=0.3651;AMR_AF=0.1455;AFR_AF=0.0499;EUR_AF=0.1342;SAS_AF=0.2096;AA=G|||;VT=SNP
18	77644742	rs7235615	C	T	100	PASS	AC=1830;AF=0.365415;AN=5008;NS=2504;DP=14662;EAS_AF=0.4286;AMR_AF=0.4308;AFR_AF=0.1399;EUR_AF=0.5765;SAS_AF=0.3415;AA=C|||;VT=SNP
18	77644876	rs11664834	G	T	100	PASS	AC=934;AF=0.186502;AN=5008;NS=2504;DP=17581;EAS_AF=0.0615;AMR_AF=0.2853;AFR_AF=0.0749;EUR_AF=0.4423;SAS_AF=0.1329;AA=G|||;VT=SNP
18	77645575	rs58736086	C	T	100	PASS	AC=849;AF=0.169529;AN=5008;NS=2504;DP=17368;EAS_AF=0.252;AMR_AF=0.2233;AFR_AF=0.0136;EUR_AF=0.0577;SAS_AF=0.3722;AA=C|||;VT=SNP
18	77647062	rs891491	A	G	100	PASS	AC=2381;AF=0.475439;AN=5008;NS=2504;DP=24780;EAS_AF=0.4534;AMR_AF=0.5793;AFR_AF=0.211;EUR_AF=0.6133;SAS_AF=0.6401;AA=-|||;VT=SNP
18	77647234	rs12454819	G	C	100	PASS	AC=850;AF=0.169728;AN=5008;NS=2504;DP=20689;EAS_AF=0.3671;AMR_AF=0.1441;AFR_AF=0.0303;EUR_AF=0.1342;SAS_AF=0.2096;AA=G|||;VT=SNP
18	77647323	rs78174747	C	T	100	PASS	AC=488;AF=0.0974441;AN=5008;NS=2504;DP=17842;EAS_AF=0.1429;AMR_AF=0.0677;AFR_AF=0.1263;EUR_AF=0.0606;SAS_AF=0.0706;AA=C|||;VT=SNP
18	77647406	rs56071379	G	A	100	PASS	AC=1787;AF=0.356829;AN=5008;NS=2504;DP=18192;EAS_AF=0.4177;AMR_AF=0.4409;AFR_AF=0.0968;EUR_AF=0.3579;SAS_AF=0.5849;AA=G|||;VT=SNP
18	77647635	rs62103239	C	G	100	PASS	AC=183;AF=0.0365415;AN=5008;NS=2504;DP=17141;EAS_AF=0.0159;AMR_AF=0.0591;AFR_AF=0.0015;EUR_AF=0.0984;SAS_AF=0.0256;AA=C|||;VT=SNP
18	77648218	rs1864528	C	T	100	PASS	AC=910;AF=0.181709;AN=5008;NS=2504;DP=13685;EAS_AF=0.37;AMR_AF=0.147;AFR_AF=0.0703;EUR_AF=0.1352;SAS_AF=0.2106;AA=c|||;VT=SNP
18	77648246	rs35888001	C	T	100	PASS	AC=496;AF=0.0990415;AN=5008;NS=2504;DP=13157;EAS_AF=0.1478;AMR_AF=0.0735;AFR_AF=0.1248;EUR_AF=0.0616;SAS_AF=0.0706;AA=C|||;VT=SNP
18	77649662	rs67798228	G	T	100	PASS	AC=848;AF=0.169329;AN=5008;NS=2504;DP=19677;EAS_AF=0.3651;AMR_AF=0.1427;AFR_AF=0.031;EUR_AF=0.1342;SAS_AF=0.2096;AA=G|||;VT=SNP
18	77649684	rs55757913	A	G	100	PASS	AC=592;AF=0.118211;AN=5008;NS=2504;DP=19750;EAS_AF=0.0308;AMR_AF=0.1844;AFR_AF=0.0401;EUR_AF=0.2982;SAS_AF=0.0818;AA=A|||;VT=SNP
18	77650012	rs112446485	G	A	100	PASS	AC=263;AF=0.052516;AN=5008;NS=2504;DP=20059;EAS_AF=0.0337;AMR_AF=0.0706;AFR_AF=0.0575;EUR_AF=0.0239;SAS_AF=0.0818;AA=G|||;VT=SNP
18	77650347	rs7505298	T	G	100	PASS	AC=3923;AF=0.783347;AN=5008;NS=2504;DP=19052;EAS_AF=0.8512;AMR_AF=0.8833;AFR_AF=0.4539;EUR_AF=0.9374;SAS_AF=0.9294;AA=G|||;VT=SNP
18	77651511	rs12455416	A	G	100	PASS	AC=852;AF=0.170128;AN=5008;NS=2504;DP=17815;EAS_AF=0.3651;AMR_AF=0.1441;AFR_AF=0.0318;EUR_AF=0.1342;SAS_AF=0.2117;AA=A|||;VT=SNP
18	77651536	rs2364354	G	A	100	PASS	AC=931;AF=0.185903;AN=5008;NS=2504;DP=18100;EAS_AF=0.0575;AMR_AF=0.2839;AFR_AF=0.0756;EUR_AF=0.4433;SAS_AF=0.1329;AA=G|||;VT=SNP
18	77652661	rs11660117	G	A	100	PASS	AC=2020;AF=0.403355;AN=5008;NS=2504;DP=22595;EAS_AF=0.4315;AMR_AF=0.4395;AFR_AF=0.2731;EUR_AF=0.5775;SAS_AF=0.3456;AA=A|||;VT=SNP
18	77654301	rs12456041	G	A	100	PASS	AC=2506;AF=0.500399;AN=5008;NS=2504;DP=34376;EAS_AF=0.499;AMR_AF=0.4986;AFR_AF=0.5008;EUR_AF=0.501;SAS_AF=0.502;AA=g|||;VT=SNP
18	77655807	rs111947756	C	A	100	PASS	AC=920;AF=0.183706;AN=5008;NS=2504;DP=20355;EAS_AF=0.3671;AMR_AF=0.1499;AFR_AF=0.0779;EUR_AF=0.1342;SAS_AF=0.2127;AA=A|||;VT=SNP
18	77656366	rs9960676	G	A	100	PASS	AC=1092;AF=0.218051;AN=5008;NS=2504;DP=18740;EAS_AF=0.0635;AMR_AF=0.2925;AFR_AF=0.1884;EUR_AF=0.4433;SAS_AF=0.1329;AA=G|||;VT=SNP
18	77656499	rs12966163	T	C	100	PASS	AC=3978;AF=0.794329;AN=5008;NS=2504;DP=18656;EAS_AF=0.8512;AMR_AF=0.8847;AFR_AF=0.4939;EUR_AF=0.9384;SAS_AF=0.9294;AA=C|||;VT=SNP
18	77656625	rs79262969	G	A	100	PASS	AC=836;AF=0.166933;AN=5008;NS=2504;DP=18584;EAS_AF=0.256;AMR_AF=0.2176;AFR_AF=0.0045;EUR_AF=0.0577;SAS_AF=0.3712;AA=G|||;VT=SNP
18	77656711	rs11661528	T	G	100	PASS	AC=3977;AF=0.794129;AN=5008;NS=2504;DP=19799;EAS_AF=0.8512;AMR_AF=0.8847;AFR_AF=0.4939;EUR_AF=0.9384;SAS_AF=0.9284;AA=G|||;VT=SNP
18	77657057	rs62101160	C	T	100	PASS	AC=921;AF=0.183906;AN=5008;NS=2504;DP=18974;EAS_AF=0.0565;AMR_AF=0.2839;AFR_AF=0.0688;EUR_AF=0.4433;SAS_AF=0.1329;AA=C|||;VT=SNP
18	77657319	rs11081572	C	A	100	PASS	AC=848;AF=0.169329;AN=5008;NS=2504;DP=17379;EAS_AF=0.3651;AMR_AF=0.1441;AFR_AF=0.0287;EUR_AF=0.1342;SAS_AF=0.2117;AA=C|||;VT=SNP
18	77657865	rs12606295	A	C	100	PASS	AC=865;AF=0.172724;AN=5008;NS=2504;DP=20842;EAS_AF=0.3651;AMR_AF=0.1455;AFR_AF=0.0287;EUR_AF=0.1342;SAS_AF=0.228;AA=A|||;VT=SNP
18	77658012	rs34977373	G	A	100	PASS	AC=921;AF=0.183906;AN=5008;NS=2504;DP=21040;EAS_AF=0.0565;AMR_AF=0.2839;AFR_AF=0.0688;EUR_AF=0.4433;SAS_AF=0.1329;AA=G|||;VT=SNP
18	77659553	rs75339189	C	T	100	PASS	AC=212;AF=0.0423323;AN=5008;NS=2504;DP=10473;EAS_AF=0.0169;AMR_AF=0.0706;AFR_AF=0.0083;EUR_AF=0.1093;SAS_AF=0.0256;AA=C|||;VT=SNP;EX_TARGET
18	77659561	rs3744886	G	T	100	PASS	AC=294;AF=0.0587061;AN=5008;NS=2504;DP=10631;EAS_AF=0.0288;AMR_AF=0.0965;AFR_AF=0.0068;EUR_AF=0.1392;SAS_AF=0.0501;AA=G|||;VT=SNP;EX_TARGET
18	77660015	rs737504	T	C	100	PASS	AC=890;AF=0.177716;AN=5008;NS=2504;DP=12660;EAS_AF=0.3641;AMR_AF=0.1499;AFR_AF=0.0386;EUR_AF=0.1412;SAS_AF=0.2311;AA=T|||;VT=SNP
18	77660863	rs1122941	A	G	100	PASS	AC=3960;AF=0.790735;AN=5008;NS=2504;DP=15766;EAS_AF=0.8681;AMR_AF=0.8703;AFR_AF=0.5189;EUR_AF=0.9523;SAS_AF=0.8558;AA=G|||;VT=SNP
18	77661170	rs2278332	A	G	100	PASS	AC=1238;AF=0.247204;AN=5008;NS=2504;DP=17882;EAS_AF=0.379;AMR_AF=0.2305;AFR_AF=0.1551;EUR_AF=0.1531;SAS_AF=0.3446;AA=G|||;VT=SNP
18	77662080	rs4799103	G	C	100	PASS	AC=406;AF=0.0810703;AN=5008;NS=2504;DP=22809;EAS_AF=0.0764;AMR_AF=0.121;AFR_AF=0.0908;EUR_AF=0.0586;SAS_AF=0.0675;AA=G|||;VT=SNP
18	77663046	rs3744883	C	T	100	PASS	AC=304;AF=0.0607029;AN=5008;NS=2504;DP=16521;EAS_AF=0.0456;AMR_AF=0.085;AFR_AF=0.0825;EUR_AF=0.0318;SAS_AF=0.0593;AA=C|||;VT=SNP
18	77663394	rs11542373	G	A	100	PASS	AC=425;AF=0.0848642;AN=5008;NS=2504;DP=18174;EAS_AF=0.006;AMR_AF=0.1455;AFR_AF=0.0083;EUR_AF=0.2227;SAS_AF=0.0849;AA=G|||;VT=SNP
18	77663409	rs13838	C	G	100	PASS	AC=667;AF=0.133187;AN=5008;NS=2504;DP=17776;EAS_AF=0.0823;AMR_AF=0.1124;AFR_AF=0.2292;EUR_AF=0.1451;SAS_AF=0.0583;AA=A|||;VT=SNP
18	77663863	rs12928	A	G	100	PASS	AC=2517;AF=0.502596;AN=5008;NS=2504;DP=11511;EAS_AF=0.6032;AMR_AF=0.6398;AFR_AF=0.1467;EUR_AF=0.5944;SAS_AF=0.6881;AA=G|||;VT=SNP
18	77663896	rs13745	A	G	100	PASS	AC=3829;AF=0.764577;AN=5008;NS=2504;DP=11089;EAS_AF=0.9315;AMR_AF=0.8516;AFR_AF=0.3949;EUR_AF=0.8539;SAS_AF=0.9387;AA=A|||;VT=SNP
18	77663940	rs3744881	G	A	100	PASS	AC=1393;AF=0.278155;AN=5008;NS=2504;DP=11692;EAS_AF=0.2778;AMR_AF=0.3127;AFR_AF=0.1997;EUR_AF=0.4155;SAS_AF=0.2188;AA=G|||;VT=SNP;EX_TARGET
18	77664481	rs3744880	A	G	100	PASS	AC=2992;AF=0.597444;AN=5008;NS=2504;DP=14487;EAS_AF=0.7123;AMR_AF=0.647;AFR_AF=0.3533;EUR_AF=0.5895;SAS_AF=0.7822;AA=G|||;VT=SNP
18	77667513	rs10401106	C	G	100	PASS	AC=3094;AF=0.617812;AN=5008;NS=2504;DP=14225;EAS_AF=0.7421;AMR_AF=0.6844;AFR_AF=0.3896;EUR_AF=0.5855;SAS_AF=0.7843;AA=G|||;VT=SNP
18	77667553	rs59755056	G	A	100	PASS	AC=331;AF=0.0660942;AN=5008;NS=2504;DP=15421;EAS_AF=0.0347;AMR_AF=0.0951;AFR_AF=0.084;EUR_AF=0.0586;SAS_AF=0.0613;AA=G|||;VT=SNP
18	77668190	rs12606977	C	T	100	PASS	AC=625;AF=0.1248;AN=5008;NS=2504;DP=15212;EAS_AF=0.2133;AMR_AF=0.1124;AFR_AF=0.0333;EUR_AF=0.1044;SAS_AF=0.1871;AA=C|||;VT=SNP
18	77669215	rs9963344	C	T	100	PASS	AC=3087;AF=0.616414;AN=5008;NS=2504;DP=19000;EAS_AF=0.7421;AMR_AF=0.6844;AFR_AF=0.3865;EUR_AF=0.5845;SAS_AF=0.7822;AA=T|||;VT=SNP
18	77670049	rs67367653	C	T	100	PASS	AC=1358;AF=0.271166;AN=5008;NS=2504;DP=13796;EAS_AF=0.2589;AMR_AF=0.2767;AFR_AF=0.2088;EUR_AF=0.4135;SAS_AF=0.2178;AA=N|||;VT=SNP
18	77671094	rs4799105	A	G	100	PASS	AC=3231;AF=0.645168;AN=5008;NS=2504;DP=17498;EAS_AF=0.7401;AMR_AF=0.7493;AFR_AF=0.3896;EUR_AF=0.6461;SAS_AF=0.818;AA=g|||;VT=SNP
18	77671112	rs4799106	G	A	100	PASS	AC=1941;AF=0.38758;AN=5008;NS=2504;DP=17149;EAS_AF=0.4931;AMR_AF=0.4697;AFR_AF=0.146;EUR_AF=0.4225;SAS_AF=0.5112;AA=g|||;VT=SNP
18	77671740	rs80114941	G	A	100	PASS	AC=488;AF=0.0974441;AN=5008;NS=2504;DP=15115;EAS_AF=0.0774;AMR_AF=0.1124;AFR_AF=0.0946;EUR_AF=0.1501;SAS_AF=0.0573;AA=g|||;VT=SNP
18	77671830	rs4799108	A	C	100	PASS	AC=1822;AF=0.363818;AN=5008;NS=2504;DP=13404;EAS_AF=0.4931;AMR_AF=0.4524;AFR_AF=0.0681;EUR_AF=0.4046;SAS_AF=0.5256;AA=a|||;VT=SNP
18	77672473	rs11661195	A	C	100	PASS	AC=1845;AF=0.368411;AN=5008;NS=2504;DP=18961;EAS_AF=0.5248;AMR_AF=0.4452;AFR_AF=0.0681;EUR_AF=0.3976;SAS_AF=0.5286;AA=A|||;VT=SNP
18	77672533	rs11661232	A	G	100	PASS	AC=2076;AF=0.414537;AN=5008;NS=2504;DP=18134;EAS_AF=0.5327;AMR_AF=0.4697;AFR_AF=0.2194;EUR_AF=0.4165;SAS_AF=0.5153;AA=a|||;VT=SNP
18	77673562	rs67651675	A	G	100	PASS	AC=2986;AF=0.596246;AN=5008;NS=2504;DP=17616;EAS_AF=0.7242;AMR_AF=0.6225;AFR_AF=0.3631;EUR_AF=0.5934;SAS_AF=0.7638;AA=C|||;VT=SNP
18	77673575	rs72982269	G	A	100	PASS	AC=101;AF=0.0201677;AN=5008;NS=2504;DP=17489;EAS_AF=0.002;AMR_AF=0.0216;AFR_AF=0.0045;EUR_AF=0.0696;SAS_AF=0.0082;AA=G|||;VT=SNP
18	77674379	rs12456952	A	G	100	PASS	AC=3042;AF=0.607428;AN=5008;NS=2504;DP=17761;EAS_AF=0.7351;AMR_AF=0.6239;AFR_AF=0.3941;EUR_AF=0.5875;SAS_AF=0.773;AA=G|||;VT=SNP
18	77674634	rs12454454	C	T	100	PASS	AC=1936;AF=0.386581;AN=5008;NS=2504;DP=17921;EAS_AF=0.505;AMR_AF=0.4726;AFR_AF=0.1241;EUR_AF=0.4254;SAS_AF=0.5184;AA=C|||;VT=SNP
18	77675085	rs35025619	T	C	100	PASS	AC=384;AF=0.0766773;AN=5008;NS=2504;DP=15823;EAS_AF=0.0228;AMR_AF=0.0476;AFR_AF=0.1339;EUR_AF=0.0825;SAS_AF=0.0695;AA=N|||;VT=SNP
18	77675188	rs4799109	A	T	100	PASS	AC=517;AF=0.103235;AN=5008;NS=2504;DP=14493;EAS_AF=0.0883;AMR_AF=0.147;AFR_AF=0.0915;EUR_AF=0.1481;SAS_AF=0.0573;AA=a|||;VT=SNP
18	77675963	rs12964699	G	C	100	PASS	AC=3000;AF=0.599042;AN=5008;NS=2504;DP=19905;EAS_AF=0.7232;AMR_AF=0.621;AFR_AF=0.3858;EUR_AF=0.5865;SAS_AF=0.7566;AA=N|||;VT=SNP
18	77676617	rs62101188	G	A	100	PASS	AC=526;AF=0.105032;AN=5008;NS=2504;DP=12882;EAS_AF=0.0873;AMR_AF=0.1686;AFR_AF=0.0862;EUR_AF=0.1471;SAS_AF=0.0603;AA=G|||;VT=SNP
18	77677155	rs4799110	A	G	100	PASS	AC=860;AF=0.171725;AN=5008;NS=2504;DP=17108;EAS_AF=0.2262;AMR_AF=0.2435;AFR_AF=0.0401;EUR_AF=0.1918;SAS_AF=0.2219;AA=G|||;VT=SNP
18	77677315	rs12456484	C	G	100	PASS	AC=1778;AF=0.355032;AN=5008;NS=2504;DP=16504;EAS_AF=0.5218;AMR_AF=0.4539;AFR_AF=0.0779;EUR_AF=0.4076;SAS_AF=0.4335;AA=C|||;VT=SNP
18	77677990	rs73971201	A	C	100	PASS	AC=294;AF=0.0587061;AN=5008;NS=2504;DP=15271;EAS_AF=0.0248;AMR_AF=0.0317;AFR_AF=0.0847;EUR_AF=0.0626;SAS_AF=0.0736;AA=A|||;VT=SNP
18	77678240	rs72982284	C	T	100	PASS	AC=686;AF=0.136981;AN=5008;NS=2504;DP=15162;EAS_AF=0.2133;AMR_AF=0.1282;AFR_AF=0.0356;EUR_AF=0.1431;SAS_AF=0.1953;AA=C|||;VT=SNP
18	77678327	rs12454768	A	G	100	PASS	AC=3131;AF=0.6252;AN=5008;NS=2504;DP=13751;EAS_AF=0.7302;AMR_AF=0.6455;AFR_AF=0.4191;EUR_AF=0.6342;SAS_AF=0.772;AA=G|||;VT=SNP
18	77678515	rs62101190	G	A	100	PASS	AC=550;AF=0.109824;AN=5008;NS=2504;DP=9904;EAS_AF=0.0536;AMR_AF=0.1686;AFR_AF=0.1377;EUR_AF=0.1412;SAS_AF=0.0562;AA=G|||;VT=SNP
18	77679006	rs3744879	G	C	100	PASS	AC=1903;AF=0.379992;AN=5008;NS=2504;DP=18791;EAS_AF=0.4921;AMR_AF=0.4741;AFR_AF=0.1195;EUR_AF=0.4284;SAS_AF=0.5;AA=G|||;VT=SNP
18	77682069	rs35095763	G	A	100	PASS	AC=3039;AF=0.606829;AN=5008;NS=2504;DP=18108;EAS_AF=0.7351;AMR_AF=0.6383;AFR_AF=0.3548;EUR_AF=0.6322;SAS_AF=0.7669;AA=A|||;VT=SNP
18	77682662	rs56390815	T	C	100	PASS	AC=1630;AF=0.325479;AN=5008;NS=2504;DP=12836;EAS_AF=0.4435;AMR_AF=0.3069;AFR_AF=0.2012;EUR_AF=0.2455;SAS_AF=0.4673;AA=C|||;VT=SNP
18	77683132	rs56296281	T	G	100	PASS	AC=2302;AF=0.459665;AN=5008;NS=2504;DP=7063;EAS_AF=0.5754;AMR_AF=0.5937;AFR_AF=0.1498;EUR_AF=0.5547;SAS_AF=0.5665;AA=T|||;VT=SNP
18	77684117	rs34635316	C	T	100	PASS	AC=683;AF=0.136382;AN=5008;NS=2504;DP=17683;EAS_AF=0.2123;AMR_AF=0.1254;AFR_AF=0.0401;EUR_AF=0.1412;SAS_AF=0.1912;AA=C|||;VT=SNP
18	77685520	rs12968139	A	G	100	PASS	AC=1967;AF=0.392772;AN=5008;NS=2504;DP=19004;EAS_AF=0.5149;AMR_AF=0.4769;AFR_AF=0.1362;EUR_AF=0.4344;SAS_AF=0.5112;AA=A|||;VT=SNP
18	77686407	rs891486	T	C	100	PASS	AC=3531;AF=0.705072;AN=5008;NS=2504;DP=16847;EAS_AF=0.7867;AMR_AF=0.8271;AFR_AF=0.41;EUR_AF=0.8588;SAS_AF=0.7751;AA=C|||;VT=SNP
18	77688124	rs55642704	C	T	100	PASS	AC=1837;AF=0.366813;AN=5008;NS=2504;DP=17697;EAS_AF=0.495;AMR_AF=0.4568;AFR_AF=0.0885;EUR_AF=0.4095;SAS_AF=0.5031;AA=C|||;VT=SNP
18	77688830	rs12455965	G	C	100	PASS	AC=1980;AF=0.395367;AN=5008;NS=2504;DP=19714;EAS_AF=0.499;AMR_AF=0.4769;AFR_AF=0.1604;EUR_AF=0.4334;SAS_AF=0.5092;AA=G|||;VT=SNP
18	77692917	rs72982298	T	C	100	PASS	AC=661;AF=0.131989;AN=5008;NS=2504;DP=16815;EAS_AF=0.2113;AMR_AF=0.121;AFR_AF=0.0272;EUR_AF=0.1402;SAS_AF=0.1912;AA=T|||;VT=SNP
18	77693600	rs12605316	C	T	100	PASS	AC=985;AF=0.196685;AN=5008;NS=2504;DP=19207;EAS_AF=0.2073;AMR_AF=0.1787;AFR_AF=0.1309;EUR_AF=0.2783;SAS_AF=0.2035;AA=C|||;VT=SNP
18	77694168	rs2277725	T	G	100	PASS	AC=1953;AF=0.389976;AN=5008;NS=2504;DP=17673;EAS_AF=0.499;AMR_AF=0.4769;AFR_AF=0.1407;EUR_AF=0.4334;SAS_AF=0.5082;AA=T|||;VT=SNP
18	77694294	rs2277724	C	A	100	PASS	AC=1950;AF=0.389377;AN=5008;NS=2504;DP=17833;EAS_AF=0.495;AMR_AF=0.4769;AFR_AF=0.1407;EUR_AF=0.4334;SAS_AF=0.5092;AA=C|||;VT=SNP
18	77694439	rs59300126	C	A	100	PASS	AC=525;AF=0.104832;AN=5008;NS=2504;DP=18308;EAS_AF=0.0843;AMR_AF=0.1715;AFR_AF=0.0855;EUR_AF=0.1471;SAS_AF=0.0613;AA=C|||;VT=SNP
18	77695237	rs7243921	G	A	100	PASS	AC=988;AF=0.197284;AN=5008;NS=2504;DP=16357;EAS_AF=0.2073;AMR_AF=0.1801;AFR_AF=0.1309;EUR_AF=0.2803;SAS_AF=0.2035;AA=g|||;VT=SNP
18	77695384	rs7230837	T	A	100	PASS	AC=1510;AF=0.301518;AN=5008;NS=2504;DP=18278;EAS_AF=0.2897;AMR_AF=0.3516;AFR_AF=0.2163;EUR_AF=0.4264;SAS_AF=0.2648;AA=T|||;VT=SNP
18	77696389	rs73971309	T	C	100	PASS	AC=901;AF=0.179912;AN=5008;NS=2504;DP=22628;EAS_AF=0.2133;AMR_AF=0.134;AFR_AF=0.1755;EUR_AF=0.1402;SAS_AF=0.2249;AA=T|||;VT=SNP
18	77696394	rs73971310	T	C	100	PASS	AC=901;AF=0.179912;AN=5008;NS=2504;DP=22557;EAS_AF=0.2133;AMR_AF=0.134;AFR_AF=0.1755;EUR_AF=0.1402;SAS_AF=0.2249;AA=C|||;VT=SNP
18	77697110	rs11874805	T	C	100	PASS	AC=524;AF=0.104633;AN=5008;NS=2504;DP=19940;EAS_AF=0.0853;AMR_AF=0.17;AFR_AF=0.0855;EUR_AF=0.1461;SAS_AF=0.0613;AA=T|||;VT=SNP
18	77698568	rs9955995	A	G	100	PASS	AC=908;AF=0.18131;AN=5008;NS=2504;DP=19433;EAS_AF=0.2123;AMR_AF=0.1354;AFR_AF=0.1808;EUR_AF=0.1402;SAS_AF=0.2249;AA=A|||;VT=SNP
18	77698967	rs7228070	C	T	100	PASS	AC=1550;AF=0.309505;AN=5008;NS=2504;DP=16743;EAS_AF=0.2907;AMR_AF=0.3458;AFR_AF=0.2458;EUR_AF=0.4254;SAS_AF=0.2699;AA=C|||;VT=SNP
18	77699893	rs11081573	C	T	100	PASS	AC=3121;AF=0.623203;AN=5008;NS=2504;DP=20302;EAS_AF=0.7073;AMR_AF=0.6657;AFR_AF=0.4009;EUR_AF=0.7137;SAS_AF=0.7137;AA=T|||;VT=SNP
18	77700038	rs9950305	C	T	100	PASS	AC=4041;AF=0.806909;AN=5008;NS=2504;DP=20817;EAS_AF=0.9196;AMR_AF=0.8012;AFR_AF=0.5908;EUR_AF=0.8539;SAS_AF=0.9387;AA=T|||;VT=SNP
18	77701007	rs2115996	C	G	100	PASS	AC=424;AF=0.0846645;AN=5008;NS=2504;DP=14728;EAS_AF=0.0833;AMR_AF=0.1643;AFR_AF=0.0144;EUR_AF=0.1461;SAS_AF=0.0613;AA=C|||;VT=SNP
18	77701294	rs8093291	G	A	100	PASS	AC=1018;AF=0.203275;AN=5008;NS=2504;DP=16852;EAS_AF=0.2143;AMR_AF=0.1772;AFR_AF=0.1528;EUR_AF=0.2763;SAS_AF=0.2035;AA=G|||;VT=SNP
18	77701908	rs34546559	T	A	100	PASS	AC=1036;AF=0.206869;AN=5008;NS=2504;DP=19713;EAS_AF=0.2123;AMR_AF=0.1556;AFR_AF=0.2421;EUR_AF=0.165;SAS_AF=0.2331;AA=-|||;VT=SNP
18	77701917	rs115710666	C	T	100	PASS	AC=672;AF=0.134185;AN=5008;NS=2504;DP=19759;EAS_AF=0.2103;AMR_AF=0.1239;AFR_AF=0.0318;EUR_AF=0.1412;SAS_AF=0.1943;AA=C|||;VT=SNP
18	77702025	rs1835410	T	C	100	PASS	AC=4073;AF=0.813299;AN=5008;NS=2504;DP=19614;EAS_AF=0.9177;AMR_AF=0.7997;AFR_AF=0.6165;EUR_AF=0.8539;SAS_AF=0.9397;AA=C|||;VT=SNP
18	77702976	rs12458585	C	T	100	PASS	AC=1939;AF=0.387181;AN=5008;NS=2504;DP=19211;EAS_AF=0.5407;AMR_AF=0.4885;AFR_AF=0.0817;EUR_AF=0.4463;SAS_AF=0.5092;AA=C|||;VT=SNP
18	77702991	rs72984213	G	A	100	PASS	AC=776;AF=0.154952;AN=5008;NS=2504;DP=19154;EAS_AF=0.2192;AMR_AF=0.1254;AFR_AF=0.0998;EUR_AF=0.1352;SAS_AF=0.2045;AA=G|||;VT=SNP
18	77703476	rs2277723	A	G	100	PASS	AC=1449;AF=0.289337;AN=5008;NS=2504;DP=17711;EAS_AF=0.3006;AMR_AF=0.3127;AFR_AF=0.2496;EUR_AF=0.3062;SAS_AF=0.2975;AA=G|||;VT=SNP;EX_TARGET
18	77704512	rs3809933	C	G	100	PASS	AC=784;AF=0.15655;AN=5008;NS=2504;DP=14605;EAS_AF=0.2173;AMR_AF=0.1297;AFR_AF=0.1104;EUR_AF=0.1362;SAS_AF=0.1963;AA=C|||;VT=SNP
18	77705362	rs3809935	A	G	100	PASS	AC=1065;AF=0.21266;AN=5008;NS=2504;DP=17596;EAS_AF=0.2192;AMR_AF=0.1614;AFR_AF=0.2572;EUR_AF=0.161;SAS_AF=0.2352;AA=G|||;VT=SNP
18	77705632	rs72984218	G	C	100	PASS	AC=784;AF=0.15655;AN=5008;NS=2504;DP=19515;EAS_AF=0.2173;AMR_AF=0.1297;AFR_AF=0.1104;EUR_AF=0.1362;SAS_AF=0.1963;AA=G|||;VT=SNP
18	77706197	rs72984220	C	G	100	PASS	AC=1025;AF=0.204673;AN=5008;NS=2504;DP=17885;EAS_AF=0.2192;AMR_AF=0.1599;AFR_AF=0.2277;EUR_AF=0.16;SAS_AF=0.2362;AA=G|||;VT=SNP
18	77706294	rs7238269	A	G	100	PASS	AC=1471;AF=0.29373;AN=5008;NS=2504;DP=19881;EAS_AF=0.129;AMR_AF=0.3314;AFR_AF=0.3018;EUR_AF=0.4294;SAS_AF=0.2863;AA=A|||;VT=SNP
18	77706425	rs28549295	T	C	100	PASS	AC=798;AF=0.159345;AN=5008;NS=2504;DP=19136;EAS_AF=0.2173;AMR_AF=0.1311;AFR_AF=0.1188;EUR_AF=0.1382;SAS_AF=0.1963;AA=C|||;VT=SNP
18	77707427	rs11081574	C	T	100	PASS	AC=785;AF=0.156749;AN=5008;NS=2504;DP=13147;EAS_AF=0.2173;AMR_AF=0.1311;AFR_AF=0.1104;EUR_AF=0.1362;SAS_AF=0.1963;AA=C|||;VT=SNP
18	77707525	rs11081575	G	T	100	PASS	AC=809;AF=0.161542;AN=5008;NS=2504;DP=8864;EAS_AF=0.1587;AMR_AF=0.0778;AFR_AF=0.2126;EUR_AF=0.1183;SAS_AF=0.1994;AA=T|||;VT=SNP
18	77707690	rs8098333	C	G	100	PASS	AC=802;AF=0.160144;AN=5008;NS=2504;DP=9105;EAS_AF=0.2183;AMR_AF=0.1354;AFR_AF=0.1188;EUR_AF=0.1362;SAS_AF=0.1984;AA=G|||;VT=SNP
18	77708532	rs10853391	T	A	100	PASS	AC=796;AF=0.158946;AN=5008;NS=2504;DP=17416;EAS_AF=0.2173;AMR_AF=0.1311;AFR_AF=0.1188;EUR_AF=0.1362;SAS_AF=0.1963;AA=G|||;VT=SNP
18	77708781	rs10853392	G	A	100	PASS	AC=2488;AF=0.496805;AN=5008;NS=2504;DP=16950;EAS_AF=0.3433;AMR_AF=0.4755;AFR_AF=0.5628;EUR_AF=0.5815;SAS_AF=0.4939;AA=A|||;VT=SNP
18	77708992	rs10853393	A	G	100	PASS	AC=1059;AF=0.211462;AN=5008;NS=2504;DP=18497;EAS_AF=0.2192;AMR_AF=0.1614;AFR_AF=0.2534;EUR_AF=0.161;SAS_AF=0.2342;AA=G|||;VT=SNP
18	77709709	rs62101202	T	C	100	PASS	AC=412;AF=0.0822684;AN=5008;NS=2504;DP=18490;EAS_AF=0.0774;AMR_AF=0.1441;AFR_AF=0.0219;EUR_AF=0.1441;SAS_AF=0.0613;AA=T|||;VT=SNP
18	77709831	rs9965386	C	T	100	PASS	AC=785;AF=0.156749;AN=5008;NS=2504;DP=16421;EAS_AF=0.2173;AMR_AF=0.1311;AFR_AF=0.1104;EUR_AF=0.1362;SAS_AF=0.1963;AA=C|||;VT=SNP
18	77710501	rs9954782	A	T	100	PASS	AC=786;AF=0.156949;AN=5008;NS=2504;DP=17340;EAS_AF=0.2173;AMR_AF=0.1311;AFR_AF=0.1112;EUR_AF=0.1362;SAS_AF=0.1963;AA=A|||;VT=SNP
18	77710516	rs9966023	C	T	100	PASS	AC=796;AF=0.158946;AN=5008;NS=2504;DP=17068;EAS_AF=0.2173;AMR_AF=0.1311;AFR_AF=0.1188;EUR_AF=0.1362;SAS_AF=0.1963;AA=C|||;VT=SNP
18	77710618	rs72984244	C	T	100	PASS	AC=796;AF=0.158946;AN=5008;NS=2504;DP=16463;EAS_AF=0.2173;AMR_AF=0.1311;AFR_AF=0.1188;EUR_AF=0.1362;SAS_AF=0.1963;AA=C|||;VT=SNP
18	77710980	rs2012676	G	A	100	PASS	AC=784;AF=0.15655;AN=5008;NS=2504;DP=7680;EAS_AF=0.2173;AMR_AF=0.1311;AFR_AF=0.1097;EUR_AF=0.1362;SAS_AF=0.1963;AA=G|||;VT=SNP
18	77711357	rs113238839	T	G	100	PASS	AC=1042;AF=0.208067;AN=5008;NS=2504;DP=4688;EAS_AF=0.2192;AMR_AF=0.1614;AFR_AF=0.2405;EUR_AF=0.161;SAS_AF=0.2342;AA=t|||;VT=SNP
18	77711964	rs71367560	T	C	100	PASS	AC=1062;AF=0.212061;AN=5008;NS=2504;DP=8262;EAS_AF=0.2202;AMR_AF=0.1599;AFR_AF=0.2496;EUR_AF=0.161;SAS_AF=0.2423;AA=C|||;VT=SNP
18	77711990	rs116544356	A	G	100	PASS	AC=844;AF=0.16853;AN=5008;NS=2504;DP=8476;EAS_AF=0.2312;AMR_AF=0.1383;AFR_AF=0.1112;EUR_AF=0.166;SAS_AF=0.2055;AA=G|||;VT=SNP
18	77712065	rs111616535	A	G	100	PASS	AC=818;AF=0.163339;AN=5008;NS=2504;DP=8510;EAS_AF=0.2183;AMR_AF=0.1801;AFR_AF=0.0825;EUR_AF=0.163;SAS_AF=0.2045;AA=G|||;VT=SNP
18	77712148	rs78981554	G	C	100	PASS	AC=878;AF=0.175319;AN=5008;NS=2504;DP=9376;EAS_AF=0.2192;AMR_AF=0.1282;AFR_AF=0.1513;EUR_AF=0.1362;SAS_AF=0.2362;AA=G|||;VT=SNP
18	77713260	rs8083008	G	C	100	PASS	AC=794;AF=0.158546;AN=5008;NS=2504;DP=16900;EAS_AF=0.2183;AMR_AF=0.1297;AFR_AF=0.1104;EUR_AF=0.1372;SAS_AF=0.2045;AA=G|||;VT=SNP
18	77713289	rs8084593	A	G	100	PASS	AC=682;AF=0.136182;AN=5008;NS=2504;DP=16884;EAS_AF=0.2173;AMR_AF=0.1225;AFR_AF=0.031;EUR_AF=0.1372;SAS_AF=0.2035;AA=A|||;VT=SNP
18	77713494	rs11663082	C	T	100	PASS	AC=1433;AF=0.286142;AN=5008;NS=2504;DP=17068;EAS_AF=0.123;AMR_AF=0.3156;AFR_AF=0.3116;EUR_AF=0.4205;SAS_AF=0.2607;AA=C|||;VT=SNP
18	77713591	rs11662894	G	A	100	PASS	AC=1433;AF=0.286142;AN=5008;NS=2504;DP=20932;EAS_AF=0.123;AMR_AF=0.3156;AFR_AF=0.3116;EUR_AF=0.4205;SAS_AF=0.2607;AA=G|||;VT=SNP
18	77713983	rs7232743	C	A	100	PASS	AC=2502;AF=0.499601;AN=5008;NS=2504;DP=19944;EAS_AF=0.3433;AMR_AF=0.4755;AFR_AF=0.5658;EUR_AF=0.5815;SAS_AF=0.5041;AA=A|||;VT=SNP
18	77714138	rs72984258	G	A	100	PASS	AC=682;AF=0.136182;AN=5008;NS=2504;DP=18329;EAS_AF=0.2183;AMR_AF=0.1225;AFR_AF=0.0295;EUR_AF=0.1372;SAS_AF=0.2045;AA=G|||;VT=SNP
18	77715687	rs113457692	T	C	100	PASS	AC=794;AF=0.158546;AN=5008;NS=2504;DP=18731;EAS_AF=0.2183;AMR_AF=0.1297;AFR_AF=0.1104;EUR_AF=0.1362;SAS_AF=0.2055;AA=T|||;VT=SNP
18	77716171	rs11662586	A	C	100	PASS	AC=519;AF=0.103634;AN=5008;NS=2504;DP=21101;EAS_AF=0.0288;AMR_AF=0.1441;AFR_AF=0.0151;EUR_AF=0.2505;SAS_AF=0.1207;AA=A|||;VT=SNP
18	77716540	rs12958810	T	C	100	PASS	AC=1533;AF=0.30611;AN=5008;NS=2504;DP=20503;EAS_AF=0.126;AMR_AF=0.317;AFR_AF=0.3548;EUR_AF=0.4235;SAS_AF=0.2975;AA=T|||;VT=SNP
18	77716624	rs12953577	G	A	100	PASS	AC=1709;AF=0.341254;AN=5008;NS=2504;DP=20103;EAS_AF=0.126;AMR_AF=0.3444;AFR_AF=0.4523;EUR_AF=0.4483;SAS_AF=0.3006;AA=A|||;VT=SNP
18	77716889	rs12957336	G	A	100	PASS	AC=2608;AF=0.520767;AN=5008;NS=2504;DP=15192;EAS_AF=0.3442;AMR_AF=0.4798;AFR_AF=0.6392;EUR_AF=0.5845;SAS_AF=0.5061;AA=A|||;VT=SNP
18	77717182	rs12963360	T	C	100	PASS	AC=1618;AF=0.323083;AN=5008;NS=2504;DP=14301;EAS_AF=0.124;AMR_AF=0.3415;AFR_AF=0.4115;EUR_AF=0.4493;SAS_AF=0.2658;AA=C|||;VT=SNP
18	77717256	rs111272315	T	C	100	PASS	AC=796;AF=0.158946;AN=5008;NS=2504;DP=16024;EAS_AF=0.2192;AMR_AF=0.1297;AFR_AF=0.1104;EUR_AF=0.1362;SAS_AF=0.2065;AA=T|||;VT=SNP
18	77718044	rs62101205	A	C	100	PASS	AC=1617;AF=0.322883;AN=5008;NS=2504;DP=17139;EAS_AF=0.124;AMR_AF=0.3415;AFR_AF=0.41;EUR_AF=0.4503;SAS_AF=0.2658;AA=C|||;VT=SNP
18	77719208	rs9954674	C	T	100	PASS	AC=764;AF=0.152556;AN=5008;NS=2504;DP=15049;EAS_AF=0.2183;AMR_AF=0.1311;AFR_AF=0.09;EUR_AF=0.1322;SAS_AF=0.2055;AA=C|||;VT=SNP
18	77720079	rs8083927	A	G	100	PASS	AC=1530;AF=0.305511;AN=5008;NS=2504;DP=20813;EAS_AF=0.13;AMR_AF=0.3213;AFR_AF=0.3865;EUR_AF=0.4066;SAS_AF=0.2618;AA=G|||;VT=SNP
18	77721125	rs4081877	A	G	100	PASS	AC=1583;AF=0.316094;AN=5008;NS=2504;DP=15238;EAS_AF=0.127;AMR_AF=0.3213;AFR_AF=0.4304;EUR_AF=0.4046;SAS_AF=0.2618;AA=G|||;VT=SNP
18	77721149	rs4081876	C	T	100	PASS	AC=784;AF=0.15655;AN=5008;NS=2504;DP=16555;EAS_AF=0.2202;AMR_AF=0.1412;AFR_AF=0.0923;EUR_AF=0.1412;SAS_AF=0.2045;AA=C|||;VT=SNP
18	77721824	rs59762424	C	A	100	PASS	AC=2365;AF=0.472244;AN=5008;NS=2504;DP=19221;EAS_AF=0.6528;AMR_AF=0.5288;AFR_AF=0.2958;EUR_AF=0.4563;SAS_AF=0.501;AA=C|||;VT=SNP
18	77721832	rs60513222	C	T	100	PASS	AC=2266;AF=0.452476;AN=5008;NS=2504;DP=19043;EAS_AF=0.6488;AMR_AF=0.5216;AFR_AF=0.2277;EUR_AF=0.4563;SAS_AF=0.501;AA=C|||;VT=SNP
18	77722378	rs8083990	G	A	100	PASS	AC=1601;AF=0.319688;AN=5008;NS=2504;DP=19000;EAS_AF=0.127;AMR_AF=0.3285;AFR_AF=0.4418;EUR_AF=0.4026;SAS_AF=0.2618;AA=G|||;VT=SNP
18	77722401	rs9946706	G	A	100	PASS	AC=1533;AF=0.30611;AN=5008;NS=2504;DP=17463;EAS_AF=0.127;AMR_AF=0.3271;AFR_AF=0.3918;EUR_AF=0.4016;SAS_AF=0.2618;AA=G|||;VT=SNP
18	77722454	rs62101232	T	C	100	PASS	AC=446;AF=0.0890575;AN=5008;NS=2504;DP=16111;EAS_AF=0.0813;AMR_AF=0.1499;AFR_AF=0.0454;EUR_AF=0.1491;SAS_AF=0.0511;AA=T|||;VT=SNP
18	77723434	rs55867755	C	T	100	PASS	AC=777;AF=0.155152;AN=5008;NS=2504;DP=19548;EAS_AF=0.0645;AMR_AF=0.1657;AFR_AF=0.2322;EUR_AF=0.171;SAS_AF=0.1207;AA=C|||;VT=SNP
18	77723435	rs59188178	T	C	100	PASS	AC=777;AF=0.155152;AN=5008;NS=2504;DP=19611;EAS_AF=0.0645;AMR_AF=0.1657;AFR_AF=0.2322;EUR_AF=0.171;SAS_AF=0.1207;AA=C|||;VT=SNP
18	77723832	rs3930043	G	A	100	PASS	AC=775;AF=0.154752;AN=5008;NS=2504;DP=18132;EAS_AF=0.0823;AMR_AF=0.1643;AFR_AF=0.2163;EUR_AF=0.168;SAS_AF=0.1258;AA=G|||;VT=SNP
18	77723843	rs3930042	G	A	100	PASS	AC=768;AF=0.153355;AN=5008;NS=2504;DP=18204;EAS_AF=0.0823;AMR_AF=0.1643;AFR_AF=0.211;EUR_AF=0.168;SAS_AF=0.1258;AA=G|||;VT=SNP
18	77724288	rs62101233	C	T	100	PASS	AC=750;AF=0.14976;AN=5008;NS=2504;DP=12598;EAS_AF=0.0833;AMR_AF=0.1643;AFR_AF=0.1936;EUR_AF=0.173;SAS_AF=0.1247;AA=C|||;VT=SNP
18	77724637	rs75395155	C	A	100	PASS	AC=888;AF=0.177316;AN=5008;NS=2504;DP=10139;EAS_AF=0.2679;AMR_AF=0.1571;AFR_AF=0.0764;EUR_AF=0.1571;SAS_AF=0.2556;AA=C|||;VT=SNP
18	77724726	rs8095764	A	C	100	PASS	AC=979;AF=0.195487;AN=5008;NS=2504;DP=8440;EAS_AF=0.0833;AMR_AF=0.1787;AFR_AF=0.3253;EUR_AF=0.2078;SAS_AF=0.135;AA=c|||;VT=SNP
18	77725655	rs12956003	A	G	100	PASS	AC=358;AF=0.0714856;AN=5008;NS=2504;DP=19419;EAS_AF=0.0288;AMR_AF=0.0994;AFR_AF=0.0083;EUR_AF=0.161;SAS_AF=0.089;AA=A|||;VT=SNP
18	77725699	rs1430597	A	G	100	PASS	AC=974;AF=0.194489;AN=5008;NS=2504;DP=17468;EAS_AF=0.0823;AMR_AF=0.1729;AFR_AF=0.3608;EUR_AF=0.174;SAS_AF=0.1217;AA=G|||;VT=SNP
18	77727484	rs2298643	G	A	100	PASS	AC=1033;AF=0.20627;AN=5008;NS=2504;DP=17167;EAS_AF=0.2669;AMR_AF=0.1527;AFR_AF=0.2126;EUR_AF=0.1352;SAS_AF=0.2464;AA=G|||;VT=SNP
18	77728045	rs2298644	C	T	100	PASS	AC=2826;AF=0.564297;AN=5008;NS=2504;DP=18489;EAS_AF=0.6508;AMR_AF=0.6686;AFR_AF=0.2965;EUR_AF=0.6899;SAS_AF=0.6339;AA=C|||;VT=SNP
18	77728135	rs2298645	G	T	100	PASS	AC=3999;AF=0.798522;AN=5008;NS=2504;DP=20647;EAS_AF=0.9167;AMR_AF=0.8271;AFR_AF=0.6135;EUR_AF=0.825;SAS_AF=0.8793;AA=T|||;VT=SNP
18	77728221	rs35659527	T	C	100	PASS	AC=492;AF=0.0982428;AN=5008;NS=2504;DP=22410;EAS_AF=0.0308;AMR_AF=0.134;AFR_AF=0.0159;EUR_AF=0.2266;SAS_AF=0.1217;AA=T|||;VT=SNP
18	77728594	rs34937055	A	G	100	PASS	AC=4000;AF=0.798722;AN=5008;NS=2504;DP=16659;EAS_AF=0.9147;AMR_AF=0.83;AFR_AF=0.6127;EUR_AF=0.827;SAS_AF=0.8793;AA=a|||;VT=SNP
18	77728715	rs76978304	C	T	100	PASS	AC=748;AF=0.149361;AN=5008;NS=2504;DP=12790;EAS_AF=0.2649;AMR_AF=0.1383;AFR_AF=0.0318;EUR_AF=0.1372;SAS_AF=0.2096;AA=c|||;VT=SNP
18	77729449	rs55695451	C	T	100	PASS	AC=3072;AF=0.613419;AN=5008;NS=2504;DP=14976;EAS_AF=0.6577;AMR_AF=0.6715;AFR_AF=0.4546;EUR_AF=0.6899;SAS_AF=0.6626;AA=C|||;VT=SNP
18	77729549	rs7505247	T	C	100	PASS	AC=3988;AF=0.796326;AN=5008;NS=2504;DP=13507;EAS_AF=0.9167;AMR_AF=0.8228;AFR_AF=0.6089;EUR_AF=0.825;SAS_AF=0.8773;AA=T|||;VT=SNP
18	77729568	rs12607328	T	G	100	PASS	AC=735;AF=0.146765;AN=5008;NS=2504;DP=13887;EAS_AF=0.2569;AMR_AF=0.134;AFR_AF=0.0401;EUR_AF=0.1332;SAS_AF=0.2004;AA=T|||;VT=SNP
18	77730197	rs4799113	A	G	100	PASS	AC=3863;AF=0.771366;AN=5008;NS=2504;DP=20180;EAS_AF=0.9167;AMR_AF=0.8228;AFR_AF=0.5136;EUR_AF=0.827;SAS_AF=0.8763;AA=A|||;VT=SNP
18	77730600	rs75287701	A	G	100	PASS	AC=724;AF=0.144569;AN=5008;NS=2504;DP=16047;EAS_AF=0.2569;AMR_AF=0.1383;AFR_AF=0.0318;EUR_AF=0.1372;SAS_AF=0.1933;AA=A|||;VT=SNP
18	77730807	rs1134231	C	A	100	PASS	AC=2036;AF=0.40655;AN=5008;NS=2504;DP=20694;EAS_AF=0.4812;AMR_AF=0.4856;AFR_AF=0.267;EUR_AF=0.34;SAS_AF=0.5307;AA=C|||;VT=SNP
18	77730825	rs11664946	A	G	100	PASS	AC=3897;AF=0.778155;AN=5008;NS=2504;DP=20792;EAS_AF=0.9187;AMR_AF=0.8228;AFR_AF=0.5401;EUR_AF=0.825;SAS_AF=0.8753;AA=G|||;VT=SNP
18	77731952	rs72984289	C	T	100	PASS	AC=1516;AF=0.302716;AN=5008;NS=2504;DP=21050;EAS_AF=0.4355;AMR_AF=0.3156;AFR_AF=0.0416;EUR_AF=0.4861;SAS_AF=0.3211;AA=C|||;VT=SNP
18	77732180	rs12607496	C	T	100	PASS	AC=706;AF=0.140974;AN=5008;NS=2504;DP=20345;EAS_AF=0.256;AMR_AF=0.1282;AFR_AF=0.0159;EUR_AF=0.1322;SAS_AF=0.2096;AA=C|||;VT=SNP
18	77732269	rs62101235	C	T	100	PASS	AC=1171;AF=0.233826;AN=5008;NS=2504;DP=18502;EAS_AF=0.4454;AMR_AF=0.3112;AFR_AF=0.0348;EUR_AF=0.0994;SAS_AF=0.3681;AA=C|||;VT=SNP
18	77733273	rs4798931	C	T	100	PASS	AC=2016;AF=0.402556;AN=5008;NS=2504;DP=14596;EAS_AF=0.4911;AMR_AF=0.4798;AFR_AF=0.2723;EUR_AF=0.3211;SAS_AF=0.5164;AA=a|||;VT=SNP
18	77736088	rs72984293	G	A	100	PASS	AC=122;AF=0.024361;AN=5008;NS=2504;DP=18640;EAS_AF=0.003;AMR_AF=0.0504;AFR_AF=0.0129;EUR_AF=0.0487;SAS_AF=0.0184;AA=A|||;VT=SNP
18	77736111	rs12455687	C	T	100	PASS	AC=2041;AF=0.407548;AN=5008;NS=2504;DP=17509;EAS_AF=0.4851;AMR_AF=0.4885;AFR_AF=0.2746;EUR_AF=0.341;SAS_AF=0.5184;AA=C|||;VT=SNP
18	77736365	rs4799115	T	A	100	PASS	AC=4322;AF=0.863019;AN=5008;NS=2504;DP=19787;EAS_AF=0.9315;AMR_AF=0.8458;AFR_AF=0.7708;EUR_AF=0.8549;SAS_AF=0.9376;AA=A|||;VT=SNP
18	77736735	rs4799116	T	C	100	PASS	AC=3929;AF=0.784545;AN=5008;NS=2504;DP=18915;EAS_AF=0.9216;AMR_AF=0.8285;AFR_AF=0.556;EUR_AF=0.827;SAS_AF=0.8773;AA=T|||;VT=SNP
18	77737240	rs12604582	T	G	100	PASS	AC=738;AF=0.147364;AN=5008;NS=2504;DP=16825;EAS_AF=0.2569;AMR_AF=0.1383;AFR_AF=0.0318;EUR_AF=0.1332;SAS_AF=0.2117;AA=T|||;VT=SNP
18	77737397	rs11081576	C	T	100	PASS	AC=3695;AF=0.737819;AN=5008;NS=2504;DP=18260;EAS_AF=0.9216;AMR_AF=0.8098;AFR_AF=0.3903;EUR_AF=0.826;SAS_AF=0.8763;AA=T|||;VT=SNP
18	77738025	rs7228971	C	T	100	PASS	AC=4319;AF=0.86242;AN=5008;NS=2504;DP=18797;EAS_AF=0.9315;AMR_AF=0.8458;AFR_AF=0.7708;EUR_AF=0.8539;SAS_AF=0.9356;AA=T|||;VT=SNP
18	77738994	rs12607279	G	A	100	PASS	AC=738;AF=0.147364;AN=5008;NS=2504;DP=15889;EAS_AF=0.2569;AMR_AF=0.1383;AFR_AF=0.0318;EUR_AF=0.1332;SAS_AF=0.2117;AA=G|||;VT=SNP
18	77739098	rs11661671	T	C	100	PASS	AC=3889;AF=0.776558;AN=5008;NS=2504;DP=15232;EAS_AF=0.9216;AMR_AF=0.8256;AFR_AF=0.5287;EUR_AF=0.826;SAS_AF=0.8763;AA=T|||;VT=SNP
18	77740544	rs9957220	T	C	100	PASS	AC=3888;AF=0.776358;AN=5008;NS=2504;DP=16216;EAS_AF=0.9216;AMR_AF=0.8256;AFR_AF=0.5295;EUR_AF=0.826;SAS_AF=0.8742;AA=T|||;VT=SNP
18	77741409	rs112674070	C	T	100	PASS	AC=807;AF=0.161142;AN=5008;NS=2504;DP=18195;EAS_AF=0.1786;AMR_AF=0.1772;AFR_AF=0.0303;EUR_AF=0.3529;SAS_AF=0.1115;AA=C|||;VT=SNP
18	77741709	rs62101236	G	C	100	PASS	AC=1206;AF=0.240815;AN=5008;NS=2504;DP=21823;EAS_AF=0.4454;AMR_AF=0.3156;AFR_AF=0.0507;EUR_AF=0.1004;SAS_AF=0.3783;AA=G|||;VT=SNP
18	77742916	rs7244926	G	A	100	PASS	AC=837;AF=0.167133;AN=5008;NS=2504;DP=19088;EAS_AF=0.2579;AMR_AF=0.1441;AFR_AF=0.0726;EUR_AF=0.1352;SAS_AF=0.2505;AA=G|||;VT=SNP
18	77743996	rs11660677	A	G	100	PASS	AC=3896;AF=0.777955;AN=5008;NS=2504;DP=15593;EAS_AF=0.9216;AMR_AF=0.8256;AFR_AF=0.5363;EUR_AF=0.825;SAS_AF=0.8742;AA=N|||;VT=SNP
18	77745640	rs10438902	A	G	100	PASS	AC=3996;AF=0.797923;AN=5008;NS=2504;DP=18943;EAS_AF=0.9216;AMR_AF=0.8314;AFR_AF=0.6074;EUR_AF=0.826;SAS_AF=0.8753;AA=a|||;VT=SNP
18	77746403	rs11663328	T	A	100	PASS	AC=951;AF=0.189896;AN=5008;NS=2504;DP=17333;EAS_AF=0.1815;AMR_AF=0.2133;AFR_AF=0.1021;EUR_AF=0.3688;SAS_AF=0.1166;AA=T|||;VT=SNP
18	77746623	rs8086024	T	C	100	PASS	AC=3992;AF=0.797125;AN=5008;NS=2504;DP=18114;EAS_AF=0.9216;AMR_AF=0.8314;AFR_AF=0.6044;EUR_AF=0.826;SAS_AF=0.8753;AA=C|||;VT=SNP
18	77747542	rs7235319	T	C	100	PASS	AC=3896;AF=0.777955;AN=5008;NS=2504;DP=17957;EAS_AF=0.9216;AMR_AF=0.8271;AFR_AF=0.5348;EUR_AF=0.826;SAS_AF=0.8742;AA=C|||;VT=SNP
18	77748525	rs1077511	A	C	100	PASS	AC=3997;AF=0.798123;AN=5008;NS=2504;DP=9345;EAS_AF=0.9216;AMR_AF=0.8314;AFR_AF=0.6074;EUR_AF=0.827;SAS_AF=0.8753;AA=C|||;VT=SNP
18	77748659	rs1077510	G	A	100	PASS	AC=1895;AF=0.378395;AN=5008;NS=2504;DP=11148;EAS_AF=0.4831;AMR_AF=0.4553;AFR_AF=0.2027;EUR_AF=0.3241;SAS_AF=0.5092;AA=G|||;VT=SNP
18	77748701	rs1077512	G	C	100	PASS	AC=680;AF=0.135783;AN=5008;NS=2504;DP=10460;EAS_AF=0.0387;AMR_AF=0.1412;AFR_AF=0.1415;EUR_AF=0.2227;SAS_AF=0.135;AA=G|||;VT=SNP
18	77748859	rs1864530	G	C	100	PASS	AC=949;AF=0.189497;AN=5008;NS=2504;DP=10346;EAS_AF=0.1806;AMR_AF=0.2133;AFR_AF=0.1014;EUR_AF=0.3688;SAS_AF=0.1166;AA=G|||;VT=SNP
18	77748972	rs72970145	C	T	100	PASS	AC=1032;AF=0.20607;AN=5008;NS=2504;DP=14504;EAS_AF=0.2659;AMR_AF=0.1527;AFR_AF=0.174;EUR_AF=0.16;SAS_AF=0.273;AA=C|||;VT=SNP
18	77748975	rs1864529	G	A	100	PASS	AC=3884;AF=0.775559;AN=5008;NS=2504;DP=14494;EAS_AF=0.9345;AMR_AF=0.8213;AFR_AF=0.4803;EUR_AF=0.8519;SAS_AF=0.8998;AA=G|||;VT=SNP
18	77749181	rs11081578	C	T	100	PASS	AC=736;AF=0.146965;AN=5008;NS=2504;DP=14898;EAS_AF=0.256;AMR_AF=0.1383;AFR_AF=0.031;EUR_AF=0.1332;SAS_AF=0.2117;AA=C|||;VT=SNP
18	77749211	rs8094677	G	T	100	PASS	AC=4000;AF=0.798722;AN=5008;NS=2504;DP=15038;EAS_AF=0.9216;AMR_AF=0.83;AFR_AF=0.6082;EUR_AF=0.828;SAS_AF=0.8773;AA=T|||;VT=SNP
18	77749942	rs78561698	G	A	100	PASS	AC=738;AF=0.147364;AN=5008;NS=2504;DP=18244;EAS_AF=0.256;AMR_AF=0.1383;AFR_AF=0.0325;EUR_AF=0.1332;SAS_AF=0.2117;AA=G|||;VT=SNP
18	77751151	rs4410147	A	G	100	PASS	AC=3869;AF=0.772564;AN=5008;NS=2504;DP=13217;EAS_AF=0.9196;AMR_AF=0.8271;AFR_AF=0.5416;EUR_AF=0.826;SAS_AF=0.8395;AA=G|||;VT=SNP
18	77751380	rs12605166	A	G	100	PASS	AC=736;AF=0.146965;AN=5008;NS=2504;DP=16547;EAS_AF=0.256;AMR_AF=0.1383;AFR_AF=0.031;EUR_AF=0.1332;SAS_AF=0.2117;AA=A|||;VT=SNP
18	77751786	rs2082172	C	A	100	PASS	AC=808;AF=0.161342;AN=5008;NS=2504;DP=18901;EAS_AF=0.1806;AMR_AF=0.1772;AFR_AF=0.0257;EUR_AF=0.3519;SAS_AF=0.1176;AA=C|||;VT=SNP
18	77751897	rs113553740	C	T	100	PASS	AC=103;AF=0.0205671;AN=5008;NS=2504;DP=20972;EAS_AF=0.0248;AMR_AF=0.0187;AFR_AF=0.003;EUR_AF=0.0427;SAS_AF=0.0184;AA=C|||;VT=SNP
18	77752430	rs1972752	A	G	100	PASS	AC=1196;AF=0.238818;AN=5008;NS=2504;DP=19508;EAS_AF=0.4444;AMR_AF=0.3141;AFR_AF=0.0492;EUR_AF=0.1014;SAS_AF=0.3712;AA=A|||;VT=SNP
18	77752459	rs12606844	A	G	100	PASS	AC=735;AF=0.146765;AN=5008;NS=2504;DP=19085;EAS_AF=0.256;AMR_AF=0.1383;AFR_AF=0.031;EUR_AF=0.1332;SAS_AF=0.2106;AA=A|||;VT=SNP
18	77752801	rs9947741	C	T	100	PASS	AC=3834;AF=0.765575;AN=5008;NS=2504;DP=16963;EAS_AF=0.9196;AMR_AF=0.8256;AFR_AF=0.5159;EUR_AF=0.826;SAS_AF=0.8395;AA=C|||;VT=SNP
18	77753037	rs9949598	G	A	100	PASS	AC=3836;AF=0.765974;AN=5008;NS=2504;DP=15618;EAS_AF=0.9196;AMR_AF=0.8256;AFR_AF=0.5166;EUR_AF=0.826;SAS_AF=0.8405;AA=G|||;VT=SNP
18	77753043	rs9950371	C	T	100	PASS	AC=3836;AF=0.765974;AN=5008;NS=2504;DP=15732;EAS_AF=0.9196;AMR_AF=0.8256;AFR_AF=0.5166;EUR_AF=0.826;SAS_AF=0.8405;AA=C|||;VT=SNP
18	77755179	rs3893907	T	C	100	PASS	AC=4033;AF=0.805312;AN=5008;NS=2504;DP=19406;EAS_AF=0.9206;AMR_AF=0.8343;AFR_AF=0.6324;EUR_AF=0.829;SAS_AF=0.8753;AA=C|||;VT=SNP
18	77755474	rs55645353	C	T	100	PASS	AC=665;AF=0.132788;AN=5008;NS=2504;DP=21210;EAS_AF=0.0387;AMR_AF=0.1311;AFR_AF=0.1369;EUR_AF=0.2217;SAS_AF=0.1339;AA=C|||;VT=SNP
18	77755660	rs9957338	C	T	100	PASS	AC=3832;AF=0.765176;AN=5008;NS=2504;DP=18267;EAS_AF=0.9187;AMR_AF=0.8256;AFR_AF=0.5151;EUR_AF=0.826;SAS_AF=0.8395;AA=T|||;VT=SNP
18	77755819	rs8083389	A	C	100	PASS	AC=3997;AF=0.798123;AN=5008;NS=2504;DP=14847;EAS_AF=0.9206;AMR_AF=0.8314;AFR_AF=0.6082;EUR_AF=0.827;SAS_AF=0.8753;AA=C|||;VT=SNP
18	77756289	rs8085930	G	A	100	PASS	AC=3832;AF=0.765176;AN=5008;NS=2504;DP=16475;EAS_AF=0.9187;AMR_AF=0.8256;AFR_AF=0.5151;EUR_AF=0.826;SAS_AF=0.8395;AA=A|||;VT=SNP
18	77756604	rs4799117	G	A	100	PASS	AC=3997;AF=0.798123;AN=5008;NS=2504;DP=20220;EAS_AF=0.9206;AMR_AF=0.8314;AFR_AF=0.6082;EUR_AF=0.827;SAS_AF=0.8753;AA=A|||;VT=SNP
18	77756664	rs4799118	A	C	100	PASS	AC=3997;AF=0.798123;AN=5008;NS=2504;DP=20028;EAS_AF=0.9206;AMR_AF=0.8314;AFR_AF=0.6082;EUR_AF=0.827;SAS_AF=0.8753;AA=C|||;VT=SNP
18	77757882	rs12456805	T	A	100	PASS	AC=3835;AF=0.765775;AN=5008;NS=2504;DP=19838;EAS_AF=0.9216;AMR_AF=0.8256;AFR_AF=0.5151;EUR_AF=0.826;SAS_AF=0.8395;AA=T|||;VT=SNP
18	77758837	rs4020401	T	C	100	PASS	AC=3998;AF=0.798323;AN=5008;NS=2504;DP=19333;EAS_AF=0.9206;AMR_AF=0.8314;AFR_AF=0.6089;EUR_AF=0.827;SAS_AF=0.8753;AA=C|||;VT=SNP
18	77759306	rs112424411	C	T	100	PASS	AC=753;AF=0.150359;AN=5008;NS=2504;DP=15470;EAS_AF=0.2738;AMR_AF=0.1383;AFR_AF=0.0303;EUR_AF=0.1332;SAS_AF=0.2117;AA=C|||;VT=SNP
18	77759582	rs4283293	A	G	100	PASS	AC=3997;AF=0.798123;AN=5008;NS=2504;DP=15218;EAS_AF=0.9206;AMR_AF=0.8314;AFR_AF=0.6082;EUR_AF=0.827;SAS_AF=0.8753;AA=G|||;VT=SNP
18	77759802	rs113819744	G	C	100	PASS	AC=1046;AF=0.208866;AN=5008;NS=2504;DP=18173;EAS_AF=0.1796;AMR_AF=0.1916;AFR_AF=0.2005;EUR_AF=0.3499;SAS_AF=0.1176;AA=G|||;VT=SNP
18	77761300	rs112890438	C	T	100	PASS	AC=45;AF=0.00898562;AN=5008;NS=2504;DP=20011;EAS_AF=0.0089;AMR_AF=0.0014;AFR_AF=0.0015;EUR_AF=0.0159;SAS_AF=0.0174;AA=T|||;VT=SNP
18	77761335	rs28873134	T	C	100	PASS	AC=1042;AF=0.208067;AN=5008;NS=2504;DP=20433;EAS_AF=0.1786;AMR_AF=0.1916;AFR_AF=0.1989;EUR_AF=0.3499;SAS_AF=0.1166;AA=T|||;VT=SNP
18	77761717	rs11661780	C	T	100	PASS	AC=801;AF=0.159944;AN=5008;NS=2504;DP=21909;EAS_AF=0.1786;AMR_AF=0.1744;AFR_AF=0.0257;EUR_AF=0.3499;SAS_AF=0.1166;AA=c|||;VT=SNP
18	77762141	rs35396722	C	T	100	PASS	AC=3832;AF=0.765176;AN=5008;NS=2504;DP=20945;EAS_AF=0.9187;AMR_AF=0.8256;AFR_AF=0.5136;EUR_AF=0.828;SAS_AF=0.8395;AA=C|||;VT=SNP
18	77762824	rs919530	C	T	100	PASS	AC=3998;AF=0.798323;AN=5008;NS=2504;DP=21380;EAS_AF=0.9206;AMR_AF=0.8314;AFR_AF=0.6074;EUR_AF=0.829;SAS_AF=0.8753;AA=T|||;VT=SNP
18	77763613	rs72970168	T	C	100	PASS	AC=736;AF=0.146965;AN=5008;NS=2504;DP=19038;EAS_AF=0.2569;AMR_AF=0.1383;AFR_AF=0.0303;EUR_AF=0.1332;SAS_AF=0.2117;AA=T|||;VT=SNP
18	77763701	rs11662779	T	C	100	PASS	AC=802;AF=0.160144;AN=5008;NS=2504;DP=19295;EAS_AF=0.1786;AMR_AF=0.1744;AFR_AF=0.0257;EUR_AF=0.3499;SAS_AF=0.1176;AA=T|||;VT=SNP
18	77763721	rs11662803	T	C	100	PASS	AC=802;AF=0.160144;AN=5008;NS=2504;DP=19420;EAS_AF=0.1786;AMR_AF=0.1744;AFR_AF=0.0257;EUR_AF=0.3499;SAS_AF=0.1176;AA=T|||;VT=SNP
18	77764073	rs12607007	T	C	100	PASS	AC=736;AF=0.146965;AN=5008;NS=2504;DP=18179;EAS_AF=0.256;AMR_AF=0.1383;AFR_AF=0.031;EUR_AF=0.1332;SAS_AF=0.2117;AA=T|||;VT=SNP
18	77764232	rs4799119	C	G	100	PASS	AC=1906;AF=0.380591;AN=5008;NS=2504;DP=16910;EAS_AF=0.4831;AMR_AF=0.4597;AFR_AF=0.2088;EUR_AF=0.328;SAS_AF=0.5051;AA=C|||;VT=SNP
18	77764353	rs4799120	T	C	100	PASS	AC=3997;AF=0.798123;AN=5008;NS=2504;DP=15990;EAS_AF=0.9196;AMR_AF=0.8314;AFR_AF=0.6074;EUR_AF=0.829;SAS_AF=0.8753;AA=C|||;VT=SNP
18	77765220	rs12604993	C	T	100	PASS	AC=893;AF=0.178315;AN=5008;NS=2504;DP=17691;EAS_AF=0.256;AMR_AF=0.1744;AFR_AF=0.1142;EUR_AF=0.1501;SAS_AF=0.2168;AA=C|||;VT=SNP
18	77765310	rs12607697	T	C	100	PASS	AC=736;AF=0.146965;AN=5008;NS=2504;DP=16816;EAS_AF=0.2569;AMR_AF=0.1383;AFR_AF=0.0303;EUR_AF=0.1332;SAS_AF=0.2117;AA=T|||;VT=SNP
18	77765392	rs72970173	T	C	100	PASS	AC=807;AF=0.161142;AN=5008;NS=2504;DP=19306;EAS_AF=0.1786;AMR_AF=0.1744;AFR_AF=0.0295;EUR_AF=0.3499;SAS_AF=0.1176;AA=T|||;VT=SNP
18	77765618	rs1816311	G	A	100	PASS	AC=3914;AF=0.78155;AN=5008;NS=2504;DP=16811;EAS_AF=0.9206;AMR_AF=0.8271;AFR_AF=0.5477;EUR_AF=0.828;SAS_AF=0.8742;AA=G|||;VT=SNP
18	77765839	rs1816312	C	G	100	PASS	AC=3998;AF=0.798323;AN=5008;NS=2504;DP=18576;EAS_AF=0.9206;AMR_AF=0.8314;AFR_AF=0.6074;EUR_AF=0.829;SAS_AF=0.8753;AA=G|||;VT=SNP
18	77765859	rs1942631	G	A	100	PASS	AC=872;AF=0.174121;AN=5008;NS=2504;DP=18861;EAS_AF=0.2569;AMR_AF=0.1744;AFR_AF=0.1135;EUR_AF=0.1501;SAS_AF=0.1953;AA=G|||;VT=SNP
18	77766322	rs10164254	T	G	100	PASS	AC=2098;AF=0.41893;AN=5008;NS=2504;DP=18295;EAS_AF=0.6974;AMR_AF=0.487;AFR_AF=0.1747;EUR_AF=0.2535;SAS_AF=0.5838;AA=T|||;VT=SNP
18	77766426	rs56362259	G	C	100	PASS	AC=803;AF=0.160343;AN=5008;NS=2504;DP=16619;EAS_AF=0.1796;AMR_AF=0.1744;AFR_AF=0.0257;EUR_AF=0.3499;SAS_AF=0.1176;AA=G|||;VT=SNP
18	77766438	rs8091879	G	A	100	PASS	AC=3911;AF=0.78095;AN=5008;NS=2504;DP=16464;EAS_AF=0.9196;AMR_AF=0.8271;AFR_AF=0.5461;EUR_AF=0.828;SAS_AF=0.8742;AA=G|||;VT=SNP
18	77766478	rs8093420	A	G	100	PASS	AC=3935;AF=0.785743;AN=5008;NS=2504;DP=17804;EAS_AF=0.9196;AMR_AF=0.8285;AFR_AF=0.5643;EUR_AF=0.828;SAS_AF=0.8732;AA=a|||;VT=SNP
18	77766801	rs2364973	T	C	100	PASS	AC=1197;AF=0.239018;AN=5008;NS=2504;DP=17979;EAS_AF=0.4435;AMR_AF=0.317;AFR_AF=0.0477;EUR_AF=0.1034;SAS_AF=0.3712;AA=T|||;VT=SNP
18	77766936	rs2364974	G	A	100	PASS	AC=3936;AF=0.785942;AN=5008;NS=2504;DP=19012;EAS_AF=0.9196;AMR_AF=0.8285;AFR_AF=0.5635;EUR_AF=0.829;SAS_AF=0.8742;AA=A|||;VT=SNP
18	77767204	rs11659148	A	G	100	PASS	AC=3936;AF=0.785942;AN=5008;NS=2504;DP=18438;EAS_AF=0.9206;AMR_AF=0.8285;AFR_AF=0.5635;EUR_AF=0.828;SAS_AF=0.8742;AA=a|||;VT=SNP
18	77767575	rs55919001	T	G	100	PASS	AC=1010;AF=0.201677;AN=5008;NS=2504;DP=16393;EAS_AF=0.1806;AMR_AF=0.1916;AFR_AF=0.1725;EUR_AF=0.3499;SAS_AF=0.1176;AA=T|||;VT=SNP
18	77767828	rs11662908	G	A	100	PASS	AC=679;AF=0.135583;AN=5008;NS=2504;DP=17916;EAS_AF=0.0407;AMR_AF=0.1412;AFR_AF=0.1384;EUR_AF=0.2247;SAS_AF=0.1339;AA=G|||;VT=SNP
18	77767935	rs11081582	A	G	100	PASS	AC=3966;AF=0.791933;AN=5008;NS=2504;DP=16324;EAS_AF=0.9216;AMR_AF=0.8242;AFR_AF=0.5915;EUR_AF=0.827;SAS_AF=0.8701;AA=G|||;VT=SNP
18	77768141	rs28489404	T	A	100	PASS	AC=1916;AF=0.382588;AN=5008;NS=2504;DP=18703;EAS_AF=0.4038;AMR_AF=0.3516;AFR_AF=0.3366;EUR_AF=0.4692;SAS_AF=0.3558;AA=A|||;VT=SNP
18	77768880	rs9807637	C	T	100	PASS	AC=3809;AF=0.760583;AN=5008;NS=2504;DP=18070;EAS_AF=0.9187;AMR_AF=0.8141;AFR_AF=0.528;EUR_AF=0.8012;SAS_AF=0.8323;AA=C|||;VT=SNP
18	77769251	rs60536469	T	C	100	PASS	AC=774;AF=0.154553;AN=5008;NS=2504;DP=20671;EAS_AF=0.1815;AMR_AF=0.1715;AFR_AF=0.0144;EUR_AF=0.34;SAS_AF=0.1135;AA=T|||;VT=SNP
18	77769368	rs11081583	T	C	100	PASS	AC=3805;AF=0.759784;AN=5008;NS=2504;DP=17912;EAS_AF=0.9187;AMR_AF=0.8141;AFR_AF=0.525;EUR_AF=0.8012;SAS_AF=0.8323;AA=T|||;VT=SNP
18	77769477	rs60050455	C	T	100	PASS	AC=735;AF=0.146765;AN=5008;NS=2504;DP=17692;EAS_AF=0.2569;AMR_AF=0.1369;AFR_AF=0.0295;EUR_AF=0.1322;SAS_AF=0.2137;AA=C|||;VT=SNP
18	77769831	rs58669842	C	T	100	PASS	AC=1077;AF=0.215056;AN=5008;NS=2504;DP=19601;EAS_AF=0.1905;AMR_AF=0.1902;AFR_AF=0.202;EUR_AF=0.34;SAS_AF=0.1472;AA=T|||;VT=SNP
18	77769836	rs11664787	G	A	100	PASS	AC=974;AF=0.194489;AN=5008;NS=2504;DP=19475;EAS_AF=0.1825;AMR_AF=0.1888;AFR_AF=0.1558;EUR_AF=0.34;SAS_AF=0.1135;AA=a|||;VT=SNP
18	77770278	rs11661922	A	C	100	PASS	AC=985;AF=0.196685;AN=5008;NS=2504;DP=19627;EAS_AF=0.1815;AMR_AF=0.1888;AFR_AF=0.1649;EUR_AF=0.34;SAS_AF=0.1135;AA=A|||;VT=SNP
18	77770322	rs11664924	G	A	100	PASS	AC=970;AF=0.19369;AN=5008;NS=2504;DP=19071;EAS_AF=0.1815;AMR_AF=0.1873;AFR_AF=0.1536;EUR_AF=0.34;SAS_AF=0.1145;AA=G|||;VT=SNP
18	77771050	rs28843154	C	T	100	PASS	AC=969;AF=0.19349;AN=5008;NS=2504;DP=18320;EAS_AF=0.1815;AMR_AF=0.1873;AFR_AF=0.1536;EUR_AF=0.34;SAS_AF=0.1135;AA=C|||;VT=SNP
18	77771351	rs72970192	G	A	100	PASS	AC=773;AF=0.154353;AN=5008;NS=2504;DP=18988;EAS_AF=0.1815;AMR_AF=0.1715;AFR_AF=0.0136;EUR_AF=0.34;SAS_AF=0.1135;AA=G|||;VT=SNP
18	77771677	rs12373197	G	C	100	PASS	AC=734;AF=0.146565;AN=5008;NS=2504;DP=14807;EAS_AF=0.256;AMR_AF=0.1383;AFR_AF=0.0295;EUR_AF=0.1322;SAS_AF=0.2127;AA=G|||;VT=SNP
18	77771878	rs113092177	C	T	100	PASS	AC=1070;AF=0.213658;AN=5008;NS=2504;DP=16011;EAS_AF=0.1835;AMR_AF=0.1888;AFR_AF=0.202;EUR_AF=0.34;SAS_AF=0.1483;AA=C|||;VT=SNP
18	77771983	rs3865386	C	A	100	PASS	AC=1196;AF=0.238818;AN=5008;NS=2504;DP=14622;EAS_AF=0.4355;AMR_AF=0.3156;AFR_AF=0.0575;EUR_AF=0.1024;SAS_AF=0.3671;AA=C|||;VT=SNP
18	77772053	rs12607144	C	T	100	PASS	AC=733;AF=0.146366;AN=5008;NS=2504;DP=14808;EAS_AF=0.256;AMR_AF=0.1369;AFR_AF=0.0295;EUR_AF=0.1322;SAS_AF=0.2127;AA=C|||;VT=SNP
18	77772151	rs12605552	T	C	100	PASS	AC=3912;AF=0.78115;AN=5008;NS=2504;DP=16843;EAS_AF=0.9206;AMR_AF=0.817;AFR_AF=0.5779;EUR_AF=0.8012;SAS_AF=0.8661;AA=t|||;VT=SNP
18	77773284	rs11661554	A	G	100	PASS	AC=3913;AF=0.78135;AN=5008;NS=2504;DP=9928;EAS_AF=0.9206;AMR_AF=0.8184;AFR_AF=0.5779;EUR_AF=0.8012;SAS_AF=0.8661;AA=a|||;VT=SNP
18	77773393	rs144735456	T	C	100	PASS	AC=1197;AF=0.239018;AN=5008;NS=2504;DP=15040;EAS_AF=0.4345;AMR_AF=0.3156;AFR_AF=0.0582;EUR_AF=0.1024;SAS_AF=0.3681;AA=T|||;VT=SNP
18	77773596	rs12965486	G	A	100	PASS	AC=2830;AF=0.565096;AN=5008;NS=2504;DP=13499;EAS_AF=0.7361;AMR_AF=0.6268;AFR_AF=0.3684;EUR_AF=0.4612;SAS_AF=0.7178;AA=g|||;VT=SNP
18	77774886	rs4799121	A	C	100	PASS	AC=2853;AF=0.569688;AN=5008;NS=2504;DP=8660;EAS_AF=0.7371;AMR_AF=0.6282;AFR_AF=0.3843;EUR_AF=0.4612;SAS_AF=0.7178;AA=C|||;VT=SNP
18	77775173	rs10853394	T	C	100	PASS	AC=2921;AF=0.583267;AN=5008;NS=2504;DP=13449;EAS_AF=0.7391;AMR_AF=0.6282;AFR_AF=0.4092;EUR_AF=0.4612;SAS_AF=0.7515;AA=T|||;VT=SNP
18	77775318	rs10853395	T	C	100	PASS	AC=2937;AF=0.586462;AN=5008;NS=2504;DP=12004;EAS_AF=0.7391;AMR_AF=0.6297;AFR_AF=0.4206;EUR_AF=0.4612;SAS_AF=0.7515;AA=t|||;VT=SNP
18	77778816	rs4799122	T	C	100	PASS	AC=3906;AF=0.779952;AN=5008;NS=2504;DP=18841;EAS_AF=0.9206;AMR_AF=0.8156;AFR_AF=0.5749;EUR_AF=0.8012;SAS_AF=0.865;AA=N|||;VT=SNP
18	77779156	rs4799123	C	T	100	PASS	AC=2924;AF=0.583866;AN=5008;NS=2504;DP=21309;EAS_AF=0.7391;AMR_AF=0.6196;AFR_AF=0.4236;EUR_AF=0.4513;SAS_AF=0.7515;AA=c|||;VT=SNP
18	77779532	rs11661339	T	C	100	PASS	AC=776;AF=0.154952;AN=5008;NS=2504;DP=17527;EAS_AF=0.1815;AMR_AF=0.17;AFR_AF=0.0136;EUR_AF=0.3429;SAS_AF=0.1145;AA=T|||;VT=SNP
18	77779652	rs12961245	C	A	100	PASS	AC=994;AF=0.198482;AN=5008;NS=2504;DP=17363;EAS_AF=0.2669;AMR_AF=0.1744;AFR_AF=0.1657;EUR_AF=0.1501;SAS_AF=0.2393;AA=C|||;VT=SNP
18	77780580	rs72972216	T	C	100	PASS	AC=738;AF=0.147364;AN=5008;NS=2504;DP=18503;EAS_AF=0.2569;AMR_AF=0.1398;AFR_AF=0.0295;EUR_AF=0.1302;SAS_AF=0.2168;AA=-|||;VT=SNP
18	77780683	rs11664762	C	T	100	PASS	AC=2826;AF=0.564297;AN=5008;NS=2504;DP=19041;EAS_AF=0.7371;AMR_AF=0.6297;AFR_AF=0.3661;EUR_AF=0.4583;SAS_AF=0.7168;AA=-|||;VT=SNP
18	77781174	rs72972217	G	A	100	PASS	AC=1926;AF=0.384585;AN=5008;NS=2504;DP=16515;EAS_AF=0.4792;AMR_AF=0.4625;AFR_AF=0.2451;EUR_AF=0.3101;SAS_AF=0.4969;AA=-|||;VT=SNP
18	77781202	rs55726829	A	G	100	PASS	AC=1070;AF=0.213658;AN=5008;NS=2504;DP=14612;EAS_AF=0.1835;AMR_AF=0.1902;AFR_AF=0.1989;EUR_AF=0.3429;SAS_AF=0.1483;AA=-|||;VT=SNP
18	77781254	rs66981431	G	C	100	PASS	AC=1926;AF=0.384585;AN=5008;NS=2504;DP=15065;EAS_AF=0.4792;AMR_AF=0.4625;AFR_AF=0.2451;EUR_AF=0.3101;SAS_AF=0.4969;AA=-|||;VT=SNP
18	77782390	rs56173074	C	T	100	PASS	AC=776;AF=0.154952;AN=5008;NS=2504;DP=18382;EAS_AF=0.1815;AMR_AF=0.1686;AFR_AF=0.0144;EUR_AF=0.3429;SAS_AF=0.1145;AA=-|||;VT=SNP
18	77782684	rs9807750	A	G	100	PASS	AC=896;AF=0.178914;AN=5008;NS=2504;DP=21592;EAS_AF=0.2579;AMR_AF=0.1671;AFR_AF=0.1172;EUR_AF=0.1481;SAS_AF=0.2209;AA=-|||;VT=SNP
18	77784198	rs2364976	A	C	100	PASS	AC=2837;AF=0.566494;AN=5008;NS=2504;DP=17512;EAS_AF=0.7371;AMR_AF=0.6297;AFR_AF=0.3737;EUR_AF=0.4583;SAS_AF=0.7178;AA=A|||;VT=SNP
18	77784607	rs9959394	G	A	100	PASS	AC=1067;AF=0.213059;AN=5008;NS=2504;DP=20820;EAS_AF=0.1835;AMR_AF=0.1873;AFR_AF=0.1974;EUR_AF=0.3429;SAS_AF=0.1493;AA=G|||;VT=SNP
18	77785761	rs55921020	G	A	100	PASS	AC=1014;AF=0.202476;AN=5008;NS=2504;DP=19256;EAS_AF=0.1835;AMR_AF=0.1844;AFR_AF=0.1596;EUR_AF=0.3429;SAS_AF=0.1483;AA=G|||;VT=SNP
18	77785983	rs12373334	A	G	100	PASS	AC=906;AF=0.180911;AN=5008;NS=2504;DP=20128;EAS_AF=0.2579;AMR_AF=0.1671;AFR_AF=0.1248;EUR_AF=0.1481;SAS_AF=0.2209;AA=A|||;VT=SNP
18	77786210	rs1808592	G	A	100	PASS	AC=3920;AF=0.782748;AN=5008;NS=2504;DP=18831;EAS_AF=0.9206;AMR_AF=0.8184;AFR_AF=0.5832;EUR_AF=0.8012;SAS_AF=0.8661;AA=A|||;VT=SNP
18	77786224	rs56330441	G	T	100	PASS	AC=1921;AF=0.383586;AN=5008;NS=2504;DP=18400;EAS_AF=0.4792;AMR_AF=0.4625;AFR_AF=0.2413;EUR_AF=0.3101;SAS_AF=0.4969;AA=G|||;VT=SNP
18	77786225	rs56088139	G	T	100	PASS	AC=1921;AF=0.383586;AN=5008;NS=2504;DP=18453;EAS_AF=0.4792;AMR_AF=0.4625;AFR_AF=0.2413;EUR_AF=0.3101;SAS_AF=0.4969;AA=G|||;VT=SNP
18	77786810	rs72972230	G	A	100	PASS	AC=774;AF=0.154553;AN=5008;NS=2504;DP=18774;EAS_AF=0.1806;AMR_AF=0.1686;AFR_AF=0.0136;EUR_AF=0.3429;SAS_AF=0.1145;AA=G|||;VT=SNP
18	77787419	rs891490	A	C	100	PASS	AC=3913;AF=0.78135;AN=5008;NS=2504;DP=18957;EAS_AF=0.9206;AMR_AF=0.8184;AFR_AF=0.5779;EUR_AF=0.8012;SAS_AF=0.8661;AA=C|||;VT=SNP
18	77788456	rs2014529	T	C	100	PASS	AC=3926;AF=0.783946;AN=5008;NS=2504;DP=19418;EAS_AF=0.9206;AMR_AF=0.8184;AFR_AF=0.5877;EUR_AF=0.8012;SAS_AF=0.8661;AA=C|||;VT=SNP
18	77788551	rs1805272	T	C	100	PASS	AC=2832;AF=0.565495;AN=5008;NS=2504;DP=16552;EAS_AF=0.7381;AMR_AF=0.6311;AFR_AF=0.3691;EUR_AF=0.4583;SAS_AF=0.7168;AA=T|||;VT=SNP
18	77789118	rs8092040	G	A	100	PASS	AC=2836;AF=0.566294;AN=5008;NS=2504;DP=19230;EAS_AF=0.7371;AMR_AF=0.6297;AFR_AF=0.3737;EUR_AF=0.4583;SAS_AF=0.7168;AA=G|||;VT=SNP
18	77789323	rs9953161	C	T	100	PASS	AC=1067;AF=0.213059;AN=5008;NS=2504;DP=19146;EAS_AF=0.1835;AMR_AF=0.1873;AFR_AF=0.1982;EUR_AF=0.3429;SAS_AF=0.1483;AA=C|||;VT=SNP
18	77789356	rs9967507	T	C	100	PASS	AC=1067;AF=0.213059;AN=5008;NS=2504;DP=19389;EAS_AF=0.1835;AMR_AF=0.1873;AFR_AF=0.1974;EUR_AF=0.3439;SAS_AF=0.1483;AA=t|||;VT=SNP
18	77789522	rs8097974	T	C	100	PASS	AC=3923;AF=0.783347;AN=5008;NS=2504;DP=19262;EAS_AF=0.9206;AMR_AF=0.8184;AFR_AF=0.5855;EUR_AF=0.8012;SAS_AF=0.8661;AA=C|||;VT=SNP
18	77790402	rs57915366	C	T	100	PASS	AC=904;AF=0.180511;AN=5008;NS=2504;DP=21356;EAS_AF=0.2569;AMR_AF=0.1671;AFR_AF=0.1241;EUR_AF=0.1481;SAS_AF=0.2209;AA=C|||;VT=SNP
18	77790689	rs12456461	G	T	100	PASS	AC=2835;AF=0.566094;AN=5008;NS=2504;DP=21115;EAS_AF=0.7371;AMR_AF=0.6297;AFR_AF=0.3722;EUR_AF=0.4583;SAS_AF=0.7178;AA=G|||;VT=SNP
18	77790723	rs9948022	T	C	100	PASS	AC=1066;AF=0.212859;AN=5008;NS=2504;DP=20812;EAS_AF=0.1835;AMR_AF=0.1873;AFR_AF=0.1974;EUR_AF=0.3429;SAS_AF=0.1483;AA=T|||;VT=SNP
18	77791289	rs8090064	T	C	100	PASS	AC=3921;AF=0.782947;AN=5008;NS=2504;DP=12475;EAS_AF=0.9206;AMR_AF=0.817;AFR_AF=0.5847;EUR_AF=0.8012;SAS_AF=0.8661;AA=C|||;VT=SNP
18	77791319	rs8090081	T	C	100	PASS	AC=2846;AF=0.568291;AN=5008;NS=2504;DP=18152;EAS_AF=0.7371;AMR_AF=0.6311;AFR_AF=0.3797;EUR_AF=0.4583;SAS_AF=0.7178;AA=C|||;VT=SNP
18	77791647	rs34822641	T	C	100	PASS	AC=1927;AF=0.384784;AN=5008;NS=2504;DP=20105;EAS_AF=0.4802;AMR_AF=0.4625;AFR_AF=0.2443;EUR_AF=0.3101;SAS_AF=0.498;AA=T|||;VT=SNP
18	77792097	rs9957205	A	G	100	PASS	AC=1082;AF=0.216054;AN=5008;NS=2504;DP=19061;EAS_AF=0.1885;AMR_AF=0.1888;AFR_AF=0.205;EUR_AF=0.3429;SAS_AF=0.1483;AA=A|||;VT=SNP
18	77792450	rs2096966	C	G	100	PASS	AC=2830;AF=0.565096;AN=5008;NS=2504;DP=17444;EAS_AF=0.7371;AMR_AF=0.6297;AFR_AF=0.3646;EUR_AF=0.4583;SAS_AF=0.7229;AA=C|||;VT=SNP
18	77792676	rs2105717	T	C	100	PASS	AC=3913;AF=0.78135;AN=5008;NS=2504;DP=16726;EAS_AF=0.9206;AMR_AF=0.8184;AFR_AF=0.5772;EUR_AF=0.8022;SAS_AF=0.8661;AA=C|||;VT=SNP
18	77792826	rs11081586	A	C	100	PASS	AC=3934;AF=0.785543;AN=5008;NS=2504;DP=18686;EAS_AF=0.9206;AMR_AF=0.8184;AFR_AF=0.593;EUR_AF=0.8022;SAS_AF=0.8661;AA=C|||;VT=SNP
18	77792946	rs11664349	T	A	100	PASS	AC=1026;AF=0.204872;AN=5008;NS=2504;DP=17034;EAS_AF=0.1716;AMR_AF=0.1772;AFR_AF=0.1974;EUR_AF=0.338;SAS_AF=0.1319;AA=T|||;VT=SNP
18	77793240	rs72972251	C	A	100	PASS	AC=1026;AF=0.204872;AN=5008;NS=2504;DP=20522;EAS_AF=0.1696;AMR_AF=0.183;AFR_AF=0.1967;EUR_AF=0.338;SAS_AF=0.1309;AA=C|||;VT=SNP
18	77793710	rs4497762	A	G	100	PASS	AC=2015;AF=0.402356;AN=5008;NS=2504;DP=8652;EAS_AF=0.5228;AMR_AF=0.4726;AFR_AF=0.2534;EUR_AF=0.3211;SAS_AF=0.5133;AA=A|||;VT=SNP
18	77793734	rs112271335	T	C	100	PASS	AC=1032;AF=0.20607;AN=5008;NS=2504;DP=7587;EAS_AF=0.1696;AMR_AF=0.183;AFR_AF=0.1997;EUR_AF=0.339;SAS_AF=0.1319;AA=C|||;VT=SNP
18	77794297	rs9952086	C	T	100	PASS	AC=1023;AF=0.204273;AN=5008;NS=2504;DP=6337;EAS_AF=0.1696;AMR_AF=0.1801;AFR_AF=0.1944;EUR_AF=0.339;SAS_AF=0.1319;AA=C|||;VT=SNP
18	77794410	rs9952181	C	T	100	PASS	AC=1024;AF=0.204473;AN=5008;NS=2504;DP=8561;EAS_AF=0.1696;AMR_AF=0.1801;AFR_AF=0.1952;EUR_AF=0.339;SAS_AF=0.1319;AA=c|||;VT=SNP
18	77794810	rs12964779	G	A	100	PASS	AC=2887;AF=0.576478;AN=5008;NS=2504;DP=15681;EAS_AF=0.752;AMR_AF=0.6369;AFR_AF=0.3805;EUR_AF=0.4632;SAS_AF=0.7342;AA=A|||;VT=SNP
18	77795232	rs4644918	A	T	100	PASS	AC=2890;AF=0.577077;AN=5008;NS=2504;DP=20294;EAS_AF=0.752;AMR_AF=0.6369;AFR_AF=0.379;EUR_AF=0.4632;SAS_AF=0.7393;AA=A|||;VT=SNP
18	77795323	rs12606141	C	G	100	PASS	AC=758;AF=0.151358;AN=5008;NS=2504;DP=22063;EAS_AF=0.2718;AMR_AF=0.1383;AFR_AF=0.031;EUR_AF=0.1292;SAS_AF=0.2219;AA=C|||;VT=SNP
18	77795985	rs7228489	A	G	100	PASS	AC=3924;AF=0.783546;AN=5008;NS=2504;DP=19699;EAS_AF=0.9216;AMR_AF=0.817;AFR_AF=0.5817;EUR_AF=0.8022;SAS_AF=0.8712;AA=G|||;VT=SNP
18	77796239	rs12956098	G	T	100	PASS	AC=3925;AF=0.783746;AN=5008;NS=2504;DP=20601;EAS_AF=0.9216;AMR_AF=0.817;AFR_AF=0.5825;EUR_AF=0.8022;SAS_AF=0.8712;AA=T|||;VT=SNP
18	77796386	rs28393855	A	C	100	PASS	AC=3990;AF=0.796725;AN=5008;NS=2504;DP=19510;EAS_AF=0.9216;AMR_AF=0.8199;AFR_AF=0.6278;EUR_AF=0.8032;SAS_AF=0.8732;AA=C|||;VT=SNP
18	77796574	rs12957601	C	T	100	PASS	AC=2900;AF=0.579073;AN=5008;NS=2504;DP=19643;EAS_AF=0.752;AMR_AF=0.6369;AFR_AF=0.3865;EUR_AF=0.4632;SAS_AF=0.7393;AA=T|||;VT=SNP
18	77797321	rs748337	C	T	100	PASS	AC=3922;AF=0.783147;AN=5008;NS=2504;DP=16550;EAS_AF=0.9216;AMR_AF=0.817;AFR_AF=0.5802;EUR_AF=0.8022;SAS_AF=0.8712;AA=T|||;VT=SNP;EX_TARGET
18	77798033	rs11081587	C	T	100	PASS	AC=3058;AF=0.610623;AN=5008;NS=2504;DP=18330;EAS_AF=0.753;AMR_AF=0.696;AFR_AF=0.382;EUR_AF=0.5716;SAS_AF=0.7526;AA=C|||;VT=SNP
18	77798461	rs3744870	C	A	100	PASS	AC=2891;AF=0.577276;AN=5008;NS=2504;DP=16644;EAS_AF=0.752;AMR_AF=0.6369;AFR_AF=0.3797;EUR_AF=0.4632;SAS_AF=0.7393;AA=C|||;VT=SNP
18	77799495	rs4799124	T	C	100	PASS	AC=3931;AF=0.784944;AN=5008;NS=2504;DP=18132;EAS_AF=0.9216;AMR_AF=0.817;AFR_AF=0.587;EUR_AF=0.8022;SAS_AF=0.8712;AA=C|||;VT=SNP
18	77799707	rs4799125	C	T	100	PASS	AC=1925;AF=0.384385;AN=5008;NS=2504;DP=20239;EAS_AF=0.4782;AMR_AF=0.4683;AFR_AF=0.2292;EUR_AF=0.3161;SAS_AF=0.5082;AA=C|||;VT=SNP
18	77799768	rs78078340	T	C	100	PASS	AC=736;AF=0.146965;AN=5008;NS=2504;DP=20984;EAS_AF=0.1677;AMR_AF=0.1628;AFR_AF=0.0129;EUR_AF=0.339;SAS_AF=0.0982;AA=T|||;VT=SNP
18	77799913	rs72972263	T	C	100	PASS	AC=740;AF=0.147764;AN=5008;NS=2504;DP=17674;EAS_AF=0.1687;AMR_AF=0.1628;AFR_AF=0.0144;EUR_AF=0.339;SAS_AF=0.0992;AA=T|||;VT=SNP
18	77800697	rs78232723	T	A	100	PASS	AC=936;AF=0.186901;AN=5008;NS=2504;DP=15925;EAS_AF=0.2708;AMR_AF=0.1671;AFR_AF=0.1301;EUR_AF=0.1481;SAS_AF=0.2311;AA=T|||;VT=SNP
18	77800888	rs55834963	G	A	100	PASS	AC=1022;AF=0.204073;AN=5008;NS=2504;DP=17169;EAS_AF=0.1696;AMR_AF=0.1801;AFR_AF=0.1936;EUR_AF=0.339;SAS_AF=0.1319;AA=G|||;VT=SNP
18	77800980	rs56334345	G	C	100	PASS	AC=738;AF=0.147364;AN=5008;NS=2504;DP=17873;EAS_AF=0.1677;AMR_AF=0.1628;AFR_AF=0.0144;EUR_AF=0.339;SAS_AF=0.0982;AA=G|||;VT=SNP
18	77801227	rs12455376	G	A	100	PASS	AC=2901;AF=0.579273;AN=5008;NS=2504;DP=23544;EAS_AF=0.752;AMR_AF=0.6369;AFR_AF=0.3873;EUR_AF=0.4632;SAS_AF=0.7393;AA=G|||;VT=SNP
18	77801700	rs11081588	G	A	100	PASS	AC=3929;AF=0.784545;AN=5008;NS=2504;DP=16542;EAS_AF=0.9216;AMR_AF=0.8141;AFR_AF=0.587;EUR_AF=0.8022;SAS_AF=0.8712;AA=A|||;VT=SNP
18	77801795	rs11665397	T	C	100	PASS	AC=2903;AF=0.579673;AN=5008;NS=2504;DP=15103;EAS_AF=0.752;AMR_AF=0.6369;AFR_AF=0.3888;EUR_AF=0.4632;SAS_AF=0.7393;AA=C|||;VT=SNP
18	77802008	rs56310188	G	A	100	PASS	AC=1030;AF=0.205671;AN=5008;NS=2504;DP=13678;EAS_AF=0.1696;AMR_AF=0.1801;AFR_AF=0.2005;EUR_AF=0.338;SAS_AF=0.1319;AA=G|||;VT=SNP
18	77802297	rs66538525	C	T	100	PASS	AC=2891;AF=0.577276;AN=5008;NS=2504;DP=11647;EAS_AF=0.752;AMR_AF=0.6369;AFR_AF=0.3797;EUR_AF=0.4632;SAS_AF=0.7393;AA=C|||;VT=SNP
18	77802638	rs11663699	G	A	100	PASS	AC=1948;AF=0.388978;AN=5008;NS=2504;DP=14365;EAS_AF=0.4802;AMR_AF=0.4683;AFR_AF=0.2451;EUR_AF=0.3161;SAS_AF=0.5082;AA=G|||;VT=SNP
18	77802683	rs11660699	A	G	100	PASS	AC=2900;AF=0.579073;AN=5008;NS=2504;DP=15707;EAS_AF=0.752;AMR_AF=0.6369;AFR_AF=0.3865;EUR_AF=0.4632;SAS_AF=0.7393;AA=A|||;VT=SNP
18	77803307	rs7238098	A	G	100	PASS	AC=1031;AF=0.205871;AN=5008;NS=2504;DP=22055;EAS_AF=0.1696;AMR_AF=0.1801;AFR_AF=0.2005;EUR_AF=0.339;SAS_AF=0.1319;AA=A|||;VT=SNP
18	77803710	rs72972273	A	G	100	PASS	AC=945;AF=0.188698;AN=5008;NS=2504;DP=19394;EAS_AF=0.2698;AMR_AF=0.1686;AFR_AF=0.1377;EUR_AF=0.1471;SAS_AF=0.2311;AA=A|||;VT=SNP
18	77803716	rs11661639	A	G	100	PASS	AC=3934;AF=0.785543;AN=5008;NS=2504;DP=19446;EAS_AF=0.9206;AMR_AF=0.8184;AFR_AF=0.5893;EUR_AF=0.8022;SAS_AF=0.8712;AA=G|||;VT=SNP
18	77803750	rs11664633	G	A	100	PASS	AC=2891;AF=0.577276;AN=5008;NS=2504;DP=19228;EAS_AF=0.751;AMR_AF=0.6383;AFR_AF=0.3797;EUR_AF=0.4632;SAS_AF=0.7393;AA=G|||;VT=SNP
18	77803839	rs11662325	A	C	100	PASS	AC=2892;AF=0.577476;AN=5008;NS=2504;DP=21656;EAS_AF=0.752;AMR_AF=0.6383;AFR_AF=0.3797;EUR_AF=0.4632;SAS_AF=0.7393;AA=C|||;VT=SNP
18	77804562	rs58736561	A	G	100	PASS	AC=2902;AF=0.579473;AN=5008;NS=2504;DP=19901;EAS_AF=0.752;AMR_AF=0.6383;AFR_AF=0.3865;EUR_AF=0.4642;SAS_AF=0.7393;AA=a|||;VT=SNP
18	77804678	rs11663255	T	G	100	PASS	AC=3935;AF=0.785743;AN=5008;NS=2504;DP=19865;EAS_AF=0.9216;AMR_AF=0.8184;AFR_AF=0.5893;EUR_AF=0.8022;SAS_AF=0.8712;AA=N|||;VT=SNP
18	77804809	rs11665551	G	A	100	PASS	AC=738;AF=0.147364;AN=5008;NS=2504;DP=20175;EAS_AF=0.1677;AMR_AF=0.1628;AFR_AF=0.0144;EUR_AF=0.339;SAS_AF=0.0982;AA=g|||;VT=SNP
18	77805715	rs3744871	G	A	100	PASS	AC=946;AF=0.188898;AN=5008;NS=2504;DP=18678;EAS_AF=0.2708;AMR_AF=0.1686;AFR_AF=0.1377;EUR_AF=0.1471;SAS_AF=0.2311;AA=G|||;VT=SNP
18	77805856	rs3744872	A	C	100	PASS	AC=1952;AF=0.389776;AN=5008;NS=2504;DP=19105;EAS_AF=0.4821;AMR_AF=0.4697;AFR_AF=0.2458;EUR_AF=0.3161;SAS_AF=0.5082;AA=A|||;VT=SNP;EX_TARGET
18	77805949	rs3744873	A	C	100	PASS	AC=1022;AF=0.204073;AN=5008;NS=2504;DP=18207;EAS_AF=0.1696;AMR_AF=0.1801;AFR_AF=0.1936;EUR_AF=0.339;SAS_AF=0.1319;AA=A|||;VT=SNP;EX_TARGET
18	77806478	rs3744874	C	T	100	PASS	AC=738;AF=0.147364;AN=5008;NS=2504;DP=16514;EAS_AF=0.1677;AMR_AF=0.1628;AFR_AF=0.0144;EUR_AF=0.339;SAS_AF=0.0982;AA=C|||;VT=SNP
18	77806509	rs1320693	A	G	100	PASS	AC=3948;AF=0.788339;AN=5008;NS=2504;DP=15105;EAS_AF=0.9216;AMR_AF=0.8199;AFR_AF=0.5908;EUR_AF=0.8042;SAS_AF=0.8793;AA=G|||;VT=SNP
18	77807043	rs12966886	G	C	100	PASS	AC=3461;AF=0.691094;AN=5008;NS=2504;DP=20629;EAS_AF=0.9196;AMR_AF=0.7723;AFR_AF=0.3026;EUR_AF=0.7843;SAS_AF=0.8272;AA=C|||;VT=SNP
18	77807137	rs72972289	T	G	100	PASS	AC=739;AF=0.147564;AN=5008;NS=2504;DP=21755;EAS_AF=0.1677;AMR_AF=0.1628;AFR_AF=0.0144;EUR_AF=0.34;SAS_AF=0.0982;AA=T|||;VT=SNP
18	77807211	rs72972292	C	T	100	PASS	AC=1514;AF=0.302316;AN=5008;NS=2504;DP=21602;EAS_AF=0.4385;AMR_AF=0.3026;AFR_AF=0.059;EUR_AF=0.4692;SAS_AF=0.319;AA=C|||;VT=SNP
18	77807228	rs72972293	C	A	100	PASS	AC=739;AF=0.147564;AN=5008;NS=2504;DP=21710;EAS_AF=0.1677;AMR_AF=0.1628;AFR_AF=0.0144;EUR_AF=0.34;SAS_AF=0.0982;AA=C|||;VT=SNP
18	77807610	rs8099633	T	C	100	PASS	AC=3933;AF=0.785343;AN=5008;NS=2504;DP=21021;EAS_AF=0.9216;AMR_AF=0.8184;AFR_AF=0.5877;EUR_AF=0.8022;SAS_AF=0.8712;AA=t|||;VT=SNP
18	77807929	rs34978954	C	A	100	PASS	AC=701;AF=0.139976;AN=5008;NS=2504;DP=21020;EAS_AF=0.0446;AMR_AF=0.1513;AFR_AF=0.1475;EUR_AF=0.2137;SAS_AF=0.1442;AA=C|||;VT=SNP
18	77808712	rs10853396	T	A	100	PASS	AC=2734;AF=0.545927;AN=5008;NS=2504;DP=18992;EAS_AF=0.4851;AMR_AF=0.5043;AFR_AF=0.5242;EUR_AF=0.7018;SAS_AF=0.5072;AA=A|||;VT=SNP
18	77808745	rs10853397	A	G	100	PASS	AC=2734;AF=0.545927;AN=5008;NS=2504;DP=19256;EAS_AF=0.4851;AMR_AF=0.5029;AFR_AF=0.525;EUR_AF=0.7018;SAS_AF=0.5072;AA=a|||;VT=SNP
18	77808971	rs72486315	T	C	100	PASS	AC=754;AF=0.150559;AN=5008;NS=2504;DP=17962;EAS_AF=0.2688;AMR_AF=0.1383;AFR_AF=0.0303;EUR_AF=0.1282;SAS_AF=0.2229;AA=T|||;VT=SNP
18	77809003	rs11660460	A	G	100	PASS	AC=2788;AF=0.556709;AN=5008;NS=2504;DP=18065;EAS_AF=0.501;AMR_AF=0.5058;AFR_AF=0.5507;EUR_AF=0.7018;SAS_AF=0.5092;AA=G|||;VT=SNP
18	77809229	rs11663720	C	T	100	PASS	AC=1788;AF=0.357029;AN=5008;NS=2504;DP=16669;EAS_AF=0.2143;AMR_AF=0.3329;AFR_AF=0.3896;EUR_AF=0.5527;SAS_AF=0.2761;AA=c|||;VT=SNP
18	77809381	rs11081589	T	C	100	PASS	AC=2736;AF=0.546326;AN=5008;NS=2504;DP=17455;EAS_AF=0.4861;AMR_AF=0.5014;AFR_AF=0.5242;EUR_AF=0.7008;SAS_AF=0.5112;AA=N|||;VT=SNP
18	77810485	rs12965877	C	T	100	PASS	AC=2732;AF=0.545527;AN=5008;NS=2504;DP=14866;EAS_AF=0.4851;AMR_AF=0.5014;AFR_AF=0.525;EUR_AF=0.7008;SAS_AF=0.5072;AA=T|||;VT=SNP
18	77810767	rs60007111	C	T	100	PASS	AC=937;AF=0.187101;AN=5008;NS=2504;DP=18048;EAS_AF=0.2708;AMR_AF=0.1686;AFR_AF=0.1301;EUR_AF=0.1481;SAS_AF=0.2311;AA=C|||;VT=SNP
18	77811495	rs11665594	C	A	100	PASS	AC=738;AF=0.147364;AN=5008;NS=2504;DP=22550;EAS_AF=0.1677;AMR_AF=0.1628;AFR_AF=0.0144;EUR_AF=0.339;SAS_AF=0.0982;AA=C|||;VT=SNP
18	77811802	rs7228997	T	C	100	PASS	AC=1824;AF=0.364217;AN=5008;NS=2504;DP=21210;EAS_AF=0.248;AMR_AF=0.3329;AFR_AF=0.3911;EUR_AF=0.5527;SAS_AF=0.2761;AA=T|||;VT=SNP
18	77812282	rs11661383	G	A	100	PASS	AC=475;AF=0.0948482;AN=5008;NS=2504;DP=23725;EAS_AF=0.0357;AMR_AF=0.1311;AFR_AF=0.0136;EUR_AF=0.2107;SAS_AF=0.1207;AA=G|||;VT=SNP
18	77812364	rs7239121	A	G	100	PASS	AC=2765;AF=0.552117;AN=5008;NS=2504;DP=21015;EAS_AF=0.5188;AMR_AF=0.5014;AFR_AF=0.5242;EUR_AF=0.7008;SAS_AF=0.5072;AA=G|||;VT=SNP
18	77812545	rs113267747	C	T	100	PASS	AC=773;AF=0.154353;AN=5008;NS=2504;DP=20023;EAS_AF=0.2014;AMR_AF=0.1643;AFR_AF=0.0144;EUR_AF=0.339;SAS_AF=0.0982;AA=C|||;VT=SNP
18	77812571	rs113838966	C	T	100	PASS	AC=774;AF=0.154553;AN=5008;NS=2504;DP=19651;EAS_AF=0.2034;AMR_AF=0.1628;AFR_AF=0.0144;EUR_AF=0.339;SAS_AF=0.0982;AA=C|||;VT=SNP
18	77812603	rs9965379	A	G	100	PASS	AC=2765;AF=0.552117;AN=5008;NS=2504;DP=19774;EAS_AF=0.5188;AMR_AF=0.5014;AFR_AF=0.5242;EUR_AF=0.7008;SAS_AF=0.5072;AA=G|||;VT=SNP
18	77812890	rs12606260	C	T	100	PASS	AC=756;AF=0.150958;AN=5008;NS=2504;DP=19347;EAS_AF=0.2708;AMR_AF=0.1383;AFR_AF=0.0303;EUR_AF=0.1302;SAS_AF=0.2209;AA=C|||;VT=SNP
18	77813395	rs12606223	G	T	100	PASS	AC=2766;AF=0.552316;AN=5008;NS=2504;DP=17480;EAS_AF=0.5179;AMR_AF=0.5014;AFR_AF=0.5257;EUR_AF=0.7008;SAS_AF=0.5072;AA=T|||;VT=SNP
18	77813972	rs4470218	T	C	100	PASS	AC=1818;AF=0.363019;AN=5008;NS=2504;DP=18607;EAS_AF=0.248;AMR_AF=0.3329;AFR_AF=0.3865;EUR_AF=0.5527;SAS_AF=0.2761;AA=T|||;VT=SNP
18	77814070	rs4603631	C	T	100	PASS	AC=2765;AF=0.552117;AN=5008;NS=2504;DP=18944;EAS_AF=0.5188;AMR_AF=0.5014;AFR_AF=0.5242;EUR_AF=0.7008;SAS_AF=0.5072;AA=T|||;VT=SNP
18	77814332	rs9951163	T	A	100	PASS	AC=2756;AF=0.550319;AN=5008;NS=2504;DP=19661;EAS_AF=0.5188;AMR_AF=0.5014;AFR_AF=0.5174;EUR_AF=0.7008;SAS_AF=0.5072;AA=A|||;VT=SNP
18	77814855	rs12607495	C	T	100	PASS	AC=938;AF=0.1873;AN=5008;NS=2504;DP=21468;EAS_AF=0.2708;AMR_AF=0.1686;AFR_AF=0.1309;EUR_AF=0.1481;SAS_AF=0.2311;AA=C|||;VT=SNP
18	77814939	rs9962684	C	T	100	PASS	AC=2765;AF=0.552117;AN=5008;NS=2504;DP=20282;EAS_AF=0.5188;AMR_AF=0.5014;AFR_AF=0.5242;EUR_AF=0.7008;SAS_AF=0.5072;AA=T|||;VT=SNP
18	77815138	rs12605898	T	C	100	PASS	AC=937;AF=0.187101;AN=5008;NS=2504;DP=19546;EAS_AF=0.2708;AMR_AF=0.1686;AFR_AF=0.1301;EUR_AF=0.1481;SAS_AF=0.2311;AA=T|||;VT=SNP
18	77815505	rs4416085	A	G	100	PASS	AC=756;AF=0.150958;AN=5008;NS=2504;DP=20660;EAS_AF=0.2708;AMR_AF=0.1383;AFR_AF=0.0303;EUR_AF=0.1302;SAS_AF=0.2209;AA=A|||;VT=SNP
18	77815624	rs72974311	C	A	100	PASS	AC=771;AF=0.153954;AN=5008;NS=2504;DP=20854;EAS_AF=0.2014;AMR_AF=0.1628;AFR_AF=0.0144;EUR_AF=0.338;SAS_AF=0.0982;AA=C|||;VT=SNP
18	77816645	rs4390654	G	T	100	PASS	AC=768;AF=0.153355;AN=5008;NS=2504;DP=17569;EAS_AF=0.2708;AMR_AF=0.1398;AFR_AF=0.0386;EUR_AF=0.1302;SAS_AF=0.2209;AA=G|||;VT=SNP
18	77816991	rs4396595	G	A	100	PASS	AC=757;AF=0.151158;AN=5008;NS=2504;DP=18541;EAS_AF=0.2708;AMR_AF=0.1383;AFR_AF=0.031;EUR_AF=0.1302;SAS_AF=0.2209;AA=G|||;VT=SNP
18	77817172	rs72974314	T	C	100	PASS	AC=939;AF=0.1875;AN=5008;NS=2504;DP=19334;EAS_AF=0.2708;AMR_AF=0.1686;AFR_AF=0.1316;EUR_AF=0.1481;SAS_AF=0.2311;AA=T|||;VT=SNP
18	77817471	rs7228228	A	G	100	PASS	AC=756;AF=0.150958;AN=5008;NS=2504;DP=20885;EAS_AF=0.0446;AMR_AF=0.1527;AFR_AF=0.1884;EUR_AF=0.2137;SAS_AF=0.1442;AA=A|||;VT=SNP
18	77817719	rs11659613	G	A	100	PASS	AC=789;AF=0.157548;AN=5008;NS=2504;DP=18832;EAS_AF=0.0784;AMR_AF=0.1527;AFR_AF=0.1868;EUR_AF=0.2137;SAS_AF=0.1452;AA=G|||;VT=SNP
18	77817744	rs9958767	A	G	100	PASS	AC=2735;AF=0.546126;AN=5008;NS=2504;DP=18535;EAS_AF=0.4851;AMR_AF=0.5014;AFR_AF=0.5265;EUR_AF=0.7008;SAS_AF=0.5082;AA=G|||;VT=SNP
18	77817775	rs35871097	G	A	100	PASS	AC=737;AF=0.147165;AN=5008;NS=2504;DP=19009;EAS_AF=0.1677;AMR_AF=0.1628;AFR_AF=0.0136;EUR_AF=0.339;SAS_AF=0.0982;AA=G|||;VT=SNP
18	77818334	rs4465665	C	G	100	PASS	AC=734;AF=0.146565;AN=5008;NS=2504;DP=20278;EAS_AF=0.0446;AMR_AF=0.1527;AFR_AF=0.1725;EUR_AF=0.2127;SAS_AF=0.1442;AA=C|||;VT=SNP
18	77818414	rs4550527	A	G	100	PASS	AC=2733;AF=0.545727;AN=5008;NS=2504;DP=19004;EAS_AF=0.4851;AMR_AF=0.5029;AFR_AF=0.5257;EUR_AF=0.7008;SAS_AF=0.5061;AA=G|||;VT=SNP
18	77818479	rs4402630	G	A	100	PASS	AC=755;AF=0.150759;AN=5008;NS=2504;DP=19817;EAS_AF=0.0446;AMR_AF=0.1527;AFR_AF=0.1876;EUR_AF=0.2137;SAS_AF=0.1442;AA=G|||;VT=SNP
18	77818865	rs9966923	T	C	100	PASS	AC=2733;AF=0.545727;AN=5008;NS=2504;DP=18704;EAS_AF=0.4851;AMR_AF=0.5014;AFR_AF=0.5257;EUR_AF=0.7008;SAS_AF=0.5072;AA=C|||;VT=SNP
18	77818866	rs60346487	G	A	100	PASS	AC=738;AF=0.147364;AN=5008;NS=2504;DP=18709;EAS_AF=0.1677;AMR_AF=0.1628;AFR_AF=0.0144;EUR_AF=0.339;SAS_AF=0.0982;AA=g|||;VT=SNP
18	77818987	rs9967045	T	G	100	PASS	AC=2723;AF=0.54373;AN=5008;NS=2504;DP=16106;EAS_AF=0.4851;AMR_AF=0.5014;AFR_AF=0.5182;EUR_AF=0.7008;SAS_AF=0.5072;AA=G|||;VT=SNP
18	77819315	rs78134709	G	A	100	PASS	AC=939;AF=0.1875;AN=5008;NS=2504;DP=14551;EAS_AF=0.2708;AMR_AF=0.1686;AFR_AF=0.1316;EUR_AF=0.1481;SAS_AF=0.2311;AA=G|||;VT=SNP
18	77819643	rs12604098	T	C	100	PASS	AC=938;AF=0.1873;AN=5008;NS=2504;DP=17129;EAS_AF=0.2708;AMR_AF=0.1686;AFR_AF=0.1309;EUR_AF=0.1481;SAS_AF=0.2311;AA=T|||;VT=SNP
18	77819828	rs60861849	C	T	100	PASS	AC=738;AF=0.147364;AN=5008;NS=2504;DP=18501;EAS_AF=0.1677;AMR_AF=0.1628;AFR_AF=0.0144;EUR_AF=0.339;SAS_AF=0.0982;AA=C|||;VT=SNP
18	77819915	rs12606090	G	A	100	PASS	AC=758;AF=0.151358;AN=5008;NS=2504;DP=17842;EAS_AF=0.2708;AMR_AF=0.1383;AFR_AF=0.0318;EUR_AF=0.1302;SAS_AF=0.2209;AA=G|||;VT=SNP
18	77820000	rs12604585	T	C	100	PASS	AC=2733;AF=0.545727;AN=5008;NS=2504;DP=18698;EAS_AF=0.4851;AMR_AF=0.5014;AFR_AF=0.5257;EUR_AF=0.7008;SAS_AF=0.5072;AA=C|||;VT=SNP
18	77820018	rs12604122	A	T	100	PASS	AC=939;AF=0.1875;AN=5008;NS=2504;DP=19000;EAS_AF=0.2708;AMR_AF=0.1686;AFR_AF=0.1316;EUR_AF=0.1481;SAS_AF=0.2311;AA=A|||;VT=SNP
18	77820172	rs12606139	G	A	100	PASS	AC=939;AF=0.1875;AN=5008;NS=2504;DP=19892;EAS_AF=0.2708;AMR_AF=0.1686;AFR_AF=0.1316;EUR_AF=0.1481;SAS_AF=0.2311;AA=G|||;VT=SNP
18	77820400	rs72974332	G	A	100	PASS	AC=939;AF=0.1875;AN=5008;NS=2504;DP=19981;EAS_AF=0.2708;AMR_AF=0.1686;AFR_AF=0.1316;EUR_AF=0.1481;SAS_AF=0.2311;AA=G|||;VT=SNP
18	77820910	rs11663251	C	T	100	PASS	AC=738;AF=0.147364;AN=5008;NS=2504;DP=14193;EAS_AF=0.1677;AMR_AF=0.1628;AFR_AF=0.0144;EUR_AF=0.339;SAS_AF=0.0982;AA=C|||;VT=SNP
18	77821114	rs12962658	T	C	100	PASS	AC=755;AF=0.150759;AN=5008;NS=2504;DP=13245;EAS_AF=0.0446;AMR_AF=0.1527;AFR_AF=0.1876;EUR_AF=0.2137;SAS_AF=0.1442;AA=T|||;VT=SNP
18	77821444	rs8086026	C	T	100	PASS	AC=2732;AF=0.545527;AN=5008;NS=2504;DP=22370;EAS_AF=0.4851;AMR_AF=0.5014;AFR_AF=0.525;EUR_AF=0.7008;SAS_AF=0.5072;AA=T|||;VT=SNP
18	77821737	rs8086984	A	G	100	PASS	AC=736;AF=0.146965;AN=5008;NS=2504;DP=23042;EAS_AF=0.1677;AMR_AF=0.1628;AFR_AF=0.0129;EUR_AF=0.339;SAS_AF=0.0982;AA=A|||;VT=SNP
18	77822054	rs6506796	C	T	100	PASS	AC=2732;AF=0.545527;AN=5008;NS=2504;DP=18629;EAS_AF=0.4851;AMR_AF=0.5014;AFR_AF=0.525;EUR_AF=0.7008;SAS_AF=0.5072;AA=T|||;VT=SNP
18	77822285	rs7245275	A	G	100	PASS	AC=2732;AF=0.545527;AN=5008;NS=2504;DP=15904;EAS_AF=0.4851;AMR_AF=0.5014;AFR_AF=0.525;EUR_AF=0.7008;SAS_AF=0.5072;AA=G|||;VT=SNP
18	77822552	rs59055346	A	C	100	PASS	AC=738;AF=0.147364;AN=5008;NS=2504;DP=17500;EAS_AF=0.1677;AMR_AF=0.1628;AFR_AF=0.0144;EUR_AF=0.339;SAS_AF=0.0982;AA=A|||;VT=SNP
18	77822556	rs12606997	T	C	100	PASS	AC=2723;AF=0.54373;AN=5008;NS=2504;DP=17513;EAS_AF=0.4851;AMR_AF=0.5014;AFR_AF=0.5182;EUR_AF=0.7008;SAS_AF=0.5072;AA=t|||;VT=SNP
18	77822951	rs12604695	G	A	100	PASS	AC=939;AF=0.1875;AN=5008;NS=2504;DP=18197;EAS_AF=0.2708;AMR_AF=0.1686;AFR_AF=0.1316;EUR_AF=0.1481;SAS_AF=0.2311;AA=G|||;VT=SNP
18	77823905	rs6506797	A	G	100	PASS	AC=2742;AF=0.547524;AN=5008;NS=2504;DP=19346;EAS_AF=0.4851;AMR_AF=0.5029;AFR_AF=0.5318;EUR_AF=0.7008;SAS_AF=0.5072;AA=a|||;VT=SNP
18	77824423	rs11664651	A	C	100	PASS	AC=3966;AF=0.791933;AN=5008;NS=2504;DP=17029;EAS_AF=0.9216;AMR_AF=0.8213;AFR_AF=0.6104;EUR_AF=0.8032;SAS_AF=0.8712;AA=C|||;VT=SNP
18	77824603	rs34540415	G	A	100	PASS	AC=1737;AF=0.346845;AN=5008;NS=2504;DP=18947;EAS_AF=0.2192;AMR_AF=0.3314;AFR_AF=0.351;EUR_AF=0.5487;SAS_AF=0.2761;AA=g|||;VT=SNP
18	77824850	rs6506798	C	G	100	PASS	AC=3687;AF=0.736222;AN=5008;NS=2504;DP=20142;EAS_AF=0.9177;AMR_AF=0.7853;AFR_AF=0.4448;EUR_AF=0.7833;SAS_AF=0.8599;AA=G|||;VT=SNP
18	77824887	rs7239986	G	A	100	PASS	AC=950;AF=0.189696;AN=5008;NS=2504;DP=20319;EAS_AF=0.3988;AMR_AF=0.2176;AFR_AF=0.0325;EUR_AF=0.1332;SAS_AF=0.2249;AA=G|||;VT=SNP
18	77824971	rs6506799	G	A	100	PASS	AC=2706;AF=0.540335;AN=5008;NS=2504;DP=17114;EAS_AF=0.4831;AMR_AF=0.4885;AFR_AF=0.4977;EUR_AF=0.7237;SAS_AF=0.5051;AA=A|||;VT=SNP
18	77825055	rs8096348	C	T	100	PASS	AC=1678;AF=0.335064;AN=5008;NS=2504;DP=13453;EAS_AF=0.4345;AMR_AF=0.3415;AFR_AF=0.1241;EUR_AF=0.506;SAS_AF=0.3374;AA=C|||;VT=SNP
18	77825709	rs12970653	C	T	100	PASS	AC=132;AF=0.0263578;AN=5008;NS=2504;DP=16770;EAS_AF=0.0516;AMR_AF=0.0159;AFR_AF=0.0015;EUR_AF=0.0417;SAS_AF=0.0256;AA=c|||;VT=SNP
18	77825898	rs7228169	A	G	100	PASS	AC=2993;AF=0.597644;AN=5008;NS=2504;DP=16107;EAS_AF=0.4851;AMR_AF=0.5648;AFR_AF=0.5378;EUR_AF=0.831;SAS_AF=0.5777;AA=G|||;VT=SNP
18	77825934	rs7227729	C	T	100	PASS	AC=1962;AF=0.391773;AN=5008;NS=2504;DP=16861;EAS_AF=0.2123;AMR_AF=0.3631;AFR_AF=0.3979;EUR_AF=0.6282;SAS_AF=0.3456;AA=C|||;VT=SNP
18	77825981	rs12454507	A	G	100	PASS	AC=2533;AF=0.505791;AN=5008;NS=2504;DP=17794;EAS_AF=0.7183;AMR_AF=0.5159;AFR_AF=0.3737;EUR_AF=0.3062;SAS_AF=0.6636;AA=A|||;VT=SNP
18	77826246	rs4331399	A	G	100	PASS	AC=4542;AF=0.906949;AN=5008;NS=2504;DP=16936;EAS_AF=0.9315;AMR_AF=0.9164;AFR_AF=0.8033;EUR_AF=0.9523;SAS_AF=0.9683;AA=a|||;VT=SNP
18	77826306	rs7227096	G	A	100	PASS	AC=1822;AF=0.363818;AN=5008;NS=2504;DP=18341;EAS_AF=0.2113;AMR_AF=0.3357;AFR_AF=0.416;EUR_AF=0.5527;SAS_AF=0.2761;AA=G|||;VT=SNP
18	77827192	rs12457552	G	A	100	PASS	AC=1577;AF=0.314896;AN=5008;NS=2504;DP=18039;EAS_AF=0.4474;AMR_AF=0.3271;AFR_AF=0.2625;EUR_AF=0.1322;SAS_AF=0.4284;AA=G|||;VT=SNP
18	77827196	rs9807594	G	A	100	PASS	AC=971;AF=0.19389;AN=5008;NS=2504;DP=18061;EAS_AF=0.2708;AMR_AF=0.183;AFR_AF=0.121;EUR_AF=0.173;SAS_AF=0.2423;AA=G|||;VT=SNP
18	77827216	rs9952998	T	C	100	PASS	AC=1790;AF=0.357428;AN=5008;NS=2504;DP=17593;EAS_AF=0.2153;AMR_AF=0.3357;AFR_AF=0.3941;EUR_AF=0.5517;SAS_AF=0.2699;AA=C|||;VT=SNP
18	77827299	rs9961036	G	T	100	PASS	AC=890;AF=0.177716;AN=5008;NS=2504;DP=18702;EAS_AF=0.0714;AMR_AF=0.1657;AFR_AF=0.2595;EUR_AF=0.2177;SAS_AF=0.1442;AA=G|||;VT=SNP
18	77827314	rs9304059	T	C	100	PASS	AC=2790;AF=0.557109;AN=5008;NS=2504;DP=18814;EAS_AF=0.5119;AMR_AF=0.5202;AFR_AF=0.5144;EUR_AF=0.7247;SAS_AF=0.5153;AA=C|||;VT=SNP
18	77827404	rs12457594	G	T	100	PASS	AC=1578;AF=0.315096;AN=5008;NS=2504;DP=18269;EAS_AF=0.4474;AMR_AF=0.3285;AFR_AF=0.264;EUR_AF=0.1312;SAS_AF=0.4274;AA=G|||;VT=SNP
18	77827475	rs9950893	A	G	100	PASS	AC=1789;AF=0.357228;AN=5008;NS=2504;DP=17281;EAS_AF=0.2153;AMR_AF=0.3357;AFR_AF=0.3933;EUR_AF=0.5517;SAS_AF=0.2699;AA=A|||;VT=SNP
18	77827563	rs9961321	G	A	100	PASS	AC=1016;AF=0.202875;AN=5008;NS=2504;DP=16163;EAS_AF=0.1706;AMR_AF=0.1758;AFR_AF=0.2012;EUR_AF=0.33;SAS_AF=0.1268;AA=G|||;VT=SNP
18	77827644	rs12607283	G	A	100	PASS	AC=959;AF=0.191494;AN=5008;NS=2504;DP=16219;EAS_AF=0.2579;AMR_AF=0.1844;AFR_AF=0.1203;EUR_AF=0.173;SAS_AF=0.2434;AA=G|||;VT=SNP
18	77827838	rs12606234	T	C	100	PASS	AC=806;AF=0.160942;AN=5008;NS=2504;DP=19698;EAS_AF=0.2708;AMR_AF=0.1556;AFR_AF=0.031;EUR_AF=0.1551;SAS_AF=0.2331;AA=T|||;VT=SNP
18	77828160	rs8098075	T	C	100	PASS	AC=2773;AF=0.553714;AN=5008;NS=2504;DP=17098;EAS_AF=0.4851;AMR_AF=0.5216;AFR_AF=0.5227;EUR_AF=0.7256;SAS_AF=0.5123;AA=C|||;VT=SNP
18	77828600	rs8093433	G	A	100	PASS	AC=3625;AF=0.723842;AN=5008;NS=2504;DP=19627;EAS_AF=0.7649;AMR_AF=0.6888;AFR_AF=0.7738;EUR_AF=0.5229;SAS_AF=0.8456;AA=A|||;VT=SNP
18	77828684	rs8094631	C	G	100	PASS	AC=1586;AF=0.316693;AN=5008;NS=2504;DP=19397;EAS_AF=0.4474;AMR_AF=0.3285;AFR_AF=0.2678;EUR_AF=0.1342;SAS_AF=0.4274;AA=C|||;VT=SNP
18	77829030	rs72974363	G	A	100	PASS	AC=817;AF=0.163139;AN=5008;NS=2504;DP=19847;EAS_AF=0.2708;AMR_AF=0.1585;AFR_AF=0.0378;EUR_AF=0.1551;SAS_AF=0.2331;AA=A|||;VT=SNP
18	77829379	rs72974364	T	C	100	PASS	AC=728;AF=0.145367;AN=5008;NS=2504;DP=15351;EAS_AF=0.1677;AMR_AF=0.1599;AFR_AF=0.0144;EUR_AF=0.334;SAS_AF=0.0951;AA=T|||;VT=SNP
18	77829398	rs9789185	A	G	100	PASS	AC=1578;AF=0.315096;AN=5008;NS=2504;DP=15566;EAS_AF=0.4484;AMR_AF=0.3271;AFR_AF=0.2632;EUR_AF=0.1322;SAS_AF=0.4274;AA=A|||;VT=SNP
18	77830199	rs7231072	A	T	100	PASS	AC=729;AF=0.145567;AN=5008;NS=2504;DP=16655;EAS_AF=0.1687;AMR_AF=0.1599;AFR_AF=0.0144;EUR_AF=0.334;SAS_AF=0.0951;AA=A|||;VT=SNP
18	77830388	rs12454685	G	C	100	PASS	AC=1196;AF=0.238818;AN=5008;NS=2504;DP=12388;EAS_AF=0.4355;AMR_AF=0.3026;AFR_AF=0.0885;EUR_AF=0.0785;SAS_AF=0.3589;AA=G|||;VT=SNP
18	77830469	rs139252033	A	G	100	PASS	AC=975;AF=0.194688;AN=5008;NS=2504;DP=15104;EAS_AF=0.2718;AMR_AF=0.1859;AFR_AF=0.121;EUR_AF=0.173;SAS_AF=0.2434;AA=A|||;VT=SNP
18	77830659	rs8087667	A	G	100	PASS	AC=813;AF=0.16234;AN=5008;NS=2504;DP=14102;EAS_AF=0.0446;AMR_AF=0.1657;AFR_AF=0.2209;EUR_AF=0.2197;SAS_AF=0.1431;AA=A|||;VT=SNP
18	77830707	rs57171122	C	T	100	PASS	AC=1703;AF=0.340056;AN=5008;NS=2504;DP=13725;EAS_AF=0.4395;AMR_AF=0.3458;AFR_AF=0.1369;EUR_AF=0.505;SAS_AF=0.3384;AA=C|||;VT=SNP
18	77830744	rs72974367	G	C	100	PASS	AC=974;AF=0.194489;AN=5008;NS=2504;DP=15141;EAS_AF=0.2708;AMR_AF=0.1859;AFR_AF=0.121;EUR_AF=0.173;SAS_AF=0.2434;AA=G|||;VT=SNP
18	77831140	rs57159353	G	A	100	PASS	AC=1542;AF=0.307907;AN=5008;NS=2504;DP=17372;EAS_AF=0.4355;AMR_AF=0.317;AFR_AF=0.0537;EUR_AF=0.4881;SAS_AF=0.3282;AA=G|||;VT=SNP
18	77831992	rs61298961	C	T	100	PASS	AC=1719;AF=0.343251;AN=5008;NS=2504;DP=20815;EAS_AF=0.4395;AMR_AF=0.3458;AFR_AF=0.1475;EUR_AF=0.507;SAS_AF=0.3384;AA=C|||;VT=SNP
18	77832095	rs56850456	G	A	100	PASS	AC=729;AF=0.145567;AN=5008;NS=2504;DP=21503;EAS_AF=0.1687;AMR_AF=0.1599;AFR_AF=0.0144;EUR_AF=0.334;SAS_AF=0.0951;AA=G|||;VT=SNP
18	77832154	rs8088089	A	G	100	PASS	AC=4361;AF=0.870807;AN=5008;NS=2504;DP=21662;EAS_AF=0.9325;AMR_AF=0.8487;AFR_AF=0.7927;EUR_AF=0.8588;SAS_AF=0.9407;AA=G|||;VT=SNP
18	77832525	rs12607056	G	A	100	PASS	AC=982;AF=0.196086;AN=5008;NS=2504;DP=20051;EAS_AF=0.2708;AMR_AF=0.1859;AFR_AF=0.1271;EUR_AF=0.173;SAS_AF=0.2434;AA=A|||;VT=SNP
18	77832658	rs9961158	C	T	100	PASS	AC=4360;AF=0.870607;AN=5008;NS=2504;DP=16155;EAS_AF=0.9325;AMR_AF=0.8487;AFR_AF=0.792;EUR_AF=0.8588;SAS_AF=0.9407;AA=T|||;VT=SNP
18	77832998	rs9963133	G	A	100	PASS	AC=774;AF=0.154553;AN=5008;NS=2504;DP=22467;EAS_AF=0.0446;AMR_AF=0.1599;AFR_AF=0.1959;EUR_AF=0.2177;SAS_AF=0.1431;AA=G|||;VT=SNP
18	77833127	rs7237754	A	G	100	PASS	AC=3573;AF=0.713458;AN=5008;NS=2504;DP=21362;EAS_AF=0.8879;AMR_AF=0.6888;AFR_AF=0.5862;EUR_AF=0.6412;SAS_AF=0.7975;AA=a|||;VT=SNP
18	77833159	rs72974371	G	A	100	PASS	AC=807;AF=0.161142;AN=5008;NS=2504;DP=21659;EAS_AF=0.2708;AMR_AF=0.1571;AFR_AF=0.031;EUR_AF=0.1551;SAS_AF=0.2331;AA=g|||;VT=SNP
18	77833350	rs56012115	G	A	100	PASS	AC=771;AF=0.153954;AN=5008;NS=2504;DP=20417;EAS_AF=0.0446;AMR_AF=0.1599;AFR_AF=0.1936;EUR_AF=0.2177;SAS_AF=0.1431;AA=G|||;VT=SNP
18	77833971	rs72974374	G	A	100	PASS	AC=973;AF=0.194289;AN=5008;NS=2504;DP=16938;EAS_AF=0.2708;AMR_AF=0.1859;AFR_AF=0.1203;EUR_AF=0.173;SAS_AF=0.2434;AA=G|||;VT=SNP
18	77834044	rs58644249	G	A	100	PASS	AC=1715;AF=0.342452;AN=5008;NS=2504;DP=14230;EAS_AF=0.4395;AMR_AF=0.3458;AFR_AF=0.1445;EUR_AF=0.507;SAS_AF=0.3384;AA=G|||;VT=SNP
18	77834193	rs111721192	T	A	100	PASS	AC=729;AF=0.145567;AN=5008;NS=2504;DP=14281;EAS_AF=0.1687;AMR_AF=0.1599;AFR_AF=0.0144;EUR_AF=0.334;SAS_AF=0.0951;AA=T|||;VT=SNP
18	77835734	rs61749301	C	T	100	PASS	AC=2011;AF=0.401558;AN=5008;NS=2504;DP=16895;EAS_AF=0.4484;AMR_AF=0.3689;AFR_AF=0.5242;EUR_AF=0.1501;SAS_AF=0.4693;AA=C|||;VT=SNP
18	77835755	rs35923046	A	C	100	PASS	AC=782;AF=0.15615;AN=5008;NS=2504;DP=17293;EAS_AF=0.0456;AMR_AF=0.1614;AFR_AF=0.1997;EUR_AF=0.2187;SAS_AF=0.1431;AA=A|||;VT=SNP
18	77836264	rs663464	T	C	100	PASS	AC=2336;AF=0.466454;AN=5008;NS=2504;DP=18860;EAS_AF=0.4841;AMR_AF=0.4798;AFR_AF=0.2579;EUR_AF=0.7078;SAS_AF=0.4724;AA=t|||;VT=SNP
18	77836356	rs72974381	G	T	100	PASS	AC=807;AF=0.161142;AN=5008;NS=2504;DP=16646;EAS_AF=0.2708;AMR_AF=0.1585;AFR_AF=0.0303;EUR_AF=0.1551;SAS_AF=0.2331;AA=g|||;VT=SNP
18	77837728	rs4798935	T	C	100	PASS	AC=1584;AF=0.316294;AN=5008;NS=2504;DP=18096;EAS_AF=0.4464;AMR_AF=0.3271;AFR_AF=0.2693;EUR_AF=0.1322;SAS_AF=0.4274;AA=T|||;VT=SNP
18	77837743	rs948724	G	A	100	PASS	AC=762;AF=0.152157;AN=5008;NS=2504;DP=19071;EAS_AF=0.1687;AMR_AF=0.1614;AFR_AF=0.0159;EUR_AF=0.3499;SAS_AF=0.1094;AA=G|||;VT=SNP
18	77838264	rs1240410	T	C	100	PASS	AC=2336;AF=0.466454;AN=5008;NS=2504;DP=17013;EAS_AF=0.4851;AMR_AF=0.4798;AFR_AF=0.2587;EUR_AF=0.7068;SAS_AF=0.4714;AA=t|||;VT=SNP
18	77838970	rs551643	C	G	100	PASS	AC=4345;AF=0.867612;AN=5008;NS=2504;DP=17450;EAS_AF=0.9325;AMR_AF=0.8487;AFR_AF=0.7837;EUR_AF=0.8569;SAS_AF=0.9387;AA=G|||;VT=SNP
18	77839092	rs552631	C	T	100	PASS	AC=2335;AF=0.466254;AN=5008;NS=2504;DP=19750;EAS_AF=0.4841;AMR_AF=0.4798;AFR_AF=0.2587;EUR_AF=0.7068;SAS_AF=0.4714;AA=T|||;VT=SNP
18	77839701	rs558084	T	C	100	PASS	AC=777;AF=0.155152;AN=5008;NS=2504;DP=20834;EAS_AF=0.0446;AMR_AF=0.1599;AFR_AF=0.1974;EUR_AF=0.2187;SAS_AF=0.1431;AA=T|||;VT=SNP
18	77840041	rs613632	T	C	100	PASS	AC=2335;AF=0.466254;AN=5008;NS=2504;DP=22454;EAS_AF=0.4841;AMR_AF=0.4798;AFR_AF=0.2572;EUR_AF=0.7087;SAS_AF=0.4714;AA=C|||;VT=SNP
18	77840306	rs72974391	G	C	100	PASS	AC=776;AF=0.154952;AN=5008;NS=2504;DP=22084;EAS_AF=0.2708;AMR_AF=0.1556;AFR_AF=0.0295;EUR_AF=0.1392;SAS_AF=0.2209;AA=G|||;VT=SNP
18	77840679	rs4476245	T	C	100	PASS	AC=779;AF=0.155551;AN=5008;NS=2504;DP=21414;EAS_AF=0.0446;AMR_AF=0.1614;AFR_AF=0.1997;EUR_AF=0.2177;SAS_AF=0.1421;AA=T|||;VT=SNP
18	77840907	rs9966716	C	T	100	PASS	AC=2336;AF=0.466454;AN=5008;NS=2504;DP=15375;EAS_AF=0.4841;AMR_AF=0.4798;AFR_AF=0.2587;EUR_AF=0.7078;SAS_AF=0.4714;AA=C|||;VT=SNP
18	77840969	rs7227505	T	C	100	PASS	AC=2336;AF=0.466454;AN=5008;NS=2504;DP=14112;EAS_AF=0.4841;AMR_AF=0.4798;AFR_AF=0.2587;EUR_AF=0.7078;SAS_AF=0.4714;AA=C|||;VT=SNP
18	77841596	rs9967439	C	T	100	PASS	AC=4345;AF=0.867612;AN=5008;NS=2504;DP=17420;EAS_AF=0.9325;AMR_AF=0.8487;AFR_AF=0.7837;EUR_AF=0.8569;SAS_AF=0.9387;AA=T|||;VT=SNP
18	77841656	rs12971098	C	G	100	PASS	AC=2336;AF=0.466454;AN=5008;NS=2504;DP=19058;EAS_AF=0.4841;AMR_AF=0.4798;AFR_AF=0.2587;EUR_AF=0.7078;SAS_AF=0.4714;AA=G|||;VT=SNP
18	77841775	rs11665458	G	C	100	PASS	AC=2336;AF=0.466454;AN=5008;NS=2504;DP=19941;EAS_AF=0.4841;AMR_AF=0.4798;AFR_AF=0.2587;EUR_AF=0.7078;SAS_AF=0.4714;AA=C|||;VT=SNP
18	77841865	rs11665502	T	C	100	PASS	AC=2336;AF=0.466454;AN=5008;NS=2504;DP=20105;EAS_AF=0.4841;AMR_AF=0.4798;AFR_AF=0.2587;EUR_AF=0.7078;SAS_AF=0.4714;AA=T|||;VT=SNP
18	77841908	rs72974398	C	T	100	PASS	AC=775;AF=0.154752;AN=5008;NS=2504;DP=20077;EAS_AF=0.2708;AMR_AF=0.1556;AFR_AF=0.0295;EUR_AF=0.1392;SAS_AF=0.2198;AA=C|||;VT=SNP
18	77842026	rs34108414	C	T	100	PASS	AC=764;AF=0.152556;AN=5008;NS=2504;DP=21014;EAS_AF=0.0446;AMR_AF=0.1614;AFR_AF=0.1884;EUR_AF=0.2177;SAS_AF=0.1421;AA=C|||;VT=SNP
18	77842102	rs72974400	C	T	100	PASS	AC=785;AF=0.156749;AN=5008;NS=2504;DP=21192;EAS_AF=0.2708;AMR_AF=0.1571;AFR_AF=0.0363;EUR_AF=0.1392;SAS_AF=0.2198;AA=A|||;VT=SNP
18	77842189	rs62102617	T	C	100	PASS	AC=1193;AF=0.238219;AN=5008;NS=2504;DP=20554;EAS_AF=0.4355;AMR_AF=0.3026;AFR_AF=0.0885;EUR_AF=0.0775;SAS_AF=0.3569;AA=T|||;VT=SNP
18	77842822	rs60294988	C	T	100	PASS	AC=763;AF=0.152356;AN=5008;NS=2504;DP=21797;EAS_AF=0.1687;AMR_AF=0.1614;AFR_AF=0.0159;EUR_AF=0.3509;SAS_AF=0.1094;AA=C|||;VT=SNP
18	77843299	rs62102618	C	T	100	PASS	AC=2009;AF=0.401158;AN=5008;NS=2504;DP=19796;EAS_AF=0.4484;AMR_AF=0.3689;AFR_AF=0.525;EUR_AF=0.1491;SAS_AF=0.4673;AA=C|||;VT=SNP
18	77843436	rs72974402	G	T	100	PASS	AC=763;AF=0.152356;AN=5008;NS=2504;DP=18781;EAS_AF=0.1687;AMR_AF=0.1614;AFR_AF=0.0159;EUR_AF=0.3509;SAS_AF=0.1094;AA=G|||;VT=SNP
18	77844079	rs4799128	T	C	100	PASS	AC=1734;AF=0.346246;AN=5008;NS=2504;DP=21416;EAS_AF=0.4464;AMR_AF=0.3545;AFR_AF=0.351;EUR_AF=0.1491;SAS_AF=0.4335;AA=T|||;VT=SNP
18	77844172	rs11081590	T	C	100	PASS	AC=785;AF=0.156749;AN=5008;NS=2504;DP=21530;EAS_AF=0.2708;AMR_AF=0.1571;AFR_AF=0.0363;EUR_AF=0.1392;SAS_AF=0.2198;AA=T|||;VT=SNP
18	77844408	rs72976305	C	T	100	PASS	AC=764;AF=0.152556;AN=5008;NS=2504;DP=21103;EAS_AF=0.1687;AMR_AF=0.1614;AFR_AF=0.0159;EUR_AF=0.3509;SAS_AF=0.1104;AA=C|||;VT=SNP
18	77844522	rs575682	G	A	100	PASS	AC=2336;AF=0.466454;AN=5008;NS=2504;DP=23303;EAS_AF=0.4841;AMR_AF=0.4798;AFR_AF=0.2587;EUR_AF=0.7078;SAS_AF=0.4714;AA=G|||;VT=SNP
18	77844759	rs488292	A	G	100	PASS	AC=2335;AF=0.466254;AN=5008;NS=2504;DP=19348;EAS_AF=0.4841;AMR_AF=0.4798;AFR_AF=0.2587;EUR_AF=0.7068;SAS_AF=0.4714;AA=G|||;VT=SNP
18	77845042	rs73497090	A	G	100	PASS	AC=1575;AF=0.314497;AN=5008;NS=2504;DP=16503;EAS_AF=0.4464;AMR_AF=0.3271;AFR_AF=0.2648;EUR_AF=0.1312;SAS_AF=0.4254;AA=A|||;VT=SNP
18	77845502	rs625099	A	G	100	PASS	AC=2336;AF=0.466454;AN=5008;NS=2504;DP=14640;EAS_AF=0.4841;AMR_AF=0.4798;AFR_AF=0.2587;EUR_AF=0.7078;SAS_AF=0.4714;AA=G|||;VT=SNP
18	77845644	rs613847	A	G	100	PASS	AC=4360;AF=0.870607;AN=5008;NS=2504;DP=14998;EAS_AF=0.9325;AMR_AF=0.8487;AFR_AF=0.7935;EUR_AF=0.8569;SAS_AF=0.9407;AA=G|||;VT=SNP
18	77845882	rs612913	A	G	100	PASS	AC=4347;AF=0.868011;AN=5008;NS=2504;DP=14884;EAS_AF=0.9325;AMR_AF=0.8487;AFR_AF=0.7837;EUR_AF=0.8569;SAS_AF=0.9407;AA=G|||;VT=SNP
18	77845902	rs612887	T	C	100	PASS	AC=2337;AF=0.466653;AN=5008;NS=2504;DP=15024;EAS_AF=0.4841;AMR_AF=0.4798;AFR_AF=0.2595;EUR_AF=0.7078;SAS_AF=0.4714;AA=C|||;VT=SNP
18	77845949	rs554169	T	C	100	PASS	AC=2337;AF=0.466653;AN=5008;NS=2504;DP=15734;EAS_AF=0.4841;AMR_AF=0.4798;AFR_AF=0.2595;EUR_AF=0.7078;SAS_AF=0.4714;AA=T|||;VT=SNP
18	77846023	rs7245044	T	A	100	PASS	AC=1572;AF=0.313898;AN=5008;NS=2504;DP=16181;EAS_AF=0.4464;AMR_AF=0.3271;AFR_AF=0.264;EUR_AF=0.1312;SAS_AF=0.4233;AA=T|||;VT=SNP
18	77846261	rs1607607	G	A	100	PASS	AC=2337;AF=0.466653;AN=5008;NS=2504;DP=17715;EAS_AF=0.4841;AMR_AF=0.4798;AFR_AF=0.2595;EUR_AF=0.7078;SAS_AF=0.4714;AA=G|||;VT=SNP
18	77846692	rs35855588	T	C	100	PASS	AC=779;AF=0.155551;AN=5008;NS=2504;DP=19261;EAS_AF=0.0446;AMR_AF=0.1614;AFR_AF=0.1997;EUR_AF=0.2177;SAS_AF=0.1421;AA=T|||;VT=SNP
18	77847196	rs9945561	G	T	100	PASS	AC=2338;AF=0.466853;AN=5008;NS=2504;DP=16680;EAS_AF=0.4841;AMR_AF=0.4813;AFR_AF=0.2595;EUR_AF=0.7078;SAS_AF=0.4714;AA=G|||;VT=SNP
18	77847197	rs9946232	C	T	100	PASS	AC=2338;AF=0.466853;AN=5008;NS=2504;DP=16640;EAS_AF=0.4841;AMR_AF=0.4813;AFR_AF=0.2595;EUR_AF=0.7078;SAS_AF=0.4714;AA=C|||;VT=SNP
18	77847372	rs113969851	C	T	100	PASS	AC=764;AF=0.152556;AN=5008;NS=2504;DP=18177;EAS_AF=0.1687;AMR_AF=0.1614;AFR_AF=0.0166;EUR_AF=0.3509;SAS_AF=0.1094;AA=C|||;VT=SNP
18	77847452	rs11663051	A	G	100	PASS	AC=541;AF=0.108027;AN=5008;NS=2504;DP=20047;EAS_AF=0.0357;AMR_AF=0.1441;AFR_AF=0.0545;EUR_AF=0.2167;SAS_AF=0.1176;AA=A|||;VT=SNP
18	77847559	rs10163582	C	G	100	PASS	AC=2009;AF=0.401158;AN=5008;NS=2504;DP=17482;EAS_AF=0.4484;AMR_AF=0.3689;AFR_AF=0.525;EUR_AF=0.1491;SAS_AF=0.4673;AA=C|||;VT=SNP
18	77848002	rs1715230	T	C	100	PASS	AC=4348;AF=0.868211;AN=5008;NS=2504;DP=15369;EAS_AF=0.9325;AMR_AF=0.8487;AFR_AF=0.7844;EUR_AF=0.8569;SAS_AF=0.9407;AA=C|||;VT=SNP
18	77848204	rs1787856	C	T	100	PASS	AC=2338;AF=0.466853;AN=5008;NS=2504;DP=15564;EAS_AF=0.4841;AMR_AF=0.4827;AFR_AF=0.2587;EUR_AF=0.7078;SAS_AF=0.4714;AA=T|||;VT=SNP
18	77848209	rs72976317	T	C	100	PASS	AC=784;AF=0.15655;AN=5008;NS=2504;DP=15545;EAS_AF=0.2708;AMR_AF=0.1571;AFR_AF=0.0363;EUR_AF=0.1382;SAS_AF=0.2198;AA=T|||;VT=SNP
18	77848942	rs620473	A	G	100	PASS	AC=2337;AF=0.466653;AN=5008;NS=2504;DP=19171;EAS_AF=0.4851;AMR_AF=0.4798;AFR_AF=0.2587;EUR_AF=0.7078;SAS_AF=0.4714;AA=G|||;VT=SNP
18	77848968	rs557978	G	A	100	PASS	AC=2337;AF=0.466653;AN=5008;NS=2504;DP=17969;EAS_AF=0.4851;AMR_AF=0.4798;AFR_AF=0.2587;EUR_AF=0.7078;SAS_AF=0.4714;AA=A|||;VT=SNP
18	77849459	rs473119	T	G	100	PASS	AC=4347;AF=0.868011;AN=5008;NS=2504;DP=18960;EAS_AF=0.9325;AMR_AF=0.8487;AFR_AF=0.7837;EUR_AF=0.8569;SAS_AF=0.9407;AA=G|||;VT=SNP
18	77849776	rs2860152	G	T	100	PASS	AC=764;AF=0.152556;AN=5008;NS=2504;DP=17857;EAS_AF=0.1687;AMR_AF=0.1628;AFR_AF=0.0159;EUR_AF=0.3509;SAS_AF=0.1094;AA=G|||;VT=SNP
18	77849793	rs11874430	C	T	100	PASS	AC=1575;AF=0.314497;AN=5008;NS=2504;DP=17568;EAS_AF=0.4464;AMR_AF=0.3271;AFR_AF=0.2648;EUR_AF=0.1312;SAS_AF=0.4254;AA=C|||;VT=SNP
18	77849869	rs7243177	A	G	100	PASS	AC=2336;AF=0.466454;AN=5008;NS=2504;DP=15418;EAS_AF=0.4841;AMR_AF=0.4798;AFR_AF=0.2587;EUR_AF=0.7078;SAS_AF=0.4714;AA=G|||;VT=SNP
18	77849880	rs72976326	G	A	100	PASS	AC=766;AF=0.152955;AN=5008;NS=2504;DP=15146;EAS_AF=0.1696;AMR_AF=0.1614;AFR_AF=0.0159;EUR_AF=0.3529;SAS_AF=0.1094;AA=G|||;VT=SNP
18	77849989	rs7241625	G	A	100	PASS	AC=2336;AF=0.466454;AN=5008;NS=2504;DP=13513;EAS_AF=0.4841;AMR_AF=0.4798;AFR_AF=0.2587;EUR_AF=0.7078;SAS_AF=0.4714;AA=A|||;VT=SNP
18	77851521	rs550040	T	C	100	PASS	AC=2335;AF=0.466254;AN=5008;NS=2504;DP=14790;EAS_AF=0.4821;AMR_AF=0.4798;AFR_AF=0.2595;EUR_AF=0.7078;SAS_AF=0.4714;AA=C|||;VT=SNP
18	77851522	rs652607	G	A	100	PASS	AC=2335;AF=0.466254;AN=5008;NS=2504;DP=14713;EAS_AF=0.4821;AMR_AF=0.4798;AFR_AF=0.2595;EUR_AF=0.7078;SAS_AF=0.4714;AA=g|||;VT=SNP
18	77852407	rs4338860	T	G	100	PASS	AC=799;AF=0.159545;AN=5008;NS=2504;DP=18879;EAS_AF=0.0466;AMR_AF=0.1628;AFR_AF=0.2126;EUR_AF=0.2177;SAS_AF=0.1421;AA=T|||;VT=SNP
18	77852477	rs4603632	C	T	100	PASS	AC=1444;AF=0.288339;AN=5008;NS=2504;DP=20764;EAS_AF=0.2093;AMR_AF=0.3026;AFR_AF=0.2141;EUR_AF=0.499;SAS_AF=0.2434;AA=T|||;VT=SNP
18	77853504	rs2139394	C	T	100	PASS	AC=2656;AF=0.530351;AN=5008;NS=2504;DP=19421;EAS_AF=0.5179;AMR_AF=0.5159;AFR_AF=0.7118;EUR_AF=0.3211;SAS_AF=0.5235;AA=C|||;VT=SNP
18	77854247	rs6506801	C	T	100	PASS	AC=2642;AF=0.527556;AN=5008;NS=2504;DP=17357;EAS_AF=0.5208;AMR_AF=0.5288;AFR_AF=0.711;EUR_AF=0.2903;SAS_AF=0.5297;AA=C|||;VT=SNP
18	77854248	rs6506802	A	G	100	PASS	AC=2642;AF=0.527556;AN=5008;NS=2504;DP=17383;EAS_AF=0.5208;AMR_AF=0.5288;AFR_AF=0.711;EUR_AF=0.2903;SAS_AF=0.5297;AA=G|||;VT=SNP
18	77854379	rs4799131	G	T	100	PASS	AC=2641;AF=0.527356;AN=5008;NS=2504;DP=20760;EAS_AF=0.5198;AMR_AF=0.5288;AFR_AF=0.711;EUR_AF=0.2903;SAS_AF=0.5297;AA=G|||;VT=SNP
18	77854537	rs4798937	A	G	100	PASS	AC=2636;AF=0.526358;AN=5008;NS=2504;DP=19248;EAS_AF=0.5198;AMR_AF=0.5288;AFR_AF=0.711;EUR_AF=0.2903;SAS_AF=0.5245;AA=G|||;VT=SNP
18	77854656	rs1047016	T	C	100	PASS	AC=2635;AF=0.526158;AN=5008;NS=2504;DP=15632;EAS_AF=0.5198;AMR_AF=0.5288;AFR_AF=0.7103;EUR_AF=0.2903;SAS_AF=0.5245;AA=T|||;VT=SNP
18	77855055	rs28436997	T	C	100	PASS	AC=2005;AF=0.400359;AN=5008;NS=2504;DP=14556;EAS_AF=0.4583;AMR_AF=0.3804;AFR_AF=0.5098;EUR_AF=0.1491;SAS_AF=0.4652;AA=T|||;VT=SNP
18	77855341	rs12456138	G	T	100	PASS	AC=1710;AF=0.341454;AN=5008;NS=2504;DP=16111;EAS_AF=0.4563;AMR_AF=0.3646;AFR_AF=0.3222;EUR_AF=0.1491;SAS_AF=0.4305;AA=g|||;VT=SNP
18	77855366	rs12458894	A	G	100	PASS	AC=2004;AF=0.40016;AN=5008;NS=2504;DP=15666;EAS_AF=0.4583;AMR_AF=0.3804;AFR_AF=0.5091;EUR_AF=0.1491;SAS_AF=0.4652;AA=G|||;VT=SNP
18	77855434	rs12456168	G	A	100	PASS	AC=2002;AF=0.39976;AN=5008;NS=2504;DP=16043;EAS_AF=0.4583;AMR_AF=0.3804;AFR_AF=0.5091;EUR_AF=0.1491;SAS_AF=0.4632;AA=G|||;VT=SNP
18	77855757	rs1942630	G	A	100	PASS	AC=1424;AF=0.284345;AN=5008;NS=2504;DP=18461;EAS_AF=0.4563;AMR_AF=0.3242;AFR_AF=0.1475;EUR_AF=0.1312;SAS_AF=0.4213;AA=-|||;VT=SNP
18	77855777	rs1942629	C	T	100	PASS	AC=2004;AF=0.40016;AN=5008;NS=2504;DP=18603;EAS_AF=0.4583;AMR_AF=0.3804;AFR_AF=0.5091;EUR_AF=0.1491;SAS_AF=0.4652;AA=-|||;VT=SNP
18	77855864	rs4488522	G	C	100	PASS	AC=757;AF=0.151158;AN=5008;NS=2504;DP=19743;EAS_AF=0.1677;AMR_AF=0.1657;AFR_AF=0.0151;EUR_AF=0.3479;SAS_AF=0.1053;AA=-|||;VT=SNP
18	77856381	rs4799132	C	T	100	PASS	AC=4216;AF=0.841853;AN=5008;NS=2504;DP=18577;EAS_AF=0.9266;AMR_AF=0.8444;AFR_AF=0.6914;EUR_AF=0.8579;SAS_AF=0.9397;AA=-|||;VT=SNP
18	77856393	rs4239347	T	C	100	PASS	AC=2004;AF=0.40016;AN=5008;NS=2504;DP=18949;EAS_AF=0.4583;AMR_AF=0.3804;AFR_AF=0.5091;EUR_AF=0.1491;SAS_AF=0.4652;AA=-|||;VT=SNP
18	77856477	rs4799133	T	C	100	PASS	AC=2005;AF=0.400359;AN=5008;NS=2504;DP=18303;EAS_AF=0.4583;AMR_AF=0.3804;AFR_AF=0.5091;EUR_AF=0.1491;SAS_AF=0.4663;AA=-|||;VT=SNP
18	77856788	rs4798938	T	G	100	PASS	AC=2004;AF=0.40016;AN=5008;NS=2504;DP=3549;EAS_AF=0.4583;AMR_AF=0.3804;AFR_AF=0.5091;EUR_AF=0.1491;SAS_AF=0.4652;AA=G|||;VT=SNP
18	77856817	rs4798939	T	C	100	PASS	AC=2004;AF=0.40016;AN=5008;NS=2504;DP=8605;EAS_AF=0.4583;AMR_AF=0.3804;AFR_AF=0.5091;EUR_AF=0.1491;SAS_AF=0.4652;AA=C|||;VT=SNP
18	77857023	rs28520201	A	G	100	PASS	AC=2004;AF=0.40016;AN=5008;NS=2504;DP=16705;EAS_AF=0.4583;AMR_AF=0.3804;AFR_AF=0.5091;EUR_AF=0.1491;SAS_AF=0.4652;AA=G|||;VT=SNP
18	77857035	rs28444714	A	G	100	PASS	AC=2004;AF=0.40016;AN=5008;NS=2504;DP=16313;EAS_AF=0.4583;AMR_AF=0.3804;AFR_AF=0.5091;EUR_AF=0.1491;SAS_AF=0.4652;AA=G|||;VT=SNP
18	77857131	rs8089428	A	G	100	PASS	AC=1967;AF=0.392772;AN=5008;NS=2504;DP=14228;EAS_AF=0.4583;AMR_AF=0.379;AFR_AF=0.4818;EUR_AF=0.1491;SAS_AF=0.4652;AA=G|||;VT=SNP
18	77857344	rs4467151	A	C	100	PASS	AC=1450;AF=0.289537;AN=5008;NS=2504;DP=21393;EAS_AF=0.3006;AMR_AF=0.2997;AFR_AF=0.1634;EUR_AF=0.3598;SAS_AF=0.3691;AA=A|||;VT=SNP
18	77859508	rs2139395	G	A	100	PASS	AC=1999;AF=0.399161;AN=5008;NS=2504;DP=20297;EAS_AF=0.4573;AMR_AF=0.3804;AFR_AF=0.5053;EUR_AF=0.1491;SAS_AF=0.4663;AA=G|||;VT=SNP
18	77859855	rs2176729	C	T	100	PASS	AC=1996;AF=0.398562;AN=5008;NS=2504;DP=21226;EAS_AF=0.4583;AMR_AF=0.3804;AFR_AF=0.5045;EUR_AF=0.1491;SAS_AF=0.4632;AA=C|||;VT=SNP
18	77861033	rs4608400	G	A	100	PASS	AC=1446;AF=0.288738;AN=5008;NS=2504;DP=13824;EAS_AF=0.3006;AMR_AF=0.2983;AFR_AF=0.1604;EUR_AF=0.3608;SAS_AF=0.3691;AA=G|||;VT=SNP
18	77861100	rs1240412	C	T	100	PASS	AC=1461;AF=0.291733;AN=5008;NS=2504;DP=14158;EAS_AF=0.3006;AMR_AF=0.2983;AFR_AF=0.1717;EUR_AF=0.3608;SAS_AF=0.3691;AA=T|||;VT=SNP
18	77861128	rs1240411	G	A	100	PASS	AC=1461;AF=0.291733;AN=5008;NS=2504;DP=12332;EAS_AF=0.3006;AMR_AF=0.2983;AFR_AF=0.1717;EUR_AF=0.3608;SAS_AF=0.3691;AA=G|||;VT=SNP
18	77861213	rs72976339	A	G	100	PASS	AC=89;AF=0.0177716;AN=5008;NS=2504;DP=16809;EAS_AF=0.0079;AMR_AF=0.013;AFR_AF=0.0113;EUR_AF=0.0268;SAS_AF=0.0307;AA=A|||;VT=SNP
18	77861659	rs939233	A	G	100	PASS	AC=2008;AF=0.400958;AN=5008;NS=2504;DP=22554;EAS_AF=0.4593;AMR_AF=0.3804;AFR_AF=0.5098;EUR_AF=0.1491;SAS_AF=0.4673;AA=A|||;VT=SNP
18	77862082	rs72976341	C	G	100	PASS	AC=756;AF=0.150958;AN=5008;NS=2504;DP=19663;EAS_AF=0.1667;AMR_AF=0.1657;AFR_AF=0.0151;EUR_AF=0.3489;SAS_AF=0.1043;AA=C|||;VT=SNP
18	77864806	rs9944683	C	G	100	PASS	AC=2103;AF=0.419928;AN=5008;NS=2504;DP=17672;EAS_AF=0.5347;AMR_AF=0.4784;AFR_AF=0.2663;EUR_AF=0.3439;SAS_AF=0.546;AA=G|||;VT=SNP
18	77866128	rs3826575	A	C	100	PASS	AC=4187;AF=0.836062;AN=5008;NS=2504;DP=15595;EAS_AF=0.9296;AMR_AF=0.8401;AFR_AF=0.6793;EUR_AF=0.8429;SAS_AF=0.9417;AA=C|||;VT=SNP
18	77866995	rs73971894	C	T	100	PASS	AC=1489;AF=0.297324;AN=5008;NS=2504;DP=11655;EAS_AF=0.501;AMR_AF=0.3285;AFR_AF=0.149;EUR_AF=0.1382;SAS_AF=0.4294;AA=C|||;VT=SNP
18	77867027	rs34693849	G	T	100	PASS	AC=1087;AF=0.217053;AN=5008;NS=2504;DP=11438;EAS_AF=0.3323;AMR_AF=0.1686;AFR_AF=0.1808;EUR_AF=0.1491;SAS_AF=0.2515;AA=G|||;VT=SNP
18	77867831	rs28719851	C	G	100	PASS	AC=625;AF=0.1248;AN=5008;NS=2504;DP=9402;EAS_AF=0.0347;AMR_AF=0.1499;AFR_AF=0.1248;EUR_AF=0.2058;SAS_AF=0.1166;AA=C|||;VT=SNP
18	77868036	rs11662458	G	A	100	PASS	AC=3268;AF=0.652556;AN=5008;NS=2504;DP=16324;EAS_AF=0.8919;AMR_AF=0.6787;AFR_AF=0.3669;EUR_AF=0.6372;SAS_AF=0.7894;AA=G|||;VT=SNP
18	77869022	rs588556	A	C	100	PASS	AC=1045;AF=0.208666;AN=5008;NS=2504;DP=21362;EAS_AF=0.2917;AMR_AF=0.1686;AFR_AF=0.18;EUR_AF=0.1491;SAS_AF=0.2515;AA=A|||;VT=SNP
18	77869232	rs28752154	C	T	100	PASS	AC=625;AF=0.1248;AN=5008;NS=2504;DP=18040;EAS_AF=0.0347;AMR_AF=0.1499;AFR_AF=0.1248;EUR_AF=0.2058;SAS_AF=0.1166;AA=C|||;VT=SNP
18	77869333	rs28503853	C	T	100	PASS	AC=626;AF=0.125;AN=5008;NS=2504;DP=17505;EAS_AF=0.0347;AMR_AF=0.1499;AFR_AF=0.1256;EUR_AF=0.2058;SAS_AF=0.1166;AA=C|||;VT=SNP
18	77869745	rs72976350	T	C	100	PASS	AC=704;AF=0.140575;AN=5008;NS=2504;DP=15019;EAS_AF=0.0992;AMR_AF=0.1816;AFR_AF=0.0151;EUR_AF=0.3509;SAS_AF=0.1074;AA=T|||;VT=SNP
18	77869958	rs55757216	C	T	100	PASS	AC=625;AF=0.1248;AN=5008;NS=2504;DP=14580;EAS_AF=0.0347;AMR_AF=0.1499;AFR_AF=0.1248;EUR_AF=0.2058;SAS_AF=0.1166;AA=C|||;VT=SNP
18	77869964	rs1914968	A	G	100	PASS	AC=3970;AF=0.792732;AN=5008;NS=2504;DP=14800;EAS_AF=0.9266;AMR_AF=0.8314;AFR_AF=0.5484;EUR_AF=0.8439;SAS_AF=0.9049;AA=G|||;VT=SNP
18	77869976	rs1914969	C	G	100	PASS	AC=3894;AF=0.777556;AN=5008;NS=2504;DP=15204;EAS_AF=0.9266;AMR_AF=0.8285;AFR_AF=0.4924;EUR_AF=0.8439;SAS_AF=0.9049;AA=g|||;VT=SNP
18	77871014	rs35321148	A	G	100	PASS	AC=625;AF=0.1248;AN=5008;NS=2504;DP=14424;EAS_AF=0.0347;AMR_AF=0.1499;AFR_AF=0.1248;EUR_AF=0.2058;SAS_AF=0.1166;AA=G|||;VT=SNP
18	77871842	rs11663387	C	T	100	PASS	AC=625;AF=0.1248;AN=5008;NS=2504;DP=19305;EAS_AF=0.0347;AMR_AF=0.1499;AFR_AF=0.1248;EUR_AF=0.2058;SAS_AF=0.1166;AA=c|||;VT=SNP
18	77873409	rs12458072	C	G	100	PASS	AC=1489;AF=0.297324;AN=5008;NS=2504;DP=21415;EAS_AF=0.501;AMR_AF=0.3285;AFR_AF=0.143;EUR_AF=0.1382;SAS_AF=0.4376;AA=C|||;VT=SNP
18	77873651	rs2156153	C	G	100	PASS	AC=4160;AF=0.830671;AN=5008;NS=2504;DP=18330;EAS_AF=0.9286;AMR_AF=0.8386;AFR_AF=0.6611;EUR_AF=0.8439;SAS_AF=0.9397;AA=G|||;VT=SNP
18	77873750	rs59185992	C	T	100	PASS	AC=625;AF=0.1248;AN=5008;NS=2504;DP=18618;EAS_AF=0.0347;AMR_AF=0.1499;AFR_AF=0.1248;EUR_AF=0.2058;SAS_AF=0.1166;AA=C|||;VT=SNP
18	77873850	rs34682952	G	A	100	PASS	AC=1036;AF=0.206869;AN=5008;NS=2504;DP=18535;EAS_AF=0.2917;AMR_AF=0.1686;AFR_AF=0.1793;EUR_AF=0.1491;SAS_AF=0.2434;AA=G|||;VT=SNP
18	77873970	rs12955405	T	C	100	PASS	AC=625;AF=0.1248;AN=5008;NS=2504;DP=18697;EAS_AF=0.0347;AMR_AF=0.1499;AFR_AF=0.1248;EUR_AF=0.2058;SAS_AF=0.1166;AA=T|||;VT=SNP
18	77874214	rs72976361	A	G	100	PASS	AC=706;AF=0.140974;AN=5008;NS=2504;DP=19635;EAS_AF=0.0992;AMR_AF=0.1816;AFR_AF=0.0151;EUR_AF=0.3529;SAS_AF=0.1074;AA=A|||;VT=SNP
18	77874366	rs12970258	A	T	100	PASS	AC=626;AF=0.125;AN=5008;NS=2504;DP=18298;EAS_AF=0.0347;AMR_AF=0.1499;AFR_AF=0.1248;EUR_AF=0.2068;SAS_AF=0.1166;AA=T|||;VT=SNP
18	77874390	rs12970270	A	G	100	PASS	AC=624;AF=0.124601;AN=5008;NS=2504;DP=18573;EAS_AF=0.0347;AMR_AF=0.1499;AFR_AF=0.1233;EUR_AF=0.2068;SAS_AF=0.1166;AA=A|||;VT=SNP
18	77874482	rs693657	G	A	100	PASS	AC=1050;AF=0.209665;AN=5008;NS=2504;DP=21645;EAS_AF=0.2907;AMR_AF=0.1686;AFR_AF=0.1899;EUR_AF=0.1491;SAS_AF=0.2444;AA=G|||;VT=SNP
18	77874542	rs9957987	T	C	100	PASS	AC=625;AF=0.1248;AN=5008;NS=2504;DP=20402;EAS_AF=0.0347;AMR_AF=0.1499;AFR_AF=0.1248;EUR_AF=0.2058;SAS_AF=0.1166;AA=C|||;VT=SNP
18	77876077	rs12960310	G	A	100	PASS	AC=619;AF=0.123602;AN=5008;NS=2504;DP=17912;EAS_AF=0.0347;AMR_AF=0.1484;AFR_AF=0.121;EUR_AF=0.2058;SAS_AF=0.1166;AA=G|||;VT=SNP
18	77876080	rs7231580	G	A	100	PASS	AC=704;AF=0.140575;AN=5008;NS=2504;DP=17956;EAS_AF=0.0992;AMR_AF=0.1801;AFR_AF=0.0159;EUR_AF=0.3509;SAS_AF=0.1074;AA=G|||;VT=SNP
18	77876089	rs12965826	T	C	100	PASS	AC=625;AF=0.1248;AN=5008;NS=2504;DP=17780;EAS_AF=0.0347;AMR_AF=0.1499;AFR_AF=0.1248;EUR_AF=0.2058;SAS_AF=0.1166;AA=C|||;VT=SNP
18	77876493	rs35136387	G	T	100	PASS	AC=619;AF=0.123602;AN=5008;NS=2504;DP=17079;EAS_AF=0.0347;AMR_AF=0.1484;AFR_AF=0.121;EUR_AF=0.2058;SAS_AF=0.1166;AA=G|||;VT=SNP
18	77876658	rs4798941	G	A	100	PASS	AC=1762;AF=0.351837;AN=5008;NS=2504;DP=16651;EAS_AF=0.1081;AMR_AF=0.3213;AFR_AF=0.6505;EUR_AF=0.3608;SAS_AF=0.2117;AA=g|||;VT=SNP
18	77876701	rs4799134	C	T	100	PASS	AC=1446;AF=0.288738;AN=5008;NS=2504;DP=17549;EAS_AF=0.1052;AMR_AF=0.3098;AFR_AF=0.4448;EUR_AF=0.3608;SAS_AF=0.1779;AA=T|||;VT=SNP
18	77876903	rs8091989	G	A	100	PASS	AC=1490;AF=0.297524;AN=5008;NS=2504;DP=16532;EAS_AF=0.501;AMR_AF=0.3285;AFR_AF=0.1437;EUR_AF=0.1382;SAS_AF=0.4376;AA=g|||;VT=SNP
18	77877799	rs11661714	C	G	100	PASS	AC=620;AF=0.123802;AN=5008;NS=2504;DP=17036;EAS_AF=0.0347;AMR_AF=0.1499;AFR_AF=0.121;EUR_AF=0.2058;SAS_AF=0.1166;AA=C|||;VT=SNP
18	77877911	rs939234	G	T	100	PASS	AC=3973;AF=0.793331;AN=5008;NS=2504;DP=17162;EAS_AF=0.7083;AMR_AF=0.8314;AFR_AF=0.8215;EUR_AF=0.8509;SAS_AF=0.7566;AA=T|||;VT=SNP
18	77878457	rs12954186	C	T	100	PASS	AC=1763;AF=0.352037;AN=5008;NS=2504;DP=18625;EAS_AF=0.1081;AMR_AF=0.3213;AFR_AF=0.6505;EUR_AF=0.3618;SAS_AF=0.2117;AA=T|||;VT=SNP
18	77878486	rs12971129	G	C	100	PASS	AC=1762;AF=0.351837;AN=5008;NS=2504;DP=19246;EAS_AF=0.1081;AMR_AF=0.3213;AFR_AF=0.6498;EUR_AF=0.3618;SAS_AF=0.2117;AA=C|||;VT=SNP
18	77878577	rs36046270	A	G	100	PASS	AC=625;AF=0.1248;AN=5008;NS=2504;DP=18421;EAS_AF=0.0347;AMR_AF=0.1499;AFR_AF=0.1248;EUR_AF=0.2058;SAS_AF=0.1166;AA=a|||;VT=SNP
18	77878752	rs4429361	A	G	100	PASS	AC=3973;AF=0.793331;AN=5008;NS=2504;DP=19334;EAS_AF=0.7083;AMR_AF=0.8314;AFR_AF=0.8215;EUR_AF=0.8509;SAS_AF=0.7566;AA=G|||;VT=SNP
18	77878774	rs34337138	C	G	100	PASS	AC=624;AF=0.124601;AN=5008;NS=2504;DP=20002;EAS_AF=0.0347;AMR_AF=0.1499;AFR_AF=0.1248;EUR_AF=0.2048;SAS_AF=0.1166;AA=c|||;VT=SNP
18	77878796	rs34963882	T	G	100	PASS	AC=624;AF=0.124601;AN=5008;NS=2504;DP=20473;EAS_AF=0.0347;AMR_AF=0.1499;AFR_AF=0.1248;EUR_AF=0.2048;SAS_AF=0.1166;AA=G|||;VT=SNP
18	77878808	rs12958995	T	A	100	PASS	AC=624;AF=0.124601;AN=5008;NS=2504;DP=20652;EAS_AF=0.0347;AMR_AF=0.1499;AFR_AF=0.1248;EUR_AF=0.2048;SAS_AF=0.1166;AA=A|||;VT=SNP
18	77878984	rs12962889	T	A	100	PASS	AC=647;AF=0.129193;AN=5008;NS=2504;DP=21516;EAS_AF=0.0347;AMR_AF=0.1499;AFR_AF=0.1415;EUR_AF=0.2058;SAS_AF=0.1166;AA=T|||;VT=SNP
18	77879168	rs34302527	G	C	100	PASS	AC=625;AF=0.1248;AN=5008;NS=2504;DP=19419;EAS_AF=0.0347;AMR_AF=0.1499;AFR_AF=0.1248;EUR_AF=0.2058;SAS_AF=0.1166;AA=G|||;VT=SNP
18	77879204	rs60551007	A	G	100	PASS	AC=704;AF=0.140575;AN=5008;NS=2504;DP=19455;EAS_AF=0.0992;AMR_AF=0.1816;AFR_AF=0.0151;EUR_AF=0.3509;SAS_AF=0.1074;AA=A|||;VT=SNP
18	77879658	rs61154317	C	T	100	PASS	AC=704;AF=0.140575;AN=5008;NS=2504;DP=17581;EAS_AF=0.0992;AMR_AF=0.1816;AFR_AF=0.0151;EUR_AF=0.3509;SAS_AF=0.1074;AA=C|||;VT=SNP
18	77879688	rs62102639	T	G	100	PASS	AC=1479;AF=0.295327;AN=5008;NS=2504;DP=17893;EAS_AF=0.5;AMR_AF=0.3285;AFR_AF=0.1422;EUR_AF=0.1382;SAS_AF=0.4294;AA=T|||;VT=SNP
18	77879783	rs28878223	A	G	100	PASS	AC=628;AF=0.125399;AN=5008;NS=2504;DP=17376;EAS_AF=0.0377;AMR_AF=0.1499;AFR_AF=0.1248;EUR_AF=0.2058;SAS_AF=0.1166;AA=a|||;VT=SNP
18	77880274	rs6506804	C	G	100	PASS	AC=3965;AF=0.791733;AN=5008;NS=2504;DP=18629;EAS_AF=0.7083;AMR_AF=0.8314;AFR_AF=0.8215;EUR_AF=0.8509;SAS_AF=0.7485;AA=G|||;VT=SNP
18	77880802	rs11081591	G	A	100	PASS	AC=3948;AF=0.788339;AN=5008;NS=2504;DP=18253;EAS_AF=0.7014;AMR_AF=0.83;AFR_AF=0.8207;EUR_AF=0.8499;SAS_AF=0.7413;AA=A|||;VT=SNP
18	77881778	rs144939585	A	G	100	PASS	AC=89;AF=0.0177716;AN=5008;NS=2504;DP=14819;EAS_AF=0.0079;AMR_AF=0.013;AFR_AF=0.0113;EUR_AF=0.0268;SAS_AF=0.0307;AA=A|||;VT=SNP
18	77881878	rs58748616	G	T	100	PASS	AC=704;AF=0.140575;AN=5008;NS=2504;DP=17109;EAS_AF=0.0992;AMR_AF=0.1816;AFR_AF=0.0151;EUR_AF=0.3509;SAS_AF=0.1074;AA=G|||;VT=SNP
18	77882035	rs7407541	G	A	100	PASS	AC=1106;AF=0.220847;AN=5008;NS=2504;DP=20010;EAS_AF=0.0734;AMR_AF=0.17;AFR_AF=0.5023;EUR_AF=0.1561;SAS_AF=0.0951;AA=A|||;VT=SNP
18	77882067	rs7407865	T	C	100	PASS	AC=1106;AF=0.220847;AN=5008;NS=2504;DP=19866;EAS_AF=0.0734;AMR_AF=0.17;AFR_AF=0.5023;EUR_AF=0.1561;SAS_AF=0.0951;AA=T|||;VT=SNP
18	77882568	rs4799135	G	A	100	PASS	AC=1104;AF=0.220447;AN=5008;NS=2504;DP=16111;EAS_AF=0.0734;AMR_AF=0.17;AFR_AF=0.5008;EUR_AF=0.1561;SAS_AF=0.0951;AA=G|||;VT=SNP
18	77883323	rs62102640	G	C	100	PASS	AC=1032;AF=0.20607;AN=5008;NS=2504;DP=16233;EAS_AF=0.0734;AMR_AF=0.1686;AFR_AF=0.447;EUR_AF=0.1561;SAS_AF=0.0951;AA=G|||;VT=SNP
18	77883888	rs59018136	T	G	100	PASS	AC=708;AF=0.141374;AN=5008;NS=2504;DP=15935;EAS_AF=0.1032;AMR_AF=0.1816;AFR_AF=0.0151;EUR_AF=0.3509;SAS_AF=0.1074;AA=T|||;VT=SNP
18	77884251	rs72976382	G	A	100	PASS	AC=712;AF=0.142173;AN=5008;NS=2504;DP=16898;EAS_AF=0.1032;AMR_AF=0.183;AFR_AF=0.0174;EUR_AF=0.3509;SAS_AF=0.1074;AA=G|||;VT=SNP
18	77885139	rs4505409	T	C	100	PASS	AC=1426;AF=0.284744;AN=5008;NS=2504;DP=18707;EAS_AF=0.501;AMR_AF=0.3271;AFR_AF=0.1021;EUR_AF=0.1382;SAS_AF=0.4294;AA=t|||;VT=SNP
18	77885186	rs36064466	C	G	100	PASS	AC=121;AF=0.0241613;AN=5008;NS=2504;DP=14904;EAS_AF=0.0437;AMR_AF=0.0159;AFR_AF=0.0015;EUR_AF=0.0417;SAS_AF=0.0225;AA=C|||;VT=SNP
18	77885421	rs6506805	C	T	100	PASS	AC=1101;AF=0.219848;AN=5008;NS=2504;DP=20045;EAS_AF=0.0734;AMR_AF=0.17;AFR_AF=0.4985;EUR_AF=0.1561;SAS_AF=0.0951;AA=C|||;VT=SNP
18	77886171	rs68010032	A	G	100	PASS	AC=511;AF=0.102037;AN=5008;NS=2504;DP=18979;EAS_AF=0.0347;AMR_AF=0.1398;AFR_AF=0.0446;EUR_AF=0.2048;SAS_AF=0.1166;AA=A|||;VT=SNP
18	77886504	rs9304060	G	A	100	PASS	AC=623;AF=0.124401;AN=5008;NS=2504;DP=14455;EAS_AF=0.0347;AMR_AF=0.1499;AFR_AF=0.1233;EUR_AF=0.2058;SAS_AF=0.1166;AA=G|||;VT=SNP
18	77887159	rs4798942	G	A	100	PASS	AC=855;AF=0.170727;AN=5008;NS=2504;DP=15781;EAS_AF=0.0704;AMR_AF=0.1614;AFR_AF=0.3449;EUR_AF=0.1561;SAS_AF=0.0603;AA=G|||;VT=SNP
18	77887175	rs4799136	T	C	100	PASS	AC=1762;AF=0.351837;AN=5008;NS=2504;DP=16007;EAS_AF=0.1071;AMR_AF=0.3213;AFR_AF=0.6498;EUR_AF=0.3628;SAS_AF=0.2117;AA=C|||;VT=SNP
18	77887184	rs4798943	A	G	100	PASS	AC=1479;AF=0.295327;AN=5008;NS=2504;DP=15993;EAS_AF=0.501;AMR_AF=0.3271;AFR_AF=0.1422;EUR_AF=0.1372;SAS_AF=0.4305;AA=A|||;VT=SNP
18	77887616	rs12955721	A	G	100	PASS	AC=637;AF=0.127196;AN=5008;NS=2504;DP=21267;EAS_AF=0.0347;AMR_AF=0.1513;AFR_AF=0.1324;EUR_AF=0.2068;SAS_AF=0.1166;AA=A|||;VT=SNP
18	77887921	rs34415837	C	A	100	PASS	AC=626;AF=0.125;AN=5008;NS=2504;DP=23086;EAS_AF=0.0347;AMR_AF=0.1499;AFR_AF=0.1248;EUR_AF=0.2068;SAS_AF=0.1166;AA=C|||;VT=SNP
18	77888009	rs35925814	G	A	100	PASS	AC=626;AF=0.125;AN=5008;NS=2504;DP=22064;EAS_AF=0.0347;AMR_AF=0.1499;AFR_AF=0.1248;EUR_AF=0.2068;SAS_AF=0.1166;AA=A|||;VT=SNP
18	77888010	rs11081592	G	A	100	PASS	AC=1474;AF=0.294329;AN=5008;NS=2504;DP=21969;EAS_AF=0.497;AMR_AF=0.3271;AFR_AF=0.1422;EUR_AF=0.1372;SAS_AF=0.4294;AA=G|||;VT=SNP
18	77888250	rs9916895	G	C	100	PASS	AC=627;AF=0.1252;AN=5008;NS=2504;DP=19394;EAS_AF=0.0347;AMR_AF=0.1513;AFR_AF=0.1248;EUR_AF=0.2068;SAS_AF=0.1166;AA=G|||;VT=SNP
18	77888435	rs12457522	A	G	100	PASS	AC=1475;AF=0.294529;AN=5008;NS=2504;DP=16659;EAS_AF=0.497;AMR_AF=0.3271;AFR_AF=0.1422;EUR_AF=0.1372;SAS_AF=0.4305;AA=A|||;VT=SNP
18	77888534	rs9304061	C	T	100	PASS	AC=627;AF=0.1252;AN=5008;NS=2504;DP=12046;EAS_AF=0.0347;AMR_AF=0.1499;AFR_AF=0.1248;EUR_AF=0.2068;SAS_AF=0.1176;AA=T|||;VT=SNP
18	77888708	rs9304062	G	A	100	PASS	AC=628;AF=0.125399;AN=5008;NS=2504;DP=12765;EAS_AF=0.0357;AMR_AF=0.1499;AFR_AF=0.1241;EUR_AF=0.2087;SAS_AF=0.1166;AA=G|||;VT=SNP
18	77888810	rs9949257	C	G	100	PASS	AC=628;AF=0.125399;AN=5008;NS=2504;DP=16684;EAS_AF=0.0357;AMR_AF=0.1499;AFR_AF=0.1248;EUR_AF=0.2087;SAS_AF=0.1155;AA=C|||;VT=SNP
18	77888944	rs7407577	C	T	100	PASS	AC=3948;AF=0.788339;AN=5008;NS=2504;DP=17904;EAS_AF=0.7083;AMR_AF=0.83;AFR_AF=0.8094;EUR_AF=0.8509;SAS_AF=0.7485;AA=T|||;VT=SNP
18	77888969	rs11660949	G	C	100	PASS	AC=626;AF=0.125;AN=5008;NS=2504;DP=18035;EAS_AF=0.0347;AMR_AF=0.1499;AFR_AF=0.1248;EUR_AF=0.2068;SAS_AF=0.1166;AA=C|||;VT=SNP
18	77889065	rs11665235	T	C	100	PASS	AC=626;AF=0.125;AN=5008;NS=2504;DP=17648;EAS_AF=0.0347;AMR_AF=0.1499;AFR_AF=0.1248;EUR_AF=0.2068;SAS_AF=0.1166;AA=T|||;VT=SNP
18	77889132	rs11661201	C	T	100	PASS	AC=626;AF=0.125;AN=5008;NS=2504;DP=19336;EAS_AF=0.0347;AMR_AF=0.1499;AFR_AF=0.1248;EUR_AF=0.2068;SAS_AF=0.1166;AA=C|||;VT=SNP
18	77889506	rs113438620	G	T	100	PASS	AC=707;AF=0.141174;AN=5008;NS=2504;DP=14232;EAS_AF=0.0992;AMR_AF=0.1816;AFR_AF=0.0174;EUR_AF=0.3509;SAS_AF=0.1074;AA=G|||;VT=SNP
18	77889658	rs1879099	T	C	100	PASS	AC=624;AF=0.124601;AN=5008;NS=2504;DP=16045;EAS_AF=0.0347;AMR_AF=0.1499;AFR_AF=0.1233;EUR_AF=0.2068;SAS_AF=0.1166;AA=C|||;VT=SNP
18	77889826	rs7239975	G	C	100	PASS	AC=708;AF=0.141374;AN=5008;NS=2504;DP=19590;EAS_AF=0.1012;AMR_AF=0.1816;AFR_AF=0.0174;EUR_AF=0.3519;SAS_AF=0.1053;AA=G|||;VT=SNP
18	77891039	rs1064058	T	A	100	PASS	AC=626;AF=0.125;AN=5008;NS=2504;DP=21138;EAS_AF=0.0347;AMR_AF=0.1499;AFR_AF=0.1248;EUR_AF=0.2068;SAS_AF=0.1166;AA=A|||;VT=SNP;EX_TARGET
18	77891443	rs11662921	G	T	100	PASS	AC=626;AF=0.125;AN=5008;NS=2504;DP=22065;EAS_AF=0.0347;AMR_AF=0.1499;AFR_AF=0.1248;EUR_AF=0.2068;SAS_AF=0.1166;AA=G|||;VT=SNP
18	77891511	rs11660007	A	T	100	PASS	AC=625;AF=0.1248;AN=5008;NS=2504;DP=21338;EAS_AF=0.0347;AMR_AF=0.1499;AFR_AF=0.1248;EUR_AF=0.2068;SAS_AF=0.1155;AA=A|||;VT=SNP
18	77891778	rs4020397	G	A	100	PASS	AC=3948;AF=0.788339;AN=5008;NS=2504;DP=14753;EAS_AF=0.7093;AMR_AF=0.8285;AFR_AF=0.8094;EUR_AF=0.8509;SAS_AF=0.7485;AA=A|||;VT=SNP
18	77891939	rs72978305	A	C	100	PASS	AC=716;AF=0.142971;AN=5008;NS=2504;DP=18672;EAS_AF=0.1062;AMR_AF=0.183;AFR_AF=0.0182;EUR_AF=0.3509;SAS_AF=0.1074;AA=A|||;VT=SNP
18	77891973	rs4383219	T	G	100	PASS	AC=3949;AF=0.788538;AN=5008;NS=2504;DP=19354;EAS_AF=0.7093;AMR_AF=0.83;AFR_AF=0.8094;EUR_AF=0.8509;SAS_AF=0.7485;AA=g|||;VT=SNP
18	77892178	rs34176945	G	C	100	PASS	AC=624;AF=0.124601;AN=5008;NS=2504;DP=19328;EAS_AF=0.0347;AMR_AF=0.1499;AFR_AF=0.1241;EUR_AF=0.2058;SAS_AF=0.1166;AA=G|||;VT=SNP
18	77892440	rs11665511	G	A	100	PASS	AC=626;AF=0.125;AN=5008;NS=2504;DP=18022;EAS_AF=0.0347;AMR_AF=0.1499;AFR_AF=0.1248;EUR_AF=0.2068;SAS_AF=0.1166;AA=G|||;VT=SNP
18	77892587	rs11665534	G	C	100	PASS	AC=625;AF=0.1248;AN=5008;NS=2504;DP=20324;EAS_AF=0.0347;AMR_AF=0.1499;AFR_AF=0.1248;EUR_AF=0.2058;SAS_AF=0.1166;AA=C|||;VT=SNP
18	77892729	rs11662602	A	G	100	PASS	AC=713;AF=0.142372;AN=5008;NS=2504;DP=19017;EAS_AF=0.1042;AMR_AF=0.1816;AFR_AF=0.0174;EUR_AF=0.3519;SAS_AF=0.1074;AA=A|||;VT=SNP
18	77893683	rs1064059	A	G	100	PASS	AC=625;AF=0.1248;AN=5008;NS=2504;DP=21677;EAS_AF=0.0347;AMR_AF=0.1527;AFR_AF=0.1248;EUR_AF=0.2038;SAS_AF=0.1166;AA=G|||;VT=SNP;EX_TARGET
18	77894844	rs3744877	G	A	100	PASS	AC=2097;AF=0.41873;AN=5008;NS=2504;DP=18450;EAS_AF=0.5764;AMR_AF=0.5086;AFR_AF=0.1528;EUR_AF=0.4771;SAS_AF=0.4918;AA=G|||;VT=SNP;EX_TARGET
18	77895192	rs3744878	G	A	100	PASS	AC=549;AF=0.109625;AN=5008;NS=2504;DP=18997;EAS_AF=0.0337;AMR_AF=0.1254;AFR_AF=0.1241;EUR_AF=0.16;SAS_AF=0.1053;AA=G|||;VT=SNP;EX_TARGET
18	77896242	rs3826595	C	T	100	PASS	AC=1472;AF=0.29393;AN=5008;NS=2504;DP=17818;EAS_AF=0.498;AMR_AF=0.3256;AFR_AF=0.1422;EUR_AF=0.1352;SAS_AF=0.4294;AA=C|||;VT=SNP;EX_TARGET
18	77897478	rs3809927	C	G	100	PASS	AC=703;AF=0.140375;AN=5008;NS=2504;DP=17944;EAS_AF=0.1002;AMR_AF=0.183;AFR_AF=0.0136;EUR_AF=0.3509;SAS_AF=0.1063;AA=C|||;VT=SNP
18	77897605	rs9960413	G	A	100	PASS	AC=640;AF=0.127796;AN=5008;NS=2504;DP=18029;EAS_AF=0.0347;AMR_AF=0.1513;AFR_AF=0.1339;EUR_AF=0.2078;SAS_AF=0.1166;AA=G|||;VT=SNP
18	77899213	rs11665557	C	T	100	PASS	AC=635;AF=0.126797;AN=5008;NS=2504;DP=15500;EAS_AF=0.0357;AMR_AF=0.1499;AFR_AF=0.1316;EUR_AF=0.2058;SAS_AF=0.1166;AA=C|||;VT=SNP
18	77899473	rs72978327	A	G	100	PASS	AC=726;AF=0.144968;AN=5008;NS=2504;DP=19345;EAS_AF=0.1052;AMR_AF=0.1844;AFR_AF=0.028;EUR_AF=0.3519;SAS_AF=0.1033;AA=A|||;VT=SNP
18	77900720	rs6506808	G	A	100	PASS	AC=3949;AF=0.788538;AN=5008;NS=2504;DP=20653;EAS_AF=0.7073;AMR_AF=0.8285;AFR_AF=0.8132;EUR_AF=0.8509;SAS_AF=0.7464;AA=A|||;VT=SNP
18	77900829	rs7407477	A	G	100	PASS	AC=1109;AF=0.221446;AN=5008;NS=2504;DP=19005;EAS_AF=0.0714;AMR_AF=0.1686;AFR_AF=0.5053;EUR_AF=0.1581;SAS_AF=0.0951;AA=A|||;VT=SNP
18	77901936	rs58835296	C	T	100	PASS	AC=701;AF=0.139976;AN=5008;NS=2504;DP=18799;EAS_AF=0.0982;AMR_AF=0.1844;AFR_AF=0.0151;EUR_AF=0.3509;SAS_AF=0.1033;AA=C|||;VT=SNP
18	77902400	rs6506809	G	A	100	PASS	AC=3977;AF=0.794129;AN=5008;NS=2504;DP=18325;EAS_AF=0.7073;AMR_AF=0.8271;AFR_AF=0.8351;EUR_AF=0.8509;SAS_AF=0.7464;AA=A|||;VT=SNP
18	77902584	rs6506810	C	G	100	PASS	AC=3313;AF=0.661542;AN=5008;NS=2504;DP=17170;EAS_AF=0.6716;AMR_AF=0.6772;AFR_AF=0.6823;EUR_AF=0.6451;SAS_AF=0.6288;AA=G|||;VT=SNP
18	77902707	rs12960373	A	G	100	PASS	AC=376;AF=0.0750799;AN=5008;NS=2504;DP=19095;EAS_AF=0.0565;AMR_AF=0.1383;AFR_AF=0.0068;EUR_AF=0.1561;SAS_AF=0.0583;AA=A|||;VT=SNP
18	77902837	rs6506811	G	A	100	PASS	AC=1718;AF=0.343051;AN=5008;NS=2504;DP=19433;EAS_AF=0.1071;AMR_AF=0.3184;AFR_AF=0.6172;EUR_AF=0.3638;SAS_AF=0.2117;AA=A|||;VT=SNP
18	77902963	rs60628548	G	A	100	PASS	AC=1419;AF=0.283347;AN=5008;NS=2504;DP=19234;EAS_AF=0.501;AMR_AF=0.3242;AFR_AF=0.0991;EUR_AF=0.1362;SAS_AF=0.4305;AA=G|||;VT=SNP
18	77903088	rs72978332	C	T	100	PASS	AC=700;AF=0.139776;AN=5008;NS=2504;DP=18892;EAS_AF=0.0982;AMR_AF=0.183;AFR_AF=0.0151;EUR_AF=0.3509;SAS_AF=0.1033;AA=C|||;VT=SNP
18	77904014	rs34248918	C	G	100	PASS	AC=999;AF=0.199481;AN=5008;NS=2504;DP=20332;EAS_AF=0.0714;AMR_AF=0.1657;AFR_AF=0.4236;EUR_AF=0.1581;SAS_AF=0.0951;AA=C|||;VT=SNP
18	77904282	rs7239992	G	C	100	PASS	AC=651;AF=0.129992;AN=5008;NS=2504;DP=19828;EAS_AF=0.0357;AMR_AF=0.1527;AFR_AF=0.1384;EUR_AF=0.2097;SAS_AF=0.1176;AA=G|||;VT=SNP
18	77904463	rs72978335	A	C	100	PASS	AC=705;AF=0.140775;AN=5008;NS=2504;DP=18046;EAS_AF=0.1032;AMR_AF=0.183;AFR_AF=0.0151;EUR_AF=0.3509;SAS_AF=0.1033;AA=A|||;VT=SNP
18	77905109	rs1106086	G	C	100	PASS	AC=691;AF=0.137979;AN=5008;NS=2504;DP=15319;EAS_AF=0.0357;AMR_AF=0.1527;AFR_AF=0.1687;EUR_AF=0.2097;SAS_AF=0.1176;AA=C|||;VT=SNP
18	77905123	rs1879106	T	C	100	PASS	AC=4001;AF=0.798922;AN=5008;NS=2504;DP=15318;EAS_AF=0.7103;AMR_AF=0.8314;AFR_AF=0.8449;EUR_AF=0.8549;SAS_AF=0.7474;AA=C|||;VT=SNP
18	77905521	rs12957363	A	G	100	PASS	AC=791;AF=0.157947;AN=5008;NS=2504;DP=13657;EAS_AF=0.0367;AMR_AF=0.1744;AFR_AF=0.1846;EUR_AF=0.2535;SAS_AF=0.137;AA=G|||;VT=SNP
18	77905575	rs8088376	T	C	100	PASS	AC=772;AF=0.154153;AN=5008;NS=2504;DP=17227;EAS_AF=0.0357;AMR_AF=0.1729;AFR_AF=0.1694;EUR_AF=0.2505;SAS_AF=0.1431;AA=T|||;VT=SNP
18	77905865	rs72978338	C	T	100	PASS	AC=698;AF=0.139377;AN=5008;NS=2504;DP=19827;EAS_AF=0.0992;AMR_AF=0.183;AFR_AF=0.0136;EUR_AF=0.3509;SAS_AF=0.1022;AA=C|||;VT=SNP
18	77906500	rs1050919	C	T	100	PASS	AC=629;AF=0.125599;AN=5008;NS=2504;DP=19923;EAS_AF=0.0347;AMR_AF=0.1354;AFR_AF=0.1641;EUR_AF=0.17;SAS_AF=0.1145;AA=C|||;VT=SNP
18	77907083	rs1050921	G	C	100	PASS	AC=2216;AF=0.442492;AN=5008;NS=2504;DP=20637;EAS_AF=0.6032;AMR_AF=0.5115;AFR_AF=0.1793;EUR_AF=0.4881;SAS_AF=0.5368;AA=G|||;VT=SNP
18	77907680	rs9952845	G	T	100	PASS	AC=697;AF=0.139177;AN=5008;NS=2504;DP=19110;EAS_AF=0.0446;AMR_AF=0.1527;AFR_AF=0.149;EUR_AF=0.2107;SAS_AF=0.1401;AA=T|||;VT=SNP
18	77907908	rs7407145	T	C	100	PASS	AC=1792;AF=0.357827;AN=5008;NS=2504;DP=20507;EAS_AF=0.1151;AMR_AF=0.3199;AFR_AF=0.6452;EUR_AF=0.3688;SAS_AF=0.2352;AA=C|||;VT=SNP
18	77908065	rs12953980	A	G	100	PASS	AC=738;AF=0.147364;AN=5008;NS=2504;DP=19870;EAS_AF=0.0437;AMR_AF=0.1527;AFR_AF=0.1793;EUR_AF=0.2117;SAS_AF=0.1411;AA=A|||;VT=SNP
18	77910899	rs35106912	G	C	100	PASS	AC=704;AF=0.140575;AN=5008;NS=2504;DP=18121;EAS_AF=0.0437;AMR_AF=0.1542;AFR_AF=0.1558;EUR_AF=0.2087;SAS_AF=0.1401;AA=G|||;VT=SNP
18	77911125	rs9965355	G	A	100	PASS	AC=2008;AF=0.400958;AN=5008;NS=2504;DP=15360;EAS_AF=0.5069;AMR_AF=0.4207;AFR_AF=0.3132;EUR_AF=0.2525;SAS_AF=0.5491;AA=g|||;VT=SNP
18	77911329	rs9955036	A	G	100	PASS	AC=756;AF=0.150958;AN=5008;NS=2504;DP=18394;EAS_AF=0.0437;AMR_AF=0.1527;AFR_AF=0.1838;EUR_AF=0.2078;SAS_AF=0.1575;AA=A|||;VT=SNP
18	77911357	rs8082877	T	C	100	PASS	AC=3392;AF=0.677316;AN=5008;NS=2504;DP=17957;EAS_AF=0.6736;AMR_AF=0.683;AFR_AF=0.7005;EUR_AF=0.6471;SAS_AF=0.6769;AA=C|||;VT=SNP
18	77911530	rs4511603	T	C	100	PASS	AC=1492;AF=0.297923;AN=5008;NS=2504;DP=19561;EAS_AF=0.499;AMR_AF=0.3372;AFR_AF=0.149;EUR_AF=0.1372;SAS_AF=0.4294;AA=T|||;VT=SNP
18	77911537	rs28584556	A	G	100	PASS	AC=1057;AF=0.211062;AN=5008;NS=2504;DP=19305;EAS_AF=0.0714;AMR_AF=0.1643;AFR_AF=0.4667;EUR_AF=0.16;SAS_AF=0.0951;AA=A|||;VT=SNP
18	77911612	rs72978348	G	T	100	PASS	AC=724;AF=0.144569;AN=5008;NS=2504;DP=20466;EAS_AF=0.0992;AMR_AF=0.1816;AFR_AF=0.0151;EUR_AF=0.3509;SAS_AF=0.1278;AA=G|||;VT=SNP
18	77912269	rs12969615	T	C	100	PASS	AC=1869;AF=0.373203;AN=5008;NS=2504;DP=19496;EAS_AF=0.3433;AMR_AF=0.3689;AFR_AF=0.3449;EUR_AF=0.4771;SAS_AF=0.3384;AA=T|||;VT=SNP
18	77913431	rs1568369	C	T	100	PASS	AC=4015;AF=0.801717;AN=5008;NS=2504;DP=18897;EAS_AF=0.6855;AMR_AF=0.8084;AFR_AF=0.8593;EUR_AF=0.8429;SAS_AF=0.7965;AA=T|||;VT=SNP
18	77913833	rs11662792	G	A	100	PASS	AC=2197;AF=0.438698;AN=5008;NS=2504;DP=19216;EAS_AF=0.5704;AMR_AF=0.487;AFR_AF=0.1974;EUR_AF=0.4801;SAS_AF=0.5521;AA=G|||;VT=SNP
18	77913962	rs34479086	C	T	100	PASS	AC=1059;AF=0.211462;AN=5008;NS=2504;DP=20623;EAS_AF=0.0714;AMR_AF=0.1628;AFR_AF=0.4697;EUR_AF=0.1551;SAS_AF=0.0992;AA=C|||;VT=SNP
18	77914316	rs62101563	C	T	100	PASS	AC=1451;AF=0.289736;AN=5008;NS=2504;DP=20832;EAS_AF=0.4722;AMR_AF=0.3084;AFR_AF=0.152;EUR_AF=0.1392;SAS_AF=0.4294;AA=C|||;VT=SNP
18	77914538	rs7233553	T	C	100	PASS	AC=4068;AF=0.8123;AN=5008;NS=2504;DP=18785;EAS_AF=0.7153;AMR_AF=0.8372;AFR_AF=0.8487;EUR_AF=0.8598;SAS_AF=0.7965;AA=C|||;VT=SNP
18	77914804	rs7229329	C	A	100	PASS	AC=726;AF=0.144968;AN=5008;NS=2504;DP=21762;EAS_AF=0.0437;AMR_AF=0.1571;AFR_AF=0.1687;EUR_AF=0.2068;SAS_AF=0.1452;AA=A|||;VT=SNP
18	77914844	rs7237819	T	C	100	PASS	AC=726;AF=0.144968;AN=5008;NS=2504;DP=21413;EAS_AF=0.0437;AMR_AF=0.1571;AFR_AF=0.1687;EUR_AF=0.2068;SAS_AF=0.1452;AA=C|||;VT=SNP
18	77914993	rs7233906	A	G	100	PASS	AC=728;AF=0.145367;AN=5008;NS=2504;DP=18312;EAS_AF=0.0437;AMR_AF=0.1571;AFR_AF=0.1702;EUR_AF=0.2068;SAS_AF=0.1452;AA=G|||;VT=SNP
18	77915113	rs7233511	C	T	100	PASS	AC=710;AF=0.141773;AN=5008;NS=2504;DP=18042;EAS_AF=0.0437;AMR_AF=0.1571;AFR_AF=0.1566;EUR_AF=0.2068;SAS_AF=0.1452;AA=C|||;VT=SNP
18	77915383	rs1132560	C	T	100	PASS	AC=1074;AF=0.214457;AN=5008;NS=2504;DP=18149;EAS_AF=0.0714;AMR_AF=0.1643;AFR_AF=0.4803;EUR_AF=0.1551;SAS_AF=0.0992;AA=C|||;VT=SNP
18	77915698	rs4799137	A	C	100	PASS	AC=4074;AF=0.813498;AN=5008;NS=2504;DP=18978;EAS_AF=0.7133;AMR_AF=0.8372;AFR_AF=0.8548;EUR_AF=0.8598;SAS_AF=0.7965;AA=C|||;VT=SNP
18	77915906	rs3087701	T	C	100	PASS	AC=732;AF=0.146166;AN=5008;NS=2504;DP=16901;EAS_AF=0.0437;AMR_AF=0.1571;AFR_AF=0.1725;EUR_AF=0.2068;SAS_AF=0.1462;AA=T|||;VT=SNP
18	77916015	rs12201	T	C	100	PASS	AC=726;AF=0.144968;AN=5008;NS=2504;DP=15967;EAS_AF=0.0437;AMR_AF=0.1585;AFR_AF=0.1694;EUR_AF=0.2068;SAS_AF=0.1431;AA=T|||;VT=SNP
18	77916382	rs56159355	T	C	100	PASS	AC=729;AF=0.145567;AN=5008;NS=2504;DP=18019;EAS_AF=0.0992;AMR_AF=0.183;AFR_AF=0.0159;EUR_AF=0.3588;SAS_AF=0.1227;AA=T|||;VT=SNP
18	77916414	rs7238232	G	C	100	PASS	AC=1076;AF=0.214856;AN=5008;NS=2504;DP=17985;EAS_AF=0.0714;AMR_AF=0.1643;AFR_AF=0.4811;EUR_AF=0.1551;SAS_AF=0.1002;AA=G|||;VT=SNP
18	77916485	rs9635878	T	C	100	PASS	AC=1158;AF=0.23123;AN=5008;NS=2504;DP=18311;EAS_AF=0.494;AMR_AF=0.3084;AFR_AF=0.0076;EUR_AF=0.0865;SAS_AF=0.3569;AA=T|||;VT=SNP
18	77916565	rs7244381	T	C	100	PASS	AC=794;AF=0.158546;AN=5008;NS=2504;DP=16664;EAS_AF=0.0694;AMR_AF=0.1556;AFR_AF=0.3011;EUR_AF=0.1551;SAS_AF=0.0634;AA=t|||;VT=SNP
18	77916691	rs56146932	T	C	100	PASS	AC=728;AF=0.145367;AN=5008;NS=2504;DP=13815;EAS_AF=0.0437;AMR_AF=0.1571;AFR_AF=0.1702;EUR_AF=0.2068;SAS_AF=0.1452;AA=C|||;VT=SNP
18	77917062	rs8099311	A	G	100	PASS	AC=1801;AF=0.359625;AN=5008;NS=2504;DP=14630;EAS_AF=0.1151;AMR_AF=0.3213;AFR_AF=0.6498;EUR_AF=0.3618;SAS_AF=0.2444;AA=G|||;VT=SNP
18	77917072	rs4799138	C	A	100	PASS	AC=1494;AF=0.298323;AN=5008;NS=2504;DP=15051;EAS_AF=0.5;AMR_AF=0.3314;AFR_AF=0.1498;EUR_AF=0.1402;SAS_AF=0.4305;AA=C|||;VT=SNP
18	77917264	rs7407240	T	C	100	PASS	AC=4302;AF=0.859026;AN=5008;NS=2504;DP=17836;EAS_AF=0.7143;AMR_AF=0.8746;AFR_AF=0.9841;EUR_AF=0.8797;SAS_AF=0.8067;AA=C|||;VT=SNP
18	77917450	rs9945590	C	G	100	PASS	AC=705;AF=0.140775;AN=5008;NS=2504;DP=14270;EAS_AF=0.0446;AMR_AF=0.1556;AFR_AF=0.1505;EUR_AF=0.2068;SAS_AF=0.1483;AA=G|||;VT=SNP
18	77917479	rs62101564	G	A	100	PASS	AC=1036;AF=0.206869;AN=5008;NS=2504;DP=14081;EAS_AF=0.0714;AMR_AF=0.1657;AFR_AF=0.4501;EUR_AF=0.1561;SAS_AF=0.0992;AA=G|||;VT=SNP
18	77918221	rs2280349	C	T	100	PASS	AC=1237;AF=0.247005;AN=5008;NS=2504;DP=13276;EAS_AF=0.494;AMR_AF=0.2017;AFR_AF=0.1483;EUR_AF=0.0885;SAS_AF=0.3211;AA=C|||;VT=SNP;EX_TARGET
18	77921891	rs56060717	G	C	100	PASS	AC=820;AF=0.163738;AN=5008;NS=2504;DP=18137;EAS_AF=0.0982;AMR_AF=0.1888;AFR_AF=0.0635;EUR_AF=0.3588;SAS_AF=0.1483;AA=G|||;VT=SNP
18	77921954	rs12456460	A	C	100	PASS	AC=1518;AF=0.303115;AN=5008;NS=2504;DP=18081;EAS_AF=0.501;AMR_AF=0.3112;AFR_AF=0.1619;EUR_AF=0.1412;SAS_AF=0.4509;AA=A|||;VT=SNP
18	77922244	rs34352924	C	T	100	PASS	AC=994;AF=0.198482;AN=5008;NS=2504;DP=17543;EAS_AF=0.0595;AMR_AF=0.1628;AFR_AF=0.4304;EUR_AF=0.1561;SAS_AF=0.0971;AA=C|||;VT=SNP
18	77922382	rs11663193	T	C	100	PASS	AC=729;AF=0.145567;AN=5008;NS=2504;DP=15057;EAS_AF=0.1002;AMR_AF=0.183;AFR_AF=0.0144;EUR_AF=0.3588;SAS_AF=0.1237;AA=T|||;VT=SNP
18	77922585	rs8098143	C	A	100	PASS	AC=3998;AF=0.798323;AN=5008;NS=2504;DP=18606;EAS_AF=0.6796;AMR_AF=0.817;AFR_AF=0.8336;EUR_AF=0.8608;SAS_AF=0.7955;AA=A|||;VT=SNP
18	77923379	rs4799139	A	C	100	PASS	AC=4008;AF=0.800319;AN=5008;NS=2504;DP=20277;EAS_AF=0.6786;AMR_AF=0.817;AFR_AF=0.8419;EUR_AF=0.8608;SAS_AF=0.7955;AA=C|||;VT=SNP
18	77923898	rs6506812	C	T	100	PASS	AC=3988;AF=0.796326;AN=5008;NS=2504;DP=18975;EAS_AF=0.6786;AMR_AF=0.8156;AFR_AF=0.8283;EUR_AF=0.8598;SAS_AF=0.7955;AA=T|||;VT=SNP
18	77923958	rs62101566	T	C	100	PASS	AC=2230;AF=0.445288;AN=5008;NS=2504;DP=19296;EAS_AF=0.5754;AMR_AF=0.4957;AFR_AF=0.1944;EUR_AF=0.506;SAS_AF=0.5521;AA=T|||;VT=SNP
18	77924043	rs36092512	T	C	100	PASS	AC=707;AF=0.141174;AN=5008;NS=2504;DP=24393;EAS_AF=0.0486;AMR_AF=0.1571;AFR_AF=0.1505;EUR_AF=0.2068;SAS_AF=0.1452;AA=T|||;VT=SNP
18	77924089	rs59263548	G	A	100	PASS	AC=721;AF=0.14397;AN=5008;NS=2504;DP=20790;EAS_AF=0.0952;AMR_AF=0.1816;AFR_AF=0.0144;EUR_AF=0.3588;SAS_AF=0.1217;AA=G|||;VT=SNP
18	77924271	rs34183539	T	C	100	PASS	AC=707;AF=0.141174;AN=5008;NS=2504;DP=19796;EAS_AF=0.0486;AMR_AF=0.1571;AFR_AF=0.1505;EUR_AF=0.2068;SAS_AF=0.1452;AA=T|||;VT=SNP
18	77924998	rs11661588	G	A	100	PASS	AC=704;AF=0.140575;AN=5008;NS=2504;DP=22811;EAS_AF=0.0437;AMR_AF=0.1585;AFR_AF=0.1505;EUR_AF=0.2068;SAS_AF=0.1462;AA=G|||;VT=SNP
18	77925064	rs7238655	G	A	100	PASS	AC=727;AF=0.145168;AN=5008;NS=2504;DP=21089;EAS_AF=0.1002;AMR_AF=0.183;AFR_AF=0.0144;EUR_AF=0.3588;SAS_AF=0.1217;AA=G|||;VT=SNP
18	77925103	rs6506813	T	C	100	PASS	AC=3994;AF=0.797524;AN=5008;NS=2504;DP=20845;EAS_AF=0.6806;AMR_AF=0.817;AFR_AF=0.8298;EUR_AF=0.8608;SAS_AF=0.7955;AA=T|||;VT=SNP
18	77925593	rs12967805	G	A	100	PASS	AC=372;AF=0.0742812;AN=5008;NS=2504;DP=20334;EAS_AF=0.0565;AMR_AF=0.134;AFR_AF=0.0068;EUR_AF=0.1521;SAS_AF=0.0613;AA=G|||;VT=SNP
18	77926197	rs1547553	C	A	100	PASS	AC=3988;AF=0.796326;AN=5008;NS=2504;DP=18411;EAS_AF=0.6796;AMR_AF=0.817;AFR_AF=0.8268;EUR_AF=0.8598;SAS_AF=0.7955;AA=A|||;VT=SNP
18	77926338	rs1110276	T	G	100	PASS	AC=1072;AF=0.214058;AN=5008;NS=2504;DP=16717;EAS_AF=0.0595;AMR_AF=0.1643;AFR_AF=0.4887;EUR_AF=0.1541;SAS_AF=0.0992;AA=T|||;VT=SNP
18	77926862	rs72978384	G	A	100	PASS	AC=725;AF=0.144768;AN=5008;NS=2504;DP=17993;EAS_AF=0.0992;AMR_AF=0.1816;AFR_AF=0.0144;EUR_AF=0.3588;SAS_AF=0.1217;AA=G|||;VT=SNP
18	77927028	rs1879105	A	G	100	PASS	AC=3996;AF=0.797923;AN=5008;NS=2504;DP=14475;EAS_AF=0.6796;AMR_AF=0.817;AFR_AF=0.8298;EUR_AF=0.8628;SAS_AF=0.7965;AA=G|||;VT=SNP
18	77927112	rs4239348	G	A	100	PASS	AC=4007;AF=0.80012;AN=5008;NS=2504;DP=17715;EAS_AF=0.6796;AMR_AF=0.817;AFR_AF=0.8411;EUR_AF=0.8598;SAS_AF=0.7955;AA=A|||;VT=SNP
18	77927572	rs12965444	T	C	100	PASS	AC=702;AF=0.140176;AN=5008;NS=2504;DP=21318;EAS_AF=0.0437;AMR_AF=0.1571;AFR_AF=0.1505;EUR_AF=0.2068;SAS_AF=0.1452;AA=T|||;VT=SNP
18	77927608	rs8092249	T	C	100	PASS	AC=2204;AF=0.440096;AN=5008;NS=2504;DP=21228;EAS_AF=0.5774;AMR_AF=0.4942;AFR_AF=0.1778;EUR_AF=0.499;SAS_AF=0.5542;AA=T|||;VT=SNP
18	77927866	rs8092372	A	G	100	PASS	AC=4008;AF=0.800319;AN=5008;NS=2504;DP=18969;EAS_AF=0.6806;AMR_AF=0.817;AFR_AF=0.8411;EUR_AF=0.8598;SAS_AF=0.7955;AA=G|||;VT=SNP
18	77927876	rs11664365	G	A	100	PASS	AC=702;AF=0.140176;AN=5008;NS=2504;DP=18946;EAS_AF=0.0437;AMR_AF=0.1571;AFR_AF=0.1505;EUR_AF=0.2068;SAS_AF=0.1452;AA=G|||;VT=SNP
18	77928325	rs8093107	A	C	100	PASS	AC=704;AF=0.140575;AN=5008;NS=2504;DP=20212;EAS_AF=0.0437;AMR_AF=0.1585;AFR_AF=0.1505;EUR_AF=0.2068;SAS_AF=0.1462;AA=A|||;VT=SNP
18	77928345	rs8091638	G	C	100	PASS	AC=705;AF=0.140775;AN=5008;NS=2504;DP=20460;EAS_AF=0.0437;AMR_AF=0.1585;AFR_AF=0.1513;EUR_AF=0.2068;SAS_AF=0.1462;AA=C|||;VT=SNP
18	77929048	rs7242254	C	T	100	PASS	AC=677;AF=0.135184;AN=5008;NS=2504;DP=17304;EAS_AF=0.0903;AMR_AF=0.1729;AFR_AF=0.0121;EUR_AF=0.332;SAS_AF=0.1186;AA=C|||;VT=SNP
18	77930553	rs34999032	C	T	100	PASS	AC=969;AF=0.19349;AN=5008;NS=2504;DP=19724;EAS_AF=0.0575;AMR_AF=0.1556;AFR_AF=0.4319;EUR_AF=0.1402;SAS_AF=0.093;AA=C|||;VT=SNP
18	77930817	rs11873004	C	G	100	PASS	AC=1438;AF=0.287141;AN=5008;NS=2504;DP=21780;EAS_AF=0.4613;AMR_AF=0.3141;AFR_AF=0.1437;EUR_AF=0.1451;SAS_AF=0.4284;AA=C|||;VT=SNP
18	77931064	rs62101567	C	T	100	PASS	AC=2181;AF=0.435503;AN=5008;NS=2504;DP=21202;EAS_AF=0.5605;AMR_AF=0.4957;AFR_AF=0.1702;EUR_AF=0.505;SAS_AF=0.5511;AA=C|||;VT=SNP
18	77931131	rs58507917	A	C	100	PASS	AC=729;AF=0.145567;AN=5008;NS=2504;DP=20898;EAS_AF=0.0456;AMR_AF=0.1614;AFR_AF=0.1566;EUR_AF=0.2147;SAS_AF=0.1513;AA=A|||;VT=SNP
18	77931251	rs8094066	T	C	100	PASS	AC=1050;AF=0.209665;AN=5008;NS=2504;DP=19006;EAS_AF=0.0575;AMR_AF=0.1585;AFR_AF=0.4909;EUR_AF=0.1402;SAS_AF=0.0941;AA=T|||;VT=SNP
18	77931598	rs11660952	C	T	100	PASS	AC=725;AF=0.144768;AN=5008;NS=2504;DP=18747;EAS_AF=0.0992;AMR_AF=0.1816;AFR_AF=0.0144;EUR_AF=0.3588;SAS_AF=0.1217;AA=C|||;VT=SNP
18	77932336	rs11663486	C	A	100	PASS	AC=693;AF=0.138379;AN=5008;NS=2504;DP=17297;EAS_AF=0.0437;AMR_AF=0.1542;AFR_AF=0.1551;EUR_AF=0.2008;SAS_AF=0.138;AA=C|||;VT=SNP
18	77932404	rs11660306	A	G	100	PASS	AC=548;AF=0.109425;AN=5008;NS=2504;DP=19533;EAS_AF=0.0377;AMR_AF=0.1527;AFR_AF=0.0484;EUR_AF=0.2127;SAS_AF=0.1288;AA=A|||;VT=SNP
18	77932579	rs35369556	T	G	100	PASS	AC=704;AF=0.140575;AN=5008;NS=2504;DP=13951;EAS_AF=0.0437;AMR_AF=0.1542;AFR_AF=0.1573;EUR_AF=0.2008;SAS_AF=0.1462;AA=T|||;VT=SNP
18	77933024	rs35945675	A	G	100	PASS	AC=730;AF=0.145767;AN=5008;NS=2504;DP=18726;EAS_AF=0.0456;AMR_AF=0.1614;AFR_AF=0.1573;EUR_AF=0.2147;SAS_AF=0.1513;AA=A|||;VT=SNP
18	77933497	rs56354609	G	A	100	PASS	AC=724;AF=0.144569;AN=5008;NS=2504;DP=21022;EAS_AF=0.0992;AMR_AF=0.1816;AFR_AF=0.0144;EUR_AF=0.3579;SAS_AF=0.1217;AA=G|||;VT=SNP
18	77934367	rs4799140	C	G	100	PASS	AC=1423;AF=0.284145;AN=5008;NS=2504;DP=17895;EAS_AF=0.4623;AMR_AF=0.3141;AFR_AF=0.1286;EUR_AF=0.1481;SAS_AF=0.4294;AA=C|||;VT=SNP
18	77934671	rs62101568	G	A	100	PASS	AC=1030;AF=0.205671;AN=5008;NS=2504;DP=19526;EAS_AF=0.0565;AMR_AF=0.1585;AFR_AF=0.4773;EUR_AF=0.1402;SAS_AF=0.093;AA=G|||;VT=SNP
18	77934838	rs8083534	A	G	100	PASS	AC=735;AF=0.146765;AN=5008;NS=2504;DP=22068;EAS_AF=0.0456;AMR_AF=0.1614;AFR_AF=0.1619;EUR_AF=0.2127;SAS_AF=0.1524;AA=A|||;VT=SNP
18	77935328	rs12454428	C	T	100	PASS	AC=3975;AF=0.79373;AN=5008;NS=2504;DP=30476;EAS_AF=0.6667;AMR_AF=0.817;AFR_AF=0.8268;EUR_AF=0.8588;SAS_AF=0.7965;AA=T|||;VT=SNP
18	77936214	rs11660391	G	A	100	PASS	AC=693;AF=0.138379;AN=5008;NS=2504;DP=18776;EAS_AF=0.0992;AMR_AF=0.1801;AFR_AF=0.0136;EUR_AF=0.333;SAS_AF=0.1176;AA=g|||;VT=SNP
18	77936741	rs11664130	A	C	100	PASS	AC=731;AF=0.145966;AN=5008;NS=2504;DP=18877;EAS_AF=0.0456;AMR_AF=0.1614;AFR_AF=0.1566;EUR_AF=0.2127;SAS_AF=0.1554;AA=A|||;VT=SNP
18	77936752	rs11664816	T	C	100	PASS	AC=742;AF=0.148163;AN=5008;NS=2504;DP=18370;EAS_AF=0.0456;AMR_AF=0.1628;AFR_AF=0.1596;EUR_AF=0.2177;SAS_AF=0.1564;AA=C|||;VT=SNP
18	77936772	rs2030336	A	G	100	PASS	AC=3999;AF=0.798522;AN=5008;NS=2504;DP=19216;EAS_AF=0.6786;AMR_AF=0.817;AFR_AF=0.8328;EUR_AF=0.8588;SAS_AF=0.8006;AA=G|||;VT=SNP
18	77936877	rs11661213	G	A	100	PASS	AC=736;AF=0.146965;AN=5008;NS=2504;DP=18491;EAS_AF=0.0466;AMR_AF=0.1614;AFR_AF=0.1566;EUR_AF=0.2147;SAS_AF=0.1575;AA=G|||;VT=SNP
18	77936878	rs11661412	C	A	100	PASS	AC=736;AF=0.146965;AN=5008;NS=2504;DP=18466;EAS_AF=0.0466;AMR_AF=0.1614;AFR_AF=0.1566;EUR_AF=0.2147;SAS_AF=0.1575;AA=C|||;VT=SNP
18	77937261	rs11665580	T	C	100	PASS	AC=1454;AF=0.290335;AN=5008;NS=2504;DP=16529;EAS_AF=0.1468;AMR_AF=0.3429;AFR_AF=0.171;EUR_AF=0.5716;SAS_AF=0.273;AA=C|||;VT=SNP
18	77937517	rs62101569	A	G	100	PASS	AC=1447;AF=0.288938;AN=5008;NS=2504;DP=19817;EAS_AF=0.4643;AMR_AF=0.3141;AFR_AF=0.1445;EUR_AF=0.1481;SAS_AF=0.4305;AA=A|||;VT=SNP
18	77937866	rs7228551	T	C	100	PASS	AC=4057;AF=0.810104;AN=5008;NS=2504;DP=20588;EAS_AF=0.6657;AMR_AF=0.8329;AFR_AF=0.8533;EUR_AF=0.8926;SAS_AF=0.7996;AA=C|||;VT=SNP
18	77937877	rs11659187	A	G	100	PASS	AC=744;AF=0.148562;AN=5008;NS=2504;DP=20508;EAS_AF=0.0456;AMR_AF=0.1614;AFR_AF=0.1694;EUR_AF=0.2127;SAS_AF=0.1513;AA=G|||;VT=SNP
18	77938205	rs12953470	C	T	100	PASS	AC=1012;AF=0.202077;AN=5008;NS=2504;DP=16968;EAS_AF=0.1062;AMR_AF=0.2262;AFR_AF=0.3888;EUR_AF=0.1412;SAS_AF=0.0941;AA=C|||;VT=SNP
18	77938901	rs884779	G	A	100	PASS	AC=955;AF=0.190695;AN=5008;NS=2504;DP=21552;EAS_AF=0.1002;AMR_AF=0.1542;AFR_AF=0.3888;EUR_AF=0.1402;SAS_AF=0.0941;AA=G|||;VT=SNP
18	77939775	rs12457179	G	T	100	PASS	AC=1381;AF=0.275759;AN=5008;NS=2504;DP=18841;EAS_AF=0.4623;AMR_AF=0.3127;AFR_AF=0.0976;EUR_AF=0.1481;SAS_AF=0.4294;AA=G|||;VT=SNP
18	77940484	rs62101570	T	A	100	PASS	AC=965;AF=0.192692;AN=5008;NS=2504;DP=20344;EAS_AF=0.0575;AMR_AF=0.1441;AFR_AF=0.4697;EUR_AF=0.1103;SAS_AF=0.0767;AA=T|||;VT=SNP
18	77940605	rs12963163	G	T	100	PASS	AC=1020;AF=0.203674;AN=5008;NS=2504;DP=18222;EAS_AF=0.0575;AMR_AF=0.1542;AFR_AF=0.4705;EUR_AF=0.1402;SAS_AF=0.0941;AA=G|||;VT=SNP
18	77942034	rs34929854	G	A	100	PASS	AC=880;AF=0.175719;AN=5008;NS=2504;DP=19033;EAS_AF=0.0575;AMR_AF=0.1499;AFR_AF=0.3676;EUR_AF=0.1392;SAS_AF=0.0941;AA=A|||;VT=SNP
18	77942411	rs62101572	G	T	100	PASS	AC=1435;AF=0.286542;AN=5008;NS=2504;DP=14324;EAS_AF=0.4603;AMR_AF=0.3141;AFR_AF=0.1399;EUR_AF=0.1471;SAS_AF=0.4294;AA=-|||;VT=SNP
18	77942415	rs62101573	C	A	100	PASS	AC=1439;AF=0.28734;AN=5008;NS=2504;DP=14191;EAS_AF=0.4623;AMR_AF=0.3141;AFR_AF=0.1407;EUR_AF=0.1481;SAS_AF=0.4294;AA=-|||;VT=SNP
18	77942427	rs62101574	A	C	100	PASS	AC=1435;AF=0.286542;AN=5008;NS=2504;DP=13149;EAS_AF=0.4593;AMR_AF=0.3127;AFR_AF=0.1422;EUR_AF=0.1481;SAS_AF=0.4274;AA=-|||;VT=SNP
18	77943115	rs34257883	C	T	100	PASS	AC=126;AF=0.0251597;AN=5008;NS=2504;DP=17471;EAS_AF=0.0417;AMR_AF=0.0187;AFR_AF=0.0015;EUR_AF=0.0447;SAS_AF=0.0245;AA=C|||;VT=SNP
18	77944031	rs34911990	G	A	100	PASS	AC=909;AF=0.18151;AN=5008;NS=2504;DP=28481;EAS_AF=0.0575;AMR_AF=0.1527;AFR_AF=0.3865;EUR_AF=0.1412;SAS_AF=0.0941;AA=g|||;VT=SNP
18	77944335	rs7228497	C	T	100	PASS	AC=948;AF=0.189297;AN=5008;NS=2504;DP=23078;EAS_AF=0.0575;AMR_AF=0.1542;AFR_AF=0.4153;EUR_AF=0.1412;SAS_AF=0.0941;AA=C|||;VT=SNP
18	77944831	rs35666724	A	T	100	PASS	AC=771;AF=0.153954;AN=5008;NS=2504;DP=15765;EAS_AF=0.0556;AMR_AF=0.1499;AFR_AF=0.3124;EUR_AF=0.1402;SAS_AF=0.0583;AA=A|||;VT=SNP
18	77944880	rs8087653	G	A	100	PASS	AC=1416;AF=0.282748;AN=5008;NS=2504;DP=15783;EAS_AF=0.4613;AMR_AF=0.3141;AFR_AF=0.1248;EUR_AF=0.1471;SAS_AF=0.4294;AA=G|||;VT=SNP
18	77945325	rs4799141	T	C	100	PASS	AC=3332;AF=0.665335;AN=5008;NS=2504;DP=21643;EAS_AF=0.6419;AMR_AF=0.6758;AFR_AF=0.6891;EUR_AF=0.662;SAS_AF=0.6534;AA=C|||;VT=SNP
18	77948335	rs8091035	T	C	100	PASS	AC=775;AF=0.154752;AN=5008;NS=2504;DP=18560;EAS_AF=0.1032;AMR_AF=0.1931;AFR_AF=0.0257;EUR_AF=0.3738;SAS_AF=0.1299;AA=T|||;VT=SNP
18	77948960	rs8090009	G	C	100	PASS	AC=823;AF=0.164337;AN=5008;NS=2504;DP=18428;EAS_AF=0.0437;AMR_AF=0.1599;AFR_AF=0.2443;EUR_AF=0.1998;SAS_AF=0.1472;AA=G|||;VT=SNP
18	77949088	rs8095413	T	C	100	PASS	AC=1052;AF=0.210064;AN=5008;NS=2504;DP=18687;EAS_AF=0.0585;AMR_AF=0.1657;AFR_AF=0.5045;EUR_AF=0.1521;SAS_AF=0.0593;AA=T|||;VT=SNP
18	77949236	rs34299914	C	A	100	PASS	AC=871;AF=0.173922;AN=5008;NS=2504;DP=17509;EAS_AF=0.0565;AMR_AF=0.1556;AFR_AF=0.3411;EUR_AF=0.1402;SAS_AF=0.1166;AA=C|||;VT=SNP
18	77949596	rs4799142	C	G	100	PASS	AC=1448;AF=0.289137;AN=5008;NS=2504;DP=18316;EAS_AF=0.4514;AMR_AF=0.3156;AFR_AF=0.1551;EUR_AF=0.1491;SAS_AF=0.4284;AA=G|||;VT=SNP
18	77950315	rs112211247	C	T	100	PASS	AC=761;AF=0.151957;AN=5008;NS=2504;DP=14277;EAS_AF=0.1012;AMR_AF=0.1902;AFR_AF=0.0234;EUR_AF=0.3698;SAS_AF=0.1268;AA=C|||;VT=SNP
18	77950543	rs8083877	T	C	100	PASS	AC=3264;AF=0.651757;AN=5008;NS=2504;DP=18665;EAS_AF=0.6121;AMR_AF=0.6671;AFR_AF=0.6687;EUR_AF=0.659;SAS_AF=0.6513;AA=C|||;VT=SNP
18	77951053	rs34644132	G	A	100	PASS	AC=953;AF=0.190296;AN=5008;NS=2504;DP=16765;EAS_AF=0.0437;AMR_AF=0.2147;AFR_AF=0.2443;EUR_AF=0.2575;SAS_AF=0.182;AA=G|||;VT=SNP
18	77952639	rs9956558	A	C	100	PASS	AC=1057;AF=0.211062;AN=5008;NS=2504;DP=21082;EAS_AF=0.0575;AMR_AF=0.1599;AFR_AF=0.4947;EUR_AF=0.1412;SAS_AF=0.0941;AA=A|||;VT=SNP
18	77952733	rs35667410	A	C	100	PASS	AC=903;AF=0.180312;AN=5008;NS=2504;DP=18997;EAS_AF=0.0575;AMR_AF=0.1556;AFR_AF=0.3805;EUR_AF=0.1412;SAS_AF=0.0941;AA=A|||;VT=SNP
18	77953135	rs35737874	G	A	100	PASS	AC=898;AF=0.179313;AN=5008;NS=2504;DP=15555;EAS_AF=0.0575;AMR_AF=0.1527;AFR_AF=0.3812;EUR_AF=0.1372;SAS_AF=0.0941;AA=G|||;VT=SNP
18	77955378	rs2886235	C	T	100	PASS	AC=3264;AF=0.651757;AN=5008;NS=2504;DP=21629;EAS_AF=0.6081;AMR_AF=0.6628;AFR_AF=0.674;EUR_AF=0.659;SAS_AF=0.6513;AA=T|||;VT=SNP
18	77956055	rs9945977	A	C	100	PASS	AC=3264;AF=0.651757;AN=5008;NS=2504;DP=18345;EAS_AF=0.6081;AMR_AF=0.6628;AFR_AF=0.674;EUR_AF=0.659;SAS_AF=0.6513;AA=C|||;VT=SNP
18	77956085	rs4798946	T	C	100	PASS	AC=3264;AF=0.651757;AN=5008;NS=2504;DP=18141;EAS_AF=0.6081;AMR_AF=0.6628;AFR_AF=0.674;EUR_AF=0.659;SAS_AF=0.6513;AA=C|||;VT=SNP
18	77956375	rs4799143	G	T	100	PASS	AC=1426;AF=0.284744;AN=5008;NS=2504;DP=19274;EAS_AF=0.4494;AMR_AF=0.3127;AFR_AF=0.1392;EUR_AF=0.1481;SAS_AF=0.4325;AA=G|||;VT=SNP
18	77958864	rs11081596	G	A	100	PASS	AC=736;AF=0.146965;AN=5008;NS=2504;DP=22883;EAS_AF=0.0992;AMR_AF=0.1888;AFR_AF=0.0159;EUR_AF=0.3678;SAS_AF=0.1166;AA=G|||;VT=SNP
18	77958907	rs11877955	C	T	100	PASS	AC=1340;AF=0.267572;AN=5008;NS=2504;DP=23456;EAS_AF=0.4345;AMR_AF=0.281;AFR_AF=0.1354;EUR_AF=0.0974;SAS_AF=0.4397;AA=C|||;VT=SNP
18	77959363	rs12458930	C	G	100	PASS	AC=2095;AF=0.418331;AN=5008;NS=2504;DP=20217;EAS_AF=0.5;AMR_AF=0.4438;AFR_AF=0.3177;EUR_AF=0.2972;SAS_AF=0.5767;AA=C|||;VT=SNP
18	77960283	rs7227720	G	C	100	PASS	AC=725;AF=0.144768;AN=5008;NS=2504;DP=15984;EAS_AF=0.0437;AMR_AF=0.1585;AFR_AF=0.1717;EUR_AF=0.2008;SAS_AF=0.1452;AA=G|||;VT=SNP
18	77961021	rs12962437	C	T	100	PASS	AC=704;AF=0.140575;AN=5008;NS=2504;DP=18411;EAS_AF=0.0437;AMR_AF=0.1571;AFR_AF=0.1596;EUR_AF=0.1988;SAS_AF=0.1431;AA=C|||;VT=SNP
18	77961347	rs59873241	C	T	100	PASS	AC=752;AF=0.15016;AN=5008;NS=2504;DP=18475;EAS_AF=0.1042;AMR_AF=0.1873;AFR_AF=0.0242;EUR_AF=0.3688;SAS_AF=0.1166;AA=C|||;VT=SNP
18	77961529	rs7235249	A	G	100	PASS	AC=1048;AF=0.209265;AN=5008;NS=2504;DP=18815;EAS_AF=0.0575;AMR_AF=0.1614;AFR_AF=0.4887;EUR_AF=0.1392;SAS_AF=0.0941;AA=G|||;VT=SNP
18	77961533	rs7235254	A	G	100	PASS	AC=1048;AF=0.209265;AN=5008;NS=2504;DP=18704;EAS_AF=0.0575;AMR_AF=0.1614;AFR_AF=0.4887;EUR_AF=0.1392;SAS_AF=0.0941;AA=G|||;VT=SNP
18	77963966	rs4798947	G	C	100	PASS	AC=894;AF=0.178514;AN=5008;NS=2504;DP=20445;EAS_AF=0.0585;AMR_AF=0.1542;AFR_AF=0.3737;EUR_AF=0.1412;SAS_AF=0.0941;AA=G|||;VT=SNP
18	77965350	rs34494461	C	T	100	PASS	AC=695;AF=0.138778;AN=5008;NS=2504;DP=18214;EAS_AF=0.0248;AMR_AF=0.1571;AFR_AF=0.1679;EUR_AF=0.1988;SAS_AF=0.1421;AA=c|||;VT=SNP
18	77966064	rs2886354	A	G	100	PASS	AC=4002;AF=0.799121;AN=5008;NS=2504;DP=16465;EAS_AF=0.6528;AMR_AF=0.8156;AFR_AF=0.8517;EUR_AF=0.8569;SAS_AF=0.8078;AA=G|||;VT=SNP
18	77966280	rs12960187	G	T	100	PASS	AC=502;AF=0.10024;AN=5008;NS=2504;DP=17874;EAS_AF=0.0169;AMR_AF=0.1455;AFR_AF=0.0477;EUR_AF=0.1998;SAS_AF=0.1227;AA=G|||;VT=SNP
18	77966625	rs72980350	A	T	100	PASS	AC=740;AF=0.147764;AN=5008;NS=2504;DP=20094;EAS_AF=0.0992;AMR_AF=0.1859;AFR_AF=0.0159;EUR_AF=0.3648;SAS_AF=0.1258;AA=A|||;VT=SNP
18	77966646	rs4799146	A	G	100	PASS	AC=1396;AF=0.278754;AN=5008;NS=2504;DP=20602;EAS_AF=0.4683;AMR_AF=0.3098;AFR_AF=0.0938;EUR_AF=0.1491;SAS_AF=0.4448;AA=A|||;VT=SNP
18	77966688	rs35079503	G	A	100	PASS	AC=695;AF=0.138778;AN=5008;NS=2504;DP=21311;EAS_AF=0.0258;AMR_AF=0.1571;AFR_AF=0.1672;EUR_AF=0.1988;SAS_AF=0.1421;AA=G|||;VT=SNP
18	77967011	rs72980353	A	C	100	PASS	AC=899;AF=0.179513;AN=5008;NS=2504;DP=18638;EAS_AF=0.1151;AMR_AF=0.2032;AFR_AF=0.1021;EUR_AF=0.3708;SAS_AF=0.137;AA=-|||;VT=SNP
18	77967057	rs55956571	T	C	100	PASS	AC=696;AF=0.138978;AN=5008;NS=2504;DP=20116;EAS_AF=0.0268;AMR_AF=0.1571;AFR_AF=0.1672;EUR_AF=0.1988;SAS_AF=0.1421;AA=T|||;VT=SNP
18	77967853	rs28572771	C	T	100	PASS	AC=748;AF=0.149361;AN=5008;NS=2504;DP=18191;EAS_AF=0.1012;AMR_AF=0.1873;AFR_AF=0.0166;EUR_AF=0.3678;SAS_AF=0.1268;AA=C|||;VT=SNP
18	77967972	rs2139393	T	C	100	PASS	AC=874;AF=0.174521;AN=5008;NS=2504;DP=17044;EAS_AF=0.0575;AMR_AF=0.1542;AFR_AF=0.3585;EUR_AF=0.1421;SAS_AF=0.0941;AA=T|||;VT=SNP
18	77968392	rs9956207	C	T	100	PASS	AC=985;AF=0.196685;AN=5008;NS=2504;DP=17211;EAS_AF=0.0575;AMR_AF=0.1556;AFR_AF=0.4478;EUR_AF=0.1392;SAS_AF=0.089;AA=C|||;VT=SNP
18	77968782	rs73971900	A	G	100	PASS	AC=285;AF=0.0569089;AN=5008;NS=2504;DP=15166;EAS_AF=0.0337;AMR_AF=0.0634;AFR_AF=0.0991;EUR_AF=0.0557;SAS_AF=0.0204;AA=A|||;VT=SNP
18	77968796	rs7243052	G	A	100	PASS	AC=1218;AF=0.243211;AN=5008;NS=2504;DP=14867;EAS_AF=0.0218;AMR_AF=0.2161;AFR_AF=0.4281;EUR_AF=0.2853;SAS_AF=0.1973;AA=G|||;VT=SNP
18	77969285	rs4798949	G	C	100	PASS	AC=3827;AF=0.764177;AN=5008;NS=2504;DP=19171;EAS_AF=0.6518;AMR_AF=0.8098;AFR_AF=0.7284;EUR_AF=0.8588;SAS_AF=0.7986;AA=C|||;VT=SNP
18	77969303	rs11081597	G	T	100	PASS	AC=748;AF=0.149361;AN=5008;NS=2504;DP=19954;EAS_AF=0.1012;AMR_AF=0.1873;AFR_AF=0.0159;EUR_AF=0.3688;SAS_AF=0.1268;AA=G|||;VT=SNP
18	77969726	rs7235170	T	C	100	PASS	AC=2913;AF=0.581669;AN=5008;NS=2504;DP=20691;EAS_AF=0.5952;AMR_AF=0.6599;AFR_AF=0.3366;EUR_AF=0.7167;SAS_AF=0.7045;AA=T|||;VT=SNP
18	77969815	rs7229457	G	T	100	PASS	AC=2910;AF=0.58107;AN=5008;NS=2504;DP=22480;EAS_AF=0.5952;AMR_AF=0.6571;AFR_AF=0.3359;EUR_AF=0.7177;SAS_AF=0.7035;AA=G|||;VT=SNP
18	77970604	rs12968557	T	G	100	PASS	AC=759;AF=0.151558;AN=5008;NS=2504;DP=14481;EAS_AF=0.0308;AMR_AF=0.2046;AFR_AF=0.1762;EUR_AF=0.2107;SAS_AF=0.1442;AA=T|||;VT=SNP
18	77970779	rs12964953	A	T	100	PASS	AC=711;AF=0.141973;AN=5008;NS=2504;DP=15651;EAS_AF=0.0248;AMR_AF=0.1599;AFR_AF=0.1778;EUR_AF=0.1998;SAS_AF=0.1421;AA=A|||;VT=SNP
18	77971939	rs11660652	T	C	100	PASS	AC=749;AF=0.149561;AN=5008;NS=2504;DP=16521;EAS_AF=0.1012;AMR_AF=0.1873;AFR_AF=0.0159;EUR_AF=0.3698;SAS_AF=0.1268;AA=T|||;VT=SNP
18	77972066	rs11663146	C	T	100	PASS	AC=306;AF=0.0611022;AN=5008;NS=2504;DP=15776;EAS_AF=0.004;AMR_AF=0.111;AFR_AF=0.0068;EUR_AF=0.1918;SAS_AF=0.0235;AA=C|||;VT=SNP
18	77972193	rs10468816	C	A	100	PASS	AC=3983;AF=0.795327;AN=5008;NS=2504;DP=13914;EAS_AF=0.6528;AMR_AF=0.8156;AFR_AF=0.8434;EUR_AF=0.8588;SAS_AF=0.7975;AA=a|||;VT=SNP
18	77972339	rs7229651	A	G	100	PASS	AC=715;AF=0.142772;AN=5008;NS=2504;DP=15773;EAS_AF=0.0268;AMR_AF=0.1599;AFR_AF=0.1785;EUR_AF=0.2008;SAS_AF=0.1421;AA=a|||;VT=SNP
18	77972453	rs2365387	C	T	100	PASS	AC=3955;AF=0.789736;AN=5008;NS=2504;DP=16241;EAS_AF=0.6528;AMR_AF=0.8141;AFR_AF=0.823;EUR_AF=0.8588;SAS_AF=0.7975;AA=c|||;VT=SNP
18	77973702	rs2365388	G	T	100	PASS	AC=894;AF=0.178514;AN=5008;NS=2504;DP=18012;EAS_AF=0.0565;AMR_AF=0.1527;AFR_AF=0.3752;EUR_AF=0.1412;SAS_AF=0.0951;AA=G|||;VT=SNP
18	77973878	rs73975203	A	G	100	PASS	AC=1442;AF=0.287939;AN=5008;NS=2504;DP=18104;EAS_AF=0.4702;AMR_AF=0.3098;AFR_AF=0.1362;EUR_AF=0.1481;SAS_AF=0.4335;AA=A|||;VT=SNP
18	77974983	rs6506816	C	A	100	PASS	AC=3978;AF=0.794329;AN=5008;NS=2504;DP=19102;EAS_AF=0.6736;AMR_AF=0.8184;AFR_AF=0.8343;EUR_AF=0.8579;SAS_AF=0.7822;AA=A|||;VT=SNP
18	77975782	rs11875635	A	G	100	PASS	AC=1100;AF=0.219649;AN=5008;NS=2504;DP=20473;EAS_AF=0.0635;AMR_AF=0.1801;AFR_AF=0.4342;EUR_AF=0.2058;SAS_AF=0.1329;AA=A|||;VT=SNP
18	77976140	rs11081600	T	C	100	PASS	AC=1434;AF=0.286342;AN=5008;NS=2504;DP=22641;EAS_AF=0.4663;AMR_AF=0.3112;AFR_AF=0.1362;EUR_AF=0.1551;SAS_AF=0.4213;AA=T|||;VT=SNP
18	77976956	rs7236219	C	G	100	PASS	AC=3976;AF=0.79393;AN=5008;NS=2504;DP=17982;EAS_AF=0.6577;AMR_AF=0.8156;AFR_AF=0.8495;EUR_AF=0.8529;SAS_AF=0.7832;AA=G|||;VT=SNP
18	77977252	rs7237283	A	C	100	PASS	AC=888;AF=0.177316;AN=5008;NS=2504;DP=18004;EAS_AF=0.0327;AMR_AF=0.1657;AFR_AF=0.2852;EUR_AF=0.2147;SAS_AF=0.1503;AA=C|||;VT=SNP
18	77978111	rs8095584	G	C	100	PASS	AC=888;AF=0.177316;AN=5008;NS=2504;DP=17663;EAS_AF=0.0605;AMR_AF=0.1527;AFR_AF=0.3775;EUR_AF=0.1322;SAS_AF=0.091;AA=G|||;VT=SNP
18	77978379	rs7242269	C	T	100	PASS	AC=3956;AF=0.789936;AN=5008;NS=2504;DP=17639;EAS_AF=0.6577;AMR_AF=0.8141;AFR_AF=0.8366;EUR_AF=0.8529;SAS_AF=0.7812;AA=T|||;VT=SNP
18	77979387	rs8088954	T	C	100	PASS	AC=3975;AF=0.79373;AN=5008;NS=2504;DP=19224;EAS_AF=0.6587;AMR_AF=0.8156;AFR_AF=0.8495;EUR_AF=0.8529;SAS_AF=0.7812;AA=C|||;VT=SNP
18	77979569	rs12457111	C	T	100	PASS	AC=1416;AF=0.282748;AN=5008;NS=2504;DP=18145;EAS_AF=0.4464;AMR_AF=0.3112;AFR_AF=0.1346;EUR_AF=0.1561;SAS_AF=0.4243;AA=C|||;VT=SNP
18	77981264	rs12953936	T	A	100	PASS	AC=886;AF=0.176917;AN=5008;NS=2504;DP=17297;EAS_AF=0.0605;AMR_AF=0.1527;AFR_AF=0.3759;EUR_AF=0.1322;SAS_AF=0.091;AA=T|||;VT=SNP
18	77981824	rs72980366	C	T	100	PASS	AC=720;AF=0.14377;AN=5008;NS=2504;DP=20254;EAS_AF=0.0972;AMR_AF=0.1902;AFR_AF=0.0219;EUR_AF=0.3469;SAS_AF=0.1145;AA=C|||;VT=SNP
18	77982107	rs1879104	T	C	100	PASS	AC=1523;AF=0.304113;AN=5008;NS=2504;DP=20101;EAS_AF=0.4464;AMR_AF=0.317;AFR_AF=0.211;EUR_AF=0.1571;SAS_AF=0.4254;AA=T|||;VT=SNP
18	77982228	rs1533654	G	A	100	PASS	AC=3970;AF=0.792732;AN=5008;NS=2504;DP=17638;EAS_AF=0.6577;AMR_AF=0.8156;AFR_AF=0.8472;EUR_AF=0.8509;SAS_AF=0.7822;AA=A|||;VT=SNP
18	77982902	rs62101590	T	C	100	PASS	AC=1430;AF=0.285543;AN=5008;NS=2504;DP=18844;EAS_AF=0.4464;AMR_AF=0.3112;AFR_AF=0.1445;EUR_AF=0.1571;SAS_AF=0.4243;AA=T|||;VT=SNP
18	77983937	rs55671629	G	A	100	PASS	AC=1417;AF=0.282947;AN=5008;NS=2504;DP=18287;EAS_AF=0.4464;AMR_AF=0.3141;AFR_AF=0.1369;EUR_AF=0.1571;SAS_AF=0.4192;AA=G|||;VT=SNP
18	77984095	rs9709791	G	A	100	PASS	AC=2904;AF=0.579872;AN=5008;NS=2504;DP=11184;EAS_AF=0.5982;AMR_AF=0.6542;AFR_AF=0.3419;EUR_AF=0.7167;SAS_AF=0.6892;AA=g|||;VT=SNP
18	77984130	rs56191033	C	T	100	PASS	AC=1428;AF=0.285144;AN=5008;NS=2504;DP=13174;EAS_AF=0.4464;AMR_AF=0.3141;AFR_AF=0.1415;EUR_AF=0.1571;SAS_AF=0.4243;AA=C|||;VT=SNP
18	77984345	rs12373373	C	T	100	PASS	AC=754;AF=0.150559;AN=5008;NS=2504;DP=16565;EAS_AF=0.0972;AMR_AF=0.1888;AFR_AF=0.0333;EUR_AF=0.3608;SAS_AF=0.1207;AA=C|||;VT=SNP
18	77984604	rs9675571	T	C	100	PASS	AC=3960;AF=0.790735;AN=5008;NS=2504;DP=15082;EAS_AF=0.6587;AMR_AF=0.8112;AFR_AF=0.8487;EUR_AF=0.8519;SAS_AF=0.771;AA=C|||;VT=SNP
18	77984717	rs11659843	A	T	100	PASS	AC=712;AF=0.142173;AN=5008;NS=2504;DP=16349;EAS_AF=0.0546;AMR_AF=0.1527;AFR_AF=0.1596;EUR_AF=0.1988;SAS_AF=0.1431;AA=A|||;VT=SNP
18	77985295	rs56257783	T	C	100	PASS	AC=1423;AF=0.284145;AN=5008;NS=2504;DP=19520;EAS_AF=0.4464;AMR_AF=0.3127;AFR_AF=0.1384;EUR_AF=0.1571;SAS_AF=0.4243;AA=T|||;VT=SNP
18	77985759	rs1879102	C	G	100	PASS	AC=3916;AF=0.781949;AN=5008;NS=2504;DP=15909;EAS_AF=0.6587;AMR_AF=0.8069;AFR_AF=0.8147;EUR_AF=0.8529;SAS_AF=0.774;AA=C|||;VT=SNP
18	77985761	rs1879103	T	G	100	PASS	AC=3916;AF=0.781949;AN=5008;NS=2504;DP=16075;EAS_AF=0.6587;AMR_AF=0.8069;AFR_AF=0.8147;EUR_AF=0.8529;SAS_AF=0.774;AA=G|||;VT=SNP
18	77986114	rs7236181	G	A	100	PASS	AC=1419;AF=0.283347;AN=5008;NS=2504;DP=11961;EAS_AF=0.4454;AMR_AF=0.3127;AFR_AF=0.1362;EUR_AF=0.1571;SAS_AF=0.4243;AA=G|||;VT=SNP
18	77986130	rs62101593	G	A	100	PASS	AC=331;AF=0.0660942;AN=5008;NS=2504;DP=11360;EAS_AF=0.0585;AMR_AF=0.1254;AFR_AF=0.0045;EUR_AF=0.1292;SAS_AF=0.0501;AA=G|||;VT=SNP
18	77986377	rs7237826	C	T	100	PASS	AC=709;AF=0.141573;AN=5008;NS=2504;DP=9327;EAS_AF=0.0556;AMR_AF=0.1513;AFR_AF=0.1589;EUR_AF=0.1978;SAS_AF=0.1421;AA=C|||;VT=SNP
18	77986613	rs8093843	A	G	100	PASS	AC=1418;AF=0.283147;AN=5008;NS=2504;DP=12137;EAS_AF=0.4454;AMR_AF=0.3127;AFR_AF=0.1362;EUR_AF=0.1561;SAS_AF=0.4243;AA=A|||;VT=SNP
18	77986924	rs143342238	C	G	100	PASS	AC=155;AF=0.0309505;AN=5008;NS=2504;DP=16543;EAS_AF=0.0109;AMR_AF=0.0187;AFR_AF=0.003;EUR_AF=0.0557;SAS_AF=0.0726;AA=C|||;VT=SNP
18	77987229	rs58823975	G	T	100	PASS	AC=754;AF=0.150559;AN=5008;NS=2504;DP=21100;EAS_AF=0.0972;AMR_AF=0.1888;AFR_AF=0.0287;EUR_AF=0.3668;SAS_AF=0.1207;AA=G|||;VT=SNP
18	77988216	rs11659836	G	C	100	PASS	AC=737;AF=0.147165;AN=5008;NS=2504;DP=22079;EAS_AF=0.0972;AMR_AF=0.1888;AFR_AF=0.0159;EUR_AF=0.3668;SAS_AF=0.1207;AA=G|||;VT=SNP
18	77988326	rs56808857	G	T	100	PASS	AC=606;AF=0.121006;AN=5008;NS=2504;DP=20042;EAS_AF=0.0575;AMR_AF=0.1369;AFR_AF=0.2065;EUR_AF=0.1292;SAS_AF=0.0511;AA=G|||;VT=SNP
18	77990447	rs60673318	C	G	100	PASS	AC=817;AF=0.163139;AN=5008;NS=2504;DP=18635;EAS_AF=0.0972;AMR_AF=0.2248;AFR_AF=0.0295;EUR_AF=0.4016;SAS_AF=0.1227;AA=C|||;VT=SNP
18	77991527	rs9949023	T	C	100	PASS	AC=1063;AF=0.21226;AN=5008;NS=2504;DP=18389;EAS_AF=0.0605;AMR_AF=0.1657;AFR_AF=0.5;EUR_AF=0.1352;SAS_AF=0.092;AA=C|||;VT=SNP
18	77991985	rs9676180	G	A	100	PASS	AC=1410;AF=0.28155;AN=5008;NS=2504;DP=20073;EAS_AF=0.4385;AMR_AF=0.3141;AFR_AF=0.1339;EUR_AF=0.1561;SAS_AF=0.4254;AA=G|||;VT=SNP
18	77997052	rs4398161	A	G	100	PASS	AC=3998;AF=0.798323;AN=5008;NS=2504;DP=15861;EAS_AF=0.6657;AMR_AF=0.8127;AFR_AF=0.8525;EUR_AF=0.8638;SAS_AF=0.7843;AA=G|||;VT=SNP
18	77997191	rs56350247	T	C	100	PASS	AC=1836;AF=0.366613;AN=5008;NS=2504;DP=17311;EAS_AF=0.1577;AMR_AF=0.3602;AFR_AF=0.5242;EUR_AF=0.5159;SAS_AF=0.2198;AA=C|||;VT=SNP
18	77997606	rs12326494	T	C	100	PASS	AC=1036;AF=0.206869;AN=5008;NS=2504;DP=18058;EAS_AF=0.0615;AMR_AF=0.1556;AFR_AF=0.4932;EUR_AF=0.1312;SAS_AF=0.0838;AA=C|||;VT=SNP
18	77998335	rs1122754	G	A	100	PASS	AC=1418;AF=0.283147;AN=5008;NS=2504;DP=20234;EAS_AF=0.4385;AMR_AF=0.3127;AFR_AF=0.1339;EUR_AF=0.1561;SAS_AF=0.4346;AA=G|||;VT=SNP
18	77998340	rs1122753	C	A	100	PASS	AC=878;AF=0.175319;AN=5008;NS=2504;DP=20284;EAS_AF=0.0605;AMR_AF=0.1455;AFR_AF=0.382;EUR_AF=0.1302;SAS_AF=0.0818;AA=C|||;VT=SNP
18	77998375	rs1122752	A	G	100	PASS	AC=870;AF=0.173722;AN=5008;NS=2504;DP=20292;EAS_AF=0.0605;AMR_AF=0.1455;AFR_AF=0.3759;EUR_AF=0.1302;SAS_AF=0.0818;AA=A|||;VT=SNP
18	77998972	rs67693980	A	G	100	PASS	AC=711;AF=0.141973;AN=5008;NS=2504;DP=21978;EAS_AF=0.0565;AMR_AF=0.1513;AFR_AF=0.1589;EUR_AF=0.1998;SAS_AF=0.1411;AA=A|||;VT=SNP
18	78000441	rs12709641	C	G	100	PASS	AC=875;AF=0.17472;AN=5008;NS=2504;DP=18766;EAS_AF=0.0605;AMR_AF=0.1499;AFR_AF=0.3767;EUR_AF=0.1312;SAS_AF=0.0818;AA=.|||;VT=SNP
18	78001282	rs1519619	C	A	100	PASS	AC=1400;AF=0.279553;AN=5008;NS=2504;DP=17471;EAS_AF=0.4385;AMR_AF=0.3098;AFR_AF=0.1225;EUR_AF=0.1551;SAS_AF=0.4346;AA=.|||;VT=SNP
18	78001819	rs8089280	C	G	100	PASS	AC=3801;AF=0.758986;AN=5008;NS=2504;DP=20699;EAS_AF=0.6528;AMR_AF=0.8055;AFR_AF=0.7307;EUR_AF=0.8509;SAS_AF=0.7791;AA=.|||;VT=SNP
18	78002055	rs8083484	G	A	100	PASS	AC=747;AF=0.149161;AN=5008;NS=2504;DP=19836;EAS_AF=0.0972;AMR_AF=0.1945;AFR_AF=0.0166;EUR_AF=0.3678;SAS_AF=0.1247;AA=.|||;VT=SNP
18	78002239	rs6506819	T	C	100	PASS	AC=3944;AF=0.78754;AN=5008;NS=2504;DP=19976;EAS_AF=0.6627;AMR_AF=0.8112;AFR_AF=0.8245;EUR_AF=0.8519;SAS_AF=0.7832;AA=.|||;VT=SNP
18	78002730	rs4798950	T	C	100	PASS	AC=3316;AF=0.662141;AN=5008;NS=2504;DP=19402;EAS_AF=0.6101;AMR_AF=0.647;AFR_AF=0.767;EUR_AF=0.6024;SAS_AF=0.6462;AA=.|||;VT=SNP
18	78003207	rs67491878	A	C	100	PASS	AC=1438;AF=0.287141;AN=5008;NS=2504;DP=24195;EAS_AF=0.124;AMR_AF=0.3429;AFR_AF=0.1868;EUR_AF=0.5616;SAS_AF=0.2689;AA=.|||;VT=SNP
18	78003307	rs12961654	G	A	100	PASS	AC=827;AF=0.165136;AN=5008;NS=2504;DP=22753;EAS_AF=0.0605;AMR_AF=0.1455;AFR_AF=0.3427;EUR_AF=0.1312;SAS_AF=0.0818;AA=.|||;VT=SNP
18	78003573	rs12962083	G	A	100	PASS	AC=3935;AF=0.785743;AN=5008;NS=2504;DP=22209;EAS_AF=0.6538;AMR_AF=0.8055;AFR_AF=0.8351;EUR_AF=0.8489;SAS_AF=0.7761;AA=.|||;VT=SNP
18	78003909	rs6506820	T	C	100	PASS	AC=868;AF=0.173323;AN=5008;NS=2504;DP=16448;EAS_AF=0.0625;AMR_AF=0.1484;AFR_AF=0.3707;EUR_AF=0.1312;SAS_AF=0.0818;AA=.|||;VT=SNP
18	78004048	rs12456553	T	C	100	PASS	AC=2943;AF=0.58766;AN=5008;NS=2504;DP=14366;EAS_AF=0.5952;AMR_AF=0.6513;AFR_AF=0.3676;EUR_AF=0.7177;SAS_AF=0.6984;AA=.|||;VT=SNP
18	78004132	rs6506821	C	T	100	PASS	AC=997;AF=0.199081;AN=5008;NS=2504;DP=11627;EAS_AF=0.0605;AMR_AF=0.1527;AFR_AF=0.4675;EUR_AF=0.1312;SAS_AF=0.0818;AA=.|||;VT=SNP
18	78004331	rs73496417	C	T	100	PASS	AC=849;AF=0.169529;AN=5008;NS=2504;DP=8351;EAS_AF=0.0605;AMR_AF=0.1499;AFR_AF=0.357;EUR_AF=0.1312;SAS_AF=0.0818;AA=.|||;VT=SNP
18	78006481	rs56361407	A	C	100	PASS	AC=1387;AF=0.276957;AN=5008;NS=2504;DP=17850;EAS_AF=0.4395;AMR_AF=0.3127;AFR_AF=0.1112;EUR_AF=0.1571;SAS_AF=0.4315;AA=.|||;VT=SNP
18	78006754	rs8088277	A	G	100	PASS	AC=691;AF=0.137979;AN=5008;NS=2504;DP=16604;EAS_AF=0.0585;AMR_AF=0.1427;AFR_AF=0.2655;EUR_AF=0.1312;SAS_AF=0.0511;AA=.|||;VT=SNP
18	78006784	rs12965158	T	G	100	PASS	AC=1513;AF=0.302117;AN=5008;NS=2504;DP=15793;EAS_AF=0.2292;AMR_AF=0.3329;AFR_AF=0.1853;EUR_AF=0.5497;SAS_AF=0.2587;AA=.|||;VT=SNP
18	78007270	rs71369943	C	T	100	PASS	AC=333;AF=0.0664936;AN=5008;NS=2504;DP=18670;EAS_AF=0.0585;AMR_AF=0.1254;AFR_AF=0.0053;EUR_AF=0.1292;SAS_AF=0.0511;AA=.|||;VT=SNP
18	78007306	rs34170677	C	T	100	PASS	AC=680;AF=0.135783;AN=5008;NS=2504;DP=19435;EAS_AF=0.0565;AMR_AF=0.1398;AFR_AF=0.1573;EUR_AF=0.1859;SAS_AF=0.1339;AA=.|||;VT=SNP
18	78007784	rs12970236	T	C	100	PASS	AC=1693;AF=0.338059;AN=5008;NS=2504;DP=19663;EAS_AF=0.2312;AMR_AF=0.3415;AFR_AF=0.2912;EUR_AF=0.5517;SAS_AF=0.2894;AA=.|||;VT=SNP
18	78008334	rs9955360	C	A	100	PASS	AC=4018;AF=0.802316;AN=5008;NS=2504;DP=17514;EAS_AF=0.7272;AMR_AF=0.8084;AFR_AF=0.8343;EUR_AF=0.8529;SAS_AF=0.7802;AA=.|||;VT=SNP
18	78010194	rs7233529	C	T	100	PASS	AC=1408;AF=0.28115;AN=5008;NS=2504;DP=20647;EAS_AF=0.4385;AMR_AF=0.3184;AFR_AF=0.112;EUR_AF=0.168;SAS_AF=0.4376;AA=.|||;VT=SNP
18	78012249	rs7505302	G	A	100	PASS	AC=814;AF=0.16254;AN=5008;NS=2504;DP=17753;EAS_AF=0.1726;AMR_AF=0.1859;AFR_AF=0.0166;EUR_AF=0.3658;SAS_AF=0.1237;AA=.|||;VT=SNP
18	78012463	rs72980401	G	A	100	PASS	AC=818;AF=0.163339;AN=5008;NS=2504;DP=14032;EAS_AF=0.1726;AMR_AF=0.1916;AFR_AF=0.0166;EUR_AF=0.3658;SAS_AF=0.1237;AA=.|||;VT=SNP
18	78012915	rs73496422	G	T	100	PASS	AC=645;AF=0.128794;AN=5008;NS=2504;DP=23051;EAS_AF=0.0347;AMR_AF=0.1383;AFR_AF=0.1604;EUR_AF=0.1769;SAS_AF=0.1268;AA=.|||;VT=SNP
18	78012929	rs11874613	C	A	100	PASS	AC=1434;AF=0.286342;AN=5008;NS=2504;DP=22724;EAS_AF=0.4623;AMR_AF=0.3156;AFR_AF=0.1135;EUR_AF=0.167;SAS_AF=0.4407;AA=.|||;VT=SNP
18	78013878	rs12954011	G	A	100	PASS	AC=2155;AF=0.430312;AN=5008;NS=2504;DP=17226;EAS_AF=0.504;AMR_AF=0.4597;AFR_AF=0.4039;EUR_AF=0.3052;SAS_AF=0.498;AA=.|||;VT=SNP
18	78014320	rs12606550	C	T	100	PASS	AC=837;AF=0.167133;AN=5008;NS=2504;DP=12780;EAS_AF=0.1786;AMR_AF=0.1931;AFR_AF=0.0242;EUR_AF=0.3668;SAS_AF=0.1247;AA=.|||;VT=SNP
18	78014582	rs12456851	C	A	100	PASS	AC=1419;AF=0.283347;AN=5008;NS=2504;DP=20718;EAS_AF=0.4454;AMR_AF=0.3199;AFR_AF=0.1135;EUR_AF=0.168;SAS_AF=0.4387;AA=.|||;VT=SNP
18	78014614	rs7507083	G	A	100	PASS	AC=2168;AF=0.432907;AN=5008;NS=2504;DP=20540;EAS_AF=0.503;AMR_AF=0.4654;AFR_AF=0.4085;EUR_AF=0.3082;SAS_AF=0.499;AA=.|||;VT=SNP
18	78014997	rs12959193	G	C	100	PASS	AC=661;AF=0.131989;AN=5008;NS=2504;DP=20676;EAS_AF=0.0516;AMR_AF=0.1354;AFR_AF=0.1611;EUR_AF=0.1769;SAS_AF=0.1268;AA=.|||;VT=SNP
18	78015057	rs7236400	T	C	100	PASS	AC=4032;AF=0.805112;AN=5008;NS=2504;DP=20031;EAS_AF=0.7361;AMR_AF=0.8069;AFR_AF=0.8366;EUR_AF=0.8529;SAS_AF=0.7832;AA=.|||;VT=SNP
18	78015180	rs12960632	C	T	100	PASS	AC=600;AF=0.119808;AN=5008;NS=2504;DP=19999;EAS_AF=0.0516;AMR_AF=0.1282;AFR_AF=0.1188;EUR_AF=0.1769;SAS_AF=0.1268;AA=.|||;VT=SNP
18	78015230	rs67639947	C	T	100	PASS	AC=601;AF=0.120008;AN=5008;NS=2504;DP=19463;EAS_AF=0.0516;AMR_AF=0.1297;AFR_AF=0.1195;EUR_AF=0.1759;SAS_AF=0.1268;AA=.|||;VT=SNP
18	78017073	rs149056417	C	G	100	PASS	AC=850;AF=0.169728;AN=5008;NS=2504;DP=14695;EAS_AF=0.1806;AMR_AF=0.1974;AFR_AF=0.0257;EUR_AF=0.3718;SAS_AF=0.1258;AA=.|||;VT=SNP
```
