## Supplementary material for "Characterization of shared and ancestry-specific signals driving complex traits using multi-ancestry fine-mapping": mesusiecsinfo

```
*************************************************************

  Multiple Ancestry Sum of Single Effect Model (MESuSiE)          

   Visit http://www.xzlab.org/software.html For Update            

            (C) 2022 Boran Gao, Xiang Zhou                        

              GNU General Public License                          

*************************************************************
# Start data processing for sufficient statistics 
# Create MESuSiE object 
# Start data analysis 

# Data analysis is done, and now generates result 

Potential causal SNPs with PIP > 0.5:  chr19:11085680:AC:A 

Credible sets for effects: 
$cs
$cs$L1
[1] 2328 2336

$cs$L2
[1] 2373 2375 2377 2381 2385 2391

$cs$L3
 [1] 2252 2253 2264 2268 2271 2272 2273 2275 2286 2287 2291


$cs_category
       L1        L2        L3 
"eur_afr"     "eur" "eur_afr" 

$purity
   min.abs.corr mean.abs.corr median.abs.corr
L1     0.997691     0.9988455       0.9988455
L2     0.684329     0.8602812       0.9929750
L3     0.966404     0.9868309       0.9880590

$cs_index
[1] 1 2 3

$coverage
[1] 0.9977665 0.9576496 0.9597295

$requested_coverage
[1] 0.95


 Use MESuSiE_Plot() for visualization
# Total time used for the analysis: 0.29 mins
```
