## Supplementary material for "Characterization of shared and ancestry-specific signals driving complex traits using multi-ancestry fine-mapping": mesusieoutput

```
                 eur          afr      eur_afr
   [1,] 5.386796e-11 1.663645e-10 1.887765e-11
   [2,] 5.524432e-11 1.801073e-10 2.124990e-11
   [3,] 5.583539e-11 1.625265e-10 2.120892e-11
   [4,] 2.071949e-10 1.776018e-10 1.005863e-10
   [5,] 1.215595e-10 7.866192e-11 2.481657e-11
   [6,] 1.334460e-10 7.789035e-11 2.708266e-11
   [7,] 1.466749e-10 7.462051e-11 3.353772e-11
   [8,] 1.755322e-10 1.833411e-10 2.106915e-11
   [9,] 1.531635e-10 1.695485e-10 2.010204e-11
  [10,] 5.400300e-11 2.052630e-10 2.000519e-11
  [11,] 1.496515e-10 9.216907e-11 2.477546e-11
  [12,] 5.402204e-11 2.134493e-10 1.993853e-11
  [13,] 2.117575e-10 2.196973e-10 1.210241e-10
  [14,] 1.553570e-10 9.397735e-11 2.500820e-11
  [15,] 2.957097e-10 1.075341e-10 1.099928e-10
  [16,] 1.371526e-10 1.512707e-10 1.979763e-11
  [17,] 2.279197e-10 1.901238e-10 1.174270e-10
  [18,] 1.488187e-10 1.306403e-10 2.205737e-11
  [19,] 1.512326e-10 1.748506e-10 8.567358e-11
  [20,] 1.241776e-10 9.302557e-11 2.165963e-11
  [21,] 2.401705e-10 2.182791e-10 1.386040e-10
  [22,] 1.574533e-10 9.488931e-11 2.505687e-11
  [23,] 2.198096e-10 2.165321e-10 1.250569e-10
  [24,] 1.422379e-10 7.441916e-11 3.377204e-11
  [25,] 5.401713e-11 2.280687e-10 2.030160e-11
  [26,] 4.382518e-11 1.642513e-10 1.440701e-11
  [27,] 1.865886e-10 2.586270e-10 1.185809e-10
  [28,] 2.208056e-10 2.267579e-10 1.294540e-10
  [29,] 2.447798e-10 1.903155e-10 1.272025e-10
  [30,] 1.725565e-10 9.392467e-11 2.693967e-11
  [31,] 1.543152e-10 1.275933e-10 2.286310e-11
  [32,] 1.612647e-10 9.378293e-11 2.572766e-11
  [33,] 1.655567e-10 1.787119e-10 6.277335e-11
  [34,] 2.164568e-10 2.278024e-10 1.269903e-10
  [35,] 1.511592e-10 1.387126e-10 2.165687e-11
  [36,] 1.528959e-10 9.617456e-11 2.429554e-11
  [37,] 5.402018e-11 2.272418e-10 2.033757e-11
  [38,] 3.059316e-10 1.105139e-10 1.182632e-10
  [39,] 2.542720e-10 2.144180e-10 1.460799e-10
  [40,] 5.402943e-11 2.454502e-10 2.100435e-11
  [41,] 1.417667e-10 1.401990e-10 2.070417e-11
  [42,] 1.452103e-10 7.494048e-11 3.221401e-11
  [43,] 5.401827e-11 2.481640e-10 2.052170e-11
  [44,] 5.402244e-11 2.452819e-10 2.111340e-11
  [45,] 1.249133e-10 1.369577e-10 1.938381e-11
  [46,] 2.240647e-10 1.092921e-10 8.615654e-11
  [47,] 1.084645e-10 7.503609e-11 2.543809e-11
  [48,] 3.012479e-10 1.092333e-10 1.145360e-10
  [49,] 1.452228e-10 7.480587e-11 3.256220e-11
  [50,] 1.814865e-10 1.861226e-10 6.659514e-11
  [51,] 5.417288e-11 2.793431e-10 2.076359e-11
  [52,] 3.070035e-10 1.081142e-10 1.147938e-10
  [53,] 3.527837e-11 1.120202e-10 1.131021e-11
  [54,] 1.543389e-10 9.982629e-11 2.378109e-11
  [55,] 1.395837e-10 7.537371e-11 3.055618e-11
  [56,] 5.400946e-11 2.498317e-10 2.096645e-11
  [57,] 2.510841e-10 2.093098e-10 1.438234e-10
  [58,] 5.402067e-11 2.364016e-10 2.058156e-11
  [59,] 5.401031e-11 2.486662e-10 2.080529e-11
  [60,] 5.399117e-11 2.667993e-10 2.144515e-11
  [61,] 1.408366e-10 7.451414e-11 3.404526e-11
  [62,] 4.035208e-10 1.199743e-10 1.744094e-10
  [63,] 5.402383e-11 2.457075e-10 2.070088e-11
  [64,] 5.401784e-11 2.489803e-10 2.086638e-11
  [65,] 2.549123e-10 2.723755e-10 1.748050e-10
  [66,] 3.376056e-10 1.163836e-10 1.404533e-10
  [67,] 1.526598e-10 7.453982e-11 3.686481e-11
  [68,] 5.399748e-11 2.524985e-10 2.116638e-11
  [69,] 1.696554e-10 1.144473e-10 3.142984e-11
  [70,] 1.065591e-10 1.227480e-10 3.063086e-11
  [71,] 1.503833e-10 7.454636e-11 3.662322e-11
  [72,] 1.579796e-10 1.822068e-10 5.602925e-11
  [73,] 2.623154e-10 2.734832e-10 1.810499e-10
  [74,] 5.401819e-11 2.594892e-10 2.148671e-11
  [75,] 5.401159e-11 2.523373e-10 2.087406e-11
  [76,] 5.400869e-11 2.568563e-10 2.144179e-11
  [77,] 1.465181e-10 7.454714e-11 3.432082e-11
  [78,] 3.654170e-11 3.147377e-10 1.185345e-11
  [79,] 2.476820e-10 2.586784e-10 1.608825e-10
  [80,] 4.379614e-11 1.644626e-10 1.439248e-11
  [81,] 5.411308e-11 2.435007e-10 2.158635e-11
  [82,] 1.498217e-10 1.012780e-10 3.139735e-11
  [83,] 1.796359e-10 1.797620e-10 6.865140e-11
  [84,] 3.816235e-10 1.131185e-10 1.532854e-10
  [85,] 1.702471e-10 1.110424e-10 2.636431e-11
  [86,] 2.368697e-10 2.507328e-10 1.500519e-10
  [87,] 1.557446e-10 7.488869e-11 3.458406e-11
  [88,] 2.427958e-10 2.507316e-10 1.543131e-10
  [89,] 2.511684e-10 2.505469e-10 1.602795e-10
  [90,] 5.423797e-11 2.404279e-10 2.193378e-11
  [91,] 2.595611e-10 2.415365e-10 1.625259e-10
  [92,] 2.542244e-10 2.412602e-10 1.586600e-10
  [93,] 1.281867e-10 2.087827e-10 8.238983e-11
  [94,] 5.408259e-11 2.643299e-10 2.188833e-11
  [95,] 2.212031e-10 2.648715e-10 1.432858e-10
  [96,] 2.423829e-10 2.601524e-10 1.573428e-10
  [97,] 1.287545e-10 1.651234e-10 5.344617e-11
  [98,] 2.460882e-10 2.664052e-10 1.617169e-10
  [99,] 2.356407e-10 2.535533e-10 1.500586e-10
 [100,] 3.468931e-11 1.261591e-10 1.071133e-11
 [101,] 2.521567e-10 2.150866e-10 1.436650e-10
 [102,] 1.502952e-10 7.486079e-11 3.382839e-11
 [103,] 2.510848e-10 2.608175e-10 1.641106e-10
 [104,] 4.107849e-10 1.341410e-10 2.043548e-10
 [105,] 2.525086e-10 2.793958e-10 1.721624e-10
 [106,] 2.449229e-10 2.688159e-10 1.626259e-10
 [107,] 2.443699e-10 2.638728e-10 1.602083e-10
 [108,] 2.462841e-10 2.704198e-10 1.648168e-10
 [109,] 3.632921e-10 1.138954e-10 1.473818e-10
 [110,] 2.355337e-10 2.615711e-10 1.528331e-10
 [111,] 2.133334e-10 2.027223e-10 1.179042e-10
 [112,] 5.415539e-11 2.520494e-10 2.201440e-11
 [113,] 1.455493e-10 1.226664e-10 2.239085e-11
 [114,] 2.232575e-10 2.682914e-10 1.459544e-10
 [115,] 1.699973e-10 9.302218e-11 2.684537e-11
 [116,] 1.755649e-10 1.092495e-10 2.407004e-11
 [117,] 1.771708e-10 1.086119e-10 2.430070e-11
 [118,] 1.751597e-10 1.087061e-10 2.410806e-11
 [119,] 1.719327e-10 1.131436e-10 2.325695e-11
 [120,] 1.769928e-10 1.078087e-10 2.444654e-11
 [121,] 1.390515e-10 9.233797e-11 2.521629e-11
 [122,] 2.403559e-10 2.195474e-10 1.380737e-10
 [123,] 1.734284e-10 1.086775e-10 2.395815e-11
 [124,] 1.806644e-10 1.085619e-10 2.461766e-11
 [125,] 1.730317e-10 1.099647e-10 2.375091e-11
 [126,] 1.828976e-10 1.086127e-10 2.481244e-11
 [127,] 5.418419e-11 2.682510e-10 2.257301e-11
 [128,] 1.760588e-10 1.101682e-10 2.398173e-11
 [129,] 2.488224e-10 2.723952e-10 1.667329e-10
 [130,] 1.777212e-10 1.102323e-10 2.412115e-11
 [131,] 1.753160e-10 1.084709e-10 2.415771e-11
 [132,] 1.710320e-10 1.106949e-10 2.347138e-11
 [133,] 1.843979e-10 1.107277e-10 2.462818e-11
 [134,] 1.769141e-10 1.101228e-10 2.406251e-11
 [135,] 1.861474e-10 1.119515e-10 2.461588e-11
 [136,] 1.662402e-10 1.129257e-10 2.278432e-11
 [137,] 5.444814e-11 2.631239e-10 2.326207e-11
 [138,] 1.783329e-10 1.076426e-10 2.454502e-11
 [139,] 1.672910e-10 1.063836e-10 2.374649e-11
 [140,] 1.403463e-10 9.058515e-11 2.414863e-11
 [141,] 1.835869e-10 1.104517e-10 2.459573e-11
 [142,] 5.440284e-11 2.360097e-10 2.241865e-11
 [143,] 1.680646e-10 1.082309e-10 2.353792e-11
 [144,] 2.649777e-10 2.721585e-10 1.790613e-10
 [145,] 1.799718e-10 1.102100e-10 2.431500e-11
 [146,] 1.756122e-10 1.107405e-10 2.386319e-11
 [147,] 1.663612e-10 1.095160e-10 2.320619e-11
 [148,] 5.809815e-11 2.401433e-10 2.251982e-11
 [149,] 1.762895e-10 1.124890e-10 2.370233e-11
 [150,] 1.739665e-10 1.131598e-10 2.341994e-11
 [151,] 1.719106e-10 1.130399e-10 2.325846e-11
 [152,] 1.892607e-10 1.080666e-10 2.542483e-11
 [153,] 1.828644e-10 1.119814e-10 2.432847e-11
 [154,] 1.853578e-10 1.103462e-10 2.476147e-11
 [155,] 1.779358e-10 1.121348e-10 2.388565e-11
 [156,] 5.417655e-11 2.492569e-10 2.202681e-11
 [157,] 1.886724e-10 1.116763e-10 2.486285e-11
 [158,] 1.911741e-10 1.168266e-10 2.438831e-11
 [159,] 2.391914e-10 2.655378e-10 1.569945e-10
 [160,] 1.717570e-10 1.122644e-10 2.333731e-11
 [161,] 2.371071e-10 2.577947e-10 1.526668e-10
 [162,] 1.690630e-10 1.113624e-10 2.321811e-11
 [163,] 1.797764e-10 1.095746e-10 2.438835e-11
 [164,] 5.584335e-09 1.894072e-10 2.017228e-09
 [165,] 2.656455e-10 1.641033e-10 1.323262e-10
 [166,] 5.486121e-11 2.467844e-10 1.873447e-11
 [167,] 5.448175e-11 2.641430e-10 2.340078e-11
 [168,] 2.333607e-10 2.885595e-10 1.601747e-10
 [169,] 2.392429e-10 2.843848e-10 1.661831e-10
 [170,] 1.785826e-10 1.079329e-10 2.449361e-11
 [171,] 2.359676e-10 2.885595e-10 1.622486e-10
 [172,] 2.252705e-10 2.903236e-10 1.542833e-10
 [173,] 1.552130e-10 1.786245e-10 2.049847e-11
 [174,] 1.475206e-10 1.185501e-10 2.301054e-11
 [175,] 5.432205e-11 2.718872e-10 2.314131e-11
 [176,] 1.494298e-10 1.178933e-10 2.328293e-11
 [177,] 1.680260e-10 2.506836e-10 1.002620e-10
 [178,] 2.648292e-10 1.782316e-10 1.358163e-10
 [179,] 5.443166e-11 1.937151e-10 2.074063e-11
 [180,] 2.128134e-10 1.712390e-10 1.012518e-10
 [181,] 2.606091e-10 2.075188e-10 1.474208e-10
 [182,] 2.101604e-10 1.953342e-10 1.117774e-10
 [183,] 1.527098e-10 1.121811e-10 2.168307e-11
 [184,] 1.905547e-10 1.851125e-10 6.915115e-11
 [185,] 2.041822e-10 1.748627e-10 9.849239e-11
 [186,] 2.282484e-10 2.151064e-10 1.307762e-10
 [187,] 2.075078e-10 2.017338e-10 1.126864e-10
 [188,] 2.122878e-10 1.653172e-10 9.805102e-11
 [189,] 5.411023e-11 2.055585e-10 2.018353e-11
 [190,] 2.273331e-10 2.021646e-10 1.248682e-10
 [191,] 1.463410e-10 1.154696e-10 2.078552e-11
 [192,] 2.644993e-10 3.311950e-10 2.043114e-10
 [193,] 5.349905e-11 2.181090e-10 2.003070e-11
 [194,] 1.973963e-10 1.622084e-10 8.640933e-11
 [195,] 1.756896e-10 7.570564e-11 3.772588e-11
 [196,] 5.221381e-11 1.594740e-10 1.759344e-11
 [197,] 1.780301e-10 7.539021e-11 3.908132e-11
 [198,] 5.584467e-11 9.381550e-11 1.492221e-11
 [199,] 1.844853e-10 7.551744e-11 3.977502e-11
 [200,] 1.913897e-10 1.584402e-10 8.141090e-11
 [201,] 3.706430e-11 1.251012e-10 1.134371e-11
 [202,] 1.988421e-10 1.584116e-10 8.473398e-11
 [203,] 1.850942e-10 7.539317e-11 4.033019e-11
 [204,] 2.025190e-10 1.580434e-10 8.619133e-11
 [205,] 1.914935e-10 1.581968e-10 8.134229e-11
 [206,] 1.361202e-10 1.394747e-10 2.105738e-11
 [207,] 1.909775e-10 1.427617e-10 7.232083e-11
 [208,] 1.846066e-10 1.348777e-10 6.196840e-11
 [209,] 1.196795e-10 1.613938e-10 1.847333e-11
 [210,] 1.844434e-10 1.335442e-10 6.004555e-11
 [211,] 1.337349e-10 1.518432e-10 2.008159e-11
 [212,] 5.343469e-11 2.309453e-10 2.022864e-11
 [213,] 5.341387e-11 2.724245e-10 2.151452e-11
 [214,] 1.904368e-10 1.416463e-10 7.499549e-11
 [215,] 5.342994e-11 2.245974e-10 2.016637e-11
 [216,] 1.526573e-10 1.700045e-10 5.646889e-11
 [217,] 2.127568e-10 1.488957e-10 8.864482e-11
 [218,] 1.898585e-10 1.426612e-10 7.537562e-11
 [219,] 1.912428e-10 1.405004e-10 7.465324e-11
 [220,] 2.022767e-10 1.370360e-10 7.670323e-11
 [221,] 1.591194e-10 7.315961e-11 3.513796e-11
 [222,] 1.532193e-10 7.328847e-11 3.372588e-11
 [223,] 1.917143e-10 1.400544e-10 7.454894e-11
 [224,] 1.770890e-10 7.525674e-11 3.968274e-11
 [225,] 1.963497e-10 1.572818e-10 8.304373e-11
 [226,] 1.481206e-10 7.536711e-11 3.378629e-11
 [227,] 1.962816e-10 1.562456e-10 8.249425e-11
 [228,] 5.367041e-11 2.218648e-10 1.939360e-11
 [229,] 2.026286e-10 1.590696e-10 8.673818e-11
 [230,] 1.842499e-10 1.599556e-10 7.886694e-11
 [231,] 1.482511e-10 7.521686e-11 3.449175e-11
 [232,] 1.828280e-10 1.587802e-10 7.771938e-11
 [233,] 7.896623e-11 1.850129e-10 2.600553e-11
 [234,] 1.208224e-10 1.653296e-10 1.842503e-11
 [235,] 1.448707e-10 1.411997e-10 2.178847e-11
 [236,] 4.916184e-11 1.448805e-10 1.587725e-11
 [237,] 6.260902e-11 7.787313e-11 1.580183e-11
 [238,] 3.338044e-11 1.074657e-10 1.036886e-11
 [239,] 5.340264e-11 2.067091e-10 1.964383e-11
 [240,] 5.516286e-11 8.896110e-11 1.487385e-11
 [241,] 5.459419e-11 7.907017e-11 1.530490e-11
 [242,] 5.340460e-11 2.113875e-10 1.958095e-11
 [243,] 6.356317e-11 8.033981e-11 1.552035e-11
 [244,] 5.338969e-11 2.113875e-10 1.981613e-11
 [245,] 5.339099e-11 2.113875e-10 1.970092e-11
 [246,] 5.339575e-11 2.099341e-10 1.969088e-11
 [247,] 5.343323e-11 2.069082e-10 1.934450e-11
 [248,] 1.553952e-10 1.586280e-10 2.627792e-11
 [249,] 6.449407e-11 8.091846e-11 1.557812e-11
 [250,] 6.021599e-11 7.609922e-11 1.569364e-11
 [251,] 5.362032e-11 2.246262e-10 1.916611e-11
 [252,] 7.438239e-11 8.364774e-11 1.628530e-11
 [253,] 1.371572e-10 1.785945e-10 5.148667e-11
 [254,] 6.711907e-11 8.470145e-11 1.547549e-11
 [255,] 1.120188e-10 1.599601e-10 1.774127e-11
 [256,] 1.081543e-10 1.611617e-10 1.733157e-11
 [257,] 6.628929e-11 8.688442e-11 1.538172e-11
 [258,] 1.191272e-10 1.202126e-10 2.030279e-11
 [259,] 2.280204e-10 1.813144e-10 8.071295e-11
 [260,] 5.379063e-11 2.639224e-10 1.954627e-11
 [261,] 5.668030e-11 1.062152e-10 1.506890e-11
 [262,] 6.461399e-11 8.700576e-11 1.522946e-11
 [263,] 1.255261e-10 1.408699e-10 1.981933e-11
 [264,] 9.582146e-11 1.406350e-10 1.768942e-11
 [265,] 1.719844e-10 2.000392e-10 1.074548e-10
 [266,] 1.070755e-10 1.625711e-10 1.719061e-11
 [267,] 6.932033e-11 8.363027e-11 1.577565e-11
 [268,] 1.196539e-10 1.777183e-10 4.437307e-11
 [269,] 5.533590e-11 2.019687e-10 1.719347e-11
 [270,] 5.459059e-11 1.908948e-10 1.739890e-11
 [271,] 7.087247e-11 9.268524e-11 1.574234e-11
 [272,] 5.518472e-11 2.047073e-10 1.731031e-11
 [273,] 8.809320e-11 1.838298e-10 3.295784e-11
 [274,] 9.877902e-11 1.635929e-10 1.635867e-11
 [275,] 5.394909e-11 1.467076e-10 1.671508e-11
 [276,] 6.792017e-11 7.737106e-11 1.649841e-11
 [277,] 1.046114e-10 1.636364e-10 1.690900e-11
 [278,] 8.776747e-11 1.783833e-10 3.213198e-11
 [279,] 3.890568e-10 1.814604e-10 1.387412e-10
 [280,] 1.458058e-10 1.216217e-10 3.567750e-11
 [281,] 5.589298e-11 1.331348e-10 1.579097e-11
 [282,] 5.460761e-11 1.441729e-10 1.635169e-11
 [283,] 5.513881e-11 1.359546e-10 1.601498e-11
 [284,] 5.378556e-11 1.436979e-10 1.678093e-11
 [285,] 5.354590e-11 1.570927e-10 1.730145e-11
 [286,] 6.403313e-11 7.623452e-11 1.619850e-11
 [287,] 6.334334e-11 7.559646e-11 1.632530e-11
 [288,] 5.788894e-11 9.875615e-11 1.496537e-11
 [289,] 3.777323e-11 1.296384e-10 1.355209e-11
 [290,] 1.088962e-10 1.306216e-10 4.239576e-11
 [291,] 1.811738e-10 8.097259e-11 6.042229e-11
 [292,] 2.030352e-10 1.077471e-10 8.848625e-11
 [293,] 6.800115e-11 1.128309e-10 3.057289e-11
 [294,] 4.715311e-11 3.533129e-10 1.727444e-11
 [295,] 7.171738e-11 1.161927e-10 3.308670e-11
 [296,] 1.624097e-10 9.967293e-11 2.738179e-11
 [297,] 1.306476e-10 1.424782e-10 4.412103e-11
 [298,] 1.150677e-10 8.836829e-11 2.590484e-11
 [299,] 1.749480e-10 9.539235e-11 2.963554e-11
 [300,] 1.419362e-10 1.010240e-10 3.427567e-11
 [301,] 3.846981e-11 1.476649e-10 1.680746e-11
 [302,] 3.142545e-11 4.988600e-10 1.291342e-11
 [303,] 5.475695e-10 1.664307e-10 1.334289e-10
 [304,] 3.161788e-11 5.881703e-10 1.420871e-11
 [305,] 1.423024e-10 1.032174e-10 3.369355e-11
 [306,] 3.792410e-11 2.156693e-10 1.455873e-11
 [307,] 6.503273e-10 1.655134e-10 1.449943e-10
 [308,] 1.783730e-10 1.011757e-10 2.550221e-11
 [309,] 8.838607e-11 1.881280e-10 3.042221e-11
 [310,] 1.665402e-10 9.708104e-11 2.667381e-11
 [311,] 1.776072e-10 1.541879e-10 7.965934e-11
 [312,] 3.198839e-11 4.943193e-10 1.454154e-11
 [313,] 3.184123e-11 4.850104e-10 1.152723e-11
 [314,] 1.457962e-10 1.418012e-10 4.843474e-11
 [315,] 8.819272e-11 1.429853e-10 4.790570e-11
 [316,] 1.861824e-10 1.660261e-10 8.766923e-11
 [317,] 4.808768e-10 1.664374e-10 1.228904e-10
 [318,] 3.217871e-11 5.288885e-10 1.510261e-11
 [319,] 1.458386e-10 1.413967e-10 4.808270e-11
 [320,] 7.248195e-11 1.748331e-10 2.352250e-11
 [321,] 3.163791e-11 2.213101e-10 1.145572e-11
 [322,] 4.543808e-11 2.167868e-10 1.458735e-11
 [323,] 1.303145e-10 1.401910e-10 4.310847e-11
 [324,] 3.946600e-11 8.817538e-10 1.943039e-11
 [325,] 3.217290e-11 4.204847e-10 1.411232e-11
 [326,] 8.509671e-11 1.881280e-10 2.922951e-11
 [327,] 5.471592e-11 1.714358e-10 1.592777e-11
 [328,] 1.659097e-10 1.045603e-10 3.021863e-11
 [329,] 1.587335e-10 1.021316e-10 3.000458e-11
 [330,] 1.785561e-10 1.182487e-10 5.637838e-11
 [331,] 5.193737e-11 9.813876e-11 1.843046e-11
 [332,] 6.332040e-11 1.573382e-10 3.148554e-11
 [333,] 1.523926e-10 1.353343e-10 5.711010e-11
 [334,] 4.942996e-10 2.826714e-10 4.952228e-10
 [335,] 6.082158e-11 2.075586e-10 2.754017e-11
 [336,] 4.718735e-11 2.212784e-10 1.615277e-11
 [337,] 4.645381e-11 1.285551e-10 1.858364e-11
 [338,] 4.330452e-10 2.724877e-10 4.173892e-10
 [339,] 3.645397e-10 1.830085e-10 2.586651e-10
 [340,] 1.098420e-10 2.437062e-10 8.114720e-11
 [341,] 5.125100e-11 1.795073e-10 2.666428e-11
 [342,] 5.249963e-11 1.989248e-10 2.266894e-11
 [343,] 4.749705e-11 9.175882e-11 1.675600e-11
 [344,] 4.887330e-11 2.082561e-10 1.507037e-11
 [345,] 4.732852e-11 9.031019e-11 1.649518e-11
 [346,] 4.760626e-11 9.206540e-11 1.684019e-11
 [347,] 4.894848e-11 1.293765e-10 1.424254e-11
 [348,] 1.606081e-10 1.835910e-10 7.892700e-11
 [349,] 4.917250e-11 1.995050e-10 1.475485e-11
 [350,] 1.589548e-10 1.178202e-10 5.145518e-11
 [351,] 4.933638e-11 2.148713e-10 1.481886e-11
 [352,] 5.968611e-11 7.643342e-11 1.568424e-11
 [353,] 6.653830e-11 1.386592e-10 2.588044e-11
 [354,] 8.463238e-11 7.633015e-11 2.356616e-11
 [355,] 2.303826e-09 4.190961e-10 2.473460e-11
 [356,] 2.470707e-09 5.515836e-10 2.390373e-11
 [357,] 2.393825e-09 5.560002e-10 2.382855e-11
 [358,] 1.575385e-10 8.113524e-11 2.946501e-11
 [359,] 2.409633e-09 5.522841e-10 2.385413e-11
 [360,] 1.323258e-09 2.702019e-10 4.990908e-11
 [361,] 5.656854e-11 1.126562e-10 2.197499e-11
 [362,] 5.011720e-11 1.483427e-10 1.431634e-11
 [363,] 9.920382e-11 1.872604e-10 3.125728e-11
 [364,] 1.083529e-09 3.233772e-10 4.069784e-11
 [365,] 5.872250e-11 1.146805e-10 2.316709e-11
 [366,] 3.805660e-11 2.526081e-10 1.971342e-11
 [367,] 1.282922e-10 1.150028e-10 3.976119e-11
 [368,] 1.027910e-09 3.049586e-10 4.160488e-11
 [369,] 5.170697e-11 1.638757e-10 1.425092e-11
 [370,] 6.966629e-10 2.906491e-10 3.435312e-11
 [371,] 2.637443e-09 5.483599e-10 2.402855e-11
 [372,] 7.131477e-11 2.577867e-10 2.417770e-11
 [373,] 5.059889e-11 1.687571e-10 1.432809e-11
 [374,] 3.657145e-10 9.476352e-11 1.189166e-10
 [375,] 5.801570e-10 1.706274e-10 1.482485e-10
 [376,] 3.327260e-10 8.134006e-11 7.832775e-11
 [377,] 3.282083e-11 7.953843e-11 1.077857e-11
 [378,] 7.583447e-11 9.341792e-11 2.071667e-11
 [379,] 7.668171e-11 9.339166e-11 2.096694e-11
 [380,] 7.756056e-11 8.264153e-11 1.957175e-11
 [381,] 8.019067e-11 9.332844e-11 1.753656e-11
 [382,] 8.507910e-11 1.205498e-10 3.371219e-11
 [383,] 6.710935e-11 1.302512e-10 1.505628e-11
 [384,] 7.694051e-11 1.032945e-10 3.010896e-11
 [385,] 5.028588e-11 1.391431e-10 1.803295e-11
 [386,] 9.708137e-11 2.752074e-10 7.404173e-11
 [387,] 1.050783e-10 2.599238e-10 7.951035e-11
 [388,] 9.997085e-11 2.272346e-10 7.003160e-11
 [389,] 3.251223e-10 2.192871e-10 2.461875e-10
 [390,] 4.361824e-11 1.430299e-10 1.559421e-11
 [391,] 1.656130e-10 1.248317e-10 7.321691e-11
 [392,] 5.132113e-10 1.643570e-10 1.651529e-10
 [393,] 9.767615e-11 2.634462e-10 7.316172e-11
 [394,] 4.870187e-10 1.646750e-10 1.582412e-10
 [395,] 8.930155e-11 3.168507e-10 7.108801e-11
 [396,] 9.008084e-11 2.964054e-10 6.978977e-11
 [397,] 8.559223e-11 2.962499e-10 6.534985e-11
 [398,] 8.650403e-11 2.794562e-10 6.456824e-11
 [399,] 8.875066e-11 3.387109e-10 7.246851e-11
 [400,] 2.708778e-10 3.194021e-10 2.488778e-10
 [401,] 2.337922e-10 4.002881e-10 2.386915e-10
 [402,] 1.363760e-10 1.653164e-10 6.693801e-11
 [403,] 1.859106e-10 2.026569e-10 1.367855e-10
 [404,] 7.802094e-11 1.746175e-10 4.571281e-11
 [405,] 9.098784e-11 1.851563e-10 5.672107e-11
 [406,] 3.398289e-11 2.507288e-10 1.328057e-11
 [407,] 3.275639e-10 1.836778e-10 1.308051e-10
 [408,] 4.011647e-11 1.125032e-10 1.563657e-11
 [409,] 9.995018e-11 2.344770e-10 2.284453e-11
 [410,] 5.052636e-11 8.969640e-11 1.495829e-11
 [411,] 6.579849e-11 1.013890e-10 1.718923e-11
 [412,] 1.097107e-10 2.937409e-10 2.363744e-11
 [413,] 6.004983e-11 2.866897e-10 2.915447e-11
 [414,] 4.629074e-11 1.610175e-10 1.468812e-11
 [415,] 4.289823e-11 7.534536e-11 1.220147e-11
 [416,] 3.667683e-11 9.028545e-11 1.236969e-11
 [417,] 4.272756e-11 7.515839e-11 1.222946e-11
 [418,] 5.568083e-11 7.642268e-11 1.529816e-11
 [419,] 1.222542e-10 1.132987e-10 3.073365e-11
 [420,] 3.518944e-11 8.104386e-11 1.112529e-11
 [421,] 5.164066e-11 7.758124e-11 1.398151e-11
 [422,] 4.530196e-11 8.347602e-11 1.541832e-11
 [423,] 4.802342e-11 8.770576e-11 1.439946e-11
 [424,] 4.636854e-11 1.225870e-10 1.512305e-11
 [425,] 1.113878e-10 1.138509e-10 2.888775e-11
 [426,] 3.551287e-11 8.606104e-11 1.169913e-11
 [427,] 3.890685e-11 7.875607e-11 1.194132e-11
 [428,] 3.130256e-10 1.501489e-10 1.190798e-10
 [429,] 3.558598e-11 8.922395e-11 1.070461e-11
 [430,] 1.100432e-10 1.171172e-10 3.102185e-11
 [431,] 6.931528e-11 1.154063e-10 2.072837e-11
 [432,] 3.748242e-11 8.504055e-11 1.123606e-11
 [433,] 4.588421e-11 8.291668e-11 1.255555e-11
 [434,] 3.184569e-11 1.306309e-10 9.764911e-12
 [435,] 6.584087e-11 1.148983e-10 1.996384e-11
 [436,] 3.482781e-11 9.387103e-11 1.009619e-11
 [437,] 3.488832e-11 8.532131e-11 1.017504e-11
 [438,] 4.546851e-11 8.145083e-11 1.287849e-11
 [439,] 3.322995e-11 1.036910e-10 9.495851e-12
 [440,] 3.430783e-11 1.020843e-10 9.635235e-12
 [441,] 6.400033e-11 8.849001e-11 1.994088e-11
 [442,] 1.124344e-10 1.078388e-10 2.854968e-11
 [443,] 3.341800e-11 1.052039e-10 9.505706e-12
 [444,] 3.451955e-11 8.280895e-11 1.023311e-11
 [445,] 3.692230e-11 9.992292e-11 1.001901e-11
 [446,] 7.025533e-11 8.627103e-11 1.592253e-11
 [447,] 8.365284e-11 1.051997e-10 1.680985e-11
 [448,] 7.661020e-11 1.064047e-10 1.534869e-11
 [449,] 9.352399e-11 9.270692e-11 1.951834e-11
 [450,] 7.403999e-11 7.802724e-11 1.815044e-11
 [451,] 4.023224e-11 1.052841e-10 1.344299e-11
 [452,] 4.927602e-11 1.748246e-10 1.063396e-11
 [453,] 3.544324e-11 8.047371e-11 1.088248e-11
 [454,] 5.928387e-11 1.867360e-10 1.940731e-11
 [455,] 5.161863e-11 1.500763e-10 1.120371e-11
 [456,] 3.916813e-11 8.182958e-11 1.065729e-11
 [457,] 3.871063e-11 8.015345e-11 1.069585e-11
 [458,] 3.391985e-11 8.659424e-11 1.029442e-11
 [459,] 4.883054e-11 1.116506e-10 1.583701e-11
 [460,] 2.958677e-11 7.942475e-11 9.537358e-12
 [461,] 5.681422e-11 1.029208e-10 1.910362e-11
 [462,] 1.278325e-10 1.465126e-10 2.138698e-11
 [463,] 3.300515e-11 2.258598e-10 1.093752e-11
 [464,] 2.694208e-10 7.598260e-11 3.340636e-11
 [465,] 1.534077e-10 1.415801e-10 5.557724e-11
 [466,] 1.080632e-09 8.038977e-11 9.786429e-11
 [467,] 1.584840e-10 1.159653e-10 4.581889e-11
 [468,] 2.134533e-10 8.933101e-11 5.455237e-11
 [469,] 2.833509e-10 9.134992e-11 5.188892e-11
 [470,] 2.377887e-10 9.124504e-11 6.153153e-11
 [471,] 1.198078e-09 8.460917e-11 1.268764e-10
 [472,] 4.703683e-10 2.420395e-10 3.823047e-11
 [473,] 1.671746e-10 7.665267e-11 2.935737e-11
 [474,] 9.259116e-11 1.869544e-10 2.639038e-11
 [475,] 4.750799e-10 2.018975e-10 4.147651e-11
 [476,] 2.293273e-10 1.189858e-10 8.980524e-11
 [477,] 2.109710e-10 1.343180e-10 9.787503e-11
 [478,] 7.364014e-11 1.357702e-10 2.438986e-11
 [479,] 4.328941e-10 2.017157e-10 4.009777e-11
 [480,] 1.021876e-10 2.605274e-10 6.452555e-11
 [481,] 5.257858e-10 1.868544e-10 4.548950e-11
 [482,] 4.263503e-10 2.759859e-10 3.534857e-11
 [483,] 4.213658e-10 2.702871e-10 3.553075e-11
 [484,] 8.293911e-11 1.819189e-10 2.950999e-11
 [485,] 2.947821e-11 7.801276e-11 9.345489e-12
 [486,] 3.808192e-11 9.784797e-11 1.360385e-11
 [487,] 3.630813e-11 1.866374e-10 1.215420e-11
 [488,] 1.755349e-10 9.946636e-11 3.237666e-11
 [489,] 2.928301e-11 1.169393e-10 9.764493e-12
 [490,] 3.667219e-11 9.003367e-11 1.241955e-11
 [491,] 3.489431e-11 8.261377e-11 1.077673e-11
 [492,] 3.665173e-11 1.011032e-10 1.292386e-11
 [493,] 2.331453e-10 2.124979e-10 4.863415e-11
 [494,] 1.680621e-10 1.553417e-10 2.977244e-11
 [495,] 4.417485e-10 2.748308e-10 3.586430e-11
 [496,] 4.481127e-11 2.217471e-10 1.104733e-11
 [497,] 3.990228e-11 2.863539e-10 1.196826e-11
 [498,] 6.790741e-11 1.600632e-10 2.463472e-11
 [499,] 3.949130e-11 8.452734e-11 1.154927e-11
 [500,] 1.444159e-10 2.860081e-10 1.217344e-10
 [501,] 9.528557e-11 1.672119e-10 4.706294e-11
 [502,] 1.378787e-10 2.295766e-10 1.028324e-10
 [503,] 7.895492e-11 1.058712e-10 3.270694e-11
 [504,] 1.262504e-10 2.394462e-10 9.475811e-11
 [505,] 6.724026e-11 1.759273e-10 2.269268e-11
 [506,] 9.801900e-11 1.192131e-10 4.450991e-11
 [507,] 8.833154e-11 1.655319e-10 4.300027e-11
 [508,] 2.062337e-10 8.503683e-11 6.242793e-11
 [509,] 4.806954e-11 1.311081e-10 1.658841e-11
 [510,] 6.846313e-11 1.402682e-10 2.132538e-11
 [511,] 8.292230e-11 1.977946e-10 4.125513e-11
 [512,] 7.240246e-11 2.180842e-10 3.894795e-11
 [513,] 6.169489e-11 2.062796e-10 2.997392e-11
 [514,] 6.587797e-11 1.714288e-10 2.129272e-11
 [515,] 3.384472e-11 1.000276e-10 1.188143e-11
 [516,] 5.350859e-11 8.216234e-11 1.843787e-11
 [517,] 6.583502e-11 1.626405e-10 2.134429e-11
 [518,] 6.763407e-11 2.370214e-10 2.042398e-11
 [519,] 6.826995e-11 8.199300e-11 2.330322e-11
 [520,] 2.990690e-10 7.172789e-10 2.457440e-10
 [521,] 6.772206e-11 1.784029e-10 3.166837e-11
 [522,] 5.788768e-11 8.143728e-11 1.963772e-11
 [523,] 6.515706e-11 2.367696e-10 2.007739e-11
 [524,] 4.846833e-11 1.354723e-10 1.708539e-11
 [525,] 5.016214e-11 1.191422e-10 1.829291e-11
 [526,] 6.334073e-11 1.651635e-10 2.087346e-11
 [527,] 6.640190e-11 1.443011e-10 2.043825e-11
 [528,] 6.538287e-11 1.636916e-10 2.146859e-11
 [529,] 5.973160e-11 9.455102e-11 1.464665e-11
 [530,] 5.708639e-11 8.767142e-11 1.467435e-11
 [531,] 9.077298e-11 1.449728e-10 2.837198e-11
 [532,] 7.229586e-11 2.066755e-10 3.572289e-11
 [533,] 9.100801e-11 1.441240e-10 2.768085e-11
 [534,] 3.291922e-11 7.787442e-11 1.035578e-11
 [535,] 1.232915e-10 9.254813e-11 2.810453e-11
 [536,] 6.259499e-11 1.307797e-10 2.554891e-11
 [537,] 6.430065e-11 1.329692e-10 2.220329e-11
 [538,] 6.685211e-11 3.185994e-10 1.987649e-11
 [539,] 1.442488e-10 1.435780e-10 4.387948e-11
 [540,] 5.010575e-11 8.487905e-11 1.309517e-11
 [541,] 4.556766e-11 1.273522e-10 1.458383e-11
 [542,] 4.071014e-11 1.522085e-10 1.252742e-11
 [543,] 8.121249e-11 7.905091e-11 2.301438e-11
 [544,] 1.105375e-10 2.036461e-10 4.493124e-11
 [545,] 6.997304e-11 9.511062e-11 2.400873e-11
 [546,] 6.209064e-11 1.375234e-10 1.730872e-11
 [547,] 5.569620e-11 7.764819e-11 1.549733e-11
 [548,] 1.122366e-10 1.127662e-10 3.782893e-11
 [549,] 4.252897e-11 1.234622e-10 1.379628e-11
 [550,] 4.547726e-11 1.108029e-10 1.333099e-11
 [551,] 4.672019e-11 1.450560e-10 1.496134e-11
 [552,] 3.631093e-11 9.685429e-11 1.150120e-11
 [553,] 3.631345e-11 9.714492e-11 1.152046e-11
 [554,] 4.420497e-11 1.920413e-10 1.567428e-11
 [555,] 3.847988e-11 1.402889e-10 1.339278e-11
 [556,] 1.349765e-10 1.629717e-10 5.712489e-11
 [557,] 3.890852e-11 1.673535e-10 1.530198e-11
 [558,] 9.922829e-11 2.056288e-10 3.718813e-11
 [559,] 1.569860e-10 1.642363e-10 6.752507e-11
 [560,] 4.469042e-11 1.737289e-10 1.534211e-11
 [561,] 1.093699e-10 1.023216e-10 2.605582e-11
 [562,] 1.177748e-10 3.541000e-10 9.392117e-11
 [563,] 3.925095e-11 1.447645e-10 1.491063e-11
 [564,] 4.060013e-11 1.560318e-10 1.609833e-11
 [565,] 3.961506e-11 1.612955e-10 1.562843e-11
 [566,] 3.980616e-11 1.535945e-10 1.553083e-11
 [567,] 3.963713e-11 1.754683e-10 1.598059e-11
 [568,] 1.473049e-10 3.201304e-10 1.186071e-10
 [569,] 2.015112e-10 4.192993e-10 1.740974e-10
 [570,] 9.697498e-11 2.044862e-10 3.600612e-11
 [571,] 5.185986e-11 2.276574e-10 2.314168e-11
 [572,] 4.718149e-11 1.874651e-10 1.807132e-11
 [573,] 4.823749e-11 2.991373e-10 2.300387e-11
 [574,] 1.020897e-10 2.044753e-10 3.833850e-11
 [575,] 6.552967e-11 2.531235e-10 3.383405e-11
 [576,] 1.053342e-10 2.125346e-10 3.803517e-11
 [577,] 9.047557e-11 1.947356e-10 3.148319e-11
 [578,] 1.396302e-10 1.589230e-10 5.810181e-11
 [579,] 5.571012e-11 2.328477e-10 2.616042e-11
 [580,] 4.380523e-11 1.647008e-10 1.622147e-11
 [581,] 6.591413e-11 1.495065e-10 2.143132e-11
 [582,] 1.275936e-10 1.583194e-10 5.508822e-11
 [583,] 4.826453e-11 1.739906e-10 1.605489e-11
 [584,] 2.517908e-10 1.003876e-10 4.484361e-11
 [585,] 1.208719e-10 1.129573e-10 3.953463e-11
 [586,] 7.721880e-11 1.070430e-10 2.546034e-11
 [587,] 9.838130e-11 8.281824e-11 2.098594e-11
 [588,] 1.444594e-10 1.108491e-10 2.194193e-11
 [589,] 7.500904e-11 1.661670e-10 2.581001e-11
 [590,] 6.604239e-11 1.263978e-10 1.989719e-11
 [591,] 6.555269e-11 1.259444e-10 1.984239e-11
 [592,] 2.249159e-10 1.782374e-10 9.299357e-11
 [593,] 1.272237e-10 1.416714e-10 4.510538e-11
 [594,] 6.279331e-11 1.711743e-10 2.607754e-11
 [595,] 1.279267e-10 1.268531e-10 3.172551e-11
 [596,] 1.909178e-10 1.935160e-10 7.171766e-11
 [597,] 3.643567e-11 9.189500e-11 1.153886e-11
 [598,] 3.656523e-11 9.227506e-11 1.161743e-11
 [599,] 3.645895e-11 9.206614e-11 1.155788e-11
 [600,] 3.668753e-11 9.260357e-11 1.168694e-11
 [601,] 3.662927e-11 9.214641e-11 1.163789e-11
 [602,] 4.472490e-11 1.400463e-10 1.507932e-11
 [603,] 4.269371e-11 1.059992e-10 1.415127e-11
 [604,] 3.657974e-11 9.245827e-11 1.163054e-11
 [605,] 3.649300e-11 9.263981e-11 1.159858e-11
 [606,] 3.664406e-11 9.334277e-11 1.170169e-11
 [607,] 6.617407e-11 1.474573e-10 2.151469e-11
 [608,] 1.327627e-10 1.253075e-10 3.317095e-11
 [609,] 3.673431e-11 9.771756e-11 1.186858e-11
 [610,] 1.274187e-10 1.082059e-10 3.507412e-11
 [611,] 8.882458e-11 1.676610e-10 2.865712e-11
 [612,] 6.715027e-11 1.463604e-10 2.183048e-11
 [613,] 6.724576e-11 1.467064e-10 2.190674e-11
 [614,] 6.590459e-11 1.375769e-10 2.060670e-11
 [615,] 4.084874e-11 8.406021e-11 1.290982e-11
 [616,] 4.450658e-11 1.479331e-10 1.510871e-11
 [617,] 4.763519e-11 1.410947e-10 1.664669e-11
 [618,] 6.301888e-11 1.156478e-10 2.079733e-11
 [619,] 5.231877e-11 8.874265e-11 1.526676e-11
 [620,] 7.065814e-11 1.162443e-10 1.773580e-11
 [621,] 6.577158e-11 8.832330e-11 1.767384e-11
 [622,] 4.867286e-10 1.382200e-10 6.706793e-11
 [623,] 7.028736e-11 1.373399e-10 2.816553e-11
 [624,] 5.473086e-10 1.379989e-10 7.289969e-11
 [625,] 7.321634e-11 2.083902e-10 2.850760e-11
 [626,] 4.746115e-11 1.317081e-10 1.602178e-11
 [627,] 6.894771e-11 1.225704e-10 1.749466e-11
 [628,] 5.996746e-11 8.033027e-11 1.982645e-11
 [629,] 9.167944e-11 1.068806e-10 2.034951e-11
 [630,] 7.388965e-11 1.209783e-10 2.744961e-11
 [631,] 4.940809e-11 2.007538e-10 1.903229e-11
 [632,] 7.536015e-11 1.452232e-10 2.482043e-11
 [633,] 4.221056e-10 1.068809e-10 7.745234e-11
 [634,] 7.357812e-11 8.712856e-11 1.853175e-11
 [635,] 7.154240e-11 7.768194e-11 1.990039e-11
 [636,] 1.800618e-10 8.583273e-11 4.942188e-11
 [637,] 2.787684e-10 1.011779e-10 6.264389e-11
 [638,] 7.002150e-11 1.040450e-10 2.730443e-11
 [639,] 8.512117e-11 1.635088e-10 3.575274e-11
 [640,] 2.475082e-10 1.980096e-10 1.140461e-10
 [641,] 6.667444e-10 8.232979e-11 1.712635e-10
 [642,] 1.249091e-10 7.551853e-11 3.458362e-11
 [643,] 2.825060e-10 1.010975e-10 6.255992e-11
 [644,] 4.629717e-10 1.527307e-10 5.610070e-11
 [645,] 2.856791e-10 1.011491e-10 6.322668e-11
 [646,] 6.375346e-10 7.906883e-11 1.723567e-10
 [647,] 5.725602e-10 7.896824e-11 1.552528e-10
 [648,] 6.174471e-10 8.295545e-11 1.451439e-10
 [649,] 5.804029e-10 8.102456e-11 1.707922e-10
 [650,] 8.415641e-11 1.971106e-10 3.003403e-11
 [651,] 6.420786e-10 8.301781e-11 1.444400e-10
 [652,] 8.253298e-10 8.440965e-11 2.604995e-10
 [653,] 7.976678e-11 7.633286e-11 2.028366e-11
 [654,] 8.099050e-11 1.148643e-10 1.784790e-11
 [655,] 1.756426e-10 1.432393e-10 6.487658e-11
 [656,] 6.568376e-11 1.235816e-10 1.576076e-11
 [657,] 7.406497e-11 8.041606e-11 1.712872e-11
 [658,] 2.148647e-10 1.203073e-10 8.393550e-11
 [659,] 5.127537e-10 7.914905e-11 1.422646e-10
 [660,] 5.343557e-10 8.289518e-11 1.261771e-10
 [661,] 6.983022e-11 1.429551e-10 2.005951e-11
 [662,] 6.861346e-11 1.412996e-10 2.242865e-11
 [663,] 6.020148e-10 7.983173e-11 1.707093e-10
 [664,] 8.590863e-11 9.372929e-11 1.984513e-11
 [665,] 7.701887e-11 1.455947e-10 1.836953e-11
 [666,] 7.474849e-11 1.651940e-10 2.917576e-11
 [667,] 1.092107e-10 1.205873e-10 3.334749e-11
 [668,] 5.314931e-10 8.406368e-11 7.947242e-11
 [669,] 2.927023e-10 9.223138e-11 4.458227e-11
 [670,] 1.006276e-10 2.646194e-10 1.890465e-11
 [671,] 1.248564e-10 8.638771e-11 2.904037e-11
 [672,] 6.829103e-10 1.262946e-10 2.434602e-10
 [673,] 7.824775e-10 1.272617e-10 4.896879e-11
 [674,] 5.956252e-11 1.134187e-10 1.248629e-11
 [675,] 3.613953e-11 1.509504e-10 1.170391e-11
 [676,] 1.761250e-10 8.083500e-10 1.409507e-11
 [677,] 2.912850e-11 1.775335e-10 1.018510e-11
 [678,] 3.025030e-11 8.447056e-11 9.224500e-12
 [679,] 8.842909e-11 2.493152e-10 3.493646e-11
 [680,] 1.919881e-10 2.841271e-10 2.490862e-11
 [681,] 2.783007e-10 2.045840e-10 1.206139e-10
 [682,] 3.254268e-11 9.265012e-11 1.065728e-11
 [683,] 1.137247e-10 1.112081e-10 2.421359e-11
 [684,] 1.033565e-10 3.277801e-10 1.711543e-11
 [685,] 3.770572e-11 1.225187e-10 1.527578e-11
 [686,] 1.341650e-10 3.732615e-09 1.533371e-11
 [687,] 1.325344e-10 3.064556e-09 1.548298e-11
 [688,] 4.581272e-11 8.500405e-11 1.277794e-11
 [689,] 4.744815e-11 1.570979e-10 1.483699e-11
 [690,] 1.325814e-10 1.732174e-10 4.814782e-11
 [691,] 7.983598e-11 2.345757e-10 2.256062e-11
 [692,] 9.899054e-11 1.439347e-10 3.799899e-11
 [693,] 3.012144e-11 8.030099e-11 9.379274e-12
 [694,] 1.260635e-10 1.893124e-10 4.607544e-11
 [695,] 1.890964e-10 1.958061e-10 8.238652e-11
 [696,] 1.688354e-10 3.362117e-10 1.617494e-11
 [697,] 9.427992e-11 4.052087e-10 1.321129e-11
 [698,] 3.219107e-11 2.585118e-10 1.496563e-11
 [699,] 1.276405e-10 4.538513e-10 8.082468e-11
 [700,] 1.357886e-10 6.345714e-10 1.444746e-10
 [701,] 1.602640e-09 1.496400e-10 6.925409e-10
 [702,] 3.942925e-11 1.430931e-10 1.201214e-11
 [703,] 1.887481e-10 9.540598e-11 5.250321e-11
 [704,] 7.254243e-11 1.065299e-10 2.481453e-11
 [705,] 1.441338e-10 1.991568e-10 6.061183e-11
 [706,] 7.541505e-11 1.088934e-10 2.649536e-11
 [707,] 8.673548e-11 1.201970e-10 2.867865e-11
 [708,] 3.810598e-11 1.355160e-10 1.193475e-11
 [709,] 1.509876e-10 9.819394e-11 4.683002e-11
 [710,] 3.821785e-11 1.338740e-10 1.194062e-11
 [711,] 1.638556e-10 2.048240e-10 7.321241e-11
 [712,] 7.434399e-11 2.482968e-10 2.012695e-11
 [713,] 3.863231e-11 1.106174e-10 1.224100e-11
 [714,] 3.955662e-11 1.115486e-10 1.240206e-11
 [715,] 3.927491e-11 1.102700e-10 1.239194e-11
 [716,] 3.932570e-11 1.102200e-10 1.241228e-11
 [717,] 4.071373e-11 1.887461e-10 1.272162e-11
 [718,] 3.921518e-11 1.100243e-10 1.239731e-11
 [719,] 1.147730e-10 9.846765e-11 3.344474e-11
 [720,] 3.939868e-11 1.103731e-10 1.242328e-11
 [721,] 3.851149e-11 1.091022e-10 1.207332e-11
 [722,] 4.055876e-11 1.086675e-10 1.265088e-11
 [723,] 3.913536e-09 8.589883e-11 3.983362e-10
 [724,] 2.136673e-09 7.485292e-11 3.759297e-10
 [725,] 3.050961e-10 1.457553e-10 1.055001e-10
 [726,] 8.053817e-09 8.017419e-11 1.869881e-09
 [727,] 1.680290e-08 7.559424e-11 2.758282e-09
 [728,] 4.003094e-10 8.221135e-11 7.119814e-11
 [729,] 4.229315e-11 1.769460e-10 1.423455e-11
 [730,] 3.200630e-09 7.598454e-11 5.425048e-10
 [731,] 6.520365e-09 1.393831e-10 3.100227e-09
 [732,] 6.914365e-09 7.670343e-11 9.421824e-10
 [733,] 4.232279e-11 1.763791e-10 1.424582e-11
 [734,] 4.190267e-11 1.735062e-10 1.396768e-11
 [735,] 6.360436e-10 2.126310e-10 2.963357e-10
 [736,] 5.159246e-09 7.533462e-11 9.914114e-10
 [737,] 6.244337e-09 7.529371e-11 1.171912e-09
 [738,] 6.234673e-10 9.823011e-11 1.771460e-10
 [739,] 6.773787e-09 7.581549e-11 1.004833e-09
 [740,] 4.511660e-09 7.522303e-11 8.650655e-10
 [741,] 7.131615e-09 7.592857e-11 1.038228e-09
 [742,] 4.130275e-11 8.632633e-11 1.278741e-11
 [743,] 9.875240e-11 1.893483e-10 2.918138e-11
 [744,] 5.553812e-11 8.215399e-11 1.486119e-11
 [745,] 1.005392e-10 1.864050e-10 3.007873e-11
 [746,] 1.698719e-08 7.493695e-11 2.626292e-09
 [747,] 1.242026e-10 1.494421e-10 4.078280e-11
 [748,] 3.957901e-09 8.404848e-11 1.152846e-09
 [749,] 5.259594e-11 1.653285e-10 1.645229e-11
 [750,] 5.154736e-11 1.663678e-10 1.614050e-11
 [751,] 5.385638e-09 1.579610e-10 2.656839e-09
 [752,] 7.272950e-11 1.522599e-10 2.813172e-11
 [753,] 2.272167e-09 7.676840e-11 5.317533e-10
 [754,] 1.196123e-08 9.099406e-11 3.899240e-09
 [755,] 1.044433e-08 9.051036e-11 3.430554e-09
 [756,] 6.353344e-11 1.511883e-10 2.032205e-11
 [757,] 3.468276e-09 8.920406e-11 1.166307e-09
 [758,] 1.839087e-10 1.410701e-10 5.782937e-11
 [759,] 5.055095e-11 1.215860e-10 1.723278e-11
 [760,] 1.062121e-10 1.041317e-10 4.537251e-11
 [761,] 5.767320e-11 1.051323e-10 1.740301e-11
 [762,] 4.488118e-11 1.070218e-10 1.368809e-11
 [763,] 4.631483e-11 4.145518e-10 1.879527e-11
 [764,] 9.660322e-11 4.394830e-10 4.493801e-11
 [765,] 1.164857e-10 2.054407e-10 5.129820e-11
 [766,] 4.375665e-11 1.067472e-10 1.343534e-11
 [767,] 1.855767e-10 1.273145e-10 5.507544e-11
 [768,] 5.532074e-11 3.921134e-10 1.045316e-11
 [769,] 3.206667e-11 1.821449e-10 1.005760e-11
 [770,] 9.546116e-11 9.791796e-11 2.347490e-11
 [771,] 8.755487e-11 2.723704e-10 5.499136e-11
 [772,] 3.027510e-11 1.502773e-10 9.829191e-12
 [773,] 3.033440e-11 1.493943e-10 9.795040e-12
 [774,] 9.672407e-11 4.890169e-10 4.702654e-11
 [775,] 1.203721e-10 1.933002e-10 5.136995e-11
 [776,] 3.016194e-11 8.484244e-11 9.590928e-12
 [777,] 3.018725e-11 8.508413e-11 9.631162e-12
 [778,] 2.957829e-11 8.558856e-11 9.444159e-12
 [779,] 4.584797e-11 1.025810e-10 1.567360e-11
 [780,] 1.197085e-10 2.062856e-10 5.372977e-11
 [781,] 1.038501e-10 1.092912e-10 2.600170e-11
 [782,] 9.949201e-11 2.293548e-10 3.645849e-11
 [783,] 6.542247e-11 3.414172e-10 3.021510e-11
 [784,] 3.808307e-11 8.887162e-11 1.197700e-11
 [785,] 4.499878e-11 1.042456e-10 1.486119e-11
 [786,] 1.225361e-10 1.619787e-10 2.454903e-11
 [787,] 4.263178e-11 1.259105e-10 1.813211e-11
 [788,] 5.896469e-11 4.855994e-10 2.958118e-11
 [789,] 6.024088e-11 1.411223e-10 1.951133e-11
 [790,] 3.363636e-11 1.143217e-10 1.183355e-11
 [791,] 3.929300e-10 1.675290e-10 7.364836e-11
 [792,] 3.915913e-10 1.678080e-10 7.333861e-11
 [793,] 4.909975e-11 9.357860e-11 1.879392e-11
 [794,] 3.349475e-11 9.288675e-11 1.129036e-11
 [795,] 1.938536e-10 2.260632e-10 1.349750e-10
 [796,] 4.080803e-10 1.687380e-10 2.174203e-10
 [797,] 3.415517e-11 9.306377e-11 1.108423e-11
 [798,] 3.237547e-11 9.549565e-11 1.089369e-11
 [799,] 4.012650e-11 1.131203e-10 1.572100e-11
 [800,] 3.134099e-10 1.553244e-10 7.937225e-11
 [801,] 2.494710e-10 1.504363e-10 7.904098e-11
 [802,] 2.711395e-10 1.733208e-10 1.123600e-10
 [803,] 2.401754e-10 1.507868e-10 7.744350e-11
 [804,] 3.722901e-11 1.124929e-10 1.423550e-11
 [805,] 3.079117e-10 1.087936e-10 1.276120e-10
 [806,] 9.733925e-11 1.053623e-10 2.543326e-11
 [807,] 3.179018e-11 8.903983e-11 1.025164e-11
 [808,] 1.135715e-10 1.347349e-10 3.464195e-11
 [809,] 3.185588e-11 1.057087e-10 1.070123e-11
 [810,] 3.141611e-11 1.146330e-10 1.117584e-11
 [811,] 1.736966e-10 3.434460e-10 9.801862e-11
 [812,] 2.843878e-10 1.574881e-10 1.018590e-10
 [813,] 1.121696e-10 1.075014e-10 2.709814e-11
 [814,] 2.207739e-10 1.048034e-10 5.767694e-11
 [815,] 3.202728e-11 9.117214e-11 1.045819e-11
 [816,] 1.409077e-10 1.304853e-10 3.686905e-11
 [817,] 1.973825e-10 1.208738e-10 9.792724e-11
 [818,] 3.129693e-11 1.027304e-10 1.027204e-11
 [819,] 1.878476e-10 1.840102e-10 1.140505e-10
 [820,] 2.289093e-10 1.070543e-10 2.667156e-11
 [821,] 8.494649e-11 1.320529e-10 3.255478e-11
 [822,] 3.202758e-11 9.134846e-11 1.062643e-11
 [823,] 2.121096e-10 1.019919e-10 2.707221e-11
 [824,] 3.514419e-11 8.875485e-11 1.187069e-11
 [825,] 3.540227e-11 9.132420e-11 1.215012e-11
 [826,] 3.399827e-11 9.324532e-11 1.165730e-11
 [827,] 4.520997e-11 7.699549e-11 1.270673e-11
 [828,] 3.626908e-11 1.170415e-10 1.382738e-11
 [829,] 3.497072e-11 9.305849e-11 1.207457e-11
 [830,] 1.611981e-10 1.257806e-10 7.312207e-11
 [831,] 3.567602e-11 1.935340e-10 1.178019e-11
 [832,] 3.576685e-11 1.114630e-10 1.333447e-11
 [833,] 3.517256e-11 9.291244e-11 1.215274e-11
 [834,] 3.488657e-11 9.350010e-11 1.206255e-11
 [835,] 1.531125e-10 1.221002e-10 6.731364e-11
 [836,] 3.554803e-11 9.536169e-11 1.245954e-11
 [837,] 4.409575e-11 7.664348e-11 1.255377e-11
 [838,] 2.460514e-10 1.112765e-10 7.330661e-11
 [839,] 3.253724e-11 8.457433e-11 1.050876e-11
 [840,] 3.168774e-11 8.854379e-11 1.025415e-11
 [841,] 3.321894e-11 9.359643e-11 1.087514e-11
 [842,] 3.286072e-11 8.847667e-11 1.086528e-11
 [843,] 1.249514e-10 1.893560e-10 5.137613e-11
 [844,] 3.275318e-11 9.653450e-11 1.111594e-11
 [845,] 4.175020e-11 1.046139e-10 1.495340e-11
 [846,] 3.324017e-11 9.863859e-11 1.144315e-11
 [847,] 1.608246e-10 1.064095e-10 4.716475e-11
 [848,] 4.126260e-11 1.274486e-10 1.610861e-11
 [849,] 1.643705e-10 1.048891e-10 4.837695e-11
 [850,] 1.555403e-10 1.061569e-10 4.805225e-11
 [851,] 4.587916e-11 7.707488e-11 1.273036e-11
 [852,] 1.959989e-10 1.463263e-10 5.206026e-11
 [853,] 1.873546e-10 1.478782e-10 4.916688e-11
 [854,] 3.299695e-11 8.831245e-11 1.086803e-11
 [855,] 3.202496e-11 8.910022e-11 1.042653e-11
 [856,] 1.586937e-10 1.073488e-10 5.039509e-11
 [857,] 2.054990e-10 1.438623e-10 5.589686e-11
 [858,] 3.310105e-11 8.865767e-11 1.092837e-11
 [859,] 1.638989e-10 1.072130e-10 5.194387e-11
 [860,] 3.346460e-11 8.632607e-11 1.096635e-11
 [861,] 4.498516e-11 7.566781e-11 1.296223e-11
 [862,] 2.538576e-10 1.287575e-10 1.067789e-10
 [863,] 7.130242e-11 9.248099e-11 1.933461e-11
 [864,] 7.356112e-11 1.791839e-10 4.401710e-11
 [865,] 1.568448e-10 7.523286e-11 3.962934e-11
 [866,] 2.963250e-11 1.570222e-10 1.008122e-11
 [867,] 1.428916e-10 7.813982e-11 3.374282e-11
 [868,] 9.563356e-11 1.542021e-10 1.663333e-11
 [869,] 2.623918e-10 1.127091e-10 1.226944e-10
 [870,] 4.116407e-11 1.012849e-10 1.590122e-11
 [871,] 9.915446e-11 3.351826e-10 1.652017e-11
 [872,] 1.118382e-10 3.207052e-10 6.046421e-11
 [873,] 2.438818e-10 1.158106e-10 1.171939e-10
 [874,] 4.271309e-11 1.762189e-10 1.962559e-11
 [875,] 8.386059e-11 1.150874e-10 2.416370e-11
 [876,] 4.256454e-11 1.612143e-10 1.895157e-11
 [877,] 4.043125e-11 1.662028e-10 1.787350e-11
 [878,] 4.051104e-11 8.719481e-11 1.414177e-11
 [879,] 8.088991e-11 1.063612e-10 2.238513e-11
 [880,] 7.076591e-11 1.861044e-10 2.200788e-11
 [881,] 1.280755e-10 3.084473e-10 1.169259e-10
 [882,] 1.133808e-10 2.075511e-10 3.285984e-11
 [883,] 6.234751e-11 1.328386e-10 1.739973e-11
 [884,] 3.261831e-11 3.219076e-10 1.574375e-11
 [885,] 1.101350e-10 1.868217e-10 3.287235e-11
 [886,] 1.094771e-10 1.725179e-10 3.264184e-11
 [887,] 3.603266e-11 4.949356e-10 1.477195e-11
 [888,] 1.099471e-10 1.816970e-10 3.278042e-11
 [889,] 1.510436e-10 2.733135e-10 1.335346e-10
 [890,] 3.124623e-11 5.741158e-10 1.627606e-11
 [891,] 3.209457e-11 4.043448e-10 1.532474e-11
 [892,] 3.130051e-11 4.600058e-10 1.473865e-11
 [893,] 1.452749e-10 4.129023e-10 1.625999e-10
 [894,] 1.456747e-10 4.094448e-10 1.575821e-10
 [895,] 1.086667e-10 1.921792e-10 3.326569e-11
 [896,] 6.892712e-11 1.448651e-10 2.131041e-11
 [897,] 8.673699e-11 1.307467e-10 2.195345e-11
 [898,] 3.280292e-11 1.133681e-10 1.157071e-11
 [899,] 3.306719e-11 2.473759e-10 1.509497e-11
 [900,] 1.886556e-10 1.944573e-10 1.359401e-10
 [901,] 1.089300e-10 1.859058e-10 3.300435e-11
 [902,] 3.362827e-11 8.650987e-11 1.077727e-11
 [903,] 6.483206e-11 2.861605e-10 1.847027e-11
 [904,] 4.225163e-11 1.078515e-10 1.498380e-11
 [905,] 3.290053e-10 2.022836e-10 6.441715e-11
 [906,] 2.013322e-10 1.251540e-10 5.164171e-11
 [907,] 4.982821e-11 1.359034e-10 1.541223e-11
 [908,] 9.964118e-11 1.318748e-10 2.949984e-11
 [909,] 5.735480e-11 1.835736e-10 1.744436e-11
 [910,] 5.136116e-11 2.009549e-10 1.437772e-11
 [911,] 4.736086e-11 9.291250e-11 1.372684e-11
 [912,] 6.454622e-11 1.476142e-10 2.026877e-11
 [913,] 5.412084e-11 1.294802e-10 1.708033e-11
 [914,] 4.290216e-11 8.905270e-11 1.328249e-11
 [915,] 7.119573e-11 1.763513e-10 1.842902e-11
 [916,] 3.452981e-11 7.615910e-11 1.101569e-11
 [917,] 6.602674e-10 1.379306e-10 1.074963e-10
 [918,] 4.421762e-11 9.890205e-11 1.336755e-11
 [919,] 7.806678e-11 1.824642e-10 1.925633e-11
 [920,] 8.094469e-11 2.413587e-10 2.242079e-11
 [921,] 3.533507e-11 9.216227e-11 1.082806e-11
 [922,] 7.304234e-11 1.192783e-10 1.559300e-11
 [923,] 7.576977e-11 1.906082e-10 2.209695e-11
 [924,] 3.072096e-11 2.817924e-10 9.809835e-12
 [925,] 7.202617e-11 1.295701e-10 2.114587e-11
 [926,] 4.429608e-11 9.335438e-11 1.281757e-11
 [927,] 4.704279e-11 8.714473e-11 1.406293e-11
 [928,] 8.297198e-11 1.975317e-10 2.344261e-11
 [929,] 1.323027e-10 1.744658e-10 4.561448e-11
 [930,] 5.613915e-11 9.032777e-11 1.727983e-11
 [931,] 7.451066e-11 1.920648e-10 2.167590e-11
 [932,] 4.386851e-11 9.082875e-11 1.317307e-11
 [933,] 1.002573e-10 1.444666e-10 2.571272e-11
 [934,] 1.433139e-10 1.245644e-10 3.174970e-11
 [935,] 2.345006e-10 3.439064e-10 1.744585e-11
 [936,] 4.423947e-11 9.045364e-11 1.342844e-11
 [937,] 1.329970e-10 1.184909e-10 3.164094e-11
 [938,] 8.264309e-11 3.473616e-10 1.539221e-11
 [939,] 4.769687e-11 9.040042e-11 1.438151e-11
 [940,] 3.504001e-11 1.099887e-10 1.350793e-11
 [941,] 1.462864e-10 1.855324e-10 4.275622e-11
 [942,] 6.190738e-11 1.482844e-10 2.227366e-11
 [943,] 1.625338e-10 1.361870e-10 3.306164e-11
 [944,] 4.077147e-11 1.963521e-10 1.442720e-11
 [945,] 1.341998e-10 2.299861e-10 3.275113e-11
 [946,] 5.222638e-11 8.891198e-11 1.592911e-11
 [947,] 5.136200e-11 1.883413e-10 1.896763e-11
 [948,] 6.672608e-11 1.179613e-10 1.835491e-11
 [949,] 1.024485e-10 1.401460e-10 3.258506e-11
 [950,] 1.134153e-10 1.999910e-10 3.120800e-11
 [951,] 1.029222e-10 1.901155e-10 3.016087e-11
 [952,] 3.849514e-11 7.489770e-11 1.154277e-11
 [953,] 5.467341e-11 9.722121e-11 1.740205e-11
 [954,] 8.342656e-11 1.870925e-10 2.650913e-11
 [955,] 7.851619e-11 1.311595e-10 3.105635e-11
 [956,] 5.359468e-11 9.902523e-11 1.727145e-11
 [957,] 4.732440e-11 1.846235e-10 1.537818e-11
 [958,] 5.226072e-11 9.353919e-11 1.622594e-11
 [959,] 3.176327e-11 1.008100e-10 1.051245e-11
 [960,] 6.195543e-11 1.396775e-10 2.083792e-11
 [961,] 3.847419e-11 1.152573e-10 9.991975e-12
 [962,] 8.671803e-11 2.000145e-10 2.453695e-11
 [963,] 3.945963e-11 8.476989e-11 1.219335e-11
 [964,] 5.418440e-11 9.364124e-11 1.666465e-11
 [965,] 1.433643e-10 1.525834e-10 3.679832e-11
 [966,] 1.680231e-10 1.559240e-10 4.179263e-11
 [967,] 5.550444e-11 9.808381e-11 1.824279e-11
 [968,] 3.893517e-11 8.750682e-11 1.145591e-11
 [969,] 1.607034e-10 1.549347e-10 4.035073e-11
 [970,] 3.726493e-11 8.754931e-11 1.106237e-11
 [971,] 5.685716e-11 9.448512e-11 1.774726e-11
 [972,] 3.763595e-11 8.773604e-11 1.112662e-11
 [973,] 3.782846e-11 8.613991e-11 1.140613e-11
 [974,] 1.061963e-10 1.853729e-10 3.637988e-11
 [975,] 3.949481e-11 1.306077e-10 1.498086e-11
 [976,] 3.242433e-11 9.562531e-11 1.052128e-11
 [977,] 5.542894e-11 9.545568e-11 1.767346e-11
 [978,] 6.756255e-11 9.846101e-11 1.882324e-11
 [979,] 4.484383e-11 1.116424e-10 1.451416e-11
 [980,] 5.970637e-11 1.993741e-10 1.895186e-11
 [981,] 4.437717e-11 1.091505e-10 1.438044e-11
 [982,] 6.656699e-11 1.084370e-10 2.143034e-11
 [983,] 4.053565e-11 7.986813e-11 1.113222e-11
 [984,] 8.780768e-11 1.508482e-10 2.830186e-11
 [985,] 6.162307e-11 1.012028e-10 1.878512e-11
 [986,] 3.964690e-11 8.202257e-11 1.079244e-11
 [987,] 5.610306e-11 1.041096e-10 1.891511e-11
 [988,] 5.545431e-11 1.041096e-10 1.864014e-11
 [989,] 6.425967e-11 1.045191e-10 1.918297e-11
 [990,] 8.875670e-11 1.501034e-10 2.845735e-11
 [991,] 4.132753e-11 9.060485e-11 1.253815e-11
 [992,] 3.350403e-11 1.412393e-10 1.090356e-11
 [993,] 6.357306e-11 1.046531e-10 1.894421e-11
 [994,] 9.390409e-11 1.503330e-10 3.016834e-11
 [995,] 3.317373e-11 1.090919e-10 1.080350e-11
 [996,] 9.377515e-11 1.518645e-10 3.150993e-11
 [997,] 6.910563e-11 1.060517e-10 2.165788e-11
 [998,] 3.945821e-11 8.871748e-11 1.148969e-11
 [999,] 4.074316e-11 9.513881e-11 1.356437e-11
[1000,] 3.996969e-11 9.001905e-11 1.149351e-11
[1001,] 5.398095e-11 9.584365e-11 1.716911e-11
[1002,] 5.398077e-11 9.626153e-11 1.708379e-11
[1003,] 6.619857e-11 1.086913e-10 1.846995e-11
[1004,] 4.251087e-11 1.296696e-10 1.442493e-11
[1005,] 6.958796e-11 1.050028e-10 2.140898e-11
[1006,] 5.517537e-11 9.197302e-11 1.701194e-11
[1007,] 9.455740e-11 2.091530e-10 2.581277e-11
[1008,] 5.654604e-11 1.000917e-10 1.857917e-11
[1009,] 7.731212e-11 1.335261e-10 2.448910e-11
[1010,] 5.119540e-11 8.531198e-11 1.449643e-11
[1011,] 5.354331e-11 9.688399e-11 1.708106e-11
[1012,] 5.703650e-11 9.936186e-11 1.880970e-11
[1013,] 4.264820e-11 8.666634e-11 1.250640e-11
[1014,] 1.051756e-10 1.527960e-10 3.403652e-11
[1015,] 6.590940e-11 1.015227e-10 2.025646e-11
[1016,] 5.474153e-11 1.037964e-10 1.841715e-11
[1017,] 3.815304e-11 8.507589e-11 1.170093e-11
[1018,] 5.259444e-11 8.346969e-11 1.515244e-11
[1019,] 6.411525e-11 1.013853e-10 1.965671e-11
[1020,] 5.471265e-11 1.026967e-10 1.828125e-11
[1021,] 5.488137e-11 9.316465e-11 1.712700e-11
[1022,] 5.586722e-11 1.026469e-10 1.883493e-11
[1023,] 3.660403e-11 7.672370e-11 1.059741e-11
[1024,] 4.395084e-11 8.674992e-11 1.280820e-11
[1025,] 5.574736e-11 1.038373e-10 1.875257e-11
[1026,] 5.560442e-11 1.080469e-10 1.917086e-11
[1027,] 4.514901e-11 7.981031e-11 1.203635e-11
[1028,] 4.466781e-11 7.904575e-11 1.203090e-11
[1029,] 4.434533e-11 7.903338e-11 1.196532e-11
[1030,] 1.036375e-10 1.470133e-10 2.820967e-11
[1031,] 5.440377e-11 1.100635e-10 1.262969e-11
[1032,] 6.330909e-11 1.011598e-10 1.914159e-11
[1033,] 8.411590e-11 1.835365e-10 2.762210e-11
[1034,] 4.918060e-11 7.915923e-11 1.626191e-11
[1035,] 7.198062e-11 1.094507e-10 2.369398e-11
[1036,] 4.341716e-11 7.890267e-11 1.180029e-11
[1037,] 6.145652e-11 8.075768e-11 1.596405e-11
[1038,] 4.718499e-11 1.394611e-10 1.741184e-11
[1039,] 3.585930e-11 9.868763e-11 1.129366e-11
[1040,] 3.784283e-11 7.899841e-11 1.060721e-11
[1041,] 3.722662e-11 7.923545e-11 1.046775e-11
[1042,] 4.083114e-11 1.336311e-10 1.598125e-11
[1043,] 4.484539e-11 1.021962e-10 1.696653e-11
[1044,] 4.626033e-11 7.744294e-11 1.288683e-11
[1045,] 5.084297e-11 1.234809e-10 1.694198e-11
[1046,] 5.116938e-11 7.992963e-11 1.359570e-11
[1047,] 5.882991e-11 1.990890e-10 1.881083e-11
[1048,] 5.007106e-11 1.762107e-10 1.070089e-11
[1049,] 3.735298e-11 9.768015e-11 1.200801e-11
[1050,] 7.027036e-11 1.627900e-10 2.244190e-11
[1051,] 8.008394e-11 7.853461e-11 2.073365e-11
[1052,] 4.137795e-11 9.303206e-11 1.253535e-11
[1053,] 4.959526e-11 1.133324e-10 1.723821e-11
[1054,] 5.226962e-11 2.987410e-10 2.858873e-11
[1055,] 5.606612e-11 3.315134e-10 3.376437e-11
[1056,] 8.756319e-11 8.198936e-11 2.739534e-11
[1057,] 4.007668e-11 2.104886e-10 1.028655e-11
[1058,] 4.744029e-11 1.452946e-10 1.738952e-11
[1059,] 7.318276e-11 8.534536e-11 2.466246e-11
[1060,] 4.743988e-11 4.646336e-10 2.467998e-11
[1061,] 6.819207e-11 8.483537e-11 2.282685e-11
[1062,] 3.958324e-11 1.154994e-10 1.186285e-11
[1063,] 6.651448e-11 8.163898e-11 1.692413e-11
[1064,] 8.103353e-11 3.872928e-10 1.394092e-11
[1065,] 3.613759e-11 1.107093e-10 1.177498e-11
[1066,] 1.972461e-10 3.663216e-10 1.881013e-11
[1067,] 1.362889e-10 1.904192e-10 4.957552e-11
[1068,] 2.463177e-10 1.541139e-10 4.476514e-11
[1069,] 1.183699e-10 1.152520e-10 2.687643e-11
[1070,] 4.073865e-11 1.167208e-10 1.276229e-11
[1071,] 4.075051e-11 1.221419e-10 1.264746e-11
[1072,] 4.727758e-11 1.242510e-10 1.385460e-11
[1073,] 1.217736e-10 1.069988e-10 3.374006e-11
[1074,] 1.907990e-10 1.322538e-10 1.054649e-10
[1075,] 1.221630e-10 1.377695e-10 2.735265e-11
[1076,] 4.139997e-11 1.076399e-10 1.329514e-11
[1077,] 1.629519e-10 2.466241e-10 1.269384e-10
[1078,] 3.777771e-11 8.013075e-10 1.782208e-11
[1079,] 3.797832e-11 5.705602e-10 1.694687e-11
[1080,] 1.254271e-10 1.394961e-10 5.743485e-11
[1081,] 3.941781e-11 1.087260e-10 1.273721e-11
[1082,] 7.425571e-11 1.984916e-10 2.598228e-11
[1083,] 3.085801e-11 1.105657e-10 1.049294e-11
[1084,] 4.236764e-11 1.668545e-10 1.231748e-11
[1085,] 4.940980e-11 3.742617e-10 2.298774e-11
[1086,] 6.923758e-11 3.840581e-10 2.905059e-11
[1087,] 7.457433e-11 2.667288e-10 3.530726e-11
[1088,] 4.763903e-11 1.341682e-10 1.601233e-11
[1089,] 4.568531e-11 1.357179e-10 1.550674e-11
[1090,] 7.748651e-11 2.727305e-08 3.819682e-10
[1091,] 5.194398e-11 1.331870e-10 1.742163e-11
[1092,] 4.770134e-11 1.354242e-10 1.620022e-11
[1093,] 4.593325e-11 1.215041e-10 1.292468e-11
[1094,] 2.929338e-11 3.675325e-10 1.117236e-11
[1095,] 6.283333e-11 2.300308e-10 2.732812e-11
[1096,] 4.619036e-11 2.250727e-10 1.839393e-11
[1097,] 7.342052e-11 1.858759e-10 2.212375e-11
[1098,] 4.955334e-11 1.166245e-10 1.395420e-11
[1099,] 5.631322e-11 2.555126e-10 1.351041e-11
[1100,] 8.445338e-11 1.843500e-10 4.872823e-11
[1101,] 4.618388e-11 1.367470e-10 1.574711e-11
[1102,] 1.271291e-10 1.727308e-10 4.743530e-11
[1103,] 1.064489e-10 1.581307e-10 6.042321e-11
[1104,] 7.794293e-11 1.384515e-10 3.424022e-11
[1105,] 7.766193e-11 9.760431e-11 3.067987e-11
[1106,] 4.859277e-11 1.294488e-10 1.170555e-11
[1107,] 7.175172e-11 1.171887e-10 1.870197e-11
[1108,] 3.228992e-11 7.803415e-11 1.002643e-11
[1109,] 3.084696e-11 7.779420e-11 9.616897e-12
[1110,] 3.204918e-11 7.813367e-11 9.876014e-12
[1111,] 9.248934e-11 2.242319e-10 2.398447e-11
[1112,] 4.596205e-11 8.920603e-11 1.390631e-11
[1113,] 7.926372e-10 1.495331e-10 2.685570e-10
[1114,] 2.727149e-10 6.308448e-10 2.049314e-10
[1115,] 2.969080e-11 1.638742e-10 9.448510e-12
[1116,] 2.637755e-10 1.392838e-10 9.256102e-11
[1117,] 4.345737e-11 1.846673e-10 9.922223e-12
[1118,] 8.278436e-11 1.860396e-10 2.717362e-11
[1119,] 3.916776e-11 1.866161e-10 9.585722e-12
[1120,] 4.614002e-11 2.004368e-10 1.005982e-11
[1121,] 3.959725e-11 1.044757e-10 1.042945e-11
[1122,] 1.344357e-10 7.951277e-11 3.833590e-11
[1123,] 8.115975e-11 1.763662e-10 2.785811e-11
[1124,] 2.053556e-09 1.813460e-10 1.784732e-10
[1125,] 1.027315e-10 1.419603e-10 3.798595e-11
[1126,] 3.149546e-10 2.189085e-10 6.900903e-11
[1127,] 1.244918e-10 1.845461e-10 4.026299e-11
[1128,] 4.717905e-11 1.642364e-10 1.561479e-11
[1129,] 3.286542e-11 9.398373e-11 1.020060e-11
[1130,] 5.299328e-10 2.140729e-10 3.126624e-10
[1131,] 7.131277e-10 7.561506e-10 6.756899e-11
[1132,] 3.268841e-11 7.984791e-11 1.023680e-11
[1133,] 5.752062e-11 1.351272e-10 1.887702e-11
[1134,] 6.570163e-09 8.939875e-11 6.031632e-10
[1135,] 1.156100e-10 1.990608e-10 1.700426e-11
[1136,] 6.009738e-10 4.604818e-10 5.802058e-11
[1137,] 3.968328e-10 3.191422e-10 3.786002e-10
[1138,] 1.295009e-10 6.707228e-10 2.041352e-11
[1139,] 1.263859e-10 6.707228e-10 2.007203e-11
[1140,] 7.558305e-11 1.818152e-10 2.452192e-11
[1141,] 1.130330e-10 6.991455e-10 1.846131e-11
[1142,] 5.298269e-11 1.533391e-10 1.634799e-11
[1143,] 1.189290e-10 1.903927e-10 1.720635e-11
[1144,] 1.198011e-10 6.701501e-10 1.933293e-11
[1145,] 4.188388e-10 1.433912e-10 1.175723e-10
[1146,] 5.304403e-10 3.349295e-10 5.987669e-11
[1147,] 6.029233e-10 3.376889e-10 6.596341e-11
[1148,] 3.967955e-10 1.458812e-10 1.192131e-10
[1149,] 1.850346e-10 8.270518e-11 6.240741e-11
[1150,] 1.359326e-10 6.686546e-10 2.109685e-11
[1151,] 1.106482e-10 6.333256e-10 1.845818e-11
[1152,] 1.468243e-10 5.975063e-10 2.279025e-11
[1153,] 1.473324e-10 6.513280e-10 2.244653e-11
[1154,] 1.304810e-10 6.507488e-10 2.061198e-11
[1155,] 1.114026e-10 4.391440e-10 1.977282e-11
[1156,] 1.305863e-10 1.084296e-10 3.406618e-11
[1157,] 1.681974e-10 1.182182e-10 2.855258e-11
[1158,] 1.280507e-10 1.131320e-10 2.436795e-11
[1159,] 1.448781e-10 6.548562e-10 2.200022e-11
[1160,] 6.502186e-11 1.702325e-10 2.337281e-11
[1161,] 6.497440e-11 1.845303e-10 2.349327e-11
[1162,] 5.065768e-10 4.225630e-10 6.446948e-10
[1163,] 3.783823e-11 7.998916e-11 1.160063e-11
[1164,] 8.313799e-11 1.369621e-10 3.554590e-11
[1165,] 4.233922e-11 1.203552e-10 1.370392e-11
[1166,] 4.930041e-11 1.060596e-10 1.936285e-11
[1167,] 4.018166e-11 1.306957e-10 1.247635e-11
[1168,] 7.362788e-11 1.790321e-10 2.381747e-11
[1169,] 6.264847e-11 9.143864e-11 1.763945e-11
[1170,] 6.878071e-11 1.339514e-10 1.776455e-11
[1171,] 4.031325e-11 1.579969e-10 1.310838e-11
[1172,] 8.159067e-11 1.584362e-10 2.192102e-11
[1173,] 5.325215e-10 2.096266e-10 3.269664e-10
[1174,] 1.491149e-10 1.173093e-10 4.704255e-11
[1175,] 6.290489e-09 1.857784e-10 3.061581e-09
[1176,] 5.215146e-11 9.995631e-11 1.391442e-11
[1177,] 5.596673e-11 1.217258e-10 1.382657e-11
[1178,] 4.011219e-11 1.215227e-10 1.268746e-11
[1179,] 5.119658e-11 1.630572e-10 1.255145e-11
[1180,] 6.243762e-11 1.533869e-10 1.394127e-11
[1181,] 7.391258e-11 1.450576e-10 2.315601e-11
[1182,] 4.905144e-11 1.580060e-10 1.234171e-11
[1183,] 7.695311e-09 1.619539e-10 3.653772e-09
[1184,] 3.883459e-11 1.408163e-10 1.299639e-11
[1185,] 7.396564e-11 1.113355e-10 2.138279e-11
[1186,] 3.913166e-11 1.725801e-10 1.277373e-11
[1187,] 6.727749e-11 1.855100e-10 2.111778e-11
[1188,] 5.025422e-11 1.120658e-10 1.582753e-11
[1189,] 4.889831e-11 1.301001e-10 1.257036e-11
[1190,] 3.984275e-11 1.635710e-10 1.272485e-11
[1191,] 3.971886e-11 1.564829e-10 1.302157e-11
[1192,] 8.991331e-09 1.539206e-10 3.961724e-09
[1193,] 1.596960e-10 1.731134e-10 5.157265e-11
[1194,] 8.024989e-09 1.327909e-10 2.936034e-09
[1195,] 6.861985e-11 1.869631e-10 2.499167e-11
[1196,] 3.965059e-10 1.654278e-10 1.210052e-10
[1197,] 3.818285e-10 1.651898e-10 1.156614e-10
[1198,] 5.358742e-10 1.246347e-10 2.276666e-10
[1199,] 3.682197e-10 1.336169e-10 1.931849e-10
[1200,] 3.864236e-10 2.694530e-10 2.527843e-10
[1201,] 6.032331e-11 1.526920e-10 1.728150e-11
[1202,] 4.543770e-09 1.172750e-10 2.322162e-09
[1203,] 5.382542e-11 1.785162e-10 1.790074e-11
[1204,] 3.816434e-10 1.486758e-10 2.221041e-10
[1205,] 4.266422e-10 1.646229e-10 1.254971e-10
[1206,] 4.258033e-10 1.648555e-10 1.259183e-10
[1207,] 4.069827e-10 1.651559e-10 1.226033e-10
[1208,] 2.059006e-09 1.401682e-10 5.070175e-10
[1209,] 5.993506e-11 1.501464e-10 1.734239e-11
[1210,] 3.881843e-10 1.564098e-10 2.365146e-10
[1211,] 4.042491e-11 1.263484e-10 1.264484e-11
[1212,] 4.485776e-10 1.649852e-10 1.296257e-10
[1213,] 1.602423e-10 1.750363e-10 5.367993e-11
[1214,] 5.235601e-10 9.589016e-11 1.354771e-10
[1215,] 2.282185e-10 1.417311e-10 1.118479e-10
[1216,] 1.022496e-10 8.797000e-11 2.811875e-11
[1217,] 1.783381e-10 1.298251e-10 7.971645e-11
[1218,] 1.941856e-10 1.329779e-10 8.891029e-11
[1219,] 3.276744e-10 1.671903e-10 1.644061e-10
[1220,] 3.882821e-11 1.526110e-10 1.269287e-11
[1221,] 3.826490e-11 1.531107e-10 1.260191e-11
[1222,] 3.129597e-10 1.269665e-10 1.398456e-10
[1223,] 3.353708e-10 1.301963e-10 1.538747e-10
[1224,] 2.092391e-10 1.338902e-10 9.683570e-11
[1225,] 3.289755e-10 1.281796e-10 1.486461e-10
[1226,] 2.111545e-10 1.268974e-10 9.319785e-11
[1227,] 3.075807e-10 1.276374e-10 1.381468e-10
[1228,] 2.806916e-10 1.291398e-10 1.272361e-10
[1229,] 3.796770e-11 1.287355e-10 1.243004e-11
[1230,] 2.628661e-10 1.275101e-10 1.173968e-10
[1231,] 2.992524e-10 1.272252e-10 1.338713e-10
[1232,] 3.026646e-10 1.247054e-10 1.326611e-10
[1233,] 7.777065e-11 9.112503e-11 1.859285e-11
[1234,] 8.577511e-11 8.839967e-11 2.082337e-11
[1235,] 3.887601e-11 1.518402e-10 1.270234e-11
[1236,] 5.833826e-11 1.820633e-10 1.917631e-11
[1237,] 1.089946e-10 1.789234e-10 3.641547e-11
[1238,] 3.018027e-10 1.316472e-10 9.505002e-11
[1239,] 4.206308e-10 1.712731e-10 1.288394e-10
[1240,] 4.288621e-11 1.038319e-10 1.559771e-11
[1241,] 4.255075e-11 9.101284e-11 1.386448e-11
[1242,] 5.680555e-10 1.382253e-10 2.258260e-10
[1243,] 3.568095e-11 7.914457e-11 1.163510e-11
[1244,] 3.936222e-11 1.138511e-10 1.192614e-11
[1245,] 3.315775e-10 8.907684e-11 7.962375e-11
[1246,] 9.029607e-10 1.173896e-10 2.705898e-10
[1247,] 1.132323e-09 4.814486e-10 1.192187e-09
[1248,] 1.145184e-09 1.202542e-10 3.595283e-10
[1249,] 4.022308e-11 7.673921e-11 1.152066e-11
[1250,] 9.076133e-10 3.896844e-10 8.350981e-10
[1251,] 8.003750e-10 1.274548e-10 2.640747e-10
[1252,] 2.511883e-09 1.997399e-10 1.500121e-09
[1253,] 1.729699e-10 1.442747e-10 7.182989e-11
[1254,] 9.618644e-10 1.148423e-10 2.728231e-10
[1255,] 1.017036e-10 3.621131e-10 5.248153e-11
[1256,] 2.071245e-10 1.900649e-10 1.442248e-10
[1257,] 8.546988e-10 1.145463e-10 2.425976e-10
[1258,] 9.299633e-10 4.376527e-10 9.119258e-10
[1259,] 1.356465e-10 1.085392e-10 3.758759e-11
[1260,] 9.923719e-10 9.820382e-11 2.654098e-10
[1261,] 2.102825e-10 1.393544e-10 8.484065e-11
[1262,] 2.477278e-10 1.099321e-10 6.414206e-11
[1263,] 2.687656e-10 9.827126e-11 8.214719e-11
[1264,] 2.534403e-10 1.408562e-10 1.064141e-10
[1265,] 7.428475e-11 1.890099e-10 2.233711e-11
[1266,] 3.066710e-10 1.108021e-10 9.664846e-11
[1267,] 2.562129e-10 1.155094e-10 7.896604e-11
[1268,] 1.380411e-10 1.697913e-10 6.445312e-11
[1269,] 3.482484e-11 7.677507e-11 1.065121e-11
[1270,] 1.317609e-10 9.936012e-11 4.905042e-11
[1271,] 5.387785e-10 1.842524e-10 4.133997e-10
[1272,] 3.486269e-10 1.106260e-10 1.096829e-10
[1273,] 3.421274e-10 1.247403e-10 7.639106e-11
[1274,] 2.412875e-10 1.148218e-10 7.380664e-11
[1275,] 5.804898e-11 1.874131e-10 1.846074e-11
[1276,] 6.825884e-10 3.821976e-10 5.463018e-10
[1277,] 5.669074e-11 1.828894e-10 1.828292e-11
[1278,] 6.608578e-10 8.080945e-10 8.198182e-10
[1279,] 5.742475e-11 1.814234e-10 1.847361e-11
[1280,] 8.671017e-10 9.964717e-11 2.045498e-10
[1281,] 1.274135e-09 1.507891e-10 3.080949e-10
[1282,] 2.595271e-10 1.182580e-10 8.461204e-11
[1283,] 4.339445e-11 1.057768e-10 1.295725e-11
[1284,] 1.456633e-09 1.506473e-10 3.556891e-10
[1285,] 6.667135e-10 1.480857e-10 2.637551e-10
[1286,] 6.018383e-10 1.720726e-10 3.745510e-10
[1287,] 3.476528e-10 1.252438e-10 7.010254e-11
[1288,] 3.143127e-10 1.905964e-10 2.360064e-10
[1289,] 3.423002e-10 2.099050e-10 2.772301e-10
[1290,] 1.208845e-09 1.632923e-10 4.863882e-10
[1291,] 8.159324e-10 2.384139e-10 7.078903e-10
[1292,] 5.760907e-11 1.792068e-10 1.850773e-11
[1293,] 1.299852e-10 9.867733e-11 4.658081e-11
[1294,] 5.015820e-10 1.882600e-10 3.433060e-10
[1295,] 6.434760e-10 2.537989e-10 6.064579e-10
[1296,] 5.549201e-11 1.829195e-10 1.809841e-11
[1297,] 1.505317e-09 2.605610e-10 1.485410e-09
[1298,] 6.354698e-10 2.468820e-10 5.826072e-10
[1299,] 5.545413e-11 1.861778e-10 1.801530e-11
[1300,] 3.597226e-11 7.587603e-11 1.112373e-11
[1301,] 5.562997e-11 1.849244e-10 1.800963e-11
[1302,] 1.114052e-10 1.145097e-10 4.985682e-11
[1303,] 1.395128e-10 1.488142e-10 7.109549e-11
[1304,] 7.583086e-11 8.030619e-11 2.244792e-11
[1305,] 1.406825e-10 1.395738e-10 6.729174e-11
[1306,] 4.001248e-10 1.491779e-10 1.116374e-10
[1307,] 2.038905e-10 1.211611e-10 4.775842e-11
[1308,] 5.583493e-11 1.851527e-10 1.804094e-11
[1309,] 7.168575e-11 8.302169e-11 2.274398e-11
[1310,] 7.641532e-11 8.410966e-11 2.465026e-11
[1311,] 7.163593e-11 8.317637e-11 2.279130e-11
[1312,] 8.028777e-11 8.359293e-11 2.552679e-11
[1313,] 1.246739e-10 1.600214e-10 3.452052e-11
[1314,] 4.943373e-10 1.626663e-10 3.284777e-10
[1315,] 1.273201e-10 1.595187e-10 3.534141e-11
[1316,] 7.075362e-11 2.230096e-10 3.809123e-11
[1317,] 3.798410e-10 1.926189e-10 2.775419e-10
[1318,] 3.894861e-10 1.985781e-10 2.922456e-10
[1319,] 4.015953e-10 1.918390e-10 2.946734e-10
[1320,] 5.284033e-11 1.066853e-10 1.792625e-11
[1321,] 4.916155e-11 1.008409e-10 1.458056e-11
[1322,] 6.769460e-11 1.944547e-10 2.024007e-11
[1323,] 4.877458e-11 1.042700e-10 1.458339e-11
[1324,] 4.847926e-11 1.067300e-10 1.470144e-11
[1325,] 3.389133e-10 2.215088e-10 2.699488e-10
[1326,] 5.105531e-11 1.102779e-10 1.868161e-11
[1327,] 4.807458e-10 1.227297e-09 7.780541e-10
[1328,] 2.699406e-10 2.540390e-10 2.260160e-10
[1329,] 2.954613e-10 2.329321e-10 2.344912e-10
[1330,] 6.068236e-11 1.405019e-10 2.164943e-11
[1331,] 6.336181e-11 1.702181e-10 1.858420e-11
[1332,] 2.219505e-10 2.939622e-10 1.961732e-10
[1333,] 2.159203e-10 2.889946e-10 1.882571e-10
[1334,] 2.237249e-10 3.651749e-10 2.218396e-10
[1335,] 2.368170e-10 3.269491e-10 2.238752e-10
[1336,] 5.285650e-10 2.739401e-10 5.021594e-10
[1337,] 9.612293e-11 1.284901e-10 3.004420e-11
[1338,] 2.331499e-10 3.651774e-10 2.327818e-10
[1339,] 2.414492e-10 2.712720e-10 2.065411e-10
[1340,] 5.731837e-11 1.514069e-10 1.823237e-11
[1341,] 6.314024e-11 1.305410e-10 2.069663e-11
[1342,] 2.478387e-10 3.438443e-10 2.422743e-10
[1343,] 2.527331e-10 2.804301e-10 2.220000e-10
[1344,] 2.940280e-10 4.543630e-10 3.379954e-10
[1345,] 5.451421e-10 2.095605e-09 1.077660e-09
[1346,] 5.766094e-11 1.829813e-10 1.896939e-11
[1347,] 6.174347e-11 1.966168e-10 1.924005e-11
[1348,] 3.670154e-10 1.762390e-10 2.481671e-10
[1349,] 4.587631e-10 3.119608e-10 4.905337e-10
[1350,] 2.602667e-10 4.009789e-10 2.749040e-10
[1351,] 5.764842e-10 2.088319e-09 1.153363e-09
[1352,] 4.589866e-11 1.373821e-10 1.535087e-11
[1353,] 6.391744e-11 1.633612e-10 1.892631e-11
[1354,] 4.417385e-11 1.350076e-10 1.430035e-11
[1355,] 6.086354e-11 2.046233e-10 1.763733e-11
[1356,] 6.803780e-11 1.999102e-10 2.038185e-11
[1357,] 1.746410e-10 2.771743e-10 1.421027e-10
[1358,] 4.438510e-11 9.500787e-11 1.367264e-11
[1359,] 2.570574e-10 2.452223e-10 2.079690e-10
[1360,] 4.429403e-11 1.362178e-10 1.422128e-11
[1361,] 1.977816e-10 2.709267e-10 1.624462e-10
[1362,] 3.600134e-10 2.358235e-10 3.124922e-10
[1363,] 1.380963e-10 1.254018e-10 6.288027e-11
[1364,] 4.293692e-11 8.480223e-11 1.312137e-11
[1365,] 4.405154e-11 1.304123e-10 1.419331e-11
[1366,] 4.365037e-11 8.584014e-11 1.348104e-11
[1367,] 4.275805e-11 9.113378e-11 1.315680e-11
[1368,] 1.211426e-10 1.490009e-10 6.539569e-11
[1369,] 4.300567e-11 8.503891e-11 1.318028e-11
[1370,] 7.489721e-11 2.124709e-10 2.132044e-11
[1371,] 4.229558e-11 7.502789e-11 1.245588e-11
[1372,] 4.295536e-11 8.583344e-11 1.319264e-11
[1373,] 4.284920e-11 1.005348e-10 1.347919e-11
[1374,] 9.524434e-11 6.191993e-10 1.071671e-10
[1375,] 1.048292e-10 5.950087e-10 1.118015e-10
[1376,] 9.072925e-11 6.406169e-10 9.451286e-11
[1377,] 4.491197e-11 1.303709e-10 1.439965e-11
[1378,] 8.433718e-11 4.148119e-10 7.221360e-11
[1379,] 8.609097e-11 6.757474e-10 8.996785e-11
[1380,] 4.473594e-11 1.299937e-10 1.437113e-11
[1381,] 4.439746e-11 1.329940e-10 1.426005e-11
[1382,] 7.173731e-11 1.184019e-10 2.428853e-11
[1383,] 7.174820e-11 4.036534e-10 5.405223e-11
[1384,] 4.474503e-11 1.304700e-10 1.433665e-11
[1385,] 8.421678e-11 2.038453e-10 3.246497e-11
[1386,] 6.442003e-11 1.989089e-10 1.988347e-11
[1387,] 9.506980e-11 2.081947e-10 3.777583e-11
[1388,] 4.867403e-11 1.200899e-10 1.481311e-11
[1389,] 3.624175e-11 7.595738e-11 1.106863e-11
[1390,] 3.617768e-11 7.595738e-11 1.104959e-11
[1391,] 7.412880e-11 1.267196e-10 2.780510e-11
[1392,] 6.485403e-11 1.965722e-10 2.005273e-11
[1393,] 3.639675e-11 7.606255e-11 1.110839e-11
[1394,] 9.023708e-11 1.992720e-10 3.462592e-11
[1395,] 9.289271e-11 8.961264e-11 3.312779e-11
[1396,] 9.496926e-11 1.342984e-10 4.699127e-11
[1397,] 6.761818e-11 1.013143e-10 2.676001e-11
[1398,] 3.744595e-11 1.729108e-10 1.471609e-11
[1399,] 9.293967e-11 9.118591e-11 3.317091e-11
[1400,] 9.368519e-11 3.550541e-10 8.007430e-11
[1401,] 1.440109e-10 1.268967e-10 7.295828e-11
[1402,] 4.267340e-11 1.714473e-10 1.496800e-11
[1403,] 1.122727e-10 5.677923e-10 1.104230e-10
[1404,] 9.523684e-11 6.077790e-10 9.089031e-11
[1405,] 6.503389e-11 1.643149e-10 1.872694e-11
[1406,] 8.414145e-11 1.919894e-10 3.077420e-11
[1407,] 8.600243e-11 1.854804e-10 2.906987e-11
[1408,] 8.067807e-11 8.911747e-11 2.945248e-11
[1409,] 9.367283e-11 7.954870e-11 2.964102e-11
[1410,] 1.000153e-10 9.672594e-11 4.048339e-11
[1411,] 1.449303e-10 1.103261e-10 6.693274e-11
[1412,] 1.809321e-10 9.797379e-11 6.673764e-11
[1413,] 8.003829e-11 1.745267e-10 2.462026e-11
[1414,] 1.139614e-10 8.007158e-11 3.650284e-11
[1415,] 5.838717e-11 1.680351e-10 1.763002e-11
[1416,] 7.379066e-11 3.081723e-10 1.900126e-11
[1417,] 1.300621e-10 1.677283e-10 5.804751e-11
[1418,] 9.162102e-10 1.436359e-10 5.635587e-10
[1419,] 4.217723e-11 2.168906e-10 1.577984e-11
[1420,] 5.334440e-11 1.398479e-10 1.709807e-11
[1421,] 1.125812e-10 1.682327e-10 6.666467e-11
[1422,] 1.093658e-10 1.060186e-10 2.578179e-11
[1423,] 1.160382e-10 1.074290e-10 2.618601e-11
[1424,] 1.285842e-10 1.055240e-10 2.902450e-11
[1425,] 1.339650e-10 1.211003e-10 1.957798e-11
[1426,] 1.404224e-10 2.446083e-10 8.142488e-11
[1427,] 1.347509e-10 1.091336e-10 2.829699e-11
[1428,] 8.042371e-11 1.882569e-10 3.073301e-11
[1429,] 7.913975e-11 1.865146e-10 2.998667e-11
[1430,] 6.277828e-11 1.535499e-10 3.137216e-11
[1431,] 8.520749e-11 1.185373e-10 2.653172e-11
[1432,] 6.051875e-11 9.411797e-11 2.351685e-11
[1433,] 8.170809e-11 1.288893e-10 2.855328e-11
[1434,] 8.954137e-11 1.759474e-10 3.713588e-11
[1435,] 8.233261e-11 1.794786e-10 2.697941e-11
[1436,] 1.283923e-10 1.632191e-10 6.415589e-11
[1437,] 8.720931e-11 8.578166e-11 2.222157e-11
[1438,] 1.062660e-10 1.809316e-10 5.483954e-11
[1439,] 9.950313e-11 1.092575e-10 2.651813e-11
[1440,] 7.558968e-11 1.661523e-10 2.640390e-11
[1441,] 6.887912e-11 9.538530e-11 2.762352e-11
[1442,] 2.319047e-10 1.364612e-10 6.967715e-11
[1443,] 9.119655e-11 1.820506e-10 1.834394e-11
[1444,] 7.140028e-11 1.803770e-10 2.607067e-11
[1445,] 5.691021e-11 1.465543e-10 1.714086e-11
[1446,] 6.351939e-11 1.727790e-10 1.750817e-11
[1447,] 8.043083e-11 2.899782e-09 9.799498e-11
[1448,] 6.926587e-11 1.165407e-10 1.637754e-11
[1449,] 6.524888e-11 1.285027e-10 1.561976e-11
[1450,] 6.767294e-11 1.831469e-10 2.341371e-11
[1451,] 7.135484e-11 1.051728e-10 1.709788e-11
[1452,] 9.021503e-11 2.092981e-10 2.524555e-11
[1453,] 6.577198e-11 1.790551e-10 2.244817e-11
[1454,] 8.533279e-11 1.649276e-10 4.303829e-11
[1455,] 6.514381e-11 1.789554e-10 2.220680e-11
[1456,] 1.288838e-10 1.273134e-10 6.379347e-11
[1457,] 1.269476e-10 1.304948e-10 6.384204e-11
[1458,] 3.762332e-11 1.863627e-10 1.293051e-11
[1459,] 8.520089e-11 1.077000e-10 1.858815e-11
[1460,] 8.318164e-11 1.056279e-10 1.851896e-11
[1461,] 8.014424e-11 1.017469e-10 2.845474e-11
[1462,] 1.002408e-10 3.579062e-10 6.523448e-11
[1463,] 5.832521e-11 2.460293e-10 3.487141e-11
[1464,] 6.176695e-11 2.266957e-10 3.649621e-11
[1465,] 7.578154e-11 1.029664e-10 1.788187e-11
[1466,] 7.965641e-11 1.251579e-10 2.581994e-11
[1467,] 8.990484e-11 6.431910e-10 7.156012e-11
[1468,] 7.001043e-11 1.208430e-10 1.620334e-11
[1469,] 9.249963e-11 9.698941e-11 1.794596e-11
[1470,] 8.311362e-11 1.048801e-10 1.969092e-11
[1471,] 8.711958e-11 9.891402e-11 2.168170e-11
[1472,] 8.650432e-11 1.115530e-10 1.945321e-11
[1473,] 7.080499e-11 7.884779e-11 1.797141e-11
[1474,] 1.531667e-10 1.029876e-10 4.052447e-11
[1475,] 1.158238e-10 1.068981e-10 3.421925e-11
[1476,] 9.848608e-11 1.537982e-10 2.970023e-11
[1477,] 1.811119e-10 1.340159e-10 5.126187e-11
[1478,] 6.889257e-11 4.694067e-10 3.754240e-11
[1479,] 9.844400e-11 2.006586e-10 3.788420e-11
[1480,] 5.554858e-11 9.105035e-11 1.428195e-11
[1481,] 4.340887e-11 8.590115e-11 1.447020e-11
[1482,] 3.564653e-11 1.049620e-10 1.183770e-11
[1483,] 1.839275e-10 3.140771e-10 2.572440e-11
[1484,] 3.397297e-11 1.459979e-10 1.091211e-11
[1485,] 3.470323e-11 1.474755e-10 1.099285e-11
[1486,] 3.817230e-11 9.552739e-11 1.212188e-11
[1487,] 3.432623e-11 1.335366e-10 1.100898e-11
[1488,] 3.471069e-11 1.468575e-10 1.092143e-11
[1489,] 9.869677e-11 1.401802e-10 2.771671e-11
[1490,] 1.432948e-10 1.536987e-10 5.202236e-11
[1491,] 7.116576e-11 1.355064e-10 2.237972e-11
[1492,] 6.287218e-10 1.358737e-10 5.870339e-11
[1493,] 7.559498e-11 1.935078e-10 2.273254e-11
[1494,] 3.614012e-10 1.664300e-10 3.573455e-11
[1495,] 3.792274e-10 1.466988e-10 3.932993e-11
[1496,] 4.181280e-11 1.199790e-10 1.338404e-11
[1497,] 1.098858e-10 1.294791e-10 2.916179e-11
[1498,] 4.065157e-10 1.313031e-10 4.410116e-11
[1499,] 1.175641e-10 1.259508e-10 3.207658e-11
[1500,] 1.304508e-10 1.583008e-10 1.857319e-11
[1501,] 4.478537e-11 1.532887e-10 1.413500e-11
[1502,] 1.263764e-10 1.444928e-10 1.911461e-11
[1503,] 1.602261e-10 1.959202e-10 1.982988e-11
[1504,] 1.436586e-10 1.492766e-10 2.060003e-11
[1505,] 9.446726e-11 2.869553e-10 4.920163e-11
[1506,] 8.761282e-11 1.927842e-10 1.348608e-11
[1507,] 1.345416e-10 1.370827e-10 4.345659e-11
[1508,] 1.728249e-10 2.411155e-10 1.922101e-11
[1509,] 2.080943e-10 2.544340e-10 2.116718e-11
[1510,] 8.749840e-11 1.801063e-10 3.036464e-11
[1511,] 2.216504e-10 2.555301e-10 2.196942e-11
[1512,] 3.836225e-10 9.804017e-11 1.047683e-10
[1513,] 1.003997e-10 1.873311e-10 4.048763e-11
[1514,] 1.937506e-10 2.949689e-10 1.946619e-11
[1515,] 4.188762e-11 1.125377e-10 1.331751e-11
[1516,] 1.619609e-10 1.194531e-10 2.499728e-11
[1517,] 2.514223e-10 3.798893e-10 2.117895e-11
[1518,] 2.202231e-10 4.467708e-10 1.876231e-11
[1519,] 1.467764e-10 6.813149e-10 1.415804e-11
[1520,] 2.221999e-10 1.400682e-10 5.733468e-11
[1521,] 1.409821e-10 4.679006e-10 1.468578e-11
[1522,] 4.307255e-11 1.239150e-10 1.410564e-11
[1523,] 1.541623e-10 4.826198e-10 1.528326e-11
[1524,] 1.003992e-09 1.028573e-10 1.484326e-10
[1525,] 3.441266e-10 3.357531e-10 3.320028e-11
[1526,] 1.617418e-10 5.028677e-10 1.554809e-11
[1527,] 1.605305e-10 4.631353e-10 1.573156e-11
[1528,] 1.700688e-10 4.724736e-10 1.615321e-11
[1529,] 1.706954e-10 4.186383e-10 1.659654e-11
[1530,] 6.823452e-11 1.540009e-10 2.084574e-11
[1531,] 1.067227e-10 4.165186e-10 1.293312e-11
[1532,] 1.092025e-10 1.646801e-10 3.879160e-11
[1533,] 1.700086e-10 3.000029e-10 1.970849e-11
[1534,] 1.353902e-10 9.712019e-11 4.307403e-11
[1535,] 2.463030e-10 2.020043e-10 1.686731e-10
[1536,] 6.585405e-10 1.026370e-10 1.263730e-10
[1537,] 1.296200e-10 9.580665e-11 3.948484e-11
[1538,] 3.350821e-11 2.206956e-10 1.273281e-11
[1539,] 4.429470e-11 1.117126e-10 1.437166e-11
[1540,] 1.866962e-09 9.277623e-11 3.385280e-10
[1541,] 3.031677e-10 1.541873e-10 8.169131e-11
[1542,] 4.691979e-10 1.429442e-10 1.161146e-10
[1543,] 3.072171e-10 1.026072e-10 1.142399e-10
[1544,] 1.997417e-09 9.609150e-11 2.888211e-10
[1545,] 1.433000e-10 1.761284e-10 5.730371e-11
[1546,] 1.609396e-10 1.644997e-10 5.971063e-11
[1547,] 3.383860e-10 1.762057e-10 8.367581e-11
[1548,] 3.230467e-11 2.026330e-10 1.062784e-11
[1549,] 6.143363e-09 9.739632e-11 7.155485e-10
[1550,] 3.443913e-11 1.905739e-10 1.000177e-11
[1551,] 4.401978e-11 1.229708e-10 1.489751e-11
[1552,] 2.116629e-10 1.656379e-10 5.264555e-11
[1553,] 2.122762e-10 1.657153e-10 5.279937e-11
[1554,] 4.208336e-09 9.346436e-11 5.791393e-10
[1555,] 4.518168e-10 1.950437e-10 3.174111e-10
[1556,] 7.675152e-11 1.844841e-10 2.686242e-11
[1557,] 6.053567e-10 1.928383e-10 4.314826e-10
[1558,] 1.478220e-10 1.711588e-10 5.752634e-11
[1559,] 5.436779e-10 2.076700e-10 4.067221e-10
[1560,] 4.441495e-11 1.138550e-10 1.451082e-11
[1561,] 3.336345e-11 9.264354e-11 1.080417e-11
[1562,] 6.741641e-11 1.342131e-10 2.768866e-11
[1563,] 6.549873e-11 1.425956e-10 2.806707e-11
[1564,] 5.749269e-11 3.580528e-10 3.683735e-11
[1565,] 4.619350e-11 2.506201e-10 2.356832e-11
[1566,] 3.316459e-11 1.950969e-10 1.022714e-11
[1567,] 2.520698e-10 1.071801e-10 1.062997e-10
[1568,] 1.209236e-09 1.090791e-10 5.259800e-10
[1569,] 2.357412e-09 8.955397e-11 5.557565e-10
[1570,] 3.292997e-11 1.590127e-10 1.010587e-11
[1571,] 1.669157e-09 1.630913e-10 3.026436e-10
[1572,] 1.394974e-09 8.980513e-11 3.042057e-10
[1573,] 3.219846e-11 1.406285e-10 1.025976e-11
[1574,] 2.100112e-08 9.525385e-11 2.014040e-09
[1575,] 5.392307e-11 1.104200e-10 1.704839e-11
[1576,] 3.350745e-11 1.126963e-10 1.079244e-11
[1577,] 1.363308e-09 8.944466e-11 3.183965e-10
[1578,] 1.339827e-09 8.911799e-11 3.142074e-10
[1579,] 4.454056e-10 8.848974e-11 1.188179e-10
[1580,] 9.343694e-09 8.725314e-11 1.504234e-09
[1581,] 2.442097e-10 9.430820e-11 6.709093e-11
[1582,] 3.403669e-10 1.615686e-10 9.716401e-11
[1583,] 5.871465e-10 9.052559e-11 1.015160e-10
[1584,] 3.768719e-10 9.029102e-11 1.355379e-10
[1585,] 4.083528e-11 1.212238e-10 1.317350e-11
[1586,] 4.131505e-11 1.206591e-10 1.327867e-11
[1587,] 1.952444e-09 1.053751e-10 1.806599e-10
[1588,] 3.992562e-09 8.424684e-11 6.923866e-10
[1589,] 3.187858e-10 1.313972e-10 7.288577e-11
[1590,] 3.968472e-09 8.586945e-11 8.427175e-10
[1591,] 3.532576e-09 8.572767e-11 7.525883e-10
[1592,] 4.462157e-10 1.452604e-10 7.242762e-11
[1593,] 3.209292e-10 1.328541e-10 7.235689e-11
[1594,] 5.009247e-09 9.529018e-11 4.015611e-10
[1595,] 1.937742e-10 1.523395e-10 6.220295e-11
[1596,] 3.027095e-09 8.970780e-11 3.282276e-10
[1597,] 1.961098e-10 1.517870e-10 5.719691e-11
[1598,] 1.991073e-10 1.510197e-10 5.881829e-11
[1599,] 3.088628e-10 1.517401e-10 8.592688e-11
[1600,] 4.075768e-09 9.028680e-11 1.057543e-09
[1601,] 4.221014e-11 1.206678e-10 1.323197e-11
[1602,] 6.369135e-10 1.392295e-10 1.008770e-10
[1603,] 1.290740e-10 1.394210e-10 4.027668e-11
[1604,] 5.584271e-09 8.542267e-11 1.088581e-09
[1605,] 5.603488e-09 8.762178e-11 1.263036e-09
[1606,] 5.235984e-09 8.549713e-11 1.034833e-09
[1607,] 5.203170e-09 8.569620e-11 1.048073e-09
[1608,] 3.735885e-09 8.535306e-11 6.747899e-10
[1609,] 4.912689e-09 8.530504e-11 9.621168e-10
[1610,] 7.852667e-10 1.822478e-10 1.657236e-10
[1611,] 1.860167e-10 8.808419e-11 6.673209e-11
[1612,] 5.138925e-09 8.910198e-11 1.253630e-09
[1613,] 9.903730e-11 1.407940e-10 3.272682e-11
[1614,] 1.518122e-10 1.728039e-10 4.861925e-11
[1615,] 7.163363e-11 8.193730e-11 1.639661e-11
[1616,] 7.352054e-09 8.615503e-11 1.487835e-09
[1617,] 7.072986e-09 8.577816e-11 1.395310e-09
[1618,] 6.896024e-09 8.582781e-11 1.367923e-09
[1619,] 6.966774e-09 8.616574e-11 1.413564e-09
[1620,] 8.340351e-09 8.566785e-11 1.615590e-09
[1621,] 6.515611e-09 8.691986e-11 1.380886e-09
[1622,] 8.597082e-09 8.655261e-11 1.776222e-09
[1623,] 8.307940e-09 8.587552e-11 1.641123e-09
[1624,] 9.032535e-09 8.631497e-11 1.830707e-09
[1625,] 8.975488e-09 8.616594e-11 1.800995e-09
[1626,] 7.950678e-09 8.945473e-11 1.904181e-09
[1627,] 2.020203e-10 1.361857e-10 6.128577e-11
[1628,] 1.121933e-08 8.847203e-11 2.496817e-09
[1629,] 1.733569e-10 1.534870e-10 6.090011e-11
[1630,] 2.441504e-10 1.554075e-10 4.911765e-11
[1631,] 2.374171e-10 1.478133e-10 4.959185e-11
[1632,] 2.493291e-10 1.524479e-10 5.061238e-11
[1633,] 2.680791e-10 1.513695e-10 5.408285e-11
[1634,] 2.319712e-10 1.455573e-10 4.907753e-11
[1635,] 9.564071e-09 8.112962e-11 1.177361e-09
[1636,] 3.120584e-10 8.035583e-11 6.230181e-11
[1637,] 9.801551e-11 1.438484e-10 3.385808e-11
[1638,] 8.088040e-11 7.748490e-11 1.918120e-11
[1639,] 1.807630e-10 1.136502e-10 6.852761e-11
[1640,] 1.984854e-10 1.369250e-10 4.396054e-11
[1641,] 2.334745e-10 1.710817e-10 7.127579e-11
[1642,] 9.651755e-10 1.240395e-10 1.778156e-10
[1643,] 5.438222e-09 9.553517e-11 1.019121e-09
[1644,] 2.060461e-10 1.629800e-10 6.567878e-11
[1645,] 1.152885e-09 1.349864e-10 1.927493e-10
[1646,] 4.026845e-11 7.552618e-11 1.174261e-11
[1647,] 1.016449e-09 1.856822e-10 1.166082e-10
[1648,] 2.151631e-10 1.668258e-10 6.319757e-11
[1649,] 2.698914e-10 1.076241e-10 7.380883e-11
[1650,] 2.823519e-10 1.075372e-10 7.846727e-11
[1651,] 3.761355e-11 8.856507e-11 1.057168e-11
[1652,] 2.259798e-10 2.097218e-10 9.672719e-11
[1653,] 4.201450e-11 8.972433e-11 1.134612e-11
[1654,] 6.590187e-11 3.006796e-10 2.554452e-11
[1655,] 3.759285e-11 8.714011e-11 1.056307e-11
[1656,] 2.296739e-10 1.825050e-10 8.255899e-11
[1657,] 3.389625e-10 1.971819e-10 1.460236e-10
[1658,] 3.207202e-11 7.780773e-11 9.992040e-12
[1659,] 3.298314e-10 1.071440e-10 8.652506e-11
[1660,] 3.182327e-10 1.029976e-10 8.402932e-11
[1661,] 1.080159e-09 7.826321e-11 2.224126e-10
[1662,] 3.137281e-10 1.892941e-10 6.534129e-11
[1663,] 1.613514e-10 1.602574e-10 5.396327e-11
[1664,] 1.221773e-10 1.370748e-10 3.065777e-11
[1665,] 2.400384e-10 1.841397e-10 5.344724e-11
[1666,] 1.646655e-10 1.706912e-10 5.331824e-11
[1667,] 1.738777e-10 2.226478e-10 9.117031e-11
[1668,] 4.485754e-11 1.571818e-10 1.283548e-11
[1669,] 2.427537e-10 1.607143e-10 7.977253e-11
[1670,] 2.364230e-10 1.027983e-10 6.608098e-11
[1671,] 1.797466e-10 1.714352e-10 6.002328e-11
[1672,] 2.423230e-10 1.619171e-10 8.193078e-11
[1673,] 1.677503e-10 1.619230e-10 5.683264e-11
[1674,] 2.149698e-10 1.027115e-10 6.081070e-11
[1675,] 1.700577e-09 9.833869e-11 3.311629e-10
[1676,] 2.272333e-10 1.713533e-10 7.477504e-11
[1677,] 3.631361e-10 1.498890e-10 1.195573e-10
[1678,] 3.323922e-10 1.494389e-10 1.083884e-10
[1679,] 5.121951e-10 7.520591e-11 1.166933e-10
[1680,] 4.054647e-10 1.491755e-10 1.309498e-10
[1681,] 3.467918e-10 1.618938e-10 1.051049e-10
[1682,] 3.872260e-10 1.096524e-10 7.619723e-11
[1683,] 3.667310e-10 1.480580e-10 1.143080e-10
[1684,] 3.816647e-10 1.492433e-10 1.234779e-10
[1685,] 4.358022e-10 1.149392e-10 7.400860e-11
[1686,] 4.356971e-10 1.340522e-10 6.007857e-11
[1687,] 3.316861e-10 1.713409e-10 1.086945e-10
[1688,] 4.072275e-10 1.545258e-10 9.870084e-11
[1689,] 5.675015e-11 7.694372e-11 1.660752e-11
[1690,] 4.375225e-10 1.622232e-10 1.173365e-10
[1691,] 2.571573e-10 1.744929e-10 1.234441e-10
[1692,] 2.722158e-10 1.211737e-10 4.957649e-11
[1693,] 3.146423e-10 9.818417e-11 7.130395e-11
[1694,] 2.585996e-10 1.153409e-10 5.002711e-11
[1695,] 2.858424e-10 1.143556e-10 5.489390e-11
[1696,] 7.792625e-11 1.797922e-10 2.991383e-11
[1697,] 2.641826e-10 1.223521e-10 4.838329e-11
[1698,] 7.636486e-11 1.794416e-10 2.902141e-11
[1699,] 2.732216e-10 1.747943e-10 1.329636e-10
[1700,] 6.480079e-11 1.315479e-10 2.050764e-11
[1701,] 7.255832e-11 1.913004e-10 2.576637e-11
[1702,] 7.553421e-11 1.141554e-10 2.258840e-11
[1703,] 2.987818e-10 1.366396e-10 1.275318e-10
[1704,] 1.397864e-10 8.692321e-11 3.611436e-11
[1705,] 7.615628e-11 1.728999e-10 2.688683e-11
[1706,] 7.633235e-11 1.124173e-10 2.299524e-11
[1707,] 7.321025e-11 1.785162e-10 2.383036e-11
[1708,] 9.742547e-11 8.989842e-11 2.697204e-11
[1709,] 7.509614e-11 2.341064e-10 2.495724e-11
[1710,] 2.576081e-10 9.591556e-11 6.524246e-11
[1711,] 2.435971e-10 9.583315e-11 6.272247e-11
[1712,] 2.517009e-10 9.996062e-11 5.180604e-11
[1713,] 1.255069e-09 1.726555e-10 2.784389e-10
[1714,] 2.392977e-10 9.690887e-11 5.757610e-11
[1715,] 7.497502e-11 2.704188e-10 2.571001e-11
[1716,] 2.863352e-10 9.597554e-11 7.137828e-11
[1717,] 2.471538e-10 9.581704e-11 6.322192e-11
[1718,] 1.653848e-10 9.607906e-11 4.607926e-11
[1719,] 2.244571e-10 9.574295e-11 5.908032e-11
[1720,] 1.799570e-10 2.005958e-10 8.807852e-11
[1721,] 2.205728e-10 9.758233e-11 5.443098e-11
[1722,] 2.449487e-10 9.696880e-11 6.445232e-11
[1723,] 2.431504e-10 9.756505e-11 6.582197e-11
[1724,] 7.695591e-11 2.750970e-10 2.853078e-11
[1725,] 7.836524e-11 2.091214e-10 2.801561e-11
[1726,] 3.721954e-08 1.240734e-10 1.244759e-08
[1727,] 1.660731e-08 1.692242e-10 1.118392e-09
[1728,] 7.853358e-11 2.043105e-10 2.801008e-11
[1729,] 9.950341e-11 1.841430e-10 3.351166e-11
[1730,] 1.622468e-08 2.307877e-10 5.260048e-10
[1731,] 7.800051e-11 2.200212e-10 2.820405e-11
[1732,] 9.547198e-11 2.928752e-10 4.489010e-11
[1733,] 6.435565e-11 1.842790e-10 2.135330e-11
[1734,] 8.173022e-11 2.135611e-10 3.079754e-11
[1735,] 7.699937e-11 2.599104e-10 3.012223e-11
[1736,] 8.344419e-11 2.228536e-10 3.325485e-11
[1737,] 1.882514e-08 8.423567e-11 1.745486e-09
[1738,] 1.089865e-07 9.505020e-11 2.305511e-08
[1739,] 1.307193e-07 1.313983e-10 4.737604e-08
[1740,] 1.890479e-08 7.883258e-11 2.561772e-09
[1741,] 1.056338e-10 2.477613e-10 4.904658e-11
[1742,] 1.195627e-08 7.893543e-11 1.607897e-09
[1743,] 1.993089e-09 9.366849e-11 2.021486e-10
[1744,] 1.052860e-10 2.273351e-10 4.554139e-11
[1745,] 1.366443e-08 7.911453e-11 2.470127e-09
[1746,] 1.580989e-08 7.857611e-11 2.563420e-09
[1747,] 1.290251e-08 7.862452e-11 2.131913e-09
[1748,] 1.483503e-08 1.206170e-10 1.108180e-09
[1749,] 3.461317e-08 1.106583e-10 5.802875e-09
[1750,] 7.597611e-10 9.241600e-11 9.675645e-11
[1751,] 1.827205e-08 7.862480e-11 2.795318e-09
[1752,] 1.412697e-08 7.878123e-11 2.021870e-09
[1753,] 1.091273e-10 1.885226e-10 4.024438e-11
[1754,] 6.539893e-08 1.263232e-10 2.179972e-08
[1755,] 4.841455e-08 1.241649e-10 1.564529e-08
[1756,] 6.151062e-11 1.855172e-10 2.026771e-11
[1757,] 1.734167e-07 1.165324e-10 3.949916e-08
[1758,] 1.974157e-09 8.875120e-11 2.201281e-10
[1759,] 6.016603e-08 1.244158e-10 1.948915e-08
[1760,] 2.482763e-09 9.042229e-11 2.557795e-10
[1761,] 4.986233e-08 1.186269e-10 1.434146e-08
[1762,] 1.030758e-10 2.356262e-10 4.477434e-11
[1763,] 1.041067e-10 2.273356e-10 4.484375e-11
[1764,] 5.980692e-08 1.248034e-10 1.890796e-08
[1765,] 5.693243e-08 1.179706e-10 1.594416e-08
[1766,] 1.985671e-09 9.214255e-11 2.058789e-10
[1767,] 3.724513e-10 2.494860e-10 2.410828e-10
[1768,] 9.792530e-11 2.245629e-10 4.093161e-11
[1769,] 1.018219e-10 2.892861e-10 4.863873e-11
[1770,] 5.076286e-08 1.191991e-10 1.488119e-08
[1771,] 9.174073e-09 1.201076e-10 8.024916e-10
[1772,] 1.064315e-10 2.273351e-10 4.622334e-11
[1773,] 6.424675e-08 1.142608e-10 9.183779e-09
[1774,] 1.085821e-10 2.184586e-10 4.582375e-11
[1775,] 1.194558e-09 1.762662e-10 6.444501e-10
[1776,] 1.197925e-09 1.775350e-10 6.533363e-10
[1777,] 5.374032e-09 7.838442e-11 9.907372e-10
[1778,] 1.047838e-09 8.028100e-11 1.599397e-10
[1779,] 1.370910e-09 1.355113e-10 6.196364e-10
[1780,] 7.245990e-10 1.456735e-10 3.005704e-10
[1781,] 1.101798e-09 1.220785e-10 4.347719e-10
[1782,] 1.279097e-09 1.225893e-10 5.104280e-10
[1783,] 7.762689e-10 8.432648e-11 1.216767e-10
[1784,] 6.439184e-10 2.680700e-10 1.144478e-10
[1785,] 1.793448e-09 1.600266e-09 9.656131e-09
[1786,] 1.588804e-08 1.224309e-10 5.795448e-09
[1787,] 1.168356e-09 7.649203e-11 2.448259e-10
[1788,] 3.436818e-09 1.125154e-10 1.148302e-09
[1789,] 2.228530e-09 1.414021e-09 1.169261e-08
[1790,] 4.289445e-09 7.878240e-11 6.022050e-10
[1791,] 8.806279e-11 3.152484e-10 4.195368e-11
[1792,] 1.670034e-09 8.006386e-10 4.569985e-09
[1793,] 1.629122e-09 9.052650e-10 4.943392e-09
[1794,] 2.704562e-09 7.196211e-10 7.553891e-09
[1795,] 8.105463e-09 1.245495e-10 3.052377e-09
[1796,] 2.730116e-09 7.426583e-10 7.867104e-09
[1797,] 1.930649e-09 1.056329e-10 4.602147e-10
[1798,] 1.181498e-10 2.245108e-10 5.064376e-11
[1799,] 1.490153e-09 1.024442e-09 5.627390e-09
[1800,] 8.793659e-09 5.201720e-10 1.602442e-08
[1801,] 8.980975e-11 3.910548e-10 6.514454e-11
[1802,] 9.435222e-11 4.142639e-10 7.201712e-11
[1803,] 9.007174e-11 4.027764e-10 6.632362e-11
[1804,] 1.239483e-10 2.253810e-10 5.403556e-11
[1805,] 1.210926e-10 2.281619e-10 5.298449e-11
[1806,] 1.492624e-09 7.581140e-10 3.986104e-09
[1807,] 1.773543e-09 7.591145e-10 4.894201e-09
[1808,] 1.221939e-10 2.286236e-10 5.364769e-11
[1809,] 1.215114e-10 2.284137e-10 5.324904e-11
[1810,] 1.106475e-10 2.669650e-10 6.728646e-11
[1811,] 4.688056e-08 3.337567e-10 6.481301e-08
[1812,] 1.198960e-09 4.859691e-10 2.065937e-09
[1813,] 8.790051e-11 1.977469e-10 3.157438e-11
[1814,] 1.182539e-10 3.989888e-10 9.822875e-11
[1815,] 9.882203e-11 4.172638e-10 7.730883e-11
[1816,] 9.656797e-11 4.191372e-10 7.491443e-11
[1817,] 9.989664e-11 4.284858e-10 7.957150e-11
[1818,] 9.035767e-11 4.272036e-10 6.846660e-11
[1819,] 2.429184e-09 5.294197e-10 5.002520e-09
[1820,] 1.930071e-10 2.908469e-10 1.197019e-10
[1821,] 1.145613e-10 3.245031e-10 7.797767e-11
[1822,] 3.493750e-09 7.915362e-11 4.913166e-10
[1823,] 1.097532e-10 1.951605e-10 4.007799e-11
[1824,] 9.617914e-11 4.151838e-10 7.416295e-11
[1825,] 1.177110e-09 2.220132e-10 8.660000e-10
[1826,] 9.836227e-11 4.275244e-10 7.771653e-11
[1827,] 9.381763e-11 4.344350e-10 7.301856e-11
[1828,] 9.145078e-11 4.366380e-10 7.044049e-11
[1829,] 1.008402e-10 4.468184e-10 8.231204e-11
[1830,] 6.496311e-11 7.584819e-10 2.852824e-11
[1831,] 1.095991e-10 1.942795e-10 3.981636e-11
[1832,] 2.877986e-09 1.051607e-10 7.051516e-10
[1833,] 1.087974e-10 4.645906e-10 9.363917e-11
[1834,] 1.026620e-10 1.580784e-10 2.841514e-11
[1835,] 1.319504e-08 1.314921e-10 5.444887e-09
[1836,] 1.398778e-09 4.913829e-10 2.498387e-09
[1837,] 1.411559e-09 4.610978e-10 2.370228e-09
[1838,] 1.087780e-10 1.951005e-10 3.967251e-11
[1839,] 1.000252e-10 1.593715e-10 2.764408e-11
[1840,] 1.072139e-10 1.956151e-10 3.915180e-11
[1841,] 1.105369e-10 1.955494e-10 4.048650e-11
[1842,] 9.184198e-11 6.057404e-10 8.179521e-11
[1843,] 1.053697e-10 1.555177e-10 2.960594e-11
[1844,] 1.016369e-10 1.569922e-10 2.840392e-11
[1845,] 9.925799e-11 1.195470e-10 3.869428e-11
[1846,] 1.197893e-10 9.761498e-11 3.392691e-11
[1847,] 9.319041e-11 1.756390e-10 4.393295e-11
[1848,] 1.133045e-10 9.891065e-11 3.347627e-11
[1849,] 1.200071e-10 9.862938e-11 3.498017e-11
[1850,] 9.842265e-11 9.857887e-11 2.922297e-11
[1851,] 1.184159e-10 1.680585e-10 5.713142e-11
[1852,] 1.790163e-09 2.258384e-10 1.321239e-09
[1853,] 5.298883e-09 7.530960e-11 8.420621e-10
[1854,] 9.743003e-11 1.181759e-10 3.746815e-11
[1855,] 1.071140e-10 1.237793e-10 4.357124e-11
[1856,] 1.124059e-10 1.235352e-10 4.581183e-11
[1857,] 1.105118e-10 1.216864e-10 4.428152e-11
[1858,] 9.382632e-11 9.889880e-11 2.830242e-11
[1859,] 1.024451e-10 1.343471e-10 4.471240e-11
[1860,] 1.132329e-10 1.951870e-10 4.147762e-11
[1861,] 2.072291e-09 6.577384e-10 4.535632e-09
[1862,] 1.712338e-09 6.847957e-10 3.746208e-09
[1863,] 9.504202e-11 1.010713e-10 2.472526e-11
[1864,] 9.677992e-11 1.725287e-10 4.565829e-11
[1865,] 9.600256e-11 9.859576e-11 2.860340e-11
[1866,] 1.108239e-10 1.943006e-10 4.026522e-11
[1867,] 3.415277e-10 1.116318e-10 4.593178e-11
[1868,] 2.472110e-09 1.051289e-10 6.160432e-10
[1869,] 3.285743e-10 1.081709e-10 4.569333e-11
[1870,] 9.764119e-11 9.725006e-11 2.800423e-11
[1871,] 9.773604e-11 9.673840e-11 2.736649e-11
[1872,] 9.559876e-11 1.024435e-10 2.997594e-11
[1873,] 1.458677e-10 1.127221e-10 5.328632e-11
[1874,] 1.315277e-10 2.539057e-10 7.158837e-11
[1875,] 2.020517e-09 2.219244e-10 1.460967e-09
[1876,] 9.156926e-11 9.745966e-11 2.663405e-11
[1877,] 8.721015e-11 9.758249e-11 2.561031e-11
[1878,] 9.245168e-11 9.698099e-11 2.650719e-11
[1879,] 8.546420e-09 1.330718e-10 3.609472e-09
[1880,] 1.027256e-10 1.941166e-10 3.703009e-11
[1881,] 9.949782e-11 9.662657e-11 2.786572e-11
[1882,] 7.445770e-09 1.647125e-10 4.318040e-09
[1883,] 7.054532e-09 1.378681e-10 3.308395e-09
[1884,] 9.157216e-11 1.025973e-10 2.564428e-11
[1885,] 5.376777e-09 1.579968e-10 3.066800e-09
[1886,] 9.562835e-10 1.384144e-10 5.352746e-10
[1887,] 4.953457e-10 1.633268e-10 2.938778e-10
[1888,] 6.846153e-10 7.882041e-11 1.410026e-10
[1889,] 2.093588e-10 1.261560e-10 7.341843e-11
[1890,] 3.455916e-09 9.714476e-11 1.226417e-09
[1891,] 7.827668e-11 1.608304e-10 2.651004e-11
[1892,] 8.355202e-10 8.788430e-11 3.002384e-10
[1893,] 7.780720e-11 1.287836e-10 2.365905e-11
[1894,] 8.343069e-11 1.470664e-10 2.691329e-11
[1895,] 7.769554e-11 1.315881e-10 2.333411e-11
[1896,] 6.448340e-10 7.631024e-11 1.535369e-10
[1897,] 7.763280e-11 1.395785e-10 2.435407e-11
[1898,] 4.209942e-10 3.257103e-10 3.809855e-10
[1899,] 7.763256e-11 1.344438e-10 2.529429e-11
[1900,] 7.766982e-11 1.468690e-10 2.499496e-11
[1901,] 7.742109e-11 1.390508e-10 2.504854e-11
[1902,] 7.754017e-11 1.379242e-10 2.525505e-11
[1903,] 7.645424e-11 1.231741e-10 2.277896e-11
[1904,] 1.130790e-10 2.889934e-10 6.527333e-11
[1905,] 7.624647e-11 1.511566e-10 2.531246e-11
[1906,] 8.085067e-11 1.374923e-10 2.083164e-11
[1907,] 7.166214e-10 3.495164e-10 5.048311e-10
[1908,] 6.728720e-10 7.662662e-11 1.648288e-10
[1909,] 6.448629e-10 7.636784e-11 1.540786e-10
[1910,] 9.634053e-11 2.728987e-10 5.133329e-11
[1911,] 7.918141e-11 1.213195e-10 2.230052e-11
[1912,] 7.796421e-11 1.660922e-10 2.502420e-11
[1913,] 9.558696e-10 2.111249e-10 6.650938e-10
[1914,] 5.532694e-10 5.182197e-10 7.491323e-10
[1915,] 7.928641e-11 1.108215e-10 2.165430e-11
[1916,] 6.827772e-11 1.088368e-10 2.098617e-11
[1917,] 7.914905e-11 1.316571e-10 2.301366e-11
[1918,] 7.836390e-11 1.054804e-10 2.116713e-11
[1919,] 8.237283e-11 1.432580e-10 2.634105e-11
[1920,] 1.418349e-10 2.149526e-10 5.874371e-11
[1921,] 7.689508e-11 1.153749e-10 2.194244e-11
[1922,] 6.232364e-10 3.630844e-10 4.404951e-10
[1923,] 7.756176e-11 1.075416e-10 2.184981e-11
[1924,] 6.355630e-10 1.035540e-10 2.857215e-10
[1925,] 7.745850e-11 1.214182e-10 2.333546e-11
[1926,] 7.645197e-11 1.129320e-10 2.269404e-11
[1927,] 7.658454e-11 1.119165e-10 2.184342e-11
[1928,] 7.810896e-11 1.225103e-10 2.266516e-11
[1929,] 7.643685e-11 1.085296e-10 2.179630e-11
[1930,] 7.743037e-11 1.267999e-10 2.336950e-11
[1931,] 7.738054e-11 1.217385e-10 2.313494e-11
[1932,] 7.373369e-11 2.407734e-10 3.386953e-11
[1933,] 1.383687e-10 3.057308e-10 9.461131e-11
[1934,] 4.324728e-11 1.005333e-09 1.268469e-11
[1935,] 7.707910e-11 1.534901e-10 2.337256e-11
[1936,] 7.713064e-11 1.780802e-10 2.604416e-11
[1937,] 6.540082e-11 1.373941e-10 2.419768e-11
[1938,] 4.214214e-11 1.100147e-09 1.272354e-11
[1939,] 2.267256e-10 3.158917e-10 1.869121e-10
[1940,] 8.867919e-11 2.875789e-10 4.699401e-11
[1941,] 7.276667e-09 2.639717e-10 9.642450e-10
[1942,] 1.829996e-08 1.759286e-10 3.457341e-09
[1943,] 1.022872e-10 3.087537e-10 6.030900e-11
[1944,] 8.194743e-11 1.815724e-10 4.195286e-11
[1945,] 3.955642e-11 1.007576e-09 1.301715e-11
[1946,] 1.071527e-10 6.013621e-10 1.270947e-10
[1947,] 3.905002e-11 2.564091e-10 1.259519e-11
[1948,] 2.113799e-10 5.716687e-10 2.587788e-10
[1949,] 7.276893e-11 2.626305e-10 2.781183e-11
[1950,] 3.524238e-11 9.016641e-11 1.239589e-11
[1951,] 1.488576e-10 5.545350e-10 1.546613e-10
[1952,] 3.075815e-10 3.819132e-10 3.293722e-10
[1953,] 3.206459e-11 3.015692e-10 1.142107e-11
[1954,] 1.258841e-10 5.171696e-10 1.247352e-10
[1955,] 3.214893e-11 3.385222e-10 1.143087e-11
[1956,] 3.913082e-11 6.448183e-10 1.495610e-11
[1957,] 3.298278e-11 7.236044e-10 1.156416e-11
[1958,] 5.422857e-11 1.449652e-09 3.132379e-11
[1959,] 7.807213e-11 1.524242e-10 2.788339e-11
[1960,] 1.291464e-10 3.175524e-10 9.763784e-11
[1961,] 1.203200e-10 3.083029e-10 7.482507e-11
[1962,] 1.388859e-10 9.629099e-10 1.903916e-10
[1963,] 1.476734e-10 5.175246e-10 1.527679e-10
[1964,] 3.250728e-11 3.275120e-10 1.095617e-11
[1965,] 2.309734e-10 1.993715e-10 9.714557e-11
[1966,] 1.279865e-10 4.963818e-10 1.252223e-10
[1967,] 1.520535e-10 6.291877e-10 1.804984e-10
[1968,] 2.407397e-10 1.993715e-10 1.016833e-10
[1969,] 1.385961e-10 1.844629e-10 7.957327e-11
[1970,] 1.409932e-10 4.504474e-10 1.365760e-10
[1971,] 3.193976e-11 4.908312e-10 1.292750e-11
[1972,] 1.548777e-10 6.208310e-10 1.841158e-10
[1973,] 4.420159e-10 1.514385e-10 1.249104e-10
[1974,] 1.278862e-10 4.595714e-10 1.034597e-10
[1975,] 1.290184e-10 6.532892e-10 1.471714e-10
[1976,] 4.379886e-11 1.177034e-10 1.453976e-11
[1977,] 3.322495e-11 2.852866e-10 1.449108e-11
[1978,] 1.110781e-10 3.060409e-10 6.632309e-11
[1979,] 5.552078e-11 1.198213e-09 4.185731e-11
[1980,] 3.499139e-11 2.348764e-10 1.583556e-11
[1981,] 5.597617e-11 9.038157e-10 3.933765e-11
[1982,] 3.589456e-11 2.367240e-10 1.671885e-11
[1983,] 5.646445e-11 1.111193e-10 1.669702e-11
[1984,] 3.748240e-11 1.051621e-10 1.189438e-11
[1985,] 3.388816e-11 9.976933e-11 1.175096e-11
[1986,] 3.911801e-11 1.047407e-10 1.223006e-11
[1987,] 3.357155e-11 1.034816e-10 1.169480e-11
[1988,] 3.154163e-11 1.426906e-10 1.173447e-11
[1989,] 7.366294e-11 1.630622e-10 2.656873e-11
[1990,] 5.200202e-11 1.977201e-10 2.271722e-11
[1991,] 3.174713e-11 1.734118e-10 1.242962e-11
[1992,] 5.509873e-11 2.756107e-10 2.194697e-11
[1993,] 6.443681e-09 2.691371e-10 4.564984e-09
[1994,] 1.932573e-10 1.919854e-10 7.340872e-11
[1995,] 1.184119e-09 8.525045e-11 3.609272e-10
[1996,] 6.999831e-10 8.308008e-11 2.075180e-10
[1997,] 7.066427e-10 9.151209e-11 2.405827e-10
[1998,] 1.031258e-09 1.255436e-10 1.493614e-10
[1999,] 5.829856e-11 2.360670e-10 1.978261e-11
[2000,] 5.764398e-09 1.183156e-10 1.744623e-09
[2001,] 1.726533e-10 1.871744e-10 6.152216e-11
[2002,] 2.227254e-09 1.230506e-10 3.203964e-10
[2003,] 6.571374e-10 9.594674e-11 9.622126e-11
[2004,] 7.429885e-11 1.549705e-10 2.615085e-11
[2005,] 1.117962e-10 1.985492e-10 2.973285e-11
[2006,] 5.911539e-10 9.453963e-11 9.012831e-11
[2007,] 8.290114e-10 9.044099e-11 1.638048e-10
[2008,] 6.431710e-10 9.508529e-11 1.121973e-10
[2009,] 1.847666e-10 1.909988e-10 6.955834e-11
[2010,] 8.051407e-11 1.585059e-10 2.968215e-11
[2011,] 8.079107e-10 9.035882e-11 1.615442e-10
[2012,] 8.419839e-10 1.072644e-10 3.959354e-10
[2013,] 1.002961e-09 1.295264e-10 1.436952e-10
[2014,] 8.666899e-10 9.032111e-11 1.720741e-10
[2015,] 9.655761e-10 1.250717e-10 4.957355e-10
[2016,] 9.565613e-11 1.615110e-10 3.500596e-11
[2017,] 2.407420e-09 1.189568e-10 3.613798e-10
[2018,] 1.474967e-10 1.896235e-10 5.357294e-11
[2019,] 3.187802e-09 1.192129e-10 1.009138e-09
[2020,] 3.245661e-09 1.154424e-10 5.003042e-10
[2021,] 2.375464e-09 1.207397e-10 3.489537e-10
[2022,] 9.731964e-11 1.465058e-10 2.848089e-11
[2023,] 1.228389e-09 1.223817e-10 6.721198e-10
[2024,] 2.961889e-09 1.096199e-10 7.659543e-10
[2025,] 1.410471e-10 1.987215e-10 5.462629e-11
[2026,] 1.466957e-10 1.928334e-10 5.476349e-11
[2027,] 1.081964e-09 9.291172e-11 1.526622e-10
[2028,] 3.452498e-09 1.096304e-10 8.892302e-10
[2029,] 1.475947e-10 1.928504e-10 5.515320e-11
[2030,] 1.472131e-10 1.926960e-10 5.492396e-11
[2031,] 3.197538e-09 1.138087e-10 4.876100e-10
[2032,] 6.251180e-11 4.036456e-10 3.113160e-11
[2033,] 1.530242e-10 1.928504e-10 5.744030e-11
[2034,] 1.505924e-10 1.928533e-10 5.641939e-11
[2035,] 2.572788e-09 1.084718e-10 5.212079e-10
[2036,] 6.943782e-11 1.624465e-10 2.393367e-11
[2037,] 1.099267e-09 9.068427e-11 2.669559e-10
[2038,] 8.596462e-10 9.931715e-11 1.083768e-10
[2039,] 1.395384e-09 8.902391e-11 2.174679e-10
[2040,] 7.036548e-10 1.205068e-10 2.026700e-10
[2041,] 2.322392e-09 1.800740e-10 1.111948e-09
[2042,] 3.764222e-09 1.112073e-10 6.014370e-10
[2043,] 1.369105e-10 2.013533e-10 3.778583e-11
[2044,] 4.671467e-11 1.866959e-10 1.790457e-11
[2045,] 7.127431e-11 1.842694e-10 2.525526e-11
[2046,] 6.990727e-10 8.487560e-11 1.384684e-10
[2047,] 1.195871e-10 1.876154e-10 4.177829e-11
[2048,] 1.113457e-10 1.874978e-10 3.841206e-11
[2049,] 6.526768e-11 1.629305e-10 2.021784e-11
[2050,] 1.983134e-09 9.027658e-11 3.561901e-10
[2051,] 2.013462e-09 9.001351e-11 3.673116e-10
[2052,] 4.743478e-09 1.110299e-10 8.656530e-10
[2053,] 6.698858e-11 3.244689e-10 3.372581e-11
[2054,] 2.980563e-09 1.281800e-10 3.624701e-10
[2055,] 6.433402e-11 2.784134e-10 1.931802e-11
[2056,] 7.795697e-10 9.268167e-11 2.645398e-10
[2057,] 1.263211e-09 1.145811e-10 2.046137e-10
[2058,] 2.072737e-09 1.191155e-10 6.893833e-10
[2059,] 2.147587e-09 1.194675e-10 7.187838e-10
[2060,] 5.190957e-11 3.177026e-10 1.858940e-11
[2061,] 7.817173e-11 3.249918e-10 3.167617e-11
[2062,] 1.786259e-09 1.416280e-10 7.839327e-10
[2063,] 2.373963e-09 1.165621e-10 6.883712e-10
[2064,] 4.047037e-10 2.063599e-10 3.240428e-10
[2065,] 4.176605e-10 1.771744e-10 3.046203e-10
[2066,] 2.599204e-09 1.067335e-10 1.009742e-09
[2067,] 7.391746e-10 9.250423e-11 2.512509e-10
[2068,] 2.192267e-09 1.186024e-10 6.857077e-10
[2069,] 1.916910e-09 1.169304e-10 5.697815e-10
[2070,] 1.472721e-09 2.213653e-10 1.036503e-09
[2071,] 2.326511e-09 2.629364e-10 2.188294e-09
[2072,] 2.391832e-09 2.876457e-10 2.415364e-09
[2073,] 1.306053e-09 1.618690e-10 8.294376e-10
[2074,] 2.661955e-09 5.328430e-10 3.391621e-09
[2075,] 1.331723e-10 2.316148e-10 1.652916e-11
[2076,] 1.085472e-09 8.747197e-11 2.844348e-10
[2077,] 3.104255e-10 2.555518e-10 2.262729e-10
[2078,] 5.328696e-11 1.563665e-10 1.721892e-11
[2079,] 1.126370e-08 2.590458e-10 1.432920e-09
[2080,] 1.333540e-10 1.269206e-10 3.820002e-11
[2081,] 4.300738e-11 4.995591e-10 1.863877e-11
[2082,] 4.327705e-11 1.319968e-09 2.341698e-11
[2083,] 4.837431e-11 8.644307e-10 1.452006e-11
[2084,] 6.566522e-11 8.163736e-10 2.708703e-11
[2085,] 3.427451e-10 1.872127e-10 3.339811e-11
[2086,] 1.309935e-09 8.676245e-11 3.035679e-10
[2087,] 2.748850e-10 2.553631e-10 2.488069e-11
[2088,] 4.132629e-11 5.160784e-10 1.864329e-11
[2089,] 5.356429e-11 1.602103e-10 1.837233e-11
[2090,] 7.414800e-10 9.215335e-11 1.917366e-10
[2091,] 2.446660e-09 8.649742e-11 4.828346e-10
[2092,] 2.782259e-10 1.347404e-10 3.287405e-11
[2093,] 3.249445e-10 1.865391e-10 3.219142e-11
[2094,] 1.355686e-09 8.674511e-11 3.146358e-10
[2095,] 2.899224e-10 1.749045e-10 3.053999e-11
[2096,] 1.505686e-10 3.844762e-10 2.028310e-11
[2097,] 2.194174e-10 1.925624e-10 2.447815e-11
[2098,] 2.522272e-10 2.090041e-10 2.590541e-11
[2099,] 7.816511e-11 2.264921e-09 5.965241e-11
[2100,] 7.836461e-11 2.200171e-09 5.538934e-11
[2101,] 2.074741e-10 1.765733e-10 2.430230e-11
[2102,] 2.207944e-10 1.722804e-10 2.558765e-11
[2103,] 1.363636e-10 7.414820e-10 1.785223e-11
[2104,] 1.355883e-09 9.181277e-11 3.929582e-10
[2105,] 4.863534e-11 1.006904e-09 3.243027e-11
[2106,] 1.892026e-10 1.620941e-10 2.377807e-11
[2107,] 4.235157e-10 1.783567e-10 1.465609e-10
[2108,] 7.230183e-10 2.156206e-10 3.824457e-10
[2109,] 3.149683e-10 2.125117e-10 1.523478e-10
[2110,] 2.008939e-10 1.218140e-09 2.242835e-11
[2111,] 2.209724e-10 1.282975e-09 2.261289e-11
[2112,] 1.572694e-09 1.080825e-10 6.338637e-10
[2113,] 4.605011e-10 1.867175e-10 1.831897e-10
[2114,] 1.221878e-10 1.856484e-10 3.864942e-11
[2115,] 4.164856e-10 8.500557e-11 8.631478e-11
[2116,] 1.308230e-09 1.407666e-10 7.304169e-10
[2117,] 4.798497e-11 1.577298e-10 1.696108e-11
[2118,] 1.234056e-10 1.806175e-10 4.351928e-11
[2119,] 1.254432e-10 1.793942e-10 4.000153e-11
[2120,] 8.722059e-10 1.096308e-10 2.490110e-10
[2121,] 1.059144e-09 2.665111e-10 9.401682e-10
[2122,] 1.211434e-10 1.793393e-10 3.888530e-11
[2123,] 1.115289e-09 1.691250e-10 6.662923e-10
[2124,] 5.253659e-10 1.002633e-10 1.952704e-10
[2125,] 2.288971e-10 2.921882e-10 2.958435e-11
[2126,] 1.217635e-10 1.802807e-10 3.814555e-11
[2127,] 2.540451e-10 1.604033e-10 2.812482e-11
[2128,] 4.802719e-11 1.539120e-10 1.686662e-11
[2129,] 3.789560e-10 1.855331e-10 1.632137e-10
[2130,] 1.470071e-10 1.510233e-10 2.854699e-11
[2131,] 2.129742e-10 1.336902e-10 2.716213e-11
[2132,] 1.309967e-10 1.801448e-10 4.145222e-11
[2133,] 4.850721e-10 2.908606e-10 4.986657e-11
[2134,] 6.707503e-11 1.380511e-10 1.888341e-11
[2135,] 1.625697e-10 1.579259e-10 2.935379e-11
[2136,] 1.307209e-10 1.799843e-10 4.137968e-11
[2137,] 2.294239e-10 2.016575e-10 1.198573e-10
[2138,] 3.331265e-10 1.184599e-10 1.223778e-10
[2139,] 2.572959e-10 1.928782e-10 1.297293e-10
[2140,] 4.920804e-11 2.434773e-10 1.895577e-11
[2141,] 3.502496e-10 1.711561e-10 1.373917e-10
[2142,] 3.624818e-10 2.000551e-10 1.636746e-10
[2143,] 2.362106e-10 1.969443e-10 1.208300e-10
[2144,] 3.563213e-10 1.711561e-10 1.398110e-10
[2145,] 3.498933e-10 1.711561e-10 1.372500e-10
[2146,] 3.494772e-10 1.725329e-10 1.389653e-10
[2147,] 3.621633e-10 2.915613e-10 2.750255e-10
[2148,] 4.072518e-10 1.994147e-10 1.843832e-10
[2149,] 4.850677e-11 2.438533e-10 1.685845e-11
[2150,] 2.860248e-10 2.650995e-10 1.903339e-10
[2151,] 3.489412e-10 2.921247e-10 2.636878e-10
[2152,] 3.615977e-10 4.019124e-10 3.309523e-10
[2153,] 3.295440e-10 2.927433e-10 2.468556e-10
[2154,] 8.206125e-10 8.075182e-11 1.688004e-10
[2155,] 3.262414e-10 3.883563e-10 2.838039e-10
[2156,] 3.739244e-10 3.965220e-10 3.414015e-10
[2157,] 1.146965e-09 8.043227e-11 2.501267e-10
[2158,] 4.433315e-10 8.300596e-11 8.171355e-11
[2159,] 3.880599e-10 3.434647e-10 3.761749e-10
[2160,] 4.200010e-10 8.315980e-11 7.771921e-11
[2161,] 3.366722e-10 3.095053e-10 2.656946e-10
[2162,] 3.397838e-10 2.886622e-10 2.526837e-10
[2163,] 1.939416e-10 3.454580e-10 1.512290e-10
[2164,] 3.933001e-10 8.347928e-11 7.285889e-11
[2165,] 1.931796e-10 3.025719e-10 1.449647e-10
[2166,] 1.897311e-10 3.564472e-10 1.502297e-10
[2167,] 3.558898e-10 2.807505e-10 2.602330e-10
[2168,] 3.517799e-10 2.836023e-10 2.591338e-10
[2169,] 1.568704e-10 7.432048e-10 1.623411e-10
[2170,] 4.872306e-11 1.223184e-10 1.583448e-11
[2171,] 2.218295e-09 1.137226e-10 4.565339e-10
[2172,] 2.322708e-09 1.234923e-10 7.033210e-10
[2173,] 1.562893e-10 1.589429e-10 5.215524e-11
[2174,] 1.330082e-10 3.162833e-10 8.859077e-11
[2175,] 1.668079e-10 7.641679e-10 1.790353e-10
[2176,] 4.868025e-11 1.194657e-10 1.566829e-11
[2177,] 5.683028e-11 1.561926e-10 1.584002e-11
[2178,] 1.263284e-10 1.969929e-10 4.810107e-11
[2179,] 4.880997e-11 1.202856e-10 1.579052e-11
[2180,] 4.882134e-11 1.208152e-10 1.582215e-11
[2181,] 3.541187e-10 4.488547e-10 3.508794e-10
[2182,] 9.426476e-10 1.487790e-10 7.323756e-11
[2183,] 3.335181e-10 4.140458e-10 3.059402e-10
[2184,] 3.523032e-10 2.185931e-10 1.786419e-10
[2185,] 1.209021e-10 1.967002e-10 4.580575e-11
[2186,] 1.143350e-10 1.963782e-10 4.304817e-11
[2187,] 1.176402e-10 1.963021e-10 4.437840e-11
[2188,] 9.730322e-11 1.969577e-10 3.622384e-11
[2189,] 1.422789e-09 1.192621e-10 1.259267e-10
[2190,] 7.662873e-11 3.218542e-10 3.439376e-11
[2191,] 7.502409e-11 2.033078e-10 2.245503e-11
[2192,] 1.452913e-09 1.202191e-10 1.270628e-10
[2193,] 3.912091e-10 2.506297e-10 2.678526e-10
[2194,] 2.739467e-09 1.410602e-10 1.695691e-10
[2195,] 4.076763e-10 1.160110e-10 4.990507e-11
[2196,] 4.311688e-10 2.733270e-10 3.261466e-10
[2197,] 2.467750e-10 1.238942e-10 6.967178e-11
[2198,] 1.155138e-10 1.697291e-10 3.780166e-11
[2199,] 4.458571e-10 2.248889e-10 2.395527e-10
[2200,] 8.563688e-11 1.555076e-10 2.725506e-11
[2201,] 4.004457e-10 2.506183e-10 2.752990e-10
[2202,] 2.689866e-10 2.725914e-10 4.192959e-11
[2203,] 1.269391e-09 1.214445e-10 1.133931e-10
[2204,] 1.335643e-10 1.643253e-10 4.713819e-11
[2205,] 4.637429e-10 1.296262e-10 1.052638e-10
[2206,] 1.032612e-10 1.075825e-10 1.812677e-11
[2207,] 1.101439e-08 2.702171e-10 8.252219e-09
[2208,] 3.694670e-09 1.451452e-10 2.021884e-10
[2209,] 6.237818e-10 1.131922e-10 6.598257e-11
[2210,] 3.479925e-09 1.415849e-10 1.320481e-09
[2211,] 1.143190e-10 2.065454e-10 4.565761e-11
[2212,] 4.775942e-10 1.247803e-10 4.889358e-11
[2213,] 3.512150e-09 1.735823e-10 1.769329e-09
[2214,] 9.205762e-11 1.722539e-10 2.263172e-11
[2215,] 5.490816e-10 2.671012e-10 3.704751e-11
[2216,] 3.621502e-10 2.128840e-10 1.773226e-10
[2217,] 4.301222e-09 1.687606e-10 2.107366e-09
[2218,] 3.925473e-09 1.759701e-10 1.826706e-10
[2219,] 1.226996e-10 2.543694e-10 6.568182e-11
[2220,] 9.331931e-11 2.144457e-10 3.673902e-11
[2221,] 1.223299e-10 2.011238e-10 4.741150e-11
[2222,] 1.034061e-10 6.884527e-10 1.230046e-11
[2223,] 1.207440e-10 2.011238e-10 4.674338e-11
[2224,] 1.205740e-10 1.191340e-10 2.638415e-11
[2225,] 7.446801e-10 2.861511e-10 4.367727e-11
[2226,] 5.674460e-09 1.580302e-10 2.605395e-10
[2227,] 1.030698e-09 2.627268e-10 5.607435e-11
[2228,] 1.224793e-10 2.011637e-10 4.748731e-11
[2229,] 1.231959e-10 2.042001e-10 4.843795e-11
[2230,] 1.530276e-08 1.448923e-10 6.037152e-10
[2231,] 1.280129e-10 1.245551e-10 2.623076e-11
[2232,] 1.635849e-08 2.650275e-10 1.220901e-08
[2233,] 9.739121e-11 1.964019e-10 3.618039e-11
[2234,] 9.787169e-11 1.966514e-10 3.641727e-11
[2235,] 5.295833e-10 2.103746e-10 2.618636e-10
[2236,] 1.222177e-10 1.269703e-10 2.503899e-11
[2237,] 4.954711e-11 2.355353e-10 2.484086e-11
[2238,] 5.181087e-11 7.681074e-11 1.403470e-11
[2239,] 1.335811e-10 1.874739e-10 4.838114e-11
[2240,] 4.058779e-09 1.776257e-10 2.051262e-09
[2241,] 1.137471e-09 1.750622e-10 6.830052e-10
[2242,] 1.612145e-06 1.964566e-10 9.508561e-07
[2243,] 9.264584e-07 1.295945e-10 2.912232e-07
[2244,] 1.620350e-06 1.882533e-10 8.940510e-07
[2245,] 1.426649e-08 8.580905e-11 3.706581e-09
[2246,] 2.564402e-06 2.044761e-10 1.596603e-06
[2247,] 2.275532e-10 1.860366e-10 5.910938e-11
[2248,] 9.041235e-03 1.355356e-10 2.685614e-03
[2249,] 1.838733e-06 7.565524e-11 1.898126e-07
[2250,] 1.376678e-08 9.457301e-11 4.630652e-09
[2251,] 3.029134e-06 1.926098e-10 1.734901e-06
[2252,] 1.153043e-02 1.200922e-10 2.507715e-03
[2253,] 1.869641e-02 1.387532e-10 5.626639e-03
[2254,] 2.945257e-08 1.078247e-10 3.968786e-09
[2255,] 1.824804e-08 1.011544e-10 2.227073e-09
[2256,] 4.907121e-07 7.489039e-11 5.119247e-08
[2257,] 1.032166e-09 1.047041e-10 2.945195e-10
[2258,] 1.342116e-06 1.246289e-10 6.059839e-07
[2259,] 1.323406e-03 1.695289e-10 7.043070e-04
[2260,] 7.017716e-11 1.928279e-10 2.498759e-11
[2261,] 3.776704e-03 2.487806e-10 3.804035e-03
[2262,] 1.698872e-06 2.086621e-10 1.082810e-06
[2263,] 2.749675e-08 1.111323e-10 3.999839e-09
[2264,] 1.420126e-02 1.514315e-10 5.299907e-03
[2265,] 5.206862e-06 1.722881e-10 2.593803e-06
[2266,] 1.101557e-06 1.274256e-10 3.355370e-07
[2267,] 2.610700e-08 1.122084e-10 3.949998e-09
[2268,] 2.155171e-02 1.437883e-10 6.998811e-03
[2269,] 2.672757e-06 7.866304e-11 3.351279e-07
[2270,] 5.701682e-09 3.543759e-10 5.674260e-09
[2271,] 4.052167e-02 8.183350e-10 1.908290e-01
[2272,] 2.596167e-02 2.451413e-10 2.341538e-02
[2273,] 9.949904e-03 3.065965e-10 1.330228e-02
[2274,] 3.911211e-03 3.099382e-10 5.400399e-03
[2275,] 2.214901e-03 1.019658e-09 1.307769e-02
[2276,] 4.241798e-07 7.518548e-11 4.578689e-08
[2277,] 7.725027e-07 2.636816e-10 6.308202e-07
[2278,] 3.260153e-03 3.824062e-10 6.024768e-03
[2279,] 6.241571e-11 2.103387e-10 2.195846e-11
[2280,] 9.903980e-07 2.691392e-10 8.314460e-07
[2281,] 1.451901e-06 7.485189e-11 1.266863e-07
[2282,] 4.369439e-10 2.255667e-10 3.274851e-10
[2283,] 1.278169e-06 7.524162e-11 1.214902e-07
[2284,] 1.112988e-09 5.071123e-10 2.376506e-09
[2285,] 8.975123e-08 1.304508e-10 1.640646e-08
[2286,] 1.951710e-02 1.220633e-09 1.456589e-01
[2287,] 1.626947e-02 1.152317e-09 1.137348e-01
[2288,] 1.256071e-09 4.267815e-10 2.300496e-09
[2289,] 7.369769e-08 1.597936e-10 2.217771e-08
[2290,] 4.239949e-06 2.856962e-10 3.936589e-06
[2291,] 2.264812e-02 1.661452e-09 2.362157e-01
[2292,] 9.265306e-08 1.522833e-10 2.400483e-08
[2293,] 1.846041e-06 3.001756e-10 1.754748e-06
[2294,] 2.339401e-08 2.188589e-10 1.680224e-10
[2295,] 5.369894e-10 9.198717e-11 1.078221e-10
[2296,] 1.625461e-10 1.140226e-10 7.077612e-11
[2297,] 4.456417e-10 1.987232e-10 4.725698e-11
[2298,] 4.339545e-10 1.903337e-10 4.846340e-11
[2299,] 1.459247e-08 1.619437e-10 1.009468e-08
[2300,] 3.984957e-10 1.823838e-10 4.833181e-11
[2301,] 7.764621e-10 2.277672e-10 5.748833e-11
[2302,] 9.552479e-10 2.262973e-10 6.370958e-11
[2303,] 2.476700e-08 7.881132e-11 2.806543e-09
[2304,] 1.027702e-10 1.455127e-10 1.679433e-11
[2305,] 1.140431e-09 1.955660e-10 8.858318e-11
[2306,] 2.443969e-09 1.105870e-10 3.840386e-10
[2307,] 4.287339e-09 9.608058e-11 7.933428e-10
[2308,] 4.492738e-09 9.764791e-11 9.100258e-10
[2309,] 2.402337e-09 1.030193e-10 6.216266e-10
[2310,] 2.399725e-09 1.233587e-10 4.295963e-10
[2311,] 5.873256e-10 1.705119e-10 4.731752e-11
[2312,] 1.770461e-09 1.087062e-10 6.918732e-10
[2313,] 2.789134e-09 9.730524e-11 5.422889e-10
[2314,] 4.115155e-09 1.014501e-10 9.396300e-10
[2315,] 2.040561e-09 9.405840e-11 3.964546e-10
[2316,] 2.031324e-09 9.272734e-11 3.683970e-10
[2317,] 2.348969e-09 9.260775e-11 4.011687e-10
[2318,] 2.207628e-09 9.267917e-11 3.949360e-10
[2319,] 2.429568e-09 9.296318e-11 4.370883e-10
[2320,] 2.536312e-09 1.207019e-10 5.248777e-10
[2321,] 2.326544e-09 9.256054e-11 3.986526e-10
[2322,] 2.133986e-09 9.260799e-11 3.788446e-10
[2323,] 8.960049e-11 1.835391e-10 2.908383e-11
[2324,] 2.137356e-09 9.233941e-11 3.457211e-10
[2325,] 2.943873e-10 9.829886e-11 1.029237e-10
[2326,] 6.923974e-10 9.755958e-11 2.607368e-10
[2327,] 2.416981e-10 4.924246e-10 3.635965e-10
[2328,] 1.372066e-09 1.056878e-10 1.969925e-01
[2329,] 1.669349e-10 9.440023e-11 5.170447e-11
[2330,] 1.295393e-08 1.160903e-10 2.883089e-09
[2331,] 3.007498e-09 1.235403e-10 5.135453e-10
[2332,] 2.122423e-10 2.980686e-10 2.731863e-11
[2333,] 2.953130e-10 1.457534e-10 1.828412e-10
[2334,] 1.780202e-10 3.926987e-10 3.021704e-11
[2335,] 7.456959e-10 1.027534e-10 3.034055e-10
[2336,] 1.088023e-09 1.031734e-10 8.007740e-01
[2337,] 6.627801e-10 1.625680e-10 3.171849e-11
[2338,] 1.704837e-10 8.534722e-11 4.366784e-11
[2339,] 1.656744e-09 1.011261e-10 2.931223e-04
[2340,] 1.333966e-09 1.009696e-10 1.940349e-03
[2341,] 2.650718e-10 1.190757e-10 1.224088e-10
[2342,] 3.554705e-09 2.293189e-10 3.554247e-09
[2343,] 8.359386e-09 1.364749e-10 1.505070e-09
[2344,] 1.678426e-09 2.797320e-10 1.642260e-09
[2345,] 1.337717e-09 2.614501e-10 1.241129e-09
[2346,] 1.954701e-09 1.539769e-10 5.265610e-10
[2347,] 1.453012e-10 1.267277e-10 5.775573e-11
[2348,] 6.693655e-11 2.574844e-10 2.559320e-11
[2349,] 1.048153e-10 8.024264e-11 2.899612e-11
[2350,] 1.565710e-09 4.003770e-10 1.319076e-09
[2351,] 6.863942e-11 9.225222e-11 2.575885e-11
[2352,] 1.067205e-09 3.947498e-10 8.554339e-10
[2353,] 1.044117e-09 3.980606e-10 8.385948e-10
[2354,] 1.035907e-09 3.726228e-10 7.994821e-10
[2355,] 2.565571e-09 9.593333e-11 4.199748e-10
[2356,] 9.550921e-10 4.068923e-10 7.695334e-10
[2357,] 5.072379e-11 8.408776e-11 1.755466e-11
[2358,] 5.563614e-09 5.645296e-10 1.438974e-08
[2359,] 2.413562e-10 1.363754e-09 7.293429e-10
[2360,] 1.628377e-10 3.668089e-10 1.510036e-10
[2361,] 1.434001e-10 1.834173e-10 4.768373e-11
[2362,] 6.040734e-03 1.716478e-10 1.098359e-02
[2363,] 9.541037e-09 1.533247e-10 3.740252e-09
[2364,] 1.972968e-09 2.439349e-10 1.777291e-09
[2365,] 1.738141e-09 1.228746e-09 9.214986e-09
[2366,] 7.318891e-10 1.000455e-10 7.292995e-11
[2367,] 1.433087e-08 1.284110e-09 1.382556e-07
[2368,] 6.578301e-11 8.030433e-11 2.124351e-11
[2369,] 6.301534e-08 3.925781e-10 1.082932e-07
[2370,] 4.741042e-04 8.751954e-11 5.904990e-06
[2371,] 4.063600e-11 2.444480e-10 1.515062e-11
[2372,] 2.373920e-09 3.868764e-09 3.767357e-08
[2373,] 1.475680e-02 2.256765e-10 1.240631e-01
[2374,] 4.080444e-11 1.439243e-10 1.487248e-11
[2375,] 3.772468e-01 1.375954e-10 3.097015e-05
[2376,] 4.897289e-11 1.604929e-10 1.819553e-11
[2377,] 1.822080e-02 2.259584e-10 1.535730e-01
[2378,] 4.483031e-11 9.568617e-11 1.232087e-11
[2379,] 1.094620e-09 2.132147e-10 2.674962e-11
[2380,] 5.835332e-06 1.540421e-10 1.555042e-08
[2381,] 1.752158e-01 1.482635e-10 1.256721e-05
[2382,] 6.005128e-06 1.480715e-10 1.798692e-08
[2383,] 5.594031e-09 2.934999e-09 1.202783e-07
[2384,] 7.658043e-06 1.461003e-10 2.325414e-08
[2385,] 7.464160e-03 2.129370e-10 5.376831e-02
[2386,] 8.222778e-09 3.114515e-09 2.022363e-07
[2387,] 1.898040e-06 1.626209e-10 5.033981e-09
[2388,] 2.814513e-10 1.453734e-10 1.520796e-10
[2389,] 3.785438e-10 1.453567e-10 2.079529e-10
[2390,] 3.020781e-03 2.124032e-10 2.167739e-02
[2391,] 4.362638e-03 2.058140e-10 2.893474e-02
[2392,] 3.296937e-06 1.474050e-10 1.071477e-08
[2393,] 8.688569e-10 1.079719e-09 1.556729e-09
[2394,] 1.072780e-09 7.500099e-11 2.076330e-10
[2395,] 3.146461e-10 1.524510e-10 1.777740e-10
[2396,] 4.985371e-06 1.500846e-10 1.469351e-08
[2397,] 1.700349e-08 5.831683e-09 1.045216e-06
[2398,] 7.819642e-09 5.081986e-09 3.594452e-07
[2399,] 2.990890e-05 1.571768e-10 8.552697e-05
[2400,] 2.909126e-10 1.162003e-10 4.651763e-11
[2401,] 7.714809e-11 1.089051e-10 1.540402e-11
[2402,] 1.491705e-08 9.855068e-11 6.404333e-11
[2403,] 1.439179e-09 4.577670e-10 1.773175e-09
[2404,] 8.637731e-11 1.137314e-10 3.704422e-11
[2405,] 3.312827e-11 9.183769e-11 1.142689e-11
[2406,] 4.383653e-11 1.154789e-10 1.452520e-11
[2407,] 4.358212e-09 6.228207e-10 7.096933e-09
[2408,] 4.604761e-11 1.275191e-10 1.614108e-11
[2409,] 3.919336e-08 9.702638e-11 1.578331e-10
[2410,] 7.696228e-09 1.222440e-10 3.022459e-09
[2411,] 2.248199e-09 9.915349e-11 2.663701e-11
[2412,] 1.342579e-10 7.926925e-11 2.939336e-11
[2413,] 3.632183e-09 2.176201e-09 1.207301e-08
[2414,] 1.325394e-10 7.683994e-11 3.161029e-11
[2415,] 2.653293e-10 1.719868e-09 9.308591e-10
[2416,] 4.382788e-11 1.091137e-10 1.425433e-11
[2417,] 1.089351e-10 1.065705e-10 4.899634e-11
[2418,] 5.930779e-09 2.328666e-09 2.225267e-08
[2419,] 7.862748e-09 2.887592e-10 8.668248e-08
[2420,] 8.711090e-09 1.442891e-10 4.342027e-09
[2421,] 2.822496e-10 2.531633e-10 2.770815e-11
[2422,] 1.616402e-10 8.350734e-10 2.740120e-10
[2423,] 2.879286e-10 1.711737e-09 1.038465e-09
[2424,] 1.048036e-08 3.042373e-10 1.275499e-07
[2425,] 2.571023e-10 1.491967e-09 8.163026e-10
[2426,] 1.029152e-10 1.054817e-09 1.117274e-10
[2427,] 2.553352e-10 1.816493e-10 7.370768e-11
[2428,] 6.566747e-09 1.106913e-09 1.676525e-08
[2429,] 1.236765e-08 1.866043e-10 9.044012e-09
[2430,] 2.308104e-06 9.650784e-11 4.291909e-08
[2431,] 2.509038e-10 2.529787e-10 2.612055e-11
[2432,] 1.062759e-04 3.939977e-10 1.641546e-04
[2433,] 6.818817e-08 8.239960e-11 1.063379e-08
[2434,] 8.523474e-10 7.536615e-11 1.707484e-10
[2435,] 1.084662e-08 1.927463e-10 8.185236e-09
[2436,] 9.122826e-09 1.995509e-10 7.101491e-09
[2437,] 2.405380e-08 1.518886e-10 1.377116e-08
[2438,] 9.581472e-07 1.731035e-10 5.157608e-07
[2439,] 1.540128e-08 1.856299e-10 1.123255e-08
[2440,] 1.003045e-08 2.067744e-10 8.117962e-09
[2441,] 1.363645e-08 2.040677e-10 1.097780e-08
[2442,] 2.769579e-10 1.399413e-10 1.010363e-10
[2443,] 1.790186e-08 1.706242e-10 4.504505e-09
[2444,] 1.127122e-08 4.301401e-09 6.360570e-08
[2445,] 9.210033e-09 2.743983e-10 9.760349e-09
[2446,] 4.201315e-10 1.378220e-10 5.075661e-11
[2447,] 1.454833e-08 6.916231e-10 5.795676e-08
[2448,] 9.916210e-09 2.571573e-10 9.961730e-09
[2449,] 4.467261e-11 9.821389e-11 1.500473e-11
[2450,] 1.205255e-08 2.854978e-10 1.335126e-08
[2451,] 2.731842e-09 1.855058e-10 7.406319e-09
[2452,] 1.416728e-08 3.217838e-10 1.745312e-08
[2453,] 9.828943e-11 1.582651e-10 1.759316e-10
[2454,] 1.070891e-08 2.018087e-10 8.594896e-09
[2455,] 1.190607e-08 2.011919e-10 9.552175e-09
[2456,] 3.364924e-09 1.846393e-10 9.026913e-09
[2457,] 9.389390e-09 2.107719e-10 7.831966e-09
[2458,] 1.137817e-08 2.114606e-10 5.206426e-09
[2459,] 2.709176e-09 1.880537e-10 7.594502e-09
[2460,] 9.331352e-10 2.106238e-10 5.028872e-10
[2461,] 3.089244e-09 1.834264e-10 8.181084e-09
[2462,] 4.296344e-11 9.761682e-11 1.341246e-11
[2463,] 4.361661e-11 1.213471e-10 1.462678e-11
[2464,] 8.892567e-09 1.957448e-10 6.884814e-09
[2465,] 1.194575e-06 5.802688e-10 2.856689e-06
[2466,] 8.900793e-09 1.836908e-10 6.384197e-09
[2467,] 9.890616e-10 1.905942e-10 4.032884e-10
[2468,] 4.284161e-11 9.795664e-11 1.334280e-11
[2469,] 5.580118e-09 1.866334e-10 1.535958e-08
[2470,] 7.362838e-09 4.054884e-10 9.795841e-09
[2471,] 1.068473e-09 2.153691e-10 6.210043e-10
[2472,] 4.022305e-07 1.217497e-10 1.144826e-07
[2473,] 1.760960e-07 1.090458e-10 4.131623e-08
[2474,] 9.122000e-10 1.939308e-10 4.105401e-10
[2475,] 3.502536e-08 1.099650e-09 1.773966e-07
[2476,] 3.071257e-10 9.048331e-10 4.425649e-10
[2477,] 1.258401e-08 2.389000e-10 7.418867e-09
[2478,] 2.220297e-08 1.012350e-09 1.572851e-07
[2479,] 1.527904e-09 1.060174e-09 5.198933e-09
[2480,] 1.370391e-09 1.777090e-10 1.050702e-09
[2481,] 2.996684e-11 2.066629e-10 9.618181e-12
[2482,] 5.616614e-09 2.467947e-10 2.929206e-10
[2483,] 6.389677e-11 1.886800e-08 2.292071e-10
[2484,] 7.188459e-11 1.437013e-10 1.986048e-11
[2485,] 2.454231e-10 1.243140e-10 5.272308e-11
[2486,] 1.787999e-10 1.037778e-10 4.663359e-11
[2487,] 5.845038e-11 1.866071e-10 1.880144e-11
[2488,] 3.519535e-11 3.171237e-10 9.961953e-12
[2489,] 8.962737e-11 1.402845e-09 1.550836e-11
[2490,] 9.264542e-11 1.775432e-09 1.558088e-11
[2491,] 4.104679e-11 3.858173e-10 1.281060e-11
[2492,] 1.065289e-09 1.547212e-10 5.391085e-11
[2493,] 5.209394e-10 2.973712e-10 4.670653e-10
[2494,] 7.778885e-11 4.868945e-10 1.351374e-11
[2495,] 4.956716e-11 1.313860e-10 1.727992e-11
[2496,] 6.134688e-11 1.501013e-10 1.454979e-11
[2497,] 5.973223e-11 2.024633e-10 1.783909e-11
[2498,] 1.392815e-10 2.568697e-10 3.841547e-11
[2499,] 4.079754e-10 2.512294e-10 2.703451e-10
[2500,] 7.160000e-11 7.928380e-11 2.364176e-11
[2501,] 6.204059e-11 1.464069e-10 1.477861e-11
[2502,] 7.047217e-11 3.141277e-10 1.557347e-11
[2503,] 7.105693e-11 7.925713e-11 2.354385e-11
[2504,] 2.193719e-10 1.381977e-09 1.458307e-11
[2505,] 6.368726e-11 5.708240e-10 1.793313e-11
[2506,] 3.050916e-11 1.499013e-10 1.068465e-11
[2507,] 8.340916e-11 1.368154e-10 2.670452e-11
[2508,] 5.693814e-10 2.109466e-09 2.887293e-11
[2509,] 7.097176e-10 2.860778e-09 3.081342e-11
[2510,] 9.459043e-11 2.021488e-10 2.742990e-11
[2511,] 5.517717e-10 2.505180e-09 2.748346e-11
[2512,] 7.230988e-11 7.979360e-11 2.423618e-11
[2513,] 5.484479e-10 2.503750e-09 2.743010e-11
[2514,] 8.336723e-11 7.729124e-11 2.632335e-11
[2515,] 6.137425e-11 2.166437e-10 1.788475e-11
[2516,] 5.176306e-10 3.177518e-09 2.550429e-11
[2517,] 5.852113e-10 2.648774e-09 2.812372e-11
[2518,] 5.890410e-11 2.266397e-10 1.826213e-11
[2519,] 9.930871e-11 7.656315e-11 3.036593e-11
[2520,] 1.045617e-10 2.131399e-10 2.887667e-11
[2521,] 3.045313e-11 1.477497e-10 1.005595e-11
[2522,] 3.052989e-11 7.845489e-11 9.373178e-12
[2523,] 3.037433e-11 1.790303e-10 1.142269e-11
[2524,] 5.929612e-11 9.312717e-11 1.506237e-11
[2525,] 6.436893e-11 8.899448e-11 1.674268e-11
[2526,] 2.337090e-10 2.868856e-10 1.848411e-10
[2527,] 4.492841e-11 8.134141e-11 1.350050e-11
[2528,] 5.291471e-11 2.095472e-10 1.883075e-11
[2529,] 5.631730e-11 7.466552e-11 1.540941e-11
[2530,] 8.217915e-10 9.257140e-11 2.464259e-10
[2531,] 7.712810e-10 9.437645e-11 2.451041e-10
[2532,] 4.663071e-11 1.947470e-10 1.890707e-11
[2533,] 4.666811e-11 1.903446e-10 1.879566e-11
[2534,] 5.551770e-11 8.478770e-11 1.775219e-11
[2535,] 1.064260e-10 5.544719e-08 2.863414e-11
[2536,] 1.011663e-10 3.441510e-09 1.957825e-11
[2537,] 5.224238e-11 3.207485e-09 5.401828e-11
[2538,] 1.152373e-10 3.467788e-09 1.856826e-11
[2539,] 5.489594e-11 3.131868e-10 2.007744e-11
[2540,] 1.056829e-10 3.358395e-09 1.924917e-11
[2541,] 1.009414e-10 3.495965e-09 1.981458e-11
[2542,] 5.177268e-10 3.995308e-10 4.601018e-11
[2543,] 4.969487e-11 2.294273e-09 4.283359e-11
[2544,] 1.951253e-10 1.850593e-10 7.501279e-11
[2545,] 2.701956e-10 1.819472e-10 9.736196e-11
[2546,] 1.495440e-10 8.704702e-11 2.262734e-11
[2547,] 5.212357e-10 1.266422e-10 5.058394e-11
[2548,] 3.971661e-11 9.382966e-11 1.048787e-11
[2549,] 2.977844e-11 7.717212e-11 9.455101e-12
[2550,] 9.722690e-11 1.014348e-10 3.478642e-11
[2551,] 1.351733e-10 9.365323e-11 4.187090e-11
[2552,] 7.716753e-11 1.300430e-10 3.836012e-11
[2553,] 2.615928e-09 1.274058e-10 7.037531e-10
[2554,] 7.567074e-11 1.086911e-10 2.433503e-11
[2555,] 7.223033e-11 9.351118e-11 1.950808e-11
[2556,] 7.271455e-11 9.437897e-11 1.976093e-11
[2557,] 2.716297e-09 1.279054e-10 7.904160e-10
[2558,] 2.461974e-09 1.266283e-10 6.959838e-10
[2559,] 8.540926e-11 1.303473e-10 2.526916e-11
[2560,] 7.975800e-11 9.969019e-11 2.794260e-11
[2561,] 2.338711e-09 1.814665e-10 1.266185e-09
[2562,] 2.098519e-09 1.755513e-10 1.059123e-09
[2563,] 2.532149e-09 1.802647e-10 1.360307e-09
[2564,] 1.914911e-09 1.086205e-10 2.675636e-10
[2565,] 1.278375e-09 9.620272e-11 2.323523e-10
[2566,] 3.895704e-11 9.746264e-11 1.290042e-11
[2567,] 1.954287e-09 1.884029e-10 1.109584e-09
[2568,] 2.414957e-09 1.827800e-10 1.320493e-09
[2569,] 2.384808e-09 1.810049e-10 1.286409e-09
[2570,] 3.000756e-09 1.836514e-10 1.657837e-09
[2571,] 3.570664e-09 1.871562e-10 1.992046e-09
[2572,] 2.455905e-09 1.881383e-10 1.400018e-09
[2573,] 2.244475e-09 2.020804e-10 1.396681e-09
[2574,] 2.115765e-09 2.018780e-10 1.318698e-09
[2575,] 3.138188e-11 7.709064e-11 9.675921e-12
[2576,] 1.923995e-09 2.057155e-10 1.212433e-09
[2577,] 5.549250e-11 1.761359e-10 2.766675e-11
[2578,] 1.697447e-09 2.073418e-10 1.075320e-09
[2579,] 1.807141e-09 2.202124e-10 1.231474e-09
[2580,] 1.639272e-09 2.094834e-10 1.049794e-09
[2581,] 1.823179e-09 2.082200e-10 1.164370e-09
[2582,] 5.235723e-11 1.011001e-10 1.727553e-11
[2583,] 1.273305e-09 2.359564e-10 9.356756e-10
[2584,] 1.771236e-09 2.069441e-10 1.121620e-09
[2585,] 4.526670e-11 8.737245e-11 1.285409e-11
[2586,] 1.769414e-09 2.083437e-10 1.129461e-09
[2587,] 2.133997e-09 2.051975e-10 1.347164e-09
[2588,] 2.453385e-09 2.334451e-10 1.809607e-09
[2589,] 2.163450e-09 2.266221e-10 1.532683e-09
[2590,] 5.745228e-11 1.034178e-10 1.956766e-11
[2591,] 2.008079e-09 2.892839e-10 1.806758e-09
[2592,] 1.808134e-09 2.425523e-10 1.353916e-09
[2593,] 3.159212e-11 9.803712e-11 1.108607e-11
[2594,] 4.558960e-11 8.665995e-11 1.358865e-11
[2595,] 1.032320e-09 2.708166e-10 8.157535e-10
[2596,] 1.294344e-09 2.773116e-10 1.066174e-09
[2597,] 4.364561e-11 1.133332e-10 1.668149e-11
[2598,] 7.852791e-10 3.087658e-10 6.781753e-10
[2599,] 3.212536e-11 1.237996e-10 1.150749e-11
[2600,] 3.767540e-11 1.028745e-10 9.952496e-12
[2601,] 8.377552e-10 4.041840e-10 9.037043e-10
[2602,] 7.820736e-10 4.154900e-10 8.525088e-10
[2603,] 1.675825e-09 3.044367e-10 1.534119e-09
[2604,] 3.031132e-11 8.852679e-11 9.296392e-12
[2605,] 9.815653e-10 3.867325e-10 1.048506e-09
[2606,] 1.202598e-09 3.405381e-10 1.181782e-09
[2607,] 3.149483e-11 1.298719e-10 9.599689e-12
[2608,] 3.313501e-11 1.052666e-10 9.348661e-12
[2609,] 6.484471e-11 1.854189e-10 2.124928e-11
[2610,] 3.741178e-11 1.239761e-10 9.613559e-12
[2611,] 3.330723e-11 1.323335e-10 9.288104e-12
[2612,] 3.582352e-11 8.834908e-11 1.068909e-11
[2613,] 1.431112e-10 1.867796e-10 3.755210e-11
[2614,] 3.565228e-11 1.162041e-10 9.491708e-12
[2615,] 3.349533e-11 1.026563e-10 9.379318e-12
[2616,] 3.659061e-11 8.722120e-11 1.098507e-11
[2617,] 7.010766e-11 1.919669e-10 2.492360e-11
[2618,] 3.552498e-11 9.389893e-11 1.040761e-11
[2619,] 8.691815e-11 8.390906e-11 2.043047e-11
[2620,] 3.459105e-11 1.987180e-10 9.342282e-12
[2621,] 1.331741e-10 1.160067e-10 4.050519e-11
[2622,] 1.042534e-10 1.157547e-10 2.418603e-11
[2623,] 1.345665e-10 1.944168e-10 3.520974e-11
[2624,] 3.832642e-11 3.635625e-10 9.334171e-12
[2625,] 1.656232e-10 1.880191e-10 4.095349e-11
[2626,] 3.331605e-11 2.257751e-10 9.496736e-12
[2627,] 3.066919e-10 1.154016e-10 8.828980e-11
[2628,] 4.907558e-11 5.011133e-10 9.836012e-12
[2629,] 1.471276e-10 1.479639e-10 1.999729e-11
[2630,] 4.604792e-11 5.989691e-10 9.584459e-12
[2631,] 8.187906e-11 1.879417e-10 2.490754e-11
[2632,] 5.013116e-11 8.546231e-10 9.631727e-12
[2633,] 6.596133e-11 8.632474e-11 1.523834e-11
[2634,] 6.396206e-11 8.665779e-11 1.485626e-11
[2635,] 4.708528e-11 6.361488e-10 9.607535e-12
[2636,] 5.657892e-11 1.232329e-10 1.867958e-11
[2637,] 1.783098e-10 1.267868e-10 4.479070e-11
[2638,] 1.098625e-10 8.216544e-11 2.351121e-11
[2639,] 5.660142e-11 1.364274e-10 1.927424e-11
[2640,] 4.845228e-11 5.763177e-10 9.729955e-12
[2641,] 4.494580e-11 7.656869e-10 9.489858e-12
[2642,] 5.981129e-11 1.227799e-10 2.042480e-11
[2643,] 5.137047e-11 6.737143e-10 9.778054e-12
[2644,] 2.338880e-10 5.065271e-09 1.495688e-09
[2645,] 8.770972e-10 1.312661e-09 3.184729e-09
[2646,] 5.737291e-11 1.269065e-10 1.941328e-11
[2647,] 1.059863e-10 8.205175e-10 1.363384e-10
[2648,] 4.540863e-11 7.904262e-11 1.459547e-11
[2649,] 1.110263e-10 8.322626e-10 1.470628e-10
[2650,] 1.268528e-10 9.923892e-10 1.938935e-10
[2651,] 1.616193e-10 1.760196e-10 4.973028e-11
[2652,] 1.306319e-10 7.987843e-10 1.813421e-10
[2653,] 7.333014e-11 1.371204e-10 3.532854e-11
[2654,] 5.767812e-11 1.536188e-10 2.104627e-11
[2655,] 1.145208e-10 2.623420e-10 9.631493e-11
[2656,] 3.794168e-11 9.020583e-11 1.204107e-11
[2657,] 3.019216e-10 4.844487e-09 2.084630e-09
[2658,] 5.161951e-11 2.193092e-10 1.652601e-11
[2659,] 4.062386e-11 8.021518e-11 1.306476e-11
[2660,] 3.788311e-11 1.096345e-10 1.115941e-11
[2661,] 5.910744e-11 9.639801e-11 1.914123e-11
[2662,] 5.961001e-11 1.258386e-10 2.055567e-11
[2663,] 4.708726e-10 2.585709e-10 3.336342e-10
[2664,] 4.391365e-11 1.396993e-10 1.915542e-11
[2665,] 6.425552e-11 2.162789e-10 2.360722e-11
[2666,] 8.209090e-10 2.246963e-09 4.259845e-09
[2667,] 4.197606e-11 8.981833e-11 1.462493e-11
[2668,] 1.162873e-10 1.037811e-09 1.692391e-10
[2669,] 4.015240e-11 1.048082e-10 1.123450e-11
[2670,] 4.823036e-11 8.325434e-11 1.483042e-11
[2671,] 3.061517e-10 7.549748e-09 2.715814e-09
[2672,] 3.677950e-11 1.113731e-10 1.119755e-11
[2673,] 1.568261e-10 1.726901e-10 5.658049e-11
[2674,] 4.756869e-11 1.043706e-10 1.591897e-11
[2675,] 6.283003e-11 2.131701e-10 2.278112e-11
[2676,] 6.132516e-11 1.118876e-10 2.221303e-11
[2677,] 7.702240e-11 2.721875e-09 1.335581e-10
[2678,] 7.037626e-11 1.531066e-10 3.604903e-11
[2679,] 9.589567e-11 9.451642e-11 3.363082e-11
[2680,] 1.697015e-10 1.187078e-10 3.372469e-11
[2681,] 2.007175e-10 1.255354e-10 5.092023e-11
[2682,] 6.806546e-11 9.059303e-11 1.680568e-11
[2683,] 1.127549e-10 1.726772e-10 4.180150e-11
[2684,] 1.364654e-10 2.693305e-10 1.240012e-10
[2685,] 4.175773e-11 1.344735e-10 1.144207e-11
[2686,] 1.235269e-10 1.481008e-10 6.114847e-11
[2687,] 7.590312e-11 1.112251e-10 1.483036e-11
[2688,] 3.082827e-10 1.405906e-10 1.707066e-10
[2689,] 1.290255e-10 3.036413e-10 1.249119e-10
[2690,] 2.697368e-10 1.779768e-10 1.775525e-10
[2691,] 7.592339e-11 9.479671e-11 1.887860e-11
[2692,] 3.658909e-11 7.857103e-11 1.172105e-11
[2693,] 1.761523e-10 8.733427e-11 4.981086e-11
[2694,] 8.501841e-11 7.736509e-11 2.362284e-11
[2695,] 3.929422e-10 1.065458e-10 1.752109e-10
[2696,] 7.337206e-11 1.779168e-10 1.475492e-11
[2697,] 5.754736e-11 1.435902e-10 1.250796e-11
[2698,] 4.083670e-10 1.030615e-10 1.749145e-10
[2699,] 1.786833e-10 9.271410e-11 5.958760e-11
[2700,] 4.930446e-10 1.097410e-10 2.271326e-10
[2701,] 3.073732e-10 1.504372e-10 1.791261e-10
[2702,] 6.003764e-11 9.426349e-11 1.634950e-11
[2703,] 2.136024e-10 1.057206e-10 8.656669e-11
[2704,] 2.071447e-10 1.078474e-10 8.595127e-11
[2705,] 4.718012e-11 1.062830e-10 1.300540e-11
[2706,] 4.769565e-11 9.094274e-11 1.373490e-11
[2707,] 4.878103e-11 9.075658e-11 1.516789e-11
[2708,] 2.692749e-10 9.219964e-11 8.785502e-11
[2709,] 2.503826e-10 9.164095e-11 8.103445e-11
[2710,] 2.109719e-10 8.430622e-11 6.221066e-11
[2711,] 2.283325e-10 9.641988e-11 5.417909e-11
[2712,] 1.679708e-10 1.006007e-10 3.733970e-11
[2713,] 1.750835e-10 9.688113e-11 4.239349e-11
[2714,] 1.719053e-10 9.585620e-11 4.285963e-11
[2715,] 2.142749e-10 8.793380e-11 6.136617e-11
[2716,] 1.898665e-10 9.800959e-11 4.466024e-11
[2717,] 1.971686e-10 1.003880e-10 4.465526e-11
[2718,] 1.616837e-10 9.663328e-11 3.977719e-11
[2719,] 2.447486e-10 8.632890e-11 3.935802e-11
[2720,] 1.625099e-10 9.645800e-11 4.015574e-11
[2721,] 1.551652e-10 9.645555e-11 3.855227e-11
[2722,] 2.750265e-10 7.500043e-11 5.720023e-11
[2723,] 2.529632e-10 7.515661e-11 5.196436e-11
[2724,] 1.500231e-10 9.326860e-11 3.456601e-11
[2725,] 1.687276e-10 9.787522e-11 4.027056e-11
[2726,] 1.180172e-10 1.001297e-10 2.885989e-11
[2727,] 1.492864e-10 9.689379e-11 3.660757e-11
[2728,] 4.162644e-11 1.351499e-10 1.337495e-11
[2729,] 1.534783e-10 1.005971e-10 3.563385e-11
[2730,] 2.443391e-10 8.358858e-11 7.042147e-11
[2731,] 2.502756e-10 8.345595e-11 7.181156e-11
[2732,] 4.204510e-11 1.202785e-10 1.287134e-11
[2733,] 1.723977e-10 9.608797e-11 4.262987e-11
[2734,] 1.305692e-10 9.799545e-11 3.199951e-11
[2735,] 1.647708e-10 9.186518e-11 3.615195e-11
[2736,] 1.737682e-10 9.634424e-11 4.265903e-11
[2737,] 3.573190e-10 8.542180e-11 8.727229e-11
[2738,] 4.004534e-11 1.563895e-10 1.419932e-11
[2739,] 4.092732e-11 1.688423e-10 1.311131e-11
[2740,] 2.272070e-10 9.950708e-11 8.367376e-11
[2741,] 1.135241e-10 1.972242e-10 1.561460e-11
[2742,] 9.962976e-11 1.087980e-10 1.785150e-11
[2743,] 9.650491e-11 1.057710e-10 1.774519e-11
[2744,] 9.557219e-11 1.054328e-10 1.762490e-11
[2745,] 4.129747e-11 1.651270e-10 1.294574e-11
[2746,] 2.756359e-10 4.023387e-10 4.051140e-11
[2747,] 1.769579e-10 9.486047e-11 6.145895e-11
[2748,] 1.264916e-10 8.498158e-11 4.291005e-11
[2749,] 1.544831e-10 9.174024e-11 5.183026e-11
[2750,] 1.491907e-10 9.250180e-11 5.071671e-11
[2751,] 4.217747e-11 1.623769e-10 1.261962e-11
[2752,] 1.491318e-10 9.196937e-11 5.038760e-11
[2753,] 1.013069e-10 1.029436e-10 1.858174e-11
[2754,] 1.608976e-10 9.490282e-11 5.612204e-11
[2755,] 1.146468e-10 1.536927e-10 6.803402e-11
[2756,] 6.692928e-11 9.055927e-11 1.824984e-11
[2757,] 5.749671e-11 1.834582e-10 2.039245e-11
[2758,] 4.446658e-11 1.212409e-10 1.424517e-11
[2759,] 4.575995e-11 1.132058e-10 1.255488e-11
[2760,] 1.576499e-10 7.462250e-11 3.922600e-11
[2761,] 1.866594e-10 7.868778e-11 3.745338e-11
[2762,] 1.487382e-10 7.488290e-11 3.859693e-11
[2763,] 9.327915e-11 1.872768e-10 2.683401e-11
[2764,] 1.771838e-10 8.712480e-11 3.674276e-11
[2765,] 4.229344e-11 1.184656e-10 1.353404e-11
[2766,] 1.214666e-10 9.026973e-11 4.448172e-11
[2767,] 6.452492e-11 1.542009e-10 2.445838e-11
[2768,] 6.278580e-11 7.941473e-11 1.883058e-11
[2769,] 6.536106e-11 9.867333e-11 1.584228e-11
[2770,] 4.887686e-11 7.692373e-11 1.431949e-11
[2771,] 6.422925e-11 9.423379e-11 1.621383e-11
[2772,] 6.804624e-11 1.569479e-10 2.291213e-11
[2773,] 4.857058e-11 8.885399e-11 1.731776e-11
[2774,] 1.199072e-10 1.417486e-10 3.590901e-11
[2775,] 1.265734e-10 8.192894e-11 2.493338e-11
[2776,] 8.937913e-11 1.023580e-10 2.824613e-11
[2777,] 1.450761e-10 7.880323e-11 3.759407e-11
[2778,] 1.154932e-10 2.410184e-10 8.158844e-11
[2779,] 1.331141e-10 1.411362e-10 4.264311e-11
[2780,] 7.859680e-11 1.097975e-10 2.703736e-11
[2781,] 1.255976e-10 8.279124e-11 2.444637e-11
[2782,] 6.170906e-11 2.025555e-10 1.997703e-11
[2783,] 1.515564e-10 5.938464e-10 1.696135e-10
[2784,] 6.567273e-11 9.152384e-11 1.557491e-11
[2785,] 1.170388e-10 8.445723e-11 2.246012e-11
[2786,] 6.357996e-11 9.230412e-11 1.515994e-11
[2787,] 1.560832e-10 2.123905e-10 8.536773e-11
[2788,] 1.908030e-10 8.898728e-11 3.575712e-11
[2789,] 1.206816e-10 1.568272e-10 4.670585e-11
[2790,] 9.639782e-11 1.427124e-10 3.349643e-11
[2791,] 1.780218e-10 7.050670e-10 2.074112e-10
[2792,] 6.608060e-11 9.894985e-11 1.494326e-11
[2793,] 1.478764e-10 2.353588e-10 7.326489e-11
[2794,] 1.300717e-10 1.464451e-10 4.764530e-11
[2795,] 1.727767e-10 9.393001e-11 5.900201e-11
[2796,] 2.661082e-10 2.600314e-10 2.022738e-10
[2797,] 9.806629e-11 7.648656e-11 2.708048e-11
[2798,] 6.614873e-11 1.677483e-10 2.125068e-11
[2799,] 7.543670e-11 8.161877e-11 2.421129e-11
[2800,] 7.785696e-11 8.109434e-11 2.453619e-11
[2801,] 1.109326e-10 8.523345e-11 2.653618e-11
[2802,] 6.054756e-11 1.012762e-10 2.212074e-11
[2803,] 7.050300e-11 8.112456e-11 2.245584e-11
[2804,] 7.826284e-11 8.020516e-11 2.380021e-11
[2805,] 1.422782e-10 8.322513e-11 3.542089e-11
[2806,] 7.800495e-11 8.243768e-11 2.516738e-11
[2807,] 9.037428e-11 8.147754e-11 2.832685e-11
[2808,] 8.247883e-11 8.497477e-11 2.805552e-11
[2809,] 8.349988e-11 8.318087e-11 2.755338e-11
[2810,] 7.997665e-11 8.421119e-11 2.687531e-11
[2811,] 6.455210e-11 1.680675e-10 2.082886e-11
[2812,] 7.325416e-11 8.402529e-11 2.468770e-11
[2813,] 9.229169e-11 1.164033e-10 3.878533e-11
[2814,] 5.940561e-11 8.389489e-11 1.449173e-11
[2815,] 7.527896e-11 8.229560e-11 2.453344e-11
[2816,] 1.233027e-10 1.262220e-10 5.541064e-11
[2817,] 6.651650e-11 9.932554e-11 2.386208e-11
[2818,] 1.186661e-10 2.641970e-10 5.964516e-11
[2819,] 7.241081e-11 9.104676e-11 2.601083e-11
[2820,] 1.148622e-10 1.131984e-10 4.870250e-11
[2821,] 1.297966e-10 8.262350e-11 3.449918e-11
[2822,] 1.514661e-10 9.878211e-11 6.135561e-11
[2823,] 5.580479e-11 1.458653e-10 2.222218e-11
[2824,] 3.582566e-11 9.464953e-11 1.148224e-11
[2825,] 4.721607e-11 1.142942e-10 1.890768e-11
[2826,] 4.944798e-11 1.359520e-10 1.881227e-11
[2827,] 5.358996e-11 1.267238e-10 2.307215e-11
[2828,] 3.784251e-11 1.617561e-10 1.373526e-11
[2829,] 1.731563e-10 2.206383e-10 1.277510e-10
[2830,] 7.902070e-11 1.265948e-10 3.885809e-11
[2831,] 1.711355e-10 2.100179e-10 1.223333e-10
[2832,] 2.564660e-10 3.274668e-10 2.525835e-10
[2833,] 1.583540e-10 2.549777e-10 1.347443e-10
[2834,] 9.111997e-11 8.537780e-11 3.094168e-11
[2835,] 1.549726e-10 1.495609e-10 9.279580e-11
[2836,] 7.972863e-11 1.774801e-10 4.666621e-11
[2837,] 8.436925e-11 1.160268e-10 1.638110e-11
[2838,] 8.480873e-11 1.045508e-10 1.660451e-11
[2839,] 5.961979e-11 1.108449e-10 1.648529e-11
[2840,] 8.527572e-11 1.323179e-10 1.612135e-11
[2841,] 6.140227e-11 1.187551e-10 1.622655e-11
[2842,] 6.720882e-11 1.552170e-10 3.361107e-11
[2843,] 3.147004e-10 1.429964e-10 9.686390e-11
[2844,] 6.575087e-11 1.484367e-10 1.859466e-11
[2845,] 1.306901e-10 1.089289e-10 4.028517e-11
[2846,] 1.158141e-10 8.882357e-11 2.814217e-11
[2847,] 1.117955e-10 8.894350e-11 2.758900e-11
[2848,] 1.100703e-10 8.897311e-11 2.731183e-11
[2849,] 6.473440e-11 1.969858e-10 1.980215e-11
[2850,] 1.014199e-10 8.801922e-11 2.464174e-11
[2851,] 1.919497e-10 7.771533e-11 3.039794e-11
[2852,] 6.509477e-11 1.414571e-10 1.827836e-11
[2853,] 2.008601e-10 7.750968e-11 3.198890e-11
[2854,] 2.040500e-10 7.766213e-11 3.163820e-11
[2855,] 2.029248e-10 7.763614e-11 3.162502e-11
[2856,] 1.853567e-10 7.744673e-11 3.091670e-11
[2857,] 5.640221e-11 1.085544e-10 2.127580e-11
[2858,] 1.081026e-10 8.831364e-11 2.561561e-11
[2859,] 5.500170e-11 1.094302e-10 2.038445e-11
[2860,] 2.953011e-11 1.244592e-10 9.717150e-12
[2861,] 2.524105e-10 4.343213e-10 3.041240e-11
[2862,] 1.240196e-10 1.106434e-10 5.390095e-11
[2863,] 7.309679e-11 1.052581e-10 2.109231e-11
[2864,] 7.961157e-11 1.155834e-10 2.213495e-11
[2865,] 1.151444e-10 2.232772e-10 3.060659e-11
[2866,] 2.442972e-10 4.366995e-10 2.998475e-11
[2867,] 1.140373e-10 2.356227e-10 3.042971e-11
[2868,] 2.371752e-10 1.528784e-10 3.672352e-11
[2869,] 2.711801e-10 2.485823e-10 3.148278e-11
[2870,] 1.507576e-10 2.703724e-10 3.253523e-11
[2871,] 2.899859e-10 1.655590e-10 3.902974e-11
[2872,] 2.860360e-10 1.665820e-10 3.857517e-11
[2873,] 3.058037e-10 1.706208e-10 3.935149e-11
[2874,] 3.003181e-11 8.681672e-11 9.391211e-12
[2875,] 5.921782e-11 7.828012e-11 1.516740e-11
[2876,] 5.978144e-11 8.059213e-11 1.962318e-11
[2877,] 2.119072e-10 1.433495e-10 9.173881e-11
[2878,] 7.111294e-11 1.772408e-10 2.301042e-11
[2879,] 2.611694e-10 1.654664e-10 1.407576e-10
[2880,] 2.698218e-10 8.810630e-11 2.670728e-11
[2881,] 3.231547e-10 1.736858e-10 3.007090e-11
[2882,] 1.571733e-10 8.503568e-11 2.817981e-11
[2883,] 1.598019e-10 8.495843e-11 2.865215e-11
[2884,] 1.740517e-10 8.870095e-11 2.857243e-11
[2885,] 7.049660e-11 1.729829e-10 2.290602e-11
[2886,] 2.240859e-10 1.250780e-10 7.767651e-11
[2887,] 2.953251e-11 8.049284e-11 9.239859e-12
[2888,] 3.810254e-11 1.826292e-10 1.291436e-11
[2889,] 5.675592e-11 2.424413e-10 2.197343e-11
[2890,] 1.440319e-10 8.498404e-11 2.810591e-11
[2891,] 2.343431e-10 8.349634e-11 2.905805e-11
[2892,] 2.060552e-10 9.118574e-11 3.783578e-11
[2893,] 3.137871e-11 8.765603e-11 9.247246e-12
[2894,] 3.091034e-11 8.083840e-11 9.281975e-12
[2895,] 1.319413e-10 1.138723e-10 4.346756e-11
[2896,] 3.155273e-11 8.021962e-11 9.391265e-12
[2897,] 2.960899e-11 9.565180e-11 9.598527e-12
[2898,] 1.203075e-10 1.319949e-10 4.736464e-11
[2899,] 9.886037e-11 4.493441e-10 5.708456e-11
[2900,] 3.985744e-11 1.615567e-10 1.183489e-11
[2901,] 2.571876e-10 1.048634e-10 5.401690e-11
[2902,] 2.265360e-10 8.949517e-11 3.560290e-11
[2903,] 8.901410e-11 1.425772e-10 2.931702e-11
[2904,] 1.867408e-10 9.739804e-11 6.389960e-11
[2905,] 1.962859e-10 1.634358e-10 5.360800e-11
[2906,] 1.051847e-10 4.020859e-10 6.176972e-11
[2907,] 8.821284e-11 1.219026e-10 2.618663e-11
[2908,] 1.127623e-10 8.351713e-10 1.121249e-10
[2909,] 7.557994e-11 9.788950e-11 2.536426e-11
[2910,] 9.080041e-11 1.101263e-10 3.180130e-11
[2911,] 1.318969e-10 1.036995e-10 5.379092e-11
[2912,] 4.108411e-11 1.600814e-10 1.408471e-11
[2913,] 1.235743e-10 1.394959e-10 3.972353e-11
[2914,] 4.830162e-11 9.960149e-11 1.474149e-11
[2915,] 1.277749e-10 3.026837e-10 7.460033e-11
[2916,] 1.281347e-10 1.794532e-10 5.305107e-11
[2917,] 4.025581e-11 1.329310e-10 1.292990e-11
[2918,] 1.122504e-10 1.952210e-10 4.644583e-11
[2919,] 7.702537e-11 9.824389e-11 2.887355e-11
[2920,] 1.276241e-10 1.371761e-10 3.104123e-11
[2921,] 7.728965e-11 1.010590e-10 2.980081e-11
[2922,] 3.909151e-11 1.617586e-10 1.331757e-11
[2923,] 6.584633e-11 1.814447e-10 2.368091e-11
[2924,] 1.341699e-10 1.354470e-10 2.915264e-11
[2925,] 9.386122e-11 1.815939e-10 3.530438e-11
[2926,] 4.497874e-11 1.215352e-10 1.501048e-11
[2927,] 5.534258e-11 2.685798e-10 3.028028e-11
[2928,] 5.685126e-11 1.915734e-10 2.794160e-11
[2929,] 7.197484e-11 1.316653e-10 2.532071e-11
[2930,] 4.916777e-11 1.189989e-10 1.598447e-11
[2931,] 1.066535e-10 1.554374e-10 3.348178e-11
[2932,] 6.074374e-11 1.387242e-10 2.508036e-11
[2933,] 4.903912e-11 1.053399e-10 1.518810e-11
[2934,] 4.943071e-11 1.101021e-10 1.491425e-11
[2935,] 4.928444e-11 1.072814e-10 1.493440e-11
[2936,] 4.933026e-11 1.055197e-10 1.484415e-11
[2937,] 4.928160e-11 1.041105e-10 1.586445e-11
[2938,] 1.381354e-10 1.447409e-10 2.706492e-11
[2939,] 1.017318e-10 1.312297e-10 2.480673e-11
[2940,] 5.518955e-11 7.809385e-11 1.522011e-11
[2941,] 5.917022e-11 7.845084e-11 1.571790e-11
[2942,] 5.476386e-11 7.796009e-11 1.523034e-11
[2943,] 1.052625e-10 1.582803e-10 2.560047e-11
[2944,] 5.779498e-11 7.817633e-11 1.560159e-11
[2945,] 5.912035e-11 7.826001e-11 1.576936e-11
[2946,] 1.005198e-10 1.219886e-10 2.033560e-11
[2947,] 5.128712e-11 9.652128e-11 1.721580e-11
[2948,] 1.214269e-10 1.461274e-10 3.287122e-11
[2949,] 5.588023e-11 8.042923e-11 1.508540e-11
[2950,] 4.909892e-11 9.705764e-11 1.580727e-11
[2951,] 1.544861e-10 1.096640e-10 2.370140e-11
[2952,] 6.182350e-11 9.173032e-11 1.926904e-11
[2953,] 9.518520e-11 9.602771e-11 2.026880e-11
[2954,] 5.089737e-11 1.412869e-10 1.997501e-11
[2955,] 6.460553e-11 1.071836e-10 2.306242e-11
[2956,] 1.143370e-10 1.163693e-10 3.775627e-11
[2957,] 5.046714e-11 8.204488e-11 1.539260e-11
[2958,] 1.103360e-10 1.438120e-10 3.119131e-11
[2959,] 1.702012e-10 1.063367e-10 2.272364e-11
[2960,] 6.367957e-11 1.281721e-10 2.819039e-11
[2961,] 7.688281e-11 1.338590e-09 5.007737e-11
[2962,] 1.675252e-10 4.171145e-10 1.472256e-10
[2963,] 8.282518e-11 2.333723e-10 5.262714e-11
[2964,] 4.494944e-11 2.135423e-10 1.584038e-11
[2965,] 1.577086e-10 1.832055e-10 4.654335e-11
[2966,] 1.416289e-10 1.680205e-10 6.070499e-11
[2967,] 9.294614e-11 1.068207e-10 2.792409e-11
[2968,] 1.574751e-10 2.106356e-10 8.898629e-11
[2969,] 5.100681e-11 4.982183e-10 1.570856e-11
[2970,] 2.167424e-10 7.164604e-10 2.659686e-11
[2971,] 4.084668e-11 3.190881e-10 1.365870e-11
[2972,] 7.328136e-11 1.769747e-10 2.393874e-11
[2973,] 7.233988e-11 1.776503e-10 2.363761e-11
[2974,] 5.703312e-11 2.304848e-10 1.797034e-11
[2975,] 5.225176e-11 7.596228e-11 1.452833e-11
[2976,] 6.159063e-11 7.857800e-11 1.711912e-11
[2977,] 7.711987e-11 1.782912e-10 2.458722e-11
[2978,] 6.534891e-11 8.397256e-11 1.888241e-11
[2979,] 3.744882e-11 1.401671e-10 1.226378e-11
[2980,] 1.571286e-10 1.025236e-10 2.561282e-11
[2981,] 2.638941e-10 1.337965e-10 2.815934e-11
[2982,] 6.938178e-10 8.203309e-11 1.336042e-10
[2983,] 1.105342e-09 1.152119e-10 4.141766e-10
[2984,] 2.650720e-10 7.793339e-11 5.830666e-11
[2985,] 1.529427e-10 1.118413e-10 3.984050e-11
[2986,] 9.253400e-11 1.752315e-10 2.963088e-11
[2987,] 2.153015e-10 1.896158e-10 7.945265e-11
[2988,] 4.246486e-11 1.757811e-10 1.360659e-11
[2989,] 1.908623e-10 1.927735e-10 7.216063e-11
[2990,] 1.344096e-10 1.980224e-10 3.724783e-11
[2991,] 3.119447e-11 1.233216e-10 9.499870e-12
[2992,] 1.545589e-10 1.899752e-10 5.470427e-11
[2993,] 1.578916e-10 1.945777e-10 5.994397e-11
[2994,] 1.550179e-10 7.989765e-11 3.491712e-11
[2995,] 9.987594e-11 1.354643e-10 2.461997e-11
[2996,] 1.431953e-10 7.650069e-11 3.112870e-11
[2997,] 4.413199e-11 1.408330e-10 1.468735e-11
[2998,] 3.683064e-10 8.987505e-11 1.060244e-10
[2999,] 1.536532e-10 2.740927e-09 2.601727e-10
[3000,] 4.024475e-10 1.190656e-10 1.823437e-10
[3001,] 1.007364e-10 1.955576e-10 2.820377e-11
[3002,] 3.231161e-10 1.814051e-10 1.137588e-10
[3003,] 6.506705e-11 1.745277e-10 2.131356e-11
[3004,] 6.589867e-11 1.807013e-10 2.207874e-11
[3005,] 6.606963e-11 2.264790e-10 2.249046e-11
[3006,] 1.077893e-10 1.450246e-10 5.047422e-11
[3007,] 1.037932e-10 1.394538e-10 5.064499e-11
[3008,] 2.273039e-10 1.360959e-10 1.157570e-10
[3009,] 1.245657e-10 1.429248e-10 6.332310e-11
[3010,] 1.206534e-10 1.158092e-10 3.174714e-11
[3011,] 1.788146e-10 1.854630e-10 1.038509e-10
[3012,] 1.589266e-10 8.215837e-11 3.868187e-11
[3013,] 5.918185e-11 8.286625e-11 1.632591e-11
[3014,] 1.254259e-10 2.097282e-10 5.143733e-11
[3015,] 1.571703e-10 2.610089e-10 1.082560e-10
[3016,] 5.952289e-11 8.779307e-11 1.770381e-11
[3017,] 6.865860e-11 9.611335e-11 2.371783e-11
[3018,] 7.012466e-11 9.590401e-11 2.422096e-11
[3019,] 7.018303e-11 8.204960e-11 2.131169e-11
[3020,] 5.876893e-11 9.065457e-11 1.707881e-11
[3021,] 5.959576e-11 8.449981e-11 1.802001e-11
[3022,] 4.449316e-10 8.691983e-11 9.053313e-11
[3023,] 3.796436e-10 8.773526e-11 8.301205e-11
[3024,] 7.109068e-11 1.473074e-10 1.744345e-11
[3025,] 1.090153e-10 9.515020e-11 2.599484e-11
[3026,] 1.250734e-10 1.518794e-10 4.115965e-11
[3027,] 7.386915e-11 1.063085e-10 3.163069e-11
[3028,] 6.788546e-11 1.720388e-10 1.785483e-11
[3029,] 6.672665e-11 1.893731e-10 2.305309e-11
[3030,] 1.044566e-10 1.421864e-10 2.955267e-11
[3031,] 6.320070e-11 9.917875e-11 1.628026e-11
[3032,] 1.077921e-10 9.377624e-11 2.516315e-11
[3033,] 7.004893e-11 1.860105e-10 1.783657e-11
[3034,] 5.747214e-11 1.227654e-10 2.512497e-11
[3035,] 6.388710e-11 2.617534e-10 1.697850e-11
[3036,] 1.050491e-10 8.446702e-11 2.400695e-11
[3037,] 5.196921e-11 9.748765e-11 1.892592e-11
[3038,] 6.279929e-11 1.841793e-10 1.910218e-11
[3039,] 4.483894e-11 1.072260e-10 1.554690e-11
[3040,] 1.327752e-10 1.761737e-10 5.171907e-11
[3041,] 5.696317e-11 8.085348e-11 1.733033e-11
[3042,] 6.297698e-11 8.205654e-11 1.666976e-11
[3043,] 1.459913e-10 9.017680e-11 4.816049e-11
[3044,] 1.169074e-10 1.509589e-10 3.213241e-11
[3045,] 6.331868e-11 2.000703e-10 2.209448e-11
[3046,] 1.290735e-10 1.536190e-10 3.422735e-11
[3047,] 5.071366e-11 1.411475e-10 1.544873e-11
[3048,] 1.099191e-10 1.599032e-10 3.733807e-11
[3049,] 1.136712e-10 1.594843e-10 1.641562e-11
[3050,] 7.934306e-11 1.921286e-10 3.566052e-11
[3051,] 1.356604e-10 1.691243e-10 1.664791e-11
[3052,] 1.281825e-10 1.635067e-10 1.658044e-11
[3053,] 7.795347e-11 5.418095e-10 5.127098e-11
[3054,] 9.348559e-11 1.148507e-10 3.149962e-11
[3055,] 7.318570e-11 1.296356e-10 2.574843e-11
[3056,] 7.696246e-11 8.073956e-11 2.008807e-11
[3057,] 1.470254e-10 2.361859e-10 3.215105e-11
[3058,] 7.587858e-11 1.151421e-10 2.209299e-11
[3059,] 1.402298e-10 1.562637e-10 6.701856e-11
[3060,] 9.469116e-11 1.233854e-10 4.332009e-11
[3061,] 1.177063e-10 9.675071e-11 2.551662e-11
[3062,] 3.052430e-11 1.315832e-10 9.194060e-12
[3063,] 1.576167e-10 1.831306e-10 1.122209e-10
[3064,] 1.121086e-10 9.645619e-11 2.491509e-11
[3065,] 1.068292e-10 1.829699e-10 3.765132e-11
[3066,] 9.796205e-11 9.475209e-11 3.478914e-11
[3067,] 8.228870e-11 2.053257e-10 3.391996e-11
[3068,] 8.609765e-11 5.967034e-10 5.636153e-11
[3069,] 8.784041e-11 6.331242e-10 4.301798e-11
[3070,] 8.477779e-11 1.276287e-10 2.950080e-11
[3071,] 1.104994e-10 8.737027e-11 2.752145e-11
[3072,] 7.733864e-11 1.478566e-10 2.627264e-11
[3073,] 7.642937e-11 1.475992e-10 2.583836e-11
[3074,] 7.420977e-11 1.404859e-10 2.398707e-11
[3075,] 7.606514e-11 1.437749e-10 2.056784e-11
[3076,] 8.296362e-11 1.855264e-10 3.264358e-11
[3077,] 7.590534e-11 1.464147e-10 2.546092e-11
[3078,] 8.947073e-11 5.185678e-10 3.723427e-11
[3079,] 7.698656e-11 1.499280e-10 2.635796e-11
[3080,] 7.397359e-11 1.482817e-10 2.482615e-11
[3081,] 9.759951e-11 9.557825e-11 2.258992e-11
[3082,] 8.627469e-11 1.647297e-10 4.238874e-11
[3083,] 9.910151e-11 9.643425e-11 2.246304e-11
[3084,] 9.231825e-11 4.828090e-10 5.721667e-11
[3085,] 1.045192e-10 9.671985e-11 2.306083e-11
[3086,] 9.992478e-11 9.642697e-11 2.257966e-11
[3087,] 1.129110e-10 1.869326e-10 4.116791e-11
[3088,] 1.388629e-10 1.627678e-10 4.854409e-11
[3089,] 1.112297e-10 9.486637e-11 2.667286e-11
[3090,] 1.115460e-10 9.492807e-11 2.663642e-11
[3091,] 1.086984e-10 9.486731e-11 2.635275e-11
[3092,] 9.864250e-11 5.836919e-10 6.557137e-11
[3093,] 8.576685e-11 2.165436e-10 3.608323e-11
[3094,] 1.050233e-10 8.713377e-11 3.349799e-11
[3095,] 8.932258e-11 3.362061e-10 3.227459e-11
[3096,] 8.852654e-11 5.064806e-10 5.407622e-11
[3097,] 9.312012e-11 4.893893e-10 5.839421e-11
[3098,] 1.051784e-10 1.848589e-10 3.753587e-11
[3099,] 2.270796e-10 9.444397e-11 8.081056e-11
[3100,] 5.762191e-11 8.250714e-11 1.854283e-11
[3101,] 9.066604e-11 8.580032e-11 1.833748e-11
[3102,] 8.256172e-11 1.683109e-10 3.068111e-11
[3103,] 1.031440e-10 1.854093e-10 3.683699e-11
[3104,] 8.912956e-11 3.425375e-10 3.250684e-11
[3105,] 1.067086e-10 1.989634e-10 4.193297e-11
[3106,] 1.429665e-10 3.265629e-10 1.739460e-11
[3107,] 1.034169e-10 2.803608e-10 5.052167e-11
[3108,] 2.106697e-10 2.336092e-10 1.947452e-10
[3109,] 1.032606e-10 8.779329e-11 3.312899e-11
[3110,] 4.724159e-10 7.704023e-11 5.198557e-11
[3111,] 4.433737e-10 7.711929e-11 4.960696e-11
[3112,] 4.710201e-10 7.677280e-11 5.400543e-11
[3113,] 6.663121e-11 1.260252e-10 1.906201e-11
[3114,] 1.054630e-10 1.854595e-10 3.776506e-11
[3115,] 4.343067e-10 7.686438e-11 5.035252e-11
[3116,] 8.913559e-11 1.064281e-10 2.829376e-11
[3117,] 8.750252e-11 2.347366e-10 2.977362e-11
[3118,] 8.718662e-11 1.954218e-10 2.826779e-11
[3119,] 5.951923e-11 9.372800e-11 1.613036e-11
[3120,] 5.294271e-11 8.640985e-11 1.719038e-11
[3121,] 1.092211e-10 8.630565e-11 3.297786e-11
[3122,] 9.494296e-11 3.874173e-10 3.092884e-11
[3123,] 8.642085e-11 1.151534e-10 3.033460e-11
[3124,] 1.050788e-10 8.180518e-11 2.936344e-11
[3125,] 1.047314e-10 2.576935e-10 4.957969e-11
[3126,] 1.212612e-10 2.054803e-10 6.571697e-11
[3127,] 1.927162e-10 1.363260e-10 5.430047e-11
[3128,] 8.742306e-11 1.160378e-10 3.111157e-11
[3129,] 9.766270e-11 1.026782e-10 3.257658e-11
[3130,] 8.777171e-11 1.417426e-10 3.693173e-11
[3131,] 8.594326e-11 1.414603e-10 3.532660e-11
[3132,] 7.894057e-11 1.876779e-10 2.573822e-11
[3133,] 8.415198e-11 8.823549e-11 2.145185e-11
[3134,] 8.321612e-11 8.797636e-11 2.109617e-11
[3135,] 1.074782e-10 8.343791e-11 3.133737e-11
[3136,] 8.270875e-11 8.778571e-11 2.097207e-11
[3137,] 1.078301e-10 2.313360e-10 4.844773e-11
[3138,] 1.043755e-10 2.322329e-10 4.655156e-11
[3139,] 1.068360e-10 2.479403e-10 4.963845e-11
[3140,] 1.070928e-10 2.441704e-10 4.940311e-11
[3141,] 1.062722e-10 2.439128e-10 4.887739e-11
[3142,] 1.199512e-10 2.515771e-10 5.826898e-11
[3143,] 2.220664e-10 8.129814e-11 5.412463e-11
[3144,] 1.257988e-10 2.520684e-10 6.200660e-11
[3145,] 1.222907e-10 2.517133e-10 5.975275e-11
[3146,] 1.239651e-10 2.515771e-10 6.078124e-11
[3147,] 1.305389e-10 8.251776e-11 3.624235e-11
[3148,] 1.172226e-10 2.828547e-10 6.068354e-11
[3149,] 1.180250e-10 7.906258e-11 2.886911e-11
[3150,] 8.240591e-11 8.870658e-11 2.097006e-11
[3151,] 1.159874e-10 2.804966e-10 5.951969e-11
[3152,] 1.174030e-10 2.858721e-10 6.112235e-11
[3153,] 1.288062e-10 2.815549e-10 6.858209e-11
[3154,] 1.655671e-10 3.417557e-10 1.989851e-10
[3155,] 1.107305e-10 1.282318e-10 4.850871e-11
[3156,] 1.674495e-10 2.307183e-10 1.009911e-10
[3157,] 1.194502e-10 1.663664e-10 3.377902e-11
[3158,] 1.197049e-10 1.687640e-10 3.353799e-11
[3159,] 1.208602e-10 1.740947e-10 3.298820e-11
[3160,] 9.153452e-11 1.001098e-10 3.445699e-11
[3161,] 1.168376e-10 1.717866e-10 3.261603e-11
[3162,] 1.220703e-10 1.738850e-10 3.315513e-11
[3163,] 8.366606e-11 1.719981e-10 2.746467e-11
[3164,] 1.230945e-10 1.741782e-10 3.327337e-11
[3165,] 1.242338e-10 1.759381e-10 3.324868e-11
[3166,] 1.231099e-10 1.761191e-10 3.309439e-11
[3167,] 1.125758e-10 9.848616e-11 2.212174e-11
[3168,] 1.455469e-10 1.246066e-10 4.087791e-11
[3169,] 1.218881e-10 1.758137e-10 3.293713e-11
[3170,] 1.213233e-10 1.759130e-10 3.285798e-11
[3171,] 1.085959e-10 3.700844e-10 7.835528e-11
[3172,] 1.236229e-10 1.802539e-10 3.277619e-11
[3173,] 1.434880e-10 4.160715e-10 1.154467e-10
[3174,] 1.389283e-10 1.254001e-10 3.844452e-11
[3175,] 1.226492e-10 1.750321e-10 3.310559e-11
[3176,] 3.229364e-10 1.094217e-10 9.606791e-11
[3177,] 1.340107e-10 3.229025e-10 1.614847e-11
[3178,] 9.876274e-11 4.053628e-10 1.684532e-11
[3179,] 8.766554e-11 9.449959e-11 2.048784e-11
[3180,] 1.294309e-10 1.315029e-10 4.471227e-11
[3181,] 4.059604e-10 9.658604e-11 1.445120e-10
[3182,] 2.490150e-10 1.154219e-10 2.434121e-11
[3183,] 2.769898e-10 1.181353e-10 2.572572e-11
[3184,] 1.902645e-10 1.144327e-10 2.148951e-11
[3185,] 8.997545e-11 1.409021e-09 2.382947e-11
[3186,] 3.735228e-10 9.428619e-11 1.277514e-10
[3187,] 9.932423e-11 9.478535e-11 2.021596e-11
[3188,] 1.402273e-10 2.408757e-10 8.198090e-11
[3189,] 1.326142e-10 1.657693e-10 3.621223e-11
[3190,] 5.311928e-10 1.604614e-10 4.370436e-11
[3191,] 1.263070e-10 1.657357e-10 3.507347e-11
[3192,] 4.251956e-10 8.552417e-11 1.018064e-10
[3193,] 1.224612e-10 1.839206e-10 3.656367e-11
[3194,] 1.115210e-10 1.123261e-09 4.960229e-11
[3195,] 1.462779e-10 1.396902e-10 3.543490e-11
[3196,] 9.835506e-11 1.503058e-09 7.493244e-11
[3197,] 7.081634e-11 1.158814e-08 1.778582e-10
[3198,] 1.333565e-10 1.359206e-10 3.394018e-11
[3199,] 3.100289e-11 1.201101e-10 1.006220e-11
[3200,] 1.034510e-10 1.046491e-10 2.165210e-11
[3201,] 1.264524e-10 1.657187e-10 3.411381e-11
[3202,] 4.541039e-10 9.557489e-11 1.621845e-10
[3203,] 1.005117e-10 1.868437e-10 3.508792e-11
[3204,] 6.607988e-10 9.352302e-11 2.201908e-10
[3205,] 3.357551e-11 1.432276e-10 1.032588e-11
[3206,] 4.210531e-11 8.157270e-11 1.215061e-11
[3207,] 5.041511e-11 4.030556e-10 9.815916e-12
[3208,] 3.552738e-11 1.212088e-10 1.104802e-11
[3209,] 4.986311e-11 1.200065e-09 9.524927e-12
[3210,] 5.392342e-11 2.117804e-10 2.186165e-11
[3211,] 3.348455e-11 2.110376e-10 1.102881e-11
[3212,] 9.265466e-11 1.017492e-10 1.865754e-11
[3213,] 4.603641e-11 6.113922e-10 9.542644e-12
[3214,] 3.340961e-11 1.239504e-10 1.075677e-11
[3215,] 1.144624e-10 1.816205e-10 4.123548e-11
[3216,] 1.055943e-10 1.850576e-10 4.303313e-11
[3217,] 1.049116e-10 1.800939e-10 4.180521e-11
[3218,] 2.134143e-10 1.442595e-10 3.127320e-11
[3219,] 2.342654e-10 3.741206e-10 3.501868e-11
[3220,] 4.742942e-11 9.791382e-11 1.167272e-11
[3221,] 4.748257e-11 9.117489e-11 1.198929e-11
[3222,] 9.472283e-11 1.590758e-10 3.099650e-11
[3223,] 5.764761e-11 2.048991e-10 1.920179e-11
[3224,] 8.810874e-11 1.599971e-10 2.980633e-11
[3225,] 3.627017e-11 5.894947e-10 2.238913e-11
[3226,] 2.482948e-10 1.439498e-10 3.469660e-11
[3227,] 1.579860e-10 1.026965e-10 2.747871e-11
[3228,] 3.042050e-11 1.095300e-10 9.893476e-12
[3229,] 2.214659e-10 2.861115e-10 3.500614e-11
[3230,] 8.106519e-11 8.029074e-10 1.030369e-10
[3231,] 9.773857e-11 1.579762e-10 3.181774e-11
[3232,] 9.823216e-11 2.106458e-10 3.924797e-11
[3233,] 9.533831e-11 1.579643e-10 3.103856e-11
[3234,] 9.120904e-11 3.130192e-10 4.390330e-11
[3235,] 9.360567e-11 3.362645e-10 4.650063e-11
[3236,] 8.220062e-11 1.584252e-10 2.700044e-11
[3237,] 8.294463e-11 1.579091e-10 2.679619e-11
[3238,] 2.780089e-10 3.247698e-10 3.795586e-11
[3239,] 2.351852e-10 3.244138e-10 3.473770e-11
[3240,] 3.646094e-11 9.657553e-11 1.017791e-11
[3241,] 8.028345e-11 1.580676e-10 2.612433e-11
[3242,] 3.340529e-11 1.292645e-10 1.201602e-11
[3243,] 8.987222e-11 1.583118e-10 2.942689e-11
[3244,] 9.156795e-11 1.579197e-10 2.962466e-11
[3245,] 9.423303e-11 2.506216e-10 4.151044e-11
[3246,] 8.914910e-11 2.544440e-10 3.903957e-11
[3247,] 3.043353e-10 1.732347e-10 5.035361e-11
[3248,] 2.693923e-10 8.480090e-11 6.459265e-11
[3249,] 3.891010e-11 9.436780e-11 1.049420e-11
[3250,] 3.466335e-11 7.976317e-11 1.003822e-11
[3251,] 3.455124e-10 1.731666e-10 5.423746e-11
[3252,] 2.258498e-10 8.813944e-11 4.645168e-11
[3253,] 3.605716e-11 7.687381e-11 1.048149e-11
[3254,] 4.235709e-11 9.509176e-11 1.102725e-11
[3255,] 3.522458e-11 7.573040e-11 1.041017e-11
[3256,] 8.825228e-11 2.462044e-10 3.818774e-11
[3257,] 2.584328e-10 1.179194e-10 3.336826e-11
[3258,] 3.419837e-10 1.493367e-10 1.169237e-10
[3259,] 1.059718e-10 9.877206e-11 1.799575e-11
[3260,] 3.279269e-11 7.982539e-11 1.012897e-11
[3261,] 3.321392e-11 2.721214e-10 1.472428e-11
[3262,] 3.408049e-11 1.033102e-10 9.868076e-12
[3263,] 3.346418e-11 9.457554e-11 1.008726e-11
[3264,] 3.796213e-11 1.033496e-10 1.118117e-11
[3265,] 4.619090e-10 4.510741e-10 7.499629e-10
[3266,] 3.560323e-10 5.187418e-10 6.264355e-10
[3267,] 3.875922e-11 1.023720e-10 1.136378e-11
[3268,] 3.223439e-11 8.552139e-11 1.008751e-11
[3269,] 1.319012e-10 1.845712e-10 3.466691e-11
[3270,] 3.498824e-11 8.111108e-11 1.010883e-11
[3271,] 3.223448e-11 8.045484e-11 1.009369e-11
[3272,] 6.424140e-11 9.204052e-11 2.449945e-11
[3273,] 2.952187e-11 7.885018e-11 9.237947e-12
[3274,] 3.690918e-11 1.197848e-10 1.366094e-11
[3275,] 4.235388e-11 1.525462e-10 1.572671e-11
[3276,] 3.733272e-11 1.199437e-10 1.388864e-11
[3277,] 5.068127e-10 3.380825e-10 5.504915e-10
[3278,] 2.933505e-11 7.849233e-11 9.253269e-12
[3279,] 7.172700e-11 1.593943e-10 2.748209e-11
[3280,] 2.923162e-11 7.841462e-11 9.203454e-12
[3281,] 2.930889e-11 7.880909e-11 9.211168e-12
[3282,] 2.922223e-11 7.874730e-11 9.206755e-12
[3283,] 3.702659e-11 9.941133e-11 1.110399e-11
[3284,] 7.997761e-11 8.944969e-11 2.993189e-11
[3285,] 2.935879e-11 7.889516e-11 9.260591e-12
[3286,] 2.923582e-11 7.871533e-11 9.198708e-12
[3287,] 2.929429e-11 7.913840e-11 9.258263e-12
[3288,] 1.498756e-10 1.632593e-10 4.879520e-11
[3289,] 2.935841e-11 1.211136e-10 9.479748e-12
[3290,] 7.002659e-11 1.631980e-10 2.710889e-11
[3291,] 2.922323e-11 7.888613e-11 9.201200e-12
[3292,] 2.921862e-11 7.895504e-11 9.211421e-12
[3293,] 2.923506e-11 7.884245e-11 9.196778e-12
[3294,] 2.921178e-11 8.021780e-11 9.223270e-12
[3295,] 2.926099e-11 7.882417e-11 9.224621e-12
[3296,] 3.311685e-11 7.784351e-11 1.000163e-11
[3297,] 4.725825e-11 4.969552e-10 2.469493e-11
[3298,] 2.939617e-11 7.885106e-11 9.254610e-12
[3299,] 5.335997e-11 8.534276e-11 1.910296e-11
[3300,] 4.732660e-11 3.187192e-10 2.334344e-11
[3301,] 4.394864e-11 3.579035e-10 2.002584e-11
[3302,] 4.253856e-11 1.360597e-10 1.914896e-11
[3303,] 2.928141e-11 2.212415e-10 1.024210e-11
[3304,] 3.055676e-11 1.282842e-10 1.093993e-11
[3305,] 1.225114e-10 1.872315e-10 5.905452e-11
[3306,] 3.019697e-11 1.010831e-10 1.035434e-11
[3307,] 3.013641e-11 9.649155e-11 1.022207e-11
[3308,] 3.605357e-11 9.828984e-11 1.093373e-11
[3309,] 3.004077e-11 1.038023e-10 1.034953e-11
[3310,] 3.008705e-11 9.995283e-11 1.028432e-11
[3311,] 3.011260e-11 1.027764e-10 1.036953e-11
[3312,] 3.072575e-11 9.468444e-11 1.055185e-11
[3313,] 1.726877e-10 2.582952e-10 3.212406e-11
[3314,] 2.982929e-11 1.017246e-10 1.016601e-11
[3315,] 5.715920e-11 8.491189e-11 2.038917e-11
[3316,] 3.071500e-11 9.010125e-11 1.031395e-11
[3317,] 2.986700e-11 1.006030e-10 1.016513e-11
[3318,] 4.364076e-11 3.228977e-10 1.947021e-11
[3319,] 2.992283e-11 1.010611e-10 1.021265e-11
[3320,] 2.976976e-11 1.022376e-10 1.013870e-11
[3321,] 3.072822e-11 1.038291e-10 1.072097e-11
[3322,] 5.958292e-11 8.778466e-11 2.193341e-11
[3323,] 7.696414e-11 9.996204e-11 3.168612e-11
[3324,] 3.056342e-11 1.020242e-10 1.057773e-11
[3325,] 3.070329e-11 1.019333e-10 1.065071e-11
[3326,] 3.091111e-11 1.010096e-10 1.073702e-11
[3327,] 1.713620e-10 1.971331e-10 6.820758e-11
[3328,] 3.060641e-11 9.759658e-11 1.047283e-11
[3329,] 3.028562e-11 9.747998e-11 1.029803e-11
[3330,] 7.639593e-11 1.528431e-09 6.724963e-11
[3331,] 4.060057e-11 1.173016e-10 1.462797e-11
[3332,] 3.546728e-11 1.076769e-10 1.194437e-11
[3333,] 3.371906e-11 8.339283e-11 9.675589e-12
[3334,] 4.907114e-11 8.521477e-11 1.744440e-11
[3335,] 5.019362e-11 9.606849e-11 1.950958e-11
[3336,] 4.763795e-11 2.074370e-10 1.661673e-11
[3337,] 5.654551e-11 1.265280e-10 1.589583e-11
[3338,] 4.284459e-11 8.772169e-11 1.537879e-11
[3339,] 9.972335e-11 1.546071e-10 3.880816e-11
[3340,] 4.175567e-11 8.296921e-11 1.436155e-11
[3341,] 4.257695e-11 8.657263e-11 1.512610e-11
[3342,] 6.350040e-11 7.536191e-11 1.939193e-11
[3343,] 4.344130e-11 7.645649e-11 1.387303e-11
[3344,] 8.203836e-11 7.600988e-11 2.500539e-11
[3345,] 4.723087e-11 3.625742e-10 2.375416e-11
[3346,] 4.845131e-11 1.592732e-10 1.523640e-11
[3347,] 7.884895e-11 2.301403e-10 3.273166e-11
[3348,] 3.836820e-11 7.913426e-10 1.470465e-11
[3349,] 4.282676e-11 6.625709e-10 2.254061e-11
[3350,] 4.147300e-11 6.649471e-10 2.108070e-11
[3351,] 6.313100e-11 7.486443e-11 1.717064e-11
[3352,] 4.681123e-11 7.067664e-10 2.734184e-11
[3353,] 3.716412e-11 7.246852e-10 1.701457e-11
[3354,] 3.743399e-11 9.773894e-11 1.313638e-11
[3355,] 1.216594e-10 1.424940e-10 2.662932e-11
[3356,] 9.229764e-11 3.057703e-10 5.382240e-11
[3357,] 1.357673e-10 7.630066e-11 3.996936e-11
[3358,] 1.672245e-10 7.721951e-11 5.049774e-11
[3359,] 1.278029e-10 7.601417e-11 3.787193e-11
[3360,] 1.192895e-10 1.474948e-10 2.565944e-11
[3361,] 1.122223e-10 2.011133e-10 1.514753e-11
[3362,] 1.081648e-10 1.949839e-10 1.497802e-11
[3363,] 8.393072e-11 1.705897e-10 1.367466e-11
[3364,] 5.675471e-11 1.476691e-10 1.465994e-11
[3365,] 1.191399e-10 1.569934e-10 2.497786e-11
[3366,] 1.354514e-10 7.886715e-11 4.358802e-11
[3367,] 4.406965e-11 6.178657e-09 3.361283e-11
[3368,] 1.056874e-10 2.027862e-10 1.466082e-11
[3369,] 4.560307e-11 5.670429e-09 3.552671e-11
[3370,] 4.323659e-11 2.264390e-09 2.984402e-11
[3371,] 1.178308e-10 7.895531e-11 3.849322e-11
[3372,] 1.066646e-10 1.980123e-10 1.481552e-11
[3373,] 1.053618e-10 1.955012e-10 1.476961e-11
[3374,] 9.914756e-11 2.038915e-10 1.419608e-11
[3375,] 1.691755e-10 7.583891e-11 4.346404e-11
[3376,] 1.904389e-10 8.551660e-11 6.867247e-11
[3377,] 4.439459e-11 1.493470e-09 2.906306e-11
[3378,] 1.754430e-10 8.825137e-11 6.612115e-11
[3379,] 1.136456e-10 1.426475e-10 2.174054e-11
[3380,] 1.025678e-10 3.193691e-10 6.278967e-11
[3381,] 1.438858e-10 7.662701e-11 4.333978e-11
[3382,] 3.023049e-11 1.665245e-09 1.138644e-11
[3383,] 3.009030e-11 2.173647e-09 1.407231e-11
[3384,] 3.049422e-11 1.083271e-09 1.085184e-11
[3385,] 3.060763e-11 1.545488e-09 1.101421e-11
[3386,] 3.087063e-11 4.493802e-09 1.170088e-11
[3387,] 3.370038e-11 1.999732e-09 1.008222e-11
[3388,] 3.131159e-11 1.363049e-09 1.064065e-11
[3389,] 3.136628e-11 1.363049e-09 1.061335e-11
[3390,] 3.150091e-11 1.206130e-09 1.047641e-11
[3391,] 3.230317e-11 9.952840e-10 1.012874e-11
[3392,] 3.186866e-11 8.225547e-10 1.015246e-11
[3393,] 3.181477e-11 8.499718e-10 1.018709e-11
[3394,] 3.203455e-11 8.641317e-10 1.013169e-11
[3395,] 4.673864e-11 8.217971e-11 1.615923e-11
[3396,] 3.150218e-11 2.936322e-09 1.087105e-11
[3397,] 3.184829e-11 1.536916e-09 1.049055e-11
[3398,] 9.421181e-11 1.752698e-10 1.457192e-11
[3399,] 1.028016e-10 1.811348e-10 1.513921e-11
[3400,] 4.548662e-11 1.223495e-10 1.980254e-11
[3401,] 3.130582e-11 4.269111e-09 1.114493e-11
[3402,] 3.219616e-11 8.115396e-11 1.066112e-11
[3403,] 3.642697e-11 1.967760e-09 9.882108e-12
[3404,] 4.488938e-11 8.668171e-11 1.157994e-11
[3405,] 4.440262e-11 1.861908e-09 9.570251e-12
[3406,] 7.656305e-11 2.866361e-10 3.440096e-11
[3407,] 5.929339e-11 9.083426e-10 1.344356e-11
[3408,] 4.552318e-11 1.027383e-09 1.675283e-11
[3409,] 2.280136e-10 1.758926e-10 1.119649e-10
[3410,] 7.460480e-11 1.726913e-10 1.431567e-11
[3411,] 5.276271e-11 1.749306e-09 1.407551e-11
[3412,] 4.936214e-11 2.793895e-09 1.947141e-11
[3413,] 5.573852e-11 1.868325e-09 1.464236e-11
[3414,] 5.463807e-11 1.581698e-09 1.453412e-11
[3415,] 5.645120e-11 9.334212e-11 1.358224e-11
[3416,] 5.511282e-11 1.308335e-09 1.424443e-11
[3417,] 5.587039e-11 1.415626e-09 1.429987e-11
[3418,] 4.907205e-11 1.116924e-09 1.542542e-11
[3419,] 5.961053e-11 4.881765e-10 1.310320e-11
[3420,] 4.586959e-11 5.781520e-09 2.820528e-11
[3421,] 3.126173e-10 1.413122e-10 6.212556e-11
[3422,] 7.891440e-10 1.876254e-10 1.469408e-10
[3423,] 6.253351e-11 1.050304e-10 1.485373e-11
[3424,] 4.650283e-11 2.216066e-09 2.188543e-11
[3425,] 6.271565e-11 1.016531e-10 1.507589e-11
[3426,] 4.619471e-11 3.848563e-09 2.486056e-11
[3427,] 4.981622e-11 2.498672e-09 1.926245e-11
[3428,] 5.353783e-11 1.183984e-09 1.434865e-11
[3429,] 5.502096e-11 1.307898e-09 1.426482e-11
[3430,] 5.982820e-11 1.218803e-10 1.473612e-11
[3431,] 5.377293e-11 1.275438e-09 1.442901e-11
[3432,] 5.353524e-11 1.173103e-09 1.433659e-11
[3433,] 5.376524e-11 1.199111e-09 1.434027e-11
[3434,] 5.546248e-11 9.817460e-11 1.341836e-11
[3435,] 4.766454e-11 3.053752e-09 2.174476e-11
[3436,] 4.746683e-11 3.756298e-09 2.293248e-11
[3437,] 2.921804e-11 9.114718e-11 9.383075e-12
[3438,] 5.303904e-11 9.525914e-10 1.416104e-11
[3439,] 5.498755e-11 1.221890e-10 1.417222e-11
[3440,] 5.357506e-11 1.174560e-09 1.435053e-11
[3441,] 8.224310e-11 1.190434e-09 1.298972e-11
[3442,] 8.939005e-11 1.336081e-09 1.294411e-11
[3443,] 3.377394e-11 9.729834e-11 1.142963e-11
[3444,] 9.882380e-11 2.010644e-10 1.915150e-11
[3445,] 1.015427e-10 1.411353e-10 2.260008e-11
[3446,] 9.954711e-11 3.186692e-10 4.056102e-11
[3447,] 1.351854e-10 9.240307e-11 4.271810e-11
[3448,] 3.567905e-11 1.135301e-10 1.204107e-11
[3449,] 3.579211e-11 1.120162e-10 1.213201e-11
[3450,] 3.595838e-11 8.051753e-10 1.299544e-11
[3451,] 6.209806e-11 2.088313e-10 2.512884e-11
[3452,] 1.130942e-10 2.135171e-10 3.386671e-11
[3453,] 1.379734e-10 1.047405e-10 2.882379e-11
[3454,] 1.404580e-10 1.023387e-10 3.030973e-11
[3455,] 3.659638e-11 1.021878e-09 1.254435e-11
[3456,] 3.251962e-11 1.876842e-10 9.848273e-12
[3457,] 3.862488e-11 7.762904e-11 1.233934e-11
[3458,] 3.649661e-11 1.013960e-10 9.958982e-12
[3459,] 3.810802e-11 5.489652e-10 9.674831e-12
[3460,] 3.153213e-11 7.627276e-11 9.989862e-12
[3461,] 1.406090e-10 1.125209e-10 3.469479e-11
[3462,] 1.217961e-10 1.233115e-10 3.088510e-11
[3463,] 3.145699e-11 2.757360e-10 1.379045e-11
[3464,] 1.805248e-10 1.542861e-10 3.088072e-11
[3465,] 1.683773e-10 1.113686e-10 3.062180e-11
[3466,] 6.262510e-11 1.913084e-10 2.078510e-11
[3467,] 1.527177e-10 1.892441e-10 3.218624e-11
[3468,] 1.407471e-10 2.257268e-10 3.101876e-11
[3469,] 3.707115e-11 1.071141e-10 1.443513e-11
[3470,] 9.213123e-11 1.263793e-10 1.857724e-11
[3471,] 1.469344e-10 1.815661e-10 3.188729e-11
[3472,] 1.357515e-10 2.041520e-10 3.082594e-11
[3473,] 3.568329e-11 1.184549e-10 1.426169e-11
[3474,] 3.210653e-11 1.164283e-10 1.066471e-11
[3475,] 1.577159e-10 1.800717e-10 3.248886e-11
[3476,] 4.169534e-11 7.448427e-11 1.226706e-11
[3477,] 2.756832e-10 1.003645e-10 2.744284e-11
[3478,] 1.259970e-10 1.786866e-10 4.168721e-11
[3479,] 4.969337e-11 2.231546e-10 1.255898e-11
[3480,] 2.534476e-10 1.411591e-10 2.257276e-11
[3481,] 3.153791e-10 1.425250e-10 2.382896e-11
[3482,] 3.029621e-10 1.293904e-10 2.462911e-11
[3483,] 2.985265e-10 1.378868e-10 2.374862e-11
[3484,] 2.596043e-10 1.305373e-10 2.344386e-11
[3485,] 3.299424e-10 1.355126e-10 2.463967e-11
[3486,] 3.232830e-11 9.940641e-10 1.832448e-11
[3487,] 3.956982e-11 1.062128e-10 1.234948e-11
[3488,] 2.860797e-10 1.292886e-10 2.416683e-11
[3489,] 2.809888e-10 1.255417e-10 2.439671e-11
[3490,] 4.865374e-11 4.402046e-10 1.266752e-11
[3491,] 3.752717e-11 1.118314e-10 1.173022e-11
[3492,] 3.383300e-11 1.528424e-09 2.202988e-11
[3493,] 3.716609e-11 1.143667e-10 1.155315e-11
[3494,] 3.436889e-10 1.471198e-10 2.421368e-11
[3495,] 3.353077e-10 1.493989e-10 2.392181e-11
[3496,] 6.397548e-11 1.026651e-10 2.641485e-11
[3497,] 4.538234e-11 1.278653e-10 1.226126e-11
[3498,] 3.598524e-10 1.486983e-10 2.442517e-11
[3499,] 2.850435e-10 1.456463e-10 2.311686e-11
[3500,] 2.857030e-10 1.450078e-10 2.316836e-11
[3501,] 7.302056e-11 1.822262e-10 1.260154e-11
[3502,] 4.923683e-11 2.591438e-10 1.291960e-11
[3503,] 6.162423e-11 9.389308e-11 1.379023e-11
[3504,] 4.757759e-11 7.647735e-11 1.512301e-11
[3505,] 4.373513e-11 1.038417e-10 1.269851e-11
[3506,] 1.785343e-10 2.480468e-10 2.012842e-11
[3507,] 1.190379e-10 9.072709e-11 2.209675e-11
[3508,] 3.980305e-11 1.195747e-10 1.112352e-11
[3509,] 3.344649e-10 7.908474e-11 4.252464e-11
[3510,] 2.545534e-10 7.765878e-11 3.300883e-11
[3511,] 3.133616e-10 1.345274e-10 3.042936e-11
[3512,] 2.237488e-10 7.765544e-11 3.113747e-11
[3513,] 2.795884e-10 1.224045e-10 3.111332e-11
[3514,] 2.212080e-10 7.768916e-11 3.057448e-11
[3515,] 9.817551e-11 1.873358e-10 3.206426e-11
[3516,] 2.374441e-10 7.776904e-11 3.370497e-11
[3517,] 2.296425e-10 7.802404e-11 2.974110e-11
[3518,] 2.290963e-10 7.779368e-11 3.052400e-11
[3519,] 2.283128e-10 7.781327e-11 3.038640e-11
[3520,] 1.174927e-10 2.104310e-10 2.207612e-11
[3521,] 2.390906e-10 7.778953e-11 3.126654e-11
[3522,] 2.270478e-10 7.785414e-11 3.012588e-11
[3523,] 2.277741e-10 7.779682e-11 3.038364e-11
[3524,] 2.295854e-10 7.780386e-11 3.044672e-11
[3525,] 2.216717e-10 7.796833e-11 2.955304e-11
[3526,] 2.216097e-10 7.796833e-11 2.954937e-11
[3527,] 2.227977e-10 7.805795e-11 2.935368e-11
[3528,] 2.841877e-10 8.054248e-11 2.901272e-11
[3529,] 2.806801e-10 7.816743e-11 3.219662e-11
[3530,] 6.928185e-11 1.117364e-10 2.539443e-11
[3531,] 2.707626e-10 7.833988e-11 3.120822e-11
[3532,] 2.602663e-10 7.785210e-11 3.215647e-11
[3533,] 2.298476e-10 7.802571e-11 2.973752e-11
[3534,] 2.944980e-10 8.000704e-11 3.094838e-11
[3535,] 2.418673e-10 7.802902e-11 3.055575e-11
[3536,] 2.454449e-10 7.933176e-11 2.882092e-11
[3537,] 9.745183e-11 2.513374e-10 3.411730e-11
[3538,] 2.481674e-10 7.826602e-11 3.020277e-11
[3539,] 1.785105e-10 1.814656e-10 6.316868e-11
[3540,] 2.441149e-10 7.807019e-11 3.049140e-11
[3541,] 7.483973e-11 7.881724e-11 1.695960e-11
[3542,] 2.548534e-10 7.834540e-11 3.047361e-11
[3543,] 7.833169e-11 7.856010e-11 1.748297e-11
[3544,] 2.553697e-10 7.947474e-11 3.768721e-11
[3545,] 2.500962e-10 7.790191e-11 3.172465e-11
[3546,] 2.700207e-10 7.849638e-11 3.610527e-11
[3547,] 2.853773e-10 7.820838e-11 3.290150e-11
[3548,] 7.843100e-11 8.652526e-11 1.622583e-11
[3549,] 2.541669e-10 7.828634e-11 3.048099e-11
[3550,] 2.505679e-10 7.815029e-11 3.061270e-11
[3551,] 2.542585e-10 7.823930e-11 3.061760e-11
[3552,] 2.346807e-10 7.828702e-11 2.946822e-11
[3553,] 2.595185e-10 7.797331e-11 3.169594e-11
[3554,] 9.743217e-11 2.481240e-10 3.429728e-11
[3555,] 2.611170e-10 7.827669e-11 3.093140e-11
[3556,] 5.180659e-11 2.255491e-10 2.426074e-11
[3557,] 2.489379e-10 7.803229e-11 3.077404e-11
[3558,] 2.627897e-10 7.811767e-11 3.132771e-11
[3559,] 2.550807e-10 7.833540e-11 3.040478e-11
[3560,] 6.977595e-11 2.373273e-10 2.819438e-11
[3561,] 2.538423e-10 7.852633e-11 2.999189e-11
[3562,] 2.429742e-10 7.834056e-11 3.047752e-11
[3563,] 9.731182e-11 2.432261e-10 3.362960e-11
[3564,] 2.538969e-10 7.812724e-11 3.083346e-11
[3565,] 2.502726e-10 7.827674e-11 3.029775e-11
[3566,] 1.172296e-10 7.944718e-11 2.060504e-11
[3567,] 2.627211e-10 7.843137e-11 3.069692e-11
[3568,] 2.710769e-10 7.965813e-11 3.857965e-11
[3569,] 2.619405e-10 7.821298e-11 3.102773e-11
[3570,] 2.533618e-10 7.863261e-11 2.978728e-11
[3571,] 2.756790e-10 7.820132e-11 3.175643e-11
[3572,] 2.564665e-10 7.814703e-11 3.097796e-11
[3573,] 2.427322e-10 7.817808e-11 3.009955e-11
[3574,] 2.582280e-10 7.834532e-11 3.055967e-11
[3575,] 2.539789e-10 7.822280e-11 3.059353e-11
[3576,] 2.480200e-10 7.793506e-11 3.124629e-11
[3577,] 2.489477e-10 7.781038e-11 3.170925e-11
[3578,] 2.379221e-10 7.784769e-11 3.100843e-11
[3579,] 4.296281e-11 1.866789e-10 1.532433e-11
[3580,] 7.484980e-11 1.532679e-10 3.479726e-11
[3581,] 3.207577e-10 9.998515e-11 5.774470e-11
[3582,] 2.752025e-10 8.831077e-11 6.517496e-11
[3583,] 3.027677e-10 1.136107e-10 4.665296e-11
[3584,] 7.097562e-11 2.079437e-10 1.284066e-11
[3585,] 3.030333e-10 1.003663e-10 6.243246e-11
[3586,] 2.222342e-09 1.246975e-10 4.965839e-11
[3587,] 4.906680e-10 3.940245e-10 3.114798e-11
[3588,] 1.026672e-10 2.681638e-10 4.577319e-11
[3589,] 1.012082e-10 1.203434e-10 2.073457e-11
[3590,] 1.132061e-10 1.954073e-10 1.640379e-11
[3591,] 3.925127e-11 1.209486e-10 1.013415e-11
[3592,] 1.192381e-10 2.026773e-10 1.675423e-11
[3593,] 1.225367e-10 1.983971e-10 1.714526e-11
[3594,] 1.216716e-10 2.084720e-10 1.683158e-11
[3595,] 1.286522e-10 1.607781e-10 1.917348e-11
[3596,] 1.306981e-10 1.598529e-10 1.941347e-11
[3597,] 1.644849e-10 1.517144e-10 2.252258e-11
[3598,] 1.342184e-10 1.591775e-10 1.978933e-11
[3599,] 1.306884e-10 1.596533e-10 1.942212e-11
[3600,] 1.308333e-10 1.619078e-10 1.933954e-11
[3601,] 1.340712e-10 1.643222e-10 1.955139e-11
[3602,] 1.100053e-10 2.410386e-10 5.211105e-11
[3603,] 1.090668e-10 2.464053e-10 5.199596e-11
[3604,] 3.072336e-11 3.476672e-10 1.275900e-11
[3605,] 3.026779e-11 3.535687e-10 1.188218e-11
[3606,] 3.088489e-11 4.249932e-10 1.348707e-11
[3607,] 3.095390e-11 4.156357e-10 1.393343e-11
[3608,] 3.109018e-11 2.908805e-10 1.342708e-11
[3609,] 7.147068e-11 3.395264e-09 4.481985e-11
[3610,] 3.091059e-11 4.071657e-10 1.380011e-11
[3611,] 7.394960e-11 6.563902e-09 4.899232e-11
[3612,] 9.789435e-11 3.577600e-10 2.581102e-11
[3613,] 7.384154e-11 6.246838e-09 4.846795e-11
[3614,] 7.166927e-11 5.555471e-09 4.956275e-11
[3615,] 3.101610e-11 3.666682e-10 1.352766e-11
[3616,] 9.309706e-11 3.107037e-10 2.582582e-11
[3617,] 3.071076e-11 4.162414e-10 1.309130e-11
[3618,] 7.489170e-11 5.986286e-09 4.646626e-11
[3619,] 7.352410e-11 5.843204e-09 4.783036e-11
[3620,] 7.267255e-11 5.692475e-09 4.862761e-11
[3621,] 7.327422e-11 5.572083e-09 4.735866e-11
[3622,] 7.761940e-11 5.883576e-09 4.335673e-11
[3623,] 3.281193e-11 1.872367e-10 9.404421e-12
[3624,] 7.401890e-11 6.561462e-09 4.875258e-11
[3625,] 7.497927e-11 5.825181e-09 4.599058e-11
[3626,] 7.578076e-11 5.909631e-09 4.533685e-11
[3627,] 3.259537e-11 1.726130e-10 9.305455e-12
[3628,] 3.261844e-11 1.795069e-10 9.305250e-12
[3629,] 3.237096e-11 1.707369e-10 9.304631e-12
[3630,] 3.274705e-11 1.968531e-10 9.335146e-12
[3631,] 3.237953e-11 1.745816e-10 9.305403e-12
[3632,] 3.254316e-11 1.659386e-10 9.363033e-12
[3633,] 3.254058e-11 1.747171e-10 9.305367e-12
[3634,] 3.261625e-11 1.814825e-10 9.304653e-12
[3635,] 3.260888e-11 1.743706e-10 9.305414e-12
[3636,] 3.263248e-11 1.715338e-10 9.305861e-12
[3637,] 3.241873e-11 1.740565e-10 9.304608e-12
[3638,] 4.318094e-11 6.296728e-10 1.167891e-11
[3639,] 3.194984e-11 1.724048e-10 9.310181e-12
[3640,] 3.227544e-11 1.687165e-10 9.304805e-12
[3641,] 3.258994e-11 1.718262e-10 9.304467e-12
[3642,] 3.025833e-11 1.681162e-10 9.466802e-12
[3643,] 3.241424e-11 1.604273e-10 9.347207e-12
[3644,] 3.226827e-11 1.736428e-10 9.316155e-12
[3645,] 3.245872e-11 1.928762e-10 9.392977e-12
[3646,] 3.242836e-11 1.724355e-10 9.305511e-12
[3647,] 3.160223e-11 1.307726e-10 9.291301e-12
[3648,] 3.084358e-11 4.362466e-10 1.346353e-11
[3649,] 3.071113e-11 1.940652e-10 9.497292e-12
[3650,] 3.158987e-11 1.708350e-10 9.376672e-12
[3651,] 3.243255e-11 1.712652e-10 9.305588e-12
[3652,] 3.286649e-11 1.656758e-10 9.376472e-12
[3653,] 3.296001e-11 1.945490e-10 9.309911e-12
[3654,] 3.214959e-11 1.816565e-10 9.311524e-12
[3655,] 3.072835e-11 2.672499e-10 1.216581e-11
[3656,] 3.127105e-11 2.933563e-10 9.514714e-12
[3657,] 4.781745e-11 4.913558e-10 1.244208e-11
[3658,] 6.564119e-11 6.570704e-10 3.284078e-11
[3659,] 3.323453e-11 1.594113e-10 1.363764e-11
[3660,] 3.327903e-11 9.231552e-11 9.767464e-12
[3661,] 3.174092e-11 9.947558e-11 1.116455e-11
[3662,] 3.249411e-11 1.053102e-10 1.181579e-11
[3663,] 3.259488e-11 2.510461e-10 9.674290e-12
[3664,] 1.035571e-10 1.323297e-09 2.324999e-11
[3665,] 1.035793e-10 1.882430e-10 2.955263e-11
[3666,] 9.169701e-11 2.452982e-09 2.983773e-11
[3667,] 3.108789e-11 4.901958e-10 9.712175e-12
[3668,] 9.753023e-11 3.962782e-09 3.227559e-11
[3669,] 3.089727e-11 1.830369e-10 1.002242e-11
[3670,] 1.003977e-10 2.183948e-10 1.806525e-11
[3671,] 9.251042e-11 1.345757e-10 2.716583e-11
[3672,] 9.726348e-11 3.624821e-09 3.168231e-11
[3673,] 9.748639e-11 2.096446e-09 2.724833e-11
[3674,] 9.186287e-11 1.786296e-09 2.775162e-11
[3675,] 4.691174e-10 3.070757e-10 2.506136e-11
[3676,] 1.012519e-10 7.685785e-11 2.522541e-11
[3677,] 3.030618e-11 1.225816e-10 9.432016e-12
[3678,] 4.566259e-10 3.056383e-10 2.480382e-11
[3679,] 9.826835e-11 7.680863e-11 2.495348e-11
[3680,] 7.626885e-11 1.400744e-10 2.555838e-11
[3681,] 1.067765e-10 7.684828e-11 2.647980e-11
[3682,] 4.827739e-10 2.983869e-10 2.567515e-11
[3683,] 3.019103e-11 1.278221e-10 9.437160e-12
[3684,] 1.075457e-10 7.681506e-11 2.668474e-11
[3685,] 1.099333e-10 7.695226e-11 2.665820e-11
[3686,] 1.089815e-10 7.691250e-11 2.658923e-11
[3687,] 1.039906e-10 7.682657e-11 2.586107e-11
[3688,] 7.783660e-11 8.727856e-11 1.778826e-11
[3689,] 1.020839e-10 7.813285e-11 2.364650e-11
[3690,] 4.795852e-10 3.837218e-10 2.339944e-11
[3691,] 8.404804e-11 1.386405e-10 2.324366e-11
[3692,] 3.007334e-11 8.776184e-11 9.652064e-12
[3693,] 3.038445e-11 8.854654e-11 9.812994e-12
[3694,] 9.975053e-11 7.766488e-11 2.364597e-11
[3695,] 1.064715e-10 7.843445e-11 2.416181e-11
[3696,] 8.677069e-11 2.417835e-10 1.718064e-11
[3697,] 3.137348e-11 1.137538e-10 9.529961e-12
[3698,] 6.828264e-11 9.688628e-11 1.498212e-11
[3699,] 6.370389e-11 8.094078e-11 1.762636e-11
[3700,] 3.201699e-11 1.048000e-10 1.054635e-11
[3701,] 3.123055e-11 2.606590e-10 1.034988e-11
[3702,] 8.669022e-11 2.413773e-10 1.704936e-11
[3703,] 3.109717e-11 5.759289e-10 1.126136e-11
[3704,] 8.553439e-11 1.813300e-10 2.755119e-11
[3705,] 3.064627e-11 9.010944e-11 1.000824e-11
[3706,] 8.406960e-11 2.435823e-10 2.361064e-11
[3707,] 2.742769e-10 3.792705e-10 2.066305e-11
[3708,] 3.069801e-11 2.087086e-10 1.071411e-11
[3709,] 1.744174e-10 1.308600e-10 4.834803e-11
[3710,] 1.586313e-10 1.300836e-10 4.393156e-11
[3711,] 3.025371e-11 1.524145e-10 1.025661e-11
[3712,] 1.708281e-10 1.281052e-10 4.465064e-11
[3713,] 3.105407e-11 2.834508e-10 1.332299e-11
[3714,] 8.298455e-11 3.683416e-10 1.856421e-11
[3715,] 1.585902e-10 1.310618e-10 4.476967e-11
[3716,] 3.021382e-11 9.882732e-11 9.742857e-12
[3717,] 3.210738e-11 1.082387e-10 9.800187e-12
[3718,] 3.090005e-11 4.791366e-10 1.124949e-11
[3719,] 3.022274e-11 9.874939e-11 9.736402e-12
[3720,] 1.057975e-10 1.524008e-10 3.845567e-11
[3721,] 1.583375e-10 1.305224e-10 4.428438e-11
[3722,] 3.062125e-11 1.487480e-09 1.526262e-11
[3723,] 3.019732e-11 6.883296e-10 1.241118e-11
[3724,] 3.058003e-11 1.354310e-09 1.482065e-11
[3725,] 3.029451e-11 2.404502e-10 1.076949e-11
[3726,] 3.454096e-10 4.424954e-10 2.180519e-11
[3727,] 1.585511e-10 1.310847e-10 4.483005e-11
[3728,] 8.274290e-11 1.521547e-10 2.590180e-11
[3729,] 3.057509e-11 2.122081e-10 1.158550e-11
[3730,] 1.304329e-10 1.241282e-10 3.767455e-11
[3731,] 4.248394e-10 4.132851e-10 2.440814e-11
[3732,] 3.023902e-11 2.486897e-10 1.102245e-11
[3733,] 3.028985e-11 2.219668e-10 1.067545e-11
[3734,] 3.023277e-11 2.040050e-10 1.078474e-11
[3735,] 3.033008e-11 2.241844e-10 1.060855e-11
[3736,] 3.030433e-11 2.274951e-10 1.068175e-11
[3737,] 3.026362e-11 2.289628e-10 1.079595e-11
[3738,] 3.028712e-11 2.310998e-10 1.073934e-11
[3739,] 3.025152e-11 2.404774e-10 1.090951e-11
[3740,] 3.082949e-11 2.633070e-10 1.067562e-11
[3741,] 3.029092e-11 2.570552e-10 1.143299e-11
[3742,] 7.036449e-11 1.848896e-10 2.254437e-11
[3743,] 3.028355e-11 2.040372e-10 1.070212e-11
[3744,] 3.034282e-11 2.393325e-10 1.065868e-11
[3745,] 3.030304e-11 2.485079e-10 1.078707e-11
[3746,] 1.028109e-10 1.545148e-10 3.801734e-11
[3747,] 3.027715e-11 2.527043e-10 1.088904e-11
[3748,] 3.020709e-11 9.970150e-11 9.771515e-12
[3749,] 3.129733e-11 1.054782e-10 1.032678e-11
[3750,] 3.026756e-11 2.405717e-10 1.083326e-11
[3751,] 3.031501e-11 3.478696e-10 1.120894e-11
[3752,] 3.097756e-11 3.936298e-10 1.092872e-11
[3753,] 3.024283e-11 2.403750e-10 1.094201e-11
[3754,] 3.028409e-11 2.372750e-10 1.077733e-11
[3755,] 3.025829e-11 2.407898e-10 1.087696e-11
[3756,] 1.295467e-10 1.251875e-10 3.793641e-11
[3757,] 3.173379e-11 1.265671e-10 9.507934e-12
[3758,] 3.152284e-11 1.242348e-10 9.496120e-12
[3759,] 3.021049e-11 9.939039e-11 9.789977e-12
[3760,] 8.555490e-11 1.858498e-10 2.643803e-11
[3761,] 3.041791e-11 2.373973e-10 1.056289e-11
[3762,] 3.025729e-11 2.420008e-10 1.090813e-11
[3763,] 3.030349e-11 2.413482e-10 1.074660e-11
[3764,] 3.028012e-11 1.015133e-10 9.673194e-12
[3765,] 3.062359e-11 5.316539e-10 1.315572e-11
[3766,] 3.026573e-11 2.348824e-10 1.080817e-11
[3767,] 3.057144e-11 1.124206e-09 1.432006e-11
[3768,] 3.030378e-11 2.370975e-10 1.072358e-11
[3769,] 1.010706e-10 1.940489e-10 3.839475e-11
[3770,] 9.910885e-11 1.789626e-10 2.799490e-11
[3771,] 3.035626e-11 1.215899e-10 1.034535e-11
[3772,] 3.029374e-11 2.428711e-10 1.080368e-11
[3773,] 3.033463e-11 2.364191e-10 1.065416e-11
[3774,] 3.026684e-11 2.399660e-10 1.083647e-11
[3775,] 3.089200e-11 4.780838e-10 1.125821e-11
[3776,] 1.569379e-10 1.291926e-10 4.311861e-11
[3777,] 1.579439e-10 1.292925e-10 4.343761e-11
[3778,] 1.271544e-10 1.237937e-10 3.668864e-11
[3779,] 1.572066e-10 1.304022e-10 4.426871e-11
[3780,] 3.236123e-11 2.864935e-10 1.521994e-11
[3781,] 3.260449e-11 1.495438e-10 1.318475e-11
[3782,] 1.155910e-10 2.405217e-10 4.000223e-11
[3783,] 3.232575e-11 1.554243e-10 1.310570e-11
[3784,] 4.232636e-11 1.143125e-10 1.147953e-11
[3785,] 3.181379e-11 1.365759e-10 1.227788e-11
[3786,] 3.310611e-11 1.513886e-10 1.360204e-11
[3787,] 3.252250e-11 1.616005e-10 1.339488e-11
[3788,] 3.210360e-11 1.586780e-10 1.300165e-11
[3789,] 3.072665e-11 3.862258e-10 1.184291e-11
[3790,] 3.270301e-11 1.605624e-10 1.351435e-11
[3791,] 3.266725e-11 1.606072e-10 1.348922e-11
[3792,] 3.238252e-11 1.571709e-10 1.318439e-11
[3793,] 7.802301e-11 1.413645e-10 1.672681e-11
[3794,] 3.057419e-10 1.288678e-10 1.209325e-10
[3795,] 6.581632e-10 2.754909e-10 3.111381e-11
[3796,] 6.123507e-10 2.773137e-10 2.993498e-11
[3797,] 5.249395e-10 2.559983e-10 2.727933e-11
[3798,] 6.209041e-10 2.780363e-10 3.011771e-11
[3799,] 8.155570e-11 3.247823e-10 1.730850e-11
[3800,] 8.167858e-11 3.282432e-10 1.731076e-11
[3801,] 6.435098e-10 3.797844e-10 2.693290e-11
[3802,] 6.998314e-10 3.952494e-10 2.865423e-11
[3803,] 9.980104e-11 1.393186e-10 3.354540e-11
[3804,] 8.569246e-11 4.384648e-10 1.810220e-11
[3805,] 3.076711e-11 1.084170e-10 9.426493e-12
[3806,] 3.038794e-11 8.875399e-11 1.012980e-11
[3807,] 7.287707e-10 5.883633e-10 2.497573e-11
[3808,] 2.951173e-11 1.623846e-10 9.565815e-12
[3809,] 8.958427e-11 1.448090e-10 3.081829e-11
[3810,] 2.074832e-10 1.543563e-10 3.700012e-11
[3811,] 5.721751e-10 5.018176e-10 2.318571e-11
[3812,] 7.070359e-10 5.818873e-10 2.474320e-11
[3813,] 8.335777e-11 1.475516e-10 2.932292e-11
[3814,] 3.912890e-10 8.985614e-11 4.330633e-11
[3815,] 1.213339e-10 1.819202e-10 4.360639e-11
[3816,] 3.900739e-10 9.713278e-11 3.909274e-11
[3817,] 4.046962e-10 8.106554e-11 5.276984e-11
[3818,] 1.023302e-10 1.189902e-10 2.908803e-11
[3819,] 5.117783e-11 1.499551e-10 1.798133e-11
[3820,] 1.441719e-10 9.456102e-11 1.939443e-11
[3821,] 5.598645e-11 1.800372e-10 1.840452e-11
[3822,] 1.440375e-10 9.488619e-11 1.935875e-11
[3823,] 3.403365e-10 9.506437e-10 1.847068e-11
[3824,] 4.400806e-11 1.321762e-10 1.959356e-11
[3825,] 1.165151e-10 2.335036e-10 3.670271e-11
[3826,] 5.494080e-11 1.501290e-10 1.940323e-11
[3827,] 5.540060e-11 1.499158e-10 1.955281e-11
[3828,] 1.054725e-10 1.709207e-10 4.281159e-11
[3829,] 4.325402e-11 1.308662e-10 1.906088e-11
[3830,] 5.482629e-11 1.501290e-10 1.936059e-11
[3831,] 1.024662e-10 1.699980e-10 4.136562e-11
[3832,] 1.828490e-10 1.797540e-10 5.085994e-11
[3833,] 4.569033e-11 1.225387e-10 1.988290e-11
[3834,] 1.146078e-10 1.058459e-10 3.353617e-11
[3835,] 1.105985e-10 1.058396e-10 3.237875e-11
[3836,] 5.889702e-11 1.283915e-10 1.952954e-11
[3837,] 1.063325e-10 1.057684e-10 3.117881e-11
[3838,] 5.807534e-11 8.901713e-11 2.149493e-11
[3839,] 6.784109e-11 1.225688e-10 2.019180e-11
[3840,] 6.717407e-11 1.402911e-10 2.144152e-11
[3841,] 1.120813e-10 7.768659e-11 2.442482e-11
[3842,] 6.385939e-11 1.401810e-10 2.039946e-11
[3843,] 1.062125e-10 7.796687e-11 2.411242e-11
[3844,] 1.067568e-10 7.812373e-11 2.441784e-11
[3845,] 1.272709e-10 8.855921e-11 2.051748e-11
[3846,] 6.341119e-11 7.579045e-11 1.844607e-11
[3847,] 8.170989e-11 1.662417e-10 2.254182e-11
[3848,] 1.795167e-10 1.484813e-10 2.020622e-11
[3849,] 6.150121e-11 1.403305e-10 1.975803e-11
[3850,] 7.474366e-11 1.886226e-10 1.978698e-11
[3851,] 2.917209e-10 1.813388e-10 8.846639e-11
[3852,] 6.637507e-11 1.222498e-10 2.234933e-11
[3853,] 2.218786e-10 9.053364e-11 7.234861e-11
[3854,] 2.491815e-10 1.713418e-10 6.382771e-11
[3855,] 6.383440e-11 1.160561e-10 2.066880e-11
[3856,] 6.820708e-11 1.334390e-10 2.458210e-11
[3857,] 9.428577e-11 1.013675e-10 3.554531e-11
[3858,] 4.415925e-11 1.524428e-10 1.281248e-11
[3859,] 3.250080e-11 2.349182e-10 1.233308e-11
[3860,] 1.759980e-10 1.279925e-10 5.464438e-11
[3861,] 1.262322e-10 1.023054e-10 2.281315e-11
[3862,] 3.335677e-11 2.698749e-10 1.472777e-11
[3863,] 3.255381e-11 2.238292e-10 1.210981e-11
[3864,] 3.259027e-11 2.558435e-10 1.270128e-11
[3865,] 1.132880e-10 1.268184e-10 3.025205e-11
[3866,] 3.291335e-11 2.611249e-10 1.361645e-11
[3867,] 3.397560e-11 4.614872e-10 1.764123e-11
[3868,] 8.039322e-11 1.161872e-09 5.999047e-11
[3869,] 8.329365e-11 2.443684e-09 7.605213e-11
[3870,] 3.255959e-11 2.391768e-10 1.188357e-11
[3871,] 3.506470e-11 1.648010e-10 1.194708e-11
[3872,] 1.098499e-10 1.724424e-10 2.287276e-11
[3873,] 1.135871e-10 1.529564e-10 4.012198e-11
[3874,] 1.073248e-10 1.969657e-10 2.463097e-11
[3875,] 3.258910e-11 6.052620e-10 1.594329e-11
[3876,] 3.483002e-11 1.683548e-10 1.186370e-11
[3877,] 3.263381e-11 5.671775e-10 1.596141e-11
[3878,] 3.262803e-11 4.765267e-10 1.532174e-11
[3879,] 3.464832e-11 1.753767e-10 1.178848e-11
[3880,] 6.124990e-11 4.226870e-10 2.243483e-11
[3881,] 9.432570e-11 1.448434e-10 2.422082e-11
[3882,] 3.298659e-11 3.705408e-10 1.513148e-11
[3883,] 3.465148e-11 1.712349e-10 1.177360e-11
[3884,] 1.305283e-10 8.292100e-10 1.362533e-11
[3885,] 3.322423e-11 4.793694e-10 1.632721e-11
[3886,] 3.378098e-11 1.390142e-10 1.206969e-11
[3887,] 7.762738e-11 1.462476e-10 3.220000e-11
[3888,] 1.215007e-10 4.842655e-10 8.081262e-11
[3889,] 7.591256e-11 1.512774e-10 3.170815e-11
[3890,] 8.901435e-11 1.332838e-10 2.473656e-11
[3891,] 3.447676e-11 2.115877e-10 1.495179e-11
[3892,] 7.623815e-11 1.513072e-10 3.200212e-11
[3893,] 1.621588e-10 2.034190e-10 3.340225e-11
[3894,] 3.389958e-11 4.065163e-10 1.677958e-11
[3895,] 8.158802e-11 1.206679e-10 2.736549e-11
[3896,] 1.172774e-10 2.352775e-10 6.195794e-11
[3897,] 1.310243e-10 1.905049e-10 2.410891e-11
[3898,] 1.190012e-10 2.462035e-10 6.612311e-11
[3899,] 3.472816e-11 1.608616e-10 1.173012e-11
[3900,] 3.417543e-11 1.969515e-10 1.440865e-11
[3901,] 2.300376e-09 1.311767e-10 3.590175e-10
[3902,] 7.374463e-11 1.227613e-10 2.674356e-11
[3903,] 3.464631e-11 1.657483e-10 1.172580e-11
[3904,] 7.369588e-11 1.283805e-10 2.748863e-11
[3905,] 1.938970e-10 1.159297e-10 3.436182e-11
[3906,] 1.781145e-10 1.797352e-10 5.996457e-11
[3907,] 7.624062e-11 1.765647e-10 3.490443e-11
[3908,] 1.173415e-10 3.207556e-10 2.710379e-11
[3909,] 7.614933e-11 1.845639e-10 3.577104e-11
[3910,] 3.452576e-11 1.573382e-10 1.156574e-11
[3911,] 3.394475e-11 1.926363e-10 1.419793e-11
[3912,] 7.630519e-11 2.022044e-10 3.753482e-11
[3913,] 9.395346e-11 1.148258e-10 2.263537e-11
[3914,] 1.294410e-10 1.772792e-10 2.406019e-11
[3915,] 1.299877e-10 1.763102e-10 2.403913e-11
[3916,] 7.332016e-11 1.297747e-10 2.585264e-11
[3917,] 4.900332e-11 3.897764e-10 2.135223e-11
[3918,] 3.169244e-11 1.383372e-10 1.092555e-11
[3919,] 3.568675e-11 1.573216e-10 1.014369e-11
[3920,] 3.155148e-09 1.877802e-10 6.053584e-10
[3921,] 5.864063e-11 7.957426e-11 1.582547e-11
[3922,] 5.874881e-11 7.957771e-11 1.579833e-11
[3923,] 6.725105e-10 2.281676e-10 1.357265e-10
[3924,] 6.164283e-11 7.739262e-11 1.562379e-11
[3925,] 5.910220e-11 7.964339e-11 1.598880e-11
[3926,] 6.224536e-11 7.676029e-11 1.674230e-11
[3927,] 5.875350e-11 8.027026e-11 1.582580e-11
[3928,] 5.920150e-11 8.000755e-11 1.574808e-11
[3929,] 5.884543e-11 8.177807e-11 1.587292e-11
[3930,] 1.086624e-10 1.445991e-10 2.579854e-11
[3931,] 5.896534e-11 8.135173e-11 1.582274e-11
[3932,] 1.322782e-10 1.134586e-10 3.450731e-11
[3933,] 1.349513e-10 1.438952e-10 1.926760e-11
[3934,] 1.310111e-10 1.419599e-10 1.921315e-11
[3935,] 5.861854e-11 9.954291e-11 1.701646e-11
[3936,] 5.908850e-11 9.691011e-11 1.669547e-11
[3937,] 1.065935e-10 1.286292e-10 2.157053e-11
[3938,] 1.796429e-10 9.258250e-11 2.797183e-11
[3939,] 5.860386e-11 9.864055e-11 1.692652e-11
[3940,] 5.861829e-11 1.005358e-10 1.703450e-11
[3941,] 5.865677e-11 1.010866e-10 1.702625e-11
[3942,] 6.378651e-11 8.236846e-11 1.893520e-11
[3943,] 6.253093e-11 3.824290e-10 2.434558e-11
[3944,] 1.491970e-10 1.495329e-10 1.946510e-11
[3945,] 1.299576e-10 1.449745e-10 1.912664e-11
[3946,] 1.900899e-10 9.109613e-11 2.995090e-11
[3947,] 1.891541e-10 9.109613e-11 2.988328e-11
[3948,] 1.930961e-10 1.171943e-10 5.817829e-11
[3949,] 5.858215e-11 1.034491e-10 1.722641e-11
[3950,] 1.348437e-10 1.413340e-10 1.932352e-11
[3951,] 6.206656e-11 7.665517e-11 1.662620e-11
[3952,] 1.002757e-10 1.328360e-10 2.132287e-11
[3953,] 1.338943e-10 1.415824e-10 1.929130e-11
[3954,] 1.971296e-10 8.931621e-11 3.196675e-11
[3955,] 8.679673e-11 9.276938e-11 1.718589e-11
[3956,] 8.354699e-11 8.779939e-11 2.062013e-11
[3957,] 7.094384e-11 8.857770e-11 1.599007e-11
[3958,] 8.810996e-11 8.902800e-11 2.121829e-11
[3959,] 5.857043e-11 9.829134e-11 1.695329e-11
[3960,] 5.944827e-11 1.736462e-10 2.237049e-11
[3961,] 5.969192e-11 2.049615e-10 2.548502e-11
[3962,] 5.968663e-11 2.047399e-10 2.533641e-11
[3963,] 5.966868e-11 2.022022e-10 2.516120e-11
[3964,] 6.421924e-11 2.144211e-10 2.984158e-11
[3965,] 1.704856e-10 1.642927e-10 5.532704e-11
[3966,] 6.662974e-11 9.154753e-11 2.061260e-11
[3967,] 9.122957e-11 9.650031e-11 2.069226e-11
[3968,] 6.599152e-11 9.007910e-11 2.009228e-11
[3969,] 6.682585e-11 9.087671e-11 2.057973e-11
[3970,] 6.680352e-11 9.072267e-11 2.054325e-11
[3971,] 6.843613e-11 9.165978e-11 2.137607e-11
[3972,] 6.738624e-11 9.211702e-11 2.102819e-11
[3973,] 2.579622e-09 1.214611e-10 7.250396e-10
[3974,] 6.723448e-11 9.130617e-11 2.082410e-11
[3975,] 6.689202e-11 9.272819e-11 2.093238e-11
[3976,] 1.408805e-10 1.719041e-10 4.975282e-11
[3977,] 5.822886e-11 7.564394e-11 1.568554e-11
[3978,] 6.589254e-11 9.079937e-11 2.018013e-11
[3979,] 6.626643e-11 9.093752e-11 2.035569e-11
[3980,] 6.441443e-11 9.254130e-11 1.985764e-11
[3981,] 6.736009e-11 9.135040e-11 2.088467e-11
[3982,] 5.817922e-11 7.589702e-11 1.569810e-11
[3983,] 6.667213e-11 9.128687e-11 2.059154e-11
[3984,] 1.472101e-10 1.718645e-10 5.212888e-11
[3985,] 1.812913e-10 1.009236e-10 4.104659e-11
[3986,] 1.606886e-10 1.701004e-10 5.619023e-11
[3987,] 6.722000e-11 9.120249e-11 2.080203e-11
[3988,] 6.445210e-11 8.362307e-11 1.786995e-11
[3989,] 1.951817e-10 1.040810e-10 4.573136e-11
[3990,] 6.606126e-11 9.194430e-11 2.043488e-11
[3991,] 1.605337e-10 8.317103e-11 3.199681e-11
[3992,] 1.562127e-10 1.720411e-10 5.565417e-11
[3993,] 1.539849e-10 1.755803e-10 5.666946e-11
[3994,] 1.654439e-10 1.018501e-10 3.904452e-11
[3995,] 9.160686e-11 9.440600e-11 2.496374e-11
[3996,] 1.627454e-10 1.727701e-10 5.855854e-11
[3997,] 1.538035e-10 1.728690e-10 5.520019e-11
[3998,] 5.806459e-11 7.644822e-11 1.574298e-11
[3999,] 1.378346e-10 2.031050e-10 5.829469e-11
[4000,] 8.987220e-11 1.009895e-10 2.065960e-11
[4001,] 2.128161e-10 1.779361e-10 8.239014e-11
[4002,] 1.795672e-10 1.030507e-10 4.227631e-11
[4003,] 1.785145e-10 1.024262e-10 4.173208e-11
[4004,] 5.811731e-11 7.658818e-11 1.571685e-11
[4005,] 5.812724e-11 7.644733e-11 1.570731e-11
[4006,] 1.572650e-10 1.754291e-10 5.791182e-11
[4007,] 5.805419e-11 7.592725e-11 1.572859e-11
[4008,] 1.547499e-10 1.792313e-10 5.873769e-11
[4009,] 1.525906e-10 1.754926e-10 5.607652e-11
[4010,] 1.556420e-10 1.755803e-10 5.736134e-11
[4011,] 1.554319e-10 1.755502e-10 5.726066e-11
[4012,] 1.553712e-10 1.755803e-10 5.725140e-11
[4013,] 1.551995e-10 1.755803e-10 5.718171e-11
[4014,] 1.572926e-10 1.749151e-10 5.767880e-11
[4015,] 1.555561e-10 1.754460e-10 5.725788e-11
[4016,] 8.972715e-11 1.082776e-10 2.021067e-11
[4017,] 1.640382e-10 1.759091e-10 6.092610e-11
[4018,] 1.617450e-10 1.760901e-10 6.012715e-11
[4019,] 6.170335e-11 7.600173e-11 1.692033e-11
[4020,] 8.466442e-11 9.040916e-11 2.125529e-11
[4021,] 4.597859e-11 1.669175e-10 1.522477e-11
[4022,] 1.554611e-10 1.762440e-10 5.760514e-11
[4023,] 1.537201e-10 1.755803e-10 5.657893e-11
[4024,] 1.566908e-10 1.738714e-10 5.686755e-11
[4025,] 1.553259e-10 1.755803e-10 5.723302e-11
[4026,] 9.082808e-11 9.845213e-11 2.076218e-11
[4027,] 7.439945e-11 8.885193e-11 1.871497e-11
[4028,] 1.626933e-10 1.755803e-10 6.021190e-11
[4029,] 1.577861e-10 1.729485e-10 5.678794e-11
[4030,] 1.787084e-10 1.031253e-10 4.225726e-11
[4031,] 1.608318e-10 1.755803e-10 5.946065e-11
[4032,] 9.426307e-11 1.134183e-10 2.024742e-11
[4033,] 1.576837e-10 1.756351e-10 5.821413e-11
[4034,] 8.523728e-11 9.054035e-11 2.115109e-11
[4035,] 9.299500e-11 9.846941e-11 2.091702e-11
[4036,] 1.785193e-10 1.019904e-10 4.142289e-11
[4037,] 1.609659e-10 1.754795e-10 5.945831e-11
[4038,] 1.564729e-10 1.756701e-10 5.774089e-11
[4039,] 1.542923e-10 1.737488e-10 5.585469e-11
[4040,] 1.845731e-10 1.016065e-10 4.210800e-11
[4041,] 1.606360e-10 1.730664e-10 5.803065e-11
[4042,] 1.531341e-10 1.725423e-10 5.476859e-11
[4043,] 1.472330e-10 1.710641e-10 5.181223e-11
[4044,] 1.017987e-10 7.651807e-11 2.379299e-11
[4045,] 1.558942e-10 1.710880e-10 5.508989e-11
[4046,] 1.512595e-10 1.746880e-10 5.516999e-11
[4047,] 9.819467e-11 1.013980e-10 2.255678e-11
[4048,] 1.007233e-10 7.569995e-11 2.208876e-11
[4049,] 1.100093e-10 1.121992e-10 2.938470e-11
[4050,] 1.287610e-10 8.758029e-11 3.742947e-11
[4051,] 1.144193e-10 8.738266e-11 2.499346e-11
[4052,] 1.132746e-10 8.395558e-11 2.388392e-11
[4053,] 1.022130e-10 1.157464e-10 3.330262e-11
[4054,] 8.800611e-11 8.495303e-11 2.049273e-11
[4055,] 9.901546e-11 1.099392e-10 2.982880e-11
[4056,] 6.185892e-11 7.576770e-11 1.606301e-11
[4057,] 6.008977e-11 7.576835e-11 1.588894e-11
[4058,] 6.099195e-11 8.458218e-11 1.789492e-11
[4059,] 6.570990e-11 1.096176e-10 2.002217e-11
[4060,] 6.026798e-11 7.527842e-11 1.600365e-11
[4061,] 1.022367e-10 1.244146e-10 3.607707e-11
[4062,] 9.757377e-11 1.186942e-10 3.230935e-11
[4063,] 1.434178e-09 1.108009e-10 4.602346e-10
[4064,] 5.953881e-11 7.520159e-11 1.592685e-11
[4065,] 6.126585e-11 7.558117e-11 1.603176e-11
[4066,] 5.949669e-11 7.526203e-11 1.592053e-11
[4067,] 9.635375e-11 1.122394e-10 2.988608e-11
[4068,] 9.466372e-11 1.179387e-10 3.221750e-11
[4069,] 6.908613e-11 2.244923e-10 2.174914e-11
[4070,] 7.380145e-11 7.604543e-11 1.893441e-11
[4071,] 8.163039e-11 7.490714e-11 1.935136e-11
[4072,] 1.151919e-10 1.643832e-10 3.189245e-11
[4073,] 3.663702e-11 1.733259e-10 1.289916e-11
[4074,] 9.227035e-11 1.184598e-10 3.176780e-11
[4075,] 2.609152e-10 2.089911e-10 6.227906e-11
[4076,] 9.173383e-11 1.099202e-10 2.914486e-11
[4077,] 1.383342e-10 1.905549e-10 7.753969e-11
[4078,] 2.073013e-10 3.001136e-10 4.130614e-11
[4079,] 8.463146e-11 7.668149e-11 2.141298e-11
[4080,] 9.325226e-11 1.134660e-10 3.089942e-11
[4081,] 6.355637e-10 2.124142e-10 1.386482e-10
[4082,] 8.032519e-11 7.731766e-11 2.095258e-11
[4083,] 8.973600e-11 1.123514e-10 2.906494e-11
[4084,] 9.081320e-11 1.114521e-10 2.934188e-11
[4085,] 5.519569e-11 2.183953e-10 1.828912e-11
[4086,] 9.736645e-11 1.271271e-10 3.597512e-11
[4087,] 7.270717e-11 8.334195e-11 1.977188e-11
[4088,] 9.432601e-11 1.244163e-10 3.412191e-11
[4089,] 8.639098e-11 7.665631e-11 2.181510e-11
[4090,] 8.475532e-11 7.673920e-11 2.155568e-11
[4091,] 8.778504e-11 7.566825e-11 2.094915e-11
[4092,] 1.077981e-10 1.753494e-10 5.129546e-11
[4093,] 9.237104e-11 1.166171e-10 3.116791e-11
[4094,] 9.491119e-11 1.229276e-10 3.400274e-11
[4095,] 5.528703e-11 2.179542e-10 1.954178e-11
[4096,] 9.283656e-11 1.709542e-10 3.772367e-11
[4097,] 8.380583e-11 7.655782e-11 2.126301e-11
[4098,] 8.927343e-11 1.158995e-10 2.984460e-11
[4099,] 7.273689e-11 8.496706e-11 2.005926e-11
[4100,] 7.317338e-11 8.416721e-11 1.984678e-11
[4101,] 8.149914e-11 7.578129e-11 2.029210e-11
[4102,] 1.005693e-10 1.014005e-10 2.914576e-11
[4103,] 9.349725e-11 1.671077e-10 3.753620e-11
[4104,] 1.095214e-10 1.068020e-10 3.431249e-11
[4105,] 2.379882e-10 2.011581e-10 9.874242e-11
[4106,] 1.081750e-10 1.171798e-10 3.164186e-11
[4107,] 9.485028e-11 1.023199e-10 2.820089e-11
[4108,] 1.035503e-10 1.114221e-10 3.419359e-11
[4109,] 1.069104e-10 1.104093e-10 3.508804e-11
[4110,] 1.016756e-10 1.224812e-10 3.714826e-11
[4111,] 1.279848e-10 1.139027e-10 4.777020e-11
[4112,] 8.098292e-10 1.275785e-10 2.024519e-10
[4113,] 9.316925e-11 8.320897e-11 2.654159e-11
[4114,] 1.232679e-10 1.207181e-10 4.910631e-11
[4115,] 1.050402e-10 8.802405e-11 3.218699e-11
[4116,] 1.356243e-10 1.167165e-10 5.212493e-11
[4117,] 2.675237e-10 2.006879e-10 1.115716e-10
[4118,] 1.233030e-10 1.138804e-10 4.590177e-11
[4119,] 8.396098e-11 8.520336e-11 2.431280e-11
[4120,] 1.212897e-10 1.112100e-10 4.399112e-11
[4121,] 8.293550e-11 1.148327e-10 2.482156e-11
[4122,] 9.563200e-11 9.016426e-11 2.969547e-11
[4123,] 9.640019e-10 1.862558e-10 2.711570e-10
[4124,] 1.456124e-10 1.024102e-10 4.728237e-11
[4125,] 1.062562e-10 9.716964e-11 3.287857e-11
[4126,] 9.601538e-11 9.192518e-11 2.781092e-11
[4127,] 9.500643e-11 8.321721e-11 2.149916e-11
[4128,] 6.330395e-11 9.742827e-11 1.917441e-11
[4129,] 6.158366e-11 2.290754e-10 2.597249e-11
[4130,] 6.647070e-11 1.056113e-10 1.404705e-11
[4131,] 6.749593e-11 8.450697e-11 1.883446e-11
[4132,] 1.916303e-10 1.016040e-10 2.952356e-11
[4133,] 6.510422e-11 8.399637e-11 1.808555e-11
[4134,] 7.176214e-11 9.639925e-11 2.279614e-11
[4135,] 7.195619e-11 9.466467e-11 2.252037e-11
[4136,] 7.513170e-11 8.460400e-11 1.657224e-11
[4137,] 6.718548e-11 8.507145e-11 1.889961e-11
[4138,] 2.857155e-10 8.430381e-11 4.075489e-11
[4139,] 8.767698e-11 8.399954e-11 2.166500e-11
[4140,] 1.128275e-10 1.396802e-10 3.127045e-11
[4141,] 1.103611e-10 1.322223e-10 3.613684e-11
[4142,] 8.424874e-11 1.136717e-10 1.555655e-11
[4143,] 2.781626e-10 8.955743e-11 3.571450e-11
[4144,] 5.187273e-10 1.081421e-10 4.567226e-11
[4145,] 4.913273e-10 1.048731e-10 4.566537e-11
[4146,] 4.142021e-10 7.886135e-11 8.097498e-11
[4147,] 4.689635e-10 1.071011e-10 4.328060e-11
[4148,] 2.231035e-10 8.947619e-11 3.120368e-11
[4149,] 8.828526e-11 1.173927e-10 1.574349e-11
[4150,] 6.909338e-10 1.171134e-10 1.888750e-10
[4151,] 3.764202e-10 1.213798e-10 3.554500e-11
[4152,] 3.477821e-10 7.894480e-11 7.142812e-11
[4153,] 8.100554e-11 1.164271e-10 1.510915e-11
[4154,] 8.120378e-11 1.103207e-10 1.515703e-11
[4155,] 3.421195e-10 7.869185e-11 6.932222e-11
[4156,] 6.152027e-11 3.116675e-10 2.146431e-11
[4157,] 8.945234e-11 1.185549e-10 1.579332e-11
[4158,] 6.352437e-11 1.347469e-10 2.549688e-11
[4159,] 9.425952e-11 9.397775e-11 1.862561e-11
[4160,] 8.390580e-11 1.225075e-10 1.512275e-11
[4161,] 1.074572e-10 1.380075e-10 3.151145e-11
[4162,] 8.527896e-11 1.168406e-10 1.555015e-11
[4163,] 4.699282e-10 1.036380e-10 4.507620e-11
[4164,] 2.965045e-10 8.472374e-11 4.152030e-11
[4165,] 4.772217e-10 1.055834e-10 4.451341e-11
[4166,] 2.446846e-10 1.249218e-10 6.480000e-11
[4167,] 4.600718e-10 1.034132e-10 4.462355e-11
[4168,] 8.940895e-11 3.539514e-10 3.214729e-11
[4169,] 4.989344e-10 9.720027e-11 5.350207e-11
[4170,] 5.229493e-10 1.113233e-10 4.560256e-11
[4171,] 3.504076e-10 8.139661e-11 8.095769e-11
[4172,] 9.099654e-11 1.206638e-10 1.585272e-11
[4173,] 9.795223e-11 1.143208e-10 1.681600e-11
[4174,] 3.521373e-10 7.620216e-11 5.856981e-11
[4175,] 4.739719e-10 1.031594e-10 4.563470e-11
[4176,] 4.455968e-10 1.182192e-10 3.972619e-11
[4177,] 6.178059e-11 1.448685e-10 2.511401e-11
[4178,] 6.255976e-11 1.399679e-10 2.530191e-11
[4179,] 7.323934e-10 1.150115e-10 4.054897e-11
[4180,] 7.427170e-10 1.371779e-10 1.609744e-10
[4181,] 6.240445e-11 2.744592e-10 2.124329e-11
[4182,] 4.519065e-11 1.210792e-10 1.537759e-11
[4183,] 9.314597e-10 1.098648e-10 6.505122e-11
[4184,] 7.964470e-10 1.195160e-10 4.088632e-11
[4185,] 9.865364e-11 3.091080e-10 5.003693e-11
[4186,] 8.087543e-10 1.246046e-10 3.990087e-11
[4187,] 5.068575e-10 1.972755e-10 2.471941e-11
[4188,] 7.349130e-11 1.800746e-10 2.340438e-11
[4189,] 6.561228e-11 1.762675e-10 2.126095e-11
[4190,] 1.127313e-09 9.409003e-11 8.975607e-11
[4191,] 5.755106e-10 1.966760e-10 2.611501e-11
[4192,] 5.408675e-11 6.659427e-10 1.640823e-11
[4193,] 1.147088e-09 9.676831e-11 8.608033e-11
[4194,] 1.032088e-09 1.240764e-10 4.563105e-11
[4195,] 3.370092e-09 9.655462e-11 2.755270e-10
[4196,] 2.637121e-09 1.103249e-10 5.403112e-10
[4197,] 8.847399e-10 1.263469e-10 4.130188e-11
[4198,] 4.532707e-11 1.763070e-10 1.495471e-11
[4199,] 4.366009e-11 8.662664e-11 1.307405e-11
[4200,] 8.938581e-10 1.004875e-10 6.882878e-11
[4201,] 6.177147e-10 1.123751e-10 3.771783e-11
[4202,] 1.637914e-09 1.105717e-10 3.578260e-10
[4203,] 1.550770e-09 1.105269e-10 3.400763e-10
[4204,] 7.428871e-11 2.437306e-10 2.151781e-11
[4205,] 1.636339e-10 1.079997e-10 2.661473e-11
[4206,] 6.676314e-10 1.199530e-10 3.718559e-11
[4207,] 4.836199e-10 1.225493e-10 3.099003e-11
[4208,] 5.908487e-10 1.223933e-10 3.438647e-11
[4209,] 4.508540e-11 8.675131e-11 1.335222e-11
[4210,] 1.708448e-09 1.106915e-10 3.747056e-10
[4211,] 5.122558e-10 1.210124e-10 3.217080e-11
[4212,] 4.371393e-11 8.710063e-11 1.347717e-11
[4213,] 2.128274e-09 1.095474e-10 3.960991e-10
[4214,] 8.197772e-11 1.900823e-10 2.540710e-11
[4215,] 4.678375e-11 8.658481e-11 1.376239e-11
[4216,] 6.010223e-10 1.243738e-10 3.414585e-11
[4217,] 6.938965e-10 1.211922e-10 3.763602e-11
[4218,] 4.554048e-11 8.654588e-11 1.349333e-11
[4219,] 7.302239e-10 1.145466e-10 4.065678e-11
[4220,] 4.369375e-11 7.992297e-10 2.008811e-11
[4221,] 6.584440e-11 1.704877e-10 2.029320e-11
[4222,] 4.416684e-11 8.225252e-11 1.305766e-11
[4223,] 7.270795e-11 2.892058e-10 2.119926e-11
[4224,] 7.852053e-11 2.606176e-10 2.124972e-11
[4225,] 4.607543e-11 9.010583e-11 1.513409e-11
[4226,] 4.352953e-11 9.143840e-11 1.326101e-11
[4227,] 4.407276e-11 8.221579e-11 1.304034e-11
[4228,] 4.324315e-11 8.210596e-11 1.293242e-11
[4229,] 7.806225e-11 2.256830e-10 2.118343e-11
[4230,] 4.331524e-11 8.220015e-11 1.303015e-11
[4231,] 4.342442e-11 8.932872e-11 1.365906e-11
[4232,] 4.330199e-11 8.145712e-11 1.297217e-11
[4233,] 5.915463e-11 1.808703e-10 1.945513e-11
[4234,] 4.329308e-11 8.175671e-11 1.297444e-11
[4235,] 4.378133e-11 8.335106e-11 1.349107e-11
[4236,] 4.357971e-11 8.531034e-11 1.319582e-11
[4237,] 4.347248e-11 8.213362e-11 1.301896e-11
```
