## Supplementary material for "Characterization of shared and ancestry-specific signals driving complex traits using multi-ancestry fine-mapping": s1_data.bim

```
19	chr19:9624151:C:T	0	9624151	T	C
19	chr19:9625550:G:A	0	9625550	A	G
19	chr19:9626261:G:A	0	9626261	A	G
19	chr19:9626295:G:C	0	9626295	C	G
19	chr19:9629670:T:C	0	9629670	C	T
19	chr19:9630540:G:A	0	9630540	A	G
19	chr19:9632925:G:A	0	9632925	A	G
19	chr19:9633896:G:A	0	9633896	A	G
19	chr19:9634829:G:T	0	9634829	T	G
19	chr19:9635691:G:A	0	9635691	A	G
19	chr19:9636888:G:A	0	9636888	A	G
19	chr19:9638231:G:A	0	9638231	A	G
19	chr19:9638353:A:G	0	9638353	G	A
19	chr19:9639489:A:G	0	9639489	G	A
19	chr19:9640213:G:A	0	9640213	A	G
19	chr19:9640418:T:G	0	9640418	G	T
19	chr19:9640756:G:A	0	9640756	A	G
19	chr19:9642493:C:T	0	9642493	T	C
19	chr19:9642771:T:C	0	9642771	C	T
19	chr19:9643073:C:T	0	9643073	T	C
19	chr19:9646793:T:C	0	9646793	C	T
19	chr19:9649399:T:C	0	9649399	C	T
19	chr19:9649666:A:T	0	9649666	T	A
19	chr19:9650734:A:G	0	9650734	G	A
19	chr19:9651998:A:G	0	9651998	G	A
19	chr19:9652476:T:C	0	9652476	C	T
19	chr19:9654690:G:A	0	9654690	A	G
19	chr19:9655061:G:A	0	9655061	A	G
19	chr19:9655145:C:T	0	9655145	T	C
19	chr19:9655359:C:T	0	9655359	T	C
19	chr19:9656393:T:C	0	9656393	C	T
19	chr19:9658249:A:G	0	9658249	G	A
19	chr19:9658413:G:A	0	9658413	A	G
19	chr19:9660455:G:A	0	9660455	A	G
19	chr19:9660574:T:C	0	9660574	C	T
19	chr19:9661182:T:C	0	9661182	C	T
19	chr19:9661656:G:A	0	9661656	A	G
19	chr19:9662446:C:T	0	9662446	T	C
19	chr19:9663334:C:T	0	9663334	T	C
19	chr19:9663367:G:A	0	9663367	A	G
19	chr19:9665960:A:G	0	9665960	G	A
19	chr19:9667041:CA:C	0	9667041	C	CA
19	chr19:9667356:C:T	0	9667356	T	C
19	chr19:9668382:A:G	0	9668382	G	A
19	chr19:9669173:A:G	0	9669173	G	A
19	chr19:9670504:G:GA	0	9670504	GA	G
19	chr19:9670678:A:G	0	9670678	G	A
19	chr19:9672297:A:T	0	9672297	T	A
19	chr19:9673405:G:A	0	9673405	A	G
19	chr19:9675525:C:T	0	9675525	T	C
19	chr19:9675905:C:T	0	9675905	T	C
19	chr19:9676878:AC:A	0	9676878	A	AC
19	chr19:9677081:G:A	0	9677081	A	G
19	chr19:9677727:A:C	0	9677727	C	A
19	chr19:9678576:A:G	0	9678576	G	A
19	chr19:9679640:G:A	0	9679640	A	G
19	chr19:9680139:G:A	0	9680139	A	G
19	chr19:9680550:A:G	0	9680550	G	A
19	chr19:9681569:G:A	0	9681569	A	G
19	chr19:9681611:G:A	0	9681611	A	G
19	chr19:9683092:T:C	0	9683092	C	T
19	chr19:9683201:G:A	0	9683201	A	G
19	chr19:9684473:T:C	0	9684473	C	T
19	chr19:9685011:G:A	0	9685011	A	G
19	chr19:9685305:A:T	0	9685305	T	A
19	chr19:9685409:C:T	0	9685409	T	C
19	chr19:9686316:T:C	0	9686316	C	T
19	chr19:9686338:C:T	0	9686338	T	C
19	chr19:9687794:A:G	0	9687794	G	A
19	chr19:9688078:C:T	0	9688078	T	C
19	chr19:9688551:G:C	0	9688551	C	G
19	chr19:9689614:G:A	0	9689614	A	G
19	chr19:9690014:T:C	0	9690014	C	T
19	chr19:9690764:TCTCTC:T	0	9690764	T	TCTCTC
19	chr19:9691721:C:G	0	9691721	G	C
19	chr19:9692405:G:A	0	9692405	A	G
19	chr19:9692591:T:C	0	9692591	C	T
19	chr19:9693130:G:A	0	9693130	A	G
19	chr19:9694002:G:A	0	9694002	A	G
19	chr19:9694721:A:G	0	9694721	G	A
19	chr19:9695016:G:A	0	9695016	A	G
19	chr19:9695226:A:T	0	9695226	T	A
19	chr19:9696578:C:T	0	9696578	T	C
19	chr19:9696967:T:C	0	9696967	C	T
19	chr19:9698210:A:G	0	9698210	G	A
19	chr19:9698414:A:C	0	9698414	C	A
19	chr19:9698591:A:T	0	9698591	T	A
19	chr19:9698962:A:G	0	9698962	G	A
19	chr19:9699144:C:T	0	9699144	T	C
19	chr19:9699168:C:A	0	9699168	A	C
19	chr19:9699362:A:G	0	9699362	G	A
19	chr19:9700188:T:C	0	9700188	C	T
19	chr19:9700895:G:A	0	9700895	A	G
19	chr19:9701052:C:T	0	9701052	T	C
19	chr19:9701180:C:T	0	9701180	T	C
19	chr19:9701325:A:G	0	9701325	G	A
19	chr19:9701512:G:A	0	9701512	A	G
19	chr19:9702045:A:G	0	9702045	G	A
19	chr19:9702439:C:G	0	9702439	G	C
19	chr19:9702465:T:C	0	9702465	C	T
19	chr19:9703298:C:T	0	9703298	T	C
19	chr19:9703580:A:G	0	9703580	G	A
19	chr19:9704486:A:G	0	9704486	G	A
19	chr19:9706175:A:G	0	9706175	G	A
19	chr19:9706220:T:C	0	9706220	C	T
19	chr19:9707159:C:T	0	9707159	T	C
19	chr19:9707295:C:T	0	9707295	T	C
19	chr19:9707353:C:T	0	9707353	T	C
19	chr19:9707997:T:C	0	9707997	C	T
19	chr19:9708013:G:T	0	9708013	T	G
19	chr19:9708030:G:A	0	9708030	A	G
19	chr19:9708175:A:G	0	9708175	G	A
19	chr19:9708878:C:A	0	9708878	A	C
19	chr19:9709518:A:C	0	9709518	C	A
19	chr19:9709920:G:A	0	9709920	A	G
19	chr19:9710091:C:T	0	9710091	T	C
19	chr19:9710392:C:T	0	9710392	T	C
19	chr19:9710916:T:C	0	9710916	C	T
19	chr19:9711062:T:A	0	9711062	A	T
19	chr19:9711199:C:T	0	9711199	T	C
19	chr19:9711358:T:C	0	9711358	C	T
19	chr19:9711359:G:A	0	9711359	A	G
19	chr19:9712428:C:A	0	9712428	A	C
19	chr19:9712447:A:G	0	9712447	G	A
19	chr19:9712460:T:C	0	9712460	C	T
19	chr19:9712572:G:A	0	9712572	A	G
19	chr19:9712813:T:G	0	9712813	G	T
19	chr19:9713497:T:C	0	9713497	C	T
19	chr19:9713846:G:A	0	9713846	A	G
19	chr19:9714575:A:G	0	9714575	G	A
19	chr19:9715110:A:G	0	9715110	G	A
19	chr19:9715195:A:G	0	9715195	G	A
19	chr19:9715349:T:A	0	9715349	A	T
19	chr19:9715587:T:C	0	9715587	C	T
19	chr19:9715686:C:T	0	9715686	T	C
19	chr19:9715691:C:T	0	9715691	T	C
19	chr19:9716104:T:C	0	9716104	C	T
19	chr19:9716639:C:T	0	9716639	T	C
19	chr19:9717131:G:A	0	9717131	A	G
19	chr19:9717133:C:T	0	9717133	T	C
19	chr19:9717420:A:G	0	9717420	G	A
19	chr19:9717579:C:T	0	9717579	T	C
19	chr19:9717583:A:G	0	9717583	G	A
19	chr19:9718350:G:A	0	9718350	A	G
19	chr19:9718379:A:T	0	9718379	T	A
19	chr19:9718627:A:G	0	9718627	G	A
19	chr19:9718742:C:T	0	9718742	T	C
19	chr19:9718869:TAC:T	0	9718869	T	TAC
19	chr19:9719176:A:T	0	9719176	T	A
19	chr19:9719395:G:C	0	9719395	C	G
19	chr19:9719399:G:T	0	9719399	T	G
19	chr19:9719811:G:A	0	9719811	A	G
19	chr19:9719871:G:C	0	9719871	C	G
19	chr19:9719959:T:C	0	9719959	C	T
19	chr19:9720049:C:T	0	9720049	T	C
19	chr19:9720119:C:T	0	9720119	T	C
19	chr19:9720188:T:A	0	9720188	A	T
19	chr19:9720299:C:T	0	9720299	T	C
19	chr19:9721089:G:A	0	9721089	A	G
19	chr19:9721114:G:T	0	9721114	T	G
19	chr19:9721139:AT:A	0	9721139	A	AT
19	chr19:9721236:A:G	0	9721236	G	A
19	chr19:9721686:T:C	0	9721686	C	T
19	chr19:9722192:G:A	0	9722192	A	G
19	chr19:9722399:A:G	0	9722399	G	A
19	chr19:9722801:T:C	0	9722801	C	T
19	chr19:9722854:A:G	0	9722854	G	A
19	chr19:9723411:T:C	0	9723411	C	T
19	chr19:9725455:G:A	0	9725455	A	G
19	chr19:9725786:T:C	0	9725786	C	T
19	chr19:9725799:G:C	0	9725799	C	G
19	chr19:9727057:T:C	0	9727057	C	T
19	chr19:9727934:A:G	0	9727934	G	A
19	chr19:9730008:G:A	0	9730008	A	G
19	chr19:9730232:G:A	0	9730232	A	G
19	chr19:9730336:G:C	0	9730336	C	G
19	chr19:9731199:G:A	0	9731199	A	G
19	chr19:9731889:G:A	0	9731889	A	G
19	chr19:9732483:A:G	0	9732483	G	A
19	chr19:9733277:A:T	0	9733277	T	A
19	chr19:9734043:G:T	0	9734043	T	G
19	chr19:9735533:C:T	0	9735533	T	C
19	chr19:9735954:C:T	0	9735954	T	C
19	chr19:9736371:G:A	0	9736371	A	G
19	chr19:9738133:G:C	0	9738133	C	G
19	chr19:9739103:A:G	0	9739103	G	A
19	chr19:9739306:G:A	0	9739306	A	G
19	chr19:9739539:C:T	0	9739539	T	C
19	chr19:9740014:T:A	0	9740014	A	T
19	chr19:9740028:A:T	0	9740028	T	A
19	chr19:9740806:A:G	0	9740806	G	A
19	chr19:9741724:A:T	0	9741724	T	A
19	chr19:9742272:G:A	0	9742272	A	G
19	chr19:9742969:C:A	0	9742969	A	C
19	chr19:9743281:T:C	0	9743281	C	T
19	chr19:9744332:G:A	0	9744332	A	G
19	chr19:9745007:G:A	0	9745007	A	G
19	chr19:9745243:C:T	0	9745243	T	C
19	chr19:9745408:T:C	0	9745408	C	T
19	chr19:9746061:G:C	0	9746061	C	G
19	chr19:9746309:A:G	0	9746309	G	A
19	chr19:9747096:T:C	0	9747096	C	T
19	chr19:9747648:C:T	0	9747648	T	C
19	chr19:9748260:T:C	0	9748260	C	T
19	chr19:9748560:T:C	0	9748560	C	T
19	chr19:9749427:G:A	0	9749427	A	G
19	chr19:9749740:G:A	0	9749740	A	G
19	chr19:9750353:G:A	0	9750353	A	G
19	chr19:9751958:T:C	0	9751958	C	T
19	chr19:9752502:C:G	0	9752502	G	C
19	chr19:9752807:G:A	0	9752807	A	G
19	chr19:9753546:G:A	0	9753546	A	G
19	chr19:9753645:C:T	0	9753645	T	C
19	chr19:9754681:T:A	0	9754681	A	T
19	chr19:9754903:T:C	0	9754903	C	T
19	chr19:9756062:A:T	0	9756062	T	A
19	chr19:9756576:T:C	0	9756576	C	T
19	chr19:9756800:C:CATAACATAAACAACA	0	9756800	CATAACATAAACAACA	C
19	chr19:9756992:G:A	0	9756992	A	G
19	chr19:9757119:C:T	0	9757119	T	C
19	chr19:9757602:T:C	0	9757602	C	T
19	chr19:9757728:C:T	0	9757728	T	C
19	chr19:9759158:C:T	0	9759158	T	C
19	chr19:9761746:C:G	0	9761746	G	C
19	chr19:9761917:TA:T	0	9761917	T	TA
19	chr19:9762999:A:C	0	9762999	C	A
19	chr19:9763821:T:C	0	9763821	C	T
19	chr19:9763946:T:C	0	9763946	C	T
19	chr19:9764121:C:T	0	9764121	T	C
19	chr19:9765817:C:T	0	9765817	T	C
19	chr19:9765842:A:G	0	9765842	G	A
19	chr19:9767260:C:T	0	9767260	T	C
19	chr19:9767928:C:T	0	9767928	T	C
19	chr19:9768019:T:C	0	9768019	C	T
19	chr19:9768252:T:C	0	9768252	C	T
19	chr19:9769307:C:T	0	9769307	T	C
19	chr19:9770251:C:A	0	9770251	A	C
19	chr19:9770580:A:G	0	9770580	G	A
19	chr19:9770703:A:C	0	9770703	C	A
19	chr19:9771070:C:A	0	9771070	A	C
19	chr19:9775215:A:G	0	9775215	G	A
19	chr19:9775607:C:T	0	9775607	T	C
19	chr19:9775682:T:C	0	9775682	C	T
19	chr19:9776086:G:A	0	9776086	A	G
19	chr19:9776251:G:A	0	9776251	A	G
19	chr19:9776336:AGTC:A	0	9776336	A	AGTC
19	chr19:9776636:C:T	0	9776636	T	C
19	chr19:9778232:T:C	0	9778232	C	T
19	chr19:9779354:C:T	0	9779354	T	C
19	chr19:9780281:G:A	0	9780281	A	G
19	chr19:9785411:T:G	0	9785411	G	T
19	chr19:9786955:C:A	0	9786955	A	C
19	chr19:9788170:T:C	0	9788170	C	T
19	chr19:9790941:T:C	0	9790941	C	T
19	chr19:9794046:A:G	0	9794046	G	A
19	chr19:9794047:A:C	0	9794047	C	A
19	chr19:9798867:C:T	0	9798867	T	C
19	chr19:9798891:G:A	0	9798891	A	G
19	chr19:9799693:A:G	0	9799693	G	A
19	chr19:9800173:T:A	0	9800173	A	T
19	chr19:9801235:C:T	0	9801235	T	C
19	chr19:9802241:G:A	0	9802241	A	G
19	chr19:9804477:C:T	0	9804477	T	C
19	chr19:9804563:T:TTC	0	9804563	TTC	T
19	chr19:9807196:AC:A	0	9807196	A	AC
19	chr19:9807223:G:A	0	9807223	A	G
19	chr19:9807553:G:A	0	9807553	A	G
19	chr19:9807679:C:T	0	9807679	T	C
19	chr19:9811547:G:A	0	9811547	A	G
19	chr19:9812107:T:C	0	9812107	C	T
19	chr19:9812478:T:C	0	9812478	C	T
19	chr19:9813361:G:A	0	9813361	A	G
19	chr19:9813607:T:C	0	9813607	C	T
19	chr19:9813627:A:G	0	9813627	G	A
19	chr19:9816184:G:A	0	9816184	A	G
19	chr19:9817368:C:T	0	9817368	T	C
19	chr19:9818362:A:G	0	9818362	G	A
19	chr19:9820705:AAG:A	0	9820705	A	AAG
19	chr19:9820878:TGTCA:T	0	9820878	T	TGTCA
19	chr19:9820972:C:T	0	9820972	T	C
19	chr19:9822155:C:T	0	9822155	T	C
19	chr19:9822713:C:G	0	9822713	G	C
19	chr19:9822882:G:C	0	9822882	C	G
19	chr19:9826595:A:T	0	9826595	T	A
19	chr19:9826882:A:G	0	9826882	G	A
19	chr19:9827538:T:A	0	9827538	A	T
19	chr19:9829155:A:G	0	9829155	G	A
19	chr19:9830138:C:G	0	9830138	G	C
19	chr19:9831447:G:T	0	9831447	T	G
19	chr19:9831546:A:G	0	9831546	G	A
19	chr19:9831586:T:A	0	9831586	A	T
19	chr19:9832134:C:T	0	9832134	T	C
19	chr19:9833112:C:A	0	9833112	A	C
19	chr19:9833301:T:C	0	9833301	C	T
19	chr19:9834678:C:T	0	9834678	T	C
19	chr19:9835466:C:T	0	9835466	T	C
19	chr19:9835979:G:A	0	9835979	A	G
19	chr19:9836241:A:G	0	9836241	G	A
19	chr19:9838476:G:A	0	9838476	A	G
19	chr19:9838997:A:T	0	9838997	T	A
19	chr19:9839451:T:C	0	9839451	C	T
19	chr19:9839590:C:T	0	9839590	T	C
19	chr19:9840001:A:G	0	9840001	G	A
19	chr19:9840494:A:G	0	9840494	G	A
19	chr19:9840611:C:T	0	9840611	T	C
19	chr19:9841240:C:T	0	9841240	T	C
19	chr19:9842798:A:T	0	9842798	T	A
19	chr19:9843324:C:G	0	9843324	G	C
19	chr19:9843402:C:T	0	9843402	T	C
19	chr19:9844237:GGCCT:G	0	9844237	G	GGCCT
19	chr19:9844665:T:C	0	9844665	C	T
19	chr19:9845000:G:A	0	9845000	A	G
19	chr19:9845288:G:GT	0	9845288	GT	G
19	chr19:9845393:G:T	0	9845393	T	G
19	chr19:9847181:C:A	0	9847181	A	C
19	chr19:9848338:G:A	0	9848338	A	G
19	chr19:9848377:G:T	0	9848377	T	G
19	chr19:9850311:A:T	0	9850311	T	A
19	chr19:9851540:G:A	0	9851540	A	G
19	chr19:9851695:G:T	0	9851695	T	G
19	chr19:9851740:A:ATTTCG	0	9851740	ATTTCG	A
19	chr19:9852746:T:C	0	9852746	C	T
19	chr19:9854270:G:A	0	9854270	A	G
19	chr19:9855016:T:C	0	9855016	C	T
19	chr19:9856278:A:C	0	9856278	C	A
19	chr19:9856753:C:T	0	9856753	T	C
19	chr19:9857463:G:A	0	9857463	A	G
19	chr19:9860960:T:C	0	9860960	C	T
19	chr19:9861116:CAAAT:C	0	9861116	C	CAAAT
19	chr19:9861419:C:A	0	9861419	A	C
19	chr19:9863257:G:A	0	9863257	A	G
19	chr19:9864864:C:T	0	9864864	T	C
19	chr19:9864953:G:A	0	9864953	A	G
19	chr19:9865294:G:A	0	9865294	A	G
19	chr19:9865413:C:T	0	9865413	T	C
19	chr19:9866644:C:T	0	9866644	T	C
19	chr19:9867220:A:G	0	9867220	G	A
19	chr19:9867262:T:C	0	9867262	C	T
19	chr19:9867979:G:A	0	9867979	A	G
19	chr19:9871658:A:C	0	9871658	C	A
19	chr19:9871943:C:T	0	9871943	T	C
19	chr19:9872134:A:G	0	9872134	G	A
19	chr19:9872345:C:T	0	9872345	T	C
19	chr19:9872737:ACCATCTAT:A	0	9872737	A	ACCATCTAT
19	chr19:9872769:T:C	0	9872769	C	T
19	chr19:9873420:T:C	0	9873420	C	T
19	chr19:9874003:T:G	0	9874003	G	T
19	chr19:9875848:A:G	0	9875848	G	A
19	chr19:9877148:T:A	0	9877148	A	T
19	chr19:9878276:G:A	0	9878276	A	G
19	chr19:9878622:C:T	0	9878622	T	C
19	chr19:9879379:C:A	0	9879379	A	C
19	chr19:9880961:A:C	0	9880961	C	A
19	chr19:9881059:G:A	0	9881059	A	G
19	chr19:9881224:C:T	0	9881224	T	C
19	chr19:9881362:A:G	0	9881362	G	A
19	chr19:9881706:T:C	0	9881706	C	T
19	chr19:9882084:C:A	0	9882084	A	C
19	chr19:9882099:T:C	0	9882099	C	T
19	chr19:9882908:A:T	0	9882908	T	A
19	chr19:9883610:G:A	0	9883610	A	G
19	chr19:9884165:A:G	0	9884165	G	A
19	chr19:9884327:C:T	0	9884327	T	C
19	chr19:9885104:C:T	0	9885104	T	C
19	chr19:9885902:G:A	0	9885902	A	G
19	chr19:9886011:T:C	0	9886011	C	T
19	chr19:9886194:G:C	0	9886194	C	G
19	chr19:9886394:A:G	0	9886394	G	A
19	chr19:9886676:C:T	0	9886676	T	C
19	chr19:9886926:T:C	0	9886926	C	T
19	chr19:9887217:T:C	0	9887217	C	T
19	chr19:9888098:C:T	0	9888098	T	C
19	chr19:9889165:G:A	0	9889165	A	G
19	chr19:9889322:A:T	0	9889322	T	A
19	chr19:9889360:C:T	0	9889360	T	C
19	chr19:9889523:T:C	0	9889523	C	T
19	chr19:9889630:C:T	0	9889630	T	C
19	chr19:9890164:G:A	0	9890164	A	G
19	chr19:9890165:T:C	0	9890165	C	T
19	chr19:9890166:G:A	0	9890166	A	G
19	chr19:9890249:T:C	0	9890249	C	T
19	chr19:9890337:C:T	0	9890337	T	C
19	chr19:9890474:G:A	0	9890474	A	G
19	chr19:9890732:T:C	0	9890732	C	T
19	chr19:9891253:C:G	0	9891253	G	C
19	chr19:9891346:C:T	0	9891346	T	C
19	chr19:9891363:A:G	0	9891363	G	A
19	chr19:9891450:T:C	0	9891450	C	T
19	chr19:9891489:C:G	0	9891489	G	C
19	chr19:9892335:G:T	0	9892335	T	G
19	chr19:9892443:C:G	0	9892443	G	C
19	chr19:9892617:G:A	0	9892617	A	G
19	chr19:9892711:A:T	0	9892711	T	A
19	chr19:9893291:A:G	0	9893291	G	A
19	chr19:9894009:T:C	0	9894009	C	T
19	chr19:9894066:A:G	0	9894066	G	A
19	chr19:9894208:A:G	0	9894208	G	A
19	chr19:9894218:G:A	0	9894218	A	G
19	chr19:9894496:A:G	0	9894496	G	A
19	chr19:9895942:G:A	0	9895942	A	G
19	chr19:9896227:A:T	0	9896227	T	A
19	chr19:9896495:C:G	0	9896495	G	C
19	chr19:9896514:G:A	0	9896514	A	G
19	chr19:9897307:A:G	0	9897307	G	A
19	chr19:9898244:G:A	0	9898244	A	G
19	chr19:9898534:T:A	0	9898534	A	T
19	chr19:9898710:C:T	0	9898710	T	C
19	chr19:9898832:A:G	0	9898832	G	A
19	chr19:9899552:TTCTTC:T	0	9899552	T	TTCTTC
19	chr19:9899649:C:T	0	9899649	T	C
19	chr19:9899752:T:C	0	9899752	C	T
19	chr19:9900515:G:A	0	9900515	A	G
19	chr19:9900699:C:T	0	9900699	T	C
19	chr19:9901786:G:A	0	9901786	A	G
19	chr19:9901990:C:T	0	9901990	T	C
19	chr19:9902516:A:G	0	9902516	G	A
19	chr19:9902764:G:A	0	9902764	A	G
19	chr19:9903187:C:A	0	9903187	A	C
19	chr19:9903349:GC:G	0	9903349	G	GC
19	chr19:9904416:T:C	0	9904416	C	T
19	chr19:9905061:G:A	0	9905061	A	G
19	chr19:9905177:A:G	0	9905177	G	A
19	chr19:9905410:T:C	0	9905410	C	T
19	chr19:9905517:T:C	0	9905517	C	T
19	chr19:9905532:T:C	0	9905532	C	T
19	chr19:9905794:A:G	0	9905794	G	A
19	chr19:9906459:A:C	0	9906459	C	A
19	chr19:9907314:G:A	0	9907314	A	G
19	chr19:9907833:A:G	0	9907833	G	A
19	chr19:9908044:A:G	0	9908044	G	A
19	chr19:9908126:T:A	0	9908126	A	T
19	chr19:9908173:T:C	0	9908173	C	T
19	chr19:9908181:G:A	0	9908181	A	G
19	chr19:9908556:G:A	0	9908556	A	G
19	chr19:9908652:T:C	0	9908652	C	T
19	chr19:9908823:T:C	0	9908823	C	T
19	chr19:9909580:C:CA	0	9909580	CA	C
19	chr19:9909738:G:A	0	9909738	A	G
19	chr19:9909841:T:C	0	9909841	C	T
19	chr19:9909975:A:AC	0	9909975	AC	A
19	chr19:9910907:A:C	0	9910907	C	A
19	chr19:9911005:C:T	0	9911005	T	C
19	chr19:9911153:T:C	0	9911153	C	T
19	chr19:9911838:A:G	0	9911838	G	A
19	chr19:9912105:T:C	0	9912105	C	T
19	chr19:9913397:G:A	0	9913397	A	G
19	chr19:9914702:G:A	0	9914702	A	G
19	chr19:9915357:A:G	0	9915357	G	A
19	chr19:9915452:A:G	0	9915452	G	A
19	chr19:9915751:T:C	0	9915751	C	T
19	chr19:9915874:A:G	0	9915874	G	A
19	chr19:9916334:G:T	0	9916334	T	G
19	chr19:9916794:T:C	0	9916794	C	T
19	chr19:9917285:T:G	0	9917285	G	T
19	chr19:9917621:C:G	0	9917621	G	C
19	chr19:9917916:T:C	0	9917916	C	T
19	chr19:9918004:A:G	0	9918004	G	A
19	chr19:9918039:T:C	0	9918039	C	T
19	chr19:9918081:G:T	0	9918081	T	G
19	chr19:9918269:C:T	0	9918269	T	C
19	chr19:9919080:T:C	0	9919080	C	T
19	chr19:9919954:T:C	0	9919954	C	T
19	chr19:9920014:G:A	0	9920014	A	G
19	chr19:9921069:T:C	0	9921069	C	T
19	chr19:9921758:T:G	0	9921758	G	T
19	chr19:9921785:T:C	0	9921785	C	T
19	chr19:9921860:G:A	0	9921860	A	G
19	chr19:9922226:T:C	0	9922226	C	T
19	chr19:9922570:A:C	0	9922570	C	A
19	chr19:9922902:C:A	0	9922902	A	C
19	chr19:9923070:G:T	0	9923070	T	G
19	chr19:9923957:G:A	0	9923957	A	G
19	chr19:9924215:C:CCTGG	0	9924215	CCTGG	C
19	chr19:9924988:C:T	0	9924988	T	C
19	chr19:9925232:G:A	0	9925232	A	G
19	chr19:9925788:A:G	0	9925788	G	A
19	chr19:9925898:G:A	0	9925898	A	G
19	chr19:9925966:C:G	0	9925966	G	C
19	chr19:9926349:G:A	0	9926349	A	G
19	chr19:9926594:TTTATA:T	0	9926594	T	TTTATA
19	chr19:9926627:T:A	0	9926627	A	T
19	chr19:9926784:G:A	0	9926784	A	G
19	chr19:9927436:C:T	0	9927436	T	C
19	chr19:9928450:AT:A	0	9928450	A	AT
19	chr19:9928695:C:T	0	9928695	T	C
19	chr19:9929095:G:A	0	9929095	A	G
19	chr19:9929521:G:A	0	9929521	A	G
19	chr19:9929838:G:A	0	9929838	A	G
19	chr19:9929993:C:T	0	9929993	T	C
19	chr19:9931200:A:G	0	9931200	G	A
19	chr19:9931662:ATACTG:A	0	9931662	A	ATACTG
19	chr19:9931682:A:C	0	9931682	C	A
19	chr19:9931960:A:G	0	9931960	G	A
19	chr19:9932362:C:T	0	9932362	T	C
19	chr19:9932936:T:C	0	9932936	C	T
19	chr19:9934449:G:T	0	9934449	T	G
19	chr19:9934553:CCT:C	0	9934553	C	CCT
19	chr19:9937353:G:A	0	9937353	A	G
19	chr19:9937662:T:C	0	9937662	C	T
19	chr19:9939216:T:C	0	9939216	C	T
19	chr19:9939256:T:A	0	9939256	A	T
19	chr19:9940012:A:G	0	9940012	G	A
19	chr19:9940103:G:A	0	9940103	A	G
19	chr19:9940372:T:G	0	9940372	G	T
19	chr19:9941230:C:G	0	9941230	G	C
19	chr19:9941494:C:A	0	9941494	A	C
19	chr19:9943216:GC:G	0	9943216	G	GC
19	chr19:9945709:C:T	0	9945709	T	C
19	chr19:9946426:A:ATTC	0	9946426	ATTC	A
19	chr19:9947297:T:G	0	9947297	G	T
19	chr19:9948131:C:T	0	9948131	T	C
19	chr19:9948235:G:A	0	9948235	A	G
19	chr19:9948484:G:C	0	9948484	C	G
19	chr19:9948547:C:T	0	9948547	T	C
19	chr19:9949093:A:G	0	9949093	G	A
19	chr19:9949435:C:T	0	9949435	T	C
19	chr19:9949485:C:T	0	9949485	T	C
19	chr19:9949763:G:A	0	9949763	A	G
19	chr19:9949843:A:C	0	9949843	C	A
19	chr19:9950265:G:T	0	9950265	T	G
19	chr19:9950334:G:T	0	9950334	T	G
19	chr19:9951773:G:A	0	9951773	A	G
19	chr19:9952028:TC:T	0	9952028	T	TC
19	chr19:9952208:A:G	0	9952208	G	A
19	chr19:9952769:C:T	0	9952769	T	C
19	chr19:9953852:G:A	0	9953852	A	G
19	chr19:9954225:C:T	0	9954225	T	C
19	chr19:9954866:T:G	0	9954866	G	T
19	chr19:9954930:A:G	0	9954930	G	A
19	chr19:9955058:C:G	0	9955058	G	C
19	chr19:9955679:G:A	0	9955679	A	G
19	chr19:9955688:C:T	0	9955688	T	C
19	chr19:9956207:C:T	0	9956207	T	C
19	chr19:9956243:C:T	0	9956243	T	C
19	chr19:9957148:T:A	0	9957148	A	T
19	chr19:9957682:C:G	0	9957682	G	C
19	chr19:9957837:A:G	0	9957837	G	A
19	chr19:9957880:T:C	0	9957880	C	T
19	chr19:9958121:G:A	0	9958121	A	G
19	chr19:9959258:T:C	0	9959258	C	T
19	chr19:9959323:A:G	0	9959323	G	A
19	chr19:9959629:A:G	0	9959629	G	A
19	chr19:9959824:G:A	0	9959824	A	G
19	chr19:9960276:T:C	0	9960276	C	T
19	chr19:9960278:T:A	0	9960278	A	T
19	chr19:9960387:T:C	0	9960387	C	T
19	chr19:9960671:C:T	0	9960671	T	C
19	chr19:9961295:G:A	0	9961295	A	G
19	chr19:9962365:C:T	0	9962365	T	C
19	chr19:9962518:A:T	0	9962518	T	A
19	chr19:9962648:T:G	0	9962648	G	T
19	chr19:9963068:C:A	0	9963068	A	C
19	chr19:9963421:G:T	0	9963421	T	G
19	chr19:9963652:G:C	0	9963652	C	G
19	chr19:9963895:G:A	0	9963895	A	G
19	chr19:9963997:C:T	0	9963997	T	C
19	chr19:9964499:A:G	0	9964499	G	A
19	chr19:9965007:C:A	0	9965007	A	C
19	chr19:9965118:T:A	0	9965118	A	T
19	chr19:9965210:A:G	0	9965210	G	A
19	chr19:9965448:G:A	0	9965448	A	G
19	chr19:9965476:C:T	0	9965476	T	C
19	chr19:9965483:T:C	0	9965483	C	T
19	chr19:9965694:CTG:C	0	9965694	C	CTG
19	chr19:9965698:C:A	0	9965698	A	C
19	chr19:9965700:C:T	0	9965700	T	C
19	chr19:9965705:T:C	0	9965705	C	T
19	chr19:9965850:C:T	0	9965850	T	C
19	chr19:9966482:C:A	0	9966482	A	C
19	chr19:9966918:G:A	0	9966918	A	G
19	chr19:9967112:A:G	0	9967112	G	A
19	chr19:9967271:C:T	0	9967271	T	C
19	chr19:9967431:C:G	0	9967431	G	C
19	chr19:9967445:C:A	0	9967445	A	C
19	chr19:9967449:T:C	0	9967449	C	T
19	chr19:9967477:ACACACT:A	0	9967477	A	ACACACT
19	chr19:9967479:ACACT:A	0	9967479	A	ACACT
19	chr19:9967532:C:T	0	9967532	T	C
19	chr19:9967913:T:C	0	9967913	C	T
19	chr19:9968126:C:T	0	9968126	T	C
19	chr19:9968240:T:C	0	9968240	C	T
19	chr19:9968368:C:T	0	9968368	T	C
19	chr19:9968530:G:T	0	9968530	T	G
19	chr19:9969560:C:T	0	9969560	T	C
19	chr19:9969605:A:G	0	9969605	G	A
19	chr19:9970646:G:A	0	9970646	A	G
19	chr19:9970825:A:G	0	9970825	G	A
19	chr19:9970866:G:GACC	0	9970866	GACC	G
19	chr19:9971358:G:A	0	9971358	A	G
19	chr19:9972667:C:CTAA	0	9972667	CTAA	C
19	chr19:9972711:C:T	0	9972711	T	C
19	chr19:9973448:C:T	0	9973448	T	C
19	chr19:9973746:C:T	0	9973746	T	C
19	chr19:9973875:T:G	0	9973875	G	T
19	chr19:9974378:G:A	0	9974378	A	G
19	chr19:9974386:C:T	0	9974386	T	C
19	chr19:9974520:T:C	0	9974520	C	T
19	chr19:9974557:A:G	0	9974557	G	A
19	chr19:9974641:T:G	0	9974641	G	T
19	chr19:9974719:T:A	0	9974719	A	T
19	chr19:9974752:GT:G	0	9974752	G	GT
19	chr19:9974755:G:A	0	9974755	A	G
19	chr19:9974768:G:A	0	9974768	A	G
19	chr19:9974778:A:G	0	9974778	G	A
19	chr19:9974783:C:T	0	9974783	T	C
19	chr19:9974960:C:T	0	9974960	T	C
19	chr19:9974985:C:T	0	9974985	T	C
19	chr19:9975443:T:A	0	9975443	A	T
19	chr19:9975960:G:A	0	9975960	A	G
19	chr19:9976346:T:C	0	9976346	C	T
19	chr19:9976655:G:C	0	9976655	C	G
19	chr19:9977210:A:G	0	9977210	G	A
19	chr19:9977528:T:C	0	9977528	C	T
19	chr19:9978045:G:A	0	9978045	A	G
19	chr19:9978209:C:T	0	9978209	T	C
19	chr19:9979121:C:CA	0	9979121	CA	C
19	chr19:9979647:G:A	0	9979647	A	G
19	chr19:9979958:A:G	0	9979958	G	A
19	chr19:9979973:A:G	0	9979973	G	A
19	chr19:9980212:C:T	0	9980212	T	C
19	chr19:9981576:A:G	0	9981576	G	A
19	chr19:9982330:T:C	0	9982330	C	T
19	chr19:9982352:T:C	0	9982352	C	T
19	chr19:9982357:C:T	0	9982357	T	C
19	chr19:9982585:T:G	0	9982585	G	T
19	chr19:9983004:C:T	0	9983004	T	C
19	chr19:9983039:T:C	0	9983039	C	T
19	chr19:9983376:T:C	0	9983376	C	T
19	chr19:9983675:AAAG:A	0	9983675	A	AAAG
19	chr19:9983972:A:G	0	9983972	G	A
19	chr19:9984186:C:T	0	9984186	T	C
19	chr19:9984751:G:C	0	9984751	C	G
19	chr19:9985152:T:C	0	9985152	C	T
19	chr19:9985193:C:T	0	9985193	T	C
19	chr19:9985806:C:T	0	9985806	T	C
19	chr19:9985974:T:C	0	9985974	C	T
19	chr19:9986004:G:GA	0	9986004	GA	G
19	chr19:9986005:G:A	0	9986005	A	G
19	chr19:9986010:G:A	0	9986010	A	G
19	chr19:9986917:C:T	0	9986917	T	C
19	chr19:9986991:C:T	0	9986991	T	C
19	chr19:9987255:A:C	0	9987255	C	A
19	chr19:9987440:G:A	0	9987440	A	G
19	chr19:9987479:G:A	0	9987479	A	G
19	chr19:9987526:C:T	0	9987526	T	C
19	chr19:9988008:C:G	0	9988008	G	C
19	chr19:9988060:T:C	0	9988060	C	T
19	chr19:9988094:A:G	0	9988094	G	A
19	chr19:9989072:T:C	0	9989072	C	T
19	chr19:9989207:T:C	0	9989207	C	T
19	chr19:9989385:C:A	0	9989385	A	C
19	chr19:9989894:A:G	0	9989894	G	A
19	chr19:9990302:C:G	0	9990302	G	C
19	chr19:9990433:T:C	0	9990433	C	T
19	chr19:9990601:C:T	0	9990601	T	C
19	chr19:9990724:G:A	0	9990724	A	G
19	chr19:9991501:C:T	0	9991501	T	C
19	chr19:9991887:G:A	0	9991887	A	G
19	chr19:9991891:G:A	0	9991891	A	G
19	chr19:9992000:A:G	0	9992000	G	A
19	chr19:9992089:G:C	0	9992089	C	G
19	chr19:9992708:C:T	0	9992708	T	C
19	chr19:9992907:C:T	0	9992907	T	C
19	chr19:9992983:C:T	0	9992983	T	C
19	chr19:9993477:C:T	0	9993477	T	C
19	chr19:9993596:G:C	0	9993596	C	G
19	chr19:9993855:C:T	0	9993855	T	C
19	chr19:9994003:A:G	0	9994003	G	A
19	chr19:9995837:C:T	0	9995837	T	C
19	chr19:9996195:G:A	0	9996195	A	G
19	chr19:9997036:G:A	0	9997036	A	G
19	chr19:9997320:C:A	0	9997320	A	C
19	chr19:9997959:A:G	0	9997959	G	A
19	chr19:9998038:G:A	0	9998038	A	G
19	chr19:9998174:A:G	0	9998174	G	A
19	chr19:9998185:A:G	0	9998185	G	A
19	chr19:9998419:G:A	0	9998419	A	G
19	chr19:9998503:A:G	0	9998503	G	A
19	chr19:9998704:A:T	0	9998704	T	A
19	chr19:9998916:T:C	0	9998916	C	T
19	chr19:9999227:A:G	0	9999227	G	A
19	chr19:9999553:C:A	0	9999553	A	C
19	chr19:9999842:T:C	0	9999842	C	T
19	chr19:10000389:G:A	0	10000389	A	G
19	chr19:10000609:T:C	0	10000609	C	T
19	chr19:10000739:G:A	0	10000739	A	G
19	chr19:10000918:A:G	0	10000918	G	A
19	chr19:10001382:A:C	0	10001382	C	A
19	chr19:10001472:T:A	0	10001472	A	T
19	chr19:10001670:T:C	0	10001670	C	T
19	chr19:10001711:T:C	0	10001711	C	T
19	chr19:10001921:G:A	0	10001921	A	G
19	chr19:10002012:A:G	0	10002012	G	A
19	chr19:10002646:C:T	0	10002646	T	C
19	chr19:10002676:G:A	0	10002676	A	G
19	chr19:10002918:C:A	0	10002918	A	C
19	chr19:10002950:C:T	0	10002950	T	C
19	chr19:10003357:C:G	0	10003357	G	C
19	chr19:10004217:C:T	0	10004217	T	C
19	chr19:10004515:A:G	0	10004515	G	A
19	chr19:10004532:T:C	0	10004532	C	T
19	chr19:10004669:T:C	0	10004669	C	T
19	chr19:10004904:C:T	0	10004904	T	C
19	chr19:10004998:G:GCA	0	10004998	GCA	G
19	chr19:10005155:A:G	0	10005155	G	A
19	chr19:10006027:A:G	0	10006027	G	A
19	chr19:10006459:T:C	0	10006459	C	T
19	chr19:10006566:T:C	0	10006566	C	T
19	chr19:10006628:C:T	0	10006628	T	C
19	chr19:10006736:A:G	0	10006736	G	A
19	chr19:10007097:C:G	0	10007097	G	C
19	chr19:10008302:T:C	0	10008302	C	T
19	chr19:10009518:C:T	0	10009518	T	C
19	chr19:10009822:C:G	0	10009822	G	C
19	chr19:10009895:A:C	0	10009895	C	A
19	chr19:10010211:C:G	0	10010211	G	C
19	chr19:10010778:C:G	0	10010778	G	C
19	chr19:10011046:G:A	0	10011046	A	G
19	chr19:10011127:G:T	0	10011127	T	G
19	chr19:10011227:C:T	0	10011227	T	C
19	chr19:10011699:A:G	0	10011699	G	A
19	chr19:10012117:T:C	0	10012117	C	T
19	chr19:10014445:A:G	0	10014445	G	A
19	chr19:10014938:C:G	0	10014938	G	C
19	chr19:10015265:A:G	0	10015265	G	A
19	chr19:10015441:T:C	0	10015441	C	T
19	chr19:10015858:A:G	0	10015858	G	A
19	chr19:10015967:T:A	0	10015967	A	T
19	chr19:10016113:A:G	0	10016113	G	A
19	chr19:10016233:G:A	0	10016233	A	G
19	chr19:10016514:G:A	0	10016514	A	G
19	chr19:10016576:A:G	0	10016576	G	A
19	chr19:10016892:C:T	0	10016892	T	C
19	chr19:10016992:C:T	0	10016992	T	C
19	chr19:10017445:G:A	0	10017445	A	G
19	chr19:10017513:G:A	0	10017513	A	G
19	chr19:10018007:G:A	0	10018007	A	G
19	chr19:10018015:A:G	0	10018015	G	A
19	chr19:10018151:A:G	0	10018151	G	A
19	chr19:10018165:G:A	0	10018165	A	G
19	chr19:10018586:T:C	0	10018586	C	T
19	chr19:10018876:C:G	0	10018876	G	C
19	chr19:10019257:C:T	0	10019257	T	C
19	chr19:10019754:T:C	0	10019754	C	T
19	chr19:10019883:G:T	0	10019883	T	G
19	chr19:10020048:G:A	0	10020048	A	G
19	chr19:10020725:T:C	0	10020725	C	T
19	chr19:10021017:T:G	0	10021017	G	T
19	chr19:10021080:C:T	0	10021080	T	C
19	chr19:10021324:G:A	0	10021324	A	G
19	chr19:10021614:C:T	0	10021614	T	C
19	chr19:10021986:C:T	0	10021986	T	C
19	chr19:10022061:AAG:A	0	10022061	A	AAG
19	chr19:10022117:C:T	0	10022117	T	C
19	chr19:10022183:T:A	0	10022183	A	T
19	chr19:10022464:C:T	0	10022464	T	C
19	chr19:10023751:A:G	0	10023751	G	A
19	chr19:10023912:C:T	0	10023912	T	C
19	chr19:10023914:G:A	0	10023914	A	G
19	chr19:10024185:C:T	0	10024185	T	C
19	chr19:10024608:T:C	0	10024608	C	T
19	chr19:10025396:G:A	0	10025396	A	G
19	chr19:10025525:C:T	0	10025525	T	C
19	chr19:10025593:A:T	0	10025593	T	A
19	chr19:10025714:C:G	0	10025714	G	C
19	chr19:10025880:G:A	0	10025880	A	G
19	chr19:10026069:C:T	0	10026069	T	C
19	chr19:10026987:A:G	0	10026987	G	A
19	chr19:10027130:C:A	0	10027130	A	C
19	chr19:10027247:C:A	0	10027247	A	C
19	chr19:10027279:G:C	0	10027279	C	G
19	chr19:10028022:T:A	0	10028022	A	T
19	chr19:10028025:T:C	0	10028025	C	T
19	chr19:10028885:G:A	0	10028885	A	G
19	chr19:10029499:G:A	0	10029499	A	G
19	chr19:10029664:C:T	0	10029664	T	C
19	chr19:10029667:A:G	0	10029667	G	A
19	chr19:10029763:A:G	0	10029763	G	A
19	chr19:10029783:A:T	0	10029783	T	A
19	chr19:10029838:T:C	0	10029838	C	T
19	chr19:10030253:T:C	0	10030253	C	T
19	chr19:10031243:T:A	0	10031243	A	T
19	chr19:10031995:G:A	0	10031995	A	G
19	chr19:10032024:C:A	0	10032024	A	C
19	chr19:10032599:G:A	0	10032599	A	G
19	chr19:10033767:G:GTCACAAGGCACGATA	0	10033767	GTCACAAGGCACGATA	G
19	chr19:10033950:T:A	0	10033950	A	T
19	chr19:10033962:G:A	0	10033962	A	G
19	chr19:10034091:G:A	0	10034091	A	G
19	chr19:10034874:A:G	0	10034874	G	A
19	chr19:10035289:G:A	0	10035289	A	G
19	chr19:10035308:G:A	0	10035308	A	G
19	chr19:10035975:T:C	0	10035975	C	T
19	chr19:10037442:G:A	0	10037442	A	G
19	chr19:10037688:G:A	0	10037688	A	G
19	chr19:10038037:T:C	0	10038037	C	T
19	chr19:10038455:G:T	0	10038455	T	G
19	chr19:10038531:G:A	0	10038531	A	G
19	chr19:10038547:A:G	0	10038547	G	A
19	chr19:10039348:C:T	0	10039348	T	C
19	chr19:10040801:C:G	0	10040801	G	C
19	chr19:10040843:A:G	0	10040843	G	A
19	chr19:10041045:A:G	0	10041045	G	A
19	chr19:10041334:C:CT	0	10041334	CT	C
19	chr19:10043346:T:C	0	10043346	C	T
19	chr19:10043997:T:C	0	10043997	C	T
19	chr19:10045180:G:A	0	10045180	A	G
19	chr19:10045863:C:T	0	10045863	T	C
19	chr19:10046222:C:T	0	10046222	T	C
19	chr19:10046543:T:G	0	10046543	G	T
19	chr19:10047067:C:T	0	10047067	T	C
19	chr19:10047130:C:T	0	10047130	T	C
19	chr19:10047733:A:C	0	10047733	C	A
19	chr19:10047825:C:T	0	10047825	T	C
19	chr19:10048082:C:T	0	10048082	T	C
19	chr19:10048889:A:AG	0	10048889	AG	A
19	chr19:10049744:C:A	0	10049744	A	C
19	chr19:10049902:C:T	0	10049902	T	C
19	chr19:10050245:G:A	0	10050245	A	G
19	chr19:10052161:G:T	0	10052161	T	G
19	chr19:10053820:G:A	0	10053820	A	G
19	chr19:10053927:T:C	0	10053927	C	T
19	chr19:10054173:G:A	0	10054173	A	G
19	chr19:10054335:A:G	0	10054335	G	A
19	chr19:10054797:G:A	0	10054797	A	G
19	chr19:10054990:T:C	0	10054990	C	T
19	chr19:10054997:A:T	0	10054997	T	A
19	chr19:10055168:G:A	0	10055168	A	G
19	chr19:10055178:T:C	0	10055178	C	T
19	chr19:10055191:C:T	0	10055191	T	C
19	chr19:10055256:A:G	0	10055256	G	A
19	chr19:10055438:A:G	0	10055438	G	A
19	chr19:10055557:C:T	0	10055557	T	C
19	chr19:10055577:T:C	0	10055577	C	T
19	chr19:10055699:G:A	0	10055699	A	G
19	chr19:10056083:G:A	0	10056083	A	G
19	chr19:10056363:T:TC	0	10056363	TC	T
19	chr19:10056968:G:A	0	10056968	A	G
19	chr19:10056995:T:C	0	10056995	C	T
19	chr19:10057625:C:T	0	10057625	T	C
19	chr19:10057638:G:T	0	10057638	T	G
19	chr19:10058027:G:T	0	10058027	T	G
19	chr19:10058532:G:A	0	10058532	A	G
19	chr19:10058569:A:G	0	10058569	G	A
19	chr19:10058801:G:A	0	10058801	A	G
19	chr19:10059879:C:T	0	10059879	T	C
19	chr19:10059889:AT:A	0	10059889	A	AT
19	chr19:10059925:G:A	0	10059925	A	G
19	chr19:10060052:G:A	0	10060052	A	G
19	chr19:10060082:T:C	0	10060082	C	T
19	chr19:10060124:T:G	0	10060124	G	T
19	chr19:10060164:T:C	0	10060164	C	T
19	chr19:10060308:C:T	0	10060308	T	C
19	chr19:10060400:C:T	0	10060400	T	C
19	chr19:10060422:G:A	0	10060422	A	G
19	chr19:10060632:G:A	0	10060632	A	G
19	chr19:10060645:G:A	0	10060645	A	G
19	chr19:10060737:G:A	0	10060737	A	G
19	chr19:10060786:C:T	0	10060786	T	C
19	chr19:10060815:A:G	0	10060815	G	A
19	chr19:10060855:C:G	0	10060855	G	C
19	chr19:10061582:G:A	0	10061582	A	G
19	chr19:10061751:G:T	0	10061751	T	G
19	chr19:10061840:T:C	0	10061840	C	T
19	chr19:10062593:C:A	0	10062593	A	C
19	chr19:10062920:T:A	0	10062920	A	T
19	chr19:10063276:G:A	0	10063276	A	G
19	chr19:10065260:G:C	0	10065260	C	G
19	chr19:10065537:C:T	0	10065537	T	C
19	chr19:10065987:G:A	0	10065987	A	G
19	chr19:10067387:G:T	0	10067387	T	G
19	chr19:10067456:A:G	0	10067456	G	A
19	chr19:10067495:G:C	0	10067495	C	G
19	chr19:10068075:A:G	0	10068075	G	A
19	chr19:10068372:G:A	0	10068372	A	G
19	chr19:10068981:G:A	0	10068981	A	G
19	chr19:10070119:A:G	0	10070119	G	A
19	chr19:10070671:A:G	0	10070671	G	A
19	chr19:10071236:G:A	0	10071236	A	G
19	chr19:10071783:T:G	0	10071783	G	T
19	chr19:10071889:G:A	0	10071889	A	G
19	chr19:10072379:T:C	0	10072379	C	T
19	chr19:10072413:T:C	0	10072413	C	T
19	chr19:10072878:G:C	0	10072878	C	G
19	chr19:10073140:G:A	0	10073140	A	G
19	chr19:10073358:T:C	0	10073358	C	T
19	chr19:10073597:T:C	0	10073597	C	T
19	chr19:10073746:C:G	0	10073746	G	C
19	chr19:10075076:TCAC:T	0	10075076	T	TCAC
19	chr19:10075319:C:T	0	10075319	T	C
19	chr19:10075657:AGT:A	0	10075657	A	AGT
19	chr19:10075795:T:C	0	10075795	C	T
19	chr19:10076412:T:A	0	10076412	A	T
19	chr19:10076727:G:T	0	10076727	T	G
19	chr19:10076913:T:C	0	10076913	C	T
19	chr19:10077888:G:C	0	10077888	C	G
19	chr19:10078006:T:C	0	10078006	C	T
19	chr19:10078171:A:G	0	10078171	G	A
19	chr19:10078634:A:G	0	10078634	G	A
19	chr19:10078645:G:A	0	10078645	A	G
19	chr19:10078723:G:T	0	10078723	T	G
19	chr19:10080150:G:A	0	10080150	A	G
19	chr19:10082158:C:T	0	10082158	T	C
19	chr19:10082649:C:T	0	10082649	T	C
19	chr19:10082952:A:C	0	10082952	C	A
19	chr19:10084208:C:T	0	10084208	T	C
19	chr19:10086755:T:A	0	10086755	A	T
19	chr19:10087765:A:G	0	10087765	G	A
19	chr19:10088991:T:TA	0	10088991	TA	T
19	chr19:10090702:A:C	0	10090702	C	A
19	chr19:10090895:A:G	0	10090895	G	A
19	chr19:10092495:A:G	0	10092495	G	A
19	chr19:10097332:C:T	0	10097332	T	C
19	chr19:10097439:A:G	0	10097439	G	A
19	chr19:10098936:G:A	0	10098936	A	G
19	chr19:10099035:C:T	0	10099035	T	C
19	chr19:10099073:A:G	0	10099073	G	A
19	chr19:10100831:G:A	0	10100831	A	G
19	chr19:10102478:G:A	0	10102478	A	G
19	chr19:10104595:A:G	0	10104595	G	A
19	chr19:10104910:C:T	0	10104910	T	C
19	chr19:10105511:G:A	0	10105511	A	G
19	chr19:10106159:G:T	0	10106159	T	G
19	chr19:10107354:C:T	0	10107354	T	C
19	chr19:10107732:G:A	0	10107732	A	G
19	chr19:10107758:C:T	0	10107758	T	C
19	chr19:10108400:T:C	0	10108400	C	T
19	chr19:10109408:G:T	0	10109408	T	G
19	chr19:10110038:C:T	0	10110038	T	C
19	chr19:10110475:C:G	0	10110475	G	C
19	chr19:10111529:G:A	0	10111529	A	G
19	chr19:10112159:T:A	0	10112159	A	T
19	chr19:10112416:G:T	0	10112416	T	G
19	chr19:10112620:G:A	0	10112620	A	G
19	chr19:10113455:T:G	0	10113455	G	T
19	chr19:10113850:C:T	0	10113850	T	C
19	chr19:10113872:G:A	0	10113872	A	G
19	chr19:10115006:G:C	0	10115006	C	G
19	chr19:10115101:A:G	0	10115101	G	A
19	chr19:10115580:A:G	0	10115580	G	A
19	chr19:10115948:GCGT:G	0	10115948	G	GCGT
19	chr19:10116447:C:A	0	10116447	A	C
19	chr19:10116473:C:T	0	10116473	T	C
19	chr19:10116528:T:C	0	10116528	C	T
19	chr19:10119356:C:T	0	10119356	T	C
19	chr19:10121508:G:A	0	10121508	A	G
19	chr19:10121663:C:T	0	10121663	T	C
19	chr19:10121816:T:A	0	10121816	A	T
19	chr19:10123606:T:C	0	10123606	C	T
19	chr19:10123698:G:A	0	10123698	A	G
19	chr19:10123934:G:C	0	10123934	C	G
19	chr19:10124423:G:C	0	10124423	C	G
19	chr19:10126048:C:T	0	10126048	T	C
19	chr19:10126168:A:G	0	10126168	G	A
19	chr19:10126509:A:G	0	10126509	G	A
19	chr19:10126751:T:C	0	10126751	C	T
19	chr19:10127216:C:T	0	10127216	T	C
19	chr19:10127588:T:G	0	10127588	G	T
19	chr19:10129267:T:C	0	10129267	C	T
19	chr19:10129565:T:A	0	10129565	A	T
19	chr19:10131268:C:T	0	10131268	T	C
19	chr19:10133878:G:A	0	10133878	A	G
19	chr19:10135353:G:A	0	10135353	A	G
19	chr19:10136593:G:A	0	10136593	A	G
19	chr19:10142508:A:G	0	10142508	G	A
19	chr19:10142669:G:A	0	10142669	A	G
19	chr19:10144436:C:G	0	10144436	G	C
19	chr19:10144842:G:A	0	10144842	A	G
19	chr19:10145482:TG:T	0	10145482	T	TG
19	chr19:10146569:G:A	0	10146569	A	G
19	chr19:10146736:T:C	0	10146736	C	T
19	chr19:10147483:C:T	0	10147483	T	C
19	chr19:10147973:G:A	0	10147973	A	G
19	chr19:10148313:A:G	0	10148313	G	A
19	chr19:10148365:A:G	0	10148365	G	A
19	chr19:10148384:A:T	0	10148384	T	A
19	chr19:10150193:T:C	0	10150193	C	T
19	chr19:10150980:A:G	0	10150980	G	A
19	chr19:10151975:C:T	0	10151975	T	C
19	chr19:10152381:G:A	0	10152381	A	G
19	chr19:10152849:C:T	0	10152849	T	C
19	chr19:10154209:CAG:C	0	10154209	C	CAG
19	chr19:10154572:T:C	0	10154572	C	T
19	chr19:10154917:G:T	0	10154917	T	G
19	chr19:10156335:C:A	0	10156335	A	C
19	chr19:10156401:T:C	0	10156401	C	T
19	chr19:10156576:G:T	0	10156576	T	G
19	chr19:10156590:C:A	0	10156590	A	C
19	chr19:10160465:A:C	0	10160465	C	A
19	chr19:10160847:A:G	0	10160847	G	A
19	chr19:10162129:G:A	0	10162129	A	G
19	chr19:10162220:T:C	0	10162220	C	T
19	chr19:10162696:T:C	0	10162696	C	T
19	chr19:10164508:G:A	0	10164508	A	G
19	chr19:10165111:A:T	0	10165111	T	A
19	chr19:10165112:A:T	0	10165112	T	A
19	chr19:10165470:G:A	0	10165470	A	G
19	chr19:10167123:G:A	0	10167123	A	G
19	chr19:10167265:A:G	0	10167265	G	A
19	chr19:10168778:G:A	0	10168778	A	G
19	chr19:10168972:A:G	0	10168972	G	A
19	chr19:10169426:G:A	0	10169426	A	G
19	chr19:10171057:C:T	0	10171057	T	C
19	chr19:10171204:ATGAGGGAC:A	0	10171204	A	ATGAGGGAC
19	chr19:10173256:C:T	0	10173256	T	C
19	chr19:10173739:A:G	0	10173739	G	A
19	chr19:10173785:C:T	0	10173785	T	C
19	chr19:10174635:A:G	0	10174635	G	A
19	chr19:10175118:CACACACACACAT:C	0	10175118	C	CACACACACACAT
19	chr19:10182348:C:G	0	10182348	G	C
19	chr19:10182951:T:C	0	10182951	C	T
19	chr19:10183599:G:T	0	10183599	T	G
19	chr19:10184448:G:A	0	10184448	A	G
19	chr19:10185020:T:A	0	10185020	A	T
19	chr19:10189741:A:G	0	10189741	G	A
19	chr19:10190626:G:A	0	10190626	A	G
19	chr19:10191104:G:A	0	10191104	A	G
19	chr19:10191126:G:A	0	10191126	A	G
19	chr19:10192773:T:G	0	10192773	G	T
19	chr19:10193009:C:T	0	10193009	T	C
19	chr19:10193524:A:T	0	10193524	T	A
19	chr19:10194486:A:G	0	10194486	G	A
19	chr19:10196143:C:T	0	10196143	T	C
19	chr19:10198502:T:C	0	10198502	C	T
19	chr19:10198981:A:G	0	10198981	G	A
19	chr19:10199716:A:G	0	10199716	G	A
19	chr19:10200065:A:C	0	10200065	C	A
19	chr19:10200178:T:C	0	10200178	C	T
19	chr19:10200649:A:G	0	10200649	G	A
19	chr19:10200678:C:T	0	10200678	T	C
19	chr19:10201871:T:C	0	10201871	C	T
19	chr19:10201882:G:A	0	10201882	A	G
19	chr19:10202111:T:C	0	10202111	C	T
19	chr19:10203602:A:C	0	10203602	C	A
19	chr19:10204190:G:A	0	10204190	A	G
19	chr19:10204224:G:A	0	10204224	A	G
19	chr19:10205432:G:A	0	10205432	A	G
19	chr19:10205774:A:G	0	10205774	G	A
19	chr19:10206539:G:A	0	10206539	A	G
19	chr19:10207087:A:G	0	10207087	G	A
19	chr19:10207404:A:G	0	10207404	G	A
19	chr19:10208002:C:T	0	10208002	T	C
19	chr19:10208696:T:TCTCA	0	10208696	TCTCA	T
19	chr19:10209784:T:A	0	10209784	A	T
19	chr19:10210073:G:A	0	10210073	A	G
19	chr19:10210260:A:AAAAC	0	10210260	AAAAC	A
19	chr19:10210305:A:G	0	10210305	G	A
19	chr19:10210413:T:C	0	10210413	C	T
19	chr19:10210432:A:AC	0	10210432	AC	A
19	chr19:10211919:C:T	0	10211919	T	C
19	chr19:10212852:A:G	0	10212852	G	A
19	chr19:10212956:T:G	0	10212956	G	T
19	chr19:10213248:A:G	0	10213248	G	A
19	chr19:10213560:G:A	0	10213560	A	G
19	chr19:10213661:G:A	0	10213661	A	G
19	chr19:10215339:A:G	0	10215339	G	A
19	chr19:10215507:C:T	0	10215507	T	C
19	chr19:10215508:G:A	0	10215508	A	G
19	chr19:10217136:A:G	0	10217136	G	A
19	chr19:10217217:T:C	0	10217217	C	T
19	chr19:10217292:A:G	0	10217292	G	A
19	chr19:10217790:C:T	0	10217790	T	C
19	chr19:10219336:G:A	0	10219336	A	G
19	chr19:10220335:T:C	0	10220335	C	T
19	chr19:10221871:T:A	0	10221871	A	T
19	chr19:10222312:C:T	0	10222312	T	C
19	chr19:10225247:A:G	0	10225247	G	A
19	chr19:10225439:A:C	0	10225439	C	A
19	chr19:10228000:T:G	0	10228000	G	T
19	chr19:10228561:C:T	0	10228561	T	C
19	chr19:10229570:G:A	0	10229570	A	G
19	chr19:10230236:A:G	0	10230236	G	A
19	chr19:10233918:T:C	0	10233918	C	T
19	chr19:10233923:C:G	0	10233923	G	C
19	chr19:10235935:C:T	0	10235935	T	C
19	chr19:10236356:C:T	0	10236356	T	C
19	chr19:10236408:T:C	0	10236408	C	T
19	chr19:10236572:G:A	0	10236572	A	G
19	chr19:10238442:G:A	0	10238442	A	G
19	chr19:10239014:T:C	0	10239014	C	T
19	chr19:10239973:C:T	0	10239973	T	C
19	chr19:10240805:C:A	0	10240805	A	C
19	chr19:10241633:T:C	0	10241633	C	T
19	chr19:10242326:G:A	0	10242326	A	G
19	chr19:10242559:C:T	0	10242559	T	C
19	chr19:10243556:G:A	0	10243556	A	G
19	chr19:10245756:G:A	0	10245756	A	G
19	chr19:10246143:T:C	0	10246143	C	T
19	chr19:10246144:G:A	0	10246144	A	G
19	chr19:10246504:T:C	0	10246504	C	T
19	chr19:10247784:C:T	0	10247784	T	C
19	chr19:10247935:G:T	0	10247935	T	G
19	chr19:10248154:C:T	0	10248154	T	C
19	chr19:10251254:CCTAAT:C	0	10251254	C	CCTAAT
19	chr19:10251749:T:C	0	10251749	C	T
19	chr19:10252779:C:CT	0	10252779	CT	C
19	chr19:10253561:T:C	0	10253561	C	T
19	chr19:10255220:C:T	0	10255220	T	C
19	chr19:10255879:C:T	0	10255879	T	C
19	chr19:10255946:A:G	0	10255946	G	A
19	chr19:10257176:T:G	0	10257176	G	T
19	chr19:10257374:A:G	0	10257374	G	A
19	chr19:10258410:C:T	0	10258410	T	C
19	chr19:10259814:T:A	0	10259814	A	T
19	chr19:10259866:C:T	0	10259866	T	C
19	chr19:10259978:A:G	0	10259978	G	A
19	chr19:10263959:C:T	0	10263959	T	C
19	chr19:10266419:A:G	0	10266419	G	A
19	chr19:10266424:C:T	0	10266424	T	C
19	chr19:10266438:C:T	0	10266438	T	C
19	chr19:10267253:C:T	0	10267253	T	C
19	chr19:10268001:A:T	0	10268001	T	A
19	chr19:10271605:C:T	0	10271605	T	C
19	chr19:10273928:C:A	0	10273928	A	C
19	chr19:10273947:A:G	0	10273947	G	A
19	chr19:10274864:A:T	0	10274864	T	A
19	chr19:10277648:C:T	0	10277648	T	C
19	chr19:10278118:G:T	0	10278118	T	G
19	chr19:10279261:A:G	0	10279261	G	A
19	chr19:10279269:T:C	0	10279269	C	T
19	chr19:10279982:C:G	0	10279982	G	C
19	chr19:10280935:T:G	0	10280935	G	T
19	chr19:10280990:T:C	0	10280990	C	T
19	chr19:10281962:G:C	0	10281962	C	G
19	chr19:10282114:C:G	0	10282114	G	C
19	chr19:10284116:G:A	0	10284116	A	G
19	chr19:10284532:C:T	0	10284532	T	C
19	chr19:10285660:C:T	0	10285660	T	C
19	chr19:10286455:G:A	0	10286455	A	G
19	chr19:10286457:C:T	0	10286457	T	C
19	chr19:10286727:C:T	0	10286727	T	C
19	chr19:10288699:T:G	0	10288699	G	T
19	chr19:10288875:C:G	0	10288875	G	C
19	chr19:10289628:G:A	0	10289628	A	G
19	chr19:10290134:C:T	0	10290134	T	C
19	chr19:10290422:G:C	0	10290422	C	G
19	chr19:10290444:G:A	0	10290444	A	G
19	chr19:10292262:G:A	0	10292262	A	G
19	chr19:10292692:G:A	0	10292692	A	G
19	chr19:10292927:C:T	0	10292927	T	C
19	chr19:10293271:T:C	0	10293271	C	T
19	chr19:10293843:G:A	0	10293843	A	G
19	chr19:10295189:C:T	0	10295189	T	C
19	chr19:10295230:C:CT	0	10295230	CT	C
19	chr19:10295428:G:A	0	10295428	A	G
19	chr19:10295755:T:G	0	10295755	G	T
19	chr19:10295959:T:A	0	10295959	A	T
19	chr19:10295973:G:A	0	10295973	A	G
19	chr19:10296493:G:C	0	10296493	C	G
19	chr19:10297173:G:A	0	10297173	A	G
19	chr19:10297178:T:C	0	10297178	C	T
19	chr19:10297751:C:T	0	10297751	T	C
19	chr19:10298319:G:A	0	10298319	A	G
19	chr19:10298861:G:A	0	10298861	A	G
19	chr19:10299117:C:T	0	10299117	T	C
19	chr19:10300353:C:G	0	10300353	G	C
19	chr19:10300501:C:T	0	10300501	T	C
19	chr19:10301842:A:G	0	10301842	G	A
19	chr19:10303774:G:A	0	10303774	A	G
19	chr19:10304972:G:A	0	10304972	A	G
19	chr19:10305105:T:C	0	10305105	C	T
19	chr19:10306166:G:A	0	10306166	A	G
19	chr19:10307985:T:C	0	10307985	C	T
19	chr19:10308108:A:G	0	10308108	G	A
19	chr19:10308162:G:A	0	10308162	A	G
19	chr19:10308454:C:T	0	10308454	T	C
19	chr19:10308792:C:T	0	10308792	T	C
19	chr19:10311241:G:A	0	10311241	A	G
19	chr19:10311328:A:G	0	10311328	G	A
19	chr19:10311647:G:A	0	10311647	A	G
19	chr19:10311665:G:C	0	10311665	C	G
19	chr19:10312054:G:T	0	10312054	T	G
19	chr19:10312296:T:C	0	10312296	C	T
19	chr19:10312633:C:T	0	10312633	T	C
19	chr19:10313139:G:A	0	10313139	A	G
19	chr19:10313199:T:C	0	10313199	C	T
19	chr19:10313834:A:G	0	10313834	G	A
19	chr19:10314235:C:T	0	10314235	T	C
19	chr19:10314339:T:C	0	10314339	C	T
19	chr19:10315348:T:G	0	10315348	G	T
19	chr19:10316570:G:T	0	10316570	T	G
19	chr19:10318114:C:T	0	10318114	T	C
19	chr19:10318444:T:C	0	10318444	C	T
19	chr19:10320624:A:AG	0	10320624	AG	A
19	chr19:10321376:C:G	0	10321376	G	C
19	chr19:10321658:T:G	0	10321658	G	T
19	chr19:10321986:T:C	0	10321986	C	T
19	chr19:10322246:A:G	0	10322246	G	A
19	chr19:10322248:A:G	0	10322248	G	A
19	chr19:10323992:T:C	0	10323992	C	T
19	chr19:10324210:G:A	0	10324210	A	G
19	chr19:10324817:T:C	0	10324817	C	T
19	chr19:10325346:TC:T	0	10325346	T	TC
19	chr19:10325679:T:C	0	10325679	C	T
19	chr19:10325886:C:T	0	10325886	T	C
19	chr19:10326073:C:T	0	10326073	T	C
19	chr19:10326092:T:C	0	10326092	C	T
19	chr19:10326227:A:C	0	10326227	C	A
19	chr19:10326818:G:A	0	10326818	A	G
19	chr19:10327060:TCACC:T	0	10327060	T	TCACC
19	chr19:10327088:T:C	0	10327088	C	T
19	chr19:10327278:A:G	0	10327278	G	A
19	chr19:10327765:C:T	0	10327765	T	C
19	chr19:10328006:CAG:C	0	10328006	C	CAG
19	chr19:10328864:A:G	0	10328864	G	A
19	chr19:10329035:A:G	0	10329035	G	A
19	chr19:10329568:GC:G	0	10329568	G	GC
19	chr19:10330063:C:T	0	10330063	T	C
19	chr19:10330441:G:A	0	10330441	A	G
19	chr19:10330798:T:C	0	10330798	C	T
19	chr19:10331174:C:T	0	10331174	T	C
19	chr19:10332810:GT:G	0	10332810	G	GT
19	chr19:10333490:G:A	0	10333490	A	G
19	chr19:10333927:C:G	0	10333927	G	C
19	chr19:10335892:T:C	0	10335892	C	T
19	chr19:10336058:G:A	0	10336058	A	G
19	chr19:10336221:C:A	0	10336221	A	C
19	chr19:10336358:A:G	0	10336358	G	A
19	chr19:10337067:G:A	0	10337067	A	G
19	chr19:10337119:G:A	0	10337119	A	G
19	chr19:10337344:A:G	0	10337344	G	A
19	chr19:10337890:A:G	0	10337890	G	A
19	chr19:10337960:T:G	0	10337960	G	T
19	chr19:10337984:C:A	0	10337984	A	C
19	chr19:10338200:T:A	0	10338200	A	T
19	chr19:10338333:G:T	0	10338333	T	G
19	chr19:10338576:T:C	0	10338576	C	T
19	chr19:10338682:T:C	0	10338682	C	T
19	chr19:10338716:A:G	0	10338716	G	A
19	chr19:10338989:C:T	0	10338989	T	C
19	chr19:10339075:T:G	0	10339075	G	T
19	chr19:10339102:G:A	0	10339102	A	G
19	chr19:10339609:G:A	0	10339609	A	G
19	chr19:10340317:G:T	0	10340317	T	G
19	chr19:10340399:T:C	0	10340399	C	T
19	chr19:10341682:A:G	0	10341682	G	A
19	chr19:10342333:G:A	0	10342333	A	G
19	chr19:10342476:G:A	0	10342476	A	G
19	chr19:10342849:C:T	0	10342849	T	C
19	chr19:10345108:AGAG:A	0	10345108	A	AGAG
19	chr19:10345620:T:C	0	10345620	C	T
19	chr19:10346706:A:G	0	10346706	G	A
19	chr19:10347241:C:G	0	10347241	G	C
19	chr19:10347871:G:T	0	10347871	T	G
19	chr19:10347957:C:T	0	10347957	T	C
19	chr19:10349095:T:G	0	10349095	G	T
19	chr19:10349293:G:A	0	10349293	A	G
19	chr19:10349351:T:G	0	10349351	G	T
19	chr19:10350267:A:G	0	10350267	G	A
19	chr19:10351837:C:T	0	10351837	T	C
19	chr19:10351956:T:A	0	10351956	A	T
19	chr19:10351996:C:T	0	10351996	T	C
19	chr19:10352284:G:C	0	10352284	C	G
19	chr19:10352728:C:A	0	10352728	A	C
19	chr19:10353462:C:G	0	10353462	G	C
19	chr19:10354011:A:G	0	10354011	G	A
19	chr19:10355156:G:A	0	10355156	A	G
19	chr19:10355447:C:T	0	10355447	T	C
19	chr19:10356889:C:T	0	10356889	T	C
19	chr19:10357421:T:C	0	10357421	C	T
19	chr19:10357992:C:G	0	10357992	G	C
19	chr19:10359023:A:G	0	10359023	G	A
19	chr19:10359617:A:G	0	10359617	G	A
19	chr19:10360309:A:G	0	10360309	G	A
19	chr19:10360786:C:T	0	10360786	T	C
19	chr19:10360862:T:C	0	10360862	C	T
19	chr19:10361120:G:A	0	10361120	A	G
19	chr19:10361301:G:A	0	10361301	A	G
19	chr19:10362462:A:G	0	10362462	G	A
19	chr19:10362716:G:A	0	10362716	A	G
19	chr19:10362894:T:G	0	10362894	G	T
19	chr19:10362980:GCCTCAACA:G	0	10362980	G	GCCTCAACA
19	chr19:10363561:C:T	0	10363561	T	C
19	chr19:10364024:C:T	0	10364024	T	C
19	chr19:10364973:C:T	0	10364973	T	C
19	chr19:10365084:G:A	0	10365084	A	G
19	chr19:10365295:T:A	0	10365295	A	T
19	chr19:10366391:A:G	0	10366391	G	A
19	chr19:10366396:C:T	0	10366396	T	C
19	chr19:10366530:G:A	0	10366530	A	G
19	chr19:10367468:T:C	0	10367468	C	T
19	chr19:10367480:C:T	0	10367480	T	C
19	chr19:10367696:A:G	0	10367696	G	A
19	chr19:10368007:C:A	0	10368007	A	C
19	chr19:10369138:G:T	0	10369138	T	G
19	chr19:10369840:A:G	0	10369840	G	A
19	chr19:10370397:C:T	0	10370397	T	C
19	chr19:10370835:G:A	0	10370835	A	G
19	chr19:10370856:A:G	0	10370856	G	A
19	chr19:10371577:G:A	0	10371577	A	G
19	chr19:10371675:A:G	0	10371675	G	A
19	chr19:10372208:C:T	0	10372208	T	C
19	chr19:10372245:A:G	0	10372245	G	A
19	chr19:10372967:C:G	0	10372967	G	C
19	chr19:10373469:C:T	0	10373469	T	C
19	chr19:10374244:C:T	0	10374244	T	C
19	chr19:10375104:G:A	0	10375104	A	G
19	chr19:10378495:C:T	0	10378495	T	C
19	chr19:10378804:G:A	0	10378804	A	G
19	chr19:10378930:A:G	0	10378930	G	A
19	chr19:10379495:T:C	0	10379495	C	T
19	chr19:10379726:A:G	0	10379726	G	A
19	chr19:10380212:G:A	0	10380212	A	G
19	chr19:10380646:C:T	0	10380646	T	C
19	chr19:10380684:T:G	0	10380684	G	T
19	chr19:10381030:G:C	0	10381030	C	G
19	chr19:10381477:G:A	0	10381477	A	G
19	chr19:10381551:G:C	0	10381551	C	G
19	chr19:10381644:A:T	0	10381644	T	A
19	chr19:10381915:T:C	0	10381915	C	T
19	chr19:10382301:C:G	0	10382301	G	C
19	chr19:10382386:A:G	0	10382386	G	A
19	chr19:10384755:A:G	0	10384755	G	A
19	chr19:10385945:C:T	0	10385945	T	C
19	chr19:10387377:G:T	0	10387377	T	G
19	chr19:10390341:A:G	0	10390341	G	A
19	chr19:10391064:A:G	0	10391064	G	A
19	chr19:10391898:A:G	0	10391898	G	A
19	chr19:10392292:T:C	0	10392292	C	T
19	chr19:10394535:T:A	0	10394535	A	T
19	chr19:10396655:G:A	0	10396655	A	G
19	chr19:10398355:T:C	0	10398355	C	T
19	chr19:10398689:A:G	0	10398689	G	A
19	chr19:10399404:T:C	0	10399404	C	T
19	chr19:10401724:G:A	0	10401724	A	G
19	chr19:10401992:C:T	0	10401992	T	C
19	chr19:10402235:G:A	0	10402235	A	G
19	chr19:10406234:T:C	0	10406234	C	T
19	chr19:10407020:G:A	0	10407020	A	G
19	chr19:10407817:C:A	0	10407817	A	C
19	chr19:10407965:G:A	0	10407965	A	G
19	chr19:10408265:C:T	0	10408265	T	C
19	chr19:10408734:G:T	0	10408734	T	G
19	chr19:10409388:G:A	0	10409388	A	G
19	chr19:10409637:A:G	0	10409637	G	A
19	chr19:10410215:A:T	0	10410215	T	A
19	chr19:10410288:T:C	0	10410288	C	T
19	chr19:10410944:ATTAT:A	0	10410944	A	ATTAT
19	chr19:10411500:A:T	0	10411500	T	A
19	chr19:10411740:A:C	0	10411740	C	A
19	chr19:10411827:C:G	0	10411827	G	C
19	chr19:10411921:G:A	0	10411921	A	G
19	chr19:10412410:T:C	0	10412410	C	T
19	chr19:10413199:G:A	0	10413199	A	G
19	chr19:10414505:G:A	0	10414505	A	G
19	chr19:10414554:G:T	0	10414554	T	G
19	chr19:10414696:G:A	0	10414696	A	G
19	chr19:10415067:G:A	0	10415067	A	G
19	chr19:10415333:C:T	0	10415333	T	C
19	chr19:10416155:G:A	0	10416155	A	G
19	chr19:10416178:C:A	0	10416178	A	C
19	chr19:10416598:C:G	0	10416598	G	C
19	chr19:10416969:C:G	0	10416969	G	C
19	chr19:10420688:G:T	0	10420688	T	G
19	chr19:10421782:T:C	0	10421782	C	T
19	chr19:10421978:G:A	0	10421978	A	G
19	chr19:10422436:C:G	0	10422436	G	C
19	chr19:10426342:G:C	0	10426342	C	G
19	chr19:10426592:T:C	0	10426592	C	T
19	chr19:10426817:G:A	0	10426817	A	G
19	chr19:10427697:A:G	0	10427697	G	A
19	chr19:10428123:G:A	0	10428123	A	G
19	chr19:10428861:A:G	0	10428861	G	A
19	chr19:10430295:C:T	0	10430295	T	C
19	chr19:10431337:G:A	0	10431337	A	G
19	chr19:10431934:T:C	0	10431934	C	T
19	chr19:10432596:CCT:C	0	10432596	C	CCT
19	chr19:10433356:C:T	0	10433356	T	C
19	chr19:10433634:T:C	0	10433634	C	T
19	chr19:10433839:A:T	0	10433839	T	A
19	chr19:10434353:T:C	0	10434353	C	T
19	chr19:10434441:T:C	0	10434441	C	T
19	chr19:10435217:G:A	0	10435217	A	G
19	chr19:10436095:A:G	0	10436095	G	A
19	chr19:10437460:C:T	0	10437460	T	C
19	chr19:10438536:A:G	0	10438536	G	A
19	chr19:10439152:C:T	0	10439152	T	C
19	chr19:10439292:T:C	0	10439292	C	T
19	chr19:10440256:T:A	0	10440256	A	T
19	chr19:10441312:A:G	0	10441312	G	A
19	chr19:10441687:T:TA	0	10441687	TA	T
19	chr19:10442576:A:T	0	10442576	T	A
19	chr19:10442942:C:T	0	10442942	T	C
19	chr19:10444460:T:C	0	10444460	C	T
19	chr19:10445570:C:T	0	10445570	T	C
19	chr19:10446221:C:T	0	10446221	T	C
19	chr19:10447018:CT:C	0	10447018	C	CT
19	chr19:10447570:T:C	0	10447570	C	T
19	chr19:10450229:C:T	0	10450229	T	C
19	chr19:10450232:T:G	0	10450232	G	T
19	chr19:10451072:C:G	0	10451072	G	C
19	chr19:10452126:G:A	0	10452126	A	G
19	chr19:10452528:G:A	0	10452528	A	G
19	chr19:10456761:T:A	0	10456761	A	T
19	chr19:10457178:G:A	0	10457178	A	G
19	chr19:10457186:G:A	0	10457186	A	G
19	chr19:10457843:T:G	0	10457843	G	T
19	chr19:10458458:G:T	0	10458458	T	G
19	chr19:10458967:T:C	0	10458967	C	T
19	chr19:10460076:C:T	0	10460076	T	C
19	chr19:10463140:G:A	0	10463140	A	G
19	chr19:10463579:T:C	0	10463579	C	T
19	chr19:10463649:C:T	0	10463649	T	C
19	chr19:10465594:C:T	0	10465594	T	C
19	chr19:10470926:G:C	0	10470926	C	G
19	chr19:10472285:G:A	0	10472285	A	G
19	chr19:10473621:G:A	0	10473621	A	G
19	chr19:10473914:C:T	0	10473914	T	C
19	chr19:10474359:G:C	0	10474359	C	G
19	chr19:10474413:G:A	0	10474413	A	G
19	chr19:10474557:A:G	0	10474557	G	A
19	chr19:10474990:C:T	0	10474990	T	C
19	chr19:10475108:A:G	0	10475108	G	A
19	chr19:10476920:C:T	0	10476920	T	C
19	chr19:10477401:G:C	0	10477401	C	G
19	chr19:10478360:C:T	0	10478360	T	C
19	chr19:10478746:T:G	0	10478746	G	T
19	chr19:10481468:T:C	0	10481468	C	T
19	chr19:10481537:GA:G	0	10481537	G	GA
19	chr19:10482416:G:A	0	10482416	A	G
19	chr19:10482753:T:C	0	10482753	C	T
19	chr19:10483494:A:G	0	10483494	G	A
19	chr19:10483656:TGTTCCTTTTCTAACTTTCTTTCTCTGGAAATA:T	0	10483656	T	TGTTCCTTTTCTAACTTTCTTTCTCTGGAAATA
19	chr19:10483880:G:A	0	10483880	A	G
19	chr19:10483882:G:C	0	10483882	C	G
19	chr19:10484262:C:T	0	10484262	T	C
19	chr19:10484347:G:A	0	10484347	A	G
19	chr19:10485804:G:A	0	10485804	A	G
19	chr19:10485813:G:A	0	10485813	A	G
19	chr19:10486104:G:A	0	10486104	A	G
19	chr19:10486135:T:C	0	10486135	C	T
19	chr19:10487070:T:A	0	10487070	A	T
19	chr19:10487384:C:T	0	10487384	T	C
19	chr19:10488007:A:T	0	10488007	T	A
19	chr19:10488154:G:A	0	10488154	A	G
19	chr19:10488456:A:T	0	10488456	T	A
19	chr19:10488486:C:T	0	10488486	T	C
19	chr19:10489009:G:A	0	10489009	A	G
19	chr19:10489160:G:C	0	10489160	C	G
19	chr19:10489978:G:A	0	10489978	A	G
19	chr19:10490077:A:C	0	10490077	C	A
19	chr19:10490142:C:T	0	10490142	T	C
19	chr19:10491504:A:C	0	10491504	C	A
19	chr19:10492560:A:T	0	10492560	T	A
19	chr19:10494526:G:A	0	10494526	A	G
19	chr19:10494960:G:T	0	10494960	T	G
19	chr19:10495912:T:C	0	10495912	C	T
19	chr19:10496733:G:A	0	10496733	A	G
19	chr19:10499560:A:G	0	10499560	G	A
19	chr19:10500764:C:G	0	10500764	G	C
19	chr19:10503208:A:G	0	10503208	G	A
19	chr19:10503666:TTTC:T	0	10503666	T	TTTC
19	chr19:10503750:C:T	0	10503750	T	C
19	chr19:10505230:G:A	0	10505230	A	G
19	chr19:10505398:C:T	0	10505398	T	C
19	chr19:10505420:G:A	0	10505420	A	G
19	chr19:10505627:T:G	0	10505627	G	T
19	chr19:10505727:T:C	0	10505727	C	T
19	chr19:10505968:C:T	0	10505968	T	C
19	chr19:10506340:A:G	0	10506340	G	A
19	chr19:10507048:C:T	0	10507048	T	C
19	chr19:10507294:G:A	0	10507294	A	G
19	chr19:10507333:G:A	0	10507333	A	G
19	chr19:10507351:G:A	0	10507351	A	G
19	chr19:10507805:T:G	0	10507805	G	T
19	chr19:10508549:C:T	0	10508549	T	C
19	chr19:10508626:G:A	0	10508626	A	G
19	chr19:10508847:G:A	0	10508847	A	G
19	chr19:10510008:C:T	0	10510008	T	C
19	chr19:10510212:T:C	0	10510212	C	T
19	chr19:10510532:G:C	0	10510532	C	G
19	chr19:10510901:GTTGTTA:G	0	10510901	G	GTTGTTA
19	chr19:10511053:G:A	0	10511053	A	G
19	chr19:10512327:T:C	0	10512327	C	T
19	chr19:10513333:ACTC:A	0	10513333	A	ACTC
19	chr19:10514059:A:T	0	10514059	T	A
19	chr19:10515699:G:A	0	10515699	A	G
19	chr19:10515752:A:G	0	10515752	G	A
19	chr19:10515885:T:C	0	10515885	C	T
19	chr19:10516093:T:C	0	10516093	C	T
19	chr19:10516646:C:T	0	10516646	T	C
19	chr19:10517138:A:G	0	10517138	G	A
19	chr19:10517365:A:C	0	10517365	C	A
19	chr19:10517792:C:G	0	10517792	G	C
19	chr19:10517872:A:G	0	10517872	G	A
19	chr19:10517923:A:T	0	10517923	T	A
19	chr19:10518784:T:C	0	10518784	C	T
19	chr19:10521111:C:G	0	10521111	G	C
19	chr19:10521733:C:T	0	10521733	T	C
19	chr19:10522078:C:A	0	10522078	A	C
19	chr19:10523035:A:T	0	10523035	T	A
19	chr19:10523308:G:A	0	10523308	A	G
19	chr19:10523588:C:T	0	10523588	T	C
19	chr19:10524023:G:A	0	10524023	A	G
19	chr19:10524520:T:C	0	10524520	C	T
19	chr19:10524955:G:A	0	10524955	A	G
19	chr19:10525644:C:T	0	10525644	T	C
19	chr19:10525647:G:A	0	10525647	A	G
19	chr19:10525722:C:A	0	10525722	A	C
19	chr19:10526228:C:T	0	10526228	T	C
19	chr19:10526966:C:A	0	10526966	A	C
19	chr19:10527400:A:G	0	10527400	G	A
19	chr19:10527731:G:C	0	10527731	C	G
19	chr19:10527909:T:C	0	10527909	C	T
19	chr19:10527985:G:C	0	10527985	C	G
19	chr19:10528636:C:T	0	10528636	T	C
19	chr19:10528640:T:C	0	10528640	C	T
19	chr19:10528935:G:A	0	10528935	A	G
19	chr19:10529301:T:C	0	10529301	C	T
19	chr19:10529350:A:G	0	10529350	G	A
19	chr19:10529704:A:G	0	10529704	G	A
19	chr19:10529830:G:A	0	10529830	A	G
19	chr19:10530051:A:G	0	10530051	G	A
19	chr19:10530103:T:C	0	10530103	C	T
19	chr19:10530183:G:A	0	10530183	A	G
19	chr19:10530379:G:A	0	10530379	A	G
19	chr19:10530546:T:C	0	10530546	C	T
19	chr19:10530615:A:AG	0	10530615	AG	A
19	chr19:10530932:A:G	0	10530932	G	A
19	chr19:10531615:T:C	0	10531615	C	T
19	chr19:10531623:G:C	0	10531623	C	G
19	chr19:10532255:C:T	0	10532255	T	C
19	chr19:10533526:C:G	0	10533526	G	C
19	chr19:10534136:T:A	0	10534136	A	T
19	chr19:10534526:G:A	0	10534526	A	G
19	chr19:10534531:A:T	0	10534531	T	A
19	chr19:10534819:A:G	0	10534819	G	A
19	chr19:10535028:A:G	0	10535028	G	A
19	chr19:10535046:A:G	0	10535046	G	A
19	chr19:10535320:T:C	0	10535320	C	T
19	chr19:10536138:G:A	0	10536138	A	G
19	chr19:10536898:G:A	0	10536898	A	G
19	chr19:10537444:G:A	0	10537444	A	G
19	chr19:10538257:C:T	0	10538257	T	C
19	chr19:10538712:A:C	0	10538712	C	A
19	chr19:10538797:G:A	0	10538797	A	G
19	chr19:10538946:G:A	0	10538946	A	G
19	chr19:10539273:C:A	0	10539273	A	C
19	chr19:10539872:T:G	0	10539872	G	T
19	chr19:10539973:C:T	0	10539973	T	C
19	chr19:10540495:G:A	0	10540495	A	G
19	chr19:10541860:G:A	0	10541860	A	G
19	chr19:10541931:C:T	0	10541931	T	C
19	chr19:10542342:G:A	0	10542342	A	G
19	chr19:10542744:A:G	0	10542744	G	A
19	chr19:10543267:C:T	0	10543267	T	C
19	chr19:10545213:G:A	0	10545213	A	G
19	chr19:10545766:G:C	0	10545766	C	G
19	chr19:10547759:C:T	0	10547759	T	C
19	chr19:10548522:A:G	0	10548522	G	A
19	chr19:10548983:C:T	0	10548983	T	C
19	chr19:10549061:C:T	0	10549061	T	C
19	chr19:10549382:C:A	0	10549382	A	C
19	chr19:10549466:G:A	0	10549466	A	G
19	chr19:10549564:T:C	0	10549564	C	T
19	chr19:10550509:T:C	0	10550509	C	T
19	chr19:10551099:T:C	0	10551099	C	T
19	chr19:10551335:G:A	0	10551335	A	G
19	chr19:10551392:A:G	0	10551392	G	A
19	chr19:10552489:C:T	0	10552489	T	C
19	chr19:10553956:A:G	0	10553956	G	A
19	chr19:10554859:A:AT	0	10554859	AT	A
19	chr19:10555704:T:A	0	10555704	A	T
19	chr19:10555726:T:C	0	10555726	C	T
19	chr19:10555774:T:C	0	10555774	C	T
19	chr19:10555992:A:G	0	10555992	G	A
19	chr19:10556809:C:T	0	10556809	T	C
19	chr19:10557074:T:C	0	10557074	C	T
19	chr19:10557707:T:C	0	10557707	C	T
19	chr19:10557776:A:G	0	10557776	G	A
19	chr19:10557997:A:G	0	10557997	G	A
19	chr19:10558277:G:A	0	10558277	A	G
19	chr19:10558356:T:C	0	10558356	C	T
19	chr19:10558496:A:G	0	10558496	G	A
19	chr19:10558799:G:A	0	10558799	A	G
19	chr19:10558848:G:A	0	10558848	A	G
19	chr19:10559148:G:A	0	10559148	A	G
19	chr19:10560316:C:T	0	10560316	T	C
19	chr19:10560702:A:G	0	10560702	G	A
19	chr19:10560988:T:C	0	10560988	C	T
19	chr19:10561817:C:T	0	10561817	T	C
19	chr19:10562664:C:T	0	10562664	T	C
19	chr19:10563882:G:A	0	10563882	A	G
19	chr19:10564658:T:C	0	10564658	C	T
19	chr19:10564736:G:A	0	10564736	A	G
19	chr19:10564888:C:T	0	10564888	T	C
19	chr19:10568166:T:C	0	10568166	C	T
19	chr19:10569057:A:G	0	10569057	G	A
19	chr19:10569565:G:A	0	10569565	A	G
19	chr19:10569802:A:G	0	10569802	G	A
19	chr19:10570008:G:T	0	10570008	T	G
19	chr19:10570220:G:C	0	10570220	C	G
19	chr19:10570839:T:A	0	10570839	A	T
19	chr19:10570965:A:G	0	10570965	G	A
19	chr19:10571495:C:T	0	10571495	T	C
19	chr19:10571571:A:G	0	10571571	G	A
19	chr19:10571972:C:A	0	10571972	A	C
19	chr19:10572041:G:A	0	10572041	A	G
19	chr19:10573493:C:G	0	10573493	G	C
19	chr19:10573918:C:G	0	10573918	G	C
19	chr19:10575447:G:A	0	10575447	A	G
19	chr19:10576816:C:T	0	10576816	T	C
19	chr19:10577081:T:C	0	10577081	C	T
19	chr19:10578109:C:T	0	10578109	T	C
19	chr19:10578263:C:T	0	10578263	T	C
19	chr19:10578347:C:T	0	10578347	T	C
19	chr19:10578422:C:T	0	10578422	T	C
19	chr19:10579121:C:T	0	10579121	T	C
19	chr19:10579279:G:A	0	10579279	A	G
19	chr19:10579333:G:A	0	10579333	A	G
19	chr19:10579437:A:T	0	10579437	T	A
19	chr19:10579533:TA:T	0	10579533	T	TA
19	chr19:10580487:T:C	0	10580487	C	T
19	chr19:10580508:A:C	0	10580508	C	A
19	chr19:10580631:C:T	0	10580631	T	C
19	chr19:10580881:G:A	0	10580881	A	G
19	chr19:10580942:G:A	0	10580942	A	G
19	chr19:10581441:T:C	0	10581441	C	T
19	chr19:10582184:C:T	0	10582184	T	C
19	chr19:10582317:T:TG	0	10582317	TG	T
19	chr19:10582948:T:C	0	10582948	C	T
19	chr19:10583077:T:C	0	10583077	C	T
19	chr19:10583160:G:T	0	10583160	T	G
19	chr19:10583563:A:G	0	10583563	G	A
19	chr19:10583568:C:T	0	10583568	T	C
19	chr19:10584673:AAGGAAGGT:A	0	10584673	A	AAGGAAGGT
19	chr19:10584931:A:C	0	10584931	C	A
19	chr19:10585148:G:A	0	10585148	A	G
19	chr19:10586015:G:A	0	10586015	A	G
19	chr19:10586399:G:A	0	10586399	A	G
19	chr19:10586528:T:G	0	10586528	G	T
19	chr19:10587097:A:G	0	10587097	G	A
19	chr19:10587125:G:T	0	10587125	T	G
19	chr19:10587534:C:T	0	10587534	T	C
19	chr19:10588391:G:A	0	10588391	A	G
19	chr19:10588662:G:A	0	10588662	A	G
19	chr19:10589789:A:G	0	10589789	G	A
19	chr19:10590824:T:C	0	10590824	C	T
19	chr19:10591157:T:C	0	10591157	C	T
19	chr19:10592142:A:G	0	10592142	G	A
19	chr19:10592259:T:C	0	10592259	C	T
19	chr19:10592294:T:C	0	10592294	C	T
19	chr19:10592604:G:A	0	10592604	A	G
19	chr19:10592666:G:A	0	10592666	A	G
19	chr19:10592926:T:C	0	10592926	C	T
19	chr19:10593154:C:A	0	10593154	A	C
19	chr19:10593822:A:G	0	10593822	G	A
19	chr19:10595275:CT:C	0	10595275	C	CT
19	chr19:10595407:A:G	0	10595407	G	A
19	chr19:10595701:C:T	0	10595701	T	C
19	chr19:10596483:C:T	0	10596483	T	C
19	chr19:10596724:G:T	0	10596724	T	G
19	chr19:10597077:G:A	0	10597077	A	G
19	chr19:10597177:A:G	0	10597177	G	A
19	chr19:10597216:A:G	0	10597216	G	A
19	chr19:10597675:C:T	0	10597675	T	C
19	chr19:10597786:G:A	0	10597786	A	G
19	chr19:10597917:A:T	0	10597917	T	A
19	chr19:10598918:T:C	0	10598918	C	T
19	chr19:10599666:C:G	0	10599666	G	C
19	chr19:10599736:T:C	0	10599736	C	T
19	chr19:10601057:C:T	0	10601057	T	C
19	chr19:10601763:C:T	0	10601763	T	C
19	chr19:10602646:G:A	0	10602646	A	G
19	chr19:10602746:C:T	0	10602746	T	C
19	chr19:10603162:C:T	0	10603162	T	C
19	chr19:10604898:AG:A	0	10604898	A	AG
19	chr19:10605580:G:A	0	10605580	A	G
19	chr19:10607890:C:T	0	10607890	T	C
19	chr19:10607915:C:T	0	10607915	T	C
19	chr19:10607999:G:A	0	10607999	A	G
19	chr19:10608038:C:T	0	10608038	T	C
19	chr19:10608195:C:T	0	10608195	T	C
19	chr19:10608594:G:A	0	10608594	A	G
19	chr19:10608806:G:A	0	10608806	A	G
19	chr19:10612896:G:A	0	10612896	A	G
19	chr19:10613035:A:AGTT	0	10613035	AGTT	A
19	chr19:10613321:C:G	0	10613321	G	C
19	chr19:10613326:C:T	0	10613326	T	C
19	chr19:10613765:T:G	0	10613765	G	T
19	chr19:10613953:G:T	0	10613953	T	G
19	chr19:10614069:A:G	0	10614069	G	A
19	chr19:10614319:C:T	0	10614319	T	C
19	chr19:10614743:G:T	0	10614743	T	G
19	chr19:10614910:A:G	0	10614910	G	A
19	chr19:10615180:T:C	0	10615180	C	T
19	chr19:10615218:G:A	0	10615218	A	G
19	chr19:10615222:G:A	0	10615222	A	G
19	chr19:10616338:C:T	0	10616338	T	C
19	chr19:10616363:T:A	0	10616363	A	T
19	chr19:10616561:C:T	0	10616561	T	C
19	chr19:10616753:A:T	0	10616753	T	A
19	chr19:10616760:A:G	0	10616760	G	A
19	chr19:10617169:CT:C	0	10617169	C	CT
19	chr19:10617354:G:T	0	10617354	T	G
19	chr19:10618396:G:C	0	10618396	C	G
19	chr19:10618421:G:A	0	10618421	A	G
19	chr19:10618816:C:T	0	10618816	T	C
19	chr19:10619169:T:C	0	10619169	C	T
19	chr19:10619383:A:G	0	10619383	G	A
19	chr19:10620270:C:T	0	10620270	T	C
19	chr19:10620932:G:C	0	10620932	C	G
19	chr19:10621069:T:C	0	10621069	C	T
19	chr19:10621987:A:G	0	10621987	G	A
19	chr19:10622736:A:G	0	10622736	G	A
19	chr19:10623867:T:C	0	10623867	C	T
19	chr19:10624275:T:C	0	10624275	C	T
19	chr19:10624854:A:G	0	10624854	G	A
19	chr19:10627154:C:T	0	10627154	T	C
19	chr19:10628160:A:G	0	10628160	G	A
19	chr19:10628268:C:T	0	10628268	T	C
19	chr19:10628397:G:A	0	10628397	A	G
19	chr19:10628918:T:G	0	10628918	G	T
19	chr19:10629334:G:A	0	10629334	A	G
19	chr19:10629519:C:G	0	10629519	G	C
19	chr19:10630526:G:A	0	10630526	A	G
19	chr19:10630740:A:T	0	10630740	T	A
19	chr19:10630946:A:G	0	10630946	G	A
19	chr19:10631231:A:G	0	10631231	G	A
19	chr19:10631494:A:G	0	10631494	G	A
19	chr19:10631611:C:T	0	10631611	T	C
19	chr19:10631787:G:T	0	10631787	T	G
19	chr19:10632485:G:A	0	10632485	A	G
19	chr19:10632920:C:T	0	10632920	T	C
19	chr19:10636164:C:T	0	10636164	T	C
19	chr19:10637397:C:G	0	10637397	G	C
19	chr19:10637445:C:T	0	10637445	T	C
19	chr19:10637619:C:T	0	10637619	T	C
19	chr19:10638174:C:G	0	10638174	G	C
19	chr19:10638560:T:C	0	10638560	C	T
19	chr19:10640375:G:C	0	10640375	C	G
19	chr19:10640404:G:A	0	10640404	A	G
19	chr19:10640918:C:T	0	10640918	T	C
19	chr19:10641210:T:C	0	10641210	C	T
19	chr19:10641576:A:G	0	10641576	G	A
19	chr19:10643142:TGCCCCTCTCTG:T	0	10643142	T	TGCCCCTCTCTG
19	chr19:10643724:A:G	0	10643724	G	A
19	chr19:10644229:G:T	0	10644229	T	G
19	chr19:10645723:T:C	0	10645723	C	T
19	chr19:10645756:G:A	0	10645756	A	G
19	chr19:10647666:G:A	0	10647666	A	G
19	chr19:10648766:G:A	0	10648766	A	G
19	chr19:10649305:G:C	0	10649305	C	G
19	chr19:10653111:C:T	0	10653111	T	C
19	chr19:10653527:G:T	0	10653527	T	G
19	chr19:10654238:G:A	0	10654238	A	G
19	chr19:10655143:C:T	0	10655143	T	C
19	chr19:10657114:G:A	0	10657114	A	G
19	chr19:10659298:T:C	0	10659298	C	T
19	chr19:10659629:C:T	0	10659629	T	C
19	chr19:10660107:A:G	0	10660107	G	A
19	chr19:10662009:G:C	0	10662009	C	G
19	chr19:10662888:G:A	0	10662888	A	G
19	chr19:10663947:G:A	0	10663947	A	G
19	chr19:10664334:G:A	0	10664334	A	G
19	chr19:10665330:G:A	0	10665330	A	G
19	chr19:10667269:G:T	0	10667269	T	G
19	chr19:10667497:G:A	0	10667497	A	G
19	chr19:10667971:A:G	0	10667971	G	A
19	chr19:10668087:A:T	0	10668087	T	A
19	chr19:10670126:G:A	0	10670126	A	G
19	chr19:10676574:C:T	0	10676574	T	C
19	chr19:10676907:C:T	0	10676907	T	C
19	chr19:10678137:T:C	0	10678137	C	T
19	chr19:10679486:T:C	0	10679486	C	T
19	chr19:10684117:C:T	0	10684117	T	C
19	chr19:10687087:C:T	0	10687087	T	C
19	chr19:10691525:A:G	0	10691525	G	A
19	chr19:10692116:A:G	0	10692116	G	A
19	chr19:10693713:T:C	0	10693713	C	T
19	chr19:10694484:T:C	0	10694484	C	T
19	chr19:10695087:C:T	0	10695087	T	C
19	chr19:10698094:C:T	0	10698094	T	C
19	chr19:10698491:C:T	0	10698491	T	C
19	chr19:10703405:C:G	0	10703405	G	C
19	chr19:10704804:C:T	0	10704804	T	C
19	chr19:10705223:AT:A	0	10705223	A	AT
19	chr19:10705379:C:T	0	10705379	T	C
19	chr19:10705529:A:G	0	10705529	G	A
19	chr19:10705599:A:G	0	10705599	G	A
19	chr19:10706038:C:T	0	10706038	T	C
19	chr19:10706980:T:C	0	10706980	C	T
19	chr19:10707416:G:A	0	10707416	A	G
19	chr19:10709749:C:T	0	10709749	T	C
19	chr19:10710338:T:C	0	10710338	C	T
19	chr19:10710378:A:G	0	10710378	G	A
19	chr19:10710620:TA:T	0	10710620	T	TA
19	chr19:10711602:A:C	0	10711602	C	A
19	chr19:10713264:G:T	0	10713264	T	G
19	chr19:10714915:C:T	0	10714915	T	C
19	chr19:10715536:C:T	0	10715536	T	C
19	chr19:10715850:T:A	0	10715850	A	T
19	chr19:10716033:T:A	0	10716033	A	T
19	chr19:10716747:G:A	0	10716747	A	G
19	chr19:10716925:A:G	0	10716925	G	A
19	chr19:10717103:G:C	0	10717103	C	G
19	chr19:10717143:T:C	0	10717143	C	T
19	chr19:10717293:C:T	0	10717293	T	C
19	chr19:10718631:C:G	0	10718631	G	C
19	chr19:10719605:G:T	0	10719605	T	G
19	chr19:10720684:T:C	0	10720684	C	T
19	chr19:10720997:T:C	0	10720997	C	T
19	chr19:10721125:G:A	0	10721125	A	G
19	chr19:10721365:C:T	0	10721365	T	C
19	chr19:10721374:C:G	0	10721374	G	C
19	chr19:10721515:G:A	0	10721515	A	G
19	chr19:10722627:G:A	0	10722627	A	G
19	chr19:10722856:G:A	0	10722856	A	G
19	chr19:10723277:G:A	0	10723277	A	G
19	chr19:10723456:T:C	0	10723456	C	T
19	chr19:10724729:C:T	0	10724729	T	C
19	chr19:10724914:T:C	0	10724914	C	T
19	chr19:10724928:G:GA	0	10724928	GA	G
19	chr19:10724936:G:A	0	10724936	A	G
19	chr19:10725267:G:A	0	10725267	A	G
19	chr19:10725386:C:G	0	10725386	G	C
19	chr19:10725653:A:C	0	10725653	C	A
19	chr19:10725869:T:C	0	10725869	C	T
19	chr19:10725925:A:C	0	10725925	C	A
19	chr19:10725957:A:C	0	10725957	C	A
19	chr19:10726354:C:T	0	10726354	T	C
19	chr19:10727001:G:A	0	10727001	A	G
19	chr19:10727171:C:G	0	10727171	G	C
19	chr19:10727328:G:C	0	10727328	C	G
19	chr19:10727705:C:T	0	10727705	T	C
19	chr19:10728413:T:C	0	10728413	C	T
19	chr19:10728519:C:T	0	10728519	T	C
19	chr19:10728771:G:A	0	10728771	A	G
19	chr19:10728818:T:G	0	10728818	G	T
19	chr19:10729122:A:G	0	10729122	G	A
19	chr19:10729582:G:A	0	10729582	A	G
19	chr19:10729752:T:C	0	10729752	C	T
19	chr19:10730373:T:C	0	10730373	C	T
19	chr19:10730706:G:A	0	10730706	A	G
19	chr19:10730796:T:C	0	10730796	C	T
19	chr19:10731091:A:C	0	10731091	C	A
19	chr19:10731387:A:G	0	10731387	G	A
19	chr19:10731534:A:G	0	10731534	G	A
19	chr19:10731709:G:A	0	10731709	A	G
19	chr19:10731952:G:T	0	10731952	T	G
19	chr19:10731957:T:A	0	10731957	A	T
19	chr19:10732048:A:G	0	10732048	G	A
19	chr19:10732708:TA:T	0	10732708	T	TA
19	chr19:10732710:TA:T	0	10732710	T	TA
19	chr19:10733161:A:G	0	10733161	G	A
19	chr19:10734291:T:C	0	10734291	C	T
19	chr19:10734598:C:T	0	10734598	T	C
19	chr19:10735079:T:C	0	10735079	C	T
19	chr19:10735316:G:A	0	10735316	A	G
19	chr19:10735916:G:C	0	10735916	C	G
19	chr19:10736140:C:T	0	10736140	T	C
19	chr19:10737548:C:T	0	10737548	T	C
19	chr19:10738518:C:T	0	10738518	T	C
19	chr19:10738659:G:C	0	10738659	C	G
19	chr19:10739785:G:A	0	10739785	A	G
19	chr19:10740415:G:A	0	10740415	A	G
19	chr19:10740556:G:A	0	10740556	A	G
19	chr19:10740672:C:T	0	10740672	T	C
19	chr19:10741798:G:A	0	10741798	A	G
19	chr19:10743410:C:T	0	10743410	T	C
19	chr19:10743665:C:T	0	10743665	T	C
19	chr19:10743669:G:T	0	10743669	T	G
19	chr19:10743985:AG:A	0	10743985	A	AG
19	chr19:10744090:G:A	0	10744090	A	G
19	chr19:10744625:C:A	0	10744625	A	C
19	chr19:10745052:C:T	0	10745052	T	C
19	chr19:10745105:A:C	0	10745105	C	A
19	chr19:10745597:T:C	0	10745597	C	T
19	chr19:10745742:C:T	0	10745742	T	C
19	chr19:10746645:C:T	0	10746645	T	C
19	chr19:10746662:T:C	0	10746662	C	T
19	chr19:10746860:T:C	0	10746860	C	T
19	chr19:10748474:T:C	0	10748474	C	T
19	chr19:10749729:C:A	0	10749729	A	C
19	chr19:10749810:G:A	0	10749810	A	G
19	chr19:10749978:G:A	0	10749978	A	G
19	chr19:10750244:C:T	0	10750244	T	C
19	chr19:10750668:T:C	0	10750668	C	T
19	chr19:10750705:T:C	0	10750705	C	T
19	chr19:10753521:CACTT:C	0	10753521	C	CACTT
19	chr19:10754102:G:A	0	10754102	A	G
19	chr19:10755915:T:C	0	10755915	C	T
19	chr19:10755939:T:C	0	10755939	C	T
19	chr19:10756212:T:C	0	10756212	C	T
19	chr19:10756543:G:A	0	10756543	A	G
19	chr19:10756772:G:A	0	10756772	A	G
19	chr19:10756841:G:C	0	10756841	C	G
19	chr19:10757176:G:T	0	10757176	T	G
19	chr19:10757258:CTTG:C	0	10757258	C	CTTG
19	chr19:10757583:T:A	0	10757583	A	T
19	chr19:10757881:T:G	0	10757881	G	T
19	chr19:10760190:T:C	0	10760190	C	T
19	chr19:10760709:C:T	0	10760709	T	C
19	chr19:10760766:C:G	0	10760766	G	C
19	chr19:10761114:G:C	0	10761114	C	G
19	chr19:10761755:G:T	0	10761755	T	G
19	chr19:10761803:A:G	0	10761803	G	A
19	chr19:10762673:C:T	0	10762673	T	C
19	chr19:10762738:C:T	0	10762738	T	C
19	chr19:10763355:T:C	0	10763355	C	T
19	chr19:10763496:G:A	0	10763496	A	G
19	chr19:10763859:C:T	0	10763859	T	C
19	chr19:10766711:G:A	0	10766711	A	G
19	chr19:10767468:C:T	0	10767468	T	C
19	chr19:10768167:C:T	0	10768167	T	C
19	chr19:10770339:G:A	0	10770339	A	G
19	chr19:10770574:G:C	0	10770574	C	G
19	chr19:10771539:CT:C	0	10771539	C	CT
19	chr19:10772450:C:G	0	10772450	G	C
19	chr19:10773065:C:T	0	10773065	T	C
19	chr19:10773066:A:G	0	10773066	G	A
19	chr19:10773300:G:A	0	10773300	A	G
19	chr19:10775530:G:T	0	10775530	T	G
19	chr19:10777948:C:T	0	10777948	T	C
19	chr19:10778390:G:A	0	10778390	A	G
19	chr19:10778400:T:C	0	10778400	C	T
19	chr19:10779163:T:C	0	10779163	C	T
19	chr19:10780660:G:T	0	10780660	T	G
19	chr19:10781170:G:A	0	10781170	A	G
19	chr19:10781244:T:C	0	10781244	C	T
19	chr19:10781474:AC:A	0	10781474	A	AC
19	chr19:10782205:G:A	0	10782205	A	G
19	chr19:10783564:A:G	0	10783564	G	A
19	chr19:10784052:G:A	0	10784052	A	G
19	chr19:10784703:T:C	0	10784703	C	T
19	chr19:10784994:T:C	0	10784994	C	T
19	chr19:10785728:C:G	0	10785728	G	C
19	chr19:10786090:A:G	0	10786090	G	A
19	chr19:10786937:G:A	0	10786937	A	G
19	chr19:10787861:T:G	0	10787861	G	T
19	chr19:10787870:A:G	0	10787870	G	A
19	chr19:10789266:G:A	0	10789266	A	G
19	chr19:10789957:C:T	0	10789957	T	C
19	chr19:10790764:G:A	0	10790764	A	G
19	chr19:10791157:C:T	0	10791157	T	C
19	chr19:10791547:CCAGCCGGTCACAA:C	0	10791547	C	CCAGCCGGTCACAA
19	chr19:10791944:T:C	0	10791944	C	T
19	chr19:10793296:G:A	0	10793296	A	G
19	chr19:10793804:C:T	0	10793804	T	C
19	chr19:10794226:A:G	0	10794226	G	A
19	chr19:10794537:T:A	0	10794537	A	T
19	chr19:10796610:A:G	0	10796610	G	A
19	chr19:10796749:T:A	0	10796749	A	T
19	chr19:10798014:T:G	0	10798014	G	T
19	chr19:10798025:T:C	0	10798025	C	T
19	chr19:10799238:G:A	0	10799238	A	G
19	chr19:10799277:C:T	0	10799277	T	C
19	chr19:10799530:TTTTG:T	0	10799530	T	TTTTG
19	chr19:10799531:TTTG:T	0	10799531	T	TTTG
19	chr19:10800104:A:G	0	10800104	G	A
19	chr19:10803073:C:T	0	10803073	T	C
19	chr19:10803184:G:A	0	10803184	A	G
19	chr19:10804355:A:G	0	10804355	G	A
19	chr19:10804628:T:C	0	10804628	C	T
19	chr19:10805249:A:G	0	10805249	G	A
19	chr19:10806008:C:T	0	10806008	T	C
19	chr19:10806766:G:C	0	10806766	C	G
19	chr19:10807123:A:G	0	10807123	G	A
19	chr19:10809639:C:T	0	10809639	T	C
19	chr19:10813827:A:AAAG	0	10813827	AAAG	A
19	chr19:10814036:C:A	0	10814036	A	C
19	chr19:10814820:C:T	0	10814820	T	C
19	chr19:10815935:G:A	0	10815935	A	G
19	chr19:10816864:T:C	0	10816864	C	T
19	chr19:10818492:C:T	0	10818492	T	C
19	chr19:10818611:G:C	0	10818611	C	G
19	chr19:10819629:G:A	0	10819629	A	G
19	chr19:10820730:G:A	0	10820730	A	G
19	chr19:10823153:T:C	0	10823153	C	T
19	chr19:10823930:G:GC	0	10823930	GC	G
19	chr19:10824147:T:C	0	10824147	C	T
19	chr19:10825310:G:A	0	10825310	A	G
19	chr19:10825483:A:G	0	10825483	G	A
19	chr19:10826176:C:T	0	10826176	T	C
19	chr19:10830042:A:G	0	10830042	G	A
19	chr19:10831315:A:T	0	10831315	T	A
19	chr19:10833364:A:G	0	10833364	G	A
19	chr19:10835441:A:G	0	10835441	G	A
19	chr19:10835740:C:T	0	10835740	T	C
19	chr19:10836846:T:C	0	10836846	C	T
19	chr19:10837355:G:A	0	10837355	A	G
19	chr19:10838149:A:G	0	10838149	G	A
19	chr19:10838282:T:C	0	10838282	C	T
19	chr19:10840708:G:A	0	10840708	A	G
19	chr19:10841192:A:G	0	10841192	G	A
19	chr19:10842282:A:G	0	10842282	G	A
19	chr19:10842362:A:G	0	10842362	G	A
19	chr19:10844274:A:G	0	10844274	G	A
19	chr19:10845692:A:C	0	10845692	C	A
19	chr19:10846313:C:T	0	10846313	T	C
19	chr19:10846374:T:A	0	10846374	A	T
19	chr19:10847057:A:G	0	10847057	G	A
19	chr19:10848984:A:T	0	10848984	T	A
19	chr19:10849862:C:T	0	10849862	T	C
19	chr19:10850597:G:A	0	10850597	A	G
19	chr19:10851696:T:C	0	10851696	C	T
19	chr19:10851764:T:C	0	10851764	C	T
19	chr19:10852298:G:C	0	10852298	C	G
19	chr19:10853583:G:C	0	10853583	C	G
19	chr19:10853799:T:C	0	10853799	C	T
19	chr19:10853898:TG:T	0	10853898	T	TG
19	chr19:10853956:G:A	0	10853956	A	G
19	chr19:10854594:C:T	0	10854594	T	C
19	chr19:10859147:G:A	0	10859147	A	G
19	chr19:10859882:A:G	0	10859882	G	A
19	chr19:10860309:A:G	0	10860309	G	A
19	chr19:10862891:G:A	0	10862891	A	G
19	chr19:10865958:T:A	0	10865958	A	T
19	chr19:10867330:C:T	0	10867330	T	C
19	chr19:10871135:G:T	0	10871135	T	G
19	chr19:10874686:C:T	0	10874686	T	C
19	chr19:10874813:G:A	0	10874813	A	G
19	chr19:10875995:G:A	0	10875995	A	G
19	chr19:10876233:C:T	0	10876233	T	C
19	chr19:10876337:A:G	0	10876337	G	A
19	chr19:10879653:C:T	0	10879653	T	C
19	chr19:10881151:G:A	0	10881151	A	G
19	chr19:10881793:C:T	0	10881793	T	C
19	chr19:10882048:G:A	0	10882048	A	G
19	chr19:10882619:G:A	0	10882619	A	G
19	chr19:10885715:C:T	0	10885715	T	C
19	chr19:10885847:G:GC	0	10885847	GC	G
19	chr19:10887343:C:T	0	10887343	T	C
19	chr19:10888461:G:C	0	10888461	C	G
19	chr19:10890318:A:G	0	10890318	G	A
19	chr19:10890467:C:A	0	10890467	A	C
19	chr19:10890569:A:G	0	10890569	G	A
19	chr19:10891589:C:A	0	10891589	A	C
19	chr19:10892882:G:A	0	10892882	A	G
19	chr19:10893156:GC:G	0	10893156	G	GC
19	chr19:10893554:G:A	0	10893554	A	G
19	chr19:10894157:C:T	0	10894157	T	C
19	chr19:10895483:C:T	0	10895483	T	C
19	chr19:10897902:G:A	0	10897902	A	G
19	chr19:10898061:T:G	0	10898061	G	T
19	chr19:10898589:G:C	0	10898589	C	G
19	chr19:10899278:C:T	0	10899278	T	C
19	chr19:10905400:C:T	0	10905400	T	C
19	chr19:10907727:G:A	0	10907727	A	G
19	chr19:10909318:T:C	0	10909318	C	T
19	chr19:10909405:T:C	0	10909405	C	T
19	chr19:10911483:T:C	0	10911483	C	T
19	chr19:10912718:C:T	0	10912718	T	C
19	chr19:10912758:C:T	0	10912758	T	C
19	chr19:10916837:C:T	0	10916837	T	C
19	chr19:10916950:C:A	0	10916950	A	C
19	chr19:10917363:G:C	0	10917363	C	G
19	chr19:10917595:G:C	0	10917595	C	G
19	chr19:10918540:G:A	0	10918540	A	G
19	chr19:10918638:T:C	0	10918638	C	T
19	chr19:10918993:T:C	0	10918993	C	T
19	chr19:10919060:G:A	0	10919060	A	G
19	chr19:10919988:A:G	0	10919988	G	A
19	chr19:10920788:C:G	0	10920788	G	C
19	chr19:10923363:T:A	0	10923363	A	T
19	chr19:10924928:A:G	0	10924928	G	A
19	chr19:10930862:T:G	0	10930862	G	T
19	chr19:10931060:C:T	0	10931060	T	C
19	chr19:10932067:G:A	0	10932067	A	G
19	chr19:10932482:T:C	0	10932482	C	T
19	chr19:10933428:A:C	0	10933428	C	A
19	chr19:10933895:C:T	0	10933895	T	C
19	chr19:10934288:T:C	0	10934288	C	T
19	chr19:10934386:A:G	0	10934386	G	A
19	chr19:10934855:T:C	0	10934855	C	T
19	chr19:10935948:T:C	0	10935948	C	T
19	chr19:10935995:A:G	0	10935995	G	A
19	chr19:10936563:G:A	0	10936563	A	G
19	chr19:10936724:A:G	0	10936724	G	A
19	chr19:10941377:C:T	0	10941377	T	C
19	chr19:10942309:G:A	0	10942309	A	G
19	chr19:10942699:C:T	0	10942699	T	C
19	chr19:10943197:C:G	0	10943197	G	C
19	chr19:10943750:G:A	0	10943750	A	G
19	chr19:10945259:A:G	0	10945259	G	A
19	chr19:10947586:A:G	0	10947586	G	A
19	chr19:10947802:G:A	0	10947802	A	G
19	chr19:10948226:C:T	0	10948226	T	C
19	chr19:10948504:C:T	0	10948504	T	C
19	chr19:10948713:A:G	0	10948713	G	A
19	chr19:10949811:C:T	0	10949811	T	C
19	chr19:10951463:G:A	0	10951463	A	G
19	chr19:10952370:G:A	0	10952370	A	G
19	chr19:10954507:C:T	0	10954507	T	C
19	chr19:10954733:A:C	0	10954733	C	A
19	chr19:10954978:C:T	0	10954978	T	C
19	chr19:10955011:A:G	0	10955011	G	A
19	chr19:10955270:C:T	0	10955270	T	C
19	chr19:10956021:A:C	0	10956021	C	A
19	chr19:10956583:T:C	0	10956583	C	T
19	chr19:10956619:C:T	0	10956619	T	C
19	chr19:10957159:A:G	0	10957159	G	A
19	chr19:10957429:T:C	0	10957429	C	T
19	chr19:10957495:C:T	0	10957495	T	C
19	chr19:10957972:C:A	0	10957972	A	C
19	chr19:10958393:C:T	0	10958393	T	C
19	chr19:10958588:C:A	0	10958588	A	C
19	chr19:10959232:T:A	0	10959232	A	T
19	chr19:10959508:G:A	0	10959508	A	G
19	chr19:10959616:C:T	0	10959616	T	C
19	chr19:10959957:C:T	0	10959957	T	C
19	chr19:10960196:G:T	0	10960196	T	G
19	chr19:10960588:C:T	0	10960588	T	C
19	chr19:10961516:C:T	0	10961516	T	C
19	chr19:10961802:T:C	0	10961802	C	T
19	chr19:10961934:G:A	0	10961934	A	G
19	chr19:10962804:AAGTGCT:A	0	10962804	A	AAGTGCT
19	chr19:10963389:AAAG:A	0	10963389	A	AAAG
19	chr19:10963396:A:G	0	10963396	G	A
19	chr19:10965073:C:T	0	10965073	T	C
19	chr19:10965516:A:G	0	10965516	G	A
19	chr19:10966670:G:A	0	10966670	A	G
19	chr19:10966986:G:A	0	10966986	A	G
19	chr19:10968052:C:T	0	10968052	T	C
19	chr19:10970245:C:T	0	10970245	T	C
19	chr19:10971333:A:G	0	10971333	G	A
19	chr19:10971400:T:C	0	10971400	C	T
19	chr19:10971748:G:A	0	10971748	A	G
19	chr19:10972266:T:C	0	10972266	C	T
19	chr19:10972534:G:T	0	10972534	T	G
19	chr19:10972865:C:T	0	10972865	T	C
19	chr19:10973821:T:C	0	10973821	C	T
19	chr19:10974318:A:G	0	10974318	G	A
19	chr19:10974914:C:T	0	10974914	T	C
19	chr19:10976070:T:C	0	10976070	C	T
19	chr19:10976630:G:A	0	10976630	A	G
19	chr19:10976770:T:G	0	10976770	G	T
19	chr19:10976852:T:C	0	10976852	C	T
19	chr19:10976971:C:T	0	10976971	T	C
19	chr19:10977123:C:A	0	10977123	A	C
19	chr19:10977543:T:C	0	10977543	C	T
19	chr19:10977631:C:A	0	10977631	A	C
19	chr19:10978782:T:A	0	10978782	A	T
19	chr19:10979170:G:A	0	10979170	A	G
19	chr19:10980036:A:G	0	10980036	G	A
19	chr19:10981988:C:G	0	10981988	G	C
19	chr19:10982530:T:C	0	10982530	C	T
19	chr19:10982692:G:A	0	10982692	A	G
19	chr19:10983200:T:C	0	10983200	C	T
19	chr19:10985220:T:C	0	10985220	C	T
19	chr19:10985700:C:G	0	10985700	G	C
19	chr19:10985934:C:T	0	10985934	T	C
19	chr19:10986175:A:G	0	10986175	G	A
19	chr19:10986709:G:A	0	10986709	A	G
19	chr19:10986774:C:T	0	10986774	T	C
19	chr19:10987146:C:T	0	10987146	T	C
19	chr19:10989099:A:G	0	10989099	G	A
19	chr19:10989784:C:T	0	10989784	T	C
19	chr19:10989785:A:G	0	10989785	G	A
19	chr19:10990312:C:T	0	10990312	T	C
19	chr19:10991317:G:A	0	10991317	A	G
19	chr19:10993132:T:G	0	10993132	G	T
19	chr19:10993445:C:T	0	10993445	T	C
19	chr19:10994071:A:G	0	10994071	G	A
19	chr19:10994543:C:T	0	10994543	T	C
19	chr19:10994917:A:G	0	10994917	G	A
19	chr19:10994932:T:C	0	10994932	C	T
19	chr19:10996114:T:C	0	10996114	C	T
19	chr19:10996409:G:A	0	10996409	A	G
19	chr19:10996457:T:C	0	10996457	C	T
19	chr19:10997093:C:T	0	10997093	T	C
19	chr19:11000739:C:T	0	11000739	T	C
19	chr19:11001167:A:G	0	11001167	G	A
19	chr19:11001477:T:A	0	11001477	A	T
19	chr19:11001659:T:TC	0	11001659	TC	T
19	chr19:11002281:T:C	0	11002281	C	T
19	chr19:11002351:C:T	0	11002351	T	C
19	chr19:11002507:TA:T	0	11002507	T	TA
19	chr19:11002844:G:A	0	11002844	A	G
19	chr19:11002975:T:C	0	11002975	C	T
19	chr19:11003226:G:A	0	11003226	A	G
19	chr19:11003530:C:T	0	11003530	T	C
19	chr19:11003676:A:G	0	11003676	G	A
19	chr19:11004248:T:C	0	11004248	C	T
19	chr19:11004402:C:T	0	11004402	T	C
19	chr19:11005483:G:A	0	11005483	A	G
19	chr19:11005590:C:T	0	11005590	T	C
19	chr19:11006570:A:G	0	11006570	G	A
19	chr19:11006760:T:C	0	11006760	C	T
19	chr19:11006951:A:G	0	11006951	G	A
19	chr19:11008035:C:T	0	11008035	T	C
19	chr19:11008596:G:C	0	11008596	C	G
19	chr19:11008616:C:T	0	11008616	T	C
19	chr19:11008659:G:T	0	11008659	T	G
19	chr19:11009877:C:T	0	11009877	T	C
19	chr19:11010261:C:T	0	11010261	T	C
19	chr19:11011718:G:T	0	11011718	T	G
19	chr19:11013794:C:G	0	11013794	G	C
19	chr19:11015284:T:C	0	11015284	C	T
19	chr19:11015484:T:C	0	11015484	C	T
19	chr19:11015521:T:C	0	11015521	C	T
19	chr19:11015967:T:C	0	11015967	C	T
19	chr19:11017387:G:A	0	11017387	A	G
19	chr19:11017920:A:G	0	11017920	G	A
19	chr19:11018148:T:C	0	11018148	C	T
19	chr19:11018663:T:C	0	11018663	C	T
19	chr19:11018753:C:G	0	11018753	G	C
19	chr19:11018924:C:T	0	11018924	T	C
19	chr19:11019204:C:T	0	11019204	T	C
19	chr19:11019755:G:A	0	11019755	A	G
19	chr19:11020727:T:C	0	11020727	C	T
19	chr19:11021404:G:A	0	11021404	A	G
19	chr19:11022596:A:G	0	11022596	G	A
19	chr19:11023151:C:T	0	11023151	T	C
19	chr19:11023414:A:G	0	11023414	G	A
19	chr19:11024018:T:C	0	11024018	C	T
19	chr19:11024076:G:A	0	11024076	A	G
19	chr19:11025539:C:G	0	11025539	G	C
19	chr19:11025639:C:T	0	11025639	T	C
19	chr19:11026181:C:T	0	11026181	T	C
19	chr19:11026459:T:C	0	11026459	C	T
19	chr19:11027491:G:C	0	11027491	C	G
19	chr19:11027550:T:C	0	11027550	C	T
19	chr19:11027616:A:G	0	11027616	G	A
19	chr19:11028960:G:T	0	11028960	T	G
19	chr19:11028981:T:G	0	11028981	G	T
19	chr19:11029468:A:G	0	11029468	G	A
19	chr19:11030027:T:C	0	11030027	C	T
19	chr19:11032986:G:A	0	11032986	A	G
19	chr19:11035015:C:T	0	11035015	T	C
19	chr19:11035177:G:A	0	11035177	A	G
19	chr19:11035823:T:C	0	11035823	C	T
19	chr19:11036534:C:T	0	11036534	T	C
19	chr19:11036936:C:T	0	11036936	T	C
19	chr19:11036939:G:A	0	11036939	A	G
19	chr19:11037018:T:G	0	11037018	G	T
19	chr19:11037437:C:G	0	11037437	G	C
19	chr19:11038147:C:T	0	11038147	T	C
19	chr19:11038258:C:G	0	11038258	G	C
19	chr19:11040654:T:C	0	11040654	C	T
19	chr19:11041974:C:T	0	11041974	T	C
19	chr19:11042212:G:A	0	11042212	A	G
19	chr19:11042867:T:C	0	11042867	C	T
19	chr19:11042898:C:T	0	11042898	T	C
19	chr19:11043674:C:T	0	11043674	T	C
19	chr19:11045059:G:A	0	11045059	A	G
19	chr19:11046747:A:G	0	11046747	G	A
19	chr19:11047371:A:T	0	11047371	T	A
19	chr19:11047379:C:T	0	11047379	T	C
19	chr19:11048400:G:A	0	11048400	A	G
19	chr19:11048773:C:T	0	11048773	T	C
19	chr19:11049213:T:C	0	11049213	C	T
19	chr19:11049493:T:G	0	11049493	G	T
19	chr19:11050861:C:A	0	11050861	A	C
19	chr19:11052886:C:T	0	11052886	T	C
19	chr19:11052925:G:T	0	11052925	T	G
19	chr19:11053013:A:G	0	11053013	G	A
19	chr19:11053148:T:C	0	11053148	C	T
19	chr19:11053171:C:T	0	11053171	T	C
19	chr19:11053221:T:C	0	11053221	C	T
19	chr19:11053784:G:A	0	11053784	A	G
19	chr19:11053892:C:A	0	11053892	A	C
19	chr19:11054105:A:G	0	11054105	G	A
19	chr19:11054114:A:G	0	11054114	G	A
19	chr19:11054943:G:A	0	11054943	A	G
19	chr19:11055340:T:C	0	11055340	C	T
19	chr19:11055487:C:T	0	11055487	T	C
19	chr19:11055617:T:C	0	11055617	C	T
19	chr19:11055800:T:C	0	11055800	C	T
19	chr19:11056115:A:G	0	11056115	G	A
19	chr19:11056151:G:A	0	11056151	A	G
19	chr19:11056543:C:T	0	11056543	T	C
19	chr19:11056964:C:T	0	11056964	T	C
19	chr19:11057353:T:C	0	11057353	C	T
19	chr19:11057362:A:G	0	11057362	G	A
19	chr19:11057585:C:T	0	11057585	T	C
19	chr19:11057950:A:G	0	11057950	G	A
19	chr19:11058122:G:A	0	11058122	A	G
19	chr19:11058220:A:G	0	11058220	G	A
19	chr19:11058838:C:T	0	11058838	T	C
19	chr19:11060163:T:C	0	11060163	C	T
19	chr19:11060605:A:C	0	11060605	C	A
19	chr19:11060924:T:C	0	11060924	C	T
19	chr19:11062796:C:T	0	11062796	T	C
19	chr19:11062812:T:C	0	11062812	C	T
19	chr19:11063027:G:T	0	11063027	T	G
19	chr19:11063252:C:T	0	11063252	T	C
19	chr19:11063280:C:T	0	11063280	T	C
19	chr19:11063765:C:T	0	11063765	T	C
19	chr19:11064066:C:T	0	11064066	T	C
19	chr19:11064259:T:C	0	11064259	C	T
19	chr19:11065147:C:T	0	11065147	T	C
19	chr19:11065399:A:G	0	11065399	G	A
19	chr19:11065610:C:T	0	11065610	T	C
19	chr19:11066076:CAT:C	0	11066076	C	CAT
19	chr19:11066574:C:A	0	11066574	A	C
19	chr19:11066732:T:C	0	11066732	C	T
19	chr19:11067101:C:T	0	11067101	T	C
19	chr19:11068895:G:T	0	11068895	T	G
19	chr19:11069033:C:G	0	11069033	G	C
19	chr19:11069371:T:C	0	11069371	C	T
19	chr19:11072379:A:G	0	11072379	G	A
19	chr19:11073161:G:A	0	11073161	A	G
19	chr19:11073428:C:T	0	11073428	T	C
19	chr19:11073574:A:G	0	11073574	G	A
19	chr19:11073648:T:C	0	11073648	C	T
19	chr19:11074807:T:C	0	11074807	C	T
19	chr19:11075192:T:G	0	11075192	G	T
19	chr19:11075243:T:C	0	11075243	C	T
19	chr19:11075612:A:G	0	11075612	G	A
19	chr19:11075759:A:G	0	11075759	G	A
19	chr19:11075961:C:G	0	11075961	G	C
19	chr19:11076035:T:C	0	11076035	C	T
19	chr19:11076305:TCCTC:T	0	11076305	T	TCCTC
19	chr19:11076617:T:C	0	11076617	C	T
19	chr19:11076682:T:G	0	11076682	G	T
19	chr19:11076746:T:C	0	11076746	C	T
19	chr19:11076935:A:G	0	11076935	G	A
19	chr19:11077488:T:C	0	11077488	C	T
19	chr19:11077571:G:A	0	11077571	A	G
19	chr19:11077693:G:C	0	11077693	C	G
19	chr19:11078529:C:G	0	11078529	G	C
19	chr19:11078596:T:C	0	11078596	C	T
19	chr19:11078690:C:CAG	0	11078690	CAG	C
19	chr19:11079088:T:C	0	11079088	C	T
19	chr19:11079261:T:A	0	11079261	A	T
19	chr19:11079304:C:A	0	11079304	A	C
19	chr19:11079398:G:A	0	11079398	A	G
19	chr19:11079434:A:G	0	11079434	G	A
19	chr19:11079616:T:C	0	11079616	C	T
19	chr19:11079858:G:A	0	11079858	A	G
19	chr19:11079868:C:T	0	11079868	T	C
19	chr19:11080088:G:A	0	11080088	A	G
19	chr19:11080197:C:T	0	11080197	T	C
19	chr19:11080525:A:AG	0	11080525	AG	A
19	chr19:11080860:T:C	0	11080860	C	T
19	chr19:11081001:T:A	0	11081001	A	T
19	chr19:11081053:C:T	0	11081053	T	C
19	chr19:11081517:A:T	0	11081517	T	A
19	chr19:11081550:T:C	0	11081550	C	T
19	chr19:11082415:T:G	0	11082415	G	T
19	chr19:11083259:C:G	0	11083259	G	C
19	chr19:11083273:A:G	0	11083273	G	A
19	chr19:11083569:C:A	0	11083569	A	C
19	chr19:11084354:A:G	0	11084354	G	A
19	chr19:11085680:AC:A	0	11085680	A	AC
19	chr19:11086029:C:G	0	11086029	G	C
19	chr19:11086210:T:C	0	11086210	C	T
19	chr19:11086585:G:A	0	11086585	A	G
19	chr19:11086922:G:T	0	11086922	T	G
19	chr19:11087511:C:T	0	11087511	T	C
19	chr19:11087826:T:C	0	11087826	C	T
19	chr19:11089736:C:T	0	11089736	T	C
19	chr19:11091312:GT:G	0	11091312	G	GT
19	chr19:11091630:G:T	0	11091630	T	G
19	chr19:11091893:G:A	0	11091893	A	G
19	chr19:11092738:A:G	0	11092738	G	A
19	chr19:11093951:C:T	0	11093951	T	C
19	chr19:11095299:G:A	0	11095299	A	G
19	chr19:11097101:C:T	0	11097101	T	C
19	chr19:11097306:T:C	0	11097306	C	T
19	chr19:11098900:G:A	0	11098900	A	G
19	chr19:11099046:C:A	0	11099046	A	C
19	chr19:11099088:C:T	0	11099088	T	C
19	chr19:11099312:TTTCTTCCACCTTAATGATTA:T	0	11099312	T	TTTCTTCCACCTTAATGATTA
19	chr19:11099578:G:C	0	11099578	C	G
19	chr19:11101794:T:A	0	11101794	A	T
19	chr19:11102265:A:C	0	11102265	C	A
19	chr19:11103799:T:G	0	11103799	G	T
19	chr19:11106024:A:G	0	11106024	G	A
19	chr19:11106092:T:C	0	11106092	C	T
19	chr19:11108037:C:T	0	11108037	T	C
19	chr19:11108372:C:T	0	11108372	T	C
19	chr19:11109978:G:A	0	11109978	A	G
19	chr19:11111624:G:A	0	11111624	A	G
19	chr19:11113481:C:T	0	11113481	T	C
19	chr19:11113916:A:G	0	11113916	G	A
19	chr19:11114255:C:T	0	11114255	T	C
19	chr19:11116124:C:T	0	11116124	T	C
19	chr19:11116394:C:T	0	11116394	T	C
19	chr19:11116421:C:T	0	11116421	T	C
19	chr19:11116616:G:A	0	11116616	A	G
19	chr19:11116650:C:G	0	11116650	G	C
19	chr19:11116790:G:T	0	11116790	T	G
19	chr19:11116804:A:C	0	11116804	C	A
19	chr19:11116878:C:T	0	11116878	T	C
19	chr19:11116926:C:T	0	11116926	T	C
19	chr19:11117483:A:G	0	11117483	G	A
19	chr19:11117512:C:G	0	11117512	G	C
19	chr19:11117836:G:A	0	11117836	A	G
19	chr19:11118069:T:C	0	11118069	C	T
19	chr19:11118107:C:T	0	11118107	T	C
19	chr19:11118236:G:A	0	11118236	A	G
19	chr19:11118289:C:A	0	11118289	A	C
19	chr19:11118542:A:G	0	11118542	G	A
19	chr19:11118883:A:G	0	11118883	G	A
19	chr19:11118901:T:C	0	11118901	C	T
19	chr19:11119089:G:A	0	11119089	A	G
19	chr19:11119174:C:G	0	11119174	G	C
19	chr19:11119292:C:T	0	11119292	T	C
19	chr19:11119326:C:T	0	11119326	T	C
19	chr19:11119538:T:C	0	11119538	C	T
19	chr19:11119656:C:T	0	11119656	T	C
19	chr19:11119686:A:C	0	11119686	C	A
19	chr19:11119726:G:T	0	11119726	T	G
19	chr19:11120205:T:C	0	11120205	C	T
19	chr19:11121590:C:G	0	11121590	G	C
19	chr19:11121930:G:A	0	11121930	A	G
19	chr19:11122243:G:A	0	11122243	A	G
19	chr19:11122929:G:A	0	11122929	A	G
19	chr19:11123265:A:G	0	11123265	G	A
19	chr19:11123915:G:A	0	11123915	A	G
19	chr19:11124414:C:T	0	11124414	T	C
19	chr19:11124579:T:A	0	11124579	A	T
19	chr19:11124747:T:C	0	11124747	C	T
19	chr19:11124822:G:A	0	11124822	A	G
19	chr19:11124828:C:T	0	11124828	T	C
19	chr19:11124829:G:A	0	11124829	A	G
19	chr19:11125258:A:G	0	11125258	G	A
19	chr19:11125445:C:G	0	11125445	G	C
19	chr19:11125702:G:A	0	11125702	A	G
19	chr19:11126128:T:C	0	11126128	C	T
19	chr19:11126593:G:A	0	11126593	A	G
19	chr19:11126620:T:C	0	11126620	C	T
19	chr19:11126648:T:A	0	11126648	A	T
19	chr19:11127188:C:G	0	11127188	G	C
19	chr19:11127563:C:G	0	11127563	G	C
19	chr19:11127723:G:A	0	11127723	A	G
19	chr19:11127816:A:G	0	11127816	G	A
19	chr19:11127872:A:G	0	11127872	G	A
19	chr19:11128132:G:A	0	11128132	A	G
19	chr19:11128299:C:T	0	11128299	T	C
19	chr19:11128503:AC:A	0	11128503	A	AC
19	chr19:11128763:T:C	0	11128763	C	T
19	chr19:11128942:G:A	0	11128942	A	G
19	chr19:11130118:C:T	0	11130118	T	C
19	chr19:11130752:G:A	0	11130752	A	G
19	chr19:11131134:G:A	0	11131134	A	G
19	chr19:11131201:G:A	0	11131201	A	G
19	chr19:11131239:A:G	0	11131239	G	A
19	chr19:11131457:G:A	0	11131457	A	G
19	chr19:11131631:G:C	0	11131631	C	G
19	chr19:11131820:G:A	0	11131820	A	G
19	chr19:11131982:T:C	0	11131982	C	T
19	chr19:11132089:A:G	0	11132089	G	A
19	chr19:11132484:G:A	0	11132484	A	G
19	chr19:11132547:TCTA:T	0	11132547	T	TCTA
19	chr19:11132578:T:C	0	11132578	C	T
19	chr19:11132692:T:C	0	11132692	C	T
19	chr19:11132826:T:C	0	11132826	C	T
19	chr19:11132916:G:T	0	11132916	T	G
19	chr19:11133931:A:ATC	0	11133931	ATC	A
19	chr19:11134234:G:A	0	11134234	A	G
19	chr19:11134777:C:T	0	11134777	T	C
19	chr19:11134793:A:G	0	11134793	G	A
19	chr19:11134796:T:C	0	11134796	C	T
19	chr19:11134824:C:T	0	11134824	T	C
19	chr19:11134928:T:A	0	11134928	A	T
19	chr19:11135032:G:A	0	11135032	A	G
19	chr19:11135095:T:C	0	11135095	C	T
19	chr19:11135504:T:C	0	11135504	C	T
19	chr19:11135555:C:CA	0	11135555	CA	C
19	chr19:11135608:T:C	0	11135608	C	T
19	chr19:11135878:G:A	0	11135878	A	G
19	chr19:11135944:T:C	0	11135944	C	T
19	chr19:11135964:G:A	0	11135964	A	G
19	chr19:11136395:A:G	0	11136395	G	A
19	chr19:11136704:C:A	0	11136704	A	C
19	chr19:11136748:G:A	0	11136748	A	G
19	chr19:11136771:C:T	0	11136771	T	C
19	chr19:11136846:A:G	0	11136846	G	A
19	chr19:11136939:A:G	0	11136939	G	A
19	chr19:11137134:G:T	0	11137134	T	G
19	chr19:11137207:C:T	0	11137207	T	C
19	chr19:11137428:G:A	0	11137428	A	G
19	chr19:11137500:G:A	0	11137500	A	G
19	chr19:11137613:ACT:A	0	11137613	A	ACT
19	chr19:11137750:T:G	0	11137750	G	T
19	chr19:11138365:A:G	0	11138365	G	A
19	chr19:11138798:G:C	0	11138798	C	G
19	chr19:11139385:G:C	0	11139385	C	G
19	chr19:11139463:A:G	0	11139463	G	A
19	chr19:11139720:T:C	0	11139720	C	T
19	chr19:11142629:G:A	0	11142629	A	G
19	chr19:11143210:CA:C	0	11143210	C	CA
19	chr19:11143956:A:G	0	11143956	G	A
19	chr19:11145293:C:A	0	11145293	A	C
19	chr19:11145317:C:T	0	11145317	T	C
19	chr19:11145383:C:T	0	11145383	T	C
19	chr19:11145500:C:T	0	11145500	T	C
19	chr19:11145609:A:G	0	11145609	G	A
19	chr19:11146198:GGGA:G	0	11146198	G	GGGA
19	chr19:11146211:T:C	0	11146211	C	T
19	chr19:11146306:G:A	0	11146306	A	G
19	chr19:11146634:A:G	0	11146634	G	A
19	chr19:11147447:A:G	0	11147447	G	A
19	chr19:11147755:T:C	0	11147755	C	T
19	chr19:11147917:AAAAAAAAAAAAAAG:A	0	11147917	A	AAAAAAAAAAAAAAG
19	chr19:11147962:G:A	0	11147962	A	G
19	chr19:11148404:C:A	0	11148404	A	C
19	chr19:11148852:G:A	0	11148852	A	G
19	chr19:11149078:T:A	0	11149078	A	T
19	chr19:11151553:T:C	0	11151553	C	T
19	chr19:11151643:C:T	0	11151643	T	C
19	chr19:11151801:T:G	0	11151801	G	T
19	chr19:11152422:C:T	0	11152422	T	C
19	chr19:11152817:A:G	0	11152817	G	A
19	chr19:11152853:C:G	0	11152853	G	C
19	chr19:11153374:G:A	0	11153374	A	G
19	chr19:11153387:C:T	0	11153387	T	C
19	chr19:11153693:T:C	0	11153693	C	T
19	chr19:11153740:G:A	0	11153740	A	G
19	chr19:11153838:C:T	0	11153838	T	C
19	chr19:11153913:T:A	0	11153913	A	T
19	chr19:11154030:C:T	0	11154030	T	C
19	chr19:11154344:G:A	0	11154344	A	G
19	chr19:11154356:T:C	0	11154356	C	T
19	chr19:11154572:T:C	0	11154572	C	T
19	chr19:11154732:C:G	0	11154732	G	C
19	chr19:11154954:G:A	0	11154954	A	G
19	chr19:11155010:C:A	0	11155010	A	C
19	chr19:11155339:T:C	0	11155339	C	T
19	chr19:11155908:A:G	0	11155908	G	A
19	chr19:11156937:G:A	0	11156937	A	G
19	chr19:11156958:G:A	0	11156958	A	G
19	chr19:11157002:T:C	0	11157002	C	T
19	chr19:11157264:A:T	0	11157264	T	A
19	chr19:11157479:C:T	0	11157479	T	C
19	chr19:11157880:G:A	0	11157880	A	G
19	chr19:11158301:G:C	0	11158301	C	G
19	chr19:11159001:T:A	0	11159001	A	T
19	chr19:11159050:G:T	0	11159050	T	G
19	chr19:11159217:C:T	0	11159217	T	C
19	chr19:11159284:G:T	0	11159284	T	G
19	chr19:11159340:T:C	0	11159340	C	T
19	chr19:11161164:ACT:A	0	11161164	A	ACT
19	chr19:11163769:G:A	0	11163769	A	G
19	chr19:11163854:C:T	0	11163854	T	C
19	chr19:11164003:G:A	0	11164003	A	G
19	chr19:11164052:A:G	0	11164052	G	A
19	chr19:11164200:A:C	0	11164200	C	A
19	chr19:11164463:A:C	0	11164463	C	A
19	chr19:11164582:A:G	0	11164582	G	A
19	chr19:11166398:C:T	0	11166398	T	C
19	chr19:11167246:G:T	0	11167246	T	G
19	chr19:11167813:C:A	0	11167813	A	C
19	chr19:11168171:A:G	0	11168171	G	A
19	chr19:11168568:C:T	0	11168568	T	C
19	chr19:11168581:T:C	0	11168581	C	T
19	chr19:11169246:G:A	0	11169246	A	G
19	chr19:11169317:G:A	0	11169317	A	G
19	chr19:11169507:G:C	0	11169507	C	G
19	chr19:11171896:A:G	0	11171896	G	A
19	chr19:11172546:C:T	0	11172546	T	C
19	chr19:11172840:G:A	0	11172840	A	G
19	chr19:11173193:C:T	0	11173193	T	C
19	chr19:11173352:T:C	0	11173352	C	T
19	chr19:11173626:C:T	0	11173626	T	C
19	chr19:11173807:A:G	0	11173807	G	A
19	chr19:11173863:T:C	0	11173863	C	T
19	chr19:11174111:A:G	0	11174111	G	A
19	chr19:11174714:G:A	0	11174714	A	G
19	chr19:11174781:G:A	0	11174781	A	G
19	chr19:11174940:A:G	0	11174940	G	A
19	chr19:11174960:T:C	0	11174960	C	T
19	chr19:11175224:C:T	0	11175224	T	C
19	chr19:11175740:G:A	0	11175740	A	G
19	chr19:11176325:G:A	0	11176325	A	G
19	chr19:11178095:G:A	0	11178095	A	G
19	chr19:11179150:C:T	0	11179150	T	C
19	chr19:11181315:C:T	0	11181315	T	C
19	chr19:11181407:C:T	0	11181407	T	C
19	chr19:11181692:G:A	0	11181692	A	G
19	chr19:11182135:T:C	0	11182135	C	T
19	chr19:11182144:A:G	0	11182144	G	A
19	chr19:11182163:G:A	0	11182163	A	G
19	chr19:11182353:G:A	0	11182353	A	G
19	chr19:11182610:A:G	0	11182610	G	A
19	chr19:11182715:T:C	0	11182715	C	T
19	chr19:11182758:G:A	0	11182758	A	G
19	chr19:11182791:C:T	0	11182791	T	C
19	chr19:11183008:A:G	0	11183008	G	A
19	chr19:11183133:A:G	0	11183133	G	A
19	chr19:11183793:A:G	0	11183793	G	A
19	chr19:11184071:C:A	0	11184071	A	C
19	chr19:11184142:C:T	0	11184142	T	C
19	chr19:11185948:T:C	0	11185948	C	T
19	chr19:11185963:T:C	0	11185963	C	T
19	chr19:11186154:A:G	0	11186154	G	A
19	chr19:11186159:G:A	0	11186159	A	G
19	chr19:11186351:G:A	0	11186351	A	G
19	chr19:11186383:G:A	0	11186383	A	G
19	chr19:11186582:T:C	0	11186582	C	T
19	chr19:11186613:C:T	0	11186613	T	C
19	chr19:11186957:A:G	0	11186957	G	A
19	chr19:11187125:AG:A	0	11187125	A	AG
19	chr19:11187179:C:A	0	11187179	A	C
19	chr19:11187783:T:C	0	11187783	C	T
19	chr19:11187815:C:T	0	11187815	T	C
19	chr19:11188432:T:C	0	11188432	C	T
19	chr19:11188491:CA:C	0	11188491	C	CA
19	chr19:11188708:G:A	0	11188708	A	G
19	chr19:11189232:C:T	0	11189232	T	C
19	chr19:11189280:A:G	0	11189280	G	A
19	chr19:11189679:A:G	0	11189679	G	A
19	chr19:11189906:G:A	0	11189906	A	G
19	chr19:11189972:G:T	0	11189972	T	G
19	chr19:11190186:G:A	0	11190186	A	G
19	chr19:11190471:A:G	0	11190471	G	A
19	chr19:11191930:A:G	0	11191930	G	A
19	chr19:11192076:G:C	0	11192076	C	G
19	chr19:11192746:G:A	0	11192746	A	G
19	chr19:11192878:A:G	0	11192878	G	A
19	chr19:11193267:A:G	0	11193267	G	A
19	chr19:11194485:A:G	0	11194485	G	A
19	chr19:11195210:C:G	0	11195210	G	C
19	chr19:11195589:G:A	0	11195589	A	G
19	chr19:11196888:G:A	0	11196888	A	G
19	chr19:11197621:C:T	0	11197621	T	C
19	chr19:11198484:G:C	0	11198484	C	G
19	chr19:11199195:C:T	0	11199195	T	C
19	chr19:11199862:C:T	0	11199862	T	C
19	chr19:11200132:C:T	0	11200132	T	C
19	chr19:11200244:C:T	0	11200244	T	C
19	chr19:11201562:G:A	0	11201562	A	G
19	chr19:11202580:G:A	0	11202580	A	G
19	chr19:11204072:C:T	0	11204072	T	C
19	chr19:11205639:A:G	0	11205639	G	A
19	chr19:11206408:G:A	0	11206408	A	G
19	chr19:11206806:G:A	0	11206806	A	G
19	chr19:11207094:A:G	0	11207094	G	A
19	chr19:11207559:G:C	0	11207559	C	G
19	chr19:11207699:G:A	0	11207699	A	G
19	chr19:11208815:G:A	0	11208815	A	G
19	chr19:11208960:G:A	0	11208960	A	G
19	chr19:11209302:G:A	0	11209302	A	G
19	chr19:11212304:T:C	0	11212304	C	T
19	chr19:11212409:T:C	0	11212409	C	T
19	chr19:11212564:TC:T	0	11212564	T	TC
19	chr19:11213636:G:A	0	11213636	A	G
19	chr19:11214289:C:T	0	11214289	T	C
19	chr19:11214741:A:G	0	11214741	G	A
19	chr19:11215091:T:C	0	11215091	C	T
19	chr19:11215108:T:A	0	11215108	A	T
19	chr19:11215449:C:T	0	11215449	T	C
19	chr19:11216501:G:A	0	11216501	A	G
19	chr19:11216895:C:T	0	11216895	T	C
19	chr19:11216950:A:G	0	11216950	G	A
19	chr19:11217650:C:T	0	11217650	T	C
19	chr19:11217707:G:A	0	11217707	A	G
19	chr19:11217941:C:T	0	11217941	T	C
19	chr19:11218296:G:A	0	11218296	A	G
19	chr19:11218718:G:A	0	11218718	A	G
19	chr19:11220678:G:T	0	11220678	T	G
19	chr19:11220855:C:T	0	11220855	T	C
19	chr19:11220910:C:T	0	11220910	T	C
19	chr19:11221829:C:T	0	11221829	T	C
19	chr19:11221894:T:A	0	11221894	A	T
19	chr19:11222683:A:T	0	11222683	T	A
19	chr19:11222920:T:C	0	11222920	C	T
19	chr19:11223111:G:A	0	11223111	A	G
19	chr19:11223503:C:T	0	11223503	T	C
19	chr19:11223619:C:G	0	11223619	G	C
19	chr19:11223639:A:T	0	11223639	T	A
19	chr19:11224801:C:A	0	11224801	A	C
19	chr19:11224921:A:G	0	11224921	G	A
19	chr19:11225768:C:T	0	11225768	T	C
19	chr19:11225950:A:G	0	11225950	G	A
19	chr19:11229381:A:G	0	11229381	G	A
19	chr19:11229566:A:G	0	11229566	G	A
19	chr19:11229822:T:C	0	11229822	C	T
19	chr19:11230312:C:G	0	11230312	G	C
19	chr19:11230786:C:T	0	11230786	T	C
19	chr19:11230959:T:C	0	11230959	C	T
19	chr19:11231646:G:C	0	11231646	C	G
19	chr19:11231923:C:T	0	11231923	T	C
19	chr19:11232027:A:G	0	11232027	G	A
19	chr19:11233119:A:G	0	11233119	G	A
19	chr19:11233730:C:T	0	11233730	T	C
19	chr19:11234639:G:GA	0	11234639	GA	G
19	chr19:11235479:G:A	0	11235479	A	G
19	chr19:11235576:A:C	0	11235576	C	A
19	chr19:11236126:C:T	0	11236126	T	C
19	chr19:11236817:T:C	0	11236817	C	T
19	chr19:11236922:T:C	0	11236922	C	T
19	chr19:11237304:G:C	0	11237304	C	G
19	chr19:11237845:G:A	0	11237845	A	G
19	chr19:11238235:A:G	0	11238235	G	A
19	chr19:11239664:C:G	0	11239664	G	C
19	chr19:11240704:T:C	0	11240704	C	T
19	chr19:11245076:A:G	0	11245076	G	A
19	chr19:11246471:G:A	0	11246471	A	G
19	chr19:11247047:G:A	0	11247047	A	G
19	chr19:11247764:C:T	0	11247764	T	C
19	chr19:11248024:T:C	0	11248024	C	T
19	chr19:11248123:G:A	0	11248123	A	G
19	chr19:11248290:G:A	0	11248290	A	G
19	chr19:11248808:A:G	0	11248808	G	A
19	chr19:11251711:T:C	0	11251711	C	T
19	chr19:11252470:A:T	0	11252470	T	A
19	chr19:11253819:C:T	0	11253819	T	C
19	chr19:11254327:C:T	0	11254327	T	C
19	chr19:11254605:C:T	0	11254605	T	C
19	chr19:11256000:C:A	0	11256000	A	C
19	chr19:11256606:T:C	0	11256606	C	T
19	chr19:11256791:T:C	0	11256791	C	T
19	chr19:11257775:A:T	0	11257775	T	A
19	chr19:11257961:C:A	0	11257961	A	C
19	chr19:11257972:C:T	0	11257972	T	C
19	chr19:11259268:T:G	0	11259268	G	T
19	chr19:11259437:A:G	0	11259437	G	A
19	chr19:11262117:G:C	0	11262117	C	G
19	chr19:11263879:A:G	0	11263879	G	A
19	chr19:11264240:C:T	0	11264240	T	C
19	chr19:11264304:G:A	0	11264304	A	G
19	chr19:11265095:C:T	0	11265095	T	C
19	chr19:11265267:T:C	0	11265267	C	T
19	chr19:11267263:G:A	0	11267263	A	G
19	chr19:11267440:T:C	0	11267440	C	T
19	chr19:11269041:A:G	0	11269041	G	A
19	chr19:11269536:T:C	0	11269536	C	T
19	chr19:11269619:A:G	0	11269619	G	A
19	chr19:11269798:C:T	0	11269798	T	C
19	chr19:11269848:T:C	0	11269848	C	T
19	chr19:11270330:C:T	0	11270330	T	C
19	chr19:11270653:A:G	0	11270653	G	A
19	chr19:11270795:G:A	0	11270795	A	G
19	chr19:11271244:G:A	0	11271244	A	G
19	chr19:11271299:T:C	0	11271299	C	T
19	chr19:11271344:A:T	0	11271344	T	A
19	chr19:11271354:C:T	0	11271354	T	C
19	chr19:11271481:G:C	0	11271481	C	G
19	chr19:11271493:G:A	0	11271493	A	G
19	chr19:11272020:C:T	0	11272020	T	C
19	chr19:11272041:G:A	0	11272041	A	G
19	chr19:11272124:T:C	0	11272124	C	T
19	chr19:11272694:G:A	0	11272694	A	G
19	chr19:11272700:T:C	0	11272700	C	T
19	chr19:11272726:G:A	0	11272726	A	G
19	chr19:11272996:AG:A	0	11272996	A	AG
19	chr19:11273029:C:T	0	11273029	T	C
19	chr19:11273134:A:G	0	11273134	G	A
19	chr19:11273199:C:T	0	11273199	T	C
19	chr19:11273387:A:T	0	11273387	T	A
19	chr19:11273446:T:A	0	11273446	A	T
19	chr19:11273823:C:T	0	11273823	T	C
19	chr19:11274310:C:G	0	11274310	G	C
19	chr19:11274938:C:T	0	11274938	T	C
19	chr19:11275549:C:T	0	11275549	T	C
19	chr19:11276185:A:G	0	11276185	G	A
19	chr19:11276262:T:A	0	11276262	A	T
19	chr19:11276776:G:T	0	11276776	T	G
19	chr19:11276965:C:T	0	11276965	T	C
19	chr19:11277104:C:T	0	11277104	T	C
19	chr19:11277130:G:A	0	11277130	A	G
19	chr19:11277179:C:T	0	11277179	T	C
19	chr19:11277270:C:T	0	11277270	T	C
19	chr19:11277458:G:A	0	11277458	A	G
19	chr19:11277475:A:G	0	11277475	G	A
19	chr19:11278098:G:A	0	11278098	A	G
19	chr19:11278202:A:T	0	11278202	T	A
19	chr19:11278335:G:A	0	11278335	A	G
19	chr19:11279095:T:C	0	11279095	C	T
19	chr19:11279135:TA:T	0	11279135	T	TA
19	chr19:11279347:C:A	0	11279347	A	C
19	chr19:11280322:C:T	0	11280322	T	C
19	chr19:11280439:A:G	0	11280439	G	A
19	chr19:11280626:AACCTG:A	0	11280626	A	AACCTG
19	chr19:11280671:A:G	0	11280671	G	A
19	chr19:11281400:A:G	0	11281400	G	A
19	chr19:11281418:A:G	0	11281418	G	A
19	chr19:11281466:T:C	0	11281466	C	T
19	chr19:11281619:T:G	0	11281619	G	T
19	chr19:11281700:A:T	0	11281700	T	A
19	chr19:11282370:T:A	0	11282370	A	T
19	chr19:11282509:G:A	0	11282509	A	G
19	chr19:11283056:G:A	0	11283056	A	G
19	chr19:11283106:T:C	0	11283106	C	T
19	chr19:11283182:T:G	0	11283182	G	T
19	chr19:11283452:A:G	0	11283452	G	A
19	chr19:11283639:G:A	0	11283639	A	G
19	chr19:11284439:T:C	0	11284439	C	T
19	chr19:11285469:CAG:C	0	11285469	C	CAG
19	chr19:11285763:C:T	0	11285763	T	C
19	chr19:11286251:A:G	0	11286251	G	A
19	chr19:11286258:G:A	0	11286258	A	G
19	chr19:11286864:A:G	0	11286864	G	A
19	chr19:11286895:A:G	0	11286895	G	A
19	chr19:11287045:T:A	0	11287045	A	T
19	chr19:11287238:T:C	0	11287238	C	T
19	chr19:11287478:T:C	0	11287478	C	T
19	chr19:11287746:T:C	0	11287746	C	T
19	chr19:11287787:T:C	0	11287787	C	T
19	chr19:11288048:C:T	0	11288048	T	C
19	chr19:11288057:A:G	0	11288057	G	A
19	chr19:11288206:C:T	0	11288206	T	C
19	chr19:11289392:G:A	0	11289392	A	G
19	chr19:11289709:C:T	0	11289709	T	C
19	chr19:11290661:T:C	0	11290661	C	T
19	chr19:11291167:C:T	0	11291167	T	C
19	chr19:11291456:T:C	0	11291456	C	T
19	chr19:11291740:C:T	0	11291740	T	C
19	chr19:11293335:T:A	0	11293335	A	T
19	chr19:11293626:C:T	0	11293626	T	C
19	chr19:11293797:A:G	0	11293797	G	A
19	chr19:11293839:C:T	0	11293839	T	C
19	chr19:11295128:A:G	0	11295128	G	A
19	chr19:11295681:G:A	0	11295681	A	G
19	chr19:11295782:C:T	0	11295782	T	C
19	chr19:11295802:C:T	0	11295802	T	C
19	chr19:11296163:C:G	0	11296163	G	C
19	chr19:11296276:A:G	0	11296276	G	A
19	chr19:11296639:C:T	0	11296639	T	C
19	chr19:11297079:A:G	0	11297079	G	A
19	chr19:11297599:C:T	0	11297599	T	C
19	chr19:11298520:T:C	0	11298520	C	T
19	chr19:11298818:G:A	0	11298818	A	G
19	chr19:11299465:C:T	0	11299465	T	C
19	chr19:11300103:T:C	0	11300103	C	T
19	chr19:11300257:G:A	0	11300257	A	G
19	chr19:11300786:A:G	0	11300786	G	A
19	chr19:11301068:G:A	0	11301068	A	G
19	chr19:11301192:C:A	0	11301192	A	C
19	chr19:11301970:CCCA:C	0	11301970	C	CCCA
19	chr19:11302097:T:C	0	11302097	C	T
19	chr19:11302105:T:C	0	11302105	C	T
19	chr19:11302778:A:G	0	11302778	G	A
19	chr19:11303170:AAAG:A	0	11303170	A	AAAG
19	chr19:11303528:G:C	0	11303528	C	G
19	chr19:11303935:T:C	0	11303935	C	T
19	chr19:11306524:C:T	0	11306524	T	C
19	chr19:11309324:C:T	0	11309324	T	C
19	chr19:11309484:G:A	0	11309484	A	G
19	chr19:11309618:G:A	0	11309618	A	G
19	chr19:11310563:T:C	0	11310563	C	T
19	chr19:11310880:CTGGA:C	0	11310880	C	CTGGA
19	chr19:11314421:T:C	0	11314421	C	T
19	chr19:11314524:T:G	0	11314524	G	T
19	chr19:11318069:C:T	0	11318069	T	C
19	chr19:11318112:C:T	0	11318112	T	C
19	chr19:11318468:ATCT:A	0	11318468	A	ATCT
19	chr19:11319553:G:A	0	11319553	A	G
19	chr19:11319698:T:G	0	11319698	G	T
19	chr19:11320890:C:G	0	11320890	G	C
19	chr19:11321225:G:A	0	11321225	A	G
19	chr19:11322274:A:G	0	11322274	G	A
19	chr19:11322493:C:T	0	11322493	T	C
19	chr19:11322813:G:C	0	11322813	C	G
19	chr19:11323080:G:C	0	11323080	C	G
19	chr19:11323223:C:T	0	11323223	T	C
19	chr19:11323254:C:T	0	11323254	T	C
19	chr19:11323829:A:G	0	11323829	G	A
19	chr19:11323909:A:G	0	11323909	G	A
19	chr19:11325166:C:T	0	11325166	T	C
19	chr19:11325545:A:G	0	11325545	G	A
19	chr19:11325663:C:A	0	11325663	A	C
19	chr19:11325857:T:A	0	11325857	A	T
19	chr19:11325908:T:C	0	11325908	C	T
19	chr19:11326245:G:A	0	11326245	A	G
19	chr19:11326274:G:A	0	11326274	A	G
19	chr19:11326470:A:G	0	11326470	G	A
19	chr19:11326804:C:G	0	11326804	G	C
19	chr19:11327206:A:G	0	11327206	G	A
19	chr19:11327346:A:G	0	11327346	G	A
19	chr19:11327366:A:G	0	11327366	G	A
19	chr19:11327428:T:C	0	11327428	C	T
19	chr19:11327486:T:C	0	11327486	C	T
19	chr19:11328425:G:A	0	11328425	A	G
19	chr19:11329083:G:A	0	11329083	A	G
19	chr19:11329496:G:A	0	11329496	A	G
19	chr19:11331349:T:C	0	11331349	C	T
19	chr19:11331826:G:A	0	11331826	A	G
19	chr19:11331849:A:T	0	11331849	T	A
19	chr19:11331978:A:C	0	11331978	C	A
19	chr19:11332155:C:A	0	11332155	A	C
19	chr19:11332233:T:C	0	11332233	C	T
19	chr19:11332311:C:T	0	11332311	T	C
19	chr19:11334786:T:TG	0	11334786	TG	T
19	chr19:11334966:G:A	0	11334966	A	G
19	chr19:11335100:T:C	0	11335100	C	T
19	chr19:11335111:T:G	0	11335111	G	T
19	chr19:11335134:G:C	0	11335134	C	G
19	chr19:11335304:G:A	0	11335304	A	G
19	chr19:11335844:T:G	0	11335844	G	T
19	chr19:11336275:T:C	0	11336275	C	T
19	chr19:11336355:A:C	0	11336355	C	A
19	chr19:11337210:C:T	0	11337210	T	C
19	chr19:11337935:T:C	0	11337935	C	T
19	chr19:11338309:G:T	0	11338309	T	G
19	chr19:11338625:A:G	0	11338625	G	A
19	chr19:11338906:C:T	0	11338906	T	C
19	chr19:11339729:T:G	0	11339729	G	T
19	chr19:11339734:G:A	0	11339734	A	G
19	chr19:11339788:A:C	0	11339788	C	A
19	chr19:11340572:G:A	0	11340572	A	G
19	chr19:11341948:C:T	0	11341948	T	C
19	chr19:11348584:T:C	0	11348584	C	T
19	chr19:11348989:G:GA	0	11348989	GA	G
19	chr19:11348993:G:A	0	11348993	A	G
19	chr19:11349317:G:T	0	11349317	T	G
19	chr19:11352439:A:G	0	11352439	G	A
19	chr19:11352529:C:T	0	11352529	T	C
19	chr19:11354453:C:T	0	11354453	T	C
19	chr19:11354640:G:C	0	11354640	C	G
19	chr19:11354857:C:T	0	11354857	T	C
19	chr19:11355475:T:C	0	11355475	C	T
19	chr19:11356065:C:G	0	11356065	G	C
19	chr19:11358243:G:A	0	11358243	A	G
19	chr19:11361786:G:GAT	0	11361786	GAT	G
19	chr19:11362739:C:T	0	11362739	T	C
19	chr19:11363178:G:A	0	11363178	A	G
19	chr19:11363659:G:A	0	11363659	A	G
19	chr19:11365923:C:T	0	11365923	T	C
19	chr19:11366108:T:C	0	11366108	C	T
19	chr19:11366332:CTTAA:C	0	11366332	C	CTTAA
19	chr19:11366642:A:G	0	11366642	G	A
19	chr19:11366699:A:G	0	11366699	G	A
19	chr19:11366864:C:T	0	11366864	T	C
19	chr19:11367789:T:C	0	11367789	C	T
19	chr19:11367866:A:G	0	11367866	G	A
19	chr19:11368171:T:C	0	11368171	C	T
19	chr19:11369962:C:T	0	11369962	T	C
19	chr19:11370318:G:A	0	11370318	A	G
19	chr19:11370323:T:C	0	11370323	C	T
19	chr19:11373093:C:T	0	11373093	T	C
19	chr19:11380027:G:T	0	11380027	T	G
19	chr19:11382366:T:A	0	11382366	A	T
19	chr19:11384028:G:A	0	11384028	A	G
19	chr19:11386305:T:C	0	11386305	C	T
19	chr19:11386384:A:C	0	11386384	C	A
19	chr19:11386428:T:G	0	11386428	G	T
19	chr19:11386851:T:C	0	11386851	C	T
19	chr19:11386922:T:C	0	11386922	C	T
19	chr19:11386940:G:A	0	11386940	A	G
19	chr19:11387662:T:G	0	11387662	G	T
19	chr19:11390564:A:G	0	11390564	G	A
19	chr19:11390816:G:A	0	11390816	A	G
19	chr19:11391615:A:G	0	11391615	G	A
19	chr19:11392524:AATTTT:A	0	11392524	A	AATTTT
19	chr19:11393009:A:G	0	11393009	G	A
19	chr19:11393222:C:G	0	11393222	G	C
19	chr19:11395258:T:C	0	11395258	C	T
19	chr19:11396894:C:T	0	11396894	T	C
19	chr19:11396986:T:C	0	11396986	C	T
19	chr19:11397000:T:C	0	11397000	C	T
19	chr19:11397020:A:G	0	11397020	G	A
19	chr19:11397077:G:A	0	11397077	A	G
19	chr19:11397501:G:A	0	11397501	A	G
19	chr19:11397829:T:C	0	11397829	C	T
19	chr19:11397968:T:C	0	11397968	C	T
19	chr19:11397986:G:A	0	11397986	A	G
19	chr19:11397999:A:T	0	11397999	T	A
19	chr19:11398333:G:A	0	11398333	A	G
19	chr19:11398877:G:A	0	11398877	A	G
19	chr19:11398905:G:A	0	11398905	A	G
19	chr19:11398921:G:A	0	11398921	A	G
19	chr19:11399390:A:G	0	11399390	G	A
19	chr19:11399406:A:C	0	11399406	C	A
19	chr19:11399638:A:G	0	11399638	G	A
19	chr19:11399695:T:C	0	11399695	C	T
19	chr19:11400322:G:A	0	11400322	A	G
19	chr19:11400716:G:A	0	11400716	A	G
19	chr19:11400737:T:C	0	11400737	C	T
19	chr19:11400851:T:C	0	11400851	C	T
19	chr19:11401642:T:C	0	11401642	C	T
19	chr19:11401697:A:G	0	11401697	G	A
19	chr19:11402150:A:G	0	11402150	G	A
19	chr19:11402292:TC:T	0	11402292	T	TC
19	chr19:11404168:T:C	0	11404168	C	T
19	chr19:11405331:T:G	0	11405331	G	T
19	chr19:11406356:C:T	0	11406356	T	C
19	chr19:11410262:A:G	0	11410262	G	A
19	chr19:11410528:T:A	0	11410528	A	T
19	chr19:11411353:C:CT	0	11411353	CT	C
19	chr19:11413168:A:G	0	11413168	G	A
19	chr19:11414066:G:T	0	11414066	T	G
19	chr19:11414646:T:G	0	11414646	G	T
19	chr19:11414719:G:T	0	11414719	T	G
19	chr19:11414951:A:C	0	11414951	C	A
19	chr19:11415506:G:A	0	11415506	A	G
19	chr19:11417672:G:A	0	11417672	A	G
19	chr19:11420026:C:T	0	11420026	T	C
19	chr19:11420604:G:T	0	11420604	T	G
19	chr19:11423425:C:T	0	11423425	T	C
19	chr19:11427283:A:T	0	11427283	T	A
19	chr19:11427413:A:G	0	11427413	G	A
19	chr19:11428187:C:T	0	11428187	T	C
19	chr19:11429596:A:G	0	11429596	G	A
19	chr19:11429641:C:T	0	11429641	T	C
19	chr19:11430892:C:T	0	11430892	T	C
19	chr19:11431193:C:T	0	11431193	T	C
19	chr19:11431541:T:A	0	11431541	A	T
19	chr19:11431728:A:T	0	11431728	T	A
19	chr19:11431841:A:G	0	11431841	G	A
19	chr19:11433340:G:A	0	11433340	A	G
19	chr19:11435268:G:GT	0	11435268	GT	G
19	chr19:11435448:G:A	0	11435448	A	G
19	chr19:11436685:C:T	0	11436685	T	C
19	chr19:11438485:G:A	0	11438485	A	G
19	chr19:11440373:C:T	0	11440373	T	C
19	chr19:11442095:A:G	0	11442095	G	A
19	chr19:11443856:A:G	0	11443856	G	A
19	chr19:11444706:T:C	0	11444706	C	T
19	chr19:11446882:T:C	0	11446882	C	T
19	chr19:11446898:C:T	0	11446898	T	C
19	chr19:11447237:T:C	0	11447237	C	T
19	chr19:11447460:G:A	0	11447460	A	G
19	chr19:11448343:A:G	0	11448343	G	A
19	chr19:11448674:C:T	0	11448674	T	C
19	chr19:11450814:T:C	0	11450814	C	T
19	chr19:11451226:C:A	0	11451226	A	C
19	chr19:11451644:C:T	0	11451644	T	C
19	chr19:11453379:G:A	0	11453379	A	G
19	chr19:11453475:G:A	0	11453475	A	G
19	chr19:11454178:G:A	0	11454178	A	G
19	chr19:11455324:G:A	0	11455324	A	G
19	chr19:11455680:A:G	0	11455680	G	A
19	chr19:11456260:G:A	0	11456260	A	G
19	chr19:11456327:G:A	0	11456327	A	G
19	chr19:11456925:G:A	0	11456925	A	G
19	chr19:11457607:C:T	0	11457607	T	C
19	chr19:11457707:A:G	0	11457707	G	A
19	chr19:11457796:G:T	0	11457796	T	G
19	chr19:11458501:G:A	0	11458501	A	G
19	chr19:11458582:G:A	0	11458582	A	G
19	chr19:11459430:A:G	0	11459430	G	A
19	chr19:11459514:G:A	0	11459514	A	G
19	chr19:11459616:TTACC:T	0	11459616	T	TTACC
19	chr19:11459652:G:A	0	11459652	A	G
19	chr19:11460095:G:A	0	11460095	A	G
19	chr19:11460275:A:G	0	11460275	G	A
19	chr19:11460969:C:T	0	11460969	T	C
19	chr19:11461047:T:C	0	11461047	C	T
19	chr19:11461902:G:A	0	11461902	A	G
19	chr19:11462684:A:G	0	11462684	G	A
19	chr19:11462797:A:T	0	11462797	T	A
19	chr19:11462932:A:G	0	11462932	G	A
19	chr19:11463146:A:G	0	11463146	G	A
19	chr19:11463320:A:G	0	11463320	G	A
19	chr19:11463798:T:C	0	11463798	C	T
19	chr19:11463859:C:T	0	11463859	T	C
19	chr19:11464060:G:C	0	11464060	C	G
19	chr19:11465351:C:T	0	11465351	T	C
19	chr19:11465445:A:G	0	11465445	G	A
19	chr19:11465882:C:T	0	11465882	T	C
19	chr19:11465982:G:A	0	11465982	A	G
19	chr19:11467336:T:C	0	11467336	C	T
19	chr19:11467519:T:C	0	11467519	C	T
19	chr19:11468027:T:C	0	11468027	C	T
19	chr19:11468563:C:T	0	11468563	T	C
19	chr19:11468675:T:C	0	11468675	C	T
19	chr19:11469291:G:A	0	11469291	A	G
19	chr19:11470912:T:C	0	11470912	C	T
19	chr19:11471018:A:T	0	11471018	T	A
19	chr19:11472356:A:G	0	11472356	G	A
19	chr19:11473041:T:C	0	11473041	C	T
19	chr19:11473147:C:T	0	11473147	T	C
19	chr19:11473378:A:G	0	11473378	G	A
19	chr19:11474899:A:G	0	11474899	G	A
19	chr19:11474915:G:A	0	11474915	A	G
19	chr19:11475811:T:C	0	11475811	C	T
19	chr19:11475851:A:G	0	11475851	G	A
19	chr19:11475893:G:T	0	11475893	T	G
19	chr19:11476822:C:T	0	11476822	T	C
19	chr19:11478543:A:G	0	11478543	G	A
19	chr19:11481388:C:A	0	11481388	A	C
19	chr19:11483043:C:T	0	11483043	T	C
19	chr19:11483230:T:C	0	11483230	C	T
19	chr19:11484306:G:A	0	11484306	A	G
19	chr19:11484822:T:C	0	11484822	C	T
19	chr19:11484828:G:A	0	11484828	A	G
19	chr19:11485091:C:A	0	11485091	A	C
19	chr19:11485113:T:C	0	11485113	C	T
19	chr19:11485482:G:A	0	11485482	A	G
19	chr19:11486896:C:T	0	11486896	T	C
19	chr19:11487668:T:C	0	11487668	C	T
19	chr19:11487785:C:T	0	11487785	T	C
19	chr19:11488610:T:C	0	11488610	C	T
19	chr19:11488992:T:C	0	11488992	C	T
19	chr19:11489138:G:A	0	11489138	A	G
19	chr19:11489461:A:G	0	11489461	G	A
19	chr19:11491974:C:T	0	11491974	T	C
19	chr19:11492137:T:C	0	11492137	C	T
19	chr19:11492334:C:T	0	11492334	T	C
19	chr19:11492506:A:G	0	11492506	G	A
19	chr19:11492855:G:C	0	11492855	C	G
19	chr19:11493143:C:T	0	11493143	T	C
19	chr19:11493326:G:A	0	11493326	A	G
19	chr19:11493357:CT:C	0	11493357	C	CT
19	chr19:11493362:T:G	0	11493362	G	T
19	chr19:11494760:C:T	0	11494760	T	C
19	chr19:11494782:A:G	0	11494782	G	A
19	chr19:11494967:A:G	0	11494967	G	A
19	chr19:11496196:A:G	0	11496196	G	A
19	chr19:11496502:G:A	0	11496502	A	G
19	chr19:11496721:G:A	0	11496721	A	G
19	chr19:11497363:G:A	0	11497363	A	G
19	chr19:11497904:A:G	0	11497904	G	A
19	chr19:11498456:C:CCTTTT	0	11498456	CCTTTT	C
19	chr19:11498725:T:C	0	11498725	C	T
19	chr19:11498847:T:C	0	11498847	C	T
19	chr19:11499005:G:A	0	11499005	A	G
19	chr19:11499054:C:A	0	11499054	A	C
19	chr19:11499109:T:C	0	11499109	C	T
19	chr19:11500572:G:T	0	11500572	T	G
19	chr19:11500863:G:A	0	11500863	A	G
19	chr19:11501015:C:T	0	11501015	T	C
19	chr19:11501237:G:A	0	11501237	A	G
19	chr19:11501498:T:C	0	11501498	C	T
19	chr19:11501651:A:G	0	11501651	G	A
19	chr19:11501683:C:T	0	11501683	T	C
19	chr19:11501959:T:TA	0	11501959	TA	T
19	chr19:11501961:A:C	0	11501961	C	A
19	chr19:11502240:C:T	0	11502240	T	C
19	chr19:11502483:G:C	0	11502483	C	G
19	chr19:11502487:C:G	0	11502487	G	C
19	chr19:11503047:G:GT	0	11503047	GT	G
19	chr19:11504395:T:C	0	11504395	C	T
19	chr19:11507317:T:C	0	11507317	C	T
19	chr19:11507951:A:C	0	11507951	C	A
19	chr19:11507968:T:C	0	11507968	C	T
19	chr19:11508271:T:G	0	11508271	G	T
19	chr19:11509150:G:A	0	11509150	A	G
19	chr19:11509184:T:C	0	11509184	C	T
19	chr19:11510314:T:C	0	11510314	C	T
19	chr19:11512866:C:T	0	11512866	T	C
19	chr19:11514266:C:T	0	11514266	T	C
19	chr19:11514450:A:G	0	11514450	G	A
19	chr19:11514465:G:A	0	11514465	A	G
19	chr19:11514640:C:G	0	11514640	G	C
19	chr19:11515179:T:C	0	11515179	C	T
19	chr19:11515880:C:T	0	11515880	T	C
19	chr19:11516550:G:A	0	11516550	A	G
19	chr19:11516559:A:G	0	11516559	G	A
19	chr19:11516712:G:A	0	11516712	A	G
19	chr19:11516815:T:C	0	11516815	C	T
19	chr19:11519742:C:T	0	11519742	T	C
19	chr19:11519784:A:G	0	11519784	G	A
19	chr19:11520952:C:T	0	11520952	T	C
19	chr19:11521392:G:A	0	11521392	A	G
19	chr19:11521551:G:A	0	11521551	A	G
19	chr19:11526051:G:A	0	11526051	A	G
19	chr19:11527181:G:T	0	11527181	T	G
19	chr19:11529295:G:A	0	11529295	A	G
19	chr19:11529755:T:G	0	11529755	G	T
19	chr19:11530236:T:C	0	11530236	C	T
19	chr19:11531271:C:T	0	11531271	T	C
19	chr19:11535772:T:G	0	11535772	G	T
19	chr19:11536010:C:G	0	11536010	G	C
19	chr19:11536112:T:C	0	11536112	C	T
19	chr19:11536684:G:T	0	11536684	T	G
19	chr19:11536947:A:C	0	11536947	C	A
19	chr19:11537611:T:C	0	11537611	C	T
19	chr19:11537892:T:G	0	11537892	G	T
19	chr19:11538144:T:C	0	11538144	C	T
19	chr19:11538541:G:A	0	11538541	A	G
19	chr19:11538719:GA:G	0	11538719	G	GA
19	chr19:11540262:C:T	0	11540262	T	C
19	chr19:11540995:A:G	0	11540995	G	A
19	chr19:11541380:A:G	0	11541380	G	A
19	chr19:11541519:T:A	0	11541519	A	T
19	chr19:11541657:C:T	0	11541657	T	C
19	chr19:11543596:C:T	0	11543596	T	C
19	chr19:11543845:A:C	0	11543845	C	A
19	chr19:11544141:C:T	0	11544141	T	C
19	chr19:11544195:A:T	0	11544195	T	A
19	chr19:11544412:G:A	0	11544412	A	G
19	chr19:11544692:C:T	0	11544692	T	C
19	chr19:11546073:T:C	0	11546073	C	T
19	chr19:11546180:T:C	0	11546180	C	T
19	chr19:11546492:C:T	0	11546492	T	C
19	chr19:11546999:T:C	0	11546999	C	T
19	chr19:11547064:G:A	0	11547064	A	G
19	chr19:11547266:G:A	0	11547266	A	G
19	chr19:11548442:A:G	0	11548442	G	A
19	chr19:11548507:A:T	0	11548507	T	A
19	chr19:11548743:A:C	0	11548743	C	A
19	chr19:11548895:C:A	0	11548895	A	C
19	chr19:11549398:C:T	0	11549398	T	C
19	chr19:11549496:G:A	0	11549496	A	G
19	chr19:11549723:G:T	0	11549723	T	G
19	chr19:11550056:C:T	0	11550056	T	C
19	chr19:11551031:TG:T	0	11551031	T	TG
19	chr19:11551075:A:G	0	11551075	G	A
19	chr19:11551503:G:A	0	11551503	A	G
19	chr19:11551857:G:T	0	11551857	T	G
19	chr19:11552174:C:T	0	11552174	T	C
19	chr19:11552405:A:C	0	11552405	C	A
19	chr19:11552663:T:C	0	11552663	C	T
19	chr19:11552696:A:G	0	11552696	G	A
19	chr19:11555677:G:A	0	11555677	A	G
19	chr19:11555776:C:T	0	11555776	T	C
19	chr19:11556589:A:G	0	11556589	G	A
19	chr19:11558101:T:C	0	11558101	C	T
19	chr19:11558156:G:A	0	11558156	A	G
19	chr19:11560489:C:T	0	11560489	T	C
19	chr19:11560593:AG:A	0	11560593	A	AG
19	chr19:11560612:A:G	0	11560612	G	A
19	chr19:11561950:CT:C	0	11561950	C	CT
19	chr19:11563009:CT:C	0	11563009	C	CT
19	chr19:11563189:C:T	0	11563189	T	C
19	chr19:11563479:G:A	0	11563479	A	G
19	chr19:11564047:A:G	0	11564047	G	A
19	chr19:11564332:G:A	0	11564332	A	G
19	chr19:11564609:CA:C	0	11564609	C	CA
19	chr19:11564974:G:GGCAT	0	11564974	GGCAT	G
19	chr19:11565401:A:G	0	11565401	G	A
19	chr19:11566017:T:C	0	11566017	C	T
19	chr19:11566330:T:C	0	11566330	C	T
19	chr19:11566636:T:C	0	11566636	C	T
19	chr19:11567184:T:C	0	11567184	C	T
19	chr19:11567323:C:A	0	11567323	A	C
19	chr19:11567377:C:T	0	11567377	T	C
19	chr19:11568288:C:A	0	11568288	A	C
19	chr19:11569122:G:A	0	11569122	A	G
19	chr19:11569716:T:C	0	11569716	C	T
19	chr19:11569944:A:G	0	11569944	G	A
19	chr19:11571010:T:C	0	11571010	C	T
19	chr19:11571225:A:C	0	11571225	C	A
19	chr19:11571434:T:C	0	11571434	C	T
19	chr19:11571970:C:T	0	11571970	T	C
19	chr19:11572345:T:C	0	11572345	C	T
19	chr19:11573720:T:C	0	11573720	C	T
19	chr19:11573831:C:T	0	11573831	T	C
19	chr19:11574139:C:G	0	11574139	G	C
19	chr19:11576536:C:T	0	11576536	T	C
19	chr19:11577093:G:A	0	11577093	A	G
19	chr19:11577385:G:A	0	11577385	A	G
19	chr19:11577520:G:A	0	11577520	A	G
19	chr19:11577645:T:C	0	11577645	C	T
19	chr19:11579096:G:A	0	11579096	A	G
19	chr19:11579142:G:A	0	11579142	A	G
19	chr19:11579309:TCTC:T	0	11579309	T	TCTC
19	chr19:11579861:T:C	0	11579861	C	T
19	chr19:11579875:T:C	0	11579875	C	T
19	chr19:11579980:G:A	0	11579980	A	G
19	chr19:11580032:G:A	0	11580032	A	G
19	chr19:11580078:A:G	0	11580078	G	A
19	chr19:11580120:G:A	0	11580120	A	G
19	chr19:11580263:A:C	0	11580263	C	A
19	chr19:11580994:G:A	0	11580994	A	G
19	chr19:11581022:C:T	0	11581022	T	C
19	chr19:11581093:A:G	0	11581093	G	A
19	chr19:11581164:A:G	0	11581164	G	A
19	chr19:11582271:G:A	0	11582271	A	G
19	chr19:11583056:C:T	0	11583056	T	C
19	chr19:11583666:C:T	0	11583666	T	C
19	chr19:11584439:C:T	0	11584439	T	C
19	chr19:11584478:G:T	0	11584478	T	G
19	chr19:11584875:A:G	0	11584875	G	A
19	chr19:11586947:C:A	0	11586947	A	C
19	chr19:11587323:G:A	0	11587323	A	G
19	chr19:11587446:G:A	0	11587446	A	G
19	chr19:11587942:A:C	0	11587942	C	A
19	chr19:11588378:G:A	0	11588378	A	G
19	chr19:11588873:C:T	0	11588873	T	C
19	chr19:11589681:C:T	0	11589681	T	C
19	chr19:11589813:C:T	0	11589813	T	C
19	chr19:11590855:T:C	0	11590855	C	T
19	chr19:11591507:A:T	0	11591507	T	A
19	chr19:11591569:C:T	0	11591569	T	C
19	chr19:11591664:A:G	0	11591664	G	A
19	chr19:11592098:A:G	0	11592098	G	A
19	chr19:11592197:A:T	0	11592197	T	A
19	chr19:11592280:T:C	0	11592280	C	T
19	chr19:11592603:C:T	0	11592603	T	C
19	chr19:11593653:G:A	0	11593653	A	G
19	chr19:11593704:C:G	0	11593704	G	C
19	chr19:11593790:A:G	0	11593790	G	A
19	chr19:11593815:C:T	0	11593815	T	C
19	chr19:11594114:T:C	0	11594114	C	T
19	chr19:11594499:G:A	0	11594499	A	G
19	chr19:11594891:G:T	0	11594891	T	G
19	chr19:11595248:C:T	0	11595248	T	C
19	chr19:11595889:G:A	0	11595889	A	G
19	chr19:11595998:T:C	0	11595998	C	T
19	chr19:11596125:G:A	0	11596125	A	G
19	chr19:11596451:A:G	0	11596451	G	A
19	chr19:11596519:C:T	0	11596519	T	C
19	chr19:11596643:A:C	0	11596643	C	A
19	chr19:11597546:C:T	0	11597546	T	C
19	chr19:11598336:T:C	0	11598336	C	T
19	chr19:11598526:A:T	0	11598526	T	A
19	chr19:11599494:T:C	0	11599494	C	T
19	chr19:11599535:C:T	0	11599535	T	C
19	chr19:11599537:G:A	0	11599537	A	G
19	chr19:11600198:T:G	0	11600198	G	T
19	chr19:11600966:A:G	0	11600966	G	A
19	chr19:11601693:A:C	0	11601693	C	A
19	chr19:11601792:T:G	0	11601792	G	T
19	chr19:11601842:C:T	0	11601842	T	C
19	chr19:11603720:T:A	0	11603720	A	T
19	chr19:11605143:G:A	0	11605143	A	G
19	chr19:11605284:A:G	0	11605284	G	A
19	chr19:11605332:T:C	0	11605332	C	T
19	chr19:11605679:T:G	0	11605679	G	T
19	chr19:11606107:C:T	0	11606107	T	C
19	chr19:11606209:C:T	0	11606209	T	C
19	chr19:11606602:C:G	0	11606602	G	C
19	chr19:11607224:C:T	0	11607224	T	C
19	chr19:11607230:A:G	0	11607230	G	A
19	chr19:11608230:T:C	0	11608230	C	T
19	chr19:11608386:G:A	0	11608386	A	G
19	chr19:11609151:G:A	0	11609151	A	G
19	chr19:11609222:A:C	0	11609222	C	A
19	chr19:11609580:T:C	0	11609580	C	T
19	chr19:11609776:C:A	0	11609776	A	C
19	chr19:11610172:G:T	0	11610172	T	G
19	chr19:11610433:C:T	0	11610433	T	C
19	chr19:11611148:C:T	0	11611148	T	C
19	chr19:11614598:G:A	0	11614598	A	G
19	chr19:11615008:A:G	0	11615008	G	A
19	chr19:11615011:A:G	0	11615011	G	A
19	chr19:11615219:TACAGGCCTGA:T	0	11615219	T	TACAGGCCTGA
19	chr19:11615518:G:A	0	11615518	A	G
19	chr19:11616198:T:C	0	11616198	C	T
19	chr19:11616688:T:C	0	11616688	C	T
19	chr19:11617987:A:G	0	11617987	G	A
19	chr19:11618382:T:C	0	11618382	C	T
19	chr19:11618890:A:G	0	11618890	G	A
19	chr19:11619441:A:G	0	11619441	G	A
19	chr19:11619611:C:T	0	11619611	T	C
19	chr19:11619847:A:G	0	11619847	G	A
19	chr19:11619875:C:T	0	11619875	T	C
19	chr19:11620298:T:C	0	11620298	C	T
19	chr19:11620319:A:G	0	11620319	G	A
19	chr19:11620576:G:A	0	11620576	A	G
19	chr19:11621285:G:A	0	11621285	A	G
19	chr19:11621582:T:C	0	11621582	C	T
19	chr19:11622048:C:T	0	11622048	T	C
19	chr19:11622380:A:C	0	11622380	C	A
19	chr19:11622548:T:A	0	11622548	A	T
19	chr19:11622739:G:A	0	11622739	A	G
19	chr19:11622886:T:A	0	11622886	A	T
19	chr19:11622896:A:G	0	11622896	G	A
19	chr19:11622972:T:C	0	11622972	C	T
19	chr19:11623023:G:T	0	11623023	T	G
19	chr19:11623485:A:G	0	11623485	G	A
19	chr19:11623520:CAG:C	0	11623520	C	CAG
19	chr19:11624698:T:C	0	11624698	C	T
19	chr19:11624743:C:T	0	11624743	T	C
19	chr19:11625821:C:T	0	11625821	T	C
19	chr19:11626099:C:A	0	11626099	A	C
19	chr19:11626797:G:A	0	11626797	A	G
19	chr19:11627112:A:G	0	11627112	G	A
19	chr19:11627294:AAAG:A	0	11627294	A	AAAG
19	chr19:11627967:C:T	0	11627967	T	C
19	chr19:11628411:T:C	0	11628411	C	T
19	chr19:11628494:G:A	0	11628494	A	G
19	chr19:11628527:T:A	0	11628527	A	T
19	chr19:11628598:G:A	0	11628598	A	G
19	chr19:11628674:G:C	0	11628674	C	G
19	chr19:11628733:C:T	0	11628733	T	C
19	chr19:11629176:C:T	0	11629176	T	C
19	chr19:11629208:G:A	0	11629208	A	G
19	chr19:11629468:T:C	0	11629468	C	T
19	chr19:11630505:C:A	0	11630505	A	C
19	chr19:11631781:T:A	0	11631781	A	T
19	chr19:11631788:C:A	0	11631788	A	C
19	chr19:11631790:T:A	0	11631790	A	T
19	chr19:11635112:C:T	0	11635112	T	C
19	chr19:11635250:A:G	0	11635250	G	A
19	chr19:11637536:T:C	0	11637536	C	T
19	chr19:11638445:T:C	0	11638445	C	T
19	chr19:11638451:A:G	0	11638451	G	A
19	chr19:11639751:C:T	0	11639751	T	C
19	chr19:11640867:A:T	0	11640867	T	A
19	chr19:11641173:T:C	0	11641173	C	T
19	chr19:11642911:G:A	0	11642911	A	G
19	chr19:11644343:C:T	0	11644343	T	C
19	chr19:11644682:C:T	0	11644682	T	C
19	chr19:11644922:G:C	0	11644922	C	G
19	chr19:11645231:T:A	0	11645231	A	T
19	chr19:11645256:T:C	0	11645256	C	T
19	chr19:11645433:G:T	0	11645433	T	G
19	chr19:11645602:A:G	0	11645602	G	A
19	chr19:11646827:C:T	0	11646827	T	C
19	chr19:11647148:C:T	0	11647148	T	C
19	chr19:11647290:A:G	0	11647290	G	A
19	chr19:11648697:C:T	0	11648697	T	C
19	chr19:11648924:A:G	0	11648924	G	A
19	chr19:11650008:A:G	0	11650008	G	A
19	chr19:11650506:A:G	0	11650506	G	A
19	chr19:11651287:C:A	0	11651287	A	C
19	chr19:11652195:T:C	0	11652195	C	T
19	chr19:11653166:T:C	0	11653166	C	T
19	chr19:11653681:C:T	0	11653681	T	C
19	chr19:11655337:A:G	0	11655337	G	A
19	chr19:11656854:T:C	0	11656854	C	T
19	chr19:11656862:C:T	0	11656862	T	C
19	chr19:11657184:A:G	0	11657184	G	A
19	chr19:11658687:C:T	0	11658687	T	C
19	chr19:11658829:T:C	0	11658829	C	T
19	chr19:11659061:G:A	0	11659061	A	G
19	chr19:11659120:T:C	0	11659120	C	T
19	chr19:11659502:T:C	0	11659502	C	T
19	chr19:11659537:T:A	0	11659537	A	T
19	chr19:11659565:G:T	0	11659565	T	G
19	chr19:11659566:C:T	0	11659566	T	C
19	chr19:11659764:C:T	0	11659764	T	C
19	chr19:11660045:C:G	0	11660045	G	C
19	chr19:11660392:CATTT:C	0	11660392	C	CATTT
19	chr19:11660448:T:C	0	11660448	C	T
19	chr19:11660505:A:G	0	11660505	G	A
19	chr19:11660667:C:A	0	11660667	A	C
19	chr19:11660853:G:T	0	11660853	T	G
19	chr19:11661898:A:C	0	11661898	C	A
19	chr19:11662261:G:A	0	11662261	A	G
19	chr19:11662310:T:G	0	11662310	G	T
19	chr19:11662765:T:A	0	11662765	A	T
19	chr19:11662982:C:T	0	11662982	T	C
19	chr19:11664791:CAAT:C	0	11664791	C	CAAT
19	chr19:11665000:G:T	0	11665000	T	G
19	chr19:11665071:T:C	0	11665071	C	T
19	chr19:11667074:T:C	0	11667074	C	T
19	chr19:11667080:C:T	0	11667080	T	C
19	chr19:11667211:G:C	0	11667211	C	G
19	chr19:11667648:T:C	0	11667648	C	T
19	chr19:11667812:G:A	0	11667812	A	G
19	chr19:11667852:C:T	0	11667852	T	C
19	chr19:11669735:T:C	0	11669735	C	T
19	chr19:11671539:A:G	0	11671539	G	A
19	chr19:11671585:C:A	0	11671585	A	C
19	chr19:11671884:A:G	0	11671884	G	A
19	chr19:11674358:A:G	0	11674358	G	A
19	chr19:11676487:G:C	0	11676487	C	G
19	chr19:11677129:A:G	0	11677129	G	A
19	chr19:11677163:A:G	0	11677163	G	A
19	chr19:11677168:A:G	0	11677168	G	A
19	chr19:11677304:A:G	0	11677304	G	A
19	chr19:11677321:C:T	0	11677321	T	C
19	chr19:11677335:C:T	0	11677335	T	C
19	chr19:11677438:G:A	0	11677438	A	G
19	chr19:11678200:A:G	0	11678200	G	A
19	chr19:11678744:G:A	0	11678744	A	G
19	chr19:11679097:G:A	0	11679097	A	G
19	chr19:11681467:T:C	0	11681467	C	T
19	chr19:11682207:T:TG	0	11682207	TG	T
19	chr19:11683419:C:T	0	11683419	T	C
19	chr19:11684431:G:T	0	11684431	T	G
19	chr19:11685082:C:G	0	11685082	G	C
19	chr19:11686054:G:T	0	11686054	T	G
19	chr19:11686297:C:T	0	11686297	T	C
19	chr19:11686437:T:A	0	11686437	A	T
19	chr19:11687915:A:G	0	11687915	G	A
19	chr19:11687950:C:T	0	11687950	T	C
19	chr19:11689205:A:G	0	11689205	G	A
19	chr19:11689512:A:C	0	11689512	C	A
19	chr19:11690024:A:G	0	11690024	G	A
19	chr19:11691795:A:G	0	11691795	G	A
19	chr19:11693686:A:G	0	11693686	G	A
19	chr19:11693711:A:C	0	11693711	C	A
19	chr19:11695128:T:TG	0	11695128	TG	T
19	chr19:11696696:G:A	0	11696696	A	G
19	chr19:11698000:G:T	0	11698000	T	G
19	chr19:11698540:A:T	0	11698540	T	A
19	chr19:11701194:A:G	0	11701194	G	A
19	chr19:11702192:C:A	0	11702192	A	C
19	chr19:11702194:G:A	0	11702194	A	G
19	chr19:11702366:T:C	0	11702366	C	T
19	chr19:11702972:A:G	0	11702972	G	A
19	chr19:11703633:G:A	0	11703633	A	G
19	chr19:11704586:G:A	0	11704586	A	G
19	chr19:11705278:T:C	0	11705278	C	T
19	chr19:11705710:A:T	0	11705710	T	A
19	chr19:11706260:G:T	0	11706260	T	G
19	chr19:11709702:C:A	0	11709702	A	C
19	chr19:11710214:T:C	0	11710214	C	T
19	chr19:11711314:A:G	0	11711314	G	A
19	chr19:11711497:G:C	0	11711497	C	G
19	chr19:11711625:T:C	0	11711625	C	T
19	chr19:11712822:C:T	0	11712822	T	C
19	chr19:11714115:T:A	0	11714115	A	T
19	chr19:11716000:G:A	0	11716000	A	G
19	chr19:11716304:T:C	0	11716304	C	T
19	chr19:11716874:C:A	0	11716874	A	C
19	chr19:11716928:C:T	0	11716928	T	C
19	chr19:11717282:A:G	0	11717282	G	A
19	chr19:11717348:T:C	0	11717348	C	T
19	chr19:11717595:A:G	0	11717595	G	A
19	chr19:11719563:C:G	0	11719563	G	C
19	chr19:11720574:T:C	0	11720574	C	T
19	chr19:11721468:A:G	0	11721468	G	A
19	chr19:11723480:C:T	0	11723480	T	C
19	chr19:11723592:T:C	0	11723592	C	T
19	chr19:11723906:T:C	0	11723906	C	T
19	chr19:11725511:A:G	0	11725511	G	A
19	chr19:11725580:T:C	0	11725580	C	T
19	chr19:11725662:G:T	0	11725662	T	G
19	chr19:11725772:C:G	0	11725772	G	C
19	chr19:11725855:A:G	0	11725855	G	A
19	chr19:11726112:G:A	0	11726112	A	G
19	chr19:11726500:G:GGGTTTGGACCTCAGGAAT	0	11726500	GGGTTTGGACCTCAGGAAT	G
19	chr19:11726565:T:G	0	11726565	G	T
19	chr19:11726877:C:T	0	11726877	T	C
19	chr19:11728196:A:C	0	11728196	C	A
19	chr19:11728331:G:A	0	11728331	A	G
19	chr19:11728712:A:G	0	11728712	G	A
19	chr19:11728780:G:A	0	11728780	A	G
19	chr19:11728795:T:G	0	11728795	G	T
19	chr19:11731508:C:T	0	11731508	T	C
19	chr19:11731775:T:C	0	11731775	C	T
19	chr19:11732584:C:A	0	11732584	A	C
19	chr19:11734316:A:G	0	11734316	G	A
19	chr19:11734835:T:G	0	11734835	G	T
19	chr19:11735230:A:G	0	11735230	G	A
19	chr19:11735284:A:AC	0	11735284	AC	A
19	chr19:11735682:G:A	0	11735682	A	G
19	chr19:11736162:T:A	0	11736162	A	T
19	chr19:11736166:T:C	0	11736166	C	T
19	chr19:11736362:C:CA	0	11736362	CA	C
19	chr19:11736441:C:T	0	11736441	T	C
19	chr19:11736604:T:C	0	11736604	C	T
19	chr19:11736800:G:A	0	11736800	A	G
19	chr19:11737581:TTTC:T	0	11737581	T	TTTC
19	chr19:11738429:T:G	0	11738429	G	T
19	chr19:11739020:A:G	0	11739020	G	A
19	chr19:11739026:C:A	0	11739026	A	C
19	chr19:11740730:A:G	0	11740730	G	A
19	chr19:11741033:T:C	0	11741033	C	T
19	chr19:11741049:C:T	0	11741049	T	C
19	chr19:11741328:G:A	0	11741328	A	G
19	chr19:11741392:C:G	0	11741392	G	C
19	chr19:11741634:A:G	0	11741634	G	A
19	chr19:11741779:C:A	0	11741779	A	C
19	chr19:11741955:T:TTG	0	11741955	TTG	T
19	chr19:11742643:C:T	0	11742643	T	C
19	chr19:11742903:C:T	0	11742903	T	C
19	chr19:11743202:A:G	0	11743202	G	A
19	chr19:11743225:C:G	0	11743225	G	C
19	chr19:11743573:T:C	0	11743573	C	T
19	chr19:11743718:T:C	0	11743718	C	T
19	chr19:11744510:A:G	0	11744510	G	A
19	chr19:11744530:A:G	0	11744530	G	A
19	chr19:11744581:G:C	0	11744581	C	G
19	chr19:11744587:A:G	0	11744587	G	A
19	chr19:11744644:C:T	0	11744644	T	C
19	chr19:11745086:C:A	0	11745086	A	C
19	chr19:11745343:C:T	0	11745343	T	C
19	chr19:11745455:A:G	0	11745455	G	A
19	chr19:11745469:G:A	0	11745469	A	G
19	chr19:11745514:G:A	0	11745514	A	G
19	chr19:11745870:T:C	0	11745870	C	T
19	chr19:11746558:G:T	0	11746558	T	G
19	chr19:11746693:A:G	0	11746693	G	A
19	chr19:11746782:T:C	0	11746782	C	T
19	chr19:11747467:A:G	0	11747467	G	A
19	chr19:11747669:A:G	0	11747669	G	A
19	chr19:11747812:A:G	0	11747812	G	A
19	chr19:11748775:G:C	0	11748775	C	G
19	chr19:11748779:T:C	0	11748779	C	T
19	chr19:11748837:T:C	0	11748837	C	T
19	chr19:11748846:A:G	0	11748846	G	A
19	chr19:11748859:C:G	0	11748859	G	C
19	chr19:11748944:G:T	0	11748944	T	G
19	chr19:11748982:C:T	0	11748982	T	C
19	chr19:11749085:G:A	0	11749085	A	G
19	chr19:11749418:A:G	0	11749418	G	A
19	chr19:11749516:TG:T	0	11749516	T	TG
19	chr19:11749979:G:A	0	11749979	A	G
19	chr19:11751120:C:T	0	11751120	T	C
19	chr19:11751129:GTTC:G	0	11751129	G	GTTC
19	chr19:11751529:CA:C	0	11751529	C	CA
19	chr19:11752215:G:A	0	11752215	A	G
19	chr19:11752414:G:C	0	11752414	C	G
19	chr19:11752950:A:G	0	11752950	G	A
19	chr19:11753062:T:C	0	11753062	C	T
19	chr19:11753444:A:G	0	11753444	G	A
19	chr19:11753509:C:T	0	11753509	T	C
19	chr19:11754117:T:C	0	11754117	C	T
19	chr19:11754192:T:G	0	11754192	G	T
19	chr19:11754683:C:A	0	11754683	A	C
19	chr19:11754744:G:A	0	11754744	A	G
19	chr19:11754792:T:G	0	11754792	G	T
19	chr19:11755042:T:C	0	11755042	C	T
19	chr19:11755095:T:A	0	11755095	A	T
19	chr19:11755171:T:G	0	11755171	G	T
19	chr19:11755395:C:G	0	11755395	G	C
19	chr19:11755599:A:G	0	11755599	G	A
19	chr19:11755695:G:T	0	11755695	T	G
19	chr19:11755724:C:T	0	11755724	T	C
19	chr19:11756659:G:T	0	11756659	T	G
19	chr19:11756698:A:T	0	11756698	T	A
19	chr19:11756964:G:A	0	11756964	A	G
19	chr19:11757037:G:T	0	11757037	T	G
19	chr19:11757812:AT:A	0	11757812	A	AT
19	chr19:11757998:C:A	0	11757998	A	C
19	chr19:11758161:A:G	0	11758161	G	A
19	chr19:11758171:A:G	0	11758171	G	A
19	chr19:11758670:C:G	0	11758670	G	C
19	chr19:11759576:A:T	0	11759576	T	A
19	chr19:11759665:C:T	0	11759665	T	C
19	chr19:11759719:T:C	0	11759719	C	T
19	chr19:11759746:T:C	0	11759746	C	T
19	chr19:11759768:T:C	0	11759768	C	T
19	chr19:11759836:G:A	0	11759836	A	G
19	chr19:11759902:A:T	0	11759902	T	A
19	chr19:11759911:A:G	0	11759911	G	A
19	chr19:11760286:T:A	0	11760286	A	T
19	chr19:11760355:A:G	0	11760355	G	A
19	chr19:11760586:G:C	0	11760586	C	G
19	chr19:11760786:C:T	0	11760786	T	C
19	chr19:11760787:A:G	0	11760787	G	A
19	chr19:11760939:C:A	0	11760939	A	C
19	chr19:11760992:A:G	0	11760992	G	A
19	chr19:11761032:A:G	0	11761032	G	A
19	chr19:11761195:TG:T	0	11761195	T	TG
19	chr19:11761328:T:G	0	11761328	G	T
19	chr19:11761346:G:T	0	11761346	T	G
19	chr19:11761375:G:T	0	11761375	T	G
19	chr19:11762567:A:C	0	11762567	C	A
19	chr19:11763307:C:T	0	11763307	T	C
19	chr19:11763926:A:G	0	11763926	G	A
19	chr19:11766305:C:T	0	11766305	T	C
19	chr19:11767280:T:G	0	11767280	G	T
19	chr19:11768605:G:T	0	11768605	T	G
19	chr19:11768817:G:A	0	11768817	A	G
19	chr19:11768914:T:C	0	11768914	C	T
19	chr19:11769110:A:G	0	11769110	G	A
19	chr19:11769197:C:T	0	11769197	T	C
19	chr19:11769659:C:G	0	11769659	G	C
19	chr19:11769761:C:T	0	11769761	T	C
19	chr19:11769864:C:T	0	11769864	T	C
19	chr19:11769925:C:T	0	11769925	T	C
19	chr19:11769963:C:T	0	11769963	T	C
19	chr19:11770099:A:G	0	11770099	G	A
19	chr19:11770335:C:T	0	11770335	T	C
19	chr19:11770342:T:C	0	11770342	C	T
19	chr19:11770397:T:C	0	11770397	C	T
19	chr19:11770531:A:G	0	11770531	G	A
19	chr19:11770621:A:G	0	11770621	G	A
19	chr19:11770709:C:T	0	11770709	T	C
19	chr19:11771374:C:G	0	11771374	G	C
19	chr19:11771425:G:A	0	11771425	A	G
19	chr19:11771477:A:G	0	11771477	G	A
19	chr19:11771546:C:T	0	11771546	T	C
19	chr19:11771727:C:T	0	11771727	T	C
19	chr19:11771762:T:A	0	11771762	A	T
19	chr19:11771781:A:G	0	11771781	G	A
19	chr19:11771792:A:G	0	11771792	G	A
19	chr19:11771904:T:C	0	11771904	C	T
19	chr19:11771939:C:G	0	11771939	G	C
19	chr19:11771971:T:C	0	11771971	C	T
19	chr19:11772017:C:T	0	11772017	T	C
19	chr19:11772140:A:C	0	11772140	C	A
19	chr19:11772192:C:CTT	0	11772192	CTT	C
19	chr19:11772348:G:A	0	11772348	A	G
19	chr19:11772824:T:C	0	11772824	C	T
19	chr19:11772845:A:G	0	11772845	G	A
19	chr19:11772940:T:C	0	11772940	C	T
19	chr19:11773080:T:C	0	11773080	C	T
19	chr19:11773108:A:G	0	11773108	G	A
19	chr19:11773203:G:A	0	11773203	A	G
19	chr19:11773709:C:T	0	11773709	T	C
19	chr19:11774424:A:G	0	11774424	G	A
19	chr19:11774450:C:G	0	11774450	G	C
19	chr19:11774962:G:A	0	11774962	A	G
19	chr19:11775360:C:T	0	11775360	T	C
19	chr19:11775658:T:C	0	11775658	C	T
19	chr19:11775834:A:G	0	11775834	G	A
19	chr19:11776039:T:C	0	11776039	C	T
19	chr19:11777001:T:C	0	11777001	C	T
19	chr19:11777229:G:A	0	11777229	A	G
19	chr19:11778074:A:T	0	11778074	T	A
19	chr19:11778532:C:T	0	11778532	T	C
19	chr19:11779813:G:A	0	11779813	A	G
19	chr19:11780188:G:A	0	11780188	A	G
19	chr19:11782574:A:G	0	11782574	G	A
19	chr19:11782740:T:C	0	11782740	C	T
19	chr19:11783047:C:T	0	11783047	T	C
19	chr19:11783720:C:G	0	11783720	G	C
19	chr19:11784063:G:A	0	11784063	A	G
19	chr19:11784369:TTGTC:T	0	11784369	T	TTGTC
19	chr19:11785309:C:A	0	11785309	A	C
19	chr19:11785814:C:T	0	11785814	T	C
19	chr19:11788020:A:G	0	11788020	G	A
19	chr19:11788561:A:G	0	11788561	G	A
19	chr19:11788812:T:C	0	11788812	C	T
19	chr19:11790319:A:T	0	11790319	T	A
19	chr19:11790625:C:T	0	11790625	T	C
19	chr19:11790810:T:C	0	11790810	C	T
19	chr19:11791513:A:G	0	11791513	G	A
19	chr19:11792756:A:G	0	11792756	G	A
19	chr19:11792786:C:A	0	11792786	A	C
19	chr19:11794045:G:T	0	11794045	T	G
19	chr19:11794274:G:A	0	11794274	A	G
19	chr19:11794528:A:G	0	11794528	G	A
19	chr19:11795115:A:G	0	11795115	G	A
19	chr19:11795669:C:T	0	11795669	T	C
19	chr19:11795873:GT:G	0	11795873	G	GT
19	chr19:11796087:T:G	0	11796087	G	T
19	chr19:11796867:G:A	0	11796867	A	G
19	chr19:11796906:C:T	0	11796906	T	C
19	chr19:11796977:T:C	0	11796977	C	T
19	chr19:11797055:A:G	0	11797055	G	A
19	chr19:11797089:T:A	0	11797089	A	T
19	chr19:11797582:A:G	0	11797582	G	A
19	chr19:11797955:A:G	0	11797955	G	A
19	chr19:11798757:G:A	0	11798757	A	G
19	chr19:11798793:C:A	0	11798793	A	C
19	chr19:11799636:A:T	0	11799636	T	A
19	chr19:11799664:G:A	0	11799664	A	G
19	chr19:11799679:C:T	0	11799679	T	C
19	chr19:11800731:A:T	0	11800731	T	A
19	chr19:11800812:T:C	0	11800812	C	T
19	chr19:11801436:C:A	0	11801436	A	C
19	chr19:11801891:A:G	0	11801891	G	A
19	chr19:11803280:G:C	0	11803280	C	G
19	chr19:11804071:T:C	0	11804071	C	T
19	chr19:11804370:G:A	0	11804370	A	G
19	chr19:11807278:AT:A	0	11807278	A	AT
19	chr19:11807939:G:C	0	11807939	C	G
19	chr19:11808063:C:A	0	11808063	A	C
19	chr19:11808805:T:A	0	11808805	A	T
19	chr19:11810065:G:A	0	11810065	A	G
19	chr19:11810457:C:T	0	11810457	T	C
19	chr19:11811798:G:A	0	11811798	A	G
19	chr19:11813364:C:G	0	11813364	G	C
19	chr19:11813934:G:A	0	11813934	A	G
19	chr19:11814897:G:A	0	11814897	A	G
19	chr19:11814900:T:C	0	11814900	C	T
19	chr19:11815056:G:A	0	11815056	A	G
19	chr19:11815720:T:C	0	11815720	C	T
19	chr19:11815793:C:T	0	11815793	T	C
19	chr19:11816790:C:T	0	11816790	T	C
19	chr19:11816849:C:T	0	11816849	T	C
19	chr19:11817416:T:C	0	11817416	C	T
19	chr19:11817553:C:T	0	11817553	T	C
19	chr19:11817997:A:G	0	11817997	G	A
19	chr19:11818261:A:G	0	11818261	G	A
19	chr19:11819150:A:G	0	11819150	G	A
19	chr19:11819715:C:T	0	11819715	T	C
19	chr19:11820262:G:C	0	11820262	C	G
19	chr19:11820298:G:A	0	11820298	A	G
19	chr19:11820362:A:G	0	11820362	G	A
19	chr19:11822038:T:A	0	11822038	A	T
19	chr19:11822223:A:G	0	11822223	G	A
19	chr19:11823315:A:G	0	11823315	G	A
19	chr19:11824677:A:C	0	11824677	C	A
19	chr19:11825443:ATCATACC:A	0	11825443	A	ATCATACC
19	chr19:11825700:T:A	0	11825700	A	T
19	chr19:11826101:G:A	0	11826101	A	G
19	chr19:11826604:T:C	0	11826604	C	T
19	chr19:11826627:G:A	0	11826627	A	G
19	chr19:11827212:T:C	0	11827212	C	T
19	chr19:11827268:TAGTC:T	0	11827268	T	TAGTC
19	chr19:11827302:A:G	0	11827302	G	A
19	chr19:11827310:G:A	0	11827310	A	G
19	chr19:11827326:G:A	0	11827326	A	G
19	chr19:11827447:A:G	0	11827447	G	A
19	chr19:11827843:G:A	0	11827843	A	G
19	chr19:11828302:T:TC	0	11828302	TC	T
19	chr19:11828334:G:A	0	11828334	A	G
19	chr19:11828663:T:G	0	11828663	G	T
19	chr19:11828964:A:G	0	11828964	G	A
19	chr19:11829064:A:G	0	11829064	G	A
19	chr19:11829419:G:A	0	11829419	A	G
19	chr19:11829455:A:G	0	11829455	G	A
19	chr19:11829946:G:A	0	11829946	A	G
19	chr19:11830048:G:A	0	11830048	A	G
19	chr19:11830441:A:G	0	11830441	G	A
19	chr19:11830717:C:G	0	11830717	G	C
19	chr19:11830802:G:A	0	11830802	A	G
19	chr19:11830860:A:G	0	11830860	G	A
19	chr19:11831052:G:A	0	11831052	A	G
19	chr19:11831439:C:G	0	11831439	G	C
19	chr19:11831547:A:G	0	11831547	G	A
19	chr19:11831800:A:C	0	11831800	C	A
19	chr19:11831956:G:A	0	11831956	A	G
19	chr19:11832882:G:A	0	11832882	A	G
19	chr19:11833008:G:A	0	11833008	A	G
19	chr19:11833251:A:G	0	11833251	G	A
19	chr19:11833507:G:A	0	11833507	A	G
19	chr19:11834091:C:A	0	11834091	A	C
19	chr19:11834451:A:T	0	11834451	T	A
19	chr19:11834672:A:G	0	11834672	G	A
19	chr19:11835551:T:C	0	11835551	C	T
19	chr19:11835578:A:G	0	11835578	G	A
19	chr19:11835765:T:C	0	11835765	C	T
19	chr19:11836165:C:A	0	11836165	A	C
19	chr19:11836308:C:G	0	11836308	G	C
19	chr19:11836467:A:G	0	11836467	G	A
19	chr19:11836676:G:T	0	11836676	T	G
19	chr19:11836721:T:C	0	11836721	C	T
19	chr19:11837258:T:G	0	11837258	G	T
19	chr19:11837280:A:G	0	11837280	G	A
19	chr19:11837574:C:T	0	11837574	T	C
19	chr19:11837677:G:T	0	11837677	T	G
19	chr19:11838601:T:C	0	11838601	C	T
19	chr19:11838967:T:C	0	11838967	C	T
19	chr19:11839710:T:C	0	11839710	C	T
19	chr19:11840371:C:A	0	11840371	A	C
19	chr19:11840655:A:G	0	11840655	G	A
19	chr19:11841306:G:A	0	11841306	A	G
19	chr19:11841364:G:A	0	11841364	A	G
19	chr19:11841508:A:C	0	11841508	C	A
19	chr19:11843747:T:C	0	11843747	C	T
19	chr19:11844817:T:C	0	11844817	C	T
19	chr19:11844952:G:A	0	11844952	A	G
19	chr19:11845809:T:C	0	11845809	C	T
19	chr19:11846151:CAT:C	0	11846151	C	CAT
19	chr19:11846245:A:G	0	11846245	G	A
19	chr19:11848020:C:T	0	11848020	T	C
19	chr19:11848242:A:G	0	11848242	G	A
19	chr19:11849665:C:T	0	11849665	T	C
19	chr19:11849773:T:A	0	11849773	A	T
19	chr19:11849804:A:G	0	11849804	G	A
19	chr19:11849861:G:C	0	11849861	C	G
19	chr19:11850100:G:A	0	11850100	A	G
19	chr19:11850124:T:A	0	11850124	A	T
19	chr19:11851272:T:C	0	11851272	C	T
19	chr19:11851818:T:C	0	11851818	C	T
19	chr19:11851916:G:A	0	11851916	A	G
19	chr19:11852399:C:A	0	11852399	A	C
19	chr19:11853393:G:A	0	11853393	A	G
19	chr19:11854912:C:T	0	11854912	T	C
19	chr19:11854913:T:C	0	11854913	C	T
19	chr19:11855103:A:G	0	11855103	G	A
19	chr19:11855373:C:T	0	11855373	T	C
19	chr19:11855416:A:G	0	11855416	G	A
19	chr19:11855868:C:T	0	11855868	T	C
19	chr19:11855977:A:G	0	11855977	G	A
19	chr19:11856096:G:A	0	11856096	A	G
19	chr19:11856192:C:A	0	11856192	A	C
19	chr19:11856324:T:C	0	11856324	C	T
19	chr19:11857002:A:C	0	11857002	C	A
19	chr19:11857623:G:A	0	11857623	A	G
19	chr19:11858170:A:T	0	11858170	T	A
19	chr19:11860555:G:A	0	11860555	A	G
19	chr19:11861684:G:A	0	11861684	A	G
19	chr19:11861785:T:C	0	11861785	C	T
19	chr19:11861836:T:A	0	11861836	A	T
19	chr19:11863436:A:G	0	11863436	G	A
19	chr19:11863440:A:G	0	11863440	G	A
19	chr19:11863616:C:G	0	11863616	G	C
19	chr19:11863665:G:T	0	11863665	T	G
19	chr19:11865237:C:T	0	11865237	T	C
19	chr19:11866757:G:C	0	11866757	C	G
19	chr19:11866996:C:T	0	11866996	T	C
19	chr19:11867204:C:T	0	11867204	T	C
19	chr19:11868821:T:C	0	11868821	C	T
19	chr19:11868854:T:C	0	11868854	C	T
19	chr19:11869517:T:C	0	11869517	C	T
19	chr19:11870006:T:C	0	11870006	C	T
19	chr19:11870023:G:C	0	11870023	C	G
19	chr19:11870038:C:T	0	11870038	T	C
19	chr19:11870560:T:C	0	11870560	C	T
19	chr19:11874026:A:G	0	11874026	G	A
19	chr19:11874201:TGAG:T	0	11874201	T	TGAG
19	chr19:11877190:A:G	0	11877190	G	A
19	chr19:11877508:A:C	0	11877508	C	A
19	chr19:11877700:G:A	0	11877700	A	G
19	chr19:11878156:A:G	0	11878156	G	A
19	chr19:11878159:A:G	0	11878159	G	A
19	chr19:11878703:G:A	0	11878703	A	G
19	chr19:11878933:A:T	0	11878933	T	A
19	chr19:11879327:G:A	0	11879327	A	G
19	chr19:11880403:T:C	0	11880403	C	T
19	chr19:11881147:C:T	0	11881147	T	C
19	chr19:11881446:G:A	0	11881446	A	G
19	chr19:11882399:G:A	0	11882399	A	G
19	chr19:11882790:T:C	0	11882790	C	T
19	chr19:11883385:C:T	0	11883385	T	C
19	chr19:11884251:A:G	0	11884251	G	A
19	chr19:11884336:T:C	0	11884336	C	T
19	chr19:11884611:C:G	0	11884611	G	C
19	chr19:11884693:C:T	0	11884693	T	C
19	chr19:11885286:C:T	0	11885286	T	C
19	chr19:11886088:G:A	0	11886088	A	G
19	chr19:11886096:G:A	0	11886096	A	G
19	chr19:11886176:A:G	0	11886176	G	A
19	chr19:11886368:T:C	0	11886368	C	T
19	chr19:11886382:C:A	0	11886382	A	C
19	chr19:11886608:T:C	0	11886608	C	T
19	chr19:11886795:G:T	0	11886795	T	G
19	chr19:11886830:C:T	0	11886830	T	C
19	chr19:11887352:A:T	0	11887352	T	A
19	chr19:11887364:A:G	0	11887364	G	A
19	chr19:11887962:C:T	0	11887962	T	C
19	chr19:11888949:C:CG	0	11888949	CG	C
19	chr19:11890134:C:T	0	11890134	T	C
19	chr19:11890355:G:A	0	11890355	A	G
19	chr19:11891599:C:T	0	11891599	T	C
19	chr19:11892298:G:C	0	11892298	C	G
19	chr19:11892344:T:G	0	11892344	G	T
19	chr19:11893456:A:G	0	11893456	G	A
19	chr19:11893617:G:A	0	11893617	A	G
19	chr19:11895129:A:T	0	11895129	T	A
19	chr19:11895302:G:T	0	11895302	T	G
19	chr19:11896508:G:A	0	11896508	A	G
19	chr19:11896667:A:G	0	11896667	G	A
19	chr19:11897245:G:A	0	11897245	A	G
19	chr19:11897502:G:C	0	11897502	C	G
19	chr19:11897740:T:C	0	11897740	C	T
19	chr19:11898118:A:T	0	11898118	T	A
19	chr19:11898273:T:C	0	11898273	C	T
19	chr19:11898511:C:T	0	11898511	T	C
19	chr19:11899131:A:G	0	11899131	G	A
19	chr19:11901144:G:A	0	11901144	A	G
19	chr19:11901317:G:A	0	11901317	A	G
19	chr19:11901421:G:T	0	11901421	T	G
19	chr19:11901596:C:T	0	11901596	T	C
19	chr19:11901984:T:C	0	11901984	C	T
19	chr19:11903459:A:G	0	11903459	G	A
19	chr19:11903540:C:G	0	11903540	G	C
19	chr19:11903812:G:A	0	11903812	A	G
19	chr19:11904730:G:A	0	11904730	A	G
19	chr19:11906243:A:G	0	11906243	G	A
19	chr19:11906449:A:G	0	11906449	G	A
19	chr19:11907070:A:G	0	11907070	G	A
19	chr19:11907139:A:G	0	11907139	G	A
19	chr19:11907501:A:G	0	11907501	G	A
19	chr19:11908588:A:G	0	11908588	G	A
19	chr19:11908709:G:A	0	11908709	A	G
19	chr19:11910461:T:C	0	11910461	C	T
19	chr19:11910995:G:A	0	11910995	A	G
19	chr19:11912455:C:A	0	11912455	A	C
19	chr19:11913582:G:A	0	11913582	A	G
19	chr19:11914556:A:G	0	11914556	G	A
19	chr19:11914703:A:T	0	11914703	T	A
19	chr19:11916469:G:T	0	11916469	T	G
19	chr19:11917616:C:T	0	11917616	T	C
19	chr19:11918314:C:A	0	11918314	A	C
19	chr19:11918614:G:A	0	11918614	A	G
19	chr19:11919826:C:G	0	11919826	G	C
19	chr19:11920301:C:G	0	11920301	G	C
19	chr19:11922524:T:G	0	11922524	G	T
19	chr19:11922593:A:T	0	11922593	T	A
19	chr19:11923791:G:C	0	11923791	C	G
19	chr19:11925751:G:C	0	11925751	C	G
19	chr19:11926348:C:G	0	11926348	G	C
19	chr19:11926729:A:G	0	11926729	G	A
19	chr19:11928395:T:C	0	11928395	C	T
19	chr19:11928517:G:A	0	11928517	A	G
19	chr19:11935331:G:C	0	11935331	C	G
19	chr19:11935521:T:C	0	11935521	C	T
19	chr19:11935866:G:C	0	11935866	C	G
19	chr19:11936078:A:G	0	11936078	G	A
19	chr19:11936347:C:A	0	11936347	A	C
19	chr19:11936554:G:A	0	11936554	A	G
19	chr19:11936829:G:A	0	11936829	A	G
19	chr19:11936986:T:C	0	11936986	C	T
19	chr19:11938278:A:C	0	11938278	C	A
19	chr19:11940829:G:A	0	11940829	A	G
19	chr19:11940899:G:A	0	11940899	A	G
19	chr19:11940940:A:G	0	11940940	G	A
19	chr19:11941013:C:G	0	11941013	G	C
19	chr19:11942504:A:G	0	11942504	G	A
19	chr19:11943391:G:A	0	11943391	A	G
19	chr19:11943974:T:C	0	11943974	C	T
19	chr19:11944322:T:TTAAA	0	11944322	TTAAA	T
19	chr19:11946276:T:C	0	11946276	C	T
19	chr19:11946807:C:T	0	11946807	T	C
19	chr19:11946944:C:T	0	11946944	T	C
19	chr19:11947101:A:G	0	11947101	G	A
19	chr19:11947521:A:G	0	11947521	G	A
19	chr19:11947526:G:A	0	11947526	A	G
19	chr19:11947721:C:T	0	11947721	T	C
19	chr19:11947757:G:A	0	11947757	A	G
19	chr19:11952038:G:A	0	11952038	A	G
19	chr19:11952845:A:G	0	11952845	G	A
19	chr19:11953956:T:G	0	11953956	G	T
19	chr19:11954195:G:A	0	11954195	A	G
19	chr19:11955967:G:A	0	11955967	A	G
19	chr19:11958268:GTAA:G	0	11958268	G	GTAA
19	chr19:11958565:C:T	0	11958565	T	C
19	chr19:11958629:T:G	0	11958629	G	T
19	chr19:11958653:C:G	0	11958653	G	C
19	chr19:11959161:T:G	0	11959161	G	T
19	chr19:11960030:T:G	0	11960030	G	T
19	chr19:11960096:G:A	0	11960096	A	G
19	chr19:11960918:T:C	0	11960918	C	T
19	chr19:11961112:T:C	0	11961112	C	T
19	chr19:11962145:T:C	0	11962145	C	T
19	chr19:11962836:A:C	0	11962836	C	A
19	chr19:11963456:C:G	0	11963456	G	C
19	chr19:11964227:C:G	0	11964227	G	C
19	chr19:11964257:G:C	0	11964257	C	G
19	chr19:11964623:C:T	0	11964623	T	C
19	chr19:11965356:C:T	0	11965356	T	C
19	chr19:11965604:AATT:A	0	11965604	A	AATT
19	chr19:11965913:C:A	0	11965913	A	C
19	chr19:11966036:G:A	0	11966036	A	G
19	chr19:11966266:C:T	0	11966266	T	C
19	chr19:11966400:A:G	0	11966400	G	A
19	chr19:11966562:T:C	0	11966562	C	T
19	chr19:11966825:C:T	0	11966825	T	C
19	chr19:11967162:T:C	0	11967162	C	T
19	chr19:11967560:C:T	0	11967560	T	C
19	chr19:11967655:G:A	0	11967655	A	G
19	chr19:11968463:T:A	0	11968463	A	T
19	chr19:11968883:G:A	0	11968883	A	G
19	chr19:11969032:A:G	0	11969032	G	A
19	chr19:11969265:C:T	0	11969265	T	C
19	chr19:11969310:C:T	0	11969310	T	C
19	chr19:11969852:A:C	0	11969852	C	A
19	chr19:11969909:C:T	0	11969909	T	C
19	chr19:11970792:A:G	0	11970792	G	A
19	chr19:11970800:G:A	0	11970800	A	G
19	chr19:11971325:G:A	0	11971325	A	G
19	chr19:11971448:T:C	0	11971448	C	T
19	chr19:11972396:A:T	0	11972396	T	A
19	chr19:11973261:A:G	0	11973261	G	A
19	chr19:11973736:A:T	0	11973736	T	A
19	chr19:11973739:G:T	0	11973739	T	G
19	chr19:11974359:A:G	0	11974359	G	A
19	chr19:11975165:G:C	0	11975165	C	G
19	chr19:11975168:A:G	0	11975168	G	A
19	chr19:11975400:TTTA:T	0	11975400	T	TTTA
19	chr19:11975443:G:A	0	11975443	A	G
19	chr19:11975449:C:G	0	11975449	G	C
19	chr19:11975458:C:T	0	11975458	T	C
19	chr19:11976130:G:C	0	11976130	C	G
19	chr19:11976323:T:C	0	11976323	C	T
19	chr19:11976378:G:C	0	11976378	C	G
19	chr19:11976500:A:G	0	11976500	G	A
19	chr19:11976510:T:C	0	11976510	C	T
19	chr19:11977349:C:T	0	11977349	T	C
19	chr19:11977573:A:AT	0	11977573	AT	A
19	chr19:11977674:C:T	0	11977674	T	C
19	chr19:11977690:A:C	0	11977690	C	A
19	chr19:11977800:G:A	0	11977800	A	G
19	chr19:11978549:G:T	0	11978549	T	G
19	chr19:11978734:T:C	0	11978734	C	T
19	chr19:11978894:T:C	0	11978894	C	T
19	chr19:11979088:G:A	0	11979088	A	G
19	chr19:11979132:C:T	0	11979132	T	C
19	chr19:11979168:A:G	0	11979168	G	A
19	chr19:11979239:G:A	0	11979239	A	G
19	chr19:11979589:T:C	0	11979589	C	T
19	chr19:11979950:C:A	0	11979950	A	C
19	chr19:11980032:A:T	0	11980032	T	A
19	chr19:11980193:A:G	0	11980193	G	A
19	chr19:11980223:C:A	0	11980223	A	C
19	chr19:11980554:G:A	0	11980554	A	G
19	chr19:11980844:G:A	0	11980844	A	G
19	chr19:11981143:G:A	0	11981143	A	G
19	chr19:11981188:G:A	0	11981188	A	G
19	chr19:11981435:A:G	0	11981435	G	A
19	chr19:11981881:A:T	0	11981881	T	A
19	chr19:11982284:G:A	0	11982284	A	G
19	chr19:11982407:G:A	0	11982407	A	G
19	chr19:11982607:G:T	0	11982607	T	G
19	chr19:11982687:T:C	0	11982687	C	T
19	chr19:11983108:T:C	0	11983108	C	T
19	chr19:11983249:C:T	0	11983249	T	C
19	chr19:11983304:G:A	0	11983304	A	G
19	chr19:11983552:A:G	0	11983552	G	A
19	chr19:11983749:G:C	0	11983749	C	G
19	chr19:11983924:C:G	0	11983924	G	C
19	chr19:11984131:C:T	0	11984131	T	C
19	chr19:11984463:G:T	0	11984463	T	G
19	chr19:11984783:T:C	0	11984783	C	T
19	chr19:11984815:C:T	0	11984815	T	C
19	chr19:11984881:C:T	0	11984881	T	C
19	chr19:11984918:A:G	0	11984918	G	A
19	chr19:11984973:T:A	0	11984973	A	T
19	chr19:11985040:GGGATT:G	0	11985040	G	GGGATT
19	chr19:11985257:C:G	0	11985257	G	C
19	chr19:11985647:T:C	0	11985647	C	T
19	chr19:11986551:A:G	0	11986551	G	A
19	chr19:11986630:T:A	0	11986630	A	T
19	chr19:11987622:G:T	0	11987622	T	G
19	chr19:11987887:C:T	0	11987887	T	C
19	chr19:11988347:TTGGC:T	0	11988347	T	TTGGC
19	chr19:11988360:A:G	0	11988360	G	A
19	chr19:11988476:A:G	0	11988476	G	A
19	chr19:11990244:T:C	0	11990244	C	T
19	chr19:11990579:T:G	0	11990579	G	T
19	chr19:11990975:T:C	0	11990975	C	T
19	chr19:11991467:C:T	0	11991467	T	C
19	chr19:11992907:C:CTTA	0	11992907	CTTA	C
19	chr19:11993091:G:A	0	11993091	A	G
19	chr19:11993174:T:C	0	11993174	C	T
19	chr19:11993505:G:C	0	11993505	C	G
19	chr19:11994594:A:G	0	11994594	G	A
19	chr19:11994809:A:G	0	11994809	G	A
19	chr19:11996019:G:A	0	11996019	A	G
19	chr19:11996168:C:T	0	11996168	T	C
19	chr19:11999204:T:C	0	11999204	C	T
19	chr19:11999423:T:A	0	11999423	A	T
19	chr19:12005191:A:G	0	12005191	G	A
19	chr19:12005313:G:T	0	12005313	T	G
19	chr19:12006099:G:C	0	12006099	C	G
19	chr19:12006602:G:A	0	12006602	A	G
19	chr19:12009088:C:A	0	12009088	A	C
19	chr19:12009521:C:T	0	12009521	T	C
19	chr19:12009581:C:T	0	12009581	T	C
19	chr19:12010033:G:T	0	12010033	T	G
19	chr19:12010643:C:T	0	12010643	T	C
19	chr19:12010744:G:A	0	12010744	A	G
19	chr19:12012341:C:T	0	12012341	T	C
19	chr19:12012428:G:A	0	12012428	A	G
19	chr19:12012614:C:A	0	12012614	A	C
19	chr19:12013304:A:G	0	12013304	G	A
19	chr19:12014530:G:A	0	12014530	A	G
19	chr19:12016961:T:C	0	12016961	C	T
19	chr19:12017206:T:C	0	12017206	C	T
19	chr19:12017493:A:G	0	12017493	G	A
19	chr19:12019662:A:G	0	12019662	G	A
19	chr19:12020855:C:G	0	12020855	G	C
19	chr19:12020890:C:T	0	12020890	T	C
19	chr19:12022954:G:C	0	12022954	C	G
19	chr19:12023474:G:A	0	12023474	A	G
19	chr19:12024166:A:T	0	12024166	T	A
19	chr19:12025217:T:G	0	12025217	G	T
19	chr19:12025708:A:T	0	12025708	T	A
19	chr19:12029446:C:T	0	12029446	T	C
19	chr19:12030411:A:G	0	12030411	G	A
19	chr19:12030712:A:G	0	12030712	G	A
19	chr19:12032104:T:A	0	12032104	A	T
19	chr19:12035555:T:C	0	12035555	C	T
19	chr19:12037347:A:G	0	12037347	G	A
19	chr19:12038132:A:G	0	12038132	G	A
19	chr19:12038536:G:C	0	12038536	C	G
19	chr19:12039059:T:A	0	12039059	A	T
19	chr19:12039778:G:A	0	12039778	A	G
19	chr19:12040811:C:T	0	12040811	T	C
19	chr19:12041552:G:A	0	12041552	A	G
19	chr19:12042774:A:T	0	12042774	T	A
19	chr19:12043633:G:A	0	12043633	A	G
19	chr19:12043984:G:C	0	12043984	C	G
19	chr19:12045520:T:C	0	12045520	C	T
19	chr19:12045754:G:A	0	12045754	A	G
19	chr19:12046080:A:G	0	12046080	G	A
19	chr19:12046438:G:A	0	12046438	A	G
19	chr19:12049250:CAGG:C	0	12049250	C	CAGG
19	chr19:12051035:G:A	0	12051035	A	G
19	chr19:12051270:T:C	0	12051270	C	T
19	chr19:12051897:G:A	0	12051897	A	G
19	chr19:12054173:T:C	0	12054173	C	T
19	chr19:12054614:T:C	0	12054614	C	T
19	chr19:12054831:T:G	0	12054831	G	T
19	chr19:12054955:T:C	0	12054955	C	T
19	chr19:12055367:A:G	0	12055367	G	A
19	chr19:12055554:T:C	0	12055554	C	T
19	chr19:12055750:C:T	0	12055750	T	C
19	chr19:12056538:C:T	0	12056538	T	C
19	chr19:12057528:G:C	0	12057528	C	G
19	chr19:12057976:T:C	0	12057976	C	T
19	chr19:12058348:A:C	0	12058348	C	A
19	chr19:12058496:A:G	0	12058496	G	A
19	chr19:12059147:G:A	0	12059147	A	G
19	chr19:12059272:TG:T	0	12059272	T	TG
19	chr19:12059274:TTTG:T	0	12059274	T	TTTG
19	chr19:12061189:C:T	0	12061189	T	C
19	chr19:12061513:G:A	0	12061513	A	G
19	chr19:12062762:T:C	0	12062762	C	T
19	chr19:12064051:T:C	0	12064051	C	T
19	chr19:12064617:A:T	0	12064617	T	A
19	chr19:12065286:C:T	0	12065286	T	C
19	chr19:12065894:T:C	0	12065894	C	T
19	chr19:12067126:G:T	0	12067126	T	G
19	chr19:12067743:C:T	0	12067743	T	C
19	chr19:12068897:G:A	0	12068897	A	G
19	chr19:12070181:G:A	0	12070181	A	G
19	chr19:12070725:A:G	0	12070725	G	A
19	chr19:12071860:G:A	0	12071860	A	G
19	chr19:12072075:T:C	0	12072075	C	T
19	chr19:12072646:C:T	0	12072646	T	C
19	chr19:12073451:C:T	0	12073451	T	C
19	chr19:12073688:A:AT	0	12073688	AT	A
19	chr19:12074287:G:A	0	12074287	A	G
19	chr19:12075333:T:C	0	12075333	C	T
19	chr19:12075796:A:G	0	12075796	G	A
19	chr19:12075917:A:G	0	12075917	G	A
19	chr19:12076042:G:C	0	12076042	C	G
19	chr19:12076107:G:T	0	12076107	T	G
19	chr19:12076395:A:G	0	12076395	G	A
19	chr19:12077046:T:G	0	12077046	G	T
19	chr19:12077092:G:A	0	12077092	A	G
19	chr19:12077451:A:G	0	12077451	G	A
19	chr19:12077815:A:G	0	12077815	G	A
19	chr19:12077953:T:C	0	12077953	C	T
19	chr19:12078076:G:A	0	12078076	A	G
19	chr19:12078564:C:T	0	12078564	T	C
19	chr19:12078817:T:C	0	12078817	C	T
19	chr19:12078892:T:C	0	12078892	C	T
19	chr19:12080246:A:G	0	12080246	G	A
19	chr19:12080256:A:G	0	12080256	G	A
19	chr19:12080418:A:G	0	12080418	G	A
19	chr19:12080749:A:G	0	12080749	G	A
19	chr19:12082272:T:C	0	12082272	C	T
19	chr19:12083580:A:T	0	12083580	T	A
19	chr19:12083607:A:G	0	12083607	G	A
19	chr19:12084180:G:A	0	12084180	A	G
19	chr19:12084910:TCG:T	0	12084910	T	TCG
19	chr19:12085375:G:A	0	12085375	A	G
19	chr19:12087339:T:G	0	12087339	G	T
19	chr19:12088940:G:A	0	12088940	A	G
19	chr19:12091973:G:A	0	12091973	A	G
19	chr19:12095204:C:T	0	12095204	T	C
19	chr19:12097669:TG:T	0	12097669	T	TG
19	chr19:12098801:G:A	0	12098801	A	G
19	chr19:12100376:A:G	0	12100376	G	A
19	chr19:12101681:A:G	0	12101681	G	A
19	chr19:12103329:CT:C	0	12103329	C	CT
19	chr19:12103486:C:T	0	12103486	T	C
19	chr19:12103770:C:T	0	12103770	T	C
19	chr19:12103796:G:A	0	12103796	A	G
19	chr19:12104047:A:G	0	12104047	G	A
19	chr19:12104191:C:T	0	12104191	T	C
19	chr19:12104750:TATTC:T	0	12104750	T	TATTC
19	chr19:12105633:G:A	0	12105633	A	G
19	chr19:12105943:G:T	0	12105943	T	G
19	chr19:12106341:C:T	0	12106341	T	C
19	chr19:12106388:A:G	0	12106388	G	A
19	chr19:12107227:C:T	0	12107227	T	C
19	chr19:12108775:C:G	0	12108775	G	C
19	chr19:12109798:A:G	0	12109798	G	A
19	chr19:12110885:A:G	0	12110885	G	A
19	chr19:12111034:T:C	0	12111034	C	T
19	chr19:12111444:G:A	0	12111444	A	G
19	chr19:12111566:C:G	0	12111566	G	C
19	chr19:12112046:T:C	0	12112046	C	T
19	chr19:12113357:T:C	0	12113357	C	T
19	chr19:12115449:A:T	0	12115449	T	A
19	chr19:12115958:A:G	0	12115958	G	A
19	chr19:12116386:A:G	0	12116386	G	A
19	chr19:12119483:A:C	0	12119483	C	A
19	chr19:12119953:C:T	0	12119953	T	C
19	chr19:12120206:T:C	0	12120206	C	T
19	chr19:12120687:G:A	0	12120687	A	G
19	chr19:12121890:GC:G	0	12121890	G	GC
19	chr19:12122860:C:G	0	12122860	G	C
19	chr19:12123220:A:G	0	12123220	G	A
19	chr19:12124256:T:C	0	12124256	C	T
19	chr19:12124663:C:T	0	12124663	T	C
19	chr19:12125483:A:G	0	12125483	G	A
19	chr19:12125751:T:C	0	12125751	C	T
19	chr19:12128978:T:C	0	12128978	C	T
19	chr19:12130150:C:T	0	12130150	T	C
19	chr19:12130160:A:C	0	12130160	C	A
19	chr19:12130569:AT:A	0	12130569	A	AT
19	chr19:12131645:A:T	0	12131645	T	A
19	chr19:12136518:T:C	0	12136518	C	T
19	chr19:12136559:T:C	0	12136559	C	T
19	chr19:12136916:A:G	0	12136916	G	A
19	chr19:12137492:G:A	0	12137492	A	G
19	chr19:12137673:G:A	0	12137673	A	G
19	chr19:12137742:A:AG	0	12137742	AG	A
19	chr19:12137797:C:T	0	12137797	T	C
19	chr19:12137813:C:T	0	12137813	T	C
19	chr19:12138314:G:A	0	12138314	A	G
19	chr19:12141749:A:C	0	12141749	C	A
19	chr19:12142512:C:T	0	12142512	T	C
19	chr19:12143871:T:C	0	12143871	C	T
```
