## Supplementary material for "Characterization of shared and ancestry-specific signals driving complex traits using multi-ancestry fine-mapping": mesusieoutput

```
                 eur          afr      eur_afr
   [1,] 3.557142e-05 3.624865e-05 1.638983e-05
   [2,] 3.508733e-05 3.062948e-05 7.641596e-06
   [3,] 2.036639e-05 1.792583e-05 4.109085e-06
   [4,] 2.776217e-05 1.829203e-05 4.602859e-06
   [5,] 1.750746e-05 2.419649e-05 4.082913e-06
   [6,] 4.521508e-05 3.147751e-05 1.225424e-05
   [7,] 5.304385e-05 5.654072e-05 1.542593e-05
   [8,] 2.729056e-05 2.894263e-05 5.864181e-06
   [9,] 7.068249e-05 1.739042e-05 7.823697e-06
  [10,] 6.300419e-05 2.867453e-05 3.927405e-06
  [11,] 3.497214e-05 1.842193e-05 4.902546e-06
  [12,] 3.367438e-05 1.859510e-05 4.160117e-06
  [13,] 3.239772e-05 1.867631e-05 4.120574e-06
  [14,] 2.699320e-05 2.941037e-05 5.875100e-06
  [15,] 3.009555e-05 1.871683e-05 4.061509e-06
  [16,] 2.358463e-05 1.771042e-05 4.528474e-06
  [17,] 2.800018e-05 2.532633e-05 6.965498e-06
  [18,] 2.167788e-05 2.367128e-05 4.539404e-06
  [19,] 2.152162e-05 2.624659e-05 4.755150e-06
  [20,] 2.088625e-05 2.634503e-05 5.361038e-06
  [21,] 2.093293e-05 2.643248e-05 5.369604e-06
  [22,] 1.738912e-05 2.449737e-05 4.013208e-06
  [23,] 2.347392e-05 2.206677e-05 4.283425e-06
  [24,] 2.053173e-05 2.802559e-05 5.406035e-06
  [25,] 2.067962e-05 2.748671e-05 5.381327e-06
  [26,] 1.760392e-05 2.418275e-05 3.968681e-06
  [27,] 2.383975e-05 2.147557e-05 4.236358e-06
  [28,] 1.805389e-05 2.172491e-05 3.820462e-06
  [29,] 1.805389e-05 2.100673e-05 3.793880e-06
  [30,] 2.450658e-05 1.980061e-05 4.139712e-06
  [31,] 2.450658e-05 1.893869e-05 4.104758e-06
  [32,] 2.352039e-05 2.773524e-05 6.315967e-06
  [33,] 1.604774e-05 1.765804e-05 1.767834e-05
  [34,] 2.446709e-05 1.832559e-05 4.089720e-06
  [35,] 2.476416e-05 1.827148e-05 4.088519e-06
  [36,] 2.446709e-05 1.856138e-05 4.092480e-06
  [37,] 2.734981e-05 3.316911e-05 8.181000e-06
  [38,] 2.843614e-05 3.306393e-05 8.463569e-06
  [39,] 2.860959e-05 3.285663e-05 8.430080e-06
  [40,] 1.614962e-05 1.782371e-05 2.531220e-05
  [41,] 2.990655e-05 3.151022e-05 8.519959e-06
  [42,] 2.506636e-05 1.580531e-05 4.525262e-06
  [43,] 2.522490e-05 1.580186e-05 4.552137e-06
  [44,] 2.501679e-05 1.582801e-05 4.470802e-06
  [45,] 2.473585e-05 1.582801e-05 4.452758e-06
  [46,] 2.486602e-05 1.583359e-05 4.453573e-06
  [47,] 2.249092e-05 1.591344e-05 4.252505e-06
  [48,] 1.599826e-05 1.515159e-05 1.024522e-05
  [49,] 1.631381e-05 1.518135e-05 1.617662e-05
  [50,] 1.635466e-05 1.519113e-05 1.705890e-05
  [51,] 2.394165e-05 1.609906e-05 4.431012e-06
  [52,] 1.635466e-05 1.559255e-05 2.365039e-05
  [53,] 1.642881e-05 1.561169e-05 2.464198e-05
  [54,] 1.640175e-05 1.561169e-05 2.500758e-05
  [55,] 1.644651e-05 1.569526e-05 2.730815e-05
  [56,] 2.244886e-05 1.613710e-05 4.310020e-06
  [57,] 1.631381e-05 1.569526e-05 2.410078e-05
  [58,] 1.635466e-05 1.571907e-05 2.541217e-05
  [59,] 2.267825e-05 1.612858e-05 4.329785e-06
  [60,] 2.278574e-05 1.612858e-05 4.336322e-06
  [61,] 1.640175e-05 1.582677e-05 2.689288e-05
  [62,] 1.642354e-05 1.584937e-05 2.353517e-05
  [63,] 1.646141e-05 1.590886e-05 2.557204e-05
  [64,] 2.843042e-05 3.255541e-05 8.942146e-06
  [65,] 1.646141e-05 1.594971e-05 2.570586e-05
  [66,] 2.262784e-05 1.629534e-05 4.306606e-06
  [67,] 2.860381e-05 3.326009e-05 9.212391e-06
  [68,] 1.650109e-05 1.602943e-05 2.773061e-05
  [69,] 1.689216e-05 1.587481e-05 3.469932e-05
  [70,] 2.322684e-05 1.633401e-05 4.325178e-06
  [71,] 1.646141e-05 1.626706e-05 2.934307e-05
  [72,] 2.381946e-05 1.644017e-05 4.364132e-06
  [73,] 1.645890e-05 1.630782e-05 2.733351e-05
  [74,] 2.381946e-05 1.641504e-05 4.373038e-06
  [75,] 3.229661e-05 3.072549e-05 9.392837e-06
  [76,] 2.228318e-05 1.788676e-05 4.234552e-06
  [77,] 3.835171e-05 3.064683e-05 1.080439e-05
  [78,] 3.519996e-05 2.937765e-05 8.873977e-06
  [79,] 2.051972e-05 1.899497e-05 1.265779e-05
  [80,] 8.727020e-05 4.059892e-05 1.482911e-05
  [81,] 2.056761e-05 1.908001e-05 1.252586e-05
  [82,] 8.180611e-05 1.958160e-05 1.002448e-03
  [83,] 2.056761e-05 1.938898e-05 1.245306e-05
  [84,] 2.047350e-05 1.930808e-05 1.368161e-05
  [85,] 2.047078e-05 1.917162e-05 1.231455e-05
  [86,] 2.039023e-05 1.940367e-05 1.486266e-05
  [87,] 3.829190e-05 2.996806e-05 1.010017e-05
  [88,] 3.829190e-05 3.005071e-05 1.011984e-05
  [89,] 2.047350e-05 1.950171e-05 1.430395e-05
  [90,] 9.408902e-05 1.876706e-05 1.066231e-03
  [91,] 9.408902e-05 1.888228e-05 1.094361e-03
  [92,] 2.087391e-05 1.991612e-05 1.294958e-05
  [93,] 7.636646e-05 1.946435e-05 9.943762e-04
  [94,] 3.014906e-05 2.473919e-05 5.430202e-06
  [95,] 3.895146e-05 3.221004e-05 1.181843e-05
  [96,] 7.388270e-05 1.959642e-05 9.857589e-04
  [97,] 3.763654e-05 3.005363e-05 9.886361e-06
  [98,] 8.861785e-05 1.876706e-05 1.001917e-03
  [99,] 2.544859e-04 1.856023e-05 2.618225e-03
 [100,] 8.471062e-05 1.864958e-05 9.211048e-04
 [101,] 5.252816e-05 1.862593e-05 5.916889e-04
 [102,] 3.032460e-05 3.027840e-05 8.386044e-06
 [103,] 5.693370e-05 1.876445e-05 6.606729e-04
 [104,] 3.346658e-05 3.579075e-05 1.078370e-05
 [105,] 3.404005e-05 3.765027e-05 1.171480e-05
 [106,] 3.341280e-05 3.516650e-05 1.062342e-05
 [107,] 3.253616e-05 3.512887e-05 1.038340e-05
 [108,] 3.362843e-05 3.597531e-05 1.089704e-05
 [109,] 3.309118e-05 3.527804e-05 1.055477e-05
 [110,] 3.284048e-05 3.255376e-05 9.380921e-06
 [111,] 3.067203e-05 3.103567e-05 7.809156e-06
 [112,] 2.725208e-05 2.984723e-05 7.002970e-06
 [113,] 3.054275e-05 3.128733e-05 7.798156e-06
 [114,] 2.609834e-05 2.999729e-05 6.929267e-06
 [115,] 2.613594e-05 2.973937e-05 6.776236e-06
 [116,] 2.982528e-05 3.103567e-05 7.649554e-06
 [117,] 2.904472e-05 3.085746e-05 7.430275e-06
 [118,] 2.618463e-05 2.983713e-05 6.872058e-06
 [119,] 1.060733e-04 4.314492e-05 1.502467e-05
 [120,] 5.030258e-03 1.787448e-05 1.268680e-01
 [121,] 2.618463e-05 2.969521e-05 6.819789e-06
 [122,] 4.350797e-03 1.787448e-05 1.095897e-01
 [123,] 8.244543e-03 1.779763e-05 1.971131e-01
 [124,] 2.672665e-05 3.025249e-05 7.087499e-06
 [125,] 2.686791e-05 3.047751e-05 7.146417e-06
 [126,] 2.660852e-05 3.011116e-05 7.030674e-06
 [127,] 7.101460e-03 1.793169e-05 1.870994e-01
 [128,] 2.914315e-05 3.120563e-05 7.578219e-06
 [129,] 2.587267e-05 3.041606e-05 6.894437e-06
 [130,] 3.317862e-05 3.088628e-05 8.055815e-06
 [131,] 2.620603e-05 3.039499e-05 6.982396e-06
 [132,] 1.007628e-02 1.794439e-05 2.494094e-01
 [133,] 2.914315e-05 3.112877e-05 7.544878e-06
 [134,] 2.869925e-05 3.149889e-05 7.261946e-06
 [135,] 2.837508e-03 1.888838e-05 7.770187e-02
 [136,] 6.465224e-05 1.733886e-05 6.514811e-04
 [137,] 1.911657e-05 1.907702e-05 1.656558e-04
 [138,] 1.639853e-05 1.717718e-05 4.251676e-06
 [139,] 1.773259e-05 1.822998e-05 5.964807e-05
 [140,] 3.310254e-05 3.943478e-05 8.787664e-06
 [141,] 3.310744e-05 3.945584e-05 8.778724e-06
 [142,] 1.650059e-05 1.909688e-05 7.278126e-06
 [143,] 1.654482e-05 1.914427e-05 7.645638e-06
 [144,] 1.872136e-05 1.841159e-05 7.513575e-05
 [145,] 1.672940e-05 1.859731e-05 8.624121e-06
 [146,] 1.679213e-05 1.859731e-05 8.369702e-06
 [147,] 1.679213e-05 1.829790e-05 7.823976e-06
 [148,] 1.688806e-05 1.868750e-05 8.799160e-06
 [149,] 1.707059e-05 1.778045e-05 6.299595e-06
 [150,] 1.677365e-05 1.868750e-05 8.113093e-06
 [151,] 1.667304e-05 1.875742e-05 7.712916e-06
 [152,] 1.657549e-05 1.875742e-05 7.116755e-06
 [153,] 1.644893e-05 1.869767e-05 6.124032e-06
 [154,] 1.646891e-05 1.684401e-05 4.083588e-06
 [155,] 1.637542e-05 1.865453e-05 5.628968e-06
 [156,] 1.644893e-05 1.851916e-05 5.898164e-06
 [157,] 1.640932e-05 1.851916e-05 5.668863e-06
 [158,] 3.356869e-05 4.048446e-05 8.677549e-06
 [159,] 3.359433e-05 4.036253e-05 8.667004e-06
 [160,] 1.653434e-05 1.843921e-05 6.211449e-06
 [161,] 1.677822e-05 1.736432e-05 5.513807e-06
 [162,] 1.653434e-05 1.843921e-05 6.211449e-06
 [163,] 1.667304e-05 1.835128e-05 6.837346e-06
 [164,] 1.662320e-05 1.843921e-05 6.701019e-06
 [165,] 1.610931e-05 1.753414e-05 4.046528e-06
 [166,] 1.676864e-05 1.815277e-05 6.784410e-06
 [167,] 1.599430e-05 1.689128e-05 3.948788e-06
 [168,] 1.693817e-05 1.813086e-05 4.253813e-05
 [169,] 1.710866e-05 1.809077e-05 4.817107e-05
 [170,] 1.647999e-05 1.817679e-05 5.214583e-06
 [171,] 2.719402e-05 1.919689e-05 7.071673e-06
 [172,] 8.249380e-05 2.176987e-05 1.789460e-05
 [173,] 2.976769e-05 2.602431e-05 1.150328e-05
 [174,] 3.178777e-05 2.243950e-05 1.010815e-05
 [175,] 3.314105e-05 2.298649e-05 1.081631e-05
 [176,] 2.951162e-05 2.326742e-05 9.949634e-06
 [177,] 9.520018e-05 2.246953e-05 2.055130e-05
 [178,] 3.183620e-05 2.007433e-05 8.704522e-06
 [179,] 3.204794e-05 2.064014e-05 9.345284e-06
 [180,] 1.814535e-05 1.804706e-05 3.139056e-05
 [181,] 1.890178e-05 1.845700e-05 3.660840e-05
 [182,] 1.986196e-05 2.007201e-05 7.350941e-05
 [183,] 2.097150e-05 2.036339e-05 8.009430e-05
 [184,] 1.949603e-05 2.024936e-05 7.330912e-06
 [185,] 2.475950e-05 2.048216e-05 3.460744e-05
 [186,] 5.647724e-05 4.596093e-05 1.322017e-05
 [187,] 1.889675e-05 2.121162e-05 4.446288e-06
 [188,] 6.004329e-05 4.228220e-05 1.117480e-05
 [189,] 2.095911e-05 2.244351e-05 5.178723e-06
 [190,] 7.072581e-05 2.718979e-05 1.585722e-05
 [191,] 3.792750e-05 3.178554e-05 9.731455e-06
 [192,] 3.802434e-05 3.197663e-05 9.823274e-06
 [193,] 4.014954e-05 3.246863e-05 1.061227e-05
 [194,] 4.002811e-05 3.246863e-05 1.058326e-05
 [195,] 3.617799e-05 3.148511e-05 9.357910e-06
 [196,] 3.754162e-05 3.201802e-05 9.769512e-06
 [197,] 3.593635e-05 3.128792e-05 9.231119e-06
 [198,] 5.323201e-05 3.267405e-05 1.500146e-05
 [199,] 4.010764e-05 3.429470e-05 1.108264e-05
 [200,] 4.069172e-05 3.477785e-05 1.139109e-05
 [201,] 3.892471e-05 3.449276e-05 1.079905e-05
 [202,] 4.168252e-05 3.275704e-05 1.083954e-05
 [203,] 5.384867e-05 3.097074e-05 1.380122e-05
 [204,] 5.087108e-05 3.482227e-05 1.588082e-05
 [205,] 5.502289e-05 3.417424e-05 1.649941e-05
 [206,] 1.674681e-05 1.531755e-04 7.373386e-06
 [207,] 4.063950e-05 6.079929e-05 1.249294e-05
 [208,] 3.646895e-05 4.602116e-05 1.762669e-05
 [209,] 4.093889e-05 5.965608e-05 1.254521e-05
 [210,] 4.299271e-05 5.241064e-05 1.038771e-05
 [211,] 4.097830e-05 6.139922e-05 1.252193e-05
 [212,] 3.160105e-05 6.077113e-05 2.066759e-05
 [213,] 8.393087e-05 3.467448e-05 1.445146e-05
 [214,] 8.330712e-05 3.454737e-05 1.428560e-05
 [215,] 1.632618e-05 2.400813e-04 9.926874e-06
 [216,] 8.498516e-05 4.128146e-05 1.952773e-05
 [217,] 4.502876e-05 1.102939e-04 4.546963e-06
 [218,] 1.732563e-05 9.022654e-05 5.457468e-06
 [219,] 1.869434e-05 6.675574e-05 4.723030e-06
 [220,] 1.834895e-05 8.645433e-05 5.074831e-06
 [221,] 7.913631e-05 6.224307e-05 1.521256e-05
 [222,] 8.329241e-05 6.211671e-05 1.634022e-05
 [223,] 3.346289e-05 1.197464e-04 4.106365e-06
 [224,] 9.254704e-05 4.911946e-05 3.133115e-05
 [225,] 2.243425e-05 1.141541e-04 4.628724e-06
 [226,] 2.785801e-05 9.301829e-05 4.139485e-06
 [227,] 2.781465e-05 1.121348e-04 4.233564e-06
 [228,] 2.758402e-05 9.716628e-05 4.168149e-06
 [229,] 2.188442e-05 1.014536e-04 4.584442e-06
 [230,] 2.761053e-05 1.889549e-05 5.265862e-06
 [231,] 4.109250e-05 4.891884e-05 1.449356e-05
 [232,] 4.388599e-05 4.013520e-05 4.761091e-06
 [233,] 3.007149e-05 3.219715e-05 7.911954e-06
 [234,] 2.787138e-05 1.894322e-05 5.330641e-06
 [235,] 7.688835e-05 1.186687e-04 1.540104e-05
 [236,] 2.813548e-05 1.898674e-05 5.379879e-06
 [237,] 8.291023e-05 1.064528e-04 1.446338e-05
 [238,] 7.539142e-05 1.239539e-04 1.584583e-05
 [239,] 8.076815e-05 1.161668e-04 1.514890e-05
 [240,] 3.585106e-05 7.297835e-05 1.214596e-05
 [241,] 3.791744e-05 2.688700e-05 7.152364e-06
 [242,] 2.818681e-05 2.087092e-05 5.942331e-06
 [243,] 2.345361e-05 2.295081e-05 5.075293e-06
 [244,] 3.020733e-05 3.361796e-05 8.724657e-06
 [245,] 2.042711e-05 2.366476e-05 4.193402e-06
 [246,] 8.079350e-05 9.434473e-05 1.496173e-05
 [247,] 7.672302e-05 9.127261e-05 1.506843e-05
 [248,] 8.112866e-05 7.286442e-05 1.466614e-05
 [249,] 7.611006e-05 6.796183e-05 1.459267e-05
 [250,] 7.611006e-05 6.772856e-05 1.459540e-05
 [251,] 3.795561e-05 2.850347e-05 8.183512e-06
 [252,] 7.001165e-05 6.692597e-05 1.468546e-05
 [253,] 2.740118e-05 2.333822e-05 6.449844e-06
 [254,] 2.737097e-05 2.340659e-05 6.450919e-06
 [255,] 2.734178e-05 2.361583e-05 6.483498e-06
 [256,] 2.979239e-05 2.944866e-05 7.321997e-06
 [257,] 2.933769e-05 1.966901e-05 5.945214e-06
 [258,] 2.918413e-05 2.780489e-05 7.078886e-06
 [259,] 3.789133e-05 2.877842e-05 7.975140e-06
 [260,] 2.795275e-05 2.299616e-05 6.387413e-06
 [261,] 1.912077e-05 2.722500e-05 4.033847e-06
 [262,] 2.883100e-05 2.196756e-05 6.534812e-06
 [263,] 2.889250e-05 2.185701e-05 6.516733e-06
 [264,] 2.801139e-05 2.293399e-05 6.399134e-06
 [265,] 2.964241e-05 2.605417e-05 6.710725e-06
 [266,] 2.831376e-05 1.836076e-05 5.525913e-06
 [267,] 6.420855e-05 5.142019e-05 1.399442e-05
 [268,] 3.796544e-05 2.409906e-05 7.101563e-06
 [269,] 2.749991e-05 2.231554e-05 6.058993e-06
 [270,] 2.760488e-05 2.220208e-05 6.102474e-06
 [271,] 2.749991e-05 2.293914e-05 6.192799e-06
 [272,] 2.714717e-05 1.841775e-05 5.388935e-06
 [273,] 2.671261e-05 1.848285e-05 5.320160e-06
 [274,] 2.735791e-05 1.873456e-05 5.498486e-06
 [275,] 2.745441e-05 1.877031e-05 5.528175e-06
 [276,] 2.766113e-05 1.869932e-05 5.543273e-06
 [277,] 2.659152e-05 1.790003e-05 5.103893e-06
 [278,] 2.776944e-05 1.823455e-05 5.428676e-06
 [279,] 2.621176e-05 1.833654e-05 5.436324e-06
 [280,] 6.552544e-05 4.839977e-05 1.386964e-05
 [281,] 2.823093e-05 1.852778e-05 5.294387e-06
 [282,] 2.830777e-05 1.832506e-05 5.180239e-06
 [283,] 2.829070e-05 1.865551e-05 5.346420e-06
 [284,] 6.554419e-05 4.827047e-05 1.389882e-05
 [285,] 2.836326e-05 1.844575e-05 5.310544e-06
 [286,] 2.835911e-05 1.810178e-05 5.182584e-06
 [287,] 2.828811e-05 1.813559e-05 5.162271e-06
 [288,] 2.831077e-05 1.803777e-05 5.156002e-06
 [289,] 2.830473e-05 1.806624e-05 5.160300e-06
 [290,] 2.831077e-05 1.805179e-05 5.159417e-06
 [291,] 2.831077e-05 1.805179e-05 5.159417e-06
 [292,] 3.079063e-05 2.189893e-05 5.758093e-06
 [293,] 2.829538e-05 1.799822e-05 5.139557e-06
 [294,] 2.766919e-05 1.731644e-05 5.039367e-06
 [295,] 3.021140e-05 2.174586e-05 5.842457e-06
 [296,] 2.761218e-05 1.731644e-05 5.034602e-06
 [297,] 2.834313e-05 1.825118e-05 5.280289e-06
 [298,] 2.871054e-05 1.744555e-05 5.244152e-06
 [299,] 2.899965e-05 1.818171e-05 5.264337e-06
 [300,] 6.205098e-05 3.509647e-05 8.485340e-06
 [301,] 6.732572e-05 5.496262e-05 1.307935e-05
 [302,] 2.819643e-05 1.779029e-05 5.011985e-06
 [303,] 2.827475e-05 1.979219e-05 5.604433e-06
 [304,] 3.068062e-05 1.740370e-05 5.199574e-06
 [305,] 2.820072e-05 1.993718e-05 5.631535e-06
 [306,] 3.136308e-05 1.750446e-05 5.294049e-06
 [307,] 3.586157e-05 1.792092e-05 5.753710e-06
 [308,] 3.886576e-05 2.330595e-05 6.997073e-06
 [309,] 4.043571e-05 2.400632e-05 7.497505e-06
 [310,] 2.502027e-05 2.458924e-05 6.963803e-06
 [311,] 3.270985e-05 2.444976e-05 6.875173e-06
 [312,] 5.126562e-05 5.608233e-05 1.553966e-05
 [313,] 3.359858e-05 4.835554e-05 9.568311e-06
 [314,] 4.953172e-05 5.764812e-05 1.566795e-05
 [315,] 5.398200e-05 2.684478e-05 6.160315e-06
 [316,] 3.211257e-05 4.668285e-05 9.188648e-06
 [317,] 1.955875e-05 2.626753e-05 4.678357e-06
 [318,] 1.991640e-05 2.170319e-05 5.799873e-06
 [319,] 3.040329e-05 4.057790e-05 6.434760e-06
 [320,] 4.987354e-05 3.657233e-05 7.657600e-06
 [321,] 4.790692e-05 3.553917e-05 7.639944e-06
 [322,] 1.802632e-04 1.882679e-05 1.202599e-05
 [323,] 5.004563e-05 3.311670e-05 7.269583e-06
 [324,] 3.578308e-05 3.434130e-05 8.681575e-06
 [325,] 1.562374e-04 1.908471e-05 1.159376e-05
 [326,] 3.583532e-05 3.157142e-05 7.743544e-06
 [327,] 3.647291e-05 3.369076e-05 8.242890e-06
 [328,] 6.828041e-05 3.320641e-05 7.035050e-06
 [329,] 3.814421e-05 3.322491e-05 7.830164e-06
 [330,] 3.579744e-05 2.152003e-04 7.344976e-06
 [331,] 1.734128e-05 1.486104e-04 1.503155e-05
 [332,] 4.231183e-05 2.161661e-05 6.256704e-06
 [333,] 7.887860e-05 2.198490e-05 7.466043e-06
 [334,] 7.300147e-05 2.180790e-05 7.467592e-06
 [335,] 4.231183e-05 2.161661e-05 6.256704e-06
 [336,] 7.410087e-05 2.182578e-05 7.261237e-06
 [337,] 1.045372e-04 6.582276e-05 5.252907e-05
 [338,] 1.482750e-04 6.171832e-05 6.784694e-05
 [339,] 4.212258e-05 1.991752e-04 8.001513e-06
 [340,] 9.767036e-05 2.174408e-05 9.079809e-06
 [341,] 4.858566e-05 2.158365e-05 7.074584e-06
 [342,] 1.493802e-04 6.837265e-05 7.800002e-05
 [343,] 1.796378e-05 2.293441e-04 2.266456e-05
 [344,] 1.353807e-04 6.848645e-05 7.055518e-05
 [345,] 1.448122e-04 6.924214e-05 7.643778e-05
 [346,] 1.097715e-04 2.228486e-05 1.148733e-05
 [347,] 6.200070e-05 3.000763e-05 8.367203e-06
 [348,] 4.515411e-05 2.215670e-05 7.256145e-06
 [349,] 2.717413e-05 6.632179e-05 5.949637e-06
 [350,] 5.755479e-05 2.200750e-05 8.007703e-06
 [351,] 1.374342e-04 7.269201e-05 7.698832e-05
 [352,] 5.472537e-05 3.451048e-05 1.058379e-05
 [353,] 1.274932e-04 2.254346e-05 1.075115e-05
 [354,] 2.301487e-05 1.367868e-04 5.621366e-06
 [355,] 6.145976e-05 2.238998e-05 8.990005e-06
 [356,] 1.089780e-04 8.384741e-05 7.142465e-05
 [357,] 3.532665e-05 4.259151e-05 9.627578e-06
 [358,] 3.536617e-05 2.806315e-05 7.532136e-06
 [359,] 3.800951e-05 2.753236e-05 7.151033e-06
 [360,] 9.818184e-05 1.416187e-04 1.088789e-04
 [361,] 1.203071e-04 1.484806e-04 1.430265e-04
 [362,] 1.187773e-04 1.452638e-04 1.383979e-04
 [363,] 1.223759e-04 1.455432e-04 1.433202e-04
 [364,] 1.203071e-04 1.475659e-04 1.423150e-04
 [365,] 8.504806e-05 2.203525e-05 1.366853e-05
 [366,] 1.370505e-04 1.731714e-04 1.952993e-04
 [367,] 1.001283e-04 2.156365e-05 1.417536e-05
 [368,] 4.019279e-05 3.087856e-05 7.219323e-06
 [369,] 1.432206e-04 1.968909e-04 2.316013e-04
 [370,] 8.526459e-05 4.075641e-04 2.234343e-04
 [371,] 9.508769e-05 2.426747e-05 1.950534e-05
 [372,] 1.006674e-04 1.927231e-04 1.489582e-04
 [373,] 1.347608e-04 1.086604e-04 1.247914e-04
 [374,] 3.273811e-05 7.486907e-05 9.920035e-06
 [375,] 7.945675e-05 2.118324e-05 1.168558e-05
 [376,] 3.576962e-05 2.631128e-05 6.941976e-06
 [377,] 6.521236e-05 2.090831e-05 1.015157e-05
 [378,] 6.027561e-05 2.137932e-05 1.085599e-05
 [379,] 2.670189e-05 2.464571e-05 5.632993e-06
 [380,] 3.683077e-05 7.470894e-05 2.097050e-05
 [381,] 5.219830e-05 8.338442e-05 3.447449e-05
 [382,] 4.774334e-05 9.120458e-05 3.389996e-05
 [383,] 4.377191e-05 2.394358e-05 7.124348e-06
 [384,] 4.490137e-05 2.391109e-05 7.240010e-06
 [385,] 3.531775e-05 3.499720e-05 1.422978e-05
 [386,] 4.490137e-05 2.382902e-05 7.228366e-06
 [387,] 3.294029e-05 3.320934e-05 1.259849e-05
 [388,] 1.988152e-05 2.978778e-05 5.565881e-06
 [389,] 3.343146e-05 3.223332e-05 1.242683e-05
 [390,] 4.618545e-05 2.377790e-05 7.211006e-06
 [391,] 3.268890e-05 3.393978e-05 1.281995e-05
 [392,] 4.789749e-05 1.126859e-04 4.017428e-05
 [393,] 4.513542e-05 2.365893e-05 7.314536e-06
 [394,] 5.192493e-05 1.000915e-04 4.068105e-05
 [395,] 4.501698e-05 2.375114e-05 7.212506e-06
 [396,] 4.634690e-05 2.367613e-05 7.473297e-06
 [397,] 4.528392e-05 2.367948e-05 7.420561e-06
 [398,] 4.460043e-05 2.366671e-05 7.188198e-06
 [399,] 3.712987e-05 3.004447e-04 4.503163e-05
 [400,] 1.513891e-04 1.350766e-03 1.692532e-03
 [401,] 3.634663e-05 5.849102e-05 9.277605e-06
 [402,] 5.119300e-05 2.790314e-05 1.057250e-05
 [403,] 1.276377e-04 1.013972e-03 1.028909e-03
 [404,] 1.264494e-04 1.390890e-03 1.343773e-03
 [405,] 4.732628e-05 1.464963e-04 6.883189e-05
 [406,] 1.286992e-04 1.254143e-03 1.257623e-03
 [407,] 1.003282e-04 1.452795e-03 9.803154e-04
 [408,] 2.211330e-05 2.152452e-05 5.100346e-06
 [409,] 3.690687e-05 8.059185e-04 8.651689e-05
 [410,] 1.378016e-04 1.427178e-03 1.563391e-03
 [411,] 7.345643e-05 2.806546e-05 1.127304e-05
 [412,] 4.732628e-05 1.377341e-04 6.538703e-05
 [413,] 7.231897e-05 2.791532e-05 1.107943e-05
 [414,] 1.118146e-04 1.081985e-03 8.630397e-04
 [415,] 1.079465e-04 1.163165e-03 9.087227e-04
 [416,] 1.114706e-04 1.104072e-03 9.093723e-04
 [417,] 1.051070e-04 1.135392e-03 8.527259e-04
 [418,] 1.045296e-04 1.139656e-03 8.483374e-04
 [419,] 4.607535e-05 2.560513e-05 6.816782e-06
 [420,] 9.922495e-05 1.176582e-03 8.045856e-04
 [421,] 1.051070e-04 1.139656e-03 8.555103e-04
 [422,] 1.051070e-04 1.139656e-03 8.555103e-04
 [423,] 4.628035e-05 1.473800e-04 6.748742e-05
 [424,] 1.297867e-04 1.353476e-03 1.359391e-03
 [425,] 1.289901e-04 1.345967e-03 1.340596e-03
 [426,] 1.282792e-04 1.367792e-03 1.348930e-03
 [427,] 6.848077e-05 2.926712e-05 9.855548e-06
 [428,] 9.667568e-05 1.184379e-03 7.751176e-04
 [429,] 1.321366e-04 1.297627e-03 1.341353e-03
 [430,] 1.274958e-04 1.032999e-03 1.038832e-03
 [431,] 1.274958e-04 1.303157e-03 1.278245e-03
 [432,] 6.973947e-05 2.823033e-05 1.128491e-05
 [433,] 1.231589e-04 1.445774e-03 1.331280e-03
 [434,] 1.196700e-04 1.445879e-03 1.272775e-03
 [435,] 1.224200e-04 1.438709e-03 1.311073e-03
 [436,] 1.189612e-04 1.445879e-03 1.261464e-03
 [437,] 9.476832e-05 1.206392e-03 7.579826e-04
 [438,] 9.378809e-05 1.328032e-03 8.085371e-04
 [439,] 4.527559e-05 1.617374e-04 7.113645e-05
 [440,] 9.571455e-05 1.320779e-03 8.316025e-04
 [441,] 9.718760e-05 1.448019e-03 9.170780e-04
 [442,] 9.621854e-05 1.236873e-03 7.966154e-04
 [443,] 9.571455e-05 1.243630e-03 7.936571e-04
 [444,] 7.293459e-05 2.858963e-05 1.204377e-05
 [445,] 6.888278e-05 2.853607e-05 1.159898e-05
 [446,] 5.001668e-05 1.684105e-04 8.404904e-05
 [447,] 3.570979e-05 1.641152e-04 4.962459e-05
 [448,] 3.269052e-05 2.846318e-05 8.057575e-06
 [449,] 5.002839e-05 1.786310e-04 8.748875e-05
 [450,] 3.303429e-05 2.805340e-05 7.850277e-06
 [451,] 6.915005e-05 2.868236e-05 1.171457e-05
 [452,] 6.869933e-05 2.868236e-05 1.165868e-05
 [453,] 8.662828e-05 2.919056e-05 1.410136e-05
 [454,] 7.967862e-05 1.226659e-03 5.754511e-04
 [455,] 3.655148e-05 1.242442e-03 1.060818e-04
 [456,] 4.566053e-05 1.776561e-04 7.771435e-05
 [457,] 4.588232e-05 1.803932e-04 7.928403e-05
 [458,] 1.004098e-04 1.311997e-03 8.876365e-04
 [459,] 4.772352e-05 1.782210e-04 8.265753e-05
 [460,] 1.004454e-04 1.291792e-03 8.745691e-04
 [461,] 1.032253e-04 1.277751e-03 9.042520e-04
 [462,] 9.936302e-05 1.291792e-03 8.597792e-04
 [463,] 9.467863e-05 1.472256e-03 8.868124e-04
 [464,] 2.569067e-05 2.452259e-05 4.850324e-06
 [465,] 7.203254e-05 2.888968e-05 1.203651e-05
 [466,] 4.534576e-05 1.722433e-04 7.452243e-05
 [467,] 3.520290e-05 1.049269e-03 8.493572e-05
 [468,] 9.833291e-05 1.265136e-03 8.291093e-04
 [469,] 7.125400e-05 2.887877e-05 1.194294e-05
 [470,] 4.534576e-05 1.634308e-04 7.123225e-05
 [471,] 4.506592e-05 1.658709e-04 7.152109e-05
 [472,] 5.311227e-05 7.327626e-05 1.255555e-05
 [473,] 2.669314e-05 1.908539e-04 3.332959e-05
 [474,] 4.976865e-05 1.567896e-04 7.778239e-05
 [475,] 4.807048e-05 4.902673e-05 1.172860e-05
 [476,] 7.847332e-05 9.748205e-04 4.672896e-04
 [477,] 3.876156e-05 9.918213e-05 3.315853e-05
 [478,] 8.219011e-05 5.221802e-04 2.870587e-04
 [479,] 7.245547e-05 4.706457e-04 2.159956e-04
 [480,] 3.774451e-05 1.061192e-04 3.338950e-05
 [481,] 8.649294e-05 5.490848e-04 3.237829e-04
 [482,] 3.876156e-05 1.108595e-04 3.635396e-05
 [483,] 8.073372e-04 1.004985e-04 9.308548e-05
 [484,] 8.691803e-05 5.183184e-04 3.099494e-04
 [485,] 7.614520e-05 6.825746e-04 3.158286e-04
 [486,] 8.449927e-05 6.403550e-04 3.533390e-04
 [487,] 3.834172e-05 1.141207e-04 3.660118e-05
 [488,] 3.834172e-05 1.022985e-04 3.333658e-05
 [489,] 4.157376e-05 2.845611e-05 8.077895e-06
 [490,] 3.921052e-05 1.028893e-04 3.472545e-05
 [491,] 4.156489e-05 2.843107e-05 8.087600e-06
 [492,] 8.373102e-05 6.371772e-04 3.474127e-04
 [493,] 8.905371e-05 6.342868e-04 3.817911e-04
 [494,] 8.861448e-05 6.342868e-04 3.788708e-04
 [495,] 8.649294e-05 6.342868e-04 3.642864e-04
 [496,] 2.490738e-05 3.162027e-05 5.557125e-06
 [497,] 3.997688e-05 1.000117e-04 3.497408e-05
 [498,] 8.534760e-05 4.210439e-04 2.491212e-04
 [499,] 1.284889e-04 4.185851e-04 4.402540e-04
 [500,] 5.027816e-05 8.275968e-05 4.052388e-05
 [501,] 1.278039e-04 4.185851e-04 4.371447e-04
 [502,] 1.278039e-04 4.202997e-04 4.388281e-04
 [503,] 1.268164e-04 4.220230e-04 4.363757e-04
 [504,] 5.111101e-05 8.812799e-05 4.307305e-05
 [505,] 4.961221e-05 8.062219e-05 3.817805e-05
 [506,] 1.173074e-04 3.877650e-04 3.632149e-04
 [507,] 4.627469e-05 8.081148e-05 3.522281e-05
 [508,] 1.169010e-04 3.888994e-04 3.621046e-04
 [509,] 1.160534e-04 3.983848e-04 3.667005e-04
 [510,] 1.171575e-04 4.048681e-04 3.773434e-04
 [511,] 1.199761e-04 4.141250e-04 3.981400e-04
 [512,] 5.691438e-05 4.682875e-05 2.481616e-05
 [513,] 7.120652e-05 5.910565e-05 8.958930e-06
 [514,] 4.248237e-05 3.556587e-04 1.380063e-05
 [515,] 7.526109e-05 3.115849e-05 9.295795e-06
 [516,] 2.888477e-05 2.255138e-05 6.202126e-06
 [517,] 4.699778e-05 3.429316e-05 1.121810e-05
 [518,] 2.177351e-05 2.323097e-05 5.119431e-06
 [519,] 2.182637e-05 2.315116e-05 5.117238e-06
 [520,] 1.917223e-05 1.808653e-05 4.262183e-06
 [521,] 2.189868e-05 2.316824e-05 5.076652e-06
 [522,] 2.014032e-05 1.824604e-05 4.275357e-06
 [523,] 3.432696e-05 2.308642e-05 4.913935e-06
 [524,] 2.246111e-05 2.316943e-05 5.108750e-06
 [525,] 3.577247e-05 6.635415e-05 1.108014e-05
 [526,] 3.491678e-05 3.445338e-05 8.638259e-06
 [527,] 2.186180e-05 2.391921e-05 5.126775e-06
 [528,] 1.969583e-05 1.875258e-05 4.215672e-06
 [529,] 2.807516e-05 2.334992e-05 6.077461e-06
 [530,] 4.389362e-05 3.714604e-04 1.314318e-05
 [531,] 2.802414e-05 2.335817e-05 6.064401e-06
 [532,] 2.927234e-05 2.334293e-05 6.200979e-06
 [533,] 3.551615e-05 1.079943e-04 1.474218e-05
 [534,] 4.912611e-05 4.983750e-05 8.173438e-06
 [535,] 1.986372e-05 1.835757e-05 4.220125e-06
 [536,] 2.181081e-05 2.402636e-05 5.172657e-06
 [537,] 1.824091e-05 1.844426e-05 4.186891e-06
 [538,] 3.704581e-05 3.010180e-04 1.337284e-05
 [539,] 1.815859e-05 1.895769e-05 4.213803e-06
 [540,] 1.798282e-05 1.848433e-05 4.210838e-06
 [541,] 3.580094e-05 2.271391e-04 1.355268e-05
 [542,] 2.240085e-05 2.282801e-05 5.222333e-06
 [543,] 2.850564e-05 3.109899e-05 5.193846e-06
 [544,] 2.244330e-05 2.375538e-05 5.232274e-06
 [545,] 1.827908e-05 1.809137e-05 4.355491e-06
 [546,] 2.349196e-05 2.050125e-05 4.831935e-06
 [547,] 1.882318e-05 1.845223e-05 4.590154e-06
 [548,] 2.480987e-05 3.326392e-05 8.758810e-06
 [549,] 2.230907e-05 2.377560e-05 4.878305e-06
 [550,] 1.840599e-05 2.010007e-05 4.336542e-06
 [551,] 3.803862e-05 1.897725e-05 8.767377e-06
 [552,] 2.880812e-04 2.644772e-05 4.467008e-05
 [553,] 1.839986e-05 2.075944e-05 4.239718e-06
 [554,] 3.365061e-05 3.176585e-05 6.546711e-06
 [555,] 2.113389e-04 2.629812e-05 3.217974e-05
 [556,] 3.766610e-05 3.879742e-05 4.107336e-06
 [557,] 2.881797e-05 4.481426e-05 7.151342e-06
 [558,] 6.779755e-05 3.084093e-05 6.754228e-06
 [559,] 3.079711e-05 1.078424e-04 6.918411e-06
 [560,] 1.872686e-05 1.996064e-05 4.293029e-06
 [561,] 2.531095e-04 2.783325e-05 1.752839e-05
 [562,] 7.562658e-05 3.144390e-05 6.823228e-06
 [563,] 1.883959e-05 1.994629e-05 4.283752e-06
 [564,] 1.126425e-04 3.401333e-05 6.775824e-06
 [565,] 2.907675e-05 1.271330e-03 1.318744e-05
 [566,] 2.686053e-05 1.428301e-03 1.404304e-05
 [567,] 2.654552e-05 1.164076e-04 6.891625e-06
 [568,] 3.547295e-05 6.758407e-05 7.084807e-06
 [569,] 5.146907e-05 1.540164e-05 7.654436e-06
 [570,] 1.169726e-04 3.382927e-05 6.746442e-06
 [571,] 3.009112e-05 1.277373e-03 1.264934e-05
 [572,] 5.231534e-05 1.560270e-05 8.023341e-06
 [573,] 5.205171e-05 1.980707e-05 4.327633e-06
 [574,] 2.665722e-05 1.352674e-04 6.991555e-06
 [575,] 2.880760e-05 1.341767e-04 6.960842e-06
 [576,] 2.781878e-05 1.634270e-03 1.367952e-05
 [577,] 5.122459e-05 1.646135e-05 5.664836e-06
 [578,] 3.350127e-05 6.482876e-05 7.018101e-06
 [579,] 3.419728e-05 6.671069e-05 7.024835e-06
 [580,] 6.781828e-05 2.566621e-05 2.142338e-05
 [581,] 5.136701e-05 1.616292e-05 8.753173e-06
 [582,] 2.692505e-05 1.647619e-03 1.446921e-05
 [583,] 1.134697e-04 3.405191e-05 6.623676e-06
 [584,] 2.692505e-05 1.634270e-03 1.443429e-05
 [585,] 1.194276e-04 3.405191e-05 6.686074e-06
 [586,] 2.695256e-05 1.847783e-03 1.540241e-05
 [587,] 4.776970e-05 1.649136e-05 8.830305e-06
 [588,] 1.145842e-04 3.323309e-05 6.703661e-06
 [589,] 2.950918e-05 1.908382e-03 1.347623e-05
 [590,] 4.776970e-05 1.635948e-05 8.724029e-06
 [591,] 2.935207e-05 1.908382e-03 1.357634e-05
 [592,] 2.874753e-05 1.702238e-03 1.353900e-05
 [593,] 5.268896e-05 1.782636e-05 1.117967e-05
 [594,] 2.539569e-05 7.808897e-05 1.583288e-05
 [595,] 3.794726e-05 4.829417e-05 9.561172e-06
 [596,] 2.860221e-05 1.730299e-03 1.370389e-05
 [597,] 6.304773e-05 1.723543e-05 1.238415e-05
 [598,] 3.001276e-05 1.840994e-03 1.362812e-05
 [599,] 2.937128e-05 1.989120e-03 1.335965e-05
 [600,] 9.419917e-05 2.988956e-05 6.830079e-06
 [601,] 3.968156e-05 4.761959e-05 1.012899e-05
 [602,] 7.845027e-05 3.281958e-05 3.438868e-05
 [603,] 5.140239e-05 2.269635e-05 1.615464e-05
 [604,] 4.320807e-05 8.951228e-05 5.625354e-05
 [605,] 3.827408e-05 4.722814e-05 1.004958e-05
 [606,] 4.818655e-05 2.779822e-05 1.988827e-05
 [607,] 4.001119e-05 1.155695e-04 6.384986e-05
 [608,] 5.059038e-05 2.447558e-05 1.766997e-05
 [609,] 4.818655e-05 3.419783e-05 2.532132e-05
 [610,] 9.057560e-05 2.797148e-05 7.149808e-06
 [611,] 3.494493e-05 4.778453e-05 9.086619e-06
 [612,] 3.623051e-05 3.711891e-05 6.543815e-06
 [613,] 5.302508e-04 2.349413e-05 3.952548e-05
 [614,] 6.930209e-04 2.105070e-05 1.862773e-04
 [615,] 8.075992e-04 1.803687e-05 1.306702e-04
 [616,] 8.075992e-04 2.699261e-05 4.065817e-05
 [617,] 7.630370e-04 2.683123e-05 3.878195e-05
 [618,] 7.557644e-04 2.252955e-05 6.930715e-05
 [619,] 1.314108e-03 1.748317e-05 5.010845e-05
 [620,] 7.995601e-05 6.696479e-05 2.048341e-05
 [621,] 1.354589e-03 4.155611e-05 1.709076e-05
 [622,] 8.781401e-04 2.281941e-05 8.021064e-05
 [623,] 1.050220e-03 2.664134e-05 5.533732e-05
 [624,] 1.463599e-03 1.655197e-05 6.689977e-05
 [625,] 1.146180e-03 2.254333e-05 1.064568e-04
 [626,] 1.422740e-03 2.737571e-05 6.720673e-05
 [627,] 1.314930e-03 2.288656e-05 1.120608e-04
 [628,] 5.855300e-04 2.004645e-05 1.915754e-04
 [629,] 1.374258e-03 3.181072e-05 1.993696e-05
 [630,] 1.685004e-03 2.238591e-05 1.469778e-04
 [631,] 2.019190e-05 7.273135e-05 5.738201e-06
 [632,] 1.685004e-03 2.238591e-05 1.469778e-04
 [633,] 1.002013e-03 3.136566e-05 1.754111e-05
 [634,] 3.236380e-05 2.087056e-03 1.341563e-05
 [635,] 1.104836e-03 3.010691e-05 1.923956e-05
 [636,] 1.002013e-03 3.109656e-05 1.770457e-05
 [637,] 9.703544e-04 3.045721e-05 1.783623e-05
 [638,] 1.440503e-03 2.235668e-05 1.297105e-04
 [639,] 1.440503e-03 2.235668e-05 1.297105e-04
 [640,] 4.704368e-04 2.141598e-05 1.869248e-04
 [641,] 4.317514e-04 2.174139e-05 1.622181e-04
 [642,] 1.134952e-03 3.091853e-05 1.891216e-05
 [643,] 1.525446e-03 2.235668e-05 1.360593e-04
 [644,] 4.002510e-04 2.129491e-05 1.594248e-04
 [645,] 1.002013e-03 3.035590e-05 1.790247e-05
 [646,] 1.288306e-03 3.130534e-05 1.982383e-05
 [647,] 2.982955e-05 4.739454e-05 8.599998e-06
 [648,] 1.288306e-03 3.052877e-05 2.039746e-05
 [649,] 1.373982e-03 2.955095e-05 2.188103e-05
 [650,] 9.703544e-04 2.874887e-05 1.877398e-05
 [651,] 1.134952e-03 2.938086e-05 1.974169e-05
 [652,] 3.161008e-05 2.730092e-03 1.477250e-05
 [653,] 1.172671e-03 3.061389e-05 1.912202e-05
 [654,] 1.172671e-03 2.998993e-05 1.957830e-05
 [655,] 1.172671e-03 3.061389e-05 1.912202e-05
 [656,] 1.927856e-05 6.884092e-05 5.705841e-06
 [657,] 1.199533e-03 3.126585e-05 1.888226e-05
 [658,] 1.643281e-03 2.297284e-05 1.334300e-04
 [659,] 1.172671e-03 2.852388e-05 2.080166e-05
 [660,] 1.656467e-03 4.852799e-05 8.270872e-06
 [661,] 1.947688e-05 6.534607e-05 5.643289e-06
 [662,] 4.274313e-05 2.076948e-03 1.108920e-05
 [663,] 1.342560e-03 2.997618e-05 2.091704e-05
 [664,] 1.307072e-03 3.010118e-05 2.054549e-05
 [665,] 1.894111e-05 7.320357e-05 5.735182e-06
 [666,] 1.970950e-05 6.551106e-05 5.612010e-06
 [667,] 1.475451e-03 2.903143e-05 2.239897e-05
 [668,] 6.863309e-04 2.844009e-05 3.410738e-05
 [669,] 1.392665e-03 1.647577e-05 3.703070e-05
 [670,] 1.772883e-03 1.629415e-05 4.464845e-05
 [671,] 1.392665e-03 1.629415e-05 3.921660e-05
 [672,] 1.713050e-03 2.216034e-05 1.581920e-04
 [673,] 1.440015e-03 1.632078e-05 3.901367e-05
 [674,] 1.440015e-03 1.640822e-05 3.948703e-05
 [675,] 1.392665e-03 1.641813e-05 3.849024e-05
 [676,] 1.335192e-03 1.642850e-05 3.734684e-05
 [677,] 1.729254e-03 2.216034e-05 1.594447e-04
 [678,] 1.440015e-03 1.642850e-05 3.888834e-05
 [679,] 5.466430e-04 2.353998e-05 2.532667e-04
 [680,] 9.906270e-04 1.643933e-05 3.160624e-05
 [681,] 1.440015e-03 1.652715e-05 3.906408e-05
 [682,] 1.440015e-03 1.652715e-05 3.906408e-05
 [683,] 1.955240e-05 6.533366e-05 5.704882e-06
 [684,] 3.478161e-04 5.949279e-05 7.207557e-05
 [685,] 2.007346e-03 2.247623e-05 1.807945e-04
 [686,] 1.489153e-03 1.650570e-05 4.038394e-05
 [687,] 1.489153e-03 1.661496e-05 4.025970e-05
 [688,] 1.545357e-03 1.661657e-05 4.102783e-05
 [689,] 1.489153e-03 1.660543e-05 4.052148e-05
 [690,] 1.567634e-03 1.659474e-05 4.197907e-05
 [691,] 3.454604e-05 4.163539e-03 1.438293e-05
 [692,] 5.559292e-04 2.493926e-05 2.670250e-04
 [693,] 5.384520e-04 2.361258e-05 2.576996e-04
 [694,] 1.240690e-03 1.672846e-05 3.545760e-05
 [695,] 1.281768e-03 1.674107e-05 3.581538e-05
 [696,] 1.373033e-03 1.676903e-05 3.658088e-05
 [697,] 1.328705e-03 1.675547e-05 3.621394e-05
 [698,] 2.792614e-05 2.667808e-05 6.253514e-06
 [699,] 1.471552e-03 1.676903e-05 3.795272e-05
 [700,] 4.395284e-05 3.769773e-03 9.224994e-06
 [701,] 1.872385e-05 2.109256e-05 4.715614e-06
 [702,] 7.083222e-03 2.529351e-05 3.769180e-04
 [703,] 1.689238e-04 1.704145e-05 2.852936e-05
 [704,] 2.725363e-05 2.120537e-04 4.669096e-06
 [705,] 2.786741e-05 2.151208e-04 4.650608e-06
 [706,] 2.885579e-05 2.126338e-04 4.612833e-06
 [707,] 7.465007e-03 2.462356e-05 1.706805e-04
 [708,] 2.774910e-05 2.403890e-04 4.693459e-06
 [709,] 2.368034e-03 2.985629e-05 8.007669e-05
 [710,] 2.774910e-05 2.407768e-04 4.694075e-06
 [711,] 2.746720e-05 2.582386e-04 4.734074e-06
 [712,] 2.774910e-05 2.391098e-04 4.691426e-06
 [713,] 6.261739e-05 4.876828e-05 4.469516e-05
 [714,] 7.185595e-05 6.589666e-05 7.105358e-05
 [715,] 6.261739e-05 5.232562e-05 4.794385e-05
 [716,] 1.986474e-05 4.558758e-05 7.049929e-06
 [717,] 6.392704e-05 5.269222e-05 4.932303e-05
 [718,] 4.181255e-05 2.690738e-03 9.803244e-06
 [719,] 6.261739e-05 5.532721e-05 5.063396e-05
 [720,] 2.693641e-05 8.858377e-05 7.379427e-06
 [721,] 1.978826e-05 4.518107e-05 6.959599e-06
 [722,] 6.069664e-05 5.771381e-05 5.088183e-05
 [723,] 1.964128e-05 4.498816e-05 6.867058e-06
 [724,] 8.001635e-05 2.576552e-05 2.730457e-05
 [725,] 1.955534e-05 3.823811e-05 6.347080e-06
 [726,] 3.000481e-05 3.698689e-05 9.740001e-06
 [727,] 2.946701e-05 3.665660e-05 9.511951e-06
 [728,] 1.526980e-04 3.218483e-05 5.644117e-05
 [729,] 2.624237e-05 1.936217e-05 6.652026e-06
 [730,] 2.524647e-05 3.850700e-05 6.581270e-06
 [731,] 1.421086e-04 3.040500e-05 4.033378e-05
 [732,] 4.688049e-05 2.236680e-05 1.137547e-05
 [733,] 4.849090e-05 2.283174e-05 1.222263e-05
 [734,] 1.475259e-04 3.104828e-05 4.315115e-05
 [735,] 1.475259e-04 3.188180e-05 4.535874e-05
 [736,] 1.421086e-04 3.180869e-05 4.377305e-05
 [737,] 1.447860e-04 3.180869e-05 4.446798e-05
 [738,] 6.298078e-05 3.674705e-05 2.566568e-05
 [739,] 4.849090e-05 2.300863e-05 1.251438e-05
 [740,] 5.705432e-05 1.919474e-05 1.179887e-05
 [741,] 1.924902e-05 3.633155e-05 6.024955e-06
 [742,] 1.421086e-04 3.155735e-05 4.326990e-05
 [743,] 1.934846e-05 3.638008e-05 6.067581e-06
 [744,] 1.447860e-04 3.155735e-05 4.395442e-05
 [745,] 1.934846e-05 3.651203e-05 6.088896e-06
 [746,] 4.917825e-05 2.322950e-05 1.298980e-05
 [747,] 1.468402e-04 3.123711e-05 4.377991e-05
 [748,] 1.506139e-04 3.131490e-05 4.491895e-05
 [749,] 1.506139e-04 3.131490e-05 4.491895e-05
 [750,] 5.455081e-05 1.903378e-05 1.125896e-05
 [751,] 5.686262e-05 1.887586e-05 1.131453e-05
 [752,] 4.834687e-05 2.342721e-05 1.303452e-05
 [753,] 1.927106e-05 3.513530e-05 5.884166e-06
 [754,] 6.006924e-05 1.885972e-05 1.160915e-05
 [755,] 1.953922e-04 3.147262e-05 5.591327e-05
 [756,] 2.495245e-05 4.138631e-05 6.495392e-06
 [757,] 5.892771e-05 2.317964e-05 1.487624e-05
 [758,] 3.499532e-03 1.640562e-05 6.311361e-04
 [759,] 3.653360e-03 1.645504e-05 7.370682e-04
 [760,] 3.330479e-03 1.645504e-05 6.804245e-04
 [761,] 3.818605e-03 1.639515e-05 7.789040e-04
 [762,] 3.495661e-03 1.660797e-05 8.140691e-04
 [763,] 3.908719e-03 1.734946e-05 1.301903e-03
 [764,] 4.272240e-03 1.728775e-05 1.380854e-03
 [765,] 3.797371e-03 1.731835e-05 1.256155e-03
 [766,] 3.156147e-03 1.731835e-05 1.065489e-03
 [767,] 3.908719e-03 1.701831e-05 1.172214e-03
 [768,] 3.713104e-03 1.679865e-05 1.062147e-03
 [769,] 3.561996e-03 1.687215e-05 1.056359e-03
 [770,] 3.722858e-03 1.693299e-05 1.097811e-03
 [771,] 3.908719e-03 1.690931e-05 1.134674e-03
 [772,] 3.881218e-03 1.686294e-05 1.113612e-03
 [773,] 3.722858e-03 1.688567e-05 1.084195e-03
 [774,] 1.569912e-05 1.547814e-05 3.635529e-06
 [775,] 3.552674e-03 1.679547e-05 9.987671e-04
 [776,] 3.898614e-03 1.686294e-05 1.118013e-03
 [777,] 3.722858e-03 1.690887e-05 1.095069e-03
 [778,] 3.408471e-03 1.695915e-05 1.034316e-03
 [779,] 3.408471e-03 1.695915e-05 1.034316e-03
 [780,] 1.804674e-04 2.451776e-05 2.995872e-05
 [781,] 1.636825e-04 2.951222e-05 4.232150e-05
 [782,] 2.674887e-04 2.192555e-05 5.967885e-05
 [783,] 1.556394e-05 1.520935e-05 3.644761e-06
 [784,] 2.351491e-03 1.708109e-05 7.395554e-04
 [785,] 3.385273e-03 1.739274e-05 1.249339e-03
 [786,] 3.394586e-05 6.222909e-05 1.822158e-05
 [787,] 1.580323e-03 1.636518e-05 3.627407e-04
 [788,] 4.029624e-05 1.677408e-05 7.219043e-06
 [789,] 2.509401e-05 3.601446e-05 6.775477e-06
 [790,] 2.498463e-05 2.971903e-05 5.978920e-06
 [791,] 2.450006e-05 2.963195e-05 6.038609e-06
 [792,] 2.961294e-05 6.086176e-05 7.103065e-06
 [793,] 2.582600e-05 5.381469e-05 7.142210e-06
 [794,] 2.994362e-05 6.170609e-05 7.098034e-06
 [795,] 2.468492e-05 3.159095e-05 6.135684e-06
 [796,] 2.711110e-05 5.886899e-05 7.072240e-06
 [797,] 2.430073e-05 2.960325e-05 6.115261e-06
 [798,] 2.460709e-05 3.040227e-05 6.066502e-06
 [799,] 2.871079e-05 5.759165e-05 7.046142e-06
 [800,] 2.471875e-05 3.013977e-05 6.012526e-06
 [801,] 3.112934e-05 6.466323e-05 7.088120e-06
 [802,] 2.343747e-05 2.851580e-05 6.093002e-06
 [803,] 2.433927e-05 3.004840e-05 6.138003e-06
 [804,] 2.718786e-05 5.186007e-05 6.985562e-06
 [805,] 2.436808e-05 3.020207e-05 6.138700e-06
 [806,] 1.949865e-05 5.717848e-05 6.635209e-06
 [807,] 2.436808e-05 2.979482e-05 6.102707e-06
 [808,] 2.546937e-05 3.066002e-05 5.892739e-06
 [809,] 2.671489e-05 5.718926e-05 7.074064e-06
 [810,] 2.680103e-05 5.706257e-05 7.125815e-06
 [811,] 2.784918e-05 5.732977e-05 7.000036e-06
 [812,] 3.012146e-05 6.672334e-05 7.046332e-06
 [813,] 3.718046e-05 6.606541e-05 7.302521e-06
 [814,] 2.639717e-05 5.962724e-05 7.082663e-06
 [815,] 2.655685e-05 5.919913e-05 7.122332e-06
 [816,] 2.701729e-05 6.034336e-05 7.030519e-06
 [817,] 2.425920e-05 3.048960e-05 6.117380e-06
 [818,] 2.726354e-05 6.589723e-05 7.193809e-06
 [819,] 2.419880e-05 3.030801e-05 6.128988e-06
 [820,] 2.437935e-05 2.952440e-05 5.990989e-06
 [821,] 2.431054e-05 2.952440e-05 6.014770e-06
 [822,] 2.693210e-05 5.825175e-05 7.069908e-06
 [823,] 2.698448e-05 5.990709e-05 7.022962e-06
 [824,] 2.432426e-05 2.945073e-05 6.003618e-06
 [825,] 2.677401e-05 5.930997e-05 7.037646e-06
 [826,] 2.682200e-05 5.943305e-05 7.034817e-06
 [827,] 2.442915e-05 2.978376e-05 6.077543e-06
 [828,] 2.442915e-05 2.937103e-05 6.041508e-06
 [829,] 2.502343e-04 1.644012e-05 3.170530e-05
 [830,] 2.433927e-05 2.945904e-05 6.085590e-06
 [831,] 2.694961e-05 6.304643e-05 7.194885e-06
 [832,] 2.687463e-05 6.336126e-05 7.209077e-06
 [833,] 2.423548e-05 3.040345e-05 6.222058e-06
 [834,] 3.005165e-05 6.848160e-05 7.242521e-06
 [835,] 2.626522e-05 3.131918e-05 6.013500e-06
 [836,] 2.619748e-05 3.131918e-05 6.024310e-06
 [837,] 4.250146e-04 1.719432e-05 4.119487e-05
 [838,] 3.793136e-05 9.663026e-05 7.310470e-06
 [839,] 3.778098e-05 9.780841e-05 7.318709e-06
 [840,] 2.331578e-05 2.675582e-05 5.998338e-06
 [841,] 1.943250e-05 2.538428e-05 4.748168e-06
 [842,] 2.370668e-05 3.458968e-05 6.989733e-06
 [843,] 4.911121e-05 1.962365e-04 7.991100e-06
 [844,] 4.731141e-05 1.989863e-04 8.002575e-06
 [845,] 1.975589e-05 2.447295e-05 4.640741e-06
 [846,] 5.311068e-05 5.984397e-04 1.277939e-05
 [847,] 1.120774e-04 1.521972e-05 3.490401e-05
 [848,] 9.317786e-05 1.525387e-05 2.915177e-05
 [849,] 4.128220e-05 1.598733e-05 1.203810e-05
 [850,] 1.009368e-04 1.543092e-05 3.387451e-05
 [851,] 3.265628e-04 2.063470e-05 3.843071e-04
 [852,] 4.839872e-05 1.615997e-05 1.427885e-05
 [853,] 5.270624e-05 2.531586e-05 7.695300e-06
 [854,] 5.207922e-05 2.551369e-05 7.738399e-06
 [855,] 2.315137e-05 1.934250e-05 4.895998e-06
 [856,] 5.198677e-05 2.561035e-05 7.749583e-06
 [857,] 5.208448e-05 2.561621e-05 7.724771e-06
 [858,] 3.769927e-05 1.714930e-05 7.162735e-06
 [859,] 2.555844e-05 1.637748e-05 2.282447e-05
 [860,] 3.259035e-05 3.126197e-05 6.555617e-06
 [861,] 2.827057e-05 1.555268e-05 2.023699e-05
 [862,] 3.823904e-05 1.622272e-05 1.187287e-05
 [863,] 2.341219e-05 1.580225e-05 1.247495e-05
 [864,] 2.252841e-05 1.947169e-05 4.865180e-06
 [865,] 9.963442e-05 1.635448e-05 1.039668e-04
 [866,] 2.187301e-05 1.571731e-05 7.652883e-06
 [867,] 2.251707e-05 1.958127e-05 4.846921e-06
 [868,] 2.093525e-05 1.571468e-05 7.003571e-06
 [869,] 8.999470e-05 1.646512e-05 9.424346e-05
 [870,] 2.043508e-05 1.572264e-05 7.169368e-06
 [871,] 1.940631e-05 1.581998e-05 6.632578e-06
 [872,] 4.666894e-02 6.524490e-05 7.591730e-01
 [873,] 2.002032e-05 1.643229e-05 5.381562e-06
 [874,] 1.940631e-05 1.597339e-05 6.580892e-06
 [875,] 2.034820e-05 1.649472e-05 5.791667e-06
 [876,] 2.188507e-05 1.651704e-05 6.980896e-06
 [877,] 4.345537e-05 1.025578e-04 1.906858e-05
 [878,] 4.144459e-05 3.363928e-05 8.366878e-06
 [879,] 1.897086e-05 2.527421e-05 3.789435e-06
 [880,] 5.386682e-05 3.164340e-05 9.561320e-06
 [881,] 3.989421e-05 2.823650e-05 6.757057e-06
 [882,] 4.103530e-05 2.827542e-05 6.782957e-06
 [883,] 4.285968e-05 2.781297e-05 8.357790e-06
 [884,] 3.989421e-05 2.807869e-05 6.748308e-06
 [885,] 1.865188e-05 2.207401e-05 3.795023e-06
 [886,] 4.239617e-05 3.507081e-05 8.410396e-06
 [887,] 1.644966e-05 3.393471e-05 5.407363e-06
 [888,] 1.683234e-05 4.451289e-05 5.857572e-06
 [889,] 1.661638e-05 3.565507e-05 5.310204e-06
 [890,] 1.603068e-05 2.459032e-05 4.780795e-06
 [891,] 1.663182e-05 3.591311e-05 5.312327e-06
 [892,] 2.598779e-05 1.717136e-05 6.456688e-06
 [893,] 2.710337e-05 1.612414e-05 5.929843e-06
 [894,] 3.185693e-05 1.619741e-05 6.221520e-06
 [895,] 2.794862e-05 1.570908e-05 5.732173e-06
 [896,] 2.693863e-05 1.568696e-05 5.581339e-06
 [897,] 2.678090e-05 1.575491e-05 5.623432e-06
 [898,] 2.710337e-05 1.585045e-05 5.698177e-06
 [899,] 2.777074e-05 1.575491e-05 5.753339e-06
 [900,] 2.624118e-05 1.570242e-05 5.447048e-06
 [901,] 2.700239e-05 1.603770e-05 5.845513e-06
 [902,] 2.636915e-05 1.612284e-05 5.821853e-06
 [903,] 3.005983e-05 1.622871e-05 6.487118e-06
 [904,] 3.257066e-05 1.545681e-05 5.963723e-06
 [905,] 3.257066e-05 1.547261e-05 5.987565e-06
 [906,] 3.252587e-05 2.770549e-05 9.060220e-06
 [907,] 3.808111e-05 2.062186e-05 7.717722e-06
 [908,] 3.833235e-05 2.762139e-05 1.031169e-05
 [909,] 3.774058e-05 2.745015e-05 9.958078e-06
 [910,] 3.837541e-05 2.767175e-05 1.038151e-05
 [911,] 3.668932e-05 2.052288e-05 7.340657e-06
 [912,] 3.995578e-05 3.041120e-05 9.109751e-06
 [913,] 4.047200e-05 2.772272e-05 1.091869e-05
 [914,] 4.047200e-05 2.772272e-05 1.091869e-05
 [915,] 3.993875e-05 3.082587e-05 9.583364e-06
 [916,] 3.993875e-05 3.082587e-05 9.583364e-06
 [917,] 5.520583e-05 2.838041e-05 9.335548e-06
 [918,] 3.993875e-05 3.044460e-05 9.472431e-06
 [919,] 3.991804e-05 3.044460e-05 9.459174e-06
 [920,] 3.808111e-05 2.759013e-05 1.021693e-05
 [921,] 5.512271e-05 2.794932e-05 9.166999e-06
 [922,] 3.952752e-05 2.748695e-05 1.039980e-05
 [923,] 3.991804e-05 2.757798e-05 8.622336e-06
 [924,] 3.996228e-05 2.884125e-05 9.017798e-06
 [925,] 3.996228e-05 2.866213e-05 8.965191e-06
 [926,] 4.008812e-05 2.866213e-05 9.032490e-06
 [927,] 3.921965e-05 2.750075e-05 1.035205e-05
 [928,] 3.998635e-05 2.892358e-05 9.061539e-06
 [929,] 4.001097e-05 2.899347e-05 9.095827e-06
 [930,] 4.001097e-05 2.864820e-05 8.993758e-06
 [931,] 3.943251e-05 2.846949e-05 8.319973e-06
 [932,] 4.003614e-05 2.846949e-05 8.954186e-06
 [933,] 3.789542e-05 2.334830e-05 3.724665e-06
 [934,] 4.006185e-05 2.846949e-05 8.967533e-06
 [935,] 4.006185e-05 2.779181e-05 8.765596e-06
 [936,] 4.001097e-05 2.846949e-05 8.940877e-06
 [937,] 3.715172e-05 1.921418e-05 4.314366e-06
 [938,] 3.649358e-05 2.308360e-05 3.723399e-06
 [939,] 3.702064e-05 2.272374e-05 3.742760e-06
 [940,] 3.823758e-05 2.284644e-05 3.748551e-06
 [941,] 2.767469e-03 5.609906e-05 2.263827e-04
 [942,] 3.704717e-05 2.297956e-05 3.724410e-06
 [943,] 3.704717e-05 2.310528e-05 3.719971e-06
 [944,] 3.882516e-05 2.297956e-05 3.752853e-06
 [945,] 4.203723e-05 2.273255e-05 3.816288e-06
 [946,] 3.882516e-05 2.386462e-05 3.721238e-06
 [947,] 3.650030e-05 2.297956e-05 3.715756e-06
 [948,] 3.823758e-05 2.090740e-05 3.971447e-06
 [949,] 3.748173e-05 2.276637e-05 3.718555e-06
 [950,] 3.650030e-05 2.301736e-05 3.694643e-06
 [951,] 3.789542e-05 2.137907e-05 3.931182e-06
 [952,] 3.837541e-05 2.754359e-05 1.022365e-05
 [953,] 1.550578e-05 1.626831e-05 3.667136e-06
 [954,] 3.650030e-05 2.314512e-05 3.690482e-06
 [955,] 3.596591e-05 2.314512e-05 3.682575e-06
 [956,] 3.596591e-05 2.314512e-05 3.682575e-06
 [957,] 3.565457e-05 2.502926e-05 3.631360e-06
 [958,] 3.408691e-05 2.326142e-05 3.652230e-06
 [959,] 3.611290e-05 2.764471e-05 9.760184e-06
 [960,] 3.428036e-05 2.226745e-05 3.704772e-06
 [961,] 3.477552e-05 2.250327e-05 3.704629e-06
 [962,] 1.633979e-03 5.927726e-05 1.349774e-04
 [963,] 3.403716e-05 2.171289e-05 3.726781e-06
 [964,] 5.445964e-05 2.544130e-05 8.206368e-06
 [965,] 4.007806e-05 2.837449e-05 8.563532e-06
 [966,] 3.468779e-05 2.789616e-05 9.628414e-06
 [967,] 3.451754e-05 2.215163e-05 3.718481e-06
 [968,] 3.445572e-05 2.051250e-05 7.369060e-06
 [969,] 3.445572e-05 2.044273e-05 7.048848e-06
 [970,] 4.752076e-05 2.393777e-05 6.101788e-06
 [971,] 4.599342e-05 2.101340e-05 5.911962e-06
 [972,] 4.925033e-05 2.565711e-05 6.354312e-06
 [973,] 5.241645e-05 2.613643e-05 6.288009e-06
 [974,] 4.925033e-05 2.602115e-05 6.411119e-06
 [975,] 5.043170e-05 2.613643e-05 6.357207e-06
 [976,] 3.285461e-05 2.257371e-05 3.715299e-06
 [977,] 4.914552e-05 2.704386e-05 6.576807e-06
 [978,] 2.822994e-05 2.759436e-05 7.471026e-06
 [979,] 5.001728e-05 2.875100e-05 6.791932e-06
 [980,] 5.142470e-05 2.643402e-05 8.120093e-06
 [981,] 4.919279e-05 2.903236e-05 6.867162e-06
 [982,] 4.592695e-05 2.983751e-05 7.253109e-06
 [983,] 4.754452e-05 2.983751e-05 7.132737e-06
 [984,] 5.480606e-05 3.298791e-05 1.544368e-05
 [985,] 7.635398e-05 3.632713e-05 4.215517e-06
 [986,] 7.536077e-05 3.609576e-05 4.215312e-06
 [987,] 4.109114e-05 3.475649e-05 3.627520e-06
 [988,] 5.538033e-05 3.309880e-05 1.571967e-05
 [989,] 7.438519e-05 3.658704e-05 4.215735e-06
 [990,] 7.438519e-05 3.632713e-05 4.215440e-06
 [991,] 5.538033e-05 3.309880e-05 1.571967e-05
 [992,] 4.020025e-05 3.525661e-05 3.622491e-06
 [993,] 7.536077e-05 3.658704e-05 4.215627e-06
 [994,] 7.536077e-05 3.684997e-05 4.215911e-06
 [995,] 7.536077e-05 3.684997e-05 4.215911e-06
 [996,] 7.239233e-05 3.649752e-05 4.216132e-06
 [997,] 6.668448e-05 3.632713e-05 4.204597e-06
 [998,] 7.438519e-05 3.708921e-05 4.216520e-06
 [999,] 5.501094e-05 3.285268e-05 1.550878e-05
[1000,] 7.239233e-05 3.735797e-05 4.218191e-06
[1001,] 1.827926e-05 7.971684e-05 5.605197e-06
[1002,] 4.197562e-05 3.660087e-05 3.623871e-06
[1003,] 4.502102e-05 3.660087e-05 3.634848e-06
[1004,] 7.146923e-05 3.838896e-05 4.222679e-06
[1005,] 7.146923e-05 3.838896e-05 4.222679e-06
[1006,] 4.286136e-05 6.970338e-05 1.158088e-05
[1007,] 4.644707e-05 3.719523e-05 3.624414e-06
[1008,] 1.819211e-05 7.643043e-05 5.573501e-06
[1009,] 6.668448e-05 2.865540e-05 4.089351e-06
[1010,] 6.753283e-05 2.853604e-05 4.091015e-06
[1011,] 2.430120e-03 2.602489e-05 1.136033e-05
[1012,] 4.296854e-05 6.970338e-05 1.155467e-05
[1013,] 3.733106e-05 2.772658e-05 8.813152e-06
[1014,] 3.708990e-05 2.773427e-05 8.739957e-06
[1015,] 4.387311e-05 6.970338e-05 1.134604e-05
[1016,] 4.803273e-05 3.985757e-05 3.617727e-06
[1017,] 3.708990e-05 2.766522e-05 8.701083e-06
[1018,] 3.851040e-05 4.311353e-05 9.603359e-06
[1019,] 4.885463e-05 3.985757e-05 3.620949e-06
[1020,] 6.388568e-05 3.223285e-05 1.636371e-05
[1021,] 3.623992e-05 2.766964e-05 8.562681e-06
[1022,] 3.197610e-05 2.061608e-05 7.073126e-06
[1023,] 3.197970e-05 2.054459e-05 6.863940e-06
[1024,] 4.121627e-05 7.085170e-05 1.232158e-05
[1025,] 3.075816e-05 2.044850e-05 6.593675e-06
[1026,] 4.930565e-05 5.544667e-05 3.691948e-06
[1027,] 3.623992e-05 2.723669e-05 8.124675e-06
[1028,] 3.033004e-05 2.044312e-05 6.486904e-06
[1029,] 1.797773e-05 6.507476e-05 5.627004e-06
[1030,] 3.421988e-05 2.052222e-05 6.965590e-06
[1031,] 3.050473e-05 2.035973e-05 6.406954e-06
[1032,] 3.118923e-05 2.037081e-05 6.403100e-06
[1033,] 3.375456e-05 2.052487e-05 6.846116e-06
[1034,] 2.957757e-05 2.036320e-05 6.237902e-06
[1035,] 3.033004e-05 2.044434e-05 6.360789e-06
[1036,] 4.440230e-05 6.740104e-05 1.102809e-05
[1037,] 3.033004e-05 2.036320e-05 6.339244e-06
[1038,] 6.338701e-05 2.976939e-05 1.401620e-05
[1039,] 6.326637e-05 2.956977e-05 1.376488e-05
[1040,] 2.959962e-05 2.037933e-05 6.157766e-06
[1041,] 2.959962e-05 2.037933e-05 6.157766e-06
[1042,] 2.959962e-05 2.037933e-05 6.157766e-06
[1043,] 3.078153e-05 2.030935e-05 6.253739e-06
[1044,] 3.078153e-05 2.030935e-05 6.253739e-06
[1045,] 2.923512e-05 2.030031e-05 6.083679e-06
[1046,] 2.923512e-05 2.030031e-05 6.083679e-06
[1047,] 3.204658e-05 2.029310e-05 6.475530e-06
[1048,] 3.526620e-05 2.722821e-05 7.629498e-06
[1049,] 2.923512e-05 2.030031e-05 6.083679e-06
[1050,] 2.887850e-05 2.030486e-05 6.022560e-06
[1051,] 2.940124e-05 2.030031e-05 6.105352e-06
[1052,] 2.923512e-05 2.030031e-05 6.083679e-06
[1053,] 2.923512e-05 2.029653e-05 6.097112e-06
[1054,] 2.923512e-05 2.029653e-05 6.097112e-06
[1055,] 1.792048e-05 6.332784e-05 5.643128e-06
[1056,] 2.923512e-05 2.029653e-05 6.097112e-06
[1057,] 2.923512e-05 2.029653e-05 6.097112e-06
[1058,] 3.000986e-05 2.029310e-05 6.212349e-06
[1059,] 5.631288e-03 2.343242e-05 1.917364e-05
[1060,] 2.935539e-05 2.029653e-05 6.112887e-06
[1061,] 3.000986e-05 2.031419e-05 6.141623e-06
[1062,] 3.000986e-05 2.029310e-05 6.212349e-06
[1063,] 3.526620e-05 2.718094e-05 7.665387e-06
[1064,] 2.923512e-05 2.029653e-05 6.097112e-06
[1065,] 2.923512e-05 2.029653e-05 6.097112e-06
[1066,] 2.959962e-05 2.029653e-05 6.144852e-06
[1067,] 4.694256e-05 4.351548e-05 3.627215e-06
[1068,] 4.773780e-05 3.718361e-05 3.659653e-06
[1069,] 3.018380e-05 2.029310e-05 6.235065e-06
[1070,] 2.923512e-05 2.029653e-05 6.097112e-06
[1071,] 3.576549e-05 2.724448e-05 7.692969e-06
[1072,] 3.000986e-05 2.030031e-05 6.184401e-06
[1073,] 3.000986e-05 2.030031e-05 6.184401e-06
[1074,] 2.923512e-05 2.033077e-05 6.003161e-06
[1075,] 4.532217e-05 5.077940e-05 9.006893e-06
[1076,] 3.018380e-05 2.029310e-05 6.235065e-06
[1077,] 4.174214e-05 3.281413e-05 1.173109e-05
[1078,] 3.383341e-05 2.044740e-05 6.797241e-06
[1079,] 2.923512e-05 2.029653e-05 6.097112e-06
[1080,] 2.892696e-05 2.030031e-05 6.043357e-06
[1081,] 2.887850e-05 2.027829e-05 6.163705e-06
[1082,] 3.430042e-05 2.044534e-05 6.875266e-06
[1083,] 2.923512e-05 2.029111e-05 6.119134e-06
[1084,] 3.131327e-05 2.046825e-05 6.047375e-06
[1085,] 2.923512e-05 2.043530e-05 5.843376e-06
[1086,] 2.923512e-05 2.057422e-05 5.799502e-06
[1087,] 2.923512e-05 2.043530e-05 5.843376e-06
[1088,] 3.576549e-05 2.722821e-05 7.705090e-06
[1089,] 6.217192e-05 2.769418e-05 9.847280e-06
[1090,] 5.044049e-05 2.022010e-05 8.589505e-06
[1091,] 5.570022e-05 2.760518e-05 9.286954e-06
[1092,] 5.044049e-05 2.021228e-05 8.644619e-06
[1093,] 5.319781e-05 2.020910e-05 8.971437e-06
[1094,] 9.923625e-05 3.221081e-05 4.244930e-06
[1095,] 5.826783e-05 2.779415e-05 9.686223e-06
[1096,] 5.319781e-05 2.021228e-05 8.943461e-06
[1097,] 5.732312e-05 2.022435e-05 9.287822e-06
[1098,] 5.691193e-05 2.020625e-05 9.397644e-06
[1099,] 5.554795e-05 2.020375e-05 9.282104e-06
[1100,] 5.691193e-05 2.019978e-05 9.489026e-06
[1101,] 5.793813e-05 2.019978e-05 9.599072e-06
[1102,] 3.492830e-05 2.052217e-05 6.676402e-06
[1103,] 5.691193e-05 2.019978e-05 9.489026e-06
[1104,] 3.844203e-05 4.879892e-05 9.496808e-06
[1105,] 2.334865e-05 2.632602e-05 5.537958e-06
[1106,] 2.436885e-05 2.658140e-05 5.638559e-06
[1107,] 5.414928e-05 2.932746e-05 1.252810e-05
[1108,] 5.309815e-05 2.948939e-05 1.262262e-05
[1109,] 3.940212e-05 4.569061e-05 8.912436e-06
[1110,] 3.931922e-05 4.569061e-05 8.930019e-06
[1111,] 3.906319e-05 4.675543e-05 9.065285e-06
[1112,] 5.260883e-05 2.943115e-05 1.239675e-05
[1113,] 5.576129e-05 2.975457e-05 1.334864e-05
[1114,] 1.811920e-05 7.109662e-05 5.580655e-06
[1115,] 3.681592e-05 3.207794e-05 8.281322e-06
[1116,] 3.651682e-05 3.030054e-05 8.155935e-06
[1117,] 6.176645e-05 2.807953e-05 1.013828e-05
[1118,] 3.051115e-05 2.063575e-05 5.905665e-06
[1119,] 2.185891e-05 2.707354e-05 5.187675e-06
[1120,] 5.424897e-05 2.022675e-05 8.953413e-06
[1121,] 6.075741e-05 2.828350e-05 1.026506e-05
[1122,] 1.960348e-03 1.965995e-05 1.331270e-04
[1123,] 2.185891e-05 2.693444e-05 5.208853e-06
[1124,] 1.774152e-05 9.320206e-05 5.466856e-06
[1125,] 2.185891e-05 2.693444e-05 5.208853e-06
[1126,] 5.331255e-05 2.022675e-05 8.855093e-06
[1127,] 5.432748e-05 2.928255e-05 1.257535e-05
[1128,] 5.648495e-05 2.924078e-05 1.288026e-05
[1129,] 5.648495e-05 2.924078e-05 1.288026e-05
[1130,] 1.768634e-05 6.817104e-05 5.536355e-06
[1131,] 5.229577e-05 2.943143e-05 1.241156e-05
[1132,] 5.884267e-05 2.822588e-05 1.005618e-05
[1133,] 5.229577e-05 2.929880e-05 1.232003e-05
[1134,] 4.910838e-05 2.945335e-05 1.186800e-05
[1135,] 5.941040e-05 2.815068e-05 1.002994e-05
[1136,] 1.794664e-05 2.621015e-05 4.837991e-06
[1137,] 3.602883e-05 2.885065e-05 8.623397e-06
[1138,] 5.672323e-05 2.828138e-05 9.886311e-06
[1139,] 5.605045e-05 2.828605e-05 9.833613e-06
[1140,] 1.673713e-05 7.391907e-05 5.623220e-06
[1141,] 1.673798e-05 7.488506e-05 5.632004e-06
[1142,] 1.720410e-05 2.074969e-05 4.596072e-06
[1143,] 4.202158e-05 3.158464e-05 8.893513e-06
[1144,] 5.445835e-05 2.814357e-05 9.573385e-06
[1145,] 4.206135e-05 3.158464e-05 8.920683e-06
[1146,] 4.284966e-05 3.107524e-05 8.992501e-06
[1147,] 1.685772e-05 2.072747e-05 4.530954e-06
[1148,] 1.686265e-05 6.548766e-05 5.623364e-06
[1149,] 5.336219e-05 2.803152e-05 9.388606e-06
[1150,] 5.386464e-05 2.795837e-05 9.350876e-06
[1151,] 1.683964e-05 6.532896e-05 5.607508e-06
[1152,] 1.676943e-05 2.670955e-05 4.650883e-06
[1153,] 1.679637e-05 2.064864e-05 4.491412e-06
[1154,] 1.679884e-05 6.535247e-05 5.582310e-06
[1155,] 1.682945e-05 6.528445e-05 5.600729e-06
[1156,] 5.341599e-05 2.769294e-05 9.008426e-06
[1157,] 1.678669e-05 2.699608e-05 4.643578e-06
[1158,] 1.688048e-05 2.058355e-05 4.485891e-06
[1159,] 1.717394e-05 2.726048e-05 4.706786e-06
[1160,] 1.726556e-05 2.723651e-05 4.715904e-06
[1161,] 1.689921e-05 6.654498e-05 5.597834e-06
[1162,] 1.667725e-05 2.689446e-05 4.644664e-06
[1163,] 5.401149e-05 2.780887e-05 9.035636e-06
[1164,] 1.612588e-05 2.057981e-05 4.241655e-06
[1165,] 5.559245e-05 2.834393e-05 8.190843e-06
[1166,] 1.999808e-05 5.984132e-05 6.456144e-06
[1167,] 4.541071e-05 3.347349e-05 1.022283e-05
[1168,] 2.011649e-05 5.984216e-05 6.491584e-06
[1169,] 4.541071e-05 3.362151e-05 1.026945e-05
[1170,] 4.545461e-05 3.380117e-05 1.033785e-05
[1171,] 5.675206e-05 2.846570e-05 8.328387e-06
[1172,] 4.513470e-05 3.392127e-05 1.025815e-05
[1173,] 1.603298e-05 2.084750e-05 4.278388e-06
[1174,] 2.023764e-05 5.985418e-05 6.519084e-06
[1175,] 3.253213e-04 4.296545e-05 5.212645e-05
[1176,] 1.625953e-05 2.083726e-05 4.288998e-06
[1177,] 4.822677e-05 3.311101e-05 1.065579e-05
[1178,] 5.727818e-05 2.843458e-05 8.359671e-06
[1179,] 1.605046e-05 2.127475e-05 4.331228e-06
[1180,] 5.453673e-05 2.267225e-05 8.836298e-06
[1181,] 2.012454e-05 6.036638e-05 6.400215e-06
[1182,] 2.624411e-04 4.100966e-05 3.802775e-05
[1183,] 4.753432e-05 3.063541e-05 8.420077e-06
[1184,] 1.818137e-05 6.016699e-05 5.891482e-06
[1185,] 4.722537e-05 2.880248e-05 8.052141e-06
[1186,] 4.630398e-05 2.886437e-05 8.046670e-06
[1187,] 1.768301e-04 4.357501e-05 3.798801e-05
[1188,] 1.943324e-05 3.251491e-05 5.925203e-06
[1189,] 1.147491e-04 4.121277e-05 2.374747e-05
[1190,] 1.456588e-04 4.212969e-05 2.992509e-05
[1191,] 1.756172e-05 3.719626e-05 5.715528e-06
[1192,] 6.575595e-05 4.119155e-05 1.602770e-05
[1193,] 3.959769e-05 3.234882e-05 8.509548e-06
[1194,] 2.233835e-05 6.072165e-05 7.631350e-06
[1195,] 6.667905e-05 6.198772e-05 3.240005e-05
[1196,] 5.060776e-05 7.578485e-05 2.953879e-05
[1197,] 7.137884e-05 6.664023e-05 3.728875e-05
[1198,] 3.823236e-05 7.231248e-05 1.200069e-05
[1199,] 7.137884e-05 6.787435e-05 3.786154e-05
[1200,] 1.610624e-05 1.859888e-05 3.763481e-06
[1201,] 7.329012e-05 7.295268e-05 4.096750e-05
[1202,] 5.223066e-05 8.314255e-05 3.258957e-05
[1203,] 4.982357e-05 8.378606e-05 3.092547e-05
[1204,] 6.435228e-05 7.142741e-05 2.653941e-05
[1205,] 6.501280e-05 6.920483e-05 2.592464e-05
[1206,] 5.822122e-05 7.694356e-05 3.277689e-05
[1207,] 4.400655e-05 8.700858e-05 2.729539e-05
[1208,] 4.069724e-05 6.270807e-05 1.432555e-05
[1209,] 6.417358e-05 6.747750e-05 2.366473e-05
[1210,] 4.626899e-05 7.561345e-05 2.649311e-05
[1211,] 4.645947e-05 8.924110e-05 2.553228e-05
[1212,] 4.645947e-05 8.940776e-05 2.555748e-05
[1213,] 4.789177e-05 8.814782e-05 2.631088e-05
[1214,] 4.178041e-05 6.214944e-05 1.457680e-05
[1215,] 4.716758e-05 8.742795e-05 2.570670e-05
[1216,] 6.402528e-05 8.417151e-05 3.617027e-05
[1217,] 4.202730e-05 6.200049e-05 1.462758e-05
[1218,] 4.749290e-05 8.416879e-05 2.543115e-05
[1219,] 4.122597e-05 6.178611e-05 1.427561e-05
[1220,] 4.202730e-05 6.167299e-05 1.452941e-05
[1221,] 4.122597e-05 6.169998e-05 1.425886e-05
[1222,] 4.749290e-05 8.315088e-05 2.528426e-05
[1223,] 4.202730e-05 6.168108e-05 1.454456e-05
[1224,] 4.677761e-05 8.161753e-05 2.460935e-05
[1225,] 3.953871e-05 7.078853e-05 1.583657e-05
[1226,] 4.001285e-05 6.299511e-05 1.435698e-05
[1227,] 4.536593e-04 1.714419e-05 1.422272e-05
[1228,] 4.523032e-05 8.303358e-05 2.410026e-05
[1229,] 4.165997e-05 6.212191e-05 1.476019e-05
[1230,] 4.677761e-05 8.099227e-05 2.476608e-05
[1231,] 1.853184e-05 1.648948e-05 4.445700e-06
[1232,] 4.146777e-05 6.116565e-05 1.424461e-05
[1233,] 4.397902e-05 8.619346e-05 2.381828e-05
[1234,] 3.460065e-05 4.582148e-05 1.143542e-05
[1235,] 4.688863e-05 6.143097e-05 1.619751e-05
[1236,] 1.795447e-05 1.705440e-05 3.746454e-06
[1237,] 4.001285e-05 5.837758e-05 1.232704e-05
[1238,] 4.260039e-05 5.865496e-05 1.336686e-05
[1239,] 3.865346e-05 9.712143e-05 2.110307e-05
[1240,] 3.902232e-05 5.914855e-05 1.310901e-05
[1241,] 1.439085e-04 1.587386e-04 1.677538e-04
[1242,] 1.245328e-04 1.683850e-04 1.464761e-04
[1243,] 2.113684e-04 1.510909e-04 2.307236e-04
[1244,] 4.144698e-05 4.234311e-05 1.242444e-05
[1245,] 1.562743e-04 1.620003e-04 2.117772e-04
[1246,] 1.534521e-04 1.628294e-04 2.085639e-04
[1247,] 1.512626e-04 1.666379e-04 2.095334e-04
[1248,] 2.731770e-04 1.765152e-05 1.513769e-05
[1249,] 1.053282e-03 1.614880e-04 1.562931e-03
[1250,] 1.000748e-03 1.699219e-04 1.586517e-03
[1251,] 1.031668e-03 1.640206e-04 1.561620e-03
[1252,] 9.035802e-04 1.715219e-04 1.446918e-03
[1253,] 1.017810e-03 1.760380e-04 1.689952e-03
[1254,] 1.007855e-03 1.674743e-04 1.568230e-03
[1255,] 1.007855e-03 1.666415e-04 1.557745e-03
[1256,] 8.967830e-04 1.610662e-04 1.324991e-03
[1257,] 1.497835e-04 1.808408e-04 2.244649e-04
[1258,] 1.629250e-04 1.669684e-04 2.302279e-04
[1259,] 1.511516e-04 1.580794e-04 2.000864e-04
[1260,] 1.497835e-04 1.742859e-04 2.172882e-04
[1261,] 9.723456e-04 1.695037e-04 1.536613e-03
[1262,] 1.537972e-04 1.598063e-04 2.065242e-04
[1263,] 1.459078e-04 1.862441e-04 2.243767e-04
[1264,] 1.785891e-03 1.592587e-04 2.541600e-03
[1265,] 9.525243e-04 1.869977e-04 1.705078e-03
[1266,] 9.331714e-04 1.879442e-04 1.679836e-03
[1267,] 5.671589e-05 3.873579e-05 1.162764e-05
[1268,] 9.331714e-04 1.941455e-04 1.749141e-03
[1269,] 1.552143e-04 1.920045e-04 2.490701e-04
[1270,] 1.537972e-04 2.039653e-04 2.602732e-04
[1271,] 1.750369e-03 1.734786e-04 2.799927e-03
[1272,] 1.628555e-04 1.854337e-04 2.554761e-04
[1273,] 2.589136e-05 1.641417e-05 5.620702e-06
[1274,] 1.577948e-03 1.781662e-04 2.623155e-03
[1275,] 1.542912e-04 1.955777e-04 2.519214e-04
[1276,] 1.514761e-04 1.865311e-04 2.360874e-04
[1277,] 1.542912e-04 1.870563e-04 2.422150e-04
[1278,] 1.690371e-04 1.829504e-04 2.643356e-04
[1279,] 9.028368e-04 2.026073e-04 1.781648e-03
[1280,] 8.931609e-04 2.026073e-04 1.761829e-03
[1281,] 8.931609e-04 2.031415e-04 1.767553e-03
[1282,] 1.519372e-05 1.735408e-05 3.848297e-06
[1283,] 1.488645e-04 1.858292e-04 2.309751e-04
[1284,] 1.696702e-03 1.705336e-04 2.644750e-03
[1285,] 1.530193e-03 2.016457e-04 2.999918e-03
[1286,] 6.663966e-05 8.016702e-05 1.485770e-05
[1287,] 1.399950e-04 1.823127e-04 2.111212e-04
[1288,] 8.751080e-04 2.103983e-04 1.806028e-03
[1289,] 1.614046e-04 1.782517e-04 2.448238e-04
[1290,] 1.483695e-03 1.955485e-04 2.791058e-03
[1291,] 8.322514e-04 2.087114e-04 1.697078e-03
[1292,] 3.346415e-04 1.798264e-05 1.688790e-05
[1293,] 1.613862e-03 1.699803e-04 2.522051e-03
[1294,] 1.613862e-03 1.699803e-04 2.522051e-03
[1295,] 3.917685e-05 2.589855e-04 4.794457e-05
[1296,] 1.399950e-04 1.760589e-04 2.046079e-04
[1297,] 1.231568e-04 1.766036e-04 1.760578e-04
[1298,] 1.231568e-04 1.760589e-04 1.755616e-04
[1299,] 1.231568e-04 1.754313e-04 1.749892e-04
[1300,] 1.117355e-04 1.760589e-04 1.558662e-04
[1301,] 1.469095e-03 2.054016e-04 2.949666e-03
[1302,] 1.231568e-04 1.755165e-04 1.750670e-04
[1303,] 1.424004e-04 1.744384e-04 2.069877e-04
[1304,] 1.590900e-04 1.660770e-04 2.255895e-04
[1305,] 1.581910e-04 1.674907e-04 2.261342e-04
[1306,] 1.663180e-03 2.011563e-04 3.246910e-03
[1307,] 1.564388e-04 1.669828e-04 2.226533e-04
[1308,] 1.000781e-04 3.786278e-05 1.294590e-05
[1309,] 1.564388e-04 1.669828e-04 2.226533e-04
[1310,] 1.564388e-04 1.664770e-04 2.219909e-04
[1311,] 1.564388e-04 1.664770e-04 2.219909e-04
[1312,] 1.564388e-04 1.659733e-04 2.213308e-04
[1313,] 4.647405e-05 4.052060e-05 1.345204e-05
[1314,] 1.564388e-04 1.659733e-04 2.213308e-04
[1315,] 1.605094e-04 1.659733e-04 2.279931e-04
[1316,] 1.578268e-04 1.659733e-04 2.236022e-04
[1317,] 1.387508e-04 1.727479e-04 1.991124e-04
[1318,] 1.564388e-04 1.649722e-04 2.200176e-04
[1319,] 1.564388e-04 1.649722e-04 2.200176e-04
[1320,] 1.564388e-04 1.649722e-04 2.200176e-04
[1321,] 1.476792e-04 1.659733e-04 2.069282e-04
[1322,] 1.564388e-04 1.644197e-04 2.192921e-04
[1323,] 1.387508e-04 1.731308e-04 1.997534e-04
[1324,] 1.564388e-04 1.644197e-04 2.192921e-04
[1325,] 1.564388e-04 1.639246e-04 2.186415e-04
[1326,] 1.595989e-03 2.177285e-04 3.458337e-03
[1327,] 1.564388e-04 1.638163e-04 2.187115e-04
[1328,] 1.706175e-04 1.739028e-04 2.559087e-04
[1329,] 1.578268e-04 1.633224e-04 2.202923e-04
[1330,] 1.578268e-04 1.638163e-04 2.209506e-04
[1331,] 2.525979e-05 1.692937e-05 5.904362e-06
[1332,] 1.566170e-05 1.660695e-05 3.699346e-06
[1333,] 1.483695e-03 2.205561e-04 3.269959e-03
[1334,] 1.364275e-04 1.699661e-04 1.924337e-04
[1335,] 1.399950e-04 1.715385e-04 2.001352e-04
[1336,] 1.595989e-03 2.235224e-04 3.581269e-03
[1337,] 7.071601e-05 4.237805e-05 1.036289e-05
[1338,] 1.387508e-04 1.710121e-04 1.974592e-04
[1339,] 1.387508e-04 1.719742e-04 1.987276e-04
[1340,] 1.387508e-04 1.719742e-04 1.987276e-04
[1341,] 1.530193e-03 2.327499e-04 3.616983e-03
[1342,] 1.016725e-04 1.689920e-04 1.343161e-04
[1343,] 1.547201e-03 2.365253e-04 3.734357e-03
[1344,] 1.364275e-04 1.763540e-04 1.994122e-04
[1345,] 4.172017e-04 1.789593e-05 1.721788e-05
[1346,] 1.352258e-04 1.825406e-04 2.037257e-04
[1347,] 1.530193e-03 2.478062e-04 3.919551e-03
[1348,] 1.483695e-03 2.485103e-04 3.811666e-03
[1349,] 1.352078e-03 2.126127e-04 2.843090e-03
[1350,] 1.498462e-03 2.527111e-04 3.933245e-03
[1351,] 1.547201e-03 2.453394e-04 3.911674e-03
[1352,] 9.975408e-04 2.508258e-04 2.562193e-03
[1353,] 1.469095e-03 2.521828e-04 3.842287e-03
[1354,] 1.514838e-03 2.098663e-04 3.127102e-03
[1355,] 7.278974e-04 2.084292e-04 1.468104e-03
[1356,] 1.845114e-03 2.511420e-04 4.805985e-03
[1357,] 1.537439e-04 2.412818e-04 3.079695e-04
[1358,] 1.564320e-04 2.412818e-04 3.145565e-04
[1359,] 3.027548e-05 6.173862e-05 1.126367e-05
[1360,] 1.593291e-04 2.608694e-04 3.443817e-04
[1361,] 1.564320e-04 2.665816e-04 3.433024e-04
[1362,] 1.879412e-04 2.624626e-04 4.266167e-04
[1363,] 1.551510e-04 2.514908e-04 3.233414e-04
[1364,] 1.664073e-03 2.686319e-04 4.718930e-03
[1365,] 5.809442e-05 3.761478e-05 1.457336e-05
[1366,] 1.537439e-04 2.585762e-04 3.278478e-04
[1367,] 1.484152e-04 2.613385e-04 3.168506e-04
[1368,] 1.511166e-04 2.632012e-04 3.260796e-04
[1369,] 1.511166e-04 2.641390e-04 3.271180e-04
[1370,] 1.549568e-03 2.982460e-04 5.001598e-03
[1371,] 1.327397e-03 3.043272e-04 4.365320e-03
[1372,] 1.372019e-03 3.195581e-04 4.635124e-03
[1373,] 1.529792e-03 2.969746e-04 4.727684e-03
[1374,] 1.341132e-03 3.114520e-04 4.395942e-03
[1375,] 1.313271e-03 3.273048e-04 4.713253e-03
[1376,] 1.257617e-03 3.159955e-04 4.193490e-03
[1377,] 1.300706e-03 3.302608e-04 4.716445e-03
[1378,] 1.205719e-03 3.177023e-04 4.042358e-03
[1379,] 1.212679e-03 3.472444e-04 4.647568e-03
[1380,] 9.334766e-04 3.119127e-04 3.093416e-03
[1381,] 1.237295e-03 3.487343e-04 4.773617e-03
[1382,] 1.361007e-03 1.944900e-05 2.327437e-05
[1383,] 1.212679e-03 3.519405e-04 4.723414e-03
[1384,] 2.273395e-03 3.039428e-04 7.020032e-03
[1385,] 1.189878e-03 3.561901e-04 4.694734e-03
[1386,] 1.050125e-03 3.283708e-04 3.653628e-03
[1387,] 1.050125e-03 3.396394e-04 3.803135e-03
[1388,] 1.050125e-03 3.580850e-04 4.048416e-03
[1389,] 5.648255e-04 1.637409e-04 8.694545e-04
[1390,] 1.050125e-03 3.700305e-04 4.209209e-03
[1391,] 1.147223e-03 3.404044e-04 4.279429e-03
[1392,] 3.404111e-04 2.050100e-05 1.271179e-05
[1393,] 1.143351e-03 3.424329e-04 4.294105e-03
[1394,] 1.166346e-03 3.257922e-04 4.135031e-03
[1395,] 1.415186e-03 3.616809e-04 5.571711e-03
[1396,] 1.095574e-03 3.750296e-04 4.469883e-03
[1397,] 1.339823e-03 3.588990e-04 5.220737e-03
[1398,] 1.678830e-03 3.399544e-04 6.054133e-03
[1399,] 1.311111e-04 5.837123e-05 2.006876e-05
[1400,] 2.324949e-03 3.603640e-04 8.969273e-03
[1401,] 2.324949e-03 3.331244e-04 8.110717e-03
[1402,] 1.155388e-03 3.327248e-04 4.197700e-03
[1403,] 1.039682e-03 3.815698e-04 4.321012e-03
[1404,] 1.334544e-03 3.579755e-04 5.340664e-03
[1405,] 1.237295e-03 3.544385e-04 4.867680e-03
[1406,] 8.325702e-04 5.117058e-04 4.749162e-03
[1407,] 1.132642e-03 3.631907e-04 4.556974e-03
[1408,] 1.126830e-03 3.530826e-04 4.387430e-03
[1409,] 1.381204e-03 5.758338e-04 9.491222e-03
[1410,] 7.996898e-04 5.376244e-04 4.791530e-03
[1411,] 8.578123e-04 5.137132e-04 4.929784e-03
[1412,] 1.189878e-03 3.561934e-04 4.697953e-03
[1413,] 2.883177e-04 2.306967e-05 1.570365e-05
[1414,] 9.399456e-04 3.346905e-04 3.386560e-03
[1415,] 9.399456e-04 3.336480e-04 3.374287e-03
[1416,] 5.716244e-04 5.042974e-04 3.043652e-03
[1417,] 6.728717e-05 3.786752e-05 1.835061e-05
[1418,] 4.154152e-04 5.713675e-04 2.395170e-03
[1419,] 5.716244e-04 3.744875e-04 2.213657e-03
[1420,] 5.520918e-04 3.234902e-04 1.813880e-03
[1421,] 4.550575e-04 4.096355e-04 1.915645e-03
[1422,] 5.716244e-04 3.253903e-04 1.897992e-03
[1423,] 5.667981e-04 3.154055e-04 1.816591e-03
[1424,] 5.488224e-04 3.340326e-04 1.863182e-03
[1425,] 6.334026e-04 3.335076e-04 2.184357e-03
[1426,] 6.334026e-04 3.318577e-04 2.171919e-03
[1427,] 1.296140e-03 3.887846e-04 5.536046e-03
[1428,] 3.644195e-05 3.819639e-05 9.115781e-06
[1429,] 6.167045e-04 3.329756e-04 2.114586e-03
[1430,] 1.090091e-03 2.647324e-04 2.906226e-03
[1431,] 1.796144e-04 6.551773e-05 2.032486e-05
[1432,] 5.567685e-04 2.744403e-04 1.517070e-03
[1433,] 6.311112e-04 2.710545e-04 1.717695e-03
[1434,] 9.351638e-04 3.110035e-04 3.029619e-03
[1435,] 7.927727e-04 2.853314e-04 2.306452e-03
[1436,] 5.466682e-04 3.841297e-04 2.123710e-03
[1437,] 5.963258e-05 3.438821e-05 1.371020e-05
[1438,] 7.811892e-05 7.245741e-05 1.715664e-05
[1439,] 5.082212e-04 4.055917e-04 2.053421e-03
[1440,] 4.602148e-04 3.703154e-04 1.648880e-03
[1441,] 2.391041e-05 6.365120e-05 1.105308e-05
[1442,] 4.407368e-04 3.974436e-04 1.492230e-03
[1443,] 7.566608e-05 3.395003e-05 1.574403e-05
[1444,] 6.330994e-05 3.404243e-05 1.383584e-05
[1445,] 5.499023e-04 4.818575e-04 2.619843e-03
[1446,] 5.994951e-04 4.530534e-04 2.726482e-03
[1447,] 2.463594e-05 6.063254e-05 1.005017e-05
[1448,] 2.427468e-05 7.102214e-05 1.230626e-05
[1449,] 2.355438e-05 5.835608e-05 9.927368e-06
[1450,] 4.599572e-04 3.322449e-04 1.321396e-03
[1451,] 2.428492e-05 7.828238e-05 1.303235e-05
[1452,] 6.221019e-05 3.341771e-05 1.258357e-05
[1453,] 5.450950e-05 3.288829e-05 8.760175e-06
[1454,] 2.649142e-05 8.513543e-05 1.633422e-05
[1455,] 4.407368e-04 3.020560e-04 1.133243e-03
[1456,] 5.322113e-05 3.364849e-05 8.397032e-06
[1457,] 8.480181e-05 3.373413e-05 1.433792e-05
[1458,] 5.357475e-05 3.339598e-05 8.484855e-06
[1459,] 4.340366e-05 9.139764e-05 3.678221e-05
[1460,] 5.071782e-05 3.653678e-05 8.690452e-06
[1461,] 5.059299e-05 3.604271e-05 8.818067e-06
[1462,] 4.962434e-05 3.617505e-05 8.742364e-06
[1463,] 4.411423e-05 4.513224e-05 7.111942e-06
[1464,] 4.898717e-05 3.589981e-05 8.760234e-06
[1465,] 4.909952e-05 3.630570e-05 8.680284e-06
[1466,] 4.512606e-05 1.259638e-04 4.847712e-05
[1467,] 5.199116e-05 3.612132e-05 8.969045e-06
[1468,] 4.712103e-05 3.619169e-05 8.541601e-06
[1469,] 4.437583e-05 1.217046e-04 4.632882e-05
[1470,] 4.298378e-05 1.347419e-04 4.772072e-05
[1471,] 4.383624e-05 4.539949e-05 7.087098e-06
[1472,] 4.424804e-05 1.247577e-04 4.698954e-05
[1473,] 4.424804e-05 1.241651e-04 4.682685e-05
[1474,] 1.483312e-03 1.998383e-04 2.760896e-03
[1475,] 1.483312e-03 1.998383e-04 2.760896e-03
[1476,] 4.424804e-05 1.253541e-04 4.715295e-05
[1477,] 4.381970e-05 1.231751e-04 4.605991e-05
[1478,] 4.512606e-05 1.319452e-04 5.040952e-05
[1479,] 4.394547e-05 1.156680e-04 4.426896e-05
[1480,] 4.931904e-05 3.631175e-05 8.624854e-06
[1481,] 4.462876e-05 4.868365e-05 7.054766e-06
[1482,] 4.868902e-05 3.495547e-05 8.904067e-06
[1483,] 1.797782e-05 1.605897e-05 4.008306e-06
[1484,] 4.839421e-05 3.604202e-05 8.614410e-06
[1485,] 4.721967e-05 3.627372e-05 8.502331e-06
[1486,] 4.636848e-05 3.594563e-05 8.506634e-06
[1487,] 4.810271e-05 3.594563e-05 8.645378e-06
[1488,] 4.309574e-05 6.369627e-05 6.806025e-06
[1489,] 4.557602e-05 1.240520e-04 4.858546e-05
[1490,] 4.632030e-05 3.641703e-05 8.569386e-06
[1491,] 4.687909e-05 1.227647e-04 4.970939e-05
[1492,] 4.052550e-05 4.542771e-05 7.068785e-06
[1493,] 4.647590e-05 3.563821e-05 8.784155e-06
[1494,] 4.594525e-05 3.606252e-05 8.654898e-06
[1495,] 3.984405e-05 5.219715e-05 7.045363e-06
[1496,] 1.417147e-03 1.954574e-04 2.584109e-03
[1497,] 6.988818e-04 1.961897e-05 1.299329e-05
[1498,] 1.303491e-03 5.519142e-05 3.715810e-04
[1499,] 4.451741e-05 4.888441e-05 7.203506e-06
[1500,] 1.904488e-05 1.588986e-05 3.998184e-06
[1501,] 1.006156e-03 6.991686e-05 2.577651e-04
[1502,] 6.995839e-05 1.756546e-05 5.226287e-06
[1503,] 5.058112e-05 5.669697e-05 8.002982e-06
[1504,] 2.008302e-05 1.607443e-05 4.430726e-06
[1505,] 4.459335e-05 8.803232e-05 7.249983e-06
[1506,] 2.332187e-05 7.076141e-05 6.580938e-06
[1507,] 5.168100e-05 4.885738e-05 8.480163e-06
[1508,] 4.864984e-05 5.526680e-05 7.966721e-06
[1509,] 4.143512e-05 5.183245e-05 7.726407e-06
[1510,] 9.195054e-05 3.472653e-05 1.183930e-05
[1511,] 2.972336e-05 1.930819e-05 5.914183e-06
[1512,] 4.699534e-05 4.898363e-05 8.159905e-06
[1513,] 4.212447e-05 4.848564e-05 7.898359e-06
[1514,] 5.255383e-05 1.703650e-05 4.965653e-06
[1515,] 3.749597e-05 7.089573e-05 7.242256e-06
[1516,] 4.850804e-05 4.768962e-05 8.356732e-06
[1517,] 5.185060e-05 4.952805e-05 8.413395e-06
[1518,] 4.166225e-05 5.079184e-05 7.759797e-06
[1519,] 3.986066e-05 1.305712e-04 7.618559e-06
[1520,] 4.143512e-05 5.133748e-05 7.720610e-06
[1521,] 5.230827e-05 1.699772e-05 4.924306e-06
[1522,] 5.674693e-05 5.240945e-05 8.460638e-06
[1523,] 4.672555e-05 8.657449e-05 7.187708e-06
[1524,] 6.451379e-05 5.113191e-05 8.957919e-06
[1525,] 6.451379e-05 5.131965e-05 8.943485e-06
[1526,] 1.882199e-05 1.539640e-05 4.033324e-06
[1527,] 4.260390e-05 8.367486e-05 7.207253e-06
[1528,] 9.090999e-04 6.766861e-05 2.734026e-04
[1529,] 4.783757e-05 4.975439e-05 8.102737e-06
[1530,] 4.213081e-05 8.104887e-05 7.207759e-06
[1531,] 5.025935e-05 1.676638e-05 4.903245e-06
[1532,] 2.335885e-05 1.565014e-05 4.202442e-06
[1533,] 6.404050e-05 4.740598e-05 9.272579e-06
[1534,] 4.692476e-05 4.820995e-05 8.152122e-06
[1535,] 5.179661e-05 1.616602e-05 5.175585e-06
[1536,] 6.357265e-05 4.733733e-05 9.252366e-06
[1537,] 4.034121e-05 1.680724e-05 4.700818e-06
[1538,] 4.724492e-05 4.872807e-05 8.140414e-06
[1539,] 4.164570e-05 8.621528e-05 7.240806e-06
[1540,] 4.164570e-05 8.492033e-05 7.234781e-06
[1541,] 4.068248e-05 1.732275e-05 4.593978e-06
[1542,] 4.189833e-05 8.621528e-05 7.236493e-06
[1543,] 1.878469e-04 6.292093e-05 4.910038e-05
[1544,] 5.439598e-05 4.888956e-05 8.581487e-06
[1545,] 1.094328e-04 3.308981e-05 1.148854e-05
[1546,] 8.667217e-05 1.715029e-05 8.652817e-06
[1547,] 5.374567e-04 6.930195e-05 1.739179e-04
[1548,] 8.195487e-05 1.781823e-05 9.897018e-06
[1549,] 8.195487e-05 1.746554e-05 9.472062e-06
[1550,] 8.098544e-05 1.701197e-05 8.419055e-06
[1551,] 1.013535e-04 1.680628e-05 7.975653e-06
[1552,] 1.052852e-04 1.680567e-05 7.984026e-06
[1553,] 1.128324e-04 1.790385e-05 1.207799e-05
[1554,] 1.180504e-04 1.818788e-05 1.280945e-05
[1555,] 1.218369e-04 1.818788e-05 1.300416e-05
[1556,] 3.009787e-05 1.910237e-05 5.430112e-06
[1557,] 1.185263e-04 1.814725e-05 1.275615e-05
[1558,] 9.749029e-05 1.682948e-05 8.160609e-06
[1559,] 1.020722e-04 1.776871e-05 1.102624e-05
[1560,] 9.829791e-05 1.761930e-05 1.054912e-05
[1561,] 9.199344e-05 1.706051e-05 7.132512e-06
[1562,] 9.580365e-05 1.804834e-05 1.127875e-05
[1563,] 9.580365e-05 1.804711e-05 1.134907e-05
[1564,] 9.580365e-05 1.804711e-05 1.134907e-05
[1565,] 3.062424e-05 1.952361e-05 3.875500e-06
[1566,] 1.034186e-04 1.747550e-05 1.049954e-05
[1567,] 9.829791e-05 1.812074e-05 1.161508e-05
[1568,] 9.339421e-05 1.690002e-05 7.499512e-06
[1569,] 1.243061e-04 1.768185e-05 1.188304e-05
[1570,] 1.210742e-04 1.800846e-05 1.261236e-05
[1571,] 1.046508e-04 1.797417e-05 1.170904e-05
[1572,] 1.034186e-04 1.800846e-05 1.170455e-05
[1573,] 6.927938e-04 7.046257e-05 2.509807e-04
[1574,] 8.621755e-05 1.688943e-05 7.503068e-06
[1575,] 8.727703e-05 1.690011e-05 7.722347e-06
[1576,] 1.150958e-04 4.600625e-05 8.945185e-06
[1577,] 2.329061e-05 1.717429e-05 3.755584e-06
[1578,] 1.266870e-04 4.614279e-05 9.283534e-06
[1579,] 1.055605e-04 3.389389e-05 1.187461e-05
[1580,] 8.933998e-05 1.698793e-05 8.709708e-06
[1581,] 1.111461e-04 1.724748e-05 1.098488e-05
[1582,] 9.378860e-05 1.691124e-05 8.661650e-06
[1583,] 1.818889e-05 2.317039e-05 5.450681e-06
[1584,] 1.306069e-04 1.746349e-05 1.227414e-05
[1585,] 9.547117e-05 1.717085e-05 9.275477e-06
[1586,] 1.022154e-04 1.004699e-04 5.837307e-05
[1587,] 5.868060e-05 1.690432e-05 7.126090e-06
[1588,] 1.144651e-04 3.939621e-05 1.061738e-05
[1589,] 7.950618e-05 1.762132e-05 1.000121e-05
[1590,] 7.085402e-05 1.780915e-05 9.605533e-06
[1591,] 6.191601e-05 1.711994e-05 7.571660e-06
[1592,] 7.179091e-05 1.982134e-05 1.208123e-05
[1593,] 7.425833e-05 1.975353e-05 1.222886e-05
[1594,] 6.383084e-05 2.019541e-05 1.169436e-05
[1595,] 2.889518e-05 2.506446e-05 3.646639e-06
[1596,] 3.075632e-05 7.007020e-05 7.518675e-06
[1597,] 3.080625e-05 1.793432e-05 5.242818e-06
[1598,] 5.308122e-05 1.750817e-05 7.603334e-06
[1599,] 6.064543e-05 2.064859e-05 1.178426e-05
[1600,] 6.002492e-05 2.072690e-05 1.178604e-05
[1601,] 4.504028e-05 2.911484e-05 3.854748e-06
[1602,] 5.442859e-05 1.761435e-05 7.855316e-06
[1603,] 5.338693e-05 1.786153e-05 8.071239e-06
[1604,] 4.703485e-05 2.983094e-05 3.857699e-06
[1605,] 1.171529e-04 5.074808e-05 8.516261e-06
[1606,] 6.875671e-05 2.206936e-05 1.413046e-05
[1607,] 6.654842e-05 2.111368e-05 1.290526e-05
[1608,] 3.610544e-05 7.468358e-05 8.205476e-06
[1609,] 7.099467e-05 2.146133e-05 1.379234e-05
[1610,] 6.668985e-05 2.056161e-05 1.236280e-05
[1611,] 7.179091e-05 2.155026e-05 1.397653e-05
[1612,] 4.850398e-05 2.215861e-05 4.202682e-06
[1613,] 3.551845e-05 3.369159e-05 3.636059e-06
[1614,] 7.179091e-05 2.173117e-05 1.416763e-05
[1615,] 7.179091e-05 2.129511e-05 1.370601e-05
[1616,] 7.099467e-05 2.220022e-05 1.456339e-05
[1617,] 5.605245e-05 1.777040e-05 8.158431e-06
[1618,] 2.587101e-03 3.887700e-05 5.434944e-05
[1619,] 6.951668e-05 2.204967e-05 1.420367e-05
[1620,] 6.605600e-05 2.195648e-05 1.368285e-05
[1621,] 5.769540e-05 1.765613e-05 8.129435e-06
[1622,] 6.064543e-05 1.802962e-05 8.797845e-06
[1623,] 5.769540e-05 1.762807e-05 8.093336e-06
[1624,] 5.712051e-05 1.761223e-05 8.034664e-06
[1625,] 5.655446e-05 1.760053e-05 7.981892e-06
[1626,] 5.769540e-05 1.757349e-05 8.022045e-06
[1627,] 5.769540e-05 1.754694e-05 7.986846e-06
[1628,] 1.038576e-04 4.103049e-05 1.006892e-05
[1629,] 6.951668e-05 2.134115e-05 1.347368e-05
[1630,] 5.729699e-05 1.749535e-05 7.861154e-06
[1631,] 5.515220e-05 1.739808e-05 7.594281e-06
[1632,] 1.085813e-04 4.132285e-05 1.011009e-05
[1633,] 4.268331e-05 2.496353e-05 3.881980e-06
[1634,] 5.903656e-05 1.735236e-05 7.765999e-06
[1635,] 5.673476e-05 1.739808e-05 7.692816e-06
[1636,] 5.673476e-05 1.733022e-05 7.596252e-06
[1637,] 5.729699e-05 1.735236e-05 7.662171e-06
[1638,] 7.028894e-05 2.003746e-05 1.217640e-05
[1639,] 4.765359e-05 1.732543e-05 7.011765e-06
[1640,] 5.673476e-05 1.741403e-05 7.715008e-06
[1641,] 1.430758e-04 4.879531e-05 9.301496e-06
[1642,] 7.235522e-05 1.972848e-05 1.202938e-05
[1643,] 4.703485e-05 2.530346e-05 3.932014e-06
[1644,] 5.618109e-05 1.726874e-05 7.472564e-06
[1645,] 6.226966e-05 2.558308e-05 4.070724e-06
[1646,] 4.920673e-05 2.633017e-05 3.906687e-06
[1647,] 5.673476e-05 1.719047e-05 7.383185e-06
[1648,] 3.532547e-03 3.968169e-05 6.110840e-05
[1649,] 5.568999e-05 1.719047e-05 7.323445e-06
[1650,] 7.179091e-05 1.919076e-05 1.133625e-05
[1651,] 6.531797e-05 1.988821e-05 1.141389e-05
```
