## Supplementary material for "Characterization of shared and ancestry-specific signals driving complex traits using multi-ancestry fine-mapping": s1_data_1kg.pvar

```
##FILTER=<ID=PASS,Description="All filters passed">
##reference=ftp://ftp.1000genomes.ebi.ac.uk//vol1/ftp/technical/reference/phase2_reference_assembly_sequence/hs37d5.fa.gz
##contig=<ID=19,assembly=b37,length=59128983>
##ALT=<ID=CNV,Description="Copy Number Polymorphism">
##ALT=<ID=DEL,Description="Deletion">
##ALT=<ID=DUP,Description="Duplication">
##ALT=<ID=INS:ME:ALU,Description="Insertion of ALU element">
##ALT=<ID=INS:ME:LINE1,Description="Insertion of LINE1 element">
##ALT=<ID=INS:ME:SVA,Description="Insertion of SVA element">
##ALT=<ID=INS:MT,Description="Nuclear Mitochondrial Insertion">
##ALT=<ID=INV,Description="Inversion">
##ALT=<ID=CN0,Description="Copy number allele: 0 copies">
##ALT=<ID=CN1,Description="Copy number allele: 1 copy">
##ALT=<ID=CN2,Description="Copy number allele: 2 copies">
##ALT=<ID=CN3,Description="Copy number allele: 3 copies">
##ALT=<ID=CN4,Description="Copy number allele: 4 copies">
##ALT=<ID=CN5,Description="Copy number allele: 5 copies">
##ALT=<ID=CN6,Description="Copy number allele: 6 copies">
##ALT=<ID=CN7,Description="Copy number allele: 7 copies">
##ALT=<ID=CN8,Description="Copy number allele: 8 copies">
##ALT=<ID=CN9,Description="Copy number allele: 9 copies">
##ALT=<ID=CN10,Description="Copy number allele: 10 copies">
##ALT=<ID=CN11,Description="Copy number allele: 11 copies">
##ALT=<ID=CN12,Description="Copy number allele: 12 copies">
##ALT=<ID=CN13,Description="Copy number allele: 13 copies">
##ALT=<ID=CN14,Description="Copy number allele: 14 copies">
##ALT=<ID=CN15,Description="Copy number allele: 15 copies">
##ALT=<ID=CN16,Description="Copy number allele: 16 copies">
##ALT=<ID=CN17,Description="Copy number allele: 17 copies">
##ALT=<ID=CN18,Description="Copy number allele: 18 copies">
##ALT=<ID=CN19,Description="Copy number allele: 19 copies">
##ALT=<ID=CN20,Description="Copy number allele: 20 copies">
##ALT=<ID=CN21,Description="Copy number allele: 21 copies">
##ALT=<ID=CN22,Description="Copy number allele: 22 copies">
##ALT=<ID=CN23,Description="Copy number allele: 23 copies">
##ALT=<ID=CN24,Description="Copy number allele: 24 copies">
##ALT=<ID=CN25,Description="Copy number allele: 25 copies">
##ALT=<ID=CN26,Description="Copy number allele: 26 copies">
##ALT=<ID=CN27,Description="Copy number allele: 27 copies">
##ALT=<ID=CN28,Description="Copy number allele: 28 copies">
##ALT=<ID=CN29,Description="Copy number allele: 29 copies">
##ALT=<ID=CN30,Description="Copy number allele: 30 copies">
##ALT=<ID=CN31,Description="Copy number allele: 31 copies">
##ALT=<ID=CN32,Description="Copy number allele: 32 copies">
##ALT=<ID=CN33,Description="Copy number allele: 33 copies">
##ALT=<ID=CN34,Description="Copy number allele: 34 copies">
##ALT=<ID=CN35,Description="Copy number allele: 35 copies">
##ALT=<ID=CN36,Description="Copy number allele: 36 copies">
##ALT=<ID=CN37,Description="Copy number allele: 37 copies">
##ALT=<ID=CN38,Description="Copy number allele: 38 copies">
##ALT=<ID=CN39,Description="Copy number allele: 39 copies">
##ALT=<ID=CN40,Description="Copy number allele: 40 copies">
##ALT=<ID=CN41,Description="Copy number allele: 41 copies">
##ALT=<ID=CN42,Description="Copy number allele: 42 copies">
##ALT=<ID=CN43,Description="Copy number allele: 43 copies">
##ALT=<ID=CN44,Description="Copy number allele: 44 copies">
##ALT=<ID=CN45,Description="Copy number allele: 45 copies">
##ALT=<ID=CN46,Description="Copy number allele: 46 copies">
##ALT=<ID=CN47,Description="Copy number allele: 47 copies">
##ALT=<ID=CN48,Description="Copy number allele: 48 copies">
##ALT=<ID=CN49,Description="Copy number allele: 49 copies">
##ALT=<ID=CN50,Description="Copy number allele: 50 copies">
##ALT=<ID=CN51,Description="Copy number allele: 51 copies">
##ALT=<ID=CN52,Description="Copy number allele: 52 copies">
##ALT=<ID=CN53,Description="Copy number allele: 53 copies">
##ALT=<ID=CN54,Description="Copy number allele: 54 copies">
##ALT=<ID=CN55,Description="Copy number allele: 55 copies">
##ALT=<ID=CN56,Description="Copy number allele: 56 copies">
##ALT=<ID=CN57,Description="Copy number allele: 57 copies">
##ALT=<ID=CN58,Description="Copy number allele: 58 copies">
##ALT=<ID=CN59,Description="Copy number allele: 59 copies">
##ALT=<ID=CN60,Description="Copy number allele: 60 copies">
##ALT=<ID=CN61,Description="Copy number allele: 61 copies">
##ALT=<ID=CN62,Description="Copy number allele: 62 copies">
##ALT=<ID=CN63,Description="Copy number allele: 63 copies">
##ALT=<ID=CN64,Description="Copy number allele: 64 copies">
##ALT=<ID=CN65,Description="Copy number allele: 65 copies">
##ALT=<ID=CN66,Description="Copy number allele: 66 copies">
##ALT=<ID=CN67,Description="Copy number allele: 67 copies">
##ALT=<ID=CN68,Description="Copy number allele: 68 copies">
##ALT=<ID=CN69,Description="Copy number allele: 69 copies">
##ALT=<ID=CN70,Description="Copy number allele: 70 copies">
##ALT=<ID=CN71,Description="Copy number allele: 71 copies">
##ALT=<ID=CN72,Description="Copy number allele: 72 copies">
##ALT=<ID=CN73,Description="Copy number allele: 73 copies">
##ALT=<ID=CN74,Description="Copy number allele: 74 copies">
##ALT=<ID=CN75,Description="Copy number allele: 75 copies">
##ALT=<ID=CN76,Description="Copy number allele: 76 copies">
##ALT=<ID=CN77,Description="Copy number allele: 77 copies">
##ALT=<ID=CN78,Description="Copy number allele: 78 copies">
##ALT=<ID=CN79,Description="Copy number allele: 79 copies">
##ALT=<ID=CN80,Description="Copy number allele: 80 copies">
##ALT=<ID=CN81,Description="Copy number allele: 81 copies">
##ALT=<ID=CN82,Description="Copy number allele: 82 copies">
##ALT=<ID=CN83,Description="Copy number allele: 83 copies">
##ALT=<ID=CN84,Description="Copy number allele: 84 copies">
##ALT=<ID=CN85,Description="Copy number allele: 85 copies">
##ALT=<ID=CN86,Description="Copy number allele: 86 copies">
##ALT=<ID=CN87,Description="Copy number allele: 87 copies">
##ALT=<ID=CN88,Description="Copy number allele: 88 copies">
##ALT=<ID=CN89,Description="Copy number allele: 89 copies">
##ALT=<ID=CN90,Description="Copy number allele: 90 copies">
##ALT=<ID=CN91,Description="Copy number allele: 91 copies">
##ALT=<ID=CN92,Description="Copy number allele: 92 copies">
##ALT=<ID=CN93,Description="Copy number allele: 93 copies">
##ALT=<ID=CN94,Description="Copy number allele: 94 copies">
##ALT=<ID=CN95,Description="Copy number allele: 95 copies">
##ALT=<ID=CN96,Description="Copy number allele: 96 copies">
##ALT=<ID=CN97,Description="Copy number allele: 97 copies">
##ALT=<ID=CN98,Description="Copy number allele: 98 copies">
##ALT=<ID=CN99,Description="Copy number allele: 99 copies">
##ALT=<ID=CN100,Description="Copy number allele: 100 copies">
##ALT=<ID=CN101,Description="Copy number allele: 101 copies">
##ALT=<ID=CN102,Description="Copy number allele: 102 copies">
##ALT=<ID=CN103,Description="Copy number allele: 103 copies">
##ALT=<ID=CN104,Description="Copy number allele: 104 copies">
##ALT=<ID=CN105,Description="Copy number allele: 105 copies">
##ALT=<ID=CN106,Description="Copy number allele: 106 copies">
##ALT=<ID=CN107,Description="Copy number allele: 107 copies">
##ALT=<ID=CN108,Description="Copy number allele: 108 copies">
##ALT=<ID=CN109,Description="Copy number allele: 109 copies">
##ALT=<ID=CN110,Description="Copy number allele: 110 copies">
##ALT=<ID=CN111,Description="Copy number allele: 111 copies">
##ALT=<ID=CN112,Description="Copy number allele: 112 copies">
##ALT=<ID=CN113,Description="Copy number allele: 113 copies">
##ALT=<ID=CN114,Description="Copy number allele: 114 copies">
##ALT=<ID=CN115,Description="Copy number allele: 115 copies">
##ALT=<ID=CN116,Description="Copy number allele: 116 copies">
##ALT=<ID=CN117,Description="Copy number allele: 117 copies">
##ALT=<ID=CN118,Description="Copy number allele: 118 copies">
##ALT=<ID=CN119,Description="Copy number allele: 119 copies">
##ALT=<ID=CN120,Description="Copy number allele: 120 copies">
##ALT=<ID=CN121,Description="Copy number allele: 121 copies">
##ALT=<ID=CN122,Description="Copy number allele: 122 copies">
##ALT=<ID=CN123,Description="Copy number allele: 123 copies">
##ALT=<ID=CN124,Description="Copy number allele: 124 copies">
##INFO=<ID=CIEND,Number=2,Type=Integer,Description="Confidence interval around END for imprecise variants">
##INFO=<ID=CIPOS,Number=2,Type=Integer,Description="Confidence interval around POS for imprecise variants">
##INFO=<ID=CS,Number=1,Type=String,Description="Source call set.">
##INFO=<ID=END,Number=1,Type=Integer,Description="End coordinate of this variant">
##INFO=<ID=IMPRECISE,Number=0,Type=Flag,Description="Imprecise structural variation">
##INFO=<ID=MC,Number=.,Type=String,Description="Merged calls.">
##INFO=<ID=MEINFO,Number=4,Type=String,Description="Mobile element info of the form NAME,START,END<POLARITY; If there is only 5' OR 3' support for this call, will be NULL NULL for START and END">
##INFO=<ID=MEND,Number=1,Type=Integer,Description="Mitochondrial end coordinate of inserted sequence">
##INFO=<ID=MLEN,Number=1,Type=Integer,Description="Estimated length of mitochondrial insert">
##INFO=<ID=MSTART,Number=1,Type=Integer,Description="Mitochondrial start coordinate of inserted sequence">
##INFO=<ID=SVLEN,Number=.,Type=Integer,Description="SV length. It is only calculated for structural variation MEIs. For other types of SVs; one may calculate the SV length by INFO:END-START+1, or by finding the difference between lengthes of REF and ALT alleles">
##INFO=<ID=SVTYPE,Number=1,Type=String,Description="Type of structural variant">
##INFO=<ID=TSD,Number=1,Type=String,Description="Precise Target Site Duplication for bases, if unknown, value will be NULL">
##INFO=<ID=AC,Number=A,Type=Integer,Description="Total number of alternate alleles in called genotypes">
##INFO=<ID=AF,Number=A,Type=Float,Description="Estimated allele frequency in the range (0,1)">
##INFO=<ID=NS,Number=1,Type=Integer,Description="Number of samples with data">
##INFO=<ID=AN,Number=1,Type=Integer,Description="Total number of alleles in called genotypes">
##INFO=<ID=EAS_AF,Number=A,Type=Float,Description="Allele frequency in the EAS populations calculated from AC and AN, in the range (0,1)">
##INFO=<ID=EUR_AF,Number=A,Type=Float,Description="Allele frequency in the EUR populations calculated from AC and AN, in the range (0,1)">
##INFO=<ID=AFR_AF,Number=A,Type=Float,Description="Allele frequency in the AFR populations calculated from AC and AN, in the range (0,1)">
##INFO=<ID=AMR_AF,Number=A,Type=Float,Description="Allele frequency in the AMR populations calculated from AC and AN, in the range (0,1)">
##INFO=<ID=SAS_AF,Number=A,Type=Float,Description="Allele frequency in the SAS populations calculated from AC and AN, in the range (0,1)">
##INFO=<ID=DP,Number=1,Type=Integer,Description="Total read depth; only low coverage data were counted towards the DP, exome data were not used">
##INFO=<ID=AA,Number=1,Type=String,Description="Ancestral Allele. Format: AA|REF|ALT|IndelType. AA: Ancestral allele, REF:Reference Allele, ALT:Alternate Allele, IndelType:Type of Indel (REF, ALT and IndelType are only defined for indels)">
##INFO=<ID=VT,Number=.,Type=String,Description="indicates what type of variant the line represents">
##INFO=<ID=EX_TARGET,Number=0,Type=Flag,Description="indicates whether a variant is within the exon pull down target boundaries">
##INFO=<ID=MULTI_ALLELIC,Number=0,Type=Flag,Description="indicates whether a site is multi-allelic">
#CHROM	POS	ID	REF	ALT	QUAL	FILTER	INFO
19	11350340	rs892066	C	G	100	PASS	AC=1875;AF=0.374401;AN=5008;NS=2504;DP=18798;EAS_AF=0.3115;AMR_AF=0.255;AFR_AF=0.8101;EUR_AF=0.1093;SAS_AF=0.2076;AA=G|||;VT=SNP;EX_TARGET
19	11350488	rs2278426	C	T	100	PASS	AC=802;AF=0.160144;AN=5008;NS=2504;DP=18098;EAS_AF=0.2321;AMR_AF=0.1643;AFR_AF=0.202;EUR_AF=0.0427;SAS_AF=0.1472;AA=C|||;VT=SNP;EX_TARGET
19	11351380	rs1836003	T	C	100	PASS	AC=3143;AF=0.627596;AN=5008;NS=2504;DP=15221;EAS_AF=0.5506;AMR_AF=0.5576;AFR_AF=0.8601;EUR_AF=0.4394;SAS_AF=0.636;AA=N|||;VT=SNP
19	11355298	rs10411534	C	A	100	PASS	AC=3140;AF=0.626997;AN=5008;NS=2504;DP=15055;EAS_AF=0.5476;AMR_AF=0.5562;AFR_AF=0.879;EUR_AF=0.4215;SAS_AF=0.6299;AA=G|||;VT=SNP
19	11355752	rs10413278	A	G	100	PASS	AC=3667;AF=0.732228;AN=5008;NS=2504;DP=19035;EAS_AF=0.7927;AMR_AF=0.6686;AFR_AF=0.9713;EUR_AF=0.4692;SAS_AF=0.6626;AA=g|||;VT=SNP
19	11357147	rs10419122	G	A	100	PASS	AC=582;AF=0.116214;AN=5008;NS=2504;DP=15343;EAS_AF=0.0694;AMR_AF=0.0548;AFR_AF=0.2829;EUR_AF=0.0567;SAS_AF=0.044;AA=G|||;VT=SNP
19	11357723	rs77877763	G	A	100	PASS	AC=320;AF=0.0638978;AN=5008;NS=2504;DP=20067;EAS_AF=0.1964;AMR_AF=0.0461;AFR_AF=0.0356;EUR_AF=0.0119;SAS_AF=0.0317;AA=G|||;VT=SNP
19	11358440	rs2116877	C	T	100	PASS	AC=4188;AF=0.836262;AN=5008;NS=2504;DP=18374;EAS_AF=0.9266;AMR_AF=0.9352;AFR_AF=0.6074;EUR_AF=0.8976;SAS_AF=0.9192;AA=T|||;VT=SNP
19	11358700	rs4804579	T	C	100	PASS	AC=1164;AF=0.232428;AN=5008;NS=2504;DP=19884;EAS_AF=0.2093;AMR_AF=0.2421;AFR_AF=0.3638;EUR_AF=0.1571;SAS_AF=0.1493;AA=C|||;VT=SNP
19	11358799	rs12978266	G	A	100	PASS	AC=2602;AF=0.519569;AN=5008;NS=2504;DP=16734;EAS_AF=0.5367;AMR_AF=0.634;AFR_AF=0.118;EUR_AF=0.7316;SAS_AF=0.7454;AA=G|||;VT=SNP;EX_TARGET
19	11358966	rs72996217	G	A	100	PASS	AC=1103;AF=0.220248;AN=5008;NS=2504;DP=18624;EAS_AF=0.2073;AMR_AF=0.2219;AFR_AF=0.3608;EUR_AF=0.1213;SAS_AF=0.1442;AA=G|||;VT=SNP
19	11359484	rs2116876	A	G	100	PASS	AC=3012;AF=0.601438;AN=5008;NS=2504;DP=21927;EAS_AF=0.7183;AMR_AF=0.7061;AFR_AF=0.1936;EUR_AF=0.7783;SAS_AF=0.7761;AA=A|||;VT=SNP
19	11360930	rs4804580	A	C	100	PASS	AC=3041;AF=0.607228;AN=5008;NS=2504;DP=16461;EAS_AF=0.7163;AMR_AF=0.7075;AFR_AF=0.2179;EUR_AF=0.7763;SAS_AF=0.7761;AA=A|||;VT=SNP
19	11362387	rs8101588	T	C	100	PASS	AC=4197;AF=0.838059;AN=5008;NS=2504;DP=13850;EAS_AF=0.9266;AMR_AF=0.9352;AFR_AF=0.6142;EUR_AF=0.8976;SAS_AF=0.9192;AA=C|||;VT=SNP
19	11362861	rs34545822	C	G	100	PASS	AC=33;AF=0.00658946;AN=5008;NS=2504;DP=17250;EAS_AF=0;AMR_AF=0.0072;AFR_AF=0.0008;EUR_AF=0.0099;SAS_AF=0.0174;AA=C|||;VT=SNP;EX_TARGET
19	11363146	rs8113582	A	T	100	PASS	AC=2961;AF=0.591254;AN=5008;NS=2504;DP=18434;EAS_AF=0.6756;AMR_AF=0.7061;AFR_AF=0.1906;EUR_AF=0.7753;SAS_AF=0.7751;AA=A|||;VT=SNP;EX_TARGET
19	11364495	rs7252293	C	T	100	PASS	AC=941;AF=0.187899;AN=5008;NS=2504;DP=18002;EAS_AF=0.2073;AMR_AF=0.232;AFR_AF=0.205;EUR_AF=0.1571;SAS_AF=0.1452;AA=T|||;VT=SNP
19	11365003	rs6511730	C	T	100	PASS	AC=3654;AF=0.729633;AN=5008;NS=2504;DP=16967;EAS_AF=0.9256;AMR_AF=0.8357;AFR_AF=0.4463;EUR_AF=0.7515;SAS_AF=0.8129;AA=T|||;VT=SNP
19	11365281	rs12462741	C	T	100	PASS	AC=1231;AF=0.245807;AN=5008;NS=2504;DP=18670;EAS_AF=0.3988;AMR_AF=0.268;AFR_AF=0.2526;EUR_AF=0.1421;SAS_AF=0.1697;AA=C|||;VT=SNP
19	11365650	rs2043301	C	A	100	PASS	AC=1328;AF=0.265176;AN=5008;NS=2504;DP=19053;EAS_AF=0.4038;AMR_AF=0.2767;AFR_AF=0.3185;EUR_AF=0.1421;SAS_AF=0.1687;AA=C|||;VT=SNP
19	11366537	rs62131083	A	G	100	PASS	AC=73;AF=0.0145767;AN=5008;NS=2504;DP=15728;EAS_AF=0;AMR_AF=0.0159;AFR_AF=0.0023;EUR_AF=0.0258;SAS_AF=0.0337;AA=A|||;VT=SNP
19	11366676	rs8100370	C	A	100	PASS	AC=4025;AF=0.803714;AN=5008;NS=2504;DP=14738;EAS_AF=0.9256;AMR_AF=0.8991;AFR_AF=0.5862;EUR_AF=0.834;SAS_AF=0.8732;AA=A|||;VT=SNP
19	11366754	rs6511731	T	G	100	PASS	AC=4025;AF=0.803714;AN=5008;NS=2504;DP=14669;EAS_AF=0.9256;AMR_AF=0.8991;AFR_AF=0.5862;EUR_AF=0.834;SAS_AF=0.8732;AA=G|||;VT=SNP
19	11367282	rs35918208	T	C	100	PASS	AC=2689;AF=0.536941;AN=5008;NS=2504;DP=20039;EAS_AF=0.5218;AMR_AF=0.6225;AFR_AF=0.2625;EUR_AF=0.6909;SAS_AF=0.7045;AA=T|||;VT=SNP
19	11367353	rs7258016	A	C	100	PASS	AC=1239;AF=0.247404;AN=5008;NS=2504;DP=17007;EAS_AF=0.4008;AMR_AF=0.2666;AFR_AF=0.2564;EUR_AF=0.1431;SAS_AF=0.1708;AA=A|||;VT=SNP
19	11367467	rs7246205	T	C	100	PASS	AC=4364;AF=0.871406;AN=5008;NS=2504;DP=14678;EAS_AF=0.9266;AMR_AF=0.9092;AFR_AF=0.8298;EUR_AF=0.838;SAS_AF=0.8783;AA=C|||;VT=SNP
19	11368451	rs5027412	A	T	100	PASS	AC=4143;AF=0.827276;AN=5008;NS=2504;DP=17061;EAS_AF=0.9256;AMR_AF=0.9006;AFR_AF=0.6732;EUR_AF=0.835;SAS_AF=0.8742;AA=T|||;VT=SNP
19	11368637	rs4804157	C	A	100	PASS	AC=2682;AF=0.535543;AN=5008;NS=2504;DP=22345;EAS_AF=0.5208;AMR_AF=0.6225;AFR_AF=0.2587;EUR_AF=0.6899;SAS_AF=0.7045;AA=C|||;VT=SNP
19	11368648	rs2043303	C	T	100	PASS	AC=1240;AF=0.247604;AN=5008;NS=2504;DP=22678;EAS_AF=0.3998;AMR_AF=0.2666;AFR_AF=0.2587;EUR_AF=0.1431;SAS_AF=0.1697;AA=C|||;VT=SNP
19	11369635	rs11671207	C	G	100	PASS	AC=2686;AF=0.536342;AN=5008;NS=2504;DP=18002;EAS_AF=0.5218;AMR_AF=0.6225;AFR_AF=0.2602;EUR_AF=0.6909;SAS_AF=0.7045;AA=C|||;VT=SNP
19	11369944	rs11668270	T	G	100	PASS	AC=2681;AF=0.535343;AN=5008;NS=2504;DP=17600;EAS_AF=0.5198;AMR_AF=0.6225;AFR_AF=0.2579;EUR_AF=0.6909;SAS_AF=0.7045;AA=T|||;VT=SNP
19	11370653	rs11085768	G	A	100	PASS	AC=1237;AF=0.247005;AN=5008;NS=2504;DP=14771;EAS_AF=0.3998;AMR_AF=0.2666;AFR_AF=0.2564;EUR_AF=0.1431;SAS_AF=0.1697;AA=G|||;VT=SNP
19	11371396	rs140992104	T	C	100	PASS	AC=32;AF=0.00638978;AN=5008;NS=2504;DP=13009;EAS_AF=0;AMR_AF=0.0072;AFR_AF=0.0008;EUR_AF=0.0109;SAS_AF=0.0153;AA=T|||;VT=SNP
19	11372077	rs7248924	T	C	100	PASS	AC=1244;AF=0.248403;AN=5008;NS=2504;DP=11277;EAS_AF=0.3998;AMR_AF=0.2666;AFR_AF=0.2617;EUR_AF=0.1431;SAS_AF=0.1697;AA=T|||;VT=SNP
19	11372793	rs11878624	G	C	100	PASS	AC=4379;AF=0.874401;AN=5008;NS=2504;DP=8641;EAS_AF=0.9286;AMR_AF=0.9193;AFR_AF=0.8094;EUR_AF=0.8598;SAS_AF=0.8896;AA=C|||;VT=SNP
19	11373641	rs56965685	G	A	100	PASS	AC=2787;AF=0.55651;AN=5008;NS=2504;DP=8979;EAS_AF=0.6062;AMR_AF=0.6311;AFR_AF=0.2534;EUR_AF=0.7018;SAS_AF=0.7127;AA=G|||;VT=SNP
19	11373693	rs146898772	C	T	100	PASS	AC=27;AF=0.00539137;AN=5008;NS=2504;DP=12214;EAS_AF=0;AMR_AF=0.0101;AFR_AF=0.0015;EUR_AF=0.0159;SAS_AF=0.002;AA=C|||;VT=SNP
19	11374555	rs4804582	A	G	100	PASS	AC=1199;AF=0.239417;AN=5008;NS=2504;DP=11491;EAS_AF=0.3423;AMR_AF=0.2666;AFR_AF=0.2693;EUR_AF=0.1431;SAS_AF=0.1728;AA=A|||;VT=SNP
19	11374675	rs416231	C	T	100	PASS	AC=1189;AF=0.23742;AN=5008;NS=2504;DP=11561;EAS_AF=0.3423;AMR_AF=0.2666;AFR_AF=0.2617;EUR_AF=0.1431;SAS_AF=0.1728;AA=C|||;VT=SNP
19	11374916	rs396460	C	T	100	PASS	AC=1199;AF=0.239417;AN=5008;NS=2504;DP=13232;EAS_AF=0.3423;AMR_AF=0.2666;AFR_AF=0.2693;EUR_AF=0.1431;SAS_AF=0.1728;AA=c|||;VT=SNP
19	11374980	rs2445128	G	A	100	PASS	AC=4386;AF=0.875799;AN=5008;NS=2504;DP=14954;EAS_AF=0.9583;AMR_AF=0.9164;AFR_AF=0.8003;EUR_AF=0.8499;SAS_AF=0.8906;AA=G|||;VT=SNP
19	11375771	rs4804583	C	T	100	PASS	AC=4373;AF=0.873203;AN=5008;NS=2504;DP=18550;EAS_AF=0.9583;AMR_AF=0.9164;AFR_AF=0.792;EUR_AF=0.8479;SAS_AF=0.8906;AA=T|||;VT=SNP
19	11375943	rs4804584	T	C	100	PASS	AC=4385;AF=0.875599;AN=5008;NS=2504;DP=18791;EAS_AF=0.9583;AMR_AF=0.9164;AFR_AF=0.8011;EUR_AF=0.8479;SAS_AF=0.8906;AA=C|||;VT=SNP
19	11376438	rs1560700	T	A	100	PASS	AC=2967;AF=0.592452;AN=5008;NS=2504;DP=21101;EAS_AF=0.6101;AMR_AF=0.6427;AFR_AF=0.379;EUR_AF=0.7038;SAS_AF=0.7127;AA=T|||;VT=SNP
19	11376675	rs376047	C	T	100	PASS	AC=4348;AF=0.868211;AN=5008;NS=2504;DP=20829;EAS_AF=0.9534;AMR_AF=0.9179;AFR_AF=0.7769;EUR_AF=0.8469;SAS_AF=0.8906;AA=C|||;VT=SNP
19	11377570	rs322130	G	C	100	PASS	AC=1461;AF=0.291733;AN=5008;NS=2504;DP=17862;EAS_AF=0.3085;AMR_AF=0.2795;AFR_AF=0.4826;EUR_AF=0.1451;SAS_AF=0.1759;AA=C|||;VT=SNP
19	11377588	rs322131	G	A	100	PASS	AC=1460;AF=0.291534;AN=5008;NS=2504;DP=17075;EAS_AF=0.3075;AMR_AF=0.2795;AFR_AF=0.4826;EUR_AF=0.1451;SAS_AF=0.1759;AA=A|||;VT=SNP
19	11377939	rs322132	G	A	100	PASS	AC=1164;AF=0.232428;AN=5008;NS=2504;DP=18416;EAS_AF=0.3075;AMR_AF=0.2651;AFR_AF=0.267;EUR_AF=0.1441;SAS_AF=0.1759;AA=G|||;VT=SNP
19	11377975	rs322133	G	A	100	PASS	AC=1165;AF=0.232628;AN=5008;NS=2504;DP=17850;EAS_AF=0.3075;AMR_AF=0.2651;AFR_AF=0.267;EUR_AF=0.1451;SAS_AF=0.1759;AA=G|||;VT=SNP
19	11378116	rs322134	T	C	100	PASS	AC=1165;AF=0.232628;AN=5008;NS=2504;DP=21387;EAS_AF=0.3075;AMR_AF=0.2651;AFR_AF=0.2678;EUR_AF=0.1441;SAS_AF=0.1759;AA=C|||;VT=SNP
19	11379717	rs322135	A	G	100	PASS	AC=1826;AF=0.364617;AN=5008;NS=2504;DP=18692;EAS_AF=0.3085;AMR_AF=0.2997;AFR_AF=0.7443;EUR_AF=0.1461;SAS_AF=0.18;AA=G|||;VT=SNP
19	11380212	rs4804158	T	C	100	PASS	AC=2652;AF=0.529553;AN=5008;NS=2504;DP=17772;EAS_AF=0.6399;AMR_AF=0.6225;AFR_AF=0.1142;EUR_AF=0.7028;SAS_AF=0.7331;AA=C|||;VT=SNP
19	11380295	rs4804159	A	G	100	PASS	AC=2672;AF=0.533546;AN=5008;NS=2504;DP=17687;EAS_AF=0.6448;AMR_AF=0.6225;AFR_AF=0.1263;EUR_AF=0.7028;SAS_AF=0.7321;AA=C|||;VT=SNP
19	11380367	rs4804160	A	T	100	PASS	AC=2651;AF=0.529353;AN=5008;NS=2504;DP=20380;EAS_AF=0.6399;AMR_AF=0.6225;AFR_AF=0.1142;EUR_AF=0.7028;SAS_AF=0.7321;AA=A|||;VT=SNP
19	11381006	rs144577721	C	T	100	PASS	AC=1125;AF=0.224641;AN=5008;NS=2504;DP=11497;EAS_AF=0.3016;AMR_AF=0.2666;AFR_AF=0.2587;EUR_AF=0.1441;SAS_AF=0.1524;AA=c|||;VT=SNP
19	11381079	rs113848170	A	G	100	PASS	AC=2654;AF=0.529952;AN=5008;NS=2504;DP=11060;EAS_AF=0.6429;AMR_AF=0.6225;AFR_AF=0.1142;EUR_AF=0.7028;SAS_AF=0.7321;AA=a|||;VT=SNP
19	11381329	rs56293109	A	G	100	PASS	AC=2653;AF=0.529752;AN=5008;NS=2504;DP=13531;EAS_AF=0.6429;AMR_AF=0.6225;AFR_AF=0.1142;EUR_AF=0.7018;SAS_AF=0.7321;AA=A|||;VT=SNP
19	11381471	rs34857309	G	A	100	PASS	AC=2654;AF=0.529952;AN=5008;NS=2504;DP=12379;EAS_AF=0.6429;AMR_AF=0.6225;AFR_AF=0.1142;EUR_AF=0.7028;SAS_AF=0.7321;AA=A|||;VT=SNP
19	11381767	rs147869779	C	A	100	PASS	AC=23;AF=0.00459265;AN=5008;NS=2504;DP=15379;EAS_AF=0;AMR_AF=0.0058;AFR_AF=0;EUR_AF=0.0179;SAS_AF=0.001;AA=c|||;VT=SNP
19	11381898	rs142834163	G	A	100	PASS	AC=23;AF=0.00459265;AN=5008;NS=2504;DP=17049;EAS_AF=0;AMR_AF=0.0058;AFR_AF=0.0015;EUR_AF=0.0159;SAS_AF=0.001;AA=g|||;VT=SNP
19	11381920	rs12610280	G	A	100	PASS	AC=2654;AF=0.529952;AN=5008;NS=2504;DP=17298;EAS_AF=0.6429;AMR_AF=0.6225;AFR_AF=0.1142;EUR_AF=0.7028;SAS_AF=0.7321;AA=g|||;VT=SNP
19	11381975	rs638137	T	C	100	PASS	AC=1717;AF=0.342851;AN=5008;NS=2504;DP=17863;EAS_AF=0.3026;AMR_AF=0.2968;AFR_AF=0.6891;EUR_AF=0.1441;SAS_AF=0.1534;AA=t|||;VT=SNP
19	11382020	rs12608933	A	T	100	PASS	AC=2653;AF=0.529752;AN=5008;NS=2504;DP=19435;EAS_AF=0.6429;AMR_AF=0.621;AFR_AF=0.1142;EUR_AF=0.7028;SAS_AF=0.7321;AA=a|||;VT=SNP
19	11382030	rs12610405	C	T	100	PASS	AC=2654;AF=0.529952;AN=5008;NS=2504;DP=19115;EAS_AF=0.6429;AMR_AF=0.6225;AFR_AF=0.1142;EUR_AF=0.7028;SAS_AF=0.7321;AA=c|||;VT=SNP
19	11382157	rs8103542	G	C	100	PASS	AC=1412;AF=0.281949;AN=5008;NS=2504;DP=13365;EAS_AF=0.3016;AMR_AF=0.2824;AFR_AF=0.4682;EUR_AF=0.1431;SAS_AF=0.1524;AA=N|||;VT=SNP
19	11382169	rs11881532	G	A	100	PASS	AC=1412;AF=0.281949;AN=5008;NS=2504;DP=14023;EAS_AF=0.3016;AMR_AF=0.2824;AFR_AF=0.4682;EUR_AF=0.1431;SAS_AF=0.1524;AA=N|||;VT=SNP
19	11382611	rs11880252	T	G	100	PASS	AC=2654;AF=0.529952;AN=5008;NS=2504;DP=12713;EAS_AF=0.6429;AMR_AF=0.6225;AFR_AF=0.1142;EUR_AF=0.7028;SAS_AF=0.7321;AA=-|||;VT=SNP
19	11382800	rs80188339	T	C	100	PASS	AC=2653;AF=0.529752;AN=5008;NS=2504;DP=15296;EAS_AF=0.6429;AMR_AF=0.6225;AFR_AF=0.1142;EUR_AF=0.7028;SAS_AF=0.7311;AA=-|||;VT=SNP
19	11383370	rs12979297	G	A	100	PASS	AC=2658;AF=0.530751;AN=5008;NS=2504;DP=15867;EAS_AF=0.6438;AMR_AF=0.6225;AFR_AF=0.118;EUR_AF=0.7028;SAS_AF=0.7301;AA=g|||;VT=SNP
19	11383376	rs12973338	T	C	100	PASS	AC=4453;AF=0.889177;AN=5008;NS=2504;DP=15480;EAS_AF=0.9484;AMR_AF=0.9222;AFR_AF=0.8593;EUR_AF=0.8469;SAS_AF=0.8885;AA=t|||;VT=SNP
19	11383402	rs12979510	G	A	100	PASS	AC=2652;AF=0.529553;AN=5008;NS=2504;DP=15677;EAS_AF=0.6429;AMR_AF=0.6225;AFR_AF=0.1142;EUR_AF=0.7028;SAS_AF=0.7301;AA=g|||;VT=SNP
19	11383705	rs405357	C	T	100	PASS	AC=1786;AF=0.356629;AN=5008;NS=2504;DP=17314;EAS_AF=0.3026;AMR_AF=0.2997;AFR_AF=0.736;EUR_AF=0.1441;SAS_AF=0.1585;AA=C|||;VT=SNP
19	11383810	rs379909	A	G	100	PASS	AC=4441;AF=0.886781;AN=5008;NS=2504;DP=18510;EAS_AF=0.9484;AMR_AF=0.9222;AFR_AF=0.8502;EUR_AF=0.8469;SAS_AF=0.8885;AA=G|||;VT=SNP
19	11383875	rs11085770	C	T	100	PASS	AC=2652;AF=0.529553;AN=5008;NS=2504;DP=18299;EAS_AF=0.6429;AMR_AF=0.6225;AFR_AF=0.1142;EUR_AF=0.7028;SAS_AF=0.7301;AA=C|||;VT=SNP
19	11384063	rs735725	A	T	100	PASS	AC=2653;AF=0.529752;AN=5008;NS=2504;DP=13848;EAS_AF=0.6429;AMR_AF=0.6225;AFR_AF=0.1157;EUR_AF=0.7018;SAS_AF=0.7301;AA=A|||;VT=SNP
19	11384207	rs1869772	C	G	100	PASS	AC=1254;AF=0.250399;AN=5008;NS=2504;DP=14280;EAS_AF=0.3026;AMR_AF=0.2709;AFR_AF=0.3487;EUR_AF=0.1431;SAS_AF=0.1595;AA=C|||;VT=SNP
19	11384499	rs78918520	C	T	100	PASS	AC=2654;AF=0.529952;AN=5008;NS=2504;DP=15830;EAS_AF=0.6429;AMR_AF=0.6225;AFR_AF=0.1157;EUR_AF=0.7028;SAS_AF=0.7301;AA=C|||;VT=SNP
19	11384899	rs117729886	G	A	100	PASS	AC=18;AF=0.00359425;AN=5008;NS=2504;DP=19789;EAS_AF=0;AMR_AF=0.0043;AFR_AF=0;EUR_AF=0.0109;SAS_AF=0.0041;AA=G|||;VT=SNP
19	11384986	rs387363	C	G	100	PASS	AC=1139;AF=0.227436;AN=5008;NS=2504;DP=21824;EAS_AF=0.3016;AMR_AF=0.2666;AFR_AF=0.2678;EUR_AF=0.1431;SAS_AF=0.1554;AA=C|||;VT=SNP
19	11385052	rs11666094	G	A	100	PASS	AC=2677;AF=0.534545;AN=5008;NS=2504;DP=21537;EAS_AF=0.6458;AMR_AF=0.6239;AFR_AF=0.1293;EUR_AF=0.7038;SAS_AF=0.7301;AA=G|||;VT=SNP
19	11385088	rs387018	C	T	100	PASS	AC=1202;AF=0.240016;AN=5008;NS=2504;DP=21129;EAS_AF=0.3026;AMR_AF=0.2695;AFR_AF=0.3109;EUR_AF=0.1431;SAS_AF=0.1585;AA=C|||;VT=SNP
19	11385614	rs385365	C	T	100	PASS	AC=3953;AF=0.789337;AN=5008;NS=2504;DP=19116;EAS_AF=0.9425;AMR_AF=0.8934;AFR_AF=0.503;EUR_AF=0.8459;SAS_AF=0.8865;AA=C|||;VT=SNP
19	11386026	rs450832	G	A	100	PASS	AC=1353;AF=0.270168;AN=5008;NS=2504;DP=16283;EAS_AF=0.2986;AMR_AF=0.2795;AFR_AF=0.4289;EUR_AF=0.1412;SAS_AF=0.1524;AA=G|||;VT=SNP
19	11386225	rs375323	C	T	100	PASS	AC=4117;AF=0.822085;AN=5008;NS=2504;DP=16912;EAS_AF=0.9425;AMR_AF=0.9035;AFR_AF=0.6233;EUR_AF=0.8429;SAS_AF=0.8875;AA=C|||;VT=SNP
19	11386386	rs401511	A	G	100	PASS	AC=4344;AF=0.867412;AN=5008;NS=2504;DP=11233;EAS_AF=0.9454;AMR_AF=0.9164;AFR_AF=0.7852;EUR_AF=0.8439;SAS_AF=0.8875;AA=a|||;VT=SNP
19	11387813	rs78276779	C	T	100	PASS	AC=1050;AF=0.209665;AN=5008;NS=2504;DP=13633;EAS_AF=0.2391;AMR_AF=0.1873;AFR_AF=0.298;EUR_AF=0.1392;SAS_AF=0.1483;AA=c|||;VT=SNP
19	11387855	rs77628412	C	T	100	PASS	AC=156;AF=0.0311502;AN=5008;NS=2504;DP=14816;EAS_AF=0.0605;AMR_AF=0.0447;AFR_AF=0.0129;EUR_AF=0.0189;SAS_AF=0.0286;AA=c|||;VT=SNP
19	11387946	rs417525	C	T	100	PASS	AC=1038;AF=0.207268;AN=5008;NS=2504;DP=16303;EAS_AF=0.2391;AMR_AF=0.1873;AFR_AF=0.2882;EUR_AF=0.1392;SAS_AF=0.1493;AA=c|||;VT=SNP
19	11387990	rs139737459	G	A	100	PASS	AC=58;AF=0.0115815;AN=5008;NS=2504;DP=16457;EAS_AF=0;AMR_AF=0.0086;AFR_AF=0;EUR_AF=0.0249;SAS_AF=0.0276;AA=g|||;VT=SNP
19	11388134	rs10413374	G	A	100	PASS	AC=3499;AF=0.698682;AN=5008;NS=2504;DP=16421;EAS_AF=0.7044;AMR_AF=0.7363;AFR_AF=0.6392;EUR_AF=0.7058;SAS_AF=0.7393;AA=g|||;VT=SNP
19	11388151	rs382975	A	G	100	PASS	AC=1050;AF=0.209665;AN=5008;NS=2504;DP=16731;EAS_AF=0.2381;AMR_AF=0.1888;AFR_AF=0.298;EUR_AF=0.1392;SAS_AF=0.1483;AA=N|||;VT=SNP
19	11388735	rs382060	T	C	100	PASS	AC=1051;AF=0.209864;AN=5008;NS=2504;DP=18589;EAS_AF=0.2391;AMR_AF=0.1888;AFR_AF=0.298;EUR_AF=0.1392;SAS_AF=0.1483;AA=T|||;VT=SNP
19	11388739	rs147774812	C	T	100	PASS	AC=21;AF=0.00419329;AN=5008;NS=2504;DP=18451;EAS_AF=0;AMR_AF=0.0058;AFR_AF=0.0023;EUR_AF=0.0139;SAS_AF=0;AA=C|||;VT=SNP
19	11388774	rs415922	G	A	100	PASS	AC=1048;AF=0.209265;AN=5008;NS=2504;DP=19165;EAS_AF=0.2391;AMR_AF=0.1888;AFR_AF=0.295;EUR_AF=0.1402;SAS_AF=0.1483;AA=G|||;VT=SNP
19	11388852	rs2925132	G	A	100	PASS	AC=1038;AF=0.207268;AN=5008;NS=2504;DP=19847;EAS_AF=0.2391;AMR_AF=0.1888;AFR_AF=0.2882;EUR_AF=0.1392;SAS_AF=0.1483;AA=G|||;VT=SNP
19	11388878	rs2436472	A	T	100	PASS	AC=4121;AF=0.822883;AN=5008;NS=2504;DP=20122;EAS_AF=0.9454;AMR_AF=0.902;AFR_AF=0.6241;EUR_AF=0.8449;SAS_AF=0.8865;AA=T|||;VT=SNP
19	11388879	rs2436473	A	C	100	PASS	AC=4121;AF=0.822883;AN=5008;NS=2504;DP=20165;EAS_AF=0.9454;AMR_AF=0.902;AFR_AF=0.6241;EUR_AF=0.8449;SAS_AF=0.8865;AA=C|||;VT=SNP
19	11388909	rs151018814	G	T	100	PASS	AC=47;AF=0.00938498;AN=5008;NS=2504;DP=20659;EAS_AF=0.001;AMR_AF=0.0101;AFR_AF=0;EUR_AF=0.0249;SAS_AF=0.0143;AA=G|||;VT=SNP
19	11389011	rs364667	G	A	100	PASS	AC=1051;AF=0.209864;AN=5008;NS=2504;DP=20858;EAS_AF=0.2391;AMR_AF=0.1888;AFR_AF=0.298;EUR_AF=0.1392;SAS_AF=0.1483;AA=G|||;VT=SNP
19	11389290	rs8113260	G	T	100	PASS	AC=3069;AF=0.612819;AN=5008;NS=2504;DP=18758;EAS_AF=0.7063;AMR_AF=0.7118;AFR_AF=0.326;EUR_AF=0.7058;SAS_AF=0.7382;AA=G|||;VT=SNP
19	11389771	rs4804585	T	C	100	PASS	AC=3069;AF=0.612819;AN=5008;NS=2504;DP=16129;EAS_AF=0.7063;AMR_AF=0.7118;AFR_AF=0.326;EUR_AF=0.7058;SAS_AF=0.7382;AA=T|||;VT=SNP
19	11390023	rs399597	C	A	100	PASS	AC=1283;AF=0.25619;AN=5008;NS=2504;DP=17633;EAS_AF=0.2401;AMR_AF=0.1974;AFR_AF=0.4644;EUR_AF=0.1402;SAS_AF=0.1524;AA=A|||;VT=SNP
19	11390998	rs11667138	C	T	100	PASS	AC=2839;AF=0.566893;AN=5008;NS=2504;DP=13040;EAS_AF=0.7054;AMR_AF=0.7032;AFR_AF=0.1604;EUR_AF=0.7048;SAS_AF=0.7352;AA=C|||;VT=SNP
19	11391115	rs142145812	A	G	100	PASS	AC=340;AF=0.0678914;AN=5008;NS=2504;DP=16004;EAS_AF=0.0952;AMR_AF=0.0836;AFR_AF=0.0053;EUR_AF=0.1074;SAS_AF=0.0726;AA=A|||;VT=SNP
19	11391347	rs412298	A	G	100	PASS	AC=4327;AF=0.864018;AN=5008;NS=2504;DP=16378;EAS_AF=0.9425;AMR_AF=0.915;AFR_AF=0.7753;EUR_AF=0.8449;SAS_AF=0.8865;AA=G|||;VT=SNP
19	11391624	rs4614849	C	T	100	PASS	AC=2843;AF=0.567692;AN=5008;NS=2504;DP=17231;EAS_AF=0.7054;AMR_AF=0.7032;AFR_AF=0.1634;EUR_AF=0.7058;SAS_AF=0.7342;AA=C|||;VT=SNP
19	11392004	rs390313	T	C	100	PASS	AC=4556;AF=0.909744;AN=5008;NS=2504;DP=14783;EAS_AF=0.9454;AMR_AF=0.9251;AFR_AF=0.9402;EUR_AF=0.8469;SAS_AF=0.8855;AA=C|||;VT=SNP
19	11392076	rs11085773	A	G	100	PASS	AC=3287;AF=0.65635;AN=5008;NS=2504;DP=14602;EAS_AF=0.7063;AMR_AF=0.7248;AFR_AF=0.4841;EUR_AF=0.7078;SAS_AF=0.7362;AA=G|||;VT=SNP
19	11392094	rs11085774	A	G	100	PASS	AC=3213;AF=0.641573;AN=5008;NS=2504;DP=14801;EAS_AF=0.7063;AMR_AF=0.719;AFR_AF=0.4841;EUR_AF=0.665;SAS_AF=0.7086;AA=G|||;VT=SNP
19	11392142	rs11085775	T	C	100	PASS	AC=3287;AF=0.65635;AN=5008;NS=2504;DP=14612;EAS_AF=0.7054;AMR_AF=0.7233;AFR_AF=0.4849;EUR_AF=0.7078;SAS_AF=0.7372;AA=C|||;VT=SNP
19	11392295	rs72991455	T	G	100	PASS	AC=219;AF=0.04373;AN=5008;NS=2504;DP=18711;EAS_AF=0;AMR_AF=0.072;AFR_AF=0.0023;EUR_AF=0.1074;SAS_AF=0.0593;AA=T|||;VT=SNP
19	11392431	rs376642	C	T	100	PASS	AC=1509;AF=0.301318;AN=5008;NS=2504;DP=18302;EAS_AF=0.2917;AMR_AF=0.2666;AFR_AF=0.3616;EUR_AF=0.2932;SAS_AF=0.2628;AA=C|||;VT=SNP
19	11393046	rs62131088	T	A	100	PASS	AC=463;AF=0.0924521;AN=5008;NS=2504;DP=20910;EAS_AF=0.0516;AMR_AF=0.0764;AFR_AF=0.0681;EUR_AF=0.1551;SAS_AF=0.1145;AA=T|||;VT=SNP
19	11393079	rs79054196	G	A	100	PASS	AC=45;AF=0.00898562;AN=5008;NS=2504;DP=19341;EAS_AF=0.0099;AMR_AF=0.013;AFR_AF=0.003;EUR_AF=0.0159;SAS_AF=0.0061;AA=G|||;VT=SNP
19	11393185	rs673748	G	A	100	PASS	AC=1519;AF=0.303315;AN=5008;NS=2504;DP=19746;EAS_AF=0.2937;AMR_AF=0.2695;AFR_AF=0.3623;EUR_AF=0.2952;SAS_AF=0.2658;AA=A|||;VT=SNP
19	11393732	rs62131090	G	A	100	PASS	AC=344;AF=0.0686901;AN=5008;NS=2504;DP=16047;EAS_AF=0.0605;AMR_AF=0.0447;AFR_AF=0.0628;EUR_AF=0.0934;SAS_AF=0.0767;AA=G|||;VT=SNP
19	11393782	rs57976436	T	C	100	PASS	AC=842;AF=0.168131;AN=5008;NS=2504;DP=18294;EAS_AF=0.0615;AMR_AF=0.0706;AFR_AF=0.4228;EUR_AF=0.0934;SAS_AF=0.0798;AA=C|||;VT=SNP
19	11393858	rs60436974	T	G	100	PASS	AC=575;AF=0.114816;AN=5008;NS=2504;DP=18918;EAS_AF=0.0615;AMR_AF=0.0562;AFR_AF=0.2284;EUR_AF=0.0934;SAS_AF=0.0798;AA=G|||;VT=SNP
19	11394128	rs7249225	A	G	100	PASS	AC=890;AF=0.177716;AN=5008;NS=2504;DP=18020;EAS_AF=0.0615;AMR_AF=0.0706;AFR_AF=0.4584;EUR_AF=0.0944;SAS_AF=0.0798;AA=a|||;VT=SNP
19	11394134	rs74969323	C	T	100	PASS	AC=344;AF=0.0686901;AN=5008;NS=2504;DP=18154;EAS_AF=0.0605;AMR_AF=0.0447;AFR_AF=0.0628;EUR_AF=0.0934;SAS_AF=0.0767;AA=C|||;VT=SNP
19	11394315	rs10411025	G	A	100	PASS	AC=571;AF=0.114018;AN=5008;NS=2504;DP=12004;EAS_AF=0.0615;AMR_AF=0.0562;AFR_AF=0.2254;EUR_AF=0.0934;SAS_AF=0.0798;AA=G|||;VT=SNP
19	11395115	rs62131094	T	C	100	PASS	AC=289;AF=0.0577077;AN=5008;NS=2504;DP=18306;EAS_AF=0.0556;AMR_AF=0.0432;AFR_AF=0.0257;EUR_AF=0.0934;SAS_AF=0.0767;AA=T|||;VT=SNP
19	11396438	rs184618322	G	A	100	PASS	AC=43;AF=0.00858626;AN=5008;NS=2504;DP=17691;EAS_AF=0.005;AMR_AF=0.0389;AFR_AF=0;EUR_AF=0.0099;SAS_AF=0.001;AA=G|||;VT=SNP
19	11396439	rs62131095	C	T	100	PASS	AC=279;AF=0.0557109;AN=5008;NS=2504;DP=17696;EAS_AF=0.0546;AMR_AF=0.0317;AFR_AF=0.0386;EUR_AF=0.0815;SAS_AF=0.0706;AA=C|||;VT=SNP
19	11396564	rs139460280	C	T	100	PASS	AC=43;AF=0.00858626;AN=5008;NS=2504;DP=17106;EAS_AF=0.005;AMR_AF=0.0389;AFR_AF=0;EUR_AF=0.0099;SAS_AF=0.001;AA=C|||;VT=SNP
19	11396927	rs62131097	A	G	100	PASS	AC=749;AF=0.149561;AN=5008;NS=2504;DP=14204;EAS_AF=0.0605;AMR_AF=0.0893;AFR_AF=0.3487;EUR_AF=0.0924;SAS_AF=0.0736;AA=G|||;VT=SNP
19	11396934	rs62131098	G	A	100	PASS	AC=438;AF=0.0874601;AN=5008;NS=2504;DP=13740;EAS_AF=0.0546;AMR_AF=0.0389;AFR_AF=0.1543;EUR_AF=0.0825;SAS_AF=0.0706;AA=G|||;VT=SNP
19	11397540	rs2082451	A	G	100	PASS	AC=823;AF=0.164337;AN=5008;NS=2504;DP=14915;EAS_AF=0.0605;AMR_AF=0.0937;AFR_AF=0.4017;EUR_AF=0.0924;SAS_AF=0.0746;AA=G|||;VT=SNP
19	11397571	rs2082450	A	G	100	PASS	AC=540;AF=0.107827;AN=5008;NS=2504;DP=15330;EAS_AF=0.0595;AMR_AF=0.0793;AFR_AF=0.1974;EUR_AF=0.0924;SAS_AF=0.0726;AA=A|||;VT=SNP
19	11397721	rs2082449	T	A	100	PASS	AC=284;AF=0.0567093;AN=5008;NS=2504;DP=17930;EAS_AF=0.0546;AMR_AF=0.0317;AFR_AF=0.0416;EUR_AF=0.0815;SAS_AF=0.0716;AA=T|||;VT=SNP
19	11397914	rs2099343	T	C	100	PASS	AC=430;AF=0.0858626;AN=5008;NS=2504;DP=16762;EAS_AF=0.0546;AMR_AF=0.0375;AFR_AF=0.1483;EUR_AF=0.0825;SAS_AF=0.0716;AA=T|||;VT=SNP
19	11398154	rs7247014	T	C	100	PASS	AC=754;AF=0.150559;AN=5008;NS=2504;DP=16136;EAS_AF=0.0625;AMR_AF=0.0908;AFR_AF=0.3495;EUR_AF=0.0924;SAS_AF=0.0746;AA=C|||;VT=SNP
19	11398422	rs148356565	T	C	100	PASS	AC=82;AF=0.0163738;AN=5008;NS=2504;DP=15024;EAS_AF=0;AMR_AF=0.0274;AFR_AF=0.0053;EUR_AF=0.0408;SAS_AF=0.0153;AA=T|||;VT=SNP
19	11398432	rs74179982	G	A	100	PASS	AC=140;AF=0.0279553;AN=5008;NS=2504;DP=14683;EAS_AF=0.0446;AMR_AF=0.0432;AFR_AF=0.0113;EUR_AF=0.0219;SAS_AF=0.0286;AA=T|||;VT=SNP
19	11398724	rs322126	C	T	100	PASS	AC=1148;AF=0.229233;AN=5008;NS=2504;DP=17435;EAS_AF=0.2331;AMR_AF=0.1844;AFR_AF=0.3147;EUR_AF=0.1859;SAS_AF=0.1861;AA=C|||;VT=SNP
19	11398733	rs12459282	A	G	100	PASS	AC=751;AF=0.14996;AN=5008;NS=2504;DP=17116;EAS_AF=0.0605;AMR_AF=0.0893;AFR_AF=0.3495;EUR_AF=0.0924;SAS_AF=0.0746;AA=a|||;VT=SNP
19	11398882	rs322125	C	T	100	PASS	AC=1148;AF=0.229233;AN=5008;NS=2504;DP=18407;EAS_AF=0.2331;AMR_AF=0.1844;AFR_AF=0.3147;EUR_AF=0.1859;SAS_AF=0.1861;AA=C|||;VT=SNP
19	11399203	rs144170877	C	T	100	PASS	AC=43;AF=0.00858626;AN=5008;NS=2504;DP=17817;EAS_AF=0.005;AMR_AF=0.0389;AFR_AF=0;EUR_AF=0.0099;SAS_AF=0.001;AA=c|||;VT=SNP
19	11399372	rs322124	C	G	100	PASS	AC=1323;AF=0.264177;AN=5008;NS=2504;DP=17403;EAS_AF=0.2331;AMR_AF=0.1931;AFR_AF=0.4395;EUR_AF=0.1889;SAS_AF=0.1871;AA=c|||;VT=SNP
19	11399538	rs8105017	C	T	100	PASS	AC=598;AF=0.119409;AN=5008;NS=2504;DP=14756;EAS_AF=0.0585;AMR_AF=0.0821;AFR_AF=0.2413;EUR_AF=0.0885;SAS_AF=0.0757;AA=c|||;VT=SNP
19	11400068	rs10410471	G	A	100	PASS	AC=361;AF=0.0720847;AN=5008;NS=2504;DP=17919;EAS_AF=0.0575;AMR_AF=0.0706;AFR_AF=0.0703;EUR_AF=0.0885;SAS_AF=0.0736;AA=g|||;VT=SNP
19	11400385	rs28654265	C	T	100	PASS	AC=600;AF=0.119808;AN=5008;NS=2504;DP=16156;EAS_AF=0.0585;AMR_AF=0.0836;AFR_AF=0.2421;EUR_AF=0.0885;SAS_AF=0.0757;AA=C|||;VT=SNP
19	11400580	rs118086956	G	A	100	PASS	AC=72;AF=0.014377;AN=5008;NS=2504;DP=19517;EAS_AF=0.001;AMR_AF=0.0101;AFR_AF=0.0015;EUR_AF=0.0288;SAS_AF=0.0337;AA=G|||;VT=SNP
19	11401105	rs322129	C	T	100	PASS	AC=1149;AF=0.229433;AN=5008;NS=2504;DP=16089;EAS_AF=0.2331;AMR_AF=0.183;AFR_AF=0.3147;EUR_AF=0.1889;SAS_AF=0.1851;AA=C|||;VT=SNP
19	11401337	rs10405396	T	C	100	PASS	AC=283;AF=0.0565096;AN=5008;NS=2504;DP=12058;EAS_AF=0.0526;AMR_AF=0.0317;AFR_AF=0.0439;EUR_AF=0.0785;SAS_AF=0.0726;AA=T|||;VT=SNP
19	11401608	rs10425758	C	A	100	PASS	AC=362;AF=0.0722843;AN=5008;NS=2504;DP=17005;EAS_AF=0.0575;AMR_AF=0.072;AFR_AF=0.0703;EUR_AF=0.0885;SAS_AF=0.0736;AA=C|||;VT=SNP
19	11401843	rs62131099	C	T	100	PASS	AC=304;AF=0.0607029;AN=5008;NS=2504;DP=16518;EAS_AF=0.0526;AMR_AF=0.0375;AFR_AF=0.0439;EUR_AF=0.0944;SAS_AF=0.0736;AA=C|||;VT=SNP
19	11402132	rs10407198	T	C	100	PASS	AC=385;AF=0.076877;AN=5008;NS=2504;DP=14445;EAS_AF=0.0595;AMR_AF=0.072;AFR_AF=0.0862;EUR_AF=0.0885;SAS_AF=0.0736;AA=C|||;VT=SNP
19	11402288	rs192418809	A	T	100	PASS	AC=43;AF=0.00858626;AN=5008;NS=2504;DP=18677;EAS_AF=0.005;AMR_AF=0.0389;AFR_AF=0;EUR_AF=0.0099;SAS_AF=0.001;AA=A|||;VT=SNP
19	11402416	rs322128	C	T	100	PASS	AC=1153;AF=0.230232;AN=5008;NS=2504;DP=16209;EAS_AF=0.2341;AMR_AF=0.1844;AFR_AF=0.3147;EUR_AF=0.1899;SAS_AF=0.1861;AA=C|||;VT=SNP
19	11402572	rs114764986	G	A	100	PASS	AC=290;AF=0.0579073;AN=5008;NS=2504;DP=16435;EAS_AF=0.0526;AMR_AF=0.0331;AFR_AF=0.0484;EUR_AF=0.0785;SAS_AF=0.0726;AA=G|||;VT=SNP
19	11403007	rs117260055	G	A	100	PASS	AC=33;AF=0.00658946;AN=5008;NS=2504;DP=17304;EAS_AF=0;AMR_AF=0.0072;AFR_AF=0.0008;EUR_AF=0.0119;SAS_AF=0.0153;AA=G|||;VT=SNP
19	11404011	rs140796548	T	A	100	PASS	AC=78;AF=0.0155751;AN=5008;NS=2504;DP=11863;EAS_AF=0.005;AMR_AF=0.0389;AFR_AF=0.0265;EUR_AF=0.0099;SAS_AF=0.001;AA=T|||;VT=SNP
19	11404302	rs76288974	C	T	100	PASS	AC=285;AF=0.0569089;AN=5008;NS=2504;DP=12015;EAS_AF=0.0476;AMR_AF=0.0331;AFR_AF=0.0484;EUR_AF=0.0775;SAS_AF=0.0736;AA=C|||;VT=SNP
19	11404370	rs439151	C	A	100	PASS	AC=1216;AF=0.242812;AN=5008;NS=2504;DP=8445;EAS_AF=0.2381;AMR_AF=0.1988;AFR_AF=0.3101;EUR_AF=0.1938;SAS_AF=0.2382;AA=C|||;VT=SNP
19	11404473	rs367996	A	G	100	PASS	AC=2197;AF=0.438698;AN=5008;NS=2504;DP=14032;EAS_AF=0.2927;AMR_AF=0.2968;AFR_AF=0.8381;EUR_AF=0.2803;SAS_AF=0.3129;AA=G|||;VT=SNP
19	11404677	rs450069	A	C	100	PASS	AC=2310;AF=0.461262;AN=5008;NS=2504;DP=11717;EAS_AF=0.3452;AMR_AF=0.3833;AFR_AF=0.8275;EUR_AF=0.2873;SAS_AF=0.32;AA=C|||;VT=SNP
19	11405518	rs412934	G	A	100	PASS	AC=2069;AF=0.413139;AN=5008;NS=2504;DP=18230;EAS_AF=0.2788;AMR_AF=0.3689;AFR_AF=0.6838;EUR_AF=0.3012;SAS_AF=0.3323;AA=A|||;VT=SNP
19	11405804	rs1975776	A	G	100	PASS	AC=1870;AF=0.373403;AN=5008;NS=2504;DP=19902;EAS_AF=0.252;AMR_AF=0.3487;AFR_AF=0.6641;EUR_AF=0.2416;SAS_AF=0.2587;AA=a|||;VT=SNP
19	11406325	rs62131100	C	G	100	PASS	AC=207;AF=0.0413339;AN=5008;NS=2504;DP=19242;EAS_AF=0.0327;AMR_AF=0.0245;AFR_AF=0.0151;EUR_AF=0.0606;SAS_AF=0.0777;AA=C|||;VT=SNP
19	11406357	rs62131101	G	A	100	PASS	AC=207;AF=0.0413339;AN=5008;NS=2504;DP=19147;EAS_AF=0.0327;AMR_AF=0.0245;AFR_AF=0.0151;EUR_AF=0.0606;SAS_AF=0.0777;AA=G|||;VT=SNP
19	11406458	rs403027	C	T	100	PASS	AC=2069;AF=0.413139;AN=5008;NS=2504;DP=19328;EAS_AF=0.2698;AMR_AF=0.3415;AFR_AF=0.7133;EUR_AF=0.2922;SAS_AF=0.3303;AA=c|||;VT=SNP
19	11406478	rs403010	C	T	100	PASS	AC=2071;AF=0.413538;AN=5008;NS=2504;DP=19120;EAS_AF=0.2698;AMR_AF=0.3415;AFR_AF=0.7148;EUR_AF=0.2922;SAS_AF=0.3303;AA=T|||;VT=SNP
19	11406737	rs117458588	C	T	100	PASS	AC=44;AF=0.00878594;AN=5008;NS=2504;DP=18824;EAS_AF=0;AMR_AF=0.0086;AFR_AF=0.0008;EUR_AF=0.0219;SAS_AF=0.0153;AA=C|||;VT=SNP
19	11406839	rs453766	C	G	100	PASS	AC=1299;AF=0.259385;AN=5008;NS=2504;DP=18593;EAS_AF=0.2371;AMR_AF=0.2882;AFR_AF=0.2874;EUR_AF=0.2296;SAS_AF=0.2546;AA=C|||;VT=SNP
19	11406952	rs374409	A	G	100	PASS	AC=2255;AF=0.45028;AN=5008;NS=2504;DP=20811;EAS_AF=0.2718;AMR_AF=0.3473;AFR_AF=0.848;EUR_AF=0.2932;SAS_AF=0.3313;AA=A|||;VT=SNP;EX_TARGET
19	11407315	rs94517	C	T	100	PASS	AC=2071;AF=0.413538;AN=5008;NS=2504;DP=20354;EAS_AF=0.2718;AMR_AF=0.3415;AFR_AF=0.7126;EUR_AF=0.2922;SAS_AF=0.3313;AA=c|||;VT=SNP
19	11407440	rs393423	G	T	100	PASS	AC=2118;AF=0.422923;AN=5008;NS=2504;DP=18429;EAS_AF=0.2718;AMR_AF=0.3429;AFR_AF=0.7474;EUR_AF=0.2922;SAS_AF=0.3313;AA=C|||;VT=SNP
19	11407704	rs94515	G	A	100	PASS	AC=2081;AF=0.415535;AN=5008;NS=2504;DP=16822;EAS_AF=0.2718;AMR_AF=0.3429;AFR_AF=0.7179;EUR_AF=0.2932;SAS_AF=0.3323;AA=G|||;VT=SNP
19	11407741	rs94514	C	A	100	PASS	AC=2120;AF=0.423323;AN=5008;NS=2504;DP=17213;EAS_AF=0.2768;AMR_AF=0.3775;AFR_AF=0.7194;EUR_AF=0.3002;SAS_AF=0.3333;AA=-|||;VT=SNP
19	11407755	rs94513	A	G	100	PASS	AC=2082;AF=0.415735;AN=5008;NS=2504;DP=17563;EAS_AF=0.2718;AMR_AF=0.3444;AFR_AF=0.7179;EUR_AF=0.2932;SAS_AF=0.3323;AA=A|||;VT=SNP
19	11408219	rs150078686	C	T	100	PASS	AC=62;AF=0.0123802;AN=5008;NS=2504;DP=14990;EAS_AF=0;AMR_AF=0.0173;AFR_AF=0.0008;EUR_AF=0.0417;SAS_AF=0.0072;AA=C|||;VT=SNP
19	11409061	rs377665	C	T	100	PASS	AC=2085;AF=0.416334;AN=5008;NS=2504;DP=18779;EAS_AF=0.2728;AMR_AF=0.3444;AFR_AF=0.7194;EUR_AF=0.2932;SAS_AF=0.3323;AA=T|||;VT=SNP
19	11409196	rs452145	T	C	100	PASS	AC=2081;AF=0.415535;AN=5008;NS=2504;DP=17311;EAS_AF=0.2728;AMR_AF=0.3444;AFR_AF=0.7163;EUR_AF=0.2932;SAS_AF=0.3323;AA=C|||;VT=SNP
19	11409494	rs423304	G	A	100	PASS	AC=2081;AF=0.415535;AN=5008;NS=2504;DP=16774;EAS_AF=0.2728;AMR_AF=0.3444;AFR_AF=0.7163;EUR_AF=0.2932;SAS_AF=0.3323;AA=G|||;VT=SNP
19	11409684	rs422496	A	G	100	PASS	AC=2334;AF=0.466054;AN=5008;NS=2504;DP=16565;EAS_AF=0.2877;AMR_AF=0.3847;AFR_AF=0.8654;EUR_AF=0.3012;SAS_AF=0.3374;AA=G|||;VT=SNP
19	11409828	rs150858048	G	C	100	PASS	AC=38;AF=0.00758786;AN=5008;NS=2504;DP=17634;EAS_AF=0;AMR_AF=0.0187;AFR_AF=0;EUR_AF=0.0189;SAS_AF=0.0061;AA=G|||;VT=SNP
19	11410141	rs414852	C	T	100	PASS	AC=2076;AF=0.414537;AN=5008;NS=2504;DP=17974;EAS_AF=0.2728;AMR_AF=0.3429;AFR_AF=0.7133;EUR_AF=0.2932;SAS_AF=0.3323;AA=T|||;VT=SNP
19	11410779	rs473775	T	C	100	PASS	AC=2072;AF=0.413738;AN=5008;NS=2504;DP=17786;EAS_AF=0.2728;AMR_AF=0.3429;AFR_AF=0.7103;EUR_AF=0.2932;SAS_AF=0.3323;AA=T|||;VT=SNP
19	11410933	rs406566	G	A	100	PASS	AC=2076;AF=0.414537;AN=5008;NS=2504;DP=19923;EAS_AF=0.2728;AMR_AF=0.3429;AFR_AF=0.7133;EUR_AF=0.2932;SAS_AF=0.3323;AA=G|||;VT=SNP
19	11411462	rs12327600	A	G	100	PASS	AC=209;AF=0.0417332;AN=5008;NS=2504;DP=19022;EAS_AF=0.0357;AMR_AF=0.0245;AFR_AF=0.0144;EUR_AF=0.0606;SAS_AF=0.0777;AA=A|||;VT=SNP
19	11411652	rs12327783	C	T	100	PASS	AC=209;AF=0.0417332;AN=5008;NS=2504;DP=18207;EAS_AF=0.0357;AMR_AF=0.0245;AFR_AF=0.0144;EUR_AF=0.0606;SAS_AF=0.0777;AA=C|||;VT=SNP
19	11411744	rs397707	G	A	100	PASS	AC=2073;AF=0.413938;AN=5008;NS=2504;DP=17111;EAS_AF=0.2738;AMR_AF=0.3429;AFR_AF=0.7103;EUR_AF=0.2932;SAS_AF=0.3323;AA=G|||;VT=SNP
19	11411868	rs420703	C	A	100	PASS	AC=2288;AF=0.456869;AN=5008;NS=2504;DP=19306;EAS_AF=0.2788;AMR_AF=0.3818;AFR_AF=0.8449;EUR_AF=0.2962;SAS_AF=0.3344;AA=A|||;VT=SNP
19	11412145	rs418547	G	A	100	PASS	AC=2078;AF=0.414936;AN=5008;NS=2504;DP=17050;EAS_AF=0.2738;AMR_AF=0.3429;AFR_AF=0.7133;EUR_AF=0.2932;SAS_AF=0.3333;AA=G|||;VT=SNP
19	11412368	rs35753011	T	A	100	PASS	AC=47;AF=0.00938498;AN=5008;NS=2504;DP=15360;EAS_AF=0;AMR_AF=0.0202;AFR_AF=0.0068;EUR_AF=0.0209;SAS_AF=0.0031;AA=T|||;VT=SNP
19	11412663	rs322160	C	G	100	PASS	AC=2000;AF=0.399361;AN=5008;NS=2504;DP=14405;EAS_AF=0.2738;AMR_AF=0.3386;AFR_AF=0.6566;EUR_AF=0.2932;SAS_AF=0.3333;AA=C|||;VT=SNP
19	11412773	rs322159	T	C	100	PASS	AC=2074;AF=0.414137;AN=5008;NS=2504;DP=17313;EAS_AF=0.2738;AMR_AF=0.3429;AFR_AF=0.7103;EUR_AF=0.2932;SAS_AF=0.3333;AA=T|||;VT=SNP
19	11413454	rs322158	A	G	100	PASS	AC=2289;AF=0.457069;AN=5008;NS=2504;DP=9747;EAS_AF=0.2788;AMR_AF=0.3818;AFR_AF=0.8457;EUR_AF=0.2952;SAS_AF=0.3354;AA=G|||;VT=SNP
19	11414351	rs322153	C	A	100	PASS	AC=2086;AF=0.416534;AN=5008;NS=2504;DP=15031;EAS_AF=0.2798;AMR_AF=0.3703;AFR_AF=0.6997;EUR_AF=0.2942;SAS_AF=0.3333;AA=C|||;VT=SNP
19	11414611	rs322152	T	C	100	PASS	AC=2364;AF=0.472045;AN=5008;NS=2504;DP=18068;EAS_AF=0.2887;AMR_AF=0.3833;AFR_AF=0.8691;EUR_AF=0.2982;SAS_AF=0.3661;AA=C|||;VT=SNP
19	11414706	rs56121005	C	T	100	PASS	AC=23;AF=0.00459265;AN=5008;NS=2504;DP=20757;EAS_AF=0;AMR_AF=0.0014;AFR_AF=0.0008;EUR_AF=0.0189;SAS_AF=0.002;AA=C|||;VT=SNP
19	11417200	rs322151	C	T	100	PASS	AC=1323;AF=0.264177;AN=5008;NS=2504;DP=18951;EAS_AF=0.2371;AMR_AF=0.2882;AFR_AF=0.2927;EUR_AF=0.2306;SAS_AF=0.271;AA=C|||;VT=SNP
19	11417798	rs322150	T	G	100	PASS	AC=1361;AF=0.271765;AN=5008;NS=2504;DP=16235;EAS_AF=0.2381;AMR_AF=0.2925;AFR_AF=0.3238;EUR_AF=0.2316;SAS_AF=0.2628;AA=T|||;VT=SNP
19	11419844	rs118081085	C	T	100	PASS	AC=94;AF=0.01877;AN=5008;NS=2504;DP=14797;EAS_AF=0;AMR_AF=0.0187;AFR_AF=0.0023;EUR_AF=0.0457;SAS_AF=0.0327;AA=C|||;VT=SNP
19	11420000	rs322148	C	T	100	PASS	AC=2135;AF=0.426318;AN=5008;NS=2504;DP=20131;EAS_AF=0.2778;AMR_AF=0.3674;AFR_AF=0.7292;EUR_AF=0.2952;SAS_AF=0.3466;AA=C|||;VT=SNP
19	11420160	rs322147	G	A	100	PASS	AC=3464;AF=0.691693;AN=5008;NS=2504;DP=22125;EAS_AF=0.6796;AMR_AF=0.6225;AFR_AF=0.9576;EUR_AF=0.4334;SAS_AF=0.6595;AA=A|||;VT=SNP
19	11420294	rs7248896	G	A	100	PASS	AC=1524;AF=0.304313;AN=5008;NS=2504;DP=25280;EAS_AF=0.4355;AMR_AF=0.3098;AFR_AF=0.2179;EUR_AF=0.1988;SAS_AF=0.3906;AA=A|||;VT=SNP
19	11421239	rs322146	T	C	100	PASS	AC=3195;AF=0.637979;AN=5008;NS=2504;DP=14857;EAS_AF=0.6369;AMR_AF=0.6167;AFR_AF=0.7912;EUR_AF=0.4354;SAS_AF=0.6554;AA=C|||;VT=SNP
19	11423677	rs322145	G	C	100	PASS	AC=3472;AF=0.693291;AN=5008;NS=2504;DP=17498;EAS_AF=0.6806;AMR_AF=0.6268;AFR_AF=0.9576;EUR_AF=0.4354;SAS_AF=0.6616;AA=C|||;VT=SNP
19	11423703	rs322144	C	G	100	PASS	AC=3282;AF=0.655351;AN=5008;NS=2504;DP=17493;EAS_AF=0.6806;AMR_AF=0.621;AFR_AF=0.8162;EUR_AF=0.4354;SAS_AF=0.6626;AA=G|||;VT=SNP
19	11425097	rs322143	T	C	100	PASS	AC=3247;AF=0.648363;AN=5008;NS=2504;DP=17718;EAS_AF=0.6825;AMR_AF=0.6196;AFR_AF=0.792;EUR_AF=0.4354;SAS_AF=0.6585;AA=C|||;VT=SNP
19	11425200	rs17699238	T	G	100	PASS	AC=1347;AF=0.26897;AN=5008;NS=2504;DP=16769;EAS_AF=0.4286;AMR_AF=0.2752;AFR_AF=0.0998;EUR_AF=0.1988;SAS_AF=0.4008;AA=T|||;VT=SNP
19	11426182	rs322142	A	G	100	PASS	AC=3300;AF=0.658946;AN=5008;NS=2504;DP=6484;EAS_AF=0.6825;AMR_AF=0.621;AFR_AF=0.82;EUR_AF=0.4354;SAS_AF=0.6738;AA=a|||;VT=SNP
19	11426639	rs322141	C	A	100	PASS	AC=3177;AF=0.634385;AN=5008;NS=2504;DP=15559;EAS_AF=0.63;AMR_AF=0.585;AFR_AF=0.7912;EUR_AF=0.4334;SAS_AF=0.6687;AA=a|||;VT=SNP
19	11427359	rs322140	A	C	100	PASS	AC=1946;AF=0.388578;AN=5008;NS=2504;DP=14362;EAS_AF=0.253;AMR_AF=0.3501;AFR_AF=0.7065;EUR_AF=0.2435;SAS_AF=0.2751;AA=C|||;VT=SNP
19	11427632	rs143343619	G	A	100	PASS	AC=42;AF=0.00838658;AN=5008;NS=2504;DP=14991;EAS_AF=0;AMR_AF=0.0173;AFR_AF=0;EUR_AF=0.0229;SAS_AF=0.0072;AA=g|||;VT=SNP
19	11428044	rs322139	T	G	100	PASS	AC=1384;AF=0.276358;AN=5008;NS=2504;DP=17054;EAS_AF=0.2421;AMR_AF=0.304;AFR_AF=0.3192;EUR_AF=0.2416;SAS_AF=0.2699;AA=T|||;VT=SNP
19	11428745	rs322138	C	T	100	PASS	AC=1385;AF=0.276558;AN=5008;NS=2504;DP=11976;EAS_AF=0.245;AMR_AF=0.2925;AFR_AF=0.3238;EUR_AF=0.2416;SAS_AF=0.2699;AA=C|||;VT=SNP
19	11428788	rs322137	C	T	100	PASS	AC=1660;AF=0.33147;AN=5008;NS=2504;DP=12578;EAS_AF=0.244;AMR_AF=0.3055;AFR_AF=0.5242;EUR_AF=0.2435;SAS_AF=0.2699;AA=C|||;VT=SNP
19	11429737	rs145352048	C	T	100	PASS	AC=25;AF=0.00499201;AN=5008;NS=2504;DP=18254;EAS_AF=0;AMR_AF=0.0101;AFR_AF=0.0008;EUR_AF=0.0159;SAS_AF=0.001;AA=c|||;VT=SNP
19	11430229	rs322136	G	A	100	PASS	AC=1344;AF=0.268371;AN=5008;NS=2504;DP=14904;EAS_AF=0.2063;AMR_AF=0.3545;AFR_AF=0.3169;EUR_AF=0.2286;SAS_AF=0.2464;AA=g|||;VT=SNP
19	11430374	rs8112129	T	G	100	PASS	AC=1734;AF=0.346246;AN=5008;NS=2504;DP=18096;EAS_AF=0.2063;AMR_AF=0.3746;AFR_AF=0.5847;EUR_AF=0.2396;SAS_AF=0.2577;AA=t|||;VT=SNP
19	11430514	rs148986241	G	A	100	PASS	AC=172;AF=0.034345;AN=5008;NS=2504;DP=14531;EAS_AF=0.0923;AMR_AF=0.0159;AFR_AF=0.0008;EUR_AF=0.0149;SAS_AF=0.0532;AA=g|||;VT=SNP
19	11431130	rs433281	C	G	100	PASS	AC=2148;AF=0.428914;AN=5008;NS=2504;DP=16618;EAS_AF=0.2143;AMR_AF=0.4452;AFR_AF=0.8374;EUR_AF=0.2604;SAS_AF=0.2597;AA=G|||;VT=SNP
19	11431252	rs117956697	A	G	100	PASS	AC=171;AF=0.0341454;AN=5008;NS=2504;DP=17153;EAS_AF=0.0923;AMR_AF=0.0159;AFR_AF=0.0008;EUR_AF=0.0139;SAS_AF=0.0532;AA=A|||;VT=SNP
19	11431901	rs651774	G	A	100	PASS	AC=1823;AF=0.364018;AN=5008;NS=2504;DP=19553;EAS_AF=0.2212;AMR_AF=0.3934;AFR_AF=0.6626;EUR_AF=0.1859;SAS_AF=0.2699;AA=g|||;VT=SNP
19	11432950	rs7417	A	G	100	PASS	AC=1620;AF=0.323482;AN=5008;NS=2504;DP=18220;EAS_AF=0.2321;AMR_AF=0.2133;AFR_AF=0.7421;EUR_AF=0.1024;SAS_AF=0.1575;AA=G|||;VT=SNP
19	11433169	rs396384	C	T	100	PASS	AC=774;AF=0.154553;AN=5008;NS=2504;DP=16667;EAS_AF=0.122;AMR_AF=0.0605;AFR_AF=0.3843;EUR_AF=0.0696;SAS_AF=0.0317;AA=C|||;VT=SNP
19	11433489	rs412293	G	C	100	PASS	AC=777;AF=0.155152;AN=5008;NS=2504;DP=18804;EAS_AF=0.122;AMR_AF=0.0605;AFR_AF=0.3865;EUR_AF=0.0696;SAS_AF=0.0317;AA=G|||;VT=SNP
19	11433643	rs445169	A	C	100	PASS	AC=1060;AF=0.211661;AN=5008;NS=2504;DP=16446;EAS_AF=0.1339;AMR_AF=0.0692;AFR_AF=0.5719;EUR_AF=0.0696;SAS_AF=0.0521;AA=C|||;VT=SNP
19	11433649	rs411834	G	A	100	PASS	AC=1037;AF=0.207069;AN=5008;NS=2504;DP=16125;EAS_AF=0.1339;AMR_AF=0.0692;AFR_AF=0.5696;EUR_AF=0.0696;SAS_AF=0.0317;AA=G|||;VT=SNP
19	11433756	rs445026	G	C	100	PASS	AC=1061;AF=0.211861;AN=5008;NS=2504;DP=14304;EAS_AF=0.1339;AMR_AF=0.0807;AFR_AF=0.5802;EUR_AF=0.0706;SAS_AF=0.0327;AA=C|||;VT=SNP
19	11433899	rs386670	C	T	100	PASS	AC=841;AF=0.167931;AN=5008;NS=2504;DP=18301;EAS_AF=0.1339;AMR_AF=0.062;AFR_AF=0.4228;EUR_AF=0.0696;SAS_AF=0.0348;AA=C|||;VT=SNP
19	11433930	rs383547	C	T	100	PASS	AC=1062;AF=0.212061;AN=5008;NS=2504;DP=17532;EAS_AF=0.1339;AMR_AF=0.0807;AFR_AF=0.5794;EUR_AF=0.0706;SAS_AF=0.0348;AA=T|||;VT=SNP
19	11434505	rs399878	A	G	100	PASS	AC=1351;AF=0.269768;AN=5008;NS=2504;DP=17881;EAS_AF=0.1339;AMR_AF=0.1081;AFR_AF=0.7436;EUR_AF=0.0954;SAS_AF=0.0634;AA=G|||;VT=SNP
19	11434585	rs12980573	A	G	100	PASS	AC=109;AF=0.0217652;AN=5008;NS=2504;DP=19421;EAS_AF=0;AMR_AF=0.013;AFR_AF=0.0492;EUR_AF=0.0268;SAS_AF=0.0082;AA=A|||;VT=SNP
19	11435842	rs172757	C	T	100	PASS	AC=515;AF=0.102835;AN=5008;NS=2504;DP=14472;EAS_AF=0.125;AMR_AF=0.0504;AFR_AF=0.1967;EUR_AF=0.0626;SAS_AF=0.0317;AA=C|||;VT=SNP
19	11436221	rs12981706	A	G	100	PASS	AC=286;AF=0.0571086;AN=5008;NS=2504;DP=14659;EAS_AF=0;AMR_AF=0.0187;AFR_AF=0.1762;EUR_AF=0.0318;SAS_AF=0.0082;AA=A|||;VT=SNP;EX_TARGET
19	11436339	rs28453057	C	A	100	PASS	AC=384;AF=0.0766773;AN=5008;NS=2504;DP=14761;EAS_AF=0;AMR_AF=0.0231;AFR_AF=0.2474;EUR_AF=0.0328;SAS_AF=0.0082;AA=C|||;VT=SNP
19	11436476	rs117570571	G	A	100	PASS	AC=85;AF=0.0169728;AN=5008;NS=2504;DP=15783;EAS_AF=0;AMR_AF=0.0259;AFR_AF=0.0023;EUR_AF=0.0577;SAS_AF=0.0061;AA=G|||;VT=SNP
19	11436533	rs28397710	T	A	100	PASS	AC=384;AF=0.0766773;AN=5008;NS=2504;DP=15262;EAS_AF=0;AMR_AF=0.0231;AFR_AF=0.2474;EUR_AF=0.0328;SAS_AF=0.0082;AA=T|||;VT=SNP
19	11436584	rs28579547	T	C	100	PASS	AC=385;AF=0.076877;AN=5008;NS=2504;DP=16522;EAS_AF=0;AMR_AF=0.0231;AFR_AF=0.2481;EUR_AF=0.0328;SAS_AF=0.0082;AA=T|||;VT=SNP
19	11436921	rs318686	G	A	100	PASS	AC=578;AF=0.115415;AN=5008;NS=2504;DP=15551;EAS_AF=0.125;AMR_AF=0.0548;AFR_AF=0.2413;EUR_AF=0.0626;SAS_AF=0.0327;AA=G|||;VT=SNP
19	11436950	rs112585859	G	A	100	PASS	AC=386;AF=0.0770767;AN=5008;NS=2504;DP=16299;EAS_AF=0;AMR_AF=0.0231;AFR_AF=0.2489;EUR_AF=0.0328;SAS_AF=0.0082;AA=G|||;VT=SNP
19	11437146	rs28379411	A	G	100	PASS	AC=612;AF=0.122204;AN=5008;NS=2504;DP=17496;EAS_AF=0;AMR_AF=0.0418;AFR_AF=0.407;EUR_AF=0.0338;SAS_AF=0.0112;AA=G|||;VT=SNP
19	11437168	rs141474617	A	C	100	PASS	AC=8;AF=0.00159744;AN=5008;NS=2504;DP=17209;EAS_AF=0;AMR_AF=0;AFR_AF=0;EUR_AF=0.008;SAS_AF=0;AA=A|||;VT=SNP
19	11437480	rs318687	C	G	100	PASS	AC=554;AF=0.110623;AN=5008;NS=2504;DP=17443;EAS_AF=0.126;AMR_AF=0.0548;AFR_AF=0.2231;EUR_AF=0.0626;SAS_AF=0.0317;AA=C|||;VT=SNP
19	11437566	rs318688	G	A	100	PASS	AC=661;AF=0.131989;AN=5008;NS=2504;DP=17157;EAS_AF=0.124;AMR_AF=0.0663;AFR_AF=0.295;EUR_AF=0.0636;SAS_AF=0.0368;AA=G|||;VT=SNP
19	11437882	rs8110894	A	G	100	PASS	AC=612;AF=0.122204;AN=5008;NS=2504;DP=21501;EAS_AF=0;AMR_AF=0.0403;AFR_AF=0.4077;EUR_AF=0.0338;SAS_AF=0.0112;AA=G|||;VT=SNP
19	11438022	rs10422156	A	G	100	PASS	AC=615;AF=0.122804;AN=5008;NS=2504;DP=21751;EAS_AF=0;AMR_AF=0.0403;AFR_AF=0.4077;EUR_AF=0.0338;SAS_AF=0.0143;AA=G|||;VT=SNP
19	11438042	rs10422167	A	G	100	PASS	AC=612;AF=0.122204;AN=5008;NS=2504;DP=21734;EAS_AF=0;AMR_AF=0.0403;AFR_AF=0.4077;EUR_AF=0.0338;SAS_AF=0.0112;AA=G|||;VT=SNP
19	11438104	rs10401767	T	C	100	PASS	AC=611;AF=0.122005;AN=5008;NS=2504;DP=21165;EAS_AF=0;AMR_AF=0.0403;AFR_AF=0.407;EUR_AF=0.0338;SAS_AF=0.0112;AA=C|||;VT=SNP
19	11438162	rs318689	T	C	100	PASS	AC=1271;AF=0.253794;AN=5008;NS=2504;DP=20677;EAS_AF=0.124;AMR_AF=0.1066;AFR_AF=0.7027;EUR_AF=0.0984;SAS_AF=0.045;AA=C|||;VT=SNP
19	11439101	rs28594188	G	A	100	PASS	AC=373;AF=0.0744808;AN=5008;NS=2504;DP=14907;EAS_AF=0;AMR_AF=0.0216;AFR_AF=0.2398;EUR_AF=0.0328;SAS_AF=0.0082;AA=G|||;VT=SNP
19	11439192	rs318690	A	G	100	PASS	AC=1403;AF=0.280152;AN=5008;NS=2504;DP=15273;EAS_AF=0.1349;AMR_AF=0.1124;AFR_AF=0.7844;EUR_AF=0.0934;SAS_AF=0.0593;AA=a|||;VT=SNP
19	11439759	rs7249270	G	A	100	PASS	AC=1372;AF=0.273962;AN=5008;NS=2504;DP=12509;EAS_AF=0.1349;AMR_AF=0.111;AFR_AF=0.7617;EUR_AF=0.0934;SAS_AF=0.0593;AA=A|||;VT=SNP
19	11440172	rs62131129	G	A	100	PASS	AC=3624;AF=0.723642;AN=5008;NS=2504;DP=11177;EAS_AF=0.7272;AMR_AF=0.6657;AFR_AF=0.9652;EUR_AF=0.497;SAS_AF=0.6677;AA=a|||;VT=SNP
19	11440938	rs36042866	C	T	100	PASS	AC=109;AF=0.0217652;AN=5008;NS=2504;DP=19911;EAS_AF=0;AMR_AF=0.013;AFR_AF=0.0499;EUR_AF=0.0258;SAS_AF=0.0082;AA=C|||;VT=SNP
19	11441462	rs56296509	G	A	100	PASS	AC=456;AF=0.0910543;AN=5008;NS=2504;DP=11759;EAS_AF=0.0159;AMR_AF=0.0346;AFR_AF=0.2723;EUR_AF=0.0338;SAS_AF=0.0225;AA=g|||;VT=SNP
19	11442025	rs34256954	T	C	100	PASS	AC=109;AF=0.0217652;AN=5008;NS=2504;DP=15816;EAS_AF=0;AMR_AF=0.013;AFR_AF=0.0499;EUR_AF=0.0258;SAS_AF=0.0082;AA=N|||;VT=SNP
19	11442502	rs7246752	G	A	100	PASS	AC=1468;AF=0.293131;AN=5008;NS=2504;DP=17319;EAS_AF=0.2827;AMR_AF=0.1383;AFR_AF=0.6997;EUR_AF=0.0964;SAS_AF=0.0665;AA=N|||;VT=SNP
19	11442525	rs380764	A	T	100	PASS	AC=466;AF=0.0930511;AN=5008;NS=2504;DP=18565;EAS_AF=0.0159;AMR_AF=0.036;AFR_AF=0.2761;EUR_AF=0.0338;SAS_AF=0.0266;AA=N|||;VT=SNP
19	11442560	rs59296210	C	T	100	PASS	AC=281;AF=0.0561102;AN=5008;NS=2504;DP=19936;EAS_AF=0.1776;AMR_AF=0.0504;AFR_AF=0.003;EUR_AF=0.0358;SAS_AF=0.0276;AA=N|||;VT=SNP
19	11442654	rs445733	A	C	100	PASS	AC=250;AF=0.0499201;AN=5008;NS=2504;DP=21506;EAS_AF=0.0159;AMR_AF=0.0259;AFR_AF=0.1203;EUR_AF=0.0338;SAS_AF=0.0235;AA=N|||;VT=SNP
19	11442760	rs150887309	A	G	100	PASS	AC=27;AF=0.00539137;AN=5008;NS=2504;DP=18259;EAS_AF=0;AMR_AF=0.0159;AFR_AF=0.0008;EUR_AF=0.0149;SAS_AF=0;AA=a|||;VT=SNP
19	11442811	rs448743	T	C	100	PASS	AC=1720;AF=0.34345;AN=5008;NS=2504;DP=18199;EAS_AF=0.3016;AMR_AF=0.1599;AFR_AF=0.8215;EUR_AF=0.1302;SAS_AF=0.09;AA=N|||;VT=SNP
19	11442831	rs113957604	C	A	100	PASS	AC=187;AF=0.0373403;AN=5008;NS=2504;DP=18017;EAS_AF=0.0933;AMR_AF=0.0231;AFR_AF=0.0287;EUR_AF=0.0268;SAS_AF=0.0123;AA=c|||;VT=SNP
19	11442909	rs77810042	T	C	100	PASS	AC=109;AF=0.0217652;AN=5008;NS=2504;DP=19545;EAS_AF=0;AMR_AF=0.013;AFR_AF=0.0499;EUR_AF=0.0258;SAS_AF=0.0082;AA=t|||;VT=SNP
19	11442987	rs113770127	C	T	100	PASS	AC=187;AF=0.0373403;AN=5008;NS=2504;DP=19835;EAS_AF=0.0933;AMR_AF=0.0231;AFR_AF=0.0287;EUR_AF=0.0268;SAS_AF=0.0123;AA=c|||;VT=SNP
19	11444131	rs896412	C	G	100	PASS	AC=1348;AF=0.269169;AN=5008;NS=2504;DP=17413;EAS_AF=0.25;AMR_AF=0.3329;AFR_AF=0.0303;EUR_AF=0.504;SAS_AF=0.3252;AA=C|||;VT=SNP
19	11445642	rs74179986	G	A	100	PASS	AC=157;AF=0.0313498;AN=5008;NS=2504;DP=16920;EAS_AF=0;AMR_AF=0.0159;AFR_AF=0.0825;EUR_AF=0.0258;SAS_AF=0.0112;AA=G|||;VT=SNP
19	11445776	rs74993229	T	C	100	PASS	AC=187;AF=0.0373403;AN=5008;NS=2504;DP=19916;EAS_AF=0.0942;AMR_AF=0.0231;AFR_AF=0.028;EUR_AF=0.0278;SAS_AF=0.0112;AA=T|||;VT=SNP
19	11445787	rs34272088	T	G	100	PASS	AC=164;AF=0.0327476;AN=5008;NS=2504;DP=19798;EAS_AF=0;AMR_AF=0.0159;AFR_AF=0.0877;EUR_AF=0.0258;SAS_AF=0.0112;AA=T|||;VT=SNP
19	11445810	rs34514579	G	C	100	PASS	AC=164;AF=0.0327476;AN=5008;NS=2504;DP=18422;EAS_AF=0;AMR_AF=0.0159;AFR_AF=0.0877;EUR_AF=0.0258;SAS_AF=0.0112;AA=G|||;VT=SNP
19	11445980	rs34346796	G	A	100	PASS	AC=164;AF=0.0327476;AN=5008;NS=2504;DP=19515;EAS_AF=0;AMR_AF=0.0159;AFR_AF=0.0877;EUR_AF=0.0258;SAS_AF=0.0112;AA=A|||;VT=SNP
19	11446031	rs112354933	G	C	100	PASS	AC=84;AF=0.0167732;AN=5008;NS=2504;DP=19791;EAS_AF=0;AMR_AF=0.0202;AFR_AF=0.0015;EUR_AF=0.0298;SAS_AF=0.0389;AA=G|||;VT=SNP
19	11446520	rs3816864	T	G	100	PASS	AC=1449;AF=0.289337;AN=5008;NS=2504;DP=20574;EAS_AF=0.1062;AMR_AF=0.2478;AFR_AF=0.32;EUR_AF=0.4543;SAS_AF=0.2965;AA=G|||;VT=SNP
19	11446553	rs316505	C	T	100	PASS	AC=529;AF=0.105631;AN=5008;NS=2504;DP=21851;EAS_AF=0;AMR_AF=0.0346;AFR_AF=0.3555;EUR_AF=0.0268;SAS_AF=0.0082;AA=c|||;VT=SNP
19	11446951	rs172731	T	C	100	PASS	AC=1868;AF=0.373003;AN=5008;NS=2504;DP=19658;EAS_AF=0.2431;AMR_AF=0.2536;AFR_AF=0.5461;EUR_AF=0.4384;SAS_AF=0.2904;AA=C|||;VT=SNP
19	11447031	rs178418	A	C	100	PASS	AC=1593;AF=0.318091;AN=5008;NS=2504;DP=18352;EAS_AF=0.255;AMR_AF=0.2392;AFR_AF=0.3396;EUR_AF=0.4384;SAS_AF=0.2863;AA=C|||;VT=SNP
19	11447042	rs186421	C	T	100	PASS	AC=1544;AF=0.308307;AN=5008;NS=2504;DP=18399;EAS_AF=0.2421;AMR_AF=0.2392;AFR_AF=0.3132;EUR_AF=0.4384;SAS_AF=0.2853;AA=T|||;VT=SNP
19	11447183	rs34970351	G	T	100	PASS	AC=523;AF=0.104433;AN=5008;NS=2504;DP=16476;EAS_AF=0.0129;AMR_AF=0.0303;AFR_AF=0.3411;EUR_AF=0.0258;SAS_AF=0.0123;AA=G|||;VT=SNP
19	11447886	rs3969860	C	T	100	PASS	AC=230;AF=0.0459265;AN=5008;NS=2504;DP=16979;EAS_AF=0;AMR_AF=0.0202;AFR_AF=0.1377;EUR_AF=0.0258;SAS_AF=0.0082;AA=C|||;VT=SNP;EX_TARGET
19	11448611	rs113278289	T	C	100	PASS	AC=116;AF=0.0231629;AN=5008;NS=2504;DP=18903;EAS_AF=0.0169;AMR_AF=0.0216;AFR_AF=0.0091;EUR_AF=0.0457;SAS_AF=0.0266;AA=T|||;VT=SNP
19	11448694	rs57031301	G	A	100	PASS	AC=519;AF=0.103634;AN=5008;NS=2504;DP=18883;EAS_AF=0;AMR_AF=0.0346;AFR_AF=0.3449;EUR_AF=0.0258;SAS_AF=0.0133;AA=A|||;VT=SNP
19	11448985	rs60718624	G	T	100	PASS	AC=291;AF=0.058107;AN=5008;NS=2504;DP=17561;EAS_AF=0;AMR_AF=0.0259;AFR_AF=0.1808;EUR_AF=0.0258;SAS_AF=0.0082;AA=G|||;VT=SNP
19	11449039	rs59494980	G	A	100	PASS	AC=309;AF=0.0617013;AN=5008;NS=2504;DP=16795;EAS_AF=0;AMR_AF=0.0259;AFR_AF=0.1944;EUR_AF=0.0258;SAS_AF=0.0082;AA=G|||;VT=SNP
19	11449301	rs73922646	A	G	100	PASS	AC=611;AF=0.122005;AN=5008;NS=2504;DP=18554;EAS_AF=0;AMR_AF=0.0418;AFR_AF=0.41;EUR_AF=0.0258;SAS_AF=0.0143;AA=G|||;VT=SNP
19	11449582	rs76840102	C	T	100	PASS	AC=212;AF=0.0423323;AN=5008;NS=2504;DP=17802;EAS_AF=0;AMR_AF=0.0231;AFR_AF=0.1225;EUR_AF=0.0258;SAS_AF=0.0082;AA=C|||;VT=SNP
19	11450405	rs56086326	T	G	100	PASS	AC=411;AF=0.0820687;AN=5008;NS=2504;DP=12949;EAS_AF=0;AMR_AF=0.0274;AFR_AF=0.2708;EUR_AF=0.0258;SAS_AF=0.0082;AA=G|||;VT=SNP
19	11450410	rs34938145	G	A	100	PASS	AC=411;AF=0.0820687;AN=5008;NS=2504;DP=13105;EAS_AF=0;AMR_AF=0.0274;AFR_AF=0.2708;EUR_AF=0.0258;SAS_AF=0.0082;AA=A|||;VT=SNP
19	11450464	rs11883262	A	C	100	PASS	AC=375;AF=0.0748802;AN=5008;NS=2504;DP=15256;EAS_AF=0;AMR_AF=0.0274;AFR_AF=0.2436;EUR_AF=0.0258;SAS_AF=0.0082;AA=A|||;VT=SNP
19	11450485	rs55945847	G	A	100	PASS	AC=375;AF=0.0748802;AN=5008;NS=2504;DP=16064;EAS_AF=0;AMR_AF=0.0274;AFR_AF=0.2436;EUR_AF=0.0258;SAS_AF=0.0082;AA=A|||;VT=SNP
19	11451248	rs111816320	G	A	100	PASS	AC=115;AF=0.0229633;AN=5008;NS=2504;DP=15324;EAS_AF=0.0159;AMR_AF=0.0216;AFR_AF=0.0091;EUR_AF=0.0457;SAS_AF=0.0266;AA=G|||;VT=SNP
19	11452624	rs35671762	C	T	100	PASS	AC=218;AF=0.0435304;AN=5008;NS=2504;DP=18463;EAS_AF=0;AMR_AF=0.0187;AFR_AF=0.1293;EUR_AF=0.0258;SAS_AF=0.0082;AA=C|||;VT=SNP
19	11452814	rs12971348	C	T	100	PASS	AC=46;AF=0.0091853;AN=5008;NS=2504;DP=19001;EAS_AF=0;AMR_AF=0.013;AFR_AF=0.0023;EUR_AF=0.0258;SAS_AF=0.0082;AA=C|||;VT=SNP
19	11453218	rs12976443	G	A	100	PASS	AC=477;AF=0.0952476;AN=5008;NS=2504;DP=20781;EAS_AF=0;AMR_AF=0.0274;AFR_AF=0.32;EUR_AF=0.0258;SAS_AF=0.0092;AA=-|||;VT=SNP
19	11455039	rs7245780	G	A	100	PASS	AC=487;AF=0.0972444;AN=5008;NS=2504;DP=15549;EAS_AF=0.001;AMR_AF=0.0274;AFR_AF=0.3245;EUR_AF=0.0258;SAS_AF=0.0123;AA=G|||;VT=SNP
19	11457577	rs36106958	C	T	100	PASS	AC=408;AF=0.0814696;AN=5008;NS=2504;DP=21294;EAS_AF=0;AMR_AF=0.0331;AFR_AF=0.2655;EUR_AF=0.0258;SAS_AF=0.0082;AA=C|||;VT=SNP
19	11458739	rs11882629	C	T	100	PASS	AC=416;AF=0.0830671;AN=5008;NS=2504;DP=18583;EAS_AF=0;AMR_AF=0.0331;AFR_AF=0.2708;EUR_AF=0.0258;SAS_AF=0.0092;AA=T|||;VT=SNP
19	11459260	rs12976608	T	C	100	PASS	AC=1746;AF=0.348642;AN=5008;NS=2504;DP=17039;EAS_AF=0.2708;AMR_AF=0.2853;AFR_AF=0.3911;EUR_AF=0.4573;SAS_AF=0.3047;AA=T|||;VT=SNP
19	11459669	rs111737410	G	A	100	PASS	AC=227;AF=0.0453275;AN=5008;NS=2504;DP=18489;EAS_AF=0.003;AMR_AF=0.0548;AFR_AF=0.0083;EUR_AF=0.1113;SAS_AF=0.0644;AA=G|||;VT=SNP;EX_TARGET
19	11459993	rs12984429	G	T	100	PASS	AC=403;AF=0.0804712;AN=5008;NS=2504;DP=22336;EAS_AF=0;AMR_AF=0.0331;AFR_AF=0.2617;EUR_AF=0.0258;SAS_AF=0.0082;AA=G|||;VT=SNP
19	11461486	rs36097565	G	T	100	PASS	AC=403;AF=0.0804712;AN=5008;NS=2504;DP=17589;EAS_AF=0;AMR_AF=0.0331;AFR_AF=0.2617;EUR_AF=0.0258;SAS_AF=0.0082;AA=G|||;VT=SNP;EX_TARGET
19	11461834	rs118019382	C	T	100	PASS	AC=40;AF=0.00798722;AN=5008;NS=2504;DP=14380;EAS_AF=0;AMR_AF=0.0231;AFR_AF=0.0008;EUR_AF=0.0199;SAS_AF=0.0031;AA=C|||;VT=SNP
19	11462944	rs62131132	A	G	100	PASS	AC=38;AF=0.00758786;AN=5008;NS=2504;DP=17795;EAS_AF=0;AMR_AF=0.0072;AFR_AF=0;EUR_AF=0.0169;SAS_AF=0.0164;AA=A|||;VT=SNP
19	11463115	rs75414152	A	G	100	PASS	AC=542;AF=0.108227;AN=5008;NS=2504;DP=16180;EAS_AF=0;AMR_AF=0.0403;AFR_AF=0.3623;EUR_AF=0.0258;SAS_AF=0.0092;AA=G|||;VT=SNP
19	11463205	rs78153179	C	T	100	PASS	AC=335;AF=0.066893;AN=5008;NS=2504;DP=16113;EAS_AF=0;AMR_AF=0.0288;AFR_AF=0.2126;EUR_AF=0.0258;SAS_AF=0.0082;AA=C|||;VT=SNP
19	11463882	rs147275653	T	C	100	PASS	AC=20;AF=0.00399361;AN=5008;NS=2504;DP=13446;EAS_AF=0;AMR_AF=0.0058;AFR_AF=0;EUR_AF=0.0159;SAS_AF=0;AA=T|||;VT=SNP
19	11464003	rs12975236	C	G	100	PASS	AC=1313;AF=0.262181;AN=5008;NS=2504;DP=15725;EAS_AF=0.2708;AMR_AF=0.3314;AFR_AF=0.0688;EUR_AF=0.4284;SAS_AF=0.2945;AA=C|||;VT=SNP
19	11465129	rs7251786	C	T	100	PASS	AC=1875;AF=0.374401;AN=5008;NS=2504;DP=21463;EAS_AF=0.2708;AMR_AF=0.3718;AFR_AF=0.447;EUR_AF=0.4523;SAS_AF=0.3047;AA=c|||;VT=SNP
19	11465316	rs6887	G	C	100	PASS	AC=1886;AF=0.376597;AN=5008;NS=2504;DP=15852;EAS_AF=0.2788;AMR_AF=0.3718;AFR_AF=0.4486;EUR_AF=0.4533;SAS_AF=0.3047;AA=C|||;VT=SNP;EX_TARGET
19	11465533	rs34764693	C	T	100	PASS	AC=255;AF=0.0509185;AN=5008;NS=2504;DP=15587;EAS_AF=0;AMR_AF=0.0274;AFR_AF=0.1528;EUR_AF=0.0258;SAS_AF=0.0082;AA=C|||;VT=SNP;EX_TARGET
19	11466151	rs3745690	T	C	100	PASS	AC=1893;AF=0.377995;AN=5008;NS=2504;DP=6878;EAS_AF=0.2778;AMR_AF=0.3732;AFR_AF=0.4523;EUR_AF=0.4533;SAS_AF=0.3067;AA=C|||;VT=SNP
19	11466641	rs192744487	A	G	100	PASS	AC=12;AF=0.00239617;AN=5008;NS=2504;DP=16822;EAS_AF=0;AMR_AF=0.0014;AFR_AF=0.0008;EUR_AF=0.0099;SAS_AF=0;AA=A|||;VT=SNP
19	11466665	rs149195948	C	T	100	PASS	AC=18;AF=0.00359425;AN=5008;NS=2504;DP=18040;EAS_AF=0;AMR_AF=0.0029;AFR_AF=0;EUR_AF=0.0089;SAS_AF=0.0072;AA=C|||;VT=SNP
19	11466741	rs4804161	C	G	100	PASS	AC=1454;AF=0.290335;AN=5008;NS=2504;DP=20873;EAS_AF=0.2778;AMR_AF=0.3386;AFR_AF=0.1634;EUR_AF=0.4284;SAS_AF=0.2986;AA=G|||;VT=SNP
19	11467935	rs59656596	T	C	100	PASS	AC=353;AF=0.0704872;AN=5008;NS=2504;DP=15299;EAS_AF=0;AMR_AF=0.0303;AFR_AF=0.2269;EUR_AF=0.0249;SAS_AF=0.0072;AA=C|||;VT=SNP
19	11468919	rs160914	G	A	100	PASS	AC=310;AF=0.061901;AN=5008;NS=2504;DP=20003;EAS_AF=0;AMR_AF=0.0288;AFR_AF=0.1929;EUR_AF=0.0189;SAS_AF=0.0164;AA=A|||;VT=SNP
19	11469957	rs75735316	G	A	100	PASS	AC=79;AF=0.0157748;AN=5008;NS=2504;DP=19203;EAS_AF=0;AMR_AF=0.0259;AFR_AF=0.0023;EUR_AF=0.0487;SAS_AF=0.0092;AA=g|||;VT=SNP
19	11471074	rs317916	T	C	100	PASS	AC=1023;AF=0.204273;AN=5008;NS=2504;DP=18039;EAS_AF=0.2222;AMR_AF=0.1585;AFR_AF=0.4085;EUR_AF=0.0686;SAS_AF=0.0818;AA=c|||;VT=SNP
19	11471990	rs143046204	C	T	100	PASS	AC=31;AF=0.0061901;AN=5008;NS=2504;DP=15461;EAS_AF=0;AMR_AF=0.0086;AFR_AF=0;EUR_AF=0.0109;SAS_AF=0.0143;AA=c|||;VT=SNP;EX_TARGET
19	11473358	rs11540666	C	G	100	PASS	AC=284;AF=0.0567093;AN=5008;NS=2504;DP=14734;EAS_AF=0.0397;AMR_AF=0.0403;AFR_AF=0.0061;EUR_AF=0.0696;SAS_AF=0.1411;AA=C|||;VT=SNP;EX_TARGET
19	11473415	rs12983706	C	T	100	PASS	AC=969;AF=0.19349;AN=5008;NS=2504;DP=16084;EAS_AF=0.2073;AMR_AF=0.2219;AFR_AF=0.025;EUR_AF=0.3101;SAS_AF=0.2669;AA=C|||;VT=SNP
19	11473854	rs112161762	G	A	100	PASS	AC=493;AF=0.0984425;AN=5008;NS=2504;DP=14942;EAS_AF=0.1677;AMR_AF=0.0821;AFR_AF=0.1324;EUR_AF=0.0557;SAS_AF=0.0368;AA=G|||;VT=SNP
19	11474335	rs8108707	G	A	100	PASS	AC=828;AF=0.165335;AN=5008;NS=2504;DP=16572;EAS_AF=0.2113;AMR_AF=0.1484;AFR_AF=0.2814;EUR_AF=0.0686;SAS_AF=0.0726;AA=A|||;VT=SNP
19	11476599	rs317914	C	T	100	PASS	AC=352;AF=0.0702875;AN=5008;NS=2504;DP=19424;EAS_AF=0.0427;AMR_AF=0.0706;AFR_AF=0.1589;EUR_AF=0.0129;SAS_AF=0.0378;AA=C|||;VT=SNP
19	11476784	rs317915	T	C	100	PASS	AC=867;AF=0.173123;AN=5008;NS=2504;DP=18183;EAS_AF=0.2123;AMR_AF=0.1527;AFR_AF=0.2995;EUR_AF=0.0686;SAS_AF=0.0838;AA=C|||;VT=SNP
19	11477318	rs145077847	A	G	100	PASS	AC=188;AF=0.0375399;AN=5008;NS=2504;DP=7848;EAS_AF=0.0437;AMR_AF=0.0591;AFR_AF=0.0439;EUR_AF=0.0129;SAS_AF=0.0327;AA=A|||;VT=SNP
19	11477375	rs318709	A	G	100	PASS	AC=356;AF=0.0710863;AN=5008;NS=2504;DP=7601;EAS_AF=0.0437;AMR_AF=0.0706;AFR_AF=0.1619;EUR_AF=0.0129;SAS_AF=0.0368;AA=G|||;VT=SNP
19	11477540	rs146207376	C	T	100	PASS	AC=209;AF=0.0417332;AN=5008;NS=2504;DP=14305;EAS_AF=0.0437;AMR_AF=0.0605;AFR_AF=0.059;EUR_AF=0.0129;SAS_AF=0.0327;AA=C|||;VT=SNP
19	11478465	rs318710	T	C	100	PASS	AC=710;AF=0.141773;AN=5008;NS=2504;DP=15280;EAS_AF=0.0437;AMR_AF=0.1023;AFR_AF=0.3896;EUR_AF=0.0348;SAS_AF=0.046;AA=T|||;VT=SNP
19	11478542	rs79872513	A	G	100	PASS	AC=621;AF=0.124002;AN=5008;NS=2504;DP=13854;EAS_AF=0.1756;AMR_AF=0.0749;AFR_AF=0.2436;EUR_AF=0.0388;SAS_AF=0.0317;AA=A|||;VT=SNP
19	11478847	rs318712	T	C	100	PASS	AC=1264;AF=0.252396;AN=5008;NS=2504;DP=8729;EAS_AF=0.1885;AMR_AF=0.1657;AFR_AF=0.6127;EUR_AF=0.0696;SAS_AF=0.0808;AA=C|||;VT=SNP
19	11480638	rs17719222	C	T	100	PASS	AC=811;AF=0.161941;AN=5008;NS=2504;DP=18380;EAS_AF=0.1905;AMR_AF=0.2161;AFR_AF=0.0378;EUR_AF=0.1392;SAS_AF=0.2853;AA=C|||;VT=SNP
19	11480994	rs113792641	G	A	100	PASS	AC=376;AF=0.0750799;AN=5008;NS=2504;DP=16991;EAS_AF=0.1716;AMR_AF=0.0749;AFR_AF=0.0431;EUR_AF=0.0557;SAS_AF=0.0389;AA=G|||;VT=SNP
19	11480999	rs316499	T	C	100	PASS	AC=3716;AF=0.742013;AN=5008;NS=2504;DP=17349;EAS_AF=0.631;AMR_AF=0.7795;AFR_AF=0.8691;EUR_AF=0.6829;SAS_AF=0.7188;AA=C|||;VT=SNP
19	11481350	rs117848409	C	T	100	PASS	AC=178;AF=0.0355431;AN=5008;NS=2504;DP=20370;EAS_AF=0.0139;AMR_AF=0.0562;AFR_AF=0.0681;EUR_AF=0.0129;SAS_AF=0.0225;AA=C|||;VT=SNP
19	11481952	rs150360353	T	C	100	PASS	AC=39;AF=0.00778754;AN=5008;NS=2504;DP=15277;EAS_AF=0;AMR_AF=0.013;AFR_AF=0.0023;EUR_AF=0.0209;SAS_AF=0.0061;AA=T|||;VT=SNP
19	11483769	rs143957958	C	T	100	PASS	AC=149;AF=0.0297524;AN=5008;NS=2504;DP=18731;EAS_AF=0.0139;AMR_AF=0.0548;AFR_AF=0.0469;EUR_AF=0.0129;SAS_AF=0.0225;AA=C|||;VT=SNP
19	11485137	rs34651602	T	C	100	PASS	AC=225;AF=0.0449281;AN=5008;NS=2504;DP=19524;EAS_AF=0;AMR_AF=0.0735;AFR_AF=0.0083;EUR_AF=0.1183;SAS_AF=0.045;AA=T|||;VT=SNP
19	11485392	rs61745773	C	T	100	PASS	AC=28;AF=0.00559105;AN=5008;NS=2504;DP=14830;EAS_AF=0;AMR_AF=0.0086;AFR_AF=0.0015;EUR_AF=0.0179;SAS_AF=0.002;AA=C|||;VT=SNP
19	11485846	rs62131141	G	A	100	PASS	AC=54;AF=0.0107827;AN=5008;NS=2504;DP=15896;EAS_AF=0;AMR_AF=0.0014;AFR_AF=0;EUR_AF=0.0209;SAS_AF=0.0327;AA=G|||;VT=SNP
19	11490703	rs77080457	G	T	100	PASS	AC=177;AF=0.0353435;AN=5008;NS=2504;DP=20392;EAS_AF=0.0139;AMR_AF=0.0548;AFR_AF=0.0681;EUR_AF=0.0129;SAS_AF=0.0225;AA=G|||;VT=SNP
19	11492060	rs78532283	A	C	100	PASS	AC=26;AF=0.00519169;AN=5008;NS=2504;DP=16065;EAS_AF=0;AMR_AF=0.0072;AFR_AF=0.0015;EUR_AF=0.0189;SAS_AF=0;AA=A|||;VT=SNP
19	11492132	rs62131143	C	G	100	PASS	AC=50;AF=0.00998403;AN=5008;NS=2504;DP=15164;EAS_AF=0;AMR_AF=0.0014;AFR_AF=0;EUR_AF=0.0189;SAS_AF=0.0307;AA=C|||;VT=SNP
19	11492555	rs117580409	G	A	100	PASS	AC=33;AF=0.00658946;AN=5008;NS=2504;DP=18286;EAS_AF=0;AMR_AF=0.013;AFR_AF=0;EUR_AF=0.0189;SAS_AF=0.0051;AA=G|||;VT=SNP;EX_TARGET
19	11494643	rs111612809	T	C	100	PASS	AC=167;AF=0.0333466;AN=5008;NS=2504;DP=9781;EAS_AF=0.0139;AMR_AF=0.0562;AFR_AF=0.0598;EUR_AF=0.0129;SAS_AF=0.0225;AA=T|||;VT=SNP
19	11494704	rs4804162	G	A	100	PASS	AC=164;AF=0.0327476;AN=5008;NS=2504;DP=11988;EAS_AF=0.0139;AMR_AF=0.0562;AFR_AF=0.0575;EUR_AF=0.0129;SAS_AF=0.0225;AA=G|||;VT=SNP
19	11496130	rs116917543	A	C	100	PASS	AC=280;AF=0.0559105;AN=5008;NS=2504;DP=17357;EAS_AF=0.1716;AMR_AF=0.0533;AFR_AF=0.0038;EUR_AF=0.0338;SAS_AF=0.0317;AA=a|||;VT=SNP
19	11496289	rs55966307	C	T	100	PASS	AC=51;AF=0.0101837;AN=5008;NS=2504;DP=17082;EAS_AF=0;AMR_AF=0.0115;AFR_AF=0.0008;EUR_AF=0.0209;SAS_AF=0.0215;AA=c|||;VT=SNP
19	11496792	rs4804163	G	A	100	PASS	AC=163;AF=0.0325479;AN=5008;NS=2504;DP=13640;EAS_AF=0.0139;AMR_AF=0.0562;AFR_AF=0.0575;EUR_AF=0.0129;SAS_AF=0.0215;AA=g|||;VT=SNP
19	11496981	rs318719	T	C	100	PASS	AC=1320;AF=0.263578;AN=5008;NS=2504;DP=11171;EAS_AF=0.1855;AMR_AF=0.1686;AFR_AF=0.652;EUR_AF=0.0706;SAS_AF=0.0849;AA=t|||;VT=SNP
19	11497104	rs318720	T	G	100	PASS	AC=1322;AF=0.263978;AN=5008;NS=2504;DP=12537;EAS_AF=0.1855;AMR_AF=0.1686;AFR_AF=0.652;EUR_AF=0.0706;SAS_AF=0.0869;AA=N|||;VT=SNP
19	11497337	rs389099	A	C	100	PASS	AC=1297;AF=0.258986;AN=5008;NS=2504;DP=13067;EAS_AF=0.1855;AMR_AF=0.1686;AFR_AF=0.6498;EUR_AF=0.0706;SAS_AF=0.0644;AA=N|||;VT=SNP
19	11497487	rs111379688	G	C	100	PASS	AC=373;AF=0.0744808;AN=5008;NS=2504;DP=18671;EAS_AF=0.1716;AMR_AF=0.0735;AFR_AF=0.0424;EUR_AF=0.0557;SAS_AF=0.0378;AA=G|||;VT=SNP
19	11497527	rs11673556	T	C	100	PASS	AC=372;AF=0.0742812;AN=5008;NS=2504;DP=16946;EAS_AF=0.001;AMR_AF=0.111;AFR_AF=0.0083;EUR_AF=0.2167;SAS_AF=0.0665;AA=T|||;VT=SNP
19	11497598	rs12463320	T	C	100	PASS	AC=831;AF=0.165935;AN=5008;NS=2504;DP=16490;EAS_AF=0.2937;AMR_AF=0.2435;AFR_AF=0.0053;EUR_AF=0.0875;SAS_AF=0.2771;AA=T|||;VT=SNP
19	11498174	rs431144	G	C	100	PASS	AC=1148;AF=0.229233;AN=5008;NS=2504;DP=18314;EAS_AF=0.1756;AMR_AF=0.0764;AFR_AF=0.6029;EUR_AF=0.0577;SAS_AF=0.0644;AA=C|||;VT=SNP
19	11498214	rs17719234	A	G	100	PASS	AC=257;AF=0.0513179;AN=5008;NS=2504;DP=18827;EAS_AF=0.1746;AMR_AF=0.0159;AFR_AF=0.0038;EUR_AF=0.0338;SAS_AF=0.0317;AA=A|||;VT=SNP
19	11498338	rs12978096	T	G	100	PASS	AC=233;AF=0.0465256;AN=5008;NS=2504;DP=19095;EAS_AF=0;AMR_AF=0.0735;AFR_AF=0.0098;EUR_AF=0.1233;SAS_AF=0.046;AA=t|||;VT=SNP
19	11500871	rs111616124	C	T	100	PASS	AC=459;AF=0.0916534;AN=5008;NS=2504;DP=10716;EAS_AF=0.1855;AMR_AF=0.0519;AFR_AF=0.0825;EUR_AF=0.0676;SAS_AF=0.0603;AA=C|||;VT=SNP
19	11501240	rs318699	A	G	100	PASS	AC=3755;AF=0.7498;AN=5008;NS=2504;DP=15133;EAS_AF=0.6726;AMR_AF=0.7248;AFR_AF=0.9539;EUR_AF=0.6471;SAS_AF=0.6769;AA=G|||;VT=SNP
19	11501492	rs112304155	G	A	100	PASS	AC=1036;AF=0.206869;AN=5008;NS=2504;DP=11501;EAS_AF=0.1855;AMR_AF=0.0793;AFR_AF=0.5038;EUR_AF=0.0686;SAS_AF=0.0603;AA=G|||;VT=SNP
19	11501870	rs113183084	C	T	100	PASS	AC=87;AF=0.0173722;AN=5008;NS=2504;DP=20441;EAS_AF=0;AMR_AF=0.0245;AFR_AF=0.0015;EUR_AF=0.0328;SAS_AF=0.0358;AA=C|||;VT=SNP
19	11502213	rs117397691	T	C	100	PASS	AC=40;AF=0.00798722;AN=5008;NS=2504;DP=21923;EAS_AF=0;AMR_AF=0.013;AFR_AF=0.0023;EUR_AF=0.0219;SAS_AF=0.0061;AA=T|||;VT=SNP
19	11502291	rs4804164	A	G	100	PASS	AC=1065;AF=0.21266;AN=5008;NS=2504;DP=21253;EAS_AF=0.1855;AMR_AF=0.0793;AFR_AF=0.5234;EUR_AF=0.0686;SAS_AF=0.0634;AA=G|||;VT=SNP
19	11502646	rs150853688	G	A	100	PASS	AC=458;AF=0.0914537;AN=5008;NS=2504;DP=16579;EAS_AF=0.1855;AMR_AF=0.0519;AFR_AF=0.0817;EUR_AF=0.0676;SAS_AF=0.0603;AA=G|||;VT=SNP
19	11502781	rs112061107	C	T	100	PASS	AC=324;AF=0.0646965;AN=5008;NS=2504;DP=12934;EAS_AF=0.1657;AMR_AF=0.0346;AFR_AF=0.0303;EUR_AF=0.0557;SAS_AF=0.0378;AA=c|||;VT=SNP
19	11503685	rs317923	A	G	100	PASS	AC=1323;AF=0.264177;AN=5008;NS=2504;DP=18581;EAS_AF=0.244;AMR_AF=0.0893;AFR_AF=0.6339;EUR_AF=0.0785;SAS_AF=0.1002;AA=G|||;VT=SNP
19	11503898	rs60297660	C	G	100	PASS	AC=141;AF=0.028155;AN=5008;NS=2504;DP=19012;EAS_AF=0.0198;AMR_AF=0.0173;AFR_AF=0.0567;EUR_AF=0.0119;SAS_AF=0.0225;AA=C|||;VT=SNP
19	11504454	rs143056404	G	A	100	PASS	AC=40;AF=0.00798722;AN=5008;NS=2504;DP=17781;EAS_AF=0;AMR_AF=0.013;AFR_AF=0.0023;EUR_AF=0.0219;SAS_AF=0.0061;AA=G|||;VT=SNP
19	11504566	rs117074666	G	T	100	PASS	AC=247;AF=0.0493211;AN=5008;NS=2504;DP=17336;EAS_AF=0.1667;AMR_AF=0.0144;AFR_AF=0.003;EUR_AF=0.0338;SAS_AF=0.0317;AA=G|||;VT=SNP
19	11505502	rs117484085	G	A	100	PASS	AC=17;AF=0.00339457;AN=5008;NS=2504;DP=17490;EAS_AF=0;AMR_AF=0;AFR_AF=0.0008;EUR_AF=0.0159;SAS_AF=0;AA=A|||;VT=SNP
19	11505875	rs73922651	T	C	100	PASS	AC=721;AF=0.14397;AN=5008;NS=2504;DP=15387;EAS_AF=0.1845;AMR_AF=0.0648;AFR_AF=0.2769;EUR_AF=0.0666;SAS_AF=0.0583;AA=C|||;VT=SNP
19	11505934	rs73922652	T	C	100	PASS	AC=745;AF=0.148762;AN=5008;NS=2504;DP=16690;EAS_AF=0.1845;AMR_AF=0.0663;AFR_AF=0.2943;EUR_AF=0.0666;SAS_AF=0.0583;AA=C|||;VT=SNP
19	11506387	rs58198150	T	G	100	PASS	AC=721;AF=0.14397;AN=5008;NS=2504;DP=18177;EAS_AF=0.1865;AMR_AF=0.0648;AFR_AF=0.2753;EUR_AF=0.0666;SAS_AF=0.0583;AA=T|||;VT=SNP
19	11507570	rs366720	C	T	100	PASS	AC=1342;AF=0.267971;AN=5008;NS=2504;DP=17662;EAS_AF=0.245;AMR_AF=0.0893;AFR_AF=0.6483;EUR_AF=0.0775;SAS_AF=0.1002;AA=C|||;VT=SNP
19	11507646	rs367071	A	T	100	PASS	AC=1343;AF=0.268171;AN=5008;NS=2504;DP=17857;EAS_AF=0.245;AMR_AF=0.0893;AFR_AF=0.649;EUR_AF=0.0775;SAS_AF=0.1002;AA=A|||;VT=SNP
19	11507662	rs394497	T	C	100	PASS	AC=1343;AF=0.268171;AN=5008;NS=2504;DP=18624;EAS_AF=0.245;AMR_AF=0.0893;AFR_AF=0.649;EUR_AF=0.0775;SAS_AF=0.1002;AA=T|||;VT=SNP
19	11507676	rs394511	T	C	100	PASS	AC=1344;AF=0.268371;AN=5008;NS=2504;DP=19254;EAS_AF=0.245;AMR_AF=0.0893;AFR_AF=0.649;EUR_AF=0.0775;SAS_AF=0.1012;AA=C|||;VT=SNP
19	11507696	rs379130	A	G	100	PASS	AC=1342;AF=0.267971;AN=5008;NS=2504;DP=19997;EAS_AF=0.245;AMR_AF=0.0893;AFR_AF=0.6483;EUR_AF=0.0775;SAS_AF=0.1002;AA=G|||;VT=SNP
19	11507753	rs366336	G	A	100	PASS	AC=1335;AF=0.266573;AN=5008;NS=2504;DP=20200;EAS_AF=0.245;AMR_AF=0.0893;AFR_AF=0.6483;EUR_AF=0.0755;SAS_AF=0.0951;AA=A|||;VT=SNP
19	11507855	rs3816865	G	A	100	PASS	AC=1150;AF=0.229633;AN=5008;NS=2504;DP=16916;EAS_AF=0.245;AMR_AF=0.0778;AFR_AF=0.5257;EUR_AF=0.0775;SAS_AF=0.0777;AA=A|||;VT=SNP
19	11508177	rs2291516	G	A	100	PASS	AC=1054;AF=0.210463;AN=5008;NS=2504;DP=14214;EAS_AF=0.3482;AMR_AF=0.2983;AFR_AF=0.0998;EUR_AF=0.0915;SAS_AF=0.2781;AA=G|||;VT=SNP;EX_TARGET
19	11508505	rs112178079	T	C	100	PASS	AC=399;AF=0.0796725;AN=5008;NS=2504;DP=13411;EAS_AF=0.0188;AMR_AF=0.0303;AFR_AF=0.2466;EUR_AF=0.0129;SAS_AF=0.0204;AA=T|||;VT=SNP
19	11508644	rs398056	T	C	100	PASS	AC=938;AF=0.1873;AN=5008;NS=2504;DP=15110;EAS_AF=0.2292;AMR_AF=0.0591;AFR_AF=0.3941;EUR_AF=0.0666;SAS_AF=0.0798;AA=C|||;VT=SNP
19	11508662	rs416871	G	A	100	PASS	AC=935;AF=0.186701;AN=5008;NS=2504;DP=14830;EAS_AF=0.2292;AMR_AF=0.0591;AFR_AF=0.3941;EUR_AF=0.0646;SAS_AF=0.0787;AA=G|||;VT=SNP
19	11508675	rs444731	A	T	100	PASS	AC=938;AF=0.1873;AN=5008;NS=2504;DP=14273;EAS_AF=0.2292;AMR_AF=0.0591;AFR_AF=0.3941;EUR_AF=0.0666;SAS_AF=0.0798;AA=A|||;VT=SNP
19	11509009	rs8104158	G	A	100	PASS	AC=411;AF=0.0820687;AN=5008;NS=2504;DP=18066;EAS_AF=0.0188;AMR_AF=0.0303;AFR_AF=0.2557;EUR_AF=0.0129;SAS_AF=0.0204;AA=G|||;VT=SNP
19	11509186	rs10417491	T	A	100	PASS	AC=937;AF=0.187101;AN=5008;NS=2504;DP=18365;EAS_AF=0.2282;AMR_AF=0.0591;AFR_AF=0.3941;EUR_AF=0.0666;SAS_AF=0.0798;AA=T|||;VT=SNP
19	11509352	rs78163980	G	T	100	PASS	AC=934;AF=0.186502;AN=5008;NS=2504;DP=19344;EAS_AF=0.2272;AMR_AF=0.0591;AFR_AF=0.3941;EUR_AF=0.0656;SAS_AF=0.0787;AA=t|||;VT=SNP
19	11509371	rs112315719	C	A	100	PASS	AC=934;AF=0.186502;AN=5008;NS=2504;DP=18874;EAS_AF=0.2282;AMR_AF=0.0591;AFR_AF=0.3941;EUR_AF=0.0646;SAS_AF=0.0787;AA=C|||;VT=SNP
19	11509498	rs112073930	G	C	100	PASS	AC=934;AF=0.186502;AN=5008;NS=2504;DP=18179;EAS_AF=0.2282;AMR_AF=0.0591;AFR_AF=0.3941;EUR_AF=0.0646;SAS_AF=0.0787;AA=G|||;VT=SNP
19	11509519	rs111842975	C	G	100	PASS	AC=934;AF=0.186502;AN=5008;NS=2504;DP=17970;EAS_AF=0.2282;AMR_AF=0.0591;AFR_AF=0.3941;EUR_AF=0.0646;SAS_AF=0.0787;AA=G|||;VT=SNP
19	11509553	rs73510689	G	A	100	PASS	AC=933;AF=0.186302;AN=5008;NS=2504;DP=17883;EAS_AF=0.2282;AMR_AF=0.0591;AFR_AF=0.3941;EUR_AF=0.0646;SAS_AF=0.0777;AA=G|||;VT=SNP
19	11509581	rs73510690	G	A	100	PASS	AC=932;AF=0.186102;AN=5008;NS=2504;DP=17972;EAS_AF=0.2282;AMR_AF=0.0591;AFR_AF=0.3933;EUR_AF=0.0646;SAS_AF=0.0777;AA=G|||;VT=SNP
19	11509597	rs149677030	G	A	100	PASS	AC=529;AF=0.105631;AN=5008;NS=2504;DP=18218;EAS_AF=0.1696;AMR_AF=0.0461;AFR_AF=0.1626;EUR_AF=0.0537;SAS_AF=0.0583;AA=G|||;VT=SNP
19	11509883	rs443385	C	T	100	PASS	AC=935;AF=0.186701;AN=5008;NS=2504;DP=17488;EAS_AF=0.2282;AMR_AF=0.0591;AFR_AF=0.3949;EUR_AF=0.0646;SAS_AF=0.0787;AA=C|||;VT=SNP
19	11510066	rs401564	A	G	100	PASS	AC=1364;AF=0.272364;AN=5008;NS=2504;DP=17979;EAS_AF=0.247;AMR_AF=0.1153;AFR_AF=0.6498;EUR_AF=0.0775;SAS_AF=0.1002;AA=G|||;VT=SNP
19	11510082	rs111597522	A	C	100	PASS	AC=343;AF=0.0684904;AN=5008;NS=2504;DP=18163;EAS_AF=0.1696;AMR_AF=0.0346;AFR_AF=0.0408;EUR_AF=0.0557;SAS_AF=0.0389;AA=A|||;VT=SNP
19	11510205	rs390938	G	A	100	PASS	AC=1363;AF=0.272165;AN=5008;NS=2504;DP=17873;EAS_AF=0.247;AMR_AF=0.1153;AFR_AF=0.649;EUR_AF=0.0775;SAS_AF=0.1002;AA=A|||;VT=SNP
19	11510314	rs317913	A	G	100	PASS	AC=954;AF=0.190495;AN=5008;NS=2504;DP=19253;EAS_AF=0.2282;AMR_AF=0.0591;AFR_AF=0.407;EUR_AF=0.0666;SAS_AF=0.0798;AA=G|||;VT=SNP
19	11510371	rs12608612	T	C	100	PASS	AC=1368;AF=0.273163;AN=5008;NS=2504;DP=17905;EAS_AF=0.247;AMR_AF=0.1153;AFR_AF=0.6505;EUR_AF=0.0795;SAS_AF=0.1012;AA=C|||;VT=SNP
19	11511392	rs10403736	G	A	100	PASS	AC=731;AF=0.145966;AN=5008;NS=2504;DP=11175;EAS_AF=0.2282;AMR_AF=0.0476;AFR_AF=0.2655;EUR_AF=0.0646;SAS_AF=0.0532;AA=G|||;VT=SNP
19	11511413	rs317911	T	C	100	PASS	AC=554;AF=0.110623;AN=5008;NS=2504;DP=10109;EAS_AF=0.0794;AMR_AF=0.0605;AFR_AF=0.2806;EUR_AF=0.0249;SAS_AF=0.0368;AA=C|||;VT=SNP
19	11511422	rs4804165	C	T	100	PASS	AC=309;AF=0.0617013;AN=5008;NS=2504;DP=10119;EAS_AF=0.0188;AMR_AF=0.0476;AFR_AF=0.1672;EUR_AF=0.0149;SAS_AF=0.0215;AA=C|||;VT=SNP
19	11512318	rs10419064	T	C	100	PASS	AC=787;AF=0.157149;AN=5008;NS=2504;DP=13996;EAS_AF=0.246;AMR_AF=0.085;AFR_AF=0.2315;EUR_AF=0.0785;SAS_AF=0.0971;AA=C|||;VT=SNP
19	11512373	rs10413578	A	G	100	PASS	AC=540;AF=0.107827;AN=5008;NS=2504;DP=15122;EAS_AF=0.1865;AMR_AF=0.0778;AFR_AF=0.1135;EUR_AF=0.0676;SAS_AF=0.0818;AA=A|||;VT=SNP
19	11512826	rs317910	A	G	100	PASS	AC=1395;AF=0.278554;AN=5008;NS=2504;DP=9722;EAS_AF=0.246;AMR_AF=0.1153;AFR_AF=0.6672;EUR_AF=0.0815;SAS_AF=0.1053;AA=G|||;VT=SNP;EX_TARGET
19	11512830	rs3745688	C	T	100	PASS	AC=511;AF=0.102037;AN=5008;NS=2504;DP=9691;EAS_AF=0.1865;AMR_AF=0.0778;AFR_AF=0.1074;EUR_AF=0.0676;SAS_AF=0.0603;AA=C|||;VT=SNP;EX_TARGET
19	11513509	rs222603	T	C	100	PASS	AC=1389;AF=0.277356;AN=5008;NS=2504;DP=17456;EAS_AF=0.246;AMR_AF=0.1153;AFR_AF=0.6634;EUR_AF=0.0815;SAS_AF=0.1043;AA=C|||;VT=SNP
19	11516007	rs10416704	T	G	100	PASS	AC=1197;AF=0.239018;AN=5008;NS=2504;DP=11868;EAS_AF=0.251;AMR_AF=0.1023;AFR_AF=0.5219;EUR_AF=0.0795;SAS_AF=0.1053;AA=t|||;VT=SNP;EX_TARGET
19	11516978	rs3810311	C	G	100	PASS	AC=288;AF=0.057508;AN=5008;NS=2504;DP=13234;EAS_AF=0.1726;AMR_AF=0.0159;AFR_AF=0.0242;EUR_AF=0.0348;SAS_AF=0.0368;AA=C|||;VT=SNP
19	11517032	rs148948303	C	T	100	PASS	AC=100;AF=0.0199681;AN=5008;NS=2504;DP=12533;EAS_AF=0;AMR_AF=0.0274;AFR_AF=0.0113;EUR_AF=0.0586;SAS_AF=0.0072;AA=C|||;VT=SNP
19	11518552	rs139037971	G	A	100	PASS	AC=266;AF=0.053115;AN=5008;NS=2504;DP=18657;EAS_AF=0.1845;AMR_AF=0.0144;AFR_AF=0.0015;EUR_AF=0.0348;SAS_AF=0.0337;AA=G|||;VT=SNP
19	11521204	rs366787	T	A	100	PASS	AC=1365;AF=0.272564;AN=5008;NS=2504;DP=13825;EAS_AF=0.3423;AMR_AF=0.3473;AFR_AF=0.2595;EUR_AF=0.1372;SAS_AF=0.3047;AA=T|||;VT=SNP
19	11521412	rs140305171	T	G	100	PASS	AC=82;AF=0.0163738;AN=5008;NS=2504;DP=17706;EAS_AF=0;AMR_AF=0.0231;AFR_AF=0.0038;EUR_AF=0.0537;SAS_AF=0.0072;AA=T|||;VT=SNP
19	11523424	rs150742778	C	G	100	PASS	AC=69;AF=0.013778;AN=5008;NS=2504;DP=15191;EAS_AF=0;AMR_AF=0.0202;AFR_AF=0.0038;EUR_AF=0.0408;SAS_AF=0.0092;AA=C|||;VT=SNP
19	11523844	rs74359185	A	G	100	PASS	AC=308;AF=0.0615016;AN=5008;NS=2504;DP=11879;EAS_AF=0.1915;AMR_AF=0.0259;AFR_AF=0.0038;EUR_AF=0.0527;SAS_AF=0.0399;AA=A|||;VT=SNP
19	11524742	rs111850362	G	T	100	PASS	AC=220;AF=0.0439297;AN=5008;NS=2504;DP=5384;EAS_AF=0.0169;AMR_AF=0.0677;AFR_AF=0.0734;EUR_AF=0.0318;SAS_AF=0.0276;AA=G|||;VT=SNP
19	11525322	rs55680106	T	G	100	PASS	AC=385;AF=0.076877;AN=5008;NS=2504;DP=10151;EAS_AF=0.0169;AMR_AF=0.0879;AFR_AF=0.1536;EUR_AF=0.0646;SAS_AF=0.0399;AA=T|||;VT=SNP
19	11525395	rs4804592	G	T	100	PASS	AC=268;AF=0.0535144;AN=5008;NS=2504;DP=13268;EAS_AF=0.0169;AMR_AF=0.0706;AFR_AF=0.093;EUR_AF=0.0318;SAS_AF=0.0481;AA=G|||;VT=SNP
19	11525472	rs116886975	C	T	100	PASS	AC=93;AF=0.0185703;AN=5008;NS=2504;DP=13455;EAS_AF=0.001;AMR_AF=0.0331;AFR_AF=0.0038;EUR_AF=0.0378;SAS_AF=0.0266;AA=c|||;VT=SNP
19	11525627	rs35063798	A	C	100	PASS	AC=860;AF=0.171725;AN=5008;NS=2504;DP=13268;EAS_AF=0.3234;AMR_AF=0.2435;AFR_AF=0.0514;EUR_AF=0.0716;SAS_AF=0.2301;AA=a|||;VT=SNP
19	11525663	rs117361956	G	A	100	PASS	AC=47;AF=0.00938498;AN=5008;NS=2504;DP=12168;EAS_AF=0;AMR_AF=0.0043;AFR_AF=0;EUR_AF=0.0159;SAS_AF=0.0286;AA=g|||;VT=SNP
19	11525834	rs59431306	T	A	100	PASS	AC=508;AF=0.101438;AN=5008;NS=2504;DP=11774;EAS_AF=0.0169;AMR_AF=0.1037;AFR_AF=0.2284;EUR_AF=0.0706;SAS_AF=0.047;AA=T|||;VT=SNP
19	11526182	rs77279095	G	A	100	PASS	AC=153;AF=0.0305511;AN=5008;NS=2504;DP=14615;EAS_AF=0.001;AMR_AF=0.0346;AFR_AF=0.0507;EUR_AF=0.0378;SAS_AF=0.0235;AA=g|||;VT=SNP
19	11526759	rs160838	G	A	100	PASS	AC=3201;AF=0.639177;AN=5008;NS=2504;DP=14314;EAS_AF=0.6766;AMR_AF=0.719;AFR_AF=0.6747;EUR_AF=0.6014;SAS_AF=0.5348;AA=G|||;VT=SNP;EX_TARGET
19	11526765	rs167479	G	T	100	PASS	AC=2232;AF=0.445687;AN=5008;NS=2504;DP=14345;EAS_AF=0.4782;AMR_AF=0.5476;AFR_AF=0.1861;EUR_AF=0.4602;SAS_AF=0.6759;AA=G|||;VT=SNP;EX_TARGET
19	11528049	rs112889689	C	A	100	PASS	AC=10;AF=0.00199681;AN=5008;NS=2504;DP=18060;EAS_AF=0;AMR_AF=0.0014;AFR_AF=0;EUR_AF=0.008;SAS_AF=0.001;AA=C|||;VT=SNP
19	11528348	rs316501	A	G	100	PASS	AC=4298;AF=0.858227;AN=5008;NS=2504;DP=16731;EAS_AF=0.7093;AMR_AF=0.7291;AFR_AF=0.9796;EUR_AF=0.8827;SAS_AF=0.9141;AA=G|||;VT=SNP
19	11528390	rs113276820	C	T	100	PASS	AC=9;AF=0.00179712;AN=5008;NS=2504;DP=14765;EAS_AF=0;AMR_AF=0.0043;AFR_AF=0;EUR_AF=0.002;SAS_AF=0.0041;AA=C|||;VT=SNP
19	11530702	rs318694	T	C	100	PASS	AC=4794;AF=0.957268;AN=5008;NS=2504;DP=12694;EAS_AF=0.8869;AMR_AF=0.9841;AFR_AF=0.9856;EUR_AF=0.9632;SAS_AF=0.9663;AA=C|||;VT=SNP
19	11531272	rs34081	T	G	100	PASS	AC=4792;AF=0.956869;AN=5008;NS=2504;DP=15834;EAS_AF=0.8869;AMR_AF=0.9841;AFR_AF=0.9856;EUR_AF=0.9632;SAS_AF=0.9642;AA=G|||;VT=SNP
19	11531402	rs370633080	C	G	100	PASS	AC=16;AF=0.00319489;AN=5008;NS=2504;DP=11311;EAS_AF=0;AMR_AF=0.0043;AFR_AF=0;EUR_AF=0.0129;SAS_AF=0;AA=C|||;VT=SNP
19	11534092	rs149240140	G	T	100	PASS	AC=140;AF=0.0279553;AN=5008;NS=2504;DP=15297;EAS_AF=0;AMR_AF=0.0389;AFR_AF=0.0068;EUR_AF=0.0845;SAS_AF=0.0194;AA=G|||;VT=SNP
19	11534093	rs144457094	C	T	100	PASS	AC=140;AF=0.0279553;AN=5008;NS=2504;DP=15374;EAS_AF=0;AMR_AF=0.0389;AFR_AF=0.0068;EUR_AF=0.0845;SAS_AF=0.0194;AA=C|||;VT=SNP
19	11536575	rs501257	C	T	100	PASS	AC=3237;AF=0.646366;AN=5008;NS=2504;DP=7564;EAS_AF=0.7917;AMR_AF=0.768;AFR_AF=0.177;EUR_AF=0.8469;SAS_AF=0.8384;AA=C|||;VT=SNP
19	11536640	rs40501	T	C	100	PASS	AC=4610;AF=0.920527;AN=5008;NS=2504;DP=9272;EAS_AF=0.8869;AMR_AF=0.9741;AFR_AF=0.8548;EUR_AF=0.9592;SAS_AF=0.9663;AA=c|||;VT=SNP
19	11536649	rs34103	T	C	100	PASS	AC=4153;AF=0.829273;AN=5008;NS=2504;DP=9654;EAS_AF=0.873;AMR_AF=0.9496;AFR_AF=0.5492;EUR_AF=0.9493;SAS_AF=0.954;AA=t|||;VT=SNP
19	11537377	rs11879596	G	A	100	PASS	AC=41;AF=0.0081869;AN=5008;NS=2504;DP=17706;EAS_AF=0;AMR_AF=0.0072;AFR_AF=0;EUR_AF=0.0199;SAS_AF=0.0164;AA=G|||;VT=SNP;EX_TARGET
19	11537603	rs35061520	G	A	100	PASS	AC=38;AF=0.00758786;AN=5008;NS=2504;DP=16323;EAS_AF=0;AMR_AF=0.0101;AFR_AF=0.0015;EUR_AF=0.0288;SAS_AF=0;AA=G|||;VT=SNP;EX_TARGET
19	11538103	rs34102	T	A	100	PASS	AC=3512;AF=0.701278;AN=5008;NS=2504;DP=12750;EAS_AF=0.7798;AMR_AF=0.7925;AFR_AF=0.3661;EUR_AF=0.8559;SAS_AF=0.8497;AA=T|||;VT=SNP
19	11538233	rs34101	G	A	100	PASS	AC=4126;AF=0.823882;AN=5008;NS=2504;DP=12506;EAS_AF=0.875;AMR_AF=0.9409;AFR_AF=0.5454;EUR_AF=0.9453;SAS_AF=0.9397;AA=G|||;VT=SNP
19	11538601	rs34100	C	T	100	PASS	AC=4148;AF=0.828275;AN=5008;NS=2504;DP=11384;EAS_AF=0.875;AMR_AF=0.9452;AFR_AF=0.5477;EUR_AF=0.9513;SAS_AF=0.9499;AA=c|||;VT=SNP
19	11539007	rs318695	T	C	100	PASS	AC=4792;AF=0.956869;AN=5008;NS=2504;DP=15749;EAS_AF=0.8889;AMR_AF=0.9813;AFR_AF=0.9834;EUR_AF=0.9632;SAS_AF=0.9673;AA=N|||;VT=SNP
19	11539218	rs34099	T	C	100	PASS	AC=4444;AF=0.88738;AN=5008;NS=2504;DP=14761;EAS_AF=0.879;AMR_AF=0.9683;AFR_AF=0.7557;EUR_AF=0.9523;SAS_AF=0.9499;AA=N|||;VT=SNP
19	11540461	rs145458243	C	T	100	PASS	AC=837;AF=0.167133;AN=5008;NS=2504;DP=13915;EAS_AF=0.2302;AMR_AF=0.111;AFR_AF=0.0363;EUR_AF=0.173;SAS_AF=0.3129;AA=C|||;VT=SNP
19	11541685	rs34095	G	A	100	PASS	AC=1805;AF=0.360423;AN=5008;NS=2504;DP=18496;EAS_AF=0.4712;AMR_AF=0.4856;AFR_AF=0.1256;EUR_AF=0.4304;SAS_AF=0.4029;AA=G|||;VT=SNP;EX_TARGET
19	11542191	rs34092	C	T	100	PASS	AC=3923;AF=0.783347;AN=5008;NS=2504;DP=16714;EAS_AF=0.8472;AMR_AF=0.8141;AFR_AF=0.5469;EUR_AF=0.8877;SAS_AF=0.908;AA=C|||;VT=SNP
19	11542361	rs34091	A	T	100	PASS	AC=4083;AF=0.815296;AN=5008;NS=2504;DP=15991;EAS_AF=0.8611;AMR_AF=0.8213;AFR_AF=0.6324;EUR_AF=0.8986;SAS_AF=0.9254;AA=A|||;VT=SNP
19	11542548	rs34090	T	A	100	PASS	AC=4249;AF=0.848442;AN=5008;NS=2504;DP=12448;EAS_AF=0.8611;AMR_AF=0.8357;AFR_AF=0.7504;EUR_AF=0.8986;SAS_AF=0.9254;AA=t|||;VT=SNP
19	11542662	rs34089	G	A	100	PASS	AC=3923;AF=0.783347;AN=5008;NS=2504;DP=14743;EAS_AF=0.8472;AMR_AF=0.8141;AFR_AF=0.5469;EUR_AF=0.8877;SAS_AF=0.908;AA=g|||;VT=SNP
19	11543178	rs149420193	C	T	100	PASS	AC=24;AF=0.00479233;AN=5008;NS=2504;DP=20507;EAS_AF=0;AMR_AF=0.0043;AFR_AF=0;EUR_AF=0.0179;SAS_AF=0.0031;AA=C|||;VT=SNP
19	11543464	rs34088	C	T	100	PASS	AC=4245;AF=0.847644;AN=5008;NS=2504;DP=22840;EAS_AF=0.8591;AMR_AF=0.8329;AFR_AF=0.7504;EUR_AF=0.8986;SAS_AF=0.9254;AA=T|||;VT=SNP
19	11544162	rs111700101	G	A	100	PASS	AC=391;AF=0.0780751;AN=5008;NS=2504;DP=18720;EAS_AF=0.0337;AMR_AF=0.1527;AFR_AF=0.0946;EUR_AF=0.0755;SAS_AF=0.0511;AA=G|||;VT=SNP
19	11544767	rs117985305	G	A	100	PASS	AC=20;AF=0.00399361;AN=5008;NS=2504;DP=18083;EAS_AF=0;AMR_AF=0.0043;AFR_AF=0.0008;EUR_AF=0.008;SAS_AF=0.0082;AA=G|||;VT=SNP
19	11545665	rs61741137	A	G	100	PASS	AC=22;AF=0.00439297;AN=5008;NS=2504;DP=18622;EAS_AF=0.001;AMR_AF=0.0101;AFR_AF=0.0008;EUR_AF=0.0099;SAS_AF=0.0031;AA=A|||;VT=SNP;EX_TARGET
19	11546269	rs17426435	G	A	100	PASS	AC=259;AF=0.0517173;AN=5008;NS=2504;DP=15766;EAS_AF=0.0298;AMR_AF=0.1412;AFR_AF=0.0038;EUR_AF=0.0755;SAS_AF=0.0511;AA=G|||;VT=SNP
19	11546475	rs45450094	C	T	100	PASS	AC=23;AF=0.00459265;AN=5008;NS=2504;DP=17857;EAS_AF=0;AMR_AF=0.0101;AFR_AF=0;EUR_AF=0.0139;SAS_AF=0.002;AA=C|||;VT=SNP
19	11547506	rs56015835	C	T	100	PASS	AC=735;AF=0.146765;AN=5008;NS=2504;DP=18894;EAS_AF=0.2312;AMR_AF=0.0908;AFR_AF=0.0091;EUR_AF=0.1302;SAS_AF=0.3027;AA=C|||;VT=SNP
19	11547854	rs460660	G	C	100	PASS	AC=4252;AF=0.849042;AN=5008;NS=2504;DP=19655;EAS_AF=0.8581;AMR_AF=0.8343;AFR_AF=0.7458;EUR_AF=0.9105;SAS_AF=0.9264;AA=C|||;VT=SNP
19	11547858	rs456854	T	G	100	PASS	AC=3934;AF=0.785543;AN=5008;NS=2504;DP=19476;EAS_AF=0.8442;AMR_AF=0.8156;AFR_AF=0.5469;EUR_AF=0.8996;SAS_AF=0.909;AA=T|||;VT=SNP
19	11549306	rs140248363	G	A	100	PASS	AC=259;AF=0.0517173;AN=5008;NS=2504;DP=15232;EAS_AF=0.0298;AMR_AF=0.1412;AFR_AF=0.0045;EUR_AF=0.0746;SAS_AF=0.0511;AA=G|||;VT=SNP
19	11552910	rs313624	G	A	100	PASS	AC=1791;AF=0.357628;AN=5008;NS=2504;DP=20791;EAS_AF=0.4702;AMR_AF=0.4885;AFR_AF=0.1142;EUR_AF=0.4254;SAS_AF=0.408;AA=g|||;VT=SNP
19	11553720	rs148144578	T	C	100	PASS	AC=56;AF=0.0111821;AN=5008;NS=2504;DP=13464;EAS_AF=0;AMR_AF=0.0115;AFR_AF=0.0008;EUR_AF=0.0229;SAS_AF=0.0245;AA=t|||;VT=SNP
19	11554548	rs137905359	C	G	100	PASS	AC=15;AF=0.00299521;AN=5008;NS=2504;DP=17574;EAS_AF=0;AMR_AF=0.0043;AFR_AF=0.0008;EUR_AF=0.0109;SAS_AF=0;AA=C|||;VT=SNP
19	11554671	rs111395780	A	G	100	PASS	AC=258;AF=0.0515176;AN=5008;NS=2504;DP=15267;EAS_AF=0.0298;AMR_AF=0.1412;AFR_AF=0.0038;EUR_AF=0.0746;SAS_AF=0.0511;AA=A|||;VT=SNP
19	11555521	rs80170279	T	C	100	PASS	AC=261;AF=0.0521166;AN=5008;NS=2504;DP=14899;EAS_AF=0.0298;AMR_AF=0.1412;AFR_AF=0.0038;EUR_AF=0.0755;SAS_AF=0.0532;AA=T|||;VT=SNP
19	11556131	rs62131153	C	T	100	PASS	AC=104;AF=0.0207668;AN=5008;NS=2504;DP=16017;EAS_AF=0;AMR_AF=0.0144;AFR_AF=0.0015;EUR_AF=0.0606;SAS_AF=0.0317;AA=c|||;VT=SNP
19	11556733	rs115817702	C	T	100	PASS	AC=93;AF=0.0185703;AN=5008;NS=2504;DP=11070;EAS_AF=0;AMR_AF=0.0159;AFR_AF=0.0212;EUR_AF=0.0447;SAS_AF=0.0092;AA=C|||;VT=SNP
19	11557697	rs160839	T	C	100	PASS	AC=904;AF=0.180511;AN=5008;NS=2504;DP=12084;EAS_AF=0.1478;AMR_AF=0.1801;AFR_AF=0.3396;EUR_AF=0.1064;SAS_AF=0.0757;AA=C|||;VT=SNP
19	11557713	rs2302973	C	T	100	PASS	AC=340;AF=0.0678914;AN=5008;NS=2504;DP=12003;EAS_AF=0.1022;AMR_AF=0.0202;AFR_AF=0.1377;EUR_AF=0.0189;SAS_AF=0.0225;AA=C|||;VT=SNP
19	11558052	rs160840	T	C	100	PASS	AC=1089;AF=0.217452;AN=5008;NS=2504;DP=11106;EAS_AF=0.1528;AMR_AF=0.1844;AFR_AF=0.4637;EUR_AF=0.1014;SAS_AF=0.0941;AA=C|||;VT=SNP
19	11558275	rs11557488	G	A	100	PASS	AC=457;AF=0.091254;AN=5008;NS=2504;DP=11468;EAS_AF=0.0248;AMR_AF=0.1182;AFR_AF=0.0265;EUR_AF=0.2256;SAS_AF=0.09;AA=G|||;VT=SNP;EX_TARGET
19	11558451	rs111813645	A	G	100	PASS	AC=138;AF=0.0275559;AN=5008;NS=2504;DP=11417;EAS_AF=0;AMR_AF=0.1009;AFR_AF=0.0023;EUR_AF=0.0517;SAS_AF=0.0133;AA=A|||;VT=SNP;EX_TARGET
19	11558702	rs112532469	G	C	100	PASS	AC=39;AF=0.00778754;AN=5008;NS=2504;DP=13910;EAS_AF=0;AMR_AF=0.0058;AFR_AF=0;EUR_AF=0.0219;SAS_AF=0.0133;AA=G|||;VT=SNP
19	11559158	rs160841	A	G	100	PASS	AC=948;AF=0.189297;AN=5008;NS=2504;DP=18275;EAS_AF=0.1528;AMR_AF=0.1758;AFR_AF=0.3646;EUR_AF=0.0994;SAS_AF=0.092;AA=G|||;VT=SNP
19	11559489	rs45626947	C	T	100	PASS	AC=314;AF=0.0626997;AN=5008;NS=2504;DP=15619;EAS_AF=0.0298;AMR_AF=0.1412;AFR_AF=0.0469;EUR_AF=0.0736;SAS_AF=0.0511;AA=C|||;VT=SNP
19	11559696	rs1971206	G	A	100	PASS	AC=185;AF=0.0369409;AN=5008;NS=2504;DP=13410;EAS_AF=0.0615;AMR_AF=0.0562;AFR_AF=0;EUR_AF=0.0338;SAS_AF=0.0511;AA=G|||;VT=SNP;EX_TARGET
19	11560347	rs755000	T	G	100	PASS	AC=344;AF=0.0686901;AN=5008;NS=2504;DP=18289;EAS_AF=0.003;AMR_AF=0.0317;AFR_AF=0.1982;EUR_AF=0.0288;SAS_AF=0.0286;AA=T|||;VT=SNP
19	11560753	rs8101357	G	T	100	PASS	AC=596;AF=0.11901;AN=5008;NS=2504;DP=14446;EAS_AF=0.1369;AMR_AF=0.1282;AFR_AF=0.1551;EUR_AF=0.0895;SAS_AF=0.0757;AA=g|||;VT=SNP
19	11561299	rs4804598	A	T	100	PASS	AC=2478;AF=0.494808;AN=5008;NS=2504;DP=11878;EAS_AF=0.3919;AMR_AF=0.3559;AFR_AF=0.6331;EUR_AF=0.4851;SAS_AF=0.5225;AA=a|||;VT=SNP
19	11561629	rs8616	T	C	100	PASS	AC=923;AF=0.184305;AN=5008;NS=2504;DP=10505;EAS_AF=0.1538;AMR_AF=0.1758;AFR_AF=0.3442;EUR_AF=0.1004;SAS_AF=0.092;AA=t|||;VT=SNP
19	11562041	rs72992965	C	A	100	PASS	AC=97;AF=0.019369;AN=5008;NS=2504;DP=11668;EAS_AF=0;AMR_AF=0.0303;AFR_AF=0.0038;EUR_AF=0.0656;SAS_AF=0.0051;AA=C|||;VT=SNP
19	11562459	rs138354612	C	T	100	PASS	AC=273;AF=0.0545128;AN=5008;NS=2504;DP=6223;EAS_AF=0.0298;AMR_AF=0.1383;AFR_AF=0.0053;EUR_AF=0.0855;SAS_AF=0.0552;AA=C|||;VT=SNP
19	11564011	rs114348792	G	C	100	PASS	AC=97;AF=0.019369;AN=5008;NS=2504;DP=13057;EAS_AF=0.001;AMR_AF=0.0245;AFR_AF=0.0182;EUR_AF=0.0457;SAS_AF=0.0092;AA=G|||;VT=SNP
19	11564194	rs141996336	G	A	100	PASS	AC=175;AF=0.0349441;AN=5008;NS=2504;DP=15070;EAS_AF=0.0337;AMR_AF=0.0331;AFR_AF=0.0212;EUR_AF=0.0606;SAS_AF=0.0297;AA=g|||;VT=SNP
19	11564290	rs117845984	G	A	100	PASS	AC=219;AF=0.04373;AN=5008;NS=2504;DP=17173;EAS_AF=0.0734;AMR_AF=0.0331;AFR_AF=0.0197;EUR_AF=0.0616;SAS_AF=0.0348;AA=G|||;VT=SNP
19	11564993	rs3745686	G	A	100	PASS	AC=281;AF=0.0561102;AN=5008;NS=2504;DP=10227;EAS_AF=0.1389;AMR_AF=0.036;AFR_AF=0.0182;EUR_AF=0.0557;SAS_AF=0.0368;AA=G|||;VT=SNP
19	11565919	rs311796	A	G	100	PASS	AC=1406;AF=0.280751;AN=5008;NS=2504;DP=15923;EAS_AF=0.0397;AMR_AF=0.2277;AFR_AF=0.6679;EUR_AF=0.1511;SAS_AF=0.1769;AA=T|||;VT=SNP
19	11566260	rs140996707	G	A	100	PASS	AC=22;AF=0.00439297;AN=5008;NS=2504;DP=14486;EAS_AF=0;AMR_AF=0.0072;AFR_AF=0.0008;EUR_AF=0.0139;SAS_AF=0.002;AA=g|||;VT=SNP
19	11566495	rs311794	A	G	100	PASS	AC=773;AF=0.154353;AN=5008;NS=2504;DP=16987;EAS_AF=0.0357;AMR_AF=0.1772;AFR_AF=0.2451;EUR_AF=0.1352;SAS_AF=0.1575;AA=A|||;VT=SNP
19	11566518	rs311793	A	G	100	PASS	AC=773;AF=0.154353;AN=5008;NS=2504;DP=16577;EAS_AF=0.0357;AMR_AF=0.1772;AFR_AF=0.2451;EUR_AF=0.1352;SAS_AF=0.1575;AA=G|||;VT=SNP
19	11566943	rs143076301	C	T	100	PASS	AC=56;AF=0.0111821;AN=5008;NS=2504;DP=14977;EAS_AF=0;AMR_AF=0.013;AFR_AF=0.0023;EUR_AF=0.0398;SAS_AF=0.0041;AA=C|||;VT=SNP
19	11567075	rs311792	G	A	100	PASS	AC=778;AF=0.155351;AN=5008;NS=2504;DP=14328;EAS_AF=0.0367;AMR_AF=0.1787;AFR_AF=0.2451;EUR_AF=0.1372;SAS_AF=0.1585;AA=A|||;VT=SNP
19	11567142	rs311791	G	A	100	PASS	AC=774;AF=0.154553;AN=5008;NS=2504;DP=5383;EAS_AF=0.0357;AMR_AF=0.1772;AFR_AF=0.2451;EUR_AF=0.1352;SAS_AF=0.1585;AA=A|||;VT=SNP
19	11567572	rs311789	A	G	100	PASS	AC=1715;AF=0.342452;AN=5008;NS=2504;DP=15544;EAS_AF=0.1736;AMR_AF=0.2637;AFR_AF=0.702;EUR_AF=0.2048;SAS_AF=0.228;AA=G|||;VT=SNP
19	11568022	rs311788	A	T	100	PASS	AC=679;AF=0.135583;AN=5008;NS=2504;DP=6780;EAS_AF=0.003;AMR_AF=0.0605;AFR_AF=0.3865;EUR_AF=0.0547;SAS_AF=0.0695;AA=A|||;VT=SNP
19	11568067	rs311787	G	A	100	PASS	AC=679;AF=0.135583;AN=5008;NS=2504;DP=5970;EAS_AF=0.003;AMR_AF=0.0605;AFR_AF=0.3865;EUR_AF=0.0547;SAS_AF=0.0695;AA=G|||;VT=SNP
19	11568422	rs28440978	C	T	100	PASS	AC=479;AF=0.095647;AN=5008;NS=2504;DP=13536;EAS_AF=0.0327;AMR_AF=0.1441;AFR_AF=0.1331;EUR_AF=0.0825;SAS_AF=0.089;AA=C|||;VT=SNP
19	11568522	rs311786	A	G	100	PASS	AC=1814;AF=0.36222;AN=5008;NS=2504;DP=17734;EAS_AF=0.1746;AMR_AF=0.2651;AFR_AF=0.7753;EUR_AF=0.2058;SAS_AF=0.227;AA=a|||;VT=SNP
19	11568529	rs311785	G	C	100	PASS	AC=449;AF=0.0896565;AN=5008;NS=2504;DP=17824;EAS_AF=0.003;AMR_AF=0.0403;AFR_AF=0.2231;EUR_AF=0.0547;SAS_AF=0.0695;AA=G|||;VT=SNP
19	11568611	rs311784	G	T	100	PASS	AC=679;AF=0.135583;AN=5008;NS=2504;DP=19331;EAS_AF=0.003;AMR_AF=0.0605;AFR_AF=0.3865;EUR_AF=0.0547;SAS_AF=0.0695;AA=G|||;VT=SNP
19	11569316	rs2242112	G	A	100	PASS	AC=285;AF=0.0569089;AN=5008;NS=2504;DP=20081;EAS_AF=0.1339;AMR_AF=0.036;AFR_AF=0.0166;EUR_AF=0.0537;SAS_AF=0.0501;AA=g|||;VT=SNP;EX_TARGET
19	11569397	rs61744781	G	A	100	PASS	AC=438;AF=0.0874601;AN=5008;NS=2504;DP=21068;EAS_AF=0.0337;AMR_AF=0.1412;AFR_AF=0.1029;EUR_AF=0.0825;SAS_AF=0.089;AA=G|||;VT=SNP;EX_TARGET
19	11570245	rs311782	A	G	100	PASS	AC=748;AF=0.149361;AN=5008;NS=2504;DP=14155;EAS_AF=0.003;AMR_AF=0.0605;AFR_AF=0.4387;EUR_AF=0.0547;SAS_AF=0.0695;AA=G|||;VT=SNP
19	11570329	rs148384195	G	A	100	PASS	AC=761;AF=0.151957;AN=5008;NS=2504;DP=14844;EAS_AF=0.0516;AMR_AF=0.1772;AFR_AF=0.289;EUR_AF=0.0964;SAS_AF=0.1094;AA=g|||;VT=SNP
19	11570467	rs311781	G	A	100	PASS	AC=1808;AF=0.361022;AN=5008;NS=2504;DP=16930;EAS_AF=0.1895;AMR_AF=0.2738;AFR_AF=0.7542;EUR_AF=0.2048;SAS_AF=0.229;AA=A|||;VT=SNP
19	11570910	rs311780	G	A	100	PASS	AC=739;AF=0.147564;AN=5008;NS=2504;DP=17043;EAS_AF=0.003;AMR_AF=0.0605;AFR_AF=0.4312;EUR_AF=0.0557;SAS_AF=0.0695;AA=G|||;VT=SNP
19	11571090	rs311779	A	G	100	PASS	AC=764;AF=0.152556;AN=5008;NS=2504;DP=14905;EAS_AF=0.003;AMR_AF=0.0706;AFR_AF=0.4395;EUR_AF=0.0626;SAS_AF=0.0695;AA=A|||;VT=SNP
19	11571287	rs311778	C	G	100	PASS	AC=675;AF=0.134784;AN=5008;NS=2504;DP=16011;EAS_AF=0.002;AMR_AF=0.0605;AFR_AF=0.3843;EUR_AF=0.0547;SAS_AF=0.0695;AA=C|||;VT=SNP
19	11571784	rs114026567	C	T	100	PASS	AC=694;AF=0.138578;AN=5008;NS=2504;DP=11194;EAS_AF=0.0397;AMR_AF=0.1499;AFR_AF=0.2716;EUR_AF=0.0845;SAS_AF=0.1084;AA=c|||;VT=SNP
19	11571940	rs112046498	G	T	100	PASS	AC=641;AF=0.127995;AN=5008;NS=2504;DP=14165;EAS_AF=0.0427;AMR_AF=0.1599;AFR_AF=0.2163;EUR_AF=0.0944;SAS_AF=0.1084;AA=G|||;VT=SNP
19	11572717	rs192847	G	A	100	PASS	AC=408;AF=0.0814696;AN=5008;NS=2504;DP=13299;EAS_AF=0.002;AMR_AF=0.0389;AFR_AF=0.1974;EUR_AF=0.0547;SAS_AF=0.0644;AA=N|||;VT=SNP
19	11573467	rs311776	T	A	100	PASS	AC=1061;AF=0.211861;AN=5008;NS=2504;DP=15791;EAS_AF=0.006;AMR_AF=0.0836;AFR_AF=0.6407;EUR_AF=0.0686;SAS_AF=0.0828;AA=T|||;VT=SNP
19	11573747	rs311775	A	G	100	PASS	AC=1433;AF=0.286142;AN=5008;NS=2504;DP=11961;EAS_AF=0.1696;AMR_AF=0.2435;AFR_AF=0.531;EUR_AF=0.1918;SAS_AF=0.2025;AA=A|||;VT=SNP
19	11573943	rs170173	G	C	100	PASS	AC=415;AF=0.0828674;AN=5008;NS=2504;DP=17276;EAS_AF=0.002;AMR_AF=0.0418;AFR_AF=0.2005;EUR_AF=0.0537;SAS_AF=0.0665;AA=G|||;VT=SNP
19	11573961	rs170172	A	G	100	PASS	AC=411;AF=0.0820687;AN=5008;NS=2504;DP=16484;EAS_AF=0.002;AMR_AF=0.0418;AFR_AF=0.1997;EUR_AF=0.0537;SAS_AF=0.0634;AA=A|||;VT=SNP
19	11574135	rs76924454	A	G	100	PASS	AC=286;AF=0.0571086;AN=5008;NS=2504;DP=18304;EAS_AF=0.129;AMR_AF=0.0403;AFR_AF=0.0182;EUR_AF=0.0537;SAS_AF=0.0511;AA=A|||;VT=SNP
19	11574674	rs113931472	C	T	100	PASS	AC=639;AF=0.127596;AN=5008;NS=2504;DP=12086;EAS_AF=0.002;AMR_AF=0.0605;AFR_AF=0.3601;EUR_AF=0.0537;SAS_AF=0.0665;AA=C|||;VT=SNP
19	11576260	rs493358	A	G	100	PASS	AC=1756;AF=0.350639;AN=5008;NS=2504;DP=13871;EAS_AF=0.1746;AMR_AF=0.2651;AFR_AF=0.7315;EUR_AF=0.2038;SAS_AF=0.229;AA=G|||;VT=SNP
19	11576697	rs72992967	C	T	100	PASS	AC=218;AF=0.0435304;AN=5008;NS=2504;DP=12525;EAS_AF=0.001;AMR_AF=0.0706;AFR_AF=0.0076;EUR_AF=0.1133;SAS_AF=0.045;AA=C|||;VT=SNP
19	11577957	rs512192	G	A	100	PASS	AC=431;AF=0.0860623;AN=5008;NS=2504;DP=14947;EAS_AF=0.002;AMR_AF=0.0389;AFR_AF=0.2141;EUR_AF=0.0537;SAS_AF=0.0665;AA=g|||;VT=SNP
19	11578151	rs693131	T	C	100	PASS	AC=1818;AF=0.363019;AN=5008;NS=2504;DP=11648;EAS_AF=0.1815;AMR_AF=0.2695;AFR_AF=0.7708;EUR_AF=0.2028;SAS_AF=0.2301;AA=t|||;VT=SNP
19	11578334	rs11671597	T	C	100	PASS	AC=413;AF=0.0824681;AN=5008;NS=2504;DP=16462;EAS_AF=0.002;AMR_AF=0.0389;AFR_AF=0.1997;EUR_AF=0.0537;SAS_AF=0.0675;AA=t|||;VT=SNP
19	11578842	rs188723	T	C	100	PASS	AC=969;AF=0.19349;AN=5008;NS=2504;DP=17972;EAS_AF=0.1379;AMR_AF=0.1066;AFR_AF=0.3707;EUR_AF=0.1213;SAS_AF=0.1472;AA=T|||;VT=SNP
19	11579014	rs77945020	T	C	100	PASS	AC=454;AF=0.090655;AN=5008;NS=2504;DP=18443;EAS_AF=0.001;AMR_AF=0.0375;AFR_AF=0.2277;EUR_AF=0.0547;SAS_AF=0.0726;AA=T|||;VT=SNP
19	11579490	rs167480	T	C	100	PASS	AC=1178;AF=0.235224;AN=5008;NS=2504;DP=15414;EAS_AF=0.0585;AMR_AF=0.1686;AFR_AF=0.593;EUR_AF=0.0775;SAS_AF=0.1431;AA=C|||;VT=SNP
19	11579533	rs311798	G	C	100	PASS	AC=298;AF=0.0595048;AN=5008;NS=2504;DP=15978;EAS_AF=0.002;AMR_AF=0.0231;AFR_AF=0.1551;EUR_AF=0.0199;SAS_AF=0.0562;AA=g|||;VT=SNP
19	11580106	rs28498052	G	A	100	PASS	AC=672;AF=0.134185;AN=5008;NS=2504;DP=18567;EAS_AF=0.0556;AMR_AF=0.1398;AFR_AF=0.292;EUR_AF=0.0586;SAS_AF=0.0757;AA=G|||;VT=SNP
19	11580110	rs79402109	G	A	100	PASS	AC=311;AF=0.0621006;AN=5008;NS=2504;DP=18441;EAS_AF=0.1012;AMR_AF=0.1066;AFR_AF=0.003;EUR_AF=0.0567;SAS_AF=0.0757;AA=g|||;VT=SNP
19	11580606	rs7257898	C	T	100	PASS	AC=300;AF=0.0599042;AN=5008;NS=2504;DP=16486;EAS_AF=0.12;AMR_AF=0.0389;AFR_AF=0.0499;EUR_AF=0.0527;SAS_AF=0.0337;AA=c|||;VT=SNP
19	11580998	rs190118275	C	T	100	PASS	AC=26;AF=0.00519169;AN=5008;NS=2504;DP=14202;EAS_AF=0;AMR_AF=0.0043;AFR_AF=0.0008;EUR_AF=0.0099;SAS_AF=0.0123;AA=c|||;VT=SNP
19	11581531	rs75989646	T	G	100	PASS	AC=299;AF=0.0597045;AN=5008;NS=2504;DP=15807;EAS_AF=0.12;AMR_AF=0.0389;AFR_AF=0.0499;EUR_AF=0.0517;SAS_AF=0.0337;AA=t|||;VT=SNP
19	11581727	rs10410504	T	C	100	PASS	AC=1667;AF=0.332867;AN=5008;NS=2504;DP=15054;EAS_AF=0.1815;AMR_AF=0.2305;AFR_AF=0.764;EUR_AF=0.1412;SAS_AF=0.1759;AA=t|||;VT=SNP
19	11581833	rs115979535	A	T	100	PASS	AC=299;AF=0.0597045;AN=5008;NS=2504;DP=14625;EAS_AF=0.12;AMR_AF=0.0389;AFR_AF=0.0499;EUR_AF=0.0517;SAS_AF=0.0337;AA=a|||;VT=SNP
19	11582747	rs694857	C	G	100	PASS	AC=1658;AF=0.33107;AN=5008;NS=2504;DP=22117;EAS_AF=0.1796;AMR_AF=0.2305;AFR_AF=0.7579;EUR_AF=0.1412;SAS_AF=0.1769;AA=G|||;VT=SNP
19	11583171	rs62131156	A	G	100	PASS	AC=107;AF=0.0213658;AN=5008;NS=2504;DP=22599;EAS_AF=0;AMR_AF=0.0259;AFR_AF=0.0038;EUR_AF=0.0567;SAS_AF=0.0276;AA=A|||;VT=SNP
19	11583808	rs113604534	G	C	100	PASS	AC=421;AF=0.0840655;AN=5008;NS=2504;DP=18188;EAS_AF=0.002;AMR_AF=0.0432;AFR_AF=0.2269;EUR_AF=0.0318;SAS_AF=0.0583;AA=G|||;VT=SNP
19	11583962	rs11672500	C	T	100	PASS	AC=745;AF=0.148762;AN=5008;NS=2504;DP=17656;EAS_AF=0.1091;AMR_AF=0.2176;AFR_AF=0.0325;EUR_AF=0.2604;SAS_AF=0.183;AA=c|||;VT=SNP
19	11584110	rs664477	A	G	100	PASS	AC=1662;AF=0.331869;AN=5008;NS=2504;DP=15289;EAS_AF=0.1825;AMR_AF=0.2277;AFR_AF=0.7587;EUR_AF=0.1431;SAS_AF=0.1769;AA=g|||;VT=SNP
19	11584193	rs78852838	A	G	100	PASS	AC=289;AF=0.0577077;AN=5008;NS=2504;DP=18025;EAS_AF=0.121;AMR_AF=0.0389;AFR_AF=0.0416;EUR_AF=0.0517;SAS_AF=0.0337;AA=A|||;VT=SNP
19	11584725	rs645170	T	G	100	PASS	AC=1660;AF=0.33147;AN=5008;NS=2504;DP=18980;EAS_AF=0.1806;AMR_AF=0.232;AFR_AF=0.7587;EUR_AF=0.1402;SAS_AF=0.1769;AA=G|||;VT=SNP
19	11584818	rs17638167	C	T	100	PASS	AC=262;AF=0.0523163;AN=5008;NS=2504;DP=18904;EAS_AF=0.0585;AMR_AF=0.1052;AFR_AF=0.0015;EUR_AF=0.0547;SAS_AF=0.0746;AA=C|||;VT=SNP
19	11584997	rs150741652	G	A	100	PASS	AC=68;AF=0.0135783;AN=5008;NS=2504;DP=17554;EAS_AF=0;AMR_AF=0.0115;AFR_AF=0.0008;EUR_AF=0.0348;SAS_AF=0.0245;AA=g|||;VT=SNP
19	11585479	rs143854904	G	A	100	PASS	AC=38;AF=0.00758786;AN=5008;NS=2504;DP=16536;EAS_AF=0.001;AMR_AF=0.0014;AFR_AF=0.0015;EUR_AF=0.0119;SAS_AF=0.0225;AA=G|||;VT=SNP
19	11585714	rs113596225	A	G	100	PASS	AC=822;AF=0.164137;AN=5008;NS=2504;DP=17479;EAS_AF=0.119;AMR_AF=0.0735;AFR_AF=0.4198;EUR_AF=0.0527;SAS_AF=0.044;AA=G|||;VT=SNP
19	11585730	rs112943209	G	A	100	PASS	AC=357;AF=0.0712859;AN=5008;NS=2504;DP=17747;EAS_AF=0.0575;AMR_AF=0.111;AFR_AF=0.0832;EUR_AF=0.0557;SAS_AF=0.0573;AA=G|||;VT=SNP
19	11586469	rs142631120	C	T	100	PASS	AC=287;AF=0.0573083;AN=5008;NS=2504;DP=14243;EAS_AF=0.119;AMR_AF=0.0389;AFR_AF=0.0416;EUR_AF=0.0517;SAS_AF=0.0337;AA=C|||;VT=SNP
19	11586626	rs13346717	T	C	100	PASS	AC=828;AF=0.165335;AN=5008;NS=2504;DP=19978;EAS_AF=0.119;AMR_AF=0.072;AFR_AF=0.4251;EUR_AF=0.0527;SAS_AF=0.044;AA=C|||;VT=SNP
19	11586666	rs112113003	A	G	100	PASS	AC=827;AF=0.165136;AN=5008;NS=2504;DP=20479;EAS_AF=0.119;AMR_AF=0.072;AFR_AF=0.4244;EUR_AF=0.0527;SAS_AF=0.044;AA=a|||;VT=SNP
19	11586708	rs616065	G	T	100	PASS	AC=402;AF=0.0802716;AN=5008;NS=2504;DP=19480;EAS_AF=0.002;AMR_AF=0.0418;AFR_AF=0.2141;EUR_AF=0.0308;SAS_AF=0.0583;AA=G|||;VT=SNP
19	11586856	rs116308200	G	A	100	PASS	AC=289;AF=0.0577077;AN=5008;NS=2504;DP=20944;EAS_AF=0.119;AMR_AF=0.0389;AFR_AF=0.0431;EUR_AF=0.0517;SAS_AF=0.0337;AA=G|||;VT=SNP
19	11587418	rs117232480	G	A	100	PASS	AC=38;AF=0.00758786;AN=5008;NS=2504;DP=17376;EAS_AF=0.001;AMR_AF=0.0014;AFR_AF=0.0015;EUR_AF=0.0119;SAS_AF=0.0225;AA=G|||;VT=SNP
19	11587556	rs7250291	A	G	100	PASS	AC=82;AF=0.0163738;AN=5008;NS=2504;DP=14539;EAS_AF=0;AMR_AF=0.0245;AFR_AF=0.0038;EUR_AF=0.0239;SAS_AF=0.0368;AA=A|||;VT=SNP
19	11587637	rs601492	C	T	100	PASS	AC=490;AF=0.0978435;AN=5008;NS=2504;DP=15711;EAS_AF=0.002;AMR_AF=0.0288;AFR_AF=0.2882;EUR_AF=0.0199;SAS_AF=0.0685;AA=C|||;VT=SNP
19	11588405	rs1671825	T	C	100	PASS	AC=835;AF=0.166733;AN=5008;NS=2504;DP=17789;EAS_AF=0.0119;AMR_AF=0.0634;AFR_AF=0.5091;EUR_AF=0.0388;SAS_AF=0.0685;AA=T|||;VT=SNP
19	11589358	rs78162058	A	G	100	PASS	AC=350;AF=0.0698882;AN=5008;NS=2504;DP=17256;EAS_AF=0.0446;AMR_AF=0.1095;AFR_AF=0.087;EUR_AF=0.0577;SAS_AF=0.0573;AA=a|||;VT=SNP
19	11591572	rs149961193	C	T	100	PASS	AC=30;AF=0.00599042;AN=5008;NS=2504;DP=6885;EAS_AF=0;AMR_AF=0.0058;AFR_AF=0;EUR_AF=0.0169;SAS_AF=0.0092;AA=C|||;VT=SNP
19	11592203	rs311804	C	A	100	PASS	AC=869;AF=0.173522;AN=5008;NS=2504;DP=15751;EAS_AF=0.002;AMR_AF=0.0562;AFR_AF=0.5499;EUR_AF=0.0209;SAS_AF=0.0818;AA=C|||;VT=SNP
19	11593220	rs75326959	G	A	100	PASS	AC=175;AF=0.0349441;AN=5008;NS=2504;DP=12576;EAS_AF=0.0407;AMR_AF=0.098;AFR_AF=0.0023;EUR_AF=0.0348;SAS_AF=0.0286;AA=G|||;VT=SNP
19	11593858	rs78895581	C	T	100	PASS	AC=324;AF=0.0646965;AN=5008;NS=2504;DP=18242;EAS_AF=0.003;AMR_AF=0.1066;AFR_AF=0.0234;EUR_AF=0.1362;SAS_AF=0.0808;AA=C|||;VT=SNP
19	11594045	rs11878849	T	C	100	PASS	AC=510;AF=0.101837;AN=5008;NS=2504;DP=13580;EAS_AF=0.1766;AMR_AF=0.1369;AFR_AF=0.0832;EUR_AF=0.0686;SAS_AF=0.0593;AA=T|||;VT=SNP
19	11595121	rs55643734	G	A	100	PASS	AC=387;AF=0.0772764;AN=5008;NS=2504;DP=17874;EAS_AF=0.0397;AMR_AF=0.1037;AFR_AF=0.1377;EUR_AF=0.0388;SAS_AF=0.0552;AA=A|||;VT=SNP
19	11595314	rs73512759	G	C	100	PASS	AC=452;AF=0.0902556;AN=5008;NS=2504;DP=18096;EAS_AF=0.0397;AMR_AF=0.1196;AFR_AF=0.1785;EUR_AF=0.0388;SAS_AF=0.0552;AA=C|||;VT=SNP
19	11595637	rs10422275	T	C	100	PASS	AC=1553;AF=0.310104;AN=5008;NS=2504;DP=14350;EAS_AF=0.119;AMR_AF=0.2291;AFR_AF=0.7617;EUR_AF=0.1153;SAS_AF=0.1544;AA=t|||;VT=SNP
19	11595643	rs112999652	G	A	100	PASS	AC=437;AF=0.0872604;AN=5008;NS=2504;DP=13875;EAS_AF=0.0397;AMR_AF=0.1196;AFR_AF=0.177;EUR_AF=0.0388;SAS_AF=0.0419;AA=g|||;VT=SNP
19	11595905	rs74547446	A	C	100	PASS	AC=540;AF=0.107827;AN=5008;NS=2504;DP=18551;EAS_AF=0.0397;AMR_AF=0.1268;AFR_AF=0.2504;EUR_AF=0.0398;SAS_AF=0.0419;AA=A|||;VT=SNP
19	11595906	rs4804167	C	A	100	PASS	AC=1841;AF=0.367612;AN=5008;NS=2504;DP=18557;EAS_AF=0.2063;AMR_AF=0.4539;AFR_AF=0.2648;EUR_AF=0.492;SAS_AF=0.4836;AA=A|||;VT=SNP
19	11595928	rs311806	T	C	100	PASS	AC=1190;AF=0.23762;AN=5008;NS=2504;DP=19333;EAS_AF=0.0427;AMR_AF=0.1715;AFR_AF=0.6339;EUR_AF=0.0676;SAS_AF=0.1247;AA=t|||;VT=SNP
19	11596039	rs118038330	G	A	100	PASS	AC=26;AF=0.00519169;AN=5008;NS=2504;DP=15797;EAS_AF=0.001;AMR_AF=0.0115;AFR_AF=0.0015;EUR_AF=0.0109;SAS_AF=0.0041;AA=G|||;VT=SNP
19	11596297	rs2302972	G	A	100	PASS	AC=437;AF=0.0872604;AN=5008;NS=2504;DP=19199;EAS_AF=0.0397;AMR_AF=0.1196;AFR_AF=0.177;EUR_AF=0.0388;SAS_AF=0.0419;AA=G|||;VT=SNP
19	11596649	rs62131158	A	G	100	PASS	AC=105;AF=0.0209665;AN=5008;NS=2504;DP=14448;EAS_AF=0;AMR_AF=0.0259;AFR_AF=0.0038;EUR_AF=0.0557;SAS_AF=0.0266;AA=a|||;VT=SNP
19	11597711	rs112316419	C	T	100	PASS	AC=189;AF=0.0377396;AN=5008;NS=2504;DP=15717;EAS_AF=0.0754;AMR_AF=0.0274;AFR_AF=0.0144;EUR_AF=0.0457;SAS_AF=0.0297;AA=C|||;VT=SNP
19	11598224	rs74552618	C	T	100	PASS	AC=29;AF=0.00579073;AN=5008;NS=2504;DP=16677;EAS_AF=0.001;AMR_AF=0.0043;AFR_AF=0.0015;EUR_AF=0.0129;SAS_AF=0.0102;AA=C|||;VT=SNP;EX_TARGET
19	11598483	rs311805	T	C	100	PASS	AC=1540;AF=0.307508;AN=5008;NS=2504;DP=14453;EAS_AF=0.1181;AMR_AF=0.2089;AFR_AF=0.7632;EUR_AF=0.1153;SAS_AF=0.1544;AA=C|||;VT=SNP;EX_TARGET
19	11598576	rs142199640	G	A	100	PASS	AC=13;AF=0.00259585;AN=5008;NS=2504;DP=9870;EAS_AF=0;AMR_AF=0.0043;AFR_AF=0;EUR_AF=0.0099;SAS_AF=0;AA=G|||;VT=SNP;EX_TARGET
19	11598657	rs117673751	A	G	100	PASS	AC=102;AF=0.0203674;AN=5008;NS=2504;DP=9896;EAS_AF=0;AMR_AF=0.0187;AFR_AF=0.0015;EUR_AF=0.0517;SAS_AF=0.0358;AA=A|||;VT=SNP;EX_TARGET
19	11599443	rs187361168	C	T	100	PASS	AC=24;AF=0.00479233;AN=5008;NS=2504;DP=16180;EAS_AF=0;AMR_AF=0.0072;AFR_AF=0.0015;EUR_AF=0.0129;SAS_AF=0.0041;AA=c|||;VT=SNP
19	11599701	rs146535510	G	A	100	PASS	AC=13;AF=0.00259585;AN=5008;NS=2504;DP=16906;EAS_AF=0;AMR_AF=0.0043;AFR_AF=0.0008;EUR_AF=0.005;SAS_AF=0.0041;AA=N|||;VT=SNP
19	11599807	rs112377742	T	C	100	PASS	AC=264;AF=0.0527157;AN=5008;NS=2504;DP=19435;EAS_AF=0.002;AMR_AF=0.0202;AFR_AF=0.1225;EUR_AF=0.0179;SAS_AF=0.0695;AA=T|||;VT=SNP
19	11599864	rs142455960	A	G	100	PASS	AC=188;AF=0.0375399;AN=5008;NS=2504;DP=17732;EAS_AF=0.0744;AMR_AF=0.0274;AFR_AF=0.0144;EUR_AF=0.0457;SAS_AF=0.0297;AA=A|||;VT=SNP
19	11599953	rs73512762	G	A	100	PASS	AC=470;AF=0.0938498;AN=5008;NS=2504;DP=15525;EAS_AF=0.002;AMR_AF=0.0245;AFR_AF=0.2753;EUR_AF=0.0179;SAS_AF=0.0706;AA=G|||;VT=SNP
19	11600276	rs78421569	A	G	100	PASS	AC=574;AF=0.114617;AN=5008;NS=2504;DP=18369;EAS_AF=0.0407;AMR_AF=0.1412;AFR_AF=0.2602;EUR_AF=0.0497;SAS_AF=0.0419;AA=A|||;VT=SNP
19	11602672	rs113820604	G	A	100	PASS	AC=257;AF=0.0513179;AN=5008;NS=2504;DP=16249;EAS_AF=0.0397;AMR_AF=0.0994;AFR_AF=0.0507;EUR_AF=0.0388;SAS_AF=0.0429;AA=G|||;VT=SNP
19	11602789	rs79173269	C	T	100	PASS	AC=265;AF=0.0529153;AN=5008;NS=2504;DP=18894;EAS_AF=0.0397;AMR_AF=0.0994;AFR_AF=0.0575;EUR_AF=0.0388;SAS_AF=0.0419;AA=C|||;VT=SNP
19	11602952	rs144327384	T	C	100	PASS	AC=266;AF=0.053115;AN=5008;NS=2504;DP=15738;EAS_AF=0.0407;AMR_AF=0.0994;AFR_AF=0.0575;EUR_AF=0.0388;SAS_AF=0.0419;AA=C|||;VT=SNP
19	11603149	rs112238363	C	T	100	PASS	AC=265;AF=0.0529153;AN=5008;NS=2504;DP=17204;EAS_AF=0.0397;AMR_AF=0.0994;AFR_AF=0.0575;EUR_AF=0.0388;SAS_AF=0.0419;AA=C|||;VT=SNP
19	11603321	rs35949302	A	G	100	PASS	AC=961;AF=0.191893;AN=5008;NS=2504;DP=17202;EAS_AF=0.2401;AMR_AF=0.1801;AFR_AF=0.0386;EUR_AF=0.2604;SAS_AF=0.2873;AA=A|||;VT=SNP
19	11603670	rs76998436	G	C	100	PASS	AC=242;AF=0.0483227;AN=5008;NS=2504;DP=17791;EAS_AF=0.0397;AMR_AF=0.0994;AFR_AF=0.0401;EUR_AF=0.0388;SAS_AF=0.0419;AA=C|||;VT=SNP
19	11603958	rs145558787	C	T	100	PASS	AC=266;AF=0.053115;AN=5008;NS=2504;DP=16836;EAS_AF=0.0397;AMR_AF=0.0994;AFR_AF=0.0582;EUR_AF=0.0388;SAS_AF=0.0419;AA=C|||;VT=SNP
19	11604141	rs311802	G	A	100	PASS	AC=264;AF=0.0527157;AN=5008;NS=2504;DP=18707;EAS_AF=0.002;AMR_AF=0.0202;AFR_AF=0.1225;EUR_AF=0.0179;SAS_AF=0.0695;AA=G|||;VT=SNP
19	11604230	rs17447356	A	C	100	PASS	AC=265;AF=0.0529153;AN=5008;NS=2504;DP=19855;EAS_AF=0.0397;AMR_AF=0.0994;AFR_AF=0.0575;EUR_AF=0.0388;SAS_AF=0.0419;AA=C|||;VT=SNP
19	11604816	rs311801	C	A	100	PASS	AC=1527;AF=0.304912;AN=5008;NS=2504;DP=18030;EAS_AF=0.1161;AMR_AF=0.2089;AFR_AF=0.7549;EUR_AF=0.1153;SAS_AF=0.1544;AA=A|||;VT=SNP
19	11605056	rs7508166	C	G	100	PASS	AC=461;AF=0.0920527;AN=5008;NS=2504;DP=18719;EAS_AF=0.0397;AMR_AF=0.1196;AFR_AF=0.1952;EUR_AF=0.0388;SAS_AF=0.0419;AA=G|||;VT=SNP
19	11605575	rs12609753	C	T	100	PASS	AC=460;AF=0.091853;AN=5008;NS=2504;DP=17455;EAS_AF=0.0397;AMR_AF=0.1182;AFR_AF=0.1952;EUR_AF=0.0388;SAS_AF=0.0419;AA=C|||;VT=SNP
19	11605597	rs311800	A	G	100	PASS	AC=585;AF=0.116813;AN=5008;NS=2504;DP=17495;EAS_AF=0.003;AMR_AF=0.0461;AFR_AF=0.3321;EUR_AF=0.0298;SAS_AF=0.0828;AA=A|||;VT=SNP
19	11605782	rs73512768	A	G	100	PASS	AC=463;AF=0.0924521;AN=5008;NS=2504;DP=15091;EAS_AF=0.0397;AMR_AF=0.1196;AFR_AF=0.1967;EUR_AF=0.0388;SAS_AF=0.0419;AA=G|||;VT=SNP
19	11606304	rs74759079	G	T	100	PASS	AC=158;AF=0.0315495;AN=5008;NS=2504;DP=19323;EAS_AF=0.0734;AMR_AF=0.0202;AFR_AF=0.0136;EUR_AF=0.0288;SAS_AF=0.0235;AA=G|||;VT=SNP
19	11607011	rs74459869	A	G	100	PASS	AC=235;AF=0.0469249;AN=5008;NS=2504;DP=18302;EAS_AF=0.0397;AMR_AF=0.0994;AFR_AF=0.0325;EUR_AF=0.0388;SAS_AF=0.045;AA=A|||;VT=SNP
19	11607317	rs7508575	G	A	100	PASS	AC=463;AF=0.0924521;AN=5008;NS=2504;DP=17223;EAS_AF=0.0407;AMR_AF=0.1196;AFR_AF=0.1959;EUR_AF=0.0388;SAS_AF=0.0419;AA=G|||;VT=SNP
19	11607536	rs73512770	G	A	100	PASS	AC=460;AF=0.091853;AN=5008;NS=2504;DP=19699;EAS_AF=0.0407;AMR_AF=0.1182;AFR_AF=0.1944;EUR_AF=0.0388;SAS_AF=0.0419;AA=A|||;VT=SNP
19	11608173	rs56367850	C	G	100	PASS	AC=462;AF=0.0922524;AN=5008;NS=2504;DP=20050;EAS_AF=0.0397;AMR_AF=0.1196;AFR_AF=0.1959;EUR_AF=0.0388;SAS_AF=0.0419;AA=G|||;VT=SNP
19	11608178	rs79303830	G	A	100	PASS	AC=189;AF=0.0377396;AN=5008;NS=2504;DP=19663;EAS_AF=0.0754;AMR_AF=0.0274;AFR_AF=0.0144;EUR_AF=0.0457;SAS_AF=0.0297;AA=g|||;VT=SNP
19	11608434	rs61024168	A	C	100	PASS	AC=439;AF=0.0876597;AN=5008;NS=2504;DP=20764;EAS_AF=0.0397;AMR_AF=0.1196;AFR_AF=0.1785;EUR_AF=0.0388;SAS_AF=0.0419;AA=G|||;VT=SNP
19	11608931	rs2287671	A	C	100	PASS	AC=439;AF=0.0876597;AN=5008;NS=2504;DP=19409;EAS_AF=0.0397;AMR_AF=0.1196;AFR_AF=0.1785;EUR_AF=0.0388;SAS_AF=0.0419;AA=C|||;VT=SNP
19	11609540	rs12611081	T	C	100	PASS	AC=439;AF=0.0876597;AN=5008;NS=2504;DP=18454;EAS_AF=0.0397;AMR_AF=0.1196;AFR_AF=0.1785;EUR_AF=0.0388;SAS_AF=0.0419;AA=T|||;VT=SNP
19	11609662	rs12611106	T	C	100	PASS	AC=437;AF=0.0872604;AN=5008;NS=2504;DP=20663;EAS_AF=0.0397;AMR_AF=0.1167;AFR_AF=0.1785;EUR_AF=0.0388;SAS_AF=0.0419;AA=C|||;VT=SNP
19	11609820	rs1966481	G	A	100	PASS	AC=218;AF=0.0435304;AN=5008;NS=2504;DP=18325;EAS_AF=0.0397;AMR_AF=0.098;AFR_AF=0.0227;EUR_AF=0.0388;SAS_AF=0.0419;AA=G|||;VT=SNP
19	11609869	rs1966480	C	A	100	PASS	AC=227;AF=0.0453275;AN=5008;NS=2504;DP=18031;EAS_AF=0.0397;AMR_AF=0.098;AFR_AF=0.0295;EUR_AF=0.0388;SAS_AF=0.0419;AA=C|||;VT=SNP
19	11609924	rs311799	T	C	100	PASS	AC=1502;AF=0.29992;AN=5008;NS=2504;DP=18474;EAS_AF=0.1171;AMR_AF=0.2089;AFR_AF=0.7352;EUR_AF=0.1153;SAS_AF=0.1544;AA=C|||;VT=SNP
19	11610043	rs12609195	G	T	100	PASS	AC=226;AF=0.0451278;AN=5008;NS=2504;DP=19586;EAS_AF=0.0397;AMR_AF=0.098;AFR_AF=0.0287;EUR_AF=0.0388;SAS_AF=0.0419;AA=G|||;VT=SNP
19	11610372	rs113786114	G	A	100	PASS	AC=193;AF=0.0385383;AN=5008;NS=2504;DP=16263;EAS_AF=0.0397;AMR_AF=0.098;AFR_AF=0.0038;EUR_AF=0.0388;SAS_AF=0.0419;AA=G|||;VT=SNP
19	11611159	rs657435	C	T	100	PASS	AC=253;AF=0.0505192;AN=5008;NS=2504;DP=20616;EAS_AF=0.002;AMR_AF=0.0202;AFR_AF=0.1142;EUR_AF=0.0179;SAS_AF=0.0695;AA=C|||;VT=SNP
19	11611215	rs116889989	T	C	100	PASS	AC=20;AF=0.00399361;AN=5008;NS=2504;DP=21873;EAS_AF=0;AMR_AF=0.0043;AFR_AF=0.0015;EUR_AF=0.0129;SAS_AF=0.002;AA=T|||;VT=SNP
19	11611387	rs656508	G	T	100	PASS	AC=258;AF=0.0515176;AN=5008;NS=2504;DP=20447;EAS_AF=0.002;AMR_AF=0.0216;AFR_AF=0.1172;EUR_AF=0.0179;SAS_AF=0.0695;AA=G|||;VT=SNP
19	11611678	rs77905153	G	A	100	PASS	AC=232;AF=0.0463259;AN=5008;NS=2504;DP=20561;EAS_AF=0.0397;AMR_AF=0.0994;AFR_AF=0.0325;EUR_AF=0.0388;SAS_AF=0.0419;AA=G|||;VT=SNP
19	11611830	rs79325797	C	T	100	PASS	AC=232;AF=0.0463259;AN=5008;NS=2504;DP=15885;EAS_AF=0.0397;AMR_AF=0.0994;AFR_AF=0.0325;EUR_AF=0.0388;SAS_AF=0.0419;AA=C|||;VT=SNP
19	11612020	rs78971982	C	G	100	PASS	AC=244;AF=0.048722;AN=5008;NS=2504;DP=11901;EAS_AF=0.0734;AMR_AF=0.0303;AFR_AF=0.0552;EUR_AF=0.0467;SAS_AF=0.0297;AA=G|||;VT=SNP
19	11612052	rs116999894	G	A	100	PASS	AC=187;AF=0.0373403;AN=5008;NS=2504;DP=12006;EAS_AF=0.0734;AMR_AF=0.0274;AFR_AF=0.0144;EUR_AF=0.0457;SAS_AF=0.0297;AA=G|||;VT=SNP
19	11612313	rs625417	T	C	100	PASS	AC=1372;AF=0.273962;AN=5008;NS=2504;DP=17707;EAS_AF=0.1161;AMR_AF=0.183;AFR_AF=0.6596;EUR_AF=0.1044;SAS_AF=0.1544;AA=C|||;VT=SNP
19	11612466	rs645584	A	G	100	PASS	AC=1138;AF=0.227236;AN=5008;NS=2504;DP=15605;EAS_AF=0.1171;AMR_AF=0.1671;AFR_AF=0.5;EUR_AF=0.1044;SAS_AF=0.1411;AA=A|||;VT=SNP
19	11612498	rs624899	C	T	100	PASS	AC=1242;AF=0.248003;AN=5008;NS=2504;DP=15867;EAS_AF=0.0774;AMR_AF=0.0893;AFR_AF=0.6997;EUR_AF=0.0666;SAS_AF=0.1125;AA=c|||;VT=SNP
19	11612528	rs624524	T	G	100	PASS	AC=922;AF=0.184105;AN=5008;NS=2504;DP=16688;EAS_AF=0.1161;AMR_AF=0.17;AFR_AF=0.3366;EUR_AF=0.1034;SAS_AF=0.1411;AA=T|||;VT=SNP
19	11612662	rs644699	T	C	100	PASS	AC=647;AF=0.129193;AN=5008;NS=2504;DP=19080;EAS_AF=0.0764;AMR_AF=0.0519;AFR_AF=0.2821;EUR_AF=0.0636;SAS_AF=0.0992;AA=t|||;VT=SNP
19	11612776	rs149418749	A	C	100	PASS	AC=188;AF=0.0375399;AN=5008;NS=2504;DP=17626;EAS_AF=0.0744;AMR_AF=0.0274;AFR_AF=0.0144;EUR_AF=0.0457;SAS_AF=0.0297;AA=A|||;VT=SNP
19	11613055	rs611840	C	T	100	PASS	AC=258;AF=0.0515176;AN=5008;NS=2504;DP=17903;EAS_AF=0.003;AMR_AF=0.0202;AFR_AF=0.1172;EUR_AF=0.0179;SAS_AF=0.0695;AA=C|||;VT=SNP
19	11613298	rs79925707	G	C	100	PASS	AC=189;AF=0.0377396;AN=5008;NS=2504;DP=18253;EAS_AF=0.0744;AMR_AF=0.0274;AFR_AF=0.0151;EUR_AF=0.0457;SAS_AF=0.0297;AA=G|||;VT=SNP
19	11613302	rs10417716	C	G	100	PASS	AC=904;AF=0.180511;AN=5008;NS=2504;DP=17886;EAS_AF=0.0744;AMR_AF=0.0663;AFR_AF=0.5242;EUR_AF=0.0477;SAS_AF=0.0429;AA=C|||;VT=SNP
19	11614690	rs598813	C	T	100	PASS	AC=249;AF=0.0497204;AN=5008;NS=2504;DP=20372;EAS_AF=0.002;AMR_AF=0.0202;AFR_AF=0.1112;EUR_AF=0.0179;SAS_AF=0.0695;AA=C|||;VT=SNP
19	11614987	rs4520944	C	A	100	PASS	AC=311;AF=0.0621006;AN=5008;NS=2504;DP=16191;EAS_AF=0.0397;AMR_AF=0.1023;AFR_AF=0.09;EUR_AF=0.0398;SAS_AF=0.0419;AA=C|||;VT=SNP
19	11615210	rs585790	T	C	100	PASS	AC=1115;AF=0.222644;AN=5008;NS=2504;DP=15606;EAS_AF=0.0417;AMR_AF=0.1513;AFR_AF=0.5961;EUR_AF=0.0577;SAS_AF=0.1247;AA=t|||;VT=SNP
19	11615514	rs660887	C	G	100	PASS	AC=1474;AF=0.294329;AN=5008;NS=2504;DP=19429;EAS_AF=0.1161;AMR_AF=0.1888;AFR_AF=0.733;EUR_AF=0.1054;SAS_AF=0.1544;AA=G|||;VT=SNP
19	11615933	rs680184	C	T	100	PASS	AC=1477;AF=0.294928;AN=5008;NS=2504;DP=14216;EAS_AF=0.1161;AMR_AF=0.1902;AFR_AF=0.7352;EUR_AF=0.1044;SAS_AF=0.1544;AA=T|||;VT=SNP
19	11616807	rs1062958	A	G	100	PASS	AC=796;AF=0.158946;AN=5008;NS=2504;DP=14379;EAS_AF=0.0397;AMR_AF=0.1297;AFR_AF=0.4418;EUR_AF=0.0398;SAS_AF=0.0429;AA=A|||;VT=SNP
19	11617073	rs35513404	C	T	100	PASS	AC=66;AF=0.0131789;AN=5008;NS=2504;DP=14958;EAS_AF=0;AMR_AF=0.0159;AFR_AF=0.0023;EUR_AF=0.0477;SAS_AF=0.0041;AA=C|||;VT=SNP;EX_TARGET
19	11618132	rs7254233	T	C	100	PASS	AC=1480;AF=0.295527;AN=5008;NS=2504;DP=13238;EAS_AF=0.1161;AMR_AF=0.1902;AFR_AF=0.7352;EUR_AF=0.1064;SAS_AF=0.1554;AA=C|||;VT=SNP
19	11618421	rs73512787	T	G	100	PASS	AC=274;AF=0.0547125;AN=5008;NS=2504;DP=14131;EAS_AF=0.002;AMR_AF=0.0202;AFR_AF=0.1301;EUR_AF=0.0179;SAS_AF=0.0695;AA=T|||;VT=SNP
19	11618630	rs34803265	G	A	100	PASS	AC=119;AF=0.023762;AN=5008;NS=2504;DP=15521;EAS_AF=0;AMR_AF=0.036;AFR_AF=0.0023;EUR_AF=0.0835;SAS_AF=0.0072;AA=G|||;VT=SNP;EX_TARGET
19	11618766	rs8108598	A	C	100	PASS	AC=793;AF=0.158347;AN=5008;NS=2504;DP=17260;EAS_AF=0.0397;AMR_AF=0.1297;AFR_AF=0.441;EUR_AF=0.0388;SAS_AF=0.0419;AA=C|||;VT=SNP
19	11618783	rs8111571	T	C	100	PASS	AC=793;AF=0.158347;AN=5008;NS=2504;DP=17357;EAS_AF=0.0397;AMR_AF=0.1297;AFR_AF=0.441;EUR_AF=0.0388;SAS_AF=0.0419;AA=C|||;VT=SNP;EX_TARGET
19	11619086	rs59952955	T	G	100	PASS	AC=794;AF=0.158546;AN=5008;NS=2504;DP=17771;EAS_AF=0.0397;AMR_AF=0.1297;AFR_AF=0.441;EUR_AF=0.0398;SAS_AF=0.0419;AA=G|||;VT=SNP
19	11619925	rs113581950	G	A	100	PASS	AC=509;AF=0.101637;AN=5008;NS=2504;DP=11224;EAS_AF=0.0397;AMR_AF=0.1225;AFR_AF=0.2292;EUR_AF=0.0398;SAS_AF=0.0419;AA=G|||;VT=SNP
19	11619965	rs72992996	G	A	100	PASS	AC=1140;AF=0.227636;AN=5008;NS=2504;DP=12432;EAS_AF=0.3075;AMR_AF=0.2104;AFR_AF=0.0537;EUR_AF=0.3032;SAS_AF=0.3149;AA=G|||;VT=SNP
19	11619999	rs149959265	T	C	100	PASS	AC=188;AF=0.0375399;AN=5008;NS=2504;DP=14097;EAS_AF=0.0744;AMR_AF=0.0274;AFR_AF=0.0144;EUR_AF=0.0457;SAS_AF=0.0297;AA=T|||;VT=SNP
19	11620922	rs113285175	T	A	100	PASS	AC=1473;AF=0.294129;AN=5008;NS=2504;DP=19737;EAS_AF=0.1161;AMR_AF=0.1873;AFR_AF=0.7322;EUR_AF=0.1054;SAS_AF=0.1554;AA=A|||;VT=SNP
19	11620979	rs73512794	T	C	100	PASS	AC=1134;AF=0.226438;AN=5008;NS=2504;DP=19370;EAS_AF=0.0417;AMR_AF=0.1513;AFR_AF=0.6097;EUR_AF=0.0577;SAS_AF=0.1258;AA=C|||;VT=SNP
19	11621129	rs2871605	T	C	100	PASS	AC=794;AF=0.158546;AN=5008;NS=2504;DP=18771;EAS_AF=0.0397;AMR_AF=0.1297;AFR_AF=0.441;EUR_AF=0.0398;SAS_AF=0.0419;AA=T|||;VT=SNP
19	11621431	rs116893606	C	T	100	PASS	AC=61;AF=0.0121805;AN=5008;NS=2504;DP=15078;EAS_AF=0;AMR_AF=0.0101;AFR_AF=0.0008;EUR_AF=0.0189;SAS_AF=0.0348;AA=c|||;VT=SNP
19	11622833	rs145961795	G	A	100	PASS	AC=187;AF=0.0373403;AN=5008;NS=2504;DP=16196;EAS_AF=0.0734;AMR_AF=0.0274;AFR_AF=0.0144;EUR_AF=0.0457;SAS_AF=0.0297;AA=G|||;VT=SNP
19	11623681	rs112793225	C	T	100	PASS	AC=491;AF=0.0980431;AN=5008;NS=2504;DP=21054;EAS_AF=0.002;AMR_AF=0.0245;AFR_AF=0.2814;EUR_AF=0.0179;SAS_AF=0.0838;AA=c|||;VT=SNP
19	11623849	rs12609928	C	G	100	PASS	AC=1475;AF=0.294529;AN=5008;NS=2504;DP=15411;EAS_AF=0.1161;AMR_AF=0.1888;AFR_AF=0.733;EUR_AF=0.1054;SAS_AF=0.1554;AA=g|||;VT=SNP;EX_TARGET
19	11624176	rs8113534	G	C	100	PASS	AC=1479;AF=0.295327;AN=5008;NS=2504;DP=15145;EAS_AF=0.1161;AMR_AF=0.1902;AFR_AF=0.7352;EUR_AF=0.1054;SAS_AF=0.1554;AA=c|||;VT=SNP
19	11625081	rs73512799	C	T	100	PASS	AC=286;AF=0.0571086;AN=5008;NS=2504;DP=16266;EAS_AF=0.002;AMR_AF=0.0187;AFR_AF=0.1399;EUR_AF=0.0179;SAS_AF=0.0695;AA=c|||;VT=SNP
19	11625179	rs77063470	G	A	100	PASS	AC=286;AF=0.0571086;AN=5008;NS=2504;DP=18001;EAS_AF=0.002;AMR_AF=0.0187;AFR_AF=0.1399;EUR_AF=0.0179;SAS_AF=0.0695;AA=g|||;VT=SNP
19	11625265	rs73512800	A	G	100	PASS	AC=276;AF=0.0551118;AN=5008;NS=2504;DP=19430;EAS_AF=0.002;AMR_AF=0.0187;AFR_AF=0.1324;EUR_AF=0.0179;SAS_AF=0.0695;AA=a|||;VT=SNP
19	11625280	rs17001450	G	A	100	PASS	AC=560;AF=0.111821;AN=5008;NS=2504;DP=18352;EAS_AF=0.002;AMR_AF=0.0576;AFR_AF=0.2852;EUR_AF=0.0497;SAS_AF=0.093;AA=g|||;VT=SNP
19	11625455	rs7253585	C	G	100	PASS	AC=1561;AF=0.311701;AN=5008;NS=2504;DP=16155;EAS_AF=0.1161;AMR_AF=0.2262;AFR_AF=0.7474;EUR_AF=0.1372;SAS_AF=0.1646;AA=g|||;VT=SNP
19	11625994	rs112571451	T	C	100	PASS	AC=1468;AF=0.293131;AN=5008;NS=2504;DP=13185;EAS_AF=0.1151;AMR_AF=0.1916;AFR_AF=0.73;EUR_AF=0.1064;SAS_AF=0.1503;AA=t|||;VT=SNP
19	11626139	rs142910930	C	T	100	PASS	AC=772;AF=0.154153;AN=5008;NS=2504;DP=14965;EAS_AF=0.0675;AMR_AF=0.0461;AFR_AF=0.4455;EUR_AF=0.0149;SAS_AF=0.0695;AA=N|||;VT=SNP
19	11626197	rs12609372	A	G	100	PASS	AC=699;AF=0.139577;AN=5008;NS=2504;DP=16043;EAS_AF=0.0486;AMR_AF=0.1282;AFR_AF=0.3306;EUR_AF=0.0437;SAS_AF=0.0818;AA=a|||;VT=SNP
19	11626695	rs151072307	C	T	100	PASS	AC=256;AF=0.0511182;AN=5008;NS=2504;DP=19788;EAS_AF=0.001;AMR_AF=0.0187;AFR_AF=0.1452;EUR_AF=0.0189;SAS_AF=0.0317;AA=C|||;VT=SNP
19	11627365	rs58333508	G	A	100	PASS	AC=580;AF=0.115815;AN=5008;NS=2504;DP=17319;EAS_AF=0.001;AMR_AF=0.0432;AFR_AF=0.3775;EUR_AF=0.0189;SAS_AF=0.0317;AA=G|||;VT=SNP
19	11627374	rs10417632	A	G	100	PASS	AC=1382;AF=0.275958;AN=5008;NS=2504;DP=17791;EAS_AF=0.1081;AMR_AF=0.1671;AFR_AF=0.7156;EUR_AF=0.0646;SAS_AF=0.1493;AA=G|||;VT=SNP
19	11627527	rs112078584	G	A	100	PASS	AC=211;AF=0.0421326;AN=5008;NS=2504;DP=19189;EAS_AF=0.0337;AMR_AF=0.098;AFR_AF=0.0204;EUR_AF=0.0398;SAS_AF=0.0429;AA=G|||;VT=SNP
19	11627630	rs112800378	T	C	100	PASS	AC=327;AF=0.0652955;AN=5008;NS=2504;DP=18746;EAS_AF=0.0337;AMR_AF=0.1037;AFR_AF=0.1051;EUR_AF=0.0408;SAS_AF=0.0419;AA=C|||;VT=SNP
19	11628305	rs143491398	G	A	100	PASS	AC=75;AF=0.014976;AN=5008;NS=2504;DP=17814;EAS_AF=0;AMR_AF=0.0245;AFR_AF=0.0015;EUR_AF=0.0437;SAS_AF=0.0123;AA=G|||;VT=SNP
19	11628467	rs6511735	G	A	100	PASS	AC=1318;AF=0.263179;AN=5008;NS=2504;DP=20113;EAS_AF=0.1032;AMR_AF=0.1643;AFR_AF=0.68;EUR_AF=0.0646;SAS_AF=0.1391;AA=A|||;VT=SNP
19	11628471	rs143547892	C	T	100	PASS	AC=9;AF=0.00179712;AN=5008;NS=2504;DP=20330;EAS_AF=0;AMR_AF=0.0029;AFR_AF=0.0008;EUR_AF=0.006;SAS_AF=0;AA=C|||;VT=SNP
19	11629100	rs113880710	G	A	100	PASS	AC=209;AF=0.0417332;AN=5008;NS=2504;DP=15870;EAS_AF=0.0337;AMR_AF=0.0965;AFR_AF=0.0204;EUR_AF=0.0398;SAS_AF=0.0419;AA=G|||;VT=SNP
19	11629284	rs10406077	A	G	100	PASS	AC=1358;AF=0.271166;AN=5008;NS=2504;DP=14374;EAS_AF=0.1032;AMR_AF=0.1657;AFR_AF=0.7095;EUR_AF=0.0646;SAS_AF=0.1391;AA=G|||;VT=SNP
19	11629504	rs113872371	G	C	100	PASS	AC=59;AF=0.0117812;AN=5008;NS=2504;DP=16910;EAS_AF=0.002;AMR_AF=0.0072;AFR_AF=0.0008;EUR_AF=0.0209;SAS_AF=0.0307;AA=G|||;VT=SNP
19	11630599	rs59855845	A	G	100	PASS	AC=575;AF=0.114816;AN=5008;NS=2504;DP=14309;EAS_AF=0.001;AMR_AF=0.0432;AFR_AF=0.3744;EUR_AF=0.0189;SAS_AF=0.0307;AA=A|||;VT=SNP
19	11631080	rs112682128	G	A	100	PASS	AC=10;AF=0.00199681;AN=5008;NS=2504;DP=15399;EAS_AF=0;AMR_AF=0.0058;AFR_AF=0;EUR_AF=0.006;SAS_AF=0;AA=G|||;VT=SNP
19	11631586	rs145875239	G	A	100	PASS	AC=13;AF=0.00259585;AN=5008;NS=2504;DP=14245;EAS_AF=0;AMR_AF=0.0043;AFR_AF=0;EUR_AF=0.0099;SAS_AF=0;AA=A|||;VT=SNP
19	11631767	rs55857421	C	T	100	PASS	AC=621;AF=0.124002;AN=5008;NS=2504;DP=16240;EAS_AF=0.001;AMR_AF=0.0432;AFR_AF=0.4092;EUR_AF=0.0189;SAS_AF=0.0307;AA=C|||;VT=SNP
19	11632207	rs73514607	G	A	100	PASS	AC=595;AF=0.11881;AN=5008;NS=2504;DP=20222;EAS_AF=0.001;AMR_AF=0.0447;AFR_AF=0.3888;EUR_AF=0.0189;SAS_AF=0.0307;AA=G|||;VT=SNP
19	11632366	rs73514609	G	A	100	PASS	AC=594;AF=0.11861;AN=5008;NS=2504;DP=19542;EAS_AF=0.001;AMR_AF=0.0432;AFR_AF=0.3888;EUR_AF=0.0189;SAS_AF=0.0307;AA=G|||;VT=SNP
19	11633687	rs142035232	C	G	100	PASS	AC=213;AF=0.0425319;AN=5008;NS=2504;DP=11548;EAS_AF=0.0377;AMR_AF=0.0965;AFR_AF=0.0204;EUR_AF=0.0398;SAS_AF=0.0419;AA=C|||;VT=SNP
19	11635198	rs113393152	G	A	100	PASS	AC=296;AF=0.0591054;AN=5008;NS=2504;DP=14435;EAS_AF=0.0337;AMR_AF=0.1023;AFR_AF=0.0817;EUR_AF=0.0417;SAS_AF=0.0419;AA=G|||;VT=SNP
19	11636866	rs149098840	G	A	100	PASS	AC=61;AF=0.0121805;AN=5008;NS=2504;DP=15540;EAS_AF=0;AMR_AF=0.0159;AFR_AF=0.0061;EUR_AF=0.0229;SAS_AF=0.0194;AA=G|||;VT=SNP
19	11637021	rs113807561	A	G	100	PASS	AC=187;AF=0.0373403;AN=5008;NS=2504;DP=19587;EAS_AF=0.0347;AMR_AF=0.0951;AFR_AF=0.0038;EUR_AF=0.0398;SAS_AF=0.0419;AA=A|||;VT=SNP
19	11637996	rs57178064	G	T	100	PASS	AC=398;AF=0.0794728;AN=5008;NS=2504;DP=15105;EAS_AF=0.001;AMR_AF=0.0375;AFR_AF=0.2428;EUR_AF=0.0189;SAS_AF=0.0317;AA=G|||;VT=SNP
19	11638316	rs7258326	A	C	100	PASS	AC=1358;AF=0.271166;AN=5008;NS=2504;DP=17872;EAS_AF=0.1042;AMR_AF=0.1643;AFR_AF=0.7088;EUR_AF=0.0646;SAS_AF=0.1401;AA=C|||;VT=SNP
19	11639627	rs6511736	A	T	100	PASS	AC=1358;AF=0.271166;AN=5008;NS=2504;DP=16312;EAS_AF=0.1032;AMR_AF=0.1671;AFR_AF=0.7095;EUR_AF=0.0646;SAS_AF=0.138;AA=T|||;VT=SNP
19	11640110	rs55846444	G	A	100	PASS	AC=397;AF=0.0792732;AN=5008;NS=2504;DP=15116;EAS_AF=0.001;AMR_AF=0.0375;AFR_AF=0.2428;EUR_AF=0.0189;SAS_AF=0.0307;AA=G|||;VT=SNP
19	11640549	rs10412437	A	G	100	PASS	AC=1049;AF=0.209465;AN=5008;NS=2504;DP=14338;EAS_AF=0.0694;AMR_AF=0.0605;AFR_AF=0.618;EUR_AF=0.0239;SAS_AF=0.0982;AA=G|||;VT=SNP
19	11640570	rs10418021	T	G	100	PASS	AC=1353;AF=0.270168;AN=5008;NS=2504;DP=14558;EAS_AF=0.1032;AMR_AF=0.1671;AFR_AF=0.705;EUR_AF=0.0646;SAS_AF=0.1391;AA=G|||;VT=SNP
19	11641051	rs8109511	T	C	100	PASS	AC=399;AF=0.0796725;AN=5008;NS=2504;DP=16880;EAS_AF=0.001;AMR_AF=0.0375;AFR_AF=0.2443;EUR_AF=0.0189;SAS_AF=0.0307;AA=T|||;VT=SNP
19	11641363	rs56044537	A	G	100	PASS	AC=44;AF=0.00878594;AN=5008;NS=2504;DP=17448;EAS_AF=0.001;AMR_AF=0.0187;AFR_AF=0.0015;EUR_AF=0.0239;SAS_AF=0.0041;AA=A|||;VT=SNP
19	11641375	rs8109248	C	T	100	PASS	AC=1050;AF=0.209665;AN=5008;NS=2504;DP=17563;EAS_AF=0.0694;AMR_AF=0.0605;AFR_AF=0.6195;EUR_AF=0.0239;SAS_AF=0.0971;AA=C|||;VT=SNP
19	11642086	rs113259217	C	T	100	PASS	AC=209;AF=0.0417332;AN=5008;NS=2504;DP=12487;EAS_AF=0.0337;AMR_AF=0.098;AFR_AF=0.0204;EUR_AF=0.0398;SAS_AF=0.0409;AA=c|||;VT=SNP
19	11642502	rs112216620	G	A	100	PASS	AC=398;AF=0.0794728;AN=5008;NS=2504;DP=12909;EAS_AF=0.001;AMR_AF=0.0375;AFR_AF=0.2436;EUR_AF=0.0189;SAS_AF=0.0307;AA=g|||;VT=SNP
19	11645347	rs117507076	C	T	100	PASS	AC=19;AF=0.00379393;AN=5008;NS=2504;DP=12847;EAS_AF=0;AMR_AF=0.0043;AFR_AF=0.0015;EUR_AF=0.0129;SAS_AF=0.001;AA=C|||;VT=SNP
19	11646587	rs76999223	T	G	100	PASS	AC=209;AF=0.0417332;AN=5008;NS=2504;DP=18722;EAS_AF=0.0337;AMR_AF=0.098;AFR_AF=0.0204;EUR_AF=0.0398;SAS_AF=0.0409;AA=T|||;VT=SNP
19	11646825	rs74646284	C	G	100	PASS	AC=208;AF=0.0415335;AN=5008;NS=2504;DP=13889;EAS_AF=0.0337;AMR_AF=0.098;AFR_AF=0.0197;EUR_AF=0.0398;SAS_AF=0.0409;AA=G|||;VT=SNP
19	11646927	rs112866986	T	C	100	PASS	AC=207;AF=0.0413339;AN=5008;NS=2504;DP=12159;EAS_AF=0.0337;AMR_AF=0.098;AFR_AF=0.0197;EUR_AF=0.0398;SAS_AF=0.0399;AA=C|||;VT=SNP
19	11647141	rs11085784	C	T	100	PASS	AC=755;AF=0.150759;AN=5008;NS=2504;DP=11784;EAS_AF=0.0843;AMR_AF=0.3242;AFR_AF=0.0318;EUR_AF=0.2167;SAS_AF=0.1892;AA=C|||;VT=SNP
19	11647265	rs60817284	T	G	100	PASS	AC=1339;AF=0.267372;AN=5008;NS=2504;DP=15914;EAS_AF=0.1042;AMR_AF=0.1686;AFR_AF=0.6936;EUR_AF=0.0646;SAS_AF=0.138;AA=g|||;VT=SNP
19	11647499	rs78893286	G	T	100	PASS	AC=206;AF=0.0411342;AN=5008;NS=2504;DP=20071;EAS_AF=0.0327;AMR_AF=0.098;AFR_AF=0.0197;EUR_AF=0.0398;SAS_AF=0.0399;AA=T|||;VT=SNP
19	11647762	rs78722742	A	C	100	PASS	AC=206;AF=0.0411342;AN=5008;NS=2504;DP=19674;EAS_AF=0.0327;AMR_AF=0.098;AFR_AF=0.0197;EUR_AF=0.0398;SAS_AF=0.0399;AA=A|||;VT=SNP
19	11647870	rs145128974	A	C	100	PASS	AC=25;AF=0.00499201;AN=5008;NS=2504;DP=18635;EAS_AF=0;AMR_AF=0.0072;AFR_AF=0;EUR_AF=0.0169;SAS_AF=0.0031;AA=A|||;VT=SNP
19	11647961	rs76377652	C	T	100	PASS	AC=39;AF=0.00778754;AN=5008;NS=2504;DP=17575;EAS_AF=0;AMR_AF=0.0043;AFR_AF=0.0015;EUR_AF=0.0139;SAS_AF=0.0204;AA=C|||;VT=SNP
19	11648426	rs8105461	T	C	100	PASS	AC=1359;AF=0.271366;AN=5008;NS=2504;DP=17644;EAS_AF=0.1042;AMR_AF=0.17;AFR_AF=0.7065;EUR_AF=0.0666;SAS_AF=0.138;AA=C|||;VT=SNP
19	11648707	rs79092326	T	G	100	PASS	AC=206;AF=0.0411342;AN=5008;NS=2504;DP=17728;EAS_AF=0.0327;AMR_AF=0.098;AFR_AF=0.0197;EUR_AF=0.0398;SAS_AF=0.0399;AA=G|||;VT=SNP
19	11648959	rs79485345	T	C	100	PASS	AC=206;AF=0.0411342;AN=5008;NS=2504;DP=18958;EAS_AF=0.0327;AMR_AF=0.098;AFR_AF=0.0197;EUR_AF=0.0398;SAS_AF=0.0399;AA=T|||;VT=SNP
19	11648994	rs117663118	G	A	100	PASS	AC=22;AF=0.00439297;AN=5008;NS=2504;DP=19192;EAS_AF=0.001;AMR_AF=0.0086;AFR_AF=0.0015;EUR_AF=0.0089;SAS_AF=0.0041;AA=G|||;VT=SNP
19	11649289	rs72995003	G	A	100	PASS	AC=40;AF=0.00798722;AN=5008;NS=2504;DP=19320;EAS_AF=0;AMR_AF=0.0202;AFR_AF=0.0015;EUR_AF=0.0219;SAS_AF=0.002;AA=G|||;VT=SNP
19	11649318	rs8105890	C	G	100	PASS	AC=391;AF=0.0780751;AN=5008;NS=2504;DP=19207;EAS_AF=0.001;AMR_AF=0.0389;AFR_AF=0.2375;EUR_AF=0.0189;SAS_AF=0.0307;AA=C|||;VT=SNP
19	11649356	rs74550340	G	A	100	PASS	AC=206;AF=0.0411342;AN=5008;NS=2504;DP=18272;EAS_AF=0.0327;AMR_AF=0.098;AFR_AF=0.0197;EUR_AF=0.0398;SAS_AF=0.0399;AA=G|||;VT=SNP
19	11649692	rs8109708	T	G	100	PASS	AC=1333;AF=0.266174;AN=5008;NS=2504;DP=16433;EAS_AF=0.1032;AMR_AF=0.1686;AFR_AF=0.6906;EUR_AF=0.0636;SAS_AF=0.138;AA=G|||;VT=SNP;EX_TARGET
19	11649741	rs138283881	G	A	100	PASS	AC=25;AF=0.00499201;AN=5008;NS=2504;DP=17072;EAS_AF=0;AMR_AF=0.0072;AFR_AF=0;EUR_AF=0.0169;SAS_AF=0.0031;AA=G|||;VT=SNP;EX_TARGET
19	11650142	rs73514620	G	A	100	PASS	AC=392;AF=0.0782748;AN=5008;NS=2504;DP=17970;EAS_AF=0.001;AMR_AF=0.0389;AFR_AF=0.2383;EUR_AF=0.0189;SAS_AF=0.0307;AA=G|||;VT=SNP
19	11650457	rs13347094	T	G	100	PASS	AC=1357;AF=0.270966;AN=5008;NS=2504;DP=12847;EAS_AF=0.1052;AMR_AF=0.1686;AFR_AF=0.7057;EUR_AF=0.0646;SAS_AF=0.1391;AA=G|||;VT=SNP
19	11651077	rs115987369	C	T	100	PASS	AC=203;AF=0.0405351;AN=5008;NS=2504;DP=12349;EAS_AF=0.0327;AMR_AF=0.0937;AFR_AF=0.0197;EUR_AF=0.0398;SAS_AF=0.0399;AA=C|||;VT=SNP
19	11651810	rs7246527	A	G	100	PASS	AC=1353;AF=0.270168;AN=5008;NS=2504;DP=14074;EAS_AF=0.1042;AMR_AF=0.1686;AFR_AF=0.7035;EUR_AF=0.0646;SAS_AF=0.1391;AA=G|||;VT=SNP
19	11652195	rs7246946	A	G	100	PASS	AC=394;AF=0.0786741;AN=5008;NS=2504;DP=18533;EAS_AF=0.001;AMR_AF=0.0389;AFR_AF=0.2383;EUR_AF=0.0189;SAS_AF=0.0327;AA=A|||;VT=SNP
19	11652334	rs76918697	T	A	100	PASS	AC=205;AF=0.0409345;AN=5008;NS=2504;DP=20468;EAS_AF=0.0327;AMR_AF=0.098;AFR_AF=0.0197;EUR_AF=0.0388;SAS_AF=0.0399;AA=T|||;VT=SNP
19	11652472	rs117622894	C	T	100	PASS	AC=205;AF=0.0409345;AN=5008;NS=2504;DP=19285;EAS_AF=0.0327;AMR_AF=0.0965;AFR_AF=0.0197;EUR_AF=0.0398;SAS_AF=0.0399;AA=C|||;VT=SNP
19	11653196	rs112430167	C	A	100	PASS	AC=394;AF=0.0786741;AN=5008;NS=2504;DP=16024;EAS_AF=0.001;AMR_AF=0.0389;AFR_AF=0.2383;EUR_AF=0.0189;SAS_AF=0.0327;AA=C|||;VT=SNP
19	11653197	rs140735999	G	A	100	PASS	AC=205;AF=0.0409345;AN=5008;NS=2504;DP=15967;EAS_AF=0.0327;AMR_AF=0.0965;AFR_AF=0.0197;EUR_AF=0.0398;SAS_AF=0.0399;AA=G|||;VT=SNP
19	11654411	rs138405741	C	T	100	PASS	AC=205;AF=0.0409345;AN=5008;NS=2504;DP=9960;EAS_AF=0.0327;AMR_AF=0.0937;AFR_AF=0.0212;EUR_AF=0.0398;SAS_AF=0.0399;AA=C|||;VT=SNP
19	11654490	rs113093441	C	T	100	PASS	AC=394;AF=0.0786741;AN=5008;NS=2504;DP=11546;EAS_AF=0.001;AMR_AF=0.0389;AFR_AF=0.239;EUR_AF=0.0189;SAS_AF=0.0317;AA=C|||;VT=SNP
19	11654660	rs8112501	A	C	100	PASS	AC=1148;AF=0.229233;AN=5008;NS=2504;DP=15605;EAS_AF=0.1091;AMR_AF=0.1484;AFR_AF=0.5567;EUR_AF=0.0646;SAS_AF=0.137;AA=C|||;VT=SNP
19	11654808	rs117238337	A	C	100	PASS	AC=14;AF=0.00279553;AN=5008;NS=2504;DP=18211;EAS_AF=0;AMR_AF=0.0072;AFR_AF=0.0008;EUR_AF=0.008;SAS_AF=0;AA=A|||;VT=SNP
19	11654956	rs73514622	C	T	100	PASS	AC=766;AF=0.152955;AN=5008;NS=2504;DP=18568;EAS_AF=0.001;AMR_AF=0.0533;AFR_AF=0.466;EUR_AF=0.0219;SAS_AF=0.092;AA=C|||;VT=SNP
19	11655010	rs11880637	A	T	100	PASS	AC=320;AF=0.0638978;AN=5008;NS=2504;DP=19435;EAS_AF=0.0863;AMR_AF=0.0259;AFR_AF=0.0582;EUR_AF=0.0318;SAS_AF=0.1084;AA=A|||;VT=SNP
19	11655459	rs79424686	G	T	100	PASS	AC=738;AF=0.147364;AN=5008;NS=2504;DP=13254;EAS_AF=0.001;AMR_AF=0.0504;AFR_AF=0.4501;EUR_AF=0.0209;SAS_AF=0.0879;AA=G|||;VT=SNP
19	11656037	rs117270786	G	C	100	PASS	AC=160;AF=0.0319489;AN=5008;NS=2504;DP=14722;EAS_AF=0.0099;AMR_AF=0.0202;AFR_AF=0.0008;EUR_AF=0.0417;SAS_AF=0.0951;AA=G|||;VT=SNP
19	11656300	rs78341426	G	A	100	PASS	AC=175;AF=0.0349441;AN=5008;NS=2504;DP=10960;EAS_AF=0.1022;AMR_AF=0.0072;AFR_AF=0;EUR_AF=0.0219;SAS_AF=0.046;AA=G|||;VT=SNP
19	11656995	rs2052474	T	C	100	PASS	AC=1553;AF=0.310104;AN=5008;NS=2504;DP=16736;EAS_AF=0.1101;AMR_AF=0.1744;AFR_AF=0.767;EUR_AF=0.0805;SAS_AF=0.2311;AA=C|||;VT=SNP
19	11657879	rs116944697	G	A	100	PASS	AC=117;AF=0.0233626;AN=5008;NS=2504;DP=13531;EAS_AF=0.001;AMR_AF=0.0144;AFR_AF=0.031;EUR_AF=0.0229;SAS_AF=0.0429;AA=G|||;VT=SNP
19	11658205	rs112634748	G	A	100	PASS	AC=676;AF=0.134984;AN=5008;NS=2504;DP=12963;EAS_AF=0.0546;AMR_AF=0.0389;AFR_AF=0.3805;EUR_AF=0.0258;SAS_AF=0.0665;AA=G|||;VT=SNP
19	11659558	rs59146686	A	C	100	PASS	AC=424;AF=0.0846645;AN=5008;NS=2504;DP=15076;EAS_AF=0.001;AMR_AF=0.0288;AFR_AF=0.2557;EUR_AF=0.0229;SAS_AF=0.0429;AA=A|||;VT=SNP
19	11659710	rs8110999	C	A	100	PASS	AC=4273;AF=0.853235;AN=5008;NS=2504;DP=13467;EAS_AF=0.8433;AMR_AF=0.7046;AFR_AF=0.9228;EUR_AF=0.829;SAS_AF=0.8998;AA=A|||;VT=SNP
19	11659930	rs8111705	A	G	100	PASS	AC=4276;AF=0.853834;AN=5008;NS=2504;DP=11657;EAS_AF=0.8462;AMR_AF=0.7046;AFR_AF=0.9228;EUR_AF=0.829;SAS_AF=0.8998;AA=G|||;VT=SNP
19	11660012	rs8100751	T	A	100	PASS	AC=2808;AF=0.560703;AN=5008;NS=2504;DP=13323;EAS_AF=0.748;AMR_AF=0.5375;AFR_AF=0.2005;EUR_AF=0.7505;SAS_AF=0.6759;AA=T|||;VT=SNP
19	11660887	rs79983076	C	G	100	PASS	AC=45;AF=0.00898562;AN=5008;NS=2504;DP=14682;EAS_AF=0;AMR_AF=0.0101;AFR_AF=0.0023;EUR_AF=0.0338;SAS_AF=0.001;AA=C|||;VT=SNP
19	11660926	rs72995011	G	A	100	PASS	AC=16;AF=0.00319489;AN=5008;NS=2504;DP=13561;EAS_AF=0;AMR_AF=0.0058;AFR_AF=0;EUR_AF=0.008;SAS_AF=0.0041;AA=G|||;VT=SNP
19	11661890	rs7359902	A	G	100	PASS	AC=4277;AF=0.854034;AN=5008;NS=2504;DP=15000;EAS_AF=0.8462;AMR_AF=0.7046;AFR_AF=0.9228;EUR_AF=0.829;SAS_AF=0.9008;AA=G|||;VT=SNP
19	11662542	rs10417525	C	G	100	PASS	AC=2880;AF=0.57508;AN=5008;NS=2504;DP=14514;EAS_AF=0.746;AMR_AF=0.5447;AFR_AF=0.2549;EUR_AF=0.7515;SAS_AF=0.6718;AA=C|||;VT=SNP
19	11662550	rs56196099	C	G	100	PASS	AC=731;AF=0.145966;AN=5008;NS=2504;DP=14701;EAS_AF=0.001;AMR_AF=0.0504;AFR_AF=0.4766;EUR_AF=0.0229;SAS_AF=0.0429;AA=C|||;VT=SNP
19	11662672	rs12609292	G	T	100	PASS	AC=1278;AF=0.255192;AN=5008;NS=2504;DP=14877;EAS_AF=0.3175;AMR_AF=0.2896;AFR_AF=0.0832;EUR_AF=0.338;SAS_AF=0.3139;AA=G|||;VT=SNP
19	11662862	rs1549169	A	G	100	PASS	AC=4278;AF=0.854233;AN=5008;NS=2504;DP=15644;EAS_AF=0.8482;AMR_AF=0.7061;AFR_AF=0.9244;EUR_AF=0.828;SAS_AF=0.8978;AA=G|||;VT=SNP
19	11662989	rs7359952	C	T	100	PASS	AC=1088;AF=0.217252;AN=5008;NS=2504;DP=18597;EAS_AF=0.0298;AMR_AF=0.1354;AFR_AF=0.5991;EUR_AF=0.0348;SAS_AF=0.1401;AA=T|||;VT=SNP
19	11663220	rs7359988	A	C	100	PASS	AC=1108;AF=0.221246;AN=5008;NS=2504;DP=18737;EAS_AF=0.0873;AMR_AF=0.1383;AFR_AF=0.6006;EUR_AF=0.0368;SAS_AF=0.0951;AA=C|||;VT=SNP
19	11663478	rs7359858	T	C	100	PASS	AC=440;AF=0.0878594;AN=5008;NS=2504;DP=20807;EAS_AF=0.001;AMR_AF=0.0317;AFR_AF=0.2625;EUR_AF=0.0249;SAS_AF=0.046;AA=T|||;VT=SNP
19	11664068	rs8606	A	G	100	PASS	AC=4284;AF=0.855431;AN=5008;NS=2504;DP=14748;EAS_AF=0.8462;AMR_AF=0.7089;AFR_AF=0.9244;EUR_AF=0.831;SAS_AF=0.9008;AA=N|||;VT=SNP
19	11665917	rs151089299	C	T	100	PASS	AC=19;AF=0.00379393;AN=5008;NS=2504;DP=13317;EAS_AF=0;AMR_AF=0.0072;AFR_AF=0;EUR_AF=0.0139;SAS_AF=0;AA=C|||;VT=SNP
19	11666492	rs3810313	G	A	100	PASS	AC=2766;AF=0.552316;AN=5008;NS=2504;DP=20514;EAS_AF=0.748;AMR_AF=0.5375;AFR_AF=0.1717;EUR_AF=0.7505;SAS_AF=0.6718;AA=G|||;VT=SNP
19	11666591	rs3848587	C	T	100	PASS	AC=1363;AF=0.272165;AN=5008;NS=2504;DP=21339;EAS_AF=0.0962;AMR_AF=0.1599;AFR_AF=0.646;EUR_AF=0.0785;SAS_AF=0.227;AA=T|||;VT=SNP
19	11666683	rs10421961	A	G	100	PASS	AC=215;AF=0.0429313;AN=5008;NS=2504;DP=20399;EAS_AF=0.0089;AMR_AF=0.0245;AFR_AF=0.0461;EUR_AF=0.0437;SAS_AF=0.0859;AA=G|||;VT=SNP
19	11667404	rs10415967	A	G	100	PASS	AC=1363;AF=0.272165;AN=5008;NS=2504;DP=18498;EAS_AF=0.0962;AMR_AF=0.1599;AFR_AF=0.6467;EUR_AF=0.0785;SAS_AF=0.226;AA=a|||;VT=SNP
19	11668916	rs61149527	T	C	100	PASS	AC=1372;AF=0.273962;AN=5008;NS=2504;DP=19864;EAS_AF=0.0962;AMR_AF=0.1628;AFR_AF=0.6475;EUR_AF=0.0815;SAS_AF=0.229;AA=t|||;VT=SNP
19	11668971	rs60438445	G	A	100	PASS	AC=912;AF=0.182109;AN=5008;NS=2504;DP=20003;EAS_AF=0.0337;AMR_AF=0.1282;AFR_AF=0.5189;EUR_AF=0.0338;SAS_AF=0.0706;AA=G|||;VT=SNP
19	11670122	rs10403711	G	T	100	PASS	AC=460;AF=0.091853;AN=5008;NS=2504;DP=18270;EAS_AF=0.0625;AMR_AF=0.0346;AFR_AF=0.1286;EUR_AF=0.0477;SAS_AF=0.1585;AA=G|||;VT=SNP
19	11670232	rs11881637	G	A	100	PASS	AC=2761;AF=0.551318;AN=5008;NS=2504;DP=17680;EAS_AF=0.746;AMR_AF=0.5375;AFR_AF=0.1687;EUR_AF=0.7505;SAS_AF=0.6728;AA=G|||;VT=SNP
19	11671204	rs7255746	A	G	100	PASS	AC=4285;AF=0.855631;AN=5008;NS=2504;DP=19232;EAS_AF=0.8442;AMR_AF=0.7075;AFR_AF=0.9251;EUR_AF=0.832;SAS_AF=0.9029;AA=G|||;VT=SNP
19	11671304	rs35863302	C	T	100	PASS	AC=2750;AF=0.549121;AN=5008;NS=2504;DP=20352;EAS_AF=0.746;AMR_AF=0.536;AFR_AF=0.1679;EUR_AF=0.7445;SAS_AF=0.6697;AA=C|||;VT=SNP
19	11671427	rs974697	A	G	100	PASS	AC=288;AF=0.057508;AN=5008;NS=2504;DP=22669;EAS_AF=0.0089;AMR_AF=0.0245;AFR_AF=0.0582;EUR_AF=0.0507;SAS_AF=0.137;AA=A|||;VT=SNP
19	11672580	rs181454479	G	A	100	PASS	AC=122;AF=0.024361;AN=5008;NS=2504;DP=14943;EAS_AF=0.001;AMR_AF=0.0173;AFR_AF=0.0318;EUR_AF=0.0239;SAS_AF=0.044;AA=G|||;VT=SNP
19	11674294	rs12984574	G	A	100	PASS	AC=2756;AF=0.550319;AN=5008;NS=2504;DP=19237;EAS_AF=0.747;AMR_AF=0.536;AFR_AF=0.1679;EUR_AF=0.7445;SAS_AF=0.6748;AA=g|||;VT=SNP
19	11675141	rs2876698	C	G	100	PASS	AC=2905;AF=0.580072;AN=5008;NS=2504;DP=12071;EAS_AF=0.748;AMR_AF=0.5432;AFR_AF=0.2761;EUR_AF=0.7445;SAS_AF=0.6748;AA=C|||;VT=SNP
19	11675455	rs117018452	C	T	100	PASS	AC=62;AF=0.0123802;AN=5008;NS=2504;DP=16481;EAS_AF=0;AMR_AF=0.013;AFR_AF=0.0015;EUR_AF=0.0308;SAS_AF=0.0204;AA=C|||;VT=SNP
19	11675630	rs76375044	C	T	100	PASS	AC=20;AF=0.00399361;AN=5008;NS=2504;DP=15796;EAS_AF=0;AMR_AF=0.0043;AFR_AF=0.0008;EUR_AF=0.0159;SAS_AF=0;AA=A|||;VT=SNP
19	11676216	rs7246871	A	G	100	PASS	AC=415;AF=0.0828674;AN=5008;NS=2504;DP=16004;EAS_AF=0.0089;AMR_AF=0.0346;AFR_AF=0.152;EUR_AF=0.0507;SAS_AF=0.1329;AA=A|||;VT=SNP
19	11676832	rs10410554	T	C	100	PASS	AC=4286;AF=0.855831;AN=5008;NS=2504;DP=18197;EAS_AF=0.8442;AMR_AF=0.7089;AFR_AF=0.9266;EUR_AF=0.831;SAS_AF=0.9018;AA=N|||;VT=SNP
19	11677145	rs34912772	T	C	100	PASS	AC=1036;AF=0.206869;AN=5008;NS=2504;DP=20432;EAS_AF=0.1746;AMR_AF=0.1945;AFR_AF=0.0325;EUR_AF=0.3738;SAS_AF=0.3129;AA=t|||;VT=SNP
19	11677999	rs10405319	T	C	100	PASS	AC=4352;AF=0.86901;AN=5008;NS=2504;DP=13847;EAS_AF=0.8423;AMR_AF=0.7104;AFR_AF=0.9803;EUR_AF=0.83;SAS_AF=0.8988;AA=C|||;VT=SNP
19	11678138	rs35383690	C	A	100	PASS	AC=2781;AF=0.555312;AN=5008;NS=2504;DP=15087;EAS_AF=0.745;AMR_AF=0.5447;AFR_AF=0.1868;EUR_AF=0.7455;SAS_AF=0.6697;AA=C|||;VT=SNP
19	11678191	rs35128766	C	T	100	PASS	AC=1258;AF=0.251198;AN=5008;NS=2504;DP=12800;EAS_AF=0.3631;AMR_AF=0.2939;AFR_AF=0.0204;EUR_AF=0.339;SAS_AF=0.3272;AA=C|||;VT=SNP
19	11678192	rs74862238	C	T	100	PASS	AC=104;AF=0.0207668;AN=5008;NS=2504;DP=12725;EAS_AF=0;AMR_AF=0.0231;AFR_AF=0.003;EUR_AF=0.0586;SAS_AF=0.0256;AA=C|||;VT=SNP
19	11679103	rs34729479	C	A	100	PASS	AC=2722;AF=0.54353;AN=5008;NS=2504;DP=14170;EAS_AF=0.6974;AMR_AF=0.5403;AFR_AF=0.1778;EUR_AF=0.7495;SAS_AF=0.6697;AA=C|||;VT=SNP
19	11679122	rs117224236	A	G	100	PASS	AC=41;AF=0.0081869;AN=5008;NS=2504;DP=15589;EAS_AF=0;AMR_AF=0.0072;AFR_AF=0.0015;EUR_AF=0.0288;SAS_AF=0.0051;AA=A|||;VT=SNP
19	11679937	rs80132751	G	A	100	PASS	AC=1289;AF=0.257388;AN=5008;NS=2504;DP=15858;EAS_AF=0.2887;AMR_AF=0.1657;AFR_AF=0.1755;EUR_AF=0.3012;SAS_AF=0.3558;AA=-|||;VT=SNP
19	11680356	rs143467043	G	A	100	PASS	AC=18;AF=0.00359425;AN=5008;NS=2504;DP=16176;EAS_AF=0;AMR_AF=0.0101;AFR_AF=0;EUR_AF=0.006;SAS_AF=0.0051;AA=-|||;VT=SNP
19	11680531	rs11673583	T	C	100	PASS	AC=3775;AF=0.753794;AN=5008;NS=2504;DP=13516;EAS_AF=0.7034;AMR_AF=0.7622;AFR_AF=0.7148;EUR_AF=0.7942;SAS_AF=0.8108;AA=-|||;VT=SNP
19	11680634	rs4804604	A	C	100	PASS	AC=3245;AF=0.647963;AN=5008;NS=2504;DP=17656;EAS_AF=0.6815;AMR_AF=0.6758;AFR_AF=0.6377;EUR_AF=0.6044;SAS_AF=0.6524;AA=-|||;VT=SNP
19	11680759	rs55806100	A	G	100	PASS	AC=2447;AF=0.488618;AN=5008;NS=2504;DP=16513;EAS_AF=0.5804;AMR_AF=0.4049;AFR_AF=0.6067;EUR_AF=0.3449;SAS_AF=0.4417;AA=a|||;VT=SNP
19	11681825	rs150670916	T	C	100	PASS	AC=893;AF=0.178315;AN=5008;NS=2504;DP=13755;EAS_AF=0.1121;AMR_AF=0.2767;AFR_AF=0.0787;EUR_AF=0.2684;SAS_AF=0.2188;AA=t|||;VT=SNP
19	11682040	rs62129272	A	C	100	PASS	AC=3268;AF=0.652556;AN=5008;NS=2504;DP=15568;EAS_AF=0.6905;AMR_AF=0.6772;AFR_AF=0.6467;EUR_AF=0.6054;SAS_AF=0.6524;AA=a|||;VT=SNP
19	11682249	rs7253069	T	C	100	PASS	AC=4483;AF=0.895168;AN=5008;NS=2504;DP=19103;EAS_AF=0.8819;AMR_AF=0.915;AFR_AF=0.9455;EUR_AF=0.8897;SAS_AF=0.8323;AA=t|||;VT=SNP
19	11682495	rs7253363	T	G	100	PASS	AC=4909;AF=0.980232;AN=5008;NS=2504;DP=21662;EAS_AF=1;AMR_AF=0.964;AFR_AF=0.9992;EUR_AF=0.9602;SAS_AF=0.9663;AA=G|||;VT=SNP
19	11682785	rs35963942	C	T	100	PASS	AC=815;AF=0.16274;AN=5008;NS=2504;DP=19295;EAS_AF=0.1111;AMR_AF=0.268;AFR_AF=0.0318;EUR_AF=0.2634;SAS_AF=0.2147;AA=C|||;VT=SNP
19	11683160	rs4804605	T	C	100	PASS	AC=2259;AF=0.451078;AN=5008;NS=2504;DP=18241;EAS_AF=0.5288;AMR_AF=0.4755;AFR_AF=0.292;EUR_AF=0.4831;SAS_AF=0.5358;AA=T|||;VT=SNP
19	11683530	rs147041228	C	T	100	PASS	AC=38;AF=0.00758786;AN=5008;NS=2504;DP=15218;EAS_AF=0.001;AMR_AF=0.0115;AFR_AF=0.0015;EUR_AF=0.0239;SAS_AF=0.0031;AA=N|||;VT=SNP
19	11683849	rs149642807	G	A	100	PASS	AC=318;AF=0.0634984;AN=5008;NS=2504;DP=9657;EAS_AF=0.0437;AMR_AF=0.0677;AFR_AF=0.0212;EUR_AF=0.1223;SAS_AF=0.0777;AA=g|||;VT=SNP
19	11683973	rs78286652	A	G	100	PASS	AC=503;AF=0.100439;AN=5008;NS=2504;DP=10450;EAS_AF=0.1448;AMR_AF=0.0591;AFR_AF=0.0023;EUR_AF=0.0924;SAS_AF=0.2249;AA=a|||;VT=SNP
19	11684412	rs117694210	C	T	100	PASS	AC=412;AF=0.0822684;AN=5008;NS=2504;DP=16016;EAS_AF=0.126;AMR_AF=0.0677;AFR_AF=0.0234;EUR_AF=0.1223;SAS_AF=0.0859;AA=c|||;VT=SNP
19	11684535	rs6511737	T	C	100	PASS	AC=3269;AF=0.652756;AN=5008;NS=2504;DP=19395;EAS_AF=0.6915;AMR_AF=0.6729;AFR_AF=0.6581;EUR_AF=0.6024;SAS_AF=0.6431;AA=C|||;VT=SNP
19	11684646	rs34944783	C	T	100	PASS	AC=885;AF=0.176717;AN=5008;NS=2504;DP=19434;EAS_AF=0.123;AMR_AF=0.2723;AFR_AF=0.0802;EUR_AF=0.2614;SAS_AF=0.2076;AA=C|||;VT=SNP
19	11684954	rs62129274	C	G	100	PASS	AC=504;AF=0.100639;AN=5008;NS=2504;DP=17650;EAS_AF=0.1458;AMR_AF=0.0591;AFR_AF=0.0023;EUR_AF=0.0924;SAS_AF=0.2249;AA=C|||;VT=SNP
19	11685170	rs10425533	A	G	100	PASS	AC=3191;AF=0.637181;AN=5008;NS=2504;DP=12930;EAS_AF=0.6925;AMR_AF=0.6729;AFR_AF=0.5991;EUR_AF=0.6024;SAS_AF=0.6421;AA=G|||;VT=SNP
19	11686405	rs150281461	G	T	100	PASS	AC=44;AF=0.00878594;AN=5008;NS=2504;DP=17548;EAS_AF=0;AMR_AF=0.0101;AFR_AF=0.0015;EUR_AF=0.0318;SAS_AF=0.0031;AA=g|||;VT=SNP
19	11686743	rs79859926	C	T	100	PASS	AC=500;AF=0.0998403;AN=5008;NS=2504;DP=13718;EAS_AF=0.1488;AMR_AF=0.0548;AFR_AF=0.0098;EUR_AF=0.0795;SAS_AF=0.2239;AA=c|||;VT=SNP
19	11687195	rs2229531	C	T	100	PASS	AC=357;AF=0.0712859;AN=5008;NS=2504;DP=16995;EAS_AF=0.1012;AMR_AF=0.0677;AFR_AF=0.0083;EUR_AF=0.1153;SAS_AF=0.0828;AA=C|||;VT=SNP;EX_TARGET
19	11687351	rs2305799	C	T	100	PASS	AC=407;AF=0.08127;AN=5008;NS=2504;DP=20004;EAS_AF=0.1012;AMR_AF=0.0749;AFR_AF=0.031;EUR_AF=0.1292;SAS_AF=0.0838;AA=C|||;VT=SNP;EX_TARGET
19	11687908	rs62638747	G	A	100	PASS	AC=324;AF=0.0646965;AN=5008;NS=2504;DP=17330;EAS_AF=0.0238;AMR_AF=0.0749;AFR_AF=0.031;EUR_AF=0.1292;SAS_AF=0.0787;AA=G|||;VT=SNP;EX_TARGET
19	11688200	rs2071485	G	A	100	PASS	AC=504;AF=0.100639;AN=5008;NS=2504;DP=17309;EAS_AF=0.0327;AMR_AF=0.0951;AFR_AF=0.1551;EUR_AF=0.1233;SAS_AF=0.0777;AA=G|||;VT=SNP
19	11688460	rs2071484	T	C	100	PASS	AC=2553;AF=0.509784;AN=5008;NS=2504;DP=16160;EAS_AF=0.5685;AMR_AF=0.4121;AFR_AF=0.6747;EUR_AF=0.3439;SAS_AF=0.4663;AA=C|||;VT=SNP
19	11688539	rs2071483	G	T	100	PASS	AC=495;AF=0.0988419;AN=5008;NS=2504;DP=18568;EAS_AF=0.1488;AMR_AF=0.0548;AFR_AF=0.0098;EUR_AF=0.0785;SAS_AF=0.2198;AA=G|||;VT=SNP
19	11688889	rs76639504	A	T	100	PASS	AC=360;AF=0.071885;AN=5008;NS=2504;DP=21123;EAS_AF=0.1012;AMR_AF=0.0692;AFR_AF=0.0083;EUR_AF=0.1173;SAS_AF=0.0828;AA=A|||;VT=SNP
19	11689158	rs3760780	T	C	100	PASS	AC=2552;AF=0.509585;AN=5008;NS=2504;DP=18401;EAS_AF=0.5704;AMR_AF=0.4135;AFR_AF=0.671;EUR_AF=0.3439;SAS_AF=0.4673;AA=C|||;VT=SNP
19	11689911	rs7256770	G	A	100	PASS	AC=2467;AF=0.492612;AN=5008;NS=2504;DP=14221;EAS_AF=0.4911;AMR_AF=0.4135;AFR_AF=0.671;EUR_AF=0.3439;SAS_AF=0.4622;AA=A|||;VT=SNP
19	11689957	rs78023425	G	A	100	PASS	AC=296;AF=0.0591054;AN=5008;NS=2504;DP=14193;EAS_AF=0.0238;AMR_AF=0.0706;AFR_AF=0.0106;EUR_AF=0.1292;SAS_AF=0.0808;AA=G|||;VT=SNP
19	11690023	rs74747135	G	T	100	PASS	AC=276;AF=0.0551118;AN=5008;NS=2504;DP=13938;EAS_AF=0.0238;AMR_AF=0.0677;AFR_AF=0.0083;EUR_AF=0.1163;SAS_AF=0.0787;AA=G|||;VT=SNP
19	11690676	rs149147675	T	C	100	PASS	AC=380;AF=0.0758786;AN=5008;NS=2504;DP=11765;EAS_AF=0.1012;AMR_AF=0.0706;AFR_AF=0.0106;EUR_AF=0.1302;SAS_AF=0.0859;AA=T|||;VT=SNP
19	11690690	rs74180000	T	C	100	PASS	AC=1946;AF=0.388578;AN=5008;NS=2504;DP=12432;EAS_AF=0.4256;AMR_AF=0.3127;AFR_AF=0.3812;EUR_AF=0.3439;SAS_AF=0.4601;AA=C|||;VT=SNP
19	11690795	rs111582891	G	A	100	PASS	AC=505;AF=0.100839;AN=5008;NS=2504;DP=15453;EAS_AF=0.0327;AMR_AF=0.0951;AFR_AF=0.1551;EUR_AF=0.1243;SAS_AF=0.0777;AA=g|||;VT=SNP
19	11690847	rs111931834	G	A	100	PASS	AC=629;AF=0.125599;AN=5008;NS=2504;DP=15967;EAS_AF=0.0327;AMR_AF=0.1023;AFR_AF=0.2337;EUR_AF=0.1262;SAS_AF=0.091;AA=G|||;VT=SNP
19	11690893	rs7247136	A	G	100	PASS	AC=3673;AF=0.733427;AN=5008;NS=2504;DP=14989;EAS_AF=0.7827;AMR_AF=0.647;AFR_AF=0.9236;EUR_AF=0.6243;SAS_AF=0.5992;AA=G|||;VT=SNP
19	11690980	rs145756297	T	C	100	PASS	AC=41;AF=0.0081869;AN=5008;NS=2504;DP=15962;EAS_AF=0;AMR_AF=0.0072;AFR_AF=0.0008;EUR_AF=0.0298;SAS_AF=0.0051;AA=T|||;VT=SNP
19	11691040	rs35879291	T	C	100	PASS	AC=2584;AF=0.515974;AN=5008;NS=2504;DP=12573;EAS_AF=0.5685;AMR_AF=0.4063;AFR_AF=0.6997;EUR_AF=0.3459;SAS_AF=0.4663;AA=C|||;VT=SNP
19	11691809	rs79525531	G	A	100	PASS	AC=379;AF=0.0756789;AN=5008;NS=2504;DP=20227;EAS_AF=0.1012;AMR_AF=0.0706;AFR_AF=0.0106;EUR_AF=0.1302;SAS_AF=0.0849;AA=G|||;VT=SNP
19	11691837	rs72995045	C	T	100	PASS	AC=486;AF=0.0970447;AN=5008;NS=2504;DP=20954;EAS_AF=0.1488;AMR_AF=0.0548;AFR_AF=0.0023;EUR_AF=0.0785;SAS_AF=0.2209;AA=C|||;VT=SNP
19	11691908	rs75279637	A	G	100	PASS	AC=379;AF=0.0756789;AN=5008;NS=2504;DP=19962;EAS_AF=0.1012;AMR_AF=0.0706;AFR_AF=0.0106;EUR_AF=0.1302;SAS_AF=0.0849;AA=A|||;VT=SNP
19	11691979	rs72995047	A	G	100	PASS	AC=496;AF=0.0990415;AN=5008;NS=2504;DP=20840;EAS_AF=0.1488;AMR_AF=0.0548;AFR_AF=0.0098;EUR_AF=0.0785;SAS_AF=0.2209;AA=A|||;VT=SNP
19	11692127	rs76506615	C	G	100	PASS	AC=380;AF=0.0758786;AN=5008;NS=2504;DP=22065;EAS_AF=0.1012;AMR_AF=0.0706;AFR_AF=0.0113;EUR_AF=0.1302;SAS_AF=0.0849;AA=C|||;VT=SNP
19	11692859	rs9305023	T	C	100	PASS	AC=2586;AF=0.516374;AN=5008;NS=2504;DP=15350;EAS_AF=0.5685;AMR_AF=0.4063;AFR_AF=0.7012;EUR_AF=0.3459;SAS_AF=0.4663;AA=C|||;VT=SNP
19	11693086	rs8108397	G	A	100	PASS	AC=496;AF=0.0990415;AN=5008;NS=2504;DP=19009;EAS_AF=0.1488;AMR_AF=0.0548;AFR_AF=0.0098;EUR_AF=0.0785;SAS_AF=0.2209;AA=G|||;VT=SNP
19	11693461	rs11880512	C	A	100	PASS	AC=378;AF=0.0754792;AN=5008;NS=2504;DP=15537;EAS_AF=0.1012;AMR_AF=0.0706;AFR_AF=0.0106;EUR_AF=0.1292;SAS_AF=0.0849;AA=C|||;VT=SNP
19	11693807	rs6511738	T	C	100	PASS	AC=2589;AF=0.516973;AN=5008;NS=2504;DP=12270;EAS_AF=0.5685;AMR_AF=0.4164;AFR_AF=0.7012;EUR_AF=0.3459;SAS_AF=0.4622;AA=t|||;VT=SNP
19	11693871	rs139798602	C	T	100	PASS	AC=378;AF=0.0754792;AN=5008;NS=2504;DP=10391;EAS_AF=0.1012;AMR_AF=0.0706;AFR_AF=0.0106;EUR_AF=0.1292;SAS_AF=0.0849;AA=C|||;VT=SNP
19	11694301	rs78804843	C	T	100	PASS	AC=29;AF=0.00579073;AN=5008;NS=2504;DP=13038;EAS_AF=0;AMR_AF=0.013;AFR_AF=0.0008;EUR_AF=0.0149;SAS_AF=0.0041;AA=C|||;VT=SNP
19	11694481	rs11881292	C	T	100	PASS	AC=378;AF=0.0754792;AN=5008;NS=2504;DP=18903;EAS_AF=0.1012;AMR_AF=0.0706;AFR_AF=0.0106;EUR_AF=0.1292;SAS_AF=0.0849;AA=C|||;VT=SNP
19	11695690	rs78934187	A	G	100	PASS	AC=2574;AF=0.513978;AN=5008;NS=2504;DP=11120;EAS_AF=0.5546;AMR_AF=0.4164;AFR_AF=0.7005;EUR_AF=0.3459;SAS_AF=0.4622;AA=a|||;VT=SNP
19	11696397	rs11085786	G	A	100	PASS	AC=4420;AF=0.882588;AN=5008;NS=2504;DP=18211;EAS_AF=0.8433;AMR_AF=0.9121;AFR_AF=0.9947;EUR_AF=0.8757;SAS_AF=0.7577;AA=G|||;VT=SNP
19	11696438	rs118159575	A	G	100	PASS	AC=34;AF=0.00678914;AN=5008;NS=2504;DP=17842;EAS_AF=0.001;AMR_AF=0;AFR_AF=0.0008;EUR_AF=0.0288;SAS_AF=0.0031;AA=A|||;VT=SNP
19	11696949	rs79320712	G	A	100	PASS	AC=46;AF=0.0091853;AN=5008;NS=2504;DP=16115;EAS_AF=0.001;AMR_AF=0.0072;AFR_AF=0.0015;EUR_AF=0.0378;SAS_AF=0;AA=G|||;VT=SNP
19	11697411	rs6511739	G	C	100	PASS	AC=607;AF=0.121206;AN=5008;NS=2504;DP=15968;EAS_AF=0.0208;AMR_AF=0.1023;AFR_AF=0.236;EUR_AF=0.1272;SAS_AF=0.0767;AA=G|||;VT=SNP
19	11697762	rs149502884	C	A	100	PASS	AC=378;AF=0.0754792;AN=5008;NS=2504;DP=14788;EAS_AF=0.1012;AMR_AF=0.0706;AFR_AF=0.0106;EUR_AF=0.1292;SAS_AF=0.0849;AA=C|||;VT=SNP
19	11698138	rs889366	G	A	100	PASS	AC=3190;AF=0.636981;AN=5008;NS=2504;DP=12780;EAS_AF=0.5536;AMR_AF=0.5144;AFR_AF=0.9168;EUR_AF=0.5149;SAS_AF=0.5573;AA=A|||;VT=SNP
19	11698659	rs79061565	C	G	100	PASS	AC=415;AF=0.0828674;AN=5008;NS=2504;DP=12414;EAS_AF=0.1329;AMR_AF=0.0764;AFR_AF=0.0106;EUR_AF=0.1292;SAS_AF=0.0859;AA=C|||;VT=SNP
19	11698711	rs77027253	C	G	100	PASS	AC=80;AF=0.0159744;AN=5008;NS=2504;DP=13161;EAS_AF=0;AMR_AF=0.0101;AFR_AF=0.0008;EUR_AF=0.0427;SAS_AF=0.0297;AA=C|||;VT=SNP
19	11698757	rs897811	A	C	100	PASS	AC=378;AF=0.0754792;AN=5008;NS=2504;DP=13795;EAS_AF=0.1012;AMR_AF=0.0706;AFR_AF=0.0106;EUR_AF=0.1292;SAS_AF=0.0849;AA=A|||;VT=SNP
19	11699193	rs8111258	G	A	100	PASS	AC=377;AF=0.0752796;AN=5008;NS=2504;DP=19345;EAS_AF=0.1468;AMR_AF=0.0533;AFR_AF=0.0083;EUR_AF=0.0805;SAS_AF=0.1022;AA=G|||;VT=SNP
19	11700628	rs35414678	C	T	100	PASS	AC=655;AF=0.130791;AN=5008;NS=2504;DP=18144;EAS_AF=0.0208;AMR_AF=0.1037;AFR_AF=0.27;EUR_AF=0.1282;SAS_AF=0.0777;AA=C|||;VT=SNP
19	11700877	rs4804607	A	G	100	PASS	AC=4937;AF=0.985823;AN=5008;NS=2504;DP=16649;EAS_AF=0.998;AMR_AF=0.9755;AFR_AF=0.9992;EUR_AF=0.9692;SAS_AF=0.9796;AA=a|||;VT=SNP
19	11701551	rs7255562	C	G	100	PASS	AC=3713;AF=0.741414;AN=5008;NS=2504;DP=14022;EAS_AF=0.7768;AMR_AF=0.6484;AFR_AF=0.9652;EUR_AF=0.6183;SAS_AF=0.5951;AA=G|||;VT=SNP
19	11701670	rs10425114	T	C	100	PASS	AC=2584;AF=0.515974;AN=5008;NS=2504;DP=13463;EAS_AF=0.5565;AMR_AF=0.4164;AFR_AF=0.7057;EUR_AF=0.3469;SAS_AF=0.4622;AA=C|||;VT=SNP
19	11702322	rs35541942	A	T	100	PASS	AC=1890;AF=0.377396;AN=5008;NS=2504;DP=13981;EAS_AF=0.4067;AMR_AF=0.3055;AFR_AF=0.5053;EUR_AF=0.334;SAS_AF=0.2699;AA=N|||;VT=SNP
19	11702479	rs34357745	A	G	100	PASS	AC=611;AF=0.122005;AN=5008;NS=2504;DP=16199;EAS_AF=0.0208;AMR_AF=0.1009;AFR_AF=0.2398;EUR_AF=0.1272;SAS_AF=0.0767;AA=A|||;VT=SNP
19	11702759	rs2328916	T	C	100	PASS	AC=2301;AF=0.459465;AN=5008;NS=2504;DP=14231;EAS_AF=0.5357;AMR_AF=0.3818;AFR_AF=0.6331;EUR_AF=0.3469;SAS_AF=0.317;AA=C|||;VT=SNP
19	11702913	rs4308060	A	G	100	PASS	AC=1904;AF=0.380192;AN=5008;NS=2504;DP=14668;EAS_AF=0.4058;AMR_AF=0.3084;AFR_AF=0.5121;EUR_AF=0.338;SAS_AF=0.2699;AA=G|||;VT=SNP
19	11703012	rs35746002	A	T	100	PASS	AC=2580;AF=0.515176;AN=5008;NS=2504;DP=15121;EAS_AF=0.5536;AMR_AF=0.4164;AFR_AF=0.7057;EUR_AF=0.3469;SAS_AF=0.4611;AA=A|||;VT=SNP
19	11703095	rs35511396	T	C	100	PASS	AC=2123;AF=0.423922;AN=5008;NS=2504;DP=15143;EAS_AF=0.5278;AMR_AF=0.3689;AFR_AF=0.5121;EUR_AF=0.3469;SAS_AF=0.316;AA=T|||;VT=SNP
19	11703418	rs72997078	C	T	100	PASS	AC=382;AF=0.076278;AN=5008;NS=2504;DP=18536;EAS_AF=0.1448;AMR_AF=0.0605;AFR_AF=0.0091;EUR_AF=0.0825;SAS_AF=0.1012;AA=C|||;VT=SNP
19	11704468	rs73922672	G	A	100	PASS	AC=606;AF=0.121006;AN=5008;NS=2504;DP=15589;EAS_AF=0.0208;AMR_AF=0.1009;AFR_AF=0.2375;EUR_AF=0.1252;SAS_AF=0.0767;AA=G|||;VT=SNP
19	11704605	rs12972855	A	G	100	PASS	AC=1144;AF=0.228435;AN=5008;NS=2504;DP=16150;EAS_AF=0.1052;AMR_AF=0.1398;AFR_AF=0.4546;EUR_AF=0.1252;SAS_AF=0.2188;AA=A|||;VT=SNP
19	11704630	rs11667775	C	T	100	PASS	AC=1334;AF=0.266374;AN=5008;NS=2504;DP=16840;EAS_AF=0.1627;AMR_AF=0.3026;AFR_AF=0.3797;EUR_AF=0.2565;SAS_AF=0.2045;AA=C|||;VT=SNP
19	11704929	rs8110958	T	C	100	PASS	AC=1863;AF=0.372005;AN=5008;NS=2504;DP=16580;EAS_AF=0.2956;AMR_AF=0.3963;AFR_AF=0.615;EUR_AF=0.2604;SAS_AF=0.2198;AA=t|||;VT=SNP
19	11705314	rs12460581	G	A	100	PASS	AC=1939;AF=0.387181;AN=5008;NS=2504;DP=16784;EAS_AF=0.3214;AMR_AF=0.4164;AFR_AF=0.5386;EUR_AF=0.2624;SAS_AF=0.3579;AA=A|||;VT=SNP
19	11705638	rs4052626	G	A	100	PASS	AC=1394;AF=0.278355;AN=5008;NS=2504;DP=16090;EAS_AF=0.1875;AMR_AF=0.3357;AFR_AF=0.2761;EUR_AF=0.2624;SAS_AF=0.3507;AA=G|||;VT=SNP
19	11705706	rs4052627	G	T	100	PASS	AC=1435;AF=0.286542;AN=5008;NS=2504;DP=15697;EAS_AF=0.1875;AMR_AF=0.3357;AFR_AF=0.3071;EUR_AF=0.2624;SAS_AF=0.3507;AA=G|||;VT=SNP
19	11706063	rs12981552	C	T	100	PASS	AC=1045;AF=0.208666;AN=5008;NS=2504;DP=15341;EAS_AF=0.1617;AMR_AF=0.2968;AFR_AF=0.1543;EUR_AF=0.2604;SAS_AF=0.2147;AA=C|||;VT=SNP
19	11706373	rs10409242	T	C	100	PASS	AC=2261;AF=0.451478;AN=5008;NS=2504;DP=10457;EAS_AF=0.4514;AMR_AF=0.4784;AFR_AF=0.6082;EUR_AF=0.2724;SAS_AF=0.4049;AA=C|||;VT=SNP
19	11706437	rs150884081	C	T	100	PASS	AC=114;AF=0.0227636;AN=5008;NS=2504;DP=14023;EAS_AF=0.002;AMR_AF=0.0418;AFR_AF=0.0015;EUR_AF=0.0616;SAS_AF=0.0194;AA=C|||;VT=SNP
19	11706658	rs10403399	C	G	100	PASS	AC=1621;AF=0.323682;AN=5008;NS=2504;DP=9842;EAS_AF=0.3175;AMR_AF=0.3919;AFR_AF=0.2784;EUR_AF=0.2724;SAS_AF=0.3957;AA=C|||;VT=SNP
19	11706727	rs181484652	A	G	100	PASS	AC=48;AF=0.00958466;AN=5008;NS=2504;DP=12432;EAS_AF=0;AMR_AF=0.0245;AFR_AF=0;EUR_AF=0.0278;SAS_AF=0.0031;AA=A|||;VT=SNP
19	11706940	rs12972904	G	A	100	PASS	AC=1047;AF=0.209065;AN=5008;NS=2504;DP=18613;EAS_AF=0.1607;AMR_AF=0.2968;AFR_AF=0.1558;EUR_AF=0.2604;SAS_AF=0.2157;AA=G|||;VT=SNP
19	11707266	rs8112083	A	G	100	PASS	AC=1400;AF=0.279553;AN=5008;NS=2504;DP=19113;EAS_AF=0.1895;AMR_AF=0.3343;AFR_AF=0.2776;EUR_AF=0.2634;SAS_AF=0.3528;AA=A|||;VT=SNP
19	11707458	rs10424332	A	C	100	PASS	AC=2285;AF=0.45627;AN=5008;NS=2504;DP=13466;EAS_AF=0.4514;AMR_AF=0.4813;AFR_AF=0.6127;EUR_AF=0.2853;SAS_AF=0.408;AA=C|||;VT=SNP
19	11707845	rs112832421	C	T	100	PASS	AC=1048;AF=0.209265;AN=5008;NS=2504;DP=13840;EAS_AF=0.1627;AMR_AF=0.2968;AFR_AF=0.1528;EUR_AF=0.2624;SAS_AF=0.2168;AA=C|||;VT=SNP
19	11708361	rs11551815	C	T	100	PASS	AC=1424;AF=0.284345;AN=5008;NS=2504;DP=13521;EAS_AF=0.1875;AMR_AF=0.3329;AFR_AF=0.2995;EUR_AF=0.2634;SAS_AF=0.3507;AA=C|||;VT=SNP
19	11708464	rs72997090	G	C	100	PASS	AC=1047;AF=0.209065;AN=5008;NS=2504;DP=14949;EAS_AF=0.1617;AMR_AF=0.2968;AFR_AF=0.152;EUR_AF=0.2634;SAS_AF=0.2168;AA=G|||;VT=SNP;EX_TARGET
19	11708575	rs147298484	G	A	100	PASS	AC=59;AF=0.0117812;AN=5008;NS=2504;DP=12727;EAS_AF=0;AMR_AF=0.0159;AFR_AF=0.0038;EUR_AF=0.0239;SAS_AF=0.0194;AA=G|||;VT=SNP
19	11709151	rs9807866	T	C	100	PASS	AC=2991;AF=0.597244;AN=5008;NS=2504;DP=15557;EAS_AF=0.5575;AMR_AF=0.634;AFR_AF=0.6384;EUR_AF=0.5706;SAS_AF=0.5838;AA=C|||;VT=SNP
19	11709341	rs8106114	A	T	100	PASS	AC=1768;AF=0.353035;AN=5008;NS=2504;DP=14844;EAS_AF=0.1875;AMR_AF=0.415;AFR_AF=0.3222;EUR_AF=0.4304;SAS_AF=0.4417;AA=T|||;VT=SNP
19	11710309	rs9807915	T	C	100	PASS	AC=1119;AF=0.223442;AN=5008;NS=2504;DP=21607;EAS_AF=0.1617;AMR_AF=0.3012;AFR_AF=0.2042;EUR_AF=0.2654;SAS_AF=0.2147;AA=C|||;VT=SNP
19	11710350	rs12151062	C	T	100	PASS	AC=636;AF=0.126997;AN=5008;NS=2504;DP=20881;EAS_AF=0.0258;AMR_AF=0.1153;AFR_AF=0.1082;EUR_AF=0.165;SAS_AF=0.226;AA=C|||;VT=SNP
19	11710352	rs9807882	G	A	100	PASS	AC=1119;AF=0.223442;AN=5008;NS=2504;DP=20915;EAS_AF=0.1617;AMR_AF=0.3012;AFR_AF=0.2042;EUR_AF=0.2654;SAS_AF=0.2147;AA=A|||;VT=SNP
19	11710508	rs118048815	G	A	100	PASS	AC=66;AF=0.0131789;AN=5008;NS=2504;DP=18802;EAS_AF=0;AMR_AF=0.0159;AFR_AF=0.0038;EUR_AF=0.0477;SAS_AF=0.002;AA=G|||;VT=SNP
19	11710819	rs76815782	T	C	100	PASS	AC=59;AF=0.0117812;AN=5008;NS=2504;DP=18555;EAS_AF=0;AMR_AF=0.0159;AFR_AF=0.0038;EUR_AF=0.0239;SAS_AF=0.0194;AA=T|||;VT=SNP
19	11711781	rs9973204	A	G	100	PASS	AC=1781;AF=0.355631;AN=5008;NS=2504;DP=20994;EAS_AF=0.1875;AMR_AF=0.4193;AFR_AF=0.323;EUR_AF=0.4374;SAS_AF=0.4438;AA=G|||;VT=SNP
19	11712508	rs9789280	A	C	100	PASS	AC=419;AF=0.0836661;AN=5008;NS=2504;DP=15937;EAS_AF=0.1012;AMR_AF=0.0706;AFR_AF=0.0514;EUR_AF=0.1173;SAS_AF=0.0838;AA=A|||;VT=SNP
19	11712531	rs17448895	A	G	100	PASS	AC=1698;AF=0.339058;AN=5008;NS=2504;DP=16081;EAS_AF=0.1905;AMR_AF=0.4135;AFR_AF=0.2617;EUR_AF=0.4354;SAS_AF=0.4448;AA=A|||;VT=SNP
19	11712607	rs7253448	T	G	100	PASS	AC=1782;AF=0.355831;AN=5008;NS=2504;DP=15591;EAS_AF=0.1875;AMR_AF=0.4193;AFR_AF=0.323;EUR_AF=0.4374;SAS_AF=0.4448;AA=G|||;VT=SNP
19	11712657	rs7249776	C	T	100	PASS	AC=1768;AF=0.353035;AN=5008;NS=2504;DP=14492;EAS_AF=0.1875;AMR_AF=0.4193;AFR_AF=0.3124;EUR_AF=0.4374;SAS_AF=0.4448;AA=C|||;VT=SNP
19	11712735	rs7249892	C	T	100	PASS	AC=1119;AF=0.223442;AN=5008;NS=2504;DP=16992;EAS_AF=0.1617;AMR_AF=0.3012;AFR_AF=0.2042;EUR_AF=0.2654;SAS_AF=0.2147;AA=c|||;VT=SNP
19	11713575	rs11671741	G	T	100	PASS	AC=1118;AF=0.223243;AN=5008;NS=2504;DP=20084;EAS_AF=0.1617;AMR_AF=0.3012;AFR_AF=0.2035;EUR_AF=0.2654;SAS_AF=0.2147;AA=G|||;VT=SNP
19	11713695	rs11668925	T	G	100	PASS	AC=2987;AF=0.596446;AN=5008;NS=2504;DP=17048;EAS_AF=0.5556;AMR_AF=0.634;AFR_AF=0.6369;EUR_AF=0.5716;SAS_AF=0.5828;AA=G|||;VT=SNP
19	11713933	rs9973303	T	G	100	PASS	AC=2932;AF=0.585463;AN=5008;NS=2504;DP=16202;EAS_AF=0.5556;AMR_AF=0.6326;AFR_AF=0.6021;EUR_AF=0.5636;SAS_AF=0.5828;AA=G|||;VT=SNP
19	11714535	rs35675058	T	A	100	PASS	AC=1760;AF=0.351438;AN=5008;NS=2504;DP=14914;EAS_AF=0.1855;AMR_AF=0.4179;AFR_AF=0.3124;EUR_AF=0.4344;SAS_AF=0.4427;AA=A|||;VT=SNP
19	11714889	rs56276180	G	A	100	PASS	AC=338;AF=0.067492;AN=5008;NS=2504;DP=18664;EAS_AF=0;AMR_AF=0.0836;AFR_AF=0.0151;EUR_AF=0.169;SAS_AF=0.092;AA=g|||;VT=SNP
19	11715958	rs35448737	G	A	100	PASS	AC=1047;AF=0.209065;AN=5008;NS=2504;DP=13255;EAS_AF=0.1617;AMR_AF=0.2954;AFR_AF=0.1543;EUR_AF=0.2634;SAS_AF=0.2147;AA=G|||;VT=SNP
19	11716099	rs12461627	A	G	100	PASS	AC=2994;AF=0.597843;AN=5008;NS=2504;DP=14915;EAS_AF=0.5556;AMR_AF=0.6354;AFR_AF=0.6392;EUR_AF=0.5746;SAS_AF=0.5828;AA=G|||;VT=SNP
19	11716147	rs35315480	T	C	100	PASS	AC=1760;AF=0.351438;AN=5008;NS=2504;DP=16199;EAS_AF=0.1855;AMR_AF=0.4179;AFR_AF=0.3094;EUR_AF=0.4374;SAS_AF=0.4438;AA=t|||;VT=SNP
19	11716494	rs11672307	T	G	100	PASS	AC=1772;AF=0.353834;AN=5008;NS=2504;DP=17962;EAS_AF=0.1855;AMR_AF=0.4179;AFR_AF=0.323;EUR_AF=0.4334;SAS_AF=0.4417;AA=G|||;VT=SNP
19	11716704	rs35864321	T	C	100	PASS	AC=231;AF=0.0461262;AN=5008;NS=2504;DP=20653;EAS_AF=0.0179;AMR_AF=0.0778;AFR_AF=0.0083;EUR_AF=0.1123;SAS_AF=0.0358;AA=T|||;VT=SNP
19	11716922	rs11085787	C	T	100	PASS	AC=1758;AF=0.351038;AN=5008;NS=2504;DP=18276;EAS_AF=0.1855;AMR_AF=0.4179;AFR_AF=0.3124;EUR_AF=0.4334;SAS_AF=0.4417;AA=C|||;VT=SNP
19	11717417	rs12976914	C	G	100	PASS	AC=1680;AF=0.335463;AN=5008;NS=2504;DP=17205;EAS_AF=0.1855;AMR_AF=0.4107;AFR_AF=0.2617;EUR_AF=0.4284;SAS_AF=0.4407;AA=C|||;VT=SNP
19	11717587	rs12978186	A	C	100	PASS	AC=1768;AF=0.353035;AN=5008;NS=2504;DP=19877;EAS_AF=0.1875;AMR_AF=0.4193;AFR_AF=0.3124;EUR_AF=0.4374;SAS_AF=0.4448;AA=A|||;VT=SNP
19	11717729	rs12975880	G	A	100	PASS	AC=1760;AF=0.351438;AN=5008;NS=2504;DP=15147;EAS_AF=0.1855;AMR_AF=0.4179;AFR_AF=0.3124;EUR_AF=0.4344;SAS_AF=0.4427;AA=G|||;VT=SNP
19	11718039	rs147888595	C	T	100	PASS	AC=422;AF=0.0842652;AN=5008;NS=2504;DP=17943;EAS_AF=0.1032;AMR_AF=0.0706;AFR_AF=0.0514;EUR_AF=0.1183;SAS_AF=0.0838;AA=C|||;VT=SNP
19	11718045	rs28823955	A	G	100	PASS	AC=1775;AF=0.354433;AN=5008;NS=2504;DP=17907;EAS_AF=0.1855;AMR_AF=0.4179;AFR_AF=0.323;EUR_AF=0.4344;SAS_AF=0.4438;AA=G|||;VT=SNP
19	11718781	rs118050267	C	T	100	PASS	AC=24;AF=0.00479233;AN=5008;NS=2504;DP=20346;EAS_AF=0;AMR_AF=0.0101;AFR_AF=0;EUR_AF=0.0109;SAS_AF=0.0061;AA=C|||;VT=SNP
19	11719045	rs12979369	T	C	100	PASS	AC=1760;AF=0.351438;AN=5008;NS=2504;DP=16638;EAS_AF=0.1855;AMR_AF=0.4179;AFR_AF=0.3124;EUR_AF=0.4344;SAS_AF=0.4427;AA=C|||;VT=SNP
19	11719201	rs12976530	G	A	100	PASS	AC=1774;AF=0.354233;AN=5008;NS=2504;DP=17705;EAS_AF=0.1855;AMR_AF=0.4179;AFR_AF=0.323;EUR_AF=0.4344;SAS_AF=0.4427;AA=A|||;VT=SNP
19	11719767	rs1471110	A	G	100	PASS	AC=607;AF=0.121206;AN=5008;NS=2504;DP=16740;EAS_AF=0.0238;AMR_AF=0.1182;AFR_AF=0.0817;EUR_AF=0.169;SAS_AF=0.228;AA=A|||;VT=SNP
19	11719966	rs1471111	G	A	100	PASS	AC=1760;AF=0.351438;AN=5008;NS=2504;DP=15060;EAS_AF=0.1855;AMR_AF=0.4179;AFR_AF=0.3124;EUR_AF=0.4344;SAS_AF=0.4427;AA=G|||;VT=SNP
19	11719982	rs4804608	A	C	100	PASS	AC=995;AF=0.198682;AN=5008;NS=2504;DP=14151;EAS_AF=0.1627;AMR_AF=0.2954;AFR_AF=0.1135;EUR_AF=0.2644;SAS_AF=0.2147;AA=A|||;VT=SNP
19	11720037	rs4804609	A	C	100	PASS	AC=1762;AF=0.351837;AN=5008;NS=2504;DP=13274;EAS_AF=0.1875;AMR_AF=0.4179;AFR_AF=0.3124;EUR_AF=0.4344;SAS_AF=0.4427;AA=A|||;VT=SNP
19	11720267	rs12985274	G	T	100	PASS	AC=1989;AF=0.397165;AN=5008;NS=2504;DP=7162;EAS_AF=0.3115;AMR_AF=0.4755;AFR_AF=0.3222;EUR_AF=0.4423;SAS_AF=0.4847;AA=T|||;VT=SNP
19	11720591	rs62111846	C	A	100	PASS	AC=620;AF=0.123802;AN=5008;NS=2504;DP=12520;EAS_AF=0.0238;AMR_AF=0.121;AFR_AF=0.0885;EUR_AF=0.17;SAS_AF=0.229;AA=C|||;VT=SNP
19	11720609	rs117879880	A	C	100	PASS	AC=375;AF=0.0748802;AN=5008;NS=2504;DP=12262;EAS_AF=0.1052;AMR_AF=0.0836;AFR_AF=0.0098;EUR_AF=0.1173;SAS_AF=0.0818;AA=A|||;VT=SNP
19	11720987	rs35875992	G	T	100	PASS	AC=1764;AF=0.352236;AN=5008;NS=2504;DP=15174;EAS_AF=0.1845;AMR_AF=0.4193;AFR_AF=0.3154;EUR_AF=0.4344;SAS_AF=0.4427;AA=T|||;VT=SNP
19	11721409	rs35838244	C	A	100	PASS	AC=1656;AF=0.330671;AN=5008;NS=2504;DP=16975;EAS_AF=0.1845;AMR_AF=0.4121;AFR_AF=0.2368;EUR_AF=0.4324;SAS_AF=0.4458;AA=C|||;VT=SNP
19	11721963	rs61070894	C	T	100	PASS	AC=671;AF=0.133986;AN=5008;NS=2504;DP=19088;EAS_AF=0.0238;AMR_AF=0.1196;AFR_AF=0.1188;EUR_AF=0.1819;SAS_AF=0.229;AA=c|||;VT=SNP
19	11723534	rs180724379	C	T	100	PASS	AC=22;AF=0.00439297;AN=5008;NS=2504;DP=13644;EAS_AF=0;AMR_AF=0.0101;AFR_AF=0;EUR_AF=0.0089;SAS_AF=0.0061;AA=C|||;VT=SNP
19	11725413	rs12151212	G	A	100	PASS	AC=610;AF=0.121805;AN=5008;NS=2504;DP=16866;EAS_AF=0.0258;AMR_AF=0.1167;AFR_AF=0.0832;EUR_AF=0.169;SAS_AF=0.228;AA=G|||;VT=SNP;EX_TARGET
19	11725826	rs3923752	A	G	100	PASS	AC=1657;AF=0.330871;AN=5008;NS=2504;DP=11063;EAS_AF=0.1865;AMR_AF=0.4121;AFR_AF=0.2368;EUR_AF=0.4314;SAS_AF=0.4458;AA=A|||;VT=SNP
19	11726333	rs111922227	G	A	100	PASS	AC=580;AF=0.115815;AN=5008;NS=2504;DP=10586;EAS_AF=0.0843;AMR_AF=0.1974;AFR_AF=0.0658;EUR_AF=0.1392;SAS_AF=0.1339;AA=g|||;VT=SNP
19	11727013	rs3922610	T	C	100	PASS	AC=1927;AF=0.384784;AN=5008;NS=2504;DP=16073;EAS_AF=0.3274;AMR_AF=0.487;AFR_AF=0.2867;EUR_AF=0.4344;SAS_AF=0.453;AA=C|||;VT=SNP
19	11727384	rs4411616	G	C	100	PASS	AC=1929;AF=0.385184;AN=5008;NS=2504;DP=17335;EAS_AF=0.3274;AMR_AF=0.487;AFR_AF=0.2867;EUR_AF=0.4364;SAS_AF=0.453;AA=G|||;VT=SNP
19	11727503	rs4545929	T	C	100	PASS	AC=1926;AF=0.384585;AN=5008;NS=2504;DP=20040;EAS_AF=0.3274;AMR_AF=0.4856;AFR_AF=0.2867;EUR_AF=0.4344;SAS_AF=0.453;AA=C|||;VT=SNP;EX_TARGET
19	11728802	rs4804611	A	G	100	PASS	AC=1048;AF=0.209265;AN=5008;NS=2504;DP=20896;EAS_AF=0.1607;AMR_AF=0.2954;AFR_AF=0.1536;EUR_AF=0.2634;SAS_AF=0.2178;AA=A|||;VT=SNP
19	11729197	rs4804612	T	C	100	PASS	AC=1927;AF=0.384784;AN=5008;NS=2504;DP=21531;EAS_AF=0.3274;AMR_AF=0.487;AFR_AF=0.2867;EUR_AF=0.4344;SAS_AF=0.453;AA=C|||;VT=SNP
19	11729705	rs7531	A	G	100	PASS	AC=1927;AF=0.384784;AN=5008;NS=2504;DP=20001;EAS_AF=0.3274;AMR_AF=0.487;AFR_AF=0.2867;EUR_AF=0.4344;SAS_AF=0.453;AA=A|||;VT=SNP
19	11730224	rs142900227	C	T	100	PASS	AC=24;AF=0.00479233;AN=5008;NS=2504;DP=18185;EAS_AF=0;AMR_AF=0.0101;AFR_AF=0;EUR_AF=0.0109;SAS_AF=0.0061;AA=C|||;VT=SNP
19	11730256	rs8105162	A	G	100	PASS	AC=1927;AF=0.384784;AN=5008;NS=2504;DP=18109;EAS_AF=0.3274;AMR_AF=0.487;AFR_AF=0.2867;EUR_AF=0.4344;SAS_AF=0.453;AA=G|||;VT=SNP
19	11730426	rs8104957	C	T	100	PASS	AC=1981;AF=0.395567;AN=5008;NS=2504;DP=23181;EAS_AF=0.3274;AMR_AF=0.487;AFR_AF=0.3268;EUR_AF=0.4354;SAS_AF=0.453;AA=T|||;VT=SNP
19	11730545	rs8104211	G	A	100	PASS	AC=1047;AF=0.209065;AN=5008;NS=2504;DP=22088;EAS_AF=0.1607;AMR_AF=0.2954;AFR_AF=0.1536;EUR_AF=0.2624;SAS_AF=0.2178;AA=G|||;VT=SNP
19	11730690	rs4804613	C	T	100	PASS	AC=1927;AF=0.384784;AN=5008;NS=2504;DP=19977;EAS_AF=0.3274;AMR_AF=0.487;AFR_AF=0.2867;EUR_AF=0.4344;SAS_AF=0.453;AA=C|||;VT=SNP
19	11731113	rs4804614	T	C	100	PASS	AC=2932;AF=0.585463;AN=5008;NS=2504;DP=17949;EAS_AF=0.5546;AMR_AF=0.6311;AFR_AF=0.6051;EUR_AF=0.5606;SAS_AF=0.5838;AA=C|||;VT=SNP
19	11731134	rs4804615	A	G	100	PASS	AC=1928;AF=0.384984;AN=5008;NS=2504;DP=17850;EAS_AF=0.3274;AMR_AF=0.487;AFR_AF=0.2874;EUR_AF=0.4344;SAS_AF=0.453;AA=G|||;VT=SNP
19	11731391	rs34924329	G	A	100	PASS	AC=1927;AF=0.384784;AN=5008;NS=2504;DP=22799;EAS_AF=0.3274;AMR_AF=0.487;AFR_AF=0.2867;EUR_AF=0.4344;SAS_AF=0.453;AA=G|||;VT=SNP
19	11731823	rs7256301	A	C	100	PASS	AC=1927;AF=0.384784;AN=5008;NS=2504;DP=22079;EAS_AF=0.3274;AMR_AF=0.487;AFR_AF=0.2867;EUR_AF=0.4344;SAS_AF=0.453;AA=A|||;VT=SNP
19	11732100	rs60059024	G	A	100	PASS	AC=610;AF=0.121805;AN=5008;NS=2504;DP=19207;EAS_AF=0.0258;AMR_AF=0.1167;AFR_AF=0.0832;EUR_AF=0.169;SAS_AF=0.228;AA=G|||;VT=SNP
19	11732271	rs118119751	C	T	100	PASS	AC=73;AF=0.0145767;AN=5008;NS=2504;DP=18480;EAS_AF=0.0387;AMR_AF=0.013;AFR_AF=0.0008;EUR_AF=0.0199;SAS_AF=0.0041;AA=c|||;VT=SNP
19	11732320	rs34447952	C	T	100	PASS	AC=1052;AF=0.210064;AN=5008;NS=2504;DP=18568;EAS_AF=0.1597;AMR_AF=0.2968;AFR_AF=0.1566;EUR_AF=0.2634;SAS_AF=0.2178;AA=c|||;VT=SNP
19	11732397	rs35420552	T	C	100	PASS	AC=1928;AF=0.384984;AN=5008;NS=2504;DP=18460;EAS_AF=0.3274;AMR_AF=0.487;AFR_AF=0.2867;EUR_AF=0.4344;SAS_AF=0.454;AA=C|||;VT=SNP
19	11732705	rs2178224	T	A	100	PASS	AC=1927;AF=0.384784;AN=5008;NS=2504;DP=19048;EAS_AF=0.3274;AMR_AF=0.487;AFR_AF=0.2867;EUR_AF=0.4344;SAS_AF=0.453;AA=T|||;VT=SNP
19	11732772	rs55773439	C	G	100	PASS	AC=34;AF=0.00678914;AN=5008;NS=2504;DP=15081;EAS_AF=0;AMR_AF=0.0086;AFR_AF=0.0008;EUR_AF=0.0159;SAS_AF=0.0112;AA=C|||;VT=SNP
19	11732863	rs2141399	C	T	100	PASS	AC=1926;AF=0.384585;AN=5008;NS=2504;DP=16832;EAS_AF=0.3264;AMR_AF=0.487;AFR_AF=0.2867;EUR_AF=0.4344;SAS_AF=0.453;AA=C|||;VT=SNP
19	11732887	rs2141400	A	C	100	PASS	AC=1920;AF=0.383387;AN=5008;NS=2504;DP=17906;EAS_AF=0.3264;AMR_AF=0.4856;AFR_AF=0.2829;EUR_AF=0.4344;SAS_AF=0.453;AA=A|||;VT=SNP
19	11733195	rs35085568	A	C	100	PASS	AC=1902;AF=0.379792;AN=5008;NS=2504;DP=17726;EAS_AF=0.3264;AMR_AF=0.487;AFR_AF=0.2678;EUR_AF=0.4334;SAS_AF=0.455;AA=A|||;VT=SNP
19	11733355	rs148029925	T	G	100	PASS	AC=419;AF=0.0836661;AN=5008;NS=2504;DP=19498;EAS_AF=0.1042;AMR_AF=0.0706;AFR_AF=0.0477;EUR_AF=0.1183;SAS_AF=0.0849;AA=T|||;VT=SNP
19	11733363	rs10412992	T	A	100	PASS	AC=2936;AF=0.586262;AN=5008;NS=2504;DP=19405;EAS_AF=0.5546;AMR_AF=0.6326;AFR_AF=0.6082;EUR_AF=0.5596;SAS_AF=0.5838;AA=A|||;VT=SNP
19	11733554	rs8102091	G	A	100	PASS	AC=2999;AF=0.598842;AN=5008;NS=2504;DP=18886;EAS_AF=0.5546;AMR_AF=0.6369;AFR_AF=0.6445;EUR_AF=0.5706;SAS_AF=0.5849;AA=A|||;VT=SNP
19	11733701	rs8106713	T	A	100	PASS	AC=1899;AF=0.379193;AN=5008;NS=2504;DP=15405;EAS_AF=0.3264;AMR_AF=0.487;AFR_AF=0.267;EUR_AF=0.4334;SAS_AF=0.453;AA=T|||;VT=SNP
19	11733711	rs8103576	A	G	100	PASS	AC=1899;AF=0.379193;AN=5008;NS=2504;DP=15797;EAS_AF=0.3264;AMR_AF=0.487;AFR_AF=0.267;EUR_AF=0.4334;SAS_AF=0.453;AA=G|||;VT=SNP
19	11733737	rs2141398	A	C	100	PASS	AC=1977;AF=0.394768;AN=5008;NS=2504;DP=15225;EAS_AF=0.3264;AMR_AF=0.4885;AFR_AF=0.3253;EUR_AF=0.4334;SAS_AF=0.453;AA=C|||;VT=SNP
19	11733787	rs4366815	T	C	100	PASS	AC=1899;AF=0.379193;AN=5008;NS=2504;DP=15386;EAS_AF=0.3264;AMR_AF=0.487;AFR_AF=0.267;EUR_AF=0.4334;SAS_AF=0.453;AA=C|||;VT=SNP
19	11733838	rs112096735	G	T	100	PASS	AC=366;AF=0.0730831;AN=5008;NS=2504;DP=16625;EAS_AF=0.1865;AMR_AF=0.0461;AFR_AF=0.0045;EUR_AF=0.0994;SAS_AF=0.0409;AA=G|||;VT=SNP
19	11734300	rs12462302	A	G	100	PASS	AC=1903;AF=0.379992;AN=5008;NS=2504;DP=16730;EAS_AF=0.3264;AMR_AF=0.487;AFR_AF=0.267;EUR_AF=0.4334;SAS_AF=0.4571;AA=G|||;VT=SNP
19	11734626	rs187568415	G	A	100	PASS	AC=101;AF=0.0201677;AN=5008;NS=2504;DP=14904;EAS_AF=0.001;AMR_AF=0.0288;AFR_AF=0.0023;EUR_AF=0.0706;SAS_AF=0.0061;AA=G|||;VT=SNP
19	11735513	rs75825622	T	C	100	PASS	AC=445;AF=0.0888578;AN=5008;NS=2504;DP=17654;EAS_AF=0.0665;AMR_AF=0.072;AFR_AF=0.0802;EUR_AF=0.1312;SAS_AF=0.092;AA=T|||;VT=SNP
19	11735558	rs12373534	C	T	100	PASS	AC=961;AF=0.191893;AN=5008;NS=2504;DP=14712;EAS_AF=0.1587;AMR_AF=0.1844;AFR_AF=0.2065;EUR_AF=0.175;SAS_AF=0.229;AA=C|||;VT=SNP
19	11736636	rs35697610	C	T	100	PASS	AC=983;AF=0.196286;AN=5008;NS=2504;DP=18960;EAS_AF=0.1647;AMR_AF=0.2594;AFR_AF=0.1339;EUR_AF=0.2555;SAS_AF=0.2076;AA=C|||;VT=SNP
19	11736914	rs35362984	C	A	100	PASS	AC=2444;AF=0.488019;AN=5008;NS=2504;DP=19399;EAS_AF=0.4147;AMR_AF=0.5461;AFR_AF=0.3949;EUR_AF=0.5706;SAS_AF=0.5634;AA=C|||;VT=SNP
19	11737612	rs11879017	G	A	100	PASS	AC=1550;AF=0.309505;AN=5008;NS=2504;DP=18330;EAS_AF=0.119;AMR_AF=0.2565;AFR_AF=0.4818;EUR_AF=0.3072;SAS_AF=0.3129;AA=G|||;VT=SNP
19	11737927	rs8106273	A	G	100	PASS	AC=1558;AF=0.311102;AN=5008;NS=2504;DP=13685;EAS_AF=0.119;AMR_AF=0.2565;AFR_AF=0.4887;EUR_AF=0.3072;SAS_AF=0.3119;AA=G|||;VT=SNP
19	11738656	rs8108668	G	C	100	PASS	AC=1522;AF=0.303914;AN=5008;NS=2504;DP=12208;EAS_AF=0.119;AMR_AF=0.255;AFR_AF=0.4622;EUR_AF=0.3072;SAS_AF=0.3119;AA=C|||;VT=SNP
19	11738782	rs111978144	C	T	100	PASS	AC=637;AF=0.127196;AN=5008;NS=2504;DP=12597;EAS_AF=0.13;AMR_AF=0.1816;AFR_AF=0.0688;EUR_AF=0.1471;SAS_AF=0.1442;AA=C|||;VT=SNP
19	11739226	rs113072274	T	C	100	PASS	AC=1556;AF=0.310703;AN=5008;NS=2504;DP=16259;EAS_AF=0.12;AMR_AF=0.2579;AFR_AF=0.4864;EUR_AF=0.3072;SAS_AF=0.3108;AA=C|||;VT=SNP
19	11739309	rs4239549	G	A	100	PASS	AC=502;AF=0.10024;AN=5008;NS=2504;DP=15399;EAS_AF=0.0724;AMR_AF=0.1643;AFR_AF=0.0446;EUR_AF=0.1362;SAS_AF=0.1217;AA=G|||;VT=SNP
19	11739315	rs62111855	C	A	100	PASS	AC=1551;AF=0.309704;AN=5008;NS=2504;DP=15166;EAS_AF=0.1171;AMR_AF=0.2579;AFR_AF=0.4849;EUR_AF=0.3072;SAS_AF=0.3108;AA=A|||;VT=SNP
19	11739342	rs62111856	T	A	100	PASS	AC=1554;AF=0.310304;AN=5008;NS=2504;DP=15556;EAS_AF=0.1181;AMR_AF=0.2579;AFR_AF=0.4864;EUR_AF=0.3072;SAS_AF=0.3108;AA=A|||;VT=SNP
19	11739413	rs62111857	G	A	100	PASS	AC=1553;AF=0.310104;AN=5008;NS=2504;DP=15835;EAS_AF=0.1171;AMR_AF=0.2579;AFR_AF=0.4871;EUR_AF=0.3072;SAS_AF=0.3098;AA=A|||;VT=SNP
19	11739489	rs4804616	G	C	100	PASS	AC=2174;AF=0.434105;AN=5008;NS=2504;DP=14964;EAS_AF=0.246;AMR_AF=0.4395;AFR_AF=0.5446;EUR_AF=0.4533;SAS_AF=0.455;AA=C|||;VT=SNP
19	11739548	rs4804617	C	T	100	PASS	AC=2397;AF=0.478634;AN=5008;NS=2504;DP=16360;EAS_AF=0.3194;AMR_AF=0.4755;AFR_AF=0.5575;EUR_AF=0.5338;SAS_AF=0.4816;AA=C|||;VT=SNP
19	11739991	rs111772256	C	T	100	PASS	AC=2182;AF=0.435703;AN=5008;NS=2504;DP=14853;EAS_AF=0.246;AMR_AF=0.4395;AFR_AF=0.5507;EUR_AF=0.4533;SAS_AF=0.455;AA=C|||;VT=SNP
19	11740023	rs143962721	G	A	100	PASS	AC=667;AF=0.133187;AN=5008;NS=2504;DP=14802;EAS_AF=0.0268;AMR_AF=0.1614;AFR_AF=0.0976;EUR_AF=0.1809;SAS_AF=0.2219;AA=G|||;VT=SNP
19	11740059	rs113810971	G	A	100	PASS	AC=2184;AF=0.436102;AN=5008;NS=2504;DP=13045;EAS_AF=0.246;AMR_AF=0.4395;AFR_AF=0.5522;EUR_AF=0.4533;SAS_AF=0.455;AA=G|||;VT=SNP
19	11740283	rs75151604	T	C	100	PASS	AC=380;AF=0.0758786;AN=5008;NS=2504;DP=18256;EAS_AF=0.0903;AMR_AF=0.072;AFR_AF=0.0212;EUR_AF=0.1243;SAS_AF=0.0879;AA=T|||;VT=SNP
19	11740813	rs4052625	A	G	100	PASS	AC=2164;AF=0.432109;AN=5008;NS=2504;DP=22071;EAS_AF=0.247;AMR_AF=0.4366;AFR_AF=0.5386;EUR_AF=0.4533;SAS_AF=0.454;AA=G|||;VT=SNP
19	11741283	rs143186713	A	G	100	PASS	AC=15;AF=0.00299521;AN=5008;NS=2504;DP=22031;EAS_AF=0;AMR_AF=0.0029;AFR_AF=0.0008;EUR_AF=0.0119;SAS_AF=0;AA=A|||;VT=SNP
19	11741320	rs74181603	C	A	100	PASS	AC=230;AF=0.0459265;AN=5008;NS=2504;DP=20420;EAS_AF=0.003;AMR_AF=0.0821;AFR_AF=0.0098;EUR_AF=0.1193;SAS_AF=0.0378;AA=C|||;VT=SNP
19	11743628	rs60180694	C	A	100	PASS	AC=667;AF=0.133187;AN=5008;NS=2504;DP=20974;EAS_AF=0.0298;AMR_AF=0.1614;AFR_AF=0.0961;EUR_AF=0.1809;SAS_AF=0.2209;AA=C|||;VT=SNP
19	11743819	rs7250798	T	C	100	PASS	AC=2121;AF=0.423522;AN=5008;NS=2504;DP=19695;EAS_AF=0.247;AMR_AF=0.438;AFR_AF=0.5038;EUR_AF=0.4543;SAS_AF=0.455;AA=T|||;VT=SNP
19	11744064	rs56078531	C	T	100	PASS	AC=668;AF=0.133387;AN=5008;NS=2504;DP=21091;EAS_AF=0.0298;AMR_AF=0.1614;AFR_AF=0.0968;EUR_AF=0.1809;SAS_AF=0.2209;AA=C|||;VT=SNP
19	11745387	rs373283902	C	T	100	PASS	AC=30;AF=0.00599042;AN=5008;NS=2504;DP=20627;EAS_AF=0;AMR_AF=0.0029;AFR_AF=0;EUR_AF=0.006;SAS_AF=0.0225;AA=C|||;VT=SNP
19	11745927	rs8109499	C	T	100	PASS	AC=2307;AF=0.460663;AN=5008;NS=2504;DP=18754;EAS_AF=0.2966;AMR_AF=0.4784;AFR_AF=0.5446;EUR_AF=0.4622;SAS_AF=0.502;AA=T|||;VT=SNP
19	11746065	rs60775237	A	G	100	PASS	AC=683;AF=0.136382;AN=5008;NS=2504;DP=19451;EAS_AF=0.0317;AMR_AF=0.183;AFR_AF=0.093;EUR_AF=0.1839;SAS_AF=0.2209;AA=A|||;VT=SNP
19	11748351	rs34365612	T	C	100	PASS	AC=716;AF=0.142971;AN=5008;NS=2504;DP=20597;EAS_AF=0.0317;AMR_AF=0.1945;AFR_AF=0.0946;EUR_AF=0.2038;SAS_AF=0.2239;AA=T|||;VT=SNP
19	11749260	rs35685224	T	C	100	PASS	AC=1267;AF=0.252995;AN=5008;NS=2504;DP=13225;EAS_AF=0.0308;AMR_AF=0.2219;AFR_AF=0.4977;EUR_AF=0.2038;SAS_AF=0.2239;AA=C|||;VT=SNP
19	11749266	rs11085788	A	G	100	PASS	AC=857;AF=0.171126;AN=5008;NS=2504;DP=13421;EAS_AF=0.1558;AMR_AF=0.2176;AFR_AF=0.0696;EUR_AF=0.2356;SAS_AF=0.2249;AA=A|||;VT=SNP
19	11749373	rs138452840	G	A	100	PASS	AC=27;AF=0.00539137;AN=5008;NS=2504;DP=11249;EAS_AF=0;AMR_AF=0.0043;AFR_AF=0.0015;EUR_AF=0.0209;SAS_AF=0.001;AA=G|||;VT=SNP
19	11750031	rs8108002	T	C	100	PASS	AC=2311;AF=0.461462;AN=5008;NS=2504;DP=15244;EAS_AF=0.2232;AMR_AF=0.4784;AFR_AF=0.6256;EUR_AF=0.4463;SAS_AF=0.4888;AA=C|||;VT=SNP
19	11750566	rs12973387	C	T	100	PASS	AC=373;AF=0.0744808;AN=5008;NS=2504;DP=12670;EAS_AF=0.0635;AMR_AF=0.085;AFR_AF=0.0666;EUR_AF=0.1223;SAS_AF=0.0399;AA=C|||;VT=SNP
19	11751914	rs112225946	C	G	100	PASS	AC=1217;AF=0.243011;AN=5008;NS=2504;DP=8076;EAS_AF=0.1111;AMR_AF=0.2349;AFR_AF=0.3691;EUR_AF=0.2336;SAS_AF=0.2239;AA=C|||;VT=SNP
19	11751988	rs11666185	T	C	100	PASS	AC=1956;AF=0.390575;AN=5008;NS=2504;DP=10735;EAS_AF=0.1419;AMR_AF=0.4179;AFR_AF=0.5053;EUR_AF=0.4165;SAS_AF=0.4458;AA=C|||;VT=SNP
19	11752385	rs35909449	A	G	100	PASS	AC=40;AF=0.00798722;AN=5008;NS=2504;DP=16176;EAS_AF=0;AMR_AF=0.0159;AFR_AF=0.0015;EUR_AF=0.0229;SAS_AF=0.0041;AA=A|||;VT=SNP
19	11753726	rs3865483	G	A	100	PASS	AC=1950;AF=0.389377;AN=5008;NS=2504;DP=18690;EAS_AF=0.1379;AMR_AF=0.415;AFR_AF=0.5053;EUR_AF=0.4165;SAS_AF=0.4458;AA=A|||;VT=SNP
19	11755008	rs118013210	T	C	100	PASS	AC=74;AF=0.0147764;AN=5008;NS=2504;DP=16343;EAS_AF=0;AMR_AF=0.0173;AFR_AF=0.0023;EUR_AF=0.0537;SAS_AF=0.0051;AA=T|||;VT=SNP
19	11755158	rs148014041	C	T	100	PASS	AC=803;AF=0.160343;AN=5008;NS=2504;DP=16256;EAS_AF=0.1071;AMR_AF=0.2147;AFR_AF=0.0696;EUR_AF=0.2336;SAS_AF=0.2239;AA=C|||;VT=SNP
19	11755497	rs75318023	C	T	100	PASS	AC=1206;AF=0.240815;AN=5008;NS=2504;DP=15784;EAS_AF=0.1071;AMR_AF=0.2277;AFR_AF=0.3676;EUR_AF=0.2336;SAS_AF=0.2239;AA=C|||;VT=SNP
19	11755737	rs4804621	G	C	100	PASS	AC=1206;AF=0.240815;AN=5008;NS=2504;DP=20278;EAS_AF=0.1071;AMR_AF=0.2277;AFR_AF=0.3676;EUR_AF=0.2336;SAS_AF=0.2239;AA=G|||;VT=SNP
19	11755767	rs72999181	G	A	100	PASS	AC=55;AF=0.0109824;AN=5008;NS=2504;DP=20435;EAS_AF=0;AMR_AF=0.0216;AFR_AF=0.0008;EUR_AF=0.0328;SAS_AF=0.0061;AA=G|||;VT=SNP
19	11756046	rs113012151	T	A	100	PASS	AC=1207;AF=0.241014;AN=5008;NS=2504;DP=14645;EAS_AF=0.1071;AMR_AF=0.2291;AFR_AF=0.3676;EUR_AF=0.2336;SAS_AF=0.2239;AA=T|||;VT=SNP
19	11756071	rs113006495	T	C	100	PASS	AC=779;AF=0.155551;AN=5008;NS=2504;DP=15336;EAS_AF=0.1071;AMR_AF=0.2089;AFR_AF=0.0696;EUR_AF=0.2217;SAS_AF=0.2157;AA=t|||;VT=SNP
19	11756417	rs10408679	A	G	100	PASS	AC=1949;AF=0.389177;AN=5008;NS=2504;DP=14085;EAS_AF=0.1389;AMR_AF=0.4135;AFR_AF=0.5045;EUR_AF=0.4165;SAS_AF=0.4458;AA=G|||;VT=SNP
19	11757406	rs11665952	A	G	100	PASS	AC=2185;AF=0.436302;AN=5008;NS=2504;DP=14214;EAS_AF=0.2242;AMR_AF=0.4553;AFR_AF=0.5605;EUR_AF=0.4245;SAS_AF=0.4857;AA=G|||;VT=SNP
19	11757642	rs62113584	C	T	100	PASS	AC=648;AF=0.129393;AN=5008;NS=2504;DP=18993;EAS_AF=0.0308;AMR_AF=0.1801;AFR_AF=0.0688;EUR_AF=0.1829;SAS_AF=0.2219;AA=C|||;VT=SNP
19	11757963	rs10403331	C	T	100	PASS	AC=1207;AF=0.241014;AN=5008;NS=2504;DP=20105;EAS_AF=0.1071;AMR_AF=0.2277;AFR_AF=0.3684;EUR_AF=0.2336;SAS_AF=0.2239;AA=c|||;VT=SNP
19	11758105	rs72999186	A	G	100	PASS	AC=648;AF=0.129393;AN=5008;NS=2504;DP=17243;EAS_AF=0.0308;AMR_AF=0.1801;AFR_AF=0.0681;EUR_AF=0.1839;SAS_AF=0.2219;AA=A|||;VT=SNP
19	11758423	rs10408103	G	C	100	PASS	AC=1207;AF=0.241014;AN=5008;NS=2504;DP=19219;EAS_AF=0.1071;AMR_AF=0.2277;AFR_AF=0.3684;EUR_AF=0.2336;SAS_AF=0.2239;AA=G|||;VT=SNP
19	11759512	rs80060235	C	T	100	PASS	AC=692;AF=0.138179;AN=5008;NS=2504;DP=19918;EAS_AF=0.0308;AMR_AF=0.183;AFR_AF=0.0998;EUR_AF=0.1839;SAS_AF=0.2219;AA=C|||;VT=SNP
19	11759739	rs10418517	A	G	100	PASS	AC=1898;AF=0.378994;AN=5008;NS=2504;DP=17957;EAS_AF=0.1379;AMR_AF=0.4107;AFR_AF=0.4675;EUR_AF=0.4175;SAS_AF=0.4458;AA=G|||;VT=SNP
19	11759845	rs113696652	G	T	100	PASS	AC=55;AF=0.0109824;AN=5008;NS=2504;DP=13684;EAS_AF=0;AMR_AF=0.0144;AFR_AF=0.0023;EUR_AF=0.0318;SAS_AF=0.0102;AA=G|||;VT=SNP
19	11760318	rs118060147	A	G	100	PASS	AC=46;AF=0.0091853;AN=5008;NS=2504;DP=19069;EAS_AF=0;AMR_AF=0.0187;AFR_AF=0.0008;EUR_AF=0.0258;SAS_AF=0.0061;AA=A|||;VT=SNP
19	11760823	rs10426047	A	G	100	PASS	AC=1205;AF=0.240615;AN=5008;NS=2504;DP=20218;EAS_AF=0.1071;AMR_AF=0.2277;AFR_AF=0.3676;EUR_AF=0.2326;SAS_AF=0.2239;AA=A|||;VT=SNP
19	11761321	rs28373248	A	G	100	PASS	AC=1206;AF=0.240815;AN=5008;NS=2504;DP=18044;EAS_AF=0.1071;AMR_AF=0.2277;AFR_AF=0.3676;EUR_AF=0.2336;SAS_AF=0.2239;AA=A|||;VT=SNP
19	11762102	rs10407232	C	A	100	PASS	AC=1206;AF=0.240815;AN=5008;NS=2504;DP=13105;EAS_AF=0.1071;AMR_AF=0.2277;AFR_AF=0.3676;EUR_AF=0.2336;SAS_AF=0.2239;AA=C|||;VT=SNP
19	11762625	rs75080489	C	T	100	PASS	AC=15;AF=0.00299521;AN=5008;NS=2504;DP=19741;EAS_AF=0;AMR_AF=0.0043;AFR_AF=0;EUR_AF=0.0119;SAS_AF=0;AA=C|||;VT=SNP
19	11763010	rs10420734	T	C	100	PASS	AC=2280;AF=0.455272;AN=5008;NS=2504;DP=20144;EAS_AF=0.2262;AMR_AF=0.4597;AFR_AF=0.6263;EUR_AF=0.4274;SAS_AF=0.4857;AA=C|||;VT=SNP
19	11763243	rs10420009	C	A	100	PASS	AC=2195;AF=0.438299;AN=5008;NS=2504;DP=21443;EAS_AF=0.2252;AMR_AF=0.4553;AFR_AF=0.5666;EUR_AF=0.4254;SAS_AF=0.4857;AA=A|||;VT=SNP
19	11763981	rs12459055	T	C	100	PASS	AC=2025;AF=0.404353;AN=5008;NS=2504;DP=12436;EAS_AF=0.1379;AMR_AF=0.4179;AFR_AF=0.5598;EUR_AF=0.4175;SAS_AF=0.4458;AA=C|||;VT=SNP
19	11764496	rs8100206	C	T	100	PASS	AC=687;AF=0.137181;AN=5008;NS=2504;DP=20730;EAS_AF=0.0298;AMR_AF=0.183;AFR_AF=0.0961;EUR_AF=0.1849;SAS_AF=0.2219;AA=c|||;VT=SNP
19	11766152	rs8105395	A	G	100	PASS	AC=2194;AF=0.438099;AN=5008;NS=2504;DP=18338;EAS_AF=0.2252;AMR_AF=0.4553;AFR_AF=0.5658;EUR_AF=0.4254;SAS_AF=0.4857;AA=G|||;VT=SNP
19	11767362	rs4804623	A	G	100	PASS	AC=168;AF=0.0335463;AN=5008;NS=2504;DP=19679;EAS_AF=0;AMR_AF=0.1023;AFR_AF=0.0008;EUR_AF=0.0457;SAS_AF=0.0511;AA=a|||;VT=SNP
19	11767669	rs73001106	T	C	100	PASS	AC=872;AF=0.174121;AN=5008;NS=2504;DP=20910;EAS_AF=0.1071;AMR_AF=0.2147;AFR_AF=0.1218;EUR_AF=0.2336;SAS_AF=0.2239;AA=t|||;VT=SNP
19	11767677	rs12983092	C	T	100	PASS	AC=377;AF=0.0752796;AN=5008;NS=2504;DP=20833;EAS_AF=0.0645;AMR_AF=0.0879;AFR_AF=0.0673;EUR_AF=0.1223;SAS_AF=0.0399;AA=c|||;VT=SNP
19	11767999	rs12462160	A	G	100	PASS	AC=1936;AF=0.386581;AN=5008;NS=2504;DP=20180;EAS_AF=0.1379;AMR_AF=0.4121;AFR_AF=0.497;EUR_AF=0.4175;SAS_AF=0.4438;AA=g|||;VT=SNP
19	11769151	rs17449428	G	T	100	PASS	AC=10;AF=0.00199681;AN=5008;NS=2504;DP=16839;EAS_AF=0;AMR_AF=0.0043;AFR_AF=0;EUR_AF=0.007;SAS_AF=0;AA=G|||;VT=SNP
19	11769316	rs77023463	C	T	100	PASS	AC=76;AF=0.0151757;AN=5008;NS=2504;DP=17471;EAS_AF=0;AMR_AF=0.0202;AFR_AF=0.0015;EUR_AF=0.0517;SAS_AF=0.0082;AA=C|||;VT=SNP
19	11769502	rs6511741	C	T	100	PASS	AC=3502;AF=0.699281;AN=5008;NS=2504;DP=14286;EAS_AF=0.7153;AMR_AF=0.5937;AFR_AF=0.8608;EUR_AF=0.6262;SAS_AF=0.6145;AA=C|||;VT=SNP
19	11769638	rs6511742	A	C	100	PASS	AC=3498;AF=0.698482;AN=5008;NS=2504;DP=15570;EAS_AF=0.7212;AMR_AF=0.5865;AFR_AF=0.8608;EUR_AF=0.6272;SAS_AF=0.6084;AA=C|||;VT=SNP
19	11769644	rs6511743	T	C	100	PASS	AC=3499;AF=0.698682;AN=5008;NS=2504;DP=15690;EAS_AF=0.7212;AMR_AF=0.5879;AFR_AF=0.8608;EUR_AF=0.6272;SAS_AF=0.6084;AA=C|||;VT=SNP
19	11769776	rs74420175	C	T	100	PASS	AC=30;AF=0.00599042;AN=5008;NS=2504;DP=19122;EAS_AF=0;AMR_AF=0.0144;AFR_AF=0.0008;EUR_AF=0.0159;SAS_AF=0.0031;AA=C|||;VT=SNP
19	11769876	rs6511744	G	A	100	PASS	AC=3486;AF=0.696086;AN=5008;NS=2504;DP=18803;EAS_AF=0.7212;AMR_AF=0.5879;AFR_AF=0.8442;EUR_AF=0.6272;SAS_AF=0.6176;AA=G|||;VT=SNP
19	11769935	rs7248836	T	C	100	PASS	AC=3501;AF=0.699081;AN=5008;NS=2504;DP=19219;EAS_AF=0.7212;AMR_AF=0.5879;AFR_AF=0.854;EUR_AF=0.6272;SAS_AF=0.6196;AA=T|||;VT=SNP
19	11770317	rs4804624	T	C	100	PASS	AC=3639;AF=0.726637;AN=5008;NS=2504;DP=18267;EAS_AF=0.7371;AMR_AF=0.683;AFR_AF=0.8956;EUR_AF=0.6302;SAS_AF=0.6176;AA=C|||;VT=SNP
19	11770352	rs4804625	T	A	100	PASS	AC=3619;AF=0.722644;AN=5008;NS=2504;DP=18678;EAS_AF=0.7371;AMR_AF=0.6816;AFR_AF=0.8812;EUR_AF=0.6302;SAS_AF=0.6176;AA=A|||;VT=SNP
19	11770380	rs4804626	G	T	100	PASS	AC=3587;AF=0.716254;AN=5008;NS=2504;DP=17724;EAS_AF=0.7371;AMR_AF=0.6816;AFR_AF=0.8555;EUR_AF=0.6322;SAS_AF=0.6176;AA=G|||;VT=SNP
19	11770381	rs4804627	C	T	100	PASS	AC=3587;AF=0.716254;AN=5008;NS=2504;DP=17746;EAS_AF=0.7371;AMR_AF=0.6816;AFR_AF=0.8555;EUR_AF=0.6322;SAS_AF=0.6176;AA=C|||;VT=SNP
19	11770437	rs4804628	G	C	100	PASS	AC=3582;AF=0.715256;AN=5008;NS=2504;DP=20647;EAS_AF=0.7361;AMR_AF=0.6787;AFR_AF=0.8555;EUR_AF=0.6302;SAS_AF=0.6176;AA=G|||;VT=SNP
19	11770579	rs4804629	C	T	100	PASS	AC=3580;AF=0.714856;AN=5008;NS=2504;DP=19575;EAS_AF=0.7351;AMR_AF=0.6787;AFR_AF=0.8555;EUR_AF=0.6292;SAS_AF=0.6176;AA=T|||;VT=SNP
19	11770666	rs4804630	C	T	100	PASS	AC=3581;AF=0.715056;AN=5008;NS=2504;DP=18353;EAS_AF=0.7351;AMR_AF=0.6787;AFR_AF=0.8555;EUR_AF=0.6302;SAS_AF=0.6176;AA=T|||;VT=SNP
19	11770814	rs4804631	C	T	100	PASS	AC=3568;AF=0.71246;AN=5008;NS=2504;DP=19931;EAS_AF=0.7351;AMR_AF=0.6787;AFR_AF=0.8457;EUR_AF=0.6302;SAS_AF=0.6176;AA=C|||;VT=SNP
19	11770860	rs4804632	C	G	100	PASS	AC=3568;AF=0.71246;AN=5008;NS=2504;DP=19796;EAS_AF=0.7351;AMR_AF=0.6787;AFR_AF=0.8457;EUR_AF=0.6302;SAS_AF=0.6176;AA=C|||;VT=SNP
19	11770958	rs112354959	C	T	100	PASS	AC=34;AF=0.00678914;AN=5008;NS=2504;DP=19025;EAS_AF=0;AMR_AF=0.0115;AFR_AF=0.0008;EUR_AF=0.0239;SAS_AF=0.001;AA=C|||;VT=SNP
19	11771263	rs28664784	T	C	100	PASS	AC=3568;AF=0.71246;AN=5008;NS=2504;DP=18075;EAS_AF=0.7361;AMR_AF=0.6787;AFR_AF=0.8457;EUR_AF=0.6292;SAS_AF=0.6176;AA=C|||;VT=SNP
19	11771320	rs28373969	A	G	100	PASS	AC=3569;AF=0.71266;AN=5008;NS=2504;DP=18757;EAS_AF=0.7361;AMR_AF=0.6787;AFR_AF=0.8457;EUR_AF=0.6302;SAS_AF=0.6176;AA=G|||;VT=SNP
19	11771482	rs28714142	C	A	100	PASS	AC=2374;AF=0.474042;AN=5008;NS=2504;DP=16751;EAS_AF=0.63;AMR_AF=0.4553;AFR_AF=0.5038;EUR_AF=0.3976;SAS_AF=0.365;AA=C|||;VT=SNP
19	11771668	rs7252405	G	T	100	PASS	AC=3636;AF=0.726038;AN=5008;NS=2504;DP=16416;EAS_AF=0.7361;AMR_AF=0.683;AFR_AF=0.8949;EUR_AF=0.6292;SAS_AF=0.6176;AA=T|||;VT=SNP
19	11771747	rs7253437	C	G	100	PASS	AC=3615;AF=0.721845;AN=5008;NS=2504;DP=13363;EAS_AF=0.7361;AMR_AF=0.6816;AFR_AF=0.8797;EUR_AF=0.6292;SAS_AF=0.6176;AA=G|||;VT=SNP
19	11771854	rs7252652	G	A	100	PASS	AC=3569;AF=0.71266;AN=5008;NS=2504;DP=13705;EAS_AF=0.7361;AMR_AF=0.6787;AFR_AF=0.8457;EUR_AF=0.6302;SAS_AF=0.6176;AA=A|||;VT=SNP
19	11772638	rs7257690	C	G	100	PASS	AC=3569;AF=0.71266;AN=5008;NS=2504;DP=13141;EAS_AF=0.7361;AMR_AF=0.6787;AFR_AF=0.8457;EUR_AF=0.6302;SAS_AF=0.6176;AA=C|||;VT=SNP
19	11772713	rs7258257	A	C	100	PASS	AC=3581;AF=0.715056;AN=5008;NS=2504;DP=13990;EAS_AF=0.7361;AMR_AF=0.6801;AFR_AF=0.854;EUR_AF=0.6302;SAS_AF=0.6176;AA=C|||;VT=SNP
19	11772989	rs4804633	T	G	100	PASS	AC=1258;AF=0.251198;AN=5008;NS=2504;DP=17156;EAS_AF=0.1081;AMR_AF=0.2464;AFR_AF=0.3442;EUR_AF=0.3012;SAS_AF=0.2249;AA=G|||;VT=SNP
19	11773076	rs17001496	G	A	100	PASS	AC=1158;AF=0.23123;AN=5008;NS=2504;DP=15670;EAS_AF=0.1081;AMR_AF=0.2205;AFR_AF=0.3411;EUR_AF=0.2316;SAS_AF=0.2168;AA=G|||;VT=SNP
19	11773125	rs59273607	T	G	100	PASS	AC=1266;AF=0.252796;AN=5008;NS=2504;DP=15028;EAS_AF=0.1974;AMR_AF=0.1744;AFR_AF=0.3427;EUR_AF=0.2406;SAS_AF=0.2566;AA=G|||;VT=SNP
19	11773580	rs8104334	T	A	100	PASS	AC=2156;AF=0.430511;AN=5008;NS=2504;DP=18714;EAS_AF=0.5407;AMR_AF=0.4164;AFR_AF=0.4342;EUR_AF=0.3897;SAS_AF=0.364;AA=T|||;VT=SNP
19	11773797	rs8101160	C	T	100	PASS	AC=3631;AF=0.72504;AN=5008;NS=2504;DP=18352;EAS_AF=0.7391;AMR_AF=0.6729;AFR_AF=0.8941;EUR_AF=0.6282;SAS_AF=0.6186;AA=T|||;VT=SNP
19	11775815	rs10417094	G	T	100	PASS	AC=3880;AF=0.77476;AN=5008;NS=2504;DP=18357;EAS_AF=0.7708;AMR_AF=0.745;AFR_AF=0.9221;EUR_AF=0.6342;SAS_AF=0.7454;AA=T|||;VT=SNP
19	11775817	rs116825572	A	G	100	PASS	AC=500;AF=0.0998403;AN=5008;NS=2504;DP=18210;EAS_AF=0.0387;AMR_AF=0.1052;AFR_AF=0.0522;EUR_AF=0.1889;SAS_AF=0.1319;AA=a|||;VT=SNP
19	11775886	rs10425015	T	C	100	PASS	AC=3294;AF=0.657748;AN=5008;NS=2504;DP=16383;EAS_AF=0.6786;AMR_AF=0.6945;AFR_AF=0.6104;EUR_AF=0.6252;SAS_AF=0.7076;AA=C|||;VT=SNP
19	11777872	rs56398706	C	T	100	PASS	AC=64;AF=0.0127796;AN=5008;NS=2504;DP=19673;EAS_AF=0;AMR_AF=0.0202;AFR_AF=0.0008;EUR_AF=0.0258;SAS_AF=0.0235;AA=-|||;VT=SNP
19	11777889	rs13345223	T	C	100	PASS	AC=2668;AF=0.532748;AN=5008;NS=2504;DP=19115;EAS_AF=0.3948;AMR_AF=0.3862;AFR_AF=0.8275;EUR_AF=0.3956;SAS_AF=0.5215;AA=-|||;VT=SNP
19	11777895	rs74814996	C	T	100	PASS	AC=306;AF=0.0611022;AN=5008;NS=2504;DP=19505;EAS_AF=0.0645;AMR_AF=0.0836;AFR_AF=0.0121;EUR_AF=0.1262;SAS_AF=0.0409;AA=-|||;VT=SNP
19	11778026	rs13346587	G	C	100	PASS	AC=1485;AF=0.296526;AN=5008;NS=2504;DP=17212;EAS_AF=0.1409;AMR_AF=0.1542;AFR_AF=0.7413;EUR_AF=0.1203;SAS_AF=0.138;AA=C|||;VT=SNP
19	11778463	rs13345729	T	C	100	PASS	AC=1499;AF=0.299321;AN=5008;NS=2504;DP=14583;EAS_AF=0.1409;AMR_AF=0.1614;AFR_AF=0.7466;EUR_AF=0.1203;SAS_AF=0.1401;AA=C|||;VT=SNP
19	11778667	rs11878184	C	T	100	PASS	AC=639;AF=0.127596;AN=5008;NS=2504;DP=19476;EAS_AF=0.0437;AMR_AF=0.0879;AFR_AF=0.2451;EUR_AF=0.1123;SAS_AF=0.0992;AA=c|||;VT=SNP
19	11778904	rs146622258	T	C	100	PASS	AC=446;AF=0.0890575;AN=5008;NS=2504;DP=15167;EAS_AF=0.0476;AMR_AF=0.0807;AFR_AF=0.0953;EUR_AF=0.1163;SAS_AF=0.1012;AA=t|||;VT=SNP
19	11779615	rs11878714	G	C	100	PASS	AC=687;AF=0.137181;AN=5008;NS=2504;DP=13757;EAS_AF=0.0437;AMR_AF=0.0922;AFR_AF=0.2791;EUR_AF=0.1133;SAS_AF=0.0982;AA=G|||;VT=SNP
19	11779857	rs188486437	C	T	100	PASS	AC=12;AF=0.00239617;AN=5008;NS=2504;DP=14328;EAS_AF=0;AMR_AF=0.0043;AFR_AF=0.0008;EUR_AF=0.008;SAS_AF=0;AA=c|||;VT=SNP
19	11780550	rs10422192	T	C	100	PASS	AC=1528;AF=0.305112;AN=5008;NS=2504;DP=14746;EAS_AF=0.1389;AMR_AF=0.1758;AFR_AF=0.7632;EUR_AF=0.1223;SAS_AF=0.137;AA=C|||;VT=SNP
19	11782354	rs73498638	A	G	100	PASS	AC=1352;AF=0.269968;AN=5008;NS=2504;DP=16875;EAS_AF=0.0437;AMR_AF=0.1268;AFR_AF=0.761;EUR_AF=0.1153;SAS_AF=0.1002;AA=g|||;VT=SNP
19	11782400	rs73498640	C	A	100	PASS	AC=1514;AF=0.302316;AN=5008;NS=2504;DP=14699;EAS_AF=0.1379;AMR_AF=0.1571;AFR_AF=0.764;EUR_AF=0.1203;SAS_AF=0.138;AA=a|||;VT=SNP
19	11782699	rs435998	A	G	100	PASS	AC=1523;AF=0.304113;AN=5008;NS=2504;DP=15187;EAS_AF=0.1389;AMR_AF=0.1614;AFR_AF=0.764;EUR_AF=0.1223;SAS_AF=0.1411;AA=G|||;VT=SNP
19	11785173	rs172279	A	G	100	PASS	AC=906;AF=0.180911;AN=5008;NS=2504;DP=13373;EAS_AF=0.0437;AMR_AF=0.098;AFR_AF=0.438;EUR_AF=0.1163;SAS_AF=0.1002;AA=a|||;VT=SNP
19	11785648	rs286281	G	C	100	PASS	AC=1515;AF=0.302516;AN=5008;NS=2504;DP=17980;EAS_AF=0.1389;AMR_AF=0.1599;AFR_AF=0.7602;EUR_AF=0.1223;SAS_AF=0.1391;AA=C|||;VT=SNP
19	11786263	rs111871141	G	A	100	PASS	AC=428;AF=0.0854633;AN=5008;NS=2504;DP=15855;EAS_AF=0.0437;AMR_AF=0.0735;AFR_AF=0.0923;EUR_AF=0.1143;SAS_AF=0.0982;AA=G|||;VT=SNP
19	11787012	rs112052371	T	G	100	PASS	AC=285;AF=0.0569089;AN=5008;NS=2504;DP=16909;EAS_AF=0.0685;AMR_AF=0.049;AFR_AF=0.0045;EUR_AF=0.1123;SAS_AF=0.0644;AA=T|||;VT=SNP
19	11787302	rs286282	G	C	100	PASS	AC=1514;AF=0.302316;AN=5008;NS=2504;DP=15856;EAS_AF=0.1389;AMR_AF=0.1599;AFR_AF=0.7602;EUR_AF=0.1213;SAS_AF=0.1391;AA=C|||;VT=SNP
19	11787309	rs149830454	C	G	100	PASS	AC=159;AF=0.0317492;AN=5008;NS=2504;DP=15995;EAS_AF=0;AMR_AF=0.0231;AFR_AF=0.0522;EUR_AF=0.0298;SAS_AF=0.045;AA=C|||;VT=SNP
19	11787649	rs286283	G	A	100	PASS	AC=1327;AF=0.264976;AN=5008;NS=2504;DP=11652;EAS_AF=0.0446;AMR_AF=0.1225;AFR_AF=0.7413;EUR_AF=0.1143;SAS_AF=0.1043;AA=A|||;VT=SNP
19	11787796	rs286284	A	G	100	PASS	AC=1512;AF=0.301917;AN=5008;NS=2504;DP=13745;EAS_AF=0.1379;AMR_AF=0.1599;AFR_AF=0.7587;EUR_AF=0.1213;SAS_AF=0.1401;AA=A|||;VT=SNP
19	11787907	rs286285	T	G	100	PASS	AC=4610;AF=0.920527;AN=5008;NS=2504;DP=14578;EAS_AF=0.998;AMR_AF=0.8689;AFR_AF=0.9917;EUR_AF=0.8141;SAS_AF=0.8906;AA=N|||;VT=SNP
19	11787944	rs286286	A	G	100	PASS	AC=1511;AF=0.301717;AN=5008;NS=2504;DP=15392;EAS_AF=0.1389;AMR_AF=0.1599;AFR_AF=0.7572;EUR_AF=0.1213;SAS_AF=0.1401;AA=N|||;VT=SNP
19	11787983	rs57084032	A	G	100	PASS	AC=1255;AF=0.250599;AN=5008;NS=2504;DP=15682;EAS_AF=0.1389;AMR_AF=0.1455;AFR_AF=0.5719;EUR_AF=0.1203;SAS_AF=0.1401;AA=N|||;VT=SNP
19	11787989	rs138254629	G	A	100	PASS	AC=20;AF=0.00399361;AN=5008;NS=2504;DP=15594;EAS_AF=0;AMR_AF=0.0029;AFR_AF=0.0015;EUR_AF=0.0139;SAS_AF=0.002;AA=g|||;VT=SNP
19	11788101	rs286287	A	C	100	PASS	AC=1314;AF=0.26238;AN=5008;NS=2504;DP=14631;EAS_AF=0.0437;AMR_AF=0.1167;AFR_AF=0.7383;EUR_AF=0.1143;SAS_AF=0.1002;AA=N|||;VT=SNP
19	11788150	rs62113588	C	T	100	PASS	AC=64;AF=0.0127796;AN=5008;NS=2504;DP=14356;EAS_AF=0;AMR_AF=0.0173;AFR_AF=0.0189;EUR_AF=0.0268;SAS_AF=0;AA=N|||;VT=SNP
19	11788414	rs286292	G	A	100	PASS	AC=899;AF=0.179513;AN=5008;NS=2504;DP=18318;EAS_AF=0.0437;AMR_AF=0.098;AFR_AF=0.4349;EUR_AF=0.1133;SAS_AF=0.1002;AA=G|||;VT=SNP
19	11789015	rs206863	A	G	100	PASS	AC=1307;AF=0.260982;AN=5008;NS=2504;DP=16205;EAS_AF=0.0437;AMR_AF=0.1167;AFR_AF=0.7337;EUR_AF=0.1133;SAS_AF=0.1002;AA=A|||;VT=SNP
19	11789559	rs286293	G	A	100	PASS	AC=604;AF=0.120607;AN=5008;NS=2504;DP=18059;EAS_AF=0.0437;AMR_AF=0.0865;AFR_AF=0.2194;EUR_AF=0.1133;SAS_AF=0.0982;AA=G|||;VT=SNP
19	11789716	rs73498650	C	A	100	PASS	AC=404;AF=0.0806709;AN=5008;NS=2504;DP=18838;EAS_AF=0.0437;AMR_AF=0.0692;AFR_AF=0.0825;EUR_AF=0.1074;SAS_AF=0.0971;AA=C|||;VT=SNP
19	11789826	rs148568706	T	A	100	PASS	AC=11;AF=0.00219649;AN=5008;NS=2504;DP=17005;EAS_AF=0;AMR_AF=0.0043;AFR_AF=0.0008;EUR_AF=0.007;SAS_AF=0;AA=T|||;VT=SNP
19	11789892	rs139569726	C	A	100	PASS	AC=64;AF=0.0127796;AN=5008;NS=2504;DP=16936;EAS_AF=0;AMR_AF=0.0144;AFR_AF=0.0015;EUR_AF=0.0328;SAS_AF=0.0194;AA=C|||;VT=SNP
19	11789912	rs286294	G	A	100	PASS	AC=1318;AF=0.263179;AN=5008;NS=2504;DP=18203;EAS_AF=0.0437;AMR_AF=0.1167;AFR_AF=0.7413;EUR_AF=0.1143;SAS_AF=0.1002;AA=A|||;VT=SNP
19	11790075	rs112784759	C	G	100	PASS	AC=900;AF=0.179712;AN=5008;NS=2504;DP=14078;EAS_AF=0.0437;AMR_AF=0.098;AFR_AF=0.4357;EUR_AF=0.1133;SAS_AF=0.1002;AA=C|||;VT=SNP
19	11791406	rs73003167	G	A	100	PASS	AC=30;AF=0.00599042;AN=5008;NS=2504;DP=18950;EAS_AF=0;AMR_AF=0.0159;AFR_AF=0.0008;EUR_AF=0.0169;SAS_AF=0.001;AA=G|||;VT=SNP
19	11791823	rs117254570	G	T	100	PASS	AC=49;AF=0.00978435;AN=5008;NS=2504;DP=21332;EAS_AF=0.001;AMR_AF=0.0173;AFR_AF=0.0015;EUR_AF=0.0258;SAS_AF=0.0082;AA=G|||;VT=SNP
19	11792282	rs176251	T	C	100	PASS	AC=1324;AF=0.264377;AN=5008;NS=2504;DP=15241;EAS_AF=0.0437;AMR_AF=0.1167;AFR_AF=0.7458;EUR_AF=0.1143;SAS_AF=0.1002;AA=T|||;VT=SNP
19	11794234	rs580422	C	T	100	PASS	AC=1510;AF=0.301518;AN=5008;NS=2504;DP=18746;EAS_AF=0.1389;AMR_AF=0.1599;AFR_AF=0.7587;EUR_AF=0.1213;SAS_AF=0.137;AA=T|||;VT=SNP
19	11795246	rs112070527	G	T	100	PASS	AC=582;AF=0.116214;AN=5008;NS=2504;DP=16940;EAS_AF=0.0437;AMR_AF=0.085;AFR_AF=0.202;EUR_AF=0.1133;SAS_AF=0.1002;AA=G|||;VT=SNP
19	11795897	rs286298	C	G	100	PASS	AC=1511;AF=0.301717;AN=5008;NS=2504;DP=21534;EAS_AF=0.1389;AMR_AF=0.1599;AFR_AF=0.7587;EUR_AF=0.1213;SAS_AF=0.138;AA=G|||;VT=SNP
19	11796869	rs286299	G	T	100	PASS	AC=1509;AF=0.301318;AN=5008;NS=2504;DP=21033;EAS_AF=0.1389;AMR_AF=0.1599;AFR_AF=0.7602;EUR_AF=0.1203;SAS_AF=0.135;AA=T|||;VT=SNP
19	11797112	rs8108874	C	T	100	PASS	AC=1510;AF=0.301518;AN=5008;NS=2504;DP=20433;EAS_AF=0.1389;AMR_AF=0.1599;AFR_AF=0.7602;EUR_AF=0.1203;SAS_AF=0.136;AA=T|||;VT=SNP
19	11797252	rs185926	T	A	100	PASS	AC=900;AF=0.179712;AN=5008;NS=2504;DP=21406;EAS_AF=0.0437;AMR_AF=0.098;AFR_AF=0.4372;EUR_AF=0.1133;SAS_AF=0.0982;AA=T|||;VT=SNP
19	11797308	rs286300	C	T	100	PASS	AC=1317;AF=0.262979;AN=5008;NS=2504;DP=20891;EAS_AF=0.0446;AMR_AF=0.1167;AFR_AF=0.7421;EUR_AF=0.1133;SAS_AF=0.0982;AA=C|||;VT=SNP
19	11798437	rs286301	C	G	100	PASS	AC=1512;AF=0.301917;AN=5008;NS=2504;DP=19211;EAS_AF=0.1389;AMR_AF=0.1599;AFR_AF=0.7602;EUR_AF=0.1213;SAS_AF=0.137;AA=G|||;VT=SNP
19	11798730	rs286302	A	G	100	PASS	AC=1324;AF=0.264377;AN=5008;NS=2504;DP=17094;EAS_AF=0.0437;AMR_AF=0.1167;AFR_AF=0.7458;EUR_AF=0.1143;SAS_AF=0.1002;AA=G|||;VT=SNP
19	11798765	rs286303	C	T	100	PASS	AC=1320;AF=0.263578;AN=5008;NS=2504;DP=17833;EAS_AF=0.0437;AMR_AF=0.1167;AFR_AF=0.7436;EUR_AF=0.1133;SAS_AF=0.1002;AA=C|||;VT=SNP
19	11799702	rs286304	A	G	100	PASS	AC=1512;AF=0.301917;AN=5008;NS=2504;DP=16804;EAS_AF=0.1389;AMR_AF=0.1599;AFR_AF=0.7602;EUR_AF=0.1213;SAS_AF=0.137;AA=G|||;VT=SNP
19	11799940	rs286305	T	G	100	PASS	AC=1512;AF=0.301917;AN=5008;NS=2504;DP=18874;EAS_AF=0.1389;AMR_AF=0.1599;AFR_AF=0.7602;EUR_AF=0.1213;SAS_AF=0.137;AA=G|||;VT=SNP
19	11800020	rs10401445	A	G	100	PASS	AC=2130;AF=0.425319;AN=5008;NS=2504;DP=20450;EAS_AF=0.5913;AMR_AF=0.438;AFR_AF=0.1551;EUR_AF=0.5239;SAS_AF=0.5092;AA=A|||;VT=SNP
19	11800327	rs286306	A	C	100	PASS	AC=1513;AF=0.302117;AN=5008;NS=2504;DP=16505;EAS_AF=0.1389;AMR_AF=0.1599;AFR_AF=0.761;EUR_AF=0.1213;SAS_AF=0.137;AA=C|||;VT=SNP
19	11800511	rs73498675	G	A	100	PASS	AC=604;AF=0.120607;AN=5008;NS=2504;DP=18892;EAS_AF=0.0437;AMR_AF=0.085;AFR_AF=0.2186;EUR_AF=0.1133;SAS_AF=0.1002;AA=G|||;VT=SNP
19	11800839	rs73498677	A	G	100	PASS	AC=603;AF=0.120407;AN=5008;NS=2504;DP=17759;EAS_AF=0.0437;AMR_AF=0.085;AFR_AF=0.2179;EUR_AF=0.1133;SAS_AF=0.1002;AA=A|||;VT=SNP
19	11802610	rs176252	A	G	100	PASS	AC=1489;AF=0.297324;AN=5008;NS=2504;DP=13428;EAS_AF=0.1379;AMR_AF=0.1599;AFR_AF=0.7595;EUR_AF=0.1213;SAS_AF=0.1155;AA=G|||;VT=SNP
19	11803128	rs28727971	T	C	100	PASS	AC=911;AF=0.181909;AN=5008;NS=2504;DP=17053;EAS_AF=0.0437;AMR_AF=0.0937;AFR_AF=0.4508;EUR_AF=0.1074;SAS_AF=0.1002;AA=T|||;VT=SNP
19	11804200	rs118124424	G	C	100	PASS	AC=99;AF=0.0197684;AN=5008;NS=2504;DP=18184;EAS_AF=0;AMR_AF=0.0216;AFR_AF=0.0015;EUR_AF=0.0437;SAS_AF=0.0389;AA=G|||;VT=SNP
19	11804501	rs286259	A	G	100	PASS	AC=1503;AF=0.30012;AN=5008;NS=2504;DP=18147;EAS_AF=0.1399;AMR_AF=0.1542;AFR_AF=0.7602;EUR_AF=0.1153;SAS_AF=0.137;AA=G|||;VT=SNP
19	11804526	rs286260	A	C	100	PASS	AC=1503;AF=0.30012;AN=5008;NS=2504;DP=18409;EAS_AF=0.1399;AMR_AF=0.1542;AFR_AF=0.7602;EUR_AF=0.1153;SAS_AF=0.137;AA=C|||;VT=SNP
19	11805044	rs73003174	T	A	100	PASS	AC=33;AF=0.00658946;AN=5008;NS=2504;DP=15630;EAS_AF=0.003;AMR_AF=0.0159;AFR_AF=0.0015;EUR_AF=0.0159;SAS_AF=0.001;AA=t|||;VT=SNP
19	11807010	rs12609856	C	A	100	PASS	AC=2115;AF=0.422324;AN=5008;NS=2504;DP=14613;EAS_AF=0.5913;AMR_AF=0.4352;AFR_AF=0.146;EUR_AF=0.5258;SAS_AF=0.5061;AA=C|||;VT=SNP
19	11807511	rs73498694	G	A	100	PASS	AC=420;AF=0.0838658;AN=5008;NS=2504;DP=17503;EAS_AF=0.0437;AMR_AF=0.0677;AFR_AF=0.0938;EUR_AF=0.1074;SAS_AF=0.0992;AA=g|||;VT=SNP
19	11808061	rs186965960	A	T	100	PASS	AC=65;AF=0.0129792;AN=5008;NS=2504;DP=17291;EAS_AF=0.001;AMR_AF=0.0144;AFR_AF=0.0015;EUR_AF=0.0477;SAS_AF=0.0041;AA=A|||;VT=SNP
19	11808815	rs73498696	G	T	100	PASS	AC=411;AF=0.0820687;AN=5008;NS=2504;DP=20585;EAS_AF=0.0437;AMR_AF=0.0677;AFR_AF=0.0862;EUR_AF=0.1083;SAS_AF=0.0992;AA=G|||;VT=SNP
19	11810494	rs11667612	G	T	100	PASS	AC=59;AF=0.0117812;AN=5008;NS=2504;DP=17664;EAS_AF=0;AMR_AF=0.013;AFR_AF=0.0008;EUR_AF=0.0258;SAS_AF=0.0235;AA=G|||;VT=SNP
19	11812009	rs412088	A	G	100	PASS	AC=649;AF=0.129593;AN=5008;NS=2504;DP=18461;EAS_AF=0.0883;AMR_AF=0.072;AFR_AF=0.2413;EUR_AF=0.1173;SAS_AF=0.0746;AA=A|||;VT=SNP
19	11813181	rs73498702	T	C	100	PASS	AC=1628;AF=0.32508;AN=5008;NS=2504;DP=18015;EAS_AF=0.2063;AMR_AF=0.196;AFR_AF=0.6611;EUR_AF=0.2217;SAS_AF=0.1912;AA=C|||;VT=SNP
19	11813787	rs34727309	A	G	100	PASS	AC=379;AF=0.0756789;AN=5008;NS=2504;DP=20949;EAS_AF=0.0744;AMR_AF=0.0836;AFR_AF=0.0348;EUR_AF=0.1382;SAS_AF=0.0624;AA=A|||;VT=SNP
19	11815159	rs149600528	T	C	100	PASS	AC=17;AF=0.00339457;AN=5008;NS=2504;DP=19748;EAS_AF=0;AMR_AF=0.0014;AFR_AF=0.0008;EUR_AF=0.0149;SAS_AF=0;AA=T|||;VT=SNP
19	11815401	rs10424557	G	A	100	PASS	AC=435;AF=0.086861;AN=5008;NS=2504;DP=19329;EAS_AF=0.0278;AMR_AF=0.0663;AFR_AF=0.1452;EUR_AF=0.0845;SAS_AF=0.0859;AA=G|||;VT=SNP
19	11816093	rs8103375	T	C	100	PASS	AC=435;AF=0.086861;AN=5008;NS=2504;DP=20392;EAS_AF=0.0278;AMR_AF=0.0677;AFR_AF=0.1445;EUR_AF=0.0845;SAS_AF=0.0859;AA=T|||;VT=SNP
19	11816525	rs4804635	A	T	100	PASS	AC=1819;AF=0.363219;AN=5008;NS=2504;DP=17435;EAS_AF=0.2054;AMR_AF=0.2017;AFR_AF=0.8056;EUR_AF=0.2197;SAS_AF=0.1902;AA=T|||;VT=SNP
19	11817106	rs10409030	C	T	100	PASS	AC=272;AF=0.0543131;AN=5008;NS=2504;DP=10289;EAS_AF=0.0278;AMR_AF=0.0432;AFR_AF=0.0877;EUR_AF=0.0537;SAS_AF=0.045;AA=C|||;VT=SNP
19	11819193	rs7254781	T	G	100	PASS	AC=2849;AF=0.56889;AN=5008;NS=2504;DP=17063;EAS_AF=0.5179;AMR_AF=0.5115;AFR_AF=0.7179;EUR_AF=0.499;SAS_AF=0.5327;AA=G|||;VT=SNP
19	11820517	rs286270	C	A	100	PASS	AC=2739;AF=0.546925;AN=5008;NS=2504;DP=21670;EAS_AF=0.5179;AMR_AF=0.5058;AFR_AF=0.6354;EUR_AF=0.498;SAS_AF=0.5368;AA=A|||;VT=SNP
19	11820536	rs286271	G	A	100	PASS	AC=2377;AF=0.474641;AN=5008;NS=2504;DP=21651;EAS_AF=0.4296;AMR_AF=0.4654;AFR_AF=0.5106;EUR_AF=0.4781;SAS_AF=0.4755;AA=G|||;VT=SNP
19	11821029	rs11085792	T	C	100	PASS	AC=2885;AF=0.576078;AN=5008;NS=2504;DP=19459;EAS_AF=0.5179;AMR_AF=0.513;AFR_AF=0.7413;EUR_AF=0.499;SAS_AF=0.5368;AA=C|||;VT=SNP
19	11822129	rs286272	A	G	100	PASS	AC=3658;AF=0.730431;AN=5008;NS=2504;DP=16311;EAS_AF=0.7827;AMR_AF=0.6282;AFR_AF=0.888;EUR_AF=0.6451;SAS_AF=0.6237;AA=G|||;VT=SNP
19	11822312	rs7251012	G	C	100	PASS	AC=2374;AF=0.474042;AN=5008;NS=2504;DP=13772;EAS_AF=0.4296;AMR_AF=0.4654;AFR_AF=0.5091;EUR_AF=0.4771;SAS_AF=0.4755;AA=G|||;VT=SNP
19	11822440	rs141846748	T	C	100	PASS	AC=360;AF=0.071885;AN=5008;NS=2504;DP=16285;EAS_AF=0.0883;AMR_AF=0.0418;AFR_AF=0.1233;EUR_AF=0.0189;SAS_AF=0.0613;AA=T|||;VT=SNP
19	11822830	rs138945021	G	A	100	PASS	AC=199;AF=0.0397364;AN=5008;NS=2504;DP=15207;EAS_AF=0.0883;AMR_AF=0.0389;AFR_AF=0.003;EUR_AF=0.0189;SAS_AF=0.0613;AA=G|||;VT=SNP
19	11823013	rs76183441	T	A	100	PASS	AC=665;AF=0.132788;AN=5008;NS=2504;DP=15340;EAS_AF=0.2639;AMR_AF=0.1052;AFR_AF=0.0726;EUR_AF=0.1451;SAS_AF=0.0859;AA=T|||;VT=SNP
19	11823083	rs118025262	C	T	100	PASS	AC=20;AF=0.00399361;AN=5008;NS=2504;DP=16726;EAS_AF=0;AMR_AF=0.0086;AFR_AF=0;EUR_AF=0.0139;SAS_AF=0;AA=C|||;VT=SNP
19	11823507	rs74557317	A	G	100	PASS	AC=195;AF=0.0389377;AN=5008;NS=2504;DP=18801;EAS_AF=0.0883;AMR_AF=0.0389;AFR_AF=0;EUR_AF=0.0189;SAS_AF=0.0613;AA=A|||;VT=SNP
19	11823637	rs142766525	C	T	100	PASS	AC=316;AF=0.063099;AN=5008;NS=2504;DP=15713;EAS_AF=0.0883;AMR_AF=0.0403;AFR_AF=0.0908;EUR_AF=0.0189;SAS_AF=0.0613;AA=c|||;VT=SNP
19	11824605	rs143375324	T	G	100	PASS	AC=41;AF=0.0081869;AN=5008;NS=2504;DP=19006;EAS_AF=0;AMR_AF=0.0115;AFR_AF=0.0008;EUR_AF=0.0159;SAS_AF=0.0164;AA=T|||;VT=SNP
19	11824930	rs35762844	T	A	100	PASS	AC=1887;AF=0.376797;AN=5008;NS=2504;DP=16520;EAS_AF=0.3423;AMR_AF=0.4035;AFR_AF=0.3442;EUR_AF=0.4016;SAS_AF=0.4121;AA=T|||;VT=SNP
19	11827689	rs112350148	C	A	100	PASS	AC=101;AF=0.0201677;AN=5008;NS=2504;DP=18758;EAS_AF=0.001;AMR_AF=0.0274;AFR_AF=0.003;EUR_AF=0.0666;SAS_AF=0.0102;AA=c|||;VT=SNP
19	11828163	rs286276	T	C	100	PASS	AC=2610;AF=0.521166;AN=5008;NS=2504;DP=18195;EAS_AF=0.494;AMR_AF=0.4784;AFR_AF=0.6157;EUR_AF=0.4761;SAS_AF=0.498;AA=C|||;VT=SNP
19	11828410	rs11882565	A	G	100	PASS	AC=525;AF=0.104832;AN=5008;NS=2504;DP=18682;EAS_AF=0.0764;AMR_AF=0.0605;AFR_AF=0.1868;EUR_AF=0.0915;SAS_AF=0.0685;AA=a|||;VT=SNP
19	11832283	rs5851	A	G	100	PASS	AC=2598;AF=0.51877;AN=5008;NS=2504;DP=21593;EAS_AF=0.495;AMR_AF=0.4784;AFR_AF=0.6059;EUR_AF=0.4771;SAS_AF=0.4969;AA=G|||;VT=SNP
19	11833390	rs144085286	C	T	100	PASS	AC=18;AF=0.00359425;AN=5008;NS=2504;DP=24235;EAS_AF=0;AMR_AF=0.0029;AFR_AF=0.0008;EUR_AF=0.0149;SAS_AF=0;AA=C|||;VT=SNP;EX_TARGET
19	11834295	rs11878969	C	T	100	PASS	AC=1436;AF=0.286741;AN=5008;NS=2504;DP=21250;EAS_AF=0.3294;AMR_AF=0.3689;AFR_AF=0.0658;EUR_AF=0.3728;SAS_AF=0.3947;AA=C|||;VT=SNP
19	11834721	rs9749384	T	C	100	PASS	AC=2324;AF=0.464058;AN=5008;NS=2504;DP=17729;EAS_AF=0.4048;AMR_AF=0.4409;AFR_AF=0.5174;EUR_AF=0.4652;SAS_AF=0.4683;AA=T|||;VT=SNP
19	11836326	rs10425194	A	G	100	PASS	AC=494;AF=0.0986422;AN=5008;NS=2504;DP=24338;EAS_AF=0.0169;AMR_AF=0.0461;AFR_AF=0.2821;EUR_AF=0.0258;SAS_AF=0.047;AA=A|||;VT=SNP
19	11836395	rs78411970	T	C	100	PASS	AC=66;AF=0.0131789;AN=5008;NS=2504;DP=22316;EAS_AF=0;AMR_AF=0.0058;AFR_AF=0.0189;EUR_AF=0.0149;SAS_AF=0.0225;AA=T|||;VT=SNP
19	11836477	rs34095709	G	T	100	PASS	AC=888;AF=0.177316;AN=5008;NS=2504;DP=22010;EAS_AF=0.2321;AMR_AF=0.121;AFR_AF=0.2179;EUR_AF=0.1461;SAS_AF=0.138;AA=G|||;VT=SNP
19	11836587	rs10424919	C	G	100	PASS	AC=460;AF=0.091853;AN=5008;NS=2504;DP=20070;EAS_AF=0.0169;AMR_AF=0.0447;AFR_AF=0.2579;EUR_AF=0.0258;SAS_AF=0.046;AA=C|||;VT=SNP
19	11836670	rs10425906	A	G	100	PASS	AC=460;AF=0.091853;AN=5008;NS=2504;DP=20450;EAS_AF=0.0169;AMR_AF=0.0447;AFR_AF=0.2579;EUR_AF=0.0258;SAS_AF=0.046;AA=G|||;VT=SNP
19	11836702	rs4340427	G	A	100	PASS	AC=28;AF=0.00559105;AN=5008;NS=2504;DP=19097;EAS_AF=0;AMR_AF=0.0159;AFR_AF=0;EUR_AF=0.0149;SAS_AF=0.002;AA=G|||;VT=SNP
19	11836927	rs8112285	G	A	100	PASS	AC=463;AF=0.0924521;AN=5008;NS=2504;DP=7454;EAS_AF=0.0169;AMR_AF=0.0447;AFR_AF=0.2602;EUR_AF=0.0258;SAS_AF=0.046;AA=G|||;VT=SNP
19	11836981	rs8112299	G	C	100	PASS	AC=463;AF=0.0924521;AN=5008;NS=2504;DP=9206;EAS_AF=0.0169;AMR_AF=0.0447;AFR_AF=0.2602;EUR_AF=0.0258;SAS_AF=0.046;AA=C|||;VT=SNP
19	11837380	rs73500538	T	G	100	PASS	AC=463;AF=0.0924521;AN=5008;NS=2504;DP=13726;EAS_AF=0.0169;AMR_AF=0.0447;AFR_AF=0.2602;EUR_AF=0.0258;SAS_AF=0.046;AA=T|||;VT=SNP
19	11837656	rs9917001	C	G	100	PASS	AC=463;AF=0.0924521;AN=5008;NS=2504;DP=18857;EAS_AF=0.0169;AMR_AF=0.0447;AFR_AF=0.2602;EUR_AF=0.0258;SAS_AF=0.046;AA=G|||;VT=SNP
19	11837692	rs9917003	C	T	100	PASS	AC=462;AF=0.0922524;AN=5008;NS=2504;DP=18207;EAS_AF=0.0169;AMR_AF=0.0447;AFR_AF=0.2595;EUR_AF=0.0258;SAS_AF=0.046;AA=C|||;VT=SNP
19	11838462	rs117527073	A	T	100	PASS	AC=21;AF=0.00419329;AN=5008;NS=2504;DP=17223;EAS_AF=0;AMR_AF=0.0029;AFR_AF=0.0023;EUR_AF=0.0139;SAS_AF=0.002;AA=A|||;VT=SNP
19	11838837	rs8108873	A	G	100	PASS	AC=463;AF=0.0924521;AN=5008;NS=2504;DP=16438;EAS_AF=0.0169;AMR_AF=0.0447;AFR_AF=0.2602;EUR_AF=0.0258;SAS_AF=0.046;AA=G|||;VT=SNP
19	11838914	rs9917060	G	T	100	PASS	AC=463;AF=0.0924521;AN=5008;NS=2504;DP=13760;EAS_AF=0.0169;AMR_AF=0.0447;AFR_AF=0.2602;EUR_AF=0.0258;SAS_AF=0.046;AA=G|||;VT=SNP
19	11839011	rs286268	A	C	100	PASS	AC=3299;AF=0.658746;AN=5008;NS=2504;DP=17417;EAS_AF=0.6905;AMR_AF=0.5937;AFR_AF=0.7746;EUR_AF=0.5596;SAS_AF=0.6176;AA=C|||;VT=SNP
19	11839146	rs62113590	G	A	100	PASS	AC=1476;AF=0.294728;AN=5008;NS=2504;DP=18878;EAS_AF=0.3442;AMR_AF=0.3732;AFR_AF=0.0772;EUR_AF=0.3757;SAS_AF=0.3988;AA=G|||;VT=SNP
19	11839527	rs10424527	A	G	100	PASS	AC=463;AF=0.0924521;AN=5008;NS=2504;DP=18953;EAS_AF=0.0169;AMR_AF=0.0447;AFR_AF=0.2602;EUR_AF=0.0258;SAS_AF=0.046;AA=A|||;VT=SNP
19	11839595	rs10422221	G	A	100	PASS	AC=463;AF=0.0924521;AN=5008;NS=2504;DP=19823;EAS_AF=0.0169;AMR_AF=0.0447;AFR_AF=0.2602;EUR_AF=0.0258;SAS_AF=0.046;AA=A|||;VT=SNP
19	11839610	rs74181610	T	G	100	PASS	AC=930;AF=0.185703;AN=5008;NS=2504;DP=20132;EAS_AF=0.2341;AMR_AF=0.134;AFR_AF=0.2405;EUR_AF=0.1471;SAS_AF=0.138;AA=T|||;VT=SNP
19	11839659	rs10424746	A	G	100	PASS	AC=463;AF=0.0924521;AN=5008;NS=2504;DP=19914;EAS_AF=0.0169;AMR_AF=0.0447;AFR_AF=0.2602;EUR_AF=0.0258;SAS_AF=0.046;AA=A|||;VT=SNP
19	11842064	rs143087632	T	A	100	PASS	AC=30;AF=0.00599042;AN=5008;NS=2504;DP=14625;EAS_AF=0;AMR_AF=0.0101;AFR_AF=0;EUR_AF=0.0179;SAS_AF=0.0051;AA=T|||;VT=SNP
19	11842323	rs4804636	C	T	100	PASS	AC=1457;AF=0.290935;AN=5008;NS=2504;DP=16886;EAS_AF=0.3462;AMR_AF=0.3718;AFR_AF=0.0628;EUR_AF=0.3757;SAS_AF=0.3978;AA=C|||;VT=SNP
19	11842590	rs8113332	T	C	100	PASS	AC=3303;AF=0.659545;AN=5008;NS=2504;DP=18969;EAS_AF=0.6944;AMR_AF=0.5922;AFR_AF=0.7738;EUR_AF=0.5606;SAS_AF=0.6186;AA=C|||;VT=SNP
19	11842625	rs11672371	G	C	100	PASS	AC=70;AF=0.0139776;AN=5008;NS=2504;DP=17203;EAS_AF=0;AMR_AF=0.0144;AFR_AF=0.0015;EUR_AF=0.0368;SAS_AF=0.0215;AA=G|||;VT=SNP
19	11843399	rs7260501	C	A	100	PASS	AC=1448;AF=0.289137;AN=5008;NS=2504;DP=15131;EAS_AF=0.3462;AMR_AF=0.3732;AFR_AF=0.0567;EUR_AF=0.3738;SAS_AF=0.3978;AA=C|||;VT=SNP
19	11845131	rs10410639	A	G	100	PASS	AC=465;AF=0.0928514;AN=5008;NS=2504;DP=19461;EAS_AF=0.0169;AMR_AF=0.0447;AFR_AF=0.2617;EUR_AF=0.0258;SAS_AF=0.046;AA=G|||;VT=SNP
19	11845650	rs73500544	T	G	100	PASS	AC=465;AF=0.0928514;AN=5008;NS=2504;DP=4485;EAS_AF=0.0169;AMR_AF=0.0447;AFR_AF=0.2617;EUR_AF=0.0258;SAS_AF=0.046;AA=N|||;VT=SNP
19	11846045	rs366452	A	G	100	PASS	AC=2371;AF=0.473442;AN=5008;NS=2504;DP=12552;EAS_AF=0.4583;AMR_AF=0.4625;AFR_AF=0.5318;EUR_AF=0.4125;SAS_AF=0.4806;AA=N|||;VT=SNP
19	11846047	rs138082320	G	A	100	PASS	AC=466;AF=0.0930511;AN=5008;NS=2504;DP=12379;EAS_AF=0.0169;AMR_AF=0.0447;AFR_AF=0.2625;EUR_AF=0.0258;SAS_AF=0.046;AA=g|||;VT=SNP
19	11846497	rs7257318	G	A	100	PASS	AC=465;AF=0.0928514;AN=5008;NS=2504;DP=17549;EAS_AF=0.0169;AMR_AF=0.0447;AFR_AF=0.2617;EUR_AF=0.0258;SAS_AF=0.046;AA=G|||;VT=SNP
19	11846880	rs6511745	C	G	100	PASS	AC=465;AF=0.0928514;AN=5008;NS=2504;DP=17283;EAS_AF=0.0169;AMR_AF=0.0447;AFR_AF=0.2617;EUR_AF=0.0258;SAS_AF=0.046;AA=G|||;VT=SNP
19	11846977	rs6511746	T	A	100	PASS	AC=465;AF=0.0928514;AN=5008;NS=2504;DP=19417;EAS_AF=0.0169;AMR_AF=0.0447;AFR_AF=0.2617;EUR_AF=0.0258;SAS_AF=0.046;AA=T|||;VT=SNP
19	11846981	rs6511747	T	C	100	PASS	AC=465;AF=0.0928514;AN=5008;NS=2504;DP=19273;EAS_AF=0.0169;AMR_AF=0.0447;AFR_AF=0.2617;EUR_AF=0.0258;SAS_AF=0.046;AA=T|||;VT=SNP
19	11847256	rs57164304	C	T	100	PASS	AC=750;AF=0.14976;AN=5008;NS=2504;DP=16812;EAS_AF=0.2341;AMR_AF=0.1643;AFR_AF=0.0628;EUR_AF=0.1879;SAS_AF=0.1309;AA=C|||;VT=SNP
19	11847357	rs10418001	A	T	100	PASS	AC=465;AF=0.0928514;AN=5008;NS=2504;DP=17867;EAS_AF=0.0169;AMR_AF=0.0447;AFR_AF=0.2617;EUR_AF=0.0258;SAS_AF=0.046;AA=A|||;VT=SNP
19	11847419	rs4284746	T	C	100	PASS	AC=2050;AF=0.409345;AN=5008;NS=2504;DP=20550;EAS_AF=0.3631;AMR_AF=0.4236;AFR_AF=0.4183;EUR_AF=0.4006;SAS_AF=0.4438;AA=C|||;VT=SNP
19	11847430	rs10418223	A	G	100	PASS	AC=465;AF=0.0928514;AN=5008;NS=2504;DP=20111;EAS_AF=0.0169;AMR_AF=0.0447;AFR_AF=0.2617;EUR_AF=0.0258;SAS_AF=0.046;AA=A|||;VT=SNP
19	11847615	rs286262	G	A	100	PASS	AC=2364;AF=0.472045;AN=5008;NS=2504;DP=16056;EAS_AF=0.4573;AMR_AF=0.4611;AFR_AF=0.528;EUR_AF=0.4125;SAS_AF=0.4806;AA=A|||;VT=SNP
19	11848169	rs10419757	A	C	100	PASS	AC=422;AF=0.0842652;AN=5008;NS=2504;DP=15382;EAS_AF=0.0169;AMR_AF=0.0432;AFR_AF=0.23;EUR_AF=0.0258;SAS_AF=0.046;AA=C|||;VT=SNP
19	11848424	rs117150143	T	A	100	PASS	AC=111;AF=0.0221645;AN=5008;NS=2504;DP=13481;EAS_AF=0;AMR_AF=0.0677;AFR_AF=0.0008;EUR_AF=0.0139;SAS_AF=0.0501;AA=T|||;VT=SNP
19	11848587	rs6511748	C	A	100	PASS	AC=420;AF=0.0838658;AN=5008;NS=2504;DP=16832;EAS_AF=0.0169;AMR_AF=0.0432;AFR_AF=0.2284;EUR_AF=0.0258;SAS_AF=0.046;AA=-|||;VT=SNP
19	11849244	rs10412024	T	G	100	PASS	AC=406;AF=0.0810703;AN=5008;NS=2504;DP=15000;EAS_AF=0.0169;AMR_AF=0.0432;AFR_AF=0.2171;EUR_AF=0.0268;SAS_AF=0.046;AA=t|||;VT=SNP
19	11849736	rs72986630	C	T	100	PASS	AC=112;AF=0.0223642;AN=5008;NS=2504;DP=15277;EAS_AF=0;AMR_AF=0.0447;AFR_AF=0.0038;EUR_AF=0.0586;SAS_AF=0.0174;AA=A|||;VT=SNP
19	11849835	rs7249221	A	G	100	PASS	AC=462;AF=0.0922524;AN=5008;NS=2504;DP=16629;EAS_AF=0.0169;AMR_AF=0.0461;AFR_AF=0.2579;EUR_AF=0.0268;SAS_AF=0.046;AA=A|||;VT=SNP
19	11849841	rs7507492	C	A	100	PASS	AC=1513;AF=0.302117;AN=5008;NS=2504;DP=16757;EAS_AF=0.3373;AMR_AF=0.3775;AFR_AF=0.1157;EUR_AF=0.3728;SAS_AF=0.3916;AA=C|||;VT=SNP
19	11849853	rs12462188	T	G	100	PASS	AC=1521;AF=0.303714;AN=5008;NS=2504;DP=17244;EAS_AF=0.3373;AMR_AF=0.3775;AFR_AF=0.1157;EUR_AF=0.3728;SAS_AF=0.3998;AA=T|||;VT=SNP
19	11850837	rs138207993	C	T	100	PASS	AC=121;AF=0.0241613;AN=5008;NS=2504;DP=14550;EAS_AF=0.0179;AMR_AF=0.0216;AFR_AF=0.0038;EUR_AF=0.0417;SAS_AF=0.0419;AA=C|||;VT=SNP
19	11851082	rs10413313	G	C	100	PASS	AC=645;AF=0.128794;AN=5008;NS=2504;DP=14595;EAS_AF=0.0169;AMR_AF=0.0389;AFR_AF=0.4304;EUR_AF=0.0149;SAS_AF=0.0174;AA=C|||;VT=SNP
19	11851545	rs7257524	A	G	100	PASS	AC=630;AF=0.125799;AN=5008;NS=2504;DP=16976;EAS_AF=0.0149;AMR_AF=0.0389;AFR_AF=0.4213;EUR_AF=0.0139;SAS_AF=0.0174;AA=A|||;VT=SNP
19	11851619	rs7257220	C	G	100	PASS	AC=673;AF=0.134385;AN=5008;NS=2504;DP=17279;EAS_AF=0.0149;AMR_AF=0.0375;AFR_AF=0.4539;EUR_AF=0.0149;SAS_AF=0.0174;AA=C|||;VT=SNP
19	11851848	rs113913600	T	C	100	PASS	AC=673;AF=0.134385;AN=5008;NS=2504;DP=15993;EAS_AF=0.0149;AMR_AF=0.0375;AFR_AF=0.4539;EUR_AF=0.0149;SAS_AF=0.0174;AA=C|||;VT=SNP
19	11852143	rs7256937	G	A	100	PASS	AC=673;AF=0.134385;AN=5008;NS=2504;DP=18706;EAS_AF=0.0149;AMR_AF=0.0375;AFR_AF=0.4539;EUR_AF=0.0149;SAS_AF=0.0174;AA=A|||;VT=SNP
19	11852449	rs7246508	A	G	100	PASS	AC=674;AF=0.134585;AN=5008;NS=2504;DP=16983;EAS_AF=0.0149;AMR_AF=0.0375;AFR_AF=0.4546;EUR_AF=0.0149;SAS_AF=0.0174;AA=G|||;VT=SNP
19	11852594	rs117916691	C	A	100	PASS	AC=60;AF=0.0119808;AN=5008;NS=2504;DP=17733;EAS_AF=0;AMR_AF=0.0086;AFR_AF=0.0083;EUR_AF=0.008;SAS_AF=0.0358;AA=C|||;VT=SNP
19	11852615	rs7246743	A	C	100	PASS	AC=1089;AF=0.217452;AN=5008;NS=2504;DP=18929;EAS_AF=0.0952;AMR_AF=0.0562;AFR_AF=0.6082;EUR_AF=0.0258;SAS_AF=0.1268;AA=C|||;VT=SNP
19	11853181	rs148391099	A	G	100	PASS	AC=50;AF=0.00998403;AN=5008;NS=2504;DP=22816;EAS_AF=0;AMR_AF=0.0086;AFR_AF=0.0008;EUR_AF=0.008;SAS_AF=0.0358;AA=A|||;VT=SNP
19	11853458	rs7250188	C	T	100	PASS	AC=673;AF=0.134385;AN=5008;NS=2504;DP=19535;EAS_AF=0.0149;AMR_AF=0.0375;AFR_AF=0.4539;EUR_AF=0.0149;SAS_AF=0.0174;AA=C|||;VT=SNP
19	11853548	rs286266	A	C	100	PASS	AC=3256;AF=0.65016;AN=5008;NS=2504;DP=20541;EAS_AF=0.5079;AMR_AF=0.5562;AFR_AF=0.8873;EUR_AF=0.5249;SAS_AF=0.6718;AA=C|||;VT=SNP
19	11853718	rs8104646	C	T	100	PASS	AC=673;AF=0.134385;AN=5008;NS=2504;DP=22840;EAS_AF=0.0149;AMR_AF=0.0375;AFR_AF=0.4539;EUR_AF=0.0149;SAS_AF=0.0174;AA=C|||;VT=SNP
19	11854017	rs8105452	A	G	100	PASS	AC=673;AF=0.134385;AN=5008;NS=2504;DP=14666;EAS_AF=0.0149;AMR_AF=0.0375;AFR_AF=0.4539;EUR_AF=0.0149;SAS_AF=0.0174;AA=G|||;VT=SNP
19	11854040	rs76118163	C	G	100	PASS	AC=411;AF=0.0820687;AN=5008;NS=2504;DP=15031;EAS_AF=0.0813;AMR_AF=0.0187;AFR_AF=0.1498;EUR_AF=0.0109;SAS_AF=0.1094;AA=C|||;VT=SNP
19	11854388	rs3948563	T	C	100	PASS	AC=673;AF=0.134385;AN=5008;NS=2504;DP=9070;EAS_AF=0.0149;AMR_AF=0.0375;AFR_AF=0.4539;EUR_AF=0.0149;SAS_AF=0.0174;AA=C|||;VT=SNP
19	11854533	rs2052488	T	C	100	PASS	AC=673;AF=0.134385;AN=5008;NS=2504;DP=13642;EAS_AF=0.0149;AMR_AF=0.0375;AFR_AF=0.4539;EUR_AF=0.0149;SAS_AF=0.0174;AA=C|||;VT=SNP
19	11854618	rs191287389	T	G	100	PASS	AC=50;AF=0.00998403;AN=5008;NS=2504;DP=17594;EAS_AF=0;AMR_AF=0.0086;AFR_AF=0.0008;EUR_AF=0.008;SAS_AF=0.0358;AA=t|||;VT=SNP
19	11855151	rs142281905	C	T	100	PASS	AC=73;AF=0.0145767;AN=5008;NS=2504;DP=16540;EAS_AF=0;AMR_AF=0.0231;AFR_AF=0.0023;EUR_AF=0.0537;SAS_AF=0;AA=c|||;VT=SNP
19	11855325	rs8112587	A	G	100	PASS	AC=673;AF=0.134385;AN=5008;NS=2504;DP=20287;EAS_AF=0.0149;AMR_AF=0.0375;AFR_AF=0.4539;EUR_AF=0.0149;SAS_AF=0.0174;AA=a|||;VT=SNP
19	11855345	rs8112591	A	G	100	PASS	AC=673;AF=0.134385;AN=5008;NS=2504;DP=21183;EAS_AF=0.0149;AMR_AF=0.0375;AFR_AF=0.4539;EUR_AF=0.0149;SAS_AF=0.0174;AA=N|||;VT=SNP
19	11855396	rs8111352	G	C	100	PASS	AC=671;AF=0.133986;AN=5008;NS=2504;DP=23752;EAS_AF=0.0149;AMR_AF=0.0375;AFR_AF=0.4523;EUR_AF=0.0149;SAS_AF=0.0174;AA=N|||;VT=SNP
19	11855402	rs13345106	A	G	100	PASS	AC=671;AF=0.133986;AN=5008;NS=2504;DP=23972;EAS_AF=0.0149;AMR_AF=0.0375;AFR_AF=0.4523;EUR_AF=0.0149;SAS_AF=0.0174;AA=N|||;VT=SNP
19	11855459	rs8112293	C	T	100	PASS	AC=673;AF=0.134385;AN=5008;NS=2504;DP=21584;EAS_AF=0.0149;AMR_AF=0.0375;AFR_AF=0.4539;EUR_AF=0.0149;SAS_AF=0.0174;AA=c|||;VT=SNP
19	11855901	rs10425278	C	A	100	PASS	AC=660;AF=0.131789;AN=5008;NS=2504;DP=19681;EAS_AF=0.0149;AMR_AF=0.0375;AFR_AF=0.444;EUR_AF=0.0149;SAS_AF=0.0174;AA=c|||;VT=SNP
19	11856033	rs10405849	T	A	100	PASS	AC=687;AF=0.137181;AN=5008;NS=2504;DP=19097;EAS_AF=0.0149;AMR_AF=0.0375;AFR_AF=0.4644;EUR_AF=0.0149;SAS_AF=0.0174;AA=t|||;VT=SNP
19	11856142	rs147570483	G	A	100	PASS	AC=115;AF=0.0229633;AN=5008;NS=2504;DP=17769;EAS_AF=0;AMR_AF=0.0288;AFR_AF=0.0212;EUR_AF=0.0666;SAS_AF=0;AA=G|||;VT=SNP
19	11856145	rs10426532	A	G	100	PASS	AC=672;AF=0.134185;AN=5008;NS=2504;DP=17823;EAS_AF=0.0149;AMR_AF=0.0375;AFR_AF=0.4531;EUR_AF=0.0149;SAS_AF=0.0174;AA=A|||;VT=SNP
19	11856158	rs10425793	C	T	100	PASS	AC=670;AF=0.133786;AN=5008;NS=2504;DP=17197;EAS_AF=0.0149;AMR_AF=0.0375;AFR_AF=0.4516;EUR_AF=0.0149;SAS_AF=0.0174;AA=C|||;VT=SNP
19	11856284	rs10403463	G	A	100	PASS	AC=673;AF=0.134385;AN=5008;NS=2504;DP=16426;EAS_AF=0.0149;AMR_AF=0.0375;AFR_AF=0.4539;EUR_AF=0.0149;SAS_AF=0.0174;AA=G|||;VT=SNP
19	11856329	rs56088622	G	A	100	PASS	AC=673;AF=0.134385;AN=5008;NS=2504;DP=13435;EAS_AF=0.0149;AMR_AF=0.0375;AFR_AF=0.4539;EUR_AF=0.0149;SAS_AF=0.0174;AA=A|||;VT=SNP
19	11856685	rs10412420	T	C	100	PASS	AC=673;AF=0.134385;AN=5008;NS=2504;DP=15979;EAS_AF=0.0149;AMR_AF=0.0375;AFR_AF=0.4539;EUR_AF=0.0149;SAS_AF=0.0174;AA=C|||;VT=SNP
19	11857597	rs112026241	T	C	100	PASS	AC=674;AF=0.134585;AN=5008;NS=2504;DP=15405;EAS_AF=0.0149;AMR_AF=0.0375;AFR_AF=0.4546;EUR_AF=0.0149;SAS_AF=0.0174;AA=C|||;VT=SNP
19	11858282	rs141114489	A	G	100	PASS	AC=70;AF=0.0139776;AN=5008;NS=2504;DP=17078;EAS_AF=0;AMR_AF=0.0086;AFR_AF=0.0144;EUR_AF=0.008;SAS_AF=0.0378;AA=A|||;VT=SNP
19	11858484	rs10408153	A	G	100	PASS	AC=673;AF=0.134385;AN=5008;NS=2504;DP=17325;EAS_AF=0.0149;AMR_AF=0.0375;AFR_AF=0.4539;EUR_AF=0.0149;SAS_AF=0.0174;AA=A|||;VT=SNP
19	11858627	rs12979844	A	G	100	PASS	AC=160;AF=0.0319489;AN=5008;NS=2504;DP=16651;EAS_AF=0;AMR_AF=0.0519;AFR_AF=0.003;EUR_AF=0.0845;SAS_AF=0.0358;AA=A|||;VT=SNP
19	11859114	rs186129495	A	G	100	PASS	AC=37;AF=0.00738818;AN=5008;NS=2504;DP=18866;EAS_AF=0;AMR_AF=0.0043;AFR_AF=0.0008;EUR_AF=0.005;SAS_AF=0.0286;AA=A|||;VT=SNP
19	11859590	rs111445675	G	C	100	PASS	AC=673;AF=0.134385;AN=5008;NS=2504;DP=16042;EAS_AF=0.0149;AMR_AF=0.0375;AFR_AF=0.4539;EUR_AF=0.0149;SAS_AF=0.0174;AA=C|||;VT=SNP
19	11859594	rs113920989	T	C	100	PASS	AC=1145;AF=0.228634;AN=5008;NS=2504;DP=16065;EAS_AF=0.1032;AMR_AF=0.0865;AFR_AF=0.6278;EUR_AF=0.0646;SAS_AF=0.0879;AA=C|||;VT=SNP
19	11859652	rs113707440	T	C	100	PASS	AC=674;AF=0.134585;AN=5008;NS=2504;DP=13326;EAS_AF=0.0149;AMR_AF=0.0375;AFR_AF=0.4546;EUR_AF=0.0149;SAS_AF=0.0174;AA=T|||;VT=SNP
19	11859658	rs146036447	C	T	100	PASS	AC=22;AF=0.00439297;AN=5008;NS=2504;DP=13059;EAS_AF=0;AMR_AF=0.0086;AFR_AF=0;EUR_AF=0.0149;SAS_AF=0.001;AA=C|||;VT=SNP
19	11859661	rs112355379	A	G	100	PASS	AC=1146;AF=0.228834;AN=5008;NS=2504;DP=12836;EAS_AF=0.1032;AMR_AF=0.0865;AFR_AF=0.6286;EUR_AF=0.0646;SAS_AF=0.0879;AA=G|||;VT=SNP
19	11859674	rs111453725	C	G	100	PASS	AC=676;AF=0.134984;AN=5008;NS=2504;DP=12599;EAS_AF=0.0149;AMR_AF=0.0375;AFR_AF=0.4561;EUR_AF=0.0149;SAS_AF=0.0174;AA=C|||;VT=SNP
19	11859709	rs143383743	C	T	100	PASS	AC=190;AF=0.0379393;AN=5008;NS=2504;DP=12723;EAS_AF=0.0883;AMR_AF=0.0231;AFR_AF=0.0076;EUR_AF=0.0427;SAS_AF=0.0327;AA=c|||;VT=SNP
19	11859759	rs112606070	G	T	100	PASS	AC=673;AF=0.134385;AN=5008;NS=2504;DP=12190;EAS_AF=0.0149;AMR_AF=0.0375;AFR_AF=0.4539;EUR_AF=0.0149;SAS_AF=0.0174;AA=G|||;VT=SNP
19	11859797	rs113680895	C	T	100	PASS	AC=674;AF=0.134585;AN=5008;NS=2504;DP=11613;EAS_AF=0.0149;AMR_AF=0.0389;AFR_AF=0.4539;EUR_AF=0.0149;SAS_AF=0.0174;AA=C|||;VT=SNP
19	11859900	rs112781170	G	A	100	PASS	AC=673;AF=0.134385;AN=5008;NS=2504;DP=13649;EAS_AF=0.0149;AMR_AF=0.0375;AFR_AF=0.4539;EUR_AF=0.0149;SAS_AF=0.0174;AA=G|||;VT=SNP
19	11860233	rs7257818	A	G	100	PASS	AC=1146;AF=0.228834;AN=5008;NS=2504;DP=15927;EAS_AF=0.1032;AMR_AF=0.0865;AFR_AF=0.6286;EUR_AF=0.0646;SAS_AF=0.0879;AA=G|||;VT=SNP
19	11860620	rs7258349	A	G	100	PASS	AC=673;AF=0.134385;AN=5008;NS=2504;DP=18515;EAS_AF=0.0149;AMR_AF=0.0375;AFR_AF=0.4539;EUR_AF=0.0149;SAS_AF=0.0174;AA=G|||;VT=SNP
19	11860794	rs6511749	G	A	100	PASS	AC=674;AF=0.134585;AN=5008;NS=2504;DP=17883;EAS_AF=0.0159;AMR_AF=0.0375;AFR_AF=0.4539;EUR_AF=0.0149;SAS_AF=0.0174;AA=G|||;VT=SNP
19	11860820	rs6511750	G	A	100	PASS	AC=675;AF=0.134784;AN=5008;NS=2504;DP=17476;EAS_AF=0.0149;AMR_AF=0.0375;AFR_AF=0.4554;EUR_AF=0.0149;SAS_AF=0.0174;AA=G|||;VT=SNP
19	11861286	rs147099052	C	T	100	PASS	AC=52;AF=0.0103834;AN=5008;NS=2504;DP=17946;EAS_AF=0;AMR_AF=0.0086;AFR_AF=0.0008;EUR_AF=0.008;SAS_AF=0.0378;AA=C|||;VT=SNP
19	11861935	rs8101615	C	T	100	PASS	AC=671;AF=0.133986;AN=5008;NS=2504;DP=15867;EAS_AF=0.0139;AMR_AF=0.0375;AFR_AF=0.4531;EUR_AF=0.0149;SAS_AF=0.0174;AA=T|||;VT=SNP
19	11861996	rs28792382	C	G	100	PASS	AC=674;AF=0.134585;AN=5008;NS=2504;DP=15816;EAS_AF=0.0139;AMR_AF=0.0375;AFR_AF=0.4546;EUR_AF=0.0149;SAS_AF=0.0184;AA=G|||;VT=SNP
19	11863030	rs141739416	G	A	100	PASS	AC=72;AF=0.014377;AN=5008;NS=2504;DP=17793;EAS_AF=0;AMR_AF=0.0086;AFR_AF=0.0159;EUR_AF=0.008;SAS_AF=0.0378;AA=G|||;VT=SNP
19	11863229	rs10416172	G	C	100	PASS	AC=673;AF=0.134385;AN=5008;NS=2504;DP=18285;EAS_AF=0.0149;AMR_AF=0.0375;AFR_AF=0.4539;EUR_AF=0.0149;SAS_AF=0.0174;AA=G|||;VT=SNP
19	11863406	rs73500595	C	T	100	PASS	AC=674;AF=0.134585;AN=5008;NS=2504;DP=17607;EAS_AF=0.0149;AMR_AF=0.0375;AFR_AF=0.4539;EUR_AF=0.0159;SAS_AF=0.0174;AA=T|||;VT=SNP
19	11863765	rs11672554	A	G	100	PASS	AC=1800;AF=0.359425;AN=5008;NS=2504;DP=15008;EAS_AF=0.3423;AMR_AF=0.513;AFR_AF=0.062;EUR_AF=0.497;SAS_AF=0.5286;AA=A|||;VT=SNP
19	11863877	rs10425348	T	C	100	PASS	AC=673;AF=0.134385;AN=5008;NS=2504;DP=16105;EAS_AF=0.0149;AMR_AF=0.0375;AFR_AF=0.4539;EUR_AF=0.0149;SAS_AF=0.0174;AA=T|||;VT=SNP
19	11864259	rs10425799	A	G	100	PASS	AC=673;AF=0.134385;AN=5008;NS=2504;DP=19181;EAS_AF=0.0149;AMR_AF=0.0375;AFR_AF=0.4539;EUR_AF=0.0149;SAS_AF=0.0174;AA=G|||;VT=SNP
19	11864324	rs10425198	C	T	100	PASS	AC=673;AF=0.134385;AN=5008;NS=2504;DP=17573;EAS_AF=0.0149;AMR_AF=0.0375;AFR_AF=0.4539;EUR_AF=0.0149;SAS_AF=0.0174;AA=T|||;VT=SNP
19	11864512	rs142854633	C	A	100	PASS	AC=11;AF=0.00219649;AN=5008;NS=2504;DP=21245;EAS_AF=0;AMR_AF=0.0043;AFR_AF=0.0008;EUR_AF=0.007;SAS_AF=0;AA=C|||;VT=SNP
19	11864845	rs8113812	A	G	100	PASS	AC=673;AF=0.134385;AN=5008;NS=2504;DP=19631;EAS_AF=0.0149;AMR_AF=0.0375;AFR_AF=0.4539;EUR_AF=0.0149;SAS_AF=0.0174;AA=a|||;VT=SNP
19	11864932	rs11666533	T	C	100	PASS	AC=135;AF=0.0269569;AN=5008;NS=2504;DP=20403;EAS_AF=0;AMR_AF=0.0562;AFR_AF=0.0045;EUR_AF=0.0795;SAS_AF=0.0102;AA=T|||;VT=SNP
19	11865007	rs8102978	T	G	100	PASS	AC=673;AF=0.134385;AN=5008;NS=2504;DP=22018;EAS_AF=0.0149;AMR_AF=0.0375;AFR_AF=0.4539;EUR_AF=0.0149;SAS_AF=0.0174;AA=G|||;VT=SNP
19	11865498	rs10406966	C	A	100	PASS	AC=673;AF=0.134385;AN=5008;NS=2504;DP=21480;EAS_AF=0.0149;AMR_AF=0.0375;AFR_AF=0.4539;EUR_AF=0.0149;SAS_AF=0.0174;AA=C|||;VT=SNP
19	11865559	rs182415590	G	A	100	PASS	AC=71;AF=0.0141773;AN=5008;NS=2504;DP=21354;EAS_AF=0;AMR_AF=0.0086;AFR_AF=0.0151;EUR_AF=0.008;SAS_AF=0.0378;AA=G|||;VT=SNP
19	11865607	rs7252602	T	G	100	PASS	AC=673;AF=0.134385;AN=5008;NS=2504;DP=20714;EAS_AF=0.0149;AMR_AF=0.0375;AFR_AF=0.4539;EUR_AF=0.0149;SAS_AF=0.0174;AA=T|||;VT=SNP
19	11865788	rs7249076	C	T	100	PASS	AC=673;AF=0.134385;AN=5008;NS=2504;DP=17436;EAS_AF=0.0149;AMR_AF=0.0375;AFR_AF=0.4539;EUR_AF=0.0149;SAS_AF=0.0174;AA=C|||;VT=SNP
19	11865857	rs7252860	T	C	100	PASS	AC=673;AF=0.134385;AN=5008;NS=2504;DP=16064;EAS_AF=0.0149;AMR_AF=0.0375;AFR_AF=0.4539;EUR_AF=0.0149;SAS_AF=0.0174;AA=C|||;VT=SNP
19	11865910	rs7252983	T	A	100	PASS	AC=1060;AF=0.211661;AN=5008;NS=2504;DP=13784;EAS_AF=0.1012;AMR_AF=0.0634;AFR_AF=0.6248;EUR_AF=0.0229;SAS_AF=0.0665;AA=A|||;VT=SNP
19	11865911	rs7252984	T	C	100	PASS	AC=749;AF=0.149561;AN=5008;NS=2504;DP=13824;EAS_AF=0.0149;AMR_AF=0.0461;AFR_AF=0.4728;EUR_AF=0.0229;SAS_AF=0.0552;AA=C|||;VT=SNP
19	11865986	rs8106986	T	G	100	PASS	AC=673;AF=0.134385;AN=5008;NS=2504;DP=13322;EAS_AF=0.0149;AMR_AF=0.0375;AFR_AF=0.4539;EUR_AF=0.0149;SAS_AF=0.0174;AA=G|||;VT=SNP
19	11865990	rs55825731	G	C	100	PASS	AC=14;AF=0.00279553;AN=5008;NS=2504;DP=13070;EAS_AF=0;AMR_AF=0.0043;AFR_AF=0;EUR_AF=0.0109;SAS_AF=0;AA=G|||;VT=SNP
19	11866210	rs8106643	C	G	100	PASS	AC=673;AF=0.134385;AN=5008;NS=2504;DP=15779;EAS_AF=0.0149;AMR_AF=0.0375;AFR_AF=0.4539;EUR_AF=0.0149;SAS_AF=0.0174;AA=G|||;VT=SNP
19	11866414	rs8107348	A	G	100	PASS	AC=675;AF=0.134784;AN=5008;NS=2504;DP=18216;EAS_AF=0.0149;AMR_AF=0.0375;AFR_AF=0.4539;EUR_AF=0.0149;SAS_AF=0.0194;AA=A|||;VT=SNP
19	11866510	rs8106141	G	T	100	PASS	AC=673;AF=0.134385;AN=5008;NS=2504;DP=20972;EAS_AF=0.0149;AMR_AF=0.0375;AFR_AF=0.4539;EUR_AF=0.0149;SAS_AF=0.0174;AA=G|||;VT=SNP
19	11866539	rs8107035	C	T	100	PASS	AC=672;AF=0.134185;AN=5008;NS=2504;DP=21354;EAS_AF=0.0149;AMR_AF=0.0375;AFR_AF=0.4531;EUR_AF=0.0149;SAS_AF=0.0174;AA=T|||;VT=SNP
19	11866540	rs8107488	A	G	100	PASS	AC=672;AF=0.134185;AN=5008;NS=2504;DP=21322;EAS_AF=0.0149;AMR_AF=0.0375;AFR_AF=0.4531;EUR_AF=0.0149;SAS_AF=0.0174;AA=G|||;VT=SNP
19	11867473	rs8102937	G	C	100	PASS	AC=673;AF=0.134385;AN=5008;NS=2504;DP=20240;EAS_AF=0.0149;AMR_AF=0.0375;AFR_AF=0.4539;EUR_AF=0.0149;SAS_AF=0.0174;AA=G|||;VT=SNP
19	11867474	rs8102938	G	T	100	PASS	AC=673;AF=0.134385;AN=5008;NS=2504;DP=20244;EAS_AF=0.0149;AMR_AF=0.0375;AFR_AF=0.4539;EUR_AF=0.0149;SAS_AF=0.0174;AA=G|||;VT=SNP
19	11867513	rs8104298	A	T	100	PASS	AC=673;AF=0.134385;AN=5008;NS=2504;DP=21022;EAS_AF=0.0149;AMR_AF=0.0375;AFR_AF=0.4539;EUR_AF=0.0149;SAS_AF=0.0174;AA=T|||;VT=SNP
19	11867626	rs8103172	G	T	100	PASS	AC=673;AF=0.134385;AN=5008;NS=2504;DP=21512;EAS_AF=0.0149;AMR_AF=0.0389;AFR_AF=0.4531;EUR_AF=0.0149;SAS_AF=0.0174;AA=T|||;VT=SNP
19	11867779	rs8103295	G	A	100	PASS	AC=673;AF=0.134385;AN=5008;NS=2504;DP=21062;EAS_AF=0.0149;AMR_AF=0.0375;AFR_AF=0.4539;EUR_AF=0.0149;SAS_AF=0.0174;AA=G|||;VT=SNP
19	11867852	rs8103422	G	T	100	PASS	AC=672;AF=0.134185;AN=5008;NS=2504;DP=21634;EAS_AF=0.0149;AMR_AF=0.0375;AFR_AF=0.4531;EUR_AF=0.0149;SAS_AF=0.0174;AA=G|||;VT=SNP
19	11867917	rs8104359	C	A	100	PASS	AC=673;AF=0.134385;AN=5008;NS=2504;DP=21898;EAS_AF=0.0149;AMR_AF=0.0375;AFR_AF=0.4539;EUR_AF=0.0149;SAS_AF=0.0174;AA=C|||;VT=SNP
19	11868813	rs73502525	C	A	100	PASS	AC=672;AF=0.134185;AN=5008;NS=2504;DP=15876;EAS_AF=0.0149;AMR_AF=0.0375;AFR_AF=0.4531;EUR_AF=0.0149;SAS_AF=0.0174;AA=C|||;VT=SNP
19	11868976	rs2032824	A	G	100	PASS	AC=672;AF=0.134185;AN=5008;NS=2504;DP=13310;EAS_AF=0.0149;AMR_AF=0.0375;AFR_AF=0.4531;EUR_AF=0.0149;SAS_AF=0.0174;AA=A|||;VT=SNP
19	11868986	rs2032823	A	G	100	PASS	AC=4711;AF=0.940695;AN=5008;NS=2504;DP=13181;EAS_AF=1;AMR_AF=0.9049;AFR_AF=0.9917;EUR_AF=0.83;SAS_AF=0.9499;AA=A|||;VT=SNP
19	11869080	rs2032822	G	A	100	PASS	AC=673;AF=0.134385;AN=5008;NS=2504;DP=11988;EAS_AF=0.0149;AMR_AF=0.0375;AFR_AF=0.4539;EUR_AF=0.0149;SAS_AF=0.0174;AA=A|||;VT=SNP
19	11869136	rs79172214	C	T	100	PASS	AC=84;AF=0.0167732;AN=5008;NS=2504;DP=12526;EAS_AF=0;AMR_AF=0.0231;AFR_AF=0.0038;EUR_AF=0.0417;SAS_AF=0.0215;AA=C|||;VT=SNP
19	11869835	rs184840440	T	C	100	PASS	AC=50;AF=0.00998403;AN=5008;NS=2504;DP=7877;EAS_AF=0;AMR_AF=0.0086;AFR_AF=0;EUR_AF=0.008;SAS_AF=0.0368;AA=T|||;VT=SNP
19	11870391	rs7247803	A	T	100	PASS	AC=3719;AF=0.742612;AN=5008;NS=2504;DP=17811;EAS_AF=0.6627;AMR_AF=0.7478;AFR_AF=0.8245;EUR_AF=0.7326;SAS_AF=0.7209;AA=T|||;VT=SNP
19	11870480	rs7247500	C	T	100	PASS	AC=3755;AF=0.7498;AN=5008;NS=2504;DP=20085;EAS_AF=0.6766;AMR_AF=0.7536;AFR_AF=0.8298;EUR_AF=0.7346;SAS_AF=0.7301;AA=C|||;VT=SNP
19	11870534	rs7251202	T	C	100	PASS	AC=3713;AF=0.741414;AN=5008;NS=2504;DP=20218;EAS_AF=0.6637;AMR_AF=0.7478;AFR_AF=0.8192;EUR_AF=0.7326;SAS_AF=0.7209;AA=C|||;VT=SNP
19	11870561	rs7251216	T	C	100	PASS	AC=2665;AF=0.532149;AN=5008;NS=2504;DP=20094;EAS_AF=0.5585;AMR_AF=0.6873;AFR_AF=0.2035;EUR_AF=0.7097;SAS_AF=0.6564;AA=T|||;VT=SNP
19	11870583	rs7251224	T	C	100	PASS	AC=3787;AF=0.75619;AN=5008;NS=2504;DP=20138;EAS_AF=0.6627;AMR_AF=0.7493;AFR_AF=0.8752;EUR_AF=0.7316;SAS_AF=0.7219;AA=C|||;VT=SNP
19	11870651	rs77159839	G	A	100	PASS	AC=356;AF=0.0710863;AN=5008;NS=2504;DP=19475;EAS_AF=0;AMR_AF=0.0259;AFR_AF=0.2375;EUR_AF=0.0129;SAS_AF=0.0112;AA=g|||;VT=SNP
19	11870726	rs115740062	A	G	100	PASS	AC=97;AF=0.019369;AN=5008;NS=2504;DP=18927;EAS_AF=0.001;AMR_AF=0.0115;AFR_AF=0.0325;EUR_AF=0.008;SAS_AF=0.0378;AA=A|||;VT=SNP
19	11871101	rs10412565	T	A	100	PASS	AC=3371;AF=0.673123;AN=5008;NS=2504;DP=20463;EAS_AF=0.4722;AMR_AF=0.6455;AFR_AF=0.8464;EUR_AF=0.6461;SAS_AF=0.6933;AA=A|||;VT=SNP
19	11871170	rs10406971	A	G	100	PASS	AC=3134;AF=0.625799;AN=5008;NS=2504;DP=20170;EAS_AF=0.4563;AMR_AF=0.6427;AFR_AF=0.6861;EUR_AF=0.6451;SAS_AF=0.6871;AA=G|||;VT=SNP
19	11871401	rs6511751	G	C	100	PASS	AC=2321;AF=0.463458;AN=5008;NS=2504;DP=18798;EAS_AF=0.3571;AMR_AF=0.5893;AFR_AF=0.2413;EUR_AF=0.6243;SAS_AF=0.6186;AA=G|||;VT=SNP
19	11871706	rs6511754	G	C	100	PASS	AC=3116;AF=0.622204;AN=5008;NS=2504;DP=18192;EAS_AF=0.4454;AMR_AF=0.6427;AFR_AF=0.6815;EUR_AF=0.6461;SAS_AF=0.6851;AA=C|||;VT=SNP
19	11871754	rs6511755	C	A	100	PASS	AC=3114;AF=0.621805;AN=5008;NS=2504;DP=17726;EAS_AF=0.4454;AMR_AF=0.6427;AFR_AF=0.6815;EUR_AF=0.6441;SAS_AF=0.6851;AA=C|||;VT=SNP
19	11871807	rs4600573	A	G	100	PASS	AC=3150;AF=0.628994;AN=5008;NS=2504;DP=16378;EAS_AF=0.4454;AMR_AF=0.6441;AFR_AF=0.7073;EUR_AF=0.6451;SAS_AF=0.6851;AA=A|||;VT=SNP
19	11871847	rs6511756	A	G	100	PASS	AC=3150;AF=0.628994;AN=5008;NS=2504;DP=14808;EAS_AF=0.4454;AMR_AF=0.6441;AFR_AF=0.7073;EUR_AF=0.6451;SAS_AF=0.6851;AA=G|||;VT=SNP
19	11871958	rs4261659	C	G	100	PASS	AC=3150;AF=0.628994;AN=5008;NS=2504;DP=16435;EAS_AF=0.4454;AMR_AF=0.6441;AFR_AF=0.7073;EUR_AF=0.6451;SAS_AF=0.6851;AA=G|||;VT=SNP
19	11872143	rs4558513	T	G	100	PASS	AC=3149;AF=0.628794;AN=5008;NS=2504;DP=15166;EAS_AF=0.4444;AMR_AF=0.6427;AFR_AF=0.7088;EUR_AF=0.6461;SAS_AF=0.683;AA=g|||;VT=SNP
19	11872161	rs4566290	G	T	100	PASS	AC=3150;AF=0.628994;AN=5008;NS=2504;DP=15510;EAS_AF=0.4444;AMR_AF=0.6427;AFR_AF=0.7088;EUR_AF=0.6471;SAS_AF=0.683;AA=G|||;VT=SNP
19	11872190	rs4488576	G	T	100	PASS	AC=3150;AF=0.628994;AN=5008;NS=2504;DP=15792;EAS_AF=0.4444;AMR_AF=0.6427;AFR_AF=0.7088;EUR_AF=0.6471;SAS_AF=0.683;AA=G|||;VT=SNP
19	11872647	rs7255383	G	C	100	PASS	AC=3409;AF=0.680711;AN=5008;NS=2504;DP=18050;EAS_AF=0.4613;AMR_AF=0.6499;AFR_AF=0.8843;EUR_AF=0.6461;SAS_AF=0.6892;AA=G|||;VT=SNP
19	11873382	rs8099884	A	C	100	PASS	AC=3148;AF=0.628594;AN=5008;NS=2504;DP=16661;EAS_AF=0.4464;AMR_AF=0.6441;AFR_AF=0.7073;EUR_AF=0.6441;SAS_AF=0.683;AA=C|||;VT=SNP
19	11873478	rs9305024	G	T	100	PASS	AC=3149;AF=0.628794;AN=5008;NS=2504;DP=13327;EAS_AF=0.4464;AMR_AF=0.6441;AFR_AF=0.7073;EUR_AF=0.6441;SAS_AF=0.684;AA=T|||;VT=SNP
19	11874122	rs114153143	C	T	100	PASS	AC=130;AF=0.0259585;AN=5008;NS=2504;DP=17462;EAS_AF=0;AMR_AF=0.013;AFR_AF=0.0575;EUR_AF=0.008;SAS_AF=0.0378;AA=T|||;VT=SNP
19	11874741	rs114005162	A	G	100	PASS	AC=130;AF=0.0259585;AN=5008;NS=2504;DP=23302;EAS_AF=0;AMR_AF=0.013;AFR_AF=0.0575;EUR_AF=0.008;SAS_AF=0.0378;AA=A|||;VT=SNP
19	11876409	rs139655017	G	T	100	PASS	AC=137;AF=0.0273562;AN=5008;NS=2504;DP=15755;EAS_AF=0;AMR_AF=0.0202;AFR_AF=0.059;EUR_AF=0.008;SAS_AF=0.0378;AA=G|||;VT=SNP
19	11876755	rs78961098	A	G	100	PASS	AC=53;AF=0.0105831;AN=5008;NS=2504;DP=18863;EAS_AF=0;AMR_AF=0.0101;AFR_AF=0.0008;EUR_AF=0.0209;SAS_AF=0.0245;AA=A|||;VT=SNP
19	11876857	rs62110785	G	A	100	PASS	AC=21;AF=0.00419329;AN=5008;NS=2504;DP=14757;EAS_AF=0;AMR_AF=0.0014;AFR_AF=0;EUR_AF=0.0149;SAS_AF=0.0051;AA=G|||;VT=SNP
19	11876925	rs76286748	G	A	100	PASS	AC=8;AF=0.00159744;AN=5008;NS=2504;DP=15524;EAS_AF=0;AMR_AF=0.0043;AFR_AF=0;EUR_AF=0.005;SAS_AF=0;AA=G|||;VT=SNP
19	11877120	rs372058	C	T	100	PASS	AC=1251;AF=0.2498;AN=5008;NS=2504;DP=12230;EAS_AF=0.0764;AMR_AF=0.3112;AFR_AF=0.295;EUR_AF=0.3588;SAS_AF=0.2117;AA=C|||;VT=SNP
19	11878095	rs384148	T	G	100	PASS	AC=1448;AF=0.289137;AN=5008;NS=2504;DP=11238;EAS_AF=0.1627;AMR_AF=0.3112;AFR_AF=0.3835;EUR_AF=0.3608;SAS_AF=0.2025;AA=N|||;VT=SNP
19	11879199	rs446331	C	T	100	PASS	AC=1259;AF=0.251398;AN=5008;NS=2504;DP=17941;EAS_AF=0.0764;AMR_AF=0.3112;AFR_AF=0.298;EUR_AF=0.3608;SAS_AF=0.2137;AA=C|||;VT=SNP
19	11879420	rs383884	G	T	100	PASS	AC=1262;AF=0.251997;AN=5008;NS=2504;DP=17254;EAS_AF=0.0774;AMR_AF=0.3112;AFR_AF=0.2988;EUR_AF=0.3618;SAS_AF=0.2137;AA=G|||;VT=SNP
19	11879632	rs436643	G	A	100	PASS	AC=1359;AF=0.271366;AN=5008;NS=2504;DP=22314;EAS_AF=0.0764;AMR_AF=0.3098;AFR_AF=0.3752;EUR_AF=0.3598;SAS_AF=0.2137;AA=G|||;VT=SNP
19	11879729	rs408028	T	C	100	PASS	AC=1493;AF=0.298123;AN=5008;NS=2504;DP=22847;EAS_AF=0.1617;AMR_AF=0.3127;AFR_AF=0.4047;EUR_AF=0.3598;SAS_AF=0.2209;AA=T|||;VT=SNP
19	11879925	rs28639888	A	G	100	PASS	AC=1116;AF=0.222843;AN=5008;NS=2504;DP=21879;EAS_AF=0.2907;AMR_AF=0.0908;AFR_AF=0.441;EUR_AF=0.0249;SAS_AF=0.1554;AA=A|||;VT=SNP
19	11880003	rs440848	G	A	100	PASS	AC=1359;AF=0.271366;AN=5008;NS=2504;DP=23519;EAS_AF=0.0764;AMR_AF=0.3098;AFR_AF=0.3744;EUR_AF=0.3608;SAS_AF=0.2137;AA=A|||;VT=SNP
19	11880012	rs403773	C	T	100	PASS	AC=1359;AF=0.271366;AN=5008;NS=2504;DP=23529;EAS_AF=0.0764;AMR_AF=0.3098;AFR_AF=0.3744;EUR_AF=0.3608;SAS_AF=0.2137;AA=T|||;VT=SNP
19	11880474	rs61318047	C	G	100	PASS	AC=1253;AF=0.2502;AN=5008;NS=2504;DP=19657;EAS_AF=0.376;AMR_AF=0.0937;AFR_AF=0.4728;EUR_AF=0.0249;SAS_AF=0.1626;AA=G|||;VT=SNP
19	11880481	rs56933482	A	C	100	PASS	AC=1253;AF=0.2502;AN=5008;NS=2504;DP=19020;EAS_AF=0.376;AMR_AF=0.0937;AFR_AF=0.4728;EUR_AF=0.0249;SAS_AF=0.1626;AA=C|||;VT=SNP
19	11880576	rs57811164	C	T	100	PASS	AC=879;AF=0.175519;AN=5008;NS=2504;DP=17550;EAS_AF=0.2907;AMR_AF=0.0663;AFR_AF=0.3079;EUR_AF=0.0169;SAS_AF=0.1186;AA=C|||;VT=SNP
19	11880679	rs4352156	C	T	100	PASS	AC=1253;AF=0.2502;AN=5008;NS=2504;DP=17298;EAS_AF=0.376;AMR_AF=0.0937;AFR_AF=0.4728;EUR_AF=0.0249;SAS_AF=0.1626;AA=C|||;VT=SNP
19	11880740	rs60198456	C	T	100	PASS	AC=1253;AF=0.2502;AN=5008;NS=2504;DP=18786;EAS_AF=0.376;AMR_AF=0.0937;AFR_AF=0.4728;EUR_AF=0.0249;SAS_AF=0.1626;AA=C|||;VT=SNP
19	11880778	rs8106797	C	T	100	PASS	AC=1285;AF=0.256589;AN=5008;NS=2504;DP=18805;EAS_AF=0.0764;AMR_AF=0.3098;AFR_AF=0.3177;EUR_AF=0.3608;SAS_AF=0.2147;AA=C|||;VT=SNP
19	11880914	rs6511757	A	G	100	PASS	AC=894;AF=0.178514;AN=5008;NS=2504;DP=21793;EAS_AF=0.2907;AMR_AF=0.0692;AFR_AF=0.3177;EUR_AF=0.0169;SAS_AF=0.1186;AA=A|||;VT=SNP
19	11881150	rs413122	C	T	100	PASS	AC=1251;AF=0.2498;AN=5008;NS=2504;DP=19207;EAS_AF=0.0764;AMR_AF=0.3112;AFR_AF=0.2927;EUR_AF=0.3598;SAS_AF=0.2137;AA=C|||;VT=SNP
19	11881157	rs6511759	T	C	100	PASS	AC=1255;AF=0.250599;AN=5008;NS=2504;DP=19297;EAS_AF=0.378;AMR_AF=0.0937;AFR_AF=0.4728;EUR_AF=0.0249;SAS_AF=0.1626;AA=C|||;VT=SNP
19	11881212	rs6511760	T	C	100	PASS	AC=1256;AF=0.250799;AN=5008;NS=2504;DP=19659;EAS_AF=0.377;AMR_AF=0.0937;AFR_AF=0.4743;EUR_AF=0.0249;SAS_AF=0.1626;AA=C|||;VT=SNP
19	11881346	rs7257163	A	G	100	PASS	AC=1254;AF=0.250399;AN=5008;NS=2504;DP=22107;EAS_AF=0.377;AMR_AF=0.0937;AFR_AF=0.4728;EUR_AF=0.0249;SAS_AF=0.1626;AA=A|||;VT=SNP
19	11881436	rs7257287	A	G	100	PASS	AC=1255;AF=0.250599;AN=5008;NS=2504;DP=19678;EAS_AF=0.377;AMR_AF=0.0937;AFR_AF=0.4728;EUR_AF=0.0249;SAS_AF=0.1636;AA=G|||;VT=SNP
19	11881451	rs394957	G	A	100	PASS	AC=1251;AF=0.2498;AN=5008;NS=2504;DP=19368;EAS_AF=0.0764;AMR_AF=0.3098;AFR_AF=0.2927;EUR_AF=0.3608;SAS_AF=0.2137;AA=G|||;VT=SNP
19	11881524	rs7256942	C	T	100	PASS	AC=1235;AF=0.246605;AN=5008;NS=2504;DP=18194;EAS_AF=0.375;AMR_AF=0.0937;AFR_AF=0.4607;EUR_AF=0.0249;SAS_AF=0.1616;AA=C|||;VT=SNP
19	11881563	rs7256961	C	A	100	PASS	AC=1237;AF=0.247005;AN=5008;NS=2504;DP=15994;EAS_AF=0.377;AMR_AF=0.0937;AFR_AF=0.4607;EUR_AF=0.0249;SAS_AF=0.1616;AA=C|||;VT=SNP
19	11881612	rs10419444	G	C	100	PASS	AC=1252;AF=0.25;AN=5008;NS=2504;DP=16259;EAS_AF=0.377;AMR_AF=0.0937;AFR_AF=0.4713;EUR_AF=0.0249;SAS_AF=0.1626;AA=G|||;VT=SNP
19	11881796	rs8100091	T	A	100	PASS	AC=1258;AF=0.251198;AN=5008;NS=2504;DP=18677;EAS_AF=0.377;AMR_AF=0.0937;AFR_AF=0.4728;EUR_AF=0.0288;SAS_AF=0.1626;AA=A|||;VT=SNP
19	11882073	rs8111060	C	G	100	PASS	AC=1254;AF=0.250399;AN=5008;NS=2504;DP=16662;EAS_AF=0.377;AMR_AF=0.0937;AFR_AF=0.4728;EUR_AF=0.0249;SAS_AF=0.1626;AA=C|||;VT=SNP
19	11882119	rs117074361	A	G	100	PASS	AC=53;AF=0.0105831;AN=5008;NS=2504;DP=17558;EAS_AF=0;AMR_AF=0.0086;AFR_AF=0.0023;EUR_AF=0.008;SAS_AF=0.0368;AA=A|||;VT=SNP
19	11882189	rs413983	C	G	100	PASS	AC=2614;AF=0.521965;AN=5008;NS=2504;DP=17382;EAS_AF=0.4534;AMR_AF=0.4035;AFR_AF=0.8472;EUR_AF=0.3857;SAS_AF=0.3773;AA=N|||;VT=SNP
19	11882240	rs8113205	G	A	100	PASS	AC=1254;AF=0.250399;AN=5008;NS=2504;DP=17724;EAS_AF=0.377;AMR_AF=0.0937;AFR_AF=0.4728;EUR_AF=0.0249;SAS_AF=0.1626;AA=a|||;VT=SNP
19	11882292	rs8100447	A	G	100	PASS	AC=1254;AF=0.250399;AN=5008;NS=2504;DP=17416;EAS_AF=0.377;AMR_AF=0.0937;AFR_AF=0.4728;EUR_AF=0.0249;SAS_AF=0.1626;AA=a|||;VT=SNP
19	11882361	rs59685848	C	T	100	PASS	AC=1254;AF=0.250399;AN=5008;NS=2504;DP=18000;EAS_AF=0.377;AMR_AF=0.0937;AFR_AF=0.4728;EUR_AF=0.0249;SAS_AF=0.1626;AA=t|||;VT=SNP
19	11882542	rs422054	C	T	100	PASS	AC=2504;AF=0.5;AN=5008;NS=2504;DP=16191;EAS_AF=0.4524;AMR_AF=0.4035;AFR_AF=0.7655;EUR_AF=0.3857;SAS_AF=0.3763;AA=c|||;VT=SNP
19	11882596	rs389067	A	G	100	PASS	AC=2506;AF=0.500399;AN=5008;NS=2504;DP=17349;EAS_AF=0.4554;AMR_AF=0.4035;AFR_AF=0.7655;EUR_AF=0.3847;SAS_AF=0.3763;AA=N|||;VT=SNP
19	11882607	rs400020	A	G	100	PASS	AC=2538;AF=0.506789;AN=5008;NS=2504;DP=17532;EAS_AF=0.4554;AMR_AF=0.4035;AFR_AF=0.7897;EUR_AF=0.3847;SAS_AF=0.3763;AA=a|||;VT=SNP
19	11882656	rs11880786	G	A	100	PASS	AC=2506;AF=0.500399;AN=5008;NS=2504;DP=19008;EAS_AF=0.4554;AMR_AF=0.4035;AFR_AF=0.7655;EUR_AF=0.3847;SAS_AF=0.3763;AA=g|||;VT=SNP
19	11883639	rs429740	T	C	100	PASS	AC=4436;AF=0.885783;AN=5008;NS=2504;DP=16301;EAS_AF=0.9514;AMR_AF=0.8573;AFR_AF=0.938;EUR_AF=0.7913;SAS_AF=0.865;AA=C|||;VT=SNP
19	11883660	rs409436	A	G	100	PASS	AC=2504;AF=0.5;AN=5008;NS=2504;DP=16321;EAS_AF=0.4534;AMR_AF=0.4035;AFR_AF=0.7655;EUR_AF=0.3847;SAS_AF=0.3763;AA=G|||;VT=SNP
19	11883755	rs400503	T	C	100	PASS	AC=2505;AF=0.5002;AN=5008;NS=2504;DP=16696;EAS_AF=0.4534;AMR_AF=0.4035;AFR_AF=0.7655;EUR_AF=0.3847;SAS_AF=0.3773;AA=T|||;VT=SNP
19	11883895	rs12973963	T	C	100	PASS	AC=2504;AF=0.5;AN=5008;NS=2504;DP=15335;EAS_AF=0.4534;AMR_AF=0.4035;AFR_AF=0.7655;EUR_AF=0.3847;SAS_AF=0.3763;AA=C|||;VT=SNP
19	11883923	rs12982845	A	G	100	PASS	AC=2499;AF=0.499002;AN=5008;NS=2504;DP=15393;EAS_AF=0.4534;AMR_AF=0.4035;AFR_AF=0.7625;EUR_AF=0.3837;SAS_AF=0.3763;AA=G|||;VT=SNP
19	11884018	rs12980410	G	A	100	PASS	AC=2504;AF=0.5;AN=5008;NS=2504;DP=16278;EAS_AF=0.4534;AMR_AF=0.4035;AFR_AF=0.7655;EUR_AF=0.3847;SAS_AF=0.3763;AA=A|||;VT=SNP
19	11884037	rs670240	T	G	100	PASS	AC=2504;AF=0.5;AN=5008;NS=2504;DP=16401;EAS_AF=0.4534;AMR_AF=0.4035;AFR_AF=0.7655;EUR_AF=0.3847;SAS_AF=0.3763;AA=T|||;VT=SNP
19	11884524	rs435368	C	T	100	PASS	AC=2411;AF=0.48143;AN=5008;NS=2504;DP=17722;EAS_AF=0.3681;AMR_AF=0.4035;AFR_AF=0.7655;EUR_AF=0.3847;SAS_AF=0.3691;AA=C|||;VT=SNP
19	11885153	rs117820654	T	A	100	PASS	AC=84;AF=0.0167732;AN=5008;NS=2504;DP=16922;EAS_AF=0;AMR_AF=0.0202;AFR_AF=0.0023;EUR_AF=0.0348;SAS_AF=0.0327;AA=T|||;VT=SNP
19	11885239	rs393086	A	G	100	PASS	AC=2613;AF=0.521765;AN=5008;NS=2504;DP=17041;EAS_AF=0.4534;AMR_AF=0.4049;AFR_AF=0.8472;EUR_AF=0.3857;SAS_AF=0.3753;AA=G|||;VT=SNP
19	11885265	rs406614	C	G	100	PASS	AC=2504;AF=0.5;AN=5008;NS=2504;DP=16586;EAS_AF=0.4534;AMR_AF=0.4049;AFR_AF=0.7655;EUR_AF=0.3847;SAS_AF=0.3753;AA=C|||;VT=SNP
19	11885777	rs444131	G	A	100	PASS	AC=2372;AF=0.473642;AN=5008;NS=2504;DP=17924;EAS_AF=0.3681;AMR_AF=0.4006;AFR_AF=0.7383;EUR_AF=0.3857;SAS_AF=0.3671;AA=G|||;VT=SNP
19	11886175	rs4804644	C	T	100	PASS	AC=1250;AF=0.249601;AN=5008;NS=2504;DP=16741;EAS_AF=0.0764;AMR_AF=0.3112;AFR_AF=0.2927;EUR_AF=0.3598;SAS_AF=0.2127;AA=C|||;VT=SNP
19	11886393	rs11666258	C	G	100	PASS	AC=1808;AF=0.361022;AN=5008;NS=2504;DP=14695;EAS_AF=0.498;AMR_AF=0.451;AFR_AF=0.0809;EUR_AF=0.4056;SAS_AF=0.4888;AA=C|||;VT=SNP
19	11886649	rs376797	A	G	100	PASS	AC=2580;AF=0.515176;AN=5008;NS=2504;DP=15528;EAS_AF=0.4534;AMR_AF=0.4035;AFR_AF=0.8238;EUR_AF=0.3847;SAS_AF=0.3753;AA=G|||;VT=SNP
19	11886854	rs441052	T	C	100	PASS	AC=2504;AF=0.5;AN=5008;NS=2504;DP=20135;EAS_AF=0.4534;AMR_AF=0.4035;AFR_AF=0.7663;EUR_AF=0.3847;SAS_AF=0.3753;AA=T|||;VT=SNP
19	11887816	rs413767	T	C	100	PASS	AC=2580;AF=0.515176;AN=5008;NS=2504;DP=16181;EAS_AF=0.4534;AMR_AF=0.4035;AFR_AF=0.8238;EUR_AF=0.3847;SAS_AF=0.3753;AA=G|||;VT=SNP
19	11887824	rs145025827	C	T	100	PASS	AC=48;AF=0.00958466;AN=5008;NS=2504;DP=16322;EAS_AF=0;AMR_AF=0.0202;AFR_AF=0.0008;EUR_AF=0.0278;SAS_AF=0.0051;AA=C|||;VT=SNP
19	11888044	rs412816	G	A	100	PASS	AC=2500;AF=0.499201;AN=5008;NS=2504;DP=19490;EAS_AF=0.4514;AMR_AF=0.4035;AFR_AF=0.7648;EUR_AF=0.3857;SAS_AF=0.3742;AA=G|||;VT=SNP
19	11888067	rs140637033	A	G	100	PASS	AC=24;AF=0.00479233;AN=5008;NS=2504;DP=19259;EAS_AF=0;AMR_AF=0.0072;AFR_AF=0.0023;EUR_AF=0.0159;SAS_AF=0;AA=A|||;VT=SNP
19	11888562	rs45559636	T	A	100	PASS	AC=13;AF=0.00259585;AN=5008;NS=2504;DP=21364;EAS_AF=0;AMR_AF=0;AFR_AF=0.0008;EUR_AF=0.0109;SAS_AF=0.001;AA=T|||;VT=SNP
19	11888889	rs405745	A	T	100	PASS	AC=2502;AF=0.499601;AN=5008;NS=2504;DP=18177;EAS_AF=0.4534;AMR_AF=0.4035;AFR_AF=0.7663;EUR_AF=0.3837;SAS_AF=0.3742;AA=T|||;VT=SNP
19	11889347	rs371134	C	T	100	PASS	AC=1237;AF=0.247005;AN=5008;NS=2504;DP=18032;EAS_AF=0.0764;AMR_AF=0.3084;AFR_AF=0.2852;EUR_AF=0.3579;SAS_AF=0.2137;AA=C|||;VT=SNP
19	11890280	rs35633196	G	A	100	PASS	AC=20;AF=0.00399361;AN=5008;NS=2504;DP=15066;EAS_AF=0;AMR_AF=0.0072;AFR_AF=0;EUR_AF=0.0129;SAS_AF=0.002;AA=G|||;VT=SNP
19	11890595	rs4804646	T	A	100	PASS	AC=2608;AF=0.520767;AN=5008;NS=2504;DP=13761;EAS_AF=0.4534;AMR_AF=0.402;AFR_AF=0.8472;EUR_AF=0.3837;SAS_AF=0.3742;AA=t|||;VT=SNP
19	11890628	rs799194	G	A	100	PASS	AC=2618;AF=0.522764;AN=5008;NS=2504;DP=14730;EAS_AF=0.4534;AMR_AF=0.4049;AFR_AF=0.8533;EUR_AF=0.3837;SAS_AF=0.3742;AA=A|||;VT=SNP
19	11890921	rs33949590	C	T	100	PASS	AC=165;AF=0.0329473;AN=5008;NS=2504;DP=18888;EAS_AF=0;AMR_AF=0.0548;AFR_AF=0.0045;EUR_AF=0.0855;SAS_AF=0.0358;AA=C|||;VT=SNP;EX_TARGET
19	11891003	rs799193	G	A	100	PASS	AC=4476;AF=0.89377;AN=5008;NS=2504;DP=19072;EAS_AF=0.9514;AMR_AF=0.8588;AFR_AF=0.969;EUR_AF=0.7903;SAS_AF=0.864;AA=A|||;VT=SNP;EX_TARGET
19	11892255	rs146452126	G	C	100	PASS	AC=14;AF=0.00279553;AN=5008;NS=2504;DP=21526;EAS_AF=0;AMR_AF=0.0043;AFR_AF=0.0008;EUR_AF=0.0089;SAS_AF=0.001;AA=g|||;VT=SNP;EX_TARGET
19	11892895	rs77757514	T	C	100	PASS	AC=61;AF=0.0121805;AN=5008;NS=2504;DP=17886;EAS_AF=0.001;AMR_AF=0.0101;AFR_AF=0.0015;EUR_AF=0.0378;SAS_AF=0.0133;AA=T|||;VT=SNP
19	11892935	rs286216	G	C	100	PASS	AC=2608;AF=0.520767;AN=5008;NS=2504;DP=18004;EAS_AF=0.4534;AMR_AF=0.402;AFR_AF=0.8472;EUR_AF=0.3837;SAS_AF=0.3742;AA=C|||;VT=SNP
19	11892968	rs10412492	A	G	100	PASS	AC=910;AF=0.181709;AN=5008;NS=2504;DP=18269;EAS_AF=0.2917;AMR_AF=0.0663;AFR_AF=0.329;EUR_AF=0.0189;SAS_AF=0.1186;AA=A|||;VT=SNP
19	11893389	rs73504871	A	G	100	PASS	AC=962;AF=0.192093;AN=5008;NS=2504;DP=20525;EAS_AF=0.2927;AMR_AF=0.0778;AFR_AF=0.3283;EUR_AF=0.0268;SAS_AF=0.1554;AA=A|||;VT=SNP
19	11893555	rs286217	T	C	100	PASS	AC=1379;AF=0.275359;AN=5008;NS=2504;DP=19797;EAS_AF=0.0764;AMR_AF=0.3213;AFR_AF=0.385;EUR_AF=0.3598;SAS_AF=0.2127;AA=T|||;VT=SNP
19	11893862	rs286218	C	T	100	PASS	AC=2514;AF=0.501997;AN=5008;NS=2504;DP=20364;EAS_AF=0.4534;AMR_AF=0.3977;AFR_AF=0.7784;EUR_AF=0.3837;SAS_AF=0.3742;AA=T|||;VT=SNP
19	11894535	rs286219	C	G	100	PASS	AC=1614;AF=0.322284;AN=5008;NS=2504;DP=19579;EAS_AF=0.1617;AMR_AF=0.3256;AFR_AF=0.4902;EUR_AF=0.3588;SAS_AF=0.2209;AA=G|||;VT=SNP
19	11894878	rs286220	G	A	100	PASS	AC=1645;AF=0.328474;AN=5008;NS=2504;DP=15868;EAS_AF=0.1617;AMR_AF=0.3271;AFR_AF=0.4917;EUR_AF=0.3588;SAS_AF=0.2495;AA=a|||;VT=SNP
19	11896124	rs35646289	C	A	100	PASS	AC=1157;AF=0.23103;AN=5008;NS=2504;DP=17379;EAS_AF=0.3938;AMR_AF=0.0937;AFR_AF=0.4221;EUR_AF=0.0268;SAS_AF=0.1125;AA=C|||;VT=SNP
19	11896629	rs142312722	C	T	100	PASS	AC=440;AF=0.0878594;AN=5008;NS=2504;DP=15697;EAS_AF=0.2887;AMR_AF=0.0576;AFR_AF=0.0068;EUR_AF=0.0249;SAS_AF=0.0767;AA=C|||;VT=SNP
19	11897377	rs117520176	T	C	100	PASS	AC=27;AF=0.00539137;AN=5008;NS=2504;DP=19639;EAS_AF=0;AMR_AF=0.0043;AFR_AF=0;EUR_AF=0.0189;SAS_AF=0.0051;AA=T|||;VT=SNP
19	11898056	rs28438434	T	G	100	PASS	AC=992;AF=0.198083;AN=5008;NS=2504;DP=18662;EAS_AF=0.3095;AMR_AF=0.0865;AFR_AF=0.3737;EUR_AF=0.0268;SAS_AF=0.1012;AA=T|||;VT=SNP
19	11898276	rs35722264	G	A	100	PASS	AC=887;AF=0.177117;AN=5008;NS=2504;DP=20926;EAS_AF=0.3095;AMR_AF=0.0793;AFR_AF=0.2973;EUR_AF=0.0278;SAS_AF=0.1012;AA=G|||;VT=SNP
19	11898835	rs10417408	A	G	100	PASS	AC=992;AF=0.198083;AN=5008;NS=2504;DP=14778;EAS_AF=0.3095;AMR_AF=0.0865;AFR_AF=0.3737;EUR_AF=0.0268;SAS_AF=0.1012;AA=G|||;VT=SNP
19	11898840	rs74181613	C	T	100	PASS	AC=1074;AF=0.214457;AN=5008;NS=2504;DP=15251;EAS_AF=0.3095;AMR_AF=0.0865;AFR_AF=0.4357;EUR_AF=0.0268;SAS_AF=0.1012;AA=T|||;VT=SNP
19	11899376	rs286221	A	G	100	PASS	AC=2559;AF=0.510982;AN=5008;NS=2504;DP=17034;EAS_AF=0.4732;AMR_AF=0.4063;AFR_AF=0.7927;EUR_AF=0.3867;SAS_AF=0.3712;AA=A|||;VT=SNP
19	11899400	rs138113150	A	G	100	PASS	AC=57;AF=0.0113818;AN=5008;NS=2504;DP=18123;EAS_AF=0;AMR_AF=0.0101;AFR_AF=0.0068;EUR_AF=0.008;SAS_AF=0.0337;AA=A|||;VT=SNP
19	11899627	rs10403769	T	C	100	PASS	AC=992;AF=0.198083;AN=5008;NS=2504;DP=19416;EAS_AF=0.3095;AMR_AF=0.0865;AFR_AF=0.3737;EUR_AF=0.0268;SAS_AF=0.1012;AA=C|||;VT=SNP
19	11901134	rs286222	A	T	100	PASS	AC=1241;AF=0.247804;AN=5008;NS=2504;DP=19346;EAS_AF=0.0784;AMR_AF=0.2997;AFR_AF=0.289;EUR_AF=0.3519;SAS_AF=0.2229;AA=A|||;VT=SNP
19	11901440	rs12462039	C	T	100	PASS	AC=886;AF=0.176917;AN=5008;NS=2504;DP=18950;EAS_AF=0.3095;AMR_AF=0.0793;AFR_AF=0.2973;EUR_AF=0.0268;SAS_AF=0.1012;AA=C|||;VT=SNP
19	11901625	rs113301904	T	C	100	PASS	AC=236;AF=0.0471246;AN=5008;NS=2504;DP=19251;EAS_AF=0.0853;AMR_AF=0.0187;AFR_AF=0.0628;EUR_AF=0.008;SAS_AF=0.047;AA=C|||;VT=SNP
19	11902328	rs12977679	A	G	100	PASS	AC=992;AF=0.198083;AN=5008;NS=2504;DP=14766;EAS_AF=0.3085;AMR_AF=0.0865;AFR_AF=0.3744;EUR_AF=0.0268;SAS_AF=0.1012;AA=A|||;VT=SNP
19	11902801	rs117404495	A	C	100	PASS	AC=85;AF=0.0169728;AN=5008;NS=2504;DP=19337;EAS_AF=0;AMR_AF=0.0231;AFR_AF=0.0038;EUR_AF=0.0467;SAS_AF=0.0174;AA=A|||;VT=SNP
19	11903496	rs367767817	C	T	100	PASS	AC=48;AF=0.00958466;AN=5008;NS=2504;DP=16004;EAS_AF=0;AMR_AF=0.0086;AFR_AF=0.0008;EUR_AF=0.0159;SAS_AF=0.0256;AA=C|||;VT=SNP
19	11903571	rs10401430	A	G	100	PASS	AC=980;AF=0.195687;AN=5008;NS=2504;DP=17152;EAS_AF=0.3095;AMR_AF=0.0865;AFR_AF=0.3631;EUR_AF=0.0278;SAS_AF=0.1022;AA=A|||;VT=SNP
19	11903601	rs12986106	C	A	100	PASS	AC=950;AF=0.189696;AN=5008;NS=2504;DP=16072;EAS_AF=0.3095;AMR_AF=0.0836;AFR_AF=0.3427;EUR_AF=0.0268;SAS_AF=0.1022;AA=C|||;VT=SNP
19	11904370	rs112145494	A	G	100	PASS	AC=50;AF=0.00998403;AN=5008;NS=2504;DP=17863;EAS_AF=0;AMR_AF=0.0101;AFR_AF=0.0008;EUR_AF=0.0298;SAS_AF=0.0123;AA=A|||;VT=SNP
19	11904535	rs150779600	T	C	100	PASS	AC=100;AF=0.0199681;AN=5008;NS=2504;DP=19617;EAS_AF=0;AMR_AF=0.0951;AFR_AF=0;EUR_AF=0.0129;SAS_AF=0.0215;AA=T|||;VT=SNP
19	11904860	rs166969	G	T	100	PASS	AC=839;AF=0.167532;AN=5008;NS=2504;DP=20030;EAS_AF=0.0685;AMR_AF=0.1095;AFR_AF=0.3517;EUR_AF=0.1153;SAS_AF=0.1155;AA=G|||;VT=SNP
19	11904943	rs425995	A	G	100	PASS	AC=1816;AF=0.36262;AN=5008;NS=2504;DP=19441;EAS_AF=0.3304;AMR_AF=0.2493;AFR_AF=0.6747;EUR_AF=0.1561;SAS_AF=0.2669;AA=A|||;VT=SNP
19	11905089	rs286223	G	A	100	PASS	AC=1815;AF=0.36242;AN=5008;NS=2504;DP=18196;EAS_AF=0.3304;AMR_AF=0.2478;AFR_AF=0.6747;EUR_AF=0.1561;SAS_AF=0.2669;AA=A|||;VT=SNP
19	11905343	rs7253875	A	G	100	PASS	AC=2675;AF=0.534145;AN=5008;NS=2504;DP=18337;EAS_AF=0.4117;AMR_AF=0.4654;AFR_AF=0.8752;EUR_AF=0.4036;SAS_AF=0.3824;AA=G|||;VT=SNP
19	11905883	rs76531076	G	A	100	PASS	AC=67;AF=0.0133786;AN=5008;NS=2504;DP=15585;EAS_AF=0;AMR_AF=0.0115;AFR_AF=0.0015;EUR_AF=0.0408;SAS_AF=0.0164;AA=G|||;VT=SNP
19	11905930	rs286224	A	G	100	PASS	AC=838;AF=0.167332;AN=5008;NS=2504;DP=15879;EAS_AF=0.0685;AMR_AF=0.1095;AFR_AF=0.3502;EUR_AF=0.1153;SAS_AF=0.1166;AA=A|||;VT=SNP
19	11906484	rs286225	C	T	100	PASS	AC=1814;AF=0.36222;AN=5008;NS=2504;DP=18783;EAS_AF=0.3304;AMR_AF=0.2478;AFR_AF=0.674;EUR_AF=0.1561;SAS_AF=0.2669;AA=C|||;VT=SNP
19	11906902	rs286226	T	G	100	PASS	AC=1815;AF=0.36242;AN=5008;NS=2504;DP=16018;EAS_AF=0.3304;AMR_AF=0.2478;AFR_AF=0.6747;EUR_AF=0.1561;SAS_AF=0.2669;AA=T|||;VT=SNP
19	11907674	rs118146246	G	A	100	PASS	AC=21;AF=0.00419329;AN=5008;NS=2504;DP=17685;EAS_AF=0;AMR_AF=0.0058;AFR_AF=0.0023;EUR_AF=0.0139;SAS_AF=0;AA=G|||;VT=SNP
19	11907682	rs286227	G	A	100	PASS	AC=837;AF=0.167133;AN=5008;NS=2504;DP=17696;EAS_AF=0.0685;AMR_AF=0.1095;AFR_AF=0.3502;EUR_AF=0.1153;SAS_AF=0.1155;AA=G|||;VT=SNP
19	11907721	rs286228	C	T	100	PASS	AC=2673;AF=0.533746;AN=5008;NS=2504;DP=17477;EAS_AF=0.4117;AMR_AF=0.4654;AFR_AF=0.8752;EUR_AF=0.4026;SAS_AF=0.3814;AA=T|||;VT=SNP
19	11907792	rs286229	T	C	100	PASS	AC=1815;AF=0.36242;AN=5008;NS=2504;DP=17648;EAS_AF=0.3304;AMR_AF=0.2478;AFR_AF=0.6747;EUR_AF=0.1561;SAS_AF=0.2669;AA=T|||;VT=SNP
19	11907870	rs286230	A	G	100	PASS	AC=1814;AF=0.36222;AN=5008;NS=2504;DP=19233;EAS_AF=0.3304;AMR_AF=0.2478;AFR_AF=0.674;EUR_AF=0.1561;SAS_AF=0.2669;AA=G|||;VT=SNP
19	11907904	rs286231	T	A	100	PASS	AC=1814;AF=0.36222;AN=5008;NS=2504;DP=20208;EAS_AF=0.3304;AMR_AF=0.2478;AFR_AF=0.674;EUR_AF=0.1561;SAS_AF=0.2669;AA=T|||;VT=SNP
19	11908397	rs286232	A	G	100	PASS	AC=1813;AF=0.362021;AN=5008;NS=2504;DP=19411;EAS_AF=0.3294;AMR_AF=0.2478;AFR_AF=0.674;EUR_AF=0.1561;SAS_AF=0.2669;AA=G|||;VT=SNP
19	11908770	rs286233	A	G	100	PASS	AC=1938;AF=0.386981;AN=5008;NS=2504;DP=20656;EAS_AF=0.3304;AMR_AF=0.2579;AFR_AF=0.7617;EUR_AF=0.1561;SAS_AF=0.2679;AA=G|||;VT=SNP
19	11909122	rs79223109	A	G	100	PASS	AC=68;AF=0.0135783;AN=5008;NS=2504;DP=20556;EAS_AF=0.001;AMR_AF=0.0115;AFR_AF=0.0015;EUR_AF=0.0408;SAS_AF=0.0164;AA=A|||;VT=SNP
19	11909572	rs286234	G	A	100	PASS	AC=1822;AF=0.363818;AN=5008;NS=2504;DP=14936;EAS_AF=0.3304;AMR_AF=0.2478;AFR_AF=0.68;EUR_AF=0.1561;SAS_AF=0.2669;AA=G|||;VT=SNP
19	11909608	rs286235	C	A	100	PASS	AC=845;AF=0.16873;AN=5008;NS=2504;DP=13445;EAS_AF=0.0685;AMR_AF=0.1095;AFR_AF=0.3563;EUR_AF=0.1153;SAS_AF=0.1155;AA=C|||;VT=SNP
19	11910278	rs184056	C	T	100	PASS	AC=1822;AF=0.363818;AN=5008;NS=2504;DP=10146;EAS_AF=0.3304;AMR_AF=0.2478;AFR_AF=0.68;EUR_AF=0.1561;SAS_AF=0.2669;AA=T|||;VT=SNP
19	11910451	rs11671641	A	T	100	PASS	AC=545;AF=0.108826;AN=5008;NS=2504;DP=13034;EAS_AF=0.006;AMR_AF=0.1988;AFR_AF=0.0386;EUR_AF=0.2465;SAS_AF=0.1043;AA=a|||;VT=SNP
19	11910479	rs286236	G	A	100	PASS	AC=2607;AF=0.520567;AN=5008;NS=2504;DP=12372;EAS_AF=0.4117;AMR_AF=0.4654;AFR_AF=0.8238;EUR_AF=0.4036;SAS_AF=0.3824;AA=g|||;VT=SNP
19	11910494	rs286237	C	T	100	PASS	AC=2606;AF=0.520367;AN=5008;NS=2504;DP=12262;EAS_AF=0.4117;AMR_AF=0.4654;AFR_AF=0.8238;EUR_AF=0.4026;SAS_AF=0.3824;AA=T|||;VT=SNP
19	11911496	rs117327942	C	T	100	PASS	AC=27;AF=0.00539137;AN=5008;NS=2504;DP=14966;EAS_AF=0;AMR_AF=0.0144;AFR_AF=0;EUR_AF=0.0109;SAS_AF=0.0061;AA=N|||;VT=SNP
19	11911546	rs286238	A	T	100	PASS	AC=1819;AF=0.363219;AN=5008;NS=2504;DP=16100;EAS_AF=0.3313;AMR_AF=0.2478;AFR_AF=0.677;EUR_AF=0.1561;SAS_AF=0.2669;AA=a|||;VT=SNP
19	11911627	rs7260645	T	C	100	PASS	AC=1819;AF=0.363219;AN=5008;NS=2504;DP=17206;EAS_AF=0.3313;AMR_AF=0.2478;AFR_AF=0.677;EUR_AF=0.1561;SAS_AF=0.2669;AA=t|||;VT=SNP
19	11912251	rs74180187	C	A	100	PASS	AC=960;AF=0.191693;AN=5008;NS=2504;DP=11886;EAS_AF=0.2629;AMR_AF=0.1369;AFR_AF=0.3109;EUR_AF=0.0408;SAS_AF=0.1513;AA=C|||;VT=SNP
19	11912706	rs431393	A	G	100	PASS	AC=2670;AF=0.533147;AN=5008;NS=2504;DP=16009;EAS_AF=0.4127;AMR_AF=0.4669;AFR_AF=0.8707;EUR_AF=0.4026;SAS_AF=0.3824;AA=G|||;VT=SNP
19	11913156	rs55972630	T	C	100	PASS	AC=545;AF=0.108826;AN=5008;NS=2504;DP=18515;EAS_AF=0.006;AMR_AF=0.1974;AFR_AF=0.0386;EUR_AF=0.2475;SAS_AF=0.1043;AA=T|||;VT=SNP
19	11914095	rs8103944	G	C	100	PASS	AC=2008;AF=0.400958;AN=5008;NS=2504;DP=16645;EAS_AF=0.4077;AMR_AF=0.268;AFR_AF=0.7428;EUR_AF=0.1561;SAS_AF=0.2781;AA=g|||;VT=SNP
19	11914886	rs286215	T	C	100	PASS	AC=2053;AF=0.409944;AN=5008;NS=2504;DP=17062;EAS_AF=0.4058;AMR_AF=0.2695;AFR_AF=0.7769;EUR_AF=0.1561;SAS_AF=0.2791;AA=C|||;VT=SNP
19	11915185	rs7254316	G	A	100	PASS	AC=3064;AF=0.611821;AN=5008;NS=2504;DP=20538;EAS_AF=0.4583;AMR_AF=0.5576;AFR_AF=0.9221;EUR_AF=0.5318;SAS_AF=0.4714;AA=A|||;VT=SNP
19	11916890	rs61736266	C	T	100	PASS	AC=26;AF=0.00519169;AN=5008;NS=2504;DP=17507;EAS_AF=0;AMR_AF=0.0115;AFR_AF=0.0015;EUR_AF=0.0119;SAS_AF=0.0041;AA=C|||;VT=SNP;EX_TARGET
19	11918754	rs17001666	G	C	100	PASS	AC=1004;AF=0.200479;AN=5008;NS=2504;DP=20298;EAS_AF=0.2629;AMR_AF=0.1383;AFR_AF=0.3434;EUR_AF=0.0408;SAS_AF=0.1513;AA=g|||;VT=SNP
19	11918878	rs11670714	C	A	100	PASS	AC=1204;AF=0.240415;AN=5008;NS=2504;DP=21936;EAS_AF=0.0744;AMR_AF=0.281;AFR_AF=0.2753;EUR_AF=0.3539;SAS_AF=0.2188;AA=c|||;VT=SNP
19	11919620	rs3095917	T	A	100	PASS	AC=4874;AF=0.973243;AN=5008;NS=2504;DP=15124;EAS_AF=1;AMR_AF=0.9409;AFR_AF=0.9962;EUR_AF=0.9364;SAS_AF=0.9755;AA=N|||;VT=SNP
19	11920215	rs12977564	G	A	100	PASS	AC=1204;AF=0.240415;AN=5008;NS=2504;DP=17798;EAS_AF=0.0744;AMR_AF=0.281;AFR_AF=0.2761;EUR_AF=0.3529;SAS_AF=0.2188;AA=G|||;VT=SNP
19	11920633	rs13346799	C	A	100	PASS	AC=1004;AF=0.200479;AN=5008;NS=2504;DP=17515;EAS_AF=0.2629;AMR_AF=0.1383;AFR_AF=0.3434;EUR_AF=0.0408;SAS_AF=0.1513;AA=C|||;VT=SNP
19	11920880	rs2545819	G	A	100	PASS	AC=2603;AF=0.519768;AN=5008;NS=2504;DP=18124;EAS_AF=0.4127;AMR_AF=0.4654;AFR_AF=0.82;EUR_AF=0.4026;SAS_AF=0.3834;AA=A|||;VT=SNP
19	11921021	rs12973655	T	A	100	PASS	AC=1207;AF=0.241014;AN=5008;NS=2504;DP=17907;EAS_AF=0.0744;AMR_AF=0.281;AFR_AF=0.2784;EUR_AF=0.3529;SAS_AF=0.2188;AA=T|||;VT=SNP
19	11921272	rs146400365	C	T	100	PASS	AC=491;AF=0.0980431;AN=5008;NS=2504;DP=17447;EAS_AF=0.2421;AMR_AF=0.1167;AFR_AF=0.0038;EUR_AF=0.0378;SAS_AF=0.1258;AA=C|||;VT=SNP
19	11921716	rs420807	T	A	100	PASS	AC=2673;AF=0.533746;AN=5008;NS=2504;DP=21563;EAS_AF=0.4127;AMR_AF=0.4697;AFR_AF=0.8714;EUR_AF=0.4026;SAS_AF=0.3824;AA=t|||;VT=SNP
19	11922613	rs77242075	G	A	100	PASS	AC=692;AF=0.138179;AN=5008;NS=2504;DP=15026;EAS_AF=0.0685;AMR_AF=0.0865;AFR_AF=0.2602;EUR_AF=0.1064;SAS_AF=0.1145;AA=G|||;VT=SNP
19	11924179	rs4804647	C	G	100	PASS	AC=1266;AF=0.252796;AN=5008;NS=2504;DP=17464;EAS_AF=0.0744;AMR_AF=0.2896;AFR_AF=0.3185;EUR_AF=0.3519;SAS_AF=0.2198;AA=C|||;VT=SNP
19	11924285	rs74997702	A	C	100	PASS	AC=67;AF=0.0133786;AN=5008;NS=2504;DP=18522;EAS_AF=0;AMR_AF=0.0115;AFR_AF=0.0015;EUR_AF=0.0408;SAS_AF=0.0164;AA=A|||;VT=SNP
19	11925094	rs117233806	C	T	100	PASS	AC=23;AF=0.00459265;AN=5008;NS=2504;DP=15987;EAS_AF=0;AMR_AF=0.0086;AFR_AF=0;EUR_AF=0.0159;SAS_AF=0.001;AA=c|||;VT=SNP
19	11925715	rs2685675	T	C	100	PASS	AC=1616;AF=0.322684;AN=5008;NS=2504;DP=15299;EAS_AF=0.1597;AMR_AF=0.3285;AFR_AF=0.4818;EUR_AF=0.3608;SAS_AF=0.2321;AA=C|||;VT=SNP
19	11926535	rs166970	T	C	100	PASS	AC=1609;AF=0.321286;AN=5008;NS=2504;DP=13391;EAS_AF=0.1597;AMR_AF=0.3271;AFR_AF=0.4766;EUR_AF=0.3618;SAS_AF=0.2321;AA=T|||;VT=SNP
19	11926608	rs7252922	C	T	100	PASS	AC=964;AF=0.192492;AN=5008;NS=2504;DP=16085;EAS_AF=0.2639;AMR_AF=0.1383;AFR_AF=0.3124;EUR_AF=0.0408;SAS_AF=0.1513;AA=C|||;VT=SNP
19	11927664	rs286248	C	T	100	PASS	AC=1677;AF=0.334864;AN=5008;NS=2504;DP=18606;EAS_AF=0.1597;AMR_AF=0.3285;AFR_AF=0.5272;EUR_AF=0.3618;SAS_AF=0.2321;AA=T|||;VT=SNP
19	11928231	rs166971	T	C	100	PASS	AC=2621;AF=0.523363;AN=5008;NS=2504;DP=17593;EAS_AF=0.3482;AMR_AF=0.4611;AFR_AF=0.8941;EUR_AF=0.4026;SAS_AF=0.3712;AA=t|||;VT=SNP
19	11928368	rs1549	C	T	100	PASS	AC=1214;AF=0.242412;AN=5008;NS=2504;DP=16846;EAS_AF=0.0843;AMR_AF=0.2839;AFR_AF=0.2746;EUR_AF=0.3519;SAS_AF=0.2198;AA=C|||;VT=SNP
19	11928812	rs166972	A	G	100	PASS	AC=1677;AF=0.334864;AN=5008;NS=2504;DP=17203;EAS_AF=0.1597;AMR_AF=0.3285;AFR_AF=0.5272;EUR_AF=0.3618;SAS_AF=0.2321;AA=G|||;VT=SNP
19	11929076	rs62110816	A	G	100	PASS	AC=506;AF=0.101038;AN=5008;NS=2504;DP=18132;EAS_AF=0.006;AMR_AF=0.1945;AFR_AF=0.0106;EUR_AF=0.2465;SAS_AF=0.1053;AA=A|||;VT=SNP
19	11929333	rs144195312	G	A	100	PASS	AC=66;AF=0.0131789;AN=5008;NS=2504;DP=15092;EAS_AF=0;AMR_AF=0.0115;AFR_AF=0.0015;EUR_AF=0.0408;SAS_AF=0.0153;AA=G|||;VT=SNP
19	11929656	rs149138791	A	G	100	PASS	AC=34;AF=0.00678914;AN=5008;NS=2504;DP=14484;EAS_AF=0;AMR_AF=0.0101;AFR_AF=0.0008;EUR_AF=0.0258;SAS_AF=0;AA=A|||;VT=SNP
19	11930530	rs2677564	C	T	100	PASS	AC=1370;AF=0.273562;AN=5008;NS=2504;DP=18000;EAS_AF=0.1597;AMR_AF=0.3026;AFR_AF=0.3169;EUR_AF=0.3519;SAS_AF=0.2311;AA=c|||;VT=SNP
19	11930639	rs286253	T	C	100	PASS	AC=1678;AF=0.335064;AN=5008;NS=2504;DP=20373;EAS_AF=0.1597;AMR_AF=0.3285;AFR_AF=0.5272;EUR_AF=0.3628;SAS_AF=0.2321;AA=N|||;VT=SNP
19	11931077	rs286254	G	C	100	PASS	AC=1530;AF=0.305511;AN=5008;NS=2504;DP=17098;EAS_AF=0.1587;AMR_AF=0.3242;AFR_AF=0.416;EUR_AF=0.3658;SAS_AF=0.2321;AA=g|||;VT=SNP
19	11931113	rs2685672	G	A	100	PASS	AC=1365;AF=0.272564;AN=5008;NS=2504;DP=16143;EAS_AF=0.1587;AMR_AF=0.3012;AFR_AF=0.3162;EUR_AF=0.3519;SAS_AF=0.229;AA=N|||;VT=SNP
19	11931177	rs286255	A	G	100	PASS	AC=1608;AF=0.321086;AN=5008;NS=2504;DP=15859;EAS_AF=0.1597;AMR_AF=0.3271;AFR_AF=0.4758;EUR_AF=0.3618;SAS_AF=0.2321;AA=N|||;VT=SNP
19	11931364	rs286256	C	T	100	PASS	AC=1607;AF=0.320887;AN=5008;NS=2504;DP=15615;EAS_AF=0.1587;AMR_AF=0.3271;AFR_AF=0.4758;EUR_AF=0.3618;SAS_AF=0.2321;AA=N|||;VT=SNP
19	11931746	rs17001671	T	C	100	PASS	AC=948;AF=0.189297;AN=5008;NS=2504;DP=19671;EAS_AF=0.2649;AMR_AF=0.1383;AFR_AF=0.3003;EUR_AF=0.0408;SAS_AF=0.1503;AA=t|||;VT=SNP
19	11932538	rs602574	G	T	100	PASS	AC=1677;AF=0.334864;AN=5008;NS=2504;DP=20718;EAS_AF=0.1597;AMR_AF=0.3285;AFR_AF=0.5272;EUR_AF=0.3618;SAS_AF=0.2321;AA=T|||;VT=SNP
19	11932853	rs13382092	T	A	100	PASS	AC=701;AF=0.139976;AN=5008;NS=2504;DP=20646;EAS_AF=0.0784;AMR_AF=0.0893;AFR_AF=0.2587;EUR_AF=0.1054;SAS_AF=0.1145;AA=T|||;VT=SNP
19	11934130	rs10402456	A	G	100	PASS	AC=71;AF=0.0141773;AN=5008;NS=2504;DP=17237;EAS_AF=0.001;AMR_AF=0.0058;AFR_AF=0.0242;EUR_AF=0.0278;SAS_AF=0.0061;AA=A|||;VT=SNP
19	11934755	rs147363586	C	T	100	PASS	AC=44;AF=0.00878594;AN=5008;NS=2504;DP=16530;EAS_AF=0;AMR_AF=0.0101;AFR_AF=0;EUR_AF=0.0308;SAS_AF=0.0061;AA=C|||;VT=SNP
19	11935091	rs12978559	G	A	100	PASS	AC=24;AF=0.00479233;AN=5008;NS=2504;DP=17105;EAS_AF=0;AMR_AF=0.0072;AFR_AF=0;EUR_AF=0.0169;SAS_AF=0.002;AA=G|||;VT=SNP
19	11936515	rs34871157	T	A	100	PASS	AC=702;AF=0.140176;AN=5008;NS=2504;DP=14376;EAS_AF=0.0784;AMR_AF=0.0893;AFR_AF=0.2587;EUR_AF=0.1064;SAS_AF=0.1145;AA=T|||;VT=SNP
19	11936916	rs587477	G	A	100	PASS	AC=1608;AF=0.321086;AN=5008;NS=2504;DP=17311;EAS_AF=0.1597;AMR_AF=0.3271;AFR_AF=0.4758;EUR_AF=0.3628;SAS_AF=0.2311;AA=G|||;VT=SNP
19	11936962	rs587859	C	A	100	PASS	AC=1608;AF=0.321086;AN=5008;NS=2504;DP=18269;EAS_AF=0.1597;AMR_AF=0.3271;AFR_AF=0.4758;EUR_AF=0.3628;SAS_AF=0.2311;AA=C|||;VT=SNP
19	11937118	rs378030	C	A	100	PASS	AC=1609;AF=0.321286;AN=5008;NS=2504;DP=17852;EAS_AF=0.1597;AMR_AF=0.3271;AFR_AF=0.4758;EUR_AF=0.3628;SAS_AF=0.2321;AA=A|||;VT=SNP
19	11937419	rs2545813	T	C	100	PASS	AC=1623;AF=0.324081;AN=5008;NS=2504;DP=19745;EAS_AF=0.1597;AMR_AF=0.3271;AFR_AF=0.4864;EUR_AF=0.3628;SAS_AF=0.2321;AA=T|||;VT=SNP
19	11937442	rs2685666	G	A	100	PASS	AC=1623;AF=0.324081;AN=5008;NS=2504;DP=18475;EAS_AF=0.1597;AMR_AF=0.3271;AFR_AF=0.4864;EUR_AF=0.3628;SAS_AF=0.2321;AA=G|||;VT=SNP
19	11938027	rs2545812	T	C	100	PASS	AC=1609;AF=0.321286;AN=5008;NS=2504;DP=14266;EAS_AF=0.1597;AMR_AF=0.3271;AFR_AF=0.4758;EUR_AF=0.3628;SAS_AF=0.2321;AA=C|||;VT=SNP
19	11938125	rs2685664	G	A	100	PASS	AC=1609;AF=0.321286;AN=5008;NS=2504;DP=15350;EAS_AF=0.1597;AMR_AF=0.3271;AFR_AF=0.4758;EUR_AF=0.3628;SAS_AF=0.2321;AA=g|||;VT=SNP
19	11938141	rs375534	G	A	100	PASS	AC=1609;AF=0.321286;AN=5008;NS=2504;DP=15729;EAS_AF=0.1597;AMR_AF=0.3271;AFR_AF=0.4758;EUR_AF=0.3628;SAS_AF=0.2321;AA=g|||;VT=SNP
19	11938262	rs11671713	A	G	100	PASS	AC=1244;AF=0.248403;AN=5008;NS=2504;DP=17915;EAS_AF=0.0843;AMR_AF=0.2867;AFR_AF=0.295;EUR_AF=0.3529;SAS_AF=0.2198;AA=A|||;VT=SNP
19	11938658	rs418266	G	A	100	PASS	AC=1609;AF=0.321286;AN=5008;NS=2504;DP=16952;EAS_AF=0.1597;AMR_AF=0.3271;AFR_AF=0.4758;EUR_AF=0.3628;SAS_AF=0.2321;AA=G|||;VT=SNP
19	11939149	rs432939	G	A	100	PASS	AC=1609;AF=0.321286;AN=5008;NS=2504;DP=16642;EAS_AF=0.1597;AMR_AF=0.3271;AFR_AF=0.4758;EUR_AF=0.3628;SAS_AF=0.2321;AA=G|||;VT=SNP
19	11939455	rs619767	G	A	100	PASS	AC=1610;AF=0.321486;AN=5008;NS=2504;DP=20004;EAS_AF=0.1597;AMR_AF=0.3271;AFR_AF=0.4758;EUR_AF=0.3638;SAS_AF=0.2321;AA=G|||;VT=SNP
19	11939478	rs480794	T	G	100	PASS	AC=1609;AF=0.321286;AN=5008;NS=2504;DP=18719;EAS_AF=0.1597;AMR_AF=0.3271;AFR_AF=0.4758;EUR_AF=0.3628;SAS_AF=0.2321;AA=G|||;VT=SNP
19	11939702	rs149680967	C	T	100	PASS	AC=67;AF=0.0133786;AN=5008;NS=2504;DP=18411;EAS_AF=0.001;AMR_AF=0.0202;AFR_AF=0.003;EUR_AF=0.0358;SAS_AF=0.0123;AA=C|||;VT=SNP
19	11939779	rs445012	A	G	100	PASS	AC=1609;AF=0.321286;AN=5008;NS=2504;DP=20557;EAS_AF=0.1597;AMR_AF=0.3271;AFR_AF=0.4758;EUR_AF=0.3628;SAS_AF=0.2321;AA=a|||;VT=SNP
19	11939808	rs417093	T	A	100	PASS	AC=1607;AF=0.320887;AN=5008;NS=2504;DP=20964;EAS_AF=0.1597;AMR_AF=0.3271;AFR_AF=0.475;EUR_AF=0.3628;SAS_AF=0.2311;AA=T|||;VT=SNP
19	11939879	rs62110818	A	G	100	PASS	AC=508;AF=0.101438;AN=5008;NS=2504;DP=24382;EAS_AF=0.006;AMR_AF=0.1945;AFR_AF=0.0121;EUR_AF=0.2465;SAS_AF=0.1053;AA=A|||;VT=SNP
19	11939906	rs406262	A	G	100	PASS	AC=1609;AF=0.321286;AN=5008;NS=2504;DP=23450;EAS_AF=0.1597;AMR_AF=0.3271;AFR_AF=0.4758;EUR_AF=0.3628;SAS_AF=0.2321;AA=A|||;VT=SNP
19	11940234	rs416491	G	A	100	PASS	AC=1609;AF=0.321286;AN=5008;NS=2504;DP=20924;EAS_AF=0.1597;AMR_AF=0.3271;AFR_AF=0.4758;EUR_AF=0.3628;SAS_AF=0.2321;AA=G|||;VT=SNP
19	11940270	rs413333	A	G	100	PASS	AC=1678;AF=0.335064;AN=5008;NS=2504;DP=21260;EAS_AF=0.1597;AMR_AF=0.3285;AFR_AF=0.5272;EUR_AF=0.3628;SAS_AF=0.2321;AA=G|||;VT=SNP
19	11940761	rs406130	G	A	100	PASS	AC=3069;AF=0.612819;AN=5008;NS=2504;DP=19484;EAS_AF=0.4633;AMR_AF=0.5576;AFR_AF=0.9198;EUR_AF=0.5318;SAS_AF=0.4744;AA=A|||;VT=SNP
19	11940863	rs406386	G	A	100	PASS	AC=1610;AF=0.321486;AN=5008;NS=2504;DP=21887;EAS_AF=0.1597;AMR_AF=0.3271;AFR_AF=0.4758;EUR_AF=0.3638;SAS_AF=0.2321;AA=G|||;VT=SNP
19	11941256	rs421355	A	G	100	PASS	AC=1555;AF=0.310503;AN=5008;NS=2504;DP=19752;EAS_AF=0.1597;AMR_AF=0.3271;AFR_AF=0.4372;EUR_AF=0.3628;SAS_AF=0.229;AA=A|||;VT=SNP;EX_TARGET
19	11941363	rs2545810	G	A	100	PASS	AC=1680;AF=0.335463;AN=5008;NS=2504;DP=17249;EAS_AF=0.1597;AMR_AF=0.3285;AFR_AF=0.5272;EUR_AF=0.3628;SAS_AF=0.2342;AA=A|||;VT=SNP
19	11941532	rs35392612	C	G	100	PASS	AC=1233;AF=0.246206;AN=5008;NS=2504;DP=17459;EAS_AF=0.0843;AMR_AF=0.2853;AFR_AF=0.2874;EUR_AF=0.3529;SAS_AF=0.2198;AA=C|||;VT=SNP;EX_TARGET
19	11941617	rs410885	G	A	100	PASS	AC=1609;AF=0.321286;AN=5008;NS=2504;DP=17954;EAS_AF=0.1597;AMR_AF=0.3271;AFR_AF=0.4758;EUR_AF=0.3628;SAS_AF=0.2321;AA=G|||;VT=SNP
19	11941675	rs451409	A	G	100	PASS	AC=1609;AF=0.321286;AN=5008;NS=2504;DP=18489;EAS_AF=0.1597;AMR_AF=0.3271;AFR_AF=0.4758;EUR_AF=0.3628;SAS_AF=0.2321;AA=A|||;VT=SNP
19	11941867	rs449342	G	A	100	PASS	AC=1609;AF=0.321286;AN=5008;NS=2504;DP=17636;EAS_AF=0.1597;AMR_AF=0.3271;AFR_AF=0.4758;EUR_AF=0.3628;SAS_AF=0.2321;AA=A|||;VT=SNP
19	11942362	rs427880	A	G	100	PASS	AC=2684;AF=0.535942;AN=5008;NS=2504;DP=19794;EAS_AF=0.4236;AMR_AF=0.4683;AFR_AF=0.8714;EUR_AF=0.4036;SAS_AF=0.3824;AA=N|||;VT=SNP;EX_TARGET
19	11942615	rs394416	A	C	100	PASS	AC=2681;AF=0.535343;AN=5008;NS=2504;DP=22899;EAS_AF=0.4206;AMR_AF=0.4683;AFR_AF=0.8714;EUR_AF=0.4036;SAS_AF=0.3824;AA=N|||;VT=SNP;EX_TARGET
19	11942771	rs436411	G	A	100	PASS	AC=1679;AF=0.335264;AN=5008;NS=2504;DP=21077;EAS_AF=0.1597;AMR_AF=0.3285;AFR_AF=0.5272;EUR_AF=0.3638;SAS_AF=0.2321;AA=a|||;VT=SNP;EX_TARGET
19	11943462	rs61742511	C	T	100	PASS	AC=10;AF=0.00199681;AN=5008;NS=2504;DP=23161;EAS_AF=0.001;AMR_AF=0.0058;AFR_AF=0;EUR_AF=0.005;SAS_AF=0;AA=c|||;VT=SNP;EX_TARGET
19	11943697	rs400106	G	A	100	PASS	AC=4876;AF=0.973642;AN=5008;NS=2504;DP=21774;EAS_AF=1;AMR_AF=0.9438;AFR_AF=0.9962;EUR_AF=0.9364;SAS_AF=0.9755;AA=a|||;VT=SNP;EX_TARGET
19	11943713	rs56167415	G	A	100	PASS	AC=338;AF=0.067492;AN=5008;NS=2504;DP=22084;EAS_AF=0;AMR_AF=0.1023;AFR_AF=0.0083;EUR_AF=0.2048;SAS_AF=0.0511;AA=g|||;VT=SNP;EX_TARGET
19	11943823	rs375049	G	A	100	PASS	AC=1609;AF=0.321286;AN=5008;NS=2504;DP=21242;EAS_AF=0.1597;AMR_AF=0.3271;AFR_AF=0.4758;EUR_AF=0.3628;SAS_AF=0.2321;AA=a|||;VT=SNP
19	11943852	rs3745669	T	C	100	PASS	AC=1216;AF=0.242812;AN=5008;NS=2504;DP=21074;EAS_AF=0.0843;AMR_AF=0.2839;AFR_AF=0.2753;EUR_AF=0.3529;SAS_AF=0.2198;AA=t|||;VT=SNP
19	11944066	rs430965	A	G	100	PASS	AC=1609;AF=0.321286;AN=5008;NS=2504;DP=21482;EAS_AF=0.1597;AMR_AF=0.3271;AFR_AF=0.4758;EUR_AF=0.3628;SAS_AF=0.2321;AA=a|||;VT=SNP
19	11944070	rs381973	A	G	100	PASS	AC=1609;AF=0.321286;AN=5008;NS=2504;DP=21552;EAS_AF=0.1597;AMR_AF=0.3271;AFR_AF=0.4758;EUR_AF=0.3628;SAS_AF=0.2321;AA=N|||;VT=SNP
19	11944322	rs434048	G	A	100	PASS	AC=1609;AF=0.321286;AN=5008;NS=2504;DP=22547;EAS_AF=0.1597;AMR_AF=0.3271;AFR_AF=0.4758;EUR_AF=0.3628;SAS_AF=0.2321;AA=a|||;VT=SNP
19	11944400	rs1062258	A	T	100	PASS	AC=961;AF=0.191893;AN=5008;NS=2504;DP=21125;EAS_AF=0.2599;AMR_AF=0.1383;AFR_AF=0.3139;EUR_AF=0.0408;SAS_AF=0.1503;AA=a|||;VT=SNP
19	11944906	rs598006	C	A	100	PASS	AC=1680;AF=0.335463;AN=5008;NS=2504;DP=17689;EAS_AF=0.1597;AMR_AF=0.3285;AFR_AF=0.528;EUR_AF=0.3638;SAS_AF=0.2321;AA=a|||;VT=SNP
19	11944989	rs74181615	T	A	100	PASS	AC=318;AF=0.0634984;AN=5008;NS=2504;DP=16275;EAS_AF=0.0774;AMR_AF=0.0576;AFR_AF=0.0038;EUR_AF=0.0934;SAS_AF=0.1033;AA=t|||;VT=SNP
19	11945266	rs2685659	A	T	100	PASS	AC=1398;AF=0.279153;AN=5008;NS=2504;DP=19070;EAS_AF=0.1607;AMR_AF=0.3055;AFR_AF=0.3351;EUR_AF=0.3529;SAS_AF=0.2311;AA=a|||;VT=SNP
19	11945466	rs2545808	C	T	100	PASS	AC=1609;AF=0.321286;AN=5008;NS=2504;DP=20624;EAS_AF=0.1597;AMR_AF=0.3271;AFR_AF=0.4758;EUR_AF=0.3628;SAS_AF=0.2321;AA=t|||;VT=SNP
19	11945487	rs600636	A	G	100	PASS	AC=1610;AF=0.321486;AN=5008;NS=2504;DP=20663;EAS_AF=0.1597;AMR_AF=0.3271;AFR_AF=0.4758;EUR_AF=0.3638;SAS_AF=0.2321;AA=N|||;VT=SNP
19	11946038	rs370816	A	G	100	PASS	AC=1641;AF=0.327676;AN=5008;NS=2504;DP=14619;EAS_AF=0.1607;AMR_AF=0.33;AFR_AF=0.497;EUR_AF=0.3628;SAS_AF=0.2331;AA=N|||;VT=SNP
19	11946366	rs2685658	T	C	100	PASS	AC=1368;AF=0.273163;AN=5008;NS=2504;DP=17653;EAS_AF=0.1597;AMR_AF=0.3026;AFR_AF=0.3147;EUR_AF=0.3529;SAS_AF=0.2311;AA=t|||;VT=SNP
19	11946393	rs631393	A	G	100	PASS	AC=1611;AF=0.321685;AN=5008;NS=2504;DP=17635;EAS_AF=0.1617;AMR_AF=0.3271;AFR_AF=0.4758;EUR_AF=0.3628;SAS_AF=0.2321;AA=N|||;VT=SNP
19	11946580	rs35062986	T	C	100	PASS	AC=174;AF=0.0347444;AN=5008;NS=2504;DP=20855;EAS_AF=0;AMR_AF=0.0562;AFR_AF=0.0038;EUR_AF=0.0924;SAS_AF=0.0378;AA=t|||;VT=SNP
19	11947123	rs401987	C	G	100	PASS	AC=1509;AF=0.301318;AN=5008;NS=2504;DP=22009;EAS_AF=0.1607;AMR_AF=0.3228;AFR_AF=0.4024;EUR_AF=0.3618;SAS_AF=0.2321;AA=c|||;VT=SNP
19	11947491	rs452897	G	T	100	PASS	AC=1610;AF=0.321486;AN=5008;NS=2504;DP=21680;EAS_AF=0.1607;AMR_AF=0.3271;AFR_AF=0.4758;EUR_AF=0.3628;SAS_AF=0.2321;AA=g|||;VT=SNP
19	11947536	rs429092	T	C	100	PASS	AC=1610;AF=0.321486;AN=5008;NS=2504;DP=23424;EAS_AF=0.1597;AMR_AF=0.3271;AFR_AF=0.4758;EUR_AF=0.3628;SAS_AF=0.2331;AA=t|||;VT=SNP
19	11947770	rs413273	G	A	100	PASS	AC=1610;AF=0.321486;AN=5008;NS=2504;DP=18184;EAS_AF=0.1607;AMR_AF=0.3271;AFR_AF=0.4758;EUR_AF=0.3628;SAS_AF=0.2321;AA=g|||;VT=SNP
19	11948073	rs62110835	T	G	100	PASS	AC=1215;AF=0.242612;AN=5008;NS=2504;DP=19251;EAS_AF=0.0843;AMR_AF=0.2839;AFR_AF=0.2746;EUR_AF=0.3529;SAS_AF=0.2198;AA=t|||;VT=SNP
19	11949448	rs72992396	A	C	100	PASS	AC=164;AF=0.0327476;AN=5008;NS=2504;DP=19424;EAS_AF=0.0764;AMR_AF=0.0274;AFR_AF=0.0023;EUR_AF=0.0388;SAS_AF=0.0266;AA=a|||;VT=SNP
19	11949782	rs286241	T	C	100	PASS	AC=1679;AF=0.335264;AN=5008;NS=2504;DP=20930;EAS_AF=0.1607;AMR_AF=0.3444;AFR_AF=0.4781;EUR_AF=0.4016;SAS_AF=0.2474;AA=N|||;VT=SNP
19	11949895	rs142185439	G	A	100	PASS	AC=11;AF=0.00219649;AN=5008;NS=2504;DP=20343;EAS_AF=0;AMR_AF=0;AFR_AF=0;EUR_AF=0.0109;SAS_AF=0;AA=g|||;VT=SNP
19	11950342	rs139532179	G	A	100	PASS	AC=63;AF=0.0125799;AN=5008;NS=2504;DP=18867;EAS_AF=0;AMR_AF=0.0173;AFR_AF=0.0023;EUR_AF=0.0388;SAS_AF=0.0092;AA=g|||;VT=SNP
19	11950498	rs149662891	G	A	100	PASS	AC=165;AF=0.0329473;AN=5008;NS=2504;DP=16823;EAS_AF=0.0774;AMR_AF=0.0274;AFR_AF=0.0023;EUR_AF=0.0388;SAS_AF=0.0266;AA=g|||;VT=SNP
19	11950525	rs286242	T	C	100	PASS	AC=1725;AF=0.344449;AN=5008;NS=2504;DP=16023;EAS_AF=0.1607;AMR_AF=0.3458;AFR_AF=0.5121;EUR_AF=0.4016;SAS_AF=0.2474;AA=N|||;VT=SNP
19	11951470	rs448560	A	G	100	PASS	AC=1726;AF=0.344649;AN=5008;NS=2504;DP=18873;EAS_AF=0.1607;AMR_AF=0.3458;AFR_AF=0.5121;EUR_AF=0.4016;SAS_AF=0.2485;AA=a|||;VT=SNP
19	11951526	rs138116343	T	A	100	PASS	AC=33;AF=0.00658946;AN=5008;NS=2504;DP=19322;EAS_AF=0;AMR_AF=0.0101;AFR_AF=0.0015;EUR_AF=0.0179;SAS_AF=0.0061;AA=t|||;VT=SNP
19	11952121	rs286243	G	A	100	PASS	AC=2749;AF=0.548922;AN=5008;NS=2504;DP=14507;EAS_AF=0.4206;AMR_AF=0.4856;AFR_AF=0.8744;EUR_AF=0.4414;SAS_AF=0.3967;AA=a|||;VT=SNP
19	11952311	rs72992399	A	T	100	PASS	AC=164;AF=0.0327476;AN=5008;NS=2504;DP=15764;EAS_AF=0.0764;AMR_AF=0.0274;AFR_AF=0.0023;EUR_AF=0.0388;SAS_AF=0.0266;AA=a|||;VT=SNP
19	11952323	rs286245	A	C	100	PASS	AC=1726;AF=0.344649;AN=5008;NS=2504;DP=15991;EAS_AF=0.1607;AMR_AF=0.3458;AFR_AF=0.5129;EUR_AF=0.4016;SAS_AF=0.2474;AA=N|||;VT=SNP
19	11954562	rs286246	T	C	100	PASS	AC=1727;AF=0.344848;AN=5008;NS=2504;DP=19385;EAS_AF=0.1607;AMR_AF=0.3458;AFR_AF=0.5129;EUR_AF=0.4026;SAS_AF=0.2474;AA=N|||;VT=SNP
19	11955632	rs2607451	T	C	100	PASS	AC=1725;AF=0.344449;AN=5008;NS=2504;DP=21499;EAS_AF=0.1607;AMR_AF=0.3458;AFR_AF=0.5129;EUR_AF=0.4016;SAS_AF=0.2464;AA=t|||;VT=SNP
19	11955765	rs2607452	A	G	100	PASS	AC=1727;AF=0.344848;AN=5008;NS=2504;DP=17101;EAS_AF=0.1607;AMR_AF=0.3458;AFR_AF=0.5129;EUR_AF=0.4026;SAS_AF=0.2474;AA=N|||;VT=SNP
19	11956559	rs1466307	A	G	100	PASS	AC=1725;AF=0.344449;AN=5008;NS=2504;DP=17370;EAS_AF=0.1607;AMR_AF=0.3458;AFR_AF=0.5129;EUR_AF=0.4016;SAS_AF=0.2464;AA=a|||;VT=SNP
19	11956624	rs1466308	T	C	100	PASS	AC=1728;AF=0.345048;AN=5008;NS=2504;DP=15835;EAS_AF=0.1607;AMR_AF=0.3487;AFR_AF=0.5129;EUR_AF=0.4016;SAS_AF=0.2474;AA=N|||;VT=SNP
19	11957001	rs2607454	G	T	100	PASS	AC=1391;AF=0.277756;AN=5008;NS=2504;DP=17321;EAS_AF=0.1607;AMR_AF=0.3055;AFR_AF=0.3298;EUR_AF=0.3539;SAS_AF=0.2301;AA=g|||;VT=SNP
19	11957060	rs2607455	A	G	100	PASS	AC=1726;AF=0.344649;AN=5008;NS=2504;DP=17028;EAS_AF=0.1607;AMR_AF=0.3458;AFR_AF=0.5129;EUR_AF=0.4016;SAS_AF=0.2474;AA=a|||;VT=SNP
19	11957216	rs62110837	G	T	100	PASS	AC=195;AF=0.0389377;AN=5008;NS=2504;DP=20287;EAS_AF=0;AMR_AF=0.0346;AFR_AF=0.0045;EUR_AF=0.1233;SAS_AF=0.0419;AA=g|||;VT=SNP
19	11957459	rs143494653	G	A	100	PASS	AC=31;AF=0.0061901;AN=5008;NS=2504;DP=17647;EAS_AF=0;AMR_AF=0.0101;AFR_AF=0.0008;EUR_AF=0.0179;SAS_AF=0.0051;AA=g|||;VT=SNP
19	11958835	rs12976680	C	T	100	PASS	AC=909;AF=0.18151;AN=5008;NS=2504;DP=17992;EAS_AF=0.2589;AMR_AF=0.1354;AFR_AF=0.2799;EUR_AF=0.0408;SAS_AF=0.1462;AA=c|||;VT=SNP
19	11958893	rs149123407	G	A	100	PASS	AC=20;AF=0.00399361;AN=5008;NS=2504;DP=18371;EAS_AF=0;AMR_AF=0.0043;AFR_AF=0.0023;EUR_AF=0.0139;SAS_AF=0;AA=g|||;VT=SNP
19	11959057	rs2607456	A	G	100	PASS	AC=766;AF=0.152955;AN=5008;NS=2504;DP=18727;EAS_AF=0.0823;AMR_AF=0.2334;AFR_AF=0.0787;EUR_AF=0.2873;SAS_AF=0.1309;AA=a|||;VT=SNP
19	11959564	rs76055312	T	C	100	PASS	AC=31;AF=0.0061901;AN=5008;NS=2504;DP=14719;EAS_AF=0;AMR_AF=0.0043;AFR_AF=0;EUR_AF=0.0189;SAS_AF=0.0092;AA=t|||;VT=SNP
19	11960314	rs2545822	G	C	100	PASS	AC=801;AF=0.159944;AN=5008;NS=2504;DP=18003;EAS_AF=0.0833;AMR_AF=0.2349;AFR_AF=0.1067;EUR_AF=0.2833;SAS_AF=0.1309;AA=N|||;VT=SNP
19	11960480	rs10439165	C	T	100	PASS	AC=857;AF=0.171126;AN=5008;NS=2504;DP=18094;EAS_AF=0.0784;AMR_AF=0.111;AFR_AF=0.357;EUR_AF=0.1153;SAS_AF=0.1155;AA=c|||;VT=SNP
19	11960676	rs74181618	G	C	100	PASS	AC=859;AF=0.171526;AN=5008;NS=2504;DP=21730;EAS_AF=0.0804;AMR_AF=0.111;AFR_AF=0.357;EUR_AF=0.1153;SAS_AF=0.1155;AA=N|||;VT=SNP
19	11960912	rs12977095	G	A	100	PASS	AC=958;AF=0.191294;AN=5008;NS=2504;DP=19148;EAS_AF=0.2639;AMR_AF=0.1383;AFR_AF=0.3116;EUR_AF=0.0417;SAS_AF=0.1452;AA=g|||;VT=SNP
19	11960915	rs12977096	G	A	100	PASS	AC=958;AF=0.191294;AN=5008;NS=2504;DP=19045;EAS_AF=0.2639;AMR_AF=0.1383;AFR_AF=0.3116;EUR_AF=0.0417;SAS_AF=0.1452;AA=g|||;VT=SNP
19	11960939	rs12986409	T	A	100	PASS	AC=964;AF=0.192492;AN=5008;NS=2504;DP=18882;EAS_AF=0.2649;AMR_AF=0.1383;AFR_AF=0.3147;EUR_AF=0.0417;SAS_AF=0.1462;AA=t|||;VT=SNP
19	11962087	rs8103871	T	C	100	PASS	AC=871;AF=0.173922;AN=5008;NS=2504;DP=19537;EAS_AF=0.0784;AMR_AF=0.1124;AFR_AF=0.3669;EUR_AF=0.1153;SAS_AF=0.1155;AA=t|||;VT=SNP
19	11962633	rs12972457	T	C	100	PASS	AC=823;AF=0.164337;AN=5008;NS=2504;DP=14204;EAS_AF=0.0784;AMR_AF=0.1095;AFR_AF=0.3328;EUR_AF=0.1153;SAS_AF=0.1145;AA=t|||;VT=SNP
19	11962731	rs2112473	G	A	100	PASS	AC=519;AF=0.103634;AN=5008;NS=2504;DP=16657;EAS_AF=0.006;AMR_AF=0.1988;AFR_AF=0.0159;EUR_AF=0.2495;SAS_AF=0.1053;AA=g|||;VT=SNP
19	11963107	rs28722915	G	A	100	PASS	AC=1115;AF=0.222644;AN=5008;NS=2504;DP=17658;EAS_AF=0.2728;AMR_AF=0.1513;AFR_AF=0.4213;EUR_AF=0.0348;SAS_AF=0.1462;AA=g|||;VT=SNP
19	11963214	rs58916800	C	A	100	PASS	AC=1061;AF=0.211861;AN=5008;NS=2504;DP=19372;EAS_AF=0.2738;AMR_AF=0.1513;AFR_AF=0.3805;EUR_AF=0.0348;SAS_AF=0.1452;AA=c|||;VT=SNP
19	11963580	rs117807166	C	T	100	PASS	AC=163;AF=0.0325479;AN=5008;NS=2504;DP=15519;EAS_AF=0.0764;AMR_AF=0.0259;AFR_AF=0.003;EUR_AF=0.0388;SAS_AF=0.0256;AA=c|||;VT=SNP
19	11964106	rs137922532	C	G	100	PASS	AC=29;AF=0.00579073;AN=5008;NS=2504;DP=19552;EAS_AF=0;AMR_AF=0.0086;AFR_AF=0.0008;EUR_AF=0.0179;SAS_AF=0.0041;AA=c|||;VT=SNP
19	11964208	rs282748	G	A	100	PASS	AC=1651;AF=0.329673;AN=5008;NS=2504;DP=18519;EAS_AF=0.1607;AMR_AF=0.3329;AFR_AF=0.5136;EUR_AF=0.3678;SAS_AF=0.2137;AA=a|||;VT=SNP
19	11965146	rs117412421	C	T	100	PASS	AC=11;AF=0.00219649;AN=5008;NS=2504;DP=22772;EAS_AF=0;AMR_AF=0;AFR_AF=0;EUR_AF=0.0109;SAS_AF=0;AA=c|||;VT=SNP
19	11965390	rs11667128	T	C	100	PASS	AC=771;AF=0.153954;AN=5008;NS=2504;DP=18876;EAS_AF=0.0823;AMR_AF=0.2378;AFR_AF=0.0893;EUR_AF=0.2913;SAS_AF=0.1145;AA=t|||;VT=SNP
19	11965727	rs423280	C	T	100	PASS	AC=1768;AF=0.353035;AN=5008;NS=2504;DP=19931;EAS_AF=0.1607;AMR_AF=0.3516;AFR_AF=0.5522;EUR_AF=0.4056;SAS_AF=0.229;AA=t|||;VT=SNP
19	11965807	rs76546609	C	T	100	PASS	AC=162;AF=0.0323482;AN=5008;NS=2504;DP=19409;EAS_AF=0.0764;AMR_AF=0.0259;AFR_AF=0.0023;EUR_AF=0.0388;SAS_AF=0.0256;AA=c|||;VT=SNP
19	11965918	rs282749	A	G	100	PASS	AC=2135;AF=0.426318;AN=5008;NS=2504;DP=19187;EAS_AF=0.2044;AMR_AF=0.428;AFR_AF=0.6309;EUR_AF=0.5;SAS_AF=0.3016;AA=N|||;VT=SNP
19	11966125	rs2551866	G	C	100	PASS	AC=771;AF=0.153954;AN=5008;NS=2504;DP=21006;EAS_AF=0.0823;AMR_AF=0.2378;AFR_AF=0.0893;EUR_AF=0.2913;SAS_AF=0.1145;AA=g|||;VT=SNP
19	11966188	rs2735438	C	T	100	PASS	AC=497;AF=0.0992412;AN=5008;NS=2504;DP=21108;EAS_AF=0.006;AMR_AF=0.1988;AFR_AF=0.0091;EUR_AF=0.2525;SAS_AF=0.089;AA=c|||;VT=SNP
19	11966231	rs2551865	A	G	100	PASS	AC=771;AF=0.153954;AN=5008;NS=2504;DP=21377;EAS_AF=0.0823;AMR_AF=0.2378;AFR_AF=0.0893;EUR_AF=0.2913;SAS_AF=0.1145;AA=N|||;VT=SNP
19	11966426	rs282750	G	C	100	PASS	AC=1769;AF=0.353235;AN=5008;NS=2504;DP=22086;EAS_AF=0.1607;AMR_AF=0.353;AFR_AF=0.5522;EUR_AF=0.4056;SAS_AF=0.229;AA=N|||;VT=SNP
19	11966678	rs117649999	G	A	100	PASS	AC=87;AF=0.0173722;AN=5008;NS=2504;DP=21572;EAS_AF=0;AMR_AF=0.0187;AFR_AF=0.0023;EUR_AF=0.0348;SAS_AF=0.0368;AA=g|||;VT=SNP
19	11966683	rs282751	C	T	100	PASS	AC=899;AF=0.179513;AN=5008;NS=2504;DP=21720;EAS_AF=0.0784;AMR_AF=0.1124;AFR_AF=0.3896;EUR_AF=0.1143;SAS_AF=0.1145;AA=c|||;VT=SNP
19	11966700	rs282752	G	T	100	PASS	AC=866;AF=0.172923;AN=5008;NS=2504;DP=21567;EAS_AF=0.0784;AMR_AF=0.111;AFR_AF=0.3654;EUR_AF=0.1143;SAS_AF=0.1145;AA=g|||;VT=SNP
19	11966792	rs282753	A	G	100	PASS	AC=867;AF=0.173123;AN=5008;NS=2504;DP=20529;EAS_AF=0.0784;AMR_AF=0.111;AFR_AF=0.3654;EUR_AF=0.1143;SAS_AF=0.1155;AA=a|||;VT=SNP
19	11966911	rs2551863	G	A	100	PASS	AC=496;AF=0.0990415;AN=5008;NS=2504;DP=23303;EAS_AF=0.005;AMR_AF=0.1988;AFR_AF=0.0091;EUR_AF=0.2525;SAS_AF=0.089;AA=g|||;VT=SNP
19	11967007	rs282754	C	A	100	PASS	AC=1052;AF=0.210064;AN=5008;NS=2504;DP=23289;EAS_AF=0.0784;AMR_AF=0.1167;AFR_AF=0.503;EUR_AF=0.1143;SAS_AF=0.1145;AA=a|||;VT=SNP
19	11967139	rs111367102	T	C	100	PASS	AC=173;AF=0.0345447;AN=5008;NS=2504;DP=22536;EAS_AF=0;AMR_AF=0.0562;AFR_AF=0.0038;EUR_AF=0.0915;SAS_AF=0.0378;AA=t|||;VT=SNP
19	11967804	rs117821647	A	G	100	PASS	AC=162;AF=0.0323482;AN=5008;NS=2504;DP=21393;EAS_AF=0.0764;AMR_AF=0.0259;AFR_AF=0.0023;EUR_AF=0.0388;SAS_AF=0.0256;AA=a|||;VT=SNP
19	11967817	rs279207	A	C	100	PASS	AC=1064;AF=0.21246;AN=5008;NS=2504;DP=21259;EAS_AF=0.0784;AMR_AF=0.1182;AFR_AF=0.5113;EUR_AF=0.1143;SAS_AF=0.1145;AA=a|||;VT=SNP
19	11968438	rs279208	G	A	100	PASS	AC=1051;AF=0.209864;AN=5008;NS=2504;DP=20850;EAS_AF=0.0784;AMR_AF=0.1167;AFR_AF=0.5008;EUR_AF=0.1163;SAS_AF=0.1145;AA=g|||;VT=SNP
19	11968503	rs145494582	G	A	100	PASS	AC=11;AF=0.00219649;AN=5008;NS=2504;DP=21827;EAS_AF=0;AMR_AF=0;AFR_AF=0;EUR_AF=0.0109;SAS_AF=0;AA=g|||;VT=SNP
19	11968853	rs76021722	C	T	100	PASS	AC=163;AF=0.0325479;AN=5008;NS=2504;DP=20571;EAS_AF=0.0764;AMR_AF=0.0288;AFR_AF=0.0023;EUR_AF=0.0388;SAS_AF=0.0245;AA=N|||;VT=SNP
19	11968985	rs2551860	A	T	100	PASS	AC=720;AF=0.14377;AN=5008;NS=2504;DP=17750;EAS_AF=0.0813;AMR_AF=0.2406;AFR_AF=0.0477;EUR_AF=0.2942;SAS_AF=0.1145;AA=N|||;VT=SNP
19	11969235	rs279209	C	T	100	PASS	AC=811;AF=0.161941;AN=5008;NS=2504;DP=13246;EAS_AF=0.0784;AMR_AF=0.1009;AFR_AF=0.3419;EUR_AF=0.1173;SAS_AF=0.0941;AA=-|||;VT=SNP
19	11969898	rs72994204	G	A	100	PASS	AC=165;AF=0.0329473;AN=5008;NS=2504;DP=20732;EAS_AF=0.0764;AMR_AF=0.0288;AFR_AF=0.0023;EUR_AF=0.0388;SAS_AF=0.0266;AA=N|||;VT=SNP
19	11970164	rs146752381	A	G	100	PASS	AC=162;AF=0.0323482;AN=5008;NS=2504;DP=19896;EAS_AF=0.0734;AMR_AF=0.0288;AFR_AF=0.0023;EUR_AF=0.0388;SAS_AF=0.0266;AA=N|||;VT=SNP
19	11971370	rs3096449	G	A	100	PASS	AC=502;AF=0.10024;AN=5008;NS=2504;DP=19898;EAS_AF=0.004;AMR_AF=0.2017;AFR_AF=0.0091;EUR_AF=0.2604;SAS_AF=0.0859;AA=g|||;VT=SNP
19	11971416	rs2551857	G	A	100	PASS	AC=501;AF=0.10004;AN=5008;NS=2504;DP=20054;EAS_AF=0.004;AMR_AF=0.2017;AFR_AF=0.0091;EUR_AF=0.2594;SAS_AF=0.0859;AA=a|||;VT=SNP
19	11971685	rs279210	T	C	100	PASS	AC=1573;AF=0.314097;AN=5008;NS=2504;DP=19967;EAS_AF=0.1567;AMR_AF=0.3026;AFR_AF=0.5151;EUR_AF=0.3221;SAS_AF=0.2045;AA=N|||;VT=SNP
19	11972499	rs279211	G	A	100	PASS	AC=961;AF=0.191893;AN=5008;NS=2504;DP=21489;EAS_AF=0.0794;AMR_AF=0.0749;AFR_AF=0.5408;EUR_AF=0.0239;SAS_AF=0.092;AA=a|||;VT=SNP
19	11972600	rs4804649	T	C	100	PASS	AC=125;AF=0.0249601;AN=5008;NS=2504;DP=16899;EAS_AF=0;AMR_AF=0.0346;AFR_AF=0.0038;EUR_AF=0.0785;SAS_AF=0.0174;AA=t|||;VT=SNP
19	11972646	rs72994210	A	T	100	PASS	AC=162;AF=0.0323482;AN=5008;NS=2504;DP=15885;EAS_AF=0.0734;AMR_AF=0.0288;AFR_AF=0.0023;EUR_AF=0.0388;SAS_AF=0.0266;AA=N|||;VT=SNP
19	11972651	rs279212	T	A	100	PASS	AC=960;AF=0.191693;AN=5008;NS=2504;DP=15773;EAS_AF=0.0794;AMR_AF=0.0749;AFR_AF=0.5401;EUR_AF=0.0239;SAS_AF=0.092;AA=N|||;VT=SNP
19	11974251	rs459363	A	G	100	PASS	AC=716;AF=0.142971;AN=5008;NS=2504;DP=15755;EAS_AF=0.0794;AMR_AF=0.0591;AFR_AF=0.3646;EUR_AF=0.0239;SAS_AF=0.091;AA=N|||;VT=SNP
19	11974255	rs459364	A	G	100	PASS	AC=1622;AF=0.323882;AN=5008;NS=2504;DP=15768;EAS_AF=0.1567;AMR_AF=0.3055;AFR_AF=0.5514;EUR_AF=0.3221;SAS_AF=0.2035;AA=N|||;VT=SNP
19	11974480	rs62110838	G	T	100	PASS	AC=501;AF=0.10004;AN=5008;NS=2504;DP=17984;EAS_AF=0.004;AMR_AF=0.2017;AFR_AF=0.0091;EUR_AF=0.2594;SAS_AF=0.0859;AA=N|||;VT=SNP
19	11974870	rs17001715	G	A	100	PASS	AC=21;AF=0.00419329;AN=5008;NS=2504;DP=19014;EAS_AF=0;AMR_AF=0.0043;AFR_AF=0.0023;EUR_AF=0.0139;SAS_AF=0.001;AA=t|||;VT=SNP
19	11975425	rs17705580	G	C	100	PASS	AC=162;AF=0.0323482;AN=5008;NS=2504;DP=19118;EAS_AF=0.0734;AMR_AF=0.0288;AFR_AF=0.0023;EUR_AF=0.0388;SAS_AF=0.0266;AA=g|||;VT=SNP
19	11975581	rs77840160	G	A	100	PASS	AC=27;AF=0.00539137;AN=5008;NS=2504;DP=20009;EAS_AF=0;AMR_AF=0;AFR_AF=0.0015;EUR_AF=0.0209;SAS_AF=0.0041;AA=g|||;VT=SNP
19	11975897	rs72994211	G	T	100	PASS	AC=162;AF=0.0323482;AN=5008;NS=2504;DP=20663;EAS_AF=0.0734;AMR_AF=0.0288;AFR_AF=0.0023;EUR_AF=0.0388;SAS_AF=0.0266;AA=g|||;VT=SNP
19	11976052	rs62110839	C	T	100	PASS	AC=501;AF=0.10004;AN=5008;NS=2504;DP=20478;EAS_AF=0.004;AMR_AF=0.2017;AFR_AF=0.0091;EUR_AF=0.2594;SAS_AF=0.0859;AA=c|||;VT=SNP
19	11977572	rs11671596	G	C	100	PASS	AC=665;AF=0.132788;AN=5008;NS=2504;DP=16615;EAS_AF=0.0774;AMR_AF=0.2305;AFR_AF=0.0129;EUR_AF=0.2982;SAS_AF=0.1125;AA=g|||;VT=SNP
19	11977811	rs279214	C	T	100	PASS	AC=1625;AF=0.324481;AN=5008;NS=2504;DP=15464;EAS_AF=0.1567;AMR_AF=0.3069;AFR_AF=0.553;EUR_AF=0.3221;SAS_AF=0.2035;AA=t|||;VT=SNP
19	11978019	rs11085794	C	T	100	PASS	AC=501;AF=0.10004;AN=5008;NS=2504;DP=18367;EAS_AF=0.004;AMR_AF=0.2017;AFR_AF=0.0091;EUR_AF=0.2594;SAS_AF=0.0859;AA=c|||;VT=SNP
19	11978828	rs112352083	G	T	100	PASS	AC=69;AF=0.013778;AN=5008;NS=2504;DP=22307;EAS_AF=0;AMR_AF=0.0173;AFR_AF=0.0023;EUR_AF=0.0447;SAS_AF=0.0092;AA=g|||;VT=SNP;EX_TARGET
19	11979164	rs10500209	T	C	100	PASS	AC=502;AF=0.10024;AN=5008;NS=2504;DP=19620;EAS_AF=0.004;AMR_AF=0.2017;AFR_AF=0.0091;EUR_AF=0.2604;SAS_AF=0.0859;AA=-|||;VT=SNP;EX_TARGET
19	11979305	rs72994214	C	G	100	PASS	AC=162;AF=0.0323482;AN=5008;NS=2504;DP=21417;EAS_AF=0.0734;AMR_AF=0.0288;AFR_AF=0.0023;EUR_AF=0.0388;SAS_AF=0.0266;AA=-|||;VT=SNP;EX_TARGET
19	11979636	rs72994216	T	C	100	PASS	AC=666;AF=0.132987;AN=5008;NS=2504;DP=19802;EAS_AF=0.0774;AMR_AF=0.2305;AFR_AF=0.0129;EUR_AF=0.2992;SAS_AF=0.1125;AA=t|||;VT=SNP
19	11979669	rs117322896	T	C	100	PASS	AC=90;AF=0.0179712;AN=5008;NS=2504;DP=20159;EAS_AF=0.001;AMR_AF=0.0173;AFR_AF=0.0204;EUR_AF=0.0119;SAS_AF=0.0389;AA=t|||;VT=SNP
19	11980332	rs279215	T	C	100	PASS	AC=1627;AF=0.32488;AN=5008;NS=2504;DP=15406;EAS_AF=0.1567;AMR_AF=0.3084;AFR_AF=0.553;EUR_AF=0.3231;SAS_AF=0.2035;AA=N|||;VT=SNP
19	11980821	rs10418181	T	C	100	PASS	AC=753;AF=0.150359;AN=5008;NS=2504;DP=19613;EAS_AF=0.0774;AMR_AF=0.2334;AFR_AF=0.0764;EUR_AF=0.2992;SAS_AF=0.1135;AA=N|||;VT=SNP
19	11980838	rs7507669	G	C	100	PASS	AC=752;AF=0.15016;AN=5008;NS=2504;DP=19875;EAS_AF=0.0774;AMR_AF=0.2334;AFR_AF=0.0764;EUR_AF=0.2982;SAS_AF=0.1135;AA=N|||;VT=SNP
19	11980853	rs113622516	C	T	100	PASS	AC=532;AF=0.10623;AN=5008;NS=2504;DP=20454;EAS_AF=0.004;AMR_AF=0.2032;AFR_AF=0.0318;EUR_AF=0.2594;SAS_AF=0.0859;AA=c|||;VT=SNP
19	11980968	rs72994219	A	G	100	PASS	AC=13;AF=0.00259585;AN=5008;NS=2504;DP=21337;EAS_AF=0;AMR_AF=0.0029;AFR_AF=0.0008;EUR_AF=0.0089;SAS_AF=0.001;AA=a|||;VT=SNP
19	11981375	rs10424433	T	C	100	PASS	AC=751;AF=0.14996;AN=5008;NS=2504;DP=19963;EAS_AF=0.0774;AMR_AF=0.2334;AFR_AF=0.0764;EUR_AF=0.2982;SAS_AF=0.1125;AA=N|||;VT=SNP
19	11982151	rs117898538	G	A	100	PASS	AC=163;AF=0.0325479;AN=5008;NS=2504;DP=21005;EAS_AF=0.0734;AMR_AF=0.0303;AFR_AF=0.0023;EUR_AF=0.0388;SAS_AF=0.0266;AA=t|||;VT=SNP
19	11982651	rs112209819	G	A	100	PASS	AC=22;AF=0.00439297;AN=5008;NS=2504;DP=19810;EAS_AF=0;AMR_AF=0.0101;AFR_AF=0.0008;EUR_AF=0.0129;SAS_AF=0.001;AA=g|||;VT=SNP
19	11984841	rs279216	A	G	100	PASS	AC=1699;AF=0.339257;AN=5008;NS=2504;DP=16982;EAS_AF=0.1687;AMR_AF=0.3156;AFR_AF=0.5772;EUR_AF=0.325;SAS_AF=0.2249;AA=a|||;VT=SNP
19	11985154	rs145655719	G	A	100	PASS	AC=75;AF=0.014976;AN=5008;NS=2504;DP=19257;EAS_AF=0;AMR_AF=0.0245;AFR_AF=0.003;EUR_AF=0.0527;SAS_AF=0.001;AA=g|||;VT=SNP
19	11985923	rs72994223	C	T	100	PASS	AC=153;AF=0.0305511;AN=5008;NS=2504;DP=17304;EAS_AF=0.0734;AMR_AF=0.0173;AFR_AF=0.0023;EUR_AF=0.0388;SAS_AF=0.0256;AA=c|||;VT=SNP
19	11988005	rs4804173	A	G	100	PASS	AC=487;AF=0.0972444;AN=5008;NS=2504;DP=18460;EAS_AF=0.006;AMR_AF=0.196;AFR_AF=0.0091;EUR_AF=0.2475;SAS_AF=0.0859;AA=a|||;VT=SNP
19	11988323	rs279217	A	C	100	PASS	AC=808;AF=0.161342;AN=5008;NS=2504;DP=16737;EAS_AF=0.0833;AMR_AF=0.0634;AFR_AF=0.4274;EUR_AF=0.0219;SAS_AF=0.0951;AA=a|||;VT=SNP
19	11988515	rs11085795	G	A	100	PASS	AC=488;AF=0.0974441;AN=5008;NS=2504;DP=20004;EAS_AF=0.006;AMR_AF=0.1974;AFR_AF=0.0091;EUR_AF=0.2475;SAS_AF=0.0859;AA=g|||;VT=SNP
19	11988750	rs138281388	T	C	100	PASS	AC=34;AF=0.00678914;AN=5008;NS=2504;DP=18619;EAS_AF=0;AMR_AF=0.0144;AFR_AF=0;EUR_AF=0.0239;SAS_AF=0;AA=t|||;VT=SNP
19	11988971	rs393516	A	G	100	PASS	AC=808;AF=0.161342;AN=5008;NS=2504;DP=18266;EAS_AF=0.0833;AMR_AF=0.0634;AFR_AF=0.4274;EUR_AF=0.0219;SAS_AF=0.0951;AA=N|||;VT=SNP
19	11988974	rs393520	A	G	100	PASS	AC=809;AF=0.161542;AN=5008;NS=2504;DP=18136;EAS_AF=0.0843;AMR_AF=0.0634;AFR_AF=0.4274;EUR_AF=0.0219;SAS_AF=0.0951;AA=a|||;VT=SNP
19	11989426	rs75591591	A	G	100	PASS	AC=22;AF=0.00439297;AN=5008;NS=2504;DP=19249;EAS_AF=0;AMR_AF=0.0058;AFR_AF=0.0023;EUR_AF=0.0139;SAS_AF=0.001;AA=a|||;VT=SNP
19	11989473	rs72994224	G	A	100	PASS	AC=153;AF=0.0305511;AN=5008;NS=2504;DP=19340;EAS_AF=0.0734;AMR_AF=0.0173;AFR_AF=0.0023;EUR_AF=0.0388;SAS_AF=0.0256;AA=g|||;VT=SNP
19	11989518	rs279218	G	A	100	PASS	AC=753;AF=0.150359;AN=5008;NS=2504;DP=20276;EAS_AF=0.0833;AMR_AF=0.0605;AFR_AF=0.3873;EUR_AF=0.0219;SAS_AF=0.0951;AA=g|||;VT=SNP
19	11989697	rs76458827	G	A	100	PASS	AC=84;AF=0.0167732;AN=5008;NS=2504;DP=16697;EAS_AF=0;AMR_AF=0.0159;AFR_AF=0.0023;EUR_AF=0.0249;SAS_AF=0.046;AA=a|||;VT=SNP
19	11989748	rs279219	A	T	100	PASS	AC=1447;AF=0.288938;AN=5008;NS=2504;DP=17101;EAS_AF=0.1627;AMR_AF=0.2767;AFR_AF=0.438;EUR_AF=0.3082;SAS_AF=0.2065;AA=a|||;VT=SNP
19	11989836	rs4804174	G	C	100	PASS	AC=487;AF=0.0972444;AN=5008;NS=2504;DP=19820;EAS_AF=0.006;AMR_AF=0.196;AFR_AF=0.0091;EUR_AF=0.2475;SAS_AF=0.0859;AA=g|||;VT=SNP
19	11990142	rs118107001	G	A	100	PASS	AC=272;AF=0.0543131;AN=5008;NS=2504;DP=16464;EAS_AF=0.0407;AMR_AF=0.0576;AFR_AF=0.0431;EUR_AF=0.0378;SAS_AF=0.0982;AA=g|||;VT=SNP
19	11990258	rs279220	C	A	100	PASS	AC=1444;AF=0.288339;AN=5008;NS=2504;DP=19513;EAS_AF=0.1627;AMR_AF=0.2767;AFR_AF=0.438;EUR_AF=0.3052;SAS_AF=0.2065;AA=a|||;VT=SNP
19	11990615	rs141363065	C	T	100	PASS	AC=11;AF=0.00219649;AN=5008;NS=2504;DP=16805;EAS_AF=0;AMR_AF=0.0043;AFR_AF=0.0008;EUR_AF=0.007;SAS_AF=0;AA=c|||;VT=SNP
19	11991218	rs279221	T	C	100	PASS	AC=625;AF=0.1248;AN=5008;NS=2504;DP=18889;EAS_AF=0.0833;AMR_AF=0.0504;AFR_AF=0.2958;EUR_AF=0.0219;SAS_AF=0.0951;AA=t|||;VT=SNP
19	11991238	rs72994231	G	A	100	PASS	AC=153;AF=0.0305511;AN=5008;NS=2504;DP=19385;EAS_AF=0.0734;AMR_AF=0.0173;AFR_AF=0.0023;EUR_AF=0.0388;SAS_AF=0.0256;AA=g|||;VT=SNP
19	11991587	rs279222	A	C	100	PASS	AC=1480;AF=0.295527;AN=5008;NS=2504;DP=19159;EAS_AF=0.1627;AMR_AF=0.2824;AFR_AF=0.4781;EUR_AF=0.3082;SAS_AF=0.182;AA=a|||;VT=SNP
19	11991638	rs279223	T	G	100	PASS	AC=976;AF=0.194888;AN=5008;NS=2504;DP=18913;EAS_AF=0.1567;AMR_AF=0.0865;AFR_AF=0.4554;EUR_AF=0.0606;SAS_AF=0.0971;AA=t|||;VT=SNP
19	11991962	rs12459059	C	T	100	PASS	AC=488;AF=0.0974441;AN=5008;NS=2504;DP=18074;EAS_AF=0.006;AMR_AF=0.196;AFR_AF=0.0091;EUR_AF=0.2485;SAS_AF=0.0859;AA=c|||;VT=SNP
19	11992261	rs73921177	G	A	100	PASS	AC=330;AF=0.0658946;AN=5008;NS=2504;DP=18879;EAS_AF=0.0446;AMR_AF=0.0605;AFR_AF=0.0809;EUR_AF=0.0398;SAS_AF=0.0982;AA=g|||;VT=SNP
19	11992981	rs72994233	C	T	100	PASS	AC=154;AF=0.0307508;AN=5008;NS=2504;DP=19041;EAS_AF=0.0685;AMR_AF=0.0173;AFR_AF=0.0023;EUR_AF=0.0358;SAS_AF=0.0348;AA=t|||;VT=SNP
19	11993045	rs11085796	T	A	100	PASS	AC=512;AF=0.102236;AN=5008;NS=2504;DP=19373;EAS_AF=0.006;AMR_AF=0.2003;AFR_AF=0.034;EUR_AF=0.2435;SAS_AF=0.0787;AA=t|||;VT=SNP
19	11993214	rs17381137	G	A	100	PASS	AC=183;AF=0.0365415;AN=5008;NS=2504;DP=16122;EAS_AF=0.0734;AMR_AF=0.0231;AFR_AF=0.0204;EUR_AF=0.0348;SAS_AF=0.0317;AA=g|||;VT=SNP
19	11993350	rs17381158	A	G	100	PASS	AC=185;AF=0.0369409;AN=5008;NS=2504;DP=18212;EAS_AF=0.0734;AMR_AF=0.0216;AFR_AF=0.0265;EUR_AF=0.0358;SAS_AF=0.0256;AA=a|||;VT=SNP
19	11993605	rs57239197	T	C	100	PASS	AC=408;AF=0.0814696;AN=5008;NS=2504;DP=16428;EAS_AF=0.0446;AMR_AF=0.062;AFR_AF=0.1324;EUR_AF=0.0477;SAS_AF=0.0992;AA=t|||;VT=SNP
19	11994200	rs62110840	C	T	100	PASS	AC=1101;AF=0.219848;AN=5008;NS=2504;DP=20611;EAS_AF=0.0585;AMR_AF=0.2839;AFR_AF=0.2307;EUR_AF=0.338;SAS_AF=0.2045;AA=t|||;VT=SNP
19	11995066	rs73003905	A	G	100	PASS	AC=121;AF=0.0241613;AN=5008;NS=2504;DP=19132;EAS_AF=0.0079;AMR_AF=0.0231;AFR_AF=0.0265;EUR_AF=0.0358;SAS_AF=0.0266;AA=a|||;VT=SNP
19	11995151	rs55912511	T	C	100	PASS	AC=480;AF=0.0958466;AN=5008;NS=2504;DP=19835;EAS_AF=0.0446;AMR_AF=0.0648;AFR_AF=0.1853;EUR_AF=0.0477;SAS_AF=0.0992;AA=t|||;VT=SNP
19	11995426	rs2311783	C	G	100	PASS	AC=427;AF=0.0852636;AN=5008;NS=2504;DP=17836;EAS_AF=0.0446;AMR_AF=0.0663;AFR_AF=0.146;EUR_AF=0.0467;SAS_AF=0.0982;AA=c|||;VT=SNP
19	11995508	rs2311784	C	T	100	PASS	AC=988;AF=0.197284;AN=5008;NS=2504;DP=20031;EAS_AF=0.0496;AMR_AF=0.268;AFR_AF=0.208;EUR_AF=0.3022;SAS_AF=0.1769;AA=c|||;VT=SNP
19	11995684	rs10403024	G	C	100	PASS	AC=698;AF=0.139377;AN=5008;NS=2504;DP=17451;EAS_AF=0.0813;AMR_AF=0.0548;AFR_AF=0.3533;EUR_AF=0.0139;SAS_AF=0.0992;AA=g|||;VT=SNP
19	11996064	rs279174	T	C	100	PASS	AC=1094;AF=0.21845;AN=5008;NS=2504;DP=16760;EAS_AF=0.0724;AMR_AF=0.1153;AFR_AF=0.528;EUR_AF=0.0656;SAS_AF=0.181;AA=N|||;VT=SNP
19	11996101	rs4629088	C	T	100	PASS	AC=525;AF=0.104832;AN=5008;NS=2504;DP=17496;EAS_AF=0.004;AMR_AF=0.2003;AFR_AF=0.0371;EUR_AF=0.2545;SAS_AF=0.0787;AA=c|||;VT=SNP
19	11996815	rs279175	T	C	100	PASS	AC=1281;AF=0.255791;AN=5008;NS=2504;DP=15521;EAS_AF=0.0258;AMR_AF=0.2435;AFR_AF=0.5151;EUR_AF=0.2753;SAS_AF=0.1309;AA=t|||;VT=SNP
19	11996991	rs169403	A	G	100	PASS	AC=404;AF=0.0806709;AN=5008;NS=2504;DP=14188;EAS_AF=0.006;AMR_AF=0.0274;AFR_AF=0.2526;EUR_AF=0.0229;SAS_AF=0.0225;AA=N|||;VT=SNP
19	11997183	rs279178	T	C	100	PASS	AC=1572;AF=0.313898;AN=5008;NS=2504;DP=18622;EAS_AF=0.0317;AMR_AF=0.2752;AFR_AF=0.6793;EUR_AF=0.2992;SAS_AF=0.1534;AA=t|||;VT=SNP
19	11997197	rs279179	C	A	100	PASS	AC=1325;AF=0.264577;AN=5008;NS=2504;DP=18854;EAS_AF=0.0258;AMR_AF=0.245;AFR_AF=0.5469;EUR_AF=0.2763;SAS_AF=0.1309;AA=a|||;VT=SNP
19	11997340	rs73003906	C	A	100	PASS	AC=57;AF=0.0113818;AN=5008;NS=2504;DP=17088;EAS_AF=0.002;AMR_AF=0.0144;AFR_AF=0.0008;EUR_AF=0.0348;SAS_AF=0.0092;AA=c|||;VT=SNP
19	11997423	rs279180	T	C	100	PASS	AC=1328;AF=0.265176;AN=5008;NS=2504;DP=15869;EAS_AF=0.0258;AMR_AF=0.2464;AFR_AF=0.5484;EUR_AF=0.2763;SAS_AF=0.1309;AA=t|||;VT=SNP
19	11997610	rs11085797	G	T	100	PASS	AC=1911;AF=0.381589;AN=5008;NS=2504;DP=18578;EAS_AF=0.6071;AMR_AF=0.402;AFR_AF=0.028;EUR_AF=0.4901;SAS_AF=0.501;AA=g|||;VT=SNP
19	11997645	rs279181	C	T	100	PASS	AC=1394;AF=0.278355;AN=5008;NS=2504;DP=17914;EAS_AF=0.0258;AMR_AF=0.2478;AFR_AF=0.5968;EUR_AF=0.2773;SAS_AF=0.1309;AA=c|||;VT=SNP
19	11997919	rs279182	A	G	100	PASS	AC=1581;AF=0.315695;AN=5008;NS=2504;DP=15486;EAS_AF=0.0317;AMR_AF=0.2781;AFR_AF=0.6846;EUR_AF=0.2992;SAS_AF=0.1534;AA=N|||;VT=SNP
19	11998167	rs279183	A	T	100	PASS	AC=1503;AF=0.30012;AN=5008;NS=2504;DP=17554;EAS_AF=0.0317;AMR_AF=0.268;AFR_AF=0.6309;EUR_AF=0.2992;SAS_AF=0.1534;AA=a|||;VT=SNP
19	11998179	rs10408418	A	G	100	PASS	AC=589;AF=0.117612;AN=5008;NS=2504;DP=17437;EAS_AF=0.0228;AMR_AF=0.0461;AFR_AF=0.3449;EUR_AF=0.0239;SAS_AF=0.0552;AA=a|||;VT=SNP
19	11998330	rs73003907	G	C	100	PASS	AC=57;AF=0.0113818;AN=5008;NS=2504;DP=19382;EAS_AF=0;AMR_AF=0.013;AFR_AF=0.0008;EUR_AF=0.0378;SAS_AF=0.0092;AA=g|||;VT=SNP
19	11998756	rs3810315	C	T	100	PASS	AC=65;AF=0.0129792;AN=5008;NS=2504;DP=16931;EAS_AF=0.006;AMR_AF=0.0144;AFR_AF=0.0023;EUR_AF=0.0229;SAS_AF=0.0235;AA=c|||;VT=SNP;EX_TARGET
19	11998777	rs3810314	C	T	100	PASS	AC=579;AF=0.115615;AN=5008;NS=2504;DP=16314;EAS_AF=0.0228;AMR_AF=0.0432;AFR_AF=0.3389;EUR_AF=0.0239;SAS_AF=0.0552;AA=c|||;VT=SNP;EX_TARGET
19	11999036	rs114742725	A	G	100	PASS	AC=57;AF=0.0113818;AN=5008;NS=2504;DP=12028;EAS_AF=0;AMR_AF=0.013;AFR_AF=0.0008;EUR_AF=0.0378;SAS_AF=0.0092;AA=N|||;VT=SNP
19	11999181	rs117657024	C	T	100	PASS	AC=49;AF=0.00978435;AN=5008;NS=2504;DP=14992;EAS_AF=0;AMR_AF=0.0159;AFR_AF=0.0015;EUR_AF=0.0348;SAS_AF=0.001;AA=c|||;VT=SNP
19	11999833	rs144740256	G	T	100	PASS	AC=65;AF=0.0129792;AN=5008;NS=2504;DP=18860;EAS_AF=0.006;AMR_AF=0.0144;AFR_AF=0.0023;EUR_AF=0.0229;SAS_AF=0.0235;AA=g|||;VT=SNP
19	11999985	rs279185	A	T	100	PASS	AC=1319;AF=0.263379;AN=5008;NS=2504;DP=19062;EAS_AF=0.0258;AMR_AF=0.245;AFR_AF=0.5469;EUR_AF=0.2744;SAS_AF=0.1268;AA=t|||;VT=SNP
19	12000405	rs279186	T	C	100	PASS	AC=1641;AF=0.327676;AN=5008;NS=2504;DP=17997;EAS_AF=0.0317;AMR_AF=0.2752;AFR_AF=0.7322;EUR_AF=0.3002;SAS_AF=0.1513;AA=N|||;VT=SNP
19	12000949	rs11669983	C	T	100	PASS	AC=479;AF=0.095647;AN=5008;NS=2504;DP=20024;EAS_AF=0.003;AMR_AF=0.1931;AFR_AF=0.0129;EUR_AF=0.2505;SAS_AF=0.0746;AA=c|||;VT=SNP
19	12001130	rs112864842	C	T	100	PASS	AC=9;AF=0.00179712;AN=5008;NS=2504;DP=19884;EAS_AF=0;AMR_AF=0.0043;AFR_AF=0;EUR_AF=0.006;SAS_AF=0;AA=c|||;VT=SNP
19	12001170	rs28822107	G	A	100	PASS	AC=450;AF=0.0898562;AN=5008;NS=2504;DP=20758;EAS_AF=0.0228;AMR_AF=0.0331;AFR_AF=0.2526;EUR_AF=0.0189;SAS_AF=0.0521;AA=g|||;VT=SNP
19	12002177	rs279188	G	C	100	PASS	AC=1560;AF=0.311502;AN=5008;NS=2504;DP=15126;EAS_AF=0.0288;AMR_AF=0.2709;AFR_AF=0.6823;EUR_AF=0.2992;SAS_AF=0.1431;AA=N|||;VT=SNP
19	12002414	rs113656532	C	T	100	PASS	AC=161;AF=0.0321486;AN=5008;NS=2504;DP=20682;EAS_AF=0;AMR_AF=0.0173;AFR_AF=0.1051;EUR_AF=0.0089;SAS_AF=0.001;AA=c|||;VT=SNP
19	12002817	rs279189	G	T	100	PASS	AC=1432;AF=0.285942;AN=5008;NS=2504;DP=17390;EAS_AF=0.0109;AMR_AF=0.268;AFR_AF=0.6036;EUR_AF=0.2992;SAS_AF=0.1391;AA=t|||;VT=SNP
19	12003096	rs279192	G	A	100	PASS	AC=1422;AF=0.283946;AN=5008;NS=2504;DP=15688;EAS_AF=0.0109;AMR_AF=0.2594;AFR_AF=0.6006;EUR_AF=0.2992;SAS_AF=0.1391;AA=a|||;VT=SNP
19	12003113	rs56077549	G	C	100	PASS	AC=385;AF=0.076877;AN=5008;NS=2504;DP=16088;EAS_AF=0.002;AMR_AF=0.0274;AFR_AF=0.23;EUR_AF=0.0199;SAS_AF=0.0409;AA=g|||;VT=SNP
19	12003159	rs279193	T	G	100	PASS	AC=1500;AF=0.299521;AN=5008;NS=2504;DP=17090;EAS_AF=0.0109;AMR_AF=0.2695;AFR_AF=0.6543;EUR_AF=0.2992;SAS_AF=0.1391;AA=N|||;VT=SNP
19	12003839	rs118135492	G	A	100	PASS	AC=61;AF=0.0121805;AN=5008;NS=2504;DP=18394;EAS_AF=0;AMR_AF=0.0259;AFR_AF=0.0023;EUR_AF=0.0388;SAS_AF=0.001;AA=g|||;VT=SNP
19	12004271	rs62112975	A	G	100	PASS	AC=482;AF=0.096246;AN=5008;NS=2504;DP=18207;EAS_AF=0.003;AMR_AF=0.1945;AFR_AF=0.0144;EUR_AF=0.2515;SAS_AF=0.0736;AA=a|||;VT=SNP
19	12004432	rs279194	G	A	100	PASS	AC=1420;AF=0.283546;AN=5008;NS=2504;DP=18993;EAS_AF=0.0109;AMR_AF=0.2594;AFR_AF=0.6006;EUR_AF=0.2992;SAS_AF=0.137;AA=a|||;VT=SNP
19	12004812	rs279195	T	A	100	PASS	AC=1746;AF=0.348642;AN=5008;NS=2504;DP=21396;EAS_AF=0.0109;AMR_AF=0.2896;AFR_AF=0.8238;EUR_AF=0.3082;SAS_AF=0.138;AA=N|||;VT=SNP
19	12005054	rs7247828	G	C	100	PASS	AC=481;AF=0.0960463;AN=5008;NS=2504;DP=17568;EAS_AF=0.003;AMR_AF=0.1945;AFR_AF=0.0144;EUR_AF=0.2505;SAS_AF=0.0736;AA=g|||;VT=SNP
19	12005599	rs117098377	G	A	100	PASS	AC=37;AF=0.00738818;AN=5008;NS=2504;DP=21610;EAS_AF=0;AMR_AF=0.0159;AFR_AF=0.0008;EUR_AF=0.0219;SAS_AF=0.0031;AA=g|||;VT=SNP
19	12005810	rs138349466	T	C	100	PASS	AC=19;AF=0.00379393;AN=5008;NS=2504;DP=19522;EAS_AF=0;AMR_AF=0.0043;AFR_AF=0;EUR_AF=0.0099;SAS_AF=0.0061;AA=t|||;VT=SNP
19	12005944	rs279197	A	T	100	PASS	AC=1498;AF=0.299121;AN=5008;NS=2504;DP=22837;EAS_AF=0.0109;AMR_AF=0.2695;AFR_AF=0.6551;EUR_AF=0.2982;SAS_AF=0.137;AA=t|||;VT=SNP
19	12005952	rs62112976	G	C	100	PASS	AC=31;AF=0.0061901;AN=5008;NS=2504;DP=23183;EAS_AF=0;AMR_AF=0.0144;AFR_AF=0;EUR_AF=0.0209;SAS_AF=0;AA=g|||;VT=SNP
19	12006117	rs11085798	G	T	100	PASS	AC=476;AF=0.0950479;AN=5008;NS=2504;DP=22708;EAS_AF=0.003;AMR_AF=0.1945;AFR_AF=0.0098;EUR_AF=0.2515;SAS_AF=0.0736;AA=g|||;VT=SNP
19	12007018	rs62113965	G	C	100	PASS	AC=481;AF=0.0960463;AN=5008;NS=2504;DP=12381;EAS_AF=0.003;AMR_AF=0.1945;AFR_AF=0.0144;EUR_AF=0.2505;SAS_AF=0.0736;AA=g|||;VT=SNP
19	12007234	rs62113966	T	C	100	PASS	AC=21;AF=0.00419329;AN=5008;NS=2504;DP=16869;EAS_AF=0;AMR_AF=0.0058;AFR_AF=0;EUR_AF=0.0169;SAS_AF=0;AA=t|||;VT=SNP
19	12007386	rs62113967	G	A	100	PASS	AC=482;AF=0.096246;AN=5008;NS=2504;DP=16719;EAS_AF=0.003;AMR_AF=0.1945;AFR_AF=0.0144;EUR_AF=0.2515;SAS_AF=0.0736;AA=g|||;VT=SNP
19	12007482	rs142205707	A	G	100	PASS	AC=413;AF=0.0824681;AN=5008;NS=2504;DP=18048;EAS_AF=0.002;AMR_AF=0.0274;AFR_AF=0.2526;EUR_AF=0.0199;SAS_AF=0.0389;AA=a|||;VT=SNP
19	12008060	rs279198	G	A	100	PASS	AC=1527;AF=0.304912;AN=5008;NS=2504;DP=14659;EAS_AF=0.0109;AMR_AF=0.2695;AFR_AF=0.677;EUR_AF=0.2982;SAS_AF=0.137;AA=a|||;VT=SNP
19	12008317	rs11672642	G	C	100	PASS	AC=481;AF=0.0960463;AN=5008;NS=2504;DP=13976;EAS_AF=0.003;AMR_AF=0.1945;AFR_AF=0.0144;EUR_AF=0.2505;SAS_AF=0.0736;AA=g|||;VT=SNP
19	12008322	rs148087550	C	T	100	PASS	AC=67;AF=0.0133786;AN=5008;NS=2504;DP=13745;EAS_AF=0.006;AMR_AF=0.0144;AFR_AF=0.003;EUR_AF=0.0229;SAS_AF=0.0245;AA=c|||;VT=SNP
19	12008933	rs279200	A	T	100	PASS	AC=1527;AF=0.304912;AN=5008;NS=2504;DP=15037;EAS_AF=0.0109;AMR_AF=0.2695;AFR_AF=0.677;EUR_AF=0.2982;SAS_AF=0.137;AA=t|||;VT=SNP
19	12009088	rs279201	T	C	100	PASS	AC=997;AF=0.199081;AN=5008;NS=2504;DP=16394;EAS_AF=0.004;AMR_AF=0.2176;AFR_AF=0.388;EUR_AF=0.2555;SAS_AF=0.0736;AA=t|||;VT=SNP
19	12009326	rs10402963	C	T	100	PASS	AC=513;AF=0.102436;AN=5008;NS=2504;DP=16334;EAS_AF=0.0079;AMR_AF=0.0432;AFR_AF=0.2799;EUR_AF=0.0427;SAS_AF=0.0634;AA=g|||;VT=SNP
19	12009330	rs141645070	G	A	100	PASS	AC=12;AF=0.00239617;AN=5008;NS=2504;DP=16092;EAS_AF=0;AMR_AF=0.0014;AFR_AF=0;EUR_AF=0.0099;SAS_AF=0.001;AA=g|||;VT=SNP
19	12010198	rs73003914	C	T	100	PASS	AC=67;AF=0.0133786;AN=5008;NS=2504;DP=18732;EAS_AF=0.006;AMR_AF=0.0144;AFR_AF=0.003;EUR_AF=0.0229;SAS_AF=0.0245;AA=c|||;VT=SNP
19	12010432	rs112736536	G	A	100	PASS	AC=24;AF=0.00479233;AN=5008;NS=2504;DP=18996;EAS_AF=0;AMR_AF=0.0101;AFR_AF=0.0008;EUR_AF=0.0159;SAS_AF=0;AA=g|||;VT=SNP
19	12011063	rs279202	C	T	100	PASS	AC=996;AF=0.198882;AN=5008;NS=2504;DP=19208;EAS_AF=0.003;AMR_AF=0.2176;AFR_AF=0.388;EUR_AF=0.2555;SAS_AF=0.0736;AA=c|||;VT=SNP
19	12011590	rs279203	C	G	100	PASS	AC=4241;AF=0.846845;AN=5008;NS=2504;DP=18205;EAS_AF=0.6935;AMR_AF=0.7911;AFR_AF=0.9887;EUR_AF=0.8926;SAS_AF=0.8057;AA=g|||;VT=SNP
19	12011706	rs142130401	T	C	100	PASS	AC=28;AF=0.00559105;AN=5008;NS=2504;DP=19538;EAS_AF=0;AMR_AF=0.013;AFR_AF=0;EUR_AF=0.0179;SAS_AF=0.001;AA=t|||;VT=SNP
19	12011911	rs73003916	A	G	100	PASS	AC=68;AF=0.0135783;AN=5008;NS=2504;DP=18224;EAS_AF=0.006;AMR_AF=0.0144;AFR_AF=0.003;EUR_AF=0.0229;SAS_AF=0.0256;AA=a|||;VT=SNP
19	12011959	rs28669313	G	A	100	PASS	AC=513;AF=0.102436;AN=5008;NS=2504;DP=17529;EAS_AF=0.0079;AMR_AF=0.0432;AFR_AF=0.2806;EUR_AF=0.0427;SAS_AF=0.0624;AA=g|||;VT=SNP
19	12012132	rs28541789	G	A	100	PASS	AC=445;AF=0.0888578;AN=5008;NS=2504;DP=18735;EAS_AF=0.002;AMR_AF=0.0288;AFR_AF=0.2776;EUR_AF=0.0199;SAS_AF=0.0368;AA=g|||;VT=SNP
19	12012236	rs537468	G	T	100	PASS	AC=1558;AF=0.311102;AN=5008;NS=2504;DP=20505;EAS_AF=0.0109;AMR_AF=0.2709;AFR_AF=0.6997;EUR_AF=0.2992;SAS_AF=0.136;AA=t|||;VT=SNP
19	12012411	rs10425353	C	T	100	PASS	AC=513;AF=0.102436;AN=5008;NS=2504;DP=20119;EAS_AF=0.0079;AMR_AF=0.0432;AFR_AF=0.2806;EUR_AF=0.0427;SAS_AF=0.0624;AA=c|||;VT=SNP
19	12013511	rs62113968	C	T	100	PASS	AC=38;AF=0.00758786;AN=5008;NS=2504;DP=19796;EAS_AF=0;AMR_AF=0.0187;AFR_AF=0;EUR_AF=0.0249;SAS_AF=0;AA=c|||;VT=SNP
19	12013732	rs279204	G	A	100	PASS	AC=967;AF=0.193091;AN=5008;NS=2504;DP=21100;EAS_AF=0.003;AMR_AF=0.2147;AFR_AF=0.3669;EUR_AF=0.2555;SAS_AF=0.0746;AA=g|||;VT=SNP
19	12014010	rs183185150	G	A	100	PASS	AC=17;AF=0.00339457;AN=5008;NS=2504;DP=19851;EAS_AF=0;AMR_AF=0.0043;AFR_AF=0.0008;EUR_AF=0.0119;SAS_AF=0.001;AA=g|||;VT=SNP
19	12014274	rs279205	A	G	100	PASS	AC=1530;AF=0.305511;AN=5008;NS=2504;DP=21381;EAS_AF=0.0109;AMR_AF=0.2695;AFR_AF=0.6785;EUR_AF=0.2982;SAS_AF=0.138;AA=N|||;VT=SNP
19	12014355	rs11671654	C	G	100	PASS	AC=1791;AF=0.357628;AN=5008;NS=2504;DP=18423;EAS_AF=0.5238;AMR_AF=0.4092;AFR_AF=0.025;EUR_AF=0.492;SAS_AF=0.4611;AA=c|||;VT=SNP
19	12014627	rs8106238	G	A	100	PASS	AC=187;AF=0.0373403;AN=5008;NS=2504;DP=19722;EAS_AF=0;AMR_AF=0.0187;AFR_AF=0.1241;EUR_AF=0.0089;SAS_AF=0.001;AA=g|||;VT=SNP
19	12014820	rs28588743	C	G	100	PASS	AC=558;AF=0.111422;AN=5008;NS=2504;DP=17283;EAS_AF=0.0079;AMR_AF=0.0519;AFR_AF=0.3079;EUR_AF=0.0437;SAS_AF=0.0644;AA=c|||;VT=SNP;EX_TARGET
19	12015545	rs111999105	G	A	100	PASS	AC=269;AF=0.0537141;AN=5008;NS=2504;DP=18074;EAS_AF=0.002;AMR_AF=0.0216;AFR_AF=0.1467;EUR_AF=0.0199;SAS_AF=0.0389;AA=g|||;VT=SNP;EX_TARGET
19	12017058	rs75636307	A	G	100	PASS	AC=187;AF=0.0373403;AN=5008;NS=2504;DP=24431;EAS_AF=0;AMR_AF=0.0187;AFR_AF=0.1241;EUR_AF=0.0089;SAS_AF=0.001;AA=a|||;VT=SNP
19	12017264	rs12463082	A	G	100	PASS	AC=482;AF=0.096246;AN=5008;NS=2504;DP=21493;EAS_AF=0.003;AMR_AF=0.196;AFR_AF=0.0144;EUR_AF=0.2505;SAS_AF=0.0736;AA=a|||;VT=SNP
19	12017558	rs141039381	A	T	100	PASS	AC=40;AF=0.00798722;AN=5008;NS=2504;DP=21169;EAS_AF=0;AMR_AF=0.0086;AFR_AF=0;EUR_AF=0.0258;SAS_AF=0.0082;AA=a|||;VT=SNP
19	12017885	rs279224	A	G	100	PASS	AC=1559;AF=0.311302;AN=5008;NS=2504;DP=21000;EAS_AF=0.0099;AMR_AF=0.2709;AFR_AF=0.6997;EUR_AF=0.2992;SAS_AF=0.138;AA=N|||;VT=SNP
19	12017954	rs138644472	A	G	100	PASS	AC=371;AF=0.0740815;AN=5008;NS=2504;DP=20242;EAS_AF=0.0466;AMR_AF=0.0735;AFR_AF=0.0772;EUR_AF=0.0835;SAS_AF=0.089;AA=a|||;VT=SNP
19	12019403	rs28766934	A	G	100	PASS	AC=481;AF=0.0960463;AN=5008;NS=2504;DP=21113;EAS_AF=0.003;AMR_AF=0.1945;AFR_AF=0.0144;EUR_AF=0.2505;SAS_AF=0.0736;AA=a|||;VT=SNP
19	12021472	rs146550035	T	C	100	PASS	AC=61;AF=0.0121805;AN=5008;NS=2504;DP=19474;EAS_AF=0;AMR_AF=0.0274;AFR_AF=0.0023;EUR_AF=0.0378;SAS_AF=0.001;AA=t|||;VT=SNP
19	12022449	rs11085799	G	C	100	PASS	AC=1973;AF=0.39397;AN=5008;NS=2504;DP=18692;EAS_AF=0.6171;AMR_AF=0.4193;AFR_AF=0.0287;EUR_AF=0.5;SAS_AF=0.5307;AA=g|||;VT=SNP
19	12023269	rs28672858	G	T	100	PASS	AC=491;AF=0.0980431;AN=5008;NS=2504;DP=23217;EAS_AF=0.0079;AMR_AF=0.0403;AFR_AF=0.264;EUR_AF=0.0427;SAS_AF=0.0644;AA=g|||;VT=SNP
19	12023270	rs28585502	C	A	100	PASS	AC=492;AF=0.0982428;AN=5008;NS=2504;DP=22980;EAS_AF=0.0079;AMR_AF=0.0403;AFR_AF=0.2648;EUR_AF=0.0427;SAS_AF=0.0644;AA=c|||;VT=SNP
19	12023744	rs279227	C	T	100	PASS	AC=974;AF=0.194489;AN=5008;NS=2504;DP=19694;EAS_AF=0.004;AMR_AF=0.2176;AFR_AF=0.3707;EUR_AF=0.2555;SAS_AF=0.0736;AA=t|||;VT=SNP
19	12023910	rs10414934	G	A	100	PASS	AC=491;AF=0.0980431;AN=5008;NS=2504;DP=13996;EAS_AF=0.0079;AMR_AF=0.0403;AFR_AF=0.264;EUR_AF=0.0427;SAS_AF=0.0644;AA=g|||;VT=SNP
19	12024397	rs112528075	G	A	100	PASS	AC=327;AF=0.0652955;AN=5008;NS=2504;DP=15880;EAS_AF=0.002;AMR_AF=0.0245;AFR_AF=0.1891;EUR_AF=0.0199;SAS_AF=0.0389;AA=g|||;VT=SNP
19	12025371	rs73003922	A	G	100	PASS	AC=490;AF=0.0978435;AN=5008;NS=2504;DP=19708;EAS_AF=0.0079;AMR_AF=0.0403;AFR_AF=0.2632;EUR_AF=0.0427;SAS_AF=0.0644;AA=a|||;VT=SNP
19	12025486	rs118063589	G	A	100	PASS	AC=17;AF=0.00339457;AN=5008;NS=2504;DP=18912;EAS_AF=0;AMR_AF=0.0115;AFR_AF=0;EUR_AF=0.008;SAS_AF=0.001;AA=g|||;VT=SNP
19	12025518	rs62113969	A	T	100	PASS	AC=478;AF=0.0954473;AN=5008;NS=2504;DP=19444;EAS_AF=0.003;AMR_AF=0.1945;AFR_AF=0.0113;EUR_AF=0.2515;SAS_AF=0.0736;AA=a|||;VT=SNP
19	12025572	rs117047552	C	T	100	PASS	AC=68;AF=0.0135783;AN=5008;NS=2504;DP=20175;EAS_AF=0.006;AMR_AF=0.0144;AFR_AF=0.003;EUR_AF=0.0229;SAS_AF=0.0256;AA=c|||;VT=SNP
19	12026159	rs34735843	C	T	100	PASS	AC=71;AF=0.0141773;AN=5008;NS=2504;DP=25554;EAS_AF=0;AMR_AF=0.0331;AFR_AF=0.0023;EUR_AF=0.0398;SAS_AF=0.0051;AA=c|||;VT=SNP
19	12027284	rs279228	G	T	100	PASS	AC=1239;AF=0.247404;AN=5008;NS=2504;DP=15392;EAS_AF=0.0109;AMR_AF=0.2464;AFR_AF=0.4849;EUR_AF=0.2843;SAS_AF=0.1329;AA=g|||;VT=SNP
19	12027601	rs73003925	C	T	100	PASS	AC=70;AF=0.0139776;AN=5008;NS=2504;DP=18864;EAS_AF=0.006;AMR_AF=0.0144;AFR_AF=0.0038;EUR_AF=0.0229;SAS_AF=0.0266;AA=c|||;VT=SNP
19	12028431	rs28704601	C	T	100	PASS	AC=491;AF=0.0980431;AN=5008;NS=2504;DP=19732;EAS_AF=0.0079;AMR_AF=0.0403;AFR_AF=0.2632;EUR_AF=0.0427;SAS_AF=0.0654;AA=c|||;VT=SNP
19	12029129	rs28548856	C	A	100	PASS	AC=375;AF=0.0748802;AN=5008;NS=2504;DP=19677;EAS_AF=0.002;AMR_AF=0.0245;AFR_AF=0.2254;EUR_AF=0.0199;SAS_AF=0.0389;AA=c|||;VT=SNP
19	12029429	rs114978274	G	A	100	PASS	AC=267;AF=0.0533147;AN=5008;NS=2504;DP=14773;EAS_AF=0.002;AMR_AF=0.0216;AFR_AF=0.1452;EUR_AF=0.0199;SAS_AF=0.0389;AA=g|||;VT=SNP
19	12030641	rs79001645	C	G	100	PASS	AC=267;AF=0.0533147;AN=5008;NS=2504;DP=17487;EAS_AF=0.002;AMR_AF=0.0216;AFR_AF=0.1452;EUR_AF=0.0199;SAS_AF=0.0389;AA=c|||;VT=SNP
19	12031116	rs7246763	C	G	100	PASS	AC=444;AF=0.0886581;AN=5008;NS=2504;DP=16069;EAS_AF=0.0079;AMR_AF=0.0389;AFR_AF=0.2284;EUR_AF=0.0427;SAS_AF=0.0654;AA=c|||;VT=SNP
19	12031787	rs279231	C	T	100	PASS	AC=1022;AF=0.204073;AN=5008;NS=2504;DP=16556;EAS_AF=0.003;AMR_AF=0.219;AFR_AF=0.4062;EUR_AF=0.2555;SAS_AF=0.0746;AA=c|||;VT=SNP
19	12033161	rs73003927	G	C	100	PASS	AC=69;AF=0.013778;AN=5008;NS=2504;DP=20417;EAS_AF=0.006;AMR_AF=0.0144;AFR_AF=0.003;EUR_AF=0.0229;SAS_AF=0.0266;AA=t|||;VT=SNP
19	12033339	rs62113970	T	G	100	PASS	AC=278;AF=0.0555112;AN=5008;NS=2504;DP=20195;EAS_AF=0;AMR_AF=0.0908;AFR_AF=0.0068;EUR_AF=0.163;SAS_AF=0.0429;AA=t|||;VT=SNP
19	12033344	rs62113971	G	A	100	PASS	AC=277;AF=0.0553115;AN=5008;NS=2504;DP=20177;EAS_AF=0;AMR_AF=0.0908;AFR_AF=0.0068;EUR_AF=0.163;SAS_AF=0.0419;AA=g|||;VT=SNP
19	12033408	rs279232	A	T	100	PASS	AC=1439;AF=0.28734;AN=5008;NS=2504;DP=18957;EAS_AF=0.0308;AMR_AF=0.2752;AFR_AF=0.5764;EUR_AF=0.3171;SAS_AF=0.1391;AA=t|||;VT=SNP
19	12034211	rs279233	A	C	100	PASS	AC=1370;AF=0.273562;AN=5008;NS=2504;DP=16506;EAS_AF=0.0308;AMR_AF=0.2579;AFR_AF=0.5318;EUR_AF=0.3181;SAS_AF=0.1401;AA=a|||;VT=SNP
19	12034606	rs10404066	G	C	100	PASS	AC=932;AF=0.186102;AN=5008;NS=2504;DP=18209;EAS_AF=0.0248;AMR_AF=0.232;AFR_AF=0.2542;EUR_AF=0.2952;SAS_AF=0.1155;AA=g|||;VT=SNP
19	12035792	rs73003933	T	C	100	PASS	AC=67;AF=0.0133786;AN=5008;NS=2504;DP=18061;EAS_AF=0.006;AMR_AF=0.0144;AFR_AF=0.003;EUR_AF=0.0229;SAS_AF=0.0245;AA=t|||;VT=SNP
19	12035868	rs73003935	G	A	100	PASS	AC=67;AF=0.0133786;AN=5008;NS=2504;DP=17125;EAS_AF=0.006;AMR_AF=0.0144;AFR_AF=0.003;EUR_AF=0.0229;SAS_AF=0.0245;AA=g|||;VT=SNP
19	12036566	rs113567195	G	C	100	PASS	AC=281;AF=0.0561102;AN=5008;NS=2504;DP=18474;EAS_AF=0.0476;AMR_AF=0.0706;AFR_AF=0.0136;EUR_AF=0.0835;SAS_AF=0.0838;AA=t|||;VT=SNP
19	12036742	rs150881145	G	A	100	PASS	AC=68;AF=0.0135783;AN=5008;NS=2504;DP=18210;EAS_AF=0.006;AMR_AF=0.0144;AFR_AF=0.003;EUR_AF=0.0229;SAS_AF=0.0256;AA=g|||;VT=SNP
19	12037163	rs279235	C	G	100	PASS	AC=937;AF=0.187101;AN=5008;NS=2504;DP=18868;EAS_AF=0.0278;AMR_AF=0.0692;AFR_AF=0.553;EUR_AF=0.0666;SAS_AF=0.0644;AA=g|||;VT=SNP
19	12037544	rs279236	A	G	100	PASS	AC=937;AF=0.187101;AN=5008;NS=2504;DP=19113;EAS_AF=0.0278;AMR_AF=0.0706;AFR_AF=0.5522;EUR_AF=0.0666;SAS_AF=0.0644;AA=N|||;VT=SNP
19	12037683	rs279237	G	A	100	PASS	AC=1019;AF=0.203474;AN=5008;NS=2504;DP=18050;EAS_AF=0.0278;AMR_AF=0.0735;AFR_AF=0.612;EUR_AF=0.0676;SAS_AF=0.0644;AA=a|||;VT=SNP
19	12039210	rs73003937	T	C	100	PASS	AC=106;AF=0.0211661;AN=5008;NS=2504;DP=15795;EAS_AF=0;AMR_AF=0.0259;AFR_AF=0.003;EUR_AF=0.0656;SAS_AF=0.0184;AA=t|||;VT=SNP
19	12040283	rs8113106	C	T	100	PASS	AC=4277;AF=0.854034;AN=5008;NS=2504;DP=16622;EAS_AF=0.7192;AMR_AF=0.7896;AFR_AF=0.9758;EUR_AF=0.8976;SAS_AF=0.8292;AA=t|||;VT=SNP
19	12040385	rs8113226	C	A	100	PASS	AC=592;AF=0.118211;AN=5008;NS=2504;DP=18536;EAS_AF=0.0218;AMR_AF=0.0432;AFR_AF=0.3442;EUR_AF=0.0447;SAS_AF=0.0409;AA=a|||;VT=SNP
19	12041536	rs10407721	C	T	100	PASS	AC=549;AF=0.109625;AN=5008;NS=2504;DP=17329;EAS_AF=0.0218;AMR_AF=0.0418;AFR_AF=0.3124;EUR_AF=0.0447;SAS_AF=0.0409;AA=c|||;VT=SNP
19	12042395	rs73506894	C	T	100	PASS	AC=592;AF=0.118211;AN=5008;NS=2504;DP=16021;EAS_AF=0.0218;AMR_AF=0.0432;AFR_AF=0.3442;EUR_AF=0.0447;SAS_AF=0.0409;AA=t|||;VT=SNP
19	12042585	rs149432451	A	G	100	PASS	AC=28;AF=0.00559105;AN=5008;NS=2504;DP=17013;EAS_AF=0;AMR_AF=0.0101;AFR_AF=0.0015;EUR_AF=0.0189;SAS_AF=0;AA=a|||;VT=SNP
19	12042668	rs61597331	C	T	100	PASS	AC=549;AF=0.109625;AN=5008;NS=2504;DP=15022;EAS_AF=0.0218;AMR_AF=0.0418;AFR_AF=0.3124;EUR_AF=0.0447;SAS_AF=0.0409;AA=c|||;VT=SNP
19	12042964	rs117196284	A	G	100	PASS	AC=56;AF=0.0111821;AN=5008;NS=2504;DP=16938;EAS_AF=0;AMR_AF=0.0043;AFR_AF=0;EUR_AF=0.0239;SAS_AF=0.0297;AA=a|||;VT=SNP
19	12043122	rs141195790	A	G	100	PASS	AC=100;AF=0.0199681;AN=5008;NS=2504;DP=15184;EAS_AF=0;AMR_AF=0.0072;AFR_AF=0.0363;EUR_AF=0.0219;SAS_AF=0.0256;AA=a|||;VT=SNP
19	12043377	rs62113975	C	G	100	PASS	AC=322;AF=0.0642971;AN=5008;NS=2504;DP=16998;EAS_AF=0;AMR_AF=0.0937;AFR_AF=0.0076;EUR_AF=0.17;SAS_AF=0.0777;AA=c|||;VT=SNP
19	12044616	rs8101335	C	T	100	PASS	AC=549;AF=0.109625;AN=5008;NS=2504;DP=11563;EAS_AF=0.0218;AMR_AF=0.0418;AFR_AF=0.3124;EUR_AF=0.0447;SAS_AF=0.0409;AA=c|||;VT=SNP
19	12044924	rs73506896	A	G	100	PASS	AC=592;AF=0.118211;AN=5008;NS=2504;DP=17743;EAS_AF=0.0218;AMR_AF=0.0432;AFR_AF=0.3442;EUR_AF=0.0447;SAS_AF=0.0409;AA=N|||;VT=SNP
19	12045466	rs73506901	A	G	100	PASS	AC=591;AF=0.118011;AN=5008;NS=2504;DP=15631;EAS_AF=0.0218;AMR_AF=0.0432;AFR_AF=0.3434;EUR_AF=0.0447;SAS_AF=0.0409;AA=N|||;VT=SNP
19	12045916	rs113165066	G	A	100	PASS	AC=532;AF=0.10623;AN=5008;NS=2504;DP=9640;EAS_AF=0.0218;AMR_AF=0.0418;AFR_AF=0.3011;EUR_AF=0.0437;SAS_AF=0.0399;AA=g|||;VT=SNP
19	12046146	rs279244	G	C	100	PASS	AC=902;AF=0.180112;AN=5008;NS=2504;DP=13775;EAS_AF=0.0278;AMR_AF=0.0677;AFR_AF=0.5272;EUR_AF=0.0666;SAS_AF=0.0644;AA=g|||;VT=SNP
19	12046315	rs138260420	G	A	100	PASS	AC=68;AF=0.0135783;AN=5008;NS=2504;DP=16107;EAS_AF=0.006;AMR_AF=0.0144;AFR_AF=0.0038;EUR_AF=0.0229;SAS_AF=0.0245;AA=g|||;VT=SNP
19	12046336	rs279245	T	C	100	PASS	AC=1084;AF=0.216454;AN=5008;NS=2504;DP=16118;EAS_AF=0.0288;AMR_AF=0.0749;AFR_AF=0.6596;EUR_AF=0.0676;SAS_AF=0.0644;AA=N|||;VT=SNP
19	12046447	rs279246	T	A	100	PASS	AC=936;AF=0.186901;AN=5008;NS=2504;DP=20604;EAS_AF=0.0278;AMR_AF=0.0692;AFR_AF=0.5522;EUR_AF=0.0666;SAS_AF=0.0644;AA=N|||;VT=SNP
19	12046681	rs445647	G	C	100	PASS	AC=936;AF=0.186901;AN=5008;NS=2504;DP=18766;EAS_AF=0.0278;AMR_AF=0.0692;AFR_AF=0.5522;EUR_AF=0.0666;SAS_AF=0.0644;AA=N|||;VT=SNP
19	12046750	rs56176360	C	A	100	PASS	AC=451;AF=0.0900559;AN=5008;NS=2504;DP=20265;EAS_AF=0.0218;AMR_AF=0.0389;AFR_AF=0.2413;EUR_AF=0.0437;SAS_AF=0.0399;AA=c|||;VT=SNP
19	12046893	rs183953	A	G	100	PASS	AC=936;AF=0.186901;AN=5008;NS=2504;DP=22399;EAS_AF=0.0278;AMR_AF=0.0692;AFR_AF=0.5522;EUR_AF=0.0666;SAS_AF=0.0644;AA=N|||;VT=SNP
19	12047369	rs112486152	G	A	100	PASS	AC=203;AF=0.0405351;AN=5008;NS=2504;DP=21474;EAS_AF=0;AMR_AF=0.0187;AFR_AF=0.1324;EUR_AF=0.0119;SAS_AF=0.0031;AA=g|||;VT=SNP
19	12047644	rs279249	G	A	100	PASS	AC=936;AF=0.186901;AN=5008;NS=2504;DP=20261;EAS_AF=0.0278;AMR_AF=0.0692;AFR_AF=0.5522;EUR_AF=0.0666;SAS_AF=0.0644;AA=a|||;VT=SNP
19	12047801	rs8109969	T	C	100	PASS	AC=251;AF=0.0501198;AN=5008;NS=2504;DP=18831;EAS_AF=0.0218;AMR_AF=0.0259;AFR_AF=0.1014;EUR_AF=0.0378;SAS_AF=0.0399;AA=t|||;VT=SNP
19	12048022	rs116856236	T	C	100	PASS	AC=59;AF=0.0117812;AN=5008;NS=2504;DP=18898;EAS_AF=0;AMR_AF=0.0202;AFR_AF=0.0023;EUR_AF=0.0328;SAS_AF=0.0092;AA=t|||;VT=SNP
19	12049093	rs13382072	A	C	100	PASS	AC=451;AF=0.0900559;AN=5008;NS=2504;DP=20755;EAS_AF=0.0218;AMR_AF=0.0389;AFR_AF=0.2413;EUR_AF=0.0437;SAS_AF=0.0399;AA=a|||;VT=SNP
19	12049384	rs13382007	C	A	100	PASS	AC=452;AF=0.0902556;AN=5008;NS=2504;DP=22035;EAS_AF=0.0218;AMR_AF=0.0389;AFR_AF=0.2421;EUR_AF=0.0437;SAS_AF=0.0399;AA=c|||;VT=SNP
19	12050421	rs117246881	C	G	100	PASS	AC=56;AF=0.0111821;AN=5008;NS=2504;DP=18754;EAS_AF=0;AMR_AF=0.0043;AFR_AF=0;EUR_AF=0.0239;SAS_AF=0.0297;AA=c|||;VT=SNP
19	12051362	rs150712155	G	A	100	PASS	AC=20;AF=0.00399361;AN=5008;NS=2504;DP=19639;EAS_AF=0;AMR_AF=0.0072;AFR_AF=0.0008;EUR_AF=0.0129;SAS_AF=0.001;AA=g|||;VT=SNP
19	12051405	rs137924620	G	A	100	PASS	AC=201;AF=0.0401358;AN=5008;NS=2504;DP=19994;EAS_AF=0.0556;AMR_AF=0.0634;AFR_AF=0.0068;EUR_AF=0.0577;SAS_AF=0.0348;AA=g|||;VT=SNP
19	12051644	rs143715710	G	A	100	PASS	AC=451;AF=0.0900559;AN=5008;NS=2504;DP=20391;EAS_AF=0.0218;AMR_AF=0.0389;AFR_AF=0.2413;EUR_AF=0.0437;SAS_AF=0.0399;AA=-|||;VT=SNP
19	12051714	rs279251	G	A	100	PASS	AC=909;AF=0.18151;AN=5008;NS=2504;DP=20919;EAS_AF=0.0278;AMR_AF=0.0692;AFR_AF=0.5318;EUR_AF=0.0666;SAS_AF=0.0644;AA=a|||;VT=SNP
19	12051755	rs279252	A	G	100	PASS	AC=866;AF=0.172923;AN=5008;NS=2504;DP=21324;EAS_AF=0.0278;AMR_AF=0.0648;AFR_AF=0.5015;EUR_AF=0.0666;SAS_AF=0.0644;AA=-|||;VT=SNP
19	12053319	rs279254	A	G	100	PASS	AC=415;AF=0.0828674;AN=5008;NS=2504;DP=18473;EAS_AF=0.006;AMR_AF=0.0259;AFR_AF=0.2602;EUR_AF=0.0229;SAS_AF=0.0245;AA=a|||;VT=SNP
19	12053402	rs113531904	T	C	100	PASS	AC=251;AF=0.0501198;AN=5008;NS=2504;DP=18539;EAS_AF=0.0218;AMR_AF=0.0259;AFR_AF=0.1014;EUR_AF=0.0378;SAS_AF=0.0399;AA=t|||;VT=SNP
19	12054206	rs279255	G	A	100	PASS	AC=910;AF=0.181709;AN=5008;NS=2504;DP=15372;EAS_AF=0.0278;AMR_AF=0.0692;AFR_AF=0.5318;EUR_AF=0.0666;SAS_AF=0.0654;AA=a|||;VT=SNP
19	12054516	rs279256	C	A	100	PASS	AC=3295;AF=0.657947;AN=5008;NS=2504;DP=18371;EAS_AF=0.6696;AMR_AF=0.5072;AFR_AF=0.8207;EUR_AF=0.5646;SAS_AF=0.6288;AA=a|||;VT=SNP
19	12054636	rs10413462	A	C	100	PASS	AC=318;AF=0.0634984;AN=5008;NS=2504;DP=19505;EAS_AF=0.0218;AMR_AF=0.0288;AFR_AF=0.1505;EUR_AF=0.0378;SAS_AF=0.0399;AA=a|||;VT=SNP
19	12054789	rs279257	T	C	100	PASS	AC=909;AF=0.18151;AN=5008;NS=2504;DP=17941;EAS_AF=0.0278;AMR_AF=0.0692;AFR_AF=0.5318;EUR_AF=0.0666;SAS_AF=0.0644;AA=N|||;VT=SNP
19	12055196	rs146132960	A	G	100	PASS	AC=42;AF=0.00838658;AN=5008;NS=2504;DP=19784;EAS_AF=0;AMR_AF=0.0144;AFR_AF=0.003;EUR_AF=0.0229;SAS_AF=0.0051;AA=a|||;VT=SNP
19	12055284	rs141350851	A	G	100	PASS	AC=79;AF=0.0157748;AN=5008;NS=2504;DP=18782;EAS_AF=0;AMR_AF=0.0072;AFR_AF=0.0008;EUR_AF=0.0408;SAS_AF=0.0327;AA=a|||;VT=SNP
19	12055401	rs117799061	C	T	100	PASS	AC=37;AF=0.00738818;AN=5008;NS=2504;DP=21706;EAS_AF=0;AMR_AF=0.0072;AFR_AF=0.0015;EUR_AF=0.0298;SAS_AF=0;AA=c|||;VT=SNP
19	12055555	rs279258	A	G	100	PASS	AC=909;AF=0.18151;AN=5008;NS=2504;DP=21931;EAS_AF=0.0278;AMR_AF=0.0692;AFR_AF=0.5318;EUR_AF=0.0666;SAS_AF=0.0644;AA=N|||;VT=SNP
19	12055947	rs73003947	A	C	100	PASS	AC=67;AF=0.0133786;AN=5008;NS=2504;DP=19462;EAS_AF=0.006;AMR_AF=0.0144;AFR_AF=0.003;EUR_AF=0.0229;SAS_AF=0.0245;AA=a|||;VT=SNP
19	12056664	rs73003948	G	A	100	PASS	AC=67;AF=0.0133786;AN=5008;NS=2504;DP=19607;EAS_AF=0.006;AMR_AF=0.0144;AFR_AF=0.003;EUR_AF=0.0229;SAS_AF=0.0245;AA=g|||;VT=SNP
19	12056753	rs279259	G	C	100	PASS	AC=909;AF=0.18151;AN=5008;NS=2504;DP=20406;EAS_AF=0.0278;AMR_AF=0.0692;AFR_AF=0.5318;EUR_AF=0.0666;SAS_AF=0.0644;AA=N|||;VT=SNP
19	12057091	rs279260	T	C	100	PASS	AC=1057;AF=0.211062;AN=5008;NS=2504;DP=19101;EAS_AF=0.0278;AMR_AF=0.0749;AFR_AF=0.6399;EUR_AF=0.0676;SAS_AF=0.0644;AA=N|||;VT=SNP
19	12057730	rs55854091	G	A	100	PASS	AC=451;AF=0.0900559;AN=5008;NS=2504;DP=17027;EAS_AF=0.0218;AMR_AF=0.0389;AFR_AF=0.2413;EUR_AF=0.0437;SAS_AF=0.0399;AA=g|||;VT=SNP
19	12057759	rs60697554	C	T	100	PASS	AC=451;AF=0.0900559;AN=5008;NS=2504;DP=18115;EAS_AF=0.0218;AMR_AF=0.0389;AFR_AF=0.2413;EUR_AF=0.0437;SAS_AF=0.0399;AA=c|||;VT=SNP
19	12057916	rs58336952	A	G	100	PASS	AC=451;AF=0.0900559;AN=5008;NS=2504;DP=18622;EAS_AF=0.0218;AMR_AF=0.0389;AFR_AF=0.2413;EUR_AF=0.0437;SAS_AF=0.0399;AA=a|||;VT=SNP
19	12058336	rs376075	A	G	100	PASS	AC=415;AF=0.0828674;AN=5008;NS=2504;DP=17190;EAS_AF=0.006;AMR_AF=0.0259;AFR_AF=0.2602;EUR_AF=0.0229;SAS_AF=0.0245;AA=a|||;VT=SNP;EX_TARGET
19	12058341	rs77752522	G	A	100	PASS	AC=415;AF=0.0828674;AN=5008;NS=2504;DP=17196;EAS_AF=0.006;AMR_AF=0.0259;AFR_AF=0.2602;EUR_AF=0.0229;SAS_AF=0.0245;AA=g|||;VT=SNP;EX_TARGET
19	12058342	rs371404	T	A	100	PASS	AC=415;AF=0.0828674;AN=5008;NS=2504;DP=17282;EAS_AF=0.006;AMR_AF=0.0259;AFR_AF=0.2602;EUR_AF=0.0229;SAS_AF=0.0245;AA=t|||;VT=SNP;EX_TARGET
19	12058536	rs4804175	C	T	100	PASS	AC=2001;AF=0.399561;AN=5008;NS=2504;DP=19679;EAS_AF=0.6399;AMR_AF=0.4121;AFR_AF=0.0287;EUR_AF=0.4841;SAS_AF=0.5573;AA=c|||;VT=SNP
19	12058572	rs192494	G	A	100	PASS	AC=909;AF=0.18151;AN=5008;NS=2504;DP=19570;EAS_AF=0.0278;AMR_AF=0.0692;AFR_AF=0.5318;EUR_AF=0.0666;SAS_AF=0.0644;AA=a|||;VT=SNP
19	12058696	rs45603541	A	T	100	PASS	AC=67;AF=0.0133786;AN=5008;NS=2504;DP=14211;EAS_AF=0.006;AMR_AF=0.0144;AFR_AF=0.003;EUR_AF=0.0229;SAS_AF=0.0245;AA=a|||;VT=SNP
19	12058774	rs45621839	A	G	100	PASS	AC=231;AF=0.0461262;AN=5008;NS=2504;DP=18687;EAS_AF=0.0218;AMR_AF=0.0245;AFR_AF=0.087;EUR_AF=0.0378;SAS_AF=0.0399;AA=a|||;VT=SNP
19	12058964	rs75025831	C	T	100	PASS	AC=231;AF=0.0461262;AN=5008;NS=2504;DP=19336;EAS_AF=0.001;AMR_AF=0.0187;AFR_AF=0.1528;EUR_AF=0.0119;SAS_AF=0.0031;AA=c|||;VT=SNP
19	12059023	rs116990100	A	G	100	PASS	AC=68;AF=0.0135783;AN=5008;NS=2504;DP=19727;EAS_AF=0.0069;AMR_AF=0.0144;AFR_AF=0.003;EUR_AF=0.0229;SAS_AF=0.0245;AA=a|||;VT=SNP
19	12059467	rs73509026	C	G	100	PASS	AC=318;AF=0.0634984;AN=5008;NS=2504;DP=21685;EAS_AF=0.0218;AMR_AF=0.0288;AFR_AF=0.1505;EUR_AF=0.0378;SAS_AF=0.0399;AA=c|||;VT=SNP;EX_TARGET
19	12059645	rs12327617	A	G	100	PASS	AC=181;AF=0.0361422;AN=5008;NS=2504;DP=20641;EAS_AF=0;AMR_AF=0.0591;AFR_AF=0.0045;EUR_AF=0.0964;SAS_AF=0.0378;AA=a|||;VT=SNP;EX_TARGET
19	12061271	rs77673544	C	T	100	PASS	AC=70;AF=0.0139776;AN=5008;NS=2504;DP=20335;EAS_AF=0.0089;AMR_AF=0.0144;AFR_AF=0.003;EUR_AF=0.0229;SAS_AF=0.0245;AA=c|||;VT=SNP
19	12061272	rs74917756	G	A	100	PASS	AC=67;AF=0.0133786;AN=5008;NS=2504;DP=20150;EAS_AF=0.006;AMR_AF=0.0144;AFR_AF=0.003;EUR_AF=0.0229;SAS_AF=0.0245;AA=g|||;VT=SNP
19	12062145	rs150374781	G	T	100	PASS	AC=67;AF=0.0133786;AN=5008;NS=2504;DP=13804;EAS_AF=0.006;AMR_AF=0.0144;AFR_AF=0.003;EUR_AF=0.0229;SAS_AF=0.0245;AA=g|||;VT=SNP
19	12062698	rs279262	C	A	100	PASS	AC=938;AF=0.1873;AN=5008;NS=2504;DP=17543;EAS_AF=0.0278;AMR_AF=0.0692;AFR_AF=0.5537;EUR_AF=0.0666;SAS_AF=0.0644;AA=a|||;VT=SNP
19	12062853	rs10405348	G	A	100	PASS	AC=451;AF=0.0900559;AN=5008;NS=2504;DP=17914;EAS_AF=0.0218;AMR_AF=0.0389;AFR_AF=0.2413;EUR_AF=0.0437;SAS_AF=0.0399;AA=g|||;VT=SNP
19	12063660	rs279263	A	G	100	PASS	AC=1084;AF=0.216454;AN=5008;NS=2504;DP=20660;EAS_AF=0.0278;AMR_AF=0.0749;AFR_AF=0.6604;EUR_AF=0.0676;SAS_AF=0.0644;AA=N|||;VT=SNP
19	12063771	rs147499900	C	T	100	PASS	AC=67;AF=0.0133786;AN=5008;NS=2504;DP=20681;EAS_AF=0.006;AMR_AF=0.0144;AFR_AF=0.003;EUR_AF=0.0229;SAS_AF=0.0245;AA=c|||;VT=SNP
19	12064771	rs28655955	T	G	100	PASS	AC=328;AF=0.0654952;AN=5008;NS=2504;DP=20386;EAS_AF=0.0218;AMR_AF=0.0288;AFR_AF=0.1573;EUR_AF=0.0378;SAS_AF=0.0409;AA=t|||;VT=SNP
19	12064946	rs11665808	T	C	100	PASS	AC=31;AF=0.0061901;AN=5008;NS=2504;DP=16936;EAS_AF=0;AMR_AF=0.0043;AFR_AF=0;EUR_AF=0.0159;SAS_AF=0.0123;AA=t|||;VT=SNP
19	12065010	rs7256759	G	A	100	PASS	AC=451;AF=0.0900559;AN=5008;NS=2504;DP=17764;EAS_AF=0.0218;AMR_AF=0.0389;AFR_AF=0.2413;EUR_AF=0.0437;SAS_AF=0.0399;AA=g|||;VT=SNP
19	12066782	rs279266	G	A	100	PASS	AC=424;AF=0.0846645;AN=5008;NS=2504;DP=18300;EAS_AF=0.006;AMR_AF=0.0288;AFR_AF=0.2655;EUR_AF=0.0229;SAS_AF=0.0245;AA=g|||;VT=SNP
19	12067030	rs279267	G	A	100	PASS	AC=424;AF=0.0846645;AN=5008;NS=2504;DP=19015;EAS_AF=0.006;AMR_AF=0.0288;AFR_AF=0.2655;EUR_AF=0.0229;SAS_AF=0.0245;AA=g|||;VT=SNP
19	12067906	rs183954	G	C	100	PASS	AC=4301;AF=0.858826;AN=5008;NS=2504;DP=16515;EAS_AF=0.7212;AMR_AF=0.7911;AFR_AF=0.9887;EUR_AF=0.8986;SAS_AF=0.8323;AA=N|||;VT=SNP
19	12069267	rs674838	C	G	100	PASS	AC=762;AF=0.152157;AN=5008;NS=2504;DP=20706;EAS_AF=0.0218;AMR_AF=0.0476;AFR_AF=0.4766;EUR_AF=0.0378;SAS_AF=0.0399;AA=g|||;VT=SNP
19	12069269	rs674841	C	T	100	PASS	AC=762;AF=0.152157;AN=5008;NS=2504;DP=20645;EAS_AF=0.0218;AMR_AF=0.0476;AFR_AF=0.4766;EUR_AF=0.0378;SAS_AF=0.0399;AA=t|||;VT=SNP
19	12069380	rs279272	C	T	100	PASS	AC=455;AF=0.0908546;AN=5008;NS=2504;DP=20230;EAS_AF=0.0069;AMR_AF=0.0346;AFR_AF=0.2806;EUR_AF=0.0288;SAS_AF=0.0245;AA=t|||;VT=SNP
19	12069427	rs73003954	T	C	100	PASS	AC=214;AF=0.0427316;AN=5008;NS=2504;DP=18367;EAS_AF=0.006;AMR_AF=0.0231;AFR_AF=0.1097;EUR_AF=0.0229;SAS_AF=0.0245;AA=t|||;VT=SNP
19	12069444	rs279273	T	G	100	PASS	AC=742;AF=0.148163;AN=5008;NS=2504;DP=18023;EAS_AF=0.0278;AMR_AF=0.0634;AFR_AF=0.3828;EUR_AF=0.0885;SAS_AF=0.0767;AA=t|||;VT=SNP
19	12069468	rs279274	C	G	100	PASS	AC=415;AF=0.0828674;AN=5008;NS=2504;DP=17483;EAS_AF=0.006;AMR_AF=0.0317;AFR_AF=0.2526;EUR_AF=0.0288;SAS_AF=0.0245;AA=g|||;VT=SNP
19	12069840	rs73003955	G	T	100	PASS	AC=67;AF=0.0133786;AN=5008;NS=2504;DP=17890;EAS_AF=0.006;AMR_AF=0.0144;AFR_AF=0.003;EUR_AF=0.0229;SAS_AF=0.0245;AA=g|||;VT=SNP
19	12069976	rs279275	T	G	100	PASS	AC=910;AF=0.181709;AN=5008;NS=2504;DP=18186;EAS_AF=0.0278;AMR_AF=0.0692;AFR_AF=0.5325;EUR_AF=0.0666;SAS_AF=0.0644;AA=N|||;VT=SNP
19	12070585	rs7248526	T	C	100	PASS	AC=224;AF=0.0447284;AN=5008;NS=2504;DP=19285;EAS_AF=0.006;AMR_AF=0.0202;AFR_AF=0.1188;EUR_AF=0.0229;SAS_AF=0.0245;AA=N|||;VT=SNP
19	12070845	rs3852901	T	G	100	PASS	AC=666;AF=0.132987;AN=5008;NS=2504;DP=17725;EAS_AF=0.0278;AMR_AF=0.0591;AFR_AF=0.3533;EUR_AF=0.0666;SAS_AF=0.0644;AA=t|||;VT=SNP
19	12070911	rs3852902	G	A	100	PASS	AC=674;AF=0.134585;AN=5008;NS=2504;DP=14695;EAS_AF=0.0278;AMR_AF=0.0591;AFR_AF=0.3593;EUR_AF=0.0666;SAS_AF=0.0644;AA=g|||;VT=SNP
19	12070975	rs73003958	G	A	100	PASS	AC=67;AF=0.0133786;AN=5008;NS=2504;DP=15088;EAS_AF=0.006;AMR_AF=0.0144;AFR_AF=0.003;EUR_AF=0.0229;SAS_AF=0.0245;AA=g|||;VT=SNP
19	12071122	rs3852903	T	C	100	PASS	AC=679;AF=0.135583;AN=5008;NS=2504;DP=14132;EAS_AF=0.0298;AMR_AF=0.0591;AFR_AF=0.3593;EUR_AF=0.0666;SAS_AF=0.0675;AA=N|||;VT=SNP
19	12071128	rs117571579	C	T	100	PASS	AC=66;AF=0.0131789;AN=5008;NS=2504;DP=14436;EAS_AF=0.006;AMR_AF=0.0144;AFR_AF=0.003;EUR_AF=0.0229;SAS_AF=0.0235;AA=c|||;VT=SNP
19	12071733	rs4081726	T	C	100	PASS	AC=673;AF=0.134385;AN=5008;NS=2504;DP=17557;EAS_AF=0.0278;AMR_AF=0.0591;AFR_AF=0.3585;EUR_AF=0.0666;SAS_AF=0.0644;AA=t|||;VT=SNP
19	12071802	rs73509052	T	G	100	PASS	AC=369;AF=0.0736821;AN=5008;NS=2504;DP=16562;EAS_AF=0.0218;AMR_AF=0.0317;AFR_AF=0.1876;EUR_AF=0.0378;SAS_AF=0.0399;AA=t|||;VT=SNP
19	12071927	rs10414831	T	C	100	PASS	AC=674;AF=0.134585;AN=5008;NS=2504;DP=18818;EAS_AF=0.0278;AMR_AF=0.0591;AFR_AF=0.3593;EUR_AF=0.0666;SAS_AF=0.0644;AA=N|||;VT=SNP
19	12071942	rs117139438	T	C	100	PASS	AC=47;AF=0.00938498;AN=5008;NS=2504;DP=19206;EAS_AF=0;AMR_AF=0.0115;AFR_AF=0.0015;EUR_AF=0.0308;SAS_AF=0.0061;AA=t|||;VT=SNP
19	12072133	rs118025959	G	A	100	PASS	AC=40;AF=0.00798722;AN=5008;NS=2504;DP=18547;EAS_AF=0;AMR_AF=0.0043;AFR_AF=0.0015;EUR_AF=0.0129;SAS_AF=0.0225;AA=g|||;VT=SNP
19	12072287	rs279276	A	G	100	PASS	AC=907;AF=0.18111;AN=5008;NS=2504;DP=19014;EAS_AF=0.0278;AMR_AF=0.0692;AFR_AF=0.5303;EUR_AF=0.0666;SAS_AF=0.0644;AA=N|||;VT=SNP
19	12072960	rs59689881	T	C	100	PASS	AC=600;AF=0.119808;AN=5008;NS=2504;DP=12650;EAS_AF=0.0278;AMR_AF=0.0533;AFR_AF=0.3109;EUR_AF=0.0606;SAS_AF=0.0644;AA=N|||;VT=SNP
19	12073651	rs115020676	A	C	100	PASS	AC=100;AF=0.0199681;AN=5008;NS=2504;DP=18879;EAS_AF=0.006;AMR_AF=0.0144;AFR_AF=0.028;EUR_AF=0.0229;SAS_AF=0.0245;AA=N|||;VT=SNP
19	12074271	rs3852904	C	G	100	PASS	AC=660;AF=0.131789;AN=5008;NS=2504;DP=20012;EAS_AF=0.0278;AMR_AF=0.0548;AFR_AF=0.3555;EUR_AF=0.0606;SAS_AF=0.0644;AA=g|||;VT=SNP
19	12074288	rs117315415	C	G	100	PASS	AC=40;AF=0.00798722;AN=5008;NS=2504;DP=20155;EAS_AF=0;AMR_AF=0.0043;AFR_AF=0.0015;EUR_AF=0.0129;SAS_AF=0.0225;AA=c|||;VT=SNP
19	12075042	rs7247516	C	G	100	PASS	AC=406;AF=0.0810703;AN=5008;NS=2504;DP=13452;EAS_AF=0.0218;AMR_AF=0.0346;AFR_AF=0.2141;EUR_AF=0.0378;SAS_AF=0.0399;AA=c|||;VT=SNP
19	12075072	rs13343452	G	C	100	PASS	AC=661;AF=0.131989;AN=5008;NS=2504;DP=13328;EAS_AF=0.0278;AMR_AF=0.0548;AFR_AF=0.3563;EUR_AF=0.0606;SAS_AF=0.0644;AA=g|||;VT=SNP
19	12075116	rs151284827	T	C	100	PASS	AC=248;AF=0.0495208;AN=5008;NS=2504;DP=15819;EAS_AF=0.0565;AMR_AF=0.0677;AFR_AF=0.0091;EUR_AF=0.0855;SAS_AF=0.047;AA=t|||;VT=SNP
19	12075438	rs7250928	C	T	100	PASS	AC=660;AF=0.131789;AN=5008;NS=2504;DP=17679;EAS_AF=0.0278;AMR_AF=0.0548;AFR_AF=0.3555;EUR_AF=0.0606;SAS_AF=0.0644;AA=c|||;VT=SNP
19	12075789	rs72988649	T	G	100	PASS	AC=67;AF=0.0133786;AN=5008;NS=2504;DP=17132;EAS_AF=0.006;AMR_AF=0.0144;AFR_AF=0.003;EUR_AF=0.0229;SAS_AF=0.0245;AA=t|||;VT=SNP
19	12076060	rs7250805	G	C	100	PASS	AC=659;AF=0.131589;AN=5008;NS=2504;DP=15334;EAS_AF=0.0278;AMR_AF=0.0533;AFR_AF=0.3555;EUR_AF=0.0606;SAS_AF=0.0644;AA=g|||;VT=SNP;EX_TARGET
19	12076171	rs7251835	C	T	100	PASS	AC=659;AF=0.131589;AN=5008;NS=2504;DP=10740;EAS_AF=0.0278;AMR_AF=0.0533;AFR_AF=0.3555;EUR_AF=0.0606;SAS_AF=0.0644;AA=c|||;VT=SNP
19	12076728	rs7255682	C	A	100	PASS	AC=659;AF=0.131589;AN=5008;NS=2504;DP=18244;EAS_AF=0.0278;AMR_AF=0.0533;AFR_AF=0.3555;EUR_AF=0.0606;SAS_AF=0.0644;AA=c|||;VT=SNP
19	12076851	rs60722046	G	A	100	PASS	AC=409;AF=0.0816693;AN=5008;NS=2504;DP=20363;EAS_AF=0.0516;AMR_AF=0.0807;AFR_AF=0.1036;EUR_AF=0.0825;SAS_AF=0.0828;AA=g|||;VT=SNP
19	12077081	rs10419423	C	T	100	PASS	AC=658;AF=0.13139;AN=5008;NS=2504;DP=20167;EAS_AF=0.0278;AMR_AF=0.0533;AFR_AF=0.3555;EUR_AF=0.0606;SAS_AF=0.0634;AA=c|||;VT=SNP
19	12077092	rs10417905	G	C	100	PASS	AC=659;AF=0.131589;AN=5008;NS=2504;DP=20567;EAS_AF=0.0278;AMR_AF=0.0548;AFR_AF=0.3555;EUR_AF=0.0606;SAS_AF=0.0634;AA=N|||;VT=SNP
19	12077215	rs10412870	A	G	100	PASS	AC=659;AF=0.131589;AN=5008;NS=2504;DP=20994;EAS_AF=0.0278;AMR_AF=0.0533;AFR_AF=0.3555;EUR_AF=0.0606;SAS_AF=0.0644;AA=N|||;VT=SNP
19	12077377	rs117593834	T	C	100	PASS	AC=97;AF=0.019369;AN=5008;NS=2504;DP=18941;EAS_AF=0.006;AMR_AF=0.0144;AFR_AF=0.0257;EUR_AF=0.0229;SAS_AF=0.0245;AA=t|||;VT=SNP
19	12077640	rs279279	C	T	100	PASS	AC=968;AF=0.193291;AN=5008;NS=2504;DP=19705;EAS_AF=0.0278;AMR_AF=0.0692;AFR_AF=0.5764;EUR_AF=0.0666;SAS_AF=0.0644;AA=t|||;VT=SNP
19	12077977	rs59481042	T	C	100	PASS	AC=660;AF=0.131789;AN=5008;NS=2504;DP=17054;EAS_AF=0.0278;AMR_AF=0.0533;AFR_AF=0.3563;EUR_AF=0.0606;SAS_AF=0.0644;AA=N|||;VT=SNP
19	12078375	rs7256236	C	T	100	PASS	AC=659;AF=0.131589;AN=5008;NS=2504;DP=13517;EAS_AF=0.0278;AMR_AF=0.0533;AFR_AF=0.3555;EUR_AF=0.0606;SAS_AF=0.0644;AA=c|||;VT=SNP
19	12078380	rs7255304	G	A	100	PASS	AC=659;AF=0.131589;AN=5008;NS=2504;DP=13928;EAS_AF=0.0278;AMR_AF=0.0533;AFR_AF=0.3555;EUR_AF=0.0606;SAS_AF=0.0644;AA=g|||;VT=SNP
19	12078470	rs7255429	G	A	100	PASS	AC=660;AF=0.131789;AN=5008;NS=2504;DP=16481;EAS_AF=0.0278;AMR_AF=0.0548;AFR_AF=0.3555;EUR_AF=0.0606;SAS_AF=0.0644;AA=g|||;VT=SNP
19	12079133	rs143389506	C	G	100	PASS	AC=68;AF=0.0135783;AN=5008;NS=2504;DP=17721;EAS_AF=0.006;AMR_AF=0.0144;AFR_AF=0.0038;EUR_AF=0.0229;SAS_AF=0.0245;AA=c|||;VT=SNP
19	12079278	rs10407094	T	A	100	PASS	AC=659;AF=0.131589;AN=5008;NS=2504;DP=16279;EAS_AF=0.0278;AMR_AF=0.0533;AFR_AF=0.3555;EUR_AF=0.0606;SAS_AF=0.0644;AA=N|||;VT=SNP
19	12079698	rs279282	G	A	100	PASS	AC=968;AF=0.193291;AN=5008;NS=2504;DP=18617;EAS_AF=0.0278;AMR_AF=0.0692;AFR_AF=0.5764;EUR_AF=0.0666;SAS_AF=0.0644;AA=a|||;VT=SNP
19	12079847	rs72988652	A	G	100	PASS	AC=660;AF=0.131789;AN=5008;NS=2504;DP=21646;EAS_AF=0.0278;AMR_AF=0.0533;AFR_AF=0.3555;EUR_AF=0.0606;SAS_AF=0.0654;AA=a|||;VT=SNP
19	12080080	rs111914967	C	T	100	PASS	AC=97;AF=0.019369;AN=5008;NS=2504;DP=18691;EAS_AF=0.006;AMR_AF=0.0144;AFR_AF=0.0257;EUR_AF=0.0229;SAS_AF=0.0245;AA=-|||;VT=SNP
19	12080667	rs143877708	A	C	100	PASS	AC=97;AF=0.019369;AN=5008;NS=2504;DP=21277;EAS_AF=0.006;AMR_AF=0.0144;AFR_AF=0.0257;EUR_AF=0.0229;SAS_AF=0.0245;AA=a|||;VT=SNP
19	12080724	rs9305025	C	T	100	PASS	AC=659;AF=0.131589;AN=5008;NS=2504;DP=19369;EAS_AF=0.0278;AMR_AF=0.0533;AFR_AF=0.3555;EUR_AF=0.0606;SAS_AF=0.0644;AA=c|||;VT=SNP
19	12081484	rs28396304	G	T	100	PASS	AC=396;AF=0.0790735;AN=5008;NS=2504;DP=18729;EAS_AF=0.0218;AMR_AF=0.0317;AFR_AF=0.208;EUR_AF=0.0378;SAS_AF=0.0399;AA=g|||;VT=SNP
19	12081580	rs7253214	G	C	100	PASS	AC=659;AF=0.131589;AN=5008;NS=2504;DP=17845;EAS_AF=0.0278;AMR_AF=0.0533;AFR_AF=0.3555;EUR_AF=0.0606;SAS_AF=0.0644;AA=N|||;VT=SNP
19	12081607	rs9749387	A	G	100	PASS	AC=589;AF=0.117612;AN=5008;NS=2504;DP=17842;EAS_AF=0.0278;AMR_AF=0.0519;AFR_AF=0.3033;EUR_AF=0.0606;SAS_AF=0.0644;AA=N|||;VT=SNP
19	12081717	rs72988654	G	A	100	PASS	AC=67;AF=0.0133786;AN=5008;NS=2504;DP=19112;EAS_AF=0.006;AMR_AF=0.0144;AFR_AF=0.003;EUR_AF=0.0229;SAS_AF=0.0245;AA=g|||;VT=SNP
19	12081738	rs7254383	C	A	100	PASS	AC=655;AF=0.130791;AN=5008;NS=2504;DP=18814;EAS_AF=0.0278;AMR_AF=0.0533;AFR_AF=0.3525;EUR_AF=0.0606;SAS_AF=0.0644;AA=c|||;VT=SNP
19	12082140	rs10415994	G	A	100	PASS	AC=659;AF=0.131589;AN=5008;NS=2504;DP=18365;EAS_AF=0.0278;AMR_AF=0.0533;AFR_AF=0.3555;EUR_AF=0.0606;SAS_AF=0.0644;AA=a|||;VT=SNP
19	12082263	rs8100892	T	C	100	PASS	AC=2670;AF=0.533147;AN=5008;NS=2504;DP=17516;EAS_AF=0.6687;AMR_AF=0.4669;AFR_AF=0.385;EUR_AF=0.5477;SAS_AF=0.6258;AA=N|||;VT=SNP
19	12083211	rs72988656	A	T	100	PASS	AC=97;AF=0.019369;AN=5008;NS=2504;DP=18308;EAS_AF=0.006;AMR_AF=0.0144;AFR_AF=0.0257;EUR_AF=0.0229;SAS_AF=0.0245;AA=a|||;VT=SNP
19	12084076	rs113958676	A	G	100	PASS	AC=97;AF=0.019369;AN=5008;NS=2504;DP=16747;EAS_AF=0.006;AMR_AF=0.0144;AFR_AF=0.0257;EUR_AF=0.0229;SAS_AF=0.0245;AA=a|||;VT=SNP
19	12084322	rs72988659	G	T	100	PASS	AC=97;AF=0.019369;AN=5008;NS=2504;DP=15240;EAS_AF=0.006;AMR_AF=0.0144;AFR_AF=0.0257;EUR_AF=0.0229;SAS_AF=0.0245;AA=g|||;VT=SNP
19	12084508	rs3865486	T	C	100	PASS	AC=2010;AF=0.401358;AN=5008;NS=2504;DP=15129;EAS_AF=0.6409;AMR_AF=0.4135;AFR_AF=0.0287;EUR_AF=0.4861;SAS_AF=0.5624;AA=t|||;VT=SNP
19	12085174	rs72988661	A	G	100	PASS	AC=97;AF=0.019369;AN=5008;NS=2504;DP=13246;EAS_AF=0.006;AMR_AF=0.0144;AFR_AF=0.0257;EUR_AF=0.0229;SAS_AF=0.0245;AA=N|||;VT=SNP
19	12085285	rs72988662	A	G	100	PASS	AC=67;AF=0.0133786;AN=5008;NS=2504;DP=14424;EAS_AF=0.006;AMR_AF=0.0144;AFR_AF=0.003;EUR_AF=0.0229;SAS_AF=0.0245;AA=a|||;VT=SNP
19	12085436	rs10417749	G	T	100	PASS	AC=344;AF=0.0686901;AN=5008;NS=2504;DP=11780;EAS_AF=0.0218;AMR_AF=0.0288;AFR_AF=0.171;EUR_AF=0.0378;SAS_AF=0.0389;AA=g|||;VT=SNP
19	12085947	rs2551850	G	C	100	PASS	AC=971;AF=0.19389;AN=5008;NS=2504;DP=14579;EAS_AF=0.0278;AMR_AF=0.0749;AFR_AF=0.5764;EUR_AF=0.0666;SAS_AF=0.0634;AA=N|||;VT=SNP
19	12085980	rs114440664	G	C	100	PASS	AC=98;AF=0.0195687;AN=5008;NS=2504;DP=14832;EAS_AF=0.006;AMR_AF=0.0144;AFR_AF=0.0257;EUR_AF=0.0229;SAS_AF=0.0256;AA=N|||;VT=SNP
19	12085983	rs2547464	A	G	100	PASS	AC=973;AF=0.194289;AN=5008;NS=2504;DP=14805;EAS_AF=0.0278;AMR_AF=0.0764;AFR_AF=0.5764;EUR_AF=0.0666;SAS_AF=0.0644;AA=N|||;VT=SNP
19	12086258	rs8112527	G	A	100	PASS	AC=387;AF=0.0772764;AN=5008;NS=2504;DP=13809;EAS_AF=0.0218;AMR_AF=0.0288;AFR_AF=0.2035;EUR_AF=0.0378;SAS_AF=0.0389;AA=g|||;VT=SNP
19	12086264	rs142360593	C	G	100	PASS	AC=128;AF=0.0255591;AN=5008;NS=2504;DP=13546;EAS_AF=0.0337;AMR_AF=0.0144;AFR_AF=0.0257;EUR_AF=0.0239;SAS_AF=0.0266;AA=g|||;VT=SNP
19	12086922	rs72988665	A	G	100	PASS	AC=97;AF=0.019369;AN=5008;NS=2504;DP=20199;EAS_AF=0.006;AMR_AF=0.0144;AFR_AF=0.0257;EUR_AF=0.0229;SAS_AF=0.0245;AA=N|||;VT=SNP
19	12087124	rs56221912	G	C	100	PASS	AC=103;AF=0.0205671;AN=5008;NS=2504;DP=18823;EAS_AF=0;AMR_AF=0.0259;AFR_AF=0.003;EUR_AF=0.0656;SAS_AF=0.0153;AA=g|||;VT=SNP
19	12087138	rs403674	T	C	100	PASS	AC=971;AF=0.19389;AN=5008;NS=2504;DP=18585;EAS_AF=0.0278;AMR_AF=0.0749;AFR_AF=0.5764;EUR_AF=0.0666;SAS_AF=0.0634;AA=N|||;VT=SNP
19	12087193	rs11883386	G	C	100	PASS	AC=973;AF=0.194289;AN=5008;NS=2504;DP=17076;EAS_AF=0.0278;AMR_AF=0.0749;AFR_AF=0.5764;EUR_AF=0.0666;SAS_AF=0.0654;AA=N|||;VT=SNP
19	12087315	rs111341608	A	G	100	PASS	AC=97;AF=0.019369;AN=5008;NS=2504;DP=15795;EAS_AF=0.006;AMR_AF=0.0144;AFR_AF=0.0257;EUR_AF=0.0229;SAS_AF=0.0245;AA=N|||;VT=SNP
19	12087325	rs406072	T	C	100	PASS	AC=971;AF=0.19389;AN=5008;NS=2504;DP=14806;EAS_AF=0.0278;AMR_AF=0.0749;AFR_AF=0.5764;EUR_AF=0.0666;SAS_AF=0.0634;AA=N|||;VT=SNP
19	12087595	rs145825004	C	T	100	PASS	AC=67;AF=0.0133786;AN=5008;NS=2504;DP=16958;EAS_AF=0.006;AMR_AF=0.0144;AFR_AF=0.003;EUR_AF=0.0229;SAS_AF=0.0245;AA=c|||;VT=SNP
19	12088164	rs72988671	C	T	100	PASS	AC=97;AF=0.019369;AN=5008;NS=2504;DP=18686;EAS_AF=0.006;AMR_AF=0.0144;AFR_AF=0.0257;EUR_AF=0.0229;SAS_AF=0.0245;AA=t|||;VT=SNP;EX_TARGET
19	12088489	rs72988672	C	T	100	PASS	AC=97;AF=0.019369;AN=5008;NS=2504;DP=18999;EAS_AF=0.006;AMR_AF=0.0144;AFR_AF=0.0257;EUR_AF=0.0229;SAS_AF=0.0245;AA=c|||;VT=SNP
19	12088505	rs72988674	A	C	100	PASS	AC=97;AF=0.019369;AN=5008;NS=2504;DP=18663;EAS_AF=0.006;AMR_AF=0.0144;AFR_AF=0.0257;EUR_AF=0.0229;SAS_AF=0.0245;AA=a|||;VT=SNP
19	12088615	rs72988676	G	A	100	PASS	AC=97;AF=0.019369;AN=5008;NS=2504;DP=18795;EAS_AF=0.006;AMR_AF=0.0144;AFR_AF=0.0257;EUR_AF=0.0229;SAS_AF=0.0245;AA=g|||;VT=SNP
19	12089363	rs7253997	T	C	100	PASS	AC=97;AF=0.019369;AN=5008;NS=2504;DP=22621;EAS_AF=0.006;AMR_AF=0.0144;AFR_AF=0.0257;EUR_AF=0.0229;SAS_AF=0.0245;AA=N|||;VT=SNP;EX_TARGET
19	12089549	rs7254258	T	C	100	PASS	AC=97;AF=0.019369;AN=5008;NS=2504;DP=21421;EAS_AF=0.006;AMR_AF=0.0144;AFR_AF=0.0257;EUR_AF=0.0229;SAS_AF=0.0245;AA=N|||;VT=SNP;EX_TARGET
19	12089709	rs7254529	T	C	100	PASS	AC=97;AF=0.019369;AN=5008;NS=2504;DP=21414;EAS_AF=0.006;AMR_AF=0.0144;AFR_AF=0.0257;EUR_AF=0.0229;SAS_AF=0.0245;AA=N|||;VT=SNP;EX_TARGET
19	12089743	rs7250795	C	T	100	PASS	AC=97;AF=0.019369;AN=5008;NS=2504;DP=21540;EAS_AF=0.006;AMR_AF=0.0144;AFR_AF=0.0257;EUR_AF=0.0229;SAS_AF=0.0245;AA=c|||;VT=SNP;EX_TARGET
19	12089805	rs7250894	C	G	100	PASS	AC=97;AF=0.019369;AN=5008;NS=2504;DP=22169;EAS_AF=0.006;AMR_AF=0.0144;AFR_AF=0.0257;EUR_AF=0.0229;SAS_AF=0.0245;AA=c|||;VT=SNP;EX_TARGET
19	12089903	rs112017572	G	A	100	PASS	AC=398;AF=0.0794728;AN=5008;NS=2504;DP=22553;EAS_AF=0.0218;AMR_AF=0.0317;AFR_AF=0.2103;EUR_AF=0.0378;SAS_AF=0.0389;AA=a|||;VT=SNP;EX_TARGET
19	12089947	rs111486980	C	T	100	PASS	AC=97;AF=0.019369;AN=5008;NS=2504;DP=21981;EAS_AF=0.006;AMR_AF=0.0144;AFR_AF=0.0257;EUR_AF=0.0229;SAS_AF=0.0245;AA=t|||;VT=SNP;EX_TARGET
19	12089983	rs72988677	A	G	100	PASS	AC=97;AF=0.019369;AN=5008;NS=2504;DP=21870;EAS_AF=0.006;AMR_AF=0.0144;AFR_AF=0.0257;EUR_AF=0.0229;SAS_AF=0.0245;AA=a|||;VT=SNP
19	12090054	rs279141	G	A	100	PASS	AC=979;AF=0.195487;AN=5008;NS=2504;DP=21525;EAS_AF=0.0278;AMR_AF=0.0749;AFR_AF=0.5764;EUR_AF=0.0726;SAS_AF=0.0654;AA=a|||;VT=SNP
19	12090150	rs73510924	G	A	100	PASS	AC=395;AF=0.0788738;AN=5008;NS=2504;DP=20703;EAS_AF=0.0218;AMR_AF=0.0317;AFR_AF=0.208;EUR_AF=0.0378;SAS_AF=0.0389;AA=g|||;VT=SNP
19	12090312	rs190705	C	A	100	PASS	AC=971;AF=0.19389;AN=5008;NS=2504;DP=24395;EAS_AF=0.0278;AMR_AF=0.0749;AFR_AF=0.5764;EUR_AF=0.0666;SAS_AF=0.0634;AA=a|||;VT=SNP
19	12090404	rs388288	T	C	100	PASS	AC=406;AF=0.0810703;AN=5008;NS=2504;DP=23867;EAS_AF=0.006;AMR_AF=0.0303;AFR_AF=0.2466;EUR_AF=0.0288;SAS_AF=0.0245;AA=N|||;VT=SNP
19	12090662	rs114419819	C	A	100	PASS	AC=67;AF=0.0133786;AN=5008;NS=2504;DP=23032;EAS_AF=0.006;AMR_AF=0.0144;AFR_AF=0.003;EUR_AF=0.0229;SAS_AF=0.0245;AA=c|||;VT=SNP
19	12090765	rs279142	C	A	100	PASS	AC=4289;AF=0.85643;AN=5008;NS=2504;DP=22166;EAS_AF=0.7242;AMR_AF=0.7925;AFR_AF=0.9887;EUR_AF=0.8996;SAS_AF=0.8149;AA=a|||;VT=SNP
19	12090847	rs72988679	A	T	100	PASS	AC=97;AF=0.019369;AN=5008;NS=2504;DP=21768;EAS_AF=0.006;AMR_AF=0.0144;AFR_AF=0.0257;EUR_AF=0.0229;SAS_AF=0.0245;AA=a|||;VT=SNP
19	12091008	rs72988681	A	G	100	PASS	AC=97;AF=0.019369;AN=5008;NS=2504;DP=18124;EAS_AF=0.006;AMR_AF=0.0144;AFR_AF=0.0257;EUR_AF=0.0229;SAS_AF=0.0245;AA=a|||;VT=SNP
19	12091038	rs111386150	C	A	100	PASS	AC=97;AF=0.019369;AN=5008;NS=2504;DP=17362;EAS_AF=0.006;AMR_AF=0.0144;AFR_AF=0.0257;EUR_AF=0.0229;SAS_AF=0.0245;AA=a|||;VT=SNP
19	12091331	rs279144	G	C	100	PASS	AC=971;AF=0.19389;AN=5008;NS=2504;DP=17286;EAS_AF=0.0278;AMR_AF=0.0749;AFR_AF=0.5764;EUR_AF=0.0666;SAS_AF=0.0634;AA=N|||;VT=SNP
19	12091369	rs72988683	G	A	100	PASS	AC=97;AF=0.019369;AN=5008;NS=2504;DP=18019;EAS_AF=0.006;AMR_AF=0.0144;AFR_AF=0.0257;EUR_AF=0.0229;SAS_AF=0.0245;AA=g|||;VT=SNP
19	12091613	rs184310705	C	T	100	PASS	AC=13;AF=0.00259585;AN=5008;NS=2504;DP=21570;EAS_AF=0;AMR_AF=0;AFR_AF=0.0008;EUR_AF=0.0119;SAS_AF=0;AA=c|||;VT=SNP
19	12091659	rs7359981	G	A	100	PASS	AC=395;AF=0.0788738;AN=5008;NS=2504;DP=21764;EAS_AF=0.0218;AMR_AF=0.0317;AFR_AF=0.208;EUR_AF=0.0378;SAS_AF=0.0389;AA=g|||;VT=SNP
19	12091762	rs73510930	A	G	100	PASS	AC=353;AF=0.0704872;AN=5008;NS=2504;DP=21889;EAS_AF=0.0218;AMR_AF=0.0288;AFR_AF=0.1778;EUR_AF=0.0378;SAS_AF=0.0389;AA=a|||;VT=SNP
19	12091958	rs7258804	G	A	100	PASS	AC=566;AF=0.113019;AN=5008;NS=2504;DP=21807;EAS_AF=0.0218;AMR_AF=0.0447;AFR_AF=0.3306;EUR_AF=0.0378;SAS_AF=0.0389;AA=g|||;VT=SNP
19	12092003	rs143718027	G	A	100	PASS	AC=96;AF=0.0191693;AN=5008;NS=2504;DP=23149;EAS_AF=0.006;AMR_AF=0.0144;AFR_AF=0.0257;EUR_AF=0.0229;SAS_AF=0.0235;AA=g|||;VT=SNP
19	12092009	rs143200947	C	G	100	PASS	AC=96;AF=0.0191693;AN=5008;NS=2504;DP=22995;EAS_AF=0.006;AMR_AF=0.0144;AFR_AF=0.0257;EUR_AF=0.0229;SAS_AF=0.0235;AA=c|||;VT=SNP
19	12092250	rs114174688	A	G	100	PASS	AC=97;AF=0.019369;AN=5008;NS=2504;DP=22112;EAS_AF=0.006;AMR_AF=0.0144;AFR_AF=0.0257;EUR_AF=0.0229;SAS_AF=0.0245;AA=G|||;VT=SNP
19	12093099	rs72988684	G	A	100	PASS	AC=97;AF=0.019369;AN=5008;NS=2504;DP=16989;EAS_AF=0.006;AMR_AF=0.0144;AFR_AF=0.0257;EUR_AF=0.0229;SAS_AF=0.0245;AA=G|||;VT=SNP
19	12093222	rs60969085	G	A	100	PASS	AC=398;AF=0.0794728;AN=5008;NS=2504;DP=17580;EAS_AF=0.0218;AMR_AF=0.0317;AFR_AF=0.2103;EUR_AF=0.0378;SAS_AF=0.0389;AA=G|||;VT=SNP
19	12093422	rs72988685	G	T	100	PASS	AC=97;AF=0.019369;AN=5008;NS=2504;DP=19882;EAS_AF=0.006;AMR_AF=0.0144;AFR_AF=0.0257;EUR_AF=0.0229;SAS_AF=0.0245;AA=G|||;VT=SNP
19	12093502	rs279146	T	C	100	PASS	AC=405;AF=0.0808706;AN=5008;NS=2504;DP=20536;EAS_AF=0.006;AMR_AF=0.0303;AFR_AF=0.2466;EUR_AF=0.0288;SAS_AF=0.0235;AA=C|||;VT=SNP
19	12093923	rs10084150	T	C	100	PASS	AC=395;AF=0.0788738;AN=5008;NS=2504;DP=20024;EAS_AF=0.0218;AMR_AF=0.0317;AFR_AF=0.208;EUR_AF=0.0378;SAS_AF=0.0389;AA=T|||;VT=SNP
19	12094119	rs72988688	G	A	100	PASS	AC=97;AF=0.019369;AN=5008;NS=2504;DP=17978;EAS_AF=0.006;AMR_AF=0.0144;AFR_AF=0.0257;EUR_AF=0.0229;SAS_AF=0.0245;AA=G|||;VT=SNP
19	12094367	rs72988690	A	G	100	PASS	AC=97;AF=0.019369;AN=5008;NS=2504;DP=17068;EAS_AF=0.006;AMR_AF=0.0144;AFR_AF=0.0257;EUR_AF=0.0229;SAS_AF=0.0245;AA=A|||;VT=SNP
19	12094564	rs111390596	G	C	100	PASS	AC=97;AF=0.019369;AN=5008;NS=2504;DP=14935;EAS_AF=0.006;AMR_AF=0.0144;AFR_AF=0.0257;EUR_AF=0.0229;SAS_AF=0.0245;AA=G|||;VT=SNP
19	12094660	rs142899154	G	A	100	PASS	AC=32;AF=0.00638978;AN=5008;NS=2504;DP=13380;EAS_AF=0;AMR_AF=0.0101;AFR_AF=0.0015;EUR_AF=0.0179;SAS_AF=0.0051;AA=G|||;VT=SNP
19	12094946	rs72988691	C	T	100	PASS	AC=98;AF=0.0195687;AN=5008;NS=2504;DP=18084;EAS_AF=0.006;AMR_AF=0.0144;AFR_AF=0.0265;EUR_AF=0.0229;SAS_AF=0.0245;AA=C|||;VT=SNP
19	12095161	rs117653333	C	T	100	PASS	AC=53;AF=0.0105831;AN=5008;NS=2504;DP=19161;EAS_AF=0;AMR_AF=0.0202;AFR_AF=0.0015;EUR_AF=0.0358;SAS_AF=0.001;AA=C|||;VT=SNP
19	12095278	rs72988693	G	T	100	PASS	AC=97;AF=0.019369;AN=5008;NS=2504;DP=19940;EAS_AF=0.006;AMR_AF=0.0144;AFR_AF=0.0257;EUR_AF=0.0229;SAS_AF=0.0245;AA=G|||;VT=SNP
19	12095598	rs72988694	T	C	100	PASS	AC=97;AF=0.019369;AN=5008;NS=2504;DP=16876;EAS_AF=0.006;AMR_AF=0.0144;AFR_AF=0.0257;EUR_AF=0.0229;SAS_AF=0.0245;AA=C|||;VT=SNP
19	12095630	rs279150	C	T	100	PASS	AC=787;AF=0.157149;AN=5008;NS=2504;DP=16132;EAS_AF=0.0218;AMR_AF=0.0591;AFR_AF=0.4856;EUR_AF=0.0437;SAS_AF=0.0389;AA=C|||;VT=SNP
19	12095696	rs113857460	C	T	100	PASS	AC=97;AF=0.019369;AN=5008;NS=2504;DP=16102;EAS_AF=0.006;AMR_AF=0.0144;AFR_AF=0.0257;EUR_AF=0.0229;SAS_AF=0.0245;AA=C|||;VT=SNP
19	12095733	rs72988695	A	G	100	PASS	AC=98;AF=0.0195687;AN=5008;NS=2504;DP=18056;EAS_AF=0.006;AMR_AF=0.0159;AFR_AF=0.0257;EUR_AF=0.0229;SAS_AF=0.0245;AA=A|||;VT=SNP
19	12095788	rs10408992	T	A	100	PASS	AC=350;AF=0.0698882;AN=5008;NS=2504;DP=19385;EAS_AF=0.0218;AMR_AF=0.0317;AFR_AF=0.174;EUR_AF=0.0378;SAS_AF=0.0389;AA=T|||;VT=SNP
19	12096072	rs112556205	C	G	100	PASS	AC=256;AF=0.0511182;AN=5008;NS=2504;DP=15468;EAS_AF=0.0208;AMR_AF=0.0231;AFR_AF=0.1082;EUR_AF=0.0378;SAS_AF=0.0389;AA=C|||;VT=SNP
19	12096308	rs72988696	A	G	100	PASS	AC=67;AF=0.0133786;AN=5008;NS=2504;DP=18959;EAS_AF=0.006;AMR_AF=0.0144;AFR_AF=0.003;EUR_AF=0.0229;SAS_AF=0.0245;AA=A|||;VT=SNP
19	12096462	rs279151	T	C	100	PASS	AC=785;AF=0.156749;AN=5008;NS=2504;DP=17345;EAS_AF=0.0208;AMR_AF=0.0591;AFR_AF=0.4849;EUR_AF=0.0437;SAS_AF=0.0389;AA=C|||;VT=SNP
19	12097873	rs150065965	C	A	100	PASS	AC=25;AF=0.00499201;AN=5008;NS=2504;DP=15163;EAS_AF=0;AMR_AF=0.0072;AFR_AF=0.0008;EUR_AF=0.0189;SAS_AF=0;AA=C|||;VT=SNP
19	12098437	rs10409509	G	T	100	PASS	AC=308;AF=0.0615016;AN=5008;NS=2504;DP=14027;EAS_AF=0.0198;AMR_AF=0.0288;AFR_AF=0.1452;EUR_AF=0.0358;SAS_AF=0.0409;AA=G|||;VT=SNP
19	12098702	rs407796	C	T	100	PASS	AC=497;AF=0.0992412;AN=5008;NS=2504;DP=14056;EAS_AF=0.0069;AMR_AF=0.0418;AFR_AF=0.3026;EUR_AF=0.0288;SAS_AF=0.0327;AA=C|||;VT=SNP
19	12099175	rs401398	A	G	100	PASS	AC=875;AF=0.17472;AN=5008;NS=2504;DP=16113;EAS_AF=0.0268;AMR_AF=0.0735;AFR_AF=0.5023;EUR_AF=0.0646;SAS_AF=0.0695;AA=G|||;VT=SNP
19	12099291	rs446282	A	G	100	PASS	AC=875;AF=0.17472;AN=5008;NS=2504;DP=15510;EAS_AF=0.0268;AMR_AF=0.0735;AFR_AF=0.5023;EUR_AF=0.0646;SAS_AF=0.0695;AA=G|||;VT=SNP
19	12099650	rs62109802	C	A	100	PASS	AC=496;AF=0.0990415;AN=5008;NS=2504;DP=19028;EAS_AF=0.003;AMR_AF=0.2017;AFR_AF=0.0113;EUR_AF=0.2614;SAS_AF=0.0767;AA=C|||;VT=SNP
19	12100064	rs118139650	T	C	100	PASS	AC=71;AF=0.0141773;AN=5008;NS=2504;DP=15864;EAS_AF=0.0069;AMR_AF=0.0144;AFR_AF=0.003;EUR_AF=0.0229;SAS_AF=0.0276;AA=T|||;VT=SNP
19	12101038	rs429472	C	T	100	PASS	AC=813;AF=0.16234;AN=5008;NS=2504;DP=16287;EAS_AF=0.0278;AMR_AF=0.072;AFR_AF=0.4554;EUR_AF=0.0646;SAS_AF=0.0695;AA=T|||;VT=SNP
19	12101059	rs429074	T	C	100	PASS	AC=803;AF=0.160343;AN=5008;NS=2504;DP=16429;EAS_AF=0.0268;AMR_AF=0.072;AFR_AF=0.4493;EUR_AF=0.0646;SAS_AF=0.0685;AA=T|||;VT=SNP
19	12101167	rs149383382	G	T	100	PASS	AC=35;AF=0.00698882;AN=5008;NS=2504;DP=15998;EAS_AF=0;AMR_AF=0.013;AFR_AF=0.0008;EUR_AF=0.0199;SAS_AF=0.0051;AA=G|||;VT=SNP
19	12101370	rs143638099	G	T	100	PASS	AC=63;AF=0.0125799;AN=5008;NS=2504;DP=19281;EAS_AF=0;AMR_AF=0.0274;AFR_AF=0.0023;EUR_AF=0.0388;SAS_AF=0.002;AA=G|||;VT=SNP
19	12101394	rs73000421	T	G	100	PASS	AC=380;AF=0.0758786;AN=5008;NS=2504;DP=19705;EAS_AF=0.0268;AMR_AF=0.0432;AFR_AF=0.149;EUR_AF=0.0586;SAS_AF=0.0685;AA=T|||;VT=SNP
19	12101790	rs373769	T	C	100	PASS	AC=865;AF=0.172724;AN=5008;NS=2504;DP=17323;EAS_AF=0.0268;AMR_AF=0.072;AFR_AF=0.4962;EUR_AF=0.0646;SAS_AF=0.0685;AA=t|||;VT=SNP
19	12102261	rs77501121	T	C	100	PASS	AC=60;AF=0.0119808;AN=5008;NS=2504;DP=18793;EAS_AF=0;AMR_AF=0.0202;AFR_AF=0.0023;EUR_AF=0.0338;SAS_AF=0.0092;AA=T|||;VT=SNP
19	12102282	rs9989684	C	T	100	PASS	AC=309;AF=0.0617013;AN=5008;NS=2504;DP=19268;EAS_AF=0.0198;AMR_AF=0.0288;AFR_AF=0.146;EUR_AF=0.0358;SAS_AF=0.0409;AA=C|||;VT=SNP
19	12103005	rs117849332	G	C	100	PASS	AC=72;AF=0.014377;AN=5008;NS=2504;DP=17563;EAS_AF=0.0069;AMR_AF=0.0159;AFR_AF=0.003;EUR_AF=0.0229;SAS_AF=0.0276;AA=G|||;VT=SNP
19	12103906	rs73000424	G	A	100	PASS	AC=554;AF=0.110623;AN=5008;NS=2504;DP=19719;EAS_AF=0.0595;AMR_AF=0.0793;AFR_AF=0.2171;EUR_AF=0.0736;SAS_AF=0.0798;AA=G|||;VT=SNP
19	12103989	rs442158	T	C	100	PASS	AC=865;AF=0.172724;AN=5008;NS=2504;DP=19896;EAS_AF=0.0268;AMR_AF=0.072;AFR_AF=0.4962;EUR_AF=0.0646;SAS_AF=0.0685;AA=C|||;VT=SNP
19	12104320	rs365875	G	C	100	PASS	AC=872;AF=0.174121;AN=5008;NS=2504;DP=18335;EAS_AF=0.0268;AMR_AF=0.0735;AFR_AF=0.5008;EUR_AF=0.0646;SAS_AF=0.0685;AA=C|||;VT=SNP
19	12105300	rs387278	A	G	100	PASS	AC=872;AF=0.174121;AN=5008;NS=2504;DP=11178;EAS_AF=0.0268;AMR_AF=0.0735;AFR_AF=0.5008;EUR_AF=0.0646;SAS_AF=0.0685;AA=G|||;VT=SNP
19	12105409	rs440409	A	G	100	PASS	AC=865;AF=0.172724;AN=5008;NS=2504;DP=13144;EAS_AF=0.0268;AMR_AF=0.072;AFR_AF=0.4962;EUR_AF=0.0646;SAS_AF=0.0685;AA=a|||;VT=SNP
19	12105624	rs111626990	A	G	100	PASS	AC=302;AF=0.0603035;AN=5008;NS=2504;DP=15664;EAS_AF=0.0208;AMR_AF=0.0288;AFR_AF=0.1399;EUR_AF=0.0358;SAS_AF=0.0409;AA=A|||;VT=SNP
19	12106834	rs112126569	G	A	100	PASS	AC=337;AF=0.0672923;AN=5008;NS=2504;DP=17395;EAS_AF=0.0208;AMR_AF=0.0303;AFR_AF=0.1649;EUR_AF=0.0368;SAS_AF=0.0409;AA=A|||;VT=SNP
19	12106983	rs139954428	C	T	100	PASS	AC=54;AF=0.0107827;AN=5008;NS=2504;DP=18403;EAS_AF=0;AMR_AF=0.0274;AFR_AF=0.0015;EUR_AF=0.0328;SAS_AF=0;AA=C|||;VT=SNP
19	12107822	rs62109803	C	T	100	PASS	AC=21;AF=0.00419329;AN=5008;NS=2504;DP=10127;EAS_AF=0;AMR_AF=0.0014;AFR_AF=0;EUR_AF=0.0099;SAS_AF=0.0102;AA=C|||;VT=SNP
19	12109215	rs147121300	C	T	100	PASS	AC=35;AF=0.00698882;AN=5008;NS=2504;DP=10862;EAS_AF=0;AMR_AF=0.0115;AFR_AF=0.0008;EUR_AF=0.0249;SAS_AF=0.001;AA=c|||;VT=SNP
19	12110019	rs368325	T	C	100	PASS	AC=843;AF=0.168331;AN=5008;NS=2504;DP=14338;EAS_AF=0.0268;AMR_AF=0.0591;AFR_AF=0.5106;EUR_AF=0.0427;SAS_AF=0.0583;AA=t|||;VT=SNP
19	12110074	rs442446	T	C	100	PASS	AC=951;AF=0.189896;AN=5008;NS=2504;DP=14256;EAS_AF=0.0268;AMR_AF=0.0634;AFR_AF=0.59;EUR_AF=0.0427;SAS_AF=0.0583;AA=t|||;VT=SNP
19	12110238	rs624976	T	A	100	PASS	AC=860;AF=0.171725;AN=5008;NS=2504;DP=18129;EAS_AF=0.0268;AMR_AF=0.0605;AFR_AF=0.5227;EUR_AF=0.0427;SAS_AF=0.0583;AA=A|||;VT=SNP
19	12112324	rs112915564	G	T	100	PASS	AC=351;AF=0.0700879;AN=5008;NS=2504;DP=14011;EAS_AF=0.0208;AMR_AF=0.0317;AFR_AF=0.1747;EUR_AF=0.0368;SAS_AF=0.0409;AA=G|||;VT=SNP
19	12112923	rs150236454	C	T	100	PASS	AC=48;AF=0.00958466;AN=5008;NS=2504;DP=11596;EAS_AF=0;AMR_AF=0.0144;AFR_AF=0.003;EUR_AF=0.0239;SAS_AF=0.0102;AA=C|||;VT=SNP
19	12112949	rs365323	C	T	100	PASS	AC=856;AF=0.170927;AN=5008;NS=2504;DP=13986;EAS_AF=0.0268;AMR_AF=0.0605;AFR_AF=0.5197;EUR_AF=0.0427;SAS_AF=0.0583;AA=T|||;VT=SNP
19	12113334	rs112315514	G	A	100	PASS	AC=352;AF=0.0702875;AN=5008;NS=2504;DP=11673;EAS_AF=0.0208;AMR_AF=0.0317;AFR_AF=0.1755;EUR_AF=0.0368;SAS_AF=0.0409;AA=g|||;VT=SNP
19	12114166	rs374774121	C	T	100	PASS	AC=46;AF=0.0091853;AN=5008;NS=2504;DP=14038;EAS_AF=0;AMR_AF=0.0058;AFR_AF=0;EUR_AF=0.008;SAS_AF=0.0348;AA=c|||;VT=SNP
19	12115226	rs279155	T	C	100	PASS	AC=856;AF=0.170927;AN=5008;NS=2504;DP=10810;EAS_AF=0.0268;AMR_AF=0.0605;AFR_AF=0.5197;EUR_AF=0.0427;SAS_AF=0.0583;AA=C|||;VT=SNP
19	12121559	rs55754226	G	A	100	PASS	AC=106;AF=0.0211661;AN=5008;NS=2504;DP=16633;EAS_AF=0;AMR_AF=0.0259;AFR_AF=0.003;EUR_AF=0.0666;SAS_AF=0.0174;AA=g|||;VT=SNP
19	12122834	rs10404882	G	A	100	PASS	AC=354;AF=0.0706869;AN=5008;NS=2504;DP=16683;EAS_AF=0.0208;AMR_AF=0.0317;AFR_AF=0.177;EUR_AF=0.0368;SAS_AF=0.0409;AA=G|||;VT=SNP
19	12123243	rs10411027	G	A	100	PASS	AC=345;AF=0.0688898;AN=5008;NS=2504;DP=21182;EAS_AF=0.0208;AMR_AF=0.0317;AFR_AF=0.1702;EUR_AF=0.0368;SAS_AF=0.0409;AA=g|||;VT=SNP
19	12123429	rs112837631	C	A	100	PASS	AC=350;AF=0.0698882;AN=5008;NS=2504;DP=17607;EAS_AF=0.0208;AMR_AF=0.0317;AFR_AF=0.174;EUR_AF=0.0368;SAS_AF=0.0409;AA=C|||;VT=SNP
19	12123497	rs149849769	A	G	100	PASS	AC=47;AF=0.00938498;AN=5008;NS=2504;DP=17086;EAS_AF=0;AMR_AF=0.0058;AFR_AF=0;EUR_AF=0.0089;SAS_AF=0.0348;AA=A|||;VT=SNP
19	12124073	rs113203385	A	G	100	PASS	AC=131;AF=0.0261581;AN=5008;NS=2504;DP=13944;EAS_AF=0;AMR_AF=0.0893;AFR_AF=0.0023;EUR_AF=0.0567;SAS_AF=0.0092;AA=A|||;VT=SNP
19	12124119	rs279165	A	G	100	PASS	AC=4384;AF=0.875399;AN=5008;NS=2504;DP=14231;EAS_AF=0.7073;AMR_AF=0.8963;AFR_AF=0.9909;EUR_AF=0.9374;SAS_AF=0.8139;AA=G|||;VT=SNP
19	12124622	rs113033015	A	G	100	PASS	AC=44;AF=0.00878594;AN=5008;NS=2504;DP=19577;EAS_AF=0;AMR_AF=0.0115;AFR_AF=0.0008;EUR_AF=0.0318;SAS_AF=0.0031;AA=A|||;VT=SNP
19	12125345	rs112765800	G	A	100	PASS	AC=343;AF=0.0684904;AN=5008;NS=2504;DP=17408;EAS_AF=0.0208;AMR_AF=0.0303;AFR_AF=0.1694;EUR_AF=0.0368;SAS_AF=0.0409;AA=g|||;VT=SNP
19	12127776	rs157182	T	C	100	PASS	AC=788;AF=0.157348;AN=5008;NS=2504;DP=16828;EAS_AF=0.0268;AMR_AF=0.0533;AFR_AF=0.4766;EUR_AF=0.0368;SAS_AF=0.0583;AA=C|||;VT=SNP
19	12128021	rs112074246	T	C	100	PASS	AC=351;AF=0.0700879;AN=5008;NS=2504;DP=18837;EAS_AF=0.0208;AMR_AF=0.0317;AFR_AF=0.1747;EUR_AF=0.0368;SAS_AF=0.0409;AA=T|||;VT=SNP
19	12128308	rs157183	A	G	100	PASS	AC=862;AF=0.172125;AN=5008;NS=2504;DP=17185;EAS_AF=0.0268;AMR_AF=0.0605;AFR_AF=0.5242;EUR_AF=0.0427;SAS_AF=0.0583;AA=G|||;VT=SNP
19	12128317	rs157184	G	C	100	PASS	AC=862;AF=0.172125;AN=5008;NS=2504;DP=17281;EAS_AF=0.0268;AMR_AF=0.0605;AFR_AF=0.5242;EUR_AF=0.0427;SAS_AF=0.0583;AA=C|||;VT=SNP
19	12129398	rs77193050	C	T	100	PASS	AC=132;AF=0.0263578;AN=5008;NS=2504;DP=13578;EAS_AF=0.001;AMR_AF=0.0893;AFR_AF=0.0023;EUR_AF=0.0567;SAS_AF=0.0092;AA=C|||;VT=SNP
19	12129758	rs11672566	A	C	100	PASS	AC=62;AF=0.0123802;AN=5008;NS=2504;DP=13132;EAS_AF=0;AMR_AF=0.0216;AFR_AF=0.0023;EUR_AF=0.0348;SAS_AF=0.0092;AA=A|||;VT=SNP
19	12130477	rs157185	A	G	100	PASS	AC=860;AF=0.171725;AN=5008;NS=2504;DP=16798;EAS_AF=0.0268;AMR_AF=0.0605;AFR_AF=0.5227;EUR_AF=0.0427;SAS_AF=0.0583;AA=G|||;VT=SNP
19	12131097	rs157186	T	A	100	PASS	AC=879;AF=0.175519;AN=5008;NS=2504;DP=13734;EAS_AF=0.0437;AMR_AF=0.072;AFR_AF=0.4713;EUR_AF=0.0755;SAS_AF=0.0879;AA=t|||;VT=SNP
19	12131670	rs182188	C	G	100	PASS	AC=860;AF=0.171725;AN=5008;NS=2504;DP=11380;EAS_AF=0.0268;AMR_AF=0.0605;AFR_AF=0.5227;EUR_AF=0.0427;SAS_AF=0.0583;AA=G|||;VT=SNP
19	12131705	rs111626036	C	T	100	PASS	AC=292;AF=0.0583067;AN=5008;NS=2504;DP=12002;EAS_AF=0.0208;AMR_AF=0.0245;AFR_AF=0.1346;EUR_AF=0.0358;SAS_AF=0.0409;AA=C|||;VT=SNP
19	12132535	rs76151643	A	T	100	PASS	AC=37;AF=0.00738818;AN=5008;NS=2504;DP=19495;EAS_AF=0;AMR_AF=0.0029;AFR_AF=0.0015;EUR_AF=0.0119;SAS_AF=0.0215;AA=A|||;VT=SNP
19	12132830	rs79806293	C	T	100	PASS	AC=36;AF=0.0071885;AN=5008;NS=2504;DP=19054;EAS_AF=0;AMR_AF=0.0159;AFR_AF=0.0023;EUR_AF=0.0219;SAS_AF=0;AA=C|||;VT=SNP
19	12132982	rs279169	T	C	100	PASS	AC=4601;AF=0.91873;AN=5008;NS=2504;DP=19824;EAS_AF=0.7679;AMR_AF=0.9438;AFR_AF=0.9992;EUR_AF=0.9851;SAS_AF=0.8793;AA=C|||;VT=SNP
19	12133082	rs186697876	C	T	100	PASS	AC=36;AF=0.0071885;AN=5008;NS=2504;DP=22380;EAS_AF=0;AMR_AF=0.013;AFR_AF=0.0008;EUR_AF=0.0209;SAS_AF=0.0051;AA=C|||;VT=SNP
19	12133692	rs117093195	C	T	100	PASS	AC=41;AF=0.0081869;AN=5008;NS=2504;DP=18301;EAS_AF=0;AMR_AF=0.0144;AFR_AF=0.0015;EUR_AF=0.0219;SAS_AF=0.0072;AA=C|||;VT=SNP
19	12133769	rs10420683	G	C	100	PASS	AC=345;AF=0.0688898;AN=5008;NS=2504;DP=18521;EAS_AF=0.0208;AMR_AF=0.0317;AFR_AF=0.1702;EUR_AF=0.0368;SAS_AF=0.0409;AA=G|||;VT=SNP
19	12134289	rs10426947	G	A	100	PASS	AC=352;AF=0.0702875;AN=5008;NS=2504;DP=20474;EAS_AF=0.0208;AMR_AF=0.0317;AFR_AF=0.1747;EUR_AF=0.0368;SAS_AF=0.0419;AA=G|||;VT=SNP
19	12134981	rs62109813	A	T	100	PASS	AC=131;AF=0.0261581;AN=5008;NS=2504;DP=18411;EAS_AF=0;AMR_AF=0.0346;AFR_AF=0.0023;EUR_AF=0.0726;SAS_AF=0.0317;AA=A|||;VT=SNP
19	12135341	rs117176621	T	G	100	PASS	AC=65;AF=0.0129792;AN=5008;NS=2504;DP=20359;EAS_AF=0;AMR_AF=0.0159;AFR_AF=0.0023;EUR_AF=0.0417;SAS_AF=0.0092;AA=T|||;VT=SNP
19	12135456	rs157190	T	C	100	PASS	AC=953;AF=0.190296;AN=5008;NS=2504;DP=19399;EAS_AF=0.0268;AMR_AF=0.0648;AFR_AF=0.5908;EUR_AF=0.0427;SAS_AF=0.0583;AA=C|||;VT=SNP
19	12136032	rs175751	T	G	100	PASS	AC=217;AF=0.0433307;AN=5008;NS=2504;DP=20150;EAS_AF=0;AMR_AF=0.0187;AFR_AF=0.1339;EUR_AF=0.0159;SAS_AF=0.0112;AA=T|||;VT=SNP
19	12136523	rs279170	A	T	100	PASS	AC=860;AF=0.171725;AN=5008;NS=2504;DP=22427;EAS_AF=0.0268;AMR_AF=0.0605;AFR_AF=0.5227;EUR_AF=0.0427;SAS_AF=0.0583;AA=T|||;VT=SNP
19	12136704	rs279171	C	T	100	PASS	AC=952;AF=0.190096;AN=5008;NS=2504;DP=20474;EAS_AF=0.0268;AMR_AF=0.0648;AFR_AF=0.59;EUR_AF=0.0427;SAS_AF=0.0583;AA=T|||;VT=SNP
19	12136905	rs141290229	G	A	100	PASS	AC=7;AF=0.00139776;AN=5008;NS=2504;DP=21987;EAS_AF=0;AMR_AF=0.0043;AFR_AF=0;EUR_AF=0.004;SAS_AF=0;AA=G|||;VT=SNP
19	12137020	rs111834033	C	T	100	PASS	AC=41;AF=0.0081869;AN=5008;NS=2504;DP=20495;EAS_AF=0;AMR_AF=0.0115;AFR_AF=0.003;EUR_AF=0.0189;SAS_AF=0.0102;AA=C|||;VT=SNP
19	12140261	rs113264870	C	T	100	PASS	AC=378;AF=0.0754792;AN=5008;NS=2504;DP=15509;EAS_AF=0.0268;AMR_AF=0.0317;AFR_AF=0.177;EUR_AF=0.0368;SAS_AF=0.0593;AA=C|||;VT=SNP
19	12140625	rs55642433	G	A	100	PASS	AC=161;AF=0.0321486;AN=5008;NS=2504;DP=12673;EAS_AF=0.005;AMR_AF=0.062;AFR_AF=0.0038;EUR_AF=0.0547;SAS_AF=0.0542;AA=G|||;VT=SNP
19	12141226	rs1088069	A	G	100	PASS	AC=789;AF=0.157548;AN=5008;NS=2504;DP=14117;EAS_AF=0.0268;AMR_AF=0.0533;AFR_AF=0.4766;EUR_AF=0.0368;SAS_AF=0.0593;AA=a|||;VT=SNP
19	12141527	rs1091350	A	G	100	PASS	AC=806;AF=0.160942;AN=5008;NS=2504;DP=18318;EAS_AF=0.0268;AMR_AF=0.0533;AFR_AF=0.4902;EUR_AF=0.0368;SAS_AF=0.0583;AA=G|||;VT=SNP
19	12142285	rs3848588	C	T	100	PASS	AC=351;AF=0.0700879;AN=5008;NS=2504;DP=16252;EAS_AF=0.0208;AMR_AF=0.0317;AFR_AF=0.1747;EUR_AF=0.0368;SAS_AF=0.0409;AA=C|||;VT=SNP
19	12142919	rs419421	T	A	100	PASS	AC=859;AF=0.171526;AN=5008;NS=2504;DP=13036;EAS_AF=0.0268;AMR_AF=0.0605;AFR_AF=0.5219;EUR_AF=0.0427;SAS_AF=0.0583;AA=A|||;VT=SNP
19	12144030	rs142373530	T	G	100	PASS	AC=36;AF=0.0071885;AN=5008;NS=2504;DP=19257;EAS_AF=0;AMR_AF=0.0086;AFR_AF=0;EUR_AF=0.0249;SAS_AF=0.0051;AA=T|||;VT=SNP
19	12144554	rs113480571	G	A	100	PASS	AC=356;AF=0.0710863;AN=5008;NS=2504;DP=16830;EAS_AF=0.0228;AMR_AF=0.0317;AFR_AF=0.1755;EUR_AF=0.0378;SAS_AF=0.0419;AA=g|||;VT=SNP
19	12145874	rs73000434	G	A	100	PASS	AC=62;AF=0.0123802;AN=5008;NS=2504;DP=15651;EAS_AF=0;AMR_AF=0.0144;AFR_AF=0.0023;EUR_AF=0.0427;SAS_AF=0.0061;AA=G|||;VT=SNP
19	12146370	rs3745672	T	C	100	PASS	AC=356;AF=0.0710863;AN=5008;NS=2504;DP=14185;EAS_AF=0.0208;AMR_AF=0.0346;AFR_AF=0.1762;EUR_AF=0.0368;SAS_AF=0.0419;AA=T|||;VT=SNP;EX_TARGET
19	12146526	rs62109814	A	G	100	PASS	AC=21;AF=0.00419329;AN=5008;NS=2504;DP=13076;EAS_AF=0;AMR_AF=0.0014;AFR_AF=0;EUR_AF=0.0099;SAS_AF=0.0102;AA=A|||;VT=SNP
19	12147201	rs7250427	C	T	100	PASS	AC=859;AF=0.171526;AN=5008;NS=2504;DP=13007;EAS_AF=0.0268;AMR_AF=0.0605;AFR_AF=0.5227;EUR_AF=0.0427;SAS_AF=0.0573;AA=T|||;VT=SNP
19	12148162	rs4804652	A	G	100	PASS	AC=4791;AF=0.956669;AN=5008;NS=2504;DP=19272;EAS_AF=1;AMR_AF=0.9798;AFR_AF=0.8669;EUR_AF=0.9841;SAS_AF=0.9888;AA=G|||;VT=SNP
19	12148947	rs10419620	A	G	100	PASS	AC=362;AF=0.0722843;AN=5008;NS=2504;DP=21454;EAS_AF=0.0208;AMR_AF=0.0346;AFR_AF=0.1808;EUR_AF=0.0368;SAS_AF=0.0419;AA=A|||;VT=SNP
19	12149351	rs35891603	G	C	100	PASS	AC=182;AF=0.0363419;AN=5008;NS=2504;DP=15029;EAS_AF=0;AMR_AF=0.062;AFR_AF=0.0045;EUR_AF=0.0944;SAS_AF=0.0389;AA=G|||;VT=SNP
19	12149360	rs138396934	G	A	100	PASS	AC=54;AF=0.0107827;AN=5008;NS=2504;DP=14886;EAS_AF=0;AMR_AF=0.0216;AFR_AF=0.0008;EUR_AF=0.0368;SAS_AF=0.001;AA=G|||;VT=SNP
19	12149874	rs75330109	T	A	100	PASS	AC=247;AF=0.0493211;AN=5008;NS=2504;DP=17531;EAS_AF=0.0208;AMR_AF=0.0231;AFR_AF=0.1006;EUR_AF=0.0358;SAS_AF=0.0419;AA=T|||;VT=SNP
19	12150460	rs144758171	G	A	100	PASS	AC=176;AF=0.0351438;AN=5008;NS=2504;DP=12311;EAS_AF=0;AMR_AF=0.1081;AFR_AF=0.003;EUR_AF=0.0477;SAS_AF=0.0501;AA=G|||;VT=SNP
19	12150593	rs113179794	G	A	100	PASS	AC=384;AF=0.0766773;AN=5008;NS=2504;DP=13506;EAS_AF=0.0268;AMR_AF=0.0346;AFR_AF=0.1823;EUR_AF=0.0368;SAS_AF=0.0562;AA=g|||;VT=SNP
19	12150750	rs28397144	T	G	100	PASS	AC=861;AF=0.171925;AN=5008;NS=2504;DP=11709;EAS_AF=0.0268;AMR_AF=0.062;AFR_AF=0.5227;EUR_AF=0.0427;SAS_AF=0.0583;AA=N|||;VT=SNP
19	12150847	rs28769358	T	C	100	PASS	AC=858;AF=0.171326;AN=5008;NS=2504;DP=12137;EAS_AF=0.0268;AMR_AF=0.0605;AFR_AF=0.5227;EUR_AF=0.0427;SAS_AF=0.0562;AA=N|||;VT=SNP
19	12151626	rs10414248	C	T	100	PASS	AC=361;AF=0.0720847;AN=5008;NS=2504;DP=14533;EAS_AF=0.0208;AMR_AF=0.0346;AFR_AF=0.18;EUR_AF=0.0368;SAS_AF=0.0419;AA=C|||;VT=SNP
19	12151702	rs143102708	G	A	100	PASS	AC=424;AF=0.0846645;AN=5008;NS=2504;DP=12856;EAS_AF=0.2351;AMR_AF=0.0591;AFR_AF=0.0061;EUR_AF=0.0149;SAS_AF=0.1258;AA=G|||;VT=SNP
19	12152367	rs28533658	G	A	100	PASS	AC=363;AF=0.072484;AN=5008;NS=2504;DP=14134;EAS_AF=0.0208;AMR_AF=0.036;AFR_AF=0.18;EUR_AF=0.0368;SAS_AF=0.0429;AA=G|||;VT=SNP
19	12153589	rs10403392	A	T	100	PASS	AC=358;AF=0.0714856;AN=5008;NS=2504;DP=20782;EAS_AF=0.0208;AMR_AF=0.0346;AFR_AF=0.177;EUR_AF=0.0368;SAS_AF=0.0429;AA=A|||;VT=SNP
19	12154448	rs78398345	G	A	100	PASS	AC=502;AF=0.10024;AN=5008;NS=2504;DP=17737;EAS_AF=0.0218;AMR_AF=0.0403;AFR_AF=0.2814;EUR_AF=0.0378;SAS_AF=0.0429;AA=G|||;VT=SNP
19	12154799	rs67102109	G	C	100	PASS	AC=350;AF=0.0698882;AN=5008;NS=2504;DP=22077;EAS_AF=0.0595;AMR_AF=0.0677;AFR_AF=0.0688;EUR_AF=0.0765;SAS_AF=0.0767;AA=G|||;VT=SNP;EX_TARGET
19	12156335	rs8101690	T	C	100	PASS	AC=971;AF=0.19389;AN=5008;NS=2504;DP=12009;EAS_AF=0.0268;AMR_AF=0.0692;AFR_AF=0.6021;EUR_AF=0.0437;SAS_AF=0.0573;AA=C|||;VT=SNP
19	12156569	rs111259072	G	A	100	PASS	AC=500;AF=0.0998403;AN=5008;NS=2504;DP=16000;EAS_AF=0.0208;AMR_AF=0.0403;AFR_AF=0.2814;EUR_AF=0.0378;SAS_AF=0.0419;AA=G|||;VT=SNP
19	12156679	rs112152876	C	A	100	PASS	AC=500;AF=0.0998403;AN=5008;NS=2504;DP=12954;EAS_AF=0.0208;AMR_AF=0.0403;AFR_AF=0.2814;EUR_AF=0.0378;SAS_AF=0.0419;AA=C|||;VT=SNP
19	12156839	rs143889828	A	G	100	PASS	AC=57;AF=0.0113818;AN=5008;NS=2504;DP=18369;EAS_AF=0;AMR_AF=0.0043;AFR_AF=0;EUR_AF=0.0239;SAS_AF=0.0307;AA=A|||;VT=SNP
19	12156895	rs11880710	A	G	100	PASS	AC=977;AF=0.195088;AN=5008;NS=2504;DP=19351;EAS_AF=0.0268;AMR_AF=0.0706;AFR_AF=0.6036;EUR_AF=0.0447;SAS_AF=0.0593;AA=G|||;VT=SNP
19	12157253	rs10417006	G	A	100	PASS	AC=500;AF=0.0998403;AN=5008;NS=2504;DP=18193;EAS_AF=0.0208;AMR_AF=0.0403;AFR_AF=0.2814;EUR_AF=0.0378;SAS_AF=0.0419;AA=G|||;VT=SNP;EX_TARGET
19	12157507	rs11668160	G	C	100	PASS	AC=69;AF=0.013778;AN=5008;NS=2504;DP=18686;EAS_AF=0;AMR_AF=0.0159;AFR_AF=0.0015;EUR_AF=0.0368;SAS_AF=0.0194;AA=G|||;VT=SNP;EX_TARGET
19	12157839	rs7255420	G	A	100	PASS	AC=500;AF=0.0998403;AN=5008;NS=2504;DP=19781;EAS_AF=0.0208;AMR_AF=0.0403;AFR_AF=0.2814;EUR_AF=0.0378;SAS_AF=0.0419;AA=g|||;VT=SNP
19	12160037	rs62109815	G	A	100	PASS	AC=21;AF=0.00419329;AN=5008;NS=2504;DP=15257;EAS_AF=0;AMR_AF=0.0014;AFR_AF=0;EUR_AF=0.0099;SAS_AF=0.0102;AA=G|||;VT=SNP
19	12160263	rs8106275	G	A	100	PASS	AC=501;AF=0.10004;AN=5008;NS=2504;DP=9634;EAS_AF=0.0208;AMR_AF=0.0403;AFR_AF=0.2814;EUR_AF=0.0388;SAS_AF=0.0419;AA=G|||;VT=SNP
19	12161780	rs7257355	G	A	100	PASS	AC=500;AF=0.0998403;AN=5008;NS=2504;DP=10805;EAS_AF=0.0208;AMR_AF=0.0403;AFR_AF=0.2814;EUR_AF=0.0378;SAS_AF=0.0419;AA=G|||;VT=SNP
19	12161850	rs10421718	G	A	100	PASS	AC=500;AF=0.0998403;AN=5008;NS=2504;DP=10411;EAS_AF=0.0208;AMR_AF=0.0403;AFR_AF=0.2814;EUR_AF=0.0378;SAS_AF=0.0419;AA=G|||;VT=SNP
19	12162085	rs10404023	T	C	100	PASS	AC=910;AF=0.181709;AN=5008;NS=2504;DP=11239;EAS_AF=0.0268;AMR_AF=0.0648;AFR_AF=0.562;EUR_AF=0.0378;SAS_AF=0.0583;AA=C|||;VT=SNP
19	12162095	rs144327532	A	G	100	PASS	AC=243;AF=0.0485224;AN=5008;NS=2504;DP=11332;EAS_AF=0.0685;AMR_AF=0.0519;AFR_AF=0.0045;EUR_AF=0.0656;SAS_AF=0.0675;AA=A|||;VT=SNP
19	12162712	rs7246419	G	A	100	PASS	AC=500;AF=0.0998403;AN=5008;NS=2504;DP=15238;EAS_AF=0.0208;AMR_AF=0.0403;AFR_AF=0.2814;EUR_AF=0.0378;SAS_AF=0.0419;AA=G|||;VT=SNP
19	12165429	rs7248287	T	C	100	PASS	AC=917;AF=0.183107;AN=5008;NS=2504;DP=18444;EAS_AF=0.0308;AMR_AF=0.0663;AFR_AF=0.5635;EUR_AF=0.0378;SAS_AF=0.0583;AA=C|||;VT=SNP
19	12165646	rs75282733	T	G	100	PASS	AC=158;AF=0.0315495;AN=5008;NS=2504;DP=20952;EAS_AF=0.0069;AMR_AF=0.0605;AFR_AF=0.0038;EUR_AF=0.0557;SAS_AF=0.0491;AA=T|||;VT=SNP
19	12165770	rs7248680	T	C	100	PASS	AC=512;AF=0.102236;AN=5008;NS=2504;DP=20464;EAS_AF=0.0238;AMR_AF=0.0476;AFR_AF=0.2844;EUR_AF=0.0378;SAS_AF=0.0419;AA=T|||;VT=SNP
19	12166182	rs76403598	A	G	100	PASS	AC=510;AF=0.101837;AN=5008;NS=2504;DP=19737;EAS_AF=0.0238;AMR_AF=0.049;AFR_AF=0.2821;EUR_AF=0.0378;SAS_AF=0.0419;AA=A|||;VT=SNP
19	12166369	rs113033627	T	C	100	PASS	AC=530;AF=0.105831;AN=5008;NS=2504;DP=20828;EAS_AF=0.0308;AMR_AF=0.049;AFR_AF=0.2799;EUR_AF=0.0378;SAS_AF=0.0583;AA=T|||;VT=SNP
19	12166565	rs112081361	C	T	100	PASS	AC=555;AF=0.110823;AN=5008;NS=2504;DP=17170;EAS_AF=0.0308;AMR_AF=0.049;AFR_AF=0.2988;EUR_AF=0.0378;SAS_AF=0.0583;AA=C|||;VT=SNP
19	12167353	rs10401283	C	T	100	PASS	AC=569;AF=0.113618;AN=5008;NS=2504;DP=14830;EAS_AF=0.0317;AMR_AF=0.0634;AFR_AF=0.2806;EUR_AF=0.0586;SAS_AF=0.0644;AA=c|||;VT=SNP
19	12167742	rs113433154	G	T	100	PASS	AC=638;AF=0.127396;AN=5008;NS=2504;DP=10672;EAS_AF=0.0655;AMR_AF=0.0879;AFR_AF=0.2708;EUR_AF=0.0765;SAS_AF=0.0777;AA=g|||;VT=SNP
19	12168214	rs12979732	C	T	100	PASS	AC=72;AF=0.014377;AN=5008;NS=2504;DP=10234;EAS_AF=0;AMR_AF=0.0346;AFR_AF=0.0015;EUR_AF=0.0408;SAS_AF=0.0051;AA=c|||;VT=SNP
19	12168343	rs147770332	G	C	100	PASS	AC=452;AF=0.0902556;AN=5008;NS=2504;DP=16174;EAS_AF=0.003;AMR_AF=0.2176;AFR_AF=0.0098;EUR_AF=0.2237;SAS_AF=0.0613;AA=G|||;VT=SNP
19	12168397	rs75275742	G	A	100	PASS	AC=595;AF=0.11881;AN=5008;NS=2504;DP=14833;EAS_AF=0.0317;AMR_AF=0.0634;AFR_AF=0.2988;EUR_AF=0.0596;SAS_AF=0.0654;AA=G|||;VT=SNP
19	12168750	rs10409622	C	G	100	PASS	AC=587;AF=0.117212;AN=5008;NS=2504;DP=17519;EAS_AF=0.0268;AMR_AF=0.0634;AFR_AF=0.2973;EUR_AF=0.0596;SAS_AF=0.0644;AA=c|||;VT=SNP
19	12168791	rs28447243	T	C	100	PASS	AC=1392;AF=0.277955;AN=5008;NS=2504;DP=17971;EAS_AF=0.0933;AMR_AF=0.1239;AFR_AF=0.7073;EUR_AF=0.1402;SAS_AF=0.1391;AA=C|||;VT=SNP
19	12169163	rs10411299	A	C	100	PASS	AC=560;AF=0.111821;AN=5008;NS=2504;DP=17717;EAS_AF=0.0208;AMR_AF=0.062;AFR_AF=0.2965;EUR_AF=0.0577;SAS_AF=0.047;AA=A|||;VT=SNP
19	12169180	rs7254564	T	C	100	PASS	AC=821;AF=0.163938;AN=5008;NS=2504;DP=18005;EAS_AF=0.0665;AMR_AF=0.0605;AFR_AF=0.4221;EUR_AF=0.0815;SAS_AF=0.0736;AA=T|||;VT=SNP
19	12169311	rs7254539	A	G	100	PASS	AC=605;AF=0.120807;AN=5008;NS=2504;DP=17624;EAS_AF=0.0665;AMR_AF=0.0548;AFR_AF=0.2663;EUR_AF=0.0755;SAS_AF=0.0736;AA=A|||;VT=SNP
19	12169723	rs79343210	C	T	100	PASS	AC=586;AF=0.117013;AN=5008;NS=2504;DP=16858;EAS_AF=0.0258;AMR_AF=0.062;AFR_AF=0.298;EUR_AF=0.0567;SAS_AF=0.0675;AA=C|||;VT=SNP
19	12169962	rs79219764	G	A	100	PASS	AC=588;AF=0.117412;AN=5008;NS=2504;DP=18025;EAS_AF=0.0268;AMR_AF=0.062;AFR_AF=0.2988;EUR_AF=0.0577;SAS_AF=0.0665;AA=G|||;VT=SNP
19	12170092	rs1837258	G	T	100	PASS	AC=1293;AF=0.258187;AN=5008;NS=2504;DP=17427;EAS_AF=0.0923;AMR_AF=0.121;AFR_AF=0.6369;EUR_AF=0.1392;SAS_AF=0.137;AA=T|||;VT=SNP
19	12170480	rs57024566	G	A	100	PASS	AC=1305;AF=0.260583;AN=5008;NS=2504;DP=16455;EAS_AF=0.0923;AMR_AF=0.1196;AFR_AF=0.646;EUR_AF=0.1392;SAS_AF=0.138;AA=A|||;VT=SNP
19	12172004	rs10406268	C	T	100	PASS	AC=1350;AF=0.269569;AN=5008;NS=2504;DP=18989;EAS_AF=0.0863;AMR_AF=0.1239;AFR_AF=0.6967;EUR_AF=0.1392;SAS_AF=0.1186;AA=T|||;VT=SNP
19	12172328	rs10410566	G	A	100	PASS	AC=560;AF=0.111821;AN=5008;NS=2504;DP=15617;EAS_AF=0.0208;AMR_AF=0.062;AFR_AF=0.2965;EUR_AF=0.0577;SAS_AF=0.047;AA=g|||;VT=SNP
19	12172522	rs8105983	C	G	100	PASS	AC=1378;AF=0.27516;AN=5008;NS=2504;DP=16262;EAS_AF=0.0923;AMR_AF=0.1239;AFR_AF=0.6974;EUR_AF=0.1402;SAS_AF=0.1391;AA=N|||;VT=SNP
19	12172847	rs149870361	G	A	100	PASS	AC=628;AF=0.125399;AN=5008;NS=2504;DP=12245;EAS_AF=0.0655;AMR_AF=0.0548;AFR_AF=0.2844;EUR_AF=0.0765;SAS_AF=0.0726;AA=-|||;VT=SNP
19	12173577	rs67100770	T	C	100	PASS	AC=753;AF=0.150359;AN=5008;NS=2504;DP=16406;EAS_AF=0.0714;AMR_AF=0.0576;AFR_AF=0.3585;EUR_AF=0.0765;SAS_AF=0.092;AA=C|||;VT=SNP
19	12174866	rs7249543	T	C	100	PASS	AC=1505;AF=0.300519;AN=5008;NS=2504;DP=14382;EAS_AF=0.0933;AMR_AF=0.1282;AFR_AF=0.7905;EUR_AF=0.1402;SAS_AF=0.1391;AA=C|||;VT=SNP
19	12175358	rs79770870	C	A	100	PASS	AC=560;AF=0.111821;AN=5008;NS=2504;DP=15343;EAS_AF=0.0208;AMR_AF=0.062;AFR_AF=0.2965;EUR_AF=0.0577;SAS_AF=0.047;AA=C|||;VT=SNP
19	12175383	rs1561408	C	T	100	PASS	AC=853;AF=0.170327;AN=5008;NS=2504;DP=14941;EAS_AF=0.0714;AMR_AF=0.062;AFR_AF=0.4281;EUR_AF=0.0825;SAS_AF=0.091;AA=c|||;VT=SNP
19	12176101	rs8104495	C	T	100	PASS	AC=326;AF=0.0650958;AN=5008;NS=2504;DP=12981;EAS_AF=0.0645;AMR_AF=0.0346;AFR_AF=0.0688;EUR_AF=0.0765;SAS_AF=0.0706;AA=C|||;VT=SNP
19	12176220	rs8106653	G	A	100	PASS	AC=856;AF=0.170927;AN=5008;NS=2504;DP=14465;EAS_AF=0.0704;AMR_AF=0.0634;AFR_AF=0.4297;EUR_AF=0.0825;SAS_AF=0.092;AA=A|||;VT=SNP
19	12176709	rs73514817	T	C	100	PASS	AC=1461;AF=0.291733;AN=5008;NS=2504;DP=16030;EAS_AF=0.0913;AMR_AF=0.1455;AFR_AF=0.7292;EUR_AF=0.161;SAS_AF=0.1452;AA=C|||;VT=SNP
19	12176741	rs143941187	G	A	100	PASS	AC=14;AF=0.00279553;AN=5008;NS=2504;DP=15034;EAS_AF=0;AMR_AF=0.0058;AFR_AF=0;EUR_AF=0.0089;SAS_AF=0.001;AA=G|||;VT=SNP
19	12177941	rs58824531	G	T	100	PASS	AC=693;AF=0.138379;AN=5008;NS=2504;DP=13521;EAS_AF=0.0615;AMR_AF=0.0634;AFR_AF=0.3313;EUR_AF=0.0825;SAS_AF=0.0675;AA=G|||;VT=SNP
19	12178558	rs113329877	C	T	100	PASS	AC=629;AF=0.125599;AN=5008;NS=2504;DP=11292;EAS_AF=0.0625;AMR_AF=0.0591;AFR_AF=0.289;EUR_AF=0.0765;SAS_AF=0.0675;AA=C|||;VT=SNP
19	12179712	rs67604671	G	A	100	PASS	AC=629;AF=0.125599;AN=5008;NS=2504;DP=14812;EAS_AF=0.0625;AMR_AF=0.0591;AFR_AF=0.289;EUR_AF=0.0765;SAS_AF=0.0675;AA=G|||;VT=SNP
19	12179882	rs77938068	G	A	100	PASS	AC=151;AF=0.0301518;AN=5008;NS=2504;DP=17732;EAS_AF=0;AMR_AF=0.0331;AFR_AF=0.0023;EUR_AF=0.0915;SAS_AF=0.0337;AA=G|||;VT=SNP
19	12180123	rs140000174	G	C	100	PASS	AC=75;AF=0.014976;AN=5008;NS=2504;DP=12663;EAS_AF=0;AMR_AF=0.085;AFR_AF=0.0015;EUR_AF=0.0099;SAS_AF=0.0041;AA=G|||;VT=SNP
19	12180996	rs7248116	G	A	100	PASS	AC=825;AF=0.164736;AN=5008;NS=2504;DP=13718;EAS_AF=0.0665;AMR_AF=0.0663;AFR_AF=0.4123;EUR_AF=0.0825;SAS_AF=0.0859;AA=A|||;VT=SNP
19	12181540	rs67815603	A	G	100	PASS	AC=628;AF=0.125399;AN=5008;NS=2504;DP=19973;EAS_AF=0.0615;AMR_AF=0.0591;AFR_AF=0.289;EUR_AF=0.0765;SAS_AF=0.0675;AA=A|||;VT=SNP
19	12182675	rs67156396	G	A	100	PASS	AC=693;AF=0.138379;AN=5008;NS=2504;DP=15238;EAS_AF=0.0625;AMR_AF=0.0634;AFR_AF=0.3313;EUR_AF=0.0825;SAS_AF=0.0665;AA=G|||;VT=SNP
19	12182890	rs4608438	T	C	100	PASS	AC=1448;AF=0.289137;AN=5008;NS=2504;DP=15853;EAS_AF=0.0863;AMR_AF=0.1455;AFR_AF=0.7292;EUR_AF=0.161;SAS_AF=0.137;AA=C|||;VT=SNP
19	12183461	rs56019429	C	T	100	PASS	AC=370;AF=0.0738818;AN=5008;NS=2504;DP=16476;EAS_AF=0.0615;AMR_AF=0.0461;AFR_AF=0.1014;EUR_AF=0.0765;SAS_AF=0.0665;AA=C|||;VT=SNP
19	12184266	rs112518795	C	T	100	PASS	AC=621;AF=0.124002;AN=5008;NS=2504;DP=16520;EAS_AF=0.0645;AMR_AF=0.0605;AFR_AF=0.27;EUR_AF=0.0795;SAS_AF=0.0787;AA=C|||;VT=SNP
19	12185102	rs7250239	G	A	100	PASS	AC=1453;AF=0.290136;AN=5008;NS=2504;DP=19182;EAS_AF=0.0853;AMR_AF=0.1455;AFR_AF=0.7292;EUR_AF=0.16;SAS_AF=0.1442;AA=A|||;VT=SNP
19	12186148	rs10424893	T	C	100	PASS	AC=1421;AF=0.283746;AN=5008;NS=2504;DP=15619;EAS_AF=0.0863;AMR_AF=0.1455;AFR_AF=0.7035;EUR_AF=0.161;SAS_AF=0.1442;AA=.|||;VT=SNP
19	12186611	rs7259684	A	G	100	PASS	AC=825;AF=0.164736;AN=5008;NS=2504;DP=21878;EAS_AF=0.0665;AMR_AF=0.0663;AFR_AF=0.413;EUR_AF=0.0825;SAS_AF=0.0849;AA=.|||;VT=SNP
19	12186732	rs76842919	A	G	100	PASS	AC=132;AF=0.0263578;AN=5008;NS=2504;DP=21149;EAS_AF=0.002;AMR_AF=0.0461;AFR_AF=0.0045;EUR_AF=0.0755;SAS_AF=0.0164;AA=.|||;VT=SNP
19	12186761	rs7259845	A	G	100	PASS	AC=1455;AF=0.290535;AN=5008;NS=2504;DP=20627;EAS_AF=0.0853;AMR_AF=0.1455;AFR_AF=0.73;EUR_AF=0.161;SAS_AF=0.1442;AA=.|||;VT=SNP
19	12186857	rs6511763	G	C	100	PASS	AC=1455;AF=0.290535;AN=5008;NS=2504;DP=21988;EAS_AF=0.0853;AMR_AF=0.1455;AFR_AF=0.73;EUR_AF=0.161;SAS_AF=0.1442;AA=.|||;VT=SNP
19	12186921	rs8102258	T	C	100	PASS	AC=594;AF=0.11861;AN=5008;NS=2504;DP=22967;EAS_AF=0.0188;AMR_AF=0.0793;AFR_AF=0.2897;EUR_AF=0.0785;SAS_AF=0.0593;AA=.|||;VT=SNP
19	12186922	rs8112094	G	T	100	PASS	AC=594;AF=0.11861;AN=5008;NS=2504;DP=22923;EAS_AF=0.0188;AMR_AF=0.0793;AFR_AF=0.2897;EUR_AF=0.0785;SAS_AF=0.0593;AA=.|||;VT=SNP
19	12187151	rs146604057	C	G	100	PASS	AC=57;AF=0.0113818;AN=5008;NS=2504;DP=23602;EAS_AF=0;AMR_AF=0.0043;AFR_AF=0;EUR_AF=0.0239;SAS_AF=0.0307;AA=.|||;VT=SNP
19	12187210	rs6511764	A	G	100	PASS	AC=1455;AF=0.290535;AN=5008;NS=2504;DP=23733;EAS_AF=0.0853;AMR_AF=0.1455;AFR_AF=0.73;EUR_AF=0.161;SAS_AF=0.1442;AA=.|||;VT=SNP
19	12187621	rs79709447	T	C	100	PASS	AC=19;AF=0.00379393;AN=5008;NS=2504;DP=22346;EAS_AF=0;AMR_AF=0.0072;AFR_AF=0;EUR_AF=0.0109;SAS_AF=0.0031;AA=.|||;VT=SNP
19	12187861	rs10426017	T	G	100	PASS	AC=1456;AF=0.290735;AN=5008;NS=2504;DP=23398;EAS_AF=0.0863;AMR_AF=0.1455;AFR_AF=0.73;EUR_AF=0.161;SAS_AF=0.1442;AA=.|||;VT=SNP
19	12187907	rs55703333	G	A	100	PASS	AC=76;AF=0.0151757;AN=5008;NS=2504;DP=22386;EAS_AF=0.001;AMR_AF=0.0086;AFR_AF=0.0378;EUR_AF=0.0179;SAS_AF=0.001;AA=.|||;VT=SNP
19	12188266	rs10426455	A	G	100	PASS	AC=1459;AF=0.291334;AN=5008;NS=2504;DP=23352;EAS_AF=0.0883;AMR_AF=0.1455;AFR_AF=0.7307;EUR_AF=0.161;SAS_AF=0.1442;AA=.|||;VT=SNP
19	12188317	rs10424345	G	A	100	PASS	AC=1544;AF=0.308307;AN=5008;NS=2504;DP=21870;EAS_AF=0.0863;AMR_AF=0.1499;AFR_AF=0.795;EUR_AF=0.16;SAS_AF=0.1442;AA=.|||;VT=SNP
19	12188630	rs17001757	A	G	100	PASS	AC=628;AF=0.125399;AN=5008;NS=2504;DP=22268;EAS_AF=0.0625;AMR_AF=0.0591;AFR_AF=0.289;EUR_AF=0.0765;SAS_AF=0.0665;AA=.|||;VT=SNP
19	12188768	rs111323668	T	C	100	PASS	AC=718;AF=0.143371;AN=5008;NS=2504;DP=16640;EAS_AF=0.0675;AMR_AF=0.0634;AFR_AF=0.3328;EUR_AF=0.0825;SAS_AF=0.0849;AA=.|||;VT=SNP
19	12188891	rs73514866	G	A	100	PASS	AC=628;AF=0.125399;AN=5008;NS=2504;DP=18537;EAS_AF=0.0625;AMR_AF=0.0591;AFR_AF=0.289;EUR_AF=0.0765;SAS_AF=0.0665;AA=.|||;VT=SNP
19	12189379	rs11670621	C	T	100	PASS	AC=1848;AF=0.36901;AN=5008;NS=2504;DP=18771;EAS_AF=0.501;AMR_AF=0.5072;AFR_AF=0.0242;EUR_AF=0.4881;SAS_AF=0.4785;AA=.|||;VT=SNP
19	12189632	rs45624834	T	C	100	PASS	AC=629;AF=0.125599;AN=5008;NS=2504;DP=19576;EAS_AF=0.0625;AMR_AF=0.0591;AFR_AF=0.289;EUR_AF=0.0765;SAS_AF=0.0675;AA=.|||;VT=SNP
19	12189707	rs7253123	T	C	100	PASS	AC=4938;AF=0.986022;AN=5008;NS=2504;DP=2642;EAS_AF=1;AMR_AF=0.987;AFR_AF=0.9728;EUR_AF=0.9851;SAS_AF=0.9898;AA=.|||;VT=SNP
19	12190344	rs112669089	G	A	100	PASS	AC=608;AF=0.121406;AN=5008;NS=2504;DP=16598;EAS_AF=0.0625;AMR_AF=0.0591;AFR_AF=0.2738;EUR_AF=0.0765;SAS_AF=0.0665;AA=.|||;VT=SNP
19	12191061	rs113171437	A	G	100	PASS	AC=628;AF=0.125399;AN=5008;NS=2504;DP=15931;EAS_AF=0.0625;AMR_AF=0.0591;AFR_AF=0.289;EUR_AF=0.0775;SAS_AF=0.0654;AA=.|||;VT=SNP
19	12191071	rs111591836	A	G	100	PASS	AC=625;AF=0.1248;AN=5008;NS=2504;DP=16744;EAS_AF=0.0625;AMR_AF=0.0576;AFR_AF=0.2882;EUR_AF=0.0765;SAS_AF=0.0654;AA=.|||;VT=SNP
19	12191213	rs35056955	A	G	100	PASS	AC=43;AF=0.00858626;AN=5008;NS=2504;DP=15507;EAS_AF=0;AMR_AF=0.0115;AFR_AF=0.0023;EUR_AF=0.0159;SAS_AF=0.0164;AA=.|||;VT=SNP
19	12191233	rs17001758	A	G	100	PASS	AC=842;AF=0.168131;AN=5008;NS=2504;DP=15781;EAS_AF=0.0833;AMR_AF=0.0663;AFR_AF=0.413;EUR_AF=0.0825;SAS_AF=0.0849;AA=.|||;VT=SNP
19	12191564	rs8111750	A	G	100	PASS	AC=1450;AF=0.289537;AN=5008;NS=2504;DP=19815;EAS_AF=0.0863;AMR_AF=0.1455;AFR_AF=0.73;EUR_AF=0.161;SAS_AF=0.138;AA=.|||;VT=SNP
19	12193086	rs8105245	T	C	100	PASS	AC=593;AF=0.118411;AN=5008;NS=2504;DP=15188;EAS_AF=0.0615;AMR_AF=0.0591;AFR_AF=0.2632;EUR_AF=0.0765;SAS_AF=0.0665;AA=.|||;VT=SNP
19	12193087	rs8105246	T	C	100	PASS	AC=1447;AF=0.288938;AN=5008;NS=2504;DP=15195;EAS_AF=0.0853;AMR_AF=0.1455;AFR_AF=0.7284;EUR_AF=0.161;SAS_AF=0.138;AA=.|||;VT=SNP
19	12194395	rs4082342	A	T	100	PASS	AC=858;AF=0.171326;AN=5008;NS=2504;DP=17448;EAS_AF=0.0665;AMR_AF=0.0663;AFR_AF=0.438;EUR_AF=0.0825;SAS_AF=0.0849;AA=.|||;VT=SNP
19	12194422	rs2862771	A	G	100	PASS	AC=627;AF=0.1252;AN=5008;NS=2504;DP=17674;EAS_AF=0.0615;AMR_AF=0.0591;AFR_AF=0.289;EUR_AF=0.0765;SAS_AF=0.0665;AA=.|||;VT=SNP
19	12194973	rs6511765	T	C	100	PASS	AC=4938;AF=0.986022;AN=5008;NS=2504;DP=18561;EAS_AF=1;AMR_AF=0.987;AFR_AF=0.9728;EUR_AF=0.9851;SAS_AF=0.9898;AA=.|||;VT=SNP
19	12194995	rs60987304	G	A	100	PASS	AC=604;AF=0.120607;AN=5008;NS=2504;DP=18609;EAS_AF=0.0615;AMR_AF=0.0591;AFR_AF=0.2716;EUR_AF=0.0765;SAS_AF=0.0665;AA=.|||;VT=SNP
19	12196126	rs7245815	A	G	100	PASS	AC=862;AF=0.172125;AN=5008;NS=2504;DP=18076;EAS_AF=0.0685;AMR_AF=0.0663;AFR_AF=0.4395;EUR_AF=0.0825;SAS_AF=0.0849;AA=.|||;VT=SNP
19	12196190	rs8113028	G	A	100	PASS	AC=588;AF=0.117412;AN=5008;NS=2504;DP=19364;EAS_AF=0.0198;AMR_AF=0.0793;AFR_AF=0.289;EUR_AF=0.0785;SAS_AF=0.0532;AA=.|||;VT=SNP
19	12197477	rs12609977	A	G	100	PASS	AC=1897;AF=0.378794;AN=5008;NS=2504;DP=10237;EAS_AF=0.497;AMR_AF=0.1816;AFR_AF=0.7405;EUR_AF=0.1451;SAS_AF=0.1483;AA=.|||;VT=SNP
19	12197479	rs57637988	A	G	100	PASS	AC=532;AF=0.10623;AN=5008;NS=2504;DP=10353;EAS_AF=0.004;AMR_AF=0.0519;AFR_AF=0.3366;EUR_AF=0.0278;SAS_AF=0.0194;AA=.|||;VT=SNP
19	12197618	rs55819838	C	A	100	PASS	AC=17;AF=0.00339457;AN=5008;NS=2504;DP=12808;EAS_AF=0;AMR_AF=0.0058;AFR_AF=0.0008;EUR_AF=0.0109;SAS_AF=0.001;AA=.|||;VT=SNP
19	12197723	rs7260250	G	A	100	PASS	AC=518;AF=0.103435;AN=5008;NS=2504;DP=11479;EAS_AF=0.0228;AMR_AF=0.0634;AFR_AF=0.2436;EUR_AF=0.0805;SAS_AF=0.0491;AA=.|||;VT=SNP
19	12198154	rs10409284	T	G	100	PASS	AC=991;AF=0.197883;AN=5008;NS=2504;DP=19933;EAS_AF=0.0714;AMR_AF=0.0836;AFR_AF=0.5174;EUR_AF=0.0885;SAS_AF=0.09;AA=.|||;VT=SNP
19	12198535	rs117133425	C	A	100	PASS	AC=57;AF=0.0113818;AN=5008;NS=2504;DP=20407;EAS_AF=0;AMR_AF=0.0043;AFR_AF=0;EUR_AF=0.0239;SAS_AF=0.0307;AA=.|||;VT=SNP
19	12199311	rs62109817	G	A	100	PASS	AC=20;AF=0.00399361;AN=5008;NS=2504;DP=19562;EAS_AF=0;AMR_AF=0;AFR_AF=0.0008;EUR_AF=0.0099;SAS_AF=0.0092;AA=.|||;VT=SNP
19	12199755	rs12972428	G	A	100	PASS	AC=1960;AF=0.391374;AN=5008;NS=2504;DP=16780;EAS_AF=0.5813;AMR_AF=0.4236;AFR_AF=0.0295;EUR_AF=0.4682;SAS_AF=0.5828;AA=.|||;VT=SNP
19	12200959	rs112461446	C	T	100	PASS	AC=63;AF=0.0125799;AN=5008;NS=2504;DP=17554;EAS_AF=0;AMR_AF=0.0144;AFR_AF=0.0008;EUR_AF=0.0398;SAS_AF=0.0123;AA=.|||;VT=SNP
19	12201890	rs118097688	C	T	100	PASS	AC=57;AF=0.0113818;AN=5008;NS=2504;DP=15396;EAS_AF=0;AMR_AF=0.0043;AFR_AF=0;EUR_AF=0.0239;SAS_AF=0.0307;AA=.|||;VT=SNP
19	12202788	rs73000458	G	A	100	PASS	AC=131;AF=0.0261581;AN=5008;NS=2504;DP=15710;EAS_AF=0.002;AMR_AF=0.0476;AFR_AF=0.0045;EUR_AF=0.0785;SAS_AF=0.0112;AA=.|||;VT=SNP
19	12203349	rs140507506	C	T	100	PASS	AC=39;AF=0.00778754;AN=5008;NS=2504;DP=10958;EAS_AF=0;AMR_AF=0.0173;AFR_AF=0.003;EUR_AF=0.0219;SAS_AF=0.001;AA=.|||;VT=SNP
19	12205004	rs112909487	G	A	100	PASS	AC=27;AF=0.00539137;AN=5008;NS=2504;DP=15190;EAS_AF=0;AMR_AF=0.0101;AFR_AF=0.0015;EUR_AF=0.0169;SAS_AF=0.001;AA=.|||;VT=SNP
19	12206019	rs10854119	C	T	100	PASS	AC=804;AF=0.160543;AN=5008;NS=2504;DP=13588;EAS_AF=0.2837;AMR_AF=0.1196;AFR_AF=0.1044;EUR_AF=0.1342;SAS_AF=0.1656;AA=.|||;VT=SNP
19	12206546	rs146015867	G	T	100	PASS	AC=16;AF=0.00319489;AN=5008;NS=2504;DP=19543;EAS_AF=0;AMR_AF=0.0014;AFR_AF=0.0008;EUR_AF=0.0129;SAS_AF=0.001;AA=.|||;VT=SNP
19	12206630	rs117590032	G	A	100	PASS	AC=16;AF=0.00319489;AN=5008;NS=2504;DP=20859;EAS_AF=0;AMR_AF=0.0058;AFR_AF=0.0008;EUR_AF=0.0109;SAS_AF=0;AA=.|||;VT=SNP
19	12208726	rs141892149	C	T	100	PASS	AC=129;AF=0.0257588;AN=5008;NS=2504;DP=11719;EAS_AF=0;AMR_AF=0.0375;AFR_AF=0.0053;EUR_AF=0.0636;SAS_AF=0.0327;AA=.|||;VT=SNP
19	12209167	rs55959766	C	T	100	PASS	AC=24;AF=0.00479233;AN=5008;NS=2504;DP=16308;EAS_AF=0;AMR_AF=0.0058;AFR_AF=0;EUR_AF=0.0199;SAS_AF=0;AA=.|||;VT=SNP
19	12209168	rs8108641	G	C	100	PASS	AC=931;AF=0.185903;AN=5008;NS=2504;DP=16275;EAS_AF=0.0476;AMR_AF=0.0821;AFR_AF=0.5106;EUR_AF=0.0845;SAS_AF=0.0675;AA=.|||;VT=SNP
19	12209455	rs8112522	C	T	100	PASS	AC=2020;AF=0.403355;AN=5008;NS=2504;DP=19930;EAS_AF=0.3373;AMR_AF=0.2147;AFR_AF=0.8026;EUR_AF=0.2197;SAS_AF=0.2546;AA=.|||;VT=SNP
19	12209513	rs12151354	C	T	100	PASS	AC=162;AF=0.0323482;AN=5008;NS=2504;DP=18686;EAS_AF=0;AMR_AF=0.098;AFR_AF=0.003;EUR_AF=0.0388;SAS_AF=0.0521;AA=.|||;VT=SNP
19	12209616	rs8111928	G	A	100	PASS	AC=964;AF=0.192492;AN=5008;NS=2504;DP=17397;EAS_AF=0.0536;AMR_AF=0.0821;AFR_AF=0.5159;EUR_AF=0.0845;SAS_AF=0.0879;AA=.|||;VT=SNP
19	12211191	rs62109820	A	G	100	PASS	AC=457;AF=0.091254;AN=5008;NS=2504;DP=22180;EAS_AF=0.003;AMR_AF=0.2075;AFR_AF=0.0091;EUR_AF=0.2326;SAS_AF=0.0654;AA=.|||;VT=SNP
19	12211253	rs7252204	C	A	100	PASS	AC=447;AF=0.0892572;AN=5008;NS=2504;DP=22352;EAS_AF=0.0466;AMR_AF=0.0548;AFR_AF=0.1611;EUR_AF=0.0815;SAS_AF=0.0685;AA=.|||;VT=SNP
19	12211925	rs8107525	A	C	100	PASS	AC=931;AF=0.185903;AN=5008;NS=2504;DP=18812;EAS_AF=0.0476;AMR_AF=0.0821;AFR_AF=0.5106;EUR_AF=0.0845;SAS_AF=0.0675;AA=.|||;VT=SNP
19	12212496	rs11672836	A	G	100	PASS	AC=934;AF=0.186502;AN=5008;NS=2504;DP=18481;EAS_AF=0.0476;AMR_AF=0.0821;AFR_AF=0.5098;EUR_AF=0.0875;SAS_AF=0.0685;AA=.|||;VT=SNP
19	12214301	rs117062311	C	T	100	PASS	AC=273;AF=0.0545128;AN=5008;NS=2504;DP=18740;EAS_AF=0.0734;AMR_AF=0.1282;AFR_AF=0.0061;EUR_AF=0.0537;SAS_AF=0.0491;AA=.|||;VT=SNP
19	12214585	rs12052145	C	T	100	PASS	AC=478;AF=0.0954473;AN=5008;NS=2504;DP=17146;EAS_AF=0.2599;AMR_AF=0.0648;AFR_AF=0.0023;EUR_AF=0.0537;SAS_AF=0.1166;AA=.|||;VT=SNP
19	12214611	rs57876655	G	A	100	PASS	AC=604;AF=0.120607;AN=5008;NS=2504;DP=16772;EAS_AF=0.0476;AMR_AF=0.0677;AFR_AF=0.267;EUR_AF=0.0875;SAS_AF=0.0695;AA=.|||;VT=SNP
19	12214862	rs6511766	A	G	100	PASS	AC=849;AF=0.169529;AN=5008;NS=2504;DP=18550;EAS_AF=0.0466;AMR_AF=0.0793;AFR_AF=0.4478;EUR_AF=0.0875;SAS_AF=0.0685;AA=.|||;VT=SNP
19	12215006	rs62109821	C	T	100	PASS	AC=147;AF=0.029353;AN=5008;NS=2504;DP=14911;EAS_AF=0;AMR_AF=0.062;AFR_AF=0.0038;EUR_AF=0.0964;SAS_AF=0.002;AA=.|||;VT=SNP
19	12215638	rs12052173	C	T	100	PASS	AC=970;AF=0.19369;AN=5008;NS=2504;DP=20059;EAS_AF=0.2837;AMR_AF=0.1282;AFR_AF=0.2247;EUR_AF=0.1352;SAS_AF=0.1656;AA=.|||;VT=SNP
19	12216448	rs28435774	G	A	100	PASS	AC=966;AF=0.192891;AN=5008;NS=2504;DP=15441;EAS_AF=0.0526;AMR_AF=0.0821;AFR_AF=0.5151;EUR_AF=0.0875;SAS_AF=0.089;AA=.|||;VT=SNP
19	12216758	rs66539237	G	T	100	PASS	AC=487;AF=0.0972444;AN=5008;NS=2504;DP=16745;EAS_AF=0.0466;AMR_AF=0.0576;AFR_AF=0.1899;EUR_AF=0.0815;SAS_AF=0.0685;AA=.|||;VT=SNP
19	12216813	rs75786029	G	A	100	PASS	AC=39;AF=0.00778754;AN=5008;NS=2504;DP=16700;EAS_AF=0;AMR_AF=0.0173;AFR_AF=0.0008;EUR_AF=0.0219;SAS_AF=0.0041;AA=.|||;VT=SNP
19	12217156	rs67318494	C	T	100	PASS	AC=371;AF=0.0740815;AN=5008;NS=2504;DP=16966;EAS_AF=0.0476;AMR_AF=0.0461;AFR_AF=0.1082;EUR_AF=0.0805;SAS_AF=0.0685;AA=.|||;VT=SNP
19	12217203	rs28663315	A	G	100	PASS	AC=934;AF=0.186502;AN=5008;NS=2504;DP=17569;EAS_AF=0.0476;AMR_AF=0.0821;AFR_AF=0.5098;EUR_AF=0.0875;SAS_AF=0.0685;AA=.|||;VT=SNP
19	12217498	rs148855036	C	T	100	PASS	AC=50;AF=0.00998403;AN=5008;NS=2504;DP=17986;EAS_AF=0;AMR_AF=0.0245;AFR_AF=0.0023;EUR_AF=0.0288;SAS_AF=0.001;AA=.|||;VT=SNP
19	12218042	rs35757523	C	T	100	PASS	AC=264;AF=0.0527157;AN=5008;NS=2504;DP=17221;EAS_AF=0;AMR_AF=0.0908;AFR_AF=0.0061;EUR_AF=0.1451;SAS_AF=0.0481;AA=.|||;VT=SNP
19	12218458	rs10425899	C	G	100	PASS	AC=930;AF=0.185703;AN=5008;NS=2504;DP=15076;EAS_AF=0.0327;AMR_AF=0.0821;AFR_AF=0.5038;EUR_AF=0.0865;SAS_AF=0.089;AA=.|||;VT=SNP
19	12218787	rs7259386	G	A	100	PASS	AC=934;AF=0.186502;AN=5008;NS=2504;DP=10410;EAS_AF=0.0476;AMR_AF=0.0821;AFR_AF=0.5091;EUR_AF=0.0875;SAS_AF=0.0695;AA=.|||;VT=SNP
19	12219590	rs7249074	C	G	100	PASS	AC=974;AF=0.194489;AN=5008;NS=2504;DP=15749;EAS_AF=0.2857;AMR_AF=0.1282;AFR_AF=0.2254;EUR_AF=0.1362;SAS_AF=0.1656;AA=.|||;VT=SNP
19	12219957	rs146614510	C	T	100	PASS	AC=18;AF=0.00359425;AN=5008;NS=2504;DP=18951;EAS_AF=0;AMR_AF=0.0058;AFR_AF=0.0008;EUR_AF=0.0119;SAS_AF=0.001;AA=.|||;VT=SNP
19	12220613	rs8107823	A	G	100	PASS	AC=602;AF=0.120208;AN=5008;NS=2504;DP=17307;EAS_AF=0.0476;AMR_AF=0.0677;AFR_AF=0.267;EUR_AF=0.0865;SAS_AF=0.0685;AA=.|||;VT=SNP
19	12220865	rs4268868	A	C	100	PASS	AC=4978;AF=0.99401;AN=5008;NS=2504;DP=18959;EAS_AF=1;AMR_AF=0.987;AFR_AF=0.9992;EUR_AF=0.9821;SAS_AF=0.998;AA=.|||;VT=SNP
19	12221700	rs10423417	A	G	100	PASS	AC=968;AF=0.193291;AN=5008;NS=2504;DP=17156;EAS_AF=0.0556;AMR_AF=0.0836;AFR_AF=0.5129;EUR_AF=0.0875;SAS_AF=0.09;AA=.|||;VT=SNP
19	12221849	rs17001768	T	C	100	PASS	AC=373;AF=0.0744808;AN=5008;NS=2504;DP=18170;EAS_AF=0.0486;AMR_AF=0.0461;AFR_AF=0.1097;EUR_AF=0.0795;SAS_AF=0.0685;AA=.|||;VT=SNP
19	12222259	rs73000467	G	A	100	PASS	AC=371;AF=0.0740815;AN=5008;NS=2504;DP=19651;EAS_AF=0.0476;AMR_AF=0.0461;AFR_AF=0.1089;EUR_AF=0.0795;SAS_AF=0.0685;AA=.|||;VT=SNP
19	12222381	rs1866382	C	G	100	PASS	AC=4861;AF=0.970647;AN=5008;NS=2504;DP=20241;EAS_AF=1;AMR_AF=0.9813;AFR_AF=0.9327;EUR_AF=0.9702;SAS_AF=0.9847;AA=.|||;VT=SNP
19	12222861	rs1975349	T	C	100	PASS	AC=1953;AF=0.389976;AN=5008;NS=2504;DP=22018;EAS_AF=0.3363;AMR_AF=0.2133;AFR_AF=0.767;EUR_AF=0.2217;SAS_AF=0.2342;AA=.|||;VT=SNP
19	12224172	rs8109273	T	C	100	PASS	AC=969;AF=0.19349;AN=5008;NS=2504;DP=21037;EAS_AF=0.0536;AMR_AF=0.0821;AFR_AF=0.5166;EUR_AF=0.0865;SAS_AF=0.09;AA=C|||;VT=SNP
19	12224499	rs113224191	C	G	100	PASS	AC=25;AF=0.00499201;AN=5008;NS=2504;DP=20039;EAS_AF=0;AMR_AF=0.0058;AFR_AF=0.0008;EUR_AF=0.0189;SAS_AF=0.001;AA=C|||;VT=SNP
19	12225324	rs73000469	A	C	100	PASS	AC=137;AF=0.0273562;AN=5008;NS=2504;DP=19092;EAS_AF=0.002;AMR_AF=0.049;AFR_AF=0.0076;EUR_AF=0.0795;SAS_AF=0.0112;AA=A|||;VT=SNP
19	12225372	rs17638629	T	G	100	PASS	AC=158;AF=0.0315495;AN=5008;NS=2504;DP=17578;EAS_AF=0;AMR_AF=0.1254;AFR_AF=0.0015;EUR_AF=0.0457;SAS_AF=0.0235;AA=T|||;VT=SNP
19	12226264	rs7248813	A	T	100	PASS	AC=935;AF=0.186701;AN=5008;NS=2504;DP=17873;EAS_AF=0.0476;AMR_AF=0.0821;AFR_AF=0.5113;EUR_AF=0.0865;SAS_AF=0.0685;AA=T|||;VT=SNP
19	12226773	rs8103556	A	G	100	PASS	AC=968;AF=0.193291;AN=5008;NS=2504;DP=17902;EAS_AF=0.0536;AMR_AF=0.0821;AFR_AF=0.5166;EUR_AF=0.0865;SAS_AF=0.089;AA=G|||;VT=SNP
19	12227201	rs73000472	A	G	100	PASS	AC=974;AF=0.194489;AN=5008;NS=2504;DP=17021;EAS_AF=0.2847;AMR_AF=0.1268;AFR_AF=0.2247;EUR_AF=0.1352;SAS_AF=0.1697;AA=A|||;VT=SNP
19	12227385	rs143144500	C	A	100	PASS	AC=106;AF=0.0211661;AN=5008;NS=2504;DP=15792;EAS_AF=0;AMR_AF=0.0908;AFR_AF=0.0015;EUR_AF=0.0099;SAS_AF=0.0317;AA=C|||;VT=SNP
19	12229976	rs4804653	A	T	100	PASS	AC=2888;AF=0.576677;AN=5008;NS=2504;DP=13245;EAS_AF=0.6627;AMR_AF=0.7752;AFR_AF=0.1649;EUR_AF=0.7485;SAS_AF=0.727;AA=A|||;VT=SNP
19	12230298	rs17001788	A	C	100	PASS	AC=370;AF=0.0738818;AN=5008;NS=2504;DP=16359;EAS_AF=0.0476;AMR_AF=0.0461;AFR_AF=0.1082;EUR_AF=0.0795;SAS_AF=0.0685;AA=A|||;VT=SNP
19	12230768	rs8112112	C	T	100	PASS	AC=933;AF=0.186302;AN=5008;NS=2504;DP=12623;EAS_AF=0.0466;AMR_AF=0.0821;AFR_AF=0.5106;EUR_AF=0.0865;SAS_AF=0.0685;AA=T|||;VT=SNP
19	12231021	rs269813	T	C	100	PASS	AC=982;AF=0.196086;AN=5008;NS=2504;DP=7950;EAS_AF=0.2907;AMR_AF=0.1268;AFR_AF=0.2254;EUR_AF=0.1352;SAS_AF=0.1708;AA=T|||;VT=SNP
19	12231502	rs112756455	G	A	100	PASS	AC=370;AF=0.0738818;AN=5008;NS=2504;DP=10700;EAS_AF=0.0476;AMR_AF=0.0461;AFR_AF=0.1082;EUR_AF=0.0795;SAS_AF=0.0685;AA=G|||;VT=SNP
19	12233675	rs269812	C	G	100	PASS	AC=965;AF=0.192692;AN=5008;NS=2504;DP=19094;EAS_AF=0.2827;AMR_AF=0.1254;AFR_AF=0.2247;EUR_AF=0.1302;SAS_AF=0.1687;AA=c|||;VT=SNP
19	12234035	rs10421353	A	G	100	PASS	AC=935;AF=0.186701;AN=5008;NS=2504;DP=16681;EAS_AF=0.0476;AMR_AF=0.0821;AFR_AF=0.5113;EUR_AF=0.0865;SAS_AF=0.0685;AA=a|||;VT=SNP
19	12234039	rs183623185	G	A	100	PASS	AC=11;AF=0.00219649;AN=5008;NS=2504;DP=16173;EAS_AF=0;AMR_AF=0.0014;AFR_AF=0;EUR_AF=0.0089;SAS_AF=0.001;AA=G|||;VT=SNP
19	12234768	rs112444199	C	T	100	PASS	AC=25;AF=0.00499201;AN=5008;NS=2504;DP=14272;EAS_AF=0;AMR_AF=0.0058;AFR_AF=0.0008;EUR_AF=0.0189;SAS_AF=0.001;AA=C|||;VT=SNP
19	12234986	rs11665740	C	T	100	PASS	AC=28;AF=0.00559105;AN=5008;NS=2504;DP=15301;EAS_AF=0;AMR_AF=0.0058;AFR_AF=0.0008;EUR_AF=0.0149;SAS_AF=0.0082;AA=C|||;VT=SNP
19	12235060	rs142160996	G	A	100	PASS	AC=40;AF=0.00798722;AN=5008;NS=2504;DP=18120;EAS_AF=0;AMR_AF=0.0101;AFR_AF=0.0008;EUR_AF=0.0219;SAS_AF=0.0102;AA=G|||;VT=SNP
19	12235071	rs10408320	T	C	100	PASS	AC=968;AF=0.193291;AN=5008;NS=2504;DP=17775;EAS_AF=0.0536;AMR_AF=0.0836;AFR_AF=0.5159;EUR_AF=0.0865;SAS_AF=0.089;AA=C|||;VT=SNP
19	12235194	rs2164984	G	C	100	PASS	AC=967;AF=0.193091;AN=5008;NS=2504;DP=17891;EAS_AF=0.0536;AMR_AF=0.0821;AFR_AF=0.5159;EUR_AF=0.0865;SAS_AF=0.089;AA=C|||;VT=SNP
19	12235478	rs269807	C	T	100	PASS	AC=951;AF=0.189896;AN=5008;NS=2504;DP=20595;EAS_AF=0.2738;AMR_AF=0.1239;AFR_AF=0.2247;EUR_AF=0.1302;SAS_AF=0.1646;AA=C|||;VT=SNP
19	12236298	rs11671982	A	G	100	PASS	AC=967;AF=0.193091;AN=5008;NS=2504;DP=18391;EAS_AF=0.0536;AMR_AF=0.0821;AFR_AF=0.5159;EUR_AF=0.0865;SAS_AF=0.089;AA=G|||;VT=SNP
19	12236566	rs62109828	T	C	100	PASS	AC=323;AF=0.0644968;AN=5008;NS=2504;DP=15445;EAS_AF=0;AMR_AF=0.1081;AFR_AF=0.0076;EUR_AF=0.1958;SAS_AF=0.0419;AA=-|||;VT=SNP
19	12236594	rs117872410	C	T	100	PASS	AC=234;AF=0.0467252;AN=5008;NS=2504;DP=15267;EAS_AF=0.002;AMR_AF=0.0994;AFR_AF=0.003;EUR_AF=0.0457;SAS_AF=0.1155;AA=-|||;VT=SNP
19	12236761	rs67994743	T	C	100	PASS	AC=603;AF=0.120407;AN=5008;NS=2504;DP=19963;EAS_AF=0.0476;AMR_AF=0.0677;AFR_AF=0.2685;EUR_AF=0.0865;SAS_AF=0.0675;AA=t|||;VT=SNP
19	12239659	rs142709348	G	T	100	PASS	AC=59;AF=0.0117812;AN=5008;NS=2504;DP=12170;EAS_AF=0;AMR_AF=0.0331;AFR_AF=0.003;EUR_AF=0.0298;SAS_AF=0.002;AA=g|||;VT=SNP
19	12239793	rs17719999	T	C	100	PASS	AC=302;AF=0.0603035;AN=5008;NS=2504;DP=19619;EAS_AF=0.0823;AMR_AF=0.1282;AFR_AF=0.0204;EUR_AF=0.0547;SAS_AF=0.0491;AA=t|||;VT=SNP
19	12240965	rs113671908	C	T	100	PASS	AC=986;AF=0.196885;AN=5008;NS=2504;DP=16295;EAS_AF=0.2153;AMR_AF=0.1297;AFR_AF=0.3033;EUR_AF=0.1243;SAS_AF=0.1564;AA=C|||;VT=SNP
19	12240975	rs117480200	A	C	100	PASS	AC=126;AF=0.0251597;AN=5008;NS=2504;DP=16032;EAS_AF=0.002;AMR_AF=0.0476;AFR_AF=0.003;EUR_AF=0.0755;SAS_AF=0.0112;AA=A|||;VT=SNP
19	12241476	rs1980135	C	G	100	PASS	AC=1097;AF=0.21905;AN=5008;NS=2504;DP=19015;EAS_AF=0.2232;AMR_AF=0.1326;AFR_AF=0.3805;EUR_AF=0.1233;SAS_AF=0.1564;AA=G|||;VT=SNP
19	12241866	rs6511767	A	G	100	PASS	AC=1106;AF=0.220847;AN=5008;NS=2504;DP=14355;EAS_AF=0.2312;AMR_AF=0.1326;AFR_AF=0.3797;EUR_AF=0.1233;SAS_AF=0.1585;AA=G|||;VT=SNP
19	12241952	rs142361960	C	A	100	PASS	AC=119;AF=0.023762;AN=5008;NS=2504;DP=14052;EAS_AF=0;AMR_AF=0.0231;AFR_AF=0.0015;EUR_AF=0.0696;SAS_AF=0.0317;AA=C|||;VT=SNP
19	12242460	rs1036593	A	T	100	PASS	AC=1098;AF=0.219249;AN=5008;NS=2504;DP=21661;EAS_AF=0.2232;AMR_AF=0.1326;AFR_AF=0.3797;EUR_AF=0.1233;SAS_AF=0.1585;AA=T|||;VT=SNP
19	12243276	rs76936724	C	T	100	PASS	AC=49;AF=0.00978435;AN=5008;NS=2504;DP=20703;EAS_AF=0;AMR_AF=0.0086;AFR_AF=0.0015;EUR_AF=0.0249;SAS_AF=0.0164;AA=C|||;VT=SNP
19	12243900	rs144638502	A	G	100	PASS	AC=27;AF=0.00539137;AN=5008;NS=2504;DP=24846;EAS_AF=0;AMR_AF=0.0058;AFR_AF=0;EUR_AF=0.0149;SAS_AF=0.0082;AA=A|||;VT=SNP;EX_TARGET
19	12245182	rs117852624	G	A	100	PASS	AC=50;AF=0.00998403;AN=5008;NS=2504;DP=18333;EAS_AF=0;AMR_AF=0.013;AFR_AF=0.0015;EUR_AF=0.0328;SAS_AF=0.0061;AA=G|||;VT=SNP
19	12245382	rs147602427	C	T	100	PASS	AC=30;AF=0.00599042;AN=5008;NS=2504;DP=15716;EAS_AF=0;AMR_AF=0.0101;AFR_AF=0.0023;EUR_AF=0.0169;SAS_AF=0.0031;AA=C|||;VT=SNP
19	12247333	rs111385587	T	C	100	PASS	AC=927;AF=0.185104;AN=5008;NS=2504;DP=12036;EAS_AF=0.2163;AMR_AF=0.1282;AFR_AF=0.2655;EUR_AF=0.1292;SAS_AF=0.1421;AA=T|||;VT=SNP
19	12247374	rs150831625	T	C	100	PASS	AC=965;AF=0.192692;AN=5008;NS=2504;DP=12256;EAS_AF=0.2163;AMR_AF=0.1297;AFR_AF=0.2935;EUR_AF=0.1292;SAS_AF=0.1421;AA=T|||;VT=SNP
19	12247731	rs12608894	A	G	100	PASS	AC=1008;AF=0.201278;AN=5008;NS=2504;DP=16657;EAS_AF=0.2282;AMR_AF=0.1297;AFR_AF=0.3018;EUR_AF=0.1292;SAS_AF=0.1626;AA=-|||;VT=SNP
19	12248025	rs145412679	G	A	100	PASS	AC=38;AF=0.00758786;AN=5008;NS=2504;DP=18232;EAS_AF=0;AMR_AF=0.0086;AFR_AF=0.0023;EUR_AF=0.0199;SAS_AF=0.0092;AA=-|||;VT=SNP
19	12248233	rs35893594	C	T	100	PASS	AC=77;AF=0.0153754;AN=5008;NS=2504;DP=20050;EAS_AF=0;AMR_AF=0.0187;AFR_AF=0.0008;EUR_AF=0.0358;SAS_AF=0.0276;AA=C|||;VT=SNP
19	12248307	rs155955	G	A	100	PASS	AC=4854;AF=0.969249;AN=5008;NS=2504;DP=18837;EAS_AF=1;AMR_AF=0.9784;AFR_AF=0.9297;EUR_AF=0.9692;SAS_AF=0.9847;AA=A|||;VT=SNP
19	12248488	rs73002441	G	A	100	PASS	AC=1006;AF=0.200879;AN=5008;NS=2504;DP=20710;EAS_AF=0.2262;AMR_AF=0.1311;AFR_AF=0.3003;EUR_AF=0.1302;SAS_AF=0.1626;AA=G|||;VT=SNP
19	12248612	rs73002442	C	T	100	PASS	AC=1005;AF=0.200679;AN=5008;NS=2504;DP=21388;EAS_AF=0.2262;AMR_AF=0.1311;AFR_AF=0.3003;EUR_AF=0.1292;SAS_AF=0.1626;AA=C|||;VT=SNP
19	12248628	rs79988126	C	T	100	PASS	AC=402;AF=0.0802716;AN=5008;NS=2504;DP=21108;EAS_AF=0.1935;AMR_AF=0.0605;AFR_AF=0.003;EUR_AF=0.0467;SAS_AF=0.1166;AA=C|||;VT=SNP
19	12249129	rs8107587	G	A	100	PASS	AC=1005;AF=0.200679;AN=5008;NS=2504;DP=15619;EAS_AF=0.2262;AMR_AF=0.1311;AFR_AF=0.3003;EUR_AF=0.1292;SAS_AF=0.1626;AA=g|||;VT=SNP
19	12249984	rs73002444	C	G	100	PASS	AC=904;AF=0.180511;AN=5008;NS=2504;DP=18660;EAS_AF=0.2183;AMR_AF=0.1225;AFR_AF=0.2496;EUR_AF=0.1292;SAS_AF=0.1421;AA=C|||;VT=SNP
19	12250983	rs45536046	C	G	100	PASS	AC=24;AF=0.00479233;AN=5008;NS=2504;DP=12044;EAS_AF=0;AMR_AF=0.0014;AFR_AF=0;EUR_AF=0.0109;SAS_AF=0.0123;AA=c|||;VT=SNP;EX_TARGET
19	12251752	rs67943507	G	T	100	PASS	AC=1090;AF=0.217652;AN=5008;NS=2504;DP=21925;EAS_AF=0.2143;AMR_AF=0.134;AFR_AF=0.3767;EUR_AF=0.1282;SAS_AF=0.1575;AA=T|||;VT=SNP
19	12252564	rs10419808	A	C	100	PASS	AC=1090;AF=0.217652;AN=5008;NS=2504;DP=20017;EAS_AF=0.2143;AMR_AF=0.134;AFR_AF=0.3775;EUR_AF=0.1282;SAS_AF=0.1564;AA=C|||;VT=SNP
19	12253327	rs3760779	C	T	100	PASS	AC=954;AF=0.190495;AN=5008;NS=2504;DP=16522;EAS_AF=0.2024;AMR_AF=0.1311;AFR_AF=0.2995;EUR_AF=0.1292;SAS_AF=0.136;AA=C|||;VT=SNP
19	12254686	rs112823962	T	C	100	PASS	AC=996;AF=0.198882;AN=5008;NS=2504;DP=14013;EAS_AF=0.2212;AMR_AF=0.1311;AFR_AF=0.3011;EUR_AF=0.1282;SAS_AF=0.1585;AA=t|||;VT=SNP
19	12254854	rs67726460	T	C	100	PASS	AC=1098;AF=0.219249;AN=5008;NS=2504;DP=13313;EAS_AF=0.2212;AMR_AF=0.134;AFR_AF=0.3767;EUR_AF=0.1282;SAS_AF=0.1585;AA=-|||;VT=SNP
19	12254989	rs66756984	G	A	100	PASS	AC=1098;AF=0.219249;AN=5008;NS=2504;DP=11482;EAS_AF=0.2212;AMR_AF=0.134;AFR_AF=0.3767;EUR_AF=0.1282;SAS_AF=0.1585;AA=g|||;VT=SNP
19	12255977	rs149597664	G	A	100	PASS	AC=27;AF=0.00539137;AN=5008;NS=2504;DP=17684;EAS_AF=0;AMR_AF=0.0086;AFR_AF=0.0023;EUR_AF=0.0169;SAS_AF=0.001;AA=G|||;VT=SNP
19	12256358	rs12972621	T	G	100	PASS	AC=2003;AF=0.39996;AN=5008;NS=2504;DP=22544;EAS_AF=0.6369;AMR_AF=0.3862;AFR_AF=0.0295;EUR_AF=0.4533;SAS_AF=0.6115;AA=T|||;VT=SNP;EX_TARGET
19	12256912	rs7258368	C	T	100	PASS	AC=986;AF=0.196885;AN=5008;NS=2504;DP=17942;EAS_AF=0.2133;AMR_AF=0.1311;AFR_AF=0.3011;EUR_AF=0.1282;SAS_AF=0.1564;AA=C|||;VT=SNP;EX_TARGET
19	12259323	rs271198	A	G	100	PASS	AC=4854;AF=0.969249;AN=5008;NS=2504;DP=17394;EAS_AF=1;AMR_AF=0.9784;AFR_AF=0.9297;EUR_AF=0.9692;SAS_AF=0.9847;AA=G|||;VT=SNP
19	12259581	rs145883675	G	A	100	PASS	AC=55;AF=0.0109824;AN=5008;NS=2504;DP=12905;EAS_AF=0;AMR_AF=0.0159;AFR_AF=0.0008;EUR_AF=0.0328;SAS_AF=0.0102;AA=G|||;VT=SNP
19	12259993	rs7248932	A	G	100	PASS	AC=1099;AF=0.219449;AN=5008;NS=2504;DP=13286;EAS_AF=0.2212;AMR_AF=0.134;AFR_AF=0.3775;EUR_AF=0.1282;SAS_AF=0.1585;AA=G|||;VT=SNP
19	12260858	rs56410962	C	T	100	PASS	AC=892;AF=0.178115;AN=5008;NS=2504;DP=17702;EAS_AF=0.2113;AMR_AF=0.121;AFR_AF=0.2504;EUR_AF=0.1282;SAS_AF=0.138;AA=C|||;VT=SNP
19	12261472	rs271199	C	T	100	PASS	AC=1389;AF=0.277356;AN=5008;NS=2504;DP=23030;EAS_AF=0.2153;AMR_AF=0.1484;AFR_AF=0.5953;EUR_AF=0.1282;SAS_AF=0.1564;AA=T|||;VT=SNP
19	12263523	rs269821	A	G	100	PASS	AC=1399;AF=0.279353;AN=5008;NS=2504;DP=16549;EAS_AF=0.2212;AMR_AF=0.1499;AFR_AF=0.5961;EUR_AF=0.1282;SAS_AF=0.1585;AA=G|||;VT=SNP
19	12264074	rs7251030	A	G	100	PASS	AC=1100;AF=0.219649;AN=5008;NS=2504;DP=17615;EAS_AF=0.2212;AMR_AF=0.1354;AFR_AF=0.3775;EUR_AF=0.1282;SAS_AF=0.1585;AA=g|||;VT=SNP
19	12264229	rs7254290	A	G	100	PASS	AC=1099;AF=0.219449;AN=5008;NS=2504;DP=15028;EAS_AF=0.2212;AMR_AF=0.1354;AFR_AF=0.3767;EUR_AF=0.1282;SAS_AF=0.1585;AA=a|||;VT=SNP
19	12265133	rs8109178	A	T	100	PASS	AC=260;AF=0.0519169;AN=5008;NS=2504;DP=17698;EAS_AF=0;AMR_AF=0.0908;AFR_AF=0.0061;EUR_AF=0.1421;SAS_AF=0.047;AA=A|||;VT=SNP
19	12265551	rs56101707	A	G	100	PASS	AC=179;AF=0.0357428;AN=5008;NS=2504;DP=15503;EAS_AF=0.002;AMR_AF=0.0533;AFR_AF=0.0378;EUR_AF=0.0785;SAS_AF=0.0112;AA=A|||;VT=SNP
19	12266108	rs78481833	G	A	100	PASS	AC=131;AF=0.0261581;AN=5008;NS=2504;DP=18589;EAS_AF=0;AMR_AF=0.0965;AFR_AF=0.0015;EUR_AF=0.0427;SAS_AF=0.0194;AA=G|||;VT=SNP
19	12266843	rs187487884	T	A	100	PASS	AC=58;AF=0.0115815;AN=5008;NS=2504;DP=12838;EAS_AF=0;AMR_AF=0.013;AFR_AF=0.0008;EUR_AF=0.0427;SAS_AF=0.0051;AA=T|||;VT=SNP
19	12267865	rs145648046	C	T	100	PASS	AC=39;AF=0.00778754;AN=5008;NS=2504;DP=17826;EAS_AF=0;AMR_AF=0.0173;AFR_AF=0.0008;EUR_AF=0.0219;SAS_AF=0.0041;AA=C|||;VT=SNP
19	12269084	rs112855743	G	A	100	PASS	AC=921;AF=0.183906;AN=5008;NS=2504;DP=13364;EAS_AF=0.2133;AMR_AF=0.1282;AFR_AF=0.267;EUR_AF=0.1272;SAS_AF=0.1391;AA=G|||;VT=SNP
19	12270737	rs7256668	G	T	100	PASS	AC=1062;AF=0.212061;AN=5008;NS=2504;DP=14680;EAS_AF=0.2123;AMR_AF=0.1354;AFR_AF=0.3707;EUR_AF=0.1272;SAS_AF=0.1391;AA=T|||;VT=SNP
19	12270871	rs113941663	T	C	100	PASS	AC=58;AF=0.0115815;AN=5008;NS=2504;DP=17473;EAS_AF=0;AMR_AF=0.013;AFR_AF=0.0008;EUR_AF=0.0427;SAS_AF=0.0051;AA=T|||;VT=SNP
19	12271043	rs140624352	G	C	100	PASS	AC=58;AF=0.0115815;AN=5008;NS=2504;DP=15138;EAS_AF=0;AMR_AF=0.013;AFR_AF=0.0008;EUR_AF=0.0427;SAS_AF=0.0051;AA=G|||;VT=SNP
19	12271614	rs149140411	G	A	100	PASS	AC=131;AF=0.0261581;AN=5008;NS=2504;DP=11824;EAS_AF=0;AMR_AF=0.0965;AFR_AF=0.0015;EUR_AF=0.0427;SAS_AF=0.0194;AA=G|||;VT=SNP
19	12272421	rs150716782	G	A	100	PASS	AC=11;AF=0.00219649;AN=5008;NS=2504;DP=11816;EAS_AF=0;AMR_AF=0.0029;AFR_AF=0.0008;EUR_AF=0.008;SAS_AF=0;AA=G|||;VT=SNP
19	12272653	rs80019187	G	A	100	PASS	AC=85;AF=0.0169728;AN=5008;NS=2504;DP=17815;EAS_AF=0;AMR_AF=0.0331;AFR_AF=0.0023;EUR_AF=0.0487;SAS_AF=0.0102;AA=G|||;VT=SNP
19	12272973	rs61151236	G	A	100	PASS	AC=391;AF=0.0780751;AN=5008;NS=2504;DP=19297;EAS_AF=0.0704;AMR_AF=0.0634;AFR_AF=0.0983;EUR_AF=0.0915;SAS_AF=0.0552;AA=G|||;VT=SNP
19	12273219	rs117779019	T	C	100	PASS	AC=30;AF=0.00599042;AN=5008;NS=2504;DP=13811;EAS_AF=0;AMR_AF=0.0101;AFR_AF=0.0015;EUR_AF=0.0179;SAS_AF=0.0031;AA=T|||;VT=SNP
19	12274521	rs893546	C	T	100	PASS	AC=1792;AF=0.357827;AN=5008;NS=2504;DP=18442;EAS_AF=0.5704;AMR_AF=0.3732;AFR_AF=0.0265;EUR_AF=0.4404;SAS_AF=0.4908;AA=C|||;VT=SNP
19	12275235	rs117579730	C	T	100	PASS	AC=34;AF=0.00678914;AN=5008;NS=2504;DP=13260;EAS_AF=0;AMR_AF=0.0173;AFR_AF=0.0015;EUR_AF=0.0189;SAS_AF=0.001;AA=C|||;VT=SNP
19	12275408	rs112580183	C	T	100	PASS	AC=444;AF=0.0886581;AN=5008;NS=2504;DP=14921;EAS_AF=0.0704;AMR_AF=0.0706;AFR_AF=0.1354;EUR_AF=0.0905;SAS_AF=0.0552;AA=C|||;VT=SNP
19	12275502	rs112217048	C	T	100	PASS	AC=273;AF=0.0545128;AN=5008;NS=2504;DP=18196;EAS_AF=0.0754;AMR_AF=0.1297;AFR_AF=0.0038;EUR_AF=0.0547;SAS_AF=0.0481;AA=C|||;VT=SNP
19	12276271	rs80200968	C	T	100	PASS	AC=39;AF=0.00778754;AN=5008;NS=2504;DP=23042;EAS_AF=0;AMR_AF=0.0144;AFR_AF=0.0023;EUR_AF=0.0189;SAS_AF=0.0072;AA=C|||;VT=SNP
19	12276278	rs17638694	G	A	100	PASS	AC=112;AF=0.0223642;AN=5008;NS=2504;DP=23228;EAS_AF=0.001;AMR_AF=0.0288;AFR_AF=0.0045;EUR_AF=0.0696;SAS_AF=0.0153;AA=G|||;VT=SNP
19	12276350	rs12609116	C	T	100	PASS	AC=974;AF=0.194489;AN=5008;NS=2504;DP=20304;EAS_AF=0.2192;AMR_AF=0.134;AFR_AF=0.2995;EUR_AF=0.1272;SAS_AF=0.1391;AA=C|||;VT=SNP
19	12277269	rs718717	A	G	100	PASS	AC=1129;AF=0.225439;AN=5008;NS=2504;DP=15842;EAS_AF=0.249;AMR_AF=0.1369;AFR_AF=0.3782;EUR_AF=0.1272;SAS_AF=0.1585;AA=G|||;VT=SNP
19	12278527	rs55962153	T	C	100	PASS	AC=981;AF=0.195887;AN=5008;NS=2504;DP=15737;EAS_AF=0.2212;AMR_AF=0.134;AFR_AF=0.2995;EUR_AF=0.1272;SAS_AF=0.1442;AA=T|||;VT=SNP
19	12278564	rs8106749	G	C	100	PASS	AC=1968;AF=0.392971;AN=5008;NS=2504;DP=16868;EAS_AF=0.3194;AMR_AF=0.2291;AFR_AF=0.7927;EUR_AF=0.2266;SAS_AF=0.2157;AA=C|||;VT=SNP
19	12278736	rs166601	T	C	100	PASS	AC=1422;AF=0.283946;AN=5008;NS=2504;DP=14472;EAS_AF=0.246;AMR_AF=0.1513;AFR_AF=0.5946;EUR_AF=0.1272;SAS_AF=0.1585;AA=C|||;VT=SNP
19	12278991	rs112011473	G	A	100	PASS	AC=965;AF=0.192692;AN=5008;NS=2504;DP=13294;EAS_AF=0.2202;AMR_AF=0.1326;AFR_AF=0.2927;EUR_AF=0.1282;SAS_AF=0.138;AA=G|||;VT=SNP
19	12280942	rs111388156	G	A	100	PASS	AC=238;AF=0.047524;AN=5008;NS=2504;DP=14863;EAS_AF=0.0099;AMR_AF=0.0879;AFR_AF=0.034;EUR_AF=0.0964;SAS_AF=0.0256;AA=A|||;VT=SNP
19	12281512	rs140778055	G	A	100	PASS	AC=31;AF=0.0061901;AN=5008;NS=2504;DP=13726;EAS_AF=0;AMR_AF=0.0086;AFR_AF=0.0038;EUR_AF=0.0189;SAS_AF=0.001;AA=G|||;VT=SNP
19	12282631	rs62109831	G	T	100	PASS	AC=26;AF=0.00519169;AN=5008;NS=2504;DP=12355;EAS_AF=0;AMR_AF=0.0014;AFR_AF=0;EUR_AF=0.0119;SAS_AF=0.0133;AA=G|||;VT=SNP
19	12283461	rs73002454	A	G	100	PASS	AC=975;AF=0.194688;AN=5008;NS=2504;DP=20813;EAS_AF=0.2202;AMR_AF=0.1311;AFR_AF=0.3018;EUR_AF=0.1272;SAS_AF=0.138;AA=A|||;VT=SNP
19	12284493	rs75215084	C	G	100	PASS	AC=263;AF=0.052516;AN=5008;NS=2504;DP=19971;EAS_AF=0.0675;AMR_AF=0.1268;AFR_AF=0.0045;EUR_AF=0.0547;SAS_AF=0.047;AA=C|||;VT=SNP
19	12284508	rs269816	A	G	100	PASS	AC=1422;AF=0.283946;AN=5008;NS=2504;DP=19835;EAS_AF=0.247;AMR_AF=0.1499;AFR_AF=0.5953;EUR_AF=0.1272;SAS_AF=0.1575;AA=G|||;VT=SNP
19	12284585	rs76055793	C	T	100	PASS	AC=39;AF=0.00778754;AN=5008;NS=2504;DP=16904;EAS_AF=0;AMR_AF=0.0115;AFR_AF=0.003;EUR_AF=0.0189;SAS_AF=0.0082;AA=C|||;VT=SNP
19	12286163	rs156178	T	C	100	PASS	AC=4975;AF=0.993411;AN=5008;NS=2504;DP=16262;EAS_AF=1;AMR_AF=0.9841;AFR_AF=0.9992;EUR_AF=0.9811;SAS_AF=0.998;AA=C|||;VT=SNP
19	12286252	rs145276359	T	C	100	PASS	AC=1098;AF=0.219249;AN=5008;NS=2504;DP=17348;EAS_AF=0.2907;AMR_AF=0.1326;AFR_AF=0.3192;EUR_AF=0.1302;SAS_AF=0.1636;AA=T|||;VT=SNP
19	12287348	rs143809871	G	T	100	PASS	AC=13;AF=0.00259585;AN=5008;NS=2504;DP=18288;EAS_AF=0;AMR_AF=0.0043;AFR_AF=0.0008;EUR_AF=0.0089;SAS_AF=0;AA=G|||;VT=SNP
19	12288036	rs56043140	T	C	100	PASS	AC=976;AF=0.194888;AN=5008;NS=2504;DP=7481;EAS_AF=0.2202;AMR_AF=0.1282;AFR_AF=0.3056;EUR_AF=0.1262;SAS_AF=0.137;AA=T|||;VT=SNP
19	12288246	rs117771524	C	T	100	PASS	AC=53;AF=0.0105831;AN=5008;NS=2504;DP=18391;EAS_AF=0;AMR_AF=0.0173;AFR_AF=0.0023;EUR_AF=0.0298;SAS_AF=0.0082;AA=C|||;VT=SNP
19	12289074	rs269814	T	C	100	PASS	AC=1474;AF=0.294329;AN=5008;NS=2504;DP=19368;EAS_AF=0.253;AMR_AF=0.1499;AFR_AF=0.6316;EUR_AF=0.1262;SAS_AF=0.1564;AA=C|||;VT=SNP
19	12289657	rs147274159	A	T	100	PASS	AC=61;AF=0.0121805;AN=5008;NS=2504;DP=14133;EAS_AF=0;AMR_AF=0.0259;AFR_AF=0.0008;EUR_AF=0.0348;SAS_AF=0.0072;AA=A|||;VT=SNP
19	12289806	rs148707150	A	G	100	PASS	AC=25;AF=0.00499201;AN=5008;NS=2504;DP=15605;EAS_AF=0;AMR_AF=0.0058;AFR_AF=0.0008;EUR_AF=0.0189;SAS_AF=0.001;AA=A|||;VT=SNP
19	12290147	rs269815	T	C	100	PASS	AC=1475;AF=0.294529;AN=5008;NS=2504;DP=12362;EAS_AF=0.253;AMR_AF=0.1499;AFR_AF=0.6316;EUR_AF=0.1262;SAS_AF=0.1575;AA=C|||;VT=SNP
19	12290447	rs111279059	G	A	100	PASS	AC=91;AF=0.0181709;AN=5008;NS=2504;DP=15225;EAS_AF=0;AMR_AF=0.0317;AFR_AF=0.003;EUR_AF=0.0537;SAS_AF=0.0112;AA=G|||;VT=SNP
19	12291610	rs10421012	A	G	100	PASS	AC=1189;AF=0.23742;AN=5008;NS=2504;DP=21190;EAS_AF=0.252;AMR_AF=0.1354;AFR_AF=0.4244;EUR_AF=0.1262;SAS_AF=0.1564;AA=N|||;VT=SNP
19	12291954	rs117439684	T	A	100	PASS	AC=74;AF=0.0147764;AN=5008;NS=2504;DP=17605;EAS_AF=0;AMR_AF=0.0187;AFR_AF=0.0015;EUR_AF=0.0427;SAS_AF=0.0164;AA=t|||;VT=SNP
19	12292117	rs6511769	A	G	100	PASS	AC=1982;AF=0.395767;AN=5008;NS=2504;DP=14952;EAS_AF=0.6052;AMR_AF=0.3876;AFR_AF=0.0303;EUR_AF=0.4632;SAS_AF=0.6104;AA=a|||;VT=SNP
19	12292210	rs56335684	C	T	100	PASS	AC=463;AF=0.0924521;AN=5008;NS=2504;DP=18968;EAS_AF=0.003;AMR_AF=0.2233;AFR_AF=0.0076;EUR_AF=0.2266;SAS_AF=0.0685;AA=c|||;VT=SNP
19	12292391	rs112827507	G	A	100	PASS	AC=22;AF=0.00439297;AN=5008;NS=2504;DP=14710;EAS_AF=0;AMR_AF=0.0058;AFR_AF=0.0015;EUR_AF=0.0149;SAS_AF=0.001;AA=g|||;VT=SNP
19	12292465	rs139529871	G	C	100	PASS	AC=26;AF=0.00519169;AN=5008;NS=2504;DP=13127;EAS_AF=0;AMR_AF=0.0058;AFR_AF=0;EUR_AF=0.0129;SAS_AF=0.0092;AA=g|||;VT=SNP
19	12292671	rs189328343	C	T	100	PASS	AC=21;AF=0.00419329;AN=5008;NS=2504;DP=18113;EAS_AF=0;AMR_AF=0.0072;AFR_AF=0;EUR_AF=0.0099;SAS_AF=0.0061;AA=C|||;VT=SNP
19	12293322	rs74503984	C	G	100	PASS	AC=564;AF=0.11262;AN=5008;NS=2504;DP=18763;EAS_AF=0.2163;AMR_AF=0.0663;AFR_AF=0.0983;EUR_AF=0.0467;SAS_AF=0.1258;AA=C|||;VT=SNP
19	12294973	rs547894263	C	T	100	PASS	AC=11;AF=0.00219649;AN=5008;NS=2504;DP=16985;EAS_AF=0;AMR_AF=0.0014;AFR_AF=0;EUR_AF=0.008;SAS_AF=0.002;AA=C|||;VT=SNP
19	12295531	rs11669082	C	T	100	PASS	AC=27;AF=0.00539137;AN=5008;NS=2504;DP=16988;EAS_AF=0;AMR_AF=0.0058;AFR_AF=0.0008;EUR_AF=0.0129;SAS_AF=0.0092;AA=c|||;VT=SNP
19	12296398	rs2271624	G	A	100	PASS	AC=914;AF=0.182508;AN=5008;NS=2504;DP=23424;EAS_AF=0.2153;AMR_AF=0.1268;AFR_AF=0.2625;EUR_AF=0.1262;SAS_AF=0.138;AA=G|||;VT=SNP
19	12296819	rs12610074	G	A	100	PASS	AC=1134;AF=0.226438;AN=5008;NS=2504;DP=20157;EAS_AF=0.25;AMR_AF=0.1354;AFR_AF=0.3843;EUR_AF=0.1262;SAS_AF=0.1564;AA=A|||;VT=SNP
19	12297369	rs8111785	G	T	100	PASS	AC=1187;AF=0.237021;AN=5008;NS=2504;DP=20039;EAS_AF=0.25;AMR_AF=0.1354;AFR_AF=0.4244;EUR_AF=0.1262;SAS_AF=0.1564;AA=T|||;VT=SNP
19	12300232	rs2438578	A	G	100	PASS	AC=2144;AF=0.428115;AN=5008;NS=2504;DP=18430;EAS_AF=0.3234;AMR_AF=0.2507;AFR_AF=0.879;EUR_AF=0.2575;SAS_AF=0.228;AA=a|||;VT=SNP
19	12300384	rs73002460	C	G	100	PASS	AC=967;AF=0.193091;AN=5008;NS=2504;DP=16598;EAS_AF=0.2153;AMR_AF=0.1282;AFR_AF=0.3026;EUR_AF=0.1262;SAS_AF=0.137;AA=C|||;VT=SNP
19	12301625	rs3745660	T	C	100	PASS	AC=973;AF=0.194289;AN=5008;NS=2504;DP=18062;EAS_AF=0.2173;AMR_AF=0.1282;AFR_AF=0.3056;EUR_AF=0.1262;SAS_AF=0.137;AA=t|||;VT=SNP
19	12302575	rs138245622	A	T	100	PASS	AC=28;AF=0.00559105;AN=5008;NS=2504;DP=13867;EAS_AF=0;AMR_AF=0.013;AFR_AF=0;EUR_AF=0.0179;SAS_AF=0.001;AA=A|||;VT=SNP
19	12303287	rs3098401	T	C	100	PASS	AC=2142;AF=0.427716;AN=5008;NS=2504;DP=14195;EAS_AF=0.3204;AMR_AF=0.2522;AFR_AF=0.8782;EUR_AF=0.2575;SAS_AF=0.229;AA=c|||;VT=SNP
19	12303534	rs11672205	C	T	100	PASS	AC=26;AF=0.00519169;AN=5008;NS=2504;DP=15927;EAS_AF=0;AMR_AF=0.0058;AFR_AF=0;EUR_AF=0.0129;SAS_AF=0.0092;AA=-|||;VT=SNP
19	12304554	rs113737643	A	T	100	PASS	AC=388;AF=0.077476;AN=5008;NS=2504;DP=17265;EAS_AF=0.0704;AMR_AF=0.0634;AFR_AF=0.0825;EUR_AF=0.0905;SAS_AF=0.0746;AA=A|||;VT=SNP
19	12305035	rs116848116	A	G	100	PASS	AC=63;AF=0.0125799;AN=5008;NS=2504;DP=18525;EAS_AF=0;AMR_AF=0.0274;AFR_AF=0.0008;EUR_AF=0.0348;SAS_AF=0.0082;AA=A|||;VT=SNP
19	12305692	rs2250605	T	G	100	PASS	AC=1473;AF=0.294129;AN=5008;NS=2504;DP=16393;EAS_AF=0.252;AMR_AF=0.1499;AFR_AF=0.6316;EUR_AF=0.1262;SAS_AF=0.1564;AA=G|||;VT=SNP
19	12306479	rs10413260	C	G	100	PASS	AC=1073;AF=0.214257;AN=5008;NS=2504;DP=17358;EAS_AF=0.252;AMR_AF=0.1311;AFR_AF=0.3389;EUR_AF=0.1262;SAS_AF=0.1564;AA=C|||;VT=SNP
19	12306831	rs117254982	T	C	100	PASS	AC=31;AF=0.0061901;AN=5008;NS=2504;DP=17414;EAS_AF=0;AMR_AF=0.0086;AFR_AF=0.0023;EUR_AF=0.0209;SAS_AF=0.001;AA=T|||;VT=SNP
19	12306975	rs62109834	G	A	100	PASS	AC=464;AF=0.0926518;AN=5008;NS=2504;DP=16178;EAS_AF=0.003;AMR_AF=0.2233;AFR_AF=0.0076;EUR_AF=0.2276;SAS_AF=0.0685;AA=G|||;VT=SNP
19	12307586	rs3106730	T	C	100	PASS	AC=1477;AF=0.294928;AN=5008;NS=2504;DP=18420;EAS_AF=0.253;AMR_AF=0.1513;AFR_AF=0.6331;EUR_AF=0.1262;SAS_AF=0.1564;AA=c|||;VT=SNP
19	12307755	rs10408298	C	G	100	PASS	AC=1071;AF=0.213858;AN=5008;NS=2504;DP=14692;EAS_AF=0.252;AMR_AF=0.1311;AFR_AF=0.3366;EUR_AF=0.1272;SAS_AF=0.1564;AA=C|||;VT=SNP
19	12308352	rs143575948	C	T	100	PASS	AC=89;AF=0.0177716;AN=5008;NS=2504;DP=11514;EAS_AF=0;AMR_AF=0.0317;AFR_AF=0.003;EUR_AF=0.0527;SAS_AF=0.0102;AA=c|||;VT=SNP
19	12309030	rs2438582	T	C	100	PASS	AC=1477;AF=0.294928;AN=5008;NS=2504;DP=19675;EAS_AF=0.253;AMR_AF=0.1513;AFR_AF=0.6331;EUR_AF=0.1262;SAS_AF=0.1564;AA=c|||;VT=SNP
19	12309739	rs2438583	C	T	100	PASS	AC=2068;AF=0.412939;AN=5008;NS=2504;DP=14611;EAS_AF=0.2877;AMR_AF=0.2478;AFR_AF=0.8646;EUR_AF=0.2565;SAS_AF=0.2096;AA=T|||;VT=SNP
19	12311893	rs149991530	C	T	100	PASS	AC=64;AF=0.0127796;AN=5008;NS=2504;DP=18085;EAS_AF=0;AMR_AF=0.0346;AFR_AF=0.0038;EUR_AF=0.0328;SAS_AF=0.002;AA=C|||;VT=SNP
19	12311951	rs2459034	C	T	100	PASS	AC=3032;AF=0.605431;AN=5008;NS=2504;DP=18270;EAS_AF=0.3968;AMR_AF=0.6124;AFR_AF=0.9697;EUR_AF=0.5368;SAS_AF=0.3937;AA=T|||;VT=SNP
19	12312948	rs2438584	A	G	100	PASS	AC=1474;AF=0.294329;AN=5008;NS=2504;DP=18464;EAS_AF=0.253;AMR_AF=0.1499;AFR_AF=0.6316;EUR_AF=0.1262;SAS_AF=0.1564;AA=G|||;VT=SNP
19	12313188	rs2459049	A	G	100	PASS	AC=1474;AF=0.294329;AN=5008;NS=2504;DP=18648;EAS_AF=0.253;AMR_AF=0.1499;AFR_AF=0.6316;EUR_AF=0.1262;SAS_AF=0.1564;AA=G|||;VT=SNP
19	12313499	rs2438585	T	C	100	PASS	AC=1468;AF=0.293131;AN=5008;NS=2504;DP=17331;EAS_AF=0.251;AMR_AF=0.1484;AFR_AF=0.6293;EUR_AF=0.1262;SAS_AF=0.1564;AA=C|||;VT=SNP
19	12314117	rs11085806	C	T	100	PASS	AC=920;AF=0.183706;AN=5008;NS=2504;DP=12256;EAS_AF=0.2163;AMR_AF=0.1282;AFR_AF=0.2663;EUR_AF=0.1262;SAS_AF=0.137;AA=c|||;VT=SNP
19	12314972	rs11670770	C	A	100	PASS	AC=549;AF=0.109625;AN=5008;NS=2504;DP=19195;EAS_AF=0.0704;AMR_AF=0.085;AFR_AF=0.171;EUR_AF=0.1223;SAS_AF=0.0716;AA=C|||;VT=SNP
19	12316580	rs3106732	G	T	100	PASS	AC=1413;AF=0.282149;AN=5008;NS=2504;DP=14865;EAS_AF=0.251;AMR_AF=0.1484;AFR_AF=0.5877;EUR_AF=0.1262;SAS_AF=0.1564;AA=T|||;VT=SNP
19	12316779	rs145504353	C	T	100	PASS	AC=46;AF=0.0091853;AN=5008;NS=2504;DP=14828;EAS_AF=0;AMR_AF=0.013;AFR_AF=0.0015;EUR_AF=0.0318;SAS_AF=0.0031;AA=C|||;VT=SNP
19	12317844	rs2863683	T	A	100	PASS	AC=1416;AF=0.282748;AN=5008;NS=2504;DP=19937;EAS_AF=0.251;AMR_AF=0.1484;AFR_AF=0.5893;EUR_AF=0.1272;SAS_AF=0.1564;AA=A|||;VT=SNP
19	12318055	rs77311706	C	T	100	PASS	AC=60;AF=0.0119808;AN=5008;NS=2504;DP=19944;EAS_AF=0;AMR_AF=0.0331;AFR_AF=0.0023;EUR_AF=0.0318;SAS_AF=0.002;AA=C|||;VT=SNP
19	12319301	rs8101688	C	T	100	PASS	AC=964;AF=0.192492;AN=5008;NS=2504;DP=21243;EAS_AF=0.2163;AMR_AF=0.1311;AFR_AF=0.298;EUR_AF=0.1262;SAS_AF=0.137;AA=.|||;VT=SNP
19	12319644	rs56176881	G	A	100	PASS	AC=41;AF=0.0081869;AN=5008;NS=2504;DP=23464;EAS_AF=0;AMR_AF=0.0144;AFR_AF=0.0023;EUR_AF=0.0268;SAS_AF=0.001;AA=.|||;VT=SNP
19	12319662	rs2438587	C	G	100	PASS	AC=1364;AF=0.272364;AN=5008;NS=2504;DP=23470;EAS_AF=0.2163;AMR_AF=0.1499;AFR_AF=0.5908;EUR_AF=0.1262;SAS_AF=0.137;AA=.|||;VT=SNP
19	12320296	rs113624755	C	T	100	PASS	AC=964;AF=0.192492;AN=5008;NS=2504;DP=19893;EAS_AF=0.2163;AMR_AF=0.1311;AFR_AF=0.298;EUR_AF=0.1262;SAS_AF=0.137;AA=.|||;VT=SNP
19	12321080	rs150792471	C	T	100	PASS	AC=30;AF=0.00599042;AN=5008;NS=2504;DP=14094;EAS_AF=0;AMR_AF=0.0101;AFR_AF=0.0023;EUR_AF=0.0179;SAS_AF=0.002;AA=.|||;VT=SNP
19	12321724	rs113159840	C	T	100	PASS	AC=965;AF=0.192692;AN=5008;NS=2504;DP=16661;EAS_AF=0.2173;AMR_AF=0.1311;AFR_AF=0.298;EUR_AF=0.1262;SAS_AF=0.137;AA=.|||;VT=SNP
19	12322043	rs12610989	G	A	100	PASS	AC=964;AF=0.192492;AN=5008;NS=2504;DP=16736;EAS_AF=0.2163;AMR_AF=0.1311;AFR_AF=0.298;EUR_AF=0.1262;SAS_AF=0.137;AA=.|||;VT=SNP
19	12322350	rs75840015	G	A	100	PASS	AC=31;AF=0.0061901;AN=5008;NS=2504;DP=20097;EAS_AF=0;AMR_AF=0.0086;AFR_AF=0.0023;EUR_AF=0.0209;SAS_AF=0.001;AA=.|||;VT=SNP
19	12322653	rs150049403	C	T	100	PASS	AC=33;AF=0.00658946;AN=5008;NS=2504;DP=17783;EAS_AF=0;AMR_AF=0.0115;AFR_AF=0.0008;EUR_AF=0.0209;SAS_AF=0.0031;AA=.|||;VT=SNP
19	12323515	rs8103742	C	T	100	PASS	AC=964;AF=0.192492;AN=5008;NS=2504;DP=13433;EAS_AF=0.2163;AMR_AF=0.1311;AFR_AF=0.298;EUR_AF=0.1262;SAS_AF=0.137;AA=.|||;VT=SNP
19	12323516	rs143165990	G	A	100	PASS	AC=33;AF=0.00658946;AN=5008;NS=2504;DP=13393;EAS_AF=0;AMR_AF=0.0115;AFR_AF=0.0008;EUR_AF=0.0209;SAS_AF=0.0031;AA=.|||;VT=SNP
19	12323610	rs8103848	C	T	100	PASS	AC=964;AF=0.192492;AN=5008;NS=2504;DP=16118;EAS_AF=0.2163;AMR_AF=0.1311;AFR_AF=0.298;EUR_AF=0.1262;SAS_AF=0.137;AA=.|||;VT=SNP
19	12324741	rs74572619	C	T	100	PASS	AC=281;AF=0.0561102;AN=5008;NS=2504;DP=20228;EAS_AF=0.0665;AMR_AF=0.1254;AFR_AF=0.0204;EUR_AF=0.0547;SAS_AF=0.046;AA=.|||;VT=SNP
19	12325300	rs141846578	G	C	100	PASS	AC=26;AF=0.00519169;AN=5008;NS=2504;DP=18198;EAS_AF=0;AMR_AF=0.0072;AFR_AF=0.0008;EUR_AF=0.0189;SAS_AF=0.001;AA=.|||;VT=SNP
19	12326355	rs2459047	G	A	100	PASS	AC=1415;AF=0.282548;AN=5008;NS=2504;DP=19230;EAS_AF=0.251;AMR_AF=0.1484;AFR_AF=0.5893;EUR_AF=0.1262;SAS_AF=0.1564;AA=.|||;VT=SNP
19	12327099	rs112857842	G	A	100	PASS	AC=965;AF=0.192692;AN=5008;NS=2504;DP=12529;EAS_AF=0.2163;AMR_AF=0.1311;AFR_AF=0.298;EUR_AF=0.1262;SAS_AF=0.138;AA=.|||;VT=SNP
19	12328119	rs8112603	G	A	100	PASS	AC=921;AF=0.183906;AN=5008;NS=2504;DP=18279;EAS_AF=0.2163;AMR_AF=0.1282;AFR_AF=0.2663;EUR_AF=0.1262;SAS_AF=0.138;AA=.|||;VT=SNP
19	12328242	rs112673877	G	A	100	PASS	AC=334;AF=0.0666933;AN=5008;NS=2504;DP=20866;EAS_AF=0.0685;AMR_AF=0.1297;AFR_AF=0.0219;EUR_AF=0.0537;SAS_AF=0.0941;AA=.|||;VT=SNP
19	12329607	rs2438522	C	T	100	PASS	AC=2200;AF=0.439297;AN=5008;NS=2504;DP=17743;EAS_AF=0.3542;AMR_AF=0.2522;AFR_AF=0.8767;EUR_AF=0.2565;SAS_AF=0.2566;AA=.|||;VT=SNP
19	12330173	rs62111269	A	C	100	PASS	AC=24;AF=0.00479233;AN=5008;NS=2504;DP=18475;EAS_AF=0;AMR_AF=0.0014;AFR_AF=0;EUR_AF=0.0109;SAS_AF=0.0123;AA=.|||;VT=SNP
19	12330786	rs55864992	G	A	100	PASS	AC=898;AF=0.179313;AN=5008;NS=2504;DP=18550;EAS_AF=0.2163;AMR_AF=0.1239;AFR_AF=0.2519;EUR_AF=0.1262;SAS_AF=0.137;AA=.|||;VT=SNP
19	12331268	rs55945144	G	A	100	PASS	AC=965;AF=0.192692;AN=5008;NS=2504;DP=18590;EAS_AF=0.2163;AMR_AF=0.1311;AFR_AF=0.298;EUR_AF=0.1262;SAS_AF=0.138;AA=.|||;VT=SNP
19	12331379	rs73002469	C	T	100	PASS	AC=27;AF=0.00539137;AN=5008;NS=2504;DP=18891;EAS_AF=0;AMR_AF=0.0058;AFR_AF=0;EUR_AF=0.0229;SAS_AF=0;AA=.|||;VT=SNP
19	12331850	rs79641158	G	C	100	PASS	AC=13;AF=0.00259585;AN=5008;NS=2504;DP=20790;EAS_AF=0;AMR_AF=0;AFR_AF=0.0008;EUR_AF=0.0119;SAS_AF=0;AA=.|||;VT=SNP
19	12332286	rs117874124	C	T	100	PASS	AC=42;AF=0.00838658;AN=5008;NS=2504;DP=14811;EAS_AF=0;AMR_AF=0.0115;AFR_AF=0.0015;EUR_AF=0.0278;SAS_AF=0.0041;AA=.|||;VT=SNP
19	12332563	rs12610322	G	A	100	PASS	AC=921;AF=0.183906;AN=5008;NS=2504;DP=20726;EAS_AF=0.2163;AMR_AF=0.1297;AFR_AF=0.2663;EUR_AF=0.1262;SAS_AF=0.137;AA=.|||;VT=SNP
19	12332980	rs76178564	C	A	100	PASS	AC=31;AF=0.0061901;AN=5008;NS=2504;DP=18618;EAS_AF=0;AMR_AF=0.0086;AFR_AF=0.0023;EUR_AF=0.0209;SAS_AF=0.001;AA=.|||;VT=SNP
19	12333559	rs7255199	A	G	100	PASS	AC=964;AF=0.192492;AN=5008;NS=2504;DP=13274;EAS_AF=0.2163;AMR_AF=0.1311;AFR_AF=0.298;EUR_AF=0.1262;SAS_AF=0.137;AA=.|||;VT=SNP
19	12333941	rs2459028	G	C	100	PASS	AC=1418;AF=0.283147;AN=5008;NS=2504;DP=11725;EAS_AF=0.251;AMR_AF=0.1499;AFR_AF=0.5908;EUR_AF=0.1262;SAS_AF=0.1564;AA=.|||;VT=SNP
19	12334363	rs148428182	A	G	100	PASS	AC=13;AF=0.00259585;AN=5008;NS=2504;DP=16929;EAS_AF=0;AMR_AF=0.0043;AFR_AF=0.0008;EUR_AF=0.0089;SAS_AF=0;AA=.|||;VT=SNP
19	12334870	rs11883075	G	A	100	PASS	AC=900;AF=0.179712;AN=5008;NS=2504;DP=18162;EAS_AF=0.2183;AMR_AF=0.1239;AFR_AF=0.2519;EUR_AF=0.1262;SAS_AF=0.137;AA=.|||;VT=SNP
19	12334881	rs11880689	A	G	100	PASS	AC=966;AF=0.192891;AN=5008;NS=2504;DP=17594;EAS_AF=0.2183;AMR_AF=0.1311;AFR_AF=0.298;EUR_AF=0.1262;SAS_AF=0.137;AA=.|||;VT=SNP
19	12335253	rs73002472	G	A	100	PASS	AC=41;AF=0.0081869;AN=5008;NS=2504;DP=17372;EAS_AF=0;AMR_AF=0.0144;AFR_AF=0.0023;EUR_AF=0.0268;SAS_AF=0.001;AA=.|||;VT=SNP
19	12336358	rs73002473	A	G	100	PASS	AC=265;AF=0.0529153;AN=5008;NS=2504;DP=17953;EAS_AF=0.0704;AMR_AF=0.0562;AFR_AF=0.0076;EUR_AF=0.0895;SAS_AF=0.0562;AA=.|||;VT=SNP
19	12336510	rs2438559	C	A	100	PASS	AC=1419;AF=0.283347;AN=5008;NS=2504;DP=17444;EAS_AF=0.252;AMR_AF=0.1499;AFR_AF=0.5915;EUR_AF=0.1252;SAS_AF=0.1564;AA=.|||;VT=SNP
19	12336518	rs62111270	G	A	100	PASS	AC=24;AF=0.00479233;AN=5008;NS=2504;DP=17234;EAS_AF=0;AMR_AF=0.0014;AFR_AF=0;EUR_AF=0.0109;SAS_AF=0.0123;AA=.|||;VT=SNP
19	12337039	rs117131203	G	A	100	PASS	AC=53;AF=0.0105831;AN=5008;NS=2504;DP=18346;EAS_AF=0;AMR_AF=0.0173;AFR_AF=0.0023;EUR_AF=0.0298;SAS_AF=0.0082;AA=.|||;VT=SNP
19	12338151	rs2459023	G	C	100	PASS	AC=2141;AF=0.427516;AN=5008;NS=2504;DP=17978;EAS_AF=0.3194;AMR_AF=0.2522;AFR_AF=0.8782;EUR_AF=0.2575;SAS_AF=0.229;AA=.|||;VT=SNP
19	12338245	rs62111271	C	T	100	PASS	AC=98;AF=0.0195687;AN=5008;NS=2504;DP=16732;EAS_AF=0;AMR_AF=0.036;AFR_AF=0.0023;EUR_AF=0.0686;SAS_AF=0.001;AA=.|||;VT=SNP
19	12338465	rs62111272	C	T	100	PASS	AC=24;AF=0.00479233;AN=5008;NS=2504;DP=18665;EAS_AF=0;AMR_AF=0.0014;AFR_AF=0;EUR_AF=0.0109;SAS_AF=0.0123;AA=.|||;VT=SNP
19	12339248	rs7251288	C	T	100	PASS	AC=964;AF=0.192492;AN=5008;NS=2504;DP=14795;EAS_AF=0.2163;AMR_AF=0.1311;AFR_AF=0.298;EUR_AF=0.1262;SAS_AF=0.137;AA=.|||;VT=SNP
19	12340452	rs2459022	T	A	100	PASS	AC=2168;AF=0.432907;AN=5008;NS=2504;DP=13916;EAS_AF=0.3204;AMR_AF=0.2536;AFR_AF=0.8986;EUR_AF=0.2565;SAS_AF=0.228;AA=.|||;VT=SNP
19	12341304	rs2459020	C	T	100	PASS	AC=2138;AF=0.426917;AN=5008;NS=2504;DP=20508;EAS_AF=0.3204;AMR_AF=0.2507;AFR_AF=0.8775;EUR_AF=0.2565;SAS_AF=0.228;AA=.|||;VT=SNP
19	12342177	rs10164276	C	T	100	PASS	AC=964;AF=0.192492;AN=5008;NS=2504;DP=19116;EAS_AF=0.2163;AMR_AF=0.1311;AFR_AF=0.298;EUR_AF=0.1262;SAS_AF=0.137;AA=.|||;VT=SNP
19	12344067	rs11668116	A	G	100	PASS	AC=546;AF=0.109026;AN=5008;NS=2504;DP=16505;EAS_AF=0.0694;AMR_AF=0.0836;AFR_AF=0.171;EUR_AF=0.1213;SAS_AF=0.0716;AA=.|||;VT=SNP
19	12344480	rs117443472	G	C	100	PASS	AC=42;AF=0.00838658;AN=5008;NS=2504;DP=18140;EAS_AF=0;AMR_AF=0.0115;AFR_AF=0.0015;EUR_AF=0.0278;SAS_AF=0.0041;AA=.|||;VT=SNP
19	12344733	rs55877317	C	T	100	PASS	AC=922;AF=0.184105;AN=5008;NS=2504;DP=16679;EAS_AF=0.2163;AMR_AF=0.1282;AFR_AF=0.2678;EUR_AF=0.1262;SAS_AF=0.137;AA=.|||;VT=SNP
19	12345288	rs140094253	T	C	100	PASS	AC=13;AF=0.00259585;AN=5008;NS=2504;DP=17495;EAS_AF=0;AMR_AF=0.0043;AFR_AF=0.0008;EUR_AF=0.0089;SAS_AF=0;AA=.|||;VT=SNP
19	12346631	rs2438547	T	C	100	PASS	AC=1475;AF=0.294529;AN=5008;NS=2504;DP=17975;EAS_AF=0.251;AMR_AF=0.1513;AFR_AF=0.6339;EUR_AF=0.1262;SAS_AF=0.1554;AA=.|||;VT=SNP
19	12348397	rs11881857	G	A	100	PASS	AC=1048;AF=0.209265;AN=5008;NS=2504;DP=11268;EAS_AF=0.25;AMR_AF=0.134;AFR_AF=0.3207;EUR_AF=0.1262;SAS_AF=0.1554;AA=.|||;VT=SNP
19	12348628	rs117873791	G	A	100	PASS	AC=67;AF=0.0133786;AN=5008;NS=2504;DP=8581;EAS_AF=0;AMR_AF=0.0144;AFR_AF=0.0015;EUR_AF=0.0398;SAS_AF=0.0153;AA=.|||;VT=SNP
```
