## Supplementary material for "Characterization of shared and ancestry-specific signals driving complex traits using multi-ancestry fine-mapping": mesusiecsinfo

```
*************************************************************

  Multiple Ancestry Sum of Single Effect Model (MESuSiE)          

   Visit http://www.xzlab.org/software.html For Update            

            (C) 2022 Boran Gao, Xiang Zhou                        

              GNU General Public License                          

*************************************************************
# Start data processing for sufficient statistics 
# Create MESuSiE object 
# Start data analysis 

# Data analysis is done, and now generates result 

Potential causal SNPs with PIP > 0.5:  chr19:16092494:C:A 

Credible sets for effects: 
$cs
$cs$L1
[1] 3716 3719

$cs$L2
 [1] 3943 4005 4006 4007 4008 4009 4026 4032 4037 4047 4049


$cs_category
       L1        L2 
"eur_afr"     "eur" 

$purity
   min.abs.corr mean.abs.corr median.abs.corr
L1     0.998399     0.9991995       0.9991995
L2     0.798632     0.9397786       0.9516030

$cs_index
[1] 1 2

$coverage
[1] 1.0000000 0.9558434

$requested_coverage
[1] 0.95


 Use MESuSiE_Plot() for visualization
# Total time used for the analysis: 0.36 mins
```
