## Supplementary material for "Characterization of shared and ancestry-specific signals driving complex traits using multi-ancestry fine-mapping": mesusieoutput

```
                 eur          afr      eur_afr
   [1,] 8.844185e-05 4.089336e-05 1.363112e-05
   [2,] 8.844185e-05 4.115458e-05 1.371820e-05
   [3,] 8.844185e-05 4.111597e-05 1.370533e-05
   [4,] 8.844185e-05 4.112611e-05 1.370871e-05
   [5,] 8.844185e-05 4.289627e-05 1.429878e-05
   [6,] 8.844185e-05 4.121428e-05 1.373810e-05
   [7,] 8.844185e-05 4.113642e-05 1.371215e-05
   [8,] 8.844185e-05 4.112027e-05 1.370677e-05
   [9,] 8.844185e-05 4.145115e-05 1.381705e-05
  [10,] 8.844185e-05 6.694106e-05 2.231369e-05
  [11,] 8.844185e-05 4.138221e-05 1.379408e-05
  [12,] 8.844185e-05 2.199417e-04 7.331389e-05
  [13,] 8.844185e-05 7.235365e-05 2.411801e-05
  [14,] 8.844185e-05 5.562780e-05 1.854260e-05
  [15,] 8.844185e-05 4.101698e-05 1.367233e-05
  [16,] 8.844185e-05 4.105807e-05 1.368603e-05
  [17,] 8.844185e-05 4.111823e-05 1.370608e-05
  [18,] 8.844185e-05 5.920954e-05 1.973656e-05
  [19,] 8.844185e-05 4.113691e-05 1.371231e-05
  [20,] 8.844185e-05 4.720981e-05 1.573661e-05
  [21,] 8.844185e-05 4.731594e-05 1.577198e-05
  [22,] 8.844185e-05 4.225543e-05 1.408516e-05
  [23,] 8.844185e-05 5.679738e-05 1.893245e-05
  [24,] 8.844185e-05 4.105178e-05 1.368394e-05
  [25,] 8.844185e-05 4.745008e-05 1.581670e-05
  [26,] 8.844185e-05 4.089312e-05 1.363105e-05
  [27,] 8.844185e-05 4.147148e-05 1.382387e-05
  [28,] 8.844185e-05 9.208360e-05 3.069405e-05
  [29,] 8.844185e-05 4.141786e-05 1.380599e-05
  [30,] 8.844185e-05 4.145915e-05 1.381975e-05
  [31,] 8.844185e-05 4.122323e-05 1.374111e-05
  [32,] 8.844185e-05 4.151326e-05 1.383779e-05
  [33,] 8.844185e-05 4.144175e-05 1.381395e-05
  [34,] 8.844185e-05 5.210096e-05 1.736704e-05
  [35,] 8.844185e-05 5.118102e-05 1.706038e-05
  [36,] 8.844185e-05 5.071869e-05 1.690628e-05
  [37,] 8.844185e-05 4.393090e-05 1.464367e-05
  [38,] 8.844185e-05 4.863366e-05 1.621125e-05
  [39,] 8.844185e-05 6.126162e-05 2.042054e-05
  [40,] 8.844185e-05 4.243071e-05 1.414361e-05
  [41,] 8.844185e-05 6.751150e-05 2.250379e-05
  [42,] 8.844185e-05 4.231294e-05 1.410435e-05
  [43,] 8.844185e-05 5.640108e-05 1.880042e-05
  [44,] 8.844185e-05 5.253781e-05 1.751264e-05
  [45,] 8.844185e-05 5.076889e-05 1.692300e-05
  [46,] 8.844185e-05 5.313900e-05 1.771305e-05
  [47,] 8.844185e-05 4.192812e-05 1.397607e-05
  [48,] 8.844185e-05 4.198861e-05 1.399624e-05
  [49,] 8.844185e-05 4.187843e-05 1.395951e-05
  [50,] 8.844185e-05 4.194022e-05 1.398011e-05
  [51,] 8.844185e-05 4.205603e-05 1.401871e-05
  [52,] 8.844185e-05 5.155026e-05 1.718341e-05
  [53,] 8.844185e-05 5.825775e-05 1.941928e-05
  [54,] 8.844185e-05 8.743619e-05 2.914518e-05
  [55,] 8.844185e-05 6.431677e-05 2.143879e-05
  [56,] 8.844185e-05 4.765645e-05 1.588548e-05
  [57,] 8.844185e-05 4.109469e-05 1.369822e-05
  [58,] 8.844185e-05 8.945461e-05 2.981801e-05
  [59,] 8.844185e-05 4.843273e-05 1.614416e-05
  [60,] 8.844185e-05 1.045122e-04 3.483715e-05
  [61,] 8.844185e-05 9.538590e-05 3.179555e-05
  [62,] 8.844185e-05 1.154439e-04 3.848146e-05
  [63,] 8.844185e-05 5.466700e-05 1.822232e-05
  [64,] 8.844185e-05 8.926089e-05 2.975377e-05
  [65,] 8.844185e-05 6.074254e-05 2.024755e-05
  [66,] 8.844185e-05 1.680363e-04 5.601168e-05
  [67,] 8.844185e-05 4.403173e-05 1.467720e-05
  [68,] 8.844185e-05 4.297775e-05 1.432594e-05
  [69,] 8.844185e-05 7.284509e-05 2.428186e-05
  [70,] 8.844185e-05 4.593850e-05 1.531287e-05
  [71,] 8.844185e-05 4.259411e-05 1.419803e-05
  [72,] 8.844185e-05 6.580823e-05 2.193619e-05
  [73,] 8.844185e-05 5.047446e-05 1.682482e-05
  [74,] 8.844185e-05 4.360215e-05 1.453403e-05
  [75,] 8.844185e-05 7.233110e-05 2.411037e-05
  [76,] 8.844185e-05 2.226615e-04 7.421884e-05
  [77,] 8.844185e-05 7.131984e-05 2.377328e-05
  [78,] 8.844185e-05 8.639988e-05 2.879994e-05
  [79,] 8.844185e-05 6.237102e-05 2.079063e-05
  [80,] 8.844185e-05 6.936334e-05 2.312114e-05
  [81,] 8.844185e-05 9.472621e-05 3.157476e-05
  [82,] 8.844185e-05 9.777344e-05 3.259042e-05
  [83,] 8.844185e-05 9.567880e-05 3.189229e-05
  [84,] 8.844185e-05 8.188041e-05 2.729343e-05
  [85,] 8.844185e-05 1.937236e-04 6.457416e-05
  [86,] 8.844185e-05 2.061179e-04 6.870562e-05
  [87,] 8.844185e-05 8.513321e-05 2.837788e-05
  [88,] 8.844185e-05 8.153901e-05 2.717976e-05
  [89,] 8.844185e-05 1.065366e-04 3.551252e-05
  [90,] 8.844185e-05 1.603479e-04 5.344848e-05
  [91,] 8.844185e-05 8.675396e-05 2.891809e-05
  [92,] 8.844185e-05 8.595241e-05 2.865090e-05
  [93,] 8.844185e-05 7.388341e-05 2.462781e-05
  [94,] 8.844185e-05 2.970214e-04 9.900889e-05
  [95,] 8.844185e-05 5.547921e-04 1.849344e-04
  [96,] 8.844185e-05 7.987771e-05 2.662589e-05
  [97,] 8.844185e-05 4.437664e-05 1.479212e-05
  [98,] 8.844185e-05 5.142340e-05 1.714114e-05
  [99,] 8.844185e-05 8.522450e-05 2.840834e-05
 [100,] 8.844185e-05 1.108664e-04 3.695590e-05
 [101,] 8.844185e-05 5.215576e-05 1.738522e-05
 [102,] 8.844185e-05 6.769993e-05 2.256642e-05
 [103,] 8.844185e-05 5.366845e-05 1.788962e-05
 [104,] 8.844185e-05 2.437548e-04 8.125281e-05
 [105,] 8.844185e-05 1.192526e-04 3.975142e-05
 [106,] 8.844185e-05 1.235350e-04 4.117891e-05
 [107,] 8.844185e-05 5.019301e-05 1.673099e-05
 [108,] 8.844185e-05 1.441023e-04 4.803483e-05
 [109,] 8.844185e-05 1.641440e-04 5.471618e-05
 [110,] 8.844185e-05 1.806460e-04 6.021636e-05
 [111,] 8.844185e-05 1.834504e-04 6.115128e-05
 [112,] 8.844185e-05 1.577578e-04 5.258689e-05
 [113,] 8.844185e-05 1.606756e-04 5.355954e-05
 [114,] 8.844185e-05 1.733090e-04 5.777077e-05
 [115,] 8.844185e-05 1.794747e-04 5.982587e-05
 [116,] 8.844185e-05 1.793911e-04 5.979941e-05
 [117,] 8.844185e-05 1.683347e-04 5.611249e-05
 [118,] 8.844185e-05 1.821850e-04 6.072940e-05
 [119,] 8.844185e-05 1.936448e-04 6.454946e-05
 [120,] 8.844185e-05 1.906235e-04 6.354235e-05
 [121,] 8.844185e-05 1.563261e-04 5.210919e-05
 [122,] 8.844185e-05 1.633182e-04 5.444018e-05
 [123,] 8.844185e-05 1.735805e-04 5.786104e-05
 [124,] 8.844185e-05 5.110422e-05 1.703472e-05
 [125,] 8.844185e-05 5.527527e-05 1.842519e-05
 [126,] 8.844185e-05 5.207344e-05 1.735788e-05
 [127,] 8.844185e-05 9.707315e-05 3.235764e-05
 [128,] 8.844185e-05 6.429447e-05 2.143163e-05
 [129,] 8.844185e-05 5.188839e-05 1.729608e-05
 [130,] 8.844185e-05 5.465572e-05 1.821880e-05
 [131,] 8.844185e-05 4.438947e-05 1.479649e-05
 [132,] 8.844185e-05 1.060777e-04 3.535862e-05
 [133,] 8.844185e-05 1.233849e-04 4.112818e-05
 [134,] 8.844185e-05 7.862189e-05 2.620738e-05
 [135,] 8.844185e-05 8.868227e-05 2.956097e-05
 [136,] 8.844185e-05 4.301424e-05 1.433814e-05
 [137,] 8.844185e-05 6.855875e-05 2.285282e-05
 [138,] 8.844185e-05 6.246472e-05 2.082175e-05
 [139,] 8.844185e-05 8.025146e-05 2.675066e-05
 [140,] 8.844185e-05 6.161676e-05 2.053884e-05
 [141,] 8.844185e-05 6.384188e-05 2.128060e-05
 [142,] 8.844185e-05 5.815437e-05 1.938480e-05
 [143,] 8.844185e-05 2.366451e-04 7.888209e-05
 [144,] 8.844185e-05 5.823804e-05 1.941257e-05
 [145,] 8.844185e-05 4.582473e-05 1.527496e-05
 [146,] 8.844185e-05 4.433853e-05 1.477938e-05
 [147,] 8.844185e-05 7.017707e-05 2.339246e-05
 [148,] 8.844185e-05 4.510170e-05 1.503393e-05
 [149,] 8.844185e-05 4.704670e-05 1.568228e-05
 [150,] 8.844185e-05 1.102041e-04 3.673387e-05
 [151,] 8.844185e-05 1.177585e-04 3.925196e-05
 [152,] 8.844185e-05 5.589634e-05 1.863197e-05
 [153,] 8.844185e-05 7.109968e-05 2.369955e-05
 [154,] 8.844185e-05 5.698077e-05 1.899341e-05
 [155,] 8.844185e-05 7.204280e-05 2.401396e-05
 [156,] 8.844185e-05 4.228120e-05 1.409363e-05
 [157,] 8.844185e-05 6.868640e-05 2.289547e-05
 [158,] 8.844185e-05 4.325816e-05 1.441950e-05
 [159,] 8.844185e-05 4.091968e-04 1.363939e-04
 [160,] 8.844185e-05 7.854289e-05 2.618055e-05
 [161,] 8.844185e-05 1.179159e-04 3.930646e-05
 [162,] 8.844185e-05 8.015941e-05 2.671993e-05
 [163,] 8.844185e-05 1.339390e-04 4.464518e-05
 [164,] 8.844185e-05 5.451089e-05 1.817014e-05
 [165,] 8.844185e-05 6.527403e-05 2.175808e-05
 [166,] 8.844185e-05 6.464166e-05 2.154721e-05
 [167,] 8.844185e-05 7.620248e-05 2.540043e-05
 [168,] 8.844185e-05 4.256154e-05 1.418716e-05
 [169,] 8.844185e-05 4.287680e-05 1.429237e-05
 [170,] 8.844185e-05 5.177234e-05 1.725729e-05
 [171,] 8.844185e-05 5.683955e-05 1.894633e-05
 [172,] 8.844185e-05 4.182385e-05 1.394123e-05
 [173,] 8.844185e-05 8.222781e-05 2.740940e-05
 [174,] 8.844185e-05 7.175715e-05 2.391851e-05
 [175,] 8.844185e-05 1.099227e-04 3.664017e-05
 [176,] 8.844185e-05 4.428504e-05 1.476159e-05
 [177,] 8.844185e-05 6.619672e-05 2.206526e-05
 [178,] 8.844185e-05 6.606643e-05 2.202181e-05
 [179,] 8.844185e-05 6.549471e-05 2.183124e-05
 [180,] 8.844185e-05 6.451918e-05 2.150608e-05
 [181,] 8.844185e-05 6.567765e-05 2.189222e-05
 [182,] 8.844185e-05 6.571713e-05 2.190538e-05
 [183,] 8.844185e-05 6.603181e-05 2.201026e-05
 [184,] 8.844185e-05 7.438010e-05 2.479349e-05
 [185,] 8.844185e-05 6.654708e-05 2.218202e-05
 [186,] 8.844185e-05 6.060189e-05 2.020035e-05
 [187,] 8.844185e-05 6.802695e-05 2.267531e-05
 [188,] 8.844185e-05 1.845128e-04 6.150501e-05
 [189,] 8.844185e-05 4.946309e-05 1.648768e-05
 [190,] 8.844185e-05 6.635077e-05 2.211671e-05
 [191,] 8.844185e-05 6.055448e-05 2.018461e-05
 [192,] 8.844185e-05 6.207508e-05 2.069210e-05
 [193,] 8.844185e-05 5.235134e-05 1.745031e-05
 [194,] 8.844185e-05 6.637632e-05 2.212546e-05
 [195,] 8.844185e-05 6.688165e-05 2.229391e-05
 [196,] 8.844185e-05 5.076830e-05 1.692267e-05
 [197,] 8.844185e-05 4.941871e-05 1.647290e-05
 [198,] 8.844185e-05 4.966815e-05 1.655598e-05
 [199,] 8.844185e-05 8.216938e-05 2.739004e-05
 [200,] 8.844185e-05 6.300300e-05 2.100147e-05
 [201,] 8.844185e-05 4.784817e-05 1.594947e-05
 [202,] 8.844185e-05 1.032213e-04 3.440835e-05
 [203,] 8.844185e-05 4.652125e-05 1.550719e-05
 [204,] 8.844185e-05 4.577813e-05 1.525940e-05
 [205,] 8.844185e-05 4.869213e-05 1.623088e-05
 [206,] 8.844185e-05 5.998516e-05 1.999507e-05
 [207,] 8.844185e-05 9.366923e-05 3.122319e-05
 [208,] 8.844185e-05 1.581822e-04 5.272722e-05
 [209,] 8.844185e-05 1.416731e-04 4.722386e-05
 [210,] 8.844185e-05 9.087946e-05 3.029333e-05
 [211,] 8.844185e-05 5.843069e-05 1.947690e-05
 [212,] 8.844185e-05 3.155625e-04 1.051866e-04
 [213,] 8.844185e-05 1.237050e-04 4.123462e-05
 [214,] 8.844185e-05 1.625968e-04 5.419820e-05
 [215,] 8.844185e-05 5.001239e-04 1.667064e-04
 [216,] 8.844185e-05 1.551455e-04 5.171395e-05
 [217,] 8.844185e-05 1.732458e-04 5.774789e-05
 [218,] 8.844185e-05 6.263297e-05 2.087765e-05
 [219,] 8.844185e-05 1.109717e-04 3.699021e-05
 [220,] 8.844185e-05 1.562679e-04 5.208860e-05
 [221,] 8.844185e-05 1.608165e-04 5.360482e-05
 [222,] 8.844185e-05 7.058577e-05 2.352857e-05
 [223,] 8.844185e-05 6.028370e-05 2.009444e-05
 [224,] 8.844185e-05 9.151742e-05 3.050552e-05
 [225,] 8.844185e-05 5.605821e-04 1.868586e-04
 [226,] 8.844185e-05 6.170995e-05 2.056998e-05
 [227,] 8.844185e-05 1.455785e-04 4.852555e-05
 [228,] 8.844185e-05 6.263496e-05 2.087831e-05
 [229,] 8.844185e-05 1.619731e-04 5.399040e-05
 [230,] 8.844185e-05 1.411322e-04 4.704356e-05
 [231,] 8.844185e-05 1.978549e-04 6.595126e-05
 [232,] 8.844185e-05 5.290167e-04 1.763337e-04
 [233,] 8.844185e-05 5.327021e-05 1.775665e-05
 [234,] 8.844185e-05 5.792012e-05 1.930670e-05
 [235,] 8.844185e-05 6.631786e-05 2.210573e-05
 [236,] 8.844185e-05 6.243706e-05 2.081215e-05
 [237,] 8.844185e-05 6.606429e-05 2.202123e-05
 [238,] 8.844185e-05 7.624071e-05 2.541325e-05
 [239,] 8.844185e-05 7.359174e-05 2.453027e-05
 [240,] 8.844185e-05 8.190881e-05 2.730294e-05
 [241,] 8.844185e-05 7.427568e-05 2.475824e-05
 [242,] 8.844185e-05 7.345067e-05 2.448325e-05
 [243,] 8.844185e-05 4.160028e-05 1.386673e-05
 [244,] 8.844185e-05 6.368251e-05 2.122744e-05
 [245,] 8.844185e-05 5.357724e-05 1.785898e-05
 [246,] 8.844185e-05 8.191080e-05 2.730361e-05
 [247,] 8.844185e-05 6.059222e-05 2.019733e-05
 [248,] 8.844185e-05 4.173460e-05 1.391151e-05
 [249,] 8.844185e-05 5.264119e-05 1.754706e-05
 [250,] 8.844185e-05 1.006017e-04 3.353358e-05
 [251,] 8.844185e-05 5.005186e-05 1.668388e-05
 [252,] 8.844185e-05 6.479940e-05 2.159973e-05
 [253,] 8.844185e-05 5.443871e-05 1.814620e-05
 [254,] 8.844185e-05 4.439868e-05 1.479952e-05
 [255,] 8.844185e-05 1.867064e-04 6.223521e-05
 [256,] 8.844185e-05 4.778620e-04 1.592868e-04
 [257,] 8.844185e-05 7.212033e-05 2.404009e-05
 [258,] 8.844185e-05 4.220487e-04 1.406812e-04
 [259,] 8.844185e-05 1.241450e-04 4.138184e-05
 [260,] 8.844185e-05 1.221925e-04 4.073104e-05
 [261,] 8.844185e-05 1.078115e-04 3.593654e-05
 [262,] 8.844185e-05 8.647887e-05 2.882624e-05
 [263,] 8.844185e-05 4.573698e-04 1.524544e-04
 [264,] 8.844185e-05 8.195558e-05 2.731868e-05
 [265,] 8.844185e-05 4.279641e-04 1.426534e-04
 [266,] 8.844185e-05 6.205037e-05 2.068345e-05
 [267,] 8.844185e-05 1.008123e-03 3.360315e-04
 [268,] 8.844185e-05 7.387889e-05 2.462613e-05
 [269,] 8.844185e-05 8.045322e-05 2.681751e-05
 [270,] 8.844185e-05 7.783131e-05 2.594357e-05
 [271,] 8.844185e-05 5.940061e-05 1.980015e-05
 [272,] 8.844185e-05 6.144206e-05 2.048069e-05
 [273,] 8.844185e-05 7.099329e-05 2.366426e-05
 [274,] 8.844185e-05 5.607200e-05 1.869067e-05
 [275,] 8.844185e-05 5.967579e-05 1.989196e-05
 [276,] 8.844185e-05 1.927453e-04 6.424937e-05
 [277,] 8.844185e-05 4.585102e-04 1.528377e-04
 [278,] 8.844185e-05 6.239731e-05 2.079910e-05
 [279,] 8.844185e-05 1.997737e-04 6.659118e-05
 [280,] 8.844185e-05 5.398321e-05 1.799438e-05
 [281,] 8.844185e-05 4.965358e-05 1.655122e-05
 [282,] 8.844185e-05 5.257182e-05 1.752394e-05
 [283,] 8.844185e-05 5.450072e-05 1.816695e-05
 [284,] 8.844185e-05 3.562283e-04 1.187443e-04
 [285,] 8.844185e-05 5.493074e-05 1.831029e-05
 [286,] 8.844185e-05 5.449166e-05 1.816393e-05
 [287,] 8.844185e-05 4.767234e-05 1.589079e-05
 [288,] 8.844185e-05 7.240739e-05 2.413566e-05
 [289,] 8.844185e-05 5.679944e-05 1.893310e-05
 [290,] 8.844185e-05 6.227493e-05 2.075835e-05
 [291,] 8.844185e-05 1.177287e-04 3.924265e-05
 [292,] 8.844185e-05 2.260523e-04 7.534969e-05
 [293,] 8.844185e-05 7.032237e-05 2.344087e-05
 [294,] 8.844185e-05 1.779954e-04 5.933128e-05
 [295,] 8.844185e-05 1.781099e-04 5.936946e-05
 [296,] 8.844185e-05 6.276645e-05 2.092214e-05
 [297,] 8.844185e-05 1.014953e-04 3.383159e-05
 [298,] 8.844185e-05 1.715886e-04 5.719577e-05
 [299,] 8.844185e-05 6.386642e-05 2.128872e-05
 [300,] 8.844185e-05 6.614423e-05 2.204800e-05
 [301,] 8.844185e-05 2.193697e-04 7.312395e-05
 [302,] 8.844185e-05 7.149606e-05 2.383208e-05
 [303,] 8.844185e-05 1.055579e-04 3.518579e-05
 [304,] 8.844185e-05 1.049600e-04 3.498648e-05
 [305,] 8.844185e-05 6.958739e-05 2.319584e-05
 [306,] 8.844185e-05 6.251937e-05 2.083979e-05
 [307,] 8.844185e-05 6.691157e-05 2.230378e-05
 [308,] 8.844185e-05 4.937983e-05 1.645998e-05
 [309,] 8.844185e-05 6.353004e-05 2.117673e-05
 [310,] 8.844185e-05 7.136982e-05 2.379003e-05
 [311,] 8.844185e-05 5.452389e-05 1.817465e-05
 [312,] 8.844185e-05 4.621210e-05 1.540401e-05
 [313,] 8.844185e-05 1.065241e-04 3.550786e-05
 [314,] 8.844185e-05 5.537315e-05 1.845773e-05
 [315,] 8.844185e-05 6.427726e-05 2.142581e-05
 [316,] 8.844185e-05 6.405295e-05 2.135104e-05
 [317,] 8.844185e-05 9.628190e-05 3.209389e-05
 [318,] 8.844185e-05 9.713588e-05 3.237884e-05
 [319,] 8.844185e-05 6.260063e-05 2.086687e-05
 [320,] 8.844185e-05 6.079222e-05 2.026414e-05
 [321,] 8.844185e-05 5.976575e-05 1.992202e-05
 [322,] 8.844185e-05 6.031996e-05 2.010675e-05
 [323,] 8.844185e-05 6.028459e-05 2.009493e-05
 [324,] 8.844185e-05 6.192384e-05 2.064139e-05
 [325,] 8.844185e-05 8.619615e-05 2.873198e-05
 [326,] 8.844185e-05 5.712913e-05 1.904314e-05
 [327,] 8.844185e-05 7.743990e-05 2.581342e-05
 [328,] 8.844185e-05 6.593100e-05 2.197720e-05
 [329,] 8.844185e-05 2.860239e-04 9.534200e-05
 [330,] 8.844185e-05 7.042471e-05 2.347508e-05
 [331,] 8.844185e-05 6.923926e-05 2.307992e-05
 [332,] 8.844185e-05 9.586055e-05 3.195363e-05
 [333,] 8.844185e-05 9.389275e-05 3.129768e-05
 [334,] 8.844185e-05 9.475424e-05 3.158464e-05
 [335,] 8.844185e-05 5.689098e-04 1.896380e-04
 [336,] 8.844185e-05 7.664123e-05 2.554707e-05
 [337,] 8.844185e-05 7.530686e-05 2.510229e-05
 [338,] 8.844185e-05 9.433591e-05 3.144546e-05
 [339,] 8.844185e-05 6.218963e-05 2.072992e-05
 [340,] 8.844185e-05 9.860015e-05 3.286716e-05
 [341,] 8.844185e-05 9.482801e-05 3.160943e-05
 [342,] 8.844185e-05 4.938238e-05 1.646083e-05
 [343,] 8.844185e-05 1.108200e-04 3.693989e-05
 [344,] 8.844185e-05 4.944632e-05 1.648214e-05
 [345,] 8.844185e-05 5.488485e-05 1.829491e-05
 [346,] 8.844185e-05 9.247941e-05 3.082657e-05
 [347,] 8.844185e-05 8.712027e-05 2.904019e-05
 [348,] 8.844185e-05 8.968814e-05 2.989616e-05
 [349,] 8.844185e-05 5.320030e-05 1.773340e-05
 [350,] 8.844185e-05 5.842823e-05 1.947602e-05
 [351,] 8.844185e-05 3.875561e-04 1.291865e-04
 [352,] 8.844185e-05 3.948001e-04 1.316010e-04
 [353,] 8.844185e-05 7.949116e-05 2.649702e-05
 [354,] 8.844185e-05 8.937463e-05 2.979161e-05
 [355,] 8.844185e-05 4.932254e-05 1.644087e-05
 [356,] 8.844185e-05 8.259397e-05 2.753129e-05
 [357,] 8.844185e-05 5.713371e-05 1.904453e-05
 [358,] 8.844185e-05 6.682859e-05 2.227626e-05
 [359,] 8.844185e-05 9.181262e-05 3.060430e-05
 [360,] 8.844185e-05 9.759332e-05 3.253104e-05
 [361,] 8.844185e-05 6.220261e-05 2.073420e-05
 [362,] 8.844185e-05 4.827295e-05 1.609101e-05
 [363,] 8.844185e-05 7.474182e-05 2.491391e-05
 [364,] 8.844185e-05 3.215489e-04 1.071838e-04
 [365,] 8.844185e-05 6.535396e-05 2.178473e-05
 [366,] 8.844185e-05 4.866645e-05 1.622218e-05
 [367,] 8.844185e-05 8.489977e-05 2.830003e-05
 [368,] 8.844185e-05 7.315189e-05 2.438404e-05
 [369,] 8.844185e-05 6.241844e-05 2.080615e-05
 [370,] 8.844185e-05 6.794293e-05 2.264766e-05
 [371,] 8.844185e-05 9.539656e-05 3.179899e-05
 [372,] 8.844185e-05 1.202527e-04 4.008408e-05
 [373,] 8.844185e-05 1.203954e-04 4.013166e-05
 [374,] 8.844185e-05 6.117516e-05 2.039166e-05
 [375,] 8.844185e-05 5.657247e-05 1.885746e-05
 [376,] 8.844185e-05 7.784313e-05 2.594768e-05
 [377,] 8.844185e-05 5.025927e-04 1.675288e-04
 [378,] 8.844185e-05 5.489306e-05 1.829765e-05
 [379,] 8.844185e-05 5.887428e-05 1.962471e-05
 [380,] 8.844185e-05 1.128694e-04 3.762299e-05
 [381,] 8.844185e-05 5.374944e-04 1.791626e-04
 [382,] 8.844185e-05 5.303160e-04 1.767700e-04
 [383,] 8.844185e-05 5.274335e-04 1.758090e-04
 [384,] 8.844185e-05 8.333776e-05 2.777922e-05
 [385,] 8.844185e-05 5.930225e-05 1.976736e-05
 [386,] 8.844185e-05 5.567522e-05 1.855835e-05
 [387,] 8.844185e-05 5.205909e-04 1.735282e-04
 [388,] 8.844185e-05 1.286065e-04 4.286874e-05
 [389,] 8.844185e-05 1.093182e-04 3.643933e-05
 [390,] 8.844185e-05 5.127257e-04 1.709064e-04
 [391,] 8.844185e-05 5.487742e-05 1.829244e-05
 [392,] 8.844185e-05 8.563153e-05 2.854396e-05
 [393,] 8.844185e-05 8.275950e-05 2.758648e-05
 [394,] 8.844185e-05 9.813758e-04 3.271200e-04
 [395,] 8.844185e-05 7.779762e-05 2.593269e-05
 [396,] 8.844185e-05 1.743859e-04 5.812804e-05
 [397,] 8.844185e-05 1.756626e-04 5.855314e-05
 [398,] 8.844185e-05 1.282715e-04 4.275666e-05
 [399,] 8.844185e-05 7.386899e-05 2.462299e-05
 [400,] 8.844185e-05 3.895556e-04 1.298506e-04
 [401,] 8.844185e-05 6.010819e-05 2.003594e-05
 [402,] 8.844185e-05 9.700933e-05 3.233669e-05
 [403,] 8.844185e-05 5.886354e-05 1.962119e-05
 [404,] 8.844185e-05 9.286393e-05 3.095499e-05
 [405,] 8.844185e-05 5.381286e-05 1.793758e-05
 [406,] 8.844185e-05 4.645923e-05 1.548626e-05
 [407,] 8.844185e-05 5.105857e-05 1.701951e-05
 [408,] 8.844185e-05 5.297027e-05 1.765675e-05
 [409,] 8.844185e-05 5.391453e-05 1.797147e-05
 [410,] 8.844185e-05 5.288538e-05 1.762842e-05
 [411,] 8.844185e-05 5.553781e-05 1.851250e-05
 [412,] 8.844185e-05 3.157885e-04 1.052657e-04
 [413,] 8.844185e-05 3.996633e-05 1.332211e-05
 [414,] 8.844185e-05 7.162523e-05 2.387492e-05
 [415,] 8.844185e-05 4.780813e-05 1.593604e-05
 [416,] 8.844185e-05 9.375456e-05 3.125122e-05
 [417,] 8.844185e-05 7.302796e-05 2.434250e-05
 [418,] 8.844185e-05 6.984350e-05 2.328104e-05
 [419,] 8.844185e-05 6.997880e-05 2.332613e-05
 [420,] 8.844185e-05 4.421406e-05 1.473797e-05
 [421,] 8.844185e-05 8.316674e-05 2.772198e-05
 [422,] 8.844185e-05 6.716645e-05 2.238871e-05
 [423,] 8.844185e-05 6.760226e-05 2.253406e-05
 [424,] 8.844185e-05 9.042135e-05 3.014021e-05
 [425,] 8.844185e-05 9.180582e-05 3.060155e-05
 [426,] 8.844185e-05 6.655169e-05 2.218379e-05
 [427,] 8.844185e-05 4.346964e-05 1.448984e-05
 [428,] 8.844185e-05 4.314007e-05 1.437998e-05
 [429,] 8.844185e-05 5.674748e-05 1.891578e-05
 [430,] 8.844185e-05 5.582504e-05 1.860829e-05
 [431,] 8.844185e-05 6.902161e-05 2.300709e-05
 [432,] 8.844185e-05 5.605452e-05 1.868479e-05
 [433,] 8.844185e-05 7.393026e-05 2.464330e-05
 [434,] 8.844185e-05 9.204061e-05 3.068017e-05
 [435,] 8.844185e-05 5.875555e-05 1.958517e-05
 [436,] 8.844185e-05 4.887280e-05 1.629082e-05
 [437,] 8.844185e-05 6.522624e-05 2.174207e-05
 [438,] 8.844185e-05 6.982319e-05 2.327432e-05
 [439,] 8.844185e-05 8.403218e-05 2.801067e-05
 [440,] 8.844185e-05 7.003451e-05 2.334475e-05
 [441,] 8.844185e-05 7.905283e-05 2.635094e-05
 [442,] 8.844185e-05 7.973622e-05 2.657872e-05
 [443,] 8.844185e-05 5.702037e-05 1.900683e-05
 [444,] 8.844185e-05 8.365326e-05 2.788442e-05
 [445,] 8.844185e-05 7.507093e-05 2.502343e-05
 [446,] 8.844185e-05 6.254700e-05 2.084901e-05
 [447,] 8.844185e-05 7.964843e-05 2.654934e-05
 [448,] 8.844185e-05 8.897689e-05 2.965849e-05
 [449,] 8.844185e-05 8.519461e-05 2.839778e-05
 [450,] 8.844185e-05 6.365745e-05 2.121916e-05
 [451,] 8.844185e-05 8.662751e-05 2.887541e-05
 [452,] 8.844185e-05 8.478721e-05 2.826199e-05
 [453,] 8.844185e-05 5.824065e-05 1.941363e-05
 [454,] 8.844185e-05 6.610682e-05 2.203542e-05
 [455,] 8.844185e-05 6.747207e-05 2.249069e-05
 [456,] 8.844185e-05 6.641955e-05 2.214005e-05
 [457,] 8.844185e-05 9.845603e-05 3.281952e-05
 [458,] 8.844185e-05 6.650087e-05 2.216716e-05
 [459,] 8.844185e-05 4.636822e-05 1.545601e-05
 [460,] 8.844185e-05 4.243931e-05 1.414633e-05
 [461,] 8.844185e-05 7.762989e-05 2.587687e-05
 [462,] 8.844185e-05 8.149415e-05 2.716472e-05
 [463,] 8.844185e-05 4.336931e-05 1.445630e-05
 [464,] 8.844185e-05 7.519615e-05 2.506538e-05
 [465,] 8.844185e-05 4.702378e-05 1.567452e-05
 [466,] 8.844185e-05 8.269195e-05 2.756397e-05
 [467,] 8.844185e-05 7.775528e-05 2.591869e-05
 [468,] 8.844185e-05 7.807962e-05 2.602681e-05
 [469,] 8.844185e-05 6.508894e-05 2.169631e-05
 [470,] 8.844185e-05 6.633342e-05 2.211134e-05
 [471,] 8.844185e-05 8.039238e-05 2.679688e-05
 [472,] 8.844185e-05 6.038802e-05 2.012901e-05
 [473,] 8.844185e-05 8.731442e-05 2.910479e-05
 [474,] 8.844185e-05 6.124859e-05 2.041593e-05
 [475,] 8.844185e-05 5.314634e-05 1.771539e-05
 [476,] 8.844185e-05 6.128016e-05 2.042673e-05
 [477,] 8.844185e-05 4.282931e-05 1.427641e-05
 [478,] 8.844185e-05 6.691577e-05 2.230518e-05
 [479,] 8.844185e-05 2.597097e-04 8.656881e-05
 [480,] 8.844185e-05 2.956356e-04 9.854409e-05
 [481,] 8.844185e-05 1.210442e-04 4.034820e-05
 [482,] 8.844185e-05 4.485952e-05 1.495309e-05
 [483,] 8.844185e-05 6.760497e-05 2.253494e-05
 [484,] 8.844185e-05 3.336212e-04 1.112041e-04
 [485,] 8.844185e-05 3.276661e-04 1.092188e-04
 [486,] 8.844185e-05 2.563925e-04 8.546255e-05
 [487,] 8.844185e-05 2.044591e-04 6.815189e-05
 [488,] 8.844185e-05 3.939547e-04 1.313171e-04
 [489,] 8.844185e-05 2.582602e-04 8.608514e-05
 [490,] 8.844185e-05 7.328213e-05 2.442736e-05
 [491,] 8.844185e-05 7.284191e-05 2.428057e-05
 [492,] 8.844185e-05 2.256838e-04 7.522694e-05
 [493,] 8.844185e-05 7.819978e-05 2.606691e-05
 [494,] 8.844185e-05 7.641548e-05 2.547176e-05
 [495,] 8.844185e-05 3.336429e-04 1.112139e-04
 [496,] 8.844185e-05 2.350303e-04 7.834248e-05
 [497,] 8.844185e-05 6.056427e-05 2.018802e-05
 [498,] 8.844185e-05 3.314658e-04 1.104884e-04
 [499,] 8.844185e-05 3.121380e-04 1.040454e-04
 [500,] 8.844185e-05 7.484060e-05 2.494716e-05
 [501,] 8.844185e-05 4.985921e-05 1.661969e-05
 [502,] 8.844185e-05 1.081966e-04 3.606598e-05
 [503,] 8.844185e-05 7.767396e-05 2.589146e-05
 [504,] 8.844185e-05 6.877943e-05 2.292620e-05
 [505,] 8.844185e-05 6.202059e-05 2.067369e-05
 [506,] 8.844185e-05 1.494803e-03 4.982790e-04
 [507,] 8.844185e-05 3.854476e-04 1.284833e-04
 [508,] 8.844185e-05 4.772765e-05 1.590909e-05
 [509,] 8.844185e-05 4.286583e-05 1.428862e-05
 [510,] 8.844185e-05 9.877026e-05 3.292423e-05
 [511,] 8.844185e-05 8.047519e-05 2.682589e-05
 [512,] 8.844185e-05 5.696435e-05 1.898834e-05
 [513,] 8.844185e-05 5.426929e-05 1.808980e-05
 [514,] 8.844185e-05 5.769010e-05 1.923025e-05
 [515,] 8.844185e-05 8.140319e-05 2.713438e-05
 [516,] 8.844185e-05 7.712585e-05 2.570878e-05
 [517,] 8.844185e-05 8.316532e-05 2.772204e-05
 [518,] 8.844185e-05 4.214853e-05 1.404948e-05
 [519,] 8.844185e-05 4.244489e-05 1.414826e-05
 [520,] 8.844185e-05 6.983707e-05 2.327899e-05
 [521,] 8.844185e-05 4.231257e-05 1.410417e-05
 [522,] 8.844185e-05 5.145170e-05 1.715071e-05
 [523,] 8.844185e-05 7.784043e-05 2.594697e-05
 [524,] 8.844185e-05 7.784367e-05 2.594806e-05
 [525,] 8.844185e-05 4.193991e-05 1.397999e-05
 [526,] 8.844185e-05 5.298716e-05 1.766269e-05
 [527,] 8.844185e-05 7.780496e-05 2.593514e-05
 [528,] 8.844185e-05 7.784043e-05 2.594697e-05
 [529,] 8.844185e-05 4.700770e-05 1.566941e-05
 [530,] 8.844185e-05 5.671580e-05 1.890564e-05
 [531,] 8.844185e-05 5.589919e-05 1.863342e-05
 [532,] 8.844185e-05 1.663114e-04 5.543907e-05
 [533,] 8.844185e-05 7.613048e-05 2.537776e-05
 [534,] 8.844185e-05 3.021706e-04 1.007289e-04
 [535,] 8.844185e-05 6.568633e-05 2.189525e-05
 [536,] 8.844185e-05 6.128235e-05 2.042777e-05
 [537,] 8.844185e-05 6.160877e-05 2.053672e-05
 [538,] 8.844185e-05 6.507807e-05 2.169296e-05
 [539,] 8.844185e-05 5.703754e-05 1.901287e-05
 [540,] 8.844185e-05 4.277477e-05 1.425823e-05
 [541,] 8.844185e-05 5.852011e-05 1.950671e-05
 [542,] 8.844185e-05 5.696126e-05 1.898709e-05
 [543,] 8.844185e-05 5.975727e-05 1.991890e-05
 [544,] 8.844185e-05 8.814808e-05 2.938308e-05
 [545,] 8.844185e-05 1.718570e-04 5.728806e-05
 [546,] 8.844185e-05 4.357313e-05 1.452434e-05
 [547,] 8.844185e-05 1.788661e-04 5.962433e-05
 [548,] 8.844185e-05 1.917461e-04 6.391749e-05
 [549,] 8.844185e-05 9.512166e-05 3.170746e-05
 [550,] 8.844185e-05 9.094732e-05 3.031600e-05
 [551,] 8.844185e-05 9.130686e-05 3.043586e-05
 [552,] 8.844185e-05 9.110304e-05 3.036791e-05
 [553,] 8.844185e-05 1.762977e-04 5.876814e-05
 [554,] 8.844185e-05 9.557688e-05 3.185919e-05
 [555,] 8.844185e-05 6.887480e-05 2.295828e-05
 [556,] 8.844185e-05 9.476641e-05 3.158902e-05
 [557,] 8.844185e-05 7.760736e-05 2.586925e-05
 [558,] 8.844185e-05 9.289467e-05 3.096511e-05
 [559,] 8.844185e-05 1.997741e-04 6.659414e-05
 [560,] 8.844185e-05 4.181520e-05 1.393840e-05
 [561,] 8.844185e-05 6.749148e-05 2.249717e-05
 [562,] 8.844185e-05 6.332152e-05 2.110702e-05
 [563,] 8.844185e-05 9.331067e-05 3.110381e-05
 [564,] 8.844185e-05 9.541176e-05 3.180419e-05
 [565,] 8.844185e-05 6.909872e-05 2.303294e-05
 [566,] 8.844185e-05 6.920956e-05 2.306983e-05
 [567,] 8.844185e-05 9.541171e-05 3.180416e-05
 [568,] 8.844185e-05 4.105557e-05 1.368513e-05
 [569,] 8.844185e-05 1.022952e-04 3.409870e-05
 [570,] 8.844185e-05 9.404400e-05 3.134826e-05
 [571,] 8.844185e-05 9.312332e-05 3.104135e-05
 [572,] 8.844185e-05 9.242104e-05 3.080724e-05
 [573,] 8.844185e-05 1.095322e-04 3.651105e-05
 [574,] 8.844185e-05 9.401554e-05 3.133873e-05
 [575,] 8.844185e-05 8.928545e-05 2.976203e-05
 [576,] 8.844185e-05 1.148150e-04 3.827218e-05
 [577,] 8.844185e-05 6.500212e-05 2.166716e-05
 [578,] 8.844185e-05 6.309290e-05 2.103099e-05
 [579,] 8.844185e-05 2.147761e-04 7.159615e-05
 [580,] 8.844185e-05 6.845319e-05 2.281769e-05
 [581,] 8.844185e-05 1.164400e-04 3.881379e-05
 [582,] 8.844185e-05 8.210704e-05 2.736845e-05
 [583,] 8.844185e-05 4.267980e-05 1.422657e-05
 [584,] 8.844185e-05 6.295720e-05 2.098576e-05
 [585,] 8.844185e-05 1.647916e-04 5.493191e-05
 [586,] 8.844185e-05 8.670091e-05 2.889966e-05
 [587,] 8.844185e-05 8.065270e-05 2.688369e-05
 [588,] 8.844185e-05 5.484378e-05 1.828163e-05
 [589,] 8.844185e-05 4.441900e-05 1.480630e-05
 [590,] 8.844185e-05 6.073951e-05 2.024652e-05
 [591,] 8.844185e-05 4.917011e-05 1.639027e-05
 [592,] 8.844185e-05 6.102920e-05 2.034309e-05
 [593,] 8.844185e-05 4.339010e-05 1.446330e-05
 [594,] 8.844185e-05 7.610990e-05 2.537007e-05
 [595,] 8.844185e-05 4.998006e-05 1.666025e-05
 [596,] 8.844185e-05 2.732682e-04 9.109282e-05
 [597,] 8.844185e-05 7.392016e-05 2.463966e-05
 [598,] 8.844185e-05 5.204688e-05 1.734924e-05
 [599,] 8.844185e-05 9.602477e-05 3.200848e-05
 [600,] 8.844185e-05 5.103616e-05 1.701230e-05
 [601,] 8.844185e-05 5.071215e-05 1.690431e-05
 [602,] 8.844185e-05 5.014078e-05 1.671383e-05
 [603,] 8.844185e-05 6.486625e-05 2.162212e-05
 [604,] 8.844185e-05 8.685207e-05 2.895011e-05
 [605,] 8.844185e-05 6.291137e-05 2.097048e-05
 [606,] 8.844185e-05 4.318728e-05 1.439570e-05
 [607,] 8.844185e-05 6.908323e-05 2.302777e-05
 [608,] 8.844185e-05 1.446393e-04 4.821414e-05
 [609,] 8.844185e-05 5.089582e-05 1.696553e-05
 [610,] 8.844185e-05 2.201795e-04 7.339634e-05
 [611,] 8.844185e-05 5.846724e-05 1.948949e-05
 [612,] 8.844185e-05 5.077307e-05 1.692461e-05
 [613,] 8.844185e-05 8.248908e-05 2.749578e-05
 [614,] 8.844185e-05 6.070252e-05 2.023419e-05
 [615,] 8.844185e-05 5.061920e-05 1.687331e-05
 [616,] 8.844185e-05 7.258254e-05 2.419377e-05
 [617,] 8.844185e-05 5.073866e-05 1.691313e-05
 [618,] 8.844185e-05 4.464874e-05 1.488305e-05
 [619,] 8.844185e-05 4.582847e-05 1.527632e-05
 [620,] 8.844185e-05 4.655489e-05 1.551820e-05
 [621,] 8.844185e-05 2.010333e-04 6.701387e-05
 [622,] 8.844185e-05 8.562699e-05 2.854253e-05
 [623,] 8.844185e-05 4.322248e-05 1.440761e-05
 [624,] 8.844185e-05 3.981202e-05 1.327067e-05
 [625,] 8.844185e-05 7.706855e-05 2.568901e-05
 [626,] 8.844185e-05 5.946794e-05 1.982267e-05
 [627,] 8.844185e-05 9.669568e-05 3.223242e-05
 [628,] 8.844185e-05 1.477644e-04 4.925723e-05
 [629,] 8.844185e-05 4.454209e-05 1.484742e-05
 [630,] 8.844185e-05 4.674569e-05 1.558182e-05
 [631,] 8.844185e-05 4.210463e-05 1.403492e-05
 [632,] 8.844185e-05 8.091340e-05 2.697078e-05
 [633,] 8.844185e-05 8.340431e-05 2.780100e-05
 [634,] 8.844185e-05 7.513432e-05 2.504444e-05
 [635,] 8.844185e-05 4.011499e-05 1.337168e-05
 [636,] 8.844185e-05 1.164253e-04 3.880795e-05
 [637,] 8.844185e-05 4.926693e-05 1.642234e-05
 [638,] 8.844185e-05 5.094703e-05 1.698238e-05
 [639,] 8.844185e-05 8.068793e-05 2.689618e-05
 [640,] 8.844185e-05 6.425170e-05 2.141726e-05
 [641,] 8.844185e-05 6.407987e-05 2.135997e-05
 [642,] 8.844185e-05 7.580422e-05 2.526805e-05
 [643,] 8.844185e-05 4.885740e-05 1.628579e-05
 [644,] 8.844185e-05 2.361524e-04 7.871524e-05
 [645,] 8.844185e-05 8.299199e-05 2.766399e-05
 [646,] 8.844185e-05 1.248924e-04 4.163136e-05
 [647,] 8.844185e-05 2.297477e-04 7.658555e-05
 [648,] 8.844185e-05 1.728177e-04 5.760858e-05
 [649,] 8.844185e-05 1.134105e-04 3.780304e-05
 [650,] 8.844185e-05 5.932380e-05 1.977467e-05
 [651,] 8.844185e-05 5.578242e-05 1.859395e-05
 [652,] 8.844185e-05 3.241353e-04 1.080460e-04
 [653,] 8.844185e-05 7.348010e-05 2.449328e-05
 [654,] 8.844185e-05 4.143460e-05 1.381157e-05
 [655,] 8.844185e-05 7.355728e-05 2.451909e-05
 [656,] 8.844185e-05 4.017291e-05 1.339099e-05
 [657,] 8.844185e-05 4.473393e-05 1.491125e-05
 [658,] 8.844185e-05 8.019673e-05 2.673271e-05
 [659,] 8.844185e-05 8.442028e-05 2.814012e-05
 [660,] 8.844185e-05 9.819966e-05 3.273270e-05
 [661,] 8.844185e-05 9.734925e-05 3.244959e-05
 [662,] 8.844185e-05 3.973701e-05 1.324566e-05
 [663,] 8.844185e-05 4.520272e-05 1.506751e-05
 [664,] 8.844185e-05 4.780040e-05 1.593343e-05
 [665,] 8.844185e-05 4.603897e-05 1.534624e-05
 [666,] 8.844185e-05 4.104679e-05 1.368223e-05
 [667,] 8.844185e-05 1.944923e-04 6.482942e-05
 [668,] 8.844185e-05 2.252685e-04 7.508787e-05
 [669,] 8.844185e-05 2.028122e-04 6.760285e-05
 [670,] 8.844185e-05 2.258343e-04 7.527631e-05
 [671,] 8.844185e-05 2.225343e-04 7.417658e-05
 [672,] 8.844185e-05 1.720866e-04 5.736129e-05
 [673,] 8.844185e-05 2.159039e-04 7.196684e-05
 [674,] 8.844185e-05 2.172277e-04 7.240778e-05
 [675,] 8.844185e-05 1.719451e-04 5.731620e-05
 [676,] 8.844185e-05 1.167930e-04 3.893139e-05
 [677,] 8.844185e-05 7.700844e-05 2.566946e-05
 [678,] 8.844185e-05 5.632455e-05 1.877487e-05
 [679,] 8.844185e-05 1.353630e-04 4.512021e-05
 [680,] 8.844185e-05 1.717530e-04 5.724987e-05
 [681,] 8.844185e-05 6.465540e-05 2.155210e-05
 [682,] 8.844185e-05 4.058413e-05 1.352811e-05
 [683,] 8.844185e-05 5.958209e-05 1.986094e-05
 [684,] 8.844185e-05 5.742815e-05 1.914272e-05
 [685,] 8.844185e-05 1.343748e-04 4.479079e-05
 [686,] 8.844185e-05 5.805669e-05 1.935224e-05
 [687,] 8.844185e-05 4.025815e-05 1.341943e-05
 [688,] 8.844185e-05 8.729275e-05 2.909717e-05
 [689,] 8.844185e-05 9.773489e-05 3.257889e-05
 [690,] 8.844185e-05 7.064264e-05 2.354788e-05
 [691,] 8.844185e-05 4.092127e-05 1.364048e-05
 [692,] 8.844185e-05 5.665548e-05 1.888519e-05
 [693,] 8.844185e-05 6.825112e-05 2.275069e-05
 [694,] 8.844185e-05 4.121326e-05 1.373782e-05
 [695,] 8.844185e-05 4.110882e-05 1.370301e-05
 [696,] 8.844185e-05 1.313374e-04 4.377837e-05
 [697,] 8.844185e-05 1.616165e-04 5.387053e-05
 [698,] 8.844185e-05 5.744986e-05 1.914996e-05
 [699,] 8.844185e-05 9.327718e-05 3.109300e-05
 [700,] 8.844185e-05 1.309201e-04 4.363929e-05
 [701,] 8.844185e-05 5.743267e-05 1.914423e-05
 [702,] 8.844185e-05 9.164144e-05 3.054768e-05
 [703,] 8.844185e-05 9.875347e-05 3.291855e-05
 [704,] 8.844185e-05 8.281983e-05 2.760668e-05
 [705,] 8.844185e-05 8.669479e-05 2.889880e-05
 [706,] 8.844185e-05 1.340131e-04 4.467009e-05
 [707,] 8.844185e-05 9.065565e-05 3.021908e-05
 [708,] 8.844185e-05 4.008650e-05 1.336217e-05
 [709,] 8.844185e-05 1.283334e-04 4.277713e-05
 [710,] 8.844185e-05 7.727888e-05 2.576005e-05
 [711,] 8.844185e-05 4.385817e-05 1.461930e-05
 [712,] 8.844185e-05 4.368946e-05 1.456307e-05
 [713,] 8.844185e-05 4.388320e-05 1.462765e-05
 [714,] 8.844185e-05 6.288830e-05 2.096332e-05
 [715,] 8.844185e-05 5.823943e-05 1.941315e-05
 [716,] 8.844185e-05 1.772805e-04 5.909676e-05
 [717,] 8.844185e-05 1.793086e-04 5.977277e-05
 [718,] 8.844185e-05 6.676423e-05 2.225474e-05
 [719,] 8.844185e-05 4.190285e-05 1.396755e-05
 [720,] 8.844185e-05 4.203073e-05 1.401017e-05
 [721,] 8.844185e-05 6.184053e-05 2.061346e-05
 [722,] 8.844185e-05 5.840373e-05 1.946792e-05
 [723,] 8.844185e-05 8.073815e-05 2.691315e-05
 [724,] 8.844185e-05 4.145828e-05 1.381937e-05
 [725,] 8.844185e-05 4.711298e-05 1.570419e-05
 [726,] 8.844185e-05 4.886151e-05 1.628724e-05
 [727,] 8.844185e-05 6.648616e-05 2.216240e-05
 [728,] 8.844185e-05 7.309867e-05 2.436657e-05
 [729,] 8.844185e-05 4.151650e-05 1.383880e-05
 [730,] 8.844185e-05 6.728521e-05 2.242871e-05
 [731,] 8.844185e-05 4.137368e-05 1.379120e-05
 [732,] 8.844185e-05 5.670489e-05 1.890162e-05
 [733,] 8.844185e-05 4.024493e-05 1.341498e-05
 [734,] 8.844185e-05 6.218649e-05 2.072883e-05
 [735,] 8.844185e-05 4.031162e-05 1.343722e-05
 [736,] 8.844185e-05 4.036686e-05 1.345564e-05
 [737,] 8.844185e-05 5.747325e-05 1.915775e-05
 [738,] 8.844185e-05 6.222429e-05 2.074143e-05
 [739,] 8.844185e-05 4.019920e-05 1.339974e-05
 [740,] 8.844185e-05 4.768425e-05 1.589475e-05
 [741,] 8.844185e-05 5.875246e-05 1.958438e-05
 [742,] 8.844185e-05 3.982401e-05 1.327467e-05
 [743,] 8.844185e-05 4.248221e-05 1.416074e-05
 [744,] 8.844185e-05 3.987830e-05 1.329277e-05
 [745,] 8.844185e-05 7.400428e-05 2.466789e-05
 [746,] 8.844185e-05 6.178392e-05 2.059452e-05
 [747,] 8.844185e-05 5.753729e-05 1.917910e-05
 [748,] 8.844185e-05 7.576200e-05 2.525375e-05
 [749,] 8.844185e-05 6.192189e-05 2.064049e-05
 [750,] 8.844185e-05 6.130056e-05 2.043339e-05
 [751,] 8.844185e-05 6.187288e-05 2.062416e-05
 [752,] 8.844185e-05 6.128817e-05 2.042926e-05
 [753,] 8.844185e-05 6.082158e-05 2.027373e-05
 [754,] 8.844185e-05 5.740047e-05 1.913349e-05
 [755,] 8.844185e-05 7.916721e-05 2.638881e-05
 [756,] 8.844185e-05 8.173927e-05 2.724640e-05
 [757,] 8.844185e-05 7.748316e-05 2.582771e-05
 [758,] 8.844185e-05 9.569388e-05 3.189904e-05
 [759,] 8.844185e-05 6.399214e-05 2.133057e-05
 [760,] 8.844185e-05 8.065631e-05 2.688543e-05
 [761,] 8.844185e-05 6.085666e-05 2.028542e-05
 [762,] 8.844185e-05 5.328660e-05 1.776221e-05
 [763,] 8.844185e-05 6.092168e-05 2.030709e-05
 [764,] 8.844185e-05 5.389452e-05 1.796493e-05
 [765,] 8.844185e-05 5.808374e-05 1.936106e-05
 [766,] 8.844185e-05 7.051816e-05 2.350584e-05
 [767,] 8.844185e-05 7.065353e-05 2.355096e-05
 [768,] 8.844185e-05 4.953138e-05 1.651051e-05
 [769,] 8.844185e-05 4.955231e-05 1.651740e-05
 [770,] 8.844185e-05 5.942728e-05 1.980891e-05
 [771,] 8.844185e-05 5.728268e-05 1.909423e-05
 [772,] 8.844185e-05 5.607521e-05 1.869193e-05
 [773,] 8.844185e-05 5.727025e-05 1.909008e-05
 [774,] 8.844185e-05 8.922316e-05 2.974068e-05
 [775,] 8.844185e-05 5.800061e-05 1.933375e-05
 [776,] 8.844185e-05 3.996328e-05 1.332112e-05
 [777,] 8.844185e-05 5.761375e-05 1.920480e-05
 [778,] 8.844185e-05 5.726975e-05 1.908991e-05
 [779,] 8.844185e-05 4.281770e-05 1.427246e-05
 [780,] 8.844185e-05 5.489023e-05 1.829691e-05
 [781,] 8.844185e-05 4.351877e-05 1.450622e-05
 [782,] 8.844185e-05 6.765096e-05 2.255035e-05
 [783,] 8.844185e-05 5.726268e-05 1.908756e-05
 [784,] 8.844185e-05 9.398566e-05 3.132958e-05
 [785,] 8.844185e-05 7.676243e-05 2.558735e-05
 [786,] 8.844185e-05 4.067245e-05 1.355747e-05
 [787,] 8.844185e-05 5.815485e-05 1.938497e-05
 [788,] 8.844185e-05 5.744798e-05 1.914933e-05
 [789,] 8.844185e-05 8.153456e-05 2.717811e-05
 [790,] 8.844185e-05 6.174600e-05 2.058225e-05
 [791,] 8.844185e-05 5.864281e-05 1.954759e-05
 [792,] 8.844185e-05 5.390319e-05 1.796771e-05
 [793,] 8.844185e-05 5.528154e-05 1.842720e-05
 [794,] 8.844185e-05 5.693117e-05 1.897708e-05
 [795,] 8.844185e-05 5.519399e-05 1.839801e-05
 [796,] 8.844185e-05 4.139331e-05 1.379770e-05
 [797,] 8.844185e-05 4.121583e-05 1.373855e-05
 [798,] 8.844185e-05 6.488584e-05 2.162889e-05
 [799,] 8.844185e-05 1.231003e-04 4.103281e-05
 [800,] 8.844185e-05 8.401698e-05 2.800573e-05
 [801,] 8.844185e-05 6.387919e-05 2.129335e-05
 [802,] 8.844185e-05 9.284939e-05 3.095000e-05
 [803,] 8.844185e-05 1.140616e-04 3.801994e-05
 [804,] 8.844185e-05 1.196496e-04 3.988269e-05
 [805,] 8.844185e-05 4.425704e-05 1.475233e-05
 [806,] 8.844185e-05 7.568325e-05 2.522775e-05
 [807,] 8.844185e-05 4.729483e-05 1.576466e-05
 [808,] 8.844185e-05 4.298391e-05 1.432805e-05
 [809,] 8.844185e-05 1.091923e-04 3.639671e-05
 [810,] 8.844185e-05 4.319509e-05 1.439846e-05
 [811,] 8.844185e-05 5.382648e-05 1.794169e-05
 [812,] 8.844185e-05 9.175639e-05 3.058490e-05
 [813,] 8.844185e-05 9.435818e-05 3.145215e-05
 [814,] 8.844185e-05 4.253272e-05 1.417765e-05
 [815,] 8.844185e-05 5.347734e-05 1.782532e-05
 [816,] 8.844185e-05 8.434578e-05 2.811482e-05
 [817,] 8.844185e-05 5.469299e-05 1.823050e-05
 [818,] 8.844185e-05 6.387282e-05 2.129079e-05
 [819,] 8.844185e-05 5.892944e-05 1.964303e-05
 [820,] 8.844185e-05 4.185262e-05 1.395087e-05
 [821,] 8.844185e-05 5.406548e-05 1.802136e-05
 [822,] 8.844185e-05 9.170765e-05 3.056915e-05
 [823,] 8.844185e-05 4.194190e-05 1.398063e-05
 [824,] 8.844185e-05 6.930944e-05 2.310278e-05
 [825,] 8.844185e-05 9.308414e-05 3.102798e-05
 [826,] 8.844185e-05 4.892535e-05 1.630809e-05
 [827,] 8.844185e-05 5.498122e-05 1.832657e-05
 [828,] 8.844185e-05 5.493371e-05 1.831074e-05
 [829,] 8.844185e-05 5.533996e-05 1.844614e-05
 [830,] 8.844185e-05 4.203866e-05 1.401286e-05
 [831,] 8.844185e-05 4.428328e-05 1.476113e-05
 [832,] 8.844185e-05 6.525706e-05 2.175197e-05
 [833,] 8.844185e-05 6.702373e-05 2.234086e-05
 [834,] 8.844185e-05 4.415965e-05 1.471992e-05
 [835,] 8.844185e-05 6.466591e-05 2.155493e-05
 [836,] 8.844185e-05 4.451138e-05 1.483714e-05
 [837,] 8.844185e-05 6.737747e-05 2.245877e-05
 [838,] 8.844185e-05 6.455413e-05 2.151769e-05
 [839,] 8.844185e-05 4.985776e-05 1.661921e-05
 [840,] 8.844185e-05 7.888825e-05 2.629605e-05
 [841,] 8.844185e-05 8.222072e-05 2.740685e-05
 [842,] 8.844185e-05 4.063912e-05 1.354636e-05
 [843,] 8.844185e-05 6.511532e-05 2.170494e-05
 [844,] 8.844185e-05 8.483216e-05 2.827726e-05
 [845,] 8.844185e-05 7.569898e-05 2.523315e-05
 [846,] 8.844185e-05 9.811774e-05 3.270530e-05
 [847,] 8.844185e-05 6.029815e-05 2.009949e-05
 [848,] 8.844185e-05 9.142576e-05 3.047468e-05
 [849,] 8.844185e-05 6.623543e-05 2.207824e-05
 [850,] 8.844185e-05 5.102817e-05 1.700931e-05
 [851,] 8.844185e-05 5.116236e-05 1.705404e-05
 [852,] 8.844185e-05 5.106725e-05 1.702233e-05
 [853,] 8.844185e-05 4.322241e-05 1.440754e-05
 [854,] 8.844185e-05 4.834877e-05 1.611628e-05
 [855,] 8.844185e-05 4.319813e-05 1.439945e-05
 [856,] 8.844185e-05 1.429690e-04 4.765731e-05
 [857,] 8.844185e-05 4.698860e-05 1.566288e-05
 [858,] 8.844185e-05 4.919690e-05 1.639899e-05
 [859,] 8.844185e-05 4.881342e-05 1.627116e-05
 [860,] 8.844185e-05 4.215440e-05 1.405151e-05
 [861,] 8.844185e-05 7.347294e-05 2.449085e-05
 [862,] 8.844185e-05 6.351472e-05 2.117212e-05
 [863,] 8.844185e-05 1.251447e-04 4.171523e-05
 [864,] 8.844185e-05 6.406433e-05 2.135533e-05
 [865,] 8.844185e-05 4.146866e-05 1.382288e-05
 [866,] 8.844185e-05 5.126318e-05 1.708777e-05
 [867,] 8.844185e-05 6.350043e-05 2.116735e-05
 [868,] 8.844185e-05 1.351056e-04 4.503611e-05
 [869,] 8.844185e-05 4.828614e-05 1.609535e-05
 [870,] 8.844185e-05 1.291500e-04 4.305080e-05
 [871,] 8.844185e-05 1.292899e-04 4.309745e-05
 [872,] 8.844185e-05 1.191141e-04 3.970640e-05
 [873,] 8.844185e-05 4.812678e-05 1.604223e-05
 [874,] 8.844185e-05 7.226180e-05 2.408731e-05
 [875,] 8.844185e-05 9.717016e-05 3.239031e-05
 [876,] 8.844185e-05 7.110068e-05 2.370025e-05
 [877,] 8.844185e-05 1.081428e-04 3.604823e-05
 [878,] 8.844185e-05 7.116144e-05 2.372051e-05
 [879,] 8.844185e-05 7.105233e-05 2.368413e-05
 [880,] 8.844185e-05 7.407729e-05 2.469215e-05
 [881,] 8.844185e-05 7.102049e-05 2.367351e-05
 [882,] 8.844185e-05 4.093151e-05 1.364383e-05
 [883,] 8.844185e-05 7.390230e-05 2.463384e-05
 [884,] 8.844185e-05 1.584240e-04 5.280598e-05
 [885,] 8.844185e-05 7.105009e-05 2.368338e-05
 [886,] 8.844185e-05 7.100331e-05 2.366779e-05
 [887,] 8.844185e-05 7.096832e-05 2.365612e-05
 [888,] 8.844185e-05 7.748794e-05 2.582933e-05
 [889,] 8.844185e-05 7.126871e-05 2.375627e-05
 [890,] 8.844185e-05 7.106093e-05 2.368700e-05
 [891,] 8.844185e-05 9.537798e-05 3.179319e-05
 [892,] 8.844185e-05 4.885581e-05 1.628523e-05
 [893,] 8.844185e-05 1.544912e-04 5.149511e-05
 [894,] 8.844185e-05 5.313917e-05 1.771308e-05
 [895,] 8.844185e-05 7.101586e-05 2.367197e-05
 [896,] 8.844185e-05 1.537009e-04 5.123168e-05
 [897,] 8.844185e-05 7.088986e-05 2.362997e-05
 [898,] 8.844185e-05 1.441310e-04 4.804192e-05
 [899,] 8.844185e-05 7.083713e-05 2.361239e-05
 [900,] 8.844185e-05 7.086889e-05 2.362298e-05
 [901,] 8.844185e-05 1.204229e-04 4.014022e-05
 [902,] 8.844185e-05 4.903811e-05 1.634600e-05
 [903,] 8.844185e-05 7.431829e-05 2.477320e-05
 [904,] 8.844185e-05 9.813980e-05 3.271381e-05
 [905,] 8.844185e-05 4.851318e-05 1.617103e-05
 [906,] 8.844185e-05 6.200580e-05 2.066893e-05
 [907,] 8.844185e-05 6.078669e-05 2.026272e-05
 [908,] 8.844185e-05 7.157731e-05 2.385913e-05
 [909,] 8.844185e-05 7.916812e-05 2.639006e-05
 [910,] 8.844185e-05 7.173014e-05 2.391009e-05
 [911,] 8.844185e-05 4.073827e-05 1.357942e-05
 [912,] 8.844185e-05 4.543758e-05 1.514585e-05
 [913,] 8.844185e-05 4.381258e-05 1.460419e-05
 [914,] 8.844185e-05 1.013921e-04 3.379868e-05
 [915,] 8.844185e-05 8.476969e-05 2.825655e-05
 [916,] 8.844185e-05 6.015347e-05 2.005109e-05
 [917,] 8.844185e-05 1.004797e-04 3.349319e-05
 [918,] 8.844185e-05 5.759766e-05 1.919919e-05
 [919,] 8.844185e-05 1.017728e-04 3.392423e-05
 [920,] 8.844185e-05 7.331482e-05 2.443840e-05
 [921,] 8.844185e-05 6.584305e-05 2.194759e-05
 [922,] 8.844185e-05 6.469698e-05 2.156563e-05
 [923,] 8.844185e-05 9.898759e-05 3.299582e-05
 [924,] 8.844185e-05 8.454795e-05 2.818264e-05
 [925,] 8.844185e-05 6.284649e-05 2.094892e-05
 [926,] 8.844185e-05 1.047432e-04 3.491434e-05
 [927,] 8.844185e-05 8.353603e-05 2.784537e-05
 [928,] 8.844185e-05 2.421748e-04 8.072517e-05
 [929,] 8.844185e-05 1.028639e-04 3.428801e-05
 [930,] 8.844185e-05 1.025613e-04 3.418717e-05
 [931,] 8.844185e-05 6.628551e-05 2.209506e-05
 [932,] 8.844185e-05 1.007844e-04 3.359479e-05
 [933,] 8.844185e-05 1.033219e-04 3.444059e-05
 [934,] 8.844185e-05 1.001573e-04 3.338569e-05
 [935,] 8.844185e-05 8.328882e-05 2.776294e-05
 [936,] 8.844185e-05 6.761786e-05 2.254004e-05
 [937,] 8.844185e-05 1.634437e-04 5.448100e-05
 [938,] 8.844185e-05 6.673333e-05 2.224520e-05
 [939,] 8.844185e-05 1.182502e-04 3.941656e-05
 [940,] 8.844185e-05 6.853144e-05 2.284393e-05
 [941,] 8.844185e-05 7.231480e-05 2.410479e-05
 [942,] 8.844185e-05 6.513947e-05 2.171389e-05
 [943,] 8.844185e-05 8.706336e-05 2.902232e-05
 [944,] 8.844185e-05 3.232181e-04 1.077463e-04
 [945,] 8.844185e-05 8.989220e-05 2.996423e-05
 [946,] 8.844185e-05 9.597802e-05 3.199277e-05
 [947,] 8.844185e-05 9.907344e-05 3.302442e-05
 [948,] 8.844185e-05 8.898644e-05 2.966225e-05
 [949,] 8.844185e-05 2.768806e-04 9.229346e-05
 [950,] 8.844185e-05 7.987210e-05 2.662418e-05
 [951,] 8.844185e-05 2.944687e-04 9.815612e-05
 [952,] 8.844185e-05 9.399307e-05 3.133119e-05
 [953,] 8.844185e-05 8.165675e-05 2.721913e-05
 [954,] 8.844185e-05 7.437864e-05 2.479289e-05
 [955,] 8.844185e-05 7.878011e-05 2.626039e-05
 [956,] 8.844185e-05 8.908916e-05 2.969658e-05
 [957,] 8.844185e-05 7.791508e-05 2.597184e-05
 [958,] 8.844185e-05 8.646381e-05 2.882146e-05
 [959,] 8.844185e-05 8.851452e-05 2.950491e-05
 [960,] 8.844185e-05 8.265192e-05 2.755022e-05
 [961,] 8.844185e-05 4.444795e-05 1.481612e-05
 [962,] 8.844185e-05 4.517502e-05 1.505824e-05
 [963,] 8.844185e-05 7.988330e-05 2.662761e-05
 [964,] 8.844185e-05 5.553935e-05 1.851349e-05
 [965,] 8.844185e-05 5.120999e-05 1.707006e-05
 [966,] 8.844185e-05 4.628376e-05 1.542780e-05
 [967,] 8.844185e-05 5.998439e-05 1.999483e-05
 [968,] 8.844185e-05 1.571221e-04 5.237486e-05
 [969,] 8.844185e-05 6.751519e-05 2.250555e-05
 [970,] 8.844185e-05 4.638694e-05 1.546232e-05
 [971,] 8.844185e-05 4.646962e-05 1.548987e-05
 [972,] 8.844185e-05 1.445488e-04 4.818510e-05
 [973,] 8.844185e-05 4.807554e-05 1.602509e-05
 [974,] 8.844185e-05 4.586122e-05 1.528702e-05
 [975,] 8.844185e-05 4.239496e-05 1.413162e-05
 [976,] 8.844185e-05 4.487656e-05 1.495885e-05
 [977,] 8.844185e-05 4.693000e-05 1.564334e-05
 [978,] 8.844185e-05 7.545153e-05 2.515032e-05
 [979,] 8.844185e-05 3.449469e-04 1.149813e-04
 [980,] 8.844185e-05 7.556168e-05 2.518705e-05
 [981,] 8.844185e-05 8.771459e-05 2.923818e-05
 [982,] 8.844185e-05 7.481981e-05 2.493986e-05
 [983,] 8.844185e-05 2.342578e-03 7.808457e-04
 [984,] 8.844185e-05 8.253864e-05 2.751427e-05
 [985,] 8.844185e-05 5.398500e-05 1.799496e-05
 [986,] 8.844185e-05 6.136141e-05 2.045354e-05
 [987,] 8.844185e-05 5.156491e-05 1.718825e-05
 [988,] 8.844185e-05 5.927770e-05 1.975974e-05
 [989,] 8.844185e-05 8.742168e-05 2.914080e-05
 [990,] 8.844185e-05 1.100866e-03 3.669489e-04
 [991,] 8.844185e-05 7.503872e-05 2.501293e-05
 [992,] 8.844185e-05 1.216096e-03 4.053587e-04
 [993,] 8.844185e-05 8.347401e-05 2.782413e-05
 [994,] 8.844185e-05 2.713633e-04 9.045196e-05
 [995,] 8.844185e-05 2.692530e-04 8.974860e-05
 [996,] 8.844185e-05 2.579277e-04 8.597656e-05
 [997,] 8.844185e-05 1.050727e-04 3.502437e-05
 [998,] 8.844185e-05 4.909454e-05 1.636479e-05
 [999,] 8.844185e-05 9.550251e-05 3.183349e-05
[1000,] 8.844185e-05 6.209500e-04 2.069810e-04
[1001,] 8.844185e-05 4.772839e-05 1.590959e-05
[1002,] 8.844185e-05 1.197349e-03 3.991117e-04
[1003,] 8.844185e-05 4.884331e-05 1.628116e-05
[1004,] 8.844185e-05 4.808682e-05 1.602904e-05
[1005,] 8.844185e-05 1.405476e-04 4.684822e-05
[1006,] 8.844185e-05 7.201416e-05 2.400464e-05
[1007,] 8.844185e-05 4.298150e-05 1.432717e-05
[1008,] 8.844185e-05 6.569484e-05 2.189849e-05
[1009,] 8.844185e-05 6.322565e-05 2.107527e-05
[1010,] 8.844185e-05 1.763378e-04 5.877928e-05
[1011,] 8.844185e-05 1.706748e-04 5.689162e-05
[1012,] 8.844185e-05 7.675995e-05 2.558714e-05
[1013,] 8.844185e-05 6.428846e-05 2.142969e-05
[1014,] 8.844185e-05 6.425501e-05 2.141854e-05
[1015,] 8.844185e-05 4.322323e-05 1.440787e-05
[1016,] 8.844185e-05 6.277990e-05 2.092662e-05
[1017,] 8.844185e-05 1.111181e-04 3.704076e-05
[1018,] 8.844185e-05 7.408404e-05 2.469508e-05
[1019,] 8.844185e-05 7.089425e-05 2.363140e-05
[1020,] 8.844185e-05 7.172769e-05 2.390937e-05
[1021,] 8.844185e-05 7.192475e-05 2.397509e-05
[1022,] 8.844185e-05 7.189578e-05 2.396541e-05
[1023,] 8.844185e-05 4.825100e-05 1.608391e-05
[1024,] 8.844185e-05 7.303575e-05 2.434594e-05
[1025,] 8.844185e-05 7.181863e-05 2.393962e-05
[1026,] 8.844185e-05 5.772552e-05 1.924176e-05
[1027,] 8.844185e-05 4.094045e-05 1.364685e-05
[1028,] 8.844185e-05 5.586886e-05 1.862288e-05
[1029,] 8.844185e-05 6.970842e-05 2.323689e-05
[1030,] 8.844185e-05 9.102567e-05 3.034175e-05
[1031,] 8.844185e-05 8.259634e-05 2.753136e-05
[1032,] 8.844185e-05 9.259614e-05 3.086556e-05
[1033,] 8.844185e-05 5.574210e-05 1.858062e-05
[1034,] 8.844185e-05 8.696770e-05 2.898840e-05
[1035,] 8.844185e-05 8.385368e-05 2.795047e-05
[1036,] 8.844185e-05 6.645932e-05 2.215314e-05
[1037,] 8.844185e-05 8.598471e-05 2.866075e-05
[1038,] 8.844185e-05 8.185816e-05 2.728619e-05
[1039,] 8.844185e-05 7.533806e-05 2.511201e-05
[1040,] 8.844185e-05 7.417846e-05 2.472551e-05
[1041,] 8.844185e-05 9.807886e-05 3.269292e-05
[1042,] 8.844185e-05 4.855907e-04 1.618671e-04
[1043,] 8.844185e-05 6.600679e-05 2.200181e-05
[1044,] 8.844185e-05 8.062216e-05 2.687419e-05
[1045,] 8.844185e-05 5.916663e-05 1.972219e-05
[1046,] 8.844185e-05 5.526563e-05 1.842187e-05
[1047,] 8.844185e-05 5.674478e-05 1.891492e-05
[1048,] 8.844185e-05 7.249296e-05 2.416426e-05
[1049,] 8.844185e-05 6.665444e-05 2.221811e-05
[1050,] 8.844185e-05 6.680512e-05 2.226821e-05
[1051,] 8.844185e-05 4.418196e-05 1.472742e-05
[1052,] 8.844185e-05 4.900216e-05 1.633427e-05
[1053,] 8.844185e-05 5.408843e-05 1.802977e-05
[1054,] 8.844185e-05 5.444075e-05 1.814692e-05
[1055,] 8.844185e-05 5.443192e-05 1.814398e-05
[1056,] 8.844185e-05 7.823521e-05 2.607853e-05
[1057,] 8.844185e-05 4.457230e-05 1.485745e-05
[1058,] 8.844185e-05 5.312187e-05 1.770729e-05
[1059,] 8.844185e-05 7.807293e-05 2.602443e-05
[1060,] 8.844185e-05 4.494372e-05 1.498128e-05
[1061,] 8.844185e-05 7.228462e-05 2.409568e-05
[1062,] 8.844185e-05 5.969788e-05 1.989969e-05
[1063,] 8.844185e-05 5.275561e-05 1.758520e-05
[1064,] 8.844185e-05 7.043440e-05 2.347817e-05
[1065,] 8.844185e-05 4.878408e-05 1.626152e-05
[1066,] 8.844185e-05 4.920649e-05 1.640233e-05
[1067,] 8.844185e-05 4.901019e-05 1.633690e-05
[1068,] 8.844185e-05 4.904468e-05 1.634839e-05
[1069,] 8.844185e-05 4.879600e-05 1.626550e-05
[1070,] 8.844185e-05 4.242316e-05 1.414111e-05
[1071,] 8.844185e-05 5.357834e-05 1.785930e-05
[1072,] 8.844185e-05 4.150346e-05 1.383451e-05
[1073,] 8.844185e-05 8.403135e-05 2.801196e-05
[1074,] 8.844185e-05 6.291943e-05 2.097388e-05
[1075,] 8.844185e-05 7.817749e-05 2.605943e-05
[1076,] 8.844185e-05 5.539647e-05 1.846555e-05
[1077,] 8.844185e-05 4.202092e-05 1.400698e-05
[1078,] 8.844185e-05 4.200526e-05 1.400176e-05
[1079,] 8.844185e-05 8.840600e-05 2.947024e-05
[1080,] 8.844185e-05 4.200669e-05 1.400224e-05
[1081,] 8.844185e-05 4.206994e-05 1.402332e-05
[1082,] 8.844185e-05 8.444475e-05 2.814972e-05
[1083,] 8.844185e-05 4.268096e-05 1.422700e-05
[1084,] 8.844185e-05 4.229203e-05 1.409735e-05
[1085,] 8.844185e-05 4.298830e-05 1.432945e-05
[1086,] 8.844185e-05 4.212744e-05 1.404249e-05
[1087,] 8.844185e-05 4.231058e-05 1.410354e-05
[1088,] 8.844185e-05 8.280350e-05 2.760118e-05
[1089,] 8.844185e-05 4.216874e-05 1.405626e-05
[1090,] 8.844185e-05 4.234825e-05 1.411610e-05
[1091,] 8.844185e-05 8.735590e-05 2.912019e-05
[1092,] 8.844185e-05 6.208356e-05 2.069459e-05
[1093,] 8.844185e-05 1.536039e-04 5.120523e-05
[1094,] 8.844185e-05 5.534325e-05 1.844780e-05
[1095,] 8.844185e-05 4.251546e-05 1.417183e-05
[1096,] 8.844185e-05 6.777967e-05 2.259288e-05
[1097,] 8.844185e-05 5.364209e-05 1.788071e-05
[1098,] 8.844185e-05 7.027076e-05 2.342321e-05
[1099,] 8.844185e-05 5.343038e-05 1.781012e-05
[1100,] 8.844185e-05 6.638738e-05 2.212914e-05
[1101,] 8.844185e-05 5.874188e-05 1.958029e-05
[1102,] 8.844185e-05 5.985730e-05 1.995314e-05
[1103,] 8.844185e-05 4.187808e-05 1.395936e-05
[1104,] 8.844185e-05 5.767937e-05 1.922671e-05
[1105,] 8.844185e-05 8.392570e-05 2.797579e-05
[1106,] 8.844185e-05 5.738186e-05 1.912754e-05
[1107,] 8.844185e-05 5.855973e-05 1.952018e-05
[1108,] 8.844185e-05 5.756782e-05 1.918953e-05
[1109,] 8.844185e-05 8.410306e-05 2.803456e-05
[1110,] 8.844185e-05 6.099630e-05 2.033224e-05
[1111,] 8.844185e-05 6.728382e-05 2.242828e-05
[1112,] 8.844185e-05 6.697706e-05 2.232603e-05
[1113,] 8.844185e-05 6.765033e-05 2.255046e-05
[1114,] 8.844185e-05 8.569487e-05 2.856553e-05
[1115,] 8.844185e-05 6.493274e-05 2.164456e-05
[1116,] 8.844185e-05 5.699046e-05 1.899706e-05
[1117,] 8.844185e-05 6.538992e-05 2.179660e-05
[1118,] 8.844185e-05 8.311946e-05 2.770703e-05
[1119,] 8.844185e-05 5.518160e-05 1.839351e-05
[1120,] 8.844185e-05 6.356133e-05 2.118741e-05
[1121,] 8.844185e-05 1.018857e-04 3.396386e-05
[1122,] 8.844185e-05 6.791516e-05 2.263873e-05
[1123,] 8.844185e-05 5.273612e-05 1.757885e-05
[1124,] 8.844185e-05 7.436287e-05 2.478757e-05
[1125,] 8.844185e-05 6.373517e-05 2.124485e-05
[1126,] 8.844185e-05 8.707374e-05 2.902518e-05
[1127,] 8.844185e-05 5.267916e-05 1.755968e-05
[1128,] 8.844185e-05 5.439626e-05 1.813229e-05
[1129,] 8.844185e-05 5.259440e-05 1.753165e-05
[1130,] 8.844185e-05 5.884981e-05 1.961688e-05
[1131,] 8.844185e-05 7.326989e-05 2.442323e-05
[1132,] 8.844185e-05 1.695056e-04 5.650142e-05
[1133,] 8.844185e-05 1.165076e-04 3.883818e-05
[1134,] 8.844185e-05 7.330456e-05 2.443478e-05
[1135,] 8.844185e-05 4.297291e-05 1.432444e-05
[1136,] 8.844185e-05 1.007527e-04 3.358616e-05
[1137,] 8.844185e-05 1.066697e-04 3.555742e-05
[1138,] 8.844185e-05 1.034042e-04 3.447003e-05
[1139,] 8.844185e-05 7.893595e-05 2.631175e-05
[1140,] 8.844185e-05 5.970427e-05 1.990136e-05
[1141,] 8.844185e-05 1.078473e-04 3.595115e-05
[1142,] 8.844185e-05 1.103460e-04 3.678416e-05
[1143,] 8.844185e-05 1.014312e-04 3.381230e-05
[1144,] 8.844185e-05 5.136116e-05 1.712086e-05
[1145,] 8.844185e-05 1.164137e-04 3.880683e-05
[1146,] 8.844185e-05 1.086781e-04 3.622816e-05
[1147,] 8.844185e-05 1.116030e-04 3.720320e-05
[1148,] 8.844185e-05 9.967367e-05 3.322438e-05
[1149,] 8.844185e-05 6.318644e-05 2.106289e-05
[1150,] 8.844185e-05 8.562977e-05 2.854469e-05
[1151,] 8.844185e-05 6.586713e-05 2.195654e-05
[1152,] 8.844185e-05 5.906827e-05 1.968949e-05
[1153,] 8.844185e-05 9.501625e-05 3.167377e-05
[1154,] 8.844185e-05 1.072808e-04 3.576087e-05
[1155,] 8.844185e-05 1.065373e-04 3.551299e-05
[1156,] 8.844185e-05 1.080795e-04 3.602706e-05
[1157,] 8.844185e-05 1.078221e-04 3.594128e-05
[1158,] 8.844185e-05 5.829620e-05 1.943196e-05
[1159,] 8.844185e-05 1.078154e-04 3.593905e-05
[1160,] 8.844185e-05 1.038909e-04 3.463085e-05
[1161,] 8.844185e-05 7.395017e-05 2.465117e-05
[1162,] 8.844185e-05 5.215531e-05 1.738507e-05
[1163,] 8.844185e-05 1.144652e-04 3.815567e-05
[1164,] 8.844185e-05 1.121706e-04 3.739081e-05
[1165,] 8.844185e-05 1.097821e-04 3.659467e-05
[1166,] 8.844185e-05 1.144321e-04 3.814467e-05
[1167,] 8.844185e-05 1.120894e-04 3.736375e-05
[1168,] 8.844185e-05 6.221830e-05 2.073961e-05
[1169,] 8.844185e-05 4.453697e-05 1.484572e-05
[1170,] 8.844185e-05 7.804133e-05 2.601380e-05
[1171,] 8.844185e-05 6.977643e-05 2.325906e-05
[1172,] 8.844185e-05 9.135766e-05 3.045285e-05
[1173,] 8.844185e-05 5.438364e-05 1.812783e-05
[1174,] 8.844185e-05 1.010102e-04 3.367053e-05
[1175,] 8.844185e-05 5.138186e-05 1.712744e-05
[1176,] 8.844185e-05 5.211098e-05 1.737051e-05
[1177,] 8.844185e-05 1.048893e-04 3.496359e-05
[1178,] 8.844185e-05 7.345628e-05 2.448589e-05
[1179,] 8.844185e-05 9.973528e-05 3.324556e-05
[1180,] 8.844185e-05 4.598428e-05 1.532814e-05
[1181,] 8.844185e-05 9.947775e-05 3.315972e-05
[1182,] 8.844185e-05 1.015462e-04 3.384922e-05
[1183,] 8.844185e-05 9.933334e-05 3.311159e-05
[1184,] 8.844185e-05 7.417281e-05 2.472478e-05
[1185,] 8.844185e-05 1.023870e-04 3.412951e-05
[1186,] 8.844185e-05 1.005294e-04 3.351028e-05
[1187,] 8.844185e-05 6.021763e-05 2.007245e-05
[1188,] 8.844185e-05 9.704195e-05 3.234775e-05
[1189,] 8.844185e-05 5.809644e-05 1.936537e-05
[1190,] 8.844185e-05 8.267660e-05 2.755957e-05
[1191,] 8.844185e-05 9.976564e-05 3.325568e-05
[1192,] 8.844185e-05 5.748653e-05 1.916213e-05
[1193,] 8.844185e-05 1.001082e-04 3.336989e-05
[1194,] 8.844185e-05 1.011408e-04 3.371408e-05
[1195,] 8.844185e-05 1.030674e-04 3.435629e-05
[1196,] 8.844185e-05 1.392815e-04 4.642791e-05
[1197,] 8.844185e-05 1.046759e-04 3.489245e-05
[1198,] 8.844185e-05 1.137278e-04 3.790982e-05
[1199,] 8.844185e-05 4.349665e-05 1.449888e-05
[1200,] 8.844185e-05 7.794167e-05 2.598089e-05
[1201,] 8.844185e-05 8.415668e-05 2.805248e-05
[1202,] 8.844185e-05 7.012372e-04 2.337505e-04
[1203,] 8.844185e-05 9.827808e-05 3.275808e-05
[1204,] 8.844185e-05 1.195326e-03 3.984530e-04
[1205,] 8.844185e-05 2.633546e-04 8.778689e-05
[1206,] 8.844185e-05 5.262276e-04 1.754138e-04
[1207,] 8.844185e-05 1.032795e-04 3.442509e-05
[1208,] 8.844185e-05 5.067985e-05 1.689332e-05
[1209,] 8.844185e-05 2.817729e-04 9.392622e-05
[1210,] 8.844185e-05 9.887130e-05 3.295683e-05
[1211,] 8.844185e-05 6.198304e-04 2.066157e-04
[1212,] 8.844185e-05 9.174378e-05 3.058157e-05
[1213,] 8.844185e-05 1.626218e-04 5.420842e-05
[1214,] 8.844185e-05 6.386338e-04 2.128824e-04
[1215,] 8.844185e-05 1.814535e-04 6.048545e-05
[1216,] 8.844185e-05 6.778310e-05 2.259430e-05
[1217,] 8.844185e-05 4.306456e-05 1.435477e-05
[1218,] 8.844185e-05 7.055254e-05 2.351790e-05
[1219,] 8.844185e-05 4.445868e-05 1.481947e-05
[1220,] 8.844185e-05 2.124722e-04 7.082587e-05
[1221,] 8.844185e-05 5.951066e-05 1.983682e-05
[1222,] 8.844185e-05 1.479754e-04 4.932535e-05
[1223,] 8.844185e-05 2.554464e-04 8.514752e-05
[1224,] 8.844185e-05 4.607964e-05 1.535988e-05
[1225,] 8.844185e-05 4.592149e-05 1.530717e-05
[1226,] 8.844185e-05 5.068585e-05 1.689535e-05
[1227,] 8.844185e-05 7.590278e-05 2.530089e-05
[1228,] 8.844185e-05 7.759172e-05 2.586385e-05
[1229,] 8.844185e-05 5.200023e-05 1.733368e-05
[1230,] 8.844185e-05 1.256157e-04 4.187466e-05
[1231,] 8.844185e-05 4.610650e-05 1.536885e-05
[1232,] 8.844185e-05 2.657070e-04 8.857248e-05
[1233,] 8.844185e-05 4.622150e-05 1.540719e-05
[1234,] 8.844185e-05 5.952465e-05 1.984189e-05
[1235,] 8.844185e-05 5.741259e-05 1.913766e-05
[1236,] 8.844185e-05 5.257250e-05 1.752394e-05
[1237,] 8.844185e-05 2.769154e-04 9.230826e-05
[1238,] 8.844185e-05 7.769857e-05 2.589947e-05
[1239,] 8.844185e-05 1.374048e-04 4.580472e-05
[1240,] 8.844185e-05 1.397372e-04 4.658233e-05
[1241,] 8.844185e-05 7.682231e-05 2.560739e-05
[1242,] 8.844185e-05 8.553714e-05 2.851180e-05
[1243,] 8.844185e-05 1.378156e-04 4.594170e-05
[1244,] 8.844185e-05 2.571226e-04 8.571049e-05
[1245,] 8.844185e-05 7.681756e-05 2.560581e-05
[1246,] 8.844185e-05 1.206965e-04 4.023463e-05
[1247,] 8.844185e-05 2.295315e-04 7.651153e-05
[1248,] 8.844185e-05 1.377656e-04 4.592503e-05
[1249,] 8.844185e-05 2.694154e-04 8.981374e-05
[1250,] 8.844185e-05 1.377911e-04 4.593353e-05
[1251,] 8.844185e-05 2.234720e-04 7.449328e-05
[1252,] 8.844185e-05 1.332053e-04 4.440475e-05
[1253,] 8.844185e-05 1.378028e-04 4.593745e-05
[1254,] 8.844185e-05 1.029365e-04 3.431405e-05
[1255,] 8.844185e-05 7.880623e-05 2.626890e-05
[1256,] 8.844185e-05 1.074275e-04 3.580901e-05
[1257,] 8.844185e-05 1.416593e-04 4.721981e-05
[1258,] 8.844185e-05 1.430831e-04 4.769757e-05
[1259,] 8.844185e-05 1.646851e-04 5.489984e-05
[1260,] 8.844185e-05 1.607131e-04 5.357524e-05
[1261,] 8.844185e-05 5.327480e-05 1.775834e-05
[1262,] 8.844185e-05 1.185322e-04 3.950949e-05
[1263,] 8.844185e-05 2.805845e-04 9.352371e-05
[1264,] 8.844185e-05 5.145320e-05 1.715107e-05
[1265,] 8.844185e-05 7.357994e-05 2.452684e-05
[1266,] 8.844185e-05 4.763787e-05 1.587929e-05
[1267,] 8.844185e-05 6.698127e-05 2.232703e-05
[1268,] 8.844185e-05 6.733208e-05 2.244395e-05
[1269,] 8.844185e-05 1.356156e-04 4.520564e-05
[1270,] 8.844185e-05 9.308075e-05 3.102674e-05
[1271,] 8.844185e-05 7.885096e-05 2.628362e-05
[1272,] 8.844185e-05 9.555762e-05 3.185262e-05
[1273,] 8.844185e-05 8.678690e-05 2.892900e-05
[1274,] 8.844185e-05 5.980665e-05 1.993613e-05
[1275,] 8.844185e-05 4.782109e-05 1.594035e-05
[1276,] 8.844185e-05 1.369561e-04 4.565185e-05
[1277,] 8.844185e-05 9.266155e-05 3.088870e-05
[1278,] 8.844185e-05 6.843503e-05 2.281158e-05
[1279,] 8.844185e-05 7.552530e-04 2.517642e-04
[1280,] 8.844185e-05 4.833461e-05 1.611156e-05
[1281,] 8.844185e-05 8.564018e-05 2.854698e-05
[1282,] 8.844185e-05 5.918233e-05 1.972742e-05
[1283,] 8.844185e-05 2.611244e-04 8.704300e-05
[1284,] 8.844185e-05 4.046018e-05 1.348673e-05
[1285,] 8.844185e-05 4.571035e-05 1.523676e-05
[1286,] 8.844185e-05 4.595398e-05 1.531796e-05
[1287,] 8.844185e-05 5.236883e-05 1.745622e-05
[1288,] 8.844185e-05 1.035608e-04 3.452032e-05
[1289,] 8.844185e-05 5.417769e-05 1.805921e-05
[1290,] 8.844185e-05 5.308141e-05 1.769374e-05
[1291,] 8.844185e-05 1.110295e-04 3.701214e-05
[1292,] 8.844185e-05 1.156987e-04 3.856683e-05
[1293,] 8.844185e-05 5.842515e-05 1.947498e-05
[1294,] 8.844185e-05 9.571442e-05 3.190488e-05
[1295,] 8.844185e-05 1.017827e-04 3.392950e-05
[1296,] 8.844185e-05 1.013551e-04 3.378698e-05
[1297,] 8.844185e-05 5.657139e-05 1.885743e-05
[1298,] 8.844185e-05 5.884955e-05 1.961643e-05
[1299,] 8.844185e-05 5.534955e-05 1.845013e-05
[1300,] 8.844185e-05 1.539342e-04 5.131393e-05
[1301,] 8.844185e-05 5.896816e-05 1.965641e-05
[1302,] 8.844185e-05 1.840159e-04 6.133987e-05
[1303,] 8.844185e-05 6.431075e-05 2.143735e-05
[1304,] 8.844185e-05 1.076155e-04 3.587226e-05
[1305,] 8.844185e-05 7.413990e-05 2.471394e-05
[1306,] 8.844185e-05 1.119501e-04 3.731659e-05
[1307,] 8.844185e-05 7.245656e-05 2.415281e-05
[1308,] 8.844185e-05 5.447966e-05 1.816011e-05
[1309,] 8.844185e-05 4.324583e-05 1.441521e-05
[1310,] 8.844185e-05 1.029294e-04 3.431016e-05
[1311,] 8.844185e-05 6.081933e-05 2.027349e-05
[1312,] 8.844185e-05 1.116403e-04 3.721558e-05
[1313,] 8.844185e-05 6.891116e-05 2.297026e-05
[1314,] 8.844185e-05 4.856507e-05 1.618837e-05
[1315,] 8.844185e-05 7.200701e-05 2.400234e-05
[1316,] 8.844185e-05 4.924102e-05 1.641377e-05
[1317,] 8.844185e-05 1.468963e-04 4.896500e-05
[1318,] 8.844185e-05 1.677963e-04 5.593171e-05
[1319,] 8.844185e-05 1.178646e-04 3.928992e-05
[1320,] 8.844185e-05 1.832687e-04 6.109086e-05
[1321,] 8.844185e-05 1.158902e-04 3.863091e-05
[1322,] 8.844185e-05 4.929180e-05 1.643062e-05
[1323,] 8.844185e-05 6.933406e-05 2.311135e-05
[1324,] 8.844185e-05 5.026186e-05 1.675398e-05
[1325,] 8.844185e-05 7.362020e-05 2.454034e-05
[1326,] 8.844185e-05 6.953709e-05 2.317929e-05
[1327,] 8.844185e-05 6.954208e-05 2.318095e-05
[1328,] 8.844185e-05 6.743000e-05 2.247690e-05
[1329,] 8.844185e-05 7.070261e-05 2.356780e-05
[1330,] 8.844185e-05 4.912941e-05 1.637648e-05
[1331,] 8.844185e-05 7.683377e-05 2.561155e-05
[1332,] 8.844185e-05 6.710084e-05 2.236720e-05
[1333,] 8.844185e-05 6.761244e-05 2.253774e-05
[1334,] 8.844185e-05 7.893581e-05 2.631260e-05
[1335,] 8.844185e-05 4.946740e-05 1.648915e-05
[1336,] 8.844185e-05 9.507823e-05 3.169387e-05
[1337,] 8.844185e-05 5.056728e-05 1.685579e-05
[1338,] 8.844185e-05 5.015662e-05 1.671889e-05
[1339,] 8.844185e-05 1.075024e-04 3.583555e-05
[1340,] 8.844185e-05 1.162762e-04 3.875948e-05
[1341,] 8.844185e-05 1.086313e-04 3.621189e-05
[1342,] 8.844185e-05 7.014707e-05 2.338214e-05
[1343,] 8.844185e-05 1.084876e-04 3.616323e-05
[1344,] 8.844185e-05 1.076587e-04 3.588694e-05
[1345,] 8.844185e-05 1.223512e-04 4.078453e-05
[1346,] 8.844185e-05 4.099993e-05 1.366666e-05
[1347,] 8.844185e-05 8.206813e-05 2.735642e-05
[1348,] 8.844185e-05 1.248991e-04 4.163394e-05
[1349,] 8.844185e-05 1.278552e-04 4.261935e-05
[1350,] 8.844185e-05 7.239507e-05 2.413170e-05
[1351,] 8.844185e-05 8.007981e-05 2.669365e-05
[1352,] 8.844185e-05 4.939847e-05 1.646617e-05
[1353,] 8.844185e-05 4.959792e-05 1.653265e-05
[1354,] 8.844185e-05 6.238464e-05 2.079515e-05
[1355,] 8.844185e-05 1.511973e-04 5.040036e-05
[1356,] 8.844185e-05 8.586112e-04 2.862052e-04
[1357,] 8.844185e-05 1.458957e-04 4.863308e-05
[1358,] 8.844185e-05 1.436584e-04 4.788728e-05
[1359,] 8.844185e-05 1.188764e-04 3.962753e-05
[1360,] 8.844185e-05 1.459718e-04 4.865845e-05
[1361,] 8.844185e-05 3.081056e-04 1.027053e-04
[1362,] 8.844185e-05 1.398788e-04 4.662735e-05
[1363,] 8.844185e-05 5.182334e-05 1.727447e-05
[1364,] 8.844185e-05 8.495908e-05 2.832008e-05
[1365,] 8.844185e-05 9.391096e-05 3.130414e-05
[1366,] 8.844185e-05 4.999327e-05 1.666443e-05
[1367,] 8.844185e-05 9.585374e-05 3.195175e-05
[1368,] 8.844185e-05 5.012921e-05 1.670975e-05
[1369,] 8.844185e-05 1.760079e-04 5.867082e-05
[1370,] 8.844185e-05 5.010899e-05 1.670301e-05
[1371,] 8.844185e-05 9.047689e-05 3.016019e-05
[1372,] 8.844185e-05 9.673439e-05 3.224531e-05
[1373,] 8.844185e-05 9.536448e-05 3.178868e-05
[1374,] 8.844185e-05 1.139471e-04 3.798436e-05
[1375,] 8.844185e-05 1.775348e-04 5.917985e-05
[1376,] 8.844185e-05 1.707439e-04 5.691604e-05
[1377,] 8.844185e-05 9.473516e-05 3.157971e-05
[1378,] 8.844185e-05 1.703945e-04 5.679953e-05
[1379,] 8.844185e-05 1.905846e-04 6.352991e-05
[1380,] 8.844185e-05 5.783402e-05 1.927789e-05
[1381,] 8.844185e-05 2.013443e-04 6.711661e-05
[1382,] 8.844185e-05 5.303290e-05 1.767765e-05
[1383,] 8.844185e-05 8.294810e-05 2.764934e-05
[1384,] 8.844185e-05 5.146634e-05 1.715537e-05
[1385,] 8.844185e-05 7.792545e-05 2.597508e-05
[1386,] 8.844185e-05 1.679493e-04 5.598439e-05
[1387,] 8.844185e-05 1.193443e-04 3.977995e-05
[1388,] 8.844185e-05 4.851411e-05 1.617131e-05
[1389,] 8.844185e-05 9.447891e-05 3.149418e-05
[1390,] 8.844185e-05 2.211562e-04 7.371528e-05
[1391,] 8.844185e-05 2.342370e-04 7.807500e-05
[1392,] 8.844185e-05 9.028993e-05 3.009770e-05
[1393,] 8.844185e-05 5.609925e-05 1.869964e-05
[1394,] 8.844185e-05 9.034913e-05 3.011770e-05
[1395,] 8.844185e-05 6.516571e-05 2.172134e-05
[1396,] 8.844185e-05 9.479358e-05 3.159914e-05
[1397,] 8.844185e-05 8.353819e-05 2.784593e-05
[1398,] 8.844185e-05 7.773882e-05 2.591319e-05
[1399,] 8.844185e-05 8.888583e-05 2.962910e-05
[1400,] 8.844185e-05 4.139674e-05 1.379882e-05
[1401,] 8.844185e-05 4.195864e-05 1.398611e-05
[1402,] 8.844185e-05 7.245385e-05 2.415149e-05
[1403,] 8.844185e-05 4.293758e-05 1.431239e-05
[1404,] 8.844185e-05 4.275414e-05 1.425125e-05
[1405,] 8.844185e-05 9.186297e-05 3.062214e-05
[1406,] 8.844185e-05 4.243814e-05 1.414592e-05
[1407,] 8.844185e-05 6.673954e-05 2.224721e-05
[1408,] 8.844185e-05 6.494811e-05 2.165001e-05
[1409,] 8.844185e-05 8.377575e-05 2.792610e-05
[1410,] 8.844185e-05 8.831999e-05 2.944099e-05
[1411,] 8.844185e-05 9.315625e-05 3.105332e-05
[1412,] 8.844185e-05 8.350027e-05 2.783425e-05
[1413,] 8.844185e-05 8.350027e-05 2.783425e-05
[1414,] 8.844185e-05 8.365458e-05 2.788570e-05
[1415,] 8.844185e-05 8.544518e-05 2.848174e-05
[1416,] 8.844185e-05 8.331723e-05 2.777323e-05
[1417,] 8.844185e-05 8.366427e-05 2.788892e-05
[1418,] 8.844185e-05 5.147249e-05 1.715720e-05
[1419,] 8.844185e-05 9.144175e-05 3.048171e-05
[1420,] 8.844185e-05 6.471963e-05 2.157341e-05
[1421,] 8.844185e-05 4.164991e-05 1.388320e-05
[1422,] 8.844185e-05 8.299369e-05 2.766538e-05
[1423,] 8.844185e-05 8.315738e-05 2.771995e-05
[1424,] 8.844185e-05 4.163546e-05 1.387847e-05
[1425,] 8.844185e-05 8.185359e-05 2.728529e-05
[1426,] 8.844185e-05 8.185359e-05 2.728529e-05
[1427,] 8.844185e-05 8.191209e-05 2.730479e-05
[1428,] 8.844185e-05 9.706020e-05 3.235477e-05
[1429,] 8.844185e-05 8.504838e-05 2.835031e-05
[1430,] 8.844185e-05 4.160896e-05 1.386963e-05
[1431,] 8.844185e-05 8.504838e-05 2.835030e-05
[1432,] 8.844185e-05 8.503830e-05 2.834694e-05
[1433,] 8.844185e-05 4.169767e-05 1.389920e-05
[1434,] 8.844185e-05 8.504838e-05 2.835030e-05
[1435,] 8.844185e-05 8.841476e-05 2.947264e-05
[1436,] 8.844185e-05 8.596241e-05 2.865503e-05
[1437,] 8.844185e-05 4.163959e-05 1.387984e-05
[1438,] 8.844185e-05 8.596241e-05 2.865502e-05
[1439,] 8.844185e-05 8.699506e-05 2.899929e-05
[1440,] 8.844185e-05 8.698162e-05 2.899482e-05
[1441,] 8.844185e-05 7.450578e-05 2.483547e-05
[1442,] 8.844185e-05 4.196470e-05 1.398821e-05
[1443,] 8.844185e-05 4.195792e-05 1.398595e-05
[1444,] 8.844185e-05 4.076079e-05 1.358699e-05
[1445,] 8.844185e-05 6.754746e-05 2.251500e-05
[1446,] 8.844185e-05 1.001316e-04 3.337721e-05
[1447,] 8.844185e-05 8.735914e-05 2.912067e-05
[1448,] 8.844185e-05 4.234427e-05 1.411473e-05
[1449,] 8.844185e-05 9.727429e-05 3.242622e-05
[1450,] 8.844185e-05 5.416241e-05 1.805403e-05
[1451,] 8.844185e-05 8.108509e-05 2.702815e-05
[1452,] 8.844185e-05 7.061451e-05 2.353854e-05
[1453,] 8.844185e-05 9.303217e-05 3.101193e-05
[1454,] 8.844185e-05 9.244624e-05 3.081663e-05
[1455,] 8.844185e-05 7.982290e-05 2.660843e-05
[1456,] 8.844185e-05 4.219128e-05 1.406381e-05
[1457,] 8.844185e-05 4.202624e-05 1.400880e-05
[1458,] 8.844185e-05 4.184484e-05 1.394833e-05
[1459,] 8.844185e-05 4.640977e-05 1.546982e-05
[1460,] 8.844185e-05 6.106860e-05 2.035602e-05
[1461,] 8.844185e-05 6.977189e-05 2.325708e-05
[1462,] 8.844185e-05 5.549930e-05 1.849948e-05
[1463,] 8.844185e-05 4.068026e-05 1.356012e-05
[1464,] 8.844185e-05 7.969718e-05 2.656540e-05
[1465,] 8.844185e-05 8.740678e-05 2.913493e-05
[1466,] 8.844185e-05 5.972012e-05 1.990656e-05
[1467,] 8.844185e-05 9.707949e-05 3.235935e-05
[1468,] 8.844185e-05 7.934371e-05 2.644802e-05
[1469,] 8.844185e-05 4.519057e-05 1.506325e-05
[1470,] 8.844185e-05 5.676680e-05 1.892213e-05
[1471,] 8.844185e-05 7.004837e-05 2.335004e-05
[1472,] 8.844185e-05 4.186309e-05 1.395426e-05
[1473,] 8.844185e-05 5.219864e-05 1.739945e-05
[1474,] 8.844185e-05 6.257646e-05 2.085847e-05
[1475,] 8.844185e-05 7.933169e-05 2.644463e-05
[1476,] 8.844185e-05 7.903446e-05 2.634515e-05
[1477,] 8.844185e-05 4.401597e-05 1.467180e-05
[1478,] 8.844185e-05 7.684089e-05 2.561319e-05
[1479,] 8.844185e-05 7.852468e-05 2.617494e-05
[1480,] 8.844185e-05 6.139970e-05 2.046616e-05
[1481,] 8.844185e-05 6.041629e-05 2.013902e-05
[1482,] 8.844185e-05 4.862756e-05 1.620924e-05
[1483,] 8.844185e-05 4.214602e-05 1.404853e-05
[1484,] 8.844185e-05 4.786793e-05 1.595582e-05
[1485,] 8.844185e-05 5.068449e-05 1.689473e-05
[1486,] 8.844185e-05 6.770368e-05 2.256839e-05
[1487,] 8.844185e-05 1.164688e-04 3.882355e-05
[1488,] 8.844185e-05 5.406046e-05 1.801981e-05
[1489,] 8.844185e-05 8.043042e-05 2.680997e-05
[1490,] 8.844185e-05 6.513739e-05 2.171228e-05
[1491,] 8.844185e-05 7.551301e-05 2.517150e-05
[1492,] 8.844185e-05 1.143190e-04 3.810697e-05
[1493,] 8.844185e-05 7.715209e-05 2.571781e-05
[1494,] 8.844185e-05 8.094269e-05 2.698138e-05
[1495,] 8.844185e-05 1.078720e-04 3.595917e-05
[1496,] 8.844185e-05 4.300597e-05 1.433514e-05
[1497,] 8.844185e-05 1.008136e-04 3.360521e-05
[1498,] 8.844185e-05 7.505516e-05 2.501798e-05
[1499,] 8.844185e-05 1.960622e-04 6.535489e-05
[1500,] 8.844185e-05 1.359302e-04 4.531133e-05
[1501,] 8.844185e-05 4.780627e-05 1.593539e-05
[1502,] 8.844185e-05 7.115928e-05 2.371966e-05
[1503,] 8.844185e-05 4.163165e-05 1.387722e-05
[1504,] 8.844185e-05 4.727221e-05 1.575740e-05
[1505,] 8.844185e-05 7.599820e-05 2.533277e-05
[1506,] 8.844185e-05 8.996245e-05 2.998785e-05
[1507,] 8.844185e-05 6.335865e-05 2.112001e-05
[1508,] 8.844185e-05 5.229988e-05 1.743319e-05
[1509,] 8.844185e-05 1.506329e-04 5.021129e-05
[1510,] 8.844185e-05 9.143404e-05 3.047845e-05
[1511,] 8.844185e-05 1.107337e-04 3.691192e-05
[1512,] 8.844185e-05 9.606069e-05 3.202078e-05
[1513,] 8.844185e-05 5.463579e-05 1.821185e-05
[1514,] 8.844185e-05 2.755569e-04 9.185434e-05
[1515,] 8.844185e-05 6.853035e-05 2.284296e-05
[1516,] 8.844185e-05 1.918835e-04 6.396028e-05
[1517,] 8.844185e-05 1.935882e-04 6.452883e-05
[1518,] 8.844185e-05 4.378531e-05 1.459503e-05
[1519,] 8.844185e-05 5.784117e-05 1.928026e-05
[1520,] 8.844185e-05 7.106282e-05 2.368697e-05
[1521,] 8.844185e-05 7.147979e-05 2.382674e-05
[1522,] 8.844185e-05 2.837367e-04 9.458039e-05
[1523,] 2.914894e-04 7.960376e-05 5.776462e-05
[1524,] 3.749868e-03 5.564951e-05 8.111337e-04
[1525,] 1.746480e-04 5.318475e-05 4.414442e-05
[1526,] 8.844185e-05 4.600605e-04 1.533633e-04
[1527,] 8.844185e-05 8.413427e-05 2.804460e-05
[1528,] 1.090701e-04 4.569167e-05 2.434662e-05
[1529,] 8.844185e-05 3.256813e-04 1.085654e-04
[1530,] 1.134605e-04 7.359441e-05 2.533054e-05
[1531,] 8.844185e-05 7.677677e-05 2.559335e-05
[1532,] 1.140690e-04 5.243500e-05 3.278553e-05
[1533,] 1.071969e-04 5.247187e-05 3.125977e-05
[1534,] 1.628288e-04 5.321460e-05 5.857855e-05
[1535,] 8.844185e-05 4.050538e-05 1.350174e-05
[1536,] 1.434936e-04 6.058850e-05 2.530272e-05
[1537,] 8.844185e-05 9.155344e-05 3.051795e-05
[1538,] 8.844185e-05 4.127159e-04 1.375805e-04
[1539,] 8.844185e-05 7.682732e-05 2.560910e-05
[1540,] 8.844185e-05 7.798639e-05 2.599660e-05
[1541,] 1.552068e-04 4.988862e-05 4.131586e-05
[1542,] 1.829526e-03 1.188332e-04 1.121273e-03
[1543,] 1.170305e-04 5.761122e-05 2.493147e-05
[1544,] 1.324922e-04 5.304607e-05 4.738652e-05
[1545,] 1.891271e-03 7.968317e-05 8.269032e-04
[1546,] 8.844185e-05 8.089663e-05 2.696675e-05
[1547,] 8.844185e-05 4.698485e-05 1.566138e-05
[1548,] 8.844185e-05 4.654857e-05 2.873309e-05
[1549,] 8.844185e-05 4.358885e-05 1.959675e-05
[1550,] 8.844185e-05 7.720628e-05 2.573547e-05
[1551,] 8.844185e-05 4.717138e-05 1.572356e-05
[1552,] 1.301324e-04 5.321580e-05 4.685377e-05
[1553,] 8.844185e-05 1.091517e-04 3.638393e-05
[1554,] 8.844185e-05 4.349863e-05 1.881527e-05
[1555,] 8.844185e-05 4.827475e-05 1.609178e-05
[1556,] 8.844185e-05 7.601433e-05 2.533918e-05
[1557,] 8.844185e-05 5.378975e-05 1.793037e-05
[1558,] 8.844185e-05 7.487900e-05 2.496066e-05
[1559,] 1.041090e-03 9.423500e-05 5.199386e-04
[1560,] 1.139188e-04 4.985148e-05 3.194529e-05
[1561,] 1.414032e-04 5.393013e-05 5.223458e-05
[1562,] 1.971471e-03 8.582636e-05 9.293883e-04
[1563,] 8.844185e-05 9.309921e-05 3.103315e-05
[1564,] 8.844185e-05 4.869766e-05 1.623228e-05
[1565,] 1.207634e-04 7.064144e-05 7.079405e-05
[1566,] 8.844185e-05 4.318995e-05 1.439646e-05
[1567,] 8.844185e-05 9.421040e-05 3.140339e-05
[1568,] 8.844185e-05 5.583148e-05 1.860992e-05
[1569,] 8.844185e-05 8.713733e-05 2.904492e-05
[1570,] 8.844185e-05 5.423813e-05 1.807971e-05
[1571,] 8.844185e-05 6.305732e-05 2.101912e-05
[1572,] 8.844185e-05 6.149257e-05 2.049774e-05
[1573,] 8.844185e-05 4.830469e-05 1.610165e-05
[1574,] 8.844185e-05 5.179796e-05 1.726556e-05
[1575,] 8.844185e-05 6.952682e-05 2.317651e-05
[1576,] 8.844185e-05 5.625993e-05 1.875374e-05
[1577,] 8.844185e-05 4.861698e-05 1.620528e-05
[1578,] 8.844185e-05 6.974544e-05 2.324946e-05
[1579,] 8.844185e-05 1.515802e-04 5.052652e-05
[1580,] 8.844185e-05 5.446300e-05 1.815469e-05
[1581,] 8.844185e-05 6.042681e-05 2.014235e-05
[1582,] 8.844185e-05 5.447360e-05 1.815821e-05
[1583,] 8.844185e-05 9.784159e-05 3.261385e-05
[1584,] 8.844185e-05 4.960349e-05 1.653411e-05
[1585,] 8.844185e-05 5.768470e-05 1.922872e-05
[1586,] 8.844185e-05 5.988465e-05 1.996212e-05
[1587,] 8.844185e-05 6.939871e-05 2.313197e-05
[1588,] 8.844185e-05 7.130297e-05 2.376862e-05
[1589,] 8.844185e-05 5.842817e-05 1.947659e-05
[1590,] 8.844185e-05 5.661241e-05 1.887123e-05
[1591,] 8.844185e-05 5.696642e-05 1.898927e-05
[1592,] 8.844185e-05 5.726291e-05 1.908809e-05
[1593,] 8.844185e-05 5.645536e-05 1.881887e-05
[1594,] 8.844185e-05 5.422817e-05 1.807639e-05
[1595,] 8.844185e-05 8.246645e-05 2.749023e-05
[1596,] 8.844185e-05 6.004600e-05 2.001544e-05
[1597,] 8.844185e-05 5.841648e-05 1.947280e-05
[1598,] 8.844185e-05 7.788869e-05 2.596416e-05
[1599,] 8.844185e-05 4.040874e-05 1.346961e-05
[1600,] 8.844185e-05 9.610938e-05 3.203823e-05
[1601,] 8.844185e-05 7.702548e-05 2.567622e-05
[1602,] 8.844185e-05 1.412789e-04 4.709631e-05
[1603,] 1.476447e-04 7.592757e-05 6.081690e-05
[1604,] 8.844185e-05 5.776880e-05 1.925675e-05
[1605,] 8.844185e-05 6.376698e-05 2.125641e-05
[1606,] 8.844185e-05 5.611371e-05 1.870502e-05
[1607,] 2.331954e-04 8.183843e-05 1.007868e-04
[1608,] 8.844185e-05 6.872149e-05 2.290796e-05
[1609,] 8.844185e-05 6.230180e-05 2.076772e-05
[1610,] 8.844185e-05 5.095400e-05 1.698425e-05
[1611,] 8.844185e-05 6.115719e-05 2.038593e-05
[1612,] 8.844185e-05 1.161237e-04 3.870564e-05
[1613,] 8.844185e-05 5.935918e-05 1.978646e-05
[1614,] 8.844185e-05 6.834702e-05 2.278251e-05
[1615,] 8.844185e-05 6.904077e-04 2.301503e-04
[1616,] 8.844185e-05 8.707677e-05 2.902501e-05
[1617,] 8.844185e-05 5.057411e-05 1.685759e-05
[1618,] 8.844185e-05 5.976460e-05 1.992165e-05
[1619,] 8.844185e-05 7.793595e-05 2.597972e-05
[1620,] 8.844185e-05 5.042852e-05 1.680985e-05
[1621,] 8.844185e-05 8.827367e-05 2.942390e-05
[1622,] 8.844185e-05 4.622192e-05 1.540730e-05
[1623,] 8.844185e-05 6.688220e-05 2.229477e-05
[1624,] 8.844185e-05 4.713269e-05 1.571064e-05
[1625,] 8.844185e-05 6.285973e-05 2.095324e-05
[1626,] 8.844185e-05 8.731239e-05 2.910391e-05
[1627,] 8.844185e-05 5.336932e-05 1.778974e-05
[1628,] 8.844185e-05 8.466530e-05 2.822162e-05
[1629,] 8.844185e-05 5.062722e-05 1.687570e-05
[1630,] 8.844185e-05 8.905634e-05 2.968559e-05
[1631,] 8.844185e-05 1.033871e-04 3.446308e-05
[1632,] 8.844185e-05 6.365893e-05 2.121969e-05
[1633,] 8.844185e-05 6.271485e-05 2.090501e-05
[1634,] 8.844185e-05 5.139532e-05 1.713182e-05
[1635,] 8.844185e-05 5.727757e-05 1.909257e-05
[1636,] 8.844185e-05 8.126973e-05 2.708913e-05
[1637,] 8.844185e-05 8.894904e-05 2.964990e-05
[1638,] 8.844185e-05 6.897837e-05 2.299279e-05
[1639,] 8.844185e-05 5.850590e-05 1.950175e-05
[1640,] 8.844185e-05 5.845841e-05 1.948620e-05
[1641,] 8.844185e-05 5.027189e-05 1.675731e-05
[1642,] 8.844185e-05 6.048217e-05 2.016049e-05
[1643,] 8.844185e-05 6.681236e-05 2.227048e-05
[1644,] 8.844185e-05 7.461394e-05 2.487131e-05
[1645,] 8.844185e-05 6.604441e-05 2.201449e-05
[1646,] 8.844185e-05 6.584956e-05 2.194994e-05
[1647,] 8.844185e-05 2.565067e-04 8.550086e-05
[1648,] 8.844185e-05 6.585076e-05 2.194997e-05
[1649,] 8.844185e-05 8.156703e-05 2.718825e-05
[1650,] 8.844185e-05 6.712785e-05 2.237564e-05
[1651,] 8.844185e-05 6.928777e-05 2.309592e-05
[1652,] 8.844185e-05 7.757204e-05 2.585696e-05
[1653,] 8.844185e-05 8.569008e-05 2.856314e-05
[1654,] 8.844185e-05 3.016082e-04 1.005329e-04
[1655,] 8.844185e-05 1.416211e-04 4.720468e-05
[1656,] 8.844185e-05 1.401490e-04 4.671405e-05
[1657,] 8.844185e-05 2.917953e-04 9.726176e-05
[1658,] 8.844185e-05 7.918648e-05 2.639531e-05
[1659,] 8.844185e-05 8.996492e-05 2.998856e-05
[1660,] 8.844185e-05 1.256169e-04 4.187075e-05
[1661,] 8.844185e-05 1.935794e-04 6.452470e-05
[1662,] 8.844185e-05 6.855396e-05 2.285132e-05
[1663,] 8.844185e-05 6.862823e-05 2.287608e-05
[1664,] 8.844185e-05 8.350780e-05 2.783677e-05
[1665,] 8.844185e-05 1.220037e-04 4.066827e-05
[1666,] 8.844185e-05 1.939606e-04 6.465177e-05
[1667,] 8.844185e-05 4.029340e-05 1.343112e-05
[1668,] 8.844185e-05 4.682407e-05 1.560806e-05
[1669,] 8.844185e-05 4.088485e-05 1.362829e-05
[1670,] 8.844185e-05 5.452385e-05 1.817489e-05
[1671,] 8.844185e-05 5.662471e-05 1.887526e-05
[1672,] 8.844185e-05 1.060248e-04 3.534084e-05
[1673,] 8.844185e-05 4.538207e-05 1.512745e-05
[1674,] 8.844185e-05 1.526318e-04 5.087799e-05
[1675,] 8.844185e-05 4.586607e-05 1.528873e-05
[1676,] 8.844185e-05 7.140529e-05 2.380152e-05
[1677,] 8.844185e-05 7.046482e-05 2.348790e-05
[1678,] 8.844185e-05 8.615471e-05 2.871795e-05
[1679,] 8.844185e-05 7.004849e-05 2.334926e-05
[1680,] 8.844185e-05 5.101330e-05 1.700455e-05
[1681,] 8.844185e-05 5.667172e-05 1.889081e-05
[1682,] 8.844185e-05 8.900205e-05 2.966700e-05
[1683,] 8.844185e-05 7.212696e-05 2.404239e-05
[1684,] 8.844185e-05 1.132223e-04 3.774001e-05
[1685,] 8.844185e-05 3.075560e-04 1.025159e-04
[1686,] 8.844185e-05 1.079987e-04 3.599887e-05
[1687,] 8.844185e-05 1.393000e-04 4.643239e-05
[1688,] 8.844185e-05 1.585312e-04 5.284249e-05
[1689,] 8.844185e-05 1.220271e-04 4.067524e-05
[1690,] 8.844185e-05 5.172106e-05 1.724048e-05
[1691,] 8.844185e-05 8.856409e-05 2.952100e-05
[1692,] 8.844185e-05 1.186362e-04 3.954459e-05
[1693,] 8.844185e-05 6.636752e-05 2.212242e-05
[1694,] 8.844185e-05 1.445149e-04 4.817049e-05
[1695,] 8.844185e-05 7.215330e-05 2.405148e-05
[1696,] 8.844185e-05 4.036183e-05 1.345399e-05
[1697,] 8.844185e-05 5.059520e-05 1.686515e-05
[1698,] 8.844185e-05 1.307283e-04 4.357510e-05
[1699,] 8.844185e-05 8.349026e-05 2.782975e-05
[1700,] 8.844185e-05 7.286049e-05 2.428668e-05
[1701,] 8.844185e-05 1.308487e-04 4.361522e-05
[1702,] 8.844185e-05 1.283905e-04 4.279581e-05
[1703,] 8.844185e-05 1.558697e-04 5.195753e-05
[1704,] 8.844185e-05 4.878788e-05 1.626278e-05
[1705,] 8.844185e-05 8.084059e-05 2.694653e-05
[1706,] 8.844185e-05 8.915022e-05 2.971631e-05
[1707,] 8.844185e-05 6.654322e-05 2.218069e-05
[1708,] 8.844185e-05 6.838446e-05 2.279483e-05
[1709,] 8.844185e-05 6.194359e-05 2.064800e-05
[1710,] 8.844185e-05 4.656479e-05 1.552149e-05
[1711,] 8.844185e-05 6.969943e-05 2.323316e-05
[1712,] 8.844185e-05 8.765918e-05 2.921975e-05
[1713,] 8.844185e-05 1.287925e-04 4.293176e-05
[1714,] 8.844185e-05 6.689395e-05 2.229755e-05
[1715,] 8.844185e-05 5.149625e-05 1.716545e-05
[1716,] 8.844185e-05 4.060335e-05 1.353442e-05
[1717,] 8.844185e-05 1.108995e-04 3.696754e-05
[1718,] 8.844185e-05 4.283949e-05 1.427989e-05
[1719,] 8.844185e-05 5.663146e-05 1.887716e-05
[1720,] 8.844185e-05 1.197336e-04 3.991204e-05
[1721,] 8.844185e-05 8.341219e-05 2.780396e-05
[1722,] 8.844185e-05 1.015516e-04 3.385089e-05
[1723,] 8.844185e-05 1.067403e-04 3.558088e-05
[1724,] 8.844185e-05 1.911136e-04 6.370184e-05
[1725,] 8.844185e-05 7.817882e-05 2.605958e-05
[1726,] 8.844185e-05 7.246475e-05 2.415546e-05
[1727,] 8.844185e-05 6.893178e-05 2.297724e-05
[1728,] 8.844185e-05 6.585846e-05 2.195328e-05
[1729,] 8.844185e-05 4.112394e-05 1.370797e-05
[1730,] 8.844185e-05 4.107559e-05 1.369185e-05
[1731,] 8.844185e-05 6.964357e-05 2.321417e-05
[1732,] 8.844185e-05 4.137874e-05 1.379291e-05
[1733,] 8.844185e-05 7.058226e-05 2.352744e-05
[1734,] 8.844185e-05 7.052439e-05 2.350815e-05
[1735,] 8.844185e-05 9.222642e-05 3.074229e-05
[1736,] 8.844185e-05 7.017631e-05 2.339209e-05
[1737,] 8.844185e-05 4.114186e-05 1.371391e-05
[1738,] 8.844185e-05 7.021876e-05 2.340624e-05
[1739,] 8.844185e-05 4.989998e-05 1.663333e-05
[1740,] 8.844185e-05 4.925073e-05 1.641691e-05
[1741,] 8.844185e-05 4.158708e-05 1.386235e-05
[1742,] 8.844185e-05 4.118485e-05 1.372832e-05
[1743,] 8.844185e-05 1.152563e-04 3.841942e-05
[1744,] 8.844185e-05 4.129880e-05 1.376625e-05
[1745,] 8.844185e-05 6.713989e-05 2.237994e-05
[1746,] 8.844185e-05 4.100127e-05 1.366708e-05
[1747,] 8.844185e-05 6.652248e-05 2.217455e-05
[1748,] 8.844185e-05 9.600440e-05 3.200108e-05
[1749,] 8.844185e-05 5.788267e-05 1.929418e-05
[1750,] 8.844185e-05 4.070572e-05 1.356855e-05
[1751,] 8.844185e-05 6.752486e-05 2.250836e-05
[1752,] 8.844185e-05 6.829428e-05 2.276486e-05
[1753,] 8.844185e-05 8.865082e-05 2.955029e-05
[1754,] 8.844185e-05 1.135885e-04 3.786276e-05
[1755,] 8.844185e-05 6.730303e-05 2.243428e-05
[1756,] 8.844185e-05 7.306713e-04 2.435452e-04
[1757,] 8.844185e-05 5.433403e-05 1.811127e-05
[1758,] 8.844185e-05 5.171100e-05 1.723700e-05
[1759,] 8.844185e-05 1.060474e-04 3.534965e-05
[1760,] 8.844185e-05 9.424685e-05 3.141582e-05
[1761,] 8.844185e-05 4.795548e-05 1.598493e-05
[1762,] 8.844185e-05 1.124638e-04 3.748696e-05
[1763,] 8.844185e-05 1.033616e-04 3.445425e-05
[1764,] 8.844185e-05 4.685323e-05 1.561774e-05
[1765,] 8.844185e-05 7.019838e-05 2.339919e-05
[1766,] 8.844185e-05 4.801799e-05 1.600576e-05
[1767,] 8.844185e-05 4.734327e-05 1.578087e-05
[1768,] 8.844185e-05 4.704268e-05 1.568068e-05
[1769,] 8.844185e-05 8.861171e-05 2.953755e-05
[1770,] 8.844185e-05 4.602637e-05 1.534195e-05
[1771,] 8.844185e-05 9.257818e-05 3.085973e-05
[1772,] 8.844185e-05 7.497600e-05 2.499182e-05
[1773,] 8.844185e-05 5.144960e-05 1.715013e-05
[1774,] 8.844185e-05 4.398200e-05 1.466091e-05
[1775,] 8.844185e-05 4.859144e-05 1.619711e-05
[1776,] 8.844185e-05 4.995528e-05 1.665145e-05
[1777,] 8.844185e-05 7.071034e-05 2.356988e-05
[1778,] 8.844185e-05 4.148346e-05 1.382797e-05
[1779,] 8.844185e-05 7.399503e-05 2.466471e-05
[1780,] 8.844185e-05 1.067557e-04 3.558449e-05
[1781,] 8.844185e-05 6.468012e-05 2.156036e-05
[1782,] 8.844185e-05 7.015980e-05 2.338635e-05
[1783,] 8.844185e-05 5.500761e-05 1.833622e-05
[1784,] 8.844185e-05 5.143312e-05 1.714459e-05
[1785,] 8.844185e-05 1.177142e-04 3.923750e-05
[1786,] 8.844185e-05 6.237047e-05 2.079020e-05
[1787,] 8.844185e-05 4.657834e-05 1.552626e-05
[1788,] 8.844185e-05 5.312297e-05 1.770769e-05
[1789,] 8.844185e-05 8.880640e-05 2.960205e-05
[1790,] 8.844185e-05 6.213100e-05 2.071028e-05
[1791,] 8.844185e-05 7.142856e-05 2.380931e-05
[1792,] 8.844185e-05 6.204426e-05 2.068136e-05
[1793,] 8.844185e-05 9.665459e-05 3.221818e-05
[1794,] 8.844185e-05 7.962410e-05 2.654131e-05
[1795,] 8.844185e-05 5.789103e-05 1.929699e-05
[1796,] 8.844185e-05 7.973494e-05 2.657829e-05
[1797,] 8.844185e-05 1.031012e-04 3.436742e-05
[1798,] 8.844185e-05 7.766899e-05 2.588962e-05
[1799,] 8.844185e-05 5.656279e-05 1.885425e-05
[1800,] 8.844185e-05 5.584668e-05 1.861556e-05
[1801,] 8.844185e-05 2.425446e-04 8.084418e-05
[1802,] 8.844185e-05 6.705568e-05 2.235187e-05
[1803,] 8.844185e-05 4.490530e-05 1.496827e-05
[1804,] 8.844185e-05 5.565879e-05 1.855293e-05
[1805,] 8.844185e-05 6.003619e-05 2.001207e-05
[1806,] 8.844185e-05 3.676487e-04 1.225420e-04
[1807,] 8.844185e-05 7.121198e-05 2.373732e-05
[1808,] 8.844185e-05 5.628147e-05 1.876047e-05
[1809,] 8.844185e-05 5.632249e-05 1.877415e-05
[1810,] 8.844185e-05 6.805207e-05 2.268399e-05
[1811,] 8.844185e-05 7.080976e-05 2.360322e-05
[1812,] 8.844185e-05 6.212033e-05 2.070679e-05
[1813,] 8.844185e-05 3.459237e-04 1.153104e-04
[1814,] 8.844185e-05 6.032752e-05 2.010913e-05
[1815,] 8.844185e-05 6.204633e-05 2.068212e-05
[1816,] 8.844185e-05 6.129761e-05 2.043229e-05
[1817,] 8.844185e-05 5.098562e-05 1.699530e-05
[1818,] 8.844185e-05 9.820439e-05 3.273458e-05
[1819,] 8.844185e-05 1.743305e-04 5.810986e-05
[1820,] 8.844185e-05 8.989765e-05 2.996519e-05
[1821,] 8.844185e-05 4.946947e-05 1.648981e-05
[1822,] 8.844185e-05 1.024655e-04 3.415426e-05
[1823,] 8.844185e-05 7.197907e-05 2.399296e-05
[1824,] 8.844185e-05 6.896781e-05 2.298920e-05
[1825,] 8.844185e-05 7.010485e-05 2.336826e-05
[1826,] 8.844185e-05 5.949597e-05 1.983196e-05
[1827,] 8.844185e-05 1.356754e-04 4.522717e-05
[1828,] 8.844185e-05 1.300049e-04 4.333695e-05
[1829,] 8.844185e-05 1.120672e-04 3.735715e-05
[1830,] 8.844185e-05 4.910100e-05 1.636700e-05
[1831,] 8.844185e-05 8.899655e-05 2.966546e-05
[1832,] 8.844185e-05 1.461869e-04 4.872692e-05
[1833,] 8.844185e-05 7.219189e-05 2.406305e-05
[1834,] 8.844185e-05 5.167478e-05 1.722499e-05
[1835,] 8.844185e-05 8.705812e-05 2.901795e-05
[1836,] 8.844185e-05 7.564048e-05 2.521334e-05
[1837,] 8.844185e-05 4.035181e-04 1.344901e-04
[1838,] 8.844185e-05 1.413357e-04 4.710885e-05
[1839,] 8.844185e-05 1.344197e-04 4.480370e-05
[1840,] 8.844185e-05 1.208092e-04 4.026727e-05
[1841,] 8.844185e-05 1.269571e-04 4.231643e-05
[1842,] 8.844185e-05 1.369826e-04 4.565789e-05
[1843,] 8.844185e-05 1.343180e-04 4.476978e-05
[1844,] 8.844185e-05 1.316187e-04 4.387015e-05
[1845,] 8.844185e-05 1.282131e-04 4.273503e-05
[1846,] 8.844185e-05 1.374269e-04 4.580602e-05
[1847,] 8.844185e-05 1.204874e-04 4.016015e-05
[1848,] 8.844185e-05 1.712941e-04 5.709393e-05
[1849,] 8.844185e-05 1.729517e-04 5.764638e-05
[1850,] 8.844185e-05 7.321033e-05 2.440246e-05
[1851,] 8.844185e-05 4.226408e-04 1.408631e-04
[1852,] 8.844185e-05 1.752988e-04 5.842864e-05
[1853,] 8.844185e-05 1.735711e-04 5.785295e-05
[1854,] 8.844185e-05 1.538051e-04 5.126481e-05
[1855,] 8.844185e-05 5.717010e-05 1.905671e-05
[1856,] 8.844185e-05 1.805119e-04 6.016606e-05
[1857,] 8.844185e-05 1.009346e-04 3.364485e-05
[1858,] 8.844185e-05 9.341287e-05 3.113584e-05
[1859,] 8.844185e-05 9.017189e-05 3.005580e-05
[1860,] 8.844185e-05 4.493262e-05 1.497747e-05
[1861,] 8.844185e-05 1.084018e-04 3.613436e-05
[1862,] 8.844185e-05 4.801335e-05 1.600443e-05
[1863,] 8.844185e-05 5.308339e-05 1.769392e-05
[1864,] 8.844185e-05 7.144184e-05 2.381434e-05
[1865,] 8.844185e-05 1.979826e-04 6.598928e-05
[1866,] 8.844185e-05 6.997581e-05 2.332565e-05
[1867,] 8.844185e-05 1.906536e-04 6.354659e-05
[1868,] 8.844185e-05 7.244476e-05 2.414867e-05
[1869,] 8.844185e-05 1.869126e-04 6.229976e-05
[1870,] 8.844185e-05 1.946633e-04 6.488302e-05
[1871,] 8.844185e-05 5.148736e-05 1.716196e-05
[1872,] 8.844185e-05 6.869457e-05 2.289852e-05
[1873,] 8.844185e-05 5.261873e-05 1.753907e-05
[1874,] 8.844185e-05 7.040441e-05 2.346852e-05
[1875,] 8.844185e-05 6.971309e-05 2.323807e-05
[1876,] 8.844185e-05 7.006144e-05 2.335419e-05
[1877,] 8.844185e-05 7.153077e-05 2.384399e-05
[1878,] 8.844185e-05 6.497117e-05 2.165739e-05
[1879,] 8.844185e-05 4.918613e-05 1.639540e-05
[1880,] 8.844185e-05 7.728734e-05 2.576290e-05
[1881,] 8.844185e-05 7.606829e-05 2.535653e-05
[1882,] 8.844185e-05 7.657944e-05 2.552693e-05
[1883,] 8.844185e-05 7.014106e-05 2.338023e-05
[1884,] 8.844185e-05 5.766534e-05 1.922111e-05
[1885,] 8.844185e-05 6.777931e-05 2.259348e-05
[1886,] 8.844185e-05 7.719764e-05 2.573256e-05
[1887,] 8.844185e-05 9.060785e-05 3.020273e-05
[1888,] 8.844185e-05 8.219862e-05 2.740029e-05
[1889,] 8.844185e-05 1.049531e-04 3.498546e-05
[1890,] 8.844185e-05 4.726091e-05 1.575384e-05
[1891,] 8.844185e-05 4.724854e-05 1.574978e-05
[1892,] 8.844185e-05 5.435698e-05 1.811891e-05
[1893,] 8.844185e-05 5.450794e-05 1.986755e-05
[1894,] 8.844185e-05 5.589536e-05 1.863205e-05
[1895,] 8.844185e-05 5.563833e-05 1.854570e-05
[1896,] 8.844185e-05 5.317122e-05 1.772403e-05
[1897,] 8.844185e-05 9.865370e-05 3.288561e-05
[1898,] 8.844185e-05 1.827495e-04 6.091859e-05
[1899,] 1.624309e-03 5.953178e-05 5.642266e-04
[1900,] 8.844185e-05 7.608864e-05 2.536290e-05
[1901,] 8.844185e-05 7.776580e-05 2.592190e-05
[1902,] 8.844185e-05 7.718192e-05 2.572733e-05
[1903,] 8.844185e-05 8.605583e-05 2.868403e-05
[1904,] 8.844185e-05 5.499104e-05 1.833066e-05
[1905,] 8.844185e-05 8.175525e-05 2.725172e-05
[1906,] 8.844185e-05 5.447987e-05 1.815970e-05
[1907,] 8.844185e-05 7.717049e-05 2.572352e-05
[1908,] 8.844185e-05 2.405139e-04 8.016478e-05
[1909,] 8.844185e-05 8.479717e-05 2.826577e-05
[1910,] 8.844185e-05 4.517863e-05 1.505946e-05
[1911,] 8.844185e-05 7.789306e-05 2.596438e-05
[1912,] 8.844185e-05 8.176229e-05 2.725407e-05
[1913,] 8.844185e-05 7.697352e-05 2.565785e-05
[1914,] 8.844185e-05 2.196011e-04 7.319459e-05
[1915,] 8.844185e-05 4.422009e-05 1.474018e-05
[1916,] 8.844185e-05 4.981962e-05 1.660616e-05
[1917,] 8.844185e-05 6.512633e-05 2.170883e-05
[1918,] 8.844185e-05 7.696092e-05 2.565365e-05
[1919,] 8.844185e-05 4.078643e-05 1.359553e-05
[1920,] 8.844185e-05 9.129479e-05 3.043013e-05
[1921,] 8.844185e-05 4.978595e-05 1.659498e-05
[1922,] 8.844185e-05 4.826385e-05 1.608780e-05
[1923,] 8.844185e-05 5.924501e-05 1.974782e-05
[1924,] 8.844185e-05 5.373469e-05 1.791151e-05
[1925,] 8.844185e-05 7.311529e-05 2.437200e-05
[1926,] 4.909494e-04 5.510965e-05 1.902797e-04
[1927,] 8.844185e-05 5.248593e-05 1.749541e-05
[1928,] 8.844185e-05 6.931026e-05 2.310361e-05
[1929,] 5.183063e-04 5.231145e-05 1.803142e-04
[1930,] 8.844185e-05 8.353281e-05 2.784421e-05
[1931,] 8.844185e-05 6.056792e-05 2.018898e-05
[1932,] 8.844185e-05 5.476967e-05 1.825631e-05
[1933,] 8.844185e-05 8.173665e-05 2.724552e-05
[1934,] 8.844185e-05 4.336038e-05 1.445348e-05
[1935,] 8.844185e-05 1.132634e-04 3.775270e-05
[1936,] 8.844185e-05 5.949081e-05 1.983020e-05
[1937,] 8.844185e-05 6.656674e-05 2.218891e-05
[1938,] 8.844185e-05 8.182738e-05 2.727607e-05
[1939,] 8.844185e-05 4.436383e-05 1.478792e-05
[1940,] 8.844185e-05 4.474972e-05 1.491655e-05
[1941,] 8.844185e-05 5.058812e-05 1.686276e-05
[1942,] 8.844185e-05 4.766221e-05 1.588713e-05
[1943,] 8.844185e-05 8.089163e-05 2.696420e-05
[1944,] 8.844185e-05 5.116470e-05 1.705486e-05
[1945,] 8.844185e-05 7.080466e-05 2.360098e-05
[1946,] 8.844185e-05 4.185386e-05 1.395127e-05
[1947,] 8.844185e-05 5.709529e-05 1.903200e-05
[1948,] 8.844185e-05 4.349057e-05 1.449694e-05
[1949,] 8.844185e-05 4.970886e-05 1.656965e-05
[1950,] 8.844185e-05 4.381815e-05 1.460606e-05
[1951,] 8.844185e-05 7.621374e-05 2.540467e-05
[1952,] 8.844185e-05 1.084052e-04 3.613485e-05
[1953,] 8.844185e-05 5.851880e-05 1.950566e-05
[1954,] 8.844185e-05 6.412972e-05 2.137574e-05
[1955,] 8.844185e-05 9.992637e-05 3.330772e-05
[1956,] 8.844185e-05 8.389391e-05 2.796443e-05
[1957,] 8.844185e-05 6.543048e-05 2.181059e-05
[1958,] 8.844185e-05 8.004295e-05 2.668100e-05
[1959,] 8.844185e-05 7.500633e-05 2.500214e-05
[1960,] 8.844185e-05 7.770725e-05 2.590243e-05
[1961,] 8.844185e-05 8.111072e-05 2.703692e-05
[1962,] 8.844185e-05 7.918562e-05 2.639522e-05
[1963,] 8.844185e-05 7.920607e-05 2.640204e-05
[1964,] 8.844185e-05 4.402958e-05 1.467652e-05
[1965,] 8.844185e-05 4.402958e-05 1.467652e-05
[1966,] 8.844185e-05 8.057627e-05 2.685876e-05
[1967,] 8.844185e-05 7.653567e-05 2.551187e-05
[1968,] 8.844185e-05 7.916375e-05 2.638793e-05
[1969,] 8.844185e-05 8.111770e-05 2.703981e-05
[1970,] 8.844185e-05 7.021848e-05 2.340663e-05
[1971,] 8.844185e-05 6.196727e-05 2.065609e-05
[1972,] 8.844185e-05 6.992975e-05 2.331035e-05
[1973,] 8.844185e-05 6.935935e-05 2.312025e-05
[1974,] 8.844185e-05 4.420558e-05 1.473522e-05
[1975,] 8.844185e-05 4.409573e-05 1.469859e-05
[1976,] 8.844185e-05 4.414014e-05 1.471340e-05
[1977,] 8.844185e-05 4.407064e-05 1.469022e-05
[1978,] 8.844185e-05 4.406413e-05 1.468805e-05
[1979,] 8.844185e-05 4.410221e-05 1.470075e-05
[1980,] 8.844185e-05 4.407084e-05 1.469027e-05
[1981,] 8.844185e-05 6.560451e-05 2.186861e-05
[1982,] 8.844185e-05 4.434672e-05 1.478221e-05
[1983,] 8.844185e-05 4.405736e-05 1.468579e-05
[1984,] 8.844185e-05 4.406181e-05 1.468727e-05
[1985,] 8.844185e-05 4.414182e-05 1.471396e-05
[1986,] 8.844185e-05 4.406343e-05 1.468782e-05
[1987,] 8.844185e-05 4.405757e-05 1.468586e-05
[1988,] 8.844185e-05 4.409463e-05 1.469822e-05
[1989,] 8.844185e-05 4.404976e-05 1.468326e-05
[1990,] 8.844185e-05 4.404984e-05 1.468328e-05
[1991,] 8.844185e-05 4.406834e-05 1.468947e-05
[1992,] 8.844185e-05 4.404259e-05 1.468086e-05
[1993,] 8.844185e-05 4.404901e-05 1.468301e-05
[1994,] 8.844185e-05 4.404371e-05 1.468124e-05
[1995,] 8.844185e-05 4.403849e-05 1.467950e-05
[1996,] 8.844185e-05 4.404170e-05 1.468057e-05
[1997,] 8.844185e-05 4.404558e-05 1.468187e-05
[1998,] 8.844185e-05 4.405002e-05 1.468333e-05
[1999,] 8.844185e-05 1.006196e-04 3.353876e-05
[2000,] 8.844185e-05 4.404718e-05 1.468240e-05
[2001,] 8.844185e-05 4.404119e-05 1.468040e-05
[2002,] 8.844185e-05 1.413323e-04 4.710859e-05
[2003,] 8.844185e-05 4.404906e-05 1.468303e-05
[2004,] 8.844185e-05 1.073438e-04 3.578135e-05
[2005,] 8.844185e-05 4.407388e-05 1.469130e-05
[2006,] 8.844185e-05 1.121930e-04 3.739737e-05
[2007,] 8.844185e-05 4.404568e-05 1.468190e-05
[2008,] 8.844185e-05 4.404202e-05 1.468068e-05
[2009,] 8.844185e-05 4.404471e-05 1.468158e-05
[2010,] 8.844185e-05 4.404733e-05 1.468245e-05
[2011,] 8.844185e-05 4.404945e-05 1.468316e-05
[2012,] 8.844185e-05 4.404787e-05 1.468263e-05
[2013,] 8.844185e-05 4.404147e-05 1.468049e-05
[2014,] 8.844185e-05 5.784573e-05 1.928136e-05
[2015,] 8.844185e-05 6.234368e-05 2.078161e-05
[2016,] 8.844185e-05 4.404811e-05 1.468271e-05
[2017,] 8.844185e-05 4.409621e-05 1.469875e-05
[2018,] 8.844185e-05 4.405552e-05 1.468518e-05
[2019,] 8.844185e-05 4.407917e-05 1.469307e-05
[2020,] 8.844185e-05 4.406718e-05 1.468907e-05
[2021,] 8.844185e-05 4.404240e-05 1.468080e-05
[2022,] 8.844185e-05 5.553812e-05 1.851220e-05
[2023,] 8.844185e-05 1.801547e-04 6.004827e-05
[2024,] 8.844185e-05 5.464538e-05 1.821464e-05
[2025,] 8.844185e-05 5.386100e-05 1.795321e-05
[2026,] 8.844185e-05 4.402313e-05 1.467437e-05
[2027,] 8.844185e-05 5.823746e-05 1.941194e-05
[2028,] 8.844185e-05 9.546017e-05 3.181911e-05
[2029,] 8.844185e-05 5.677614e-05 1.892492e-05
[2030,] 8.844185e-05 5.056325e-05 1.685413e-05
[2031,] 8.844185e-05 1.208742e-04 4.029107e-05
[2032,] 8.844185e-05 5.076261e-05 1.692058e-05
[2033,] 8.844185e-05 5.056588e-05 1.685501e-05
[2034,] 8.844185e-05 5.104839e-05 1.701583e-05
[2035,] 8.844185e-05 5.431284e-05 1.810390e-05
[2036,] 8.844185e-05 4.039265e-05 1.346428e-05
[2037,] 8.844185e-05 5.012689e-05 1.670869e-05
[2038,] 8.844185e-05 5.027341e-05 1.675753e-05
[2039,] 8.844185e-05 4.997527e-05 1.665816e-05
[2040,] 8.844185e-05 5.000358e-05 1.666760e-05
[2041,] 8.844185e-05 4.524262e-05 1.508086e-05
[2042,] 8.844185e-05 4.998671e-05 1.666198e-05
[2043,] 8.844185e-05 5.020005e-05 1.673309e-05
[2044,] 8.844185e-05 9.385266e-05 3.128328e-05
[2045,] 8.844185e-05 4.849142e-05 1.616372e-05
[2046,] 8.844185e-05 4.864241e-05 1.621405e-05
[2047,] 8.844185e-05 4.857863e-05 1.619279e-05
[2048,] 8.844185e-05 5.382929e-05 1.794292e-05
[2049,] 8.844185e-05 4.856743e-05 1.618906e-05
[2050,] 8.844185e-05 1.273939e-04 4.246447e-05
[2051,] 8.844185e-05 4.855824e-05 1.618599e-05
[2052,] 8.844185e-05 4.846515e-05 1.615497e-05
[2053,] 8.844185e-05 4.847644e-05 1.615873e-05
[2054,] 8.844185e-05 4.846789e-05 1.615588e-05
[2055,] 8.844185e-05 4.839556e-05 1.613178e-05
[2056,] 8.844185e-05 4.850356e-05 1.616777e-05
[2057,] 8.844185e-05 4.865256e-05 1.621743e-05
[2058,] 8.844185e-05 4.843565e-05 1.614514e-05
[2059,] 8.844185e-05 4.810646e-05 1.603542e-05
[2060,] 8.844185e-05 4.808341e-05 1.602765e-05
[2061,] 8.844185e-05 1.456262e-04 4.854161e-05
[2062,] 8.844185e-05 4.815243e-05 1.605065e-05
[2063,] 8.844185e-05 4.816426e-05 1.605459e-05
[2064,] 8.844185e-05 5.352784e-05 1.784277e-05
[2065,] 8.844185e-05 4.945668e-05 1.648571e-05
[2066,] 8.844185e-05 1.479105e-04 4.930303e-05
[2067,] 8.844185e-05 5.025611e-05 1.675185e-05
[2068,] 8.844185e-05 3.999087e-05 1.333033e-05
[2069,] 8.844185e-05 5.026350e-05 1.675465e-05
[2070,] 8.844185e-05 1.167362e-04 3.891172e-05
[2071,] 8.844185e-05 4.067241e-05 1.355757e-05
[2072,] 8.844185e-05 4.071505e-05 1.357178e-05
[2073,] 8.844185e-05 6.551664e-05 2.183919e-05
[2074,] 8.844185e-05 4.077560e-05 1.359197e-05
[2075,] 8.844185e-05 4.082508e-05 1.360846e-05
[2076,] 8.844185e-05 1.371640e-04 4.572088e-05
[2077,] 8.844185e-05 7.740415e-05 2.580188e-05
[2078,] 8.844185e-05 4.756998e-05 1.585628e-05
[2079,] 8.844185e-05 4.058244e-05 1.352744e-05
[2080,] 8.844185e-05 4.427922e-05 1.475985e-05
[2081,] 8.844185e-05 4.131035e-05 1.377018e-05
[2082,] 8.844185e-05 1.043381e-04 3.477917e-05
[2083,] 8.844185e-05 5.771761e-05 1.923932e-05
[2084,] 8.844185e-05 5.463248e-05 1.821093e-05
[2085,] 8.844185e-05 4.560731e-05 1.520251e-05
[2086,] 8.844185e-05 4.504551e-05 1.501521e-05
[2087,] 8.844185e-05 4.585977e-05 1.528664e-05
[2088,] 8.844185e-05 1.248474e-04 4.161515e-05
[2089,] 8.844185e-05 4.582037e-05 1.527350e-05
[2090,] 8.844185e-05 7.793468e-05 2.597794e-05
[2091,] 8.844185e-05 1.659205e-04 5.530597e-05
[2092,] 8.844185e-05 5.163653e-05 1.721212e-05
[2093,] 8.844185e-05 1.176159e-04 3.920440e-05
[2094,] 8.844185e-05 8.229462e-05 2.743119e-05
[2095,] 8.844185e-05 9.164675e-05 3.054839e-05
[2096,] 8.844185e-05 4.585050e-05 1.528354e-05
[2097,] 8.844185e-05 9.127604e-05 3.042497e-05
[2098,] 8.844185e-05 4.598158e-05 1.532723e-05
[2099,] 8.844185e-05 1.480352e-04 4.934433e-05
[2100,] 8.844185e-05 4.513591e-05 1.504534e-05
[2101,] 8.844185e-05 4.594648e-05 1.531553e-05
[2102,] 8.844185e-05 4.598936e-05 1.532982e-05
[2103,] 8.844185e-05 4.781421e-05 1.593812e-05
[2104,] 8.844185e-05 4.444622e-05 1.481543e-05
[2105,] 8.844185e-05 5.150855e-05 1.716948e-05
[2106,] 8.844185e-05 9.119801e-05 3.039895e-05
[2107,] 8.844185e-05 8.368942e-05 2.789733e-05
[2108,] 8.844185e-05 6.494488e-05 2.164812e-05
[2109,] 8.844185e-05 6.919404e-05 2.306531e-05
[2110,] 8.844185e-05 4.627346e-05 1.542455e-05
[2111,] 8.844185e-05 1.514296e-04 5.047592e-05
[2112,] 8.844185e-05 5.140056e-05 1.713352e-05
[2113,] 8.844185e-05 5.146306e-05 1.715435e-05
[2114,] 8.844185e-05 1.431274e-04 4.770860e-05
[2115,] 8.844185e-05 5.155575e-05 1.718524e-05
[2116,] 8.844185e-05 1.545388e-04 5.151220e-05
[2117,] 8.844185e-05 7.728857e-05 2.576346e-05
[2118,] 8.844185e-05 5.160683e-05 1.720226e-05
[2119,] 8.844185e-05 5.183572e-05 1.727853e-05
[2120,] 8.844185e-05 8.861976e-05 2.954068e-05
[2121,] 8.844185e-05 6.530780e-05 2.176960e-05
[2122,] 8.844185e-05 4.437909e-05 1.479308e-05
[2123,] 8.844185e-05 6.418118e-05 2.139408e-05
[2124,] 8.844185e-05 6.447655e-05 2.149254e-05
[2125,] 8.844185e-05 6.360529e-05 2.120211e-05
[2126,] 8.844185e-05 6.540709e-05 2.180272e-05
[2127,] 8.844185e-05 8.680044e-05 2.893407e-05
[2128,] 8.844185e-05 6.299961e-05 2.100020e-05
[2129,] 8.844185e-05 5.168130e-05 1.722717e-05
[2130,] 8.844185e-05 4.207185e-05 1.402393e-05
[2131,] 8.844185e-05 6.452283e-05 2.150796e-05
[2132,] 8.844185e-05 6.424188e-05 2.141431e-05
[2133,] 8.844185e-05 4.203193e-05 1.401064e-05
[2134,] 8.844185e-05 6.465513e-05 2.155207e-05
[2135,] 8.844185e-05 1.388834e-04 4.629393e-05
[2136,] 8.844185e-05 6.411248e-05 2.137117e-05
[2137,] 8.844185e-05 1.390171e-04 4.633854e-05
[2138,] 8.844185e-05 6.330197e-05 2.110099e-05
[2139,] 8.844185e-05 4.204540e-05 1.401514e-05
[2140,] 8.844185e-05 6.282726e-05 2.094275e-05
[2141,] 8.844185e-05 5.168164e-05 1.722727e-05
[2142,] 8.844185e-05 6.310146e-05 2.103415e-05
[2143,] 8.844185e-05 6.293372e-05 2.097823e-05
[2144,] 8.844185e-05 6.216840e-05 2.072312e-05
[2145,] 8.844185e-05 6.290343e-05 2.096814e-05
[2146,] 8.844185e-05 8.530629e-05 2.843613e-05
[2147,] 8.844185e-05 4.277896e-05 1.425974e-05
[2148,] 8.844185e-05 6.255859e-05 2.085319e-05
[2149,] 8.844185e-05 6.209982e-05 2.070027e-05
[2150,] 8.844185e-05 6.175613e-05 2.058570e-05
[2151,] 8.844185e-05 6.054615e-05 2.018234e-05
[2152,] 8.844185e-05 6.204848e-05 2.068314e-05
[2153,] 8.844185e-05 1.347208e-04 4.490603e-05
[2154,] 8.844185e-05 6.173028e-05 2.057709e-05
[2155,] 8.844185e-05 6.206890e-05 2.068995e-05
[2156,] 8.844185e-05 8.201858e-05 2.733951e-05
[2157,] 8.844185e-05 1.392828e-04 4.642712e-05
[2158,] 8.844185e-05 1.356928e-04 4.523141e-05
[2159,] 8.844185e-05 9.048770e-05 3.016282e-05
[2160,] 8.844185e-05 2.197176e-04 7.324005e-05
[2161,] 8.844185e-05 1.841191e-04 6.137375e-05
[2162,] 8.844185e-05 9.526999e-05 3.175705e-05
[2163,] 8.844185e-05 1.266940e-04 4.223196e-05
[2164,] 8.844185e-05 1.871073e-04 6.237015e-05
[2165,] 8.844185e-05 8.422552e-05 2.807545e-05
[2166,] 8.844185e-05 8.576841e-05 2.858977e-05
[2167,] 8.844185e-05 1.352610e-04 4.508666e-05
[2168,] 8.844185e-05 1.023456e-04 3.411536e-05
[2169,] 8.844185e-05 1.080024e-04 3.600111e-05
[2170,] 8.844185e-05 8.874305e-05 2.958168e-05
[2171,] 8.844185e-05 1.334971e-04 4.449786e-05
[2172,] 8.844185e-05 4.806578e-05 1.602209e-05
[2173,] 8.844185e-05 4.679640e-05 1.559884e-05
[2174,] 8.844185e-05 7.684829e-05 2.561601e-05
[2175,] 8.844185e-05 7.718667e-05 2.572881e-05
[2176,] 8.844185e-05 6.381163e-05 2.127001e-05
[2177,] 8.844185e-05 9.850205e-05 3.283253e-05
[2178,] 8.844185e-05 1.117919e-04 3.726322e-05
[2179,] 8.844185e-05 6.385406e-05 2.128449e-05
[2180,] 8.844185e-05 6.385898e-05 2.128584e-05
[2181,] 8.844185e-05 9.143768e-05 3.047882e-05
[2182,] 8.844185e-05 6.484591e-05 2.161480e-05
[2183,] 8.844185e-05 4.113623e-05 1.371207e-05
[2184,] 8.844185e-05 4.141334e-05 1.380444e-05
[2185,] 8.844185e-05 6.160889e-05 2.053622e-05
[2186,] 8.844185e-05 1.215178e-04 4.050682e-05
[2187,] 8.844185e-05 4.139102e-05 1.379700e-05
[2188,] 8.844185e-05 4.115991e-05 1.371998e-05
[2189,] 8.844185e-05 4.116422e-05 1.372141e-05
[2190,] 8.844185e-05 4.140008e-05 1.380002e-05
[2191,] 8.844185e-05 6.762111e-05 2.253982e-05
[2192,] 8.844185e-05 4.141166e-05 1.380388e-05
[2193,] 8.844185e-05 6.661130e-05 2.220323e-05
[2194,] 8.844185e-05 1.041274e-04 3.470768e-05
[2195,] 8.844185e-05 1.171667e-04 3.905479e-05
[2196,] 8.844185e-05 4.134812e-05 1.378270e-05
[2197,] 8.844185e-05 4.121991e-05 1.373996e-05
[2198,] 8.844185e-05 4.112703e-05 1.370902e-05
[2199,] 8.844185e-05 6.303086e-05 2.100984e-05
[2200,] 8.844185e-05 6.900897e-05 2.300242e-05
[2201,] 8.844185e-05 4.131260e-05 1.377086e-05
[2202,] 8.844185e-05 5.130390e-05 1.710113e-05
[2203,] 8.844185e-05 4.108429e-05 1.369476e-05
[2204,] 8.844185e-05 6.127915e-05 2.042636e-05
[2205,] 8.844185e-05 4.126640e-05 1.375546e-05
[2206,] 8.844185e-05 1.479568e-04 4.931750e-05
[2207,] 8.844185e-05 4.897062e-05 1.632353e-05
[2208,] 8.844185e-05 4.107786e-05 1.369262e-05
[2209,] 8.844185e-05 4.377928e-05 1.459311e-05
[2210,] 8.844185e-05 6.277666e-05 2.092521e-05
[2211,] 8.844185e-05 6.205269e-05 2.068390e-05
[2212,] 8.844185e-05 6.214375e-05 2.071426e-05
[2213,] 8.844185e-05 6.072281e-05 2.024063e-05
[2214,] 8.844185e-05 6.813725e-05 2.271211e-05
[2215,] 8.844185e-05 6.077266e-05 2.025725e-05
[2216,] 8.844185e-05 6.036761e-05 2.012225e-05
[2217,] 8.844185e-05 4.391091e-05 1.463699e-05
[2218,] 8.844185e-05 6.782134e-05 2.260695e-05
[2219,] 8.844185e-05 8.858383e-05 2.952767e-05
[2220,] 8.844185e-05 7.314233e-05 2.438034e-05
[2221,] 8.844185e-05 9.019582e-05 3.006439e-05
[2222,] 8.844185e-05 9.452564e-05 3.150806e-05
[2223,] 8.844185e-05 4.416200e-05 1.472067e-05
[2224,] 8.844185e-05 6.694949e-05 2.231641e-05
[2225,] 8.844185e-05 5.903771e-05 1.967899e-05
[2226,] 8.844185e-05 7.296459e-05 2.432132e-05
[2227,] 8.844185e-05 6.153364e-05 2.051094e-05
[2228,] 8.844185e-05 6.080961e-05 2.026960e-05
[2229,] 8.844185e-05 6.082051e-05 2.027322e-05
[2230,] 8.844185e-05 5.615157e-05 1.871704e-05
[2231,] 8.844185e-05 4.325571e-05 1.441856e-05
[2232,] 8.844185e-05 1.311568e-04 4.371834e-05
[2233,] 8.844185e-05 4.607047e-05 1.535699e-05
[2234,] 8.844185e-05 6.204616e-05 2.068176e-05
[2235,] 8.844185e-05 6.430393e-05 2.143417e-05
[2236,] 8.844185e-05 6.576128e-05 2.192009e-05
[2237,] 8.844185e-05 4.249320e-05 1.416438e-05
[2238,] 8.844185e-05 4.239549e-05 1.413176e-05
[2239,] 8.844185e-05 7.454746e-05 2.484867e-05
[2240,] 8.844185e-05 5.554894e-05 1.851618e-05
[2241,] 8.844185e-05 6.594167e-05 2.198049e-05
[2242,] 8.844185e-05 7.555829e-05 2.518572e-05
[2243,] 8.844185e-05 5.661050e-05 1.887001e-05
[2244,] 8.844185e-05 5.623974e-05 1.874643e-05
[2245,] 8.844185e-05 5.586932e-05 1.862296e-05
[2246,] 8.844185e-05 5.574390e-05 1.858116e-05
[2247,] 8.844185e-05 4.338405e-05 1.446133e-05
[2248,] 8.844185e-05 5.599058e-05 1.866338e-05
[2249,] 8.844185e-05 6.128203e-05 2.042702e-05
[2250,] 8.844185e-05 4.181422e-05 1.393806e-05
[2251,] 8.844185e-05 4.083879e-05 1.361293e-05
[2252,] 8.844185e-05 4.148434e-05 1.382810e-05
[2253,] 8.844185e-05 4.140787e-05 1.380260e-05
[2254,] 8.844185e-05 4.563948e-05 1.521313e-05
[2255,] 8.844185e-05 7.407599e-05 2.469147e-05
[2256,] 8.844185e-05 4.215563e-05 1.405189e-05
[2257,] 8.844185e-05 4.136396e-05 1.378798e-05
[2258,] 8.844185e-05 4.146116e-05 1.382038e-05
[2259,] 8.844185e-05 4.153349e-05 1.384449e-05
[2260,] 8.844185e-05 4.140311e-05 1.380103e-05
[2261,] 8.844185e-05 4.203055e-05 1.401019e-05
[2262,] 8.844185e-05 4.388470e-05 1.462824e-05
[2263,] 8.844185e-05 6.407063e-05 2.135682e-05
[2264,] 8.844185e-05 7.405319e-05 2.468424e-05
[2265,] 8.844185e-05 6.088379e-05 2.029438e-05
[2266,] 8.844185e-05 8.383420e-05 2.794407e-05
[2267,] 8.844185e-05 6.317860e-05 2.105929e-05
[2268,] 8.844185e-05 6.333310e-05 2.111079e-05
[2269,] 8.844185e-05 8.577389e-05 2.859059e-05
[2270,] 8.844185e-05 6.288728e-05 2.096219e-05
[2271,] 8.844185e-05 6.390393e-05 2.130105e-05
[2272,] 8.844185e-05 6.536238e-05 2.178721e-05
[2273,] 8.844185e-05 6.676037e-05 2.225318e-05
[2274,] 8.844185e-05 7.144823e-05 2.381567e-05
[2275,] 8.844185e-05 4.122542e-05 1.374177e-05
[2276,] 8.844185e-05 5.133990e-05 1.711310e-05
[2277,] 8.844185e-05 4.112924e-05 1.370971e-05
[2278,] 8.844185e-05 3.993991e-05 1.331327e-05
[2279,] 8.844185e-05 4.006344e-05 1.335444e-05
[2280,] 8.844185e-05 3.973128e-05 1.324378e-05
[2281,] 8.844185e-05 7.034174e-05 2.344712e-05
[2282,] 8.844185e-05 4.046975e-05 1.348985e-05
[2283,] 8.844185e-05 4.040801e-05 1.346927e-05
[2284,] 8.844185e-05 7.036666e-05 2.345545e-05
[2285,] 8.844185e-05 4.052538e-05 1.350839e-05
[2286,] 8.844185e-05 4.065085e-05 1.355021e-05
[2287,] 8.844185e-05 6.946489e-05 2.315489e-05
[2288,] 8.844185e-05 3.993272e-05 1.331086e-05
[2289,] 8.844185e-05 7.235378e-05 2.411818e-05
[2290,] 8.844185e-05 7.423961e-05 2.474643e-05
[2291,] 8.844185e-05 4.039908e-05 1.346629e-05
[2292,] 8.844185e-05 4.878045e-05 1.625985e-05
[2293,] 8.844185e-05 6.924627e-05 2.308202e-05
[2294,] 8.844185e-05 9.539504e-05 3.179748e-05
[2295,] 8.844185e-05 7.145287e-05 2.381785e-05
[2296,] 8.844185e-05 4.862866e-05 1.620926e-05
[2297,] 8.844185e-05 2.219128e-04 7.396937e-05
[2298,] 8.844185e-05 5.213157e-05 1.737683e-05
[2299,] 8.844185e-05 4.080988e-05 1.360320e-05
[2300,] 8.844185e-05 6.155661e-05 2.051903e-05
[2301,] 8.844185e-05 6.144589e-05 2.048213e-05
[2302,] 8.844185e-05 6.905570e-05 2.301850e-05
[2303,] 8.844185e-05 4.185883e-05 1.395289e-05
[2304,] 8.844185e-05 7.499859e-05 2.499903e-05
[2305,] 8.844185e-05 7.272851e-05 2.424314e-05
[2306,] 8.844185e-05 5.690589e-05 1.896838e-05
[2307,] 8.844185e-05 4.312866e-05 1.437618e-05
[2308,] 8.844185e-05 4.059899e-05 1.353298e-05
[2309,] 8.844185e-05 5.811062e-05 1.936967e-05
[2310,] 8.844185e-05 4.048494e-05 1.349496e-05
[2311,] 8.844185e-05 4.103846e-05 1.367942e-05
[2312,] 8.844185e-05 4.088598e-05 1.362861e-05
[2313,] 8.844185e-05 4.088598e-05 1.362861e-05
[2314,] 8.844185e-05 4.081157e-05 1.360381e-05
[2315,] 8.844185e-05 4.122164e-05 1.374047e-05
[2316,] 8.844185e-05 4.060539e-05 1.353519e-05
[2317,] 8.844185e-05 1.742401e-04 5.807934e-05
[2318,] 8.844185e-05 6.980776e-05 2.326882e-05
[2319,] 8.844185e-05 5.134666e-05 1.711582e-05
[2320,] 8.844185e-05 5.022644e-05 1.674189e-05
[2321,] 8.844185e-05 4.714145e-05 1.571363e-05
[2322,] 8.844185e-05 4.753787e-05 1.584576e-05
[2323,] 8.844185e-05 4.827402e-05 1.609112e-05
[2324,] 8.844185e-05 4.097906e-05 1.365964e-05
[2325,] 8.844185e-05 4.735747e-05 1.578563e-05
[2326,] 8.844185e-05 4.764035e-05 1.587991e-05
[2327,] 8.844185e-05 6.323465e-05 2.107820e-05
[2328,] 8.844185e-05 4.112284e-05 1.370756e-05
[2329,] 8.844185e-05 4.713823e-05 1.571255e-05
[2330,] 8.844185e-05 9.386466e-05 3.128741e-05
[2331,] 8.844185e-05 4.684872e-05 1.561606e-05
[2332,] 8.844185e-05 4.783039e-05 1.594325e-05
[2333,] 8.844185e-05 4.111125e-05 1.370378e-05
[2334,] 8.844185e-05 8.848891e-05 2.949624e-05
[2335,] 8.844185e-05 4.053237e-05 1.351079e-05
[2336,] 8.844185e-05 4.048353e-05 1.349451e-05
[2337,] 8.844185e-05 6.881540e-05 2.293862e-05
[2338,] 8.844185e-05 5.075334e-05 1.691791e-05
[2339,] 8.844185e-05 4.445072e-05 1.481703e-05
[2340,] 8.844185e-05 7.577777e-05 2.525910e-05
[2341,] 8.844185e-05 8.088373e-05 2.696039e-05
[2342,] 8.844185e-05 4.802450e-05 1.600827e-05
[2343,] 8.844185e-05 8.243138e-05 2.747696e-05
[2344,] 8.844185e-05 3.324767e-04 1.108253e-04
[2345,] 8.844185e-05 5.385959e-05 1.795311e-05
[2346,] 8.844185e-05 1.120066e-04 3.733515e-05
[2347,] 8.844185e-05 1.214794e-04 4.049268e-05
[2348,] 8.844185e-05 8.332121e-05 2.777357e-05
[2349,] 8.844185e-05 8.688379e-05 2.896111e-05
[2350,] 8.844185e-05 1.488224e-04 4.960693e-05
[2351,] 8.844185e-05 8.861677e-05 2.953873e-05
[2352,] 8.844185e-05 8.571160e-05 2.857035e-05
[2353,] 8.844185e-05 8.767250e-05 2.922399e-05
[2354,] 8.844185e-05 8.819110e-05 2.939685e-05
[2355,] 8.844185e-05 1.290039e-04 4.300091e-05
[2356,] 8.844185e-05 1.262841e-04 4.209432e-05
[2357,] 8.844185e-05 8.147881e-05 2.715944e-05
[2358,] 8.844185e-05 8.594615e-05 2.864853e-05
[2359,] 8.844185e-05 8.714140e-05 2.904693e-05
[2360,] 8.844185e-05 1.241215e-04 4.137345e-05
[2361,] 8.844185e-05 1.176657e-04 3.922155e-05
[2362,] 8.844185e-05 5.128259e-05 1.709417e-05
[2363,] 8.844185e-05 1.465815e-04 4.885996e-05
[2364,] 8.844185e-05 1.040106e-04 3.466988e-05
[2365,] 8.844185e-05 5.171998e-05 1.723997e-05
[2366,] 8.844185e-05 5.212259e-05 1.737419e-05
[2367,] 8.844185e-05 5.039182e-05 1.679727e-05
[2368,] 8.844185e-05 5.161085e-05 1.720358e-05
[2369,] 8.844185e-05 5.220720e-05 1.740240e-05
[2370,] 8.844185e-05 4.581246e-05 1.527084e-05
[2371,] 8.844185e-05 1.166551e-04 3.888470e-05
[2372,] 8.844185e-05 5.510618e-05 1.836869e-05
[2373,] 8.844185e-05 9.409968e-05 3.136646e-05
[2374,] 8.844185e-05 8.498293e-05 2.832738e-05
[2375,] 8.844185e-05 8.732475e-05 2.910808e-05
[2376,] 8.844185e-05 8.858914e-05 2.952952e-05
[2377,] 8.844185e-05 1.019515e-04 3.398445e-05
[2378,] 8.844185e-05 5.202859e-05 1.734283e-05
[2379,] 8.844185e-05 8.993733e-05 2.997890e-05
[2380,] 8.844185e-05 8.955186e-05 2.985042e-05
[2381,] 8.844185e-05 1.207564e-04 4.025261e-05
[2382,] 8.844185e-05 7.439050e-05 2.479664e-05
[2383,] 8.844185e-05 6.878609e-05 2.292853e-05
[2384,] 8.844185e-05 7.693185e-05 2.564368e-05
[2385,] 8.844185e-05 9.015338e-05 3.005092e-05
[2386,] 8.844185e-05 8.867354e-05 2.955770e-05
[2387,] 8.844185e-05 9.932731e-05 3.310969e-05
[2388,] 8.844185e-05 5.137062e-05 1.712352e-05
[2389,] 8.844185e-05 5.163906e-05 1.721299e-05
[2390,] 8.844185e-05 1.149276e-04 3.831033e-05
[2391,] 8.844185e-05 8.919959e-05 2.973300e-05
[2392,] 8.844185e-05 9.297908e-05 3.099280e-05
[2393,] 8.844185e-05 9.194518e-05 3.064819e-05
[2394,] 8.844185e-05 9.061639e-05 3.020526e-05
[2395,] 8.844185e-05 5.085995e-05 1.695331e-05
[2396,] 8.844185e-05 8.768234e-05 2.922726e-05
[2397,] 8.844185e-05 1.152612e-04 3.842155e-05
[2398,] 8.844185e-05 5.112539e-05 1.704178e-05
[2399,] 8.844185e-05 9.241152e-05 3.080365e-05
[2400,] 8.844185e-05 9.223500e-05 3.074480e-05
[2401,] 8.844185e-05 5.131756e-05 1.710583e-05
[2402,] 8.844185e-05 1.084290e-04 3.614364e-05
[2403,] 8.844185e-05 8.172229e-05 2.724061e-05
[2404,] 8.844185e-05 1.936215e-04 6.454083e-05
[2405,] 8.844185e-05 5.117153e-05 1.705716e-05
[2406,] 8.844185e-05 4.388059e-05 1.462688e-05
[2407,] 8.844185e-05 5.117390e-05 1.705795e-05
[2408,] 8.844185e-05 5.148612e-05 1.716201e-05
[2409,] 8.844185e-05 5.157198e-05 1.719063e-05
[2410,] 8.844185e-05 9.002671e-05 3.000871e-05
[2411,] 8.844185e-05 8.752480e-05 2.917475e-05
[2412,] 8.844185e-05 3.843673e-04 1.281247e-04
[2413,] 8.844185e-05 1.039573e-04 3.465303e-05
[2414,] 8.844185e-05 7.652626e-05 2.550861e-05
[2415,] 8.844185e-05 5.168156e-05 1.722716e-05
[2416,] 8.844185e-05 8.767346e-05 2.922431e-05
[2417,] 8.844185e-05 9.069668e-05 3.023204e-05
[2418,] 8.844185e-05 5.199240e-05 1.733077e-05
[2419,] 8.844185e-05 5.147905e-05 1.715966e-05
[2420,] 8.844185e-05 5.198419e-05 1.732803e-05
[2421,] 8.844185e-05 5.182366e-05 1.727453e-05
[2422,] 8.844185e-05 3.338484e-04 1.112846e-04
[2423,] 8.844185e-05 3.548277e-04 1.182780e-04
[2424,] 8.844185e-05 4.201535e-05 1.400513e-05
[2425,] 8.844185e-05 6.788221e-05 2.262802e-05
[2426,] 8.844185e-05 4.563535e-05 1.521184e-05
[2427,] 8.844185e-05 7.271071e-05 2.423692e-05
[2428,] 8.844185e-05 5.110776e-05 1.703616e-05
[2429,] 8.844185e-05 5.166793e-05 1.722287e-05
[2430,] 8.844185e-05 9.436262e-05 3.145396e-05
[2431,] 8.844185e-05 4.851699e-05 1.617255e-05
[2432,] 8.844185e-05 4.868125e-05 1.622730e-05
[2433,] 8.844185e-05 1.598669e-04 5.329023e-05
[2434,] 8.844185e-05 4.900964e-05 1.633677e-05
[2435,] 8.844185e-05 1.008582e-04 3.361877e-05
[2436,] 8.844185e-05 4.170785e-04 1.390268e-04
[2437,] 8.844185e-05 4.420616e-05 1.473544e-05
[2438,] 8.844185e-05 4.463238e-05 1.487751e-05
[2439,] 8.844185e-05 4.375115e-05 1.458374e-05
[2440,] 8.844185e-05 5.096119e-05 1.698716e-05
[2441,] 8.844185e-05 5.757219e-05 1.919075e-05
[2442,] 8.844185e-05 4.980844e-05 1.660290e-05
[2443,] 8.844185e-05 4.433051e-05 1.477689e-05
[2444,] 8.844185e-05 4.934281e-05 1.644769e-05
[2445,] 8.844185e-05 4.627163e-05 1.542394e-05
[2446,] 8.844185e-05 4.106822e-05 1.368934e-05
[2447,] 8.844185e-05 4.468876e-05 1.489631e-05
[2448,] 8.844185e-05 4.401800e-05 1.467272e-05
[2449,] 8.844185e-05 6.517863e-05 2.172665e-05
[2450,] 8.844185e-05 4.549471e-05 1.516494e-05
[2451,] 8.844185e-05 4.431304e-05 1.477106e-05
[2452,] 8.844185e-05 4.396915e-05 1.465643e-05
[2453,] 8.844185e-05 4.425659e-05 1.475225e-05
[2454,] 8.844185e-05 4.467349e-05 1.489122e-05
[2455,] 8.844185e-05 4.418960e-05 1.472992e-05
[2456,] 8.844185e-05 1.114168e-04 3.714071e-05
[2457,] 8.844185e-05 4.977209e-05 1.659078e-05
[2458,] 8.844185e-05 5.123230e-05 1.707752e-05
[2459,] 8.844185e-05 4.902181e-05 1.634068e-05
[2460,] 8.844185e-05 5.101485e-05 1.700504e-05
[2461,] 8.844185e-05 4.465348e-05 1.488455e-05
[2462,] 8.844185e-05 5.024126e-05 1.674717e-05
[2463,] 8.844185e-05 4.395093e-05 1.465036e-05
[2464,] 8.844185e-05 4.384631e-05 1.461548e-05
[2465,] 8.844185e-05 5.072859e-05 1.690962e-05
[2466,] 8.844185e-05 4.385807e-05 1.461941e-05
[2467,] 8.844185e-05 5.021811e-05 1.673946e-05
[2468,] 8.844185e-05 4.430231e-05 1.476748e-05
[2469,] 8.844185e-05 4.901081e-05 1.633702e-05
[2470,] 8.844185e-05 4.881540e-05 1.627188e-05
[2471,] 8.844185e-05 4.261290e-05 1.420434e-05
[2472,] 8.844185e-05 4.178574e-04 1.392859e-04
[2473,] 8.844185e-05 4.870471e-05 1.623497e-05
[2474,] 8.844185e-05 4.766483e-05 1.588835e-05
[2475,] 8.844185e-05 5.061316e-05 1.687130e-05
[2476,] 8.844185e-05 6.311435e-05 2.103864e-05
[2477,] 8.844185e-05 4.403578e-05 1.467864e-05
[2478,] 8.844185e-05 4.894943e-05 1.631655e-05
[2479,] 8.844185e-05 4.885909e-05 1.628644e-05
[2480,] 8.844185e-05 4.446896e-05 1.482304e-05
[2481,] 8.844185e-05 5.015797e-05 1.671941e-05
[2482,] 8.844185e-05 4.404229e-05 1.468081e-05
[2483,] 8.844185e-05 5.059729e-05 1.686602e-05
[2484,] 8.844185e-05 5.083575e-05 1.694551e-05
[2485,] 8.844185e-05 5.952726e-05 1.984240e-05
[2486,] 8.844185e-05 4.985457e-05 1.661843e-05
[2487,] 8.844185e-05 4.708253e-05 1.569424e-05
[2488,] 8.844185e-05 4.706038e-05 1.568686e-05
[2489,] 8.844185e-05 1.084699e-04 3.615615e-05
[2490,] 8.844185e-05 5.341812e-05 1.780613e-05
[2491,] 8.844185e-05 5.404037e-05 1.801375e-05
[2492,] 8.844185e-05 5.858496e-05 1.952870e-05
[2493,] 8.844185e-05 4.952156e-05 1.650727e-05
[2494,] 8.844185e-05 4.812379e-05 1.604134e-05
[2495,] 8.844185e-05 4.743816e-05 1.581278e-05
[2496,] 8.844185e-05 4.876352e-05 1.625458e-05
[2497,] 8.844185e-05 4.829078e-05 1.609699e-05
[2498,] 8.844185e-05 4.776211e-05 1.592077e-05
[2499,] 8.844185e-05 6.345369e-05 2.115140e-05
[2500,] 8.844185e-05 4.830401e-05 1.610142e-05
[2501,] 8.844185e-05 4.728260e-05 1.576093e-05
[2502,] 8.844185e-05 4.707966e-05 1.569329e-05
[2503,] 8.844185e-05 4.751794e-05 1.583939e-05
[2504,] 8.844185e-05 4.654486e-05 1.551502e-05
[2505,] 8.844185e-05 5.186870e-05 1.728985e-05
[2506,] 8.844185e-05 4.659165e-05 1.553062e-05
[2507,] 8.844185e-05 1.181400e-04 3.938205e-05
[2508,] 8.844185e-05 5.011821e-05 1.670633e-05
[2509,] 8.844185e-05 4.479918e-05 1.493311e-05
[2510,] 8.844185e-05 6.027147e-05 2.009094e-05
[2511,] 8.844185e-05 5.753269e-05 1.917768e-05
[2512,] 8.844185e-05 1.175125e-04 3.917289e-05
[2513,] 8.844185e-05 5.622849e-05 1.874294e-05
[2514,] 8.844185e-05 5.043742e-05 1.681274e-05
[2515,] 8.844185e-05 5.256593e-05 1.752207e-05
[2516,] 8.844185e-05 1.263124e-04 4.210641e-05
[2517,] 8.844185e-05 5.492168e-05 1.830733e-05
[2518,] 8.844185e-05 4.741601e-05 1.580540e-05
[2519,] 8.844185e-05 4.480053e-05 1.493356e-05
[2520,] 8.844185e-05 4.749902e-05 1.583306e-05
[2521,] 8.844185e-05 5.053847e-05 1.684642e-05
[2522,] 8.844185e-05 5.028605e-05 1.676227e-05
[2523,] 8.844185e-05 4.715050e-05 1.571690e-05
[2524,] 8.844185e-05 5.278737e-05 1.759588e-05
[2525,] 8.844185e-05 4.768176e-05 1.589399e-05
[2526,] 8.844185e-05 4.733752e-05 1.577924e-05
[2527,] 8.844185e-05 4.720448e-05 1.573489e-05
[2528,] 8.844185e-05 5.188848e-05 1.729645e-05
[2529,] 8.844185e-05 4.464474e-05 1.488163e-05
[2530,] 8.844185e-05 4.756377e-05 1.585466e-05
[2531,] 8.844185e-05 4.753151e-05 1.584390e-05
[2532,] 8.844185e-05 4.740009e-05 1.580010e-05
[2533,] 8.844185e-05 1.135446e-04 3.785012e-05
[2534,] 8.844185e-05 1.172528e-04 3.908628e-05
[2535,] 8.844185e-05 4.776528e-05 1.592181e-05
[2536,] 8.844185e-05 4.773151e-05 1.591056e-05
[2537,] 8.844185e-05 4.011001e-05 1.337001e-05
[2538,] 8.844185e-05 4.054652e-05 1.351548e-05
[2539,] 8.844185e-05 4.852294e-05 1.617428e-05
[2540,] 8.844185e-05 5.668653e-05 1.889593e-05
[2541,] 8.844185e-05 5.234072e-05 1.744699e-05
[2542,] 8.844185e-05 1.903771e-04 6.345927e-05
[2543,] 8.844185e-05 8.495048e-05 2.831680e-05
[2544,] 8.844185e-05 5.911032e-05 1.970384e-05
[2545,] 8.844185e-05 5.931942e-05 1.977355e-05
[2546,] 8.844185e-05 9.358619e-05 3.119667e-05
[2547,] 8.844185e-05 4.228297e-05 1.409434e-05
[2548,] 8.844185e-05 4.826039e-05 1.608685e-05
[2549,] 8.844185e-05 6.086385e-05 2.028847e-05
[2550,] 8.844185e-05 2.159790e-04 7.199363e-05
[2551,] 8.844185e-05 8.386325e-05 2.795437e-05
[2552,] 8.844185e-05 6.021885e-05 2.007339e-05
[2553,] 8.844185e-05 1.879112e-04 6.263710e-05
[2554,] 8.844185e-05 5.670593e-05 1.890229e-05
[2555,] 8.844185e-05 1.066304e-04 3.554488e-05
[2556,] 8.844185e-05 7.965213e-05 2.655166e-05
[2557,] 8.844185e-05 5.904952e-05 1.968363e-05
[2558,] 8.844185e-05 5.724787e-05 1.908304e-05
[2559,] 8.844185e-05 5.071766e-05 1.690594e-05
[2560,] 8.844185e-05 5.684662e-05 1.894928e-05
[2561,] 8.844185e-05 7.709635e-05 2.569966e-05
[2562,] 8.844185e-05 8.118816e-05 2.706368e-05
[2563,] 8.844185e-05 1.070505e-04 3.568507e-05
[2564,] 8.844185e-05 7.847663e-05 2.615979e-05
[2565,] 8.844185e-05 5.110051e-05 1.703378e-05
[2566,] 8.844185e-05 4.605897e-05 1.535291e-05
[2567,] 8.844185e-05 4.560562e-05 1.520185e-05
[2568,] 8.844185e-05 7.611363e-05 2.537208e-05
[2569,] 8.844185e-05 8.331078e-05 2.777128e-05
[2570,] 8.844185e-05 8.294209e-05 2.764838e-05
[2571,] 8.844185e-05 7.242246e-05 2.414159e-05
[2572,] 8.844185e-05 1.989863e-04 6.632871e-05
[2573,] 8.844185e-05 2.215763e-04 7.385875e-05
[2574,] 8.844185e-05 7.489973e-05 2.496743e-05
[2575,] 8.844185e-05 7.530906e-05 2.510388e-05
[2576,] 8.844185e-05 7.402935e-05 2.467727e-05
[2577,] 8.844185e-05 7.572767e-05 2.524341e-05
[2578,] 8.844185e-05 5.777250e-05 1.925749e-05
[2579,] 8.844185e-05 5.563682e-05 1.854599e-05
[2580,] 8.844185e-05 5.485445e-05 1.828518e-05
[2581,] 8.844185e-05 7.416084e-05 2.472110e-05
[2582,] 8.844185e-05 1.316951e-04 4.390059e-05
[2583,] 8.844185e-05 8.920562e-05 2.973495e-05
[2584,] 8.844185e-05 5.920205e-05 1.973401e-05
[2585,] 8.844185e-05 4.367506e-05 1.455838e-05
[2586,] 8.844185e-05 8.547448e-05 2.849182e-05
[2587,] 8.844185e-05 9.143846e-05 3.047955e-05
[2588,] 8.844185e-05 6.614463e-05 2.204853e-05
[2589,] 8.844185e-05 6.829869e-05 2.276657e-05
[2590,] 8.844185e-05 4.389503e-05 1.463168e-05
[2591,] 8.844185e-05 8.837843e-05 2.946099e-05
[2592,] 8.844185e-05 5.792121e-05 1.930728e-05
[2593,] 8.844185e-05 8.377471e-05 2.792537e-05
[2594,] 8.844185e-05 8.596396e-05 2.865514e-05
[2595,] 8.844185e-05 7.236756e-05 2.412274e-05
[2596,] 8.844185e-05 6.933440e-05 2.311167e-05
[2597,] 8.844185e-05 7.070357e-05 2.356807e-05
[2598,] 8.844185e-05 6.846629e-05 2.282229e-05
[2599,] 8.844185e-05 8.817344e-05 2.939253e-05
[2600,] 8.844185e-05 5.775243e-05 1.925079e-05
[2601,] 8.844185e-05 1.630045e-04 5.433859e-05
[2602,] 8.844185e-05 1.529438e-04 5.098461e-05
[2603,] 8.844185e-05 1.543483e-04 5.145288e-05
[2604,] 8.844185e-05 8.816437e-05 2.938951e-05
[2605,] 8.844185e-05 5.773438e-05 1.924477e-05
[2606,] 8.844185e-05 1.415864e-04 4.719845e-05
[2607,] 8.844185e-05 5.771994e-05 1.923997e-05
[2608,] 8.844185e-05 1.415857e-04 4.719811e-05
[2609,] 8.844185e-05 4.353178e-05 1.451061e-05
[2610,] 8.844185e-05 5.953312e-05 1.984435e-05
[2611,] 8.844185e-05 1.647499e-04 5.491665e-05
[2612,] 8.844185e-05 6.811935e-05 2.270665e-05
[2613,] 8.844185e-05 6.782600e-05 2.260887e-05
[2614,] 8.844185e-05 6.936399e-05 2.312154e-05
[2615,] 8.844185e-05 7.163888e-05 2.388045e-05
[2616,] 8.844185e-05 8.271985e-05 2.757349e-05
[2617,] 8.844185e-05 5.976453e-05 1.992148e-05
[2618,] 8.844185e-05 5.977801e-05 1.992598e-05
[2619,] 8.844185e-05 1.668691e-04 5.562447e-05
[2620,] 8.844185e-05 6.817273e-05 2.272444e-05
[2621,] 8.844185e-05 7.143175e-05 2.381080e-05
[2622,] 8.844185e-05 7.118075e-05 2.372713e-05
[2623,] 8.844185e-05 7.070155e-05 2.356739e-05
[2624,] 8.844185e-05 6.737094e-05 2.245718e-05
[2625,] 8.844185e-05 7.154202e-05 2.384754e-05
[2626,] 8.844185e-05 4.403674e-05 1.467894e-05
[2627,] 8.844185e-05 7.421519e-05 2.473864e-05
[2628,] 8.844185e-05 7.185898e-05 2.395321e-05
[2629,] 8.844185e-05 7.391771e-05 2.463948e-05
[2630,] 8.844185e-05 7.254977e-05 2.418351e-05
[2631,] 8.844185e-05 7.006329e-05 2.335464e-05
[2632,] 8.844185e-05 4.419410e-05 1.473140e-05
[2633,] 8.844185e-05 9.462212e-05 3.154099e-05
[2634,] 8.844185e-05 4.844961e-05 1.614989e-05
[2635,] 8.844185e-05 6.721184e-05 2.240414e-05
[2636,] 8.844185e-05 7.130491e-05 2.376852e-05
[2637,] 8.844185e-05 9.364185e-05 3.121539e-05
[2638,] 8.844185e-05 7.173971e-05 2.391345e-05
[2639,] 8.844185e-05 8.320006e-05 2.773453e-05
[2640,] 8.844185e-05 7.222438e-05 2.407501e-05
[2641,] 8.844185e-05 1.757428e-04 5.858093e-05
[2642,] 8.844185e-05 5.932606e-05 1.977534e-05
[2643,] 8.844185e-05 7.187155e-05 2.395740e-05
[2644,] 8.844185e-05 5.806041e-05 1.935341e-05
[2645,] 8.844185e-05 7.164697e-05 2.388256e-05
[2646,] 8.844185e-05 8.976350e-05 2.992140e-05
[2647,] 8.844185e-05 7.217661e-05 2.405909e-05
[2648,] 8.844185e-05 7.138537e-05 2.379536e-05
[2649,] 8.844185e-05 7.178537e-05 2.392870e-05
[2650,] 8.844185e-05 4.483385e-05 1.494465e-05
[2651,] 8.844185e-05 6.625595e-05 2.208589e-05
[2652,] 8.844185e-05 4.522986e-05 1.507666e-05
[2653,] 8.844185e-05 6.149358e-05 2.049826e-05
[2654,] 8.844185e-05 7.008204e-05 2.336133e-05
[2655,] 8.844185e-05 6.226364e-05 2.075496e-05
[2656,] 8.844185e-05 4.579904e-05 1.526639e-05
[2657,] 8.844185e-05 4.593740e-05 1.531251e-05
[2658,] 8.844185e-05 6.833547e-05 2.277894e-05
[2659,] 8.844185e-05 1.656431e-04 5.521742e-05
[2660,] 8.844185e-05 9.594675e-05 3.198354e-05
[2661,] 8.844185e-05 4.587019e-05 1.529011e-05
[2662,] 8.844185e-05 4.622820e-05 1.540945e-05
[2663,] 8.844185e-05 4.586281e-05 1.528765e-05
[2664,] 8.844185e-05 6.304756e-05 2.101628e-05
[2665,] 8.844185e-05 4.426111e-05 1.475373e-05
[2666,] 8.844185e-05 4.446495e-05 1.482168e-05
[2667,] 8.844185e-05 6.501238e-05 2.167125e-05
[2668,] 8.844185e-05 4.461017e-05 1.487009e-05
[2669,] 8.844185e-05 9.153117e-05 3.051159e-05
[2670,] 8.844185e-05 4.416263e-05 1.472091e-05
[2671,] 8.844185e-05 1.692082e-04 5.640587e-05
[2672,] 8.844185e-05 4.462277e-05 1.487429e-05
[2673,] 8.844185e-05 4.456266e-05 1.485425e-05
[2674,] 8.844185e-05 1.623926e-04 5.413380e-05
[2675,] 8.844185e-05 6.508434e-05 2.169524e-05
[2676,] 8.844185e-05 1.585265e-04 5.284501e-05
[2677,] 8.844185e-05 5.929264e-05 1.976420e-05
[2678,] 8.844185e-05 6.370124e-05 2.123418e-05
[2679,] 8.844185e-05 6.381352e-05 2.127161e-05
[2680,] 8.844185e-05 1.624345e-04 5.414779e-05
[2681,] 8.844185e-05 6.565422e-05 2.188521e-05
[2682,] 8.844185e-05 7.591751e-05 2.530665e-05
[2683,] 8.844185e-05 9.376131e-05 3.125384e-05
[2684,] 8.844185e-05 1.645064e-04 5.483548e-05
[2685,] 8.844185e-05 6.986218e-05 2.328807e-05
[2686,] 8.844185e-05 9.655985e-05 3.218797e-05
[2687,] 8.844185e-05 5.089495e-05 1.696523e-05
[2688,] 8.844185e-05 5.615842e-05 1.871975e-05
[2689,] 8.844185e-05 5.269175e-05 1.756418e-05
[2690,] 8.844185e-05 9.547080e-05 3.182494e-05
[2691,] 8.844185e-05 9.920800e-05 3.307077e-05
[2692,] 8.844185e-05 2.282598e-04 7.608694e-05
[2693,] 8.844185e-05 1.922273e-04 6.407614e-05
[2694,] 8.844185e-05 9.916957e-05 3.305795e-05
[2695,] 8.844185e-05 1.796511e-04 5.988724e-05
[2696,] 8.844185e-05 9.965860e-05 3.322095e-05
[2697,] 8.844185e-05 1.041396e-04 3.471473e-05
[2698,] 8.844185e-05 1.025321e-04 3.417887e-05
[2699,] 8.844185e-05 1.679601e-04 5.598997e-05
[2700,] 8.844185e-05 9.854967e-05 3.285129e-05
[2701,] 8.844185e-05 1.926195e-04 6.420680e-05
[2702,] 8.844185e-05 9.990850e-05 3.330427e-05
[2703,] 8.844185e-05 1.021155e-04 3.403996e-05
[2704,] 8.844185e-05 1.010336e-04 3.367932e-05
[2705,] 8.844185e-05 1.007452e-04 3.358321e-05
[2706,] 8.844185e-05 5.809090e-05 1.936378e-05
[2707,] 8.844185e-05 9.988532e-05 3.329653e-05
[2708,] 8.844185e-05 4.952723e-05 1.650917e-05
[2709,] 8.844185e-05 5.406340e-05 1.802140e-05
[2710,] 8.844185e-05 6.058833e-05 2.019623e-05
[2711,] 8.844185e-05 9.802149e-05 3.267518e-05
[2712,] 8.844185e-05 9.601006e-05 3.200468e-05
[2713,] 8.844185e-05 9.471450e-05 3.157281e-05
[2714,] 8.844185e-05 8.079843e-05 2.693371e-05
[2715,] 8.844185e-05 1.056908e-04 3.523171e-05
[2716,] 8.844185e-05 6.318722e-05 2.106273e-05
[2717,] 8.844185e-05 4.282715e-05 1.427574e-05
[2718,] 8.844185e-05 4.283630e-05 1.427879e-05
[2719,] 8.844185e-05 5.657525e-05 1.885843e-05
[2720,] 8.844185e-05 4.287099e-05 1.429035e-05
[2721,] 8.844185e-05 4.295224e-05 1.431744e-05
[2722,] 8.844185e-05 4.291552e-05 1.430519e-05
[2723,] 8.844185e-05 2.237137e-04 7.457135e-05
[2724,] 8.844185e-05 7.257407e-05 2.419189e-05
[2725,] 8.844185e-05 6.172643e-05 2.057578e-05
[2726,] 8.844185e-05 8.449810e-05 2.816608e-05
[2727,] 8.844185e-05 8.609626e-05 2.869882e-05
[2728,] 8.844185e-05 5.190690e-05 1.730253e-05
[2729,] 8.844185e-05 8.754726e-05 2.918247e-05
[2730,] 8.844185e-05 4.541470e-05 1.513838e-05
[2731,] 8.844185e-05 5.358291e-05 1.786098e-05
[2732,] 8.844185e-05 1.987132e-04 6.624004e-05
[2733,] 8.844185e-05 6.048772e-05 2.016305e-05
[2734,] 8.844185e-05 5.339106e-05 1.779705e-05
[2735,] 8.844185e-05 5.080060e-05 1.693359e-05
[2736,] 8.844185e-05 6.090714e-05 2.030241e-05
[2737,] 8.844185e-05 8.161379e-05 2.720458e-05
[2738,] 8.844185e-05 8.542067e-05 2.847355e-05
[2739,] 8.844185e-05 1.771690e-04 5.905919e-05
[2740,] 8.844185e-05 1.421224e-04 4.737623e-05
[2741,] 8.844185e-05 7.842893e-05 2.614298e-05
[2742,] 8.844185e-05 1.222039e-04 4.073606e-05
[2743,] 8.844185e-05 1.130429e-04 3.768239e-05
[2744,] 8.844185e-05 1.636787e-04 5.456229e-05
[2745,] 8.844185e-05 1.213981e-04 4.046743e-05
[2746,] 8.844185e-05 1.385634e-04 4.618977e-05
[2747,] 8.844185e-05 9.442768e-05 3.147572e-05
[2748,] 8.844185e-05 1.542064e-04 5.140443e-05
[2749,] 8.844185e-05 1.528385e-04 5.094849e-05
[2750,] 8.844185e-05 4.976110e-05 1.658706e-05
[2751,] 8.844185e-05 1.288093e-04 4.293818e-05
[2752,] 8.844185e-05 1.503640e-04 5.012363e-05
[2753,] 8.844185e-05 1.358229e-04 4.527623e-05
[2754,] 8.844185e-05 9.967354e-05 3.322544e-05
[2755,] 8.844185e-05 1.299721e-04 4.332588e-05
[2756,] 8.844185e-05 1.430047e-04 4.767031e-05
[2757,] 8.844185e-05 5.745304e-05 1.915098e-05
[2758,] 8.844185e-05 1.799601e-04 5.998978e-05
[2759,] 8.844185e-05 1.075311e-04 3.584514e-05
[2760,] 8.844185e-05 7.283452e-05 2.427828e-05
[2761,] 8.844185e-05 4.901292e-05 1.633762e-05
[2762,] 8.844185e-05 1.412025e-04 4.706905e-05
[2763,] 8.844185e-05 1.663561e-04 5.545464e-05
[2764,] 8.844185e-05 1.198806e-04 3.996157e-05
[2765,] 8.844185e-05 1.204118e-04 4.013863e-05
[2766,] 8.844185e-05 6.912055e-05 2.304056e-05
[2767,] 8.844185e-05 4.233945e-05 1.411316e-05
[2768,] 8.844185e-05 2.085667e-04 6.952613e-05
[2769,] 8.844185e-05 1.588451e-04 5.295088e-05
[2770,] 8.844185e-05 3.300859e-04 1.100367e-04
[2771,] 8.844185e-05 1.449088e-04 4.830455e-05
[2772,] 8.844185e-05 5.251307e-05 1.750434e-05
[2773,] 8.844185e-05 9.526611e-05 3.175636e-05
[2774,] 8.844185e-05 5.261305e-05 1.753763e-05
[2775,] 8.844185e-05 1.332816e-04 4.442863e-05
[2776,] 8.844185e-05 5.221346e-05 1.740447e-05
[2777,] 8.844185e-05 1.885159e-04 6.284093e-05
[2778,] 8.844185e-05 7.135428e-05 2.378448e-05
[2779,] 8.844185e-05 1.214792e-04 4.049439e-05
[2780,] 8.844185e-05 5.261029e-05 1.753674e-05
[2781,] 8.844185e-05 4.673743e-05 1.557918e-05
[2782,] 8.844185e-05 5.994025e-05 1.998004e-05
[2783,] 8.844185e-05 1.171030e-04 3.903561e-05
[2784,] 8.844185e-05 2.406151e-04 8.020815e-05
[2785,] 8.844185e-05 2.180725e-04 7.269357e-05
[2786,] 8.844185e-05 2.127251e-04 7.091097e-05
[2787,] 8.844185e-05 5.981925e-05 1.993969e-05
[2788,] 8.844185e-05 5.246271e-05 1.748757e-05
[2789,] 8.844185e-05 5.247968e-05 1.749321e-05
[2790,] 8.844185e-05 1.048561e-04 3.495294e-05
[2791,] 8.844185e-05 8.615736e-05 2.872060e-05
[2792,] 8.844185e-05 5.580785e-05 1.860291e-05
[2793,] 8.844185e-05 4.042553e-05 1.347518e-05
[2794,] 8.844185e-05 5.100758e-05 1.700256e-05
[2795,] 8.844185e-05 4.235240e-05 1.411752e-05
[2796,] 8.844185e-05 4.013793e-05 1.337932e-05
[2797,] 8.844185e-05 5.292244e-05 1.764127e-05
[2798,] 8.844185e-05 6.245295e-05 2.081837e-05
[2799,] 8.844185e-05 6.252068e-05 2.084095e-05
[2800,] 8.844185e-05 5.501979e-05 1.834045e-05
[2801,] 8.844185e-05 7.083011e-05 2.361066e-05
[2802,] 8.844185e-05 4.034643e-05 1.344878e-05
[2803,] 8.844185e-05 1.939882e-04 6.466762e-05
[2804,] 8.844185e-05 6.304748e-05 2.101656e-05
[2805,] 8.844185e-05 5.969128e-05 1.989718e-05
[2806,] 8.844185e-05 7.061910e-05 2.354032e-05
[2807,] 8.844185e-05 6.071079e-05 2.023684e-05
[2808,] 8.844185e-05 1.934547e-04 6.448981e-05
[2809,] 8.844185e-05 6.232460e-05 2.077559e-05
[2810,] 8.844185e-05 6.178866e-05 2.059693e-05
[2811,] 8.844185e-05 4.255474e-05 1.418484e-05
[2812,] 8.844185e-05 1.112341e-04 3.707939e-05
[2813,] 8.844185e-05 5.955158e-05 1.985066e-05
[2814,] 8.844185e-05 6.369009e-05 2.122992e-05
[2815,] 8.844185e-05 1.979338e-04 6.598311e-05
[2816,] 8.844185e-05 7.288125e-05 2.429449e-05
[2817,] 8.844185e-05 5.495842e-05 1.831977e-05
[2818,] 8.844185e-05 5.317232e-05 1.772461e-05
[2819,] 8.844185e-05 6.057123e-05 2.019052e-05
[2820,] 8.844185e-05 6.874602e-05 2.291605e-05
[2821,] 8.844185e-05 4.201777e-05 1.400585e-05
[2822,] 8.844185e-05 4.824854e-05 1.608290e-05
[2823,] 8.844185e-05 4.327738e-05 1.442569e-05
[2824,] 8.844185e-05 9.314837e-05 3.105071e-05
[2825,] 8.844185e-05 5.046063e-05 1.682027e-05
[2826,] 8.844185e-05 6.097413e-05 2.032481e-05
[2827,] 8.844185e-05 5.039541e-05 1.679852e-05
[2828,] 8.844185e-05 5.053243e-05 1.684420e-05
[2829,] 8.844185e-05 5.070405e-05 1.690141e-05
[2830,] 8.844185e-05 5.043123e-05 1.681046e-05
[2831,] 8.844185e-05 5.045261e-05 1.681760e-05
[2832,] 8.844185e-05 5.082475e-05 1.694164e-05
[2833,] 8.844185e-05 5.721954e-05 1.907325e-05
[2834,] 8.844185e-05 7.187698e-05 2.395952e-05
[2835,] 8.844185e-05 6.181938e-05 2.060656e-05
[2836,] 8.844185e-05 6.166526e-05 2.055519e-05
[2837,] 8.844185e-05 7.090906e-05 2.363712e-05
[2838,] 8.844185e-05 6.160639e-05 2.053556e-05
[2839,] 8.844185e-05 7.077754e-05 2.359302e-05
[2840,] 8.844185e-05 6.060428e-05 2.020152e-05
[2841,] 8.844185e-05 6.082703e-05 2.027577e-05
[2842,] 8.844185e-05 6.233934e-05 2.077989e-05
[2843,] 8.844185e-05 6.257737e-05 2.085924e-05
[2844,] 8.844185e-05 6.095316e-05 2.031782e-05
[2845,] 8.844185e-05 7.091673e-05 2.363963e-05
[2846,] 8.844185e-05 6.099397e-05 2.033142e-05
[2847,] 8.844185e-05 6.022999e-05 2.007675e-05
[2848,] 8.844185e-05 6.069702e-05 2.023230e-05
[2849,] 8.844185e-05 1.982314e-04 6.608247e-05
[2850,] 8.844185e-05 6.115732e-05 2.038587e-05
[2851,] 8.844185e-05 5.010125e-05 1.670045e-05
[2852,] 8.844185e-05 6.085205e-05 2.028411e-05
[2853,] 8.844185e-05 6.094998e-05 2.031676e-05
[2854,] 8.844185e-05 6.094998e-05 2.031675e-05
[2855,] 8.844185e-05 5.211089e-05 1.737036e-05
[2856,] 8.844185e-05 6.026805e-05 2.008944e-05
[2857,] 8.844185e-05 4.033874e-05 1.344617e-05
[2858,] 8.844185e-05 4.161807e-05 1.387267e-05
[2859,] 8.844185e-05 1.911126e-04 6.370914e-05
[2860,] 8.844185e-05 5.235440e-05 1.745132e-05
[2861,] 8.844185e-05 9.119965e-05 3.040101e-05
[2862,] 8.844185e-05 5.973590e-05 1.991208e-05
[2863,] 8.844185e-05 7.531173e-05 2.510449e-05
[2864,] 8.844185e-05 5.397763e-05 1.799227e-05
[2865,] 8.844185e-05 5.219984e-05 1.739970e-05
[2866,] 8.844185e-05 9.971371e-05 3.323933e-05
[2867,] 8.844185e-05 2.015544e-04 6.718978e-05
[2868,] 8.844185e-05 4.351027e-05 1.450337e-05
[2869,] 8.844185e-05 4.395359e-05 1.465124e-05
[2870,] 8.844185e-05 4.400349e-05 1.466789e-05
[2871,] 8.844185e-05 7.965218e-05 2.655150e-05
[2872,] 8.844185e-05 1.003190e-04 3.344106e-05
[2873,] 8.844185e-05 6.096863e-05 2.032294e-05
[2874,] 8.844185e-05 8.586311e-05 2.862195e-05
[2875,] 8.844185e-05 4.381385e-05 1.460461e-05
[2876,] 8.844185e-05 4.396824e-05 1.465613e-05
[2877,] 8.844185e-05 5.790247e-05 1.930049e-05
[2878,] 8.844185e-05 4.451090e-05 1.483707e-05
[2879,] 8.844185e-05 4.386185e-05 1.462064e-05
[2880,] 8.844185e-05 4.383503e-05 1.461170e-05
[2881,] 8.844185e-05 4.381998e-05 1.460667e-05
[2882,] 8.844185e-05 4.381317e-05 1.460440e-05
[2883,] 8.844185e-05 5.268191e-05 1.756104e-05
[2884,] 8.844185e-05 1.172787e-04 3.909336e-05
[2885,] 8.844185e-05 5.746288e-05 1.915479e-05
[2886,] 8.844185e-05 5.596554e-05 1.865520e-05
[2887,] 8.844185e-05 6.515244e-05 2.171754e-05
[2888,] 8.844185e-05 4.646267e-05 1.548787e-05
[2889,] 8.844185e-05 1.049168e-04 3.497405e-05
[2890,] 8.844185e-05 2.033341e-04 6.778278e-05
[2891,] 8.844185e-05 5.461767e-05 1.820641e-05
[2892,] 8.844185e-05 1.018178e-04 3.393853e-05
[2893,] 8.844185e-05 6.475048e-05 2.158354e-05
[2894,] 8.844185e-05 6.704910e-05 2.234942e-05
[2895,] 8.844185e-05 1.730365e-04 5.767810e-05
[2896,] 8.844185e-05 1.043051e-04 3.476969e-05
[2897,] 8.844185e-05 2.375221e-04 7.917518e-05
[2898,] 8.844185e-05 1.408581e-04 4.695470e-05
[2899,] 8.844185e-05 2.550922e-04 8.503199e-05
[2900,] 8.844185e-05 2.584390e-04 8.614750e-05
[2901,] 8.844185e-05 1.187071e-04 3.957067e-05
[2902,] 8.844185e-05 1.602163e-04 5.340555e-05
[2903,] 8.844185e-05 9.984848e-05 3.328338e-05
[2904,] 8.844185e-05 1.044017e-04 3.480115e-05
[2905,] 8.844185e-05 4.780291e-05 1.593445e-05
[2906,] 8.844185e-05 1.010838e-04 3.369456e-05
[2907,] 8.844185e-05 9.161949e-05 3.053981e-05
[2908,] 8.844185e-05 1.124576e-03 3.748767e-04
[2909,] 8.844185e-05 1.127274e-03 3.757762e-04
[2910,] 8.844185e-05 8.228557e-05 2.742888e-05
[2911,] 8.844185e-05 1.269863e-04 4.233072e-05
[2912,] 8.844185e-05 5.530435e-05 1.843495e-05
[2913,] 8.844185e-05 5.576604e-05 1.858909e-05
[2914,] 8.844185e-05 2.063634e-04 6.879202e-05
[2915,] 8.844185e-05 2.103722e-04 7.012839e-05
[2916,] 8.844185e-05 2.501642e-04 8.339223e-05
[2917,] 8.844185e-05 5.572684e-05 1.857604e-05
[2918,] 8.844185e-05 2.040466e-04 6.801964e-05
[2919,] 8.844185e-05 7.896146e-05 2.632049e-05
[2920,] 8.844185e-05 7.463116e-05 2.487805e-05
[2921,] 8.844185e-05 1.700699e-04 5.669360e-05
[2922,] 8.844185e-05 1.670786e-04 5.569639e-05
[2923,] 8.844185e-05 4.683263e-05 1.561098e-05
[2924,] 8.844185e-05 9.801257e-05 3.267248e-05
[2925,] 8.844185e-05 9.937027e-05 3.312508e-05
[2926,] 8.844185e-05 5.826818e-05 1.942294e-05
[2927,] 8.844185e-05 6.897950e-05 2.299353e-05
[2928,] 8.844185e-05 1.758076e-04 5.860522e-05
[2929,] 8.844185e-05 8.130416e-05 2.710076e-05
[2930,] 8.844185e-05 8.370426e-05 2.790075e-05
[2931,] 8.844185e-05 5.358576e-05 1.786222e-05
[2932,] 8.844185e-05 6.681400e-05 2.227217e-05
[2933,] 8.844185e-05 6.725767e-05 2.242007e-05
[2934,] 8.844185e-05 6.286543e-05 2.095580e-05
[2935,] 8.844185e-05 7.144372e-05 2.381517e-05
[2936,] 8.844185e-05 8.219822e-05 2.739942e-05
[2937,] 8.844185e-05 6.566009e-05 2.188750e-05
[2938,] 8.844185e-05 6.484931e-05 2.161722e-05
[2939,] 8.844185e-05 6.865766e-05 2.288678e-05
[2940,] 8.844185e-05 6.882290e-05 2.294189e-05
[2941,] 8.844185e-05 6.979519e-05 2.326560e-05
[2942,] 8.844185e-05 7.145595e-05 2.381923e-05
[2943,] 8.844185e-05 3.001045e-04 1.000398e-04
[2944,] 8.844185e-05 1.975836e-04 6.586282e-05
[2945,] 8.844185e-05 8.047136e-05 2.682452e-05
[2946,] 8.844185e-05 2.045759e-04 6.819371e-05
[2947,] 8.844185e-05 7.528467e-05 2.509553e-05
[2948,] 8.844185e-05 4.982391e-05 1.660794e-05
[2949,] 8.844185e-05 4.184275e-05 1.394750e-05
[2950,] 8.844185e-05 3.999889e-05 1.333296e-05
[2951,] 8.844185e-05 5.179750e-05 1.726591e-05
[2952,] 8.844185e-05 7.007602e-05 2.335898e-05
[2953,] 8.844185e-05 4.053770e-05 1.351257e-05
[2954,] 8.844185e-05 4.464196e-05 1.488072e-05
[2955,] 8.844185e-05 6.780702e-05 2.260258e-05
[2956,] 8.844185e-05 6.822574e-05 2.274218e-05
[2957,] 8.844185e-05 8.877621e-05 2.959304e-05
[2958,] 8.844185e-05 1.038366e-04 3.461338e-05
[2959,] 8.844185e-05 6.344540e-05 2.114866e-05
[2960,] 8.844185e-05 6.329098e-05 2.109719e-05
[2961,] 8.844185e-05 6.149385e-05 2.049829e-05
[2962,] 8.844185e-05 4.992765e-05 1.664258e-05
[2963,] 8.844185e-05 7.348039e-05 2.449457e-05
[2964,] 8.844185e-05 9.105400e-05 3.035304e-05
[2965,] 8.844185e-05 8.963753e-05 2.988084e-05
[2966,] 8.844185e-05 8.812479e-05 2.937654e-05
[2967,] 8.844185e-05 4.109774e-05 1.369919e-05
[2968,] 8.844185e-05 1.495161e-04 4.984325e-05
[2969,] 8.844185e-05 9.661517e-05 3.220692e-05
[2970,] 8.844185e-05 4.912096e-05 1.637373e-05
[2971,] 8.844185e-05 4.931550e-05 1.643858e-05
[2972,] 8.844185e-05 1.078418e-04 3.594957e-05
[2973,] 8.844185e-05 1.092594e-04 3.642216e-05
[2974,] 8.844185e-05 9.936358e-05 3.312308e-05
[2975,] 8.844185e-05 1.155253e-04 3.851085e-05
[2976,] 8.844185e-05 1.004402e-04 3.348206e-05
[2977,] 8.844185e-05 7.644923e-05 2.548310e-05
[2978,] 8.844185e-05 1.066720e-04 3.555948e-05
[2979,] 8.844185e-05 1.026522e-04 3.421937e-05
[2980,] 8.844185e-05 1.010738e-04 3.369321e-05
[2981,] 8.844185e-05 6.426170e-05 2.142035e-05
[2982,] 8.844185e-05 1.044654e-04 3.482386e-05
[2983,] 8.844185e-05 7.643433e-05 2.547819e-05
[2984,] 8.844185e-05 6.323553e-05 2.107831e-05
[2985,] 8.844185e-05 2.192684e-04 7.309552e-05
[2986,] 8.844185e-05 1.346356e-04 4.488218e-05
[2987,] 8.844185e-05 5.103372e-05 1.701170e-05
[2988,] 8.844185e-05 1.027741e-04 3.425999e-05
[2989,] 8.844185e-05 8.929094e-05 2.976517e-05
[2990,] 8.844185e-05 1.137609e-04 3.792204e-05
[2991,] 8.844185e-05 8.936793e-05 2.979083e-05
[2992,] 8.844185e-05 8.971794e-05 2.990752e-05
[2993,] 8.844185e-05 8.841046e-05 2.947164e-05
[2994,] 1.204707e-04 5.332943e-05 1.948683e-05
[2995,] 8.844185e-05 5.695861e-05 1.898670e-05
[2996,] 8.844185e-05 9.012425e-05 3.004297e-05
[2997,] 8.844185e-05 9.632351e-05 3.210961e-05
[2998,] 8.844185e-05 8.853676e-05 2.951388e-05
[2999,] 8.844185e-05 9.126875e-05 3.042455e-05
[3000,] 8.844185e-05 9.022292e-05 3.007586e-05
[3001,] 8.844185e-05 9.434330e-05 3.144804e-05
[3002,] 8.844185e-05 1.144953e-04 3.816681e-05
[3003,] 8.844185e-05 9.004547e-05 3.001540e-05
[3004,] 8.844185e-05 9.066748e-05 3.022272e-05
[3005,] 8.844185e-05 1.105798e-04 3.686157e-05
[3006,] 8.844185e-05 7.605080e-05 2.535052e-05
[3007,] 8.844185e-05 1.115202e-04 3.717507e-05
[3008,] 8.844185e-05 4.965123e-05 1.655021e-05
[3009,] 8.844185e-05 1.113521e-04 3.711903e-05
[3010,] 8.844185e-05 8.829104e-05 2.943186e-05
[3011,] 8.844185e-05 1.148930e-04 3.829946e-05
[3012,] 8.844185e-05 7.022090e-05 2.340670e-05
[3013,] 8.844185e-05 7.011236e-05 2.337150e-05
[3014,] 8.844185e-05 7.105182e-05 2.368488e-05
[3015,] 8.844185e-05 8.629355e-05 2.876597e-05
[3016,] 8.844185e-05 7.405348e-05 2.468554e-05
[3017,] 8.844185e-05 4.568152e-05 1.522720e-05
[3018,] 8.844185e-05 6.185832e-05 2.061925e-05
[3019,] 8.844185e-05 1.101020e-04 3.670227e-05
[3020,] 8.844185e-05 7.799591e-05 2.600018e-05
[3021,] 8.844185e-05 8.078551e-05 2.692980e-05
[3022,] 8.844185e-05 4.085020e-05 1.361675e-05
[3023,] 8.844185e-05 2.355691e-04 7.853098e-05
[3024,] 8.844185e-05 8.319689e-05 2.773331e-05
[3025,] 8.844185e-05 4.496080e-05 1.498687e-05
[3026,] 8.844185e-05 1.087832e-04 3.626238e-05
[3027,] 8.844185e-05 2.241158e-04 7.470900e-05
[3028,] 8.844185e-05 2.234274e-04 7.447947e-05
[3029,] 8.844185e-05 1.056985e-04 3.523207e-05
[3030,] 8.844185e-05 4.076979e-05 1.358995e-05
[3031,] 8.844185e-05 4.062462e-05 1.354154e-05
[3032,] 8.844185e-05 1.084783e-04 3.616071e-05
[3033,] 8.844185e-05 4.276898e-05 1.425633e-05
[3034,] 8.844185e-05 6.654116e-05 2.218106e-05
[3035,] 8.844185e-05 1.782575e-04 5.942185e-05
[3036,] 8.844185e-05 1.097976e-04 3.660053e-05
[3037,] 8.844185e-05 1.135272e-04 3.784383e-05
[3038,] 8.844185e-05 4.063253e-05 1.354419e-05
[3039,] 8.844185e-05 4.060841e-05 1.353615e-05
[3040,] 8.844185e-05 4.381311e-05 1.460435e-05
[3041,] 8.844185e-05 4.271907e-05 1.423968e-05
[3042,] 8.844185e-05 8.764591e-05 2.921551e-05
[3043,] 8.844185e-05 1.056686e-04 3.522412e-05
[3044,] 8.844185e-05 4.063632e-05 1.354544e-05
[3045,] 8.844185e-05 8.667604e-05 2.889221e-05
[3046,] 8.844185e-05 4.169481e-05 1.389822e-05
[3047,] 8.844185e-05 4.062133e-05 1.354045e-05
[3048,] 8.844185e-05 7.308807e-05 2.436307e-05
[3049,] 8.844185e-05 4.356082e-05 1.452035e-05
[3050,] 8.844185e-05 7.406684e-05 2.468937e-05
[3051,] 8.844185e-05 7.108240e-05 2.369420e-05
[3052,] 8.844185e-05 1.587800e-04 5.292919e-05
[3053,] 8.844185e-05 5.037443e-05 1.679169e-05
[3054,] 8.844185e-05 1.518260e-04 5.061100e-05
[3055,] 8.844185e-05 5.411470e-05 1.803852e-05
[3056,] 8.844185e-05 1.569347e-04 5.231401e-05
[3057,] 8.844185e-05 1.560894e-04 5.203223e-05
[3058,] 8.844185e-05 1.585230e-04 5.284352e-05
[3059,] 8.844185e-05 7.575136e-05 2.525056e-05
[3060,] 8.844185e-05 1.626956e-04 5.423453e-05
[3061,] 8.844185e-05 1.571526e-04 5.238669e-05
[3062,] 8.844185e-05 1.626298e-04 5.421253e-05
[3063,] 8.844185e-05 6.914010e-05 2.304674e-05
[3064,] 8.844185e-05 1.636933e-04 5.456703e-05
[3065,] 8.844185e-05 4.680446e-05 1.560134e-05
[3066,] 8.844185e-05 4.790388e-05 1.596811e-05
[3067,] 8.844185e-05 4.761271e-05 1.587104e-05
[3068,] 8.844185e-05 1.577307e-04 5.257939e-05
[3069,] 8.844185e-05 1.579198e-04 5.264242e-05
[3070,] 8.844185e-05 4.715121e-05 1.571719e-05
[3071,] 8.844185e-05 4.670173e-05 1.556736e-05
[3072,] 8.844185e-05 1.726287e-04 5.754569e-05
[3073,] 8.844185e-05 4.818442e-05 1.606162e-05
[3074,] 8.844185e-05 1.604353e-04 5.348095e-05
[3075,] 8.844185e-05 4.480116e-05 1.493359e-05
[3076,] 8.844185e-05 1.172145e-04 3.907236e-05
[3077,] 8.844185e-05 1.180802e-04 3.936097e-05
[3078,] 8.844185e-05 1.180802e-04 3.936097e-05
[3079,] 8.844185e-05 5.665193e-05 1.888421e-05
[3080,] 8.844185e-05 7.241209e-05 2.413767e-05
[3081,] 8.844185e-05 4.498922e-05 1.499642e-05
[3082,] 8.844185e-05 7.370160e-05 2.456752e-05
[3083,] 8.844185e-05 6.936515e-05 2.312175e-05
[3084,] 8.844185e-05 1.132243e-04 3.774216e-05
[3085,] 8.844185e-05 8.127569e-05 2.709189e-05
[3086,] 8.844185e-05 7.421119e-05 2.473738e-05
[3087,] 8.844185e-05 7.451174e-05 2.483756e-05
[3088,] 8.844185e-05 6.589020e-05 2.196363e-05
[3089,] 8.844185e-05 7.408930e-05 2.469677e-05
[3090,] 8.844185e-05 7.636009e-05 2.545369e-05
[3091,] 8.844185e-05 7.899597e-05 2.633236e-05
[3092,] 8.844185e-05 4.605766e-05 1.535261e-05
[3093,] 8.844185e-05 7.792308e-05 2.597470e-05
[3094,] 8.844185e-05 7.694849e-05 2.564984e-05
[3095,] 8.844185e-05 7.401453e-05 2.467183e-05
[3096,] 8.844185e-05 4.601799e-05 1.533938e-05
[3097,] 8.844185e-05 4.645081e-05 1.548366e-05
[3098,] 8.844185e-05 4.627498e-05 1.542504e-05
[3099,] 8.844185e-05 4.617507e-05 1.539174e-05
[3100,] 8.844185e-05 4.778736e-05 1.592917e-05
[3101,] 8.844185e-05 4.520418e-05 1.506810e-05
[3102,] 8.844185e-05 4.891340e-05 1.630454e-05
[3103,] 8.844185e-05 5.218992e-05 1.739672e-05
[3104,] 8.844185e-05 5.203716e-05 1.734580e-05
[3105,] 8.844185e-05 5.584404e-05 1.861482e-05
[3106,] 8.844185e-05 5.382796e-05 1.794292e-05
[3107,] 8.844185e-05 4.002322e-05 1.334108e-05
[3108,] 8.844185e-05 5.446365e-05 1.815465e-05
[3109,] 8.844185e-05 5.955074e-05 1.985059e-05
[3110,] 8.844185e-05 4.995439e-05 1.665151e-05
[3111,] 8.844185e-05 8.218436e-05 2.739480e-05
[3112,] 8.844185e-05 4.918369e-05 1.639460e-05
[3113,] 8.844185e-05 4.967448e-05 1.655820e-05
[3114,] 8.844185e-05 4.939648e-05 1.646553e-05
[3115,] 8.844185e-05 4.891362e-05 1.630459e-05
[3116,] 8.844185e-05 4.895316e-05 1.631776e-05
[3117,] 8.844185e-05 6.506802e-05 2.168979e-05
[3118,] 8.844185e-05 4.887139e-05 1.629051e-05
[3119,] 8.844185e-05 4.539481e-05 1.513163e-05
[3120,] 8.844185e-05 4.952021e-05 1.650678e-05
[3121,] 8.844185e-05 4.011651e-05 1.337219e-05
[3122,] 8.844185e-05 4.003894e-05 1.334631e-05
[3123,] 8.844185e-05 4.923521e-05 1.641178e-05
[3124,] 8.844185e-05 5.668486e-05 1.889524e-05
[3125,] 8.844185e-05 7.079992e-05 2.360012e-05
[3126,] 8.844185e-05 4.003053e-05 1.334352e-05
[3127,] 8.844185e-05 4.002228e-05 1.334076e-05
[3128,] 8.844185e-05 4.002495e-05 1.334165e-05
[3129,] 8.844185e-05 4.828581e-05 1.609531e-05
[3130,] 8.844185e-05 5.007953e-05 1.669324e-05
[3131,] 8.844185e-05 5.392507e-05 1.797488e-05
[3132,] 8.844185e-05 5.958613e-05 1.986230e-05
[3133,] 8.844185e-05 8.438133e-05 2.812710e-05
[3134,] 8.844185e-05 7.735931e-05 2.578643e-05
[3135,] 8.844185e-05 5.020864e-05 1.673646e-05
[3136,] 8.844185e-05 4.086037e-05 1.362015e-05
[3137,] 8.844185e-05 5.224839e-05 1.741646e-05
[3138,] 8.844185e-05 6.098107e-05 2.032778e-05
[3139,] 8.844185e-05 5.406650e-05 1.802253e-05
[3140,] 8.844185e-05 5.393849e-05 1.797987e-05
[3141,] 8.844185e-05 5.346898e-05 1.782334e-05
[3142,] 8.844185e-05 5.522438e-05 1.840826e-05
[3143,] 8.844185e-05 5.382269e-05 1.794129e-05
[3144,] 8.844185e-05 5.494251e-05 1.831458e-05
[3145,] 8.844185e-05 5.334208e-05 1.778119e-05
[3146,] 8.844185e-05 5.366242e-05 1.788785e-05
[3147,] 8.844185e-05 7.795544e-05 2.598517e-05
[3148,] 8.844185e-05 5.415450e-05 1.805190e-05
[3149,] 8.844185e-05 5.608961e-05 1.869670e-05
[3150,] 8.844185e-05 5.512234e-05 1.837395e-05
[3151,] 8.844185e-05 6.367754e-05 2.122671e-05
[3152,] 8.844185e-05 4.574725e-05 1.524907e-05
[3153,] 8.844185e-05 5.478402e-05 1.826174e-05
[3154,] 8.844185e-05 4.609048e-05 1.536346e-05
[3155,] 8.844185e-05 4.609182e-05 1.536391e-05
[3156,] 8.844185e-05 6.127835e-05 2.042663e-05
[3157,] 8.844185e-05 5.466614e-05 1.822244e-05
[3158,] 8.844185e-05 6.110855e-05 2.036974e-05
[3159,] 8.844185e-05 5.450983e-05 1.817033e-05
[3160,] 8.844185e-05 5.452210e-05 1.817442e-05
[3161,] 8.844185e-05 4.492428e-05 1.497473e-05
[3162,] 8.844185e-05 7.878408e-05 2.626267e-05
[3163,] 8.844185e-05 5.274074e-05 1.758060e-05
[3164,] 8.844185e-05 6.227862e-05 2.075978e-05
[3165,] 8.844185e-05 5.173610e-05 1.724580e-05
[3166,] 8.844185e-05 4.491633e-05 1.497209e-05
[3167,] 8.844185e-05 5.939903e-05 1.980016e-05
[3168,] 8.844185e-05 5.583501e-05 1.861181e-05
[3169,] 8.844185e-05 5.322892e-05 1.774334e-05
[3170,] 8.844185e-05 7.800096e-05 2.600112e-05
[3171,] 8.844185e-05 5.107096e-05 1.702401e-05
[3172,] 8.844185e-05 9.252689e-05 3.084337e-05
[3173,] 8.844185e-05 5.150365e-05 1.716822e-05
[3174,] 8.844185e-05 5.188332e-05 1.729478e-05
[3175,] 8.844185e-05 5.551514e-05 1.850562e-05
[3176,] 8.844185e-05 5.154971e-05 1.718358e-05
[3177,] 8.844185e-05 5.250677e-05 1.750262e-05
[3178,] 8.844185e-05 5.413644e-05 1.804587e-05
[3179,] 8.844185e-05 5.408467e-05 1.802832e-05
[3180,] 8.844185e-05 6.373271e-05 2.124480e-05
[3181,] 8.844185e-05 5.747785e-05 1.915974e-05
[3182,] 8.844185e-05 5.640752e-05 1.880295e-05
[3183,] 8.844185e-05 5.592465e-05 1.864197e-05
[3184,] 8.844185e-05 5.594315e-05 1.864814e-05
[3185,] 8.844185e-05 5.616215e-05 1.872114e-05
[3186,] 8.844185e-05 4.635822e-05 1.545271e-05
[3187,] 8.844185e-05 5.625989e-05 1.875373e-05
[3188,] 8.844185e-05 6.089735e-05 2.029931e-05
[3189,] 8.844185e-05 5.607221e-05 1.869116e-05
[3190,] 8.844185e-05 5.739531e-05 1.913223e-05
[3191,] 8.844185e-05 1.038155e-04 3.460647e-05
[3192,] 8.844185e-05 1.232089e-04 4.107133e-05
[3193,] 8.844185e-05 1.380368e-04 4.601445e-05
[3194,] 8.844185e-05 5.305175e-05 1.768375e-05
[3195,] 8.844185e-05 1.266045e-04 4.220130e-05
[3196,] 8.844185e-05 1.021416e-04 3.404601e-05
[3197,] 8.844185e-05 1.114258e-04 3.714204e-05
[3198,] 8.844185e-05 5.054670e-05 1.684899e-05
[3199,] 8.844185e-05 5.317989e-05 1.772641e-05
[3200,] 8.844185e-05 8.840411e-05 2.946765e-05
[3201,] 8.844185e-05 7.796309e-05 2.598738e-05
[3202,] 8.844185e-05 8.986404e-05 2.995430e-05
[3203,] 8.844185e-05 6.445245e-05 2.148389e-05
[3204,] 8.844185e-05 7.036887e-05 2.345595e-05
[3205,] 8.844185e-05 4.411814e-05 1.470621e-05
[3206,] 8.844185e-05 8.116270e-05 2.705421e-05
[3207,] 8.844185e-05 4.724406e-05 1.574824e-05
[3208,] 8.844185e-05 4.870890e-05 1.623655e-05
[3209,] 8.844185e-05 4.804609e-05 1.601560e-05
[3210,] 8.844185e-05 5.054684e-05 1.684921e-05
[3211,] 8.844185e-05 5.101712e-05 1.700600e-05
[3212,] 8.844185e-05 5.089121e-05 1.696402e-05
[3213,] 8.844185e-05 6.948297e-05 2.316148e-05
[3214,] 8.844185e-05 5.090444e-05 1.696843e-05
[3215,] 8.844185e-05 8.417304e-05 2.805768e-05
[3216,] 8.844185e-05 5.090763e-05 1.696950e-05
[3217,] 8.844185e-05 5.077468e-05 1.692517e-05
[3218,] 8.844185e-05 5.076337e-05 1.692140e-05
[3219,] 8.844185e-05 5.120691e-05 1.706926e-05
[3220,] 8.844185e-05 5.212380e-05 1.737490e-05
[3221,] 8.844185e-05 5.084356e-05 1.694813e-05
[3222,] 8.844185e-05 5.154169e-05 1.718086e-05
[3223,] 8.844185e-05 5.086717e-05 1.695600e-05
[3224,] 8.844185e-05 5.124381e-05 1.708155e-05
[3225,] 8.844185e-05 5.010361e-05 1.670147e-05
[3226,] 8.844185e-05 4.744277e-05 1.581426e-05
[3227,] 8.844185e-05 7.659639e-05 2.553277e-05
[3228,] 8.844185e-05 8.128553e-05 2.709519e-05
[3229,] 8.844185e-05 5.260409e-05 1.753499e-05
[3230,] 8.844185e-05 5.101558e-05 1.700547e-05
[3231,] 8.844185e-05 8.192630e-05 2.730878e-05
[3232,] 8.844185e-05 5.092858e-05 1.697647e-05
[3233,] 8.844185e-05 4.825030e-05 1.608367e-05
[3234,] 8.844185e-05 4.985349e-05 1.661809e-05
[3235,] 8.844185e-05 5.047055e-05 1.682379e-05
[3236,] 8.844185e-05 5.172122e-05 1.724069e-05
[3237,] 8.844185e-05 5.125476e-05 1.708520e-05
[3238,] 8.844185e-05 5.525451e-05 1.841851e-05
[3239,] 8.844185e-05 5.990376e-05 1.996833e-05
[3240,] 8.844185e-05 5.892445e-05 1.964188e-05
[3241,] 8.844185e-05 5.893903e-05 1.964674e-05
[3242,] 8.844185e-05 5.721312e-05 1.907140e-05
[3243,] 8.844185e-05 4.285306e-05 1.428450e-05
[3244,] 8.844185e-05 4.280247e-05 1.426763e-05
[3245,] 8.844185e-05 1.323724e-04 4.412557e-05
[3246,] 8.844185e-05 1.432490e-04 4.775125e-05
[3247,] 8.844185e-05 4.532928e-05 1.510996e-05
[3248,] 8.844185e-05 1.671440e-04 5.571657e-05
[3249,] 8.844185e-05 5.468731e-05 1.822905e-05
[3250,] 8.844185e-05 1.554292e-04 5.181150e-05
[3251,] 8.844185e-05 1.868467e-04 6.228444e-05
[3252,] 8.844185e-05 1.813090e-04 6.043844e-05
[3253,] 8.844185e-05 1.852125e-04 6.173967e-05
[3254,] 8.844185e-05 9.406172e-05 3.135477e-05
[3255,] 8.844185e-05 9.486567e-05 3.162277e-05
[3256,] 8.844185e-05 5.367284e-05 1.789090e-05
[3257,] 8.844185e-05 8.795942e-05 2.932059e-05
[3258,] 8.844185e-05 8.743821e-05 2.914685e-05
[3259,] 8.844185e-05 8.689961e-05 2.896734e-05
[3260,] 8.844185e-05 8.434538e-05 2.811586e-05
[3261,] 8.844185e-05 8.696253e-05 2.898830e-05
[3262,] 8.844185e-05 1.480367e-04 4.934730e-05
[3263,] 8.844185e-05 8.215535e-05 2.738512e-05
[3264,] 8.844185e-05 5.315863e-05 1.771949e-05
[3265,] 8.844185e-05 4.806685e-05 1.602228e-05
[3266,] 8.844185e-05 8.581799e-05 2.860677e-05
[3267,] 8.844185e-05 5.002983e-05 1.667659e-05
[3268,] 8.844185e-05 4.659568e-05 1.553204e-05
[3269,] 8.844185e-05 8.674163e-05 2.891467e-05
[3270,] 8.844185e-05 8.471509e-05 2.823911e-05
[3271,] 8.844185e-05 8.673668e-05 2.891302e-05
[3272,] 8.844185e-05 7.584353e-05 2.528118e-05
[3273,] 8.844185e-05 8.549515e-05 2.849914e-05
[3274,] 8.844185e-05 1.527905e-04 5.093197e-05
[3275,] 8.844185e-05 6.133572e-05 2.044570e-05
[3276,] 8.844185e-05 6.074534e-05 2.024889e-05
[3277,] 8.844185e-05 8.444737e-05 2.814986e-05
[3278,] 8.844185e-05 8.688422e-05 2.896219e-05
[3279,] 8.844185e-05 1.581374e-04 5.271432e-05
[3280,] 8.844185e-05 5.250413e-05 1.750134e-05
[3281,] 8.844185e-05 1.544504e-04 5.148530e-05
[3282,] 8.844185e-05 5.300888e-05 1.766958e-05
[3283,] 8.844185e-05 5.359052e-05 1.786346e-05
[3284,] 8.844185e-05 8.652241e-05 2.884158e-05
[3285,] 8.844185e-05 8.685987e-05 2.895407e-05
[3286,] 8.844185e-05 9.691758e-05 3.230680e-05
[3287,] 8.844185e-05 1.557152e-04 5.190638e-05
[3288,] 8.844185e-05 6.287583e-05 2.095907e-05
[3289,] 8.844185e-05 7.371319e-05 2.457160e-05
[3290,] 8.844185e-05 4.865134e-05 1.621708e-05
[3291,] 8.844185e-05 1.454142e-04 4.847265e-05
[3292,] 8.844185e-05 4.812426e-05 1.604139e-05
[3293,] 8.844185e-05 7.440386e-05 2.480175e-05
[3294,] 8.844185e-05 7.494338e-05 2.498177e-05
[3295,] 8.844185e-05 5.403489e-05 1.801185e-05
[3296,] 8.844185e-05 8.341074e-05 2.780419e-05
[3297,] 8.844185e-05 5.610210e-05 1.870097e-05
[3298,] 8.844185e-05 5.413093e-05 1.804364e-05
[3299,] 8.844185e-05 6.038152e-05 2.012752e-05
[3300,] 8.844185e-05 7.863900e-05 2.621300e-05
[3301,] 8.844185e-05 7.605152e-05 2.535156e-05
[3302,] 8.844185e-05 6.190779e-05 2.063520e-05
[3303,] 8.844185e-05 5.840702e-05 1.946849e-05
[3304,] 8.844185e-05 4.814841e-05 1.604925e-05
[3305,] 8.844185e-05 6.331429e-05 2.110470e-05
[3306,] 8.844185e-05 7.326083e-05 2.442046e-05
[3307,] 8.844185e-05 8.002112e-05 2.667367e-05
[3308,] 8.844185e-05 7.818502e-05 2.606176e-05
[3309,] 8.844185e-05 5.229323e-05 1.743079e-05
[3310,] 8.844185e-05 8.232013e-04 2.744266e-04
[3311,] 8.844185e-05 7.591207e-04 2.530639e-04
[3312,] 8.844185e-05 7.814844e-04 2.605191e-04
[3313,] 8.844185e-05 7.520895e-04 2.507202e-04
[3314,] 8.844185e-05 8.478199e-04 2.826332e-04
[3315,] 8.844185e-05 2.308155e-04 7.693822e-05
[3316,] 8.844185e-05 7.828569e-04 2.609763e-04
[3317,] 8.844185e-05 1.089548e-03 3.632196e-04
[3318,] 8.844185e-05 7.465198e-04 2.488621e-04
[3319,] 8.844185e-05 7.809711e-04 2.603472e-04
[3320,] 8.844185e-05 1.105866e-03 3.686589e-04
[3321,] 8.844185e-05 1.599485e-03 5.332181e-04
[3322,] 8.844185e-05 9.478761e-04 3.159660e-04
[3323,] 8.844185e-05 8.665419e-04 2.888739e-04
[3324,] 8.844185e-05 8.456541e-04 2.819114e-04
[3325,] 8.844185e-05 7.807467e-05 2.602524e-05
[3326,] 8.844185e-05 1.141516e-03 3.805140e-04
[3327,] 8.844185e-05 9.089531e-04 3.030129e-04
[3328,] 8.844185e-05 8.263751e-04 2.754842e-04
[3329,] 8.844185e-05 8.295899e-04 2.765560e-04
[3330,] 8.844185e-05 4.898925e-05 1.632944e-05
[3331,] 8.844185e-05 2.240663e-04 7.468832e-05
[3332,] 8.844185e-05 8.342378e-05 2.780787e-05
[3333,] 8.844185e-05 1.098892e-03 3.663341e-04
[3334,] 8.844185e-05 1.449975e-03 4.833761e-04
[3335,] 8.844185e-05 5.585650e-05 1.861841e-05
[3336,] 8.844185e-05 1.033156e-03 3.444189e-04
[3337,] 8.844185e-05 7.522060e-05 2.507357e-05
[3338,] 8.844185e-05 5.790841e-05 1.930277e-05
[3339,] 8.844185e-05 1.993858e-04 6.646159e-05
[3340,] 8.844185e-05 7.708293e-04 2.569677e-04
[3341,] 8.844185e-05 7.459134e-04 2.486611e-04
[3342,] 8.844185e-05 6.431281e-05 2.143752e-05
[3343,] 8.844185e-05 1.041993e-04 3.473376e-05
[3344,] 8.844185e-05 7.338985e-04 2.446560e-04
[3345,] 8.844185e-05 1.038304e-04 3.461078e-05
[3346,] 8.844185e-05 6.551521e-05 2.183822e-05
[3347,] 8.844185e-05 6.509706e-05 2.169889e-05
[3348,] 8.844185e-05 9.539747e-04 3.180238e-04
[3349,] 8.844185e-05 1.547133e-04 5.157077e-05
[3350,] 8.844185e-05 1.438047e-03 4.794016e-04
[3351,] 8.844185e-05 7.529804e-05 2.509938e-05
[3352,] 8.844185e-05 6.379243e-05 2.126478e-05
[3353,] 8.844185e-05 1.518918e-04 5.063190e-05
[3354,] 8.844185e-05 5.548183e-05 1.849351e-05
[3355,] 8.844185e-05 1.450678e-03 4.836107e-04
[3356,] 8.844185e-05 1.433986e-04 4.779987e-05
[3357,] 8.844185e-05 1.437560e-04 4.791901e-05
[3358,] 8.844185e-05 1.524355e-03 5.081737e-04
[3359,] 8.844185e-05 1.444940e-04 4.816507e-05
[3360,] 8.844185e-05 1.500082e-04 5.000312e-05
[3361,] 8.844185e-05 6.994890e-05 2.331597e-05
[3362,] 8.844185e-05 5.635439e-05 1.878462e-05
[3363,] 8.844185e-05 7.085935e-05 2.361943e-05
[3364,] 8.844185e-05 1.365472e-04 4.551603e-05
[3365,] 8.844185e-05 1.496915e-04 4.989752e-05
[3366,] 8.844185e-05 8.054853e-05 2.684967e-05
[3367,] 8.844185e-05 6.875784e-05 2.291898e-05
[3368,] 8.844185e-05 6.679892e-04 2.226845e-04
[3369,] 8.844185e-05 6.918573e-05 2.306164e-05
[3370,] 8.844185e-05 1.925913e-03 6.420425e-04
[3371,] 8.844185e-05 6.964136e-05 2.321346e-05
[3372,] 8.844185e-05 1.475119e-04 4.917178e-05
[3373,] 8.844185e-05 1.410674e-04 4.702357e-05
[3374,] 8.844185e-05 7.015752e-05 2.338551e-05
[3375,] 8.844185e-05 1.439974e-04 4.800025e-05
[3376,] 8.844185e-05 7.996366e-05 2.665470e-05
[3377,] 8.844185e-05 9.458898e-05 3.153023e-05
[3378,] 8.844185e-05 1.415344e-04 4.717924e-05
[3379,] 8.844185e-05 1.351520e-04 4.505188e-05
[3380,] 8.844185e-05 1.857641e-04 6.192292e-05
[3381,] 8.844185e-05 7.996085e-05 2.665376e-05
[3382,] 8.844185e-05 7.505073e-05 2.501647e-05
[3383,] 8.844185e-05 7.361054e-05 2.453646e-05
[3384,] 8.844185e-05 1.473931e-04 4.913218e-05
[3385,] 8.844185e-05 1.429724e-04 4.765857e-05
[3386,] 8.844185e-05 8.042318e-05 2.680723e-05
[3387,] 8.844185e-05 1.461690e-04 4.872414e-05
[3388,] 8.844185e-05 5.345080e-05 1.781655e-05
[3389,] 8.844185e-05 6.858817e-05 2.286366e-05
[3390,] 8.844185e-05 8.596420e-05 2.865473e-05
[3391,] 8.844185e-05 1.415976e-04 4.720038e-05
[3392,] 8.844185e-05 8.315672e-05 2.771937e-05
[3393,] 8.844185e-05 2.612510e-04 8.708305e-05
[3394,] 8.844185e-05 2.189881e-03 7.300436e-04
[3395,] 8.844185e-05 1.444203e-04 4.814126e-05
[3396,] 8.844185e-05 1.640395e-03 5.468592e-04
[3397,] 8.844185e-05 7.525210e-05 2.508407e-05
[3398,] 8.844185e-05 1.431496e-04 4.771764e-05
[3399,] 8.844185e-05 1.450826e-04 4.836197e-05
[3400,] 8.844185e-05 1.875526e-04 6.251937e-05
[3401,] 8.844185e-05 6.825354e-05 2.275126e-05
[3402,] 8.844185e-05 1.454455e-04 4.848296e-05
[3403,] 8.844185e-05 1.451975e-04 4.840031e-05
[3404,] 8.844185e-05 1.449615e-04 4.832163e-05
[3405,] 8.844185e-05 1.919065e-03 6.397602e-04
[3406,] 8.844185e-05 3.245198e-03 1.081860e-03
[3407,] 8.844185e-05 9.655360e-05 3.218440e-05
[3408,] 8.844185e-05 1.425318e-04 4.751172e-05
[3409,] 8.844185e-05 3.992375e-03 1.330958e-03
[3410,] 8.844185e-05 1.538727e-04 5.129212e-05
[3411,] 8.844185e-05 1.223851e-04 4.079614e-05
[3412,] 8.844185e-05 8.519295e-05 2.839776e-05
[3413,] 9.057099e-05 9.683759e-05 6.196051e-05
[3414,] 8.844185e-05 3.587568e-04 1.195899e-04
[3415,] 8.844185e-05 1.212827e-04 4.042754e-05
[3416,] 8.844185e-05 6.085647e-05 2.028514e-05
[3417,] 8.844185e-05 6.276124e-05 2.092003e-05
[3418,] 8.844185e-05 3.197715e-04 1.065893e-04
[3419,] 8.844185e-05 5.917865e-05 1.972611e-05
[3420,] 8.844185e-05 5.325958e-05 1.775301e-05
[3421,] 8.844185e-05 5.356087e-05 1.785344e-05
[3422,] 8.844185e-05 1.483078e-04 4.943661e-05
[3423,] 8.844185e-05 5.816564e-05 1.938846e-05
[3424,] 8.844185e-05 1.554114e-04 5.180445e-05
[3425,] 8.844185e-05 5.762679e-05 1.920886e-05
[3426,] 8.844185e-05 6.345607e-05 2.115165e-05
[3427,] 8.844185e-05 5.762120e-05 1.920700e-05
[3428,] 8.844185e-05 5.743000e-05 1.914332e-05
[3429,] 8.844185e-05 5.707483e-05 1.902484e-05
[3430,] 8.844185e-05 5.807708e-05 1.935903e-05
[3431,] 8.844185e-05 5.693197e-05 1.897723e-05
[3432,] 8.844185e-05 5.812448e-05 1.937483e-05
[3433,] 8.844185e-05 5.754348e-05 1.918104e-05
[3434,] 8.844185e-05 8.576658e-05 2.858852e-05
[3435,] 8.844185e-05 5.753822e-05 1.917929e-05
[3436,] 8.844185e-05 6.466205e-05 2.155360e-05
[3437,] 8.844185e-05 8.632452e-05 2.877448e-05
[3438,] 8.844185e-05 8.504937e-05 2.834922e-05
[3439,] 8.844185e-05 6.273309e-05 2.091064e-05
[3440,] 8.844185e-05 8.646520e-05 2.882137e-05
[3441,] 8.844185e-05 5.691942e-05 1.897304e-05
[3442,] 8.844185e-05 5.688147e-05 1.896039e-05
[3443,] 8.844185e-05 5.708316e-05 1.902762e-05
[3444,] 8.844185e-05 5.702921e-05 1.900974e-05
[3445,] 8.844185e-05 5.877432e-05 1.959144e-05
[3446,] 8.844185e-05 5.719340e-05 1.906447e-05
[3447,] 8.844185e-05 5.706937e-05 1.902302e-05
[3448,] 8.844185e-05 5.690432e-05 1.896800e-05
[3449,] 8.844185e-05 3.983872e-05 1.327957e-05
[3450,] 8.844185e-05 5.701504e-05 1.900501e-05
[3451,] 8.844185e-05 5.701219e-05 1.900406e-05
[3452,] 8.844185e-05 5.737693e-05 1.912553e-05
[3453,] 8.844185e-05 6.830691e-05 2.276855e-05
[3454,] 8.844185e-05 9.080474e-05 3.026761e-05
[3455,] 8.844185e-05 1.819558e-04 6.065284e-05
[3456,] 8.844185e-05 9.099499e-05 3.033105e-05
[3457,] 8.844185e-05 9.734521e-05 3.244771e-05
[3458,] 8.844185e-05 8.636809e-05 2.878900e-05
[3459,] 8.844185e-05 2.921761e-04 9.739078e-05
[3460,] 8.844185e-05 1.034773e-04 3.449157e-05
[3461,] 8.844185e-05 1.413456e-04 4.711588e-05
[3462,] 8.844185e-05 7.791402e-05 2.597135e-05
[3463,] 8.844185e-05 8.049048e-05 2.683018e-05
[3464,] 8.844185e-05 8.122094e-05 2.707342e-05
[3465,] 8.844185e-05 8.066150e-05 2.688719e-05
[3466,] 8.844185e-05 8.064635e-05 2.688215e-05
[3467,] 8.844185e-05 8.065713e-05 2.688574e-05
[3468,] 8.844185e-05 8.066150e-05 2.688719e-05
[3469,] 8.844185e-05 8.068601e-05 2.689536e-05
[3470,] 8.844185e-05 2.666044e-03 8.886161e-04
[3471,] 8.844185e-05 8.068590e-05 2.689533e-05
[3472,] 8.844185e-05 8.063520e-05 2.687843e-05
[3473,] 8.844185e-05 8.066150e-05 2.688719e-05
[3474,] 8.844185e-05 1.056305e-04 3.520960e-05
[3475,] 8.844185e-05 8.094841e-05 2.698282e-05
[3476,] 8.844185e-05 8.066150e-05 2.688719e-05
[3477,] 8.844185e-05 2.880004e-03 9.599402e-04
[3478,] 8.844185e-05 8.060620e-05 2.686875e-05
[3479,] 8.844185e-05 6.132565e-05 2.044170e-05
[3480,] 8.844185e-05 8.066150e-05 2.688719e-05
[3481,] 8.844185e-05 8.092354e-05 2.697455e-05
[3482,] 8.844185e-05 8.614035e-05 2.871307e-05
[3483,] 8.844185e-05 8.054381e-05 2.684796e-05
[3484,] 8.844185e-05 6.742698e-05 2.247555e-05
[3485,] 8.844185e-05 8.060172e-05 2.686727e-05
[3486,] 8.844185e-05 8.064870e-05 2.688293e-05
[3487,] 8.844185e-05 8.070557e-05 2.690188e-05
[3488,] 8.844185e-05 8.060831e-05 2.686947e-05
[3489,] 8.844185e-05 8.065945e-05 2.688652e-05
[3490,] 8.844185e-05 8.067573e-05 2.689195e-05
[3491,] 8.844185e-05 8.066911e-05 2.688974e-05
[3492,] 8.844185e-05 7.646342e-05 2.548777e-05
[3493,] 8.844185e-05 8.098178e-05 2.699397e-05
[3494,] 8.844185e-05 8.187497e-05 2.729170e-05
[3495,] 8.844185e-05 9.750586e-05 3.250121e-05
[3496,] 8.844185e-05 7.696577e-05 2.565528e-05
[3497,] 8.844185e-05 8.188711e-04 2.729398e-04
[3498,] 8.844185e-05 7.536824e-04 2.512117e-04
[3499,] 8.844185e-05 1.185376e-04 3.951179e-05
[3500,] 8.844185e-05 6.762611e-05 2.254192e-05
[3501,] 8.844185e-05 8.429731e-04 2.809874e-04
[3502,] 8.844185e-05 1.385627e-03 4.618580e-04
[3503,] 8.844185e-05 6.632983e-05 2.210970e-05
[3504,] 8.844185e-05 8.665627e-05 2.888507e-05
[3505,] 8.844185e-05 6.867516e-05 2.289136e-05
[3506,] 8.844185e-05 9.405809e-05 3.135193e-05
[3507,] 8.844185e-05 6.846567e-04 2.282056e-04
[3508,] 8.844185e-05 9.284601e-04 3.094701e-04
[3509,] 8.844185e-05 4.955936e-04 1.651961e-04
[3510,] 8.844185e-05 8.065683e-05 2.688576e-05
[3511,] 8.844185e-05 6.982682e-05 2.327543e-05
[3512,] 8.844185e-05 7.217032e-05 2.405656e-05
[3513,] 8.844185e-05 2.148481e-04 7.161518e-05
[3514,] 8.844185e-05 6.837048e-05 2.279020e-05
[3515,] 8.844185e-05 7.438227e-05 2.479395e-05
[3516,] 8.844185e-05 7.494550e-05 2.498167e-05
[3517,] 8.844185e-05 4.460394e-05 1.486794e-05
[3518,] 8.844185e-05 5.201603e-05 1.733860e-05
[3519,] 8.844185e-05 8.672174e-05 2.890678e-05
[3520,] 8.844185e-05 5.190103e-05 1.730024e-05
[3521,] 8.844185e-05 4.358646e-05 1.452885e-05
[3522,] 8.844185e-05 3.084944e-04 1.028319e-04
[3523,] 8.844185e-05 8.938636e-05 2.979616e-05
[3524,] 8.844185e-05 1.947441e-04 6.491612e-05
[3525,] 8.844185e-05 5.294365e-05 1.764792e-05
[3526,] 8.844185e-05 4.513190e-05 1.504393e-05
[3527,] 8.844185e-05 4.437808e-05 1.479267e-05
[3528,] 8.844185e-05 4.331536e-05 1.443844e-05
[3529,] 8.844185e-05 6.180884e-05 2.060293e-05
[3530,] 8.844185e-05 4.478732e-05 1.492908e-05
[3531,] 8.844185e-05 6.480835e-05 2.160275e-05
[3532,] 8.844185e-05 1.078748e-04 3.595828e-05
[3533,] 8.844185e-05 6.472273e-05 2.157423e-05
[3534,] 8.844185e-05 6.714577e-05 2.238224e-05
[3535,] 8.844185e-05 1.085485e-04 3.618281e-05
[3536,] 8.844185e-05 1.031160e-04 3.437198e-05
[3537,] 8.844185e-05 7.517063e-05 2.505717e-05
[3538,] 8.844185e-05 6.107217e-05 2.035737e-05
[3539,] 8.844185e-05 8.044808e-05 2.681609e-05
[3540,] 8.844185e-05 6.969723e-05 2.323246e-05
[3541,] 8.844185e-05 6.645894e-05 2.215299e-05
[3542,] 8.844185e-05 5.919389e-05 1.973134e-05
[3543,] 8.844185e-05 2.638484e-04 8.794823e-05
[3544,] 8.844185e-05 4.334758e-05 1.444918e-05
[3545,] 8.844185e-05 8.293669e-05 2.764525e-05
[3546,] 8.844185e-05 7.900287e-05 2.633400e-05
[3547,] 8.844185e-05 4.477305e-05 1.492442e-05
[3548,] 8.844185e-05 4.067313e-05 1.355772e-05
[3549,] 8.844185e-05 4.073369e-05 1.357791e-05
[3550,] 8.844185e-05 4.076629e-05 1.358878e-05
[3551,] 8.844185e-05 4.109436e-05 1.369815e-05
[3552,] 8.844185e-05 1.113313e-04 3.711131e-05
[3553,] 8.844185e-05 5.065200e-05 1.688412e-05
[3554,] 8.844185e-05 4.876563e-05 1.625536e-05
[3555,] 8.844185e-05 1.966460e-04 6.554663e-05
[3556,] 8.844185e-05 5.062313e-05 1.687439e-05
[3557,] 8.844185e-05 5.056453e-05 1.685485e-05
[3558,] 8.844185e-05 5.274908e-05 1.758313e-05
[3559,] 8.844185e-05 8.880673e-05 2.960290e-05
[3560,] 8.844185e-05 9.042982e-05 3.014396e-05
[3561,] 8.844185e-05 9.255768e-05 3.085315e-05
[3562,] 8.844185e-05 5.675059e-05 1.891712e-05
[3563,] 8.844185e-05 5.606650e-05 1.868909e-05
[3564,] 8.844185e-05 4.304729e-05 1.434908e-05
[3565,] 8.844185e-05 5.686297e-05 1.895457e-05
[3566,] 8.844185e-05 4.784054e-05 1.594700e-05
[3567,] 8.844185e-05 3.985597e-05 1.328532e-05
[3568,] 8.844185e-05 5.115362e-05 1.705115e-05
[3569,] 8.844185e-05 5.425573e-05 1.808531e-05
[3570,] 8.844185e-05 5.428892e-05 1.809638e-05
[3571,] 8.844185e-05 5.294924e-05 1.764980e-05
[3572,] 8.844185e-05 6.225471e-05 2.075172e-05
[3573,] 8.844185e-05 5.174425e-05 1.724805e-05
[3574,] 8.844185e-05 1.791095e-04 5.970235e-05
[3575,] 8.844185e-05 1.564183e-04 5.213840e-05
[3576,] 8.844185e-05 4.732457e-05 1.577486e-05
[3577,] 8.844185e-05 1.073806e-04 3.579260e-05
[3578,] 8.844185e-05 5.498691e-05 1.832891e-05
[3579,] 8.844185e-05 4.484008e-05 1.494663e-05
[3580,] 8.844185e-05 4.307357e-05 1.435794e-05
[3581,] 8.844185e-05 7.121543e-05 2.373853e-05
[3582,] 8.844185e-05 6.824894e-05 2.274965e-05
[3583,] 8.844185e-05 6.106603e-05 2.035504e-05
[3584,] 8.844185e-05 9.524659e-05 3.174895e-05
[3585,] 8.844185e-05 4.536970e-05 1.512331e-05
[3586,] 8.844185e-05 4.542624e-05 1.514215e-05
[3587,] 8.844185e-05 4.383604e-05 1.461207e-05
[3588,] 8.844185e-05 4.534987e-05 1.511662e-05
[3589,] 8.844185e-05 5.255090e-05 1.751717e-05
[3590,] 8.844185e-05 8.298602e-05 2.766207e-05
[3591,] 8.844185e-05 5.329616e-05 1.776561e-05
[3592,] 8.844185e-05 5.096808e-05 1.698937e-05
[3593,] 8.844185e-05 4.762653e-05 1.587542e-05
[3594,] 8.844185e-05 6.930960e-05 2.310319e-05
[3595,] 8.844185e-05 4.646512e-05 1.548836e-05
[3596,] 8.844185e-05 4.212205e-05 1.404068e-05
[3597,] 8.844185e-05 4.576655e-05 1.525549e-05
[3598,] 8.844185e-05 5.450504e-05 1.816861e-05
[3599,] 8.844185e-05 8.259441e-05 2.753152e-05
[3600,] 8.844185e-05 5.784886e-05 1.928326e-05
[3601,] 8.844185e-05 5.278684e-05 1.759572e-05
[3602,] 8.844185e-05 8.259247e-05 2.753087e-05
[3603,] 8.844185e-05 5.708248e-05 1.902779e-05
[3604,] 8.844185e-05 5.160316e-05 1.720116e-05
[3605,] 8.844185e-05 9.976787e-05 3.325496e-05
[3606,] 8.844185e-05 5.313111e-05 1.771014e-05
[3607,] 8.844185e-05 5.751935e-05 1.917316e-05
[3608,] 8.844185e-05 1.691393e-04 5.638070e-05
[3609,] 8.844185e-05 1.502508e-04 5.008440e-05
[3610,] 8.844185e-05 8.804394e-05 2.934845e-05
[3611,] 8.844185e-05 9.551890e-05 3.183933e-05
[3612,] 8.844185e-05 9.546388e-05 3.182099e-05
[3613,] 8.844185e-05 1.780616e-04 5.935476e-05
[3614,] 8.844185e-05 8.226922e-05 2.742311e-05
[3615,] 8.844185e-05 4.745059e-05 1.581704e-05
[3616,] 8.844185e-05 9.613760e-05 3.204555e-05
[3617,] 8.844185e-05 1.025617e-04 3.418782e-05
[3618,] 8.844185e-05 5.795120e-05 1.931679e-05
[3619,] 8.844185e-05 2.160075e-04 7.200361e-05
[3620,] 8.844185e-05 2.014460e-04 6.714963e-05
[3621,] 8.844185e-05 2.355387e-04 7.851424e-05
[3622,] 8.844185e-05 1.660804e-04 5.535728e-05
[3623,] 8.844185e-05 2.361219e-04 7.870884e-05
[3624,] 8.844185e-05 1.990409e-04 6.634547e-05
[3625,] 8.844185e-05 1.049853e-04 3.499577e-05
[3626,] 8.844185e-05 4.681965e-05 1.560675e-05
[3627,] 8.844185e-05 2.305292e-04 7.684485e-05
[3628,] 8.844185e-05 2.271683e-04 7.572459e-05
[3629,] 8.844185e-05 8.002108e-05 2.667365e-05
[3630,] 8.844185e-05 9.601316e-05 3.200509e-05
[3631,] 8.844185e-05 5.307107e-05 1.769018e-05
[3632,] 8.844185e-05 1.201705e-04 4.005635e-05
[3633,] 8.844185e-05 4.936569e-05 1.645547e-05
[3634,] 8.844185e-05 1.799720e-04 5.999210e-05
[3635,] 8.844185e-05 2.128507e-04 7.095179e-05
[3636,] 8.844185e-05 3.529820e-04 1.176633e-04
[3637,] 8.844185e-05 9.724288e-05 3.241426e-05
[3638,] 8.844185e-05 2.188405e-04 7.294834e-05
[3639,] 8.844185e-05 8.333002e-05 2.777714e-05
[3640,] 8.844185e-05 2.197078e-04 7.323756e-05
[3641,] 8.844185e-05 4.634708e-05 1.544916e-05
[3642,] 8.844185e-05 1.893129e-04 6.310571e-05
[3643,] 8.844185e-05 8.079206e-05 2.693062e-05
[3644,] 8.844185e-05 2.278054e-04 7.593677e-05
[3645,] 8.844185e-05 2.343173e-04 7.810746e-05
[3646,] 8.844185e-05 8.438538e-05 2.812918e-05
[3647,] 8.844185e-05 8.702343e-05 2.900700e-05
[3648,] 8.844185e-05 2.225974e-04 7.420073e-05
[3649,] 8.844185e-05 1.573543e-04 5.245257e-05
[3650,] 8.844185e-05 2.161124e-04 7.203894e-05
[3651,] 8.844185e-05 1.854135e-04 6.180586e-05
[3652,] 8.844185e-05 1.799173e-04 5.997364e-05
[3653,] 8.844185e-05 1.065469e-04 3.551617e-05
[3654,] 8.844185e-05 1.759562e-04 5.865321e-05
[3655,] 8.844185e-05 1.775712e-04 5.919164e-05
[3656,] 8.844185e-05 8.055646e-05 2.685211e-05
[3657,] 8.844185e-05 1.956159e-04 6.520669e-05
[3658,] 8.844185e-05 1.792519e-04 5.975182e-05
[3659,] 8.844185e-05 2.097026e-04 6.990197e-05
[3660,] 8.844185e-05 9.375016e-05 3.124907e-05
[3661,] 8.844185e-05 6.936171e-05 2.312107e-05
[3662,] 8.844185e-05 2.397006e-04 7.990181e-05
[3663,] 8.844185e-05 1.194525e-04 3.981826e-05
[3664,] 8.844185e-05 8.952931e-05 2.984292e-05
[3665,] 8.844185e-05 5.888513e-05 1.962849e-05
[3666,] 8.844185e-05 5.420109e-05 1.806704e-05
[3667,] 8.844185e-05 5.388250e-05 1.796041e-05
[3668,] 8.844185e-05 6.025332e-05 2.008446e-05
[3669,] 8.844185e-05 4.867732e-05 1.622565e-05
[3670,] 8.844185e-05 6.038594e-05 2.012864e-05
[3671,] 8.844185e-05 5.996273e-05 1.998766e-05
[3672,] 8.844185e-05 6.093222e-05 2.031065e-05
[3673,] 8.844185e-05 7.409370e-05 2.469843e-05
[3674,] 8.844185e-05 8.748235e-05 2.916128e-05
[3675,] 8.844185e-05 5.329959e-05 1.776671e-05
[3676,] 8.844185e-05 5.225137e-05 1.741726e-05
[3677,] 8.844185e-05 5.935431e-05 1.978508e-05
[3678,] 8.844185e-05 5.638879e-05 1.879654e-05
[3679,] 8.844185e-05 4.402060e-05 1.467383e-05
[3680,] 8.844185e-05 5.063080e-05 1.687676e-05
[3681,] 8.844185e-05 5.008113e-05 1.669358e-05
[3682,] 8.844185e-05 5.379484e-05 1.793164e-05
[3683,] 8.844185e-05 4.983740e-05 1.661235e-05
[3684,] 8.844185e-05 8.004996e-05 2.668362e-05
[3685,] 8.844185e-05 8.522962e-05 2.841086e-05
[3686,] 8.844185e-05 8.186048e-05 2.728684e-05
[3687,] 8.844185e-05 4.904979e-05 1.634994e-05
[3688,] 8.844185e-05 5.493195e-05 1.831057e-05
[3689,] 8.844185e-05 6.247293e-05 2.082451e-05
[3690,] 8.844185e-05 4.946296e-05 1.648777e-05
[3691,] 8.844185e-05 5.391080e-05 1.797024e-05
[3692,] 8.844185e-05 4.175382e-05 1.391795e-05
[3693,] 8.844185e-05 8.403403e-05 2.801168e-05
[3694,] 8.844185e-05 4.521085e-05 1.506998e-05
[3695,] 8.844185e-05 1.030423e-04 3.434745e-05
[3696,] 8.844185e-05 4.703186e-05 1.567776e-05
[3697,] 8.844185e-05 7.954961e-05 2.651813e-05
[3698,] 8.844185e-05 7.553447e-05 2.517792e-05
[3699,] 8.844185e-05 5.157723e-05 1.719305e-05
[3700,] 8.844185e-05 5.219044e-05 1.739747e-05
[3701,] 8.844185e-05 4.501837e-05 1.500650e-05
[3702,] 8.844185e-05 5.577826e-05 1.859201e-05
[3703,] 8.844185e-05 5.666020e-05 1.888618e-05
[3704,] 8.844185e-05 5.589788e-05 1.863173e-05
[3705,] 8.844185e-05 5.773013e-05 1.924339e-05
[3706,] 8.844185e-05 2.174413e-04 7.247926e-05
[3707,] 8.844185e-05 5.196136e-05 1.732046e-05
[3708,] 8.844185e-05 2.693374e-03 8.976501e-04
[3709,] 8.844185e-05 1.619624e-03 5.398011e-04
[3710,] 8.844185e-05 1.090663e-04 3.635297e-05
[3711,] 8.844185e-05 6.838040e-05 2.279365e-05
[3712,] 8.844185e-05 5.668245e-05 1.889353e-05
[3713,] 8.844185e-05 1.044899e-04 3.482718e-05
[3714,] 8.844185e-05 1.040927e-04 3.469478e-05
[3715,] 8.844185e-05 1.145935e-04 3.819451e-05
[3716,] 8.844185e-05 5.931857e-05 5.854814e-01
[3717,] 8.844185e-05 9.518034e-05 3.172666e-05
[3718,] 8.844185e-05 1.461249e-03 4.870109e-04
[3719,] 8.844185e-05 5.931151e-05 4.145186e-01
[3720,] 8.844185e-05 7.577381e-05 2.525796e-05
[3721,] 8.844185e-05 1.865324e-04 6.217794e-05
[3722,] 8.844185e-05 9.556364e-05 3.185456e-05
[3723,] 8.844185e-05 1.697825e-04 5.659284e-05
[3724,] 8.844185e-05 8.216578e-05 2.738865e-05
[3725,] 8.844185e-05 9.220400e-05 3.073288e-05
[3726,] 8.844185e-05 1.188419e-04 3.961123e-05
[3727,] 8.844185e-05 1.373810e-04 4.579192e-05
[3728,] 8.844185e-05 6.013369e-05 2.004431e-05
[3729,] 8.844185e-05 6.666962e-05 2.222308e-05
[3730,] 8.844185e-05 5.961979e-05 1.987303e-05
[3731,] 8.844185e-05 5.935484e-05 1.978472e-05
[3732,] 8.844185e-05 1.389416e-04 4.631192e-05
[3733,] 8.844185e-05 6.448657e-05 2.149537e-05
[3734,] 8.844185e-05 5.869490e-05 1.956476e-05
[3735,] 8.844185e-05 4.136311e-05 1.378773e-05
[3736,] 8.844185e-05 5.916230e-05 1.972054e-05
[3737,] 8.844185e-05 1.391607e-04 4.638501e-05
[3738,] 8.844185e-05 1.339657e-04 4.465345e-05
[3739,] 8.844185e-05 6.935661e-05 2.311886e-05
[3740,] 8.844185e-05 6.936235e-05 2.312079e-05
[3741,] 8.844185e-05 5.432355e-05 1.810778e-05
[3742,] 8.844185e-05 7.345669e-05 2.448502e-05
[3743,] 8.844185e-05 7.021583e-05 2.340480e-05
[3744,] 8.844185e-05 6.339686e-05 2.113198e-05
[3745,] 8.844185e-05 6.923167e-05 2.307675e-05
[3746,] 8.844185e-05 9.672533e-05 3.224045e-05
[3747,] 8.844185e-05 5.970128e-05 1.989981e-05
[3748,] 8.844185e-05 4.508387e-05 1.502802e-05
[3749,] 8.844185e-05 9.080829e-05 3.026862e-05
[3750,] 8.844185e-05 8.844683e-05 2.948152e-05
[3751,] 8.844185e-05 5.783947e-05 1.927925e-05
[3752,] 8.844185e-05 1.231774e-04 4.105758e-05
[3753,] 8.844185e-05 5.011645e-05 1.670516e-05
[3754,] 8.844185e-05 8.459741e-05 2.819802e-05
[3755,] 8.844185e-05 8.232729e-05 2.744240e-05
[3756,] 8.844185e-05 8.663961e-05 2.887984e-05
[3757,] 8.844185e-05 1.217468e-04 4.058064e-05
[3758,] 8.844185e-05 5.381039e-05 1.793683e-05
[3759,] 8.844185e-05 5.137482e-05 1.712510e-05
[3760,] 8.844185e-05 5.380501e-05 1.793498e-05
[3761,] 8.844185e-05 5.322158e-05 1.774052e-05
[3762,] 8.844185e-05 5.022535e-05 1.674189e-05
[3763,] 8.844185e-05 5.368272e-05 1.789432e-05
[3764,] 8.844185e-05 5.045357e-05 1.681797e-05
[3765,] 8.844185e-05 5.063464e-05 1.687833e-05
[3766,] 8.844185e-05 5.000441e-05 1.666823e-05
[3767,] 8.844185e-05 8.352982e-05 2.784430e-05
[3768,] 8.844185e-05 5.596173e-05 1.865419e-05
[3769,] 8.844185e-05 1.318538e-04 4.394955e-05
[3770,] 8.844185e-05 4.715928e-05 1.571978e-05
[3771,] 8.844185e-05 8.438654e-05 2.812813e-05
[3772,] 8.844185e-05 4.020075e-05 1.340027e-05
[3773,] 8.844185e-05 5.288955e-05 1.762997e-05
[3774,] 8.844185e-05 5.457465e-05 1.819110e-05
[3775,] 8.844185e-05 5.429076e-05 1.809648e-05
[3776,] 8.844185e-05 5.265650e-05 1.755179e-05
[3777,] 8.844185e-05 5.999674e-05 1.999831e-05
[3778,] 8.844185e-05 8.475662e-05 2.825279e-05
[3779,] 8.844185e-05 5.432635e-05 1.810834e-05
[3780,] 8.844185e-05 5.969262e-05 1.989695e-05
[3781,] 8.844185e-05 5.432974e-05 1.810948e-05
[3782,] 8.844185e-05 5.361181e-05 1.787060e-05
[3783,] 8.844185e-05 5.365752e-05 1.788582e-05
[3784,] 8.844185e-05 4.594524e-05 1.531515e-05
[3785,] 8.844185e-05 1.121493e-04 3.738182e-05
[3786,] 8.844185e-05 1.393873e-04 4.646070e-05
[3787,] 8.844185e-05 1.583662e-04 5.278698e-05
[3788,] 8.844185e-05 1.137614e-04 3.791918e-05
[3789,] 8.844185e-05 1.090055e-04 3.633391e-05
[3790,] 8.844185e-05 1.080849e-04 3.602711e-05
[3791,] 8.844185e-05 6.122829e-05 2.040886e-05
[3792,] 8.844185e-05 1.068079e-04 3.560146e-05
[3793,] 8.844185e-05 8.560712e-05 2.853460e-05
[3794,] 8.844185e-05 1.078100e-04 3.593547e-05
[3795,] 8.844185e-05 1.094149e-04 3.647043e-05
[3796,] 8.844185e-05 1.126131e-04 3.753642e-05
[3797,] 8.844185e-05 8.389058e-05 2.796416e-05
[3798,] 8.844185e-05 1.079408e-04 3.597908e-05
[3799,] 8.844185e-05 1.100881e-04 3.669482e-05
[3800,] 8.844185e-05 8.408086e-05 2.802760e-05
[3801,] 8.844185e-05 5.365312e-05 1.788437e-05
[3802,] 8.844185e-05 1.070317e-04 3.567608e-05
[3803,] 8.844185e-05 6.351792e-05 2.117205e-05
[3804,] 8.844185e-05 5.877044e-05 1.958965e-05
[3805,] 8.844185e-05 9.560316e-05 3.186863e-05
[3806,] 8.844185e-05 1.340874e-04 4.469410e-05
[3807,] 8.844185e-05 1.359636e-04 4.531951e-05
[3808,] 8.844185e-05 8.094686e-05 2.698132e-05
[3809,] 8.844185e-05 7.130232e-05 2.376733e-05
[3810,] 8.844185e-05 7.659937e-05 2.553298e-05
[3811,] 8.844185e-05 5.979573e-05 1.993179e-05
[3812,] 8.844185e-05 8.090569e-05 2.696844e-05
[3813,] 8.844185e-05 8.457370e-05 2.819063e-05
[3814,] 8.844185e-05 7.924953e-05 2.641650e-05
[3815,] 8.844185e-05 9.120328e-05 3.039991e-05
[3816,] 8.844185e-05 1.624718e-04 5.415673e-05
[3817,] 8.844185e-05 6.605733e-05 2.201911e-05
[3818,] 8.844185e-05 7.230292e-05 2.410097e-05
[3819,] 8.844185e-05 7.757565e-05 2.585853e-05
[3820,] 8.844185e-05 4.888073e-04 1.629335e-04
[3821,] 8.844185e-05 4.958572e-04 1.652831e-04
[3822,] 8.844185e-05 7.294310e-05 2.431436e-05
[3823,] 8.844185e-05 5.342601e-04 1.780840e-04
[3824,] 8.844185e-05 5.266864e-04 1.755592e-04
[3825,] 8.844185e-05 4.271216e-05 1.423739e-05
[3826,] 8.844185e-05 8.110534e-05 2.703527e-05
[3827,] 8.844185e-05 1.025404e-04 3.418053e-05
[3828,] 8.844185e-05 1.186582e-04 3.955258e-05
[3829,] 8.844185e-05 1.075206e-04 3.584078e-05
[3830,] 8.844185e-05 6.900671e-05 2.300223e-05
[3831,] 8.844185e-05 6.880166e-05 2.293387e-05
[3832,] 8.844185e-05 6.672827e-05 2.224275e-05
[3833,] 8.844185e-05 6.693936e-05 2.231311e-05
[3834,] 8.844185e-05 4.612036e-05 1.537351e-05
[3835,] 8.844185e-05 6.148131e-05 2.049345e-05
[3836,] 8.844185e-05 6.539395e-05 2.179798e-05
[3837,] 8.844185e-05 6.492380e-05 2.164126e-05
[3838,] 8.844185e-05 4.144608e-05 1.381540e-05
[3839,] 8.844185e-05 9.042111e-05 3.014019e-05
[3840,] 8.844185e-05 7.234850e-05 2.411589e-05
[3841,] 8.844185e-05 4.432885e-05 1.477622e-05
[3842,] 8.844185e-05 4.287495e-05 1.429164e-05
[3843,] 8.844185e-05 4.292137e-05 1.430711e-05
[3844,] 8.844185e-05 3.983955e-05 1.327986e-05
[3845,] 8.844185e-05 9.402556e-05 3.134205e-05
[3846,] 8.844185e-05 4.538810e-05 1.512930e-05
[3847,] 8.844185e-05 4.322328e-05 1.440771e-05
[3848,] 8.844185e-05 4.319782e-05 1.439929e-05
[3849,] 8.844185e-05 5.483690e-05 1.827899e-05
[3850,] 8.844185e-05 4.003172e-05 1.334390e-05
[3851,] 8.844185e-05 4.005222e-05 1.335076e-05
[3852,] 8.844185e-05 7.880260e-05 2.626751e-05
[3853,] 8.844185e-05 4.042925e-05 1.347645e-05
[3854,] 8.844185e-05 5.530913e-05 1.843641e-05
[3855,] 8.844185e-05 4.006484e-05 1.335494e-05
[3856,] 8.844185e-05 4.021929e-05 1.340646e-05
[3857,] 8.844185e-05 3.996769e-05 1.332258e-05
[3858,] 8.844185e-05 7.581360e-05 2.527136e-05
[3859,] 8.844185e-05 4.020182e-05 1.340059e-05
[3860,] 8.844185e-05 4.315652e-05 1.438549e-05
[3861,] 8.844185e-05 4.019603e-05 1.339866e-05
[3862,] 8.844185e-05 4.185924e-05 1.395309e-05
[3863,] 8.844185e-05 5.439649e-05 1.813237e-05
[3864,] 8.844185e-05 7.831515e-05 2.610500e-05
[3865,] 8.844185e-05 4.305301e-05 1.435100e-05
[3866,] 8.844185e-05 6.581279e-05 2.193797e-05
[3867,] 8.844185e-05 4.359672e-05 1.453214e-05
[3868,] 8.844185e-05 4.387380e-05 1.462450e-05
[3869,] 8.844185e-05 1.094364e-04 3.647887e-05
[3870,] 8.844185e-05 5.719478e-05 1.906522e-05
[3871,] 8.844185e-05 1.068424e-04 3.561410e-05
[3872,] 8.844185e-05 6.533391e-05 2.177797e-05
[3873,] 8.844185e-05 4.335890e-05 1.445288e-05
[3874,] 8.844185e-05 4.296170e-05 1.432049e-05
[3875,] 8.844185e-05 1.078917e-04 3.596397e-05
[3876,] 8.844185e-05 6.553792e-05 2.184635e-05
[3877,] 8.844185e-05 6.986684e-05 2.328960e-05
[3878,] 8.844185e-05 4.295009e-05 1.431662e-05
[3879,] 8.844185e-05 4.641160e-05 1.547039e-05
[3880,] 8.844185e-05 5.731288e-05 1.910459e-05
[3881,] 8.844185e-05 4.604644e-05 1.534867e-05
[3882,] 8.844185e-05 4.375999e-05 1.458669e-05
[3883,] 8.844185e-05 6.041697e-05 2.013934e-05
[3884,] 8.844185e-05 4.706963e-05 1.568988e-05
[3885,] 8.844185e-05 9.278205e-05 3.092722e-05
[3886,] 8.844185e-05 8.543668e-05 2.847945e-05
[3887,] 8.844185e-05 9.770503e-05 3.256826e-05
[3888,] 8.844185e-05 9.621337e-05 3.207102e-05
[3889,] 8.844185e-05 8.924856e-05 2.974943e-05
[3890,] 8.844185e-05 6.670892e-05 2.223638e-05
[3891,] 8.844185e-05 4.501763e-05 1.500574e-05
[3892,] 8.844185e-05 5.216402e-05 1.738801e-05
[3893,] 8.844185e-05 6.618872e-05 2.206297e-05
[3894,] 8.844185e-05 9.546097e-05 3.182111e-05
[3895,] 8.844185e-05 4.605685e-05 1.535230e-05
[3896,] 8.844185e-05 7.896531e-05 2.632189e-05
[3897,] 8.844185e-05 7.440024e-05 2.480020e-05
[3898,] 8.844185e-05 5.152622e-05 1.717542e-05
[3899,] 8.844185e-05 4.407692e-05 1.469246e-05
[3900,] 8.844185e-05 5.474901e-05 1.824969e-05
[3901,] 8.844185e-05 5.031285e-05 1.677125e-05
[3902,] 8.844185e-05 4.595091e-05 1.531701e-05
[3903,] 8.844185e-05 4.449496e-05 1.483182e-05
[3904,] 8.844185e-05 4.223553e-05 1.407860e-05
[3905,] 8.844185e-05 4.599923e-05 1.533313e-05
[3906,] 8.844185e-05 5.400233e-05 1.800079e-05
[3907,] 8.844185e-05 4.585019e-05 1.528343e-05
[3908,] 8.844185e-05 4.582878e-05 1.527629e-05
[3909,] 8.844185e-05 4.352631e-05 1.450891e-05
[3910,] 8.844185e-05 5.463648e-05 1.821218e-05
[3911,] 8.844185e-05 4.348074e-05 1.449372e-05
[3912,] 8.844185e-05 5.151054e-05 1.717019e-05
[3913,] 8.844185e-05 4.364252e-05 1.454765e-05
[3914,] 8.844185e-05 4.368374e-05 1.456139e-05
[3915,] 8.844185e-05 5.401694e-05 1.800566e-05
[3916,] 8.844185e-05 4.445979e-05 1.482008e-05
[3917,] 8.844185e-05 5.059245e-05 1.686436e-05
[3918,] 8.844185e-05 4.426695e-05 1.475581e-05
[3919,] 8.844185e-05 4.487969e-05 1.496007e-05
[3920,] 8.844185e-05 4.355934e-05 1.451992e-05
[3921,] 8.844185e-05 4.462820e-05 1.487625e-05
[3922,] 8.844185e-05 4.690020e-05 1.563366e-05
[3923,] 8.844185e-05 5.441439e-05 1.813815e-05
[3924,] 8.844185e-05 4.229758e-05 1.409929e-05
[3925,] 8.844185e-05 4.428490e-05 1.476179e-05
[3926,] 8.844185e-05 5.275130e-05 1.758400e-05
[3927,] 8.844185e-05 5.518380e-05 1.839462e-05
[3928,] 8.844185e-05 5.405936e-05 1.801980e-05
[3929,] 8.844185e-05 5.535683e-05 1.845230e-05
[3930,] 8.844185e-05 1.202384e-04 4.007895e-05
[3931,] 8.844185e-05 4.708813e-05 1.569629e-05
[3932,] 8.844185e-05 4.407796e-05 1.469280e-05
[3933,] 8.844185e-05 4.441768e-05 1.480605e-05
[3934,] 8.844185e-05 4.423579e-05 1.474541e-05
[3935,] 8.844185e-05 5.085596e-05 1.695231e-05
[3936,] 8.844185e-05 4.760403e-05 1.586825e-05
[3937,] 8.844185e-05 4.407942e-05 1.469329e-05
[3938,] 8.844185e-05 4.764242e-05 1.588106e-05
[3939,] 8.844185e-05 4.423806e-05 1.474617e-05
[3940,] 8.844185e-05 4.405476e-05 1.468507e-05
[3941,] 8.844185e-05 4.552017e-05 1.517351e-05
[3942,] 8.844185e-05 5.456104e-05 1.818704e-05
[3943,] 9.189639e-02 5.264509e-05 6.572800e-03
[3944,] 8.844185e-05 4.780745e-05 1.593608e-05
[3945,] 8.844185e-05 5.807213e-05 1.935742e-05
[3946,] 8.844185e-05 4.488826e-05 1.496291e-05
[3947,] 8.844185e-05 4.563370e-05 1.521143e-05
[3948,] 8.844185e-05 5.761489e-05 1.920498e-05
[3949,] 8.844185e-05 8.159538e-05 2.719840e-05
[3950,] 8.844185e-05 4.464561e-05 1.488204e-05
[3951,] 8.844185e-05 4.433365e-05 1.477804e-05
[3952,] 8.844185e-05 4.473486e-05 1.491179e-05
[3953,] 8.844185e-05 4.488283e-05 1.496112e-05
[3954,] 8.844185e-05 1.172411e-04 3.907979e-05
[3955,] 8.844185e-05 4.458396e-05 1.486148e-05
[3956,] 8.844185e-05 4.440810e-05 1.480286e-05
[3957,] 8.844185e-05 4.717760e-05 1.572611e-05
[3958,] 8.844185e-05 4.229377e-05 1.409802e-05
[3959,] 8.844185e-05 4.419326e-05 1.473124e-05
[3960,] 8.844185e-05 4.465802e-05 1.488617e-05
[3961,] 8.844185e-05 4.610926e-05 1.536981e-05
[3962,] 8.844185e-05 4.438455e-05 1.479501e-05
[3963,] 8.844185e-05 4.614464e-05 1.538161e-05
[3964,] 8.844185e-05 4.629664e-05 1.543228e-05
[3965,] 8.844185e-05 4.610246e-05 1.536754e-05
[3966,] 8.844185e-05 5.048979e-05 1.683017e-05
[3967,] 8.844185e-05 5.016954e-05 1.672345e-05
[3968,] 8.844185e-05 4.455948e-05 1.485333e-05
[3969,] 8.844185e-05 4.766865e-05 1.588982e-05
[3970,] 8.844185e-05 4.664596e-05 1.554872e-05
[3971,] 8.844185e-05 4.806671e-05 1.602249e-05
[3972,] 8.844185e-05 4.594965e-05 1.531660e-05
[3973,] 8.844185e-05 4.428277e-05 1.476108e-05
[3974,] 8.844185e-05 7.996960e-05 2.665661e-05
[3975,] 8.844185e-05 4.598255e-05 1.532757e-05
[3976,] 8.844185e-05 4.412777e-05 1.470941e-05
[3977,] 8.844185e-05 4.398797e-05 1.466281e-05
[3978,] 8.844185e-05 4.527478e-05 1.509180e-05
[3979,] 8.844185e-05 4.822911e-05 1.607664e-05
[3980,] 8.844185e-05 5.036517e-05 1.678866e-05
[3981,] 8.844185e-05 4.503315e-05 1.501105e-05
[3982,] 8.844185e-05 4.543644e-05 1.514548e-05
[3983,] 8.844185e-05 4.543798e-05 1.514599e-05
[3984,] 8.844185e-05 4.544625e-05 1.514876e-05
[3985,] 8.844185e-05 4.548846e-05 1.516284e-05
[3986,] 8.844185e-05 5.204505e-05 1.734861e-05
[3987,] 8.844185e-05 4.140103e-05 1.380039e-05
[3988,] 8.844185e-05 4.547882e-05 1.515962e-05
[3989,] 8.844185e-05 4.559010e-05 1.519674e-05
[3990,] 8.844185e-05 4.572669e-05 1.524228e-05
[3991,] 8.844185e-05 4.547546e-05 1.515857e-05
[3992,] 8.844185e-05 4.568916e-05 1.522977e-05
[3993,] 8.844185e-05 4.666405e-05 1.555484e-05
[3994,] 8.844185e-05 4.488228e-05 1.496083e-05
[3995,] 8.844185e-05 4.044393e-05 1.348130e-05
[3996,] 8.844185e-05 4.589116e-05 1.529711e-05
[3997,] 8.844185e-05 4.582069e-05 1.527362e-05
[3998,] 8.844185e-05 4.331519e-05 1.443851e-05
[3999,] 8.844185e-05 4.256044e-05 1.418691e-05
[4000,] 8.844185e-05 4.262713e-05 1.420914e-05
[4001,] 8.844185e-05 4.218968e-05 1.406331e-05
[4002,] 8.844185e-05 4.622671e-05 1.540899e-05
[4003,] 8.844185e-05 7.208937e-05 2.402982e-05
[4004,] 8.844185e-05 4.577016e-05 1.525652e-05
[4005,] 7.256197e-02 7.904223e-05 3.267924e-02
[4006,] 9.456949e-02 7.418687e-05 3.354500e-02
[4007,] 1.008446e-01 7.460197e-05 3.701033e-02
[4008,] 1.272439e-01 7.477970e-05 4.725420e-02
[4009,] 7.959621e-02 7.687740e-05 3.169364e-02
[4010,] 8.844185e-05 4.334825e-05 1.444928e-05
[4011,] 8.844185e-05 4.095328e-05 1.365110e-05
[4012,] 8.844185e-05 4.247666e-05 1.415898e-05
[4013,] 8.844185e-05 6.389284e-05 2.129806e-05
[4014,] 8.844185e-05 1.347556e-04 4.491787e-05
[4015,] 8.844185e-05 4.252403e-05 1.417478e-05
[4016,] 8.844185e-05 4.357123e-05 1.452389e-05
[4017,] 8.844185e-05 4.394594e-05 1.464882e-05
[4018,] 8.844185e-05 4.160082e-05 1.386686e-05
[4019,] 8.844185e-05 5.585604e-05 1.861825e-05
[4020,] 8.844185e-05 4.230826e-05 1.410269e-05
[4021,] 8.844185e-05 5.070622e-05 1.690200e-05
[4022,] 8.844185e-05 4.919468e-05 1.639801e-05
[4023,] 8.844185e-05 4.246058e-05 1.415339e-05
[4024,] 8.844185e-05 4.905085e-05 1.635007e-05
[4025,] 8.844185e-05 4.263019e-05 1.420993e-05
[4026,] 2.189821e-02 1.002906e-04 1.413943e-02
[4027,] 8.844185e-05 4.104000e-05 1.368005e-05
[4028,] 8.844185e-05 4.245520e-05 1.415160e-05
[4029,] 8.844185e-05 4.115485e-05 1.371825e-05
[4030,] 8.844185e-05 4.237471e-05 1.412495e-05
[4031,] 8.844185e-05 4.298802e-05 1.432932e-05
[4032,] 1.192492e-02 8.518940e-05 5.974212e-03
[4033,] 8.844185e-05 4.216685e-05 1.405562e-05
[4034,] 8.844185e-05 7.173512e-05 2.391250e-05
[4035,] 8.844185e-05 7.229970e-05 2.409896e-05
[4036,] 8.844185e-05 4.469238e-05 1.489731e-05
[4037,] 4.521726e-02 8.472957e-05 2.275338e-02
[4038,] 8.844185e-05 5.135872e-05 1.711946e-05
[4039,] 8.844185e-05 1.362432e-04 4.541400e-05
[4040,] 8.844185e-05 4.317127e-05 1.439031e-05
[4041,] 8.844185e-05 1.321672e-04 4.405545e-05
[4042,] 8.844185e-05 4.173029e-05 1.391020e-05
[4043,] 8.844185e-05 4.250938e-05 1.416993e-05
[4044,] 8.844185e-05 4.800679e-05 1.600253e-05
[4045,] 8.844185e-05 4.511043e-05 1.503663e-05
[4046,] 8.844185e-05 4.823043e-05 1.607707e-05
[4047,] 2.528113e-02 8.500604e-05 1.265166e-02
[4048,] 8.844185e-05 1.213888e-04 4.046260e-05
[4049,] 2.602793e-02 9.039521e-05 1.448357e-02
[4050,] 8.844185e-05 1.306828e-04 4.356066e-05
[4051,] 8.844185e-05 5.598654e-05 1.866261e-05
[4052,] 8.844185e-05 4.668782e-05 1.556285e-05
[4053,] 8.844185e-05 1.222590e-04 4.075282e-05
[4054,] 8.844185e-05 5.950524e-05 1.983494e-05
[4055,] 8.844185e-05 4.935981e-05 1.645342e-05
[4056,] 8.844185e-05 6.752582e-05 2.250863e-05
[4057,] 8.844185e-05 8.319764e-05 2.773260e-05
[4058,] 8.844185e-05 4.558464e-05 1.519496e-05
[4059,] 8.844185e-05 1.321473e-04 4.405018e-05
[4060,] 8.844185e-05 1.018143e-04 3.393889e-05
[4061,] 8.844185e-05 8.377057e-05 2.792370e-05
[4062,] 8.844185e-05 3.936148e-04 1.312018e-04
[4063,] 8.844185e-05 4.824141e-05 1.608029e-05
[4064,] 8.844185e-05 8.825196e-05 2.941760e-05
[4065,] 8.844185e-05 4.866522e-05 1.622176e-05
[4066,] 8.844185e-05 8.066307e-05 2.688782e-05
[4067,] 8.844185e-05 9.517124e-05 3.172200e-05
[4068,] 8.844185e-05 1.051704e-04 3.505643e-05
[4069,] 8.844185e-05 1.006656e-04 3.355334e-05
[4070,] 8.844185e-05 5.386633e-05 1.795547e-05
[4071,] 8.844185e-05 7.073811e-05 2.357923e-05
[4072,] 8.844185e-05 7.966408e-05 2.655441e-05
[4073,] 8.844185e-05 4.914380e-05 1.638126e-05
[4074,] 8.844185e-05 8.057655e-05 2.685890e-05
[4075,] 8.844185e-05 8.902469e-05 2.967518e-05
[4076,] 8.844185e-05 7.613648e-05 2.537893e-05
[4077,] 8.844185e-05 7.767301e-05 2.589090e-05
[4078,] 8.844185e-05 3.245058e-04 1.081709e-04
[4079,] 8.844185e-05 8.491693e-05 2.830562e-05
[4080,] 8.844185e-05 6.828454e-05 2.276132e-05
[4081,] 8.844185e-05 6.465692e-05 2.155216e-05
[4082,] 8.844185e-05 7.845960e-05 2.615307e-05
[4083,] 8.844185e-05 1.078739e-04 3.595827e-05
[4084,] 8.844185e-05 5.634967e-05 1.878344e-05
[4085,] 8.844185e-05 7.902038e-05 2.633968e-05
[4086,] 8.844185e-05 6.886205e-05 2.295366e-05
[4087,] 8.844185e-05 4.310236e-05 1.436748e-05
[4088,] 8.844185e-05 5.514904e-05 1.838285e-05
[4089,] 8.844185e-05 8.168286e-05 2.722712e-05
[4090,] 8.844185e-05 7.268179e-05 2.422691e-05
[4091,] 8.844185e-05 5.697283e-05 1.899097e-05
[4092,] 8.844185e-05 7.446267e-05 2.482034e-05
[4093,] 8.844185e-05 4.333155e-05 1.444388e-05
[4094,] 8.844185e-05 6.434237e-05 2.144742e-05
[4095,] 8.844185e-05 7.373595e-05 2.457808e-05
[4096,] 8.844185e-05 4.045376e-05 1.348460e-05
[4097,] 8.844185e-05 4.908957e-05 1.636316e-05
[4098,] 8.844185e-05 4.135410e-05 1.378469e-05
[4099,] 8.844185e-05 7.175237e-05 2.391693e-05
[4100,] 8.844185e-05 8.182112e-05 2.727352e-05
[4101,] 8.844185e-05 7.248353e-05 2.416065e-05
[4102,] 8.844185e-05 4.095233e-05 1.365076e-05
[4103,] 8.844185e-05 4.297645e-05 1.432541e-05
[4104,] 8.844185e-05 4.297937e-05 1.432638e-05
[4105,] 8.844185e-05 4.976982e-05 1.658993e-05
[4106,] 8.844185e-05 4.530373e-05 1.510113e-05
[4107,] 8.844185e-05 4.548808e-05 1.516258e-05
[4108,] 8.844185e-05 5.141759e-05 1.713922e-05
[4109,] 8.844185e-05 1.552905e-04 5.176067e-05
[4110,] 8.844185e-05 5.663800e-05 1.887928e-05
[4111,] 8.844185e-05 7.452491e-05 2.484125e-05
[4112,] 8.844185e-05 1.620665e-04 5.401942e-05
[4113,] 8.844185e-05 6.939420e-05 2.313145e-05
[4114,] 8.844185e-05 6.701685e-05 2.233902e-05
[4115,] 8.844185e-05 1.502339e-04 5.007662e-05
[4116,] 8.844185e-05 4.402504e-05 1.467497e-05
[4117,] 8.844185e-05 1.253243e-04 4.177154e-05
[4118,] 8.844185e-05 1.264062e-04 4.213434e-05
[4119,] 8.844185e-05 5.715484e-05 1.905232e-05
[4120,] 8.844185e-05 1.177039e-04 3.923433e-05
[4121,] 8.844185e-05 4.972915e-05 1.657686e-05
[4122,] 8.844185e-05 7.433356e-05 2.477808e-05
[4123,] 8.844185e-05 3.145198e-04 1.048375e-04
[4124,] 8.844185e-05 4.738191e-05 1.579398e-05
[4125,] 8.844185e-05 4.736976e-05 1.578993e-05
[4126,] 8.844185e-05 1.848354e-04 6.161082e-05
[4127,] 8.844185e-05 9.177741e-05 3.059103e-05
[4128,] 8.844185e-05 5.456707e-05 1.818893e-05
[4129,] 8.844185e-05 2.111521e-04 7.038289e-05
[4130,] 8.844185e-05 2.256390e-04 7.521172e-05
[4131,] 8.844185e-05 1.243583e-04 4.145377e-05
[4132,] 8.844185e-05 1.928803e-04 6.429258e-05
[4133,] 8.844185e-05 1.679359e-04 5.597633e-05
[4134,] 8.844185e-05 5.413155e-05 1.804377e-05
[4135,] 8.844185e-05 5.448313e-05 1.816089e-05
[4136,] 8.844185e-05 5.449277e-05 1.816417e-05
[4137,] 8.844185e-05 3.449852e-04 1.149923e-04
[4138,] 8.844185e-05 1.073397e-04 3.577971e-05
[4139,] 8.844185e-05 1.387398e-04 4.624612e-05
[4140,] 8.844185e-05 7.437240e-05 2.479041e-05
[4141,] 8.844185e-05 8.061775e-05 2.687211e-05
[4142,] 8.844185e-05 5.201231e-05 1.733748e-05
[4143,] 8.844185e-05 4.773378e-05 1.591126e-05
[4144,] 8.844185e-05 5.587311e-05 1.862400e-05
[4145,] 8.844185e-05 8.603584e-05 2.867816e-05
[4146,] 8.844185e-05 4.579897e-05 1.526665e-05
[4147,] 8.844185e-05 5.684470e-05 1.894781e-05
[4148,] 8.844185e-05 4.575393e-05 1.525163e-05
[4149,] 8.844185e-05 9.613277e-05 3.204368e-05
[4150,] 8.844185e-05 4.590027e-05 1.530043e-05
[4151,] 8.844185e-05 5.414359e-05 1.804809e-05
[4152,] 8.844185e-05 5.626339e-05 1.875412e-05
[4153,] 8.844185e-05 4.077119e-05 1.359051e-05
[4154,] 8.844185e-05 7.901815e-05 2.633910e-05
[4155,] 8.844185e-05 9.764693e-05 3.254923e-05
[4156,] 8.844185e-05 6.492922e-05 2.164224e-05
[4157,] 8.844185e-05 5.256565e-05 1.752162e-05
[4158,] 8.844185e-05 6.535492e-05 2.178410e-05
[4159,] 8.844185e-05 5.179254e-05 1.726419e-05
[4160,] 8.844185e-05 4.432762e-05 1.477613e-05
[4161,] 8.844185e-05 6.874543e-05 2.291504e-05
[4162,] 8.844185e-05 4.337338e-05 1.445803e-05
[4163,] 8.844185e-05 4.933851e-05 1.644662e-05
[4164,] 8.844185e-05 4.953043e-05 1.651061e-05
[4165,] 8.844185e-05 6.227071e-05 2.075618e-05
[4166,] 8.844185e-05 4.955401e-05 1.651846e-05
[4167,] 8.844185e-05 4.864619e-05 1.621585e-05
[4168,] 8.844185e-05 4.779731e-05 1.593284e-05
[4169,] 8.844185e-05 8.654964e-05 2.884956e-05
[4170,] 8.844185e-05 8.643718e-05 2.881208e-05
[4171,] 8.844185e-05 7.371380e-05 2.457118e-05
[4172,] 8.844185e-05 4.925352e-05 1.641832e-05
[4173,] 8.844185e-05 1.081803e-04 3.605729e-05
[4174,] 8.844185e-05 1.519702e-04 5.065488e-05
[4175,] 8.844185e-05 1.350440e-04 4.501317e-05
[4176,] 8.844185e-05 1.606709e-04 5.355511e-05
[4177,] 8.844185e-05 9.633234e-05 3.211174e-05
[4178,] 8.844185e-05 6.475978e-05 2.158579e-05
[4179,] 8.844185e-05 5.206796e-05 1.735603e-05
[4180,] 8.844185e-05 8.809525e-05 2.936578e-05
[4181,] 8.844185e-05 7.355167e-05 2.451779e-05
[4182,] 8.844185e-05 4.156542e-05 1.385514e-05
[4183,] 8.844185e-05 7.736298e-05 2.578840e-05
[4184,] 8.844185e-05 1.195644e-04 3.985354e-05
[4185,] 8.844185e-05 9.974141e-05 3.324822e-05
[4186,] 8.844185e-05 9.031342e-05 3.010540e-05
[4187,] 8.844185e-05 6.899907e-05 2.299917e-05
[4188,] 8.844185e-05 5.296092e-05 1.765389e-05
[4189,] 8.844185e-05 5.596636e-05 1.865513e-05
[4190,] 8.844185e-05 6.197220e-05 2.065670e-05
[4191,] 8.844185e-05 5.570623e-05 1.856884e-05
[4192,] 8.844185e-05 1.035216e-04 3.450508e-05
[4193,] 8.844185e-05 7.617422e-05 2.539112e-05
[4194,] 8.844185e-05 8.781867e-05 2.927182e-05
[4195,] 8.844185e-05 2.184316e-04 7.280909e-05
[4196,] 8.844185e-05 6.944748e-05 2.314904e-05
[4197,] 8.844185e-05 1.069635e-04 3.565399e-05
[4198,] 8.844185e-05 5.280414e-05 1.760130e-05
[4199,] 8.844185e-05 1.322784e-04 4.409063e-05
[4200,] 8.844185e-05 1.451493e-04 4.838304e-05
[4201,] 8.844185e-05 5.712259e-05 1.904078e-05
[4202,] 8.844185e-05 5.676576e-05 1.892189e-05
[4203,] 8.844185e-05 5.686635e-05 1.895534e-05
[4204,] 8.844185e-05 6.845997e-05 2.281948e-05
[4205,] 8.844185e-05 4.782289e-05 1.594098e-05
[4206,] 8.844185e-05 6.751389e-05 2.250453e-05
[4207,] 8.844185e-05 5.033048e-05 1.677667e-05
[4208,] 8.844185e-05 9.129161e-05 3.042880e-05
[4209,] 8.844185e-05 5.591832e-05 1.863948e-05
[4210,] 8.844185e-05 6.069439e-05 2.023150e-05
[4211,] 8.844185e-05 4.526157e-05 1.508719e-05
[4212,] 8.844185e-05 4.828514e-05 1.609483e-05
[4213,] 8.844185e-05 4.492880e-05 1.497627e-05
[4214,] 8.844185e-05 5.068852e-05 1.689618e-05
[4215,] 8.844185e-05 8.383683e-05 2.794570e-05
[4216,] 8.844185e-05 1.376465e-04 4.587886e-05
[4217,] 8.844185e-05 6.124227e-05 2.041367e-05
[4218,] 8.844185e-05 5.892691e-05 1.964192e-05
[4219,] 8.844185e-05 8.106950e-05 2.702287e-05
[4220,] 8.844185e-05 5.229159e-05 1.743060e-05
[4221,] 8.844185e-05 8.950316e-05 2.983452e-05
[4222,] 8.844185e-05 5.872380e-05 1.957450e-05
[4223,] 8.844185e-05 5.796625e-05 1.932202e-05
[4224,] 8.844185e-05 4.295644e-05 1.431882e-05
[4225,] 8.844185e-05 4.018946e-05 1.339649e-05
[4226,] 8.844185e-05 1.763858e-04 5.879488e-05
[4227,] 8.844185e-05 7.988503e-05 2.662832e-05
[4228,] 8.844185e-05 5.130798e-05 1.710264e-05
[4229,] 8.844185e-05 5.202116e-05 1.734036e-05
[4230,] 8.844185e-05 4.720327e-05 1.573440e-05
[4231,] 8.844185e-05 5.149128e-05 1.716371e-05
[4232,] 8.844185e-05 4.926481e-05 1.642152e-05
[4233,] 8.844185e-05 5.037686e-05 1.679221e-05
[4234,] 8.844185e-05 4.887421e-05 1.629131e-05
[4235,] 8.844185e-05 4.564727e-05 1.521572e-05
[4236,] 8.844185e-05 4.585927e-05 1.528641e-05
[4237,] 8.844185e-05 4.669396e-05 1.556465e-05
[4238,] 8.844185e-05 8.207396e-05 2.735798e-05
[4239,] 8.844185e-05 5.838779e-05 1.946259e-05
[4240,] 8.844185e-05 1.880378e-04 6.267926e-05
[4241,] 8.844185e-05 5.883062e-05 1.961022e-05
[4242,] 8.844185e-05 4.632248e-05 1.544087e-05
[4243,] 8.844185e-05 6.244895e-05 2.081633e-05
[4244,] 8.844185e-05 6.463586e-05 2.154535e-05
[4245,] 8.844185e-05 6.934574e-05 2.311526e-05
[4246,] 8.844185e-05 8.312068e-05 2.770689e-05
[4247,] 8.844185e-05 9.729257e-05 3.243085e-05
[4248,] 8.844185e-05 1.577113e-04 5.257037e-05
[4249,] 8.844185e-05 7.485514e-05 2.495159e-05
[4250,] 8.844185e-05 4.696812e-05 1.565600e-05
[4251,] 8.844185e-05 4.723532e-05 1.574510e-05
[4252,] 8.844185e-05 5.635658e-05 1.878550e-05
[4253,] 8.844185e-05 5.948363e-05 1.982784e-05
[4254,] 8.844185e-05 5.218642e-05 1.739545e-05
[4255,] 8.844185e-05 8.218547e-05 2.739512e-05
[4256,] 8.844185e-05 5.624681e-05 1.874903e-05
[4257,] 8.844185e-05 4.789809e-05 1.596600e-05
[4258,] 8.844185e-05 5.447036e-05 1.815676e-05
[4259,] 8.844185e-05 5.433658e-05 1.811216e-05
[4260,] 8.844185e-05 4.746524e-05 1.582173e-05
[4261,] 8.844185e-05 1.642883e-04 5.476333e-05
[4262,] 8.844185e-05 4.827903e-05 1.609298e-05
[4263,] 8.844185e-05 6.281010e-05 2.093685e-05
[4264,] 8.844185e-05 7.317448e-05 2.439152e-05
[4265,] 8.844185e-05 4.785998e-05 1.595330e-05
[4266,] 8.844185e-05 4.904106e-05 1.634698e-05
[4267,] 8.844185e-05 7.046024e-05 2.348673e-05
[4268,] 8.844185e-05 5.445255e-05 1.815082e-05
[4269,] 8.844185e-05 5.587004e-05 1.862343e-05
[4270,] 8.844185e-05 5.989005e-05 1.996330e-05
[4271,] 8.844185e-05 4.856376e-05 1.618794e-05
[4272,] 8.844185e-05 4.816459e-05 1.605484e-05
[4273,] 8.844185e-05 6.526588e-05 2.175519e-05
[4274,] 8.844185e-05 8.229818e-05 2.743272e-05
[4275,] 8.844185e-05 5.703090e-05 1.901045e-05
[4276,] 8.844185e-05 5.710076e-05 1.903381e-05
[4277,] 8.844185e-05 2.251189e-04 7.503442e-05
[4278,] 8.844185e-05 7.647256e-05 2.549086e-05
[4279,] 8.844185e-05 5.512575e-05 1.837519e-05
[4280,] 8.844185e-05 6.712604e-05 2.237540e-05
[4281,] 8.844185e-05 7.158058e-05 2.386026e-05
[4282,] 8.844185e-05 8.235254e-05 2.745042e-05
[4283,] 8.844185e-05 8.549193e-05 2.849719e-05
[4284,] 8.844185e-05 8.017205e-05 2.672393e-05
[4285,] 8.844185e-05 4.780261e-05 1.593418e-05
[4286,] 8.844185e-05 8.000805e-05 2.666928e-05
[4287,] 8.844185e-05 7.075515e-05 2.358502e-05
[4288,] 8.844185e-05 6.522226e-05 2.174082e-05
[4289,] 8.844185e-05 6.061489e-05 2.020481e-05
[4290,] 8.844185e-05 4.798362e-05 1.599451e-05
[4291,] 8.844185e-05 4.848522e-05 1.616171e-05
[4292,] 8.844185e-05 1.155811e-04 3.852562e-05
[4293,] 8.844185e-05 4.819663e-05 1.606551e-05
[4294,] 8.844185e-05 7.163217e-05 2.387742e-05
[4295,] 8.844185e-05 4.752852e-05 1.584282e-05
[4296,] 8.844185e-05 7.806106e-05 2.602035e-05
[4297,] 8.844185e-05 6.962295e-05 2.320764e-05
[4298,] 8.844185e-05 1.182131e-04 3.940260e-05
[4299,] 8.844185e-05 4.727712e-05 1.575903e-05
[4300,] 8.844185e-05 4.821194e-05 1.607061e-05
[4301,] 8.844185e-05 7.819057e-05 2.606352e-05
[4302,] 8.844185e-05 8.896413e-05 2.965466e-05
[4303,] 8.844185e-05 5.924019e-05 1.974660e-05
[4304,] 8.844185e-05 5.534543e-05 1.844841e-05
[4305,] 8.844185e-05 8.426601e-05 2.808816e-05
[4306,] 8.844185e-05 4.732093e-05 1.577363e-05
[4307,] 8.844185e-05 4.805563e-05 1.601852e-05
[4308,] 8.844185e-05 4.839489e-05 1.613160e-05
[4309,] 8.844185e-05 7.810642e-05 2.603551e-05
[4310,] 8.844185e-05 5.401167e-05 1.800387e-05
[4311,] 8.844185e-05 8.147436e-05 2.715809e-05
[4312,] 8.844185e-05 1.259654e-04 4.198829e-05
[4313,] 8.844185e-05 5.712305e-05 1.904113e-05
[4314,] 8.844185e-05 5.401332e-05 1.800442e-05
[4315,] 8.844185e-05 5.416836e-05 1.805609e-05
[4316,] 8.844185e-05 6.913484e-05 2.304495e-05
[4317,] 8.844185e-05 5.571380e-05 1.857118e-05
[4318,] 8.844185e-05 8.782626e-05 2.927544e-05
[4319,] 8.844185e-05 5.406087e-05 1.802027e-05
[4320,] 8.844185e-05 7.632773e-05 2.544261e-05
[4321,] 8.844185e-05 5.452027e-05 1.817335e-05
[4322,] 8.844185e-05 5.744139e-05 1.914722e-05
[4323,] 8.844185e-05 5.385886e-05 1.795293e-05
[4324,] 8.844185e-05 5.925457e-05 1.975165e-05
[4325,] 8.844185e-05 5.681876e-05 1.893951e-05
[4326,] 8.844185e-05 1.493248e-04 4.977372e-05
[4327,] 8.844185e-05 6.843921e-05 2.281308e-05
[4328,] 8.844185e-05 1.298913e-04 4.329736e-05
[4329,] 8.844185e-05 7.323432e-05 2.441162e-05
[4330,] 8.844185e-05 5.853571e-05 1.951185e-05
[4331,] 8.844185e-05 1.094377e-04 3.647933e-05
[4332,] 8.844185e-05 7.862062e-05 2.620704e-05
[4333,] 8.844185e-05 6.058038e-05 2.019342e-05
[4334,] 8.844185e-05 6.098006e-05 2.032664e-05
[4335,] 8.844185e-05 5.879377e-05 1.959789e-05
[4336,] 8.844185e-05 5.303275e-05 1.767758e-05
[4337,] 8.844185e-05 6.955951e-05 2.318649e-05
[4338,] 8.844185e-05 7.138003e-05 2.379335e-05
[4339,] 8.844185e-05 5.577622e-05 1.859213e-05
[4340,] 8.844185e-05 6.040633e-05 2.013540e-05
[4341,] 8.844185e-05 6.965503e-05 2.321838e-05
[4342,] 8.844185e-05 3.838118e-04 1.279286e-04
[4343,] 8.844185e-05 8.762130e-05 2.920691e-05
[4344,] 8.844185e-05 5.377046e-05 1.792343e-05
[4345,] 8.844185e-05 1.444684e-04 4.815510e-05
[4346,] 8.844185e-05 3.219456e-04 1.073131e-04
[4347,] 8.844185e-05 5.663378e-05 1.887771e-05
[4348,] 8.844185e-05 7.526887e-05 2.508903e-05
[4349,] 8.844185e-05 6.345394e-05 2.115113e-05
[4350,] 8.844185e-05 8.040534e-05 2.680174e-05
[4351,] 8.844185e-05 6.102459e-05 2.034132e-05
[4352,] 8.844185e-05 6.141382e-05 2.047105e-05
[4353,] 8.844185e-05 7.846249e-05 2.615399e-05
[4354,] 8.844185e-05 7.887099e-05 2.629014e-05
[4355,] 8.844185e-05 8.661436e-05 2.887127e-05
[4356,] 8.844185e-05 8.198133e-05 2.732638e-05
[4357,] 8.844185e-05 5.926711e-05 1.975552e-05
[4358,] 8.844185e-05 5.350567e-05 1.783517e-05
[4359,] 8.844185e-05 5.723892e-05 1.907941e-05
[4360,] 8.844185e-05 5.884557e-05 1.961502e-05
[4361,] 8.844185e-05 5.461809e-05 1.820593e-05
[4362,] 8.844185e-05 6.016585e-05 2.005508e-05
[4363,] 8.844185e-05 4.807505e-05 1.602501e-05
[4364,] 8.844185e-05 7.951751e-05 2.650584e-05
[4365,] 8.844185e-05 5.921540e-05 1.973829e-05
[4366,] 8.844185e-05 5.727617e-05 1.909181e-05
[4367,] 8.844185e-05 5.318503e-05 1.772813e-05
[4368,] 8.844185e-05 7.824469e-05 2.608158e-05
[4369,] 8.844185e-05 5.539205e-05 1.846379e-05
[4370,] 8.844185e-05 5.394008e-05 1.797983e-05
[4371,] 8.844185e-05 6.259472e-05 2.086462e-05
[4372,] 8.844185e-05 5.620147e-05 1.873361e-05
[4373,] 8.844185e-05 9.847706e-05 3.282508e-05
[4374,] 8.844185e-05 2.426916e-04 8.089479e-05
[4375,] 8.844185e-05 5.622252e-05 1.874064e-05
[4376,] 8.844185e-05 6.633568e-05 2.211168e-05
[4377,] 8.844185e-05 9.024580e-05 3.008139e-05
[4378,] 8.844185e-05 9.842399e-05 3.280763e-05
[4379,] 8.844185e-05 6.074175e-05 2.024706e-05
[4380,] 8.844185e-05 6.098241e-05 2.032728e-05
[4381,] 8.844185e-05 5.496741e-05 1.832234e-05
[4382,] 8.844185e-05 5.443243e-05 1.814402e-05
[4383,] 8.844185e-05 5.605775e-05 1.868571e-05
[4384,] 8.844185e-05 5.683353e-05 1.894430e-05
[4385,] 8.844185e-05 5.455970e-05 1.818635e-05
[4386,] 8.844185e-05 1.176763e-04 3.922452e-05
[4387,] 8.844185e-05 6.447436e-05 2.149119e-05
[4388,] 8.844185e-05 5.608149e-05 1.869360e-05
[4389,] 8.844185e-05 5.442420e-05 1.814119e-05
[4390,] 8.844185e-05 5.586972e-05 1.862301e-05
[4391,] 8.844185e-05 5.519552e-05 1.839829e-05
[4392,] 8.844185e-05 4.968799e-05 1.656264e-05
[4393,] 8.844185e-05 1.272909e-04 4.242928e-05
[4394,] 8.844185e-05 7.543056e-05 2.514292e-05
[4395,] 8.844185e-05 5.426369e-05 1.808768e-05
[4396,] 8.844185e-05 1.191336e-04 3.971067e-05
[4397,] 8.844185e-05 8.067347e-05 2.689067e-05
[4398,] 8.844185e-05 4.826463e-05 1.608821e-05
[4399,] 8.844185e-05 8.554485e-05 2.851436e-05
[4400,] 8.844185e-05 5.550210e-05 1.850047e-05
[4401,] 8.844185e-05 1.123018e-04 3.743305e-05
[4402,] 8.844185e-05 4.878133e-05 1.626036e-05
[4403,] 8.844185e-05 4.700455e-05 1.566817e-05
[4404,] 8.844185e-05 4.687577e-05 1.562527e-05
[4405,] 8.844185e-05 4.782188e-05 1.594064e-05
[4406,] 8.844185e-05 4.892893e-05 1.630964e-05
[4407,] 8.844185e-05 4.930793e-05 1.643597e-05
[4408,] 8.844185e-05 4.950456e-05 1.650151e-05
[4409,] 8.844185e-05 4.845703e-05 1.615221e-05
[4410,] 8.844185e-05 4.719321e-05 1.573118e-05
[4411,] 8.844185e-05 4.619363e-05 1.539798e-05
[4412,] 8.844185e-05 4.677460e-05 1.559165e-05
[4413,] 8.844185e-05 1.432909e-04 4.776376e-05
[4414,] 8.844185e-05 4.613499e-05 1.537844e-05
[4415,] 8.844185e-05 8.742631e-05 2.914110e-05
[4416,] 8.844185e-05 5.087898e-05 1.695951e-05
[4417,] 8.844185e-05 4.680419e-05 1.560150e-05
[4418,] 8.844185e-05 4.520312e-05 1.506780e-05
[4419,] 8.844185e-05 4.604348e-05 1.534787e-05
[4420,] 8.844185e-05 4.586991e-05 1.529007e-05
[4421,] 8.844185e-05 4.953226e-05 1.651061e-05
[4422,] 8.844185e-05 4.563915e-05 1.521314e-05
[4423,] 8.844185e-05 8.657930e-05 2.885881e-05
[4424,] 8.844185e-05 5.972209e-05 1.990736e-05
[4425,] 8.844185e-05 8.316502e-05 2.772149e-05
[4426,] 8.844185e-05 1.111130e-04 3.703704e-05
[4427,] 8.844185e-05 1.484976e-04 4.949942e-05
[4428,] 8.844185e-05 4.014664e-05 1.338220e-05
[4429,] 8.844185e-05 8.228771e-05 2.742909e-05
[4430,] 8.844185e-05 8.016136e-05 2.672044e-05
[4431,] 8.844185e-05 4.183714e-05 1.394573e-05
[4432,] 8.844185e-05 7.595405e-05 2.531793e-05
[4433,] 8.844185e-05 1.185870e-04 3.952846e-05
[4434,] 8.844185e-05 4.268657e-05 1.422888e-05
[4435,] 8.844185e-05 4.184613e-05 1.394873e-05
[4436,] 8.844185e-05 7.579031e-05 2.526334e-05
[4437,] 8.844185e-05 8.724579e-05 2.908125e-05
[4438,] 8.844185e-05 8.353776e-05 2.784663e-05
[4439,] 8.844185e-05 5.889249e-05 1.963083e-05
[4440,] 8.844185e-05 8.116738e-05 2.705567e-05
[4441,] 8.844185e-05 1.427618e-04 4.758728e-05
[4442,] 8.844185e-05 5.546892e-05 1.848985e-05
[4443,] 8.844185e-05 5.975816e-05 1.991942e-05
[4444,] 8.844185e-05 7.999349e-05 2.666450e-05
[4445,] 8.844185e-05 4.618774e-05 1.539611e-05
[4446,] 8.844185e-05 7.959999e-05 2.653304e-05
[4447,] 8.844185e-05 4.315204e-05 1.438408e-05
[4448,] 8.844185e-05 9.433612e-05 3.144526e-05
[4449,] 8.844185e-05 9.089482e-05 3.029820e-05
[4450,] 8.844185e-05 9.115622e-05 3.038529e-05
[4451,] 8.844185e-05 6.006607e-05 2.002202e-05
[4452,] 8.844185e-05 7.701336e-05 2.567108e-05
[4453,] 8.844185e-05 4.453155e-05 1.484399e-05
[4454,] 8.844185e-05 1.426256e-04 4.754183e-05
[4455,] 8.844185e-05 4.520483e-05 1.506844e-05
[4456,] 8.844185e-05 9.191244e-05 3.063737e-05
[4457,] 8.844185e-05 8.238882e-05 2.746280e-05
[4458,] 8.844185e-05 8.546853e-05 2.848943e-05
[4459,] 8.844185e-05 8.953951e-05 2.984640e-05
[4460,] 8.844185e-05 5.054555e-05 1.684868e-05
[4461,] 8.844185e-05 8.364985e-05 2.788314e-05
[4462,] 8.844185e-05 7.757044e-05 2.585670e-05
[4463,] 8.844185e-05 1.509466e-04 5.031536e-05
[4464,] 8.844185e-05 4.222440e-05 1.407481e-05
[4465,] 8.844185e-05 4.183580e-05 1.394534e-05
[4466,] 8.844185e-05 6.115115e-05 2.038375e-05
[4467,] 8.844185e-05 7.968070e-05 2.656023e-05
[4468,] 8.844185e-05 1.013461e-04 3.378184e-05
[4469,] 8.844185e-05 9.443592e-05 3.147849e-05
[4470,] 8.844185e-05 8.214252e-05 2.738062e-05
[4471,] 8.844185e-05 9.689125e-05 3.229668e-05
[4472,] 8.844185e-05 4.590931e-05 1.530324e-05
[4473,] 8.844185e-05 1.360370e-04 4.534593e-05
[4474,] 8.844185e-05 8.914839e-05 2.971606e-05
[4475,] 8.844185e-05 4.585816e-05 1.528613e-05
[4476,] 8.844185e-05 5.341750e-05 1.780604e-05
[4477,] 8.844185e-05 7.959902e-05 2.653295e-05
[4478,] 8.844185e-05 8.891285e-05 2.963754e-05
[4479,] 8.844185e-05 2.086150e-04 6.953832e-05
[4480,] 8.844185e-05 8.244212e-05 2.748094e-05
[4481,] 8.844185e-05 5.481249e-05 1.827108e-05
[4482,] 8.844185e-05 1.096070e-04 3.653481e-05
[4483,] 8.844185e-05 7.918147e-05 2.639379e-05
[4484,] 8.844185e-05 5.436991e-05 1.812304e-05
[4485,] 8.844185e-05 4.898380e-05 1.632804e-05
[4486,] 8.844185e-05 4.969509e-05 1.656523e-05
[4487,] 8.844185e-05 2.082664e-04 6.942231e-05
[4488,] 8.844185e-05 5.354714e-05 1.784928e-05
[4489,] 8.844185e-05 7.801725e-05 2.600565e-05
[4490,] 8.844185e-05 7.989913e-05 2.663305e-05
[4491,] 8.844185e-05 1.471681e-04 4.905538e-05
[4492,] 8.844185e-05 5.597721e-05 1.865935e-05
[4493,] 8.844185e-05 5.392500e-05 1.797527e-05
[4494,] 8.844185e-05 8.486751e-05 2.828909e-05
[4495,] 8.844185e-05 5.498336e-05 1.832804e-05
[4496,] 8.844185e-05 7.702166e-05 2.567366e-05
[4497,] 8.844185e-05 9.012425e-05 3.004084e-05
[4498,] 8.844185e-05 7.736208e-05 2.578730e-05
[4499,] 8.844185e-05 2.206584e-04 7.355290e-05
[4500,] 8.844185e-05 2.225744e-04 7.419158e-05
[4501,] 8.844185e-05 8.682857e-05 2.894278e-05
[4502,] 8.844185e-05 2.225744e-04 7.419158e-05
[4503,] 8.844185e-05 8.340236e-05 2.780070e-05
[4504,] 8.844185e-05 9.588009e-05 3.195941e-05
[4505,] 8.844185e-05 8.910840e-05 2.970270e-05
[4506,] 8.844185e-05 4.107233e-05 1.369071e-05
[4507,] 8.844185e-05 2.224422e-04 7.414746e-05
[4508,] 8.844185e-05 8.661540e-05 2.887173e-05
[4509,] 8.844185e-05 2.225744e-04 7.419162e-05
[4510,] 8.844185e-05 8.084464e-05 2.694807e-05
[4511,] 8.844185e-05 7.319184e-05 2.439667e-05
[4512,] 8.844185e-05 7.169817e-05 2.389963e-05
[4513,] 8.844185e-05 8.642752e-05 2.880878e-05
[4514,] 8.844185e-05 4.656506e-05 1.552180e-05
[4515,] 8.844185e-05 9.647430e-05 3.215744e-05
[4516,] 8.844185e-05 6.232733e-05 2.077588e-05
```
