## Supplementary material for "Characterization of shared and ancestry-specific signals driving complex traits using multi-ancestry fine-mapping": s1_data.bim

```
19	chr19:14748358:A:G	0	14748358	G	A
19	chr19:14748506:A:G	0	14748506	G	A
19	chr19:14748579:T:A	0	14748579	A	T
19	chr19:14748589:G:C	0	14748589	C	G
19	chr19:14748603:G:A	0	14748603	A	G
19	chr19:14748831:A:G	0	14748831	G	A
19	chr19:14748928:T:C	0	14748928	C	T
19	chr19:14749166:ATATATAACCATATAAT:A	0	14749166	A	ATATATAACCATATAAT
19	chr19:14749334:TATA:T	0	14749334	T	TATA
19	chr19:14749407:TTA:T	0	14749407	T	TTA
19	chr19:14750197:ATAT:A	0	14750197	A	ATAT
19	chr19:14750281:T:C	0	14750281	C	T
19	chr19:14750291:T:C	0	14750291	C	T
19	chr19:14750338:G:A	0	14750338	A	G
19	chr19:14750498:A:T	0	14750498	T	A
19	chr19:14750789:C:G	0	14750789	G	C
19	chr19:14751228:G:A	0	14751228	A	G
19	chr19:14751618:C:G	0	14751618	G	C
19	chr19:14751705:A:G	0	14751705	G	A
19	chr19:14751743:T:A	0	14751743	A	T
19	chr19:14751877:G:A	0	14751877	A	G
19	chr19:14751994:T:C	0	14751994	C	T
19	chr19:14752188:C:T	0	14752188	T	C
19	chr19:14752710:A:G	0	14752710	G	A
19	chr19:14752918:C:T	0	14752918	T	C
19	chr19:14753416:T:C	0	14753416	C	T
19	chr19:14753622:C:T	0	14753622	T	C
19	chr19:14753646:T:C	0	14753646	C	T
19	chr19:14753731:C:T	0	14753731	T	C
19	chr19:14753850:T:C	0	14753850	C	T
19	chr19:14753854:C:A	0	14753854	A	C
19	chr19:14754212:C:T	0	14754212	T	C
19	chr19:14754231:C:T	0	14754231	T	C
19	chr19:14754283:ATATCTATATC:A	0	14754283	A	ATATCTATATC
19	chr19:14754412:C:T	0	14754412	T	C
19	chr19:14754892:C:T	0	14754892	T	C
19	chr19:14755281:A:C	0	14755281	C	A
19	chr19:14755289:A:C	0	14755289	C	A
19	chr19:14755294:AAT:A	0	14755294	A	AAT
19	chr19:14755408:G:A	0	14755408	A	G
19	chr19:14755578:C:T	0	14755578	T	C
19	chr19:14755886:C:T	0	14755886	T	C
19	chr19:14756162:T:C	0	14756162	C	T
19	chr19:14756374:G:A	0	14756374	A	G
19	chr19:14756555:T:C	0	14756555	C	T
19	chr19:14756754:T:G	0	14756754	G	T
19	chr19:14757193:T:C	0	14757193	C	T
19	chr19:14757395:G:GAA	0	14757395	GAA	G
19	chr19:14757402:G:A	0	14757402	A	G
19	chr19:14757403:G:C	0	14757403	C	G
19	chr19:14757411:A:T	0	14757411	T	A
19	chr19:14759205:T:C	0	14759205	C	T
19	chr19:14759905:G:A	0	14759905	A	G
19	chr19:14760221:A:G	0	14760221	G	A
19	chr19:14760633:C:T	0	14760633	T	C
19	chr19:14760831:G:A	0	14760831	A	G
19	chr19:14760903:T:C	0	14760903	C	T
19	chr19:14760915:T:C	0	14760915	C	T
19	chr19:14761518:G:C	0	14761518	C	G
19	chr19:14761747:C:T	0	14761747	T	C
19	chr19:14762472:A:G	0	14762472	G	A
19	chr19:14762584:A:G	0	14762584	G	A
19	chr19:14764576:G:A	0	14764576	A	G
19	chr19:14764745:G:A	0	14764745	A	G
19	chr19:14766231:C:T	0	14766231	T	C
19	chr19:14766818:T:A	0	14766818	A	T
19	chr19:14766944:G:A	0	14766944	A	G
19	chr19:14766987:G:C	0	14766987	C	G
19	chr19:14767135:A:G	0	14767135	G	A
19	chr19:14767191:C:T	0	14767191	T	C
19	chr19:14768222:G:A	0	14768222	A	G
19	chr19:14769348:C:G	0	14769348	G	C
19	chr19:14769385:G:T	0	14769385	T	G
19	chr19:14769994:G:A	0	14769994	A	G
19	chr19:14772237:A:G	0	14772237	G	A
19	chr19:14772518:A:G	0	14772518	G	A
19	chr19:14773273:T:A	0	14773273	A	T
19	chr19:14773441:C:T	0	14773441	T	C
19	chr19:14773655:A:G	0	14773655	G	A
19	chr19:14773758:C:T	0	14773758	T	C
19	chr19:14773830:T:C	0	14773830	C	T
19	chr19:14773939:G:A	0	14773939	A	G
19	chr19:14774029:G:A	0	14774029	A	G
19	chr19:14774091:T:C	0	14774091	C	T
19	chr19:14774097:A:G	0	14774097	G	A
19	chr19:14774100:A:C	0	14774100	C	A
19	chr19:14774134:A:G	0	14774134	G	A
19	chr19:14774147:C:T	0	14774147	T	C
19	chr19:14774202:A:G	0	14774202	G	A
19	chr19:14774211:A:T	0	14774211	T	A
19	chr19:14774376:C:T	0	14774376	T	C
19	chr19:14774381:T:G	0	14774381	G	T
19	chr19:14774420:C:A	0	14774420	A	C
19	chr19:14774423:A:G	0	14774423	G	A
19	chr19:14774426:G:A	0	14774426	A	G
19	chr19:14774451:C:T	0	14774451	T	C
19	chr19:14774802:T:C	0	14774802	C	T
19	chr19:14774988:T:A	0	14774988	A	T
19	chr19:14775359:T:C	0	14775359	C	T
19	chr19:14775963:C:T	0	14775963	T	C
19	chr19:14775972:T:C	0	14775972	C	T
19	chr19:14776784:A:G	0	14776784	G	A
19	chr19:14777242:T:C	0	14777242	C	T
19	chr19:14777414:G:C	0	14777414	C	G
19	chr19:14777873:C:T	0	14777873	T	C
19	chr19:14778001:T:C	0	14778001	C	T
19	chr19:14778167:C:T	0	14778167	T	C
19	chr19:14778291:G:A	0	14778291	A	G
19	chr19:14778523:C:T	0	14778523	T	C
19	chr19:14778908:C:T	0	14778908	T	C
19	chr19:14779003:A:T	0	14779003	T	A
19	chr19:14779214:T:C	0	14779214	C	T
19	chr19:14779215:G:A	0	14779215	A	G
19	chr19:14779258:C:T	0	14779258	T	C
19	chr19:14779426:G:A	0	14779426	A	G
19	chr19:14779664:G:A	0	14779664	A	G
19	chr19:14779670:C:T	0	14779670	T	C
19	chr19:14779692:C:T	0	14779692	T	C
19	chr19:14779734:T:C	0	14779734	C	T
19	chr19:14779748:G:A	0	14779748	A	G
19	chr19:14779906:G:GCGAT	0	14779906	GCGAT	G
19	chr19:14780036:C:T	0	14780036	T	C
19	chr19:14780202:C:T	0	14780202	T	C
19	chr19:14780325:TTTTTA:T	0	14780325	T	TTTTTA
19	chr19:14780375:G:A	0	14780375	A	G
19	chr19:14780396:A:G	0	14780396	G	A
19	chr19:14780617:G:A	0	14780617	A	G
19	chr19:14780637:T:C	0	14780637	C	T
19	chr19:14780782:A:AGTG	0	14780782	AGTG	A
19	chr19:14780885:C:T	0	14780885	T	C
19	chr19:14781100:A:G	0	14781100	G	A
19	chr19:14781158:T:C	0	14781158	C	T
19	chr19:14781367:G:A	0	14781367	A	G
19	chr19:14782096:C:A	0	14782096	A	C
19	chr19:14782194:C:T	0	14782194	T	C
19	chr19:14782701:A:G	0	14782701	G	A
19	chr19:14782725:G:A	0	14782725	A	G
19	chr19:14783790:T:C	0	14783790	C	T
19	chr19:14783810:C:T	0	14783810	T	C
19	chr19:14783847:A:G	0	14783847	G	A
19	chr19:14783868:C:T	0	14783868	T	C
19	chr19:14783986:C:T	0	14783986	T	C
19	chr19:14784101:A:C	0	14784101	C	A
19	chr19:14784112:A:G	0	14784112	G	A
19	chr19:14784206:A:T	0	14784206	T	A
19	chr19:14784234:C:T	0	14784234	T	C
19	chr19:14784594:T:C	0	14784594	C	T
19	chr19:14784603:A:G	0	14784603	G	A
19	chr19:14784816:C:T	0	14784816	T	C
19	chr19:14785318:T:C	0	14785318	C	T
19	chr19:14785647:G:A	0	14785647	A	G
19	chr19:14785657:C:T	0	14785657	T	C
19	chr19:14785687:T:C	0	14785687	C	T
19	chr19:14785756:A:G	0	14785756	G	A
19	chr19:14787182:T:C	0	14787182	C	T
19	chr19:14787436:G:A	0	14787436	A	G
19	chr19:14787588:G:A	0	14787588	A	G
19	chr19:14788288:C:T	0	14788288	T	C
19	chr19:14789370:T:A	0	14789370	A	T
19	chr19:14789491:C:T	0	14789491	T	C
19	chr19:14791272:C:T	0	14791272	T	C
19	chr19:14791478:TGCAATGGGAGTTAGCTGA:T	0	14791478	T	TGCAATGGGAGTTAGCTGA
19	chr19:14791813:T:C	0	14791813	C	T
19	chr19:14792272:T:C	0	14792272	C	T
19	chr19:14793678:C:T	0	14793678	T	C
19	chr19:14794801:C:T	0	14794801	T	C
19	chr19:14794812:CT:C	0	14794812	C	CT
19	chr19:14796298:G:A	0	14796298	A	G
19	chr19:14797141:C:G	0	14797141	G	C
19	chr19:14797470:T:C	0	14797470	C	T
19	chr19:14799398:C:G	0	14799398	G	C
19	chr19:14799509:A:G	0	14799509	G	A
19	chr19:14799626:C:T	0	14799626	T	C
19	chr19:14799761:C:T	0	14799761	T	C
19	chr19:14799842:T:C	0	14799842	C	T
19	chr19:14801162:T:C	0	14801162	C	T
19	chr19:14801339:C:T	0	14801339	T	C
19	chr19:14801745:A:G	0	14801745	G	A
19	chr19:14801798:A:G	0	14801798	G	A
19	chr19:14801883:A:G	0	14801883	G	A
19	chr19:14802146:T:G	0	14802146	G	T
19	chr19:14802246:G:A	0	14802246	A	G
19	chr19:14802291:G:A	0	14802291	A	G
19	chr19:14802553:A:G	0	14802553	G	A
19	chr19:14803488:A:G	0	14803488	G	A
19	chr19:14803714:A:T	0	14803714	T	A
19	chr19:14804102:T:C	0	14804102	C	T
19	chr19:14805759:C:T	0	14805759	T	C
19	chr19:14806157:C:T	0	14806157	T	C
19	chr19:14807178:C:A	0	14807178	A	C
19	chr19:14807981:TA:T	0	14807981	T	TA
19	chr19:14808160:T:C	0	14808160	C	T
19	chr19:14808359:A:T	0	14808359	T	A
19	chr19:14808694:T:TAC	0	14808694	TAC	T
19	chr19:14808712:TTCA:T	0	14808712	T	TTCA
19	chr19:14808898:T:C	0	14808898	C	T
19	chr19:14809075:T:C	0	14809075	C	T
19	chr19:14809333:T:C	0	14809333	C	T
19	chr19:14810852:C:T	0	14810852	T	C
19	chr19:14811376:G:C	0	14811376	C	G
19	chr19:14813759:A:G	0	14813759	G	A
19	chr19:14814063:A:G	0	14814063	G	A
19	chr19:14814412:A:G	0	14814412	G	A
19	chr19:14814814:C:T	0	14814814	T	C
19	chr19:14815727:T:C	0	14815727	C	T
19	chr19:14818014:G:A	0	14818014	A	G
19	chr19:14818357:G:A	0	14818357	A	G
19	chr19:14819435:C:T	0	14819435	T	C
19	chr19:14820031:C:T	0	14820031	T	C
19	chr19:14820738:C:T	0	14820738	T	C
19	chr19:14821023:G:A	0	14821023	A	G
19	chr19:14822071:G:A	0	14822071	A	G
19	chr19:14822145:A:G	0	14822145	G	A
19	chr19:14822335:C:T	0	14822335	T	C
19	chr19:14822931:G:A	0	14822931	A	G
19	chr19:14823272:G:A	0	14823272	A	G
19	chr19:14823296:T:TA	0	14823296	TA	T
19	chr19:14823442:A:G	0	14823442	G	A
19	chr19:14823570:G:A	0	14823570	A	G
19	chr19:14824079:A:G	0	14824079	G	A
19	chr19:14824678:G:A	0	14824678	A	G
19	chr19:14824860:A:G	0	14824860	G	A
19	chr19:14825382:C:T	0	14825382	T	C
19	chr19:14825425:A:G	0	14825425	G	A
19	chr19:14827100:T:G	0	14827100	G	T
19	chr19:14827132:G:A	0	14827132	A	G
19	chr19:14827804:T:C	0	14827804	C	T
19	chr19:14829683:T:C	0	14829683	C	T
19	chr19:14829687:C:G	0	14829687	G	C
19	chr19:14830015:G:A	0	14830015	A	G
19	chr19:14830297:T:C	0	14830297	C	T
19	chr19:14830395:C:A	0	14830395	A	C
19	chr19:14830507:A:T	0	14830507	T	A
19	chr19:14830792:A:G	0	14830792	G	A
19	chr19:14831278:T:C	0	14831278	C	T
19	chr19:14831341:A:G	0	14831341	G	A
19	chr19:14831513:T:C	0	14831513	C	T
19	chr19:14831601:T:C	0	14831601	C	T
19	chr19:14831685:C:T	0	14831685	T	C
19	chr19:14831725:G:A	0	14831725	A	G
19	chr19:14831812:T:G	0	14831812	G	T
19	chr19:14831860:C:T	0	14831860	T	C
19	chr19:14831879:G:A	0	14831879	A	G
19	chr19:14832963:A:G	0	14832963	G	A
19	chr19:14833231:C:A	0	14833231	A	C
19	chr19:14833427:C:A	0	14833427	A	C
19	chr19:14833630:T:A	0	14833630	A	T
19	chr19:14833698:G:A	0	14833698	A	G
19	chr19:14834090:T:A	0	14834090	A	T
19	chr19:14834660:G:GA	0	14834660	GA	G
19	chr19:14835205:T:C	0	14835205	C	T
19	chr19:14835263:G:C	0	14835263	C	G
19	chr19:14836381:T:C	0	14836381	C	T
19	chr19:14837403:T:C	0	14837403	C	T
19	chr19:14837744:A:G	0	14837744	G	A
19	chr19:14838727:G:A	0	14838727	A	G
19	chr19:14838962:G:T	0	14838962	T	G
19	chr19:14839616:C:A	0	14839616	A	C
19	chr19:14839621:C:T	0	14839621	T	C
19	chr19:14839820:T:A	0	14839820	A	T
19	chr19:14840680:A:G	0	14840680	G	A
19	chr19:14840745:A:G	0	14840745	G	A
19	chr19:14840749:C:T	0	14840749	T	C
19	chr19:14840793:G:A	0	14840793	A	G
19	chr19:14840868:C:T	0	14840868	T	C
19	chr19:14841077:A:G	0	14841077	G	A
19	chr19:14841086:G:T	0	14841086	T	G
19	chr19:14841426:A:G	0	14841426	G	A
19	chr19:14841748:G:T	0	14841748	T	G
19	chr19:14842053:T:C	0	14842053	C	T
19	chr19:14842274:T:C	0	14842274	C	T
19	chr19:14843691:A:G	0	14843691	G	A
19	chr19:14843788:T:C	0	14843788	C	T
19	chr19:14844044:A:G	0	14844044	G	A
19	chr19:14844748:T:C	0	14844748	C	T
19	chr19:14846149:C:T	0	14846149	T	C
19	chr19:14846603:G:A	0	14846603	A	G
19	chr19:14847230:G:T	0	14847230	T	G
19	chr19:14847552:C:T	0	14847552	T	C
19	chr19:14847653:A:G	0	14847653	G	A
19	chr19:14847760:T:C	0	14847760	C	T
19	chr19:14848487:C:A	0	14848487	A	C
19	chr19:14849146:T:A	0	14849146	A	T
19	chr19:14849164:A:T	0	14849164	T	A
19	chr19:14849250:T:C	0	14849250	C	T
19	chr19:14849310:G:A	0	14849310	A	G
19	chr19:14849327:A:T	0	14849327	T	A
19	chr19:14850059:C:T	0	14850059	T	C
19	chr19:14850240:T:C	0	14850240	C	T
19	chr19:14850577:A:G	0	14850577	G	A
19	chr19:14850580:A:C	0	14850580	C	A
19	chr19:14850776:G:A	0	14850776	A	G
19	chr19:14851076:G:A	0	14851076	A	G
19	chr19:14851093:T:C	0	14851093	C	T
19	chr19:14851098:T:A	0	14851098	A	T
19	chr19:14851111:T:C	0	14851111	C	T
19	chr19:14851189:T:C	0	14851189	C	T
19	chr19:14851509:A:G	0	14851509	G	A
19	chr19:14851520:C:T	0	14851520	T	C
19	chr19:14851625:G:A	0	14851625	A	G
19	chr19:14852286:G:A	0	14852286	A	G
19	chr19:14852340:C:T	0	14852340	T	C
19	chr19:14852581:G:A	0	14852581	A	G
19	chr19:14852825:G:A	0	14852825	A	G
19	chr19:14852920:T:C	0	14852920	C	T
19	chr19:14853283:C:A	0	14853283	A	C
19	chr19:14853316:ACT:A	0	14853316	A	ACT
19	chr19:14853731:A:G	0	14853731	G	A
19	chr19:14854417:T:C	0	14854417	C	T
19	chr19:14854816:C:G	0	14854816	G	C
19	chr19:14854837:C:T	0	14854837	T	C
19	chr19:14855471:C:T	0	14855471	T	C
19	chr19:14855477:G:A	0	14855477	A	G
19	chr19:14855882:A:G	0	14855882	G	A
19	chr19:14856294:T:G	0	14856294	G	T
19	chr19:14856318:C:T	0	14856318	T	C
19	chr19:14856989:G:T	0	14856989	T	G
19	chr19:14857557:C:T	0	14857557	T	C
19	chr19:14858410:A:G	0	14858410	G	A
19	chr19:14859090:T:C	0	14859090	C	T
19	chr19:14859381:A:T	0	14859381	T	A
19	chr19:14859401:A:G	0	14859401	G	A
19	chr19:14859489:G:A	0	14859489	A	G
19	chr19:14859629:T:C	0	14859629	C	T
19	chr19:14860391:C:T	0	14860391	T	C
19	chr19:14860664:A:AGAT	0	14860664	AGAT	A
19	chr19:14861361:G:A	0	14861361	A	G
19	chr19:14861534:G:T	0	14861534	T	G
19	chr19:14861622:T:C	0	14861622	C	T
19	chr19:14861677:A:G	0	14861677	G	A
19	chr19:14861714:T:C	0	14861714	C	T
19	chr19:14861996:G:A	0	14861996	A	G
19	chr19:14862395:A:G	0	14862395	G	A
19	chr19:14862672:G:A	0	14862672	A	G
19	chr19:14862707:A:G	0	14862707	G	A
19	chr19:14862767:C:A	0	14862767	A	C
19	chr19:14862780:C:A	0	14862780	A	C
19	chr19:14863403:A:G	0	14863403	G	A
19	chr19:14863472:T:A	0	14863472	A	T
19	chr19:14863473:T:A	0	14863473	A	T
19	chr19:14864228:G:A	0	14864228	A	G
19	chr19:14864556:A:G	0	14864556	G	A
19	chr19:14864615:A:G	0	14864615	G	A
19	chr19:14864659:C:T	0	14864659	T	C
19	chr19:14864881:T:A	0	14864881	A	T
19	chr19:14865291:A:G	0	14865291	G	A
19	chr19:14865411:G:T	0	14865411	T	G
19	chr19:14865526:T:C	0	14865526	C	T
19	chr19:14865770:C:T	0	14865770	T	C
19	chr19:14865810:T:A	0	14865810	A	T
19	chr19:14866295:G:A	0	14866295	A	G
19	chr19:14866802:C:T	0	14866802	T	C
19	chr19:14867379:T:G	0	14867379	G	T
19	chr19:14867447:C:T	0	14867447	T	C
19	chr19:14867472:T:C	0	14867472	C	T
19	chr19:14867976:A:T	0	14867976	T	A
19	chr19:14868127:A:G	0	14868127	G	A
19	chr19:14868680:T:C	0	14868680	C	T
19	chr19:14869005:C:A	0	14869005	A	C
19	chr19:14869069:G:A	0	14869069	A	G
19	chr19:14869071:T:C	0	14869071	C	T
19	chr19:14869413:G:A	0	14869413	A	G
19	chr19:14869762:C:G	0	14869762	G	C
19	chr19:14869890:G:A	0	14869890	A	G
19	chr19:14870351:C:T	0	14870351	T	C
19	chr19:14870555:T:A	0	14870555	A	T
19	chr19:14870721:T:A	0	14870721	A	T
19	chr19:14870745:C:G	0	14870745	G	C
19	chr19:14870822:CAT:C	0	14870822	C	CAT
19	chr19:14872506:A:G	0	14872506	G	A
19	chr19:14872732:A:G	0	14872732	G	A
19	chr19:14873085:G:A	0	14873085	A	G
19	chr19:14873150:A:G	0	14873150	G	A
19	chr19:14873249:C:A	0	14873249	A	C
19	chr19:14873280:A:G	0	14873280	G	A
19	chr19:14873653:T:C	0	14873653	C	T
19	chr19:14874024:G:A	0	14874024	A	G
19	chr19:14874679:A:G	0	14874679	G	A
19	chr19:14874753:C:T	0	14874753	T	C
19	chr19:14874840:G:T	0	14874840	T	G
19	chr19:14874993:G:A	0	14874993	A	G
19	chr19:14875150:A:G	0	14875150	G	A
19	chr19:14875159:G:A	0	14875159	A	G
19	chr19:14876769:T:G	0	14876769	G	T
19	chr19:14877256:G:A	0	14877256	A	G
19	chr19:14877260:C:G	0	14877260	G	C
19	chr19:14877293:A:G	0	14877293	G	A
19	chr19:14877344:T:C	0	14877344	C	T
19	chr19:14877933:C:T	0	14877933	T	C
19	chr19:14878165:A:T	0	14878165	T	A
19	chr19:14878236:T:G	0	14878236	G	T
19	chr19:14878576:C:T	0	14878576	T	C
19	chr19:14879486:C:G	0	14879486	G	C
19	chr19:14879503:C:T	0	14879503	T	C
19	chr19:14879675:G:A	0	14879675	A	G
19	chr19:14879880:T:C	0	14879880	C	T
19	chr19:14879934:T:C	0	14879934	C	T
19	chr19:14880009:G:A	0	14880009	A	G
19	chr19:14880147:A:G	0	14880147	G	A
19	chr19:14880161:T:A	0	14880161	A	T
19	chr19:14880259:TA:T	0	14880259	T	TA
19	chr19:14880264:G:A	0	14880264	A	G
19	chr19:14880321:TAGA:T	0	14880321	T	TAGA
19	chr19:14880647:C:T	0	14880647	T	C
19	chr19:14881219:A:G	0	14881219	G	A
19	chr19:14881230:A:G	0	14881230	G	A
19	chr19:14881233:C:T	0	14881233	T	C
19	chr19:14881414:A:G	0	14881414	G	A
19	chr19:14881627:G:A	0	14881627	A	G
19	chr19:14881886:T:C	0	14881886	C	T
19	chr19:14882127:G:A	0	14882127	A	G
19	chr19:14882624:A:G	0	14882624	G	A
19	chr19:14882810:C:T	0	14882810	T	C
19	chr19:14883268:C:T	0	14883268	T	C
19	chr19:14883269:G:A	0	14883269	A	G
19	chr19:14883302:T:G	0	14883302	G	T
19	chr19:14883533:T:C	0	14883533	C	T
19	chr19:14883577:T:C	0	14883577	C	T
19	chr19:14883722:G:A	0	14883722	A	G
19	chr19:14884449:C:T	0	14884449	T	C
19	chr19:14884754:C:T	0	14884754	T	C
19	chr19:14884989:T:C	0	14884989	C	T
19	chr19:14885051:A:G	0	14885051	G	A
19	chr19:14885106:A:G	0	14885106	G	A
19	chr19:14885153:T:A	0	14885153	A	T
19	chr19:14885179:A:G	0	14885179	G	A
19	chr19:14885848:A:C	0	14885848	C	A
19	chr19:14886209:T:C	0	14886209	C	T
19	chr19:14886270:T:G	0	14886270	G	T
19	chr19:14886332:A:G	0	14886332	G	A
19	chr19:14886415:C:A	0	14886415	A	C
19	chr19:14886606:A:G	0	14886606	G	A
19	chr19:14887095:C:T	0	14887095	T	C
19	chr19:14887645:G:A	0	14887645	A	G
19	chr19:14888861:C:T	0	14888861	T	C
19	chr19:14889026:A:G	0	14889026	G	A
19	chr19:14889246:T:A	0	14889246	A	T
19	chr19:14890110:A:G	0	14890110	G	A
19	chr19:14890285:G:A	0	14890285	A	G
19	chr19:14890325:C:A	0	14890325	A	C
19	chr19:14890730:G:C	0	14890730	C	G
19	chr19:14890799:G:A	0	14890799	A	G
19	chr19:14890830:T:C	0	14890830	C	T
19	chr19:14891034:G:C	0	14891034	C	G
19	chr19:14891587:G:C	0	14891587	C	G
19	chr19:14891963:T:C	0	14891963	C	T
19	chr19:14892030:G:T	0	14892030	T	G
19	chr19:14892325:G:A	0	14892325	A	G
19	chr19:14892352:C:G	0	14892352	G	C
19	chr19:14892900:C:T	0	14892900	T	C
19	chr19:14892994:C:T	0	14892994	T	C
19	chr19:14893165:A:C	0	14893165	C	A
19	chr19:14893834:A:G	0	14893834	G	A
19	chr19:14894179:C:G	0	14894179	G	C
19	chr19:14895675:A:G	0	14895675	G	A
19	chr19:14896073:C:T	0	14896073	T	C
19	chr19:14896266:T:C	0	14896266	C	T
19	chr19:14896420:G:C	0	14896420	C	G
19	chr19:14897041:A:G	0	14897041	G	A
19	chr19:14897496:A:G	0	14897496	G	A
19	chr19:14897788:C:T	0	14897788	T	C
19	chr19:14897856:C:T	0	14897856	T	C
19	chr19:14897902:G:T	0	14897902	T	G
19	chr19:14897989:C:A	0	14897989	A	C
19	chr19:14898407:A:G	0	14898407	G	A
19	chr19:14898455:T:TA	0	14898455	TA	T
19	chr19:14899514:C:T	0	14899514	T	C
19	chr19:14899537:G:A	0	14899537	A	G
19	chr19:14899757:C:T	0	14899757	T	C
19	chr19:14899854:C:T	0	14899854	T	C
19	chr19:14900627:C:T	0	14900627	T	C
19	chr19:14900630:T:C	0	14900630	C	T
19	chr19:14901218:G:C	0	14901218	C	G
19	chr19:14901687:A:G	0	14901687	G	A
19	chr19:14902165:C:T	0	14902165	T	C
19	chr19:14902221:G:T	0	14902221	T	G
19	chr19:14902246:C:T	0	14902246	T	C
19	chr19:14902720:A:G	0	14902720	G	A
19	chr19:14902791:CA:C	0	14902791	C	CA
19	chr19:14903178:C:T	0	14903178	T	C
19	chr19:14903197:G:A	0	14903197	A	G
19	chr19:14903349:A:ACT	0	14903349	ACT	A
19	chr19:14903382:T:G	0	14903382	G	T
19	chr19:14903402:C:T	0	14903402	T	C
19	chr19:14903403:C:T	0	14903403	T	C
19	chr19:14903406:A:T	0	14903406	T	A
19	chr19:14903412:C:T	0	14903412	T	C
19	chr19:14903417:A:C	0	14903417	C	A
19	chr19:14903424:T:C	0	14903424	C	T
19	chr19:14904247:T:C	0	14904247	C	T
19	chr19:14904598:G:A	0	14904598	A	G
19	chr19:14904763:G:A	0	14904763	A	G
19	chr19:14905097:G:A	0	14905097	A	G
19	chr19:14905517:T:C	0	14905517	C	T
19	chr19:14905681:G:A	0	14905681	A	G
19	chr19:14905821:C:T	0	14905821	T	C
19	chr19:14905848:C:G	0	14905848	G	C
19	chr19:14906204:T:A	0	14906204	A	T
19	chr19:14906499:C:T	0	14906499	T	C
19	chr19:14907093:T:C	0	14907093	C	T
19	chr19:14907098:A:G	0	14907098	G	A
19	chr19:14907251:A:T	0	14907251	T	A
19	chr19:14907404:G:C	0	14907404	C	G
19	chr19:14907450:G:A	0	14907450	A	G
19	chr19:14907529:C:T	0	14907529	T	C
19	chr19:14908104:T:C	0	14908104	C	T
19	chr19:14908129:G:A	0	14908129	A	G
19	chr19:14908717:C:T	0	14908717	T	C
19	chr19:14909193:G:T	0	14909193	T	G
19	chr19:14909283:C:T	0	14909283	T	C
19	chr19:14909661:A:C	0	14909661	C	A
19	chr19:14910220:C:T	0	14910220	T	C
19	chr19:14910475:T:G	0	14910475	G	T
19	chr19:14910559:G:A	0	14910559	A	G
19	chr19:14910971:T:C	0	14910971	C	T
19	chr19:14911097:G:A	0	14911097	A	G
19	chr19:14911310:T:C	0	14911310	C	T
19	chr19:14912119:T:G	0	14912119	G	T
19	chr19:14912156:T:A	0	14912156	A	T
19	chr19:14912182:A:G	0	14912182	G	A
19	chr19:14912843:G:A	0	14912843	A	G
19	chr19:14913697:TA:T	0	14913697	T	TA
19	chr19:14914212:A:T	0	14914212	T	A
19	chr19:14914409:C:T	0	14914409	T	C
19	chr19:14915251:C:A	0	14915251	A	C
19	chr19:14915313:G:A	0	14915313	A	G
19	chr19:14915941:C:T	0	14915941	T	C
19	chr19:14916441:T:C	0	14916441	C	T
19	chr19:14916798:C:A	0	14916798	A	C
19	chr19:14917076:C:T	0	14917076	T	C
19	chr19:14917170:G:A	0	14917170	A	G
19	chr19:14917281:A:G	0	14917281	G	A
19	chr19:14917370:A:G	0	14917370	G	A
19	chr19:14917745:T:G	0	14917745	G	T
19	chr19:14917757:T:C	0	14917757	C	T
19	chr19:14917776:G:A	0	14917776	A	G
19	chr19:14918304:G:A	0	14918304	A	G
19	chr19:14918362:A:G	0	14918362	G	A
19	chr19:14918481:A:C	0	14918481	C	A
19	chr19:14918690:T:C	0	14918690	C	T
19	chr19:14918997:G:A	0	14918997	A	G
19	chr19:14919075:G:T	0	14919075	T	G
19	chr19:14919230:G:A	0	14919230	A	G
19	chr19:14919306:A:G	0	14919306	G	A
19	chr19:14919369:G:A	0	14919369	A	G
19	chr19:14920097:T:C	0	14920097	C	T
19	chr19:14920379:G:A	0	14920379	A	G
19	chr19:14920416:G:A	0	14920416	A	G
19	chr19:14920987:C:T	0	14920987	T	C
19	chr19:14921127:C:T	0	14921127	T	C
19	chr19:14921128:C:T	0	14921128	T	C
19	chr19:14921129:C:T	0	14921129	T	C
19	chr19:14921195:C:T	0	14921195	T	C
19	chr19:14921273:C:T	0	14921273	T	C
19	chr19:14921688:AC:A	0	14921688	A	AC
19	chr19:14921802:C:T	0	14921802	T	C
19	chr19:14921940:C:T	0	14921940	T	C
19	chr19:14921941:G:A	0	14921941	A	G
19	chr19:14921979:G:T	0	14921979	T	G
19	chr19:14921997:T:C	0	14921997	C	T
19	chr19:14922829:A:G	0	14922829	G	A
19	chr19:14922929:A:C	0	14922929	C	A
19	chr19:14923052:G:A	0	14923052	A	G
19	chr19:14923107:C:T	0	14923107	T	C
19	chr19:14923333:T:C	0	14923333	C	T
19	chr19:14923350:C:G	0	14923350	G	C
19	chr19:14923363:T:C	0	14923363	C	T
19	chr19:14923374:G:A	0	14923374	A	G
19	chr19:14923619:A:G	0	14923619	G	A
19	chr19:14923805:T:C	0	14923805	C	T
19	chr19:14923928:G:A	0	14923928	A	G
19	chr19:14924279:C:T	0	14924279	T	C
19	chr19:14924314:C:T	0	14924314	T	C
19	chr19:14924754:A:G	0	14924754	G	A
19	chr19:14924878:C:T	0	14924878	T	C
19	chr19:14925029:G:A	0	14925029	A	G
19	chr19:14925259:T:C	0	14925259	C	T
19	chr19:14925537:C:T	0	14925537	T	C
19	chr19:14925684:C:T	0	14925684	T	C
19	chr19:14925727:C:T	0	14925727	T	C
19	chr19:14925918:G:A	0	14925918	A	G
19	chr19:14926345:A:G	0	14926345	G	A
19	chr19:14927283:T:C	0	14927283	C	T
19	chr19:14927323:T:A	0	14927323	A	T
19	chr19:14927469:T:C	0	14927469	C	T
19	chr19:14927543:G:T	0	14927543	T	G
19	chr19:14927774:T:C	0	14927774	C	T
19	chr19:14927942:G:T	0	14927942	T	G
19	chr19:14928327:C:T	0	14928327	T	C
19	chr19:14928397:C:T	0	14928397	T	C
19	chr19:14928707:A:G	0	14928707	G	A
19	chr19:14928861:C:T	0	14928861	T	C
19	chr19:14929418:G:T	0	14929418	T	G
19	chr19:14929465:TA:T	0	14929465	T	TA
19	chr19:14929646:ATTATTTCTTCTGCT:A	0	14929646	A	ATTATTTCTTCTGCT
19	chr19:14929774:C:G	0	14929774	G	C
19	chr19:14929821:G:T	0	14929821	T	G
19	chr19:14929950:T:A	0	14929950	A	T
19	chr19:14930139:G:A	0	14930139	A	G
19	chr19:14930198:A:AAAT	0	14930198	AAAT	A
19	chr19:14930647:G:A	0	14930647	A	G
19	chr19:14930926:C:T	0	14930926	T	C
19	chr19:14931020:T:C	0	14931020	C	T
19	chr19:14931260:AT:A	0	14931260	A	AT
19	chr19:14931303:A:G	0	14931303	G	A
19	chr19:14931425:G:A	0	14931425	A	G
19	chr19:14932145:G:C	0	14932145	C	G
19	chr19:14932300:C:T	0	14932300	T	C
19	chr19:14932301:G:A	0	14932301	A	G
19	chr19:14932366:C:A	0	14932366	A	C
19	chr19:14932856:C:T	0	14932856	T	C
19	chr19:14932912:A:G	0	14932912	G	A
19	chr19:14932985:C:T	0	14932985	T	C
19	chr19:14933075:T:C	0	14933075	C	T
19	chr19:14933186:C:T	0	14933186	T	C
19	chr19:14933229:G:A	0	14933229	A	G
19	chr19:14933331:C:T	0	14933331	T	C
19	chr19:14933745:C:T	0	14933745	T	C
19	chr19:14933791:T:A	0	14933791	A	T
19	chr19:14934001:T:C	0	14934001	C	T
19	chr19:14934035:C:A	0	14934035	A	C
19	chr19:14934097:G:A	0	14934097	A	G
19	chr19:14934614:A:T	0	14934614	T	A
19	chr19:14934705:G:T	0	14934705	T	G
19	chr19:14934813:G:A	0	14934813	A	G
19	chr19:14934960:A:G	0	14934960	G	A
19	chr19:14935421:A:C	0	14935421	C	A
19	chr19:14938752:T:C	0	14938752	C	T
19	chr19:14939379:G:C	0	14939379	C	G
19	chr19:14939424:GT:G	0	14939424	G	GT
19	chr19:14939703:C:T	0	14939703	T	C
19	chr19:14939714:G:A	0	14939714	A	G
19	chr19:14939742:AC:A	0	14939742	A	AC
19	chr19:14939746:C:A	0	14939746	A	C
19	chr19:14939784:GAAAATATAA:G	0	14939784	G	GAAAATATAA
19	chr19:14939894:T:C	0	14939894	C	T
19	chr19:14940162:A:G	0	14940162	G	A
19	chr19:14940559:C:T	0	14940559	T	C
19	chr19:14941101:C:G	0	14941101	G	C
19	chr19:14941274:A:C	0	14941274	C	A
19	chr19:14941321:T:C	0	14941321	C	T
19	chr19:14942369:A:G	0	14942369	G	A
19	chr19:14942712:G:A	0	14942712	A	G
19	chr19:14943558:T:C	0	14943558	C	T
19	chr19:14943895:T:A	0	14943895	A	T
19	chr19:14944469:G:A	0	14944469	A	G
19	chr19:14944571:A:G	0	14944571	G	A
19	chr19:14945150:T:C	0	14945150	C	T
19	chr19:14945986:C:T	0	14945986	T	C
19	chr19:14946301:T:G	0	14946301	G	T
19	chr19:14946378:C:T	0	14946378	T	C
19	chr19:14946535:G:T	0	14946535	T	G
19	chr19:14948563:A:AT	0	14948563	AT	A
19	chr19:14948779:A:G	0	14948779	G	A
19	chr19:14948839:T:G	0	14948839	G	T
19	chr19:14949327:A:T	0	14949327	T	A
19	chr19:14949582:A:G	0	14949582	G	A
19	chr19:14950404:G:A	0	14950404	A	G
19	chr19:14950960:A:G	0	14950960	G	A
19	chr19:14950971:C:T	0	14950971	T	C
19	chr19:14951314:G:A	0	14951314	A	G
19	chr19:14951411:T:G	0	14951411	G	T
19	chr19:14951662:G:A	0	14951662	A	G
19	chr19:14951677:C:T	0	14951677	T	C
19	chr19:14951885:A:G	0	14951885	G	A
19	chr19:14951987:AT:A	0	14951987	A	AT
19	chr19:14952051:A:G	0	14952051	G	A
19	chr19:14952082:A:G	0	14952082	G	A
19	chr19:14952179:T:C	0	14952179	C	T
19	chr19:14952314:T:C	0	14952314	C	T
19	chr19:14952424:C:T	0	14952424	T	C
19	chr19:14952520:G:C	0	14952520	C	G
19	chr19:14952537:A:G	0	14952537	G	A
19	chr19:14952754:G:A	0	14952754	A	G
19	chr19:14952945:A:G	0	14952945	G	A
19	chr19:14953385:A:C	0	14953385	C	A
19	chr19:14954359:G:T	0	14954359	T	G
19	chr19:14954752:A:G	0	14954752	G	A
19	chr19:14954877:G:C	0	14954877	C	G
19	chr19:14955178:G:A	0	14955178	A	G
19	chr19:14955634:AG:A	0	14955634	A	AG
19	chr19:14955867:G:A	0	14955867	A	G
19	chr19:14955961:A:G	0	14955961	G	A
19	chr19:14956778:C:T	0	14956778	T	C
19	chr19:14956991:C:T	0	14956991	T	C
19	chr19:14957605:T:A	0	14957605	A	T
19	chr19:14957921:T:C	0	14957921	C	T
19	chr19:14958048:A:T	0	14958048	T	A
19	chr19:14958379:C:A	0	14958379	A	C
19	chr19:14959306:C:T	0	14959306	T	C
19	chr19:14960197:G:A	0	14960197	A	G
19	chr19:14960470:T:C	0	14960470	C	T
19	chr19:14960551:A:G	0	14960551	G	A
19	chr19:14960559:A:C	0	14960559	C	A
19	chr19:14960597:T:C	0	14960597	C	T
19	chr19:14960777:A:G	0	14960777	G	A
19	chr19:14960977:C:T	0	14960977	T	C
19	chr19:14961042:G:T	0	14961042	T	G
19	chr19:14961823:C:G	0	14961823	G	C
19	chr19:14961975:A:T	0	14961975	T	A
19	chr19:14962384:G:A	0	14962384	A	G
19	chr19:14962414:T:C	0	14962414	C	T
19	chr19:14962491:C:T	0	14962491	T	C
19	chr19:14962626:G:A	0	14962626	A	G
19	chr19:14963373:G:A	0	14963373	A	G
19	chr19:14963456:C:T	0	14963456	T	C
19	chr19:14963636:A:G	0	14963636	G	A
19	chr19:14963971:G:A	0	14963971	A	G
19	chr19:14964208:A:G	0	14964208	G	A
19	chr19:14964612:C:T	0	14964612	T	C
19	chr19:14965110:C:T	0	14965110	T	C
19	chr19:14965169:A:G	0	14965169	G	A
19	chr19:14965658:T:C	0	14965658	C	T
19	chr19:14965753:C:G	0	14965753	G	C
19	chr19:14966020:T:C	0	14966020	C	T
19	chr19:14966085:G:A	0	14966085	A	G
19	chr19:14966337:C:T	0	14966337	T	C
19	chr19:14966840:C:T	0	14966840	T	C
19	chr19:14966900:G:A	0	14966900	A	G
19	chr19:14966965:T:A	0	14966965	A	T
19	chr19:14967066:A:G	0	14967066	G	A
19	chr19:14967387:C:T	0	14967387	T	C
19	chr19:14967621:C:T	0	14967621	T	C
19	chr19:14967813:T:C	0	14967813	C	T
19	chr19:14967912:C:T	0	14967912	T	C
19	chr19:14968175:G:A	0	14968175	A	G
19	chr19:14968266:T:C	0	14968266	C	T
19	chr19:14969146:C:T	0	14969146	T	C
19	chr19:14969440:T:A	0	14969440	A	T
19	chr19:14969982:CT:C	0	14969982	C	CT
19	chr19:14970312:T:C	0	14970312	C	T
19	chr19:14970794:C:T	0	14970794	T	C
19	chr19:14970869:T:C	0	14970869	C	T
19	chr19:14971034:G:A	0	14971034	A	G
19	chr19:14971087:G:A	0	14971087	A	G
19	chr19:14971137:G:T	0	14971137	T	G
19	chr19:14971159:G:A	0	14971159	A	G
19	chr19:14971380:C:T	0	14971380	T	C
19	chr19:14971412:G:T	0	14971412	T	G
19	chr19:14972207:G:A	0	14972207	A	G
19	chr19:14972415:ATG:A	0	14972415	A	ATG
19	chr19:14972434:A:AGT	0	14972434	AGT	A
19	chr19:14972673:T:C	0	14972673	C	T
19	chr19:14972881:C:A	0	14972881	A	C
19	chr19:14973455:C:A	0	14973455	A	C
19	chr19:14973494:G:A	0	14973494	A	G
19	chr19:14973530:G:A	0	14973530	A	G
19	chr19:14973563:G:A	0	14973563	A	G
19	chr19:14974084:T:C	0	14974084	C	T
19	chr19:14974293:G:A	0	14974293	A	G
19	chr19:14974312:G:A	0	14974312	A	G
19	chr19:14974380:T:C	0	14974380	C	T
19	chr19:14974498:T:C	0	14974498	C	T
19	chr19:14974532:G:A	0	14974532	A	G
19	chr19:14974728:T:C	0	14974728	C	T
19	chr19:14974800:C:T	0	14974800	T	C
19	chr19:14975052:A:ATT	0	14975052	ATT	A
19	chr19:14975149:G:C	0	14975149	C	G
19	chr19:14975383:G:A	0	14975383	A	G
19	chr19:14975455:G:C	0	14975455	C	G
19	chr19:14975525:T:C	0	14975525	C	T
19	chr19:14975655:G:C	0	14975655	C	G
19	chr19:14976085:T:C	0	14976085	C	T
19	chr19:14976523:G:A	0	14976523	A	G
19	chr19:14977214:C:T	0	14977214	T	C
19	chr19:14977336:C:G	0	14977336	G	C
19	chr19:14977425:G:A	0	14977425	A	G
19	chr19:14977458:C:T	0	14977458	T	C
19	chr19:14977646:T:G	0	14977646	G	T
19	chr19:14977669:C:T	0	14977669	T	C
19	chr19:14977838:G:C	0	14977838	C	G
19	chr19:14978173:G:A	0	14978173	A	G
19	chr19:14978181:G:A	0	14978181	A	G
19	chr19:14978244:T:C	0	14978244	C	T
19	chr19:14978256:C:T	0	14978256	T	C
19	chr19:14978361:G:A	0	14978361	A	G
19	chr19:14978623:A:G	0	14978623	G	A
19	chr19:14978833:T:C	0	14978833	C	T
19	chr19:14979206:G:A	0	14979206	A	G
19	chr19:14979244:CG:C	0	14979244	C	CG
19	chr19:14979502:T:C	0	14979502	C	T
19	chr19:14979916:C:T	0	14979916	T	C
19	chr19:14979950:A:G	0	14979950	G	A
19	chr19:14979968:G:C	0	14979968	C	G
19	chr19:14980117:T:C	0	14980117	C	T
19	chr19:14980196:T:C	0	14980196	C	T
19	chr19:14980538:T:A	0	14980538	A	T
19	chr19:14980567:G:C	0	14980567	C	G
19	chr19:14981249:T:C	0	14981249	C	T
19	chr19:14981668:C:T	0	14981668	T	C
19	chr19:14981669:G:A	0	14981669	A	G
19	chr19:14981814:G:A	0	14981814	A	G
19	chr19:14981949:G:A	0	14981949	A	G
19	chr19:14982051:C:T	0	14982051	T	C
19	chr19:14982306:A:G	0	14982306	G	A
19	chr19:14982659:T:A	0	14982659	A	T
19	chr19:14982691:C:A	0	14982691	A	C
19	chr19:14983110:G:A	0	14983110	A	G
19	chr19:14983322:A:G	0	14983322	G	A
19	chr19:14983852:T:C	0	14983852	C	T
19	chr19:14984083:G:A	0	14984083	A	G
19	chr19:14984888:TG:T	0	14984888	T	TG
19	chr19:14985344:T:C	0	14985344	C	T
19	chr19:14985866:A:G	0	14985866	G	A
19	chr19:14987055:T:C	0	14987055	C	T
19	chr19:14987468:G:A	0	14987468	A	G
19	chr19:14987879:G:A	0	14987879	A	G
19	chr19:14988029:C:T	0	14988029	T	C
19	chr19:14988059:A:G	0	14988059	G	A
19	chr19:14988501:C:T	0	14988501	T	C
19	chr19:14988661:G:T	0	14988661	T	G
19	chr19:14988737:T:C	0	14988737	C	T
19	chr19:14988903:T:C	0	14988903	C	T
19	chr19:14988937:T:C	0	14988937	C	T
19	chr19:14989002:G:C	0	14989002	C	G
19	chr19:14989048:A:G	0	14989048	G	A
19	chr19:14989127:C:T	0	14989127	T	C
19	chr19:14989265:A:T	0	14989265	T	A
19	chr19:14989272:A:T	0	14989272	T	A
19	chr19:14989373:T:C	0	14989373	C	T
19	chr19:14989387:G:A	0	14989387	A	G
19	chr19:14989488:C:T	0	14989488	T	C
19	chr19:14989813:GA:G	0	14989813	G	GA
19	chr19:14989849:T:A	0	14989849	A	T
19	chr19:14989982:A:C	0	14989982	C	A
19	chr19:14989992:G:A	0	14989992	A	G
19	chr19:14990121:ACCC:A	0	14990121	A	ACCC
19	chr19:14990128:T:A	0	14990128	A	T
19	chr19:14990141:G:A	0	14990141	A	G
19	chr19:14990159:G:T	0	14990159	T	G
19	chr19:14990439:A:G	0	14990439	G	A
19	chr19:14990491:T:C	0	14990491	C	T
19	chr19:14990515:G:A	0	14990515	A	G
19	chr19:14990517:C:T	0	14990517	T	C
19	chr19:14990586:G:A	0	14990586	A	G
19	chr19:14990640:A:C	0	14990640	C	A
19	chr19:14990652:G:C	0	14990652	C	G
19	chr19:14990724:A:G	0	14990724	G	A
19	chr19:14991266:G:A	0	14991266	A	G
19	chr19:14991362:T:C	0	14991362	C	T
19	chr19:14991727:A:C	0	14991727	C	A
19	chr19:14991919:G:A	0	14991919	A	G
19	chr19:14991950:C:T	0	14991950	T	C
19	chr19:14992236:T:C	0	14992236	C	T
19	chr19:14992743:A:G	0	14992743	G	A
19	chr19:14992906:C:T	0	14992906	T	C
19	chr19:14992972:A:G	0	14992972	G	A
19	chr19:14993691:T:C	0	14993691	C	T
19	chr19:14993749:T:G	0	14993749	G	T
19	chr19:14993897:T:C	0	14993897	C	T
19	chr19:14993982:A:G	0	14993982	G	A
19	chr19:14993983:A:T	0	14993983	T	A
19	chr19:14994188:A:G	0	14994188	G	A
19	chr19:14994239:G:A	0	14994239	A	G
19	chr19:14994442:G:A	0	14994442	A	G
19	chr19:14994860:C:G	0	14994860	G	C
19	chr19:14995002:G:A	0	14995002	A	G
19	chr19:14995096:G:A	0	14995096	A	G
19	chr19:14995154:G:A	0	14995154	A	G
19	chr19:14995249:C:CTGGAGG	0	14995249	CTGGAGG	C
19	chr19:14995442:T:G	0	14995442	G	T
19	chr19:14995523:A:G	0	14995523	G	A
19	chr19:14995550:A:G	0	14995550	G	A
19	chr19:14995597:G:T	0	14995597	T	G
19	chr19:14995652:G:A	0	14995652	A	G
19	chr19:14995913:G:A	0	14995913	A	G
19	chr19:14997054:A:G	0	14997054	G	A
19	chr19:14997086:A:G	0	14997086	G	A
19	chr19:14997130:A:G	0	14997130	G	A
19	chr19:14997135:C:T	0	14997135	T	C
19	chr19:14997136:A:G	0	14997136	G	A
19	chr19:14997479:G:A	0	14997479	A	G
19	chr19:14997594:C:T	0	14997594	T	C
19	chr19:14997658:G:A	0	14997658	A	G
19	chr19:14998137:A:G	0	14998137	G	A
19	chr19:14998484:C:T	0	14998484	T	C
19	chr19:14998492:G:A	0	14998492	A	G
19	chr19:14998516:G:T	0	14998516	T	G
19	chr19:14998585:G:A	0	14998585	A	G
19	chr19:14998701:G:A	0	14998701	A	G
19	chr19:14998766:T:C	0	14998766	C	T
19	chr19:14998995:A:T	0	14998995	T	A
19	chr19:14999415:C:A	0	14999415	A	C
19	chr19:14999425:A:G	0	14999425	G	A
19	chr19:14999441:C:T	0	14999441	T	C
19	chr19:14999718:T:G	0	14999718	G	T
19	chr19:14999923:C:T	0	14999923	T	C
19	chr19:15000099:C:G	0	15000099	G	C
19	chr19:15000421:C:G	0	15000421	G	C
19	chr19:15000694:C:T	0	15000694	T	C
19	chr19:15001125:C:T	0	15001125	T	C
19	chr19:15001185:GTT:G	0	15001185	G	GTT
19	chr19:15001206:C:T	0	15001206	T	C
19	chr19:15001239:A:G	0	15001239	G	A
19	chr19:15001366:A:G	0	15001366	G	A
19	chr19:15001427:G:A	0	15001427	A	G
19	chr19:15001529:A:G	0	15001529	G	A
19	chr19:15001685:G:A	0	15001685	A	G
19	chr19:15001707:C:CTGGAG	0	15001707	CTGGAG	C
19	chr19:15001745:C:T	0	15001745	T	C
19	chr19:15002408:T:C	0	15002408	C	T
19	chr19:15002534:A:G	0	15002534	G	A
19	chr19:15002671:T:C	0	15002671	C	T
19	chr19:15002779:A:G	0	15002779	G	A
19	chr19:15002863:G:A	0	15002863	A	G
19	chr19:15002888:A:C	0	15002888	C	A
19	chr19:15002938:A:G	0	15002938	G	A
19	chr19:15003063:C:T	0	15003063	T	C
19	chr19:15003434:C:T	0	15003434	T	C
19	chr19:15004242:TA:T	0	15004242	T	TA
19	chr19:15004866:T:C	0	15004866	C	T
19	chr19:15004945:C:T	0	15004945	T	C
19	chr19:15005137:A:G	0	15005137	G	A
19	chr19:15006026:A:G	0	15006026	G	A
19	chr19:15006306:G:A	0	15006306	A	G
19	chr19:15006347:C:T	0	15006347	T	C
19	chr19:15007068:A:G	0	15007068	G	A
19	chr19:15007115:A:G	0	15007115	G	A
19	chr19:15007215:A:G	0	15007215	G	A
19	chr19:15007260:G:A	0	15007260	A	G
19	chr19:15007277:A:G	0	15007277	G	A
19	chr19:15007293:C:T	0	15007293	T	C
19	chr19:15007307:C:T	0	15007307	T	C
19	chr19:15007371:C:G	0	15007371	G	C
19	chr19:15007474:C:A	0	15007474	A	C
19	chr19:15007586:T:C	0	15007586	C	T
19	chr19:15007882:G:A	0	15007882	A	G
19	chr19:15007953:A:G	0	15007953	G	A
19	chr19:15007955:G:A	0	15007955	A	G
19	chr19:15008003:A:C	0	15008003	C	A
19	chr19:15008122:C:T	0	15008122	T	C
19	chr19:15008235:T:C	0	15008235	C	T
19	chr19:15008556:A:G	0	15008556	G	A
19	chr19:15008663:T:C	0	15008663	C	T
19	chr19:15009025:T:C	0	15009025	C	T
19	chr19:15009085:G:A	0	15009085	A	G
19	chr19:15009292:T:C	0	15009292	C	T
19	chr19:15009392:A:G	0	15009392	G	A
19	chr19:15009410:G:A	0	15009410	A	G
19	chr19:15009419:T:C	0	15009419	C	T
19	chr19:15009697:T:A	0	15009697	A	T
19	chr19:15009975:C:T	0	15009975	T	C
19	chr19:15010411:A:G	0	15010411	G	A
19	chr19:15010495:C:G	0	15010495	G	C
19	chr19:15010578:A:C	0	15010578	C	A
19	chr19:15011722:A:G	0	15011722	G	A
19	chr19:15011763:G:C	0	15011763	C	G
19	chr19:15011841:C:A	0	15011841	A	C
19	chr19:15011860:G:A	0	15011860	A	G
19	chr19:15012106:T:A	0	15012106	A	T
19	chr19:15012541:G:A	0	15012541	A	G
19	chr19:15012555:AAAAC:A	0	15012555	A	AAAAC
19	chr19:15012885:C:T	0	15012885	T	C
19	chr19:15013121:G:C	0	15013121	C	G
19	chr19:15013662:C:T	0	15013662	T	C
19	chr19:15013882:A:T	0	15013882	T	A
19	chr19:15013912:T:C	0	15013912	C	T
19	chr19:15013936:G:A	0	15013936	A	G
19	chr19:15014831:A:G	0	15014831	G	A
19	chr19:15014925:C:T	0	15014925	T	C
19	chr19:15015330:A:G	0	15015330	G	A
19	chr19:15015332:C:T	0	15015332	T	C
19	chr19:15015376:T:C	0	15015376	C	T
19	chr19:15015505:C:A	0	15015505	A	C
19	chr19:15015528:A:G	0	15015528	G	A
19	chr19:15015687:A:G	0	15015687	G	A
19	chr19:15015730:A:G	0	15015730	G	A
19	chr19:15016119:G:A	0	15016119	A	G
19	chr19:15016242:T:C	0	15016242	C	T
19	chr19:15016427:A:AC	0	15016427	AC	A
19	chr19:15016467:A:G	0	15016467	G	A
19	chr19:15016630:C:T	0	15016630	T	C
19	chr19:15016631:A:G	0	15016631	G	A
19	chr19:15016722:T:G	0	15016722	G	T
19	chr19:15016806:C:T	0	15016806	T	C
19	chr19:15016847:A:G	0	15016847	G	A
19	chr19:15016937:C:T	0	15016937	T	C
19	chr19:15017293:G:A	0	15017293	A	G
19	chr19:15017365:T:C	0	15017365	C	T
19	chr19:15017369:AG:A	0	15017369	A	AG
19	chr19:15017438:T:C	0	15017438	C	T
19	chr19:15017748:A:T	0	15017748	T	A
19	chr19:15018001:C:T	0	15018001	T	C
19	chr19:15018251:G:A	0	15018251	A	G
19	chr19:15018286:A:G	0	15018286	G	A
19	chr19:15018295:A:G	0	15018295	G	A
19	chr19:15018372:A:G	0	15018372	G	A
19	chr19:15018445:G:A	0	15018445	A	G
19	chr19:15018516:C:T	0	15018516	T	C
19	chr19:15018536:G:A	0	15018536	A	G
19	chr19:15018584:G:A	0	15018584	A	G
19	chr19:15018820:C:T	0	15018820	T	C
19	chr19:15019174:C:T	0	15019174	T	C
19	chr19:15019278:T:C	0	15019278	C	T
19	chr19:15019439:T:C	0	15019439	C	T
19	chr19:15020102:G:C	0	15020102	C	G
19	chr19:15020368:A:G	0	15020368	G	A
19	chr19:15020401:G:T	0	15020401	T	G
19	chr19:15020518:G:A	0	15020518	A	G
19	chr19:15020683:G:A	0	15020683	A	G
19	chr19:15020856:G:A	0	15020856	A	G
19	chr19:15021052:G:A	0	15021052	A	G
19	chr19:15021166:G:C	0	15021166	C	G
19	chr19:15021733:T:C	0	15021733	C	T
19	chr19:15022217:G:A	0	15022217	A	G
19	chr19:15022567:G:A	0	15022567	A	G
19	chr19:15022648:T:C	0	15022648	C	T
19	chr19:15022950:G:C	0	15022950	C	G
19	chr19:15023504:G:A	0	15023504	A	G
19	chr19:15023870:G:C	0	15023870	C	G
19	chr19:15023881:GTTA:G	0	15023881	G	GTTA
19	chr19:15024416:T:C	0	15024416	C	T
19	chr19:15024659:T:C	0	15024659	C	T
19	chr19:15024712:C:G	0	15024712	G	C
19	chr19:15024929:C:A	0	15024929	A	C
19	chr19:15026016:C:T	0	15026016	T	C
19	chr19:15026349:C:T	0	15026349	T	C
19	chr19:15026431:T:G	0	15026431	G	T
19	chr19:15026503:G:T	0	15026503	T	G
19	chr19:15027232:C:T	0	15027232	T	C
19	chr19:15027853:T:C	0	15027853	C	T
19	chr19:15027973:T:C	0	15027973	C	T
19	chr19:15028814:C:T	0	15028814	T	C
19	chr19:15029081:A:G	0	15029081	G	A
19	chr19:15029249:C:T	0	15029249	T	C
19	chr19:15030121:T:C	0	15030121	C	T
19	chr19:15030684:C:T	0	15030684	T	C
19	chr19:15030813:C:T	0	15030813	T	C
19	chr19:15031109:G:A	0	15031109	A	G
19	chr19:15031569:C:A	0	15031569	A	C
19	chr19:15032397:C:A	0	15032397	A	C
19	chr19:15032585:TGA:T	0	15032585	T	TGA
19	chr19:15032612:T:A	0	15032612	A	T
19	chr19:15032642:A:G	0	15032642	G	A
19	chr19:15033077:G:T	0	15033077	T	G
19	chr19:15033287:G:A	0	15033287	A	G
19	chr19:15033505:C:G	0	15033505	G	C
19	chr19:15034057:A:G	0	15034057	G	A
19	chr19:15034072:T:C	0	15034072	C	T
19	chr19:15034815:T:C	0	15034815	C	T
19	chr19:15035087:C:T	0	15035087	T	C
19	chr19:15035534:A:G	0	15035534	G	A
19	chr19:15035960:A:G	0	15035960	G	A
19	chr19:15036901:A:G	0	15036901	G	A
19	chr19:15037858:C:G	0	15037858	G	C
19	chr19:15037935:G:A	0	15037935	A	G
19	chr19:15038272:G:T	0	15038272	T	G
19	chr19:15038337:A:G	0	15038337	G	A
19	chr19:15038423:T:C	0	15038423	C	T
19	chr19:15038686:C:T	0	15038686	T	C
19	chr19:15038927:G:A	0	15038927	A	G
19	chr19:15039010:C:A	0	15039010	A	C
19	chr19:15039228:T:C	0	15039228	C	T
19	chr19:15039368:T:A	0	15039368	A	T
19	chr19:15039369:T:A	0	15039369	A	T
19	chr19:15039813:G:A	0	15039813	A	G
19	chr19:15039904:A:G	0	15039904	G	A
19	chr19:15039928:A:G	0	15039928	G	A
19	chr19:15040059:C:T	0	15040059	T	C
19	chr19:15040280:T:C	0	15040280	C	T
19	chr19:15040528:G:A	0	15040528	A	G
19	chr19:15040907:T:C	0	15040907	C	T
19	chr19:15041637:C:T	0	15041637	T	C
19	chr19:15042936:A:C	0	15042936	C	A
19	chr19:15043265:A:G	0	15043265	G	A
19	chr19:15043315:A:G	0	15043315	G	A
19	chr19:15043388:A:G	0	15043388	G	A
19	chr19:15043401:A:G	0	15043401	G	A
19	chr19:15043424:C:A	0	15043424	A	C
19	chr19:15043806:C:T	0	15043806	T	C
19	chr19:15044150:T:C	0	15044150	C	T
19	chr19:15044323:GGTA:G	0	15044323	G	GGTA
19	chr19:15045037:G:A	0	15045037	A	G
19	chr19:15045116:C:T	0	15045116	T	C
19	chr19:15045153:C:T	0	15045153	T	C
19	chr19:15045157:A:C	0	15045157	C	A
19	chr19:15045873:G:A	0	15045873	A	G
19	chr19:15046106:A:G	0	15046106	G	A
19	chr19:15046425:A:T	0	15046425	T	A
19	chr19:15046757:A:C	0	15046757	C	A
19	chr19:15047324:T:C	0	15047324	C	T
19	chr19:15047445:G:A	0	15047445	A	G
19	chr19:15047686:G:A	0	15047686	A	G
19	chr19:15047970:C:T	0	15047970	T	C
19	chr19:15047997:A:G	0	15047997	G	A
19	chr19:15048045:G:A	0	15048045	A	G
19	chr19:15048313:T:C	0	15048313	C	T
19	chr19:15048322:T:C	0	15048322	C	T
19	chr19:15048695:C:T	0	15048695	T	C
19	chr19:15048832:T:A	0	15048832	A	T
19	chr19:15049170:G:A	0	15049170	A	G
19	chr19:15049912:A:G	0	15049912	G	A
19	chr19:15050795:T:C	0	15050795	C	T
19	chr19:15051015:A:T	0	15051015	T	A
19	chr19:15051219:T:C	0	15051219	C	T
19	chr19:15051325:C:T	0	15051325	T	C
19	chr19:15051947:A:G	0	15051947	G	A
19	chr19:15052105:T:A	0	15052105	A	T
19	chr19:15053309:T:C	0	15053309	C	T
19	chr19:15054887:T:C	0	15054887	C	T
19	chr19:15055007:A:C	0	15055007	C	A
19	chr19:15055351:T:C	0	15055351	C	T
19	chr19:15055867:A:G	0	15055867	G	A
19	chr19:15055951:G:T	0	15055951	T	G
19	chr19:15056186:C:T	0	15056186	T	C
19	chr19:15056277:A:G	0	15056277	G	A
19	chr19:15056336:T:C	0	15056336	C	T
19	chr19:15056515:C:A	0	15056515	A	C
19	chr19:15056885:CA:C	0	15056885	C	CA
19	chr19:15056984:C:T	0	15056984	T	C
19	chr19:15057610:T:G	0	15057610	G	T
19	chr19:15057634:A:AT	0	15057634	AT	A
19	chr19:15057640:G:A	0	15057640	A	G
19	chr19:15057642:C:A	0	15057642	A	C
19	chr19:15057725:A:C	0	15057725	C	A
19	chr19:15057810:C:T	0	15057810	T	C
19	chr19:15057882:C:T	0	15057882	T	C
19	chr19:15058153:A:T	0	15058153	T	A
19	chr19:15059025:T:A	0	15059025	A	T
19	chr19:15059302:C:T	0	15059302	T	C
19	chr19:15059777:C:T	0	15059777	T	C
19	chr19:15059827:A:G	0	15059827	G	A
19	chr19:15060132:G:A	0	15060132	A	G
19	chr19:15061028:T:TA	0	15061028	TA	T
19	chr19:15061161:T:A	0	15061161	A	T
19	chr19:15061257:C:A	0	15061257	A	C
19	chr19:15061826:T:C	0	15061826	C	T
19	chr19:15062505:G:C	0	15062505	C	G
19	chr19:15062771:A:G	0	15062771	G	A
19	chr19:15063299:A:G	0	15063299	G	A
19	chr19:15063529:G:A	0	15063529	A	G
19	chr19:15063774:A:G	0	15063774	G	A
19	chr19:15064142:T:C	0	15064142	C	T
19	chr19:15064719:A:T	0	15064719	T	A
19	chr19:15065164:C:T	0	15065164	T	C
19	chr19:15065359:A:G	0	15065359	G	A
19	chr19:15065490:G:A	0	15065490	A	G
19	chr19:15065504:A:G	0	15065504	G	A
19	chr19:15065665:G:A	0	15065665	A	G
19	chr19:15065905:C:G	0	15065905	G	C
19	chr19:15066397:T:A	0	15066397	A	T
19	chr19:15066457:A:G	0	15066457	G	A
19	chr19:15066588:C:A	0	15066588	A	C
19	chr19:15066815:A:G	0	15066815	G	A
19	chr19:15066818:G:GT	0	15066818	GT	G
19	chr19:15066874:T:C	0	15066874	C	T
19	chr19:15067100:C:T	0	15067100	T	C
19	chr19:15067418:A:C	0	15067418	C	A
19	chr19:15067894:AAAAC:A	0	15067894	A	AAAAC
19	chr19:15068009:C:T	0	15068009	T	C
19	chr19:15068433:T:C	0	15068433	C	T
19	chr19:15068565:T:A	0	15068565	A	T
19	chr19:15068673:A:G	0	15068673	G	A
19	chr19:15069663:A:G	0	15069663	G	A
19	chr19:15069667:A:G	0	15069667	G	A
19	chr19:15070168:C:T	0	15070168	T	C
19	chr19:15070204:C:T	0	15070204	T	C
19	chr19:15070216:T:A	0	15070216	A	T
19	chr19:15070314:T:C	0	15070314	C	T
19	chr19:15070600:A:G	0	15070600	G	A
19	chr19:15070659:G:A	0	15070659	A	G
19	chr19:15071428:A:G	0	15071428	G	A
19	chr19:15071612:A:G	0	15071612	G	A
19	chr19:15071748:G:A	0	15071748	A	G
19	chr19:15071944:G:C	0	15071944	C	G
19	chr19:15072302:G:A	0	15072302	A	G
19	chr19:15072352:C:T	0	15072352	T	C
19	chr19:15072378:C:T	0	15072378	T	C
19	chr19:15072751:A:C	0	15072751	C	A
19	chr19:15072820:A:G	0	15072820	G	A
19	chr19:15072928:C:T	0	15072928	T	C
19	chr19:15073044:A:G	0	15073044	G	A
19	chr19:15073087:A:C	0	15073087	C	A
19	chr19:15073401:T:C	0	15073401	C	T
19	chr19:15073463:T:A	0	15073463	A	T
19	chr19:15073480:A:G	0	15073480	G	A
19	chr19:15073490:G:T	0	15073490	T	G
19	chr19:15073545:G:T	0	15073545	T	G
19	chr19:15073814:G:A	0	15073814	A	G
19	chr19:15073934:C:T	0	15073934	T	C
19	chr19:15074719:G:A	0	15074719	A	G
19	chr19:15074744:T:C	0	15074744	C	T
19	chr19:15074839:C:A	0	15074839	A	C
19	chr19:15074911:G:A	0	15074911	A	G
19	chr19:15074987:C:T	0	15074987	T	C
19	chr19:15075017:G:A	0	15075017	A	G
19	chr19:15075089:G:A	0	15075089	A	G
19	chr19:15075197:T:C	0	15075197	C	T
19	chr19:15075803:G:T	0	15075803	T	G
19	chr19:15076236:G:A	0	15076236	A	G
19	chr19:15076332:C:T	0	15076332	T	C
19	chr19:15076490:C:T	0	15076490	T	C
19	chr19:15076508:G:A	0	15076508	A	G
19	chr19:15076958:C:T	0	15076958	T	C
19	chr19:15076989:C:T	0	15076989	T	C
19	chr19:15077043:AC:A	0	15077043	A	AC
19	chr19:15077859:A:G	0	15077859	G	A
19	chr19:15078004:C:T	0	15078004	T	C
19	chr19:15078113:A:T	0	15078113	T	A
19	chr19:15078162:A:G	0	15078162	G	A
19	chr19:15078229:C:T	0	15078229	T	C
19	chr19:15078929:A:T	0	15078929	T	A
19	chr19:15078947:A:T	0	15078947	T	A
19	chr19:15079251:A:C	0	15079251	C	A
19	chr19:15079336:G:A	0	15079336	A	G
19	chr19:15079386:A:G	0	15079386	G	A
19	chr19:15079601:T:A	0	15079601	A	T
19	chr19:15079864:C:T	0	15079864	T	C
19	chr19:15080026:A:T	0	15080026	T	A
19	chr19:15080029:G:A	0	15080029	A	G
19	chr19:15080058:C:T	0	15080058	T	C
19	chr19:15080523:C:T	0	15080523	T	C
19	chr19:15080730:C:T	0	15080730	T	C
19	chr19:15081190:T:C	0	15081190	C	T
19	chr19:15081666:G:T	0	15081666	T	G
19	chr19:15081710:C:T	0	15081710	T	C
19	chr19:15082177:A:C	0	15082177	C	A
19	chr19:15082857:T:C	0	15082857	C	T
19	chr19:15083101:T:C	0	15083101	C	T
19	chr19:15083220:A:T	0	15083220	T	A
19	chr19:15083394:C:T	0	15083394	T	C
19	chr19:15083457:G:A	0	15083457	A	G
19	chr19:15083595:CA:C	0	15083595	C	CA
19	chr19:15083750:T:C	0	15083750	C	T
19	chr19:15083963:A:G	0	15083963	G	A
19	chr19:15083975:G:A	0	15083975	A	G
19	chr19:15084147:G:A	0	15084147	A	G
19	chr19:15084199:C:T	0	15084199	T	C
19	chr19:15084285:T:C	0	15084285	C	T
19	chr19:15084328:G:A	0	15084328	A	G
19	chr19:15084373:C:T	0	15084373	T	C
19	chr19:15084418:C:T	0	15084418	T	C
19	chr19:15084702:C:T	0	15084702	T	C
19	chr19:15085264:A:G	0	15085264	G	A
19	chr19:15085363:C:T	0	15085363	T	C
19	chr19:15085822:T:A	0	15085822	A	T
19	chr19:15085825:C:T	0	15085825	T	C
19	chr19:15086612:C:T	0	15086612	T	C
19	chr19:15086926:C:T	0	15086926	T	C
19	chr19:15087213:A:T	0	15087213	T	A
19	chr19:15087552:A:C	0	15087552	C	A
19	chr19:15087696:T:C	0	15087696	C	T
19	chr19:15087795:C:T	0	15087795	T	C
19	chr19:15087820:A:C	0	15087820	C	A
19	chr19:15087909:A:T	0	15087909	T	A
19	chr19:15087940:T:C	0	15087940	C	T
19	chr19:15087953:T:C	0	15087953	C	T
19	chr19:15088040:A:T	0	15088040	T	A
19	chr19:15088907:CAGAT:C	0	15088907	C	CAGAT
19	chr19:15089315:C:A	0	15089315	A	C
19	chr19:15089354:G:A	0	15089354	A	G
19	chr19:15089687:A:T	0	15089687	T	A
19	chr19:15089818:A:T	0	15089818	T	A
19	chr19:15089960:T:G	0	15089960	G	T
19	chr19:15090082:G:A	0	15090082	A	G
19	chr19:15090902:C:T	0	15090902	T	C
19	chr19:15091317:A:G	0	15091317	G	A
19	chr19:15091386:A:G	0	15091386	G	A
19	chr19:15091458:G:A	0	15091458	A	G
19	chr19:15091616:G:A	0	15091616	A	G
19	chr19:15091790:C:T	0	15091790	T	C
19	chr19:15093055:T:C	0	15093055	C	T
19	chr19:15094096:T:C	0	15094096	C	T
19	chr19:15094334:G:A	0	15094334	A	G
19	chr19:15094692:T:C	0	15094692	C	T
19	chr19:15095321:G:A	0	15095321	A	G
19	chr19:15095850:G:A	0	15095850	A	G
19	chr19:15096359:G:A	0	15096359	A	G
19	chr19:15096951:C:T	0	15096951	T	C
19	chr19:15097114:C:G	0	15097114	G	C
19	chr19:15097133:G:A	0	15097133	A	G
19	chr19:15097483:G:A	0	15097483	A	G
19	chr19:15097873:C:G	0	15097873	G	C
19	chr19:15098078:C:T	0	15098078	T	C
19	chr19:15098230:G:C	0	15098230	C	G
19	chr19:15098804:A:T	0	15098804	T	A
19	chr19:15098961:G:A	0	15098961	A	G
19	chr19:15099656:T:C	0	15099656	C	T
19	chr19:15099731:A:T	0	15099731	T	A
19	chr19:15099897:G:T	0	15099897	T	G
19	chr19:15100409:G:T	0	15100409	T	G
19	chr19:15100470:T:C	0	15100470	C	T
19	chr19:15101493:T:C	0	15101493	C	T
19	chr19:15101744:T:C	0	15101744	C	T
19	chr19:15101906:G:A	0	15101906	A	G
19	chr19:15102121:T:C	0	15102121	C	T
19	chr19:15103357:T:C	0	15103357	C	T
19	chr19:15104070:C:T	0	15104070	T	C
19	chr19:15105367:T:A	0	15105367	A	T
19	chr19:15105533:T:A	0	15105533	A	T
19	chr19:15106136:G:A	0	15106136	A	G
19	chr19:15106423:GC:G	0	15106423	G	GC
19	chr19:15106666:G:A	0	15106666	A	G
19	chr19:15107071:A:G	0	15107071	G	A
19	chr19:15109484:C:T	0	15109484	T	C
19	chr19:15110039:G:A	0	15110039	A	G
19	chr19:15111876:G:A	0	15111876	A	G
19	chr19:15112655:A:G	0	15112655	G	A
19	chr19:15112927:T:C	0	15112927	C	T
19	chr19:15113414:G:C	0	15113414	C	G
19	chr19:15113454:G:C	0	15113454	C	G
19	chr19:15114445:G:C	0	15114445	C	G
19	chr19:15114537:T:C	0	15114537	C	T
19	chr19:15114747:G:A	0	15114747	A	G
19	chr19:15115800:C:A	0	15115800	A	C
19	chr19:15116159:G:A	0	15116159	A	G
19	chr19:15116219:G:A	0	15116219	A	G
19	chr19:15116827:A:G	0	15116827	G	A
19	chr19:15116987:G:C	0	15116987	C	G
19	chr19:15117057:C:T	0	15117057	T	C
19	chr19:15117367:T:C	0	15117367	C	T
19	chr19:15118931:A:G	0	15118931	G	A
19	chr19:15119182:A:G	0	15119182	G	A
19	chr19:15120917:G:C	0	15120917	C	G
19	chr19:15122141:G:A	0	15122141	A	G
19	chr19:15122371:G:A	0	15122371	A	G
19	chr19:15122511:T:C	0	15122511	C	T
19	chr19:15122770:C:A	0	15122770	A	C
19	chr19:15124326:A:G	0	15124326	G	A
19	chr19:15124336:A:G	0	15124336	G	A
19	chr19:15125121:G:A	0	15125121	A	G
19	chr19:15125531:A:C	0	15125531	C	A
19	chr19:15125651:T:C	0	15125651	C	T
19	chr19:15125924:C:T	0	15125924	T	C
19	chr19:15126132:A:G	0	15126132	G	A
19	chr19:15126228:C:A	0	15126228	A	C
19	chr19:15126230:C:T	0	15126230	T	C
19	chr19:15126267:A:C	0	15126267	C	A
19	chr19:15127039:G:A	0	15127039	A	G
19	chr19:15127115:T:C	0	15127115	C	T
19	chr19:15127276:G:T	0	15127276	T	G
19	chr19:15127449:T:C	0	15127449	C	T
19	chr19:15127491:A:G	0	15127491	G	A
19	chr19:15128114:C:T	0	15128114	T	C
19	chr19:15128548:A:G	0	15128548	G	A
19	chr19:15128854:A:G	0	15128854	G	A
19	chr19:15128995:T:C	0	15128995	C	T
19	chr19:15129268:T:C	0	15129268	C	T
19	chr19:15130220:T:A	0	15130220	A	T
19	chr19:15130867:G:T	0	15130867	T	G
19	chr19:15131333:A:G	0	15131333	G	A
19	chr19:15131685:C:G	0	15131685	G	C
19	chr19:15131766:A:G	0	15131766	G	A
19	chr19:15132493:G:A	0	15132493	A	G
19	chr19:15134442:G:A	0	15134442	A	G
19	chr19:15134573:G:A	0	15134573	A	G
19	chr19:15135668:A:G	0	15135668	G	A
19	chr19:15136388:C:T	0	15136388	T	C
19	chr19:15136827:C:G	0	15136827	G	C
19	chr19:15136858:T:C	0	15136858	C	T
19	chr19:15137178:C:T	0	15137178	T	C
19	chr19:15137396:G:A	0	15137396	A	G
19	chr19:15137480:T:C	0	15137480	C	T
19	chr19:15137725:G:A	0	15137725	A	G
19	chr19:15138204:A:G	0	15138204	G	A
19	chr19:15138234:G:T	0	15138234	T	G
19	chr19:15138235:C:T	0	15138235	T	C
19	chr19:15138441:A:T	0	15138441	T	A
19	chr19:15138985:T:C	0	15138985	C	T
19	chr19:15139269:G:T	0	15139269	T	G
19	chr19:15139851:T:C	0	15139851	C	T
19	chr19:15139863:A:G	0	15139863	G	A
19	chr19:15139963:G:A	0	15139963	A	G
19	chr19:15140107:C:A	0	15140107	A	C
19	chr19:15140755:A:G	0	15140755	G	A
19	chr19:15141255:G:A	0	15141255	A	G
19	chr19:15141358:A:G	0	15141358	G	A
19	chr19:15141414:G:A	0	15141414	A	G
19	chr19:15141444:G:A	0	15141444	A	G
19	chr19:15141679:T:C	0	15141679	C	T
19	chr19:15142070:G:A	0	15142070	A	G
19	chr19:15142640:A:G	0	15142640	G	A
19	chr19:15142887:A:G	0	15142887	G	A
19	chr19:15142965:T:TG	0	15142965	TG	T
19	chr19:15143521:C:T	0	15143521	T	C
19	chr19:15144049:A:G	0	15144049	G	A
19	chr19:15144176:T:C	0	15144176	C	T
19	chr19:15144415:G:A	0	15144415	A	G
19	chr19:15145187:A:C	0	15145187	C	A
19	chr19:15145846:T:C	0	15145846	C	T
19	chr19:15146400:G:T	0	15146400	T	G
19	chr19:15146472:G:A	0	15146472	A	G
19	chr19:15146600:T:A	0	15146600	A	T
19	chr19:15147628:C:T	0	15147628	T	C
19	chr19:15147693:C:T	0	15147693	T	C
19	chr19:15149273:G:A	0	15149273	A	G
19	chr19:15149288:G:A	0	15149288	A	G
19	chr19:15150439:A:G	0	15150439	G	A
19	chr19:15150560:G:T	0	15150560	T	G
19	chr19:15150911:G:A	0	15150911	A	G
19	chr19:15151704:C:T	0	15151704	T	C
19	chr19:15152033:A:G	0	15152033	G	A
19	chr19:15153285:T:C	0	15153285	C	T
19	chr19:15155877:A:G	0	15155877	G	A
19	chr19:15156117:G:T	0	15156117	T	G
19	chr19:15156152:A:G	0	15156152	G	A
19	chr19:15157060:C:T	0	15157060	T	C
19	chr19:15157708:A:G	0	15157708	G	A
19	chr19:15158124:G:A	0	15158124	A	G
19	chr19:15158365:T:C	0	15158365	C	T
19	chr19:15158838:A:T	0	15158838	T	A
19	chr19:15159248:G:C	0	15159248	C	G
19	chr19:15159772:G:A	0	15159772	A	G
19	chr19:15159854:C:T	0	15159854	T	C
19	chr19:15160324:T:G	0	15160324	G	T
19	chr19:15160960:G:A	0	15160960	A	G
19	chr19:15162132:C:T	0	15162132	T	C
19	chr19:15162410:T:C	0	15162410	C	T
19	chr19:15162420:A:G	0	15162420	G	A
19	chr19:15162437:A:C	0	15162437	C	A
19	chr19:15162570:A:G	0	15162570	G	A
19	chr19:15162813:T:C	0	15162813	C	T
19	chr19:15162938:C:T	0	15162938	T	C
19	chr19:15163390:T:A	0	15163390	A	T
19	chr19:15163470:T:G	0	15163470	G	T
19	chr19:15163692:A:G	0	15163692	G	A
19	chr19:15164377:T:A	0	15164377	A	T
19	chr19:15164395:G:T	0	15164395	T	G
19	chr19:15164619:T:C	0	15164619	C	T
19	chr19:15164946:A:C	0	15164946	C	A
19	chr19:15165196:C:A	0	15165196	A	C
19	chr19:15165244:C:G	0	15165244	G	C
19	chr19:15165332:C:T	0	15165332	T	C
19	chr19:15165928:A:G	0	15165928	G	A
19	chr19:15166108:G:A	0	15166108	A	G
19	chr19:15166112:C:T	0	15166112	T	C
19	chr19:15166198:C:T	0	15166198	T	C
19	chr19:15166216:G:A	0	15166216	A	G
19	chr19:15166388:C:T	0	15166388	T	C
19	chr19:15166401:CCA:C	0	15166401	C	CCA
19	chr19:15166498:G:A	0	15166498	A	G
19	chr19:15166526:C:A	0	15166526	A	C
19	chr19:15166529:C:T	0	15166529	T	C
19	chr19:15166618:T:A	0	15166618	A	T
19	chr19:15166799:C:T	0	15166799	T	C
19	chr19:15166809:G:C	0	15166809	C	G
19	chr19:15167081:T:G	0	15167081	G	T
19	chr19:15167246:A:G	0	15167246	G	A
19	chr19:15167863:G:C	0	15167863	C	G
19	chr19:15168600:G:A	0	15168600	A	G
19	chr19:15168732:G:A	0	15168732	A	G
19	chr19:15169489:C:G	0	15169489	G	C
19	chr19:15169518:C:T	0	15169518	T	C
19	chr19:15169954:A:G	0	15169954	G	A
19	chr19:15170575:C:A	0	15170575	A	C
19	chr19:15170648:C:G	0	15170648	G	C
19	chr19:15171327:T:C	0	15171327	C	T
19	chr19:15171328:G:A	0	15171328	A	G
19	chr19:15172115:T:C	0	15172115	C	T
19	chr19:15172350:A:C	0	15172350	C	A
19	chr19:15172474:C:T	0	15172474	T	C
19	chr19:15172733:T:C	0	15172733	C	T
19	chr19:15174241:T:C	0	15174241	C	T
19	chr19:15174847:C:T	0	15174847	T	C
19	chr19:15174868:G:C	0	15174868	C	G
19	chr19:15175312:A:C	0	15175312	C	A
19	chr19:15175317:G:A	0	15175317	A	G
19	chr19:15175330:C:CG	0	15175330	CG	C
19	chr19:15177150:G:A	0	15177150	A	G
19	chr19:15177160:T:A	0	15177160	A	T
19	chr19:15179196:C:T	0	15179196	T	C
19	chr19:15179314:G:A	0	15179314	A	G
19	chr19:15179601:G:A	0	15179601	A	G
19	chr19:15180888:T:C	0	15180888	C	T
19	chr19:15181460:C:T	0	15181460	T	C
19	chr19:15182800:G:A	0	15182800	A	G
19	chr19:15182919:G:A	0	15182919	A	G
19	chr19:15182933:C:T	0	15182933	T	C
19	chr19:15183232:C:T	0	15183232	T	C
19	chr19:15183412:G:A	0	15183412	A	G
19	chr19:15183913:G:A	0	15183913	A	G
19	chr19:15184180:C:T	0	15184180	T	C
19	chr19:15184200:T:C	0	15184200	C	T
19	chr19:15184323:G:A	0	15184323	A	G
19	chr19:15185906:C:T	0	15185906	T	C
19	chr19:15186765:C:T	0	15186765	T	C
19	chr19:15187459:A:G	0	15187459	G	A
19	chr19:15188837:T:C	0	15188837	C	T
19	chr19:15189325:A:G	0	15189325	G	A
19	chr19:15190468:G:T	0	15190468	T	G
19	chr19:15190578:C:A	0	15190578	A	C
19	chr19:15190638:C:T	0	15190638	T	C
19	chr19:15190909:C:T	0	15190909	T	C
19	chr19:15190985:T:C	0	15190985	C	T
19	chr19:15191046:A:T	0	15191046	T	A
19	chr19:15193938:T:C	0	15193938	C	T
19	chr19:15194754:G:A	0	15194754	A	G
19	chr19:15196544:T:G	0	15196544	G	T
19	chr19:15197285:G:A	0	15197285	A	G
19	chr19:15201184:T:G	0	15201184	G	T
19	chr19:15201558:T:A	0	15201558	A	T
19	chr19:15201729:C:A	0	15201729	A	C
19	chr19:15202260:G:A	0	15202260	A	G
19	chr19:15203018:G:A	0	15203018	A	G
19	chr19:15204301:A:G	0	15204301	G	A
19	chr19:15204695:G:A	0	15204695	A	G
19	chr19:15204984:G:C	0	15204984	C	G
19	chr19:15205686:C:T	0	15205686	T	C
19	chr19:15206262:G:A	0	15206262	A	G
19	chr19:15206949:A:G	0	15206949	G	A
19	chr19:15206986:A:G	0	15206986	G	A
19	chr19:15208408:T:G	0	15208408	G	T
19	chr19:15210126:C:T	0	15210126	T	C
19	chr19:15210410:G:A	0	15210410	A	G
19	chr19:15211074:G:A	0	15211074	A	G
19	chr19:15211743:T:C	0	15211743	C	T
19	chr19:15212639:A:G	0	15212639	G	A
19	chr19:15213370:C:T	0	15213370	T	C
19	chr19:15213437:T:C	0	15213437	C	T
19	chr19:15213602:T:A	0	15213602	A	T
19	chr19:15214499:G:A	0	15214499	A	G
19	chr19:15215633:T:A	0	15215633	A	T
19	chr19:15215963:T:C	0	15215963	C	T
19	chr19:15216670:C:T	0	15216670	T	C
19	chr19:15217968:C:T	0	15217968	T	C
19	chr19:15218420:T:C	0	15218420	C	T
19	chr19:15218651:G:A	0	15218651	A	G
19	chr19:15225177:C:T	0	15225177	T	C
19	chr19:15226119:G:A	0	15226119	A	G
19	chr19:15226974:C:T	0	15226974	T	C
19	chr19:15230940:T:C	0	15230940	C	T
19	chr19:15232553:ACT:A	0	15232553	A	ACT
19	chr19:15234220:T:C	0	15234220	C	T
19	chr19:15240938:T:C	0	15240938	C	T
19	chr19:15241290:C:G	0	15241290	G	C
19	chr19:15241315:T:C	0	15241315	C	T
19	chr19:15245935:C:T	0	15245935	T	C
19	chr19:15248342:G:A	0	15248342	A	G
19	chr19:15252666:A:G	0	15252666	G	A
19	chr19:15258243:C:T	0	15258243	T	C
19	chr19:15259290:G:A	0	15259290	A	G
19	chr19:15260671:G:A	0	15260671	A	G
19	chr19:15261414:G:A	0	15261414	A	G
19	chr19:15266058:C:T	0	15266058	T	C
19	chr19:15268499:CTGTT:C	0	15268499	C	CTGTT
19	chr19:15272705:C:T	0	15272705	T	C
19	chr19:15277117:C:T	0	15277117	T	C
19	chr19:15284300:A:C	0	15284300	C	A
19	chr19:15284812:T:A	0	15284812	A	T
19	chr19:15285418:C:T	0	15285418	T	C
19	chr19:15286240:G:A	0	15286240	A	G
19	chr19:15286349:C:T	0	15286349	T	C
19	chr19:15287433:T:G	0	15287433	G	T
19	chr19:15292967:C:T	0	15292967	T	C
19	chr19:15296522:G:A	0	15296522	A	G
19	chr19:15298756:T:C	0	15298756	C	T
19	chr19:15298836:G:A	0	15298836	A	G
19	chr19:15300420:C:T	0	15300420	T	C
19	chr19:15301077:G:A	0	15301077	A	G
19	chr19:15301196:T:C	0	15301196	C	T
19	chr19:15302868:C:T	0	15302868	T	C
19	chr19:15310595:G:A	0	15310595	A	G
19	chr19:15312361:C:T	0	15312361	T	C
19	chr19:15316406:G:A	0	15316406	A	G
19	chr19:15318725:C:T	0	15318725	T	C
19	chr19:15322525:C:T	0	15322525	T	C
19	chr19:15323571:T:C	0	15323571	C	T
19	chr19:15324102:T:C	0	15324102	C	T
19	chr19:15326417:G:A	0	15326417	A	G
19	chr19:15328700:G:A	0	15328700	A	G
19	chr19:15329480:C:T	0	15329480	T	C
19	chr19:15330259:A:T	0	15330259	T	A
19	chr19:15330512:T:C	0	15330512	C	T
19	chr19:15332890:G:A	0	15332890	A	G
19	chr19:15336211:T:C	0	15336211	C	T
19	chr19:15344593:A:G	0	15344593	G	A
19	chr19:15347238:G:A	0	15347238	A	G
19	chr19:15353426:TAA:T	0	15353426	T	TAA
19	chr19:15354138:C:T	0	15354138	T	C
19	chr19:15358386:A:G	0	15358386	G	A
19	chr19:15359549:G:A	0	15359549	A	G
19	chr19:15361045:T:C	0	15361045	C	T
19	chr19:15361564:G:A	0	15361564	A	G
19	chr19:15363225:G:A	0	15363225	A	G
19	chr19:15365748:C:T	0	15365748	T	C
19	chr19:15366770:G:A	0	15366770	A	G
19	chr19:15368556:G:A	0	15368556	A	G
19	chr19:15374539:C:T	0	15374539	T	C
19	chr19:15374745:C:T	0	15374745	T	C
19	chr19:15375018:A:G	0	15375018	G	A
19	chr19:15375248:T:C	0	15375248	C	T
19	chr19:15375405:C:T	0	15375405	T	C
19	chr19:15375908:G:A	0	15375908	A	G
19	chr19:15382037:T:C	0	15382037	C	T
19	chr19:15383755:A:C	0	15383755	C	A
19	chr19:15384676:C:T	0	15384676	T	C
19	chr19:15385121:G:A	0	15385121	A	G
19	chr19:15386268:T:C	0	15386268	C	T
19	chr19:15386675:G:A	0	15386675	A	G
19	chr19:15390065:C:A	0	15390065	A	C
19	chr19:15390486:C:A	0	15390486	A	C
19	chr19:15391516:TTTATG:T	0	15391516	T	TTTATG
19	chr19:15391585:GCA:G	0	15391585	G	GCA
19	chr19:15392995:G:A	0	15392995	A	G
19	chr19:15393571:G:A	0	15393571	A	G
19	chr19:15393955:G:A	0	15393955	A	G
19	chr19:15396052:C:A	0	15396052	A	C
19	chr19:15397319:G:A	0	15397319	A	G
19	chr19:15401909:T:C	0	15401909	C	T
19	chr19:15401920:A:G	0	15401920	G	A
19	chr19:15402033:A:T	0	15402033	T	A
19	chr19:15402243:G:A	0	15402243	A	G
19	chr19:15403849:G:A	0	15403849	A	G
19	chr19:15405782:T:C	0	15405782	C	T
19	chr19:15406884:A:C	0	15406884	C	A
19	chr19:15408204:G:A	0	15408204	A	G
19	chr19:15409725:G:A	0	15409725	A	G
19	chr19:15410364:T:C	0	15410364	C	T
19	chr19:15411023:T:C	0	15411023	C	T
19	chr19:15413103:G:A	0	15413103	A	G
19	chr19:15414293:A:G	0	15414293	G	A
19	chr19:15415651:C:T	0	15415651	T	C
19	chr19:15416621:T:C	0	15416621	C	T
19	chr19:15417413:G:A	0	15417413	A	G
19	chr19:15418172:C:T	0	15418172	T	C
19	chr19:15418451:G:C	0	15418451	C	G
19	chr19:15419990:CTTTT:C	0	15419990	C	CTTTT
19	chr19:15423010:A:G	0	15423010	G	A
19	chr19:15428628:A:G	0	15428628	G	A
19	chr19:15430280:A:C	0	15430280	C	A
19	chr19:15432426:GCT:G	0	15432426	G	GCT
19	chr19:15435818:T:C	0	15435818	C	T
19	chr19:15438444:C:T	0	15438444	T	C
19	chr19:15439128:C:T	0	15439128	T	C
19	chr19:15443067:T:A	0	15443067	A	T
19	chr19:15446633:C:T	0	15446633	T	C
19	chr19:15454235:G:A	0	15454235	A	G
19	chr19:15460120:G:A	0	15460120	A	G
19	chr19:15460527:C:A	0	15460527	A	C
19	chr19:15460833:T:C	0	15460833	C	T
19	chr19:15462844:A:G	0	15462844	G	A
19	chr19:15463246:T:C	0	15463246	C	T
19	chr19:15465232:T:C	0	15465232	C	T
19	chr19:15466006:G:A	0	15466006	A	G
19	chr19:15466369:A:G	0	15466369	G	A
19	chr19:15467197:T:G	0	15467197	G	T
19	chr19:15469847:G:A	0	15469847	A	G
19	chr19:15469883:G:A	0	15469883	A	G
19	chr19:15470214:A:C	0	15470214	C	A
19	chr19:15470442:A:G	0	15470442	G	A
19	chr19:15470494:AC:A	0	15470494	A	AC
19	chr19:15471334:T:C	0	15471334	C	T
19	chr19:15471554:A:T	0	15471554	T	A
19	chr19:15471569:C:T	0	15471569	T	C
19	chr19:15471674:G:C	0	15471674	C	G
19	chr19:15472833:T:C	0	15472833	C	T
19	chr19:15473299:G:A	0	15473299	A	G
19	chr19:15475078:A:G	0	15475078	G	A
19	chr19:15475134:G:A	0	15475134	A	G
19	chr19:15475861:A:T	0	15475861	T	A
19	chr19:15476256:T:A	0	15476256	A	T
19	chr19:15476534:T:C	0	15476534	C	T
19	chr19:15477562:G:C	0	15477562	C	G
19	chr19:15477629:T:C	0	15477629	C	T
19	chr19:15478204:G:A	0	15478204	A	G
19	chr19:15478354:A:G	0	15478354	G	A
19	chr19:15480241:A:G	0	15480241	G	A
19	chr19:15481201:C:T	0	15481201	T	C
19	chr19:15481236:A:T	0	15481236	T	A
19	chr19:15481467:C:T	0	15481467	T	C
19	chr19:15481480:T:C	0	15481480	C	T
19	chr19:15481649:T:C	0	15481649	C	T
19	chr19:15481770:A:T	0	15481770	T	A
19	chr19:15482454:T:C	0	15482454	C	T
19	chr19:15483002:C:T	0	15483002	T	C
19	chr19:15483021:G:A	0	15483021	A	G
19	chr19:15483253:C:T	0	15483253	T	C
19	chr19:15483918:A:G	0	15483918	G	A
19	chr19:15483989:A:AG	0	15483989	AG	A
19	chr19:15484221:A:G	0	15484221	G	A
19	chr19:15484260:T:G	0	15484260	G	T
19	chr19:15484382:C:T	0	15484382	T	C
19	chr19:15485208:T:C	0	15485208	C	T
19	chr19:15485487:T:TG	0	15485487	TG	T
19	chr19:15487100:C:T	0	15487100	T	C
19	chr19:15489223:G:A	0	15489223	A	G
19	chr19:15490165:G:A	0	15490165	A	G
19	chr19:15491100:TCTC:T	0	15491100	T	TCTC
19	chr19:15491801:C:T	0	15491801	T	C
19	chr19:15492296:C:G	0	15492296	G	C
19	chr19:15493136:C:T	0	15493136	T	C
19	chr19:15493181:G:A	0	15493181	A	G
19	chr19:15494261:TG:T	0	15494261	T	TG
19	chr19:15494696:C:T	0	15494696	T	C
19	chr19:15494713:T:C	0	15494713	C	T
19	chr19:15494992:G:A	0	15494992	A	G
19	chr19:15495101:C:T	0	15495101	T	C
19	chr19:15495417:C:A	0	15495417	A	C
19	chr19:15495586:G:A	0	15495586	A	G
19	chr19:15496697:A:G	0	15496697	G	A
19	chr19:15497215:T:C	0	15497215	C	T
19	chr19:15498412:C:T	0	15498412	T	C
19	chr19:15500942:C:A	0	15500942	A	C
19	chr19:15501040:C:T	0	15501040	T	C
19	chr19:15501575:T:C	0	15501575	C	T
19	chr19:15502868:T:C	0	15502868	C	T
19	chr19:15502875:C:T	0	15502875	T	C
19	chr19:15503288:TG:T	0	15503288	T	TG
19	chr19:15503962:C:T	0	15503962	T	C
19	chr19:15504272:C:A	0	15504272	A	C
19	chr19:15504834:C:T	0	15504834	T	C
19	chr19:15505298:C:T	0	15505298	T	C
19	chr19:15505445:T:G	0	15505445	G	T
19	chr19:15505751:T:C	0	15505751	C	T
19	chr19:15505847:T:C	0	15505847	C	T
19	chr19:15506707:C:T	0	15506707	T	C
19	chr19:15507910:G:A	0	15507910	A	G
19	chr19:15507951:T:C	0	15507951	C	T
19	chr19:15507960:T:C	0	15507960	C	T
19	chr19:15508800:A:T	0	15508800	T	A
19	chr19:15508883:T:G	0	15508883	G	T
19	chr19:15509623:G:T	0	15509623	T	G
19	chr19:15510369:G:A	0	15510369	A	G
19	chr19:15510522:A:G	0	15510522	G	A
19	chr19:15510692:T:C	0	15510692	C	T
19	chr19:15511208:C:A	0	15511208	A	C
19	chr19:15513091:G:A	0	15513091	A	G
19	chr19:15513240:T:A	0	15513240	A	T
19	chr19:15513366:T:A	0	15513366	A	T
19	chr19:15514361:T:C	0	15514361	C	T
19	chr19:15515787:G:A	0	15515787	A	G
19	chr19:15515875:C:T	0	15515875	T	C
19	chr19:15516397:A:G	0	15516397	G	A
19	chr19:15517012:G:A	0	15517012	A	G
19	chr19:15517974:G:A	0	15517974	A	G
19	chr19:15518858:T:C	0	15518858	C	T
19	chr19:15519019:G:C	0	15519019	C	G
19	chr19:15519264:T:A	0	15519264	A	T
19	chr19:15519407:C:T	0	15519407	T	C
19	chr19:15519578:T:C	0	15519578	C	T
19	chr19:15521834:C:A	0	15521834	A	C
19	chr19:15522625:G:A	0	15522625	A	G
19	chr19:15522666:G:A	0	15522666	A	G
19	chr19:15523654:A:G	0	15523654	G	A
19	chr19:15525307:A:G	0	15525307	G	A
19	chr19:15525626:T:C	0	15525626	C	T
19	chr19:15525871:T:A	0	15525871	A	T
19	chr19:15526295:T:C	0	15526295	C	T
19	chr19:15526783:T:C	0	15526783	C	T
19	chr19:15527676:A:G	0	15527676	G	A
19	chr19:15528569:GTCT:G	0	15528569	G	GTCT
19	chr19:15528904:A:G	0	15528904	G	A
19	chr19:15529185:A:G	0	15529185	G	A
19	chr19:15529477:G:T	0	15529477	T	G
19	chr19:15530161:G:A	0	15530161	A	G
19	chr19:15530219:C:T	0	15530219	T	C
19	chr19:15530384:C:T	0	15530384	T	C
19	chr19:15532779:G:A	0	15532779	A	G
19	chr19:15533043:G:A	0	15533043	A	G
19	chr19:15534605:T:C	0	15534605	C	T
19	chr19:15534656:G:A	0	15534656	A	G
19	chr19:15534809:C:T	0	15534809	T	C
19	chr19:15535240:G:A	0	15535240	A	G
19	chr19:15535671:T:C	0	15535671	C	T
19	chr19:15536159:C:T	0	15536159	T	C
19	chr19:15536381:C:T	0	15536381	T	C
19	chr19:15537185:C:T	0	15537185	T	C
19	chr19:15537337:C:T	0	15537337	T	C
19	chr19:15538056:G:T	0	15538056	T	G
19	chr19:15538336:G:A	0	15538336	A	G
19	chr19:15538482:G:A	0	15538482	A	G
19	chr19:15538635:G:A	0	15538635	A	G
19	chr19:15538723:G:A	0	15538723	A	G
19	chr19:15539354:G:A	0	15539354	A	G
19	chr19:15539451:C:T	0	15539451	T	C
19	chr19:15539574:C:T	0	15539574	T	C
19	chr19:15540728:GCC:G	0	15540728	G	GCC
19	chr19:15540742:C:G	0	15540742	G	C
19	chr19:15542187:C:T	0	15542187	T	C
19	chr19:15542337:G:C	0	15542337	C	G
19	chr19:15542523:A:G	0	15542523	G	A
19	chr19:15543238:C:T	0	15543238	T	C
19	chr19:15543820:G:A	0	15543820	A	G
19	chr19:15544357:C:T	0	15544357	T	C
19	chr19:15544499:A:G	0	15544499	G	A
19	chr19:15544846:A:T	0	15544846	T	A
19	chr19:15544948:C:T	0	15544948	T	C
19	chr19:15545027:C:T	0	15545027	T	C
19	chr19:15545108:A:AT	0	15545108	AT	A
19	chr19:15545328:G:C	0	15545328	C	G
19	chr19:15545395:T:C	0	15545395	C	T
19	chr19:15546302:G:A	0	15546302	A	G
19	chr19:15546601:C:T	0	15546601	T	C
19	chr19:15546963:G:A	0	15546963	A	G
19	chr19:15547228:T:C	0	15547228	C	T
19	chr19:15550368:T:A	0	15550368	A	T
19	chr19:15551065:A:G	0	15551065	G	A
19	chr19:15551733:C:A	0	15551733	A	C
19	chr19:15552828:G:A	0	15552828	A	G
19	chr19:15553661:A:G	0	15553661	G	A
19	chr19:15553842:C:T	0	15553842	T	C
19	chr19:15555417:G:A	0	15555417	A	G
19	chr19:15555458:T:C	0	15555458	C	T
19	chr19:15557329:G:A	0	15557329	A	G
19	chr19:15557348:TA:T	0	15557348	T	TA
19	chr19:15558205:A:T	0	15558205	T	A
19	chr19:15558418:T:C	0	15558418	C	T
19	chr19:15558519:A:G	0	15558519	G	A
19	chr19:15558722:G:A	0	15558722	A	G
19	chr19:15559181:A:G	0	15559181	G	A
19	chr19:15560602:T:C	0	15560602	C	T
19	chr19:15560642:T:C	0	15560642	C	T
19	chr19:15560714:T:C	0	15560714	C	T
19	chr19:15560727:G:A	0	15560727	A	G
19	chr19:15560936:C:T	0	15560936	T	C
19	chr19:15561254:C:T	0	15561254	T	C
19	chr19:15561308:A:G	0	15561308	G	A
19	chr19:15561455:C:A	0	15561455	A	C
19	chr19:15561456:A:G	0	15561456	G	A
19	chr19:15561469:G:A	0	15561469	A	G
19	chr19:15561589:C:T	0	15561589	T	C
19	chr19:15561871:T:A	0	15561871	A	T
19	chr19:15561948:C:T	0	15561948	T	C
19	chr19:15561953:C:T	0	15561953	T	C
19	chr19:15562238:A:T	0	15562238	T	A
19	chr19:15562325:A:T	0	15562325	T	A
19	chr19:15562565:C:T	0	15562565	T	C
19	chr19:15562875:G:A	0	15562875	A	G
19	chr19:15563170:A:G	0	15563170	G	A
19	chr19:15563775:A:T	0	15563775	T	A
19	chr19:15564956:G:A	0	15564956	A	G
19	chr19:15565003:T:C	0	15565003	C	T
19	chr19:15565577:C:T	0	15565577	T	C
19	chr19:15565652:T:C	0	15565652	C	T
19	chr19:15565715:C:T	0	15565715	T	C
19	chr19:15565800:C:T	0	15565800	T	C
19	chr19:15566113:C:A	0	15566113	A	C
19	chr19:15566122:CT:C	0	15566122	C	CT
19	chr19:15566148:A:G	0	15566148	G	A
19	chr19:15566510:T:C	0	15566510	C	T
19	chr19:15566538:T:C	0	15566538	C	T
19	chr19:15566899:G:A	0	15566899	A	G
19	chr19:15567206:C:T	0	15567206	T	C
19	chr19:15567368:G:A	0	15567368	A	G
19	chr19:15568034:T:G	0	15568034	G	T
19	chr19:15568083:T:C	0	15568083	C	T
19	chr19:15568305:G:A	0	15568305	A	G
19	chr19:15568767:C:T	0	15568767	T	C
19	chr19:15568838:T:C	0	15568838	C	T
19	chr19:15568891:C:A	0	15568891	A	C
19	chr19:15568913:C:T	0	15568913	T	C
19	chr19:15569067:C:T	0	15569067	T	C
19	chr19:15569068:A:G	0	15569068	G	A
19	chr19:15569601:T:C	0	15569601	C	T
19	chr19:15569639:A:G	0	15569639	G	A
19	chr19:15569662:G:C	0	15569662	C	G
19	chr19:15569712:A:C	0	15569712	C	A
19	chr19:15570012:TG:T	0	15570012	T	TG
19	chr19:15570156:A:T	0	15570156	T	A
19	chr19:15570258:G:A	0	15570258	A	G
19	chr19:15570333:G:T	0	15570333	T	G
19	chr19:15570960:C:T	0	15570960	T	C
19	chr19:15570970:T:C	0	15570970	C	T
19	chr19:15571092:G:A	0	15571092	A	G
19	chr19:15571093:C:G	0	15571093	G	C
19	chr19:15571169:G:A	0	15571169	A	G
19	chr19:15571332:TATCTATCTATCTATCTATCTA:T	0	15571332	T	TATCTATCTATCTATCTATCTA
19	chr19:15571854:A:G	0	15571854	G	A
19	chr19:15571908:A:C	0	15571908	C	A
19	chr19:15571983:T:C	0	15571983	C	T
19	chr19:15572099:T:C	0	15572099	C	T
19	chr19:15572267:A:G	0	15572267	G	A
19	chr19:15572417:T:C	0	15572417	C	T
19	chr19:15572578:T:C	0	15572578	C	T
19	chr19:15572790:T:C	0	15572790	C	T
19	chr19:15572834:C:T	0	15572834	T	C
19	chr19:15572884:G:A	0	15572884	A	G
19	chr19:15573081:G:A	0	15573081	A	G
19	chr19:15573087:T:C	0	15573087	C	T
19	chr19:15573101:G:A	0	15573101	A	G
19	chr19:15573159:A:G	0	15573159	G	A
19	chr19:15573279:A:G	0	15573279	G	A
19	chr19:15573282:G:A	0	15573282	A	G
19	chr19:15573310:C:T	0	15573310	T	C
19	chr19:15573321:GA:G	0	15573321	G	GA
19	chr19:15573358:A:G	0	15573358	G	A
19	chr19:15573421:T:G	0	15573421	G	T
19	chr19:15573561:C:T	0	15573561	T	C
19	chr19:15573936:T:C	0	15573936	C	T
19	chr19:15574269:C:T	0	15574269	T	C
19	chr19:15574943:T:G	0	15574943	G	T
19	chr19:15575013:C:T	0	15575013	T	C
19	chr19:15575188:G:A	0	15575188	A	G
19	chr19:15575462:C:T	0	15575462	T	C
19	chr19:15575895:G:C	0	15575895	C	G
19	chr19:15576271:G:A	0	15576271	A	G
19	chr19:15577234:C:T	0	15577234	T	C
19	chr19:15577238:G:T	0	15577238	T	G
19	chr19:15577442:T:A	0	15577442	A	T
19	chr19:15577903:T:C	0	15577903	C	T
19	chr19:15579170:C:A	0	15579170	A	C
19	chr19:15579594:T:C	0	15579594	C	T
19	chr19:15579599:T:C	0	15579599	C	T
19	chr19:15579754:C:T	0	15579754	T	C
19	chr19:15580259:A:G	0	15580259	G	A
19	chr19:15580658:C:T	0	15580658	T	C
19	chr19:15580958:T:C	0	15580958	C	T
19	chr19:15581362:C:T	0	15581362	T	C
19	chr19:15582243:A:G	0	15582243	G	A
19	chr19:15582340:T:C	0	15582340	C	T
19	chr19:15582436:C:T	0	15582436	T	C
19	chr19:15582479:T:C	0	15582479	C	T
19	chr19:15582691:T:C	0	15582691	C	T
19	chr19:15582812:T:G	0	15582812	G	T
19	chr19:15582896:C:G	0	15582896	G	C
19	chr19:15583049:C:A	0	15583049	A	C
19	chr19:15583109:C:T	0	15583109	T	C
19	chr19:15583245:C:A	0	15583245	A	C
19	chr19:15583357:C:T	0	15583357	T	C
19	chr19:15584237:C:G	0	15584237	G	C
19	chr19:15584290:T:G	0	15584290	G	T
19	chr19:15584311:T:A	0	15584311	A	T
19	chr19:15584431:C:A	0	15584431	A	C
19	chr19:15584456:A:C	0	15584456	C	A
19	chr19:15584616:G:T	0	15584616	T	G
19	chr19:15584665:C:T	0	15584665	T	C
19	chr19:15584886:AGTATTTCT:A	0	15584886	A	AGTATTTCT
19	chr19:15585466:C:T	0	15585466	T	C
19	chr19:15585691:G:C	0	15585691	C	G
19	chr19:15585748:G:A	0	15585748	A	G
19	chr19:15586172:G:A	0	15586172	A	G
19	chr19:15586618:T:C	0	15586618	C	T
19	chr19:15587052:C:A	0	15587052	A	C
19	chr19:15587375:T:C	0	15587375	C	T
19	chr19:15587471:C:T	0	15587471	T	C
19	chr19:15587544:C:T	0	15587544	T	C
19	chr19:15587557:T:C	0	15587557	C	T
19	chr19:15587587:C:T	0	15587587	T	C
19	chr19:15587663:A:T	0	15587663	T	A
19	chr19:15587885:C:T	0	15587885	T	C
19	chr19:15587900:C:T	0	15587900	T	C
19	chr19:15588245:T:A	0	15588245	A	T
19	chr19:15588542:C:T	0	15588542	T	C
19	chr19:15589048:C:G	0	15589048	G	C
19	chr19:15589162:A:G	0	15589162	G	A
19	chr19:15589507:T:C	0	15589507	C	T
19	chr19:15589630:T:C	0	15589630	C	T
19	chr19:15589930:C:T	0	15589930	T	C
19	chr19:15590014:GC:G	0	15590014	G	GC
19	chr19:15590036:G:A	0	15590036	A	G
19	chr19:15590291:T:C	0	15590291	C	T
19	chr19:15591115:C:A	0	15591115	A	C
19	chr19:15591341:T:C	0	15591341	C	T
19	chr19:15591443:T:A	0	15591443	A	T
19	chr19:15591874:C:T	0	15591874	T	C
19	chr19:15593015:A:G	0	15593015	G	A
19	chr19:15593227:C:G	0	15593227	G	C
19	chr19:15593972:G:A	0	15593972	A	G
19	chr19:15596781:C:T	0	15596781	T	C
19	chr19:15597605:A:G	0	15597605	G	A
19	chr19:15597968:G:A	0	15597968	A	G
19	chr19:15598227:G:C	0	15598227	C	G
19	chr19:15598258:G:A	0	15598258	A	G
19	chr19:15598989:C:T	0	15598989	T	C
19	chr19:15599057:A:C	0	15599057	C	A
19	chr19:15599322:G:A	0	15599322	A	G
19	chr19:15599327:A:G	0	15599327	G	A
19	chr19:15599388:C:T	0	15599388	T	C
19	chr19:15599416:A:T	0	15599416	T	A
19	chr19:15599435:AT:A	0	15599435	A	AT
19	chr19:15599559:A:T	0	15599559	T	A
19	chr19:15599641:G:A	0	15599641	A	G
19	chr19:15599649:G:A	0	15599649	A	G
19	chr19:15599708:G:A	0	15599708	A	G
19	chr19:15599709:T:C	0	15599709	C	T
19	chr19:15599811:C:T	0	15599811	T	C
19	chr19:15599823:A:G	0	15599823	G	A
19	chr19:15599840:T:C	0	15599840	C	T
19	chr19:15600029:G:A	0	15600029	A	G
19	chr19:15600038:T:C	0	15600038	C	T
19	chr19:15600043:G:A	0	15600043	A	G
19	chr19:15600072:G:A	0	15600072	A	G
19	chr19:15600122:A:G	0	15600122	G	A
19	chr19:15600188:C:A	0	15600188	A	C
19	chr19:15600390:A:G	0	15600390	G	A
19	chr19:15600391:T:C	0	15600391	C	T
19	chr19:15600525:A:G	0	15600525	G	A
19	chr19:15600802:A:G	0	15600802	G	A
19	chr19:15600813:C:T	0	15600813	T	C
19	chr19:15600842:T:C	0	15600842	C	T
19	chr19:15600849:G:A	0	15600849	A	G
19	chr19:15600965:G:A	0	15600965	A	G
19	chr19:15601227:CT:C	0	15601227	C	CT
19	chr19:15601246:C:T	0	15601246	T	C
19	chr19:15601284:C:T	0	15601284	T	C
19	chr19:15601348:C:T	0	15601348	T	C
19	chr19:15601429:C:A	0	15601429	A	C
19	chr19:15601632:A:G	0	15601632	G	A
19	chr19:15601655:C:T	0	15601655	T	C
19	chr19:15601702:C:T	0	15601702	T	C
19	chr19:15601803:G:A	0	15601803	A	G
19	chr19:15602011:TTTTTTCTTTTC:T	0	15602011	T	TTTTTTCTTTTC
19	chr19:15602029:TTTTA:T	0	15602029	T	TTTTA
19	chr19:15602183:C:T	0	15602183	T	C
19	chr19:15602203:C:T	0	15602203	T	C
19	chr19:15602232:C:T	0	15602232	T	C
19	chr19:15602246:T:C	0	15602246	C	T
19	chr19:15602321:T:C	0	15602321	C	T
19	chr19:15602370:T:A	0	15602370	A	T
19	chr19:15602416:T:C	0	15602416	C	T
19	chr19:15602773:GATT:G	0	15602773	G	GATT
19	chr19:15602942:T:C	0	15602942	C	T
19	chr19:15603168:C:T	0	15603168	T	C
19	chr19:15603301:C:T	0	15603301	T	C
19	chr19:15603404:A:G	0	15603404	G	A
19	chr19:15603557:A:C	0	15603557	C	A
19	chr19:15603659:C:A	0	15603659	A	C
19	chr19:15603744:C:G	0	15603744	G	C
19	chr19:15603766:G:T	0	15603766	T	G
19	chr19:15603776:C:T	0	15603776	T	C
19	chr19:15603786:T:C	0	15603786	C	T
19	chr19:15603918:A:G	0	15603918	G	A
19	chr19:15604011:A:G	0	15604011	G	A
19	chr19:15604023:G:C	0	15604023	C	G
19	chr19:15604068:G:A	0	15604068	A	G
19	chr19:15604312:A:G	0	15604312	G	A
19	chr19:15604461:C:T	0	15604461	T	C
19	chr19:15604583:A:G	0	15604583	G	A
19	chr19:15604738:A:T	0	15604738	T	A
19	chr19:15604743:T:G	0	15604743	G	T
19	chr19:15604799:G:A	0	15604799	A	G
19	chr19:15605423:T:C	0	15605423	C	T
19	chr19:15605432:G:C	0	15605432	C	G
19	chr19:15605641:C:T	0	15605641	T	C
19	chr19:15605829:G:A	0	15605829	A	G
19	chr19:15606045:G:A	0	15606045	A	G
19	chr19:15606155:T:C	0	15606155	C	T
19	chr19:15606837:G:A	0	15606837	A	G
19	chr19:15607104:C:T	0	15607104	T	C
19	chr19:15607158:C:T	0	15607158	T	C
19	chr19:15607231:T:C	0	15607231	C	T
19	chr19:15607250:T:C	0	15607250	C	T
19	chr19:15607688:T:C	0	15607688	C	T
19	chr19:15607846:T:C	0	15607846	C	T
19	chr19:15608307:C:T	0	15608307	T	C
19	chr19:15608308:T:C	0	15608308	C	T
19	chr19:15608622:C:T	0	15608622	T	C
19	chr19:15608830:A:C	0	15608830	C	A
19	chr19:15608831:A:G	0	15608831	G	A
19	chr19:15608889:T:C	0	15608889	C	T
19	chr19:15609013:C:T	0	15609013	T	C
19	chr19:15609017:C:T	0	15609017	T	C
19	chr19:15609028:C:G	0	15609028	G	C
19	chr19:15609887:A:G	0	15609887	G	A
19	chr19:15610401:G:A	0	15610401	A	G
19	chr19:15610501:A:G	0	15610501	G	A
19	chr19:15610575:C:T	0	15610575	T	C
19	chr19:15610892:G:A	0	15610892	A	G
19	chr19:15610984:C:T	0	15610984	T	C
19	chr19:15611150:T:C	0	15611150	C	T
19	chr19:15611181:T:C	0	15611181	C	T
19	chr19:15611186:G:C	0	15611186	C	G
19	chr19:15611659:G:A	0	15611659	A	G
19	chr19:15611669:T:C	0	15611669	C	T
19	chr19:15611689:C:T	0	15611689	T	C
19	chr19:15611816:G:A	0	15611816	A	G
19	chr19:15611919:G:T	0	15611919	T	G
19	chr19:15612073:A:G	0	15612073	G	A
19	chr19:15612177:T:C	0	15612177	C	T
19	chr19:15612717:C:T	0	15612717	T	C
19	chr19:15612780:T:C	0	15612780	C	T
19	chr19:15612788:C:T	0	15612788	T	C
19	chr19:15612940:G:A	0	15612940	A	G
19	chr19:15613080:A:G	0	15613080	G	A
19	chr19:15613287:A:C	0	15613287	C	A
19	chr19:15613392:A:G	0	15613392	G	A
19	chr19:15613462:A:G	0	15613462	G	A
19	chr19:15614044:C:T	0	15614044	T	C
19	chr19:15614157:G:A	0	15614157	A	G
19	chr19:15614347:T:G	0	15614347	G	T
19	chr19:15614398:C:G	0	15614398	G	C
19	chr19:15614417:C:T	0	15614417	T	C
19	chr19:15614434:A:AG	0	15614434	AG	A
19	chr19:15614613:C:T	0	15614613	T	C
19	chr19:15614981:T:C	0	15614981	C	T
19	chr19:15615336:A:G	0	15615336	G	A
19	chr19:15615534:G:T	0	15615534	T	G
19	chr19:15615549:G:T	0	15615549	T	G
19	chr19:15615676:G:T	0	15615676	T	G
19	chr19:15616481:T:G	0	15616481	G	T
19	chr19:15616529:G:C	0	15616529	C	G
19	chr19:15616631:A:G	0	15616631	G	A
19	chr19:15616939:AG:A	0	15616939	A	AG
19	chr19:15616955:G:A	0	15616955	A	G
19	chr19:15617179:C:T	0	15617179	T	C
19	chr19:15617292:G:C	0	15617292	C	G
19	chr19:15617745:A:G	0	15617745	G	A
19	chr19:15617926:T:G	0	15617926	G	T
19	chr19:15618812:T:C	0	15618812	C	T
19	chr19:15618958:C:T	0	15618958	T	C
19	chr19:15618962:A:G	0	15618962	G	A
19	chr19:15619223:C:T	0	15619223	T	C
19	chr19:15619290:T:C	0	15619290	C	T
19	chr19:15619322:T:C	0	15619322	C	T
19	chr19:15619822:T:C	0	15619822	C	T
19	chr19:15619934:GTAA:G	0	15619934	G	GTAA
19	chr19:15619957:C:A	0	15619957	A	C
19	chr19:15620112:A:G	0	15620112	G	A
19	chr19:15620318:T:C	0	15620318	C	T
19	chr19:15620323:C:T	0	15620323	T	C
19	chr19:15620451:T:A	0	15620451	A	T
19	chr19:15620655:A:G	0	15620655	G	A
19	chr19:15620880:C:T	0	15620880	T	C
19	chr19:15621260:G:T	0	15621260	T	G
19	chr19:15621530:A:G	0	15621530	G	A
19	chr19:15621586:C:CAT	0	15621586	CAT	C
19	chr19:15621790:C:A	0	15621790	A	C
19	chr19:15622622:GT:G	0	15622622	G	GT
19	chr19:15623516:TTTAGAGGTGATTGCATAGAAAGCTTCCTGGGAAGAACAAACAGGAGGTCGGAAGGAAGCATG:T	0	15623516	T	TTTAGAGGTGATTGCATAGAAAGCTTCCTGGGAAGAACAAACAGGAGGTCGGAAGGAAGCATG
19	chr19:15624316:C:G	0	15624316	G	C
19	chr19:15624428:T:A	0	15624428	A	T
19	chr19:15624799:T:C	0	15624799	C	T
19	chr19:15626093:T:C	0	15626093	C	T
19	chr19:15626582:A:G	0	15626582	G	A
19	chr19:15626629:CT:C	0	15626629	C	CT
19	chr19:15627089:A:T	0	15627089	T	A
19	chr19:15627307:A:G	0	15627307	G	A
19	chr19:15627813:C:T	0	15627813	T	C
19	chr19:15627836:G:A	0	15627836	A	G
19	chr19:15628067:T:C	0	15628067	C	T
19	chr19:15628274:T:C	0	15628274	C	T
19	chr19:15628464:C:T	0	15628464	T	C
19	chr19:15628505:T:C	0	15628505	C	T
19	chr19:15628787:A:C	0	15628787	C	A
19	chr19:15629125:G:C	0	15629125	C	G
19	chr19:15629182:T:C	0	15629182	C	T
19	chr19:15629458:C:G	0	15629458	G	C
19	chr19:15629465:G:A	0	15629465	A	G
19	chr19:15629544:C:T	0	15629544	T	C
19	chr19:15629635:C:A	0	15629635	A	C
19	chr19:15630154:T:C	0	15630154	C	T
19	chr19:15630459:C:T	0	15630459	T	C
19	chr19:15630711:T:C	0	15630711	C	T
19	chr19:15630722:A:G	0	15630722	G	A
19	chr19:15630727:C:T	0	15630727	T	C
19	chr19:15630819:C:T	0	15630819	T	C
19	chr19:15631174:G:A	0	15631174	A	G
19	chr19:15631563:C:T	0	15631563	T	C
19	chr19:15631590:T:C	0	15631590	C	T
19	chr19:15631702:G:A	0	15631702	A	G
19	chr19:15631843:C:G	0	15631843	G	C
19	chr19:15632130:A:ATTTG	0	15632130	ATTTG	A
19	chr19:15632225:G:A	0	15632225	A	G
19	chr19:15632385:A:G	0	15632385	G	A
19	chr19:15632505:A:G	0	15632505	G	A
19	chr19:15632593:C:G	0	15632593	G	C
19	chr19:15632663:G:T	0	15632663	T	G
19	chr19:15632821:A:AC	0	15632821	AC	A
19	chr19:15633160:T:C	0	15633160	C	T
19	chr19:15633838:C:T	0	15633838	T	C
19	chr19:15633999:G:A	0	15633999	A	G
19	chr19:15634359:C:T	0	15634359	T	C
19	chr19:15634520:C:T	0	15634520	T	C
19	chr19:15634731:C:A	0	15634731	A	C
19	chr19:15634822:C:A	0	15634822	A	C
19	chr19:15634832:T:C	0	15634832	C	T
19	chr19:15635285:A:G	0	15635285	G	A
19	chr19:15635994:T:C	0	15635994	C	T
19	chr19:15636838:C:T	0	15636838	T	C
19	chr19:15636868:T:C	0	15636868	C	T
19	chr19:15636926:T:C	0	15636926	C	T
19	chr19:15637865:C:T	0	15637865	T	C
19	chr19:15637871:T:G	0	15637871	G	T
19	chr19:15638306:T:C	0	15638306	C	T
19	chr19:15638333:T:C	0	15638333	C	T
19	chr19:15638401:G:A	0	15638401	A	G
19	chr19:15638721:A:G	0	15638721	G	A
19	chr19:15639077:G:A	0	15639077	A	G
19	chr19:15639157:G:A	0	15639157	A	G
19	chr19:15639367:A:G	0	15639367	G	A
19	chr19:15639764:GTGGCACACAGTAGGCACTCTATGAGGAATATCAGGAACTGAGTATACAGGGTTAATGTAGAGCACC:G	0	15639764	G	GTGGCACACAGTAGGCACTCTATGAGGAATATCAGGAACTGAGTATACAGGGTTAATGTAGAGCACC
19	chr19:15639993:A:G	0	15639993	G	A
19	chr19:15640081:A:G	0	15640081	G	A
19	chr19:15640756:C:T	0	15640756	T	C
19	chr19:15641087:T:G	0	15641087	G	T
19	chr19:15641213:G:A	0	15641213	A	G
19	chr19:15641327:C:T	0	15641327	T	C
19	chr19:15641840:C:G	0	15641840	G	C
19	chr19:15641871:G:T	0	15641871	T	G
19	chr19:15641964:T:C	0	15641964	C	T
19	chr19:15642529:C:T	0	15642529	T	C
19	chr19:15642531:C:T	0	15642531	T	C
19	chr19:15642873:A:G	0	15642873	G	A
19	chr19:15642949:G:A	0	15642949	A	G
19	chr19:15643127:TTAGA:T	0	15643127	T	TTAGA
19	chr19:15643417:G:T	0	15643417	T	G
19	chr19:15644083:A:G	0	15644083	G	A
19	chr19:15644165:C:T	0	15644165	T	C
19	chr19:15644302:G:A	0	15644302	A	G
19	chr19:15644582:G:C	0	15644582	C	G
19	chr19:15644632:T:C	0	15644632	C	T
19	chr19:15645030:T:C	0	15645030	C	T
19	chr19:15645354:A:C	0	15645354	C	A
19	chr19:15646161:T:C	0	15646161	C	T
19	chr19:15646346:G:A	0	15646346	A	G
19	chr19:15646618:T:A	0	15646618	A	T
19	chr19:15646718:A:G	0	15646718	G	A
19	chr19:15646833:C:T	0	15646833	T	C
19	chr19:15647117:T:C	0	15647117	C	T
19	chr19:15647587:A:C	0	15647587	C	A
19	chr19:15648121:T:C	0	15648121	C	T
19	chr19:15648664:G:A	0	15648664	A	G
19	chr19:15648954:C:T	0	15648954	T	C
19	chr19:15648999:A:G	0	15648999	G	A
19	chr19:15649018:A:G	0	15649018	G	A
19	chr19:15649243:G:A	0	15649243	A	G
19	chr19:15649403:C:T	0	15649403	T	C
19	chr19:15649767:C:T	0	15649767	T	C
19	chr19:15651691:CTGT:C	0	15651691	C	CTGT
19	chr19:15651793:T:C	0	15651793	C	T
19	chr19:15651868:A:T	0	15651868	T	A
19	chr19:15651903:C:T	0	15651903	T	C
19	chr19:15652128:T:A	0	15652128	A	T
19	chr19:15652438:A:T	0	15652438	T	A
19	chr19:15652767:A:C	0	15652767	C	A
19	chr19:15652881:G:A	0	15652881	A	G
19	chr19:15652911:G:A	0	15652911	A	G
19	chr19:15652965:G:A	0	15652965	A	G
19	chr19:15653261:T:G	0	15653261	G	T
19	chr19:15653320:C:T	0	15653320	T	C
19	chr19:15653598:G:A	0	15653598	A	G
19	chr19:15653704:A:G	0	15653704	G	A
19	chr19:15654060:C:T	0	15654060	T	C
19	chr19:15654127:T:C	0	15654127	C	T
19	chr19:15654132:C:T	0	15654132	T	C
19	chr19:15654145:C:T	0	15654145	T	C
19	chr19:15654151:T:C	0	15654151	C	T
19	chr19:15654351:T:C	0	15654351	C	T
19	chr19:15654746:A:C	0	15654746	C	A
19	chr19:15655259:G:A	0	15655259	A	G
19	chr19:15655609:G:A	0	15655609	A	G
19	chr19:15655705:G:A	0	15655705	A	G
19	chr19:15655799:A:G	0	15655799	G	A
19	chr19:15655841:G:A	0	15655841	A	G
19	chr19:15656056:C:T	0	15656056	T	C
19	chr19:15656084:C:G	0	15656084	G	C
19	chr19:15656582:A:G	0	15656582	G	A
19	chr19:15656826:A:G	0	15656826	G	A
19	chr19:15657001:A:G	0	15657001	G	A
19	chr19:15657099:A:G	0	15657099	G	A
19	chr19:15657149:A:G	0	15657149	G	A
19	chr19:15657189:C:G	0	15657189	G	C
19	chr19:15657197:T:A	0	15657197	A	T
19	chr19:15657377:G:A	0	15657377	A	G
19	chr19:15657573:G:A	0	15657573	A	G
19	chr19:15657593:C:T	0	15657593	T	C
19	chr19:15657660:GTAT:G	0	15657660	G	GTAT
19	chr19:15657689:T:C	0	15657689	C	T
19	chr19:15657983:C:T	0	15657983	T	C
19	chr19:15658443:C:A	0	15658443	A	C
19	chr19:15658460:A:C	0	15658460	C	A
19	chr19:15658639:A:G	0	15658639	G	A
19	chr19:15658668:C:T	0	15658668	T	C
19	chr19:15658720:C:T	0	15658720	T	C
19	chr19:15658815:A:G	0	15658815	G	A
19	chr19:15658854:A:G	0	15658854	G	A
19	chr19:15658965:A:G	0	15658965	G	A
19	chr19:15658995:A:T	0	15658995	T	A
19	chr19:15659032:TG:T	0	15659032	T	TG
19	chr19:15659044:G:T	0	15659044	T	G
19	chr19:15659062:G:T	0	15659062	T	G
19	chr19:15659155:A:C	0	15659155	C	A
19	chr19:15659890:C:T	0	15659890	T	C
19	chr19:15659942:G:A	0	15659942	A	G
19	chr19:15659974:G:A	0	15659974	A	G
19	chr19:15660214:GT:G	0	15660214	G	GT
19	chr19:15660440:T:G	0	15660440	G	T
19	chr19:15660443:G:C	0	15660443	C	G
19	chr19:15660792:C:T	0	15660792	T	C
19	chr19:15660825:T:A	0	15660825	A	T
19	chr19:15660922:G:A	0	15660922	A	G
19	chr19:15660963:C:T	0	15660963	T	C
19	chr19:15660998:C:T	0	15660998	T	C
19	chr19:15661001:T:C	0	15661001	C	T
19	chr19:15661161:C:T	0	15661161	T	C
19	chr19:15661168:G:A	0	15661168	A	G
19	chr19:15661423:T:G	0	15661423	G	T
19	chr19:15661567:T:A	0	15661567	A	T
19	chr19:15661604:G:A	0	15661604	A	G
19	chr19:15661689:T:A	0	15661689	A	T
19	chr19:15661711:T:C	0	15661711	C	T
19	chr19:15661720:C:T	0	15661720	T	C
19	chr19:15661738:A:G	0	15661738	G	A
19	chr19:15661906:T:C	0	15661906	C	T
19	chr19:15661907:A:G	0	15661907	G	A
19	chr19:15661928:G:A	0	15661928	A	G
19	chr19:15662451:TTATAGTA:T	0	15662451	T	TTATAGTA
19	chr19:15662529:C:T	0	15662529	T	C
19	chr19:15662559:G:T	0	15662559	T	G
19	chr19:15662722:T:C	0	15662722	C	T
19	chr19:15663105:A:G	0	15663105	G	A
19	chr19:15663851:A:T	0	15663851	T	A
19	chr19:15663902:G:T	0	15663902	T	G
19	chr19:15664165:G:T	0	15664165	T	G
19	chr19:15664357:T:G	0	15664357	G	T
19	chr19:15664400:T:C	0	15664400	C	T
19	chr19:15664802:G:T	0	15664802	T	G
19	chr19:15665297:G:A	0	15665297	A	G
19	chr19:15665345:T:G	0	15665345	G	T
19	chr19:15665525:T:C	0	15665525	C	T
19	chr19:15665533:A:G	0	15665533	G	A
19	chr19:15665534:C:T	0	15665534	T	C
19	chr19:15665850:G:A	0	15665850	A	G
19	chr19:15665975:A:G	0	15665975	G	A
19	chr19:15665995:C:T	0	15665995	T	C
19	chr19:15666091:A:G	0	15666091	G	A
19	chr19:15666135:T:C	0	15666135	C	T
19	chr19:15666245:T:C	0	15666245	C	T
19	chr19:15666599:A:G	0	15666599	G	A
19	chr19:15666904:A:G	0	15666904	G	A
19	chr19:15667121:T:C	0	15667121	C	T
19	chr19:15667132:C:T	0	15667132	T	C
19	chr19:15667133:C:T	0	15667133	T	C
19	chr19:15667143:A:C	0	15667143	C	A
19	chr19:15667153:C:A	0	15667153	A	C
19	chr19:15667186:A:G	0	15667186	G	A
19	chr19:15667581:T:C	0	15667581	C	T
19	chr19:15667697:C:CTG	0	15667697	CTG	C
19	chr19:15668020:T:C	0	15668020	C	T
19	chr19:15668441:T:C	0	15668441	C	T
19	chr19:15668643:G:A	0	15668643	A	G
19	chr19:15668764:T:C	0	15668764	C	T
19	chr19:15668862:T:A	0	15668862	A	T
19	chr19:15668941:AGAGAGAGAGAGAGAGC:A	0	15668941	A	AGAGAGAGAGAGAGAGC
19	chr19:15668988:C:T	0	15668988	T	C
19	chr19:15668989:A:G	0	15668989	G	A
19	chr19:15669201:C:A	0	15669201	A	C
19	chr19:15669207:G:A	0	15669207	A	G
19	chr19:15669231:G:A	0	15669231	A	G
19	chr19:15669259:A:G	0	15669259	G	A
19	chr19:15669435:T:G	0	15669435	G	T
19	chr19:15669488:T:C	0	15669488	C	T
19	chr19:15669643:C:T	0	15669643	T	C
19	chr19:15669832:G:A	0	15669832	A	G
19	chr19:15669895:C:G	0	15669895	G	C
19	chr19:15669937:C:T	0	15669937	T	C
19	chr19:15670060:G:C	0	15670060	C	G
19	chr19:15670349:G:T	0	15670349	T	G
19	chr19:15670390:T:C	0	15670390	C	T
19	chr19:15670567:C:T	0	15670567	T	C
19	chr19:15670580:C:T	0	15670580	T	C
19	chr19:15670671:A:G	0	15670671	G	A
19	chr19:15670722:G:A	0	15670722	A	G
19	chr19:15670834:C:T	0	15670834	T	C
19	chr19:15670860:A:G	0	15670860	G	A
19	chr19:15670974:T:C	0	15670974	C	T
19	chr19:15671185:G:A	0	15671185	A	G
19	chr19:15671195:T:C	0	15671195	C	T
19	chr19:15671288:C:T	0	15671288	T	C
19	chr19:15671523:A:G	0	15671523	G	A
19	chr19:15671684:G:A	0	15671684	A	G
19	chr19:15671700:A:T	0	15671700	T	A
19	chr19:15671732:G:C	0	15671732	C	G
19	chr19:15671734:A:C	0	15671734	C	A
19	chr19:15671742:G:T	0	15671742	T	G
19	chr19:15671747:T:A	0	15671747	A	T
19	chr19:15671858:G:A	0	15671858	A	G
19	chr19:15671864:C:G	0	15671864	G	C
19	chr19:15672087:A:G	0	15672087	G	A
19	chr19:15672241:G:A	0	15672241	A	G
19	chr19:15672352:G:A	0	15672352	A	G
19	chr19:15672426:C:T	0	15672426	T	C
19	chr19:15673056:C:T	0	15673056	T	C
19	chr19:15673357:A:G	0	15673357	G	A
19	chr19:15673385:G:C	0	15673385	C	G
19	chr19:15673390:C:T	0	15673390	T	C
19	chr19:15673404:C:T	0	15673404	T	C
19	chr19:15673475:C:T	0	15673475	T	C
19	chr19:15673509:G:T	0	15673509	T	G
19	chr19:15673567:C:T	0	15673567	T	C
19	chr19:15673576:C:T	0	15673576	T	C
19	chr19:15673807:A:G	0	15673807	G	A
19	chr19:15673850:A:G	0	15673850	G	A
19	chr19:15673891:C:G	0	15673891	G	C
19	chr19:15674812:T:C	0	15674812	C	T
19	chr19:15674832:G:A	0	15674832	A	G
19	chr19:15675005:C:T	0	15675005	T	C
19	chr19:15675103:T:C	0	15675103	C	T
19	chr19:15675115:C:T	0	15675115	T	C
19	chr19:15675130:G:A	0	15675130	A	G
19	chr19:15675175:C:T	0	15675175	T	C
19	chr19:15675197:T:C	0	15675197	C	T
19	chr19:15675256:T:C	0	15675256	C	T
19	chr19:15675268:T:C	0	15675268	C	T
19	chr19:15675288:G:A	0	15675288	A	G
19	chr19:15675290:T:C	0	15675290	C	T
19	chr19:15675455:C:T	0	15675455	T	C
19	chr19:15675597:G:T	0	15675597	T	G
19	chr19:15675658:C:G	0	15675658	G	C
19	chr19:15675769:C:T	0	15675769	T	C
19	chr19:15675772:T:C	0	15675772	C	T
19	chr19:15675778:T:C	0	15675778	C	T
19	chr19:15675780:G:A	0	15675780	A	G
19	chr19:15675798:T:C	0	15675798	C	T
19	chr19:15676076:G:A	0	15676076	A	G
19	chr19:15676080:A:G	0	15676080	G	A
19	chr19:15678186:G:A	0	15678186	A	G
19	chr19:15678224:C:A	0	15678224	A	C
19	chr19:15678288:A:G	0	15678288	G	A
19	chr19:15678330:G:A	0	15678330	A	G
19	chr19:15678440:A:G	0	15678440	G	A
19	chr19:15678447:T:C	0	15678447	C	T
19	chr19:15678472:C:G	0	15678472	G	C
19	chr19:15678487:A:G	0	15678487	G	A
19	chr19:15678492:T:C	0	15678492	C	T
19	chr19:15678501:T:C	0	15678501	C	T
19	chr19:15678506:A:G	0	15678506	G	A
19	chr19:15678660:C:T	0	15678660	T	C
19	chr19:15678665:A:G	0	15678665	G	A
19	chr19:15678839:G:A	0	15678839	A	G
19	chr19:15678855:T:G	0	15678855	G	T
19	chr19:15678888:G:A	0	15678888	A	G
19	chr19:15678966:A:G	0	15678966	G	A
19	chr19:15679059:C:T	0	15679059	T	C
19	chr19:15679235:G:A	0	15679235	A	G
19	chr19:15679259:G:A	0	15679259	A	G
19	chr19:15679275:T:G	0	15679275	G	T
19	chr19:15679441:C:A	0	15679441	A	C
19	chr19:15679476:AGCC:A	0	15679476	A	AGCC
19	chr19:15679916:G:A	0	15679916	A	G
19	chr19:15680370:C:T	0	15680370	T	C
19	chr19:15680796:A:G	0	15680796	G	A
19	chr19:15681029:G:A	0	15681029	A	G
19	chr19:15681756:C:T	0	15681756	T	C
19	chr19:15682114:G:A	0	15682114	A	G
19	chr19:15682259:G:A	0	15682259	A	G
19	chr19:15682369:C:G	0	15682369	G	C
19	chr19:15682425:C:T	0	15682425	T	C
19	chr19:15682978:G:C	0	15682978	C	G
19	chr19:15685032:C:T	0	15685032	T	C
19	chr19:15685553:A:G	0	15685553	G	A
19	chr19:15685697:A:G	0	15685697	G	A
19	chr19:15685732:C:T	0	15685732	T	C
19	chr19:15685991:A:AG	0	15685991	AG	A
19	chr19:15686003:G:T	0	15686003	T	G
19	chr19:15686485:G:T	0	15686485	T	G
19	chr19:15686599:T:A	0	15686599	A	T
19	chr19:15686674:A:G	0	15686674	G	A
19	chr19:15686708:G:A	0	15686708	A	G
19	chr19:15686722:A:G	0	15686722	G	A
19	chr19:15686748:G:A	0	15686748	A	G
19	chr19:15686816:G:C	0	15686816	C	G
19	chr19:15686903:T:A	0	15686903	A	T
19	chr19:15687049:G:A	0	15687049	A	G
19	chr19:15687053:G:A	0	15687053	A	G
19	chr19:15687073:C:T	0	15687073	T	C
19	chr19:15687105:G:A	0	15687105	A	G
19	chr19:15687194:G:A	0	15687194	A	G
19	chr19:15687205:T:A	0	15687205	A	T
19	chr19:15687208:C:T	0	15687208	T	C
19	chr19:15687363:G:C	0	15687363	C	G
19	chr19:15687652:A:AGT	0	15687652	AGT	A
19	chr19:15687655:A:G	0	15687655	G	A
19	chr19:15687677:T:A	0	15687677	A	T
19	chr19:15687678:A:G	0	15687678	G	A
19	chr19:15687710:C:T	0	15687710	T	C
19	chr19:15687881:A:T	0	15687881	T	A
19	chr19:15687901:T:C	0	15687901	C	T
19	chr19:15688295:T:A	0	15688295	A	T
19	chr19:15688313:A:C	0	15688313	C	A
19	chr19:15688320:A:G	0	15688320	G	A
19	chr19:15688374:A:G	0	15688374	G	A
19	chr19:15688533:G:T	0	15688533	T	G
19	chr19:15688556:G:A	0	15688556	A	G
19	chr19:15688682:G:A	0	15688682	A	G
19	chr19:15688761:A:G	0	15688761	G	A
19	chr19:15688901:T:C	0	15688901	C	T
19	chr19:15688989:T:C	0	15688989	C	T
19	chr19:15689280:C:A	0	15689280	A	C
19	chr19:15689412:A:G	0	15689412	G	A
19	chr19:15689428:A:G	0	15689428	G	A
19	chr19:15689521:A:G	0	15689521	G	A
19	chr19:15689690:C:T	0	15689690	T	C
19	chr19:15689869:T:C	0	15689869	C	T
19	chr19:15690557:T:G	0	15690557	G	T
19	chr19:15690644:A:G	0	15690644	G	A
19	chr19:15691209:C:G	0	15691209	G	C
19	chr19:15691338:A:G	0	15691338	G	A
19	chr19:15691343:A:G	0	15691343	G	A
19	chr19:15691727:T:G	0	15691727	G	T
19	chr19:15691785:C:T	0	15691785	T	C
19	chr19:15691941:C:A	0	15691941	A	C
19	chr19:15692284:C:T	0	15692284	T	C
19	chr19:15692296:A:G	0	15692296	G	A
19	chr19:15692493:G:A	0	15692493	A	G
19	chr19:15692607:T:G	0	15692607	G	T
19	chr19:15692941:TGTG:GGTG	0	15692941	GGTG	TGTG
19	chr19:15693057:A:G	0	15693057	G	A
19	chr19:15693348:T:C	0	15693348	C	T
19	chr19:15693785:A:G	0	15693785	G	A
19	chr19:15693940:C:T	0	15693940	T	C
19	chr19:15694197:TTAAAG:T	0	15694197	T	TTAAAG
19	chr19:15694592:G:A	0	15694592	A	G
19	chr19:15694970:A:T	0	15694970	T	A
19	chr19:15695052:T:C	0	15695052	C	T
19	chr19:15695064:G:A	0	15695064	A	G
19	chr19:15695189:C:T	0	15695189	T	C
19	chr19:15695576:T:C	0	15695576	C	T
19	chr19:15695579:C:T	0	15695579	T	C
19	chr19:15696252:C:T	0	15696252	T	C
19	chr19:15696365:G:C	0	15696365	C	G
19	chr19:15696495:T:C	0	15696495	C	T
19	chr19:15696679:C:T	0	15696679	T	C
19	chr19:15697020:T:C	0	15697020	C	T
19	chr19:15697074:A:G	0	15697074	G	A
19	chr19:15697174:G:A	0	15697174	A	G
19	chr19:15697215:A:G	0	15697215	G	A
19	chr19:15697569:T:C	0	15697569	C	T
19	chr19:15698080:G:A	0	15698080	A	G
19	chr19:15698215:A:G	0	15698215	G	A
19	chr19:15698468:G:T	0	15698468	T	G
19	chr19:15698737:A:T	0	15698737	T	A
19	chr19:15698820:C:T	0	15698820	T	C
19	chr19:15698842:T:G	0	15698842	G	T
19	chr19:15698940:C:G	0	15698940	G	C
19	chr19:15699135:C:T	0	15699135	T	C
19	chr19:15699175:C:T	0	15699175	T	C
19	chr19:15699203:G:A	0	15699203	A	G
19	chr19:15699397:T:C	0	15699397	C	T
19	chr19:15699454:A:G	0	15699454	G	A
19	chr19:15699688:C:T	0	15699688	T	C
19	chr19:15699984:T:C	0	15699984	C	T
19	chr19:15700216:C:T	0	15700216	T	C
19	chr19:15700311:G:A	0	15700311	A	G
19	chr19:15700492:G:A	0	15700492	A	G
19	chr19:15700521:G:A	0	15700521	A	G
19	chr19:15700825:A:T	0	15700825	T	A
19	chr19:15700923:C:T	0	15700923	T	C
19	chr19:15700925:G:A	0	15700925	A	G
19	chr19:15701007:C:T	0	15701007	T	C
19	chr19:15701200:G:A	0	15701200	A	G
19	chr19:15701719:T:C	0	15701719	C	T
19	chr19:15701748:C:T	0	15701748	T	C
19	chr19:15701934:A:G	0	15701934	G	A
19	chr19:15701998:T:C	0	15701998	C	T
19	chr19:15702065:A:G	0	15702065	G	A
19	chr19:15702657:A:G	0	15702657	G	A
19	chr19:15703109:T:C	0	15703109	C	T
19	chr19:15705026:G:A	0	15705026	A	G
19	chr19:15705763:C:G	0	15705763	G	C
19	chr19:15705988:C:T	0	15705988	T	C
19	chr19:15706041:T:C	0	15706041	C	T
19	chr19:15706307:C:G	0	15706307	G	C
19	chr19:15706713:A:G	0	15706713	G	A
19	chr19:15706733:T:C	0	15706733	C	T
19	chr19:15707005:T:C	0	15707005	C	T
19	chr19:15708873:A:C	0	15708873	C	A
19	chr19:15708977:A:C	0	15708977	C	A
19	chr19:15709828:C:G	0	15709828	G	C
19	chr19:15710084:C:T	0	15710084	T	C
19	chr19:15710599:G:A	0	15710599	A	G
19	chr19:15712206:C:T	0	15712206	T	C
19	chr19:15712794:C:T	0	15712794	T	C
19	chr19:15712843:G:A	0	15712843	A	G
19	chr19:15714049:T:G	0	15714049	G	T
19	chr19:15715789:T:C	0	15715789	C	T
19	chr19:15715878:A:C	0	15715878	C	A
19	chr19:15715996:A:T	0	15715996	T	A
19	chr19:15716083:G:A	0	15716083	A	G
19	chr19:15716179:A:T	0	15716179	T	A
19	chr19:15716342:C:T	0	15716342	T	C
19	chr19:15716465:C:T	0	15716465	T	C
19	chr19:15716655:T:C	0	15716655	C	T
19	chr19:15717362:T:C	0	15717362	C	T
19	chr19:15717511:A:G	0	15717511	G	A
19	chr19:15717596:A:C	0	15717596	C	A
19	chr19:15717664:G:C	0	15717664	C	G
19	chr19:15717819:T:C	0	15717819	C	T
19	chr19:15718554:C:T	0	15718554	T	C
19	chr19:15718569:A:G	0	15718569	G	A
19	chr19:15718938:A:G	0	15718938	G	A
19	chr19:15718960:T:C	0	15718960	C	T
19	chr19:15719658:G:A	0	15719658	A	G
19	chr19:15720686:A:C	0	15720686	C	A
19	chr19:15721148:A:G	0	15721148	G	A
19	chr19:15721266:A:T	0	15721266	T	A
19	chr19:15721506:A:T	0	15721506	T	A
19	chr19:15721538:T:C	0	15721538	C	T
19	chr19:15721585:A:G	0	15721585	G	A
19	chr19:15721616:T:C	0	15721616	C	T
19	chr19:15722120:A:T	0	15722120	T	A
19	chr19:15723148:G:A	0	15723148	A	G
19	chr19:15723840:C:T	0	15723840	T	C
19	chr19:15724288:G:T	0	15724288	T	G
19	chr19:15724439:T:C	0	15724439	C	T
19	chr19:15724712:C:T	0	15724712	T	C
19	chr19:15725041:G:C	0	15725041	C	G
19	chr19:15726654:C:A	0	15726654	A	C
19	chr19:15726712:C:T	0	15726712	T	C
19	chr19:15727010:C:G	0	15727010	G	C
19	chr19:15727319:G:A	0	15727319	A	G
19	chr19:15727880:C:T	0	15727880	T	C
19	chr19:15727936:A:G	0	15727936	G	A
19	chr19:15727943:AG:A	0	15727943	A	AG
19	chr19:15728162:T:A	0	15728162	A	T
19	chr19:15728271:C:T	0	15728271	T	C
19	chr19:15728364:C:T	0	15728364	T	C
19	chr19:15729100:G:A	0	15729100	A	G
19	chr19:15729111:C:T	0	15729111	T	C
19	chr19:15729265:A:C	0	15729265	C	A
19	chr19:15729375:T:C	0	15729375	C	T
19	chr19:15729525:T:A	0	15729525	A	T
19	chr19:15729987:G:A	0	15729987	A	G
19	chr19:15730739:A:G	0	15730739	G	A
19	chr19:15730889:TTTG:T	0	15730889	T	TTTG
19	chr19:15731063:TG:T	0	15731063	T	TG
19	chr19:15731441:A:G	0	15731441	G	A
19	chr19:15731982:G:A	0	15731982	A	G
19	chr19:15732156:T:C	0	15732156	C	T
19	chr19:15732253:A:G	0	15732253	G	A
19	chr19:15732611:A:T	0	15732611	T	A
19	chr19:15732900:C:T	0	15732900	T	C
19	chr19:15734013:G:A	0	15734013	A	G
19	chr19:15734237:A:G	0	15734237	G	A
19	chr19:15735555:C:T	0	15735555	T	C
19	chr19:15735913:C:T	0	15735913	T	C
19	chr19:15736173:G:A	0	15736173	A	G
19	chr19:15736681:A:G	0	15736681	G	A
19	chr19:15736799:T:C	0	15736799	C	T
19	chr19:15737309:C:T	0	15737309	T	C
19	chr19:15737595:T:A	0	15737595	A	T
19	chr19:15737922:C:T	0	15737922	T	C
19	chr19:15737994:C:T	0	15737994	T	C
19	chr19:15738103:C:A	0	15738103	A	C
19	chr19:15738346:C:T	0	15738346	T	C
19	chr19:15738829:A:G	0	15738829	G	A
19	chr19:15738873:G:A	0	15738873	A	G
19	chr19:15739189:A:G	0	15739189	G	A
19	chr19:15739483:A:G	0	15739483	G	A
19	chr19:15740006:C:G	0	15740006	G	C
19	chr19:15740419:C:T	0	15740419	T	C
19	chr19:15740451:A:G	0	15740451	G	A
19	chr19:15740551:A:G	0	15740551	G	A
19	chr19:15741413:A:C	0	15741413	C	A
19	chr19:15741553:G:A	0	15741553	A	G
19	chr19:15741734:C:T	0	15741734	T	C
19	chr19:15742270:G:A	0	15742270	A	G
19	chr19:15742340:C:T	0	15742340	T	C
19	chr19:15742907:C:A	0	15742907	A	C
19	chr19:15742924:T:C	0	15742924	C	T
19	chr19:15743004:T:A	0	15743004	A	T
19	chr19:15743014:T:G	0	15743014	G	T
19	chr19:15743068:C:T	0	15743068	T	C
19	chr19:15743086:C:T	0	15743086	T	C
19	chr19:15743652:C:T	0	15743652	T	C
19	chr19:15744234:G:A	0	15744234	A	G
19	chr19:15744262:T:C	0	15744262	C	T
19	chr19:15744536:G:A	0	15744536	A	G
19	chr19:15744738:G:A	0	15744738	A	G
19	chr19:15745322:C:T	0	15745322	T	C
19	chr19:15746700:T:G	0	15746700	G	T
19	chr19:15747369:G:A	0	15747369	A	G
19	chr19:15747714:T:C	0	15747714	C	T
19	chr19:15747957:G:A	0	15747957	A	G
19	chr19:15748109:C:T	0	15748109	T	C
19	chr19:15748443:T:A	0	15748443	A	T
19	chr19:15748838:G:GGAA	0	15748838	GGAA	G
19	chr19:15748902:G:A	0	15748902	A	G
19	chr19:15749294:T:A	0	15749294	A	T
19	chr19:15749916:C:T	0	15749916	T	C
19	chr19:15750298:G:A	0	15750298	A	G
19	chr19:15750815:G:A	0	15750815	A	G
19	chr19:15750862:C:T	0	15750862	T	C
19	chr19:15751637:A:G	0	15751637	G	A
19	chr19:15751726:C:T	0	15751726	T	C
19	chr19:15752213:T:C	0	15752213	C	T
19	chr19:15752535:G:A	0	15752535	A	G
19	chr19:15753069:T:C	0	15753069	C	T
19	chr19:15753717:G:T	0	15753717	T	G
19	chr19:15753805:A:C	0	15753805	C	A
19	chr19:15753992:A:G	0	15753992	G	A
19	chr19:15754084:G:A	0	15754084	A	G
19	chr19:15755682:A:T	0	15755682	T	A
19	chr19:15755722:C:T	0	15755722	T	C
19	chr19:15755723:G:A	0	15755723	A	G
19	chr19:15755728:G:T	0	15755728	T	G
19	chr19:15755845:T:C	0	15755845	C	T
19	chr19:15756027:T:A	0	15756027	A	T
19	chr19:15756038:T:A	0	15756038	A	T
19	chr19:15756365:A:T	0	15756365	T	A
19	chr19:15756495:T:C	0	15756495	C	T
19	chr19:15756806:A:G	0	15756806	G	A
19	chr19:15757737:TC:T	0	15757737	T	TC
19	chr19:15759436:G:A	0	15759436	A	G
19	chr19:15760405:C:G	0	15760405	G	C
19	chr19:15760475:T:A	0	15760475	A	T
19	chr19:15760688:A:G	0	15760688	G	A
19	chr19:15761031:C:A	0	15761031	A	C
19	chr19:15761226:A:T	0	15761226	T	A
19	chr19:15762071:G:A	0	15762071	A	G
19	chr19:15763800:T:C	0	15763800	C	T
19	chr19:15763964:G:C	0	15763964	C	G
19	chr19:15764296:C:T	0	15764296	T	C
19	chr19:15764326:C:G	0	15764326	G	C
19	chr19:15766179:C:T	0	15766179	T	C
19	chr19:15766502:A:T	0	15766502	T	A
19	chr19:15767084:C:T	0	15767084	T	C
19	chr19:15767566:T:C	0	15767566	C	T
19	chr19:15768431:T:C	0	15768431	C	T
19	chr19:15768504:T:C	0	15768504	C	T
19	chr19:15768712:G:T	0	15768712	T	G
19	chr19:15769085:G:A	0	15769085	A	G
19	chr19:15769096:G:A	0	15769096	A	G
19	chr19:15769103:T:A	0	15769103	A	T
19	chr19:15770096:A:C	0	15770096	C	A
19	chr19:15770941:A:C	0	15770941	C	A
19	chr19:15771099:A:G	0	15771099	G	A
19	chr19:15771426:A:C	0	15771426	C	A
19	chr19:15771978:C:T	0	15771978	T	C
19	chr19:15771986:T:A	0	15771986	A	T
19	chr19:15772074:C:T	0	15772074	T	C
19	chr19:15772170:A:G	0	15772170	G	A
19	chr19:15772171:T:G	0	15772171	G	T
19	chr19:15773463:G:A	0	15773463	A	G
19	chr19:15773607:G:A	0	15773607	A	G
19	chr19:15774000:A:T	0	15774000	T	A
19	chr19:15774758:G:A	0	15774758	A	G
19	chr19:15774984:C:T	0	15774984	T	C
19	chr19:15775132:C:T	0	15775132	T	C
19	chr19:15775274:G:A	0	15775274	A	G
19	chr19:15775732:G:A	0	15775732	A	G
19	chr19:15775755:A:G	0	15775755	G	A
19	chr19:15775998:G:A	0	15775998	A	G
19	chr19:15777003:G:C	0	15777003	C	G
19	chr19:15777291:G:A	0	15777291	A	G
19	chr19:15779816:G:A	0	15779816	A	G
19	chr19:15779915:G:T	0	15779915	T	G
19	chr19:15779961:T:G	0	15779961	G	T
19	chr19:15780680:A:G	0	15780680	G	A
19	chr19:15782468:C:T	0	15782468	T	C
19	chr19:15783475:A:G	0	15783475	G	A
19	chr19:15784365:A:G	0	15784365	G	A
19	chr19:15784862:G:A	0	15784862	A	G
19	chr19:15784960:A:G	0	15784960	G	A
19	chr19:15785083:GT:G	0	15785083	G	GT
19	chr19:15787914:A:G	0	15787914	G	A
19	chr19:15791398:T:G	0	15791398	G	T
19	chr19:15791559:A:C	0	15791559	C	A
19	chr19:15793351:G:A	0	15793351	A	G
19	chr19:15794043:G:A	0	15794043	A	G
19	chr19:15794621:T:C	0	15794621	C	T
19	chr19:15794695:T:C	0	15794695	C	T
19	chr19:15794829:C:T	0	15794829	T	C
19	chr19:15795279:A:G	0	15795279	G	A
19	chr19:15795455:A:G	0	15795455	G	A
19	chr19:15795666:G:C	0	15795666	C	G
19	chr19:15795688:A:G	0	15795688	G	A
19	chr19:15795859:G:A	0	15795859	A	G
19	chr19:15796068:G:A	0	15796068	A	G
19	chr19:15796305:G:A	0	15796305	A	G
19	chr19:15796894:G:A	0	15796894	A	G
19	chr19:15796910:G:A	0	15796910	A	G
19	chr19:15797098:C:T	0	15797098	T	C
19	chr19:15798475:G:T	0	15798475	T	G
19	chr19:15798636:C:T	0	15798636	T	C
19	chr19:15798669:C:A	0	15798669	A	C
19	chr19:15798706:C:T	0	15798706	T	C
19	chr19:15798920:C:G	0	15798920	G	C
19	chr19:15799053:A:G	0	15799053	G	A
19	chr19:15799213:A:G	0	15799213	G	A
19	chr19:15799618:G:A	0	15799618	A	G
19	chr19:15799847:G:A	0	15799847	A	G
19	chr19:15800007:T:C	0	15800007	C	T
19	chr19:15800186:G:T	0	15800186	T	G
19	chr19:15800187:T:G	0	15800187	G	T
19	chr19:15800406:G:A	0	15800406	A	G
19	chr19:15801598:A:G	0	15801598	G	A
19	chr19:15803106:G:A	0	15803106	A	G
19	chr19:15803643:T:C	0	15803643	C	T
19	chr19:15804498:G:C	0	15804498	C	G
19	chr19:15804801:G:C	0	15804801	C	G
19	chr19:15804855:C:T	0	15804855	T	C
19	chr19:15805667:T:C	0	15805667	C	T
19	chr19:15805846:G:A	0	15805846	A	G
19	chr19:15805852:TCA:T	0	15805852	T	TCA
19	chr19:15806200:G:A	0	15806200	A	G
19	chr19:15807570:C:T	0	15807570	T	C
19	chr19:15807645:G:A	0	15807645	A	G
19	chr19:15809941:T:C	0	15809941	C	T
19	chr19:15810860:AAAATAAAATAAAATAAAAATAAAG:A	0	15810860	A	AAAATAAAATAAAATAAAAATAAAG
19	chr19:15811038:A:G	0	15811038	G	A
19	chr19:15811224:C:T	0	15811224	T	C
19	chr19:15811526:T:C	0	15811526	C	T
19	chr19:15811692:G:C	0	15811692	C	G
19	chr19:15811914:C:T	0	15811914	T	C
19	chr19:15811947:G:A	0	15811947	A	G
19	chr19:15812779:CAGGAGCCGATCACGTCTGT:C	0	15812779	C	CAGGAGCCGATCACGTCTGT
19	chr19:15814661:T:A	0	15814661	A	T
19	chr19:15814688:A:G	0	15814688	G	A
19	chr19:15815605:T:C	0	15815605	C	T
19	chr19:15815788:A:G	0	15815788	G	A
19	chr19:15815916:G:C	0	15815916	C	G
19	chr19:15816039:T:G	0	15816039	G	T
19	chr19:15816236:G:C	0	15816236	C	G
19	chr19:15816246:T:A	0	15816246	A	T
19	chr19:15816510:T:C	0	15816510	C	T
19	chr19:15816800:A:G	0	15816800	G	A
19	chr19:15816939:T:C	0	15816939	C	T
19	chr19:15816960:C:T	0	15816960	T	C
19	chr19:15817013:C:T	0	15817013	T	C
19	chr19:15817351:G:A	0	15817351	A	G
19	chr19:15817365:G:A	0	15817365	A	G
19	chr19:15817390:A:G	0	15817390	G	A
19	chr19:15817451:A:G	0	15817451	G	A
19	chr19:15817596:T:C	0	15817596	C	T
19	chr19:15817782:G:A	0	15817782	A	G
19	chr19:15818059:TA:T	0	15818059	T	TA
19	chr19:15818323:T:G	0	15818323	G	T
19	chr19:15818478:A:G	0	15818478	G	A
19	chr19:15818828:G:A	0	15818828	A	G
19	chr19:15818858:C:G	0	15818858	G	C
19	chr19:15819933:T:C	0	15819933	C	T
19	chr19:15820438:T:C	0	15820438	C	T
19	chr19:15821051:C:A	0	15821051	A	C
19	chr19:15821802:A:G	0	15821802	G	A
19	chr19:15821874:G:A	0	15821874	A	G
19	chr19:15821950:A:G	0	15821950	G	A
19	chr19:15822131:A:G	0	15822131	G	A
19	chr19:15823846:A:G	0	15823846	G	A
19	chr19:15824020:C:G	0	15824020	G	C
19	chr19:15824411:G:A	0	15824411	A	G
19	chr19:15826247:C:A	0	15826247	A	C
19	chr19:15826769:C:T	0	15826769	T	C
19	chr19:15828009:C:T	0	15828009	T	C
19	chr19:15828447:T:C	0	15828447	C	T
19	chr19:15828729:A:G	0	15828729	G	A
19	chr19:15828838:A:AAAC	0	15828838	AAAC	A
19	chr19:15828882:C:T	0	15828882	T	C
19	chr19:15829077:C:T	0	15829077	T	C
19	chr19:15829186:C:T	0	15829186	T	C
19	chr19:15829235:C:T	0	15829235	T	C
19	chr19:15829265:T:C	0	15829265	C	T
19	chr19:15829373:G:C	0	15829373	C	G
19	chr19:15829416:G:C	0	15829416	C	G
19	chr19:15829670:C:T	0	15829670	T	C
19	chr19:15829809:A:AT	0	15829809	AT	A
19	chr19:15829817:T:C	0	15829817	C	T
19	chr19:15829849:G:A	0	15829849	A	G
19	chr19:15829861:C:T	0	15829861	T	C
19	chr19:15830199:A:C	0	15830199	C	A
19	chr19:15830209:A:C	0	15830209	C	A
19	chr19:15830252:A:G	0	15830252	G	A
19	chr19:15830290:C:T	0	15830290	T	C
19	chr19:15830367:C:T	0	15830367	T	C
19	chr19:15830441:C:T	0	15830441	T	C
19	chr19:15830558:T:C	0	15830558	C	T
19	chr19:15830607:G:A	0	15830607	A	G
19	chr19:15830645:A:G	0	15830645	G	A
19	chr19:15830770:C:T	0	15830770	T	C
19	chr19:15831005:A:G	0	15831005	G	A
19	chr19:15831310:T:C	0	15831310	C	T
19	chr19:15831385:G:A	0	15831385	A	G
19	chr19:15831440:G:A	0	15831440	A	G
19	chr19:15831448:C:T	0	15831448	T	C
19	chr19:15831588:C:A	0	15831588	A	C
19	chr19:15831704:G:C	0	15831704	C	G
19	chr19:15832110:C:T	0	15832110	T	C
19	chr19:15832474:T:C	0	15832474	C	T
19	chr19:15834271:C:T	0	15834271	T	C
19	chr19:15834434:T:C	0	15834434	C	T
19	chr19:15834754:A:C	0	15834754	C	A
19	chr19:15834804:T:A	0	15834804	A	T
19	chr19:15835819:C:T	0	15835819	T	C
19	chr19:15836252:C:T	0	15836252	T	C
19	chr19:15836407:G:A	0	15836407	A	G
19	chr19:15836497:G:C	0	15836497	C	G
19	chr19:15836791:C:T	0	15836791	T	C
19	chr19:15837576:T:C	0	15837576	C	T
19	chr19:15837736:A:G	0	15837736	G	A
19	chr19:15837752:G:A	0	15837752	A	G
19	chr19:15837851:G:A	0	15837851	A	G
19	chr19:15837990:A:G	0	15837990	G	A
19	chr19:15838595:T:C	0	15838595	C	T
19	chr19:15838946:G:A	0	15838946	A	G
19	chr19:15839085:G:A	0	15839085	A	G
19	chr19:15839599:T:C	0	15839599	C	T
19	chr19:15839888:G:A	0	15839888	A	G
19	chr19:15839945:T:A	0	15839945	A	T
19	chr19:15840135:T:G	0	15840135	G	T
19	chr19:15840385:T:C	0	15840385	C	T
19	chr19:15840482:G:T	0	15840482	T	G
19	chr19:15840492:T:C	0	15840492	C	T
19	chr19:15841233:T:C	0	15841233	C	T
19	chr19:15841363:T:C	0	15841363	C	T
19	chr19:15841470:G:A	0	15841470	A	G
19	chr19:15841661:A:T	0	15841661	T	A
19	chr19:15841665:T:C	0	15841665	C	T
19	chr19:15841694:T:G	0	15841694	G	T
19	chr19:15841799:A:G	0	15841799	G	A
19	chr19:15842282:G:C	0	15842282	C	G
19	chr19:15842433:A:G	0	15842433	G	A
19	chr19:15843264:GC:G	0	15843264	G	GC
19	chr19:15844933:A:T	0	15844933	T	A
19	chr19:15845258:T:A	0	15845258	A	T
19	chr19:15845369:G:A	0	15845369	A	G
19	chr19:15845667:T:C	0	15845667	C	T
19	chr19:15845707:T:C	0	15845707	C	T
19	chr19:15845964:AAGAC:A	0	15845964	A	AAGAC
19	chr19:15846490:A:G	0	15846490	G	A
19	chr19:15846694:T:G	0	15846694	G	T
19	chr19:15846720:G:A	0	15846720	A	G
19	chr19:15847673:T:C	0	15847673	C	T
19	chr19:15847859:A:C	0	15847859	C	A
19	chr19:15847872:G:T	0	15847872	T	G
19	chr19:15848595:T:C	0	15848595	C	T
19	chr19:15848618:AT:A	0	15848618	A	AT
19	chr19:15848727:T:C	0	15848727	C	T
19	chr19:15850463:C:G	0	15850463	G	C
19	chr19:15850557:A:G	0	15850557	G	A
19	chr19:15850941:T:C	0	15850941	C	T
19	chr19:15851000:T:A	0	15851000	A	T
19	chr19:15851083:T:C	0	15851083	C	T
19	chr19:15851202:G:T	0	15851202	T	G
19	chr19:15851359:T:C	0	15851359	C	T
19	chr19:15851520:T:G	0	15851520	G	T
19	chr19:15851699:A:G	0	15851699	G	A
19	chr19:15851885:C:T	0	15851885	T	C
19	chr19:15852885:A:G	0	15852885	G	A
19	chr19:15852964:C:T	0	15852964	T	C
19	chr19:15853393:T:C	0	15853393	C	T
19	chr19:15854069:G:A	0	15854069	A	G
19	chr19:15854070:T:C	0	15854070	C	T
19	chr19:15854091:C:A	0	15854091	A	C
19	chr19:15854266:A:G	0	15854266	G	A
19	chr19:15854280:G:A	0	15854280	A	G
19	chr19:15854291:G:A	0	15854291	A	G
19	chr19:15854448:G:T	0	15854448	T	G
19	chr19:15855043:G:A	0	15855043	A	G
19	chr19:15855090:G:A	0	15855090	A	G
19	chr19:15855101:C:T	0	15855101	T	C
19	chr19:15855154:T:C	0	15855154	C	T
19	chr19:15855467:T:A	0	15855467	A	T
19	chr19:15855501:G:A	0	15855501	A	G
19	chr19:15855532:A:G	0	15855532	G	A
19	chr19:15855916:G:A	0	15855916	A	G
19	chr19:15855933:T:C	0	15855933	C	T
19	chr19:15856049:A:G	0	15856049	G	A
19	chr19:15856109:G:A	0	15856109	A	G
19	chr19:15856136:T:C	0	15856136	C	T
19	chr19:15856181:C:T	0	15856181	T	C
19	chr19:15858761:G:A	0	15858761	A	G
19	chr19:15859293:G:A	0	15859293	A	G
19	chr19:15859495:G:A	0	15859495	A	G
19	chr19:15860663:C:T	0	15860663	T	C
19	chr19:15862041:A:G	0	15862041	G	A
19	chr19:15862360:A:G	0	15862360	G	A
19	chr19:15862394:C:T	0	15862394	T	C
19	chr19:15862772:C:T	0	15862772	T	C
19	chr19:15863463:G:A	0	15863463	A	G
19	chr19:15863694:T:C	0	15863694	C	T
19	chr19:15863853:C:T	0	15863853	T	C
19	chr19:15863877:T:C	0	15863877	C	T
19	chr19:15863894:A:G	0	15863894	G	A
19	chr19:15864704:A:G	0	15864704	G	A
19	chr19:15865040:G:A	0	15865040	A	G
19	chr19:15865242:A:G	0	15865242	G	A
19	chr19:15865386:A:G	0	15865386	G	A
19	chr19:15865555:G:A	0	15865555	A	G
19	chr19:15865674:A:T	0	15865674	T	A
19	chr19:15865682:C:T	0	15865682	T	C
19	chr19:15866146:G:A	0	15866146	A	G
19	chr19:15866265:T:C	0	15866265	C	T
19	chr19:15867004:A:G	0	15867004	G	A
19	chr19:15867697:C:T	0	15867697	T	C
19	chr19:15867776:C:T	0	15867776	T	C
19	chr19:15867831:T:G	0	15867831	G	T
19	chr19:15867841:C:T	0	15867841	T	C
19	chr19:15868125:G:A	0	15868125	A	G
19	chr19:15868183:G:C	0	15868183	C	G
19	chr19:15868189:A:G	0	15868189	G	A
19	chr19:15868226:A:G	0	15868226	G	A
19	chr19:15868891:G:T	0	15868891	T	G
19	chr19:15868905:A:G	0	15868905	G	A
19	chr19:15869550:G:C	0	15869550	C	G
19	chr19:15869614:C:T	0	15869614	T	C
19	chr19:15869682:T:G	0	15869682	G	T
19	chr19:15869719:T:C	0	15869719	C	T
19	chr19:15869873:T:C	0	15869873	C	T
19	chr19:15870191:TC:T	0	15870191	T	TC
19	chr19:15870215:G:C	0	15870215	C	G
19	chr19:15870271:C:T	0	15870271	T	C
19	chr19:15870316:C:T	0	15870316	T	C
19	chr19:15870591:G:A	0	15870591	A	G
19	chr19:15870712:C:T	0	15870712	T	C
19	chr19:15870995:A:G	0	15870995	G	A
19	chr19:15871011:G:A	0	15871011	A	G
19	chr19:15871102:T:C	0	15871102	C	T
19	chr19:15871163:A:C	0	15871163	C	A
19	chr19:15871604:G:A	0	15871604	A	G
19	chr19:15871750:A:C	0	15871750	C	A
19	chr19:15871848:A:G	0	15871848	G	A
19	chr19:15871890:C:T	0	15871890	T	C
19	chr19:15871897:T:C	0	15871897	C	T
19	chr19:15871911:A:G	0	15871911	G	A
19	chr19:15871950:T:C	0	15871950	C	T
19	chr19:15872054:C:T	0	15872054	T	C
19	chr19:15872616:A:G	0	15872616	G	A
19	chr19:15872889:T:TGCTG	0	15872889	TGCTG	T
19	chr19:15872891:A:G	0	15872891	G	A
19	chr19:15872926:A:G	0	15872926	G	A
19	chr19:15873074:A:G	0	15873074	G	A
19	chr19:15873161:G:A	0	15873161	A	G
19	chr19:15873192:A:T	0	15873192	T	A
19	chr19:15874060:C:T	0	15874060	T	C
19	chr19:15874101:G:A	0	15874101	A	G
19	chr19:15874199:C:T	0	15874199	T	C
19	chr19:15874257:C:T	0	15874257	T	C
19	chr19:15875654:C:T	0	15875654	T	C
19	chr19:15875820:A:T	0	15875820	T	A
19	chr19:15875837:C:T	0	15875837	T	C
19	chr19:15876423:A:T	0	15876423	T	A
19	chr19:15876522:G:A	0	15876522	A	G
19	chr19:15877156:C:T	0	15877156	T	C
19	chr19:15877157:G:A	0	15877157	A	G
19	chr19:15877848:T:C	0	15877848	C	T
19	chr19:15877942:CTT:C	0	15877942	C	CTT
19	chr19:15878230:C:G	0	15878230	G	C
19	chr19:15878357:C:T	0	15878357	T	C
19	chr19:15878374:G:A	0	15878374	A	G
19	chr19:15878595:C:T	0	15878595	T	C
19	chr19:15879061:T:A	0	15879061	A	T
19	chr19:15879238:A:G	0	15879238	G	A
19	chr19:15879621:C:T	0	15879621	T	C
19	chr19:15880866:C:T	0	15880866	T	C
19	chr19:15881743:A:G	0	15881743	G	A
19	chr19:15884978:C:T	0	15884978	T	C
19	chr19:15884994:C:CT	0	15884994	CT	C
19	chr19:15884995:A:T	0	15884995	T	A
19	chr19:15885092:T:C	0	15885092	C	T
19	chr19:15885164:C:A	0	15885164	A	C
19	chr19:15885435:A:G	0	15885435	G	A
19	chr19:15885482:A:G	0	15885482	G	A
19	chr19:15885539:A:T	0	15885539	T	A
19	chr19:15886010:G:A	0	15886010	A	G
19	chr19:15886097:C:T	0	15886097	T	C
19	chr19:15886612:A:C	0	15886612	C	A
19	chr19:15886726:G:C	0	15886726	C	G
19	chr19:15886754:G:A	0	15886754	A	G
19	chr19:15887112:C:T	0	15887112	T	C
19	chr19:15887388:A:T	0	15887388	T	A
19	chr19:15888021:CAGATAT:C	0	15888021	C	CAGATAT
19	chr19:15888788:A:G	0	15888788	G	A
19	chr19:15888817:C:T	0	15888817	T	C
19	chr19:15889356:C:T	0	15889356	T	C
19	chr19:15890405:C:A	0	15890405	A	C
19	chr19:15890930:G:A	0	15890930	A	G
19	chr19:15891042:G:T	0	15891042	T	G
19	chr19:15891487:C:T	0	15891487	T	C
19	chr19:15892841:T:C	0	15892841	C	T
19	chr19:15892885:C:T	0	15892885	T	C
19	chr19:15892942:T:C	0	15892942	C	T
19	chr19:15893561:A:T	0	15893561	T	A
19	chr19:15893586:C:G	0	15893586	G	C
19	chr19:15893990:C:A	0	15893990	A	C
19	chr19:15894193:C:T	0	15894193	T	C
19	chr19:15894206:G:A	0	15894206	A	G
19	chr19:15894209:T:C	0	15894209	C	T
19	chr19:15894294:C:T	0	15894294	T	C
19	chr19:15894375:C:T	0	15894375	T	C
19	chr19:15894422:A:G	0	15894422	G	A
19	chr19:15894466:G:C	0	15894466	C	G
19	chr19:15894486:C:T	0	15894486	T	C
19	chr19:15894711:G:T	0	15894711	T	G
19	chr19:15894805:A:T	0	15894805	T	A
19	chr19:15895264:T:A	0	15895264	A	T
19	chr19:15895291:T:C	0	15895291	C	T
19	chr19:15895368:A:G	0	15895368	G	A
19	chr19:15895603:G:A	0	15895603	A	G
19	chr19:15895801:T:C	0	15895801	C	T
19	chr19:15896044:A:C	0	15896044	C	A
19	chr19:15896974:A:G	0	15896974	G	A
19	chr19:15897289:T:C	0	15897289	C	T
19	chr19:15897578:A:C	0	15897578	C	A
19	chr19:15897624:A:G	0	15897624	G	A
19	chr19:15897702:A:G	0	15897702	G	A
19	chr19:15897833:G:A	0	15897833	A	G
19	chr19:15898323:G:A	0	15898323	A	G
19	chr19:15898324:G:T	0	15898324	T	G
19	chr19:15898578:A:G	0	15898578	G	A
19	chr19:15900141:G:T	0	15900141	T	G
19	chr19:15900196:G:A	0	15900196	A	G
19	chr19:15900263:G:A	0	15900263	A	G
19	chr19:15900424:C:T	0	15900424	T	C
19	chr19:15900953:C:G	0	15900953	G	C
19	chr19:15901319:G:T	0	15901319	T	G
19	chr19:15901320:T:C	0	15901320	C	T
19	chr19:15901458:A:C	0	15901458	C	A
19	chr19:15901802:A:G	0	15901802	G	A
19	chr19:15901947:C:T	0	15901947	T	C
19	chr19:15902317:C:T	0	15902317	T	C
19	chr19:15902497:G:GCAGA	0	15902497	GCAGA	G
19	chr19:15902528:T:C	0	15902528	C	T
19	chr19:15902606:T:C	0	15902606	C	T
19	chr19:15902848:A:G	0	15902848	G	A
19	chr19:15903005:G:A	0	15903005	A	G
19	chr19:15903064:G:C	0	15903064	C	G
19	chr19:15903354:G:C	0	15903354	C	G
19	chr19:15903365:CAA:C	0	15903365	C	CAA
19	chr19:15903563:T:C	0	15903563	C	T
19	chr19:15903752:G:A	0	15903752	A	G
19	chr19:15903821:A:G	0	15903821	G	A
19	chr19:15904289:T:C	0	15904289	C	T
19	chr19:15904644:C:CA	0	15904644	CA	C
19	chr19:15904695:CTG:C	0	15904695	C	CTG
19	chr19:15904841:A:T	0	15904841	T	A
19	chr19:15904901:A:G	0	15904901	G	A
19	chr19:15904974:C:G	0	15904974	G	C
19	chr19:15905074:A:T	0	15905074	T	A
19	chr19:15905607:G:A	0	15905607	A	G
19	chr19:15906003:AT:A	0	15906003	A	AT
19	chr19:15906223:A:T	0	15906223	T	A
19	chr19:15906317:G:T	0	15906317	T	G
19	chr19:15906781:T:C	0	15906781	C	T
19	chr19:15906807:G:A	0	15906807	A	G
19	chr19:15907063:T:C	0	15907063	C	T
19	chr19:15907064:G:A	0	15907064	A	G
19	chr19:15907225:A:G	0	15907225	G	A
19	chr19:15907240:A:C	0	15907240	C	A
19	chr19:15907368:C:T	0	15907368	T	C
19	chr19:15908171:C:A	0	15908171	A	C
19	chr19:15909566:C:T	0	15909566	T	C
19	chr19:15909720:G:A	0	15909720	A	G
19	chr19:15909814:C:T	0	15909814	T	C
19	chr19:15910145:C:A	0	15910145	A	C
19	chr19:15910388:G:A	0	15910388	A	G
19	chr19:15911078:G:A	0	15911078	A	G
19	chr19:15911097:T:C	0	15911097	C	T
19	chr19:15911190:A:G	0	15911190	G	A
19	chr19:15911334:A:G	0	15911334	G	A
19	chr19:15912306:C:T	0	15912306	T	C
19	chr19:15912567:A:G	0	15912567	G	A
19	chr19:15912568:G:A	0	15912568	A	G
19	chr19:15912925:T:C	0	15912925	C	T
19	chr19:15913626:A:T	0	15913626	T	A
19	chr19:15913728:A:G	0	15913728	G	A
19	chr19:15913929:A:G	0	15913929	G	A
19	chr19:15914366:C:T	0	15914366	T	C
19	chr19:15914502:T:G	0	15914502	G	T
19	chr19:15915330:T:C	0	15915330	C	T
19	chr19:15915394:A:G	0	15915394	G	A
19	chr19:15915453:T:A	0	15915453	A	T
19	chr19:15915870:G:A	0	15915870	A	G
19	chr19:15916084:G:A	0	15916084	A	G
19	chr19:15916257:T:C	0	15916257	C	T
19	chr19:15916321:G:C	0	15916321	C	G
19	chr19:15916355:G:A	0	15916355	A	G
19	chr19:15916358:G:A	0	15916358	A	G
19	chr19:15916937:A:G	0	15916937	G	A
19	chr19:15917981:G:A	0	15917981	A	G
19	chr19:15918449:T:A	0	15918449	A	T
19	chr19:15919045:T:A	0	15919045	A	T
19	chr19:15919073:C:T	0	15919073	T	C
19	chr19:15919298:A:C	0	15919298	C	A
19	chr19:15919648:G:T	0	15919648	T	G
19	chr19:15919683:C:T	0	15919683	T	C
19	chr19:15920096:G:C	0	15920096	C	G
19	chr19:15920378:A:T	0	15920378	T	A
19	chr19:15920604:T:C	0	15920604	C	T
19	chr19:15920632:C:T	0	15920632	T	C
19	chr19:15921574:A:G	0	15921574	G	A
19	chr19:15921833:A:C	0	15921833	C	A
19	chr19:15922569:G:T	0	15922569	T	G
19	chr19:15922675:C:T	0	15922675	T	C
19	chr19:15922808:C:T	0	15922808	T	C
19	chr19:15922843:C:T	0	15922843	T	C
19	chr19:15923904:A:G	0	15923904	G	A
19	chr19:15924313:A:G	0	15924313	G	A
19	chr19:15924664:C:T	0	15924664	T	C
19	chr19:15924684:C:T	0	15924684	T	C
19	chr19:15924707:G:A	0	15924707	A	G
19	chr19:15925187:A:G	0	15925187	G	A
19	chr19:15926400:A:G	0	15926400	G	A
19	chr19:15926413:C:T	0	15926413	T	C
19	chr19:15926442:T:A	0	15926442	A	T
19	chr19:15926443:T:C	0	15926443	C	T
19	chr19:15926848:G:GT	0	15926848	GT	G
19	chr19:15926852:ACT:A	0	15926852	A	ACT
19	chr19:15927524:G:A	0	15927524	A	G
19	chr19:15927555:C:G	0	15927555	G	C
19	chr19:15928110:C:T	0	15928110	T	C
19	chr19:15928539:A:T	0	15928539	T	A
19	chr19:15928586:C:T	0	15928586	T	C
19	chr19:15928643:C:G	0	15928643	G	C
19	chr19:15928663:A:C	0	15928663	C	A
19	chr19:15928822:A:G	0	15928822	G	A
19	chr19:15928981:T:G	0	15928981	G	T
19	chr19:15928993:G:A	0	15928993	A	G
19	chr19:15929163:G:A	0	15929163	A	G
19	chr19:15929186:C:T	0	15929186	T	C
19	chr19:15929482:A:G	0	15929482	G	A
19	chr19:15929956:T:A	0	15929956	A	T
19	chr19:15930109:A:AT	0	15930109	AT	A
19	chr19:15930313:G:A	0	15930313	A	G
19	chr19:15930340:C:G	0	15930340	G	C
19	chr19:15931448:G:A	0	15931448	A	G
19	chr19:15934331:T:C	0	15934331	C	T
19	chr19:15934939:G:A	0	15934939	A	G
19	chr19:15935081:G:A	0	15935081	A	G
19	chr19:15935668:G:T	0	15935668	T	G
19	chr19:15935840:C:A	0	15935840	A	C
19	chr19:15936886:A:T	0	15936886	T	A
19	chr19:15936948:T:C	0	15936948	C	T
19	chr19:15937203:A:G	0	15937203	G	A
19	chr19:15938038:G:A	0	15938038	A	G
19	chr19:15938434:T:A	0	15938434	A	T
19	chr19:15938626:A:C	0	15938626	C	A
19	chr19:15940121:G:A	0	15940121	A	G
19	chr19:15940904:A:G	0	15940904	G	A
19	chr19:15941028:A:C	0	15941028	C	A
19	chr19:15941092:T:C	0	15941092	C	T
19	chr19:15941737:C:T	0	15941737	T	C
19	chr19:15941856:G:A	0	15941856	A	G
19	chr19:15942296:T:C	0	15942296	C	T
19	chr19:15942333:C:A	0	15942333	A	C
19	chr19:15942909:G:A	0	15942909	A	G
19	chr19:15943009:TC:T	0	15943009	T	TC
19	chr19:15943080:C:T	0	15943080	T	C
19	chr19:15943107:C:T	0	15943107	T	C
19	chr19:15943570:G:A	0	15943570	A	G
19	chr19:15944380:T:C	0	15944380	C	T
19	chr19:15944703:A:G	0	15944703	G	A
19	chr19:15944877:T:C	0	15944877	C	T
19	chr19:15945422:C:T	0	15945422	T	C
19	chr19:15945472:C:T	0	15945472	T	C
19	chr19:15945647:G:A	0	15945647	A	G
19	chr19:15946867:C:T	0	15946867	T	C
19	chr19:15947538:A:T	0	15947538	T	A
19	chr19:15947561:G:A	0	15947561	A	G
19	chr19:15947721:T:A	0	15947721	A	T
19	chr19:15948514:C:T	0	15948514	T	C
19	chr19:15948673:A:G	0	15948673	G	A
19	chr19:15948696:A:G	0	15948696	G	A
19	chr19:15949848:A:G	0	15949848	G	A
19	chr19:15950806:G:A	0	15950806	A	G
19	chr19:15950931:C:CTG	0	15950931	CTG	C
19	chr19:15950940:TAG:T	0	15950940	T	TAG
19	chr19:15951171:C:G	0	15951171	G	C
19	chr19:15952831:T:C	0	15952831	C	T
19	chr19:15953005:G:A	0	15953005	A	G
19	chr19:15953045:G:T	0	15953045	T	G
19	chr19:15953421:G:A	0	15953421	A	G
19	chr19:15953644:A:G	0	15953644	G	A
19	chr19:15954038:A:C	0	15954038	C	A
19	chr19:15954039:C:T	0	15954039	T	C
19	chr19:15954174:A:T	0	15954174	T	A
19	chr19:15954359:G:T	0	15954359	T	G
19	chr19:15954703:A:G	0	15954703	G	A
19	chr19:15954862:G:A	0	15954862	A	G
19	chr19:15955283:C:T	0	15955283	T	C
19	chr19:15955537:A:G	0	15955537	G	A
19	chr19:15956000:A:T	0	15956000	T	A
19	chr19:15956402:G:A	0	15956402	A	G
19	chr19:15956403:T:C	0	15956403	C	T
19	chr19:15956741:A:G	0	15956741	G	A
19	chr19:15956751:C:T	0	15956751	T	C
19	chr19:15956979:C:A	0	15956979	A	C
19	chr19:15957104:T:C	0	15957104	C	T
19	chr19:15957263:A:G	0	15957263	G	A
19	chr19:15957481:A:G	0	15957481	G	A
19	chr19:15957668:G:T	0	15957668	T	G
19	chr19:15957877:A:C	0	15957877	C	A
19	chr19:15958045:G:A	0	15958045	A	G
19	chr19:15958297:C:A	0	15958297	A	C
19	chr19:15958351:A:T	0	15958351	T	A
19	chr19:15958833:G:A	0	15958833	A	G
19	chr19:15958856:T:C	0	15958856	C	T
19	chr19:15959180:T:C	0	15959180	C	T
19	chr19:15959731:G:A	0	15959731	A	G
19	chr19:15959826:G:A	0	15959826	A	G
19	chr19:15959828:G:A	0	15959828	A	G
19	chr19:15959983:G:A	0	15959983	A	G
19	chr19:15960080:G:A	0	15960080	A	G
19	chr19:15960351:G:C	0	15960351	C	G
19	chr19:15960512:G:C	0	15960512	C	G
19	chr19:15960557:A:T	0	15960557	T	A
19	chr19:15960642:G:A	0	15960642	A	G
19	chr19:15961048:C:A	0	15961048	A	C
19	chr19:15961082:T:C	0	15961082	C	T
19	chr19:15961227:A:C	0	15961227	C	A
19	chr19:15961343:T:G	0	15961343	G	T
19	chr19:15961631:A:G	0	15961631	G	A
19	chr19:15961648:G:A	0	15961648	A	G
19	chr19:15961833:G:A	0	15961833	A	G
19	chr19:15962132:A:G	0	15962132	G	A
19	chr19:15962269:T:A	0	15962269	A	T
19	chr19:15962425:C:T	0	15962425	T	C
19	chr19:15962943:G:T	0	15962943	T	G
19	chr19:15963863:G:C	0	15963863	C	G
19	chr19:15964055:C:T	0	15964055	T	C
19	chr19:15964166:G:A	0	15964166	A	G
19	chr19:15964170:C:T	0	15964170	T	C
19	chr19:15964367:T:C	0	15964367	C	T
19	chr19:15964401:A:G	0	15964401	G	A
19	chr19:15964809:C:T	0	15964809	T	C
19	chr19:15964868:C:T	0	15964868	T	C
19	chr19:15965697:T:G	0	15965697	G	T
19	chr19:15965842:C:T	0	15965842	T	C
19	chr19:15966462:T:C	0	15966462	C	T
19	chr19:15966802:C:A	0	15966802	A	C
19	chr19:15966849:A:G	0	15966849	G	A
19	chr19:15967010:C:T	0	15967010	T	C
19	chr19:15967118:C:T	0	15967118	T	C
19	chr19:15967128:G:A	0	15967128	A	G
19	chr19:15967145:G:C	0	15967145	C	G
19	chr19:15967554:A:G	0	15967554	G	A
19	chr19:15967662:C:T	0	15967662	T	C
19	chr19:15967883:G:A	0	15967883	A	G
19	chr19:15967962:G:T	0	15967962	T	G
19	chr19:15968156:A:G	0	15968156	G	A
19	chr19:15968201:A:G	0	15968201	G	A
19	chr19:15968503:A:G	0	15968503	G	A
19	chr19:15968506:G:A	0	15968506	A	G
19	chr19:15969011:T:C	0	15969011	C	T
19	chr19:15969016:CA:C	0	15969016	C	CA
19	chr19:15969398:G:C	0	15969398	C	G
19	chr19:15969503:C:T	0	15969503	T	C
19	chr19:15969715:G:A	0	15969715	A	G
19	chr19:15970052:G:A	0	15970052	A	G
19	chr19:15970108:T:A	0	15970108	A	T
19	chr19:15970137:T:C	0	15970137	C	T
19	chr19:15970391:A:G	0	15970391	G	A
19	chr19:15970405:A:G	0	15970405	G	A
19	chr19:15970536:AATAAATAT:A	0	15970536	A	AATAAATAT
19	chr19:15970745:T:C	0	15970745	C	T
19	chr19:15970800:G:C	0	15970800	C	G
19	chr19:15970933:G:A	0	15970933	A	G
19	chr19:15971098:G:A	0	15971098	A	G
19	chr19:15971245:C:A	0	15971245	A	C
19	chr19:15971399:C:T	0	15971399	T	C
19	chr19:15971435:C:G	0	15971435	G	C
19	chr19:15971564:T:C	0	15971564	C	T
19	chr19:15971861:C:A	0	15971861	A	C
19	chr19:15971889:A:AT	0	15971889	AT	A
19	chr19:15972015:T:C	0	15972015	C	T
19	chr19:15972547:A:G	0	15972547	G	A
19	chr19:15973335:A:T	0	15973335	T	A
19	chr19:15973370:A:T	0	15973370	T	A
19	chr19:15973664:G:A	0	15973664	A	G
19	chr19:15973901:C:T	0	15973901	T	C
19	chr19:15974374:T:C	0	15974374	C	T
19	chr19:15974491:T:G	0	15974491	G	T
19	chr19:15974572:AC:A	0	15974572	A	AC
19	chr19:15974592:C:T	0	15974592	T	C
19	chr19:15974786:T:G	0	15974786	G	T
19	chr19:15974968:A:G	0	15974968	G	A
19	chr19:15975034:T:C	0	15975034	C	T
19	chr19:15975504:T:C	0	15975504	C	T
19	chr19:15975570:G:C	0	15975570	C	G
19	chr19:15976247:C:T	0	15976247	T	C
19	chr19:15976478:T:C	0	15976478	C	T
19	chr19:15976504:G:A	0	15976504	A	G
19	chr19:15976636:A:C	0	15976636	C	A
19	chr19:15976643:T:A	0	15976643	A	T
19	chr19:15977193:C:T	0	15977193	T	C
19	chr19:15977210:G:A	0	15977210	A	G
19	chr19:15977657:C:T	0	15977657	T	C
19	chr19:15977790:C:T	0	15977790	T	C
19	chr19:15977900:G:A	0	15977900	A	G
19	chr19:15978423:G:A	0	15978423	A	G
19	chr19:15978465:A:C	0	15978465	C	A
19	chr19:15978489:C:T	0	15978489	T	C
19	chr19:15978506:T:G	0	15978506	G	T
19	chr19:15978871:C:T	0	15978871	T	C
19	chr19:15978891:G:A	0	15978891	A	G
19	chr19:15979115:C:T	0	15979115	T	C
19	chr19:15979444:C:T	0	15979444	T	C
19	chr19:15979691:C:T	0	15979691	T	C
19	chr19:15979818:G:C	0	15979818	C	G
19	chr19:15979819:C:T	0	15979819	T	C
19	chr19:15980127:CATT:C	0	15980127	C	CATT
19	chr19:15980184:C:G	0	15980184	G	C
19	chr19:15980430:G:A	0	15980430	A	G
19	chr19:15980433:A:G	0	15980433	G	A
19	chr19:15980439:G:A	0	15980439	A	G
19	chr19:15980604:C:CA	0	15980604	CA	C
19	chr19:15980835:C:T	0	15980835	T	C
19	chr19:15980976:G:A	0	15980976	A	G
19	chr19:15981160:T:C	0	15981160	C	T
19	chr19:15981382:A:G	0	15981382	G	A
19	chr19:15981415:A:G	0	15981415	G	A
19	chr19:15981438:G:C	0	15981438	C	G
19	chr19:15981454:G:A	0	15981454	A	G
19	chr19:15981477:C:T	0	15981477	T	C
19	chr19:15981841:G:A	0	15981841	A	G
19	chr19:15981890:A:AAG	0	15981890	AAG	A
19	chr19:15981892:C:T	0	15981892	T	C
19	chr19:15982052:T:C	0	15982052	C	T
19	chr19:15982190:A:G	0	15982190	G	A
19	chr19:15982194:A:G	0	15982194	G	A
19	chr19:15982382:T:A	0	15982382	A	T
19	chr19:15982406:A:G	0	15982406	G	A
19	chr19:15982512:G:A	0	15982512	A	G
19	chr19:15982570:A:G	0	15982570	G	A
19	chr19:15982678:T:C	0	15982678	C	T
19	chr19:15983096:G:A	0	15983096	A	G
19	chr19:15983427:T:C	0	15983427	C	T
19	chr19:15983643:G:T	0	15983643	T	G
19	chr19:15983984:C:T	0	15983984	T	C
19	chr19:15984079:G:A	0	15984079	A	G
19	chr19:15984178:G:A	0	15984178	A	G
19	chr19:15984269:T:A	0	15984269	A	T
19	chr19:15984367:T:C	0	15984367	C	T
19	chr19:15984378:A:T	0	15984378	T	A
19	chr19:15984726:A:C	0	15984726	C	A
19	chr19:15984884:G:T	0	15984884	T	G
19	chr19:15984982:G:C	0	15984982	C	G
19	chr19:15985159:T:C	0	15985159	C	T
19	chr19:15986161:G:A	0	15986161	A	G
19	chr19:15986165:A:G	0	15986165	G	A
19	chr19:15986552:G:A	0	15986552	A	G
19	chr19:15986901:A:G	0	15986901	G	A
19	chr19:15988947:G:A	0	15988947	A	G
19	chr19:15989554:T:C	0	15989554	C	T
19	chr19:15990108:G:A	0	15990108	A	G
19	chr19:15991727:A:G	0	15991727	G	A
19	chr19:15991972:A:C	0	15991972	C	A
19	chr19:15992308:A:G	0	15992308	G	A
19	chr19:15992695:C:T	0	15992695	T	C
19	chr19:15993355:G:T	0	15993355	T	G
19	chr19:15993695:A:T	0	15993695	T	A
19	chr19:15993696:T:G	0	15993696	G	T
19	chr19:15994235:A:G	0	15994235	G	A
19	chr19:15994279:C:T	0	15994279	T	C
19	chr19:15994285:A:G	0	15994285	G	A
19	chr19:15994403:C:T	0	15994403	T	C
19	chr19:15994460:T:C	0	15994460	C	T
19	chr19:15994821:T:C	0	15994821	C	T
19	chr19:15995267:G:A	0	15995267	A	G
19	chr19:15995756:A:ACAGCTTGGGC	0	15995756	ACAGCTTGGGC	A
19	chr19:15995963:C:T	0	15995963	T	C
19	chr19:15996043:C:T	0	15996043	T	C
19	chr19:15996269:C:T	0	15996269	T	C
19	chr19:15996685:A:C	0	15996685	C	A
19	chr19:15996697:T:C	0	15996697	C	T
19	chr19:15996806:C:T	0	15996806	T	C
19	chr19:15997392:A:G	0	15997392	G	A
19	chr19:15997621:G:A	0	15997621	A	G
19	chr19:15997984:C:A	0	15997984	A	C
19	chr19:15998087:T:C	0	15998087	C	T
19	chr19:15998112:T:C	0	15998112	C	T
19	chr19:15998568:C:T	0	15998568	T	C
19	chr19:15998716:G:A	0	15998716	A	G
19	chr19:15999039:C:T	0	15999039	T	C
19	chr19:15999429:AG:A	0	15999429	A	AG
19	chr19:15999543:T:A	0	15999543	A	T
19	chr19:15999547:A:G	0	15999547	G	A
19	chr19:15999802:G:A	0	15999802	A	G
19	chr19:15999987:G:A	0	15999987	A	G
19	chr19:16000069:C:T	0	16000069	T	C
19	chr19:16000221:G:A	0	16000221	A	G
19	chr19:16000228:A:G	0	16000228	G	A
19	chr19:16000501:A:G	0	16000501	G	A
19	chr19:16000865:T:C	0	16000865	C	T
19	chr19:16000901:C:T	0	16000901	T	C
19	chr19:16001183:T:G	0	16001183	G	T
19	chr19:16001196:A:G	0	16001196	G	A
19	chr19:16001620:T:C	0	16001620	C	T
19	chr19:16001701:G:C	0	16001701	C	G
19	chr19:16001876:C:G	0	16001876	G	C
19	chr19:16002065:A:G	0	16002065	G	A
19	chr19:16002354:C:T	0	16002354	T	C
19	chr19:16002769:G:T	0	16002769	T	G
19	chr19:16002805:T:G	0	16002805	G	T
19	chr19:16003198:C:T	0	16003198	T	C
19	chr19:16003569:A:AGCTAGTGGCCT	0	16003569	AGCTAGTGGCCT	A
19	chr19:16003831:G:A	0	16003831	A	G
19	chr19:16003953:C:A	0	16003953	A	C
19	chr19:16004123:C:T	0	16004123	T	C
19	chr19:16004189:A:G	0	16004189	G	A
19	chr19:16004247:C:T	0	16004247	T	C
19	chr19:16004422:C:T	0	16004422	T	C
19	chr19:16004873:C:T	0	16004873	T	C
19	chr19:16005038:G:A	0	16005038	A	G
19	chr19:16005165:C:T	0	16005165	T	C
19	chr19:16005166:G:A	0	16005166	A	G
19	chr19:16005214:C:A	0	16005214	A	C
19	chr19:16005439:A:G	0	16005439	G	A
19	chr19:16005765:C:A	0	16005765	A	C
19	chr19:16005773:G:A	0	16005773	A	G
19	chr19:16005823:C:T	0	16005823	T	C
19	chr19:16006174:C:T	0	16006174	T	C
19	chr19:16006553:T:C	0	16006553	C	T
19	chr19:16006682:A:ATTGCC	0	16006682	ATTGCC	A
19	chr19:16006945:T:C	0	16006945	C	T
19	chr19:16007270:A:G	0	16007270	G	A
19	chr19:16007420:T:C	0	16007420	C	T
19	chr19:16007629:C:T	0	16007629	T	C
19	chr19:16007924:C:T	0	16007924	T	C
19	chr19:16007977:A:T	0	16007977	T	A
19	chr19:16008000:A:G	0	16008000	G	A
19	chr19:16008035:T:C	0	16008035	C	T
19	chr19:16008191:G:A	0	16008191	A	G
19	chr19:16008761:A:G	0	16008761	G	A
19	chr19:16008851:A:G	0	16008851	G	A
19	chr19:16008919:A:G	0	16008919	G	A
19	chr19:16009169:T:A	0	16009169	A	T
19	chr19:16009203:C:T	0	16009203	T	C
19	chr19:16009338:T:A	0	16009338	A	T
19	chr19:16009663:A:G	0	16009663	G	A
19	chr19:16009915:A:G	0	16009915	G	A
19	chr19:16010079:C:T	0	16010079	T	C
19	chr19:16010577:A:G	0	16010577	G	A
19	chr19:16010810:A:G	0	16010810	G	A
19	chr19:16011346:G:A	0	16011346	A	G
19	chr19:16011390:A:G	0	16011390	G	A
19	chr19:16011399:T:C	0	16011399	C	T
19	chr19:16012035:T:A	0	16012035	A	T
19	chr19:16012323:T:C	0	16012323	C	T
19	chr19:16012865:A:G	0	16012865	G	A
19	chr19:16013362:G:A	0	16013362	A	G
19	chr19:16013597:C:T	0	16013597	T	C
19	chr19:16013732:G:A	0	16013732	A	G
19	chr19:16013808:A:G	0	16013808	G	A
19	chr19:16014665:C:T	0	16014665	T	C
19	chr19:16014791:T:A	0	16014791	A	T
19	chr19:16014802:T:C	0	16014802	C	T
19	chr19:16015328:T:C	0	16015328	C	T
19	chr19:16015532:T:C	0	16015532	C	T
19	chr19:16015686:G:A	0	16015686	A	G
19	chr19:16015956:T:C	0	16015956	C	T
19	chr19:16015985:C:T	0	16015985	T	C
19	chr19:16016011:G:A	0	16016011	A	G
19	chr19:16016490:A:T	0	16016490	T	A
19	chr19:16016991:A:G	0	16016991	G	A
19	chr19:16017604:A:G	0	16017604	G	A
19	chr19:16018089:C:T	0	16018089	T	C
19	chr19:16018093:G:A	0	16018093	A	G
19	chr19:16018427:T:A	0	16018427	A	T
19	chr19:16018513:G:A	0	16018513	A	G
19	chr19:16018630:C:T	0	16018630	T	C
19	chr19:16018706:T:C	0	16018706	C	T
19	chr19:16018720:C:T	0	16018720	T	C
19	chr19:16019060:G:A	0	16019060	A	G
19	chr19:16019794:T:C	0	16019794	C	T
19	chr19:16020164:C:T	0	16020164	T	C
19	chr19:16020220:T:C	0	16020220	C	T
19	chr19:16020869:T:C	0	16020869	C	T
19	chr19:16021187:G:A	0	16021187	A	G
19	chr19:16021351:C:T	0	16021351	T	C
19	chr19:16021436:C:T	0	16021436	T	C
19	chr19:16021577:T:TA	0	16021577	TA	T
19	chr19:16021630:C:T	0	16021630	T	C
19	chr19:16021748:C:T	0	16021748	T	C
19	chr19:16023775:C:T	0	16023775	T	C
19	chr19:16024102:G:A	0	16024102	A	G
19	chr19:16024886:C:T	0	16024886	T	C
19	chr19:16025595:C:T	0	16025595	T	C
19	chr19:16026215:C:A	0	16026215	A	C
19	chr19:16026242:A:C	0	16026242	C	A
19	chr19:16026308:G:A	0	16026308	A	G
19	chr19:16026390:A:G	0	16026390	G	A
19	chr19:16026658:G:C	0	16026658	C	G
19	chr19:16028277:T:C	0	16028277	C	T
19	chr19:16030162:T:C	0	16030162	C	T
19	chr19:16030485:G:A	0	16030485	A	G
19	chr19:16030528:G:A	0	16030528	A	G
19	chr19:16030569:C:A	0	16030569	A	C
19	chr19:16030660:C:T	0	16030660	T	C
19	chr19:16030752:T:A	0	16030752	A	T
19	chr19:16030950:G:A	0	16030950	A	G
19	chr19:16031032:C:A	0	16031032	A	C
19	chr19:16031179:A:G	0	16031179	G	A
19	chr19:16031354:G:A	0	16031354	A	G
19	chr19:16031934:G:A	0	16031934	A	G
19	chr19:16031983:T:C	0	16031983	C	T
19	chr19:16032170:A:G	0	16032170	G	A
19	chr19:16032274:G:A	0	16032274	A	G
19	chr19:16032305:A:T	0	16032305	T	A
19	chr19:16032317:A:G	0	16032317	G	A
19	chr19:16032318:G:A	0	16032318	A	G
19	chr19:16032341:G:T	0	16032341	T	G
19	chr19:16032393:A:C	0	16032393	C	A
19	chr19:16032668:G:A	0	16032668	A	G
19	chr19:16033776:A:G	0	16033776	G	A
19	chr19:16033817:T:C	0	16033817	C	T
19	chr19:16035590:A:G	0	16035590	G	A
19	chr19:16036141:C:T	0	16036141	T	C
19	chr19:16036926:T:C	0	16036926	C	T
19	chr19:16037213:C:A	0	16037213	A	C
19	chr19:16038223:G:T	0	16038223	T	G
19	chr19:16038761:C:T	0	16038761	T	C
19	chr19:16039694:C:T	0	16039694	T	C
19	chr19:16039824:T:A	0	16039824	A	T
19	chr19:16039856:T:G	0	16039856	G	T
19	chr19:16039916:G:A	0	16039916	A	G
19	chr19:16039969:A:G	0	16039969	G	A
19	chr19:16040080:TTTTCA:T	0	16040080	T	TTTTCA
19	chr19:16040413:C:A	0	16040413	A	C
19	chr19:16040766:C:G	0	16040766	G	C
19	chr19:16040794:A:G	0	16040794	G	A
19	chr19:16040865:A:G	0	16040865	G	A
19	chr19:16040895:A:G	0	16040895	G	A
19	chr19:16040922:T:C	0	16040922	C	T
19	chr19:16040930:G:T	0	16040930	T	G
19	chr19:16041021:T:C	0	16041021	C	T
19	chr19:16041064:C:T	0	16041064	T	C
19	chr19:16041600:AC:A	0	16041600	A	AC
19	chr19:16042635:G:A	0	16042635	A	G
19	chr19:16043951:A:G	0	16043951	G	A
19	chr19:16044052:G:A	0	16044052	A	G
19	chr19:16044100:A:G	0	16044100	G	A
19	chr19:16044301:C:T	0	16044301	T	C
19	chr19:16044534:C:A	0	16044534	A	C
19	chr19:16046625:G:A	0	16046625	A	G
19	chr19:16046837:A:G	0	16046837	G	A
19	chr19:16048376:G:A	0	16048376	A	G
19	chr19:16048683:G:A	0	16048683	A	G
19	chr19:16048743:A:G	0	16048743	G	A
19	chr19:16048789:T:A	0	16048789	A	T
19	chr19:16049388:T:C	0	16049388	C	T
19	chr19:16049573:T:TA	0	16049573	TA	T
19	chr19:16049574:T:TGC	0	16049574	TGC	T
19	chr19:16050452:C:T	0	16050452	T	C
19	chr19:16050473:T:G	0	16050473	G	T
19	chr19:16051100:C:A	0	16051100	A	C
19	chr19:16051495:A:C	0	16051495	C	A
19	chr19:16051506:C:G	0	16051506	G	C
19	chr19:16051582:T:C	0	16051582	C	T
19	chr19:16052775:C:T	0	16052775	T	C
19	chr19:16052776:A:G	0	16052776	G	A
19	chr19:16053581:C:A	0	16053581	A	C
19	chr19:16053821:A:G	0	16053821	G	A
19	chr19:16054096:C:T	0	16054096	T	C
19	chr19:16054465:C:T	0	16054465	T	C
19	chr19:16056682:A:G	0	16056682	G	A
19	chr19:16056720:G:A	0	16056720	A	G
19	chr19:16056850:A:G	0	16056850	G	A
19	chr19:16056951:T:C	0	16056951	C	T
19	chr19:16056979:A:G	0	16056979	G	A
19	chr19:16057124:C:T	0	16057124	T	C
19	chr19:16057153:G:A	0	16057153	A	G
19	chr19:16057165:C:T	0	16057165	T	C
19	chr19:16057266:C:T	0	16057266	T	C
19	chr19:16057274:C:T	0	16057274	T	C
19	chr19:16058085:A:AT	0	16058085	AT	A
19	chr19:16058155:A:G	0	16058155	G	A
19	chr19:16058490:A:G	0	16058490	G	A
19	chr19:16058538:A:G	0	16058538	G	A
19	chr19:16058710:A:G	0	16058710	G	A
19	chr19:16059131:C:T	0	16059131	T	C
19	chr19:16059595:A:G	0	16059595	G	A
19	chr19:16060032:A:T	0	16060032	T	A
19	chr19:16060089:C:T	0	16060089	T	C
19	chr19:16060117:G:A	0	16060117	A	G
19	chr19:16060118:A:C	0	16060118	C	A
19	chr19:16060457:A:G	0	16060457	G	A
19	chr19:16060551:T:G	0	16060551	G	T
19	chr19:16060561:T:C	0	16060561	C	T
19	chr19:16060763:G:A	0	16060763	A	G
19	chr19:16060798:T:C	0	16060798	C	T
19	chr19:16061209:G:A	0	16061209	A	G
19	chr19:16061244:GC:G	0	16061244	G	GC
19	chr19:16061476:C:T	0	16061476	T	C
19	chr19:16061577:A:G	0	16061577	G	A
19	chr19:16061585:T:C	0	16061585	C	T
19	chr19:16062011:C:G	0	16062011	G	C
19	chr19:16062156:C:T	0	16062156	T	C
19	chr19:16062344:G:A	0	16062344	A	G
19	chr19:16062561:T:C	0	16062561	C	T
19	chr19:16062620:A:C	0	16062620	C	A
19	chr19:16063143:T:C	0	16063143	C	T
19	chr19:16063159:A:G	0	16063159	G	A
19	chr19:16063847:C:A	0	16063847	A	C
19	chr19:16064438:G:C	0	16064438	C	G
19	chr19:16064990:A:G	0	16064990	G	A
19	chr19:16065514:T:A	0	16065514	A	T
19	chr19:16066130:A:G	0	16066130	G	A
19	chr19:16066408:G:A	0	16066408	A	G
19	chr19:16067440:G:A	0	16067440	A	G
19	chr19:16068278:G:A	0	16068278	A	G
19	chr19:16069121:G:A	0	16069121	A	G
19	chr19:16070027:C:A	0	16070027	A	C
19	chr19:16070995:T:C	0	16070995	C	T
19	chr19:16072601:G:A	0	16072601	A	G
19	chr19:16072608:C:A	0	16072608	A	C
19	chr19:16072703:G:A	0	16072703	A	G
19	chr19:16072935:C:T	0	16072935	T	C
19	chr19:16073242:C:A	0	16073242	A	C
19	chr19:16073490:T:A	0	16073490	A	T
19	chr19:16073558:C:T	0	16073558	T	C
19	chr19:16074300:G:A	0	16074300	A	G
19	chr19:16074557:G:C	0	16074557	C	G
19	chr19:16074561:T:C	0	16074561	C	T
19	chr19:16074749:G:A	0	16074749	A	G
19	chr19:16074947:T:C	0	16074947	C	T
19	chr19:16075129:C:T	0	16075129	T	C
19	chr19:16075655:G:T	0	16075655	T	G
19	chr19:16075656:G:A	0	16075656	A	G
19	chr19:16075788:T:C	0	16075788	C	T
19	chr19:16075962:G:A	0	16075962	A	G
19	chr19:16077513:G:A	0	16077513	A	G
19	chr19:16077710:T:TA	0	16077710	TA	T
19	chr19:16077789:T:C	0	16077789	C	T
19	chr19:16078433:A:T	0	16078433	T	A
19	chr19:16078510:A:G	0	16078510	G	A
19	chr19:16079992:G:A	0	16079992	A	G
19	chr19:16080102:G:A	0	16080102	A	G
19	chr19:16081150:G:A	0	16081150	A	G
19	chr19:16082088:A:G	0	16082088	G	A
19	chr19:16082148:A:G	0	16082148	G	A
19	chr19:16082527:G:T	0	16082527	T	G
19	chr19:16082540:C:T	0	16082540	T	C
19	chr19:16083694:G:A	0	16083694	A	G
19	chr19:16084227:G:A	0	16084227	A	G
19	chr19:16085954:G:A	0	16085954	A	G
19	chr19:16086235:A:T	0	16086235	T	A
19	chr19:16086510:T:C	0	16086510	C	T
19	chr19:16086611:A:G	0	16086611	G	A
19	chr19:16088467:CT:C	0	16088467	C	CT
19	chr19:16089568:C:T	0	16089568	T	C
19	chr19:16089920:G:A	0	16089920	A	G
19	chr19:16090248:C:T	0	16090248	T	C
19	chr19:16090326:T:C	0	16090326	C	T
19	chr19:16090413:T:C	0	16090413	C	T
19	chr19:16091114:A:G	0	16091114	G	A
19	chr19:16092494:C:A	0	16092494	A	C
19	chr19:16092928:C:G	0	16092928	G	C
19	chr19:16094866:C:G	0	16094866	G	C
19	chr19:16095202:C:T	0	16095202	T	C
19	chr19:16098387:C:G	0	16098387	G	C
19	chr19:16101000:T:C	0	16101000	C	T
19	chr19:16103874:G:A	0	16103874	A	G
19	chr19:16104360:A:G	0	16104360	G	A
19	chr19:16104529:G:A	0	16104529	A	G
19	chr19:16106643:T:C	0	16106643	C	T
19	chr19:16106674:T:C	0	16106674	C	T
19	chr19:16107024:T:C	0	16107024	C	T
19	chr19:16107702:C:T	0	16107702	T	C
19	chr19:16108149:C:A	0	16108149	A	C
19	chr19:16108683:C:A	0	16108683	A	C
19	chr19:16108731:A:T	0	16108731	T	A
19	chr19:16108757:A:G	0	16108757	G	A
19	chr19:16108941:G:A	0	16108941	A	G
19	chr19:16109334:G:C	0	16109334	C	G
19	chr19:16109454:A:G	0	16109454	G	A
19	chr19:16109533:C:T	0	16109533	T	C
19	chr19:16109833:T:C	0	16109833	C	T
19	chr19:16110083:T:C	0	16110083	C	T
19	chr19:16110469:G:T	0	16110469	T	G
19	chr19:16110470:C:T	0	16110470	T	C
19	chr19:16111231:C:G	0	16111231	G	C
19	chr19:16111317:C:T	0	16111317	T	C
19	chr19:16111486:A:C	0	16111486	C	A
19	chr19:16111505:G:A	0	16111505	A	G
19	chr19:16111515:G:C	0	16111515	C	G
19	chr19:16111622:C:T	0	16111622	T	C
19	chr19:16112477:T:C	0	16112477	C	T
19	chr19:16113042:T:C	0	16113042	C	T
19	chr19:16114064:G:A	0	16114064	A	G
19	chr19:16114274:T:A	0	16114274	A	T
19	chr19:16114716:C:G	0	16114716	G	C
19	chr19:16114814:C:T	0	16114814	T	C
19	chr19:16114894:A:G	0	16114894	G	A
19	chr19:16115227:G:A	0	16115227	A	G
19	chr19:16118003:C:T	0	16118003	T	C
19	chr19:16118160:G:A	0	16118160	A	G
19	chr19:16118426:A:G	0	16118426	G	A
19	chr19:16119245:G:A	0	16119245	A	G
19	chr19:16120083:A:G	0	16120083	G	A
19	chr19:16120905:C:A	0	16120905	A	C
19	chr19:16121137:A:G	0	16121137	G	A
19	chr19:16121286:A:G	0	16121286	G	A
19	chr19:16121570:AG:A	0	16121570	A	AG
19	chr19:16121698:A:G	0	16121698	G	A
19	chr19:16121977:T:C	0	16121977	C	T
19	chr19:16123378:T:C	0	16123378	C	T
19	chr19:16124236:G:T	0	16124236	T	G
19	chr19:16124498:C:A	0	16124498	A	C
19	chr19:16124559:G:A	0	16124559	A	G
19	chr19:16124927:C:T	0	16124927	T	C
19	chr19:16125194:T:G	0	16125194	G	T
19	chr19:16125747:G:A	0	16125747	A	G
19	chr19:16126733:T:C	0	16126733	C	T
19	chr19:16126795:T:C	0	16126795	C	T
19	chr19:16126807:A:G	0	16126807	G	A
19	chr19:16127260:T:C	0	16127260	C	T
19	chr19:16127469:C:T	0	16127469	T	C
19	chr19:16127796:C:T	0	16127796	T	C
19	chr19:16128492:T:C	0	16128492	C	T
19	chr19:16129067:G:A	0	16129067	A	G
19	chr19:16129157:C:CCTT	0	16129157	CCTT	C
19	chr19:16129190:G:A	0	16129190	A	G
19	chr19:16129317:G:A	0	16129317	A	G
19	chr19:16129917:T:C	0	16129917	C	T
19	chr19:16130644:C:T	0	16130644	T	C
19	chr19:16131074:T:A	0	16131074	A	T
19	chr19:16131076:G:A	0	16131076	A	G
19	chr19:16131923:C:T	0	16131923	T	C
19	chr19:16132606:C:T	0	16132606	T	C
19	chr19:16132985:T:C	0	16132985	C	T
19	chr19:16133516:G:C	0	16133516	C	G
19	chr19:16134294:A:G	0	16134294	G	A
19	chr19:16134457:C:T	0	16134457	T	C
19	chr19:16134574:G:A	0	16134574	A	G
19	chr19:16134887:A:G	0	16134887	G	A
19	chr19:16134940:CAT:C	0	16134940	C	CAT
19	chr19:16135135:G:A	0	16135135	A	G
19	chr19:16135290:A:G	0	16135290	G	A
19	chr19:16135667:T:C	0	16135667	C	T
19	chr19:16135851:G:T	0	16135851	T	G
19	chr19:16135947:C:T	0	16135947	T	C
19	chr19:16136032:G:A	0	16136032	A	G
19	chr19:16136855:G:A	0	16136855	A	G
19	chr19:16137386:G:C	0	16137386	C	G
19	chr19:16137434:C:T	0	16137434	T	C
19	chr19:16138134:C:T	0	16138134	T	C
19	chr19:16138163:C:T	0	16138163	T	C
19	chr19:16138582:C:T	0	16138582	T	C
19	chr19:16140708:A:G	0	16140708	G	A
19	chr19:16142333:C:T	0	16142333	T	C
19	chr19:16142368:T:C	0	16142368	C	T
19	chr19:16142931:C:T	0	16142931	T	C
19	chr19:16143612:T:C	0	16143612	C	T
19	chr19:16143787:A:G	0	16143787	G	A
19	chr19:16143890:A:G	0	16143890	G	A
19	chr19:16144502:T:C	0	16144502	C	T
19	chr19:16145299:G:A	0	16145299	A	G
19	chr19:16145724:T:C	0	16145724	C	T
19	chr19:16148210:A:G	0	16148210	G	A
19	chr19:16148251:T:C	0	16148251	C	T
19	chr19:16148573:G:A	0	16148573	A	G
19	chr19:16148650:C:T	0	16148650	T	C
19	chr19:16148813:C:T	0	16148813	T	C
19	chr19:16149082:A:G	0	16149082	G	A
19	chr19:16150871:A:G	0	16150871	G	A
19	chr19:16153961:T:C	0	16153961	C	T
19	chr19:16154207:C:T	0	16154207	T	C
19	chr19:16154431:C:T	0	16154431	T	C
19	chr19:16154684:G:A	0	16154684	A	G
19	chr19:16157853:C:T	0	16157853	T	C
19	chr19:16157855:T:C	0	16157855	C	T
19	chr19:16158021:A:G	0	16158021	G	A
19	chr19:16158045:T:C	0	16158045	C	T
19	chr19:16158674:G:A	0	16158674	A	G
19	chr19:16158696:C:T	0	16158696	T	C
19	chr19:16158858:T:C	0	16158858	C	T
19	chr19:16159430:C:T	0	16159430	T	C
19	chr19:16161708:T:C	0	16161708	C	T
19	chr19:16161878:A:G	0	16161878	G	A
19	chr19:16162409:A:G	0	16162409	G	A
19	chr19:16163185:C:T	0	16163185	T	C
19	chr19:16163204:G:A	0	16163204	A	G
19	chr19:16163280:C:T	0	16163280	T	C
19	chr19:16163906:A:T	0	16163906	T	A
19	chr19:16164704:A:G	0	16164704	G	A
19	chr19:16164961:A:G	0	16164961	G	A
19	chr19:16167854:C:A	0	16167854	A	C
19	chr19:16168442:T:C	0	16168442	C	T
19	chr19:16169856:G:A	0	16169856	A	G
19	chr19:16169894:G:A	0	16169894	A	G
19	chr19:16170165:A:C	0	16170165	C	A
19	chr19:16170369:G:C	0	16170369	C	G
19	chr19:16170898:A:G	0	16170898	G	A
19	chr19:16170901:G:A	0	16170901	A	G
19	chr19:16171030:C:T	0	16171030	T	C
19	chr19:16171320:A:G	0	16171320	G	A
19	chr19:16171706:T:C	0	16171706	C	T
19	chr19:16171872:C:T	0	16171872	T	C
19	chr19:16172077:A:G	0	16172077	G	A
19	chr19:16172235:A:G	0	16172235	G	A
19	chr19:16172356:T:C	0	16172356	C	T
19	chr19:16172990:G:A	0	16172990	A	G
19	chr19:16174979:G:A	0	16174979	A	G
19	chr19:16175280:A:G	0	16175280	G	A
19	chr19:16175459:C:T	0	16175459	T	C
19	chr19:16175928:T:C	0	16175928	C	T
19	chr19:16176409:C:T	0	16176409	T	C
19	chr19:16176634:G:T	0	16176634	T	G
19	chr19:16176801:T:C	0	16176801	C	T
19	chr19:16177353:G:A	0	16177353	A	G
19	chr19:16177756:A:G	0	16177756	G	A
19	chr19:16177917:T:TAA	0	16177917	TAA	T
19	chr19:16178085:G:A	0	16178085	A	G
19	chr19:16178331:A:G	0	16178331	G	A
19	chr19:16178363:G:A	0	16178363	A	G
19	chr19:16178516:T:C	0	16178516	C	T
19	chr19:16178721:A:ACT	0	16178721	ACT	A
19	chr19:16178878:C:A	0	16178878	A	C
19	chr19:16180971:G:A	0	16180971	A	G
19	chr19:16181546:G:A	0	16181546	A	G
19	chr19:16181748:C:T	0	16181748	T	C
19	chr19:16181889:C:T	0	16181889	T	C
19	chr19:16182181:T:C	0	16182181	C	T
19	chr19:16182726:G:T	0	16182726	T	G
19	chr19:16182802:T:G	0	16182802	G	T
19	chr19:16184299:T:C	0	16184299	C	T
19	chr19:16184582:A:G	0	16184582	G	A
19	chr19:16186097:C:T	0	16186097	T	C
19	chr19:16186939:G:A	0	16186939	A	G
19	chr19:16190289:C:T	0	16190289	T	C
19	chr19:16190501:A:G	0	16190501	G	A
19	chr19:16190733:G:C	0	16190733	C	G
19	chr19:16192204:C:T	0	16192204	T	C
19	chr19:16193931:T:C	0	16193931	C	T
19	chr19:16194017:T:C	0	16194017	C	T
19	chr19:16196035:G:A	0	16196035	A	G
19	chr19:16196432:G:A	0	16196432	A	G
19	chr19:16199112:A:G	0	16199112	G	A
19	chr19:16199814:C:T	0	16199814	T	C
19	chr19:16200259:G:A	0	16200259	A	G
19	chr19:16201908:T:C	0	16201908	C	T
19	chr19:16203113:C:T	0	16203113	T	C
19	chr19:16203966:A:G	0	16203966	G	A
19	chr19:16204412:C:T	0	16204412	T	C
19	chr19:16204712:G:A	0	16204712	A	G
19	chr19:16204916:C:T	0	16204916	T	C
19	chr19:16206965:G:A	0	16206965	A	G
19	chr19:16207063:G:A	0	16207063	A	G
19	chr19:16207522:G:A	0	16207522	A	G
19	chr19:16207523:A:G	0	16207523	G	A
19	chr19:16207886:A:G	0	16207886	G	A
19	chr19:16207970:C:T	0	16207970	T	C
19	chr19:16209942:C:T	0	16209942	T	C
19	chr19:16210236:T:C	0	16210236	C	T
19	chr19:16210262:A:G	0	16210262	G	A
19	chr19:16211556:A:T	0	16211556	T	A
19	chr19:16212762:C:T	0	16212762	T	C
19	chr19:16213271:T:C	0	16213271	C	T
19	chr19:16213401:T:C	0	16213401	C	T
19	chr19:16214512:C:T	0	16214512	T	C
19	chr19:16215087:G:T	0	16215087	T	G
19	chr19:16216080:A:G	0	16216080	G	A
19	chr19:16216220:C:T	0	16216220	T	C
19	chr19:16216570:T:C	0	16216570	C	T
19	chr19:16216944:T:C	0	16216944	C	T
19	chr19:16217234:A:C	0	16217234	C	A
19	chr19:16217577:C:T	0	16217577	T	C
19	chr19:16217871:C:T	0	16217871	T	C
19	chr19:16218180:G:A	0	16218180	A	G
19	chr19:16218242:A:C	0	16218242	C	A
19	chr19:16218487:T:C	0	16218487	C	T
19	chr19:16218557:G:A	0	16218557	A	G
19	chr19:16219126:A:G	0	16219126	G	A
19	chr19:16219232:A:G	0	16219232	G	A
19	chr19:16219397:TG:T	0	16219397	T	TG
19	chr19:16219401:T:G	0	16219401	G	T
19	chr19:16220542:C:T	0	16220542	T	C
19	chr19:16221196:T:C	0	16221196	C	T
19	chr19:16221275:C:T	0	16221275	T	C
19	chr19:16221523:A:G	0	16221523	G	A
19	chr19:16222188:TTATTATTAC:T	0	16222188	T	TTATTATTAC
19	chr19:16223109:T:C	0	16223109	C	T
19	chr19:16223187:G:A	0	16223187	A	G
19	chr19:16223203:T:G	0	16223203	G	T
19	chr19:16223213:G:A	0	16223213	A	G
19	chr19:16223312:C:G	0	16223312	G	C
19	chr19:16224166:G:A	0	16224166	A	G
19	chr19:16224349:C:T	0	16224349	T	C
19	chr19:16224482:G:A	0	16224482	A	G
19	chr19:16225088:A:T	0	16225088	T	A
19	chr19:16225383:A:G	0	16225383	G	A
19	chr19:16225403:AG:A	0	16225403	A	AG
19	chr19:16225432:A:T	0	16225432	T	A
19	chr19:16225900:G:T	0	16225900	T	G
19	chr19:16226137:TA:T	0	16226137	T	TA
19	chr19:16226140:AG:A	0	16226140	A	AG
19	chr19:16226612:T:C	0	16226612	C	T
19	chr19:16226777:C:T	0	16226777	T	C
19	chr19:16226848:C:T	0	16226848	T	C
19	chr19:16226936:G:A	0	16226936	A	G
19	chr19:16227313:TG:T	0	16227313	T	TG
19	chr19:16227721:G:A	0	16227721	A	G
19	chr19:16228258:G:A	0	16228258	A	G
19	chr19:16228904:C:T	0	16228904	T	C
19	chr19:16229114:G:A	0	16229114	A	G
19	chr19:16229319:A:G	0	16229319	G	A
19	chr19:16229469:A:G	0	16229469	G	A
19	chr19:16230485:G:C	0	16230485	C	G
19	chr19:16230828:C:T	0	16230828	T	C
19	chr19:16231333:A:G	0	16231333	G	A
19	chr19:16231501:G:C	0	16231501	C	G
19	chr19:16231692:C:T	0	16231692	T	C
19	chr19:16231781:T:A	0	16231781	A	T
19	chr19:16233003:G:A	0	16233003	A	G
19	chr19:16233036:T:A	0	16233036	A	T
19	chr19:16233146:A:G	0	16233146	G	A
19	chr19:16233717:C:G	0	16233717	G	C
19	chr19:16233836:A:G	0	16233836	G	A
19	chr19:16234288:T:C	0	16234288	C	T
19	chr19:16235365:A:G	0	16235365	G	A
19	chr19:16236438:G:A	0	16236438	A	G
19	chr19:16238039:C:T	0	16238039	T	C
19	chr19:16238440:T:C	0	16238440	C	T
19	chr19:16238475:A:G	0	16238475	G	A
19	chr19:16239825:A:G	0	16239825	G	A
19	chr19:16239978:A:G	0	16239978	G	A
19	chr19:16241592:C:T	0	16241592	T	C
19	chr19:16241673:G:A	0	16241673	A	G
19	chr19:16241949:C:T	0	16241949	T	C
19	chr19:16242827:T:C	0	16242827	C	T
19	chr19:16244324:A:G	0	16244324	G	A
19	chr19:16244647:G:A	0	16244647	A	G
19	chr19:16244703:G:A	0	16244703	A	G
19	chr19:16244755:G:A	0	16244755	A	G
19	chr19:16244841:T:A	0	16244841	A	T
19	chr19:16245143:G:A	0	16245143	A	G
19	chr19:16245148:G:A	0	16245148	A	G
19	chr19:16245275:C:T	0	16245275	T	C
19	chr19:16245414:C:T	0	16245414	T	C
19	chr19:16245739:G:A	0	16245739	A	G
19	chr19:16245795:G:A	0	16245795	A	G
19	chr19:16246427:A:T	0	16246427	T	A
19	chr19:16246877:C:A	0	16246877	A	C
19	chr19:16247638:T:C	0	16247638	C	T
19	chr19:16248279:A:G	0	16248279	G	A
19	chr19:16248635:C:T	0	16248635	T	C
19	chr19:16248826:G:A	0	16248826	A	G
19	chr19:16249443:T:G	0	16249443	G	T
19	chr19:16250004:G:A	0	16250004	A	G
19	chr19:16250115:A:G	0	16250115	G	A
19	chr19:16250729:A:C	0	16250729	C	A
19	chr19:16251169:T:A	0	16251169	A	T
19	chr19:16251261:C:T	0	16251261	T	C
19	chr19:16251463:G:A	0	16251463	A	G
19	chr19:16251639:G:T	0	16251639	T	G
19	chr19:16252089:C:T	0	16252089	T	C
19	chr19:16252693:G:T	0	16252693	T	G
19	chr19:16253472:CACAAA:C	0	16253472	C	CACAAA
19	chr19:16253903:G:A	0	16253903	A	G
19	chr19:16254287:T:C	0	16254287	C	T
19	chr19:16254369:G:A	0	16254369	A	G
19	chr19:16254775:T:C	0	16254775	C	T
19	chr19:16254790:A:G	0	16254790	G	A
19	chr19:16254844:C:T	0	16254844	T	C
19	chr19:16255159:T:G	0	16255159	G	T
19	chr19:16255729:G:C	0	16255729	C	G
19	chr19:16255734:T:C	0	16255734	C	T
19	chr19:16256126:A:G	0	16256126	G	A
19	chr19:16256169:A:G	0	16256169	G	A
19	chr19:16257213:T:C	0	16257213	C	T
19	chr19:16257273:A:G	0	16257273	G	A
19	chr19:16257713:A:G	0	16257713	G	A
19	chr19:16257717:A:C	0	16257717	C	A
19	chr19:16258113:T:A	0	16258113	A	T
19	chr19:16258482:G:C	0	16258482	C	G
19	chr19:16258599:C:T	0	16258599	T	C
19	chr19:16258665:G:A	0	16258665	A	G
19	chr19:16259176:G:A	0	16259176	A	G
19	chr19:16259205:C:T	0	16259205	T	C
19	chr19:16259399:G:A	0	16259399	A	G
19	chr19:16259558:C:T	0	16259558	T	C
19	chr19:16259677:C:A	0	16259677	A	C
19	chr19:16259860:A:T	0	16259860	T	A
19	chr19:16260254:G:A	0	16260254	A	G
19	chr19:16260336:G:A	0	16260336	A	G
19	chr19:16260654:G:A	0	16260654	A	G
19	chr19:16260658:C:T	0	16260658	T	C
19	chr19:16260979:T:C	0	16260979	C	T
19	chr19:16261007:C:T	0	16261007	T	C
19	chr19:16261046:C:T	0	16261046	T	C
19	chr19:16262260:G:A	0	16262260	A	G
19	chr19:16263080:A:G	0	16263080	G	A
19	chr19:16264107:G:A	0	16264107	A	G
19	chr19:16264362:G:A	0	16264362	A	G
19	chr19:16264384:A:C	0	16264384	C	A
19	chr19:16264470:C:G	0	16264470	G	C
19	chr19:16264543:G:A	0	16264543	A	G
19	chr19:16265018:T:C	0	16265018	C	T
19	chr19:16265335:A:G	0	16265335	G	A
19	chr19:16265580:C:T	0	16265580	T	C
19	chr19:16265973:C:A	0	16265973	A	C
19	chr19:16266921:T:C	0	16266921	C	T
19	chr19:16268049:G:A	0	16268049	A	G
19	chr19:16268317:G:A	0	16268317	A	G
19	chr19:16269516:C:T	0	16269516	T	C
19	chr19:16270085:C:A	0	16270085	A	C
19	chr19:16273905:G:T	0	16273905	T	G
19	chr19:16274839:C:G	0	16274839	G	C
19	chr19:16274903:T:C	0	16274903	C	T
19	chr19:16274959:G:A	0	16274959	A	G
19	chr19:16275248:G:A	0	16275248	A	G
19	chr19:16276829:T:C	0	16276829	C	T
19	chr19:16276889:A:G	0	16276889	G	A
19	chr19:16278647:A:G	0	16278647	G	A
19	chr19:16280507:C:T	0	16280507	T	C
19	chr19:16280916:G:T	0	16280916	T	G
19	chr19:16281293:C:T	0	16281293	T	C
19	chr19:16281352:T:C	0	16281352	C	T
19	chr19:16281549:A:G	0	16281549	G	A
19	chr19:16283349:A:T	0	16283349	T	A
19	chr19:16283955:C:G	0	16283955	G	C
19	chr19:16284723:T:A	0	16284723	A	T
19	chr19:16284785:G:A	0	16284785	A	G
19	chr19:16285015:C:A	0	16285015	A	C
19	chr19:16287532:T:C	0	16287532	C	T
19	chr19:16287558:T:C	0	16287558	C	T
19	chr19:16287785:G:A	0	16287785	A	G
19	chr19:16288240:A:G	0	16288240	G	A
19	chr19:16288876:T:C	0	16288876	C	T
19	chr19:16288913:C:T	0	16288913	T	C
19	chr19:16291247:T:C	0	16291247	C	T
19	chr19:16293710:C:T	0	16293710	T	C
19	chr19:16293849:T:A	0	16293849	A	T
19	chr19:16293894:T:C	0	16293894	C	T
19	chr19:16293911:C:T	0	16293911	T	C
19	chr19:16294043:A:G	0	16294043	G	A
19	chr19:16294067:C:A	0	16294067	A	C
19	chr19:16294249:G:A	0	16294249	A	G
19	chr19:16294306:T:C	0	16294306	C	T
19	chr19:16294433:C:T	0	16294433	T	C
19	chr19:16294593:G:A	0	16294593	A	G
19	chr19:16295199:C:T	0	16295199	T	C
19	chr19:16295223:A:G	0	16295223	G	A
19	chr19:16295451:G:A	0	16295451	A	G
19	chr19:16296007:C:T	0	16296007	T	C
19	chr19:16296033:A:G	0	16296033	G	A
19	chr19:16296200:G:C	0	16296200	C	G
19	chr19:16296936:G:A	0	16296936	A	G
19	chr19:16296965:A:G	0	16296965	G	A
19	chr19:16297198:T:C	0	16297198	C	T
19	chr19:16297607:T:G	0	16297607	G	T
19	chr19:16298165:G:A	0	16298165	A	G
19	chr19:16298288:C:T	0	16298288	T	C
19	chr19:16298567:G:C	0	16298567	C	G
19	chr19:16298711:A:T	0	16298711	T	A
19	chr19:16298968:G:A	0	16298968	A	G
19	chr19:16299092:C:G	0	16299092	G	C
19	chr19:16299330:G:A	0	16299330	A	G
19	chr19:16299386:G:A	0	16299386	A	G
19	chr19:16299631:C:T	0	16299631	T	C
19	chr19:16299647:G:A	0	16299647	A	G
19	chr19:16299719:C:T	0	16299719	T	C
19	chr19:16300563:G:T	0	16300563	T	G
19	chr19:16300798:C:T	0	16300798	T	C
19	chr19:16300903:TC:T	0	16300903	T	TC
19	chr19:16300913:C:T	0	16300913	T	C
19	chr19:16300943:C:T	0	16300943	T	C
19	chr19:16301299:C:T	0	16301299	T	C
19	chr19:16301343:G:A	0	16301343	A	G
19	chr19:16301825:G:A	0	16301825	A	G
19	chr19:16302031:T:C	0	16302031	C	T
19	chr19:16302068:C:T	0	16302068	T	C
19	chr19:16302584:C:T	0	16302584	T	C
19	chr19:16302807:G:A	0	16302807	A	G
19	chr19:16302835:G:A	0	16302835	A	G
19	chr19:16302865:G:A	0	16302865	A	G
19	chr19:16303114:G:A	0	16303114	A	G
19	chr19:16305110:G:A	0	16305110	A	G
19	chr19:16305272:G:C	0	16305272	C	G
19	chr19:16305619:T:C	0	16305619	C	T
19	chr19:16306200:C:T	0	16306200	T	C
19	chr19:16306387:C:T	0	16306387	T	C
19	chr19:16306865:G:A	0	16306865	A	G
19	chr19:16307686:A:G	0	16307686	G	A
19	chr19:16307756:C:T	0	16307756	T	C
19	chr19:16307930:A:AG	0	16307930	AG	A
19	chr19:16308397:A:G	0	16308397	G	A
19	chr19:16308472:G:A	0	16308472	A	G
19	chr19:16308554:G:T	0	16308554	T	G
19	chr19:16308699:GACCAGC:G	0	16308699	G	GACCAGC
19	chr19:16309947:C:T	0	16309947	T	C
19	chr19:16310341:C:T	0	16310341	T	C
19	chr19:16310900:C:T	0	16310900	T	C
19	chr19:16311168:A:G	0	16311168	G	A
19	chr19:16312224:C:T	0	16312224	T	C
19	chr19:16312755:C:A	0	16312755	A	C
19	chr19:16312872:A:G	0	16312872	G	A
19	chr19:16313168:G:A	0	16313168	A	G
19	chr19:16314202:G:A	0	16314202	A	G
19	chr19:16314543:T:C	0	16314543	C	T
19	chr19:16314692:G:A	0	16314692	A	G
19	chr19:16314699:A:AT	0	16314699	AT	A
19	chr19:16315050:G:A	0	16315050	A	G
19	chr19:16315125:T:C	0	16315125	C	T
19	chr19:16315602:T:C	0	16315602	C	T
19	chr19:16315761:G:C	0	16315761	C	G
19	chr19:16315846:A:G	0	16315846	G	A
19	chr19:16315912:T:C	0	16315912	C	T
19	chr19:16315939:CT:C	0	16315939	C	CT
19	chr19:16315941:T:C	0	16315941	C	T
19	chr19:16316060:C:T	0	16316060	T	C
19	chr19:16316300:A:G	0	16316300	G	A
19	chr19:16316364:A:G	0	16316364	G	A
19	chr19:16316796:A:G	0	16316796	G	A
19	chr19:16317242:G:A	0	16317242	A	G
19	chr19:16317587:A:G	0	16317587	G	A
19	chr19:16317936:G:A	0	16317936	A	G
19	chr19:16317992:C:T	0	16317992	T	C
19	chr19:16318564:C:T	0	16318564	T	C
19	chr19:16318900:C:T	0	16318900	T	C
19	chr19:16318911:G:A	0	16318911	A	G
19	chr19:16319106:A:G	0	16319106	G	A
19	chr19:16319138:C:T	0	16319138	T	C
19	chr19:16319191:T:C	0	16319191	C	T
19	chr19:16319192:G:A	0	16319192	A	G
19	chr19:16319400:A:G	0	16319400	G	A
19	chr19:16319636:T:G	0	16319636	G	T
19	chr19:16320264:G:T	0	16320264	T	G
19	chr19:16321002:T:G	0	16321002	G	T
19	chr19:16321185:A:G	0	16321185	G	A
19	chr19:16322020:A:T	0	16322020	T	A
19	chr19:16322281:G:C	0	16322281	C	G
19	chr19:16323359:T:C	0	16323359	C	T
19	chr19:16323643:G:A	0	16323643	A	G
19	chr19:16324126:C:T	0	16324126	T	C
19	chr19:16324200:G:A	0	16324200	A	G
19	chr19:16325451:T:C	0	16325451	C	T
19	chr19:16327202:C:A	0	16327202	A	C
19	chr19:16327251:A:AC	0	16327251	AC	A
19	chr19:16327504:A:T	0	16327504	T	A
19	chr19:16328025:A:AT	0	16328025	AT	A
19	chr19:16328687:C:T	0	16328687	T	C
19	chr19:16328989:T:C	0	16328989	C	T
19	chr19:16329019:C:T	0	16329019	T	C
19	chr19:16329024:A:C	0	16329024	C	A
19	chr19:16330034:C:A	0	16330034	A	C
19	chr19:16330232:C:T	0	16330232	T	C
19	chr19:16330988:A:G	0	16330988	G	A
19	chr19:16331162:G:A	0	16331162	A	G
19	chr19:16331385:C:T	0	16331385	T	C
19	chr19:16331798:A:G	0	16331798	G	A
19	chr19:16331801:C:T	0	16331801	T	C
19	chr19:16331971:C:T	0	16331971	T	C
19	chr19:16332412:T:C	0	16332412	C	T
19	chr19:16332896:C:T	0	16332896	T	C
19	chr19:16333886:C:A	0	16333886	A	C
19	chr19:16334015:T:G	0	16334015	G	T
19	chr19:16334019:T:G	0	16334019	G	T
19	chr19:16334995:C:G	0	16334995	G	C
19	chr19:16335337:C:T	0	16335337	T	C
19	chr19:16336401:A:G	0	16336401	G	A
19	chr19:16338706:C:T	0	16338706	T	C
19	chr19:16339791:A:T	0	16339791	T	A
19	chr19:16339831:G:A	0	16339831	A	G
19	chr19:16340613:A:G	0	16340613	G	A
19	chr19:16340765:A:C	0	16340765	C	A
19	chr19:16342985:G:T	0	16342985	T	G
19	chr19:16343299:A:G	0	16343299	G	A
19	chr19:16343632:G:A	0	16343632	A	G
19	chr19:16343917:A:G	0	16343917	G	A
19	chr19:16344025:T:C	0	16344025	C	T
19	chr19:16344203:C:T	0	16344203	T	C
19	chr19:16344381:C:T	0	16344381	T	C
19	chr19:16344391:T:G	0	16344391	G	T
19	chr19:16344811:C:T	0	16344811	T	C
19	chr19:16344962:A:G	0	16344962	G	A
19	chr19:16345449:C:T	0	16345449	T	C
19	chr19:16346526:A:G	0	16346526	G	A
19	chr19:16346537:T:C	0	16346537	C	T
19	chr19:16346707:G:A	0	16346707	A	G
19	chr19:16348337:G:A	0	16348337	A	G
19	chr19:16349103:A:G	0	16349103	G	A
19	chr19:16350256:C:G	0	16350256	G	C
19	chr19:16350514:G:A	0	16350514	A	G
19	chr19:16352897:G:A	0	16352897	A	G
19	chr19:16353158:T:A	0	16353158	A	T
19	chr19:16353242:C:T	0	16353242	T	C
19	chr19:16354399:G:A	0	16354399	A	G
19	chr19:16356943:G:A	0	16356943	A	G
19	chr19:16356948:A:G	0	16356948	G	A
19	chr19:16359866:T:A	0	16359866	A	T
19	chr19:16361060:G:C	0	16361060	C	G
19	chr19:16364577:G:A	0	16364577	A	G
19	chr19:16366444:G:C	0	16366444	C	G
19	chr19:16367835:G:A	0	16367835	A	G
19	chr19:16367986:T:A	0	16367986	A	T
19	chr19:16368211:T:A	0	16368211	A	T
19	chr19:16368805:A:G	0	16368805	G	A
19	chr19:16368849:C:T	0	16368849	T	C
19	chr19:16369260:C:T	0	16369260	T	C
19	chr19:16373826:A:G	0	16373826	G	A
19	chr19:16376384:T:C	0	16376384	C	T
19	chr19:16377094:T:C	0	16377094	C	T
19	chr19:16378636:C:T	0	16378636	T	C
19	chr19:16379783:A:C	0	16379783	C	A
19	chr19:16379784:G:T	0	16379784	T	G
19	chr19:16380006:T:C	0	16380006	C	T
19	chr19:16384476:A:G	0	16384476	G	A
19	chr19:16384730:T:C	0	16384730	C	T
19	chr19:16385697:C:T	0	16385697	T	C
19	chr19:16385981:G:A	0	16385981	A	G
19	chr19:16387607:G:C	0	16387607	C	G
19	chr19:16388758:C:T	0	16388758	T	C
19	chr19:16389126:T:C	0	16389126	C	T
19	chr19:16391811:A:G	0	16391811	G	A
19	chr19:16393048:A:C	0	16393048	C	A
19	chr19:16393529:G:A	0	16393529	A	G
19	chr19:16393694:A:T	0	16393694	T	A
19	chr19:16393705:A:C	0	16393705	C	A
19	chr19:16394295:T:C	0	16394295	C	T
19	chr19:16394417:C:T	0	16394417	T	C
19	chr19:16396329:A:G	0	16396329	G	A
19	chr19:16396911:A:G	0	16396911	G	A
19	chr19:16397732:A:C	0	16397732	C	A
19	chr19:16399468:C:T	0	16399468	T	C
19	chr19:16399975:T:C	0	16399975	C	T
19	chr19:16403960:A:G	0	16403960	G	A
19	chr19:16408234:A:G	0	16408234	G	A
19	chr19:16409592:A:C	0	16409592	C	A
19	chr19:16412000:C:T	0	16412000	T	C
19	chr19:16412778:G:A	0	16412778	A	G
19	chr19:16414520:C:T	0	16414520	T	C
19	chr19:16415976:G:A	0	16415976	A	G
19	chr19:16417171:G:A	0	16417171	A	G
19	chr19:16419332:G:A	0	16419332	A	G
19	chr19:16419821:T:C	0	16419821	C	T
19	chr19:16423227:T:C	0	16423227	C	T
19	chr19:16423396:T:C	0	16423396	C	T
19	chr19:16424099:G:A	0	16424099	A	G
19	chr19:16426195:C:T	0	16426195	T	C
19	chr19:16426981:G:A	0	16426981	A	G
19	chr19:16428543:GACAGA:G	0	16428543	G	GACAGA
19	chr19:16429069:G:GA	0	16429069	GA	G
19	chr19:16430251:A:G	0	16430251	G	A
19	chr19:16430374:A:G	0	16430374	G	A
19	chr19:16432634:T:C	0	16432634	C	T
19	chr19:16435316:A:G	0	16435316	G	A
19	chr19:16435573:A:G	0	16435573	G	A
19	chr19:16435698:CAG:C	0	16435698	C	CAG
19	chr19:16436158:G:A	0	16436158	A	G
19	chr19:16436967:C:T	0	16436967	T	C
19	chr19:16437118:G:A	0	16437118	A	G
19	chr19:16437564:A:G	0	16437564	G	A
19	chr19:16438859:C:T	0	16438859	T	C
19	chr19:16441199:G:A	0	16441199	A	G
19	chr19:16443624:C:T	0	16443624	T	C
19	chr19:16443717:A:G	0	16443717	G	A
19	chr19:16444342:A:C	0	16444342	C	A
19	chr19:16445174:G:A	0	16445174	A	G
19	chr19:16445411:G:C	0	16445411	C	G
19	chr19:16445810:T:C	0	16445810	C	T
19	chr19:16447955:C:A	0	16447955	A	C
19	chr19:16448297:G:A	0	16448297	A	G
19	chr19:16448610:A:G	0	16448610	G	A
19	chr19:16450099:T:A	0	16450099	A	T
19	chr19:16451557:T:C	0	16451557	C	T
19	chr19:16451808:C:T	0	16451808	T	C
19	chr19:16452216:T:C	0	16452216	C	T
19	chr19:16452897:T:C	0	16452897	C	T
19	chr19:16455090:T:C	0	16455090	C	T
19	chr19:16455183:C:T	0	16455183	T	C
19	chr19:16456540:T:C	0	16456540	C	T
19	chr19:16456956:A:C	0	16456956	C	A
19	chr19:16457435:A:C	0	16457435	C	A
19	chr19:16457480:A:G	0	16457480	G	A
19	chr19:16459102:A:C	0	16459102	C	A
19	chr19:16460287:A:G	0	16460287	G	A
19	chr19:16460625:T:C	0	16460625	C	T
19	chr19:16462034:G:A	0	16462034	A	G
19	chr19:16463697:T:C	0	16463697	C	T
19	chr19:16464701:C:A	0	16464701	A	C
19	chr19:16466180:G:T	0	16466180	T	G
19	chr19:16466392:G:A	0	16466392	A	G
19	chr19:16466471:T:C	0	16466471	C	T
19	chr19:16466611:C:A	0	16466611	A	C
19	chr19:16466836:G:A	0	16466836	A	G
19	chr19:16466859:C:T	0	16466859	T	C
19	chr19:16468070:C:T	0	16468070	T	C
19	chr19:16468384:T:C	0	16468384	C	T
19	chr19:16469089:A:G	0	16469089	G	A
19	chr19:16469234:G:A	0	16469234	A	G
19	chr19:16469603:T:C	0	16469603	C	T
19	chr19:16469824:G:A	0	16469824	A	G
19	chr19:16470213:C:T	0	16470213	T	C
19	chr19:16472131:C:A	0	16472131	A	C
19	chr19:16472876:G:A	0	16472876	A	G
19	chr19:16473052:G:A	0	16473052	A	G
19	chr19:16473068:G:A	0	16473068	A	G
19	chr19:16473495:G:A	0	16473495	A	G
19	chr19:16473724:C:T	0	16473724	T	C
19	chr19:16474259:T:G	0	16474259	G	T
19	chr19:16474532:G:A	0	16474532	A	G
19	chr19:16475067:C:CAA	0	16475067	CAA	C
19	chr19:16475835:A:G	0	16475835	G	A
19	chr19:16476115:T:A	0	16476115	A	T
19	chr19:16476717:T:C	0	16476717	C	T
19	chr19:16477409:C:CA	0	16477409	CA	C
19	chr19:16477969:C:T	0	16477969	T	C
19	chr19:16478646:C:G	0	16478646	G	C
19	chr19:16478939:T:C	0	16478939	C	T
19	chr19:16479360:T:G	0	16479360	G	T
19	chr19:16479449:G:A	0	16479449	A	G
19	chr19:16480425:G:A	0	16480425	A	G
19	chr19:16480653:G:A	0	16480653	A	G
19	chr19:16480884:G:A	0	16480884	A	G
19	chr19:16480889:T:C	0	16480889	C	T
19	chr19:16482201:C:T	0	16482201	T	C
19	chr19:16482762:G:A	0	16482762	A	G
19	chr19:16482969:C:A	0	16482969	A	C
19	chr19:16482971:A:G	0	16482971	G	A
19	chr19:16483608:T:G	0	16483608	G	T
19	chr19:16483609:T:G	0	16483609	G	T
19	chr19:16484156:A:G	0	16484156	G	A
19	chr19:16484569:G:A	0	16484569	A	G
19	chr19:16485984:G:C	0	16485984	C	G
19	chr19:16487339:G:A	0	16487339	A	G
19	chr19:16487458:C:T	0	16487458	T	C
19	chr19:16487622:T:G	0	16487622	G	T
19	chr19:16488003:C:T	0	16488003	T	C
19	chr19:16488055:T:C	0	16488055	C	T
19	chr19:16488169:G:A	0	16488169	A	G
19	chr19:16490012:T:C	0	16490012	C	T
19	chr19:16490343:T:C	0	16490343	C	T
19	chr19:16490357:G:A	0	16490357	A	G
19	chr19:16490383:C:T	0	16490383	T	C
19	chr19:16490600:A:T	0	16490600	T	A
19	chr19:16491006:C:T	0	16491006	T	C
19	chr19:16491123:G:A	0	16491123	A	G
19	chr19:16491997:T:C	0	16491997	C	T
19	chr19:16492296:A:G	0	16492296	G	A
19	chr19:16493460:C:T	0	16493460	T	C
19	chr19:16493579:T:C	0	16493579	C	T
19	chr19:16493866:T:C	0	16493866	C	T
19	chr19:16495259:T:C	0	16495259	C	T
19	chr19:16495931:G:C	0	16495931	C	G
19	chr19:16496687:G:A	0	16496687	A	G
19	chr19:16497400:A:G	0	16497400	G	A
19	chr19:16497734:A:C	0	16497734	C	A
19	chr19:16498642:G:A	0	16498642	A	G
19	chr19:16499083:C:T	0	16499083	T	C
19	chr19:16499121:G:T	0	16499121	T	G
19	chr19:16499501:T:C	0	16499501	C	T
19	chr19:16499722:A:G	0	16499722	G	A
19	chr19:16499723:C:T	0	16499723	T	C
19	chr19:16500085:C:T	0	16500085	T	C
19	chr19:16500124:T:C	0	16500124	C	T
19	chr19:16500716:T:A	0	16500716	A	T
19	chr19:16501167:T:C	0	16501167	C	T
19	chr19:16501979:A:G	0	16501979	G	A
19	chr19:16502665:C:A	0	16502665	A	C
19	chr19:16502922:C:T	0	16502922	T	C
19	chr19:16503854:T:C	0	16503854	C	T
19	chr19:16504632:A:G	0	16504632	G	A
19	chr19:16505022:T:C	0	16505022	C	T
19	chr19:16505705:C:T	0	16505705	T	C
19	chr19:16506089:C:A	0	16506089	A	C
19	chr19:16506133:G:A	0	16506133	A	G
19	chr19:16506218:GC:G	0	16506218	G	GC
19	chr19:16508156:C:CT	0	16508156	CT	C
19	chr19:16508354:T:C	0	16508354	C	T
19	chr19:16511433:T:C	0	16511433	C	T
19	chr19:16511719:T:C	0	16511719	C	T
19	chr19:16512110:C:A	0	16512110	A	C
19	chr19:16512800:AG:A	0	16512800	A	AG
19	chr19:16512820:T:C	0	16512820	C	T
19	chr19:16513180:C:T	0	16513180	T	C
19	chr19:16517375:G:A	0	16517375	A	G
19	chr19:16518039:G:A	0	16518039	A	G
19	chr19:16518143:G:C	0	16518143	C	G
19	chr19:16519802:G:A	0	16519802	A	G
19	chr19:16520336:G:A	0	16520336	A	G
19	chr19:16520511:T:C	0	16520511	C	T
19	chr19:16522450:G:A	0	16522450	A	G
19	chr19:16523139:T:C	0	16523139	C	T
19	chr19:16524546:ACT:A	0	16524546	A	ACT
19	chr19:16525960:C:T	0	16525960	T	C
19	chr19:16526198:T:C	0	16526198	C	T
19	chr19:16528488:G:T	0	16528488	T	G
19	chr19:16528558:T:C	0	16528558	C	T
19	chr19:16529269:T:C	0	16529269	C	T
19	chr19:16529733:C:T	0	16529733	T	C
19	chr19:16530092:T:C	0	16530092	C	T
19	chr19:16530381:C:T	0	16530381	T	C
19	chr19:16531206:G:A	0	16531206	A	G
19	chr19:16532232:G:A	0	16532232	A	G
19	chr19:16532426:G:C	0	16532426	C	G
19	chr19:16533937:G:A	0	16533937	A	G
19	chr19:16534177:C:T	0	16534177	T	C
19	chr19:16534353:T:C	0	16534353	C	T
19	chr19:16534696:G:A	0	16534696	A	G
19	chr19:16536215:A:C	0	16536215	C	A
19	chr19:16536706:T:C	0	16536706	C	T
19	chr19:16537220:G:GC	0	16537220	GC	G
19	chr19:16539233:T:C	0	16539233	C	T
19	chr19:16539308:T:C	0	16539308	C	T
19	chr19:16540324:C:T	0	16540324	T	C
19	chr19:16540622:T:C	0	16540622	C	T
19	chr19:16542438:G:A	0	16542438	A	G
19	chr19:16542741:T:C	0	16542741	C	T
19	chr19:16543583:G:C	0	16543583	C	G
19	chr19:16544046:TTG:T	0	16544046	T	TTG
19	chr19:16545266:G:A	0	16545266	A	G
19	chr19:16545336:T:C	0	16545336	C	T
19	chr19:16546410:T:A	0	16546410	A	T
19	chr19:16547110:T:C	0	16547110	C	T
19	chr19:16547873:T:C	0	16547873	C	T
19	chr19:16551388:T:C	0	16551388	C	T
19	chr19:16551456:T:C	0	16551456	C	T
19	chr19:16553271:A:G	0	16553271	G	A
19	chr19:16555046:C:T	0	16555046	T	C
19	chr19:16559264:C:T	0	16559264	T	C
19	chr19:16559849:G:A	0	16559849	A	G
19	chr19:16560084:T:C	0	16560084	C	T
19	chr19:16560734:C:T	0	16560734	T	C
19	chr19:16560777:A:G	0	16560777	G	A
19	chr19:16561599:T:C	0	16561599	C	T
19	chr19:16562333:G:A	0	16562333	A	G
19	chr19:16564135:C:T	0	16564135	T	C
19	chr19:16564703:C:T	0	16564703	T	C
19	chr19:16565516:T:C	0	16565516	C	T
19	chr19:16566093:C:T	0	16566093	T	C
19	chr19:16566478:C:A	0	16566478	A	C
19	chr19:16568640:C:T	0	16568640	T	C
19	chr19:16569366:T:TACA	0	16569366	TACA	T
19	chr19:16571450:G:A	0	16571450	A	G
19	chr19:16572823:A:G	0	16572823	G	A
19	chr19:16573947:C:T	0	16573947	T	C
19	chr19:16579106:T:A	0	16579106	A	T
19	chr19:16581817:C:T	0	16581817	T	C
19	chr19:16581911:C:T	0	16581911	T	C
19	chr19:16582297:A:AT	0	16582297	AT	A
19	chr19:16583006:T:A	0	16583006	A	T
19	chr19:16583283:T:G	0	16583283	G	T
19	chr19:16583475:G:A	0	16583475	A	G
19	chr19:16583701:T:G	0	16583701	G	T
19	chr19:16583799:T:C	0	16583799	C	T
19	chr19:16583888:C:A	0	16583888	A	C
19	chr19:16584097:A:G	0	16584097	G	A
19	chr19:16584426:G:A	0	16584426	A	G
19	chr19:16585763:T:C	0	16585763	C	T
19	chr19:16587095:G:A	0	16587095	A	G
19	chr19:16589002:C:T	0	16589002	T	C
19	chr19:16589041:C:G	0	16589041	G	C
19	chr19:16589240:A:G	0	16589240	G	A
19	chr19:16590429:C:T	0	16590429	T	C
19	chr19:16592877:C:G	0	16592877	G	C
```
