## Supplementary material for "Characterization of shared and ancestry-specific signals driving complex traits using multi-ancestry fine-mapping": s1_data.bim

```
19	chr19:16641498:A:G	0	16641498	G	A
19	chr19:16641827:T:C	0	16641827	C	T
19	chr19:16642269:A:G	0	16642269	G	A
19	chr19:16643686:C:T	0	16643686	T	C
19	chr19:16643969:A:C	0	16643969	C	A
19	chr19:16645229:A:AAG	0	16645229	AAG	A
19	chr19:16645371:C:T	0	16645371	T	C
19	chr19:16646165:G:A	0	16646165	A	G
19	chr19:16646345:T:C	0	16646345	C	T
19	chr19:16646891:T:C	0	16646891	C	T
19	chr19:16647098:C:T	0	16647098	T	C
19	chr19:16648993:C:T	0	16648993	T	C
19	chr19:16649301:G:T	0	16649301	T	G
19	chr19:16650266:C:A	0	16650266	A	C
19	chr19:16650580:C:T	0	16650580	T	C
19	chr19:16651317:A:G	0	16651317	G	A
19	chr19:16652255:G:A	0	16652255	A	G
19	chr19:16653167:C:T	0	16653167	T	C
19	chr19:16653870:A:G	0	16653870	G	A
19	chr19:16655076:T:C	0	16655076	C	T
19	chr19:16655893:G:A	0	16655893	A	G
19	chr19:16656091:G:A	0	16656091	A	G
19	chr19:16657382:G:A	0	16657382	A	G
19	chr19:16657404:T:G	0	16657404	G	T
19	chr19:16658207:G:A	0	16658207	A	G
19	chr19:16658245:T:C	0	16658245	C	T
19	chr19:16658405:A:G	0	16658405	G	A
19	chr19:16658516:G:A	0	16658516	A	G
19	chr19:16658957:C:A	0	16658957	A	C
19	chr19:16659590:C:T	0	16659590	T	C
19	chr19:16659781:G:C	0	16659781	C	G
19	chr19:16660195:G:A	0	16660195	A	G
19	chr19:16660226:G:A	0	16660226	A	G
19	chr19:16660607:C:T	0	16660607	T	C
19	chr19:16662070:C:T	0	16662070	T	C
19	chr19:16662781:A:G	0	16662781	G	A
19	chr19:16662869:T:G	0	16662869	G	T
19	chr19:16664182:G:A	0	16664182	A	G
19	chr19:16664864:T:A	0	16664864	A	T
19	chr19:16665151:G:A	0	16665151	A	G
19	chr19:16665665:A:C	0	16665665	C	A
19	chr19:16666435:T:A	0	16666435	A	T
19	chr19:16667216:C:T	0	16667216	T	C
19	chr19:16668001:A:G	0	16668001	G	A
19	chr19:16669427:G:A	0	16669427	A	G
19	chr19:16669813:T:C	0	16669813	C	T
19	chr19:16670129:C:T	0	16670129	T	C
19	chr19:16670229:A:G	0	16670229	G	A
19	chr19:16670314:T:G	0	16670314	G	T
19	chr19:16670709:A:C	0	16670709	C	A
19	chr19:16670917:C:T	0	16670917	T	C
19	chr19:16671392:G:A	0	16671392	A	G
19	chr19:16672056:C:CCCTA	0	16672056	CCCTA	C
19	chr19:16674599:A:G	0	16674599	G	A
19	chr19:16674819:A:C	0	16674819	C	A
19	chr19:16674910:A:G	0	16674910	G	A
19	chr19:16675401:T:C	0	16675401	C	T
19	chr19:16675651:C:T	0	16675651	T	C
19	chr19:16676592:C:G	0	16676592	G	C
19	chr19:16679539:C:CA	0	16679539	CA	C
19	chr19:16680048:C:T	0	16680048	T	C
19	chr19:16680632:T:C	0	16680632	C	T
19	chr19:16680940:C:T	0	16680940	T	C
19	chr19:16681133:G:A	0	16681133	A	G
19	chr19:16682744:G:T	0	16682744	T	G
19	chr19:16682891:A:G	0	16682891	G	A
19	chr19:16684112:AG:A	0	16684112	A	AG
19	chr19:16685371:A:G	0	16685371	G	A
19	chr19:16685484:T:C	0	16685484	C	T
19	chr19:16686429:A:G	0	16686429	G	A
19	chr19:16686459:C:T	0	16686459	T	C
19	chr19:16686569:A:T	0	16686569	T	A
19	chr19:16686604:A:G	0	16686604	G	A
19	chr19:16686653:C:T	0	16686653	T	C
19	chr19:16686856:T:C	0	16686856	C	T
19	chr19:16686907:C:T	0	16686907	T	C
19	chr19:16687368:A:G	0	16687368	G	A
19	chr19:16687660:C:A	0	16687660	A	C
19	chr19:16688116:T:C	0	16688116	C	T
19	chr19:16688515:T:C	0	16688515	C	T
19	chr19:16689322:C:T	0	16689322	T	C
19	chr19:16689641:T:G	0	16689641	G	T
19	chr19:16690312:T:C	0	16690312	C	T
19	chr19:16690757:G:A	0	16690757	A	G
19	chr19:16691198:T:C	0	16691198	C	T
19	chr19:16691695:C:T	0	16691695	T	C
19	chr19:16692923:G:A	0	16692923	A	G
19	chr19:16693173:G:A	0	16693173	A	G
19	chr19:16693446:C:T	0	16693446	T	C
19	chr19:16693771:T:C	0	16693771	C	T
19	chr19:16693807:A:T	0	16693807	T	A
19	chr19:16693873:C:T	0	16693873	T	C
19	chr19:16694014:A:G	0	16694014	G	A
19	chr19:16694082:C:T	0	16694082	T	C
19	chr19:16694191:G:A	0	16694191	A	G
19	chr19:16694593:A:C	0	16694593	C	A
19	chr19:16694622:C:T	0	16694622	T	C
19	chr19:16694623:A:G	0	16694623	G	A
19	chr19:16694636:T:C	0	16694636	C	T
19	chr19:16694782:T:C	0	16694782	C	T
19	chr19:16695025:A:G	0	16695025	G	A
19	chr19:16695230:TATTTTTAA:T	0	16695230	T	TATTTTTAA
19	chr19:16696161:T:C	0	16696161	C	T
19	chr19:16696312:A:T	0	16696312	T	A
19	chr19:16696313:A:T	0	16696313	T	A
19	chr19:16696617:G:C	0	16696617	C	G
19	chr19:16697159:A:T	0	16697159	T	A
19	chr19:16697372:C:T	0	16697372	T	C
19	chr19:16698010:G:A	0	16698010	A	G
19	chr19:16698028:A:T	0	16698028	T	A
19	chr19:16698327:GA:G	0	16698327	G	GA
19	chr19:16698512:A:G	0	16698512	G	A
19	chr19:16698812:C:A	0	16698812	A	C
19	chr19:16698832:A:G	0	16698832	G	A
19	chr19:16700443:T:C	0	16700443	C	T
19	chr19:16701170:G:T	0	16701170	T	G
19	chr19:16701590:C:T	0	16701590	T	C
19	chr19:16702927:C:T	0	16702927	T	C
19	chr19:16703517:A:T	0	16703517	T	A
19	chr19:16704390:G:A	0	16704390	A	G
19	chr19:16704665:T:C	0	16704665	C	T
19	chr19:16704892:GA:G	0	16704892	G	GA
19	chr19:16706777:A:C	0	16706777	C	A
19	chr19:16709216:A:G	0	16709216	G	A
19	chr19:16709292:T:G	0	16709292	G	T
19	chr19:16710347:T:G	0	16710347	G	T
19	chr19:16710635:T:C	0	16710635	C	T
19	chr19:16711407:T:C	0	16711407	C	T
19	chr19:16711854:G:C	0	16711854	C	G
19	chr19:16714363:A:T	0	16714363	T	A
19	chr19:16714408:C:G	0	16714408	G	C
19	chr19:16714534:A:C	0	16714534	C	A
19	chr19:16716075:A:G	0	16716075	G	A
19	chr19:16717192:C:T	0	16717192	T	C
19	chr19:16719287:C:T	0	16719287	T	C
19	chr19:16719613:T:A	0	16719613	A	T
19	chr19:16720249:C:T	0	16720249	T	C
19	chr19:16720567:T:A	0	16720567	A	T
19	chr19:16720845:A:G	0	16720845	G	A
19	chr19:16720848:T:C	0	16720848	C	T
19	chr19:16721069:C:T	0	16721069	T	C
19	chr19:16722114:T:C	0	16722114	C	T
19	chr19:16722490:T:C	0	16722490	C	T
19	chr19:16723626:A:C	0	16723626	C	A
19	chr19:16725386:G:A	0	16725386	A	G
19	chr19:16727132:A:G	0	16727132	G	A
19	chr19:16727776:G:A	0	16727776	A	G
19	chr19:16727831:C:T	0	16727831	T	C
19	chr19:16728960:A:T	0	16728960	T	A
19	chr19:16730568:A:G	0	16730568	G	A
19	chr19:16730733:A:T	0	16730733	T	A
19	chr19:16731020:A:G	0	16731020	G	A
19	chr19:16731241:G:T	0	16731241	T	G
19	chr19:16731410:G:A	0	16731410	A	G
19	chr19:16731440:G:A	0	16731440	A	G
19	chr19:16731451:C:T	0	16731451	T	C
19	chr19:16731568:A:G	0	16731568	G	A
19	chr19:16731601:A:G	0	16731601	G	A
19	chr19:16731689:T:C	0	16731689	C	T
19	chr19:16731715:T:C	0	16731715	C	T
19	chr19:16731854:C:T	0	16731854	T	C
19	chr19:16732722:G:C	0	16732722	C	G
19	chr19:16732876:G:C	0	16732876	C	G
19	chr19:16733046:A:G	0	16733046	G	A
19	chr19:16733051:G:A	0	16733051	A	G
19	chr19:16733156:G:A	0	16733156	A	G
19	chr19:16733191:A:C	0	16733191	C	A
19	chr19:16733192:G:A	0	16733192	A	G
19	chr19:16733280:G:A	0	16733280	A	G
19	chr19:16733752:C:G	0	16733752	G	C
19	chr19:16733921:G:C	0	16733921	C	G
19	chr19:16734033:A:G	0	16734033	G	A
19	chr19:16734612:T:C	0	16734612	C	T
19	chr19:16734929:C:A	0	16734929	A	C
19	chr19:16735164:G:A	0	16735164	A	G
19	chr19:16735256:C:T	0	16735256	T	C
19	chr19:16735557:A:C	0	16735557	C	A
19	chr19:16738448:G:A	0	16738448	A	G
19	chr19:16738913:C:T	0	16738913	T	C
19	chr19:16739724:T:C	0	16739724	C	T
19	chr19:16739922:A:G	0	16739922	G	A
19	chr19:16740398:A:C	0	16740398	C	A
19	chr19:16741037:A:G	0	16741037	G	A
19	chr19:16741104:G:A	0	16741104	A	G
19	chr19:16741123:A:G	0	16741123	G	A
19	chr19:16743775:C:T	0	16743775	T	C
19	chr19:16743929:C:T	0	16743929	T	C
19	chr19:16744130:A:T	0	16744130	T	A
19	chr19:16744316:G:T	0	16744316	T	G
19	chr19:16744454:A:G	0	16744454	G	A
19	chr19:16745179:A:G	0	16745179	G	A
19	chr19:16745204:T:C	0	16745204	C	T
19	chr19:16745375:C:T	0	16745375	T	C
19	chr19:16745481:A:C	0	16745481	C	A
19	chr19:16745904:G:A	0	16745904	A	G
19	chr19:16746053:C:T	0	16746053	T	C
19	chr19:16746145:C:T	0	16746145	T	C
19	chr19:16746296:A:G	0	16746296	G	A
19	chr19:16746449:C:T	0	16746449	T	C
19	chr19:16746614:A:G	0	16746614	G	A
19	chr19:16747448:C:T	0	16747448	T	C
19	chr19:16748006:T:C	0	16748006	C	T
19	chr19:16748173:A:G	0	16748173	G	A
19	chr19:16749008:A:G	0	16749008	G	A
19	chr19:16749273:C:T	0	16749273	T	C
19	chr19:16749581:C:T	0	16749581	T	C
19	chr19:16749747:G:A	0	16749747	A	G
19	chr19:16749791:T:C	0	16749791	C	T
19	chr19:16750910:AG:A	0	16750910	A	AG
19	chr19:16751093:G:A	0	16751093	A	G
19	chr19:16751246:A:G	0	16751246	G	A
19	chr19:16751658:C:T	0	16751658	T	C
19	chr19:16752259:C:T	0	16752259	T	C
19	chr19:16755124:T:C	0	16755124	C	T
19	chr19:16755971:G:C	0	16755971	C	G
19	chr19:16757612:G:A	0	16757612	A	G
19	chr19:16757671:A:T	0	16757671	T	A
19	chr19:16757744:G:C	0	16757744	C	G
19	chr19:16758073:G:C	0	16758073	C	G
19	chr19:16758344:A:G	0	16758344	G	A
19	chr19:16758449:A:G	0	16758449	G	A
19	chr19:16758655:C:T	0	16758655	T	C
19	chr19:16758849:A:G	0	16758849	G	A
19	chr19:16759072:C:G	0	16759072	G	C
19	chr19:16759115:T:C	0	16759115	C	T
19	chr19:16760894:T:C	0	16760894	C	T
19	chr19:16761174:A:C	0	16761174	C	A
19	chr19:16761610:G:A	0	16761610	A	G
19	chr19:16761701:G:A	0	16761701	A	G
19	chr19:16762129:G:A	0	16762129	A	G
19	chr19:16762925:A:G	0	16762925	G	A
19	chr19:16763320:C:T	0	16763320	T	C
19	chr19:16764385:A:G	0	16764385	G	A
19	chr19:16764777:C:T	0	16764777	T	C
19	chr19:16765550:T:C	0	16765550	C	T
19	chr19:16765690:G:A	0	16765690	A	G
19	chr19:16765704:G:A	0	16765704	A	G
19	chr19:16766522:T:C	0	16766522	C	T
19	chr19:16767543:C:T	0	16767543	T	C
19	chr19:16767650:C:T	0	16767650	T	C
19	chr19:16768068:C:T	0	16768068	T	C
19	chr19:16768135:C:T	0	16768135	T	C
19	chr19:16768462:A:C	0	16768462	C	A
19	chr19:16768740:C:G	0	16768740	G	C
19	chr19:16768895:A:G	0	16768895	G	A
19	chr19:16769673:C:T	0	16769673	T	C
19	chr19:16770162:G:A	0	16770162	A	G
19	chr19:16770498:G:A	0	16770498	A	G
19	chr19:16771321:A:G	0	16771321	G	A
19	chr19:16771610:T:G	0	16771610	G	T
19	chr19:16772140:A:T	0	16772140	T	A
19	chr19:16773809:CA:C	0	16773809	C	CA
19	chr19:16775389:G:A	0	16775389	A	G
19	chr19:16775700:T:C	0	16775700	C	T
19	chr19:16776203:G:A	0	16776203	A	G
19	chr19:16776276:T:A	0	16776276	A	T
19	chr19:16776330:G:A	0	16776330	A	G
19	chr19:16776634:A:G	0	16776634	G	A
19	chr19:16776875:G:A	0	16776875	A	G
19	chr19:16779432:C:G	0	16779432	G	C
19	chr19:16779500:C:G	0	16779500	G	C
19	chr19:16779510:A:G	0	16779510	G	A
19	chr19:16779648:T:C	0	16779648	C	T
19	chr19:16779946:C:T	0	16779946	T	C
19	chr19:16780357:C:T	0	16780357	T	C
19	chr19:16780662:C:T	0	16780662	T	C
19	chr19:16781012:G:A	0	16781012	A	G
19	chr19:16781189:C:T	0	16781189	T	C
19	chr19:16781190:G:A	0	16781190	A	G
19	chr19:16783969:C:T	0	16783969	T	C
19	chr19:16785584:ATGAC:A	0	16785584	A	ATGAC
19	chr19:16785769:AAC:A	0	16785769	A	AAC
19	chr19:16786084:C:T	0	16786084	T	C
19	chr19:16786131:T:C	0	16786131	C	T
19	chr19:16786266:T:C	0	16786266	C	T
19	chr19:16786635:T:C	0	16786635	C	T
19	chr19:16786854:G:A	0	16786854	A	G
19	chr19:16786894:G:A	0	16786894	A	G
19	chr19:16788920:A:G	0	16788920	G	A
19	chr19:16789054:A:G	0	16789054	G	A
19	chr19:16789368:C:T	0	16789368	T	C
19	chr19:16790067:G:A	0	16790067	A	G
19	chr19:16791813:A:G	0	16791813	G	A
19	chr19:16792443:G:A	0	16792443	A	G
19	chr19:16794049:A:G	0	16794049	G	A
19	chr19:16796560:T:C	0	16796560	C	T
19	chr19:16796588:T:C	0	16796588	C	T
19	chr19:16796696:C:CTTT	0	16796696	CTTT	C
19	chr19:16796765:G:A	0	16796765	A	G
19	chr19:16797555:C:T	0	16797555	T	C
19	chr19:16798431:A:G	0	16798431	G	A
19	chr19:16799528:C:T	0	16799528	T	C
19	chr19:16799667:T:C	0	16799667	C	T
19	chr19:16799668:G:A	0	16799668	A	G
19	chr19:16799669:G:A	0	16799669	A	G
19	chr19:16799675:T:A	0	16799675	A	T
19	chr19:16801589:A:G	0	16801589	G	A
19	chr19:16801862:A:T	0	16801862	T	A
19	chr19:16801904:C:T	0	16801904	T	C
19	chr19:16802410:T:C	0	16802410	C	T
19	chr19:16803623:C:G	0	16803623	G	C
19	chr19:16803639:A:G	0	16803639	G	A
19	chr19:16804518:C:T	0	16804518	T	C
19	chr19:16804554:C:T	0	16804554	T	C
19	chr19:16805328:G:A	0	16805328	A	G
19	chr19:16806084:A:G	0	16806084	G	A
19	chr19:16809585:T:C	0	16809585	C	T
19	chr19:16810386:C:T	0	16810386	T	C
19	chr19:16810951:C:T	0	16810951	T	C
19	chr19:16812683:C:G	0	16812683	G	C
19	chr19:16815256:A:T	0	16815256	T	A
19	chr19:16816720:G:A	0	16816720	A	G
19	chr19:16819353:T:C	0	16819353	C	T
19	chr19:16820635:C:T	0	16820635	T	C
19	chr19:16821913:G:A	0	16821913	A	G
19	chr19:16822015:T:C	0	16822015	C	T
19	chr19:16823069:C:T	0	16823069	T	C
19	chr19:16824524:C:T	0	16824524	T	C
19	chr19:16824528:G:A	0	16824528	A	G
19	chr19:16825578:A:G	0	16825578	G	A
19	chr19:16825864:G:A	0	16825864	A	G
19	chr19:16826382:G:A	0	16826382	A	G
19	chr19:16827816:T:C	0	16827816	C	T
19	chr19:16828542:A:G	0	16828542	G	A
19	chr19:16828671:A:G	0	16828671	G	A
19	chr19:16829366:A:G	0	16829366	G	A
19	chr19:16830599:G:C	0	16830599	C	G
19	chr19:16830646:T:A	0	16830646	A	T
19	chr19:16832723:C:T	0	16832723	T	C
19	chr19:16833556:T:C	0	16833556	C	T
19	chr19:16834238:A:C	0	16834238	C	A
19	chr19:16834394:G:A	0	16834394	A	G
19	chr19:16835953:T:C	0	16835953	C	T
19	chr19:16838194:A:T	0	16838194	T	A
19	chr19:16838233:AATC:A	0	16838233	A	AATC
19	chr19:16839154:G:C	0	16839154	C	G
19	chr19:16839952:C:T	0	16839952	T	C
19	chr19:16840266:A:G	0	16840266	G	A
19	chr19:16840362:C:A	0	16840362	A	C
19	chr19:16841078:T:C	0	16841078	C	T
19	chr19:16843069:G:A	0	16843069	A	G
19	chr19:16843861:AT:A	0	16843861	A	AT
19	chr19:16843995:G:A	0	16843995	A	G
19	chr19:16848057:T:C	0	16848057	C	T
19	chr19:16848144:C:T	0	16848144	T	C
19	chr19:16848400:G:C	0	16848400	C	G
19	chr19:16848796:C:T	0	16848796	T	C
19	chr19:16849245:G:A	0	16849245	A	G
19	chr19:16849824:C:T	0	16849824	T	C
19	chr19:16849859:A:G	0	16849859	G	A
19	chr19:16851058:C:T	0	16851058	T	C
19	chr19:16851088:T:TG	0	16851088	TG	T
19	chr19:16852447:G:A	0	16852447	A	G
19	chr19:16860899:G:A	0	16860899	A	G
19	chr19:16863945:C:T	0	16863945	T	C
19	chr19:16864305:C:A	0	16864305	A	C
19	chr19:16864449:C:T	0	16864449	T	C
19	chr19:16865478:T:C	0	16865478	C	T
19	chr19:16866886:G:A	0	16866886	A	G
19	chr19:16867197:G:A	0	16867197	A	G
19	chr19:16867686:G:A	0	16867686	A	G
19	chr19:16870374:A:G	0	16870374	G	A
19	chr19:16872019:G:C	0	16872019	C	G
19	chr19:16872330:A:G	0	16872330	G	A
19	chr19:16872442:T:G	0	16872442	G	T
19	chr19:16872590:C:T	0	16872590	T	C
19	chr19:16872686:C:T	0	16872686	T	C
19	chr19:16874222:A:T	0	16874222	T	A
19	chr19:16875943:C:T	0	16875943	T	C
19	chr19:16876667:C:T	0	16876667	T	C
19	chr19:16877645:A:G	0	16877645	G	A
19	chr19:16877665:T:C	0	16877665	C	T
19	chr19:16877975:G:A	0	16877975	A	G
19	chr19:16878888:C:T	0	16878888	T	C
19	chr19:16879496:G:A	0	16879496	A	G
19	chr19:16879876:A:G	0	16879876	G	A
19	chr19:16879984:T:C	0	16879984	C	T
19	chr19:16880163:G:A	0	16880163	A	G
19	chr19:16881620:T:G	0	16881620	G	T
19	chr19:16882314:A:G	0	16882314	G	A
19	chr19:16882697:G:A	0	16882697	A	G
19	chr19:16883279:G:A	0	16883279	A	G
19	chr19:16883419:G:A	0	16883419	A	G
19	chr19:16883932:A:G	0	16883932	G	A
19	chr19:16884105:T:C	0	16884105	C	T
19	chr19:16884261:C:T	0	16884261	T	C
19	chr19:16884275:C:T	0	16884275	T	C
19	chr19:16886453:C:T	0	16886453	T	C
19	chr19:16886677:T:C	0	16886677	C	T
19	chr19:16886878:T:C	0	16886878	C	T
19	chr19:16887377:T:C	0	16887377	C	T
19	chr19:16887573:T:C	0	16887573	C	T
19	chr19:16887908:G:A	0	16887908	A	G
19	chr19:16889086:T:C	0	16889086	C	T
19	chr19:16889320:G:A	0	16889320	A	G
19	chr19:16889420:C:T	0	16889420	T	C
19	chr19:16889821:G:A	0	16889821	A	G
19	chr19:16891310:C:T	0	16891310	T	C
19	chr19:16892594:C:T	0	16892594	T	C
19	chr19:16892742:G:A	0	16892742	A	G
19	chr19:16892748:C:T	0	16892748	T	C
19	chr19:16893238:T:C	0	16893238	C	T
19	chr19:16897767:G:C	0	16897767	C	G
19	chr19:16898561:A:G	0	16898561	G	A
19	chr19:16900436:C:A	0	16900436	A	C
19	chr19:16900674:T:C	0	16900674	C	T
19	chr19:16900754:G:A	0	16900754	A	G
19	chr19:16901847:G:A	0	16901847	A	G
19	chr19:16903109:C:T	0	16903109	T	C
19	chr19:16904618:G:A	0	16904618	A	G
19	chr19:16904689:G:A	0	16904689	A	G
19	chr19:16904797:T:C	0	16904797	C	T
19	chr19:16904875:C:T	0	16904875	T	C
19	chr19:16905317:T:C	0	16905317	C	T
19	chr19:16906606:A:G	0	16906606	G	A
19	chr19:16907068:G:A	0	16907068	A	G
19	chr19:16907794:A:G	0	16907794	G	A
19	chr19:16908042:C:T	0	16908042	T	C
19	chr19:16909097:G:A	0	16909097	A	G
19	chr19:16910231:G:A	0	16910231	A	G
19	chr19:16910256:G:A	0	16910256	A	G
19	chr19:16912538:C:A	0	16912538	A	C
19	chr19:16913723:T:C	0	16913723	C	T
19	chr19:16913862:G:T	0	16913862	T	G
19	chr19:16914482:G:A	0	16914482	A	G
19	chr19:16914501:G:A	0	16914501	A	G
19	chr19:16915638:C:T	0	16915638	T	C
19	chr19:16916130:C:A	0	16916130	A	C
19	chr19:16916251:T:C	0	16916251	C	T
19	chr19:16916797:A:G	0	16916797	G	A
19	chr19:16917470:G:A	0	16917470	A	G
19	chr19:16918056:C:T	0	16918056	T	C
19	chr19:16918418:TG:T	0	16918418	T	TG
19	chr19:16918463:T:A	0	16918463	A	T
19	chr19:16919696:G:A	0	16919696	A	G
19	chr19:16919783:G:A	0	16919783	A	G
19	chr19:16919858:A:C	0	16919858	C	A
19	chr19:16920593:C:T	0	16920593	T	C
19	chr19:16920637:T:C	0	16920637	C	T
19	chr19:16921015:C:T	0	16921015	T	C
19	chr19:16921450:C:T	0	16921450	T	C
19	chr19:16921458:T:A	0	16921458	A	T
19	chr19:16921740:A:G	0	16921740	G	A
19	chr19:16921749:T:C	0	16921749	C	T
19	chr19:16922159:T:C	0	16922159	C	T
19	chr19:16922344:A:G	0	16922344	G	A
19	chr19:16922935:C:T	0	16922935	T	C
19	chr19:16923132:T:C	0	16923132	C	T
19	chr19:16923449:C:T	0	16923449	T	C
19	chr19:16924739:T:C	0	16924739	C	T
19	chr19:16925088:C:A	0	16925088	A	C
19	chr19:16925996:G:C	0	16925996	C	G
19	chr19:16926029:G:A	0	16926029	A	G
19	chr19:16928213:A:C	0	16928213	C	A
19	chr19:16930060:A:G	0	16930060	G	A
19	chr19:16930362:G:A	0	16930362	A	G
19	chr19:16930801:G:A	0	16930801	A	G
19	chr19:16931352:T:C	0	16931352	C	T
19	chr19:16932650:AC:A	0	16932650	A	AC
19	chr19:16933039:T:C	0	16933039	C	T
19	chr19:16933296:T:C	0	16933296	C	T
19	chr19:16933953:T:C	0	16933953	C	T
19	chr19:16934115:G:A	0	16934115	A	G
19	chr19:16934537:A:C	0	16934537	C	A
19	chr19:16935381:C:T	0	16935381	T	C
19	chr19:16935711:A:G	0	16935711	G	A
19	chr19:16935976:G:T	0	16935976	T	G
19	chr19:16936222:C:T	0	16936222	T	C
19	chr19:16936961:G:A	0	16936961	A	G
19	chr19:16937442:C:T	0	16937442	T	C
19	chr19:16938038:C:T	0	16938038	T	C
19	chr19:16938776:G:A	0	16938776	A	G
19	chr19:16939022:T:C	0	16939022	C	T
19	chr19:16939260:G:A	0	16939260	A	G
19	chr19:16939758:T:C	0	16939758	C	T
19	chr19:16939879:G:T	0	16939879	T	G
19	chr19:16940056:G:T	0	16940056	T	G
19	chr19:16940103:G:A	0	16940103	A	G
19	chr19:16940624:A:C	0	16940624	C	A
19	chr19:16940861:T:A	0	16940861	A	T
19	chr19:16940883:G:A	0	16940883	A	G
19	chr19:16940991:C:T	0	16940991	T	C
19	chr19:16941367:A:ATC	0	16941367	ATC	A
19	chr19:16941498:G:C	0	16941498	C	G
19	chr19:16942609:G:T	0	16942609	T	G
19	chr19:16942864:C:T	0	16942864	T	C
19	chr19:16942935:G:C	0	16942935	C	G
19	chr19:16942973:T:C	0	16942973	C	T
19	chr19:16943682:T:C	0	16943682	C	T
19	chr19:16943700:T:C	0	16943700	C	T
19	chr19:16943753:T:A	0	16943753	A	T
19	chr19:16943826:C:T	0	16943826	T	C
19	chr19:16944073:AC:A	0	16944073	A	AC
19	chr19:16944148:C:T	0	16944148	T	C
19	chr19:16944867:T:A	0	16944867	A	T
19	chr19:16944896:G:A	0	16944896	A	G
19	chr19:16944909:T:C	0	16944909	C	T
19	chr19:16945335:G:A	0	16945335	A	G
19	chr19:16945484:G:C	0	16945484	C	G
19	chr19:16945989:A:T	0	16945989	T	A
19	chr19:16946169:T:A	0	16946169	A	T
19	chr19:16946173:T:TG	0	16946173	TG	T
19	chr19:16946294:T:A	0	16946294	A	T
19	chr19:16946392:T:C	0	16946392	C	T
19	chr19:16946688:G:A	0	16946688	A	G
19	chr19:16946750:T:G	0	16946750	G	T
19	chr19:16948003:T:C	0	16948003	C	T
19	chr19:16948083:C:T	0	16948083	T	C
19	chr19:16948089:C:T	0	16948089	T	C
19	chr19:16948399:G:T	0	16948399	T	G
19	chr19:16948465:G:A	0	16948465	A	G
19	chr19:16950004:A:G	0	16950004	G	A
19	chr19:16950020:A:G	0	16950020	G	A
19	chr19:16950175:G:A	0	16950175	A	G
19	chr19:16950368:A:G	0	16950368	G	A
19	chr19:16950681:T:A	0	16950681	A	T
19	chr19:16951834:T:C	0	16951834	C	T
19	chr19:16954377:T:C	0	16954377	C	T
19	chr19:16956581:A:G	0	16956581	G	A
19	chr19:16957811:C:G	0	16957811	G	C
19	chr19:16958413:G:C	0	16958413	C	G
19	chr19:16959869:C:T	0	16959869	T	C
19	chr19:16960855:T:C	0	16960855	C	T
19	chr19:16961102:G:A	0	16961102	A	G
19	chr19:16961223:G:A	0	16961223	A	G
19	chr19:16961253:T:C	0	16961253	C	T
19	chr19:16961329:A:G	0	16961329	G	A
19	chr19:16961457:G:A	0	16961457	A	G
19	chr19:16964553:C:T	0	16964553	T	C
19	chr19:16965078:G:A	0	16965078	A	G
19	chr19:16965396:A:G	0	16965396	G	A
19	chr19:16965619:C:A	0	16965619	A	C
19	chr19:16966218:C:T	0	16966218	T	C
19	chr19:16966604:G:A	0	16966604	A	G
19	chr19:16966842:A:G	0	16966842	G	A
19	chr19:16969580:CT:C	0	16969580	C	CT
19	chr19:16969830:T:C	0	16969830	C	T
19	chr19:16969960:C:T	0	16969960	T	C
19	chr19:16970011:A:G	0	16970011	G	A
19	chr19:16970897:G:T	0	16970897	T	G
19	chr19:16972151:C:T	0	16972151	T	C
19	chr19:16972625:G:A	0	16972625	A	G
19	chr19:16973779:T:C	0	16973779	C	T
19	chr19:16974122:T:C	0	16974122	C	T
19	chr19:16974226:G:A	0	16974226	A	G
19	chr19:16974282:C:A	0	16974282	A	C
19	chr19:16975055:A:C	0	16975055	C	A
19	chr19:16976731:T:C	0	16976731	C	T
19	chr19:16976860:G:A	0	16976860	A	G
19	chr19:16976979:T:C	0	16976979	C	T
19	chr19:16976997:G:A	0	16976997	A	G
19	chr19:16977102:A:G	0	16977102	G	A
19	chr19:16977170:C:T	0	16977170	T	C
19	chr19:16977204:T:C	0	16977204	C	T
19	chr19:16977311:T:C	0	16977311	C	T
19	chr19:16978000:T:C	0	16978000	C	T
19	chr19:16978566:G:A	0	16978566	A	G
19	chr19:16978572:A:G	0	16978572	G	A
19	chr19:16978968:C:T	0	16978968	T	C
19	chr19:16979206:C:T	0	16979206	T	C
19	chr19:16979245:T:C	0	16979245	C	T
19	chr19:16979845:G:A	0	16979845	A	G
19	chr19:16980195:G:A	0	16980195	A	G
19	chr19:16980319:C:T	0	16980319	T	C
19	chr19:16980331:G:T	0	16980331	T	G
19	chr19:16980558:T:G	0	16980558	G	T
19	chr19:16980723:C:T	0	16980723	T	C
19	chr19:16981384:C:T	0	16981384	T	C
19	chr19:16981525:A:G	0	16981525	G	A
19	chr19:16982085:G:A	0	16982085	A	G
19	chr19:16982109:T:C	0	16982109	C	T
19	chr19:16982173:T:C	0	16982173	C	T
19	chr19:16982189:T:C	0	16982189	C	T
19	chr19:16982270:G:A	0	16982270	A	G
19	chr19:16982776:C:T	0	16982776	T	C
19	chr19:16982996:T:C	0	16982996	C	T
19	chr19:16984014:G:A	0	16984014	A	G
19	chr19:16984392:TAACTC:T	0	16984392	T	TAACTC
19	chr19:16984441:C:G	0	16984441	G	C
19	chr19:16984900:C:T	0	16984900	T	C
19	chr19:16987072:G:T	0	16987072	T	G
19	chr19:16988828:T:C	0	16988828	C	T
19	chr19:16989170:G:A	0	16989170	A	G
19	chr19:16989628:T:A	0	16989628	A	T
19	chr19:16989742:A:G	0	16989742	G	A
19	chr19:16989856:G:GA	0	16989856	GA	G
19	chr19:16989921:A:G	0	16989921	G	A
19	chr19:16990593:G:A	0	16990593	A	G
19	chr19:16991106:CAA:C	0	16991106	C	CAA
19	chr19:16991681:C:A	0	16991681	A	C
19	chr19:16992076:C:T	0	16992076	T	C
19	chr19:16992129:C:A	0	16992129	A	C
19	chr19:16992377:T:G	0	16992377	G	T
19	chr19:16992531:G:A	0	16992531	A	G
19	chr19:16993569:G:A	0	16993569	A	G
19	chr19:16994247:T:C	0	16994247	C	T
19	chr19:16994385:C:G	0	16994385	G	C
19	chr19:16995020:C:T	0	16995020	T	C
19	chr19:16995429:TCTCA:T	0	16995429	T	TCTCA
19	chr19:16995860:A:T	0	16995860	T	A
19	chr19:16995978:C:T	0	16995978	T	C
19	chr19:16996137:G:A	0	16996137	A	G
19	chr19:16996681:T:A	0	16996681	A	T
19	chr19:16997015:G:A	0	16997015	A	G
19	chr19:16997100:C:T	0	16997100	T	C
19	chr19:16997243:C:T	0	16997243	T	C
19	chr19:16997325:C:T	0	16997325	T	C
19	chr19:16997784:A:G	0	16997784	G	A
19	chr19:16998540:T:C	0	16998540	C	T
19	chr19:16998593:G:A	0	16998593	A	G
19	chr19:16998615:G:A	0	16998615	A	G
19	chr19:16998626:A:G	0	16998626	G	A
19	chr19:16998738:A:G	0	16998738	G	A
19	chr19:16998942:G:A	0	16998942	A	G
19	chr19:16999318:C:T	0	16999318	T	C
19	chr19:16999347:G:A	0	16999347	A	G
19	chr19:16999516:C:T	0	16999516	T	C
19	chr19:16999748:A:G	0	16999748	G	A
19	chr19:16999762:C:T	0	16999762	T	C
19	chr19:16999924:C:T	0	16999924	T	C
19	chr19:17000188:TCACACTTGTCATCCCAG:T	0	17000188	T	TCACACTTGTCATCCCAG
19	chr19:17000487:A:G	0	17000487	G	A
19	chr19:17000601:A:G	0	17000601	G	A
19	chr19:17000864:T:C	0	17000864	C	T
19	chr19:17000889:A:G	0	17000889	G	A
19	chr19:17001128:C:A	0	17001128	A	C
19	chr19:17001250:T:G	0	17001250	G	T
19	chr19:17001492:G:A	0	17001492	A	G
19	chr19:17001554:T:C	0	17001554	C	T
19	chr19:17001591:G:A	0	17001591	A	G
19	chr19:17001593:C:T	0	17001593	T	C
19	chr19:17001837:A:G	0	17001837	G	A
19	chr19:17001975:A:G	0	17001975	G	A
19	chr19:17002017:T:C	0	17002017	C	T
19	chr19:17002071:T:A	0	17002071	A	T
19	chr19:17002191:C:A	0	17002191	A	C
19	chr19:17002337:A:G	0	17002337	G	A
19	chr19:17002572:T:TC	0	17002572	TC	T
19	chr19:17002657:T:C	0	17002657	C	T
19	chr19:17003193:A:G	0	17003193	G	A
19	chr19:17003335:G:A	0	17003335	A	G
19	chr19:17003872:C:T	0	17003872	T	C
19	chr19:17003895:C:A	0	17003895	A	C
19	chr19:17004075:T:C	0	17004075	C	T
19	chr19:17004772:T:C	0	17004772	C	T
19	chr19:17004896:C:T	0	17004896	T	C
19	chr19:17005037:A:G	0	17005037	G	A
19	chr19:17005088:A:G	0	17005088	G	A
19	chr19:17005785:T:C	0	17005785	C	T
19	chr19:17006228:C:G	0	17006228	G	C
19	chr19:17006565:A:G	0	17006565	G	A
19	chr19:17006752:T:C	0	17006752	C	T
19	chr19:17006973:T:C	0	17006973	C	T
19	chr19:17007601:C:T	0	17007601	T	C
19	chr19:17007772:T:C	0	17007772	C	T
19	chr19:17007919:C:A	0	17007919	A	C
19	chr19:17008266:C:T	0	17008266	T	C
19	chr19:17008935:T:C	0	17008935	C	T
19	chr19:17008968:C:T	0	17008968	T	C
19	chr19:17009124:A:G	0	17009124	G	A
19	chr19:17009667:G:A	0	17009667	A	G
19	chr19:17009699:A:G	0	17009699	G	A
19	chr19:17009722:G:A	0	17009722	A	G
19	chr19:17010723:A:C	0	17010723	C	A
19	chr19:17011134:G:A	0	17011134	A	G
19	chr19:17011820:G:A	0	17011820	A	G
19	chr19:17011838:G:A	0	17011838	A	G
19	chr19:17012348:TTC:T	0	17012348	T	TTC
19	chr19:17012874:T:C	0	17012874	C	T
19	chr19:17013450:GCC:G	0	17013450	G	GCC
19	chr19:17013771:A:G	0	17013771	G	A
19	chr19:17013777:T:C	0	17013777	C	T
19	chr19:17015456:T:C	0	17015456	C	T
19	chr19:17015779:C:T	0	17015779	T	C
19	chr19:17015879:G:C	0	17015879	C	G
19	chr19:17016237:C:G	0	17016237	G	C
19	chr19:17017357:A:G	0	17017357	G	A
19	chr19:17018499:T:G	0	17018499	G	T
19	chr19:17018829:A:G	0	17018829	G	A
19	chr19:17019591:T:C	0	17019591	C	T
19	chr19:17019847:A:G	0	17019847	G	A
19	chr19:17019931:C:T	0	17019931	T	C
19	chr19:17020060:C:T	0	17020060	T	C
19	chr19:17021151:G:A	0	17021151	A	G
19	chr19:17021179:A:C	0	17021179	C	A
19	chr19:17022381:A:G	0	17022381	G	A
19	chr19:17022456:C:T	0	17022456	T	C
19	chr19:17024193:C:T	0	17024193	T	C
19	chr19:17026480:A:C	0	17026480	C	A
19	chr19:17026979:A:C	0	17026979	C	A
19	chr19:17027962:G:A	0	17027962	A	G
19	chr19:17028175:T:C	0	17028175	C	T
19	chr19:17028394:G:A	0	17028394	A	G
19	chr19:17028890:C:G	0	17028890	G	C
19	chr19:17029175:G:A	0	17029175	A	G
19	chr19:17029487:A:G	0	17029487	G	A
19	chr19:17029547:C:T	0	17029547	T	C
19	chr19:17029731:G:A	0	17029731	A	G
19	chr19:17030270:T:C	0	17030270	C	T
19	chr19:17030435:T:C	0	17030435	C	T
19	chr19:17031807:G:C	0	17031807	C	G
19	chr19:17033299:G:A	0	17033299	A	G
19	chr19:17034462:A:G	0	17034462	G	A
19	chr19:17035030:G:A	0	17035030	A	G
19	chr19:17035990:C:T	0	17035990	T	C
19	chr19:17036077:C:G	0	17036077	G	C
19	chr19:17037346:G:A	0	17037346	A	G
19	chr19:17037355:C:T	0	17037355	T	C
19	chr19:17037610:A:G	0	17037610	G	A
19	chr19:17039269:C:T	0	17039269	T	C
19	chr19:17039581:T:C	0	17039581	C	T
19	chr19:17040105:G:C	0	17040105	C	G
19	chr19:17040599:C:A	0	17040599	A	C
19	chr19:17040929:A:G	0	17040929	G	A
19	chr19:17041422:C:T	0	17041422	T	C
19	chr19:17041519:A:T	0	17041519	T	A
19	chr19:17042010:C:T	0	17042010	T	C
19	chr19:17042052:A:G	0	17042052	G	A
19	chr19:17042339:G:A	0	17042339	A	G
19	chr19:17042442:C:T	0	17042442	T	C
19	chr19:17042678:T:C	0	17042678	C	T
19	chr19:17042822:A:G	0	17042822	G	A
19	chr19:17043290:A:G	0	17043290	G	A
19	chr19:17043385:C:T	0	17043385	T	C
19	chr19:17044162:G:T	0	17044162	T	G
19	chr19:17044303:G:T	0	17044303	T	G
19	chr19:17045363:C:T	0	17045363	T	C
19	chr19:17045492:T:C	0	17045492	C	T
19	chr19:17045602:A:G	0	17045602	G	A
19	chr19:17045691:T:C	0	17045691	C	T
19	chr19:17045727:C:T	0	17045727	T	C
19	chr19:17045850:C:T	0	17045850	T	C
19	chr19:17045960:CAT:C	0	17045960	C	CAT
19	chr19:17046253:C:T	0	17046253	T	C
19	chr19:17046254:C:T	0	17046254	T	C
19	chr19:17046403:TG:T	0	17046403	T	TG
19	chr19:17046484:C:T	0	17046484	T	C
19	chr19:17047217:C:T	0	17047217	T	C
19	chr19:17047246:G:A	0	17047246	A	G
19	chr19:17047282:G:A	0	17047282	A	G
19	chr19:17047335:T:C	0	17047335	C	T
19	chr19:17047477:A:G	0	17047477	G	A
19	chr19:17047884:G:A	0	17047884	A	G
19	chr19:17047979:A:T	0	17047979	T	A
19	chr19:17048087:G:A	0	17048087	A	G
19	chr19:17048536:C:A	0	17048536	A	C
19	chr19:17048913:C:G	0	17048913	G	C
19	chr19:17048969:A:C	0	17048969	C	A
19	chr19:17049152:G:A	0	17049152	A	G
19	chr19:17049212:G:A	0	17049212	A	G
19	chr19:17049569:AAAGT:A	0	17049569	A	AAAGT
19	chr19:17049754:T:C	0	17049754	C	T
19	chr19:17049910:G:A	0	17049910	A	G
19	chr19:17050283:T:C	0	17050283	C	T
19	chr19:17050333:C:A	0	17050333	A	C
19	chr19:17050608:T:A	0	17050608	A	T
19	chr19:17050780:C:T	0	17050780	T	C
19	chr19:17050877:G:A	0	17050877	A	G
19	chr19:17051782:C:T	0	17051782	T	C
19	chr19:17052851:C:T	0	17052851	T	C
19	chr19:17053363:C:T	0	17053363	T	C
19	chr19:17053744:C:T	0	17053744	T	C
19	chr19:17053751:T:C	0	17053751	C	T
19	chr19:17054550:C:T	0	17054550	T	C
19	chr19:17054552:A:G	0	17054552	G	A
19	chr19:17054630:T:C	0	17054630	C	T
19	chr19:17055031:T:C	0	17055031	C	T
19	chr19:17055419:G:C	0	17055419	C	G
19	chr19:17055456:GC:G	0	17055456	G	GC
19	chr19:17055497:C:T	0	17055497	T	C
19	chr19:17055534:C:T	0	17055534	T	C
19	chr19:17056086:TAA:T	0	17056086	T	TAA
19	chr19:17056097:G:A	0	17056097	A	G
19	chr19:17056171:G:A	0	17056171	A	G
19	chr19:17056907:T:G	0	17056907	G	T
19	chr19:17057020:T:C	0	17057020	C	T
19	chr19:17057208:G:A	0	17057208	A	G
19	chr19:17057676:C:G	0	17057676	G	C
19	chr19:17057780:A:G	0	17057780	G	A
19	chr19:17057902:G:A	0	17057902	A	G
19	chr19:17058162:T:C	0	17058162	C	T
19	chr19:17058271:G:A	0	17058271	A	G
19	chr19:17058948:G:C	0	17058948	C	G
19	chr19:17059126:G:A	0	17059126	A	G
19	chr19:17059438:A:G	0	17059438	G	A
19	chr19:17059730:G:A	0	17059730	A	G
19	chr19:17059731:G:T	0	17059731	T	G
19	chr19:17060417:C:T	0	17060417	T	C
19	chr19:17060637:G:A	0	17060637	A	G
19	chr19:17060772:A:G	0	17060772	G	A
19	chr19:17060869:G:A	0	17060869	A	G
19	chr19:17060879:T:C	0	17060879	C	T
19	chr19:17062060:T:C	0	17062060	C	T
19	chr19:17062124:C:T	0	17062124	T	C
19	chr19:17062334:G:A	0	17062334	A	G
19	chr19:17062608:A:G	0	17062608	G	A
19	chr19:17062677:A:G	0	17062677	G	A
19	chr19:17062753:G:C	0	17062753	C	G
19	chr19:17063016:T:C	0	17063016	C	T
19	chr19:17063127:G:A	0	17063127	A	G
19	chr19:17063234:C:T	0	17063234	T	C
19	chr19:17063451:G:C	0	17063451	C	G
19	chr19:17064866:G:A	0	17064866	A	G
19	chr19:17065947:C:G	0	17065947	G	C
19	chr19:17067309:A:C	0	17067309	C	A
19	chr19:17068145:G:A	0	17068145	A	G
19	chr19:17068979:G:A	0	17068979	A	G
19	chr19:17069223:C:T	0	17069223	T	C
19	chr19:17069548:C:A	0	17069548	A	C
19	chr19:17069606:GCCCAACCCCAGGTC:G	0	17069606	G	GCCCAACCCCAGGTC
19	chr19:17070058:A:C	0	17070058	C	A
19	chr19:17070515:C:T	0	17070515	T	C
19	chr19:17071207:T:C	0	17071207	C	T
19	chr19:17071878:T:C	0	17071878	C	T
19	chr19:17072129:T:C	0	17072129	C	T
19	chr19:17072375:G:A	0	17072375	A	G
19	chr19:17072381:C:G	0	17072381	G	C
19	chr19:17072800:C:T	0	17072800	T	C
19	chr19:17073910:G:A	0	17073910	A	G
19	chr19:17073915:C:T	0	17073915	T	C
19	chr19:17074222:T:C	0	17074222	C	T
19	chr19:17075317:A:C	0	17075317	C	A
19	chr19:17076130:G:C	0	17076130	C	G
19	chr19:17076708:T:G	0	17076708	G	T
19	chr19:17077514:G:A	0	17077514	A	G
19	chr19:17078658:A:G	0	17078658	G	A
19	chr19:17078976:G:A	0	17078976	A	G
19	chr19:17080702:T:C	0	17080702	C	T
19	chr19:17081256:G:C	0	17081256	C	G
19	chr19:17081757:C:T	0	17081757	T	C
19	chr19:17082605:T:C	0	17082605	C	T
19	chr19:17082708:A:G	0	17082708	G	A
19	chr19:17082741:A:G	0	17082741	G	A
19	chr19:17083727:G:A	0	17083727	A	G
19	chr19:17083984:G:T	0	17083984	T	G
19	chr19:17084023:TGGTTAATAACCCTTTG:T	0	17084023	T	TGGTTAATAACCCTTTG
19	chr19:17084245:G:A	0	17084245	A	G
19	chr19:17085039:G:A	0	17085039	A	G
19	chr19:17085187:A:G	0	17085187	G	A
19	chr19:17085215:C:T	0	17085215	T	C
19	chr19:17085313:C:T	0	17085313	T	C
19	chr19:17085566:G:A	0	17085566	A	G
19	chr19:17086202:A:G	0	17086202	G	A
19	chr19:17087385:A:G	0	17087385	G	A
19	chr19:17087477:A:G	0	17087477	G	A
19	chr19:17088504:T:C	0	17088504	C	T
19	chr19:17088941:G:A	0	17088941	A	G
19	chr19:17089104:C:T	0	17089104	T	C
19	chr19:17090095:T:C	0	17090095	C	T
19	chr19:17090880:C:T	0	17090880	T	C
19	chr19:17091326:G:A	0	17091326	A	G
19	chr19:17091472:C:T	0	17091472	T	C
19	chr19:17091936:A:T	0	17091936	T	A
19	chr19:17092958:CAT:C	0	17092958	C	CAT
19	chr19:17093517:A:G	0	17093517	G	A
19	chr19:17094431:C:T	0	17094431	T	C
19	chr19:17094658:T:C	0	17094658	C	T
19	chr19:17095655:A:G	0	17095655	G	A
19	chr19:17096201:G:T	0	17096201	T	G
19	chr19:17096270:G:A	0	17096270	A	G
19	chr19:17096346:T:G	0	17096346	G	T
19	chr19:17096980:ACGCCCGGC:A	0	17096980	A	ACGCCCGGC
19	chr19:17096992:T:G	0	17096992	G	T
19	chr19:17097006:A:G	0	17097006	G	A
19	chr19:17097041:G:A	0	17097041	A	G
19	chr19:17097635:G:A	0	17097635	A	G
19	chr19:17098335:G:A	0	17098335	A	G
19	chr19:17098634:T:C	0	17098634	C	T
19	chr19:17099045:A:G	0	17099045	G	A
19	chr19:17099048:G:T	0	17099048	T	G
19	chr19:17099104:G:A	0	17099104	A	G
19	chr19:17099231:G:A	0	17099231	A	G
19	chr19:17100756:T:A	0	17100756	A	T
19	chr19:17100758:T:C	0	17100758	C	T
19	chr19:17100860:T:C	0	17100860	C	T
19	chr19:17101291:T:C	0	17101291	C	T
19	chr19:17101372:G:T	0	17101372	T	G
19	chr19:17101600:C:T	0	17101600	T	C
19	chr19:17102182:C:T	0	17102182	T	C
19	chr19:17102726:T:C	0	17102726	C	T
19	chr19:17103241:T:G	0	17103241	G	T
19	chr19:17103263:C:T	0	17103263	T	C
19	chr19:17104392:G:A	0	17104392	A	G
19	chr19:17104571:G:A	0	17104571	A	G
19	chr19:17104838:G:T	0	17104838	T	G
19	chr19:17105486:C:A	0	17105486	A	C
19	chr19:17105665:T:C	0	17105665	C	T
19	chr19:17106397:T:C	0	17106397	C	T
19	chr19:17106950:G:C	0	17106950	C	G
19	chr19:17107741:A:G	0	17107741	G	A
19	chr19:17107791:G:A	0	17107791	A	G
19	chr19:17108160:C:A	0	17108160	A	C
19	chr19:17108295:G:A	0	17108295	A	G
19	chr19:17108584:A:AG	0	17108584	AG	A
19	chr19:17108653:A:G	0	17108653	G	A
19	chr19:17109016:A:G	0	17109016	G	A
19	chr19:17109531:G:A	0	17109531	A	G
19	chr19:17109910:G:A	0	17109910	A	G
19	chr19:17109930:A:T	0	17109930	T	A
19	chr19:17109936:C:T	0	17109936	T	C
19	chr19:17110379:A:G	0	17110379	G	A
19	chr19:17110979:C:T	0	17110979	T	C
19	chr19:17111182:C:T	0	17111182	T	C
19	chr19:17111207:C:G	0	17111207	G	C
19	chr19:17111557:A:G	0	17111557	G	A
19	chr19:17111774:A:G	0	17111774	G	A
19	chr19:17111943:C:T	0	17111943	T	C
19	chr19:17112295:A:G	0	17112295	G	A
19	chr19:17112626:G:T	0	17112626	T	G
19	chr19:17113301:G:A	0	17113301	A	G
19	chr19:17113440:C:T	0	17113440	T	C
19	chr19:17113519:A:G	0	17113519	G	A
19	chr19:17113861:C:T	0	17113861	T	C
19	chr19:17113862:A:G	0	17113862	G	A
19	chr19:17114245:C:T	0	17114245	T	C
19	chr19:17114318:G:A	0	17114318	A	G
19	chr19:17114998:T:A	0	17114998	A	T
19	chr19:17115307:C:T	0	17115307	T	C
19	chr19:17115419:G:A	0	17115419	A	G
19	chr19:17115787:C:T	0	17115787	T	C
19	chr19:17116525:C:T	0	17116525	T	C
19	chr19:17117151:G:T	0	17117151	T	G
19	chr19:17117744:C:T	0	17117744	T	C
19	chr19:17118296:T:A	0	17118296	A	T
19	chr19:17118629:G:A	0	17118629	A	G
19	chr19:17118822:C:T	0	17118822	T	C
19	chr19:17119389:C:T	0	17119389	T	C
19	chr19:17120250:A:G	0	17120250	G	A
19	chr19:17120262:G:A	0	17120262	A	G
19	chr19:17120928:T:C	0	17120928	C	T
19	chr19:17121221:A:G	0	17121221	G	A
19	chr19:17121435:T:C	0	17121435	C	T
19	chr19:17121599:G:A	0	17121599	A	G
19	chr19:17121689:C:T	0	17121689	T	C
19	chr19:17121699:G:A	0	17121699	A	G
19	chr19:17121965:G:A	0	17121965	A	G
19	chr19:17124210:G:A	0	17124210	A	G
19	chr19:17125025:T:C	0	17125025	C	T
19	chr19:17125071:G:A	0	17125071	A	G
19	chr19:17125793:A:G	0	17125793	G	A
19	chr19:17126043:C:T	0	17126043	T	C
19	chr19:17126580:T:C	0	17126580	C	T
19	chr19:17127360:C:T	0	17127360	T	C
19	chr19:17127362:T:C	0	17127362	C	T
19	chr19:17127603:A:G	0	17127603	G	A
19	chr19:17127620:T:C	0	17127620	C	T
19	chr19:17128263:C:T	0	17128263	T	C
19	chr19:17128305:C:T	0	17128305	T	C
19	chr19:17128756:G:A	0	17128756	A	G
19	chr19:17128883:A:G	0	17128883	G	A
19	chr19:17129583:G:A	0	17129583	A	G
19	chr19:17129961:G:A	0	17129961	A	G
19	chr19:17130075:C:T	0	17130075	T	C
19	chr19:17130328:G:A	0	17130328	A	G
19	chr19:17130839:C:A	0	17130839	A	C
19	chr19:17131403:G:A	0	17131403	A	G
19	chr19:17131865:A:T	0	17131865	T	A
19	chr19:17131975:G:A	0	17131975	A	G
19	chr19:17132046:T:A	0	17132046	A	T
19	chr19:17132131:T:C	0	17132131	C	T
19	chr19:17132138:G:A	0	17132138	A	G
19	chr19:17132146:T:G	0	17132146	G	T
19	chr19:17132411:C:T	0	17132411	T	C
19	chr19:17132598:G:A	0	17132598	A	G
19	chr19:17132787:G:A	0	17132787	A	G
19	chr19:17133028:G:A	0	17133028	A	G
19	chr19:17133285:G:T	0	17133285	T	G
19	chr19:17133302:T:A	0	17133302	A	T
19	chr19:17133362:C:T	0	17133362	T	C
19	chr19:17134273:C:A	0	17134273	A	C
19	chr19:17134752:A:G	0	17134752	G	A
19	chr19:17134811:C:T	0	17134811	T	C
19	chr19:17135362:C:T	0	17135362	T	C
19	chr19:17135402:T:C	0	17135402	C	T
19	chr19:17135892:A:G	0	17135892	G	A
19	chr19:17135927:A:T	0	17135927	T	A
19	chr19:17135975:G:A	0	17135975	A	G
19	chr19:17136629:G:C	0	17136629	C	G
19	chr19:17137375:G:A	0	17137375	A	G
19	chr19:17137416:C:T	0	17137416	T	C
19	chr19:17137521:C:T	0	17137521	T	C
19	chr19:17138056:C:T	0	17138056	T	C
19	chr19:17138155:G:C	0	17138155	C	G
19	chr19:17138349:C:T	0	17138349	T	C
19	chr19:17139048:G:A	0	17139048	A	G
19	chr19:17139411:C:T	0	17139411	T	C
19	chr19:17139695:T:C	0	17139695	C	T
19	chr19:17140869:G:A	0	17140869	A	G
19	chr19:17141231:G:A	0	17141231	A	G
19	chr19:17141341:T:C	0	17141341	C	T
19	chr19:17143660:G:A	0	17143660	A	G
19	chr19:17145222:G:A	0	17145222	A	G
19	chr19:17145988:G:C	0	17145988	C	G
19	chr19:17146992:T:C	0	17146992	C	T
19	chr19:17147510:C:T	0	17147510	T	C
19	chr19:17148018:T:C	0	17148018	C	T
19	chr19:17148432:G:A	0	17148432	A	G
19	chr19:17149311:T:C	0	17149311	C	T
19	chr19:17150430:A:G	0	17150430	G	A
19	chr19:17151210:A:G	0	17151210	G	A
19	chr19:17151314:C:T	0	17151314	T	C
19	chr19:17151659:G:A	0	17151659	A	G
19	chr19:17152281:T:C	0	17152281	C	T
19	chr19:17152282:G:A	0	17152282	A	G
19	chr19:17152422:G:T	0	17152422	T	G
19	chr19:17152452:AC:A	0	17152452	A	AC
19	chr19:17153287:A:G	0	17153287	G	A
19	chr19:17153474:C:A	0	17153474	A	C
19	chr19:17154153:C:T	0	17154153	T	C
19	chr19:17155106:T:C	0	17155106	C	T
19	chr19:17156393:T:C	0	17156393	C	T
19	chr19:17158352:G:A	0	17158352	A	G
19	chr19:17158700:C:T	0	17158700	T	C
19	chr19:17159012:A:G	0	17159012	G	A
19	chr19:17159030:T:C	0	17159030	C	T
19	chr19:17160647:A:G	0	17160647	G	A
19	chr19:17160685:A:G	0	17160685	G	A
19	chr19:17161438:G:A	0	17161438	A	G
19	chr19:17161554:G:A	0	17161554	A	G
19	chr19:17161751:G:A	0	17161751	A	G
19	chr19:17161767:G:A	0	17161767	A	G
19	chr19:17162943:C:T	0	17162943	T	C
19	chr19:17163083:G:T	0	17163083	T	G
19	chr19:17166492:T:C	0	17166492	C	T
19	chr19:17169276:G:A	0	17169276	A	G
19	chr19:17169774:G:A	0	17169774	A	G
19	chr19:17170097:G:A	0	17170097	A	G
19	chr19:17170324:A:G	0	17170324	G	A
19	chr19:17170723:C:CTGAG	0	17170723	CTGAG	C
19	chr19:17170786:T:C	0	17170786	C	T
19	chr19:17170902:G:T	0	17170902	T	G
19	chr19:17171096:T:C	0	17171096	C	T
19	chr19:17171440:G:C	0	17171440	C	G
19	chr19:17172022:A:G	0	17172022	G	A
19	chr19:17172032:A:G	0	17172032	G	A
19	chr19:17172089:A:G	0	17172089	G	A
19	chr19:17172117:T:C	0	17172117	C	T
19	chr19:17172493:T:C	0	17172493	C	T
19	chr19:17172682:T:C	0	17172682	C	T
19	chr19:17172848:C:T	0	17172848	T	C
19	chr19:17173081:G:A	0	17173081	A	G
19	chr19:17173133:C:T	0	17173133	T	C
19	chr19:17173180:G:C	0	17173180	C	G
19	chr19:17173217:C:T	0	17173217	T	C
19	chr19:17173449:T:C	0	17173449	C	T
19	chr19:17173569:G:A	0	17173569	A	G
19	chr19:17173603:C:T	0	17173603	T	C
19	chr19:17173636:T:C	0	17173636	C	T
19	chr19:17173761:G:A	0	17173761	A	G
19	chr19:17173788:A:G	0	17173788	G	A
19	chr19:17174120:C:T	0	17174120	T	C
19	chr19:17174155:A:G	0	17174155	G	A
19	chr19:17174165:G:A	0	17174165	A	G
19	chr19:17174268:C:T	0	17174268	T	C
19	chr19:17174279:G:C	0	17174279	C	G
19	chr19:17174282:C:T	0	17174282	T	C
19	chr19:17174423:G:A	0	17174423	A	G
19	chr19:17174470:A:G	0	17174470	G	A
19	chr19:17174602:A:G	0	17174602	G	A
19	chr19:17174686:A:G	0	17174686	G	A
19	chr19:17174761:C:T	0	17174761	T	C
19	chr19:17174807:A:G	0	17174807	G	A
19	chr19:17174835:G:A	0	17174835	A	G
19	chr19:17174913:G:A	0	17174913	A	G
19	chr19:17174944:AT:A	0	17174944	A	AT
19	chr19:17174961:T:A	0	17174961	A	T
19	chr19:17175178:T:C	0	17175178	C	T
19	chr19:17175221:G:A	0	17175221	A	G
19	chr19:17175629:A:T	0	17175629	T	A
19	chr19:17175995:G:A	0	17175995	A	G
19	chr19:17176313:G:A	0	17176313	A	G
19	chr19:17177030:G:A	0	17177030	A	G
19	chr19:17178430:A:G	0	17178430	G	A
19	chr19:17179246:G:A	0	17179246	A	G
19	chr19:17179355:AG:A	0	17179355	A	AG
19	chr19:17179534:G:A	0	17179534	A	G
19	chr19:17179605:T:C	0	17179605	C	T
19	chr19:17180010:C:T	0	17180010	T	C
19	chr19:17180639:C:T	0	17180639	T	C
19	chr19:17181205:C:T	0	17181205	T	C
19	chr19:17181429:A:G	0	17181429	G	A
19	chr19:17182399:A:C	0	17182399	C	A
19	chr19:17182991:G:A	0	17182991	A	G
19	chr19:17183487:C:T	0	17183487	T	C
19	chr19:17183552:C:T	0	17183552	T	C
19	chr19:17184361:A:G	0	17184361	G	A
19	chr19:17184615:G:A	0	17184615	A	G
19	chr19:17184707:A:G	0	17184707	G	A
19	chr19:17185147:G:A	0	17185147	A	G
19	chr19:17185204:C:T	0	17185204	T	C
19	chr19:17185235:G:A	0	17185235	A	G
19	chr19:17185870:G:A	0	17185870	A	G
19	chr19:17186159:T:C	0	17186159	C	T
19	chr19:17186286:T:C	0	17186286	C	T
19	chr19:17187095:A:G	0	17187095	G	A
19	chr19:17187870:G:C	0	17187870	C	G
19	chr19:17187915:G:C	0	17187915	C	G
19	chr19:17188200:A:G	0	17188200	G	A
19	chr19:17188337:G:A	0	17188337	A	G
19	chr19:17188369:C:T	0	17188369	T	C
19	chr19:17188378:A:G	0	17188378	G	A
19	chr19:17188636:A:G	0	17188636	G	A
19	chr19:17188842:A:G	0	17188842	G	A
19	chr19:17188895:T:G	0	17188895	G	T
19	chr19:17189042:C:T	0	17189042	T	C
19	chr19:17189460:AC:A	0	17189460	A	AC
19	chr19:17189720:G:A	0	17189720	A	G
19	chr19:17189785:T:C	0	17189785	C	T
19	chr19:17189792:A:G	0	17189792	G	A
19	chr19:17189905:A:T	0	17189905	T	A
19	chr19:17190032:C:T	0	17190032	T	C
19	chr19:17190673:T:C	0	17190673	C	T
19	chr19:17190712:A:G	0	17190712	G	A
19	chr19:17190890:A:C	0	17190890	C	A
19	chr19:17190897:G:A	0	17190897	A	G
19	chr19:17190924:T:C	0	17190924	C	T
19	chr19:17191054:G:A	0	17191054	A	G
19	chr19:17191071:T:C	0	17191071	C	T
19	chr19:17191247:A:G	0	17191247	G	A
19	chr19:17191303:ACT:A	0	17191303	A	ACT
19	chr19:17191438:G:A	0	17191438	A	G
19	chr19:17191576:C:A	0	17191576	A	C
19	chr19:17191802:C:T	0	17191802	T	C
19	chr19:17191956:CT:C	0	17191956	C	CT
19	chr19:17192002:T:C	0	17192002	C	T
19	chr19:17192043:G:A	0	17192043	A	G
19	chr19:17192588:C:T	0	17192588	T	C
19	chr19:17192651:A:G	0	17192651	G	A
19	chr19:17193427:C:A	0	17193427	A	C
19	chr19:17194631:T:C	0	17194631	C	T
19	chr19:17194972:T:G	0	17194972	G	T
19	chr19:17195222:T:C	0	17195222	C	T
19	chr19:17195588:G:A	0	17195588	A	G
19	chr19:17195851:G:A	0	17195851	A	G
19	chr19:17195988:A:G	0	17195988	G	A
19	chr19:17196169:G:T	0	17196169	T	G
19	chr19:17197004:G:A	0	17197004	A	G
19	chr19:17197296:A:G	0	17197296	G	A
19	chr19:17198628:G:A	0	17198628	A	G
19	chr19:17199583:C:A	0	17199583	A	C
19	chr19:17200189:C:T	0	17200189	T	C
19	chr19:17200499:C:T	0	17200499	T	C
19	chr19:17200982:T:C	0	17200982	C	T
19	chr19:17201403:G:A	0	17201403	A	G
19	chr19:17202183:C:T	0	17202183	T	C
19	chr19:17202810:C:A	0	17202810	A	C
19	chr19:17203024:G:A	0	17203024	A	G
19	chr19:17203380:C:T	0	17203380	T	C
19	chr19:17203445:A:T	0	17203445	T	A
19	chr19:17203674:G:A	0	17203674	A	G
19	chr19:17204921:G:A	0	17204921	A	G
19	chr19:17205444:T:C	0	17205444	C	T
19	chr19:17205452:G:A	0	17205452	A	G
19	chr19:17205973:T:C	0	17205973	C	T
19	chr19:17207146:A:G	0	17207146	G	A
19	chr19:17207855:G:A	0	17207855	A	G
19	chr19:17209499:C:T	0	17209499	T	C
19	chr19:17210075:A:T	0	17210075	T	A
19	chr19:17210678:A:G	0	17210678	G	A
19	chr19:17210983:T:C	0	17210983	C	T
19	chr19:17212617:A:C	0	17212617	C	A
19	chr19:17212865:A:T	0	17212865	T	A
19	chr19:17212911:A:G	0	17212911	G	A
19	chr19:17213301:C:T	0	17213301	T	C
19	chr19:17215020:G:A	0	17215020	A	G
19	chr19:17215101:T:G	0	17215101	G	T
19	chr19:17215315:G:A	0	17215315	A	G
19	chr19:17216991:T:A	0	17216991	A	T
19	chr19:17218540:C:A	0	17218540	A	C
19	chr19:17218743:C:T	0	17218743	T	C
19	chr19:17218851:G:A	0	17218851	A	G
19	chr19:17218908:C:T	0	17218908	T	C
19	chr19:17220075:T:C	0	17220075	C	T
19	chr19:17220696:C:T	0	17220696	T	C
19	chr19:17220868:AT:A	0	17220868	A	AT
19	chr19:17221008:G:A	0	17221008	A	G
19	chr19:17221249:G:A	0	17221249	A	G
19	chr19:17221328:G:A	0	17221328	A	G
19	chr19:17221772:T:C	0	17221772	C	T
19	chr19:17222332:A:T	0	17222332	T	A
19	chr19:17222448:C:T	0	17222448	T	C
19	chr19:17222587:C:T	0	17222587	T	C
19	chr19:17222740:G:A	0	17222740	A	G
19	chr19:17222796:C:T	0	17222796	T	C
19	chr19:17222849:G:C	0	17222849	C	G
19	chr19:17223040:T:C	0	17223040	C	T
19	chr19:17223175:A:ATAAAAATT	0	17223175	ATAAAAATT	A
19	chr19:17223241:T:A	0	17223241	A	T
19	chr19:17223369:A:G	0	17223369	G	A
19	chr19:17223601:C:G	0	17223601	G	C
19	chr19:17223697:G:A	0	17223697	A	G
19	chr19:17223705:G:A	0	17223705	A	G
19	chr19:17223823:A:G	0	17223823	G	A
19	chr19:17224428:C:T	0	17224428	T	C
19	chr19:17224515:T:C	0	17224515	C	T
19	chr19:17224725:C:A	0	17224725	A	C
19	chr19:17224814:T:C	0	17224814	C	T
19	chr19:17224818:T:G	0	17224818	G	T
19	chr19:17224931:G:A	0	17224931	A	G
19	chr19:17225364:A:G	0	17225364	G	A
19	chr19:17225488:G:T	0	17225488	T	G
19	chr19:17225714:T:C	0	17225714	C	T
19	chr19:17225832:C:T	0	17225832	T	C
19	chr19:17226216:C:T	0	17226216	T	C
19	chr19:17226414:G:A	0	17226414	A	G
19	chr19:17226499:T:C	0	17226499	C	T
19	chr19:17226638:C:T	0	17226638	T	C
19	chr19:17226746:C:A	0	17226746	A	C
19	chr19:17226748:G:T	0	17226748	T	G
19	chr19:17226924:C:T	0	17226924	T	C
19	chr19:17227062:A:G	0	17227062	G	A
19	chr19:17227073:C:G	0	17227073	G	C
19	chr19:17227119:C:T	0	17227119	T	C
19	chr19:17227224:C:T	0	17227224	T	C
19	chr19:17227412:G:C	0	17227412	C	G
19	chr19:17227499:C:T	0	17227499	T	C
19	chr19:17227511:T:C	0	17227511	C	T
19	chr19:17227660:C:T	0	17227660	T	C
19	chr19:17228216:C:G	0	17228216	G	C
19	chr19:17228303:G:A	0	17228303	A	G
19	chr19:17228416:C:T	0	17228416	T	C
19	chr19:17228626:G:A	0	17228626	A	G
19	chr19:17229138:C:T	0	17229138	T	C
19	chr19:17229346:G:A	0	17229346	A	G
19	chr19:17229380:T:A	0	17229380	A	T
19	chr19:17229591:C:T	0	17229591	T	C
19	chr19:17229667:A:G	0	17229667	G	A
19	chr19:17230508:GAC:G	0	17230508	G	GAC
19	chr19:17230532:G:C	0	17230532	C	G
19	chr19:17231095:C:G	0	17231095	G	C
19	chr19:17231115:G:A	0	17231115	A	G
19	chr19:17231759:G:C	0	17231759	C	G
19	chr19:17232751:G:A	0	17232751	A	G
19	chr19:17233391:G:A	0	17233391	A	G
19	chr19:17233685:C:T	0	17233685	T	C
19	chr19:17234226:A:C	0	17234226	C	A
19	chr19:17234618:G:C	0	17234618	C	G
19	chr19:17236900:C:A	0	17236900	A	C
19	chr19:17238683:A:C	0	17238683	C	A
19	chr19:17240266:C:T	0	17240266	T	C
19	chr19:17240567:AG:A	0	17240567	A	AG
19	chr19:17240726:G:A	0	17240726	A	G
19	chr19:17241332:TAAAC:T	0	17241332	T	TAAAC
19	chr19:17242152:C:T	0	17242152	T	C
19	chr19:17242176:G:C	0	17242176	C	G
19	chr19:17243117:A:T	0	17243117	T	A
19	chr19:17243777:C:A	0	17243777	A	C
19	chr19:17244337:G:A	0	17244337	A	G
19	chr19:17244740:G:A	0	17244740	A	G
19	chr19:17246254:C:T	0	17246254	T	C
19	chr19:17247324:G:A	0	17247324	A	G
19	chr19:17247379:T:A	0	17247379	A	T
19	chr19:17247892:G:A	0	17247892	A	G
19	chr19:17248490:C:T	0	17248490	T	C
19	chr19:17248726:C:T	0	17248726	T	C
19	chr19:17250055:C:T	0	17250055	T	C
19	chr19:17250069:A:G	0	17250069	G	A
19	chr19:17250255:C:T	0	17250255	T	C
19	chr19:17250307:G:A	0	17250307	A	G
19	chr19:17250963:C:T	0	17250963	T	C
19	chr19:17251717:A:G	0	17251717	G	A
19	chr19:17252259:G:A	0	17252259	A	G
19	chr19:17253283:T:TA	0	17253283	TA	T
19	chr19:17254238:T:A	0	17254238	A	T
19	chr19:17255469:T:C	0	17255469	C	T
19	chr19:17255504:C:T	0	17255504	T	C
19	chr19:17256251:A:G	0	17256251	G	A
19	chr19:17257731:C:G	0	17257731	G	C
19	chr19:17258085:G:A	0	17258085	A	G
19	chr19:17259381:T:G	0	17259381	G	T
19	chr19:17260425:A:G	0	17260425	G	A
19	chr19:17260455:G:A	0	17260455	A	G
19	chr19:17260759:T:C	0	17260759	C	T
19	chr19:17260962:C:T	0	17260962	T	C
19	chr19:17261153:C:G	0	17261153	G	C
19	chr19:17261390:C:T	0	17261390	T	C
19	chr19:17261422:G:A	0	17261422	A	G
19	chr19:17261648:T:A	0	17261648	A	T
19	chr19:17263391:G:A	0	17263391	A	G
19	chr19:17264404:C:T	0	17264404	T	C
19	chr19:17265412:C:T	0	17265412	T	C
19	chr19:17265892:T:C	0	17265892	C	T
19	chr19:17266803:C:G	0	17266803	G	C
19	chr19:17267350:T:C	0	17267350	C	T
19	chr19:17268546:C:A	0	17268546	A	C
19	chr19:17268649:G:A	0	17268649	A	G
19	chr19:17268749:C:T	0	17268749	T	C
19	chr19:17270166:C:T	0	17270166	T	C
19	chr19:17270654:T:C	0	17270654	C	T
19	chr19:17271297:G:T	0	17271297	T	G
19	chr19:17271696:A:T	0	17271696	T	A
19	chr19:17272751:G:A	0	17272751	A	G
19	chr19:17272756:T:C	0	17272756	C	T
19	chr19:17272793:C:T	0	17272793	T	C
19	chr19:17272923:C:T	0	17272923	T	C
19	chr19:17273194:C:A	0	17273194	A	C
19	chr19:17273458:G:A	0	17273458	A	G
19	chr19:17274367:T:C	0	17274367	C	T
19	chr19:17274661:CAGTCA:C	0	17274661	C	CAGTCA
19	chr19:17274693:A:G	0	17274693	G	A
19	chr19:17274824:T:C	0	17274824	C	T
19	chr19:17274868:CT:C	0	17274868	C	CT
19	chr19:17275197:A:G	0	17275197	G	A
19	chr19:17275655:G:T	0	17275655	T	G
19	chr19:17276367:A:G	0	17276367	G	A
19	chr19:17276445:G:A	0	17276445	A	G
19	chr19:17277256:T:C	0	17277256	C	T
19	chr19:17277797:A:T	0	17277797	T	A
19	chr19:17277981:C:T	0	17277981	T	C
19	chr19:17278311:ACT:A	0	17278311	A	ACT
19	chr19:17278347:C:T	0	17278347	T	C
19	chr19:17278839:C:T	0	17278839	T	C
19	chr19:17278895:G:A	0	17278895	A	G
19	chr19:17279482:T:C	0	17279482	C	T
19	chr19:17279669:C:T	0	17279669	T	C
19	chr19:17280519:G:A	0	17280519	A	G
19	chr19:17281296:T:G	0	17281296	G	T
19	chr19:17281674:C:G	0	17281674	G	C
19	chr19:17281820:G:A	0	17281820	A	G
19	chr19:17282085:G:A	0	17282085	A	G
19	chr19:17282518:G:C	0	17282518	C	G
19	chr19:17282640:T:G	0	17282640	G	T
19	chr19:17282721:T:A	0	17282721	A	T
19	chr19:17283116:C:A	0	17283116	A	C
19	chr19:17283315:T:G	0	17283315	G	T
19	chr19:17284030:A:G	0	17284030	G	A
19	chr19:17284194:A:G	0	17284194	G	A
19	chr19:17284540:C:T	0	17284540	T	C
19	chr19:17284592:C:T	0	17284592	T	C
19	chr19:17285740:T:C	0	17285740	C	T
19	chr19:17285952:T:C	0	17285952	C	T
19	chr19:17286077:C:T	0	17286077	T	C
19	chr19:17286133:C:T	0	17286133	T	C
19	chr19:17286435:C:T	0	17286435	T	C
19	chr19:17287356:A:G	0	17287356	G	A
19	chr19:17287460:A:G	0	17287460	G	A
19	chr19:17287678:G:A	0	17287678	A	G
19	chr19:17287750:C:T	0	17287750	T	C
19	chr19:17288296:T:C	0	17288296	C	T
19	chr19:17288404:T:G	0	17288404	G	T
19	chr19:17288667:G:T	0	17288667	T	G
19	chr19:17288816:T:C	0	17288816	C	T
19	chr19:17289560:G:A	0	17289560	A	G
19	chr19:17289644:A:G	0	17289644	G	A
19	chr19:17289956:T:C	0	17289956	C	T
19	chr19:17290091:C:T	0	17290091	T	C
19	chr19:17290595:C:G	0	17290595	G	C
19	chr19:17290610:G:T	0	17290610	T	G
19	chr19:17291050:G:A	0	17291050	A	G
19	chr19:17292224:C:A	0	17292224	A	C
19	chr19:17293263:T:A	0	17293263	A	T
19	chr19:17295358:C:T	0	17295358	T	C
19	chr19:17295499:T:C	0	17295499	C	T
19	chr19:17296279:T:C	0	17296279	C	T
19	chr19:17296606:A:G	0	17296606	G	A
19	chr19:17296788:G:A	0	17296788	A	G
19	chr19:17297928:T:C	0	17297928	C	T
19	chr19:17298073:C:A	0	17298073	A	C
19	chr19:17298571:C:T	0	17298571	T	C
19	chr19:17300001:C:T	0	17300001	T	C
19	chr19:17300698:G:C	0	17300698	C	G
19	chr19:17301557:G:A	0	17301557	A	G
19	chr19:17301590:G:A	0	17301590	A	G
19	chr19:17301853:G:A	0	17301853	A	G
19	chr19:17302138:T:C	0	17302138	C	T
19	chr19:17302213:C:G	0	17302213	G	C
19	chr19:17303317:C:T	0	17303317	T	C
19	chr19:17303329:G:T	0	17303329	T	G
19	chr19:17303458:C:T	0	17303458	T	C
19	chr19:17303977:T:G	0	17303977	G	T
19	chr19:17304034:A:T	0	17304034	T	A
19	chr19:17304316:C:T	0	17304316	T	C
19	chr19:17304648:C:G	0	17304648	G	C
19	chr19:17304845:T:C	0	17304845	C	T
19	chr19:17306271:C:T	0	17306271	T	C
19	chr19:17306756:C:T	0	17306756	T	C
19	chr19:17307015:C:T	0	17307015	T	C
19	chr19:17307146:C:T	0	17307146	T	C
19	chr19:17308238:A:G	0	17308238	G	A
19	chr19:17308815:T:C	0	17308815	C	T
19	chr19:17308969:G:GCT	0	17308969	GCT	G
19	chr19:17309962:A:AC	0	17309962	AC	A
19	chr19:17310661:G:A	0	17310661	A	G
19	chr19:17310785:T:TTA	0	17310785	TTA	T
19	chr19:17311227:A:G	0	17311227	G	A
19	chr19:17311986:T:C	0	17311986	C	T
19	chr19:17312142:G:A	0	17312142	A	G
19	chr19:17312205:T:A	0	17312205	A	T
19	chr19:17312564:G:T	0	17312564	T	G
19	chr19:17312910:G:A	0	17312910	A	G
19	chr19:17313520:G:A	0	17313520	A	G
19	chr19:17313605:C:G	0	17313605	G	C
19	chr19:17314138:T:G	0	17314138	G	T
19	chr19:17315044:C:T	0	17315044	T	C
19	chr19:17315692:T:G	0	17315692	G	T
19	chr19:17316995:C:T	0	17316995	T	C
19	chr19:17317056:C:G	0	17317056	G	C
19	chr19:17317236:G:A	0	17317236	A	G
19	chr19:17317367:C:G	0	17317367	G	C
19	chr19:17317465:T:C	0	17317465	C	T
19	chr19:17317786:T:C	0	17317786	C	T
19	chr19:17318078:G:A	0	17318078	A	G
19	chr19:17318615:C:T	0	17318615	T	C
19	chr19:17319389:C:A	0	17319389	A	C
19	chr19:17320037:C:T	0	17320037	T	C
19	chr19:17320047:G:A	0	17320047	A	G
19	chr19:17320106:G:A	0	17320106	A	G
19	chr19:17320553:G:T	0	17320553	T	G
19	chr19:17320629:C:T	0	17320629	T	C
19	chr19:17320686:C:T	0	17320686	T	C
19	chr19:17320791:C:T	0	17320791	T	C
19	chr19:17321276:C:T	0	17321276	T	C
19	chr19:17321343:G:T	0	17321343	T	G
19	chr19:17321344:C:T	0	17321344	T	C
19	chr19:17321546:A:G	0	17321546	G	A
19	chr19:17321868:G:A	0	17321868	A	G
19	chr19:17325075:T:C	0	17325075	C	T
19	chr19:17325682:C:A	0	17325682	A	C
19	chr19:17325756:T:C	0	17325756	C	T
19	chr19:17326935:T:C	0	17326935	C	T
19	chr19:17327833:A:G	0	17327833	G	A
19	chr19:17328225:C:T	0	17328225	T	C
19	chr19:17328511:C:T	0	17328511	T	C
19	chr19:17329733:C:G	0	17329733	G	C
19	chr19:17330062:G:T	0	17330062	T	G
19	chr19:17330284:G:T	0	17330284	T	G
19	chr19:17330679:C:T	0	17330679	T	C
19	chr19:17331100:T:G	0	17331100	G	T
19	chr19:17331602:G:A	0	17331602	A	G
19	chr19:17331676:T:C	0	17331676	C	T
19	chr19:17331800:A:G	0	17331800	G	A
19	chr19:17332474:G:A	0	17332474	A	G
19	chr19:17333082:G:A	0	17333082	A	G
19	chr19:17336104:C:T	0	17336104	T	C
19	chr19:17336304:G:A	0	17336304	A	G
19	chr19:17337851:T:C	0	17337851	C	T
19	chr19:17338152:A:C	0	17338152	C	A
19	chr19:17338793:C:T	0	17338793	T	C
19	chr19:17339207:T:C	0	17339207	C	T
19	chr19:17339637:G:A	0	17339637	A	G
19	chr19:17339769:C:T	0	17339769	T	C
19	chr19:17340378:A:G	0	17340378	G	A
19	chr19:17340560:G:T	0	17340560	T	G
19	chr19:17340822:C:T	0	17340822	T	C
19	chr19:17341415:C:A	0	17341415	A	C
19	chr19:17341718:G:T	0	17341718	T	G
19	chr19:17342184:A:G	0	17342184	G	A
19	chr19:17342205:G:A	0	17342205	A	G
19	chr19:17342557:T:C	0	17342557	C	T
19	chr19:17342568:C:A	0	17342568	A	C
19	chr19:17342752:A:T	0	17342752	T	A
19	chr19:17342945:T:A	0	17342945	A	T
19	chr19:17343484:G:T	0	17343484	T	G
19	chr19:17343919:C:T	0	17343919	T	C
19	chr19:17344635:T:C	0	17344635	C	T
19	chr19:17345583:C:T	0	17345583	T	C
19	chr19:17346066:G:A	0	17346066	A	G
19	chr19:17346388:G:C	0	17346388	C	G
19	chr19:17346743:G:A	0	17346743	A	G
19	chr19:17348379:A:G	0	17348379	G	A
19	chr19:17349788:A:G	0	17349788	G	A
19	chr19:17349973:T:C	0	17349973	C	T
19	chr19:17350190:A:G	0	17350190	G	A
19	chr19:17350295:T:C	0	17350295	C	T
19	chr19:17351285:T:G	0	17351285	G	T
19	chr19:17351983:G:A	0	17351983	A	G
19	chr19:17352405:C:T	0	17352405	T	C
19	chr19:17352865:A:C	0	17352865	C	A
19	chr19:17352965:C:T	0	17352965	T	C
19	chr19:17352972:C:G	0	17352972	G	C
19	chr19:17353082:G:A	0	17353082	A	G
19	chr19:17353602:G:A	0	17353602	A	G
19	chr19:17353904:C:T	0	17353904	T	C
19	chr19:17354016:G:A	0	17354016	A	G
19	chr19:17354093:C:T	0	17354093	T	C
19	chr19:17354321:G:T	0	17354321	T	G
19	chr19:17354395:A:G	0	17354395	G	A
19	chr19:17354422:C:T	0	17354422	T	C
19	chr19:17354637:A:G	0	17354637	G	A
19	chr19:17354876:T:C	0	17354876	C	T
19	chr19:17355407:G:T	0	17355407	T	G
19	chr19:17355896:ACTT:A	0	17355896	A	ACTT
19	chr19:17356371:T:C	0	17356371	C	T
19	chr19:17356405:G:A	0	17356405	A	G
19	chr19:17356941:G:A	0	17356941	A	G
19	chr19:17357281:G:A	0	17357281	A	G
19	chr19:17357574:A:G	0	17357574	G	A
19	chr19:17358573:A:G	0	17358573	G	A
19	chr19:17358983:A:G	0	17358983	G	A
19	chr19:17358990:G:A	0	17358990	A	G
19	chr19:17359126:A:T	0	17359126	T	A
19	chr19:17359523:A:C	0	17359523	C	A
19	chr19:17361438:T:C	0	17361438	C	T
19	chr19:17361471:A:G	0	17361471	G	A
19	chr19:17362612:C:G	0	17362612	G	C
19	chr19:17362924:T:G	0	17362924	G	T
19	chr19:17363138:C:T	0	17363138	T	C
19	chr19:17363238:G:A	0	17363238	A	G
19	chr19:17363622:G:T	0	17363622	T	G
19	chr19:17363659:A:G	0	17363659	G	A
19	chr19:17363997:C:T	0	17363997	T	C
19	chr19:17366509:C:T	0	17366509	T	C
19	chr19:17367458:G:A	0	17367458	A	G
19	chr19:17367599:G:T	0	17367599	T	G
19	chr19:17367635:T:C	0	17367635	C	T
19	chr19:17367709:A:G	0	17367709	G	A
19	chr19:17368401:AG:A	0	17368401	A	AG
19	chr19:17368855:G:A	0	17368855	A	G
19	chr19:17370678:T:C	0	17370678	C	T
19	chr19:17371010:C:T	0	17371010	T	C
19	chr19:17371544:T:C	0	17371544	C	T
19	chr19:17372044:C:T	0	17372044	T	C
19	chr19:17372282:G:A	0	17372282	A	G
19	chr19:17373164:G:A	0	17373164	A	G
19	chr19:17373696:G:A	0	17373696	A	G
19	chr19:17374872:G:A	0	17374872	A	G
19	chr19:17374996:A:G	0	17374996	G	A
19	chr19:17375618:A:G	0	17375618	G	A
19	chr19:17375675:A:T	0	17375675	T	A
19	chr19:17375713:C:G	0	17375713	G	C
19	chr19:17376026:A:T	0	17376026	T	A
19	chr19:17376089:G:A	0	17376089	A	G
19	chr19:17376117:T:G	0	17376117	G	T
19	chr19:17376811:G:A	0	17376811	A	G
19	chr19:17377332:A:C	0	17377332	C	A
19	chr19:17377798:G:A	0	17377798	A	G
19	chr19:17377984:T:C	0	17377984	C	T
19	chr19:17378339:C:T	0	17378339	T	C
19	chr19:17379088:T:C	0	17379088	C	T
19	chr19:17379204:C:T	0	17379204	T	C
19	chr19:17380663:A:G	0	17380663	G	A
19	chr19:17381816:G:A	0	17381816	A	G
19	chr19:17382801:C:A	0	17382801	A	C
19	chr19:17382923:T:C	0	17382923	C	T
19	chr19:17383424:A:G	0	17383424	G	A
19	chr19:17385140:A:G	0	17385140	G	A
19	chr19:17385149:A:C	0	17385149	C	A
19	chr19:17385332:A:G	0	17385332	G	A
19	chr19:17386600:T:A	0	17386600	A	T
19	chr19:17388122:G:A	0	17388122	A	G
19	chr19:17388769:T:C	0	17388769	C	T
19	chr19:17390999:C:A	0	17390999	A	C
19	chr19:17391889:G:A	0	17391889	A	G
19	chr19:17392086:C:T	0	17392086	T	C
19	chr19:17392186:A:C	0	17392186	C	A
19	chr19:17392459:C:A	0	17392459	A	C
19	chr19:17392608:G:A	0	17392608	A	G
19	chr19:17392915:C:T	0	17392915	T	C
19	chr19:17393187:C:T	0	17393187	T	C
19	chr19:17393314:C:T	0	17393314	T	C
19	chr19:17393500:C:T	0	17393500	T	C
19	chr19:17393712:C:T	0	17393712	T	C
19	chr19:17393955:G:C	0	17393955	C	G
19	chr19:17394264:G:T	0	17394264	T	G
19	chr19:17394387:T:G	0	17394387	G	T
19	chr19:17394439:C:T	0	17394439	T	C
19	chr19:17394820:T:C	0	17394820	C	T
19	chr19:17395050:C:T	0	17395050	T	C
19	chr19:17395367:T:C	0	17395367	C	T
19	chr19:17396010:C:T	0	17396010	T	C
19	chr19:17396691:A:G	0	17396691	G	A
19	chr19:17397644:C:A	0	17397644	A	C
19	chr19:17397773:C:T	0	17397773	T	C
19	chr19:17398046:T:A	0	17398046	A	T
19	chr19:17398059:A:C	0	17398059	C	A
19	chr19:17398198:G:A	0	17398198	A	G
19	chr19:17398323:G:A	0	17398323	A	G
19	chr19:17399644:G:A	0	17399644	A	G
19	chr19:17400098:C:T	0	17400098	T	C
19	chr19:17400683:G:C	0	17400683	C	G
19	chr19:17401555:AG:A	0	17401555	A	AG
19	chr19:17401603:G:A	0	17401603	A	G
19	chr19:17402349:T:G	0	17402349	G	T
19	chr19:17402940:C:A	0	17402940	A	C
19	chr19:17403172:T:G	0	17403172	G	T
19	chr19:17403371:A:G	0	17403371	G	A
19	chr19:17403506:T:C	0	17403506	C	T
19	chr19:17405333:A:G	0	17405333	G	A
19	chr19:17405811:C:T	0	17405811	T	C
19	chr19:17405819:G:A	0	17405819	A	G
19	chr19:17405880:T:C	0	17405880	C	T
19	chr19:17405955:C:T	0	17405955	T	C
19	chr19:17406147:G:A	0	17406147	A	G
19	chr19:17406365:T:C	0	17406365	C	T
19	chr19:17407515:T:C	0	17407515	C	T
19	chr19:17407735:C:T	0	17407735	T	C
19	chr19:17407868:C:T	0	17407868	T	C
19	chr19:17408068:C:G	0	17408068	G	C
19	chr19:17408678:C:T	0	17408678	T	C
19	chr19:17409270:A:G	0	17409270	G	A
19	chr19:17409327:C:T	0	17409327	T	C
19	chr19:17411030:G:A	0	17411030	A	G
19	chr19:17411459:G:A	0	17411459	A	G
19	chr19:17411500:T:C	0	17411500	C	T
19	chr19:17412176:T:A	0	17412176	A	T
19	chr19:17412302:T:C	0	17412302	C	T
19	chr19:17412581:T:C	0	17412581	C	T
19	chr19:17413897:G:T	0	17413897	T	G
19	chr19:17414220:A:G	0	17414220	G	A
19	chr19:17414505:T:C	0	17414505	C	T
19	chr19:17414611:G:A	0	17414611	A	G
19	chr19:17414694:C:T	0	17414694	T	C
19	chr19:17414777:G:A	0	17414777	A	G
19	chr19:17415028:A:C	0	17415028	C	A
19	chr19:17415112:G:A	0	17415112	A	G
19	chr19:17415200:C:G	0	17415200	G	C
19	chr19:17415313:G:C	0	17415313	C	G
19	chr19:17415542:T:G	0	17415542	G	T
19	chr19:17415722:T:TCTTAA	0	17415722	TCTTAA	T
19	chr19:17415755:A:G	0	17415755	G	A
19	chr19:17416561:G:A	0	17416561	A	G
19	chr19:17417686:G:A	0	17417686	A	G
19	chr19:17417933:G:T	0	17417933	T	G
19	chr19:17418010:C:T	0	17418010	T	C
19	chr19:17419525:T:C	0	17419525	C	T
19	chr19:17419683:A:G	0	17419683	G	A
19	chr19:17419709:A:G	0	17419709	G	A
19	chr19:17419713:C:T	0	17419713	T	C
19	chr19:17420100:G:T	0	17420100	T	G
19	chr19:17420641:G:A	0	17420641	A	G
19	chr19:17420706:G:A	0	17420706	A	G
19	chr19:17420841:C:G	0	17420841	G	C
19	chr19:17421541:T:C	0	17421541	C	T
19	chr19:17423267:G:C	0	17423267	C	G
19	chr19:17424089:C:T	0	17424089	T	C
19	chr19:17424205:G:T	0	17424205	T	G
19	chr19:17425434:TG:T	0	17425434	T	TG
19	chr19:17426173:T:C	0	17426173	C	T
19	chr19:17426278:G:A	0	17426278	A	G
19	chr19:17427988:A:G	0	17427988	G	A
19	chr19:17428219:G:T	0	17428219	T	G
19	chr19:17429304:C:T	0	17429304	T	C
19	chr19:17430208:A:G	0	17430208	G	A
19	chr19:17431381:A:G	0	17431381	G	A
19	chr19:17432126:GA:G	0	17432126	G	GA
19	chr19:17432138:G:A	0	17432138	A	G
19	chr19:17432304:G:A	0	17432304	A	G
19	chr19:17432461:T:C	0	17432461	C	T
19	chr19:17433230:C:T	0	17433230	T	C
19	chr19:17433435:C:T	0	17433435	T	C
19	chr19:17433566:G:A	0	17433566	A	G
19	chr19:17435901:T:C	0	17435901	C	T
19	chr19:17436046:G:A	0	17436046	A	G
19	chr19:17436370:T:C	0	17436370	C	T
19	chr19:17436483:A:G	0	17436483	G	A
19	chr19:17436893:G:A	0	17436893	A	G
19	chr19:17437820:G:A	0	17437820	A	G
19	chr19:17438027:C:A	0	17438027	A	C
19	chr19:17438142:A:G	0	17438142	G	A
19	chr19:17438324:G:C	0	17438324	C	G
19	chr19:17438735:T:C	0	17438735	C	T
19	chr19:17439015:G:T	0	17439015	T	G
19	chr19:17439138:C:T	0	17439138	T	C
19	chr19:17440288:G:A	0	17440288	A	G
19	chr19:17440319:C:T	0	17440319	T	C
19	chr19:17441980:G:A	0	17441980	A	G
19	chr19:17443109:G:A	0	17443109	A	G
19	chr19:17443289:T:A	0	17443289	A	T
19	chr19:17443616:A:G	0	17443616	G	A
19	chr19:17444663:G:T	0	17444663	T	G
19	chr19:17444900:C:A	0	17444900	A	C
19	chr19:17445928:A:AC	0	17445928	AC	A
19	chr19:17445933:C:T	0	17445933	T	C
19	chr19:17446201:CATCT:C	0	17446201	C	CATCT
19	chr19:17446650:A:G	0	17446650	G	A
19	chr19:17449079:G:A	0	17449079	A	G
19	chr19:17450041:AT:A	0	17450041	A	AT
19	chr19:17451658:G:T	0	17451658	T	G
19	chr19:17452160:T:C	0	17452160	C	T
19	chr19:17454059:C:T	0	17454059	T	C
19	chr19:17455600:G:T	0	17455600	T	G
19	chr19:17455825:T:A	0	17455825	A	T
19	chr19:17456619:T:C	0	17456619	C	T
19	chr19:17457310:C:T	0	17457310	T	C
19	chr19:17458243:A:G	0	17458243	G	A
19	chr19:17458288:C:T	0	17458288	T	C
19	chr19:17458386:A:T	0	17458386	T	A
19	chr19:17458526:T:C	0	17458526	C	T
19	chr19:17458672:G:T	0	17458672	T	G
19	chr19:17458793:G:T	0	17458793	T	G
19	chr19:17459196:A:G	0	17459196	G	A
19	chr19:17459261:TAC:T	0	17459261	T	TAC
19	chr19:17460935:T:C	0	17460935	C	T
19	chr19:17461519:C:T	0	17461519	T	C
19	chr19:17462534:G:A	0	17462534	A	G
19	chr19:17463169:G:A	0	17463169	A	G
19	chr19:17463689:G:A	0	17463689	A	G
19	chr19:17463696:G:A	0	17463696	A	G
19	chr19:17464002:A:G	0	17464002	G	A
19	chr19:17464196:G:C	0	17464196	C	G
19	chr19:17464493:G:A	0	17464493	A	G
19	chr19:17464547:G:A	0	17464547	A	G
19	chr19:17464801:G:A	0	17464801	A	G
19	chr19:17464876:A:T	0	17464876	T	A
19	chr19:17466858:A:G	0	17466858	G	A
19	chr19:17468121:A:G	0	17468121	G	A
19	chr19:17469175:G:T	0	17469175	T	G
19	chr19:17471139:C:T	0	17471139	T	C
19	chr19:17472412:T:A	0	17472412	A	T
19	chr19:17472852:T:C	0	17472852	C	T
19	chr19:17473589:C:T	0	17473589	T	C
19	chr19:17474136:G:T	0	17474136	T	G
19	chr19:17474445:C:G	0	17474445	G	C
19	chr19:17474810:A:G	0	17474810	G	A
19	chr19:17475076:G:A	0	17475076	A	G
19	chr19:17476398:C:T	0	17476398	T	C
19	chr19:17476462:C:T	0	17476462	T	C
19	chr19:17476798:G:A	0	17476798	A	G
19	chr19:17477655:C:G	0	17477655	G	C
19	chr19:17477678:G:A	0	17477678	A	G
19	chr19:17477709:T:C	0	17477709	C	T
19	chr19:17477953:G:A	0	17477953	A	G
19	chr19:17479972:T:C	0	17479972	C	T
19	chr19:17480051:G:A	0	17480051	A	G
19	chr19:17481528:G:A	0	17481528	A	G
19	chr19:17482035:G:A	0	17482035	A	G
19	chr19:17482263:A:C	0	17482263	C	A
19	chr19:17483664:A:G	0	17483664	G	A
19	chr19:17484461:G:A	0	17484461	A	G
19	chr19:17485335:G:A	0	17485335	A	G
19	chr19:17487021:G:T	0	17487021	T	G
19	chr19:17487646:G:A	0	17487646	A	G
19	chr19:17489796:A:C	0	17489796	C	A
19	chr19:17490800:G:T	0	17490800	T	G
19	chr19:17491156:G:A	0	17491156	A	G
19	chr19:17496403:ATG:A	0	17496403	A	ATG
19	chr19:17496760:G:A	0	17496760	A	G
19	chr19:17497707:T:C	0	17497707	C	T
19	chr19:17498325:C:T	0	17498325	T	C
19	chr19:17498434:C:G	0	17498434	G	C
19	chr19:17499249:C:T	0	17499249	T	C
19	chr19:17499557:G:A	0	17499557	A	G
19	chr19:17500452:G:A	0	17500452	A	G
19	chr19:17502598:C:T	0	17502598	T	C
19	chr19:17503804:C:T	0	17503804	T	C
19	chr19:17504226:G:A	0	17504226	A	G
19	chr19:17504800:T:C	0	17504800	C	T
19	chr19:17505106:T:C	0	17505106	C	T
19	chr19:17506024:T:C	0	17506024	C	T
19	chr19:17506212:A:C	0	17506212	C	A
19	chr19:17506836:G:A	0	17506836	A	G
19	chr19:17506913:C:T	0	17506913	T	C
19	chr19:17507002:G:A	0	17507002	A	G
19	chr19:17507567:G:T	0	17507567	T	G
19	chr19:17507640:G:A	0	17507640	A	G
19	chr19:17507868:A:C	0	17507868	C	A
19	chr19:17507897:T:C	0	17507897	C	T
19	chr19:17508286:T:C	0	17508286	C	T
19	chr19:17508620:A:G	0	17508620	G	A
19	chr19:17508735:C:T	0	17508735	T	C
19	chr19:17508829:A:G	0	17508829	G	A
19	chr19:17509514:C:T	0	17509514	T	C
19	chr19:17510699:A:G	0	17510699	G	A
19	chr19:17511805:C:T	0	17511805	T	C
19	chr19:17512530:A:G	0	17512530	G	A
19	chr19:17513640:A:G	0	17513640	G	A
19	chr19:17513642:G:A	0	17513642	A	G
19	chr19:17513905:G:A	0	17513905	A	G
19	chr19:17514683:A:G	0	17514683	G	A
19	chr19:17515349:C:T	0	17515349	T	C
19	chr19:17516782:T:C	0	17516782	C	T
19	chr19:17516911:C:G	0	17516911	G	C
19	chr19:17517543:T:C	0	17517543	C	T
19	chr19:17517778:A:G	0	17517778	G	A
19	chr19:17517928:T:C	0	17517928	C	T
19	chr19:17518358:C:G	0	17518358	G	C
19	chr19:17518363:G:A	0	17518363	A	G
19	chr19:17519652:G:A	0	17519652	A	G
19	chr19:17520145:CT:C	0	17520145	C	CT
19	chr19:17520147:T:C	0	17520147	C	T
19	chr19:17520437:T:C	0	17520437	C	T
19	chr19:17521618:G:A	0	17521618	A	G
19	chr19:17521621:G:A	0	17521621	A	G
19	chr19:17521948:A:T	0	17521948	T	A
19	chr19:17522800:C:T	0	17522800	T	C
19	chr19:17523124:A:G	0	17523124	G	A
19	chr19:17524288:C:T	0	17524288	T	C
19	chr19:17524406:C:T	0	17524406	T	C
19	chr19:17524675:A:G	0	17524675	G	A
19	chr19:17525731:A:G	0	17525731	G	A
19	chr19:17525783:A:G	0	17525783	G	A
19	chr19:17525913:A:G	0	17525913	G	A
19	chr19:17526051:T:C	0	17526051	C	T
19	chr19:17526753:CA:C	0	17526753	C	CA
19	chr19:17530282:G:C	0	17530282	C	G
19	chr19:17530406:G:A	0	17530406	A	G
19	chr19:17530582:G:A	0	17530582	A	G
19	chr19:17531232:C:T	0	17531232	T	C
19	chr19:17531263:A:G	0	17531263	G	A
19	chr19:17531293:T:C	0	17531293	C	T
19	chr19:17531695:G:C	0	17531695	C	G
19	chr19:17531869:C:A	0	17531869	A	C
19	chr19:17531950:T:C	0	17531950	C	T
19	chr19:17532055:T:C	0	17532055	C	T
19	chr19:17532072:G:A	0	17532072	A	G
19	chr19:17532256:T:C	0	17532256	C	T
19	chr19:17536528:T:C	0	17536528	C	T
19	chr19:17536939:C:T	0	17536939	T	C
19	chr19:17538188:G:A	0	17538188	A	G
19	chr19:17538397:C:G	0	17538397	G	C
19	chr19:17539244:G:A	0	17539244	A	G
19	chr19:17539420:C:A	0	17539420	A	C
19	chr19:17540561:A:G	0	17540561	G	A
19	chr19:17541025:C:T	0	17541025	T	C
19	chr19:17542489:G:A	0	17542489	A	G
19	chr19:17542617:G:T	0	17542617	T	G
19	chr19:17543372:C:T	0	17543372	T	C
19	chr19:17543373:G:A	0	17543373	A	G
19	chr19:17543947:G:A	0	17543947	A	G
19	chr19:17544229:G:A	0	17544229	A	G
19	chr19:17544273:G:A	0	17544273	A	G
19	chr19:17547913:A:C	0	17547913	C	A
19	chr19:17548705:C:T	0	17548705	T	C
19	chr19:17548874:C:T	0	17548874	T	C
19	chr19:17549799:G:A	0	17549799	A	G
19	chr19:17549825:TC:T	0	17549825	T	TC
19	chr19:17550250:C:G	0	17550250	G	C
19	chr19:17550445:T:A	0	17550445	A	T
19	chr19:17550579:T:A	0	17550579	A	T
19	chr19:17551389:C:T	0	17551389	T	C
19	chr19:17551807:G:A	0	17551807	A	G
19	chr19:17552245:ATTT:A	0	17552245	A	ATTT
19	chr19:17553281:C:T	0	17553281	T	C
19	chr19:17553609:G:A	0	17553609	A	G
19	chr19:17553987:C:T	0	17553987	T	C
19	chr19:17554154:G:A	0	17554154	A	G
19	chr19:17554300:C:T	0	17554300	T	C
19	chr19:17554436:T:C	0	17554436	C	T
19	chr19:17555121:T:G	0	17555121	G	T
19	chr19:17555542:A:G	0	17555542	G	A
19	chr19:17556110:C:T	0	17556110	T	C
19	chr19:17557161:T:C	0	17557161	C	T
19	chr19:17557324:C:T	0	17557324	T	C
19	chr19:17557644:C:T	0	17557644	T	C
19	chr19:17558415:T:C	0	17558415	C	T
19	chr19:17558522:G:A	0	17558522	A	G
19	chr19:17558548:G:T	0	17558548	T	G
19	chr19:17559392:C:T	0	17559392	T	C
19	chr19:17560573:G:A	0	17560573	A	G
19	chr19:17561605:C:T	0	17561605	T	C
19	chr19:17561773:G:A	0	17561773	A	G
19	chr19:17562499:C:T	0	17562499	T	C
19	chr19:17563891:TTCTC:T	0	17563891	T	TTCTC
19	chr19:17563955:C:T	0	17563955	T	C
19	chr19:17564470:G:A	0	17564470	A	G
19	chr19:17564917:T:C	0	17564917	C	T
19	chr19:17565995:C:T	0	17565995	T	C
19	chr19:17566320:G:A	0	17566320	A	G
19	chr19:17566541:A:G	0	17566541	G	A
19	chr19:17566972:G:A	0	17566972	A	G
19	chr19:17567268:C:T	0	17567268	T	C
19	chr19:17567642:A:G	0	17567642	G	A
19	chr19:17568233:G:A	0	17568233	A	G
19	chr19:17568418:T:C	0	17568418	C	T
19	chr19:17568788:A:G	0	17568788	G	A
19	chr19:17569757:G:A	0	17569757	A	G
19	chr19:17570128:T:G	0	17570128	G	T
19	chr19:17570334:G:A	0	17570334	A	G
19	chr19:17570945:A:T	0	17570945	T	A
19	chr19:17571333:T:C	0	17571333	C	T
19	chr19:17573303:G:A	0	17573303	A	G
19	chr19:17573887:C:T	0	17573887	T	C
19	chr19:17573914:C:T	0	17573914	T	C
19	chr19:17574324:T:C	0	17574324	C	T
19	chr19:17575137:C:T	0	17575137	T	C
19	chr19:17575406:C:T	0	17575406	T	C
19	chr19:17575422:T:C	0	17575422	C	T
19	chr19:17575530:C:T	0	17575530	T	C
19	chr19:17575972:A:G	0	17575972	G	A
19	chr19:17576450:C:T	0	17576450	T	C
19	chr19:17579064:G:A	0	17579064	A	G
19	chr19:17580942:C:T	0	17580942	T	C
19	chr19:17582110:T:C	0	17582110	C	T
19	chr19:17582177:A:G	0	17582177	G	A
19	chr19:17582397:T:C	0	17582397	C	T
19	chr19:17582641:G:A	0	17582641	A	G
19	chr19:17582871:G:A	0	17582871	A	G
19	chr19:17583316:G:T	0	17583316	T	G
19	chr19:17583459:C:A	0	17583459	A	C
19	chr19:17583768:AACAG:A	0	17583768	A	AACAG
19	chr19:17583926:C:T	0	17583926	T	C
19	chr19:17584180:C:T	0	17584180	T	C
19	chr19:17584244:G:A	0	17584244	A	G
19	chr19:17584640:A:G	0	17584640	G	A
19	chr19:17584922:G:A	0	17584922	A	G
19	chr19:17585288:G:A	0	17585288	A	G
19	chr19:17585294:T:C	0	17585294	C	T
19	chr19:17585474:C:G	0	17585474	G	C
19	chr19:17585669:G:A	0	17585669	A	G
19	chr19:17585826:G:A	0	17585826	A	G
19	chr19:17585880:T:C	0	17585880	C	T
19	chr19:17586028:TCTCA:T	0	17586028	T	TCTCA
19	chr19:17586210:G:C	0	17586210	C	G
19	chr19:17586287:G:A	0	17586287	A	G
19	chr19:17586399:A:G	0	17586399	G	A
19	chr19:17586911:T:G	0	17586911	G	T
19	chr19:17587228:G:A	0	17587228	A	G
19	chr19:17587653:C:T	0	17587653	T	C
19	chr19:17587742:C:T	0	17587742	T	C
19	chr19:17587925:A:T	0	17587925	T	A
19	chr19:17589026:A:G	0	17589026	G	A
19	chr19:17589313:G:A	0	17589313	A	G
19	chr19:17589838:G:A	0	17589838	A	G
19	chr19:17589961:C:T	0	17589961	T	C
19	chr19:17590013:TA:T	0	17590013	T	TA
19	chr19:17590171:T:C	0	17590171	C	T
19	chr19:17590202:T:C	0	17590202	C	T
19	chr19:17590221:T:C	0	17590221	C	T
19	chr19:17591144:C:T	0	17591144	T	C
19	chr19:17592096:G:A	0	17592096	A	G
19	chr19:17593112:C:T	0	17593112	T	C
19	chr19:17593129:A:G	0	17593129	G	A
19	chr19:17593473:A:G	0	17593473	G	A
19	chr19:17593476:G:A	0	17593476	A	G
19	chr19:17594141:A:C	0	17594141	C	A
19	chr19:17594425:C:T	0	17594425	T	C
19	chr19:17594457:C:T	0	17594457	T	C
19	chr19:17594889:G:A	0	17594889	A	G
19	chr19:17595167:G:A	0	17595167	A	G
19	chr19:17595311:T:C	0	17595311	C	T
19	chr19:17595823:T:C	0	17595823	C	T
19	chr19:17596081:T:C	0	17596081	C	T
19	chr19:17596087:A:G	0	17596087	G	A
19	chr19:17596239:T:C	0	17596239	C	T
19	chr19:17596608:G:A	0	17596608	A	G
19	chr19:17596616:A:C	0	17596616	C	A
19	chr19:17596647:C:G	0	17596647	G	C
19	chr19:17596675:A:G	0	17596675	G	A
19	chr19:17596714:A:C	0	17596714	C	A
19	chr19:17596734:C:T	0	17596734	T	C
19	chr19:17597029:A:G	0	17597029	G	A
19	chr19:17597204:TC:T	0	17597204	T	TC
19	chr19:17597534:G:A	0	17597534	A	G
19	chr19:17597826:A:T	0	17597826	T	A
19	chr19:17597879:G:A	0	17597879	A	G
19	chr19:17598397:T:C	0	17598397	C	T
19	chr19:17599221:G:C	0	17599221	C	G
19	chr19:17599563:G:A	0	17599563	A	G
19	chr19:17600151:A:G	0	17600151	G	A
19	chr19:17601565:T:C	0	17601565	C	T
19	chr19:17602127:C:T	0	17602127	T	C
19	chr19:17602165:C:T	0	17602165	T	C
19	chr19:17602247:G:A	0	17602247	A	G
19	chr19:17602252:T:C	0	17602252	C	T
19	chr19:17602594:C:T	0	17602594	T	C
19	chr19:17603125:G:T	0	17603125	T	G
19	chr19:17603777:A:G	0	17603777	G	A
19	chr19:17604374:T:C	0	17604374	C	T
19	chr19:17606519:A:G	0	17606519	G	A
19	chr19:17607157:T:C	0	17607157	C	T
19	chr19:17608515:TTATATAA:T	0	17608515	T	TTATATAA
19	chr19:17609407:C:T	0	17609407	T	C
19	chr19:17609410:A:C	0	17609410	C	A
19	chr19:17609429:C:A	0	17609429	A	C
19	chr19:17609434:C:T	0	17609434	T	C
19	chr19:17610236:C:A	0	17610236	A	C
19	chr19:17610658:C:T	0	17610658	T	C
19	chr19:17610909:T:C	0	17610909	C	T
19	chr19:17611050:C:T	0	17611050	T	C
19	chr19:17612565:C:T	0	17612565	T	C
19	chr19:17612870:C:A	0	17612870	A	C
19	chr19:17613030:A:G	0	17613030	G	A
19	chr19:17613114:C:T	0	17613114	T	C
19	chr19:17613282:A:T	0	17613282	T	A
19	chr19:17614552:A:G	0	17614552	G	A
19	chr19:17615177:A:C	0	17615177	C	A
19	chr19:17615281:C:T	0	17615281	T	C
19	chr19:17615973:A:AAAT	0	17615973	AAAT	A
19	chr19:17617763:C:T	0	17617763	T	C
19	chr19:17618978:T:G	0	17618978	G	T
19	chr19:17619164:TC:T	0	17619164	T	TC
19	chr19:17619242:TGG:T	0	17619242	T	TGG
19	chr19:17619332:G:T	0	17619332	T	G
19	chr19:17619370:A:AG	0	17619370	AG	A
19	chr19:17619472:G:C	0	17619472	C	G
19	chr19:17619631:T:C	0	17619631	C	T
19	chr19:17619780:T:C	0	17619780	C	T
19	chr19:17620040:G:A	0	17620040	A	G
19	chr19:17620283:A:G	0	17620283	G	A
19	chr19:17620336:A:T	0	17620336	T	A
19	chr19:17620907:G:C	0	17620907	C	G
19	chr19:17623225:G:A	0	17623225	A	G
19	chr19:17623825:C:T	0	17623825	T	C
19	chr19:17624039:C:T	0	17624039	T	C
19	chr19:17624629:T:C	0	17624629	C	T
19	chr19:17625191:T:G	0	17625191	G	T
19	chr19:17626135:A:G	0	17626135	G	A
19	chr19:17626446:C:G	0	17626446	G	C
19	chr19:17626626:A:G	0	17626626	G	A
19	chr19:17626677:G:A	0	17626677	A	G
19	chr19:17626841:G:A	0	17626841	A	G
19	chr19:17627657:T:C	0	17627657	C	T
19	chr19:17627849:C:T	0	17627849	T	C
19	chr19:17628041:C:T	0	17628041	T	C
19	chr19:17628412:C:T	0	17628412	T	C
19	chr19:17628529:C:T	0	17628529	T	C
19	chr19:17628762:T:C	0	17628762	C	T
19	chr19:17629108:C:T	0	17629108	T	C
19	chr19:17629167:T:C	0	17629167	C	T
19	chr19:17629306:G:A	0	17629306	A	G
19	chr19:17629794:A:G	0	17629794	G	A
19	chr19:17629892:TCAACTCCAATCTCAATTTAAACCCTAACCC:T	0	17629892	T	TCAACTCCAATCTCAATTTAAACCCTAACCC
19	chr19:17630238:A:G	0	17630238	G	A
19	chr19:17630535:T:C	0	17630535	C	T
19	chr19:17630613:G:A	0	17630613	A	G
19	chr19:17631427:G:A	0	17631427	A	G
19	chr19:17631739:T:C	0	17631739	C	T
19	chr19:17631766:A:G	0	17631766	G	A
19	chr19:17632227:T:C	0	17632227	C	T
19	chr19:17632597:C:CTG	0	17632597	CTG	C
19	chr19:17633266:G:GC	0	17633266	GC	G
19	chr19:17633723:A:T	0	17633723	T	A
19	chr19:17633957:C:T	0	17633957	T	C
19	chr19:17634726:G:A	0	17634726	A	G
19	chr19:17636131:C:T	0	17636131	T	C
19	chr19:17637178:T:C	0	17637178	C	T
19	chr19:17637630:T:C	0	17637630	C	T
19	chr19:17637720:C:A	0	17637720	A	C
19	chr19:17638623:T:C	0	17638623	C	T
19	chr19:17638733:G:A	0	17638733	A	G
19	chr19:17639374:T:C	0	17639374	C	T
19	chr19:17639398:C:A	0	17639398	A	C
19	chr19:17640336:A:G	0	17640336	G	A
19	chr19:17641022:G:A	0	17641022	A	G
```
