## Supplementary material for "Characterization of shared and ancestry-specific signals driving complex traits using multi-ancestry fine-mapping": mesusieoutput

```
                 eur          afr      eur_afr
   [1,] 0.0001355211 1.054836e-04 3.625327e-05
   [2,] 0.0001347286 1.149377e-04 3.664236e-05
   [3,] 0.0001347361 1.145870e-04 3.653762e-05
   [4,] 0.0001346881 1.161273e-04 3.699547e-05
   [5,] 0.0001342094 1.106260e-04 3.698120e-05
   [6,] 0.0001342233 1.107284e-04 3.704393e-05
   [7,] 0.0001342172 1.108394e-04 3.707331e-05
   [8,] 0.0001346685 1.156351e-04 3.688238e-05
   [9,] 0.0001350150 9.952883e-05 3.278231e-05
  [10,] 0.0001346836 1.153800e-04 3.679968e-05
  [11,] 0.0001345015 1.609194e-04 5.433692e-05
  [12,] 0.0001352166 1.169042e-04 3.709649e-05
  [13,] 0.0001354268 1.172074e-04 3.702532e-05
  [14,] 0.0001354971 1.185001e-04 3.725853e-05
  [15,] 0.0001351416 1.160872e-04 3.693454e-05
  [16,] 0.0001345839 1.667746e-04 5.714977e-05
  [17,] 0.0001343611 1.393346e-04 4.795472e-05
  [18,] 0.0001351341 1.174171e-04 4.099769e-05
  [19,] 0.0001353407 1.143565e-04 3.639963e-05
  [20,] 0.0001344228 1.340855e-04 4.461729e-05
  [21,] 0.0001352172 1.127032e-04 3.613559e-05
  [22,] 0.0001353192 1.160787e-04 3.680254e-05
  [23,] 0.0001353754 1.421942e-04 4.342388e-05
  [24,] 0.0001349799 1.012585e-04 3.307871e-05
  [25,] 0.0001347396 1.150188e-04 3.665430e-05
  [26,] 0.0001356930 1.020922e-04 3.368567e-05
  [27,] 0.0001352020 1.142864e-04 3.642266e-05
  [28,] 0.0001351683 1.148695e-04 3.656779e-05
  [29,] 0.0001343632 1.124621e-04 3.789431e-05
  [30,] 0.0001354486 1.436195e-04 4.376178e-05
  [31,] 0.0001348032 1.157332e-04 3.679406e-05
  [32,] 0.0001351295 1.051114e-04 3.389943e-05
  [33,] 0.0001353258 1.146851e-04 3.992482e-05
  [34,] 0.0001347746 1.161646e-04 3.693311e-05
  [35,] 0.0001350007 1.174058e-04 3.729708e-05
  [36,] 0.0001351206 1.035351e-04 3.353797e-05
  [37,] 0.0001350873 1.050120e-04 3.388613e-05
  [38,] 0.0001351204 1.175523e-04 3.728382e-05
  [39,] 0.0001347393 1.213061e-04 3.836288e-05
  [40,] 0.0001344227 1.344573e-04 4.474127e-05
  [41,] 0.0001346166 1.159546e-04 3.702026e-05
  [42,] 0.0001344522 1.128532e-04 3.817851e-05
  [43,] 0.0001347445 1.168695e-04 3.715047e-05
  [44,] 0.0001345441 1.194641e-04 3.807132e-05
  [45,] 0.0001346754 1.172658e-04 3.732226e-05
  [46,] 0.0001350245 1.188930e-04 3.764439e-05
  [47,] 0.0001351503 1.180917e-04 3.740138e-05
  [48,] 0.0001347383 1.166199e-04 3.708776e-05
  [49,] 0.0001349372 1.056464e-04 3.408654e-05
  [50,] 0.0001346380 1.152888e-04 3.682791e-05
  [51,] 0.0001347024 1.269261e-04 3.996025e-05
  [52,] 0.0001346835 1.149497e-04 3.668335e-05
  [53,] 0.0001358655 1.160128e-04 3.669790e-05
  [54,] 0.0001363418 1.245263e-04 4.437657e-05
  [55,] 0.0001348457 1.147156e-04 3.649095e-05
  [56,] 0.0001355912 1.191938e-04 3.749815e-05
  [57,] 0.0001347507 1.161185e-04 3.694625e-05
  [58,] 0.0001345201 1.199731e-04 3.991199e-05
  [59,] 0.0001349880 1.003259e-04 3.290348e-05
  [60,] 0.0001358080 1.158466e-04 3.667730e-05
  [61,] 0.0001351983 1.211229e-04 3.810037e-05
  [62,] 0.0001346902 1.163428e-04 3.705470e-05
  [63,] 0.0001378657 1.145811e-04 3.607664e-05
  [64,] 0.0001345153 1.141834e-04 3.805223e-05
  [65,] 0.0001364525 1.120310e-04 3.596922e-05
  [66,] 0.0001347747 1.304065e-04 4.084293e-05
  [67,] 0.0001346890 1.154013e-04 3.952687e-05
  [68,] 0.0001346316 1.091662e-04 3.678160e-05
  [69,] 0.0001339585 9.808321e-05 3.264512e-05
  [70,] 0.0001348181 1.142135e-04 3.913534e-05
  [71,] 0.0001339537 1.255047e-04 4.084926e-05
  [72,] 0.0001345443 1.136201e-04 3.792354e-05
  [73,] 0.0001348592 1.200188e-04 4.015264e-05
  [74,] 0.0001338590 1.124406e-04 3.764569e-05
  [75,] 0.0001340038 1.067439e-04 3.495428e-05
  [76,] 0.0001340083 1.146244e-04 3.730308e-05
  [77,] 0.0001342442 1.218325e-04 3.911712e-05
  [78,] 0.0001343971 1.124337e-04 3.759877e-05
  [79,] 0.0001346356 1.072075e-04 3.583154e-05
  [80,] 0.0001345825 1.066082e-04 3.551402e-05
  [81,] 0.0001344331 1.327511e-04 4.408683e-05
  [82,] 0.0001346208 1.052337e-04 3.483806e-05
  [83,] 0.0001346903 1.289344e-04 4.172683e-05
  [84,] 0.0001345639 1.071242e-04 3.575032e-05
  [85,] 0.0001341543 1.274063e-04 4.109920e-05
  [86,] 0.0001345963 1.528086e-04 4.941754e-05
  [87,] 0.0001347025 1.287489e-04 4.161252e-05
  [88,] 0.0001346598 1.157513e-04 3.788111e-05
  [89,] 0.0001349702 1.254919e-04 4.363356e-05
  [90,] 0.0001344500 1.428044e-04 4.845679e-05
  [91,] 0.0001351771 1.277383e-04 4.336906e-05
  [92,] 0.0001345221 1.038612e-04 3.458968e-05
  [93,] 0.0001344543 1.332929e-04 4.436936e-05
  [94,] 0.0001344295 1.068286e-04 3.566658e-05
  [95,] 0.0001336314 1.230491e-04 4.089655e-05
  [96,] 0.0001345343 1.408456e-04 4.746384e-05
  [97,] 0.0001344239 1.023822e-04 3.412868e-05
  [98,] 0.0001344230 1.027026e-04 3.423140e-05
  [99,] 0.0001336461 1.176981e-04 3.881968e-05
 [100,] 0.0001344216 1.005534e-04 3.349892e-05
 [101,] 0.0001336507 1.083998e-04 3.590411e-05
 [102,] 0.0001336778 1.067123e-04 3.532392e-05
 [103,] 0.0001336860 1.020265e-04 3.382817e-05
 [104,] 0.0001344521 1.306876e-04 4.358189e-05
 [105,] 0.0001344169 1.020229e-04 3.403880e-05
 [106,] 0.0001336581 1.090122e-04 3.624472e-05
 [107,] 0.0001344197 1.203185e-04 4.032085e-05
 [108,] 0.0001336489 1.068779e-04 3.538336e-05
 [109,] 0.0001344241 1.196891e-04 4.015011e-05
 [110,] 0.0001336300 1.024506e-04 3.401085e-05
 [111,] 0.0001344188 1.061989e-04 3.547484e-05
 [112,] 0.0001336573 1.226788e-04 4.100724e-05
 [113,] 0.0001336314 1.027289e-04 3.411692e-05
 [114,] 0.0001336392 1.218996e-04 4.060651e-05
 [115,] 0.0001336551 1.136600e-04 3.759451e-05
 [116,] 0.0001336926 1.125121e-04 3.761324e-05
 [117,] 0.0001336362 1.026906e-04 3.412170e-05
 [118,] 0.0001336820 1.127238e-04 3.764180e-05
 [119,] 0.0001340126 1.173210e-04 3.904030e-05
 [120,] 0.0001337386 1.123781e-04 3.769579e-05
 [121,] 0.0001336416 1.122075e-04 3.708604e-05
 [122,] 0.0001344277 1.198302e-04 4.022858e-05
 [123,] 0.0001344186 1.037658e-04 3.464570e-05
 [124,] 0.0001336363 1.217878e-04 4.050615e-05
 [125,] 0.0001344148 1.106387e-04 3.694227e-05
 [126,] 0.0001336507 1.131454e-04 3.745034e-05
 [127,] 0.0001342982 1.384782e-04 4.643676e-05
 [128,] 0.0001337085 1.248554e-04 4.201026e-05
 [129,] 0.0001336599 1.244203e-04 4.161979e-05
 [130,] 0.0001337102 1.201027e-04 3.980838e-05
 [131,] 0.0001344168 1.035254e-04 3.455149e-05
 [132,] 0.0001336290 1.085839e-04 3.602581e-05
 [133,] 0.0001336589 1.225541e-04 4.097271e-05
 [134,] 0.0001336783 1.091399e-04 3.639231e-05
 [135,] 0.0001355736 1.254295e-04 4.243211e-05
 [136,] 0.0001338210 1.186585e-04 4.018204e-05
 [137,] 0.0001336550 1.343999e-04 4.461183e-05
 [138,] 0.0001344295 1.471275e-04 4.957063e-05
 [139,] 0.0001344359 1.087795e-04 3.645600e-05
 [140,] 0.0001336599 1.391299e-04 4.587778e-05
 [141,] 0.0001336798 1.446737e-04 4.731765e-05
 [142,] 0.0001344512 1.101383e-04 3.700091e-05
 [143,] 0.0001339373 1.248737e-04 4.159068e-05
 [144,] 0.0001344636 1.319967e-04 4.392177e-05
 [145,] 0.0001341450 1.392385e-04 4.825917e-05
 [146,] 0.0001340507 1.177671e-04 3.917710e-05
 [147,] 0.0001339151 1.293136e-04 4.303916e-05
 [148,] 0.0001344206 1.021584e-04 3.409574e-05
 [149,] 0.0001339201 1.089434e-04 3.653745e-05
 [150,] 0.0001339929 1.051729e-04 3.529939e-05
 [151,] 0.0001338839 9.845810e-05 3.271941e-05
 [152,] 0.0001337660 1.187981e-04 3.952408e-05
 [153,] 0.0001343544 1.299982e-04 4.268930e-05
 [154,] 0.0001338650 1.001599e-04 3.330327e-05
 [155,] 0.0001341210 1.071740e-04 3.507398e-05
 [156,] 0.0001346275 1.401091e-04 4.328305e-05
 [157,] 0.0001346796 1.500213e-04 4.588602e-05
 [158,] 0.0001345002 1.132712e-04 3.922567e-05
 [159,] 0.0001340851 1.353370e-04 4.585594e-05
 [160,] 0.0001341315 1.518066e-04 5.250084e-05
 [161,] 0.0001347762 1.474882e-04 5.399159e-05
 [162,] 0.0001340312 1.028129e-04 3.417697e-05
 [163,] 0.0001340398 1.028014e-04 3.417183e-05
 [164,] 0.0001353644 1.336512e-04 4.886466e-05
 [165,] 0.0001351809 1.311231e-04 4.746312e-05
 [166,] 0.0001345689 1.323847e-04 4.449603e-05
 [167,] 0.0001349875 1.291407e-04 4.631400e-05
 [168,] 0.0001354918 1.338956e-04 4.915062e-05
 [169,] 0.0001340588 1.215711e-04 4.085728e-05
 [170,] 0.0001346392 1.063933e-04 3.671993e-05
 [171,] 0.0001343339 1.514870e-04 5.379569e-05
 [172,] 0.0001345058 1.030613e-04 3.429087e-05
 [173,] 0.0001339393 1.207344e-04 4.019357e-05
 [174,] 0.0001369572 1.214665e-04 4.296276e-05
 [175,] 0.0001350417 1.294369e-04 4.407226e-05
 [176,] 0.0001360941 1.263465e-04 4.596881e-05
 [177,] 0.0001344989 1.598370e-04 5.186080e-05
 [178,] 0.0001349186 1.286113e-04 4.316533e-05
 [179,] 0.0001344965 1.603853e-04 5.204168e-05
 [180,] 0.0001343106 1.482256e-04 5.242068e-05
 [181,] 0.0001339366 1.104055e-04 3.673120e-05
 [182,] 0.0001339222 1.104434e-04 3.672243e-05
 [183,] 0.0001343386 1.333807e-04 4.436818e-05
 [184,] 0.0001339225 1.105566e-04 3.676328e-05
 [185,] 0.0001344867 1.020034e-04 3.389918e-05
 [186,] 0.0001344867 1.020498e-04 3.391195e-05
 [187,] 0.0001360348 2.049790e-04 8.160627e-05
 [188,] 0.0001345140 1.334924e-04 4.421102e-05
 [189,] 0.0001356796 1.520252e-04 5.761581e-05
 [190,] 0.0001342380 1.399162e-04 4.849659e-05
 [191,] 0.0001339391 1.111623e-04 3.696221e-05
 [192,] 0.0001346379 1.171487e-04 4.045010e-05
 [193,] 0.0001342643 1.299442e-04 4.394571e-05
 [194,] 0.0001347934 9.946682e-05 3.298342e-05
 [195,] 0.0001344937 1.806169e-04 5.893884e-05
 [196,] 0.0001358610 1.178603e-04 3.960761e-05
 [197,] 0.0001343375 1.097382e-04 3.607127e-05
 [198,] 0.0001348706 1.189220e-04 4.021360e-05
 [199,] 0.0001348337 1.192480e-04 4.044538e-05
 [200,] 0.0001337635 1.004414e-04 3.329090e-05
 [201,] 0.0001339939 1.303624e-04 4.393874e-05
 [202,] 0.0001339870 1.256332e-04 4.223949e-05
 [203,] 0.0001347573 1.313286e-04 4.357485e-05
 [204,] 0.0001345371 1.264763e-04 4.403173e-05
 [205,] 0.0001338785 2.133888e-04 7.508933e-05
 [206,] 0.0001340121 1.403801e-04 4.883360e-05
 [207,] 0.0001345015 1.459404e-04 4.813815e-05
 [208,] 0.0001342964 1.289043e-04 4.169449e-05
 [209,] 0.0001342526 1.085146e-04 3.589442e-05
 [210,] 0.0001349540 1.333626e-04 4.346958e-05
 [211,] 0.0001347472 1.189495e-04 3.912817e-05
 [212,] 0.0001345174 1.281125e-04 4.269666e-05
 [213,] 0.0001342813 1.395243e-04 4.474797e-05
 [214,] 0.0001341236 1.105918e-04 3.791060e-05
 [215,] 0.0001339446 1.379758e-04 4.661401e-05
 [216,] 0.0001343058 1.313599e-04 4.253841e-05
 [217,] 0.0001342886 1.312156e-04 4.252161e-05
 [218,] 0.0001342837 1.052308e-04 3.479595e-05
 [219,] 0.0001339658 1.485846e-04 5.030232e-05
 [220,] 0.0001336595 1.827298e-04 5.925191e-05
 [221,] 0.0001345193 1.282629e-04 4.276308e-05
 [222,] 0.0001345655 1.173241e-04 3.828111e-05
 [223,] 0.0001345106 1.282582e-04 4.275662e-05
 [224,] 0.0001345121 1.286880e-04 4.294587e-05
 [225,] 0.0001346495 1.238710e-04 4.167647e-05
 [226,] 0.0001342033 1.186398e-04 3.920906e-05
 [227,] 0.0001346989 1.087735e-04 3.528522e-05
 [228,] 0.0001342973 1.100858e-04 3.635570e-05
 [229,] 0.0001345122 1.283184e-04 4.278320e-05
 [230,] 0.0001338376 1.240662e-04 4.152937e-05
 [231,] 0.0001345097 1.283290e-04 4.278685e-05
 [232,] 0.0001338435 1.309786e-04 4.416493e-05
 [233,] 0.0001343443 1.085140e-04 3.586600e-05
 [234,] 0.0001343288 1.086088e-04 3.589130e-05
 [235,] 0.0001345110 1.283399e-04 4.279317e-05
 [236,] 0.0001343144 1.092851e-04 3.611590e-05
 [237,] 0.0001345111 1.283742e-04 4.280773e-05
 [238,] 0.0001345112 1.283635e-04 4.280302e-05
 [239,] 0.0001348410 1.177685e-04 3.913011e-05
 [240,] 0.0001342590 1.330958e-04 4.431628e-05
 [241,] 0.0001345115 1.283298e-04 4.278892e-05
 [242,] 0.0001342566 1.331286e-04 4.430250e-05
 [243,] 0.0001347387 1.156850e-04 3.844566e-05
 [244,] 0.0001345089 1.283775e-04 4.280870e-05
 [245,] 0.0001342538 1.344515e-04 4.468032e-05
 [246,] 0.0001342590 1.191386e-04 3.884516e-05
 [247,] 0.0001339043 1.182732e-04 3.848317e-05
 [248,] 0.0001338919 1.225650e-04 3.972657e-05
 [249,] 0.0001339013 1.535757e-04 4.859426e-05
 [250,] 0.0001341167 1.200602e-04 3.948420e-05
 [251,] 0.0001345292 1.242718e-04 4.144297e-05
 [252,] 0.0001345281 1.309839e-04 4.348738e-05
 [253,] 0.0001343367 1.646321e-04 5.268642e-05
 [254,] 0.0001346021 1.046093e-04 3.391541e-05
 [255,] 0.0001345207 1.307375e-04 4.343400e-05
 [256,] 0.0001338519 1.220317e-04 3.971470e-05
 [257,] 0.0001341674 1.284932e-04 4.269980e-05
 [258,] 0.0001343176 1.199177e-04 4.066833e-05
 [259,] 0.0001342199 1.350634e-04 4.409721e-05
 [260,] 0.0001342811 1.369546e-04 4.532611e-05
 [261,] 0.0001341632 1.354623e-04 4.470727e-05
 [262,] 0.0001344089 1.205746e-04 4.089558e-05
 [263,] 0.0001342773 1.201113e-04 4.059421e-05
 [264,] 0.0001341390 1.278175e-04 4.080984e-05
 [265,] 0.0001342614 2.073892e-04 6.907295e-05
 [266,] 0.0001345357 1.312235e-04 4.364173e-05
 [267,] 0.0001342718 1.851598e-04 6.221933e-05
 [268,] 0.0001341093 1.556443e-04 4.909834e-05
 [269,] 0.0001347064 1.238725e-04 3.906629e-05
 [270,] 0.0001341926 1.519507e-04 4.907384e-05
 [271,] 0.0001342610 2.005860e-04 6.618193e-05
 [272,] 0.0001341834 1.502109e-04 4.860829e-05
 [273,] 0.0001345365 1.347578e-04 4.466352e-05
 [274,] 0.0001342999 1.316760e-04 4.380099e-05
 [275,] 0.0001342808 1.343776e-04 4.454530e-05
 [276,] 0.0001340188 1.028517e-04 3.374481e-05
 [277,] 0.0001341895 1.363024e-04 4.317996e-05
 [278,] 0.0001342141 1.367376e-04 4.325177e-05
 [279,] 0.0001342617 2.052456e-04 6.845338e-05
 [280,] 0.0001344429 1.192273e-04 3.983876e-05
 [281,] 0.0001340907 1.638117e-04 5.391027e-05
 [282,] 0.0001340946 1.619350e-04 5.413011e-05
 [283,] 0.0001342829 1.428945e-04 4.722227e-05
 [284,] 0.0001342943 1.813308e-04 5.879290e-05
 [285,] 0.0001341731 1.309769e-04 4.363884e-05
 [286,] 0.0001341563 1.510060e-04 4.962374e-05
 [287,] 0.0001340912 1.441552e-04 4.573383e-05
 [288,] 0.0001341647 1.188378e-04 3.973766e-05
 [289,] 0.0001341774 1.315661e-04 4.386958e-05
 [290,] 0.0001341155 2.540298e-04 8.020623e-05
 [291,] 0.0001345169 1.269981e-04 4.234144e-05
 [292,] 0.0001341466 1.188059e-04 3.970423e-05
 [293,] 0.0001345328 1.350457e-04 4.476250e-05
 [294,] 0.0001342769 1.349652e-04 4.474140e-05
 [295,] 0.0001342817 1.366641e-04 4.525344e-05
 [296,] 0.0001344572 1.382699e-04 4.670660e-05
 [297,] 0.0001343328 1.209269e-04 4.100555e-05
 [298,] 0.0001337619 1.009940e-04 3.358197e-05
 [299,] 0.0001342900 1.358667e-04 4.497467e-05
 [300,] 0.0001341919 1.319527e-04 4.405279e-05
 [301,] 0.0001342493 1.915615e-04 6.332243e-05
 [302,] 0.0001342730 1.779360e-04 5.945110e-05
 [303,] 0.0001340711 2.904969e-04 8.822225e-05
 [304,] 0.0001341824 1.616586e-04 5.048250e-05
 [305,] 0.0001351736 1.321666e-04 4.441319e-05
 [306,] 0.0001342949 1.862936e-04 6.308973e-05
 [307,] 0.0001345282 1.347372e-04 4.468454e-05
 [308,] 0.0001341299 1.305555e-04 4.333234e-05
 [309,] 0.0001344980 1.215269e-04 4.143979e-05
 [310,] 0.0001342797 1.184136e-04 3.787948e-05
 [311,] 0.0001342876 1.308181e-04 4.339468e-05
 [312,] 0.0001342789 2.017099e-04 6.781458e-05
 [313,] 0.0001342510 1.209979e-04 4.087639e-05
 [314,] 0.0001342751 1.979877e-04 6.636386e-05
 [315,] 0.0001346091 1.542150e-04 4.737585e-05
 [316,] 0.0001350097 1.677199e-04 6.183846e-05
 [317,] 0.0001342890 1.344841e-04 4.437758e-05
 [318,] 0.0001344846 1.361810e-04 4.254672e-05
 [319,] 0.0001341746 1.459477e-04 4.783353e-05
 [320,] 0.0001342598 1.899861e-04 6.225662e-05
 [321,] 0.0001342483 1.249379e-04 3.974049e-05
 [322,] 0.0001346097 1.224463e-04 4.221534e-05
 [323,] 0.0001342787 1.356704e-04 4.501388e-05
 [324,] 0.0001343111 1.316631e-04 4.381758e-05
 [325,] 0.0001341760 1.384650e-04 4.556008e-05
 [326,] 0.0001351970 1.328882e-04 4.500264e-05
 [327,] 0.0001346437 1.197105e-04 4.042928e-05
 [328,] 0.0001341769 1.266221e-04 4.178064e-05
 [329,] 0.0001342781 1.215692e-04 3.994245e-05
 [330,] 0.0001344384 1.323973e-04 4.393575e-05
 [331,] 0.0001346080 1.198190e-04 3.988712e-05
 [332,] 0.0001342048 1.204326e-04 3.975651e-05
 [333,] 0.0001346445 1.132966e-04 3.725079e-05
 [334,] 0.0001345294 1.350639e-04 4.477723e-05
 [335,] 0.0001342242 1.211578e-04 3.988851e-05
 [336,] 0.0001342649 1.799425e-04 5.891284e-05
 [337,] 0.0001343847 1.039133e-04 3.394919e-05
 [338,] 0.0001345933 1.202132e-04 3.974094e-05
 [339,] 0.0001344879 1.327352e-04 4.427456e-05
 [340,] 0.0001346113 1.229180e-04 3.980367e-05
 [341,] 0.0001341382 1.324182e-04 4.391737e-05
 [342,] 0.0001346055 1.328257e-04 4.384161e-05
 [343,] 0.0001355500 1.199075e-04 3.915854e-05
 [344,] 0.0001344885 1.301785e-04 4.343768e-05
 [345,] 0.0001342654 1.159957e-04 3.728084e-05
 [346,] 0.0001356027 1.200828e-04 3.927009e-05
 [347,] 0.0001341827 1.269842e-04 4.048062e-05
 [348,] 0.0001344946 1.300345e-04 4.339151e-05
 [349,] 0.0001342122 1.313038e-04 4.369330e-05
 [350,] 0.0001344859 1.299282e-04 4.333133e-05
 [351,] 0.0001354270 1.197334e-04 3.913843e-05
 [352,] 0.0001341722 1.316517e-04 4.190437e-05
 [353,] 0.0001341916 6.466218e-04 2.169118e-04
 [354,] 0.0001343687 2.758583e-04 9.791498e-05
 [355,] 0.0001342890 1.285655e-04 4.282793e-05
 [356,] 0.0001349787 1.077515e-04 3.483381e-05
 [357,] 0.0001345437 8.777059e-04 2.332143e-04
 [358,] 0.0001342234 1.582135e-04 5.228792e-05
 [359,] 0.0001339343 3.237813e-04 1.122627e-04
 [360,] 0.0001343278 1.288776e-04 4.271049e-05
 [361,] 0.0001343290 1.289651e-04 4.273411e-05
 [362,] 0.0001343057 1.306888e-04 4.334438e-05
 [363,] 0.0001343184 1.289318e-04 4.274285e-05
 [364,] 0.0001349873 1.067113e-04 3.651683e-05
 [365,] 0.0001349301 4.579410e-04 1.228517e-04
 [366,] 0.0001343230 1.289145e-04 4.272954e-05
 [367,] 0.0001345371 1.745475e-04 5.665052e-05
 [368,] 0.0001351090 1.080416e-04 3.707520e-05
 [369,] 0.0001344909 1.388912e-04 4.705398e-05
 [370,] 0.0001344923 1.515003e-04 5.012954e-05
 [371,] 0.0001344155 1.300986e-04 4.329590e-05
 [372,] 0.0001370313 1.376529e-04 4.112842e-05
 [373,] 0.0001341854 1.770978e-04 6.040122e-05
 [374,] 0.0001342166 1.772883e-04 6.086709e-05
 [375,] 0.0001351300 1.314018e-04 4.382109e-05
 [376,] 0.0001342835 1.303588e-04 4.331250e-05
 [377,] 0.0001341409 1.251900e-04 4.159967e-05
 [378,] 0.0001384857 1.821160e-04 7.633186e-05
 [379,] 0.0001342083 1.103925e-04 3.708285e-05
 [380,] 0.0001358611 1.186315e-04 4.232071e-05
 [381,] 0.0001344853 1.182856e-04 3.947499e-05
 [382,] 0.0001374114 1.240116e-04 3.799738e-05
 [383,] 0.0001341317 1.251840e-04 4.160580e-05
 [384,] 0.0001347458 1.321807e-04 4.384845e-05
 [385,] 0.0001344873 1.609764e-04 5.336196e-05
 [386,] 0.0001370691 1.609529e-04 6.415199e-05
 [387,] 0.0001347542 2.176987e-04 7.838272e-05
 [388,] 0.0001341313 1.251940e-04 4.160893e-05
 [389,] 0.0001371444 1.192274e-04 3.714711e-05
 [390,] 0.0001344879 1.181399e-04 3.943860e-05
 [391,] 0.0001372782 1.203071e-04 3.729763e-05
 [392,] 0.0001342416 1.815698e-04 6.266994e-05
 [393,] 0.0001366914 2.462554e-04 1.022934e-04
 [394,] 0.0001344834 1.181990e-04 3.944366e-05
 [395,] 0.0001358210 1.218248e-04 4.368384e-05
 [396,] 0.0001344875 1.487972e-04 4.939083e-05
 [397,] 0.0001361557 1.480780e-04 5.631557e-05
 [398,] 0.0001375055 1.252376e-04 4.199817e-05
 [399,] 0.0001341327 1.284806e-04 4.278136e-05
 [400,] 0.0001341326 1.251713e-04 4.162099e-05
 [401,] 0.0001373612 1.045498e-04 3.647811e-05
 [402,] 0.0001341373 1.250982e-04 4.159668e-05
 [403,] 0.0001373394 1.253645e-04 4.199723e-05
 [404,] 0.0001359703 1.281132e-04 4.654519e-05
 [405,] 0.0001347607 1.321807e-04 4.384792e-05
 [406,] 0.0001360976 1.330229e-04 4.903668e-05
 [407,] 0.0001362308 1.173173e-04 3.635443e-05
 [408,] 0.0001342336 1.259337e-04 4.179335e-05
 [409,] 0.0001358879 1.104164e-04 3.719986e-05
 [410,] 0.0001346099 4.560768e-04 1.747293e-04
 [411,] 0.0001358341 1.140047e-04 3.560292e-05
 [412,] 0.0001361147 1.269404e-04 3.874192e-05
 [413,] 0.0001346265 1.306644e-04 4.351242e-05
 [414,] 0.0001339869 1.180872e-04 3.857505e-05
 [415,] 0.0001340457 1.053417e-04 3.455245e-05
 [416,] 0.0001339926 1.031865e-04 3.400377e-05
 [417,] 0.0001339943 1.015075e-04 3.380912e-05
 [418,] 0.0001344772 1.348965e-04 4.539388e-05
 [419,] 0.0001339742 1.171777e-04 3.828076e-05
 [420,] 0.0001340071 2.403559e-04 7.430370e-05
 [421,] 0.0001352776 2.357454e-04 6.741010e-05
 [422,] 0.0001351897 1.022173e-04 3.399598e-05
 [423,] 0.0001351426 1.022159e-04 3.405716e-05
 [424,] 0.0001352146 1.709204e-04 5.104534e-05
 [425,] 0.0001353130 1.724267e-04 5.127821e-05
 [426,] 0.0001353305 1.711695e-04 5.094187e-05
 [427,] 0.0001353047 1.022469e-04 3.404187e-05
 [428,] 0.0001353058 1.449922e-04 4.430207e-05
 [429,] 0.0001354215 1.047836e-04 3.592239e-05
 [430,] 0.0001354380 1.446022e-04 4.407318e-05
 [431,] 0.0001353690 2.322977e-04 6.626779e-05
 [432,] 0.0001354317 2.366529e-04 6.722597e-05
 [433,] 0.0001353804 1.456302e-04 4.439786e-05
 [434,] 0.0001353053 1.439708e-04 4.402944e-05
 [435,] 0.0001347495 1.571523e-04 5.512464e-05
 [436,] 0.0001353450 1.481430e-04 4.510453e-05
 [437,] 0.0001354110 2.327416e-04 6.627282e-05
 [438,] 0.0001353644 2.268014e-04 6.485763e-05
 [439,] 0.0001355361 1.031732e-04 3.435475e-05
 [440,] 0.0001353152 1.044054e-04 3.530436e-05
 [441,] 0.0001349308 1.254191e-04 4.397636e-05
 [442,] 0.0001345118 1.337299e-04 4.464315e-05
 [443,] 0.0001352274 1.188758e-04 3.749067e-05
 [444,] 0.0001347175 1.319923e-04 4.431729e-05
 [445,] 0.0001353103 1.153548e-04 3.947931e-05
 [446,] 0.0001390770 1.233771e-04 3.847310e-05
 [447,] 0.0001398711 1.464482e-04 4.157150e-05
 [448,] 0.0001395377 1.341071e-04 3.917038e-05
 [449,] 0.0001341484 1.330225e-04 4.544875e-05
 [450,] 0.0001341226 1.278228e-04 4.257704e-05
 [451,] 0.0001343677 1.088465e-04 3.659034e-05
 [452,] 0.0001358215 1.392824e-04 5.168449e-05
 [453,] 0.0001344960 1.320001e-04 4.378211e-05
 [454,] 0.0001353307 1.310645e-04 4.334723e-05
 [455,] 0.0001371354 1.339827e-04 4.005572e-05
 [456,] 0.0001358051 1.401196e-04 5.206428e-05
 [457,] 0.0001356876 1.331817e-04 4.371354e-05
 [458,] 0.0001345209 1.310746e-04 4.382768e-05
 [459,] 0.0001342028 1.393792e-04 4.524179e-05
 [460,] 0.0001341351 1.039249e-04 3.478582e-05
 [461,] 0.0001341335 1.424014e-04 4.632946e-05
 [462,] 0.0001341152 1.426577e-04 4.647163e-05
 [463,] 0.0001354706 1.313876e-04 4.383430e-05
 [464,] 0.0001341248 1.459060e-04 4.740202e-05
 [465,] 0.0001353035 1.368286e-04 4.843433e-05
 [466,] 0.0001357222 1.513609e-04 5.686671e-05
 [467,] 0.0001336850 1.116629e-04 3.668015e-05
 [468,] 0.0001341709 1.460801e-04 4.717732e-05
 [469,] 0.0001341861 1.508112e-04 4.850972e-05
 [470,] 0.0001341475 1.026023e-04 3.390216e-05
 [471,] 0.0001341398 1.028442e-04 3.397793e-05
 [472,] 0.0001341417 1.053080e-04 3.470025e-05
 [473,] 0.0001341822 1.023470e-04 3.420253e-05
 [474,] 0.0001351608 1.330731e-04 4.545959e-05
 [475,] 0.0001338164 1.214060e-04 4.074135e-05
 [476,] 0.0001341018 1.034066e-04 3.418174e-05
 [477,] 0.0001339899 1.124242e-04 3.797399e-05
 [478,] 0.0001343230 1.318418e-04 4.390036e-05
 [479,] 0.0001340929 1.035173e-04 3.453092e-05
 [480,] 0.0001341169 1.168471e-04 3.934922e-05
 [481,] 0.0001340715 1.162403e-04 3.956769e-05
 [482,] 0.0001362555 1.539868e-04 5.788854e-05
 [483,] 0.0001344605 1.383861e-04 4.673152e-05
 [484,] 0.0001340742 1.050908e-04 3.557021e-05
 [485,] 0.0001343329 1.427544e-04 4.643765e-05
 [486,] 0.0001337434 1.361291e-04 4.419710e-05
 [487,] 0.0001340864 1.399800e-04 4.860763e-05
 [488,] 0.0001338648 1.257977e-04 4.249080e-05
 [489,] 0.0001346631 1.242515e-04 4.133422e-05
 [490,] 0.0001338527 1.120110e-04 3.718640e-05
 [491,] 0.0001341195 1.335551e-04 4.456867e-05
 [492,] 0.0001341750 1.135260e-04 3.796276e-05
 [493,] 0.0001338814 1.119983e-04 3.703976e-05
 [494,] 0.0001336963 3.316824e-04 1.121352e-04
 [495,] 0.0001341788 1.474947e-04 5.009965e-05
 [496,] 0.0001346685 1.321064e-04 4.293981e-05
 [497,] 0.0001341794 1.356215e-04 4.498198e-05
 [498,] 0.0001341188 1.288604e-04 4.291807e-05
 [499,] 0.0001338660 1.130064e-04 3.738013e-05
 [500,] 0.0001339845 1.138348e-04 3.860061e-05
 [501,] 0.0001339224 1.287517e-04 4.404875e-05
 [502,] 0.0001339246 1.263377e-04 4.198087e-05
 [503,] 0.0001340892 1.176726e-04 4.010298e-05
 [504,] 0.0001341617 1.282938e-04 4.274226e-05
 [505,] 0.0001341470 1.397897e-04 4.621649e-05
 [506,] 0.0001337913 1.545665e-04 5.087978e-05
 [507,] 0.0001344879 1.137193e-04 3.783908e-05
 [508,] 0.0001337922 1.587726e-04 5.216673e-05
 [509,] 0.0001337796 2.068321e-04 6.967843e-05
 [510,] 0.0001338889 1.219882e-04 4.005644e-05
 [511,] 0.0001339600 1.106987e-04 3.649186e-05
 [512,] 0.0001344990 1.132542e-04 3.756969e-05
 [513,] 0.0001337838 1.016944e-04 3.382258e-05
 [514,] 0.0001341459 1.395153e-04 4.623095e-05
 [515,] 0.0001345003 1.116014e-04 3.703403e-05
 [516,] 0.0001336985 1.089881e-04 3.613979e-05
 [517,] 0.0001341456 1.401867e-04 4.647406e-05
 [518,] 0.0001340796 1.569809e-04 5.189002e-05
 [519,] 0.0001345002 1.097776e-04 3.652201e-05
 [520,] 0.0001342039 1.437578e-04 4.675712e-05
 [521,] 0.0001338757 1.779789e-04 5.883922e-05
 [522,] 0.0001341280 1.351887e-04 4.429057e-05
 [523,] 0.0001343018 1.345037e-04 4.354546e-05
 [524,] 0.0001344948 1.133278e-04 3.761472e-05
 [525,] 0.0001341463 1.446572e-04 4.790266e-05
 [526,] 0.0001338496 1.172932e-04 3.828318e-05
 [527,] 0.0001339091 1.262437e-04 4.236707e-05
 [528,] 0.0001338644 1.105304e-04 3.629725e-05
 [529,] 0.0001338761 1.346133e-04 4.487982e-05
 [530,] 0.0001338668 1.072627e-04 3.507823e-05
 [531,] 0.0001336631 2.627697e-04 8.582940e-05
 [532,] 0.0001345664 1.712396e-04 5.528076e-05
 [533,] 0.0001337427 1.682922e-04 5.635341e-05
 [534,] 0.0001338820 1.087366e-04 3.633188e-05
 [535,] 0.0001336812 1.214153e-04 3.983882e-05
 [536,] 0.0001346710 1.304216e-04 4.439765e-05
 [537,] 0.0001345478 1.170867e-04 3.943708e-05
 [538,] 0.0001344451 1.381413e-04 4.663443e-05
 [539,] 0.0001347429 1.320020e-04 4.437792e-05
 [540,] 0.0001344658 1.319220e-04 4.447225e-05
 [541,] 0.0001344410 1.145829e-04 3.828718e-05
 [542,] 0.0001344947 1.381960e-04 4.686700e-05
 [543,] 0.0001344398 1.129950e-04 3.764126e-05
 [544,] 0.0001344506 1.223479e-04 4.093629e-05
 [545,] 0.0001345464 1.279818e-04 4.294011e-05
 [546,] 0.0001342461 1.330987e-04 4.458788e-05
 [547,] 0.0001344651 1.133330e-04 3.785743e-05
 [548,] 0.0001344613 1.131031e-04 3.775583e-05
 [549,] 0.0001336484 2.343864e-04 7.705962e-05
 [550,] 0.0001347680 1.325470e-04 4.467595e-05
 [551,] 0.0001344576 1.149401e-04 3.842714e-05
 [552,] 0.0001342113 1.313188e-04 4.377304e-05
 [553,] 0.0001344560 1.145544e-04 3.828272e-05
 [554,] 0.0001344502 1.145083e-04 3.825240e-05
 [555,] 0.0001345495 1.302076e-04 4.306147e-05
 [556,] 0.0001344484 1.158037e-04 3.871132e-05
 [557,] 0.0001344518 1.156450e-04 3.866482e-05
 [558,] 0.0001344060 1.149499e-04 3.833188e-05
 [559,] 0.0001347611 1.329696e-04 4.489771e-05
 [560,] 0.0001344549 1.165387e-04 3.898542e-05
 [561,] 0.0001342498 1.323317e-04 4.429642e-05
 [562,] 0.0001347544 1.329997e-04 4.490690e-05
 [563,] 0.0001340246 1.167784e-04 3.847924e-05
 [564,] 0.0001340327 1.293846e-04 4.283812e-05
 [565,] 0.0001348518 1.176660e-04 4.025533e-05
 [566,] 0.0001347419 1.331369e-04 4.496265e-05
 [567,] 0.0001342091 1.723906e-04 5.724577e-05
 [568,] 0.0001347354 1.331306e-04 4.495011e-05
 [569,] 0.0001346430 1.193465e-04 4.065328e-05
 [570,] 0.0001347813 1.180153e-04 4.031803e-05
 [571,] 0.0001343137 1.197196e-04 4.050004e-05
 [572,] 0.0001339727 1.316542e-04 4.366316e-05
 [573,] 0.0001347360 1.345252e-04 4.569128e-05
 [574,] 0.0001342989 1.210391e-04 4.109278e-05
 [575,] 0.0001342688 1.120604e-04 3.624828e-05
 [576,] 0.0001342013 1.202800e-04 4.024098e-05
 [577,] 0.0001347491 1.688058e-04 6.157999e-05
 [578,] 0.0001344643 1.301205e-04 4.373854e-05
 [579,] 0.0001342010 1.565523e-04 5.219569e-05
 [580,] 0.0001343844 1.321637e-04 4.382076e-05
 [581,] 0.0001347488 1.331047e-04 4.495291e-05
 [582,] 0.0001342427 1.318421e-04 4.409974e-05
 [583,] 0.0001348389 1.154197e-04 3.888769e-05
 [584,] 0.0001347639 1.331206e-04 4.498261e-05
 [585,] 0.0001341565 1.198812e-04 3.976884e-05
 [586,] 0.0001347550 1.322614e-04 4.455314e-05
 [587,] 0.0001344939 1.408564e-04 4.773308e-05
 [588,] 0.0001347642 1.223205e-04 4.213643e-05
 [589,] 0.0001342216 1.292688e-04 4.307882e-05
 [590,] 0.0001342482 1.199500e-04 3.992293e-05
 [591,] 0.0001336494 1.940945e-04 6.332627e-05
 [592,] 0.0001344869 1.216903e-04 4.086022e-05
 [593,] 0.0001344858 1.198253e-04 4.017859e-05
 [594,] 0.0001342079 1.746187e-04 5.849856e-05
 [595,] 0.0001338445 1.201030e-04 3.980071e-05
 [596,] 0.0001344970 1.383315e-04 4.684869e-05
 [597,] 0.0001337172 1.895609e-04 6.036947e-05
 [598,] 0.0001341127 1.357128e-04 4.435146e-05
 [599,] 0.0001342208 1.637558e-04 5.511671e-05
 [600,] 0.0001345922 1.300527e-04 4.297504e-05
 [601,] 0.0001345171 1.536363e-04 5.023051e-05
 [602,] 0.0001345938 1.696101e-04 5.117288e-05
 [603,] 0.0001344303 1.736608e-04 6.155051e-05
 [604,] 0.0001342014 1.340665e-04 4.419327e-05
 [605,] 0.0001342327 1.308209e-04 4.367301e-05
 [606,] 0.0001342270 1.309101e-04 4.368630e-05
 [607,] 0.0001345347 1.273277e-04 4.233182e-05
 [608,] 0.0001346222 1.245738e-04 4.183594e-05
 [609,] 0.0001354466 1.141290e-04 3.936237e-05
 [610,] 0.0001353024 1.062694e-04 3.591781e-05
 [611,] 0.0001341602 1.503519e-04 4.700808e-05
 [612,] 0.0001344660 1.256176e-04 4.202476e-05
 [613,] 0.0001339490 1.104671e-04 3.679882e-05
 [614,] 0.0001342518 1.529854e-04 5.462470e-05
 [615,] 0.0001345410 1.314071e-04 4.405950e-05
 [616,] 0.0001356310 1.302465e-04 4.393245e-05
 [617,] 0.0001344808 1.566849e-04 5.154555e-05
 [618,] 0.0001339611 1.214733e-04 3.996428e-05
 [619,] 0.0001343622 1.325093e-04 4.444129e-05
 [620,] 0.0001345561 1.266399e-04 4.209836e-05
 [621,] 0.0001338602 1.399456e-04 4.805809e-05
 [622,] 0.0001344644 1.142886e-04 3.812820e-05
 [623,] 0.0001339001 1.346072e-04 4.539387e-05
 [624,] 0.0001343667 1.143129e-04 3.893570e-05
 [625,] 0.0001343652 1.146005e-04 3.903983e-05
 [626,] 0.0001343771 1.055950e-04 3.578414e-05
 [627,] 0.0001344828 1.675924e-04 5.862209e-05
 [628,] 0.0001342117 1.199266e-04 4.002638e-05
 [629,] 0.0001344949 1.335594e-04 4.482113e-05
 [630,] 0.0001339962 1.117907e-04 3.695909e-05
 [631,] 0.0001340147 1.268232e-04 4.327644e-05
 [632,] 0.0001341838 1.357645e-04 4.600291e-05
 [633,] 0.0001370597 1.156952e-04 4.037173e-05
 [634,] 0.0001342750 1.385552e-04 4.749643e-05
 [635,] 0.0001359726 1.090251e-04 3.446093e-05
 [636,] 0.0001342930 1.231186e-04 4.199341e-05
 [637,] 0.0001342380 1.339031e-04 4.566682e-05
 [638,] 0.0001340646 1.355815e-04 4.352030e-05
 [639,] 0.0001345104 1.181977e-04 3.945323e-05
 [640,] 0.0001365116 1.112733e-04 3.889969e-05
 [641,] 0.0001343587 1.328897e-04 4.422735e-05
 [642,] 0.0001344979 1.349062e-04 4.537035e-05
 [643,] 0.0001342222 1.277584e-04 4.338468e-05
 [644,] 0.0001344744 1.182654e-04 3.946122e-05
 [645,] 0.0001374410 1.190683e-04 4.071798e-05
 [646,] 0.0001341594 1.219968e-04 4.091333e-05
 [647,] 0.0001344623 1.185790e-04 3.966960e-05
 [648,] 0.0001342819 1.275783e-04 4.354199e-05
 [649,] 0.0001345013 1.342363e-04 4.510646e-05
 [650,] 0.0001340948 1.393073e-04 4.442369e-05
 [651,] 0.0001344809 1.315857e-04 4.398645e-05
 [652,] 0.0001342022 1.771476e-04 5.984850e-05
 [653,] 0.0001344709 1.339694e-04 4.261786e-05
 [654,] 0.0001341976 1.430153e-04 4.861574e-05
 [655,] 0.0001344696 1.019329e-04 3.388597e-05
 [656,] 0.0001341830 1.348629e-04 4.316824e-05
 [657,] 0.0001345123 1.311825e-04 4.241477e-05
 [658,] 0.0001344498 1.082174e-04 3.571972e-05
 [659,] 0.0001345020 1.348244e-04 4.535167e-05
 [660,] 0.0001345069 1.180844e-04 3.937641e-05
 [661,] 0.0001341524 1.309135e-04 4.434391e-05
 [662,] 0.0001342294 1.303768e-04 4.385995e-05
 [663,] 0.0001345780 1.137695e-04 3.757071e-05
 [664,] 0.0001351872 1.379138e-04 4.974327e-05
 [665,] 0.0001343087 1.247669e-04 4.148525e-05
 [666,] 0.0001351797 1.236889e-04 4.386028e-05
 [667,] 0.0001351108 1.308944e-04 4.665313e-05
 [668,] 0.0001345328 1.138220e-04 3.782059e-05
 [669,] 0.0001345191 1.241164e-04 4.096179e-05
 [670,] 0.0001337987 1.342499e-04 4.441756e-05
 [671,] 0.0001344309 1.262201e-04 4.372408e-05
 [672,] 0.0001344395 1.262201e-04 4.373557e-05
 [673,] 0.0001344762 1.154195e-04 3.882728e-05
 [674,] 0.0001350659 2.371841e-04 9.041641e-05
 [675,] 0.0001358703 1.094639e-04 3.864654e-05
 [676,] 0.0001360516 9.901998e-05 3.267321e-05
 [677,] 0.0001352337 1.637571e-04 6.196958e-05
 [678,] 0.0001350038 1.966779e-04 7.348417e-05
 [679,] 0.0001342296 1.068341e-04 3.543607e-05
 [680,] 0.0001367177 1.037393e-04 3.315827e-05
 [681,] 0.0001342099 1.175740e-04 3.905264e-05
 [682,] 0.0001358682 1.854456e-04 7.303739e-05
 [683,] 0.0001348573 1.031646e-04 3.379723e-05
 [684,] 0.0001349132 1.275519e-04 4.371689e-05
 [685,] 0.0001343838 1.434773e-04 5.044860e-05
 [686,] 0.0001343698 2.292582e-04 8.049476e-05
 [687,] 0.0001340866 1.291597e-04 4.290666e-05
 [688,] 0.0001343198 1.605102e-04 5.776578e-05
 [689,] 0.0001336627 1.557085e-04 5.119027e-05
 [690,] 0.0001345418 1.138898e-04 3.754936e-05
 [691,] 0.0001355666 1.160370e-04 3.918829e-05
 [692,] 0.0001343453 1.584500e-04 4.896134e-05
 [693,] 0.0001347360 1.983719e-04 6.040606e-05
 [694,] 0.0001343256 1.054821e-04 3.488800e-05
 [695,] 0.0001340662 1.104863e-04 3.659206e-05
 [696,] 0.0001341318 1.354390e-04 4.523497e-05
 [697,] 0.0001341701 1.121094e-04 3.695881e-05
 [698,] 0.0001341710 1.209821e-04 4.043596e-05
 [699,] 0.0001340915 9.953059e-05 3.312087e-05
 [700,] 0.0001343020 1.455417e-04 4.831354e-05
 [701,] 0.0001343024 1.484777e-04 4.957151e-05
 [702,] 0.0001355035 1.195261e-04 3.967907e-05
 [703,] 0.0001344729 1.317269e-04 4.388366e-05
 [704,] 0.0001375164 1.320499e-04 4.704523e-05
 [705,] 0.0001341895 1.855669e-04 6.190316e-05
 [706,] 0.0001351713 1.316728e-04 4.223577e-05
 [707,] 0.0001343859 1.374652e-04 4.586662e-05
 [708,] 0.0001352451 1.297675e-04 4.555004e-05
 [709,] 0.0001343846 1.193853e-04 3.815189e-05
 [710,] 0.0001343250 1.204286e-04 3.851640e-05
 [711,] 0.0001351584 1.272121e-04 4.416991e-05
 [712,] 0.0001343850 1.260178e-04 4.202239e-05
 [713,] 0.0001350381 1.291712e-04 4.501543e-05
 [714,] 0.0001343808 1.152732e-04 3.831081e-05
 [715,] 0.0001355523 1.326184e-04 4.498368e-05
 [716,] 0.0001343253 1.337184e-04 4.442626e-05
 [717,] 0.0001338989 1.014885e-04 3.367118e-05
 [718,] 0.0001344236 1.558402e-04 5.404361e-05
 [719,] 0.0001342956 1.313217e-04 4.369047e-05
 [720,] 0.0001341596 1.025779e-04 3.442605e-05
 [721,] 0.0001343145 1.320432e-04 4.364802e-05
 [722,] 0.0001345400 1.433529e-04 4.986426e-05
 [723,] 0.0001338694 1.308648e-04 4.425971e-05
 [724,] 0.0001349349 1.011225e-04 3.461584e-05
 [725,] 0.0001356373 1.049609e-04 3.622461e-05
 [726,] 0.0001341720 1.000286e-04 3.372691e-05
 [727,] 0.0001343245 1.276563e-04 4.225034e-05
 [728,] 0.0001347764 1.629376e-04 6.043456e-05
 [729,] 0.0001343044 1.309141e-04 4.337381e-05
 [730,] 0.0001355506 1.383141e-04 5.127657e-05
 [731,] 0.0001353964 1.387522e-04 5.126113e-05
 [732,] 0.0001343673 1.346932e-04 4.487129e-05
 [733,] 0.0001347251 1.921431e-04 7.189397e-05
 [734,] 0.0001351863 1.112116e-04 3.911377e-05
 [735,] 0.0001357589 1.476849e-04 5.599900e-05
 [736,] 0.0001348171 1.246968e-04 4.327883e-05
 [737,] 0.0001349202 1.131806e-04 3.985217e-05
 [738,] 0.0001354248 1.355061e-04 4.837706e-05
 [739,] 0.0001343265 1.282289e-04 4.283688e-05
 [740,] 0.0001344340 1.349799e-04 4.481959e-05
 [741,] 0.0001343667 2.181087e-04 8.043776e-05
 [742,] 0.0001345802 1.019584e-04 3.405735e-05
 [743,] 0.0001343406 1.317682e-04 4.386386e-05
 [744,] 0.0001345308 1.146860e-04 3.813070e-05
 [745,] 0.0001345271 1.173830e-04 3.899854e-05
 [746,] 0.0001344054 1.324716e-04 4.396689e-05
 [747,] 0.0001349535 2.268877e-04 8.754110e-05
 [748,] 0.0001346600 1.001670e-04 3.346822e-05
 [749,] 0.0001341681 1.322501e-04 4.474039e-05
 [750,] 0.0001347455 1.609665e-04 5.951808e-05
 [751,] 0.0001343651 1.680991e-04 6.104647e-05
 [752,] 0.0001346245 1.020705e-04 3.392054e-05
 [753,] 0.0001340375 1.286970e-04 4.306625e-05
 [754,] 0.0001352359 1.315895e-04 4.450791e-05
 [755,] 0.0001380321 2.811796e-04 1.258851e-04
 [756,] 0.0001344349 1.424081e-04 4.797827e-05
 [757,] 0.0001342755 1.328770e-04 4.425851e-05
 [758,] 0.0001342743 1.328639e-04 4.420188e-05
 [759,] 0.0001342748 1.320292e-04 4.396900e-05
 [760,] 0.0001336518 1.175134e-04 3.930641e-05
 [761,] 0.0001342773 1.341652e-04 4.456902e-05
 [762,] 0.0001342614 1.261214e-04 4.196170e-05
 [763,] 0.0001342857 1.343989e-04 4.488888e-05
 [764,] 0.0001354924 1.118847e-04 3.800125e-05
 [765,] 0.0001354969 1.209557e-04 4.327921e-05
 [766,] 0.0001346765 1.492708e-04 5.408383e-05
 [767,] 0.0001342777 1.333947e-04 4.446469e-05
 [768,] 0.0001342795 1.345339e-04 4.487565e-05
 [769,] 0.0001345444 1.264755e-04 4.436504e-05
 [770,] 0.0001342887 1.324870e-04 4.415628e-05
 [771,] 0.0001343789 1.325198e-04 4.460913e-05
 [772,] 0.0001358462 1.241724e-04 4.486062e-05
 [773,] 0.0001342828 1.361379e-04 4.541412e-05
 [774,] 0.0001342808 1.354340e-04 4.520335e-05
 [775,] 0.0001362405 1.385431e-04 5.198574e-05
 [776,] 0.0001357509 1.487950e-04 5.603003e-05
 [777,] 0.0001346626 1.558296e-04 5.671224e-05
 [778,] 0.0001346850 1.282540e-04 4.538594e-05
 [779,] 0.0001345850 1.251376e-04 4.116666e-05
 [780,] 0.0001346699 1.150901e-04 3.935170e-05
 [781,] 0.0001342795 1.337833e-04 4.458672e-05
 [782,] 0.0001344988 1.286597e-04 4.491623e-05
 [783,] 0.0001359389 1.298809e-04 4.442039e-05
 [784,] 0.0001346600 1.682922e-04 6.163199e-05
 [785,] 0.0001343729 1.321204e-04 4.400148e-05
 [786,] 0.0001351261 1.296196e-04 4.340293e-05
 [787,] 0.0001342902 1.321929e-04 4.405158e-05
 [788,] 0.0001342772 1.338844e-04 4.462335e-05
 [789,] 0.0001345500 1.274506e-04 4.453727e-05
 [790,] 0.0001346098 1.504474e-04 5.436109e-05
 [791,] 0.0001345100 1.596353e-04 5.761984e-05
 [792,] 0.0001345557 1.254258e-04 4.397764e-05
 [793,] 0.0001346087 1.157382e-04 3.956507e-05
 [794,] 0.0001344951 1.605942e-04 5.793745e-05
 [795,] 0.0001346235 1.150901e-04 3.930794e-05
 [796,] 0.0001350688 1.743644e-04 6.554108e-05
 [797,] 0.0001346385 1.522230e-04 5.521603e-05
 [798,] 0.0001342764 1.224311e-04 4.074541e-05
 [799,] 0.0001347185 1.270080e-04 4.455783e-05
 [800,] 0.0001341408 1.324372e-04 4.374967e-05
 [801,] 0.0001346607 1.463421e-04 5.279045e-05
 [802,] 0.0001345502 1.558043e-04 5.635641e-05
 [803,] 0.0001345724 1.246087e-04 4.368380e-05
 [804,] 0.0001360778 1.294754e-04 4.412802e-05
 [805,] 0.0001345560 1.256478e-04 4.382346e-05
 [806,] 0.0001341816 1.291575e-04 4.274219e-05
 [807,] 0.0001344995 1.460725e-04 5.211041e-05
 [808,] 0.0001343081 1.407206e-04 4.929487e-05
 [809,] 0.0001343152 1.407514e-04 4.933059e-05
 [810,] 0.0001343734 1.270387e-04 4.416460e-05
 [811,] 0.0001342794 1.350605e-04 4.505483e-05
 [812,] 0.0001345225 1.213700e-04 4.238038e-05
 [813,] 0.0001344225 1.120154e-04 3.776598e-05
 [814,] 0.0001355462 1.319715e-04 4.411354e-05
 [815,] 0.0001343377 1.235236e-04 4.280246e-05
 [816,] 0.0001343605 1.476442e-04 5.229921e-05
 [817,] 0.0001343784 1.231460e-04 4.251267e-05
 [818,] 0.0001342839 1.361622e-04 4.543305e-05
 [819,] 0.0001349885 1.302214e-04 4.327324e-05
 [820,] 0.0001342836 1.354340e-04 4.522913e-05
 [821,] 0.0001345015 1.210305e-04 4.107290e-05
 [822,] 0.0001344448 1.636382e-04 5.892271e-05
 [823,] 0.0001342829 1.353932e-04 4.520680e-05
 [824,] 0.0001344431 1.340948e-04 4.459388e-05
 [825,] 0.0001343456 1.404077e-04 4.929202e-05
 [826,] 0.0001345930 1.250773e-04 4.114077e-05
 [827,] 0.0001343772 1.185414e-04 4.097703e-05
 [828,] 0.0001345903 1.247139e-04 4.104482e-05
 [829,] 0.0001344227 1.131238e-04 3.824522e-05
 [830,] 0.0001342442 1.904598e-04 6.377615e-05
 [831,] 0.0001345841 1.252028e-04 4.118576e-05
 [832,] 0.0001344745 1.114751e-04 3.754524e-05
 [833,] 0.0001342815 1.338525e-04 4.463031e-05
 [834,] 0.0001342848 1.362924e-04 4.554879e-05
 [835,] 0.0001345320 1.382537e-04 4.897432e-05
 [836,] 0.0001342818 1.342815e-04 4.478096e-05
 [837,] 0.0001343678 1.398084e-04 4.911594e-05
 [838,] 0.0001342850 1.352616e-04 4.518310e-05
 [839,] 0.0001342934 1.321929e-04 4.406040e-05
 [840,] 0.0001345017 1.139969e-04 3.889888e-05
 [841,] 0.0001342834 1.356868e-04 4.531514e-05
 [842,] 0.0001345705 1.233475e-04 4.320695e-05
 [843,] 0.0001344489 1.265977e-04 4.426116e-05
 [844,] 0.0001345779 1.302423e-04 4.318538e-05
 [845,] 0.0001342821 1.356868e-04 4.529804e-05
 [846,] 0.0001345402 1.230559e-04 4.304276e-05
 [847,] 0.0001345059 1.119601e-04 3.743280e-05
 [848,] 0.0001345105 1.120685e-04 3.751508e-05
 [849,] 0.0001344949 1.281027e-04 4.492777e-05
 [850,] 0.0001344371 1.250933e-04 4.345632e-05
 [851,] 0.0001342954 1.321929e-04 4.406485e-05
 [852,] 0.0001346762 1.341242e-04 4.758497e-05
 [853,] 0.0001342790 1.356862e-04 4.522342e-05
 [854,] 0.0001342775 1.359970e-04 4.529355e-05
 [855,] 0.0001343979 1.115597e-04 3.839889e-05
 [856,] 0.0001345258 1.118419e-04 3.729391e-05
 [857,] 0.0001345308 1.118449e-04 3.730341e-05
 [858,] 0.0001344597 1.118364e-04 3.726505e-05
 [859,] 0.0001345163 1.118913e-04 3.723804e-05
 [860,] 0.0001345674 1.118566e-04 3.733690e-05
 [861,] 0.0001345194 1.118410e-04 3.730609e-05
 [862,] 0.0001343361 1.298134e-04 4.279147e-05
 [863,] 0.0001344390 1.335345e-04 4.443666e-05
 [864,] 0.0001342780 1.338160e-04 4.451932e-05
 [865,] 0.0001345924 1.087728e-04 3.727498e-05
 [866,] 0.0001340772 1.290424e-04 4.329033e-05
 [867,] 0.0001358193 1.295751e-04 4.326289e-05
 [868,] 0.0001346203 1.046215e-04 3.532301e-05
 [869,] 0.0001345079 1.118301e-04 3.725006e-05
 [870,] 0.0001342894 1.328354e-04 4.441122e-05
 [871,] 0.0001342797 1.350679e-04 4.501865e-05
 [872,] 0.0001351931 1.304761e-04 4.329555e-05
 [873,] 0.0001355338 1.295751e-04 4.321807e-05
 [874,] 0.0001342811 1.322085e-04 4.401095e-05
 [875,] 0.0001348821 1.327099e-04 4.403780e-05
 [876,] 0.0001342808 1.344142e-04 4.481859e-05
 [877,] 0.0001344634 1.078560e-04 3.677401e-05
 [878,] 0.0001344401 1.109218e-04 3.820657e-05
 [879,] 0.0001344648 1.118987e-04 3.735839e-05
 [880,] 0.0001345189 1.183834e-04 4.085307e-05
 [881,] 0.0001345257 1.119578e-04 3.742934e-05
 [882,] 0.0001345129 1.076463e-04 3.674037e-05
 [883,] 0.0001357834 1.295751e-04 4.325735e-05
 [884,] 0.0001345433 1.069627e-04 3.649601e-05
 [885,] 0.0001344240 1.212545e-04 4.214788e-05
 [886,] 0.0001344249 1.120278e-04 3.745266e-05
 [887,] 0.0001344525 1.326912e-04 4.434648e-05
 [888,] 0.0001345692 1.240385e-04 4.115477e-05
 [889,] 0.0001345372 1.077230e-04 3.679813e-05
 [890,] 0.0001345403 1.074273e-04 3.668040e-05
 [891,] 0.0001345008 1.121939e-04 3.759321e-05
 [892,] 0.0001355656 1.295063e-04 4.328365e-05
 [893,] 0.0001345064 1.069571e-04 3.645921e-05
 [894,] 0.0001338054 1.246318e-04 4.149220e-05
 [895,] 0.0001344344 1.342657e-04 4.467748e-05
 [896,] 0.0001341277 1.287152e-04 4.323100e-05
 [897,] 0.0001344947 1.094942e-04 3.685742e-05
 [898,] 0.0001349360 1.321923e-04 4.410089e-05
 [899,] 0.0001345829 1.240081e-04 4.114368e-05
 [900,] 0.0001341482 1.316170e-04 4.349966e-05
 [901,] 0.0001343691 1.112807e-04 3.798736e-05
 [902,] 0.0001342829 1.321498e-04 4.411667e-05
 [903,] 0.0001343730 1.118941e-04 3.734770e-05
 [904,] 0.0001343644 1.200285e-04 4.010653e-05
 [905,] 0.0001342875 1.343153e-04 4.487456e-05
 [906,] 0.0001342039 1.129769e-04 3.783969e-05
 [907,] 0.0001344888 1.019542e-04 3.417372e-05
 [908,] 0.0001349263 1.078944e-04 3.621867e-05
 [909,] 0.0001348965 1.079279e-04 3.623127e-05
 [910,] 0.0001346137 1.166995e-04 3.878109e-05
 [911,] 0.0001343139 1.315404e-04 4.383903e-05
 [912,] 0.0001351517 1.544984e-04 5.648990e-05
 [913,] 0.0001351821 1.120620e-04 3.902587e-05
 [914,] 0.0001361985 1.032112e-04 3.560142e-05
 [915,] 0.0001340726 1.239444e-04 4.128565e-05
 [916,] 0.0001343130 1.333094e-04 4.459345e-05
 [917,] 0.0001350002 1.741143e-04 6.411530e-05
 [918,] 0.0001341914 1.169010e-04 3.879512e-05
 [919,] 0.0001347460 1.340523e-04 4.345883e-05
 [920,] 0.0001342976 1.145389e-04 3.784230e-05
 [921,] 0.0001343609 1.137580e-04 3.798428e-05
 [922,] 0.0001349144 1.180800e-04 4.099345e-05
 [923,] 0.0001349575 1.243810e-04 4.359980e-05
 [924,] 0.0001341382 1.101487e-04 3.671803e-05
 [925,] 0.0001346666 1.252812e-04 4.230851e-05
 [926,] 0.0001347465 1.754749e-04 6.358647e-05
 [927,] 0.0001347383 1.714017e-04 6.191906e-05
 [928,] 0.0001353052 1.302063e-04 4.336507e-05
 [929,] 0.0001352479 1.089731e-04 3.815582e-05
 [930,] 0.0001354490 1.106291e-04 3.898727e-05
 [931,] 0.0001356939 1.301942e-04 4.335156e-05
 [932,] 0.0001347531 1.327135e-04 4.612499e-05
 [933,] 0.0001342537 1.255078e-04 4.175323e-05
 [934,] 0.0001350196 1.122861e-04 3.946807e-05
 [935,] 0.0001342327 1.161698e-04 3.837874e-05
 [936,] 0.0001344363 1.461634e-04 4.843329e-05
 [937,] 0.0001355874 1.013178e-04 3.461503e-05
 [938,] 0.0001344958 1.236416e-04 4.195047e-05
 [939,] 0.0001345113 1.238262e-04 4.204712e-05
 [940,] 0.0001344404 1.478060e-04 4.887603e-05
 [941,] 0.0001342300 1.161057e-04 3.858908e-05
 [942,] 0.0001338073 1.167616e-04 3.870387e-05
 [943,] 0.0001347619 1.255456e-04 4.288959e-05
 [944,] 0.0001345429 1.265468e-04 4.282579e-05
 [945,] 0.0001341860 1.179936e-04 4.068468e-05
 [946,] 0.0001345367 1.282886e-04 4.345276e-05
 [947,] 0.0001346136 1.405458e-04 4.791973e-05
 [948,] 0.0001345217 1.180831e-04 3.943532e-05
 [949,] 0.0001339468 1.205544e-04 4.111070e-05
 [950,] 0.0001344868 1.288218e-04 4.289734e-05
 [951,] 0.0001353553 1.313802e-04 4.378341e-05
 [952,] 0.0001345437 1.259581e-04 4.247474e-05
 [953,] 0.0001345021 1.326185e-04 4.436082e-05
 [954,] 0.0001345484 1.246344e-04 4.104864e-05
 [955,] 0.0001343720 1.316448e-04 4.364800e-05
 [956,] 0.0001353161 1.118618e-04 3.767279e-05
 [957,] 0.0001337634 1.264485e-04 4.282196e-05
 [958,] 0.0001343604 1.316868e-04 4.367517e-05
 [959,] 0.0001342174 1.253640e-04 4.173101e-05
 [960,] 0.0001342513 1.251994e-04 4.168135e-05
 [961,] 0.0001337719 1.291198e-04 4.380533e-05
 [962,] 0.0001342178 1.253801e-04 4.173867e-05
 [963,] 0.0001341669 1.063865e-04 3.538074e-05
 [964,] 0.0001341776 1.084109e-04 3.609407e-05
 [965,] 0.0001344239 1.338814e-04 4.471620e-05
 [966,] 0.0001346169 1.087579e-04 3.744550e-05
 [967,] 0.0001343667 1.051838e-04 3.503174e-05
 [968,] 0.0001343447 1.311766e-04 4.357641e-05
 [969,] 0.0001349552 1.226168e-04 4.005878e-05
 [970,] 0.0001342917 1.002188e-04 3.335976e-05
 [971,] 0.0001341759 1.063578e-04 3.472072e-05
 [972,] 0.0001338896 1.095587e-04 3.616034e-05
 [973,] 0.0001337560 1.229464e-04 4.128818e-05
 [974,] 0.0001346538 1.493918e-04 4.675052e-05
 [975,] 0.0001356527 1.396997e-04 5.112587e-05
 [976,] 0.0001337414 1.062147e-04 3.492772e-05
 [977,] 0.0001340265 1.079956e-04 3.514717e-05
 [978,] 0.0001342190 1.381403e-04 4.483442e-05
 [979,] 0.0001343249 1.119559e-04 3.743505e-05
 [980,] 0.0001343020 1.134373e-04 3.734103e-05
 [981,] 0.0001342139 1.423316e-04 4.614646e-05
 [982,] 0.0001338200 1.101292e-04 3.704588e-05
 [983,] 0.0001338157 1.101018e-04 3.700975e-05
 [984,] 0.0001342304 1.271275e-04 4.142000e-05
 [985,] 0.0001342299 1.278726e-04 4.164935e-05
 [986,] 0.0001342177 1.276150e-04 4.160814e-05
 [987,] 0.0001336910 1.053328e-04 3.509575e-05
 [988,] 0.0001342159 1.261205e-04 4.115644e-05
 [989,] 0.0001336241 1.208468e-04 3.987893e-05
 [990,] 0.0001337783 1.015122e-04 3.383259e-05
 [991,] 0.0001342293 1.107253e-04 3.683852e-05
 [992,] 0.0001338256 1.152638e-04 3.887978e-05
 [993,] 0.0001342362 1.107662e-04 3.682732e-05
 [994,] 0.0001338681 1.205060e-04 3.890086e-05
 [995,] 0.0001341962 1.222427e-04 4.003147e-05
 [996,] 0.0001336769 1.169679e-04 3.832050e-05
 [997,] 0.0001343220 1.363409e-04 4.510609e-05
 [998,] 0.0001341812 1.876154e-04 6.005421e-05
 [999,] 0.0001341981 1.220574e-04 3.996576e-05
[1000,] 0.0001336288 1.150555e-04 3.807353e-05
[1001,] 0.0001336330 1.248865e-04 4.112115e-05
[1002,] 0.0001341926 1.690503e-04 5.424966e-05
[1003,] 0.0001355990 1.250978e-04 4.063871e-05
[1004,] 0.0001338966 1.652941e-04 5.194586e-05
[1005,] 0.0001338225 1.034255e-04 3.427909e-05
[1006,] 0.0001337959 1.034778e-04 3.433585e-05
[1007,] 0.0001338293 1.030912e-04 3.420224e-05
[1008,] 0.0001344295 1.244986e-04 4.019768e-05
[1009,] 0.0001344995 1.107226e-04 3.664392e-05
[1010,] 0.0001343822 1.248732e-04 4.038777e-05
[1011,] 0.0001343136 1.203584e-04 3.918228e-05
[1012,] 0.0001344971 1.322178e-04 4.478408e-05
[1013,] 0.0001343632 1.228109e-04 3.980955e-05
[1014,] 0.0001343767 1.120355e-04 3.749089e-05
[1015,] 0.0001343600 1.232248e-04 3.993599e-05
[1016,] 0.0001343828 1.193715e-04 3.877980e-05
[1017,] 0.0001359831 1.129879e-04 3.978504e-05
[1018,] 0.0001340179 1.069921e-04 3.599358e-05
[1019,] 0.0001340709 1.580728e-04 5.595975e-05
[1020,] 0.0001336462 1.549915e-04 5.097176e-05
[1021,] 0.0001343102 1.322731e-04 4.399405e-05
[1022,] 0.0001340661 1.366697e-04 4.754341e-05
[1023,] 0.0001342137 1.133481e-04 3.716020e-05
[1024,] 0.0001336859 1.341310e-04 4.528869e-05
[1025,] 0.0001338972 1.064055e-04 3.562694e-05
[1026,] 0.0001341246 1.218705e-04 4.025244e-05
[1027,] 0.0001337954 1.063338e-04 3.552481e-05
[1028,] 0.0001339244 1.640156e-04 5.737900e-05
[1029,] 0.0001338200 1.250818e-04 4.266839e-05
[1030,] 0.0001336398 1.219247e-04 4.079562e-05
[1031,] 0.0001336869 1.214461e-04 4.090889e-05
[1032,] 0.0001341207 1.308659e-04 4.556507e-05
[1033,] 0.0001337041 1.100523e-04 3.699326e-05
[1034,] 0.0001338386 1.060190e-04 3.529179e-05
[1035,] 0.0001336680 1.143254e-04 3.836105e-05
[1036,] 0.0001338128 1.063580e-04 3.544863e-05
[1037,] 0.0001342165 1.185053e-04 3.935550e-05
[1038,] 0.0001338016 1.074303e-04 3.595732e-05
[1039,] 0.0001336427 1.137995e-04 3.805955e-05
[1040,] 0.0001344432 1.104860e-04 3.574456e-05
[1041,] 0.0001341282 1.168551e-04 3.859861e-05
[1042,] 0.0001341319 1.166789e-04 3.853029e-05
[1043,] 0.0001336555 1.169906e-04 3.917574e-05
[1044,] 0.0001340023 1.270292e-04 4.239736e-05
[1045,] 0.0001340790 1.419902e-04 4.960498e-05
[1046,] 0.0001338488 1.064677e-04 3.562809e-05
[1047,] 0.0001336728 1.139862e-04 3.826309e-05
[1048,] 0.0001341580 1.075190e-04 3.535653e-05
[1049,] 0.0001341753 1.189248e-04 4.117365e-05
[1050,] 0.0001338105 1.065206e-04 3.561170e-05
[1051,] 0.0001338941 1.073957e-04 3.604356e-05
[1052,] 0.0001341315 1.167359e-04 3.854866e-05
[1053,] 0.0001341282 1.129682e-04 3.753538e-05
[1054,] 0.0001336566 1.141158e-04 3.823221e-05
[1055,] 0.0001336583 1.205159e-04 4.045107e-05
[1056,] 0.0001342384 1.170140e-04 4.054449e-05
[1057,] 0.0001336650 1.162432e-04 3.901506e-05
[1058,] 0.0001337256 1.208503e-04 4.085840e-05
[1059,] 0.0001336925 1.038750e-04 3.475427e-05
[1060,] 0.0001342133 1.178884e-04 3.917789e-05
[1061,] 0.0001341171 1.227296e-04 4.050724e-05
[1062,] 0.0001336283 1.195050e-04 3.989996e-05
[1063,] 0.0001341196 1.225627e-04 4.043789e-05
[1064,] 0.0001336624 1.206885e-04 4.053405e-05
[1065,] 0.0001336635 1.175450e-04 3.945753e-05
[1066,] 0.0001341176 1.193621e-04 3.943670e-05
[1067,] 0.0001337295 1.055360e-04 3.543063e-05
[1068,] 0.0001341183 1.227918e-04 4.052157e-05
[1069,] 0.0001342709 1.082204e-04 3.605373e-05
[1070,] 0.0001344032 1.505272e-04 4.914513e-05
[1071,] 0.0001344458 1.312520e-04 4.343990e-05
[1072,] 0.0001344619 1.151071e-04 3.891761e-05
[1073,] 0.0001345281 1.050200e-04 3.469477e-05
[1074,] 0.0001344435 1.128198e-04 3.809740e-05
[1075,] 0.0001343402 1.137975e-04 3.786167e-05
[1076,] 0.0001343523 1.218177e-04 4.038146e-05
[1077,] 0.0001389672 1.138097e-04 4.224895e-05
[1078,] 0.0001347891 1.322302e-04 4.389600e-05
[1079,] 0.0001355467 1.361037e-04 4.841113e-05
[1080,] 0.0001357732 1.371384e-04 4.823877e-05
[1081,] 0.0001344384 1.298308e-04 4.334039e-05
[1082,] 0.0001347509 1.191494e-04 3.821673e-05
[1083,] 0.0001348093 1.322346e-04 4.389659e-05
[1084,] 0.0001347290 1.233488e-04 3.937526e-05
[1085,] 0.0001344504 1.304293e-04 4.359967e-05
[1086,] 0.0001346243 1.135327e-04 3.684615e-05
[1087,] 0.0001345108 1.322218e-04 4.418652e-05
[1088,] 0.0001348129 1.407834e-04 4.414176e-05
[1089,] 0.0001343501 1.030640e-04 3.411912e-05
[1090,] 0.0001373345 1.319805e-04 4.808684e-05
[1091,] 0.0001343992 1.317721e-04 4.253356e-05
[1092,] 0.0001348234 1.320273e-04 4.393774e-05
[1093,] 0.0001342428 1.212944e-04 4.039916e-05
[1094,] 0.0001345829 1.323301e-04 4.428389e-05
[1095,] 0.0001345869 1.319073e-04 4.408280e-05
[1096,] 0.0001345565 1.104849e-04 3.576311e-05
[1097,] 0.0001344856 1.163765e-04 3.790542e-05
[1098,] 0.0001343800 1.320323e-04 4.399859e-05
[1099,] 0.0001345831 1.323749e-04 4.433802e-05
[1100,] 0.0001341833 1.237054e-04 4.174987e-05
[1101,] 0.0001345508 1.324433e-04 4.435286e-05
[1102,] 0.0001345686 1.324314e-04 4.436156e-05
[1103,] 0.0001342638 1.129201e-04 3.770855e-05
[1104,] 0.0001342708 1.135954e-04 3.799942e-05
[1105,] 0.0001342364 1.128760e-04 3.756198e-05
[1106,] 0.0001342778 1.076162e-04 3.601201e-05
[1107,] 0.0001342776 1.140909e-04 3.824185e-05
[1108,] 0.0001345893 1.323668e-04 4.437046e-05
[1109,] 0.0001344443 1.107939e-04 3.687588e-05
[1110,] 0.0001343627 1.163624e-04 3.924052e-05
[1111,] 0.0001347009 1.319898e-04 4.429451e-05
[1112,] 0.0001343565 1.156389e-04 3.908412e-05
[1113,] 0.0001342227 1.104062e-04 3.647106e-05
[1114,] 0.0001344582 1.246695e-04 4.139859e-05
[1115,] 0.0001379481 1.305758e-04 4.295274e-05
[1116,] 0.0001344168 1.089928e-04 3.616051e-05
[1117,] 0.0001344011 1.065237e-04 3.543854e-05
[1118,] 0.0001344138 1.140200e-04 3.779354e-05
[1119,] 0.0001347196 1.458963e-04 5.053594e-05
[1120,] 0.0001344226 1.172650e-04 3.891451e-05
[1121,] 0.0001344304 1.188458e-04 3.937066e-05
[1122,] 0.0001344221 1.122210e-04 3.717899e-05
[1123,] 0.0001344306 1.224538e-04 4.052598e-05
[1124,] 0.0001344315 1.223818e-04 4.049647e-05
[1125,] 0.0001344281 1.140336e-04 3.785718e-05
[1126,] 0.0001344229 1.167866e-04 3.863163e-05
[1127,] 0.0001342613 1.619985e-04 5.341909e-05
[1128,] 0.0001344254 1.154524e-04 3.820226e-05
[1129,] 0.0001344316 1.232117e-04 4.064208e-05
[1130,] 0.0001342562 1.338960e-04 4.429853e-05
[1131,] 0.0001340983 1.289348e-04 4.284139e-05
[1132,] 0.0001344168 1.161516e-04 3.864884e-05
[1133,] 0.0001348909 1.510671e-04 5.511961e-05
[1134,] 0.0001344280 1.245509e-04 4.148319e-05
[1135,] 0.0001340953 1.291189e-04 4.292939e-05
[1136,] 0.0001344175 1.121628e-04 3.733360e-05
[1137,] 0.0001344178 1.121640e-04 3.733079e-05
[1138,] 0.0001341106 1.056662e-04 3.516630e-05
[1139,] 0.0001348775 1.339283e-04 4.560947e-05
[1140,] 0.0001339465 1.028071e-04 3.384497e-05
[1141,] 0.0001345640 1.254614e-04 4.139743e-05
[1142,] 0.0001346418 1.064214e-04 3.559920e-05
[1143,] 0.0001350063 1.110632e-04 3.689559e-05
[1144,] 0.0001340720 1.073252e-04 3.569432e-05
[1145,] 0.0001340462 1.001824e-04 3.331335e-05
[1146,] 0.0001340500 1.028849e-04 3.416214e-05
[1147,] 0.0001345231 1.074360e-04 3.690164e-05
[1148,] 0.0001341250 1.064301e-04 3.609545e-05
[1149,] 0.0001341231 1.119508e-04 3.672821e-05
[1150,] 0.0001341090 1.081482e-04 3.558866e-05
[1151,] 0.0001341317 1.084567e-04 3.563297e-05
[1152,] 0.0001341265 1.098922e-04 3.608252e-05
[1153,] 0.0001341077 1.104533e-04 3.630007e-05
[1154,] 0.0001340993 1.099717e-04 3.617290e-05
[1155,] 0.0001340600 1.118352e-04 3.723112e-05
[1156,] 0.0001340928 1.109579e-04 3.659332e-05
[1157,] 0.0001340599 1.134391e-04 3.776920e-05
[1158,] 0.0001340599 1.126522e-04 3.750795e-05
[1159,] 0.0001339878 1.594732e-04 5.479416e-05
[1160,] 0.0001340805 1.126003e-04 3.714943e-05
[1161,] 0.0001341151 1.266088e-04 4.130170e-05
[1162,] 0.0001341164 1.239689e-04 4.047113e-05
[1163,] 0.0001338507 1.194017e-04 3.879958e-05
[1164,] 0.0016977638 1.163446e-04 3.403354e-04
[1165,] 0.0016933150 1.154120e-04 3.474039e-04
[1166,] 0.0001340719 1.093745e-04 3.643805e-05
[1167,] 0.0001339110 1.733171e-04 5.460505e-05
[1168,] 0.0001340918 1.091766e-04 3.639827e-05
[1169,] 0.0113511182 1.373031e-04 1.904141e-03
[1170,] 0.0001341041 1.160877e-04 3.816876e-05
[1171,] 0.0001340710 1.550430e-04 4.868953e-05
[1172,] 0.0001340498 1.177058e-04 3.908251e-05
[1173,] 0.0012861054 1.135662e-04 2.670727e-04
[1174,] 0.0001340944 1.523226e-04 4.787806e-05
[1175,] 0.0001340543 1.151322e-04 3.815504e-05
[1176,] 0.0001341171 1.551939e-04 4.858824e-05
[1177,] 0.0001341397 1.585847e-04 4.943401e-05
[1178,] 0.0001340894 1.394906e-04 4.420435e-05
[1179,] 0.0001344092 1.334180e-04 4.462904e-05
[1180,] 0.0001340577 1.117364e-04 3.716414e-05
[1181,] 0.0036885861 1.122371e-04 1.368113e-03
[1182,] 0.0001344455 1.324791e-04 4.419944e-05
[1183,] 0.0001341333 1.590661e-04 4.958525e-05
[1184,] 0.0001341781 1.588020e-04 4.937991e-05
[1185,] 0.0001341401 1.164132e-04 3.816131e-05
[1186,] 0.0001341965 1.587186e-04 4.930319e-05
[1187,] 0.0001346533 1.334670e-04 4.409501e-05
[1188,] 0.0001340509 1.196717e-04 3.967890e-05
[1189,] 0.0001343394 1.285368e-04 4.283851e-05
[1190,] 0.6138182016 1.163239e-04 2.924418e-01
[1191,] 0.0168716245 1.371907e-04 2.822852e-03
[1192,] 0.0001341990 1.544994e-04 4.816554e-05
[1193,] 0.0001341079 1.231096e-04 4.046853e-05
[1194,] 0.0001343044 1.599856e-04 4.934691e-05
[1195,] 0.0001342162 1.623693e-04 5.021629e-05
[1196,] 0.0001341704 1.600361e-04 4.972967e-05
[1197,] 0.0001342759 1.515156e-04 4.718373e-05
[1198,] 0.0001342015 1.656157e-04 5.112495e-05
[1199,] 0.0001341954 1.616781e-04 5.009344e-05
[1200,] 0.0013160046 1.101642e-04 3.155738e-04
[1201,] 0.0001356951 1.444047e-04 5.195192e-05
[1202,] 0.0001800053 1.086265e-04 5.587167e-05
[1203,] 0.0009668871 1.083228e-04 1.777378e-04
[1204,] 0.0001355539 1.476791e-04 5.325487e-05
[1205,] 0.0020688225 1.193037e-04 1.019858e-03
[1206,] 0.0001358896 1.396931e-04 4.963942e-05
[1207,] 0.0001340018 1.761901e-04 5.480982e-05
[1208,] 0.0001342026 1.658820e-04 5.118955e-05
[1209,] 0.0001342877 1.585951e-04 4.903411e-05
[1210,] 0.0001341987 1.670432e-04 5.151083e-05
[1211,] 0.0001342396 1.520711e-04 4.741721e-05
[1212,] 0.0001555768 1.086730e-04 4.469964e-05
[1213,] 0.0023427763 1.162023e-04 1.029686e-03
[1214,] 0.0012376995 1.084341e-04 2.249932e-04
[1215,] 0.0001340843 1.144084e-04 3.788494e-05
[1216,] 0.0001356638 1.443885e-04 5.189720e-05
[1217,] 0.0001344261 1.648269e-04 5.030365e-05
[1218,] 0.0013216797 1.099626e-04 3.114205e-04
[1219,] 0.0001343583 1.325322e-04 4.419023e-05
[1220,] 0.0001357399 1.904464e-04 5.546228e-05
[1221,] 0.0001340609 1.150770e-04 3.820318e-05
[1222,] 0.0001353673 1.113881e-04 3.794954e-05
[1223,] 0.0001342851 1.287156e-04 4.279998e-05
[1224,] 0.0001342339 1.655449e-04 5.100713e-05
[1225,] 0.0001340661 1.141814e-04 3.787050e-05
[1226,] 0.0071012340 1.094262e-04 1.623263e-03
[1227,] 0.0018724810 1.115200e-04 4.179610e-04
[1228,] 0.0001340614 1.133629e-04 3.763829e-05
[1229,] 0.0001342982 1.562168e-04 4.836988e-05
[1230,] 0.0001341866 1.581467e-04 4.915197e-05
[1231,] 0.0001342208 1.486056e-04 4.651235e-05
[1232,] 0.0036755926 1.364743e-04 6.948487e-04
[1233,] 0.0001343463 1.551794e-04 4.797151e-05
[1234,] 0.0013161133 1.095253e-04 2.317761e-04
[1235,] 0.0001342499 1.553712e-04 4.824384e-05
[1236,] 0.0001356595 1.426565e-04 5.107450e-05
[1237,] 0.0001342190 1.628624e-04 5.031324e-05
[1238,] 0.0011087288 1.113293e-04 2.543559e-04
[1239,] 0.0001340463 1.120443e-04 3.720967e-05
[1240,] 0.0001360297 1.545526e-04 4.685520e-05
[1241,] 0.0001356459 1.433159e-04 5.136536e-05
[1242,] 0.0001337847 1.414519e-04 4.673730e-05
[1243,] 0.0001342047 1.738792e-04 5.328080e-05
[1244,] 0.0001341422 2.144732e-04 6.500507e-05
[1245,] 0.0001340004 1.498579e-04 4.747001e-05
[1246,] 0.0001340731 1.298713e-04 4.258999e-05
[1247,] 0.0001357327 1.427838e-04 5.123442e-05
[1248,] 0.0001345309 1.367760e-04 4.483716e-05
[1249,] 0.0001340503 1.118754e-04 3.712053e-05
[1250,] 0.0006334251 1.093083e-04 1.642121e-04
[1251,] 0.0001356677 1.443532e-04 5.188711e-05
[1252,] 0.0001338662 1.517578e-04 4.856741e-05
[1253,] 0.0001340525 1.128279e-04 3.741059e-05
[1254,] 0.0006589431 1.085353e-04 1.793774e-04
[1255,] 0.0005659489 1.093754e-04 1.465378e-04
[1256,] 0.0001339059 1.324438e-04 4.266962e-05
[1257,] 0.0001340680 1.281205e-04 4.207764e-05
[1258,] 0.0006064425 1.094151e-04 1.563628e-04
[1259,] 0.0001341850 1.505629e-04 4.712452e-05
[1260,] 0.0001344321 1.501264e-04 4.645287e-05
[1261,] 0.0001350195 1.678255e-04 6.098316e-05
[1262,] 0.0001342551 1.541494e-04 4.793997e-05
[1263,] 0.0005409417 1.045929e-04 1.160060e-04
[1264,] 0.0028210929 1.211224e-04 3.541302e-04
[1265,] 0.0026692310 1.212060e-04 3.353156e-04
[1266,] 0.0030559748 1.361451e-04 5.844566e-04
[1267,] 0.0001340518 1.129369e-04 3.744136e-05
[1268,] 0.0001343199 1.236583e-04 4.097663e-05
[1269,] 0.0001351153 1.132351e-04 3.861211e-05
[1270,] 0.0001341139 1.273472e-04 4.157675e-05
[1271,] 0.0003207127 1.095998e-04 8.296675e-05
[1272,] 0.0002472159 1.054296e-04 5.239648e-05
[1273,] 0.0001344394 1.323286e-04 4.411085e-05
[1274,] 0.0001600542 1.037266e-04 5.275087e-05
[1275,] 0.0003285542 1.163552e-04 5.292149e-05
[1276,] 0.0001343470 1.421597e-04 4.439899e-05
[1277,] 0.0001341606 1.089558e-04 3.667892e-05
[1278,] 0.0001341148 1.255426e-04 4.101379e-05
[1279,] 0.0011483186 1.029160e-04 2.585532e-04
[1280,] 0.0001343373 1.251349e-04 3.961956e-05
[1281,] 0.0001341425 1.294905e-04 4.213043e-05
[1282,] 0.0001346306 1.293270e-04 4.039432e-05
[1283,] 0.0001345951 1.274574e-04 3.992792e-05
[1284,] 0.0001359773 1.422777e-04 5.131751e-05
[1285,] 0.0001346576 1.216842e-04 3.830332e-05
[1286,] 0.0001868342 1.002376e-04 5.202168e-05
[1287,] 0.0001360057 1.435196e-04 5.195087e-05
[1288,] 0.0001354502 1.300949e-04 3.989778e-05
[1289,] 0.0001340187 1.219456e-04 4.019280e-05
[1290,] 0.0001337622 1.335049e-04 4.368511e-05
[1291,] 0.0003515539 1.341803e-04 7.683588e-05
[1292,] 0.0001342060 1.214919e-04 3.930921e-05
[1293,] 0.0001342004 1.212942e-04 3.926346e-05
[1294,] 0.0001342118 1.132632e-04 3.730302e-05
[1295,] 0.0001342220 1.449847e-04 4.544475e-05
[1296,] 0.0001341998 1.119292e-04 3.694905e-05
[1297,] 0.0001343055 1.424557e-04 4.455018e-05
[1298,] 0.0001360415 1.483229e-04 5.433818e-05
[1299,] 0.0001342407 1.622638e-04 5.010049e-05
[1300,] 0.0001342592 1.519719e-04 4.729189e-05
[1301,] 0.0001341702 1.087703e-04 3.571195e-05
[1302,] 0.0001347179 1.343369e-04 4.294142e-05
[1303,] 0.0001339596 1.219235e-04 3.966582e-05
[1304,] 0.0001360088 1.460761e-04 5.319899e-05
[1305,] 0.0001340643 1.526034e-04 4.800992e-05
[1306,] 0.0001347160 1.317105e-04 4.379152e-05
[1307,] 0.0001339799 1.733675e-04 5.687833e-05
[1308,] 0.0001341387 1.292239e-04 4.302554e-05
[1309,] 0.0001342795 1.107096e-04 3.661796e-05
[1310,] 0.0001340223 1.551552e-04 4.881094e-05
[1311,] 0.0001342034 1.108379e-04 3.669712e-05
[1312,] 0.0001342658 1.479282e-04 4.617796e-05
[1313,] 0.0001346572 1.325057e-04 4.450881e-05
[1314,] 0.0001339842 1.248563e-04 4.154160e-05
[1315,] 0.0001347508 1.299158e-04 4.165791e-05
[1316,] 0.0001339754 1.223417e-04 4.060840e-05
[1317,] 0.0001347354 1.269814e-04 4.088548e-05
[1318,] 0.0001347891 1.265019e-04 4.069943e-05
[1319,] 0.0001351000 1.226039e-04 3.949677e-05
[1320,] 0.0001355967 1.505326e-04 5.461819e-05
[1321,] 0.0001342472 1.116837e-04 3.686943e-05
[1322,] 0.0001357001 1.499330e-04 5.453000e-05
[1323,] 0.0001347540 1.280149e-04 4.114122e-05
[1324,] 0.0001360269 1.421770e-04 5.106072e-05
[1325,] 0.0001339958 1.218915e-04 4.021360e-05
[1326,] 0.0001342783 1.431771e-04 4.479595e-05
[1327,] 0.0001347915 1.228945e-04 4.119201e-05
[1328,] 0.0001340888 1.601279e-04 4.994308e-05
[1329,] 0.0001344714 1.219320e-04 4.205398e-05
[1330,] 0.0001342351 1.124785e-04 3.707861e-05
[1331,] 0.0001342144 1.120183e-04 3.697795e-05
[1332,] 0.0001380411 1.229697e-04 3.710105e-05
[1333,] 0.0001343321 1.462638e-04 4.556294e-05
[1334,] 0.0001342521 1.582227e-04 4.895534e-05
[1335,] 0.0001342266 1.115106e-04 3.683889e-05
[1336,] 0.0001342716 1.057539e-04 3.464056e-05
[1337,] 0.0001355866 1.400917e-04 4.425832e-05
[1338,] 0.0001339886 1.198225e-04 3.954377e-05
[1339,] 0.0001340681 1.621238e-04 5.055161e-05
[1340,] 0.0001358240 1.464585e-04 5.310607e-05
[1341,] 0.0001342095 1.125657e-04 3.711767e-05
[1342,] 0.0001348095 1.297579e-04 4.189259e-05
[1343,] 0.0001347773 1.229389e-04 4.123143e-05
[1344,] 0.0001357836 1.474123e-04 5.350292e-05
[1345,] 0.0001342229 1.118349e-04 3.692303e-05
[1346,] 0.0001343740 1.351181e-04 4.466079e-05
[1347,] 0.0001342352 1.123345e-04 3.703851e-05
[1348,] 0.0001343292 1.320699e-04 4.395241e-05
[1349,] 0.0001342783 1.433115e-04 4.483362e-05
[1350,] 0.0001342937 1.450306e-04 4.529175e-05
[1351,] 0.0001339884 1.176028e-04 3.883984e-05
[1352,] 0.0001343654 1.448227e-04 4.508965e-05
[1353,] 0.0001351243 1.239028e-04 3.979228e-05
[1354,] 0.0001343622 1.449938e-04 4.514327e-05
[1355,] 0.0001340715 1.148346e-04 3.705364e-05
[1356,] 0.0001341278 1.552812e-04 4.851660e-05
[1357,] 0.0001342393 1.117530e-04 3.688904e-05
[1358,] 0.0001348002 1.091424e-04 3.536312e-05
[1359,] 0.0001340710 1.469702e-04 4.639418e-05
[1360,] 0.0001339750 1.226659e-04 4.076635e-05
[1361,] 0.0001342316 1.122257e-04 3.701274e-05
[1362,] 0.0001342630 1.126946e-04 3.713118e-05
[1363,] 0.0001341975 1.118940e-04 3.695111e-05
[1364,] 0.0001343111 1.377999e-04 4.320770e-05
[1365,] 0.0001361277 1.414013e-04 5.078377e-05
[1366,] 0.0001339754 1.221695e-04 4.054023e-05
[1367,] 0.0001342177 1.121250e-04 3.699654e-05
[1368,] 0.0001342150 1.128103e-04 3.717749e-05
[1369,] 0.0001346835 1.235588e-04 4.096200e-05
[1370,] 0.0001342575 1.121860e-04 3.699706e-05
[1371,] 0.0001340102 1.770568e-04 5.493684e-05
[1372,] 0.0001339832 1.316864e-04 4.373733e-05
[1373,] 0.0001341303 1.599823e-04 4.977309e-05
[1374,] 0.0001341059 1.186315e-04 3.809483e-05
[1375,] 0.0001342602 1.121567e-04 3.697561e-05
[1376,] 0.0001343382 1.122137e-04 3.694680e-05
[1377,] 0.0001339860 1.292040e-04 4.305963e-05
[1378,] 0.0001343515 1.106417e-04 3.663278e-05
[1379,] 0.0001340493 1.537980e-04 4.835060e-05
[1380,] 0.0001339875 1.303206e-04 4.346749e-05
[1381,] 0.0001339869 1.320831e-04 4.404223e-05
[1382,] 0.0001343947 1.595194e-04 4.890308e-05
[1383,] 0.0001341516 1.611305e-04 5.001285e-05
[1384,] 0.0001341090 1.624123e-04 5.048816e-05
[1385,] 0.0001342677 1.111767e-04 3.673570e-05
[1386,] 0.0001354807 1.345936e-04 4.350494e-05
[1387,] 0.0001339736 1.315706e-04 4.368156e-05
[1388,] 0.0001341629 1.643821e-04 5.084649e-05
[1389,] 0.0001342513 1.119861e-04 3.693743e-05
[1390,] 0.0001339892 1.296867e-04 4.327955e-05
[1391,] 0.0001350909 1.428369e-04 4.515396e-05
[1392,] 0.0001339738 1.313878e-04 4.364369e-05
[1393,] 0.0001342759 1.117272e-04 3.686847e-05
[1394,] 0.0001339744 1.320289e-04 4.389431e-05
[1395,] 0.0001339743 1.265604e-04 4.207251e-05
[1396,] 0.0001340647 1.591054e-04 4.973998e-05
[1397,] 0.0001341253 1.680294e-04 5.193706e-05
[1398,] 0.0001359242 1.469685e-04 5.350208e-05
[1399,] 0.0001340046 1.200469e-04 3.955724e-05
[1400,] 0.0001341044 1.585586e-04 4.947099e-05
[1401,] 0.0001338410 1.647374e-04 5.225898e-05
[1402,] 0.0001343384 1.312140e-04 4.373854e-05
[1403,] 0.0001342395 1.116025e-04 3.688442e-05
[1404,] 0.0001341621 1.540309e-04 4.808668e-05
[1405,] 0.0001340733 1.496307e-04 4.714903e-05
[1406,] 0.0001339826 1.306418e-04 4.345661e-05
[1407,] 0.0001361944 1.421773e-04 5.126357e-05
[1408,] 0.0001340537 1.577126e-04 4.940426e-05
[1409,] 0.0001340541 1.593078e-04 4.982986e-05
[1410,] 0.0001341043 1.706976e-04 5.272306e-05
[1411,] 0.0001349864 1.253934e-04 4.106101e-05
[1412,] 0.0001345162 1.193420e-04 3.976064e-05
[1413,] 0.0001351262 1.137382e-04 3.721005e-05
[1414,] 0.0001342162 1.122322e-04 3.702621e-05
[1415,] 0.0001342311 1.113434e-04 3.679287e-05
[1416,] 0.0001338829 1.797923e-04 5.647159e-05
[1417,] 0.0001340811 1.705395e-04 5.277306e-05
[1418,] 0.0001342367 1.111262e-04 3.678052e-05
[1419,] 0.0001359036 1.500245e-04 5.491762e-05
[1420,] 0.0001340713 1.546013e-04 4.850291e-05
[1421,] 0.0001341616 1.534805e-04 4.793902e-05
[1422,] 0.0001341399 1.537712e-04 4.807657e-05
[1423,] 0.0001346040 1.322743e-04 4.435876e-05
[1424,] 0.0001349826 1.512126e-04 4.706359e-05
[1425,] 0.0001342450 1.565863e-04 4.854650e-05
[1426,] 0.0001358721 1.463704e-04 5.313945e-05
[1427,] 0.0001342879 1.107516e-04 3.670027e-05
[1428,] 0.0001342689 1.111356e-04 3.677155e-05
[1429,] 0.0001342275 1.531747e-04 4.768518e-05
[1430,] 0.0001342861 1.109095e-04 3.676193e-05
[1431,] 0.0001342655 1.109740e-04 3.677164e-05
[1432,] 0.0001342556 1.109740e-04 3.677343e-05
[1433,] 0.0001342748 1.112930e-04 3.682871e-05
[1434,] 0.0001339934 1.265436e-04 4.225716e-05
[1435,] 0.0001342208 1.507232e-04 4.705166e-05
[1436,] 0.0001343981 1.106822e-04 3.682177e-05
[1437,] 0.0001345157 1.148494e-04 3.820165e-05
[1438,] 0.0001342962 1.108822e-04 3.675609e-05
[1439,] 0.0001343320 1.109348e-04 3.675864e-05
[1440,] 0.0001342978 1.109603e-04 3.676628e-05
[1441,] 0.0001343005 1.109603e-04 3.676588e-05
[1442,] 0.0001343253 1.109603e-04 3.676223e-05
[1443,] 0.0001342912 1.112133e-04 3.681506e-05
[1444,] 0.0001341122 1.647140e-04 5.109559e-05
[1445,] 0.0001344868 1.151821e-04 3.793335e-05
[1446,] 0.0001339459 1.455889e-04 4.637488e-05
[1447,] 0.0001343719 1.108464e-04 3.675177e-05
[1448,] 0.0001343070 1.108569e-04 3.677156e-05
[1449,] 0.0001357912 1.446007e-04 5.217807e-05
[1450,] 0.0001342019 1.488609e-04 4.660913e-05
[1451,] 0.0001343308 1.114272e-04 3.684385e-05
[1452,] 0.0001338712 1.387717e-04 4.457402e-05
[1453,] 0.0001342637 1.110823e-04 3.679502e-05
[1454,] 0.0001341465 1.432351e-04 4.511706e-05
[1455,] 0.0001343270 1.110573e-04 3.677887e-05
[1456,] 0.0001341848 1.356162e-04 4.625470e-05
[1457,] 0.0001343022 1.113112e-04 3.682628e-05
[1458,] 0.0001352240 1.033890e-04 3.350236e-05
[1459,] 0.0001343917 1.113241e-04 3.681237e-05
[1460,] 0.0001344850 1.112208e-04 3.666014e-05
[1461,] 0.0001350944 1.013835e-04 3.309767e-05
[1462,] 0.0001349454 1.025155e-04 3.337534e-05
[1463,] 0.0001343200 1.106617e-04 3.675053e-05
[1464,] 0.0001342251 1.134309e-04 3.731919e-05
[1465,] 0.0001342791 1.134905e-04 3.728428e-05
[1466,] 0.0001345992 1.050863e-04 3.486402e-05
[1467,] 0.0001347684 1.235096e-04 4.152957e-05
[1468,] 0.0001339698 1.114757e-04 3.682605e-05
[1469,] 0.0001349261 1.121306e-04 3.711927e-05
[1470,] 0.0001498875 1.398772e-04 4.428882e-05
[1471,] 0.0001338931 1.051786e-04 3.439041e-05
[1472,] 0.0001846243 1.413395e-04 4.453162e-05
[1473,] 0.0001339988 1.251401e-04 4.140424e-05
[1474,] 0.0001341224 1.337901e-04 4.491551e-05
[1475,] 0.0001348159 1.260153e-04 4.079893e-05
[1476,] 0.0001336578 9.999631e-05 3.326202e-05
[1477,] 0.0001339926 1.253297e-04 4.142294e-05
[1478,] 0.0001345539 1.132279e-04 3.796789e-05
[1479,] 0.0001351486 1.373452e-04 4.408465e-05
[1480,] 0.0001337810 1.370008e-04 4.456313e-05
[1481,] 0.0001336954 1.008368e-04 3.333218e-05
[1482,] 0.0001351081 1.403194e-04 4.475042e-05
[1483,] 0.0001336966 9.883986e-05 3.286639e-05
[1484,] 0.0001345676 1.133730e-04 3.804400e-05
[1485,] 0.0001338156 1.047465e-04 3.433798e-05
[1486,] 0.0001350587 1.378219e-04 4.433828e-05
[1487,] 0.0001336453 1.076059e-04 3.561287e-05
[1488,] 0.0001336512 1.074228e-04 3.550965e-05
[1489,] 0.0001345315 1.129200e-04 3.781587e-05
[1490,] 0.0001338277 1.111137e-04 3.680384e-05
[1491,] 0.0001345433 1.133516e-04 3.799428e-05
[1492,] 0.0001337865 1.038875e-04 3.412236e-05
[1493,] 0.0001336326 1.299429e-04 4.322984e-05
[1494,] 0.0001336861 1.034666e-04 3.419366e-05
[1495,] 0.0001337316 1.024294e-04 3.380973e-05
[1496,] 0.0001336664 1.231300e-04 4.126573e-05
[1497,] 0.0001342922 1.212742e-04 4.035147e-05
[1498,] 0.0001338329 1.250421e-04 4.151969e-05
[1499,] 0.0001339647 1.249199e-04 4.136645e-05
[1500,] 0.0001339676 1.249199e-04 4.136534e-05
[1501,] 0.0001337325 1.396422e-04 4.565130e-05
[1502,] 0.0001339542 1.249163e-04 4.137025e-05
[1503,] 0.0001340626 1.274611e-04 4.311783e-05
[1504,] 0.0001350128 1.367322e-04 4.402642e-05
[1505,] 0.0001339783 1.251013e-04 4.140227e-05
[1506,] 0.0001345409 1.328008e-04 4.454298e-05
[1507,] 0.0003077684 1.351089e-04 7.231323e-05
[1508,] 0.0001337072 1.219935e-04 4.020153e-05
[1509,] 0.0001348539 1.276579e-04 4.146066e-05
[1510,] 0.0003304314 1.345554e-04 7.965676e-05
[1511,] 0.0001346611 1.311524e-04 4.375082e-05
[1512,] 0.0001338846 1.261853e-04 4.146340e-05
[1513,] 0.0001336688 9.886172e-05 3.283806e-05
[1514,] 0.0001340615 1.254017e-04 4.142969e-05
[1515,] 0.0001353322 1.336607e-04 4.317377e-05
[1516,] 0.0001341027 1.296026e-04 4.242693e-05
[1517,] 0.0001340448 1.250110e-04 4.134375e-05
[1518,] 0.0001346144 1.126331e-04 3.868793e-05
[1519,] 0.0001337330 1.009895e-04 3.373520e-05
[1520,] 0.0002789695 1.351591e-04 6.548901e-05
[1521,] 0.0001352126 1.283855e-04 4.452685e-05
[1522,] 0.0001346621 1.132527e-04 3.899383e-05
[1523,] 0.0001340707 1.254389e-04 4.167521e-05
[1524,] 0.0001337856 1.011776e-04 3.386742e-05
[1525,] 0.0001337875 9.876165e-05 3.280357e-05
[1526,] 0.0001347337 1.142928e-04 3.872705e-05
[1527,] 0.0001346905 1.142238e-04 3.866004e-05
[1528,] 0.0001343821 1.124268e-04 3.837167e-05
[1529,] 0.0001347250 1.176774e-04 3.893158e-05
[1530,] 0.0001347264 1.174634e-04 3.890558e-05
[1531,] 0.0001346455 1.110616e-04 3.803260e-05
[1532,] 0.0001347166 1.152670e-04 3.912603e-05
[1533,] 0.0001344798 1.120091e-04 3.830164e-05
[1534,] 0.0001339675 1.113994e-04 3.702769e-05
[1535,] 0.0001336856 1.003601e-04 3.343719e-05
[1536,] 0.0001347901 1.155877e-04 3.934253e-05
[1537,] 0.0001340197 1.258045e-04 4.170507e-05
[1538,] 0.0001339737 1.242630e-04 4.122150e-05
[1539,] 0.0001358785 1.287703e-04 4.541947e-05
[1540,] 0.0001340513 1.143691e-04 3.749122e-05
[1541,] 0.0001344897 1.699730e-04 6.160261e-05
[1542,] 0.0001340628 1.285989e-04 4.244026e-05
[1543,] 0.0001340733 1.246601e-04 4.127613e-05
[1544,] 0.0001341460 1.205666e-04 4.164143e-05
[1545,] 0.0001346111 1.338753e-04 4.436325e-05
[1546,] 0.0001341148 1.244918e-04 4.134823e-05
[1547,] 0.0001344801 9.960342e-05 3.361994e-05
[1548,] 0.0001344542 9.969196e-05 3.299793e-05
[1549,] 0.0001341898 1.689830e-04 5.974402e-05
[1550,] 0.0001341968 1.682047e-04 5.949072e-05
[1551,] 0.0001347528 9.841226e-05 3.287113e-05
[1552,] 0.0001346769 9.866016e-05 3.306248e-05
[1553,] 0.0001345024 1.308931e-04 4.369069e-05
[1554,] 0.0001345072 1.303149e-04 4.349848e-05
[1555,] 0.0001350139 1.300233e-04 4.510461e-05
[1556,] 0.0001341605 1.247926e-04 4.162657e-05
[1557,] 0.0001342129 1.252860e-04 4.195900e-05
[1558,] 0.0001340699 9.908213e-05 3.319373e-05
[1559,] 0.0001347036 1.883442e-04 6.933749e-05
[1560,] 0.0001336694 1.785509e-04 5.934277e-05
[1561,] 0.0001337421 1.224724e-04 4.062020e-05
[1562,] 0.0001343906 1.342421e-04 4.501935e-05
[1563,] 0.0001345204 1.211595e-04 4.131212e-05
[1564,] 0.0001338761 9.884221e-05 3.288799e-05
[1565,] 0.0001344068 1.244558e-04 4.252634e-05
[1566,] 0.0001344668 1.301823e-04 4.328194e-05
[1567,] 0.0001339708 1.003027e-04 3.348778e-05
[1568,] 0.0001344777 1.310155e-04 4.347080e-05
[1569,] 0.0001341545 1.232441e-04 4.085913e-05
[1570,] 0.0001345957 1.289751e-04 4.317881e-05
[1571,] 0.0001338882 9.892785e-05 3.293616e-05
[1572,] 0.0001344713 1.302169e-04 4.325408e-05
[1573,] 0.0001344712 1.301391e-04 4.323019e-05
[1574,] 0.0001340774 1.078935e-04 3.603154e-05
[1575,] 0.0001338070 1.218517e-04 4.048319e-05
[1576,] 0.0001344635 1.278569e-04 4.277135e-05
[1577,] 0.0001344608 1.236550e-04 4.117338e-05
[1578,] 0.0001345932 1.296260e-04 4.345187e-05
[1579,] 0.0001343696 1.250015e-04 4.268267e-05
[1580,] 0.0001338081 9.995780e-05 3.320434e-05
[1581,] 0.0001341233 1.229370e-04 4.080705e-05
[1582,] 0.0001339634 1.071727e-04 3.571313e-05
[1583,] 0.0001346572 1.272173e-04 4.222087e-05
[1584,] 0.0001341177 1.343601e-04 4.537223e-05
[1585,] 0.0001338120 1.001798e-04 3.328344e-05
[1586,] 0.0001345491 1.217948e-04 4.189992e-05
[1587,] 0.0001346859 1.328104e-04 4.397743e-05
[1588,] 0.0001342291 1.133105e-04 3.819700e-05
[1589,] 0.0001341373 1.140086e-04 3.836776e-05
[1590,] 0.0001344506 1.372441e-04 4.647273e-05
[1591,] 0.0001344551 1.371640e-04 4.646475e-05
[1592,] 0.0001344576 1.398114e-04 4.735676e-05
[1593,] 0.0001344570 1.398114e-04 4.735370e-05
[1594,] 0.0001341360 1.361784e-04 4.610739e-05
[1595,] 0.0001346651 1.268590e-04 4.213899e-05
[1596,] 0.0001338100 1.000047e-04 3.322082e-05
[1597,] 0.0001346706 1.271849e-04 4.221068e-05
[1598,] 0.0001344462 1.385321e-04 4.691232e-05
[1599,] 0.0001344501 1.399197e-04 4.735762e-05
[1600,] 0.0001345169 1.236556e-04 4.259778e-05
[1601,] 0.0001345354 1.080003e-04 3.606645e-05
[1602,] 0.0001346752 1.271859e-04 4.221157e-05
[1603,] 0.0001344385 1.357442e-04 4.584122e-05
[1604,] 0.0001345272 1.081314e-04 3.615821e-05
[1605,] 0.0001344628 1.398114e-04 4.738028e-05
[1606,] 0.0001346694 1.270212e-04 4.218313e-05
[1607,] 0.0001344702 1.203718e-04 4.122551e-05
[1608,] 0.0001338080 9.977548e-05 3.315640e-05
[1609,] 0.0001346791 1.079144e-04 3.604293e-05
[1610,] 0.0001340298 1.035583e-04 3.447139e-05
[1611,] 0.0001339953 1.136512e-04 3.778181e-05
[1612,] 0.0001344929 1.289901e-04 4.281599e-05
[1613,] 0.0001345369 1.193764e-04 3.979666e-05
[1614,] 0.0001339992 1.103197e-04 3.702258e-05
[1615,] 0.0001339568 1.119829e-04 3.755145e-05
[1616,] 0.0001340479 1.235825e-04 4.069902e-05
[1617,] 0.0001339360 1.148121e-04 3.824576e-05
[1618,] 0.0001339062 1.072157e-04 3.569805e-05
[1619,] 0.0001345288 1.261459e-04 4.182254e-05
[1620,] 0.0001344583 1.344289e-04 4.500550e-05
[1621,] 0.0001344131 1.232657e-04 4.112601e-05
[1622,] 0.0001341643 9.917609e-05 3.276140e-05
[1623,] 0.0001339208 1.063665e-04 3.553934e-05
[1624,] 0.0001345767 1.148530e-04 3.826626e-05
[1625,] 0.0001342686 1.133480e-04 3.715517e-05
[1626,] 0.0001344021 1.230127e-04 4.100870e-05
[1627,] 0.0001345260 1.189050e-04 3.922413e-05
[1628,] 0.0001341784 9.933999e-05 3.278467e-05
[1629,] 0.0001338882 1.059231e-04 3.531254e-05
[1630,] 0.0001345355 1.257094e-04 4.170826e-05
[1631,] 0.0001341816 1.212476e-04 4.004961e-05
[1632,] 0.0001345469 1.257975e-04 4.171574e-05
[1633,] 0.0001344871 1.291225e-04 4.284642e-05
[1634,] 0.0001342880 1.109916e-04 3.650058e-05
[1635,] 0.0001338907 1.064860e-04 3.553119e-05
[1636,] 0.0001343489 1.224733e-04 4.171713e-05
[1637,] 0.0001338883 1.079369e-04 3.604192e-05
[1638,] 0.0001340910 1.111421e-04 3.603607e-05
[1639,] 0.0001340546 9.936016e-05 3.282686e-05
[1640,] 0.0001345135 1.057326e-04 3.472784e-05
[1641,] 0.0001345874 1.257907e-04 4.199665e-05
[1642,] 0.0001337674 1.012411e-04 3.353231e-05
[1643,] 0.0001337763 1.011814e-04 3.350905e-05
[1644,] 0.0001346543 1.242615e-04 4.068814e-05
[1645,] 0.0001345473 1.026155e-04 3.405596e-05
[1646,] 0.0001344780 1.256713e-04 4.175944e-05
[1647,] 0.0001344151 1.267574e-04 4.156938e-05
[1648,] 0.0001344321 1.012858e-04 3.361483e-05
[1649,] 0.0001344841 1.322380e-04 4.408633e-05
[1650,] 0.0001345415 1.295026e-04 4.200110e-05
[1651,] 0.0001344970 1.322617e-04 4.404001e-05
[1652,] 0.0001344886 1.322270e-04 4.406606e-05
[1653,] 0.0001344757 1.322505e-04 4.402300e-05
[1654,] 0.0001346968 1.205551e-04 3.947998e-05
[1655,] 0.0001342795 1.160260e-04 3.841721e-05
[1656,] 0.0001357692 1.299428e-04 3.959970e-05
[1657,] 0.0001346164 1.293961e-04 4.200763e-05
[1658,] 0.0001358462 1.244425e-04 3.819227e-05
[1659,] 0.0001347876 1.292733e-04 4.190128e-05
[1660,] 0.0001342463 1.234920e-04 4.120686e-05
[1661,] 0.0001342156 1.043629e-04 3.415153e-05
[1662,] 0.0001347052 1.119522e-04 3.709450e-05
[1663,] 0.0001346347 1.292799e-04 4.197627e-05
[1664,] 0.0001363135 1.256689e-04 3.826999e-05
[1665,] 0.0001363291 1.257975e-04 3.829404e-05
[1666,] 0.0001343596 1.338736e-04 4.472752e-05
[1667,] 0.0001363272 1.229894e-04 3.762153e-05
[1668,] 0.0001346712 1.117310e-04 3.714753e-05
[1669,] 0.0001344144 1.221229e-04 4.064775e-05
[1670,] 0.0001344844 1.299410e-04 4.309776e-05
[1671,] 0.0001346473 1.289075e-04 4.190218e-05
[1672,] 0.0001346822 1.406303e-04 4.443227e-05
[1673,] 0.0001347681 1.313338e-04 4.226168e-05
[1674,] 0.0001342718 1.193624e-04 3.957384e-05
[1675,] 0.0001346300 1.293113e-04 4.197192e-05
[1676,] 0.0001347352 1.119428e-04 3.696514e-05
[1677,] 0.0001347357 1.119428e-04 3.696514e-05
[1678,] 0.0001346153 1.416101e-04 4.472151e-05
[1679,] 0.0001346423 1.298893e-04 4.208748e-05
[1680,] 0.0001346343 1.288309e-04 4.189160e-05
[1681,] 0.0001342646 1.191737e-04 3.953093e-05
[1682,] 0.0001345558 1.150430e-04 3.828424e-05
[1683,] 0.0001345006 1.306734e-04 4.325659e-05
[1684,] 0.0001342680 1.192083e-04 3.953662e-05
[1685,] 0.0001346167 1.299911e-04 4.212262e-05
[1686,] 0.0001347219 1.117158e-04 3.697295e-05
[1687,] 0.0001345501 1.299284e-04 4.306191e-05
[1688,] 0.0001345607 1.354823e-04 4.442002e-05
[1689,] 0.0001344820 1.301877e-04 4.224447e-05
[1690,] 0.0001344609 1.291539e-04 4.204259e-05
[1691,] 0.0001344425 1.221271e-04 4.068137e-05
[1692,] 0.0001353901 1.234326e-04 3.815707e-05
[1693,] 0.0001352713 1.230080e-04 3.813534e-05
[1694,] 0.0001344270 1.178754e-04 3.939025e-05
[1695,] 0.0001339644 1.535903e-04 4.901322e-05
[1696,] 0.0001357219 1.502480e-04 4.505351e-05
[1697,] 0.0001344634 1.296918e-04 4.214163e-05
[1698,] 0.0001344665 1.224511e-04 4.076314e-05
[1699,] 0.0001343716 1.420160e-04 4.514868e-05
[1700,] 0.0001344558 1.286972e-04 4.192265e-05
[1701,] 0.0001345672 1.341010e-04 4.528829e-05
[1702,] 0.0001342466 1.262893e-04 4.117146e-05
[1703,] 0.0001359891 9.946601e-05 3.268098e-05
[1704,] 0.0001345089 1.197429e-04 3.916380e-05
[1705,] 0.0001339680 1.096458e-04 3.673206e-05
[1706,] 0.0001340947 1.015705e-04 3.396462e-05
[1707,] 0.0001338706 1.091059e-04 3.645481e-05
[1708,] 0.0001340487 1.038872e-04 3.501440e-05
[1709,] 0.0001345759 1.227542e-04 4.029692e-05
[1710,] 0.0001339096 9.904081e-05 3.301856e-05
[1711,] 0.0001347466 1.205062e-04 3.788049e-05
[1712,] 0.0001348051 1.209252e-04 3.991978e-05
[1713,] 0.0001347449 1.213385e-04 3.993276e-05
[1714,] 0.0001344635 1.269305e-04 4.289763e-05
[1715,] 0.0001346182 1.123985e-04 3.715112e-05
[1716,] 0.0001337062 1.129281e-04 3.778617e-05
[1717,] 0.0001338710 1.052046e-04 3.528201e-05
[1718,] 0.0001344384 1.303763e-04 4.347727e-05
[1719,] 0.0001337240 1.319200e-04 4.440056e-05
[1720,] 0.0001345128 1.311601e-04 4.375917e-05
[1721,] 0.0001338437 1.483934e-04 4.953960e-05
[1722,] 0.0001343220 1.203404e-04 4.077909e-05
[1723,] 0.0001338288 1.368444e-04 4.526302e-05
[1724,] 0.0001338314 1.195559e-04 3.972292e-05
[1725,] 0.0001338326 1.195508e-04 3.973942e-05
[1726,] 0.0001338888 1.203234e-04 4.017667e-05
[1727,] 0.0001339795 1.215858e-04 4.091288e-05
[1728,] 0.0001339216 1.276394e-04 4.281208e-05
[1729,] 0.0001338350 1.381846e-04 4.598896e-05
[1730,] 0.0001367539 1.414670e-04 5.436156e-05
[1731,] 0.0001344967 1.152702e-04 3.917638e-05
[1732,] 0.0001344797 1.237031e-04 4.219107e-05
[1733,] 0.0001359950 1.234595e-04 4.190556e-05
[1734,] 0.0001338689 1.146381e-04 3.812444e-05
[1735,] 0.0001345337 1.037850e-04 3.428116e-05
[1736,] 0.0001338403 1.357828e-04 4.527729e-05
[1737,] 0.0001344865 1.274771e-04 4.359353e-05
[1738,] 0.0001341552 1.001556e-04 3.324713e-05
[1739,] 0.0001344269 1.080549e-04 3.639529e-05
[1740,] 0.0001347608 1.221534e-04 4.223138e-05
[1741,] 0.0001338040 1.332459e-04 4.320568e-05
[1742,] 0.0001342645 1.424665e-04 4.814146e-05
[1743,] 0.0001345124 1.105966e-04 3.689952e-05
[1744,] 0.0001340896 1.178054e-04 4.017627e-05
[1745,] 0.0001347551 1.368238e-04 4.831716e-05
[1746,] 0.0001346560 1.146510e-04 3.923723e-05
[1747,] 0.0001347324 1.307994e-04 4.554316e-05
[1748,] 0.0001343985 1.127819e-04 3.710040e-05
[1749,] 0.0001337992 1.284388e-04 4.190011e-05
[1750,] 0.0001344946 1.282596e-04 4.278034e-05
[1751,] 0.0001338316 1.096970e-04 3.587008e-05
[1752,] 0.0001354091 1.328661e-04 4.354495e-05
[1753,] 0.0001338801 1.089548e-04 3.560565e-05
[1754,] 0.0001344899 1.270441e-04 4.232351e-05
[1755,] 0.0001353419 1.262341e-04 4.237444e-05
[1756,] 0.0001344960 1.286917e-04 4.284614e-05
[1757,] 0.0001338547 1.369791e-04 4.557443e-05
[1758,] 0.0001344101 1.036575e-04 3.414602e-05
[1759,] 0.0001338563 1.340142e-04 4.461963e-05
[1760,] 0.0001338402 1.033646e-04 3.436064e-05
[1761,] 0.0001346735 1.025533e-04 3.390121e-05
[1762,] 0.0001341905 1.027056e-04 3.391983e-05
[1763,] 0.0001342138 1.040084e-04 3.414499e-05
[1764,] 0.0001338891 1.361762e-04 4.567200e-05
[1765,] 0.0001344897 1.291822e-04 4.305409e-05
[1766,] 0.0001343235 1.039707e-04 3.411003e-05
[1767,] 0.0001341753 1.054699e-04 3.447926e-05
[1768,] 0.0001341174 1.258573e-04 4.050309e-05
[1769,] 0.0001346199 1.199999e-04 4.041677e-05
[1770,] 0.0001344425 1.379845e-04 4.710269e-05
[1771,] 0.0001345385 1.316812e-04 4.434811e-05
[1772,] 0.0001346230 1.163052e-04 3.915939e-05
[1773,] 0.0001345383 1.199149e-04 4.014009e-05
[1774,] 0.0001345563 2.030839e-04 6.962483e-05
[1775,] 0.0001343555 1.327537e-04 4.415104e-05
[1776,] 0.0001347853 1.123034e-04 3.723565e-05
[1777,] 0.0001344155 1.211462e-04 3.988680e-05
[1778,] 0.0001345166 1.187702e-04 3.909976e-05
[1779,] 0.0001353231 1.496538e-04 4.669399e-05
[1780,] 0.0001343625 1.205929e-04 3.978596e-05
[1781,] 0.0001340316 1.233270e-04 4.249741e-05
[1782,] 0.0001345617 1.299744e-04 4.287146e-05
[1783,] 0.0001352332 1.477520e-04 4.636243e-05
[1784,] 0.0001394509 1.165232e-04 3.820489e-05
[1785,] 0.0001345682 1.148489e-04 3.774587e-05
[1786,] 0.0001345076 1.149256e-04 3.857775e-05
[1787,] 0.0001345997 1.171175e-04 3.944467e-05
[1788,] 0.0001345784 1.488919e-04 5.087611e-05
[1789,] 0.0001342710 1.073796e-04 3.667501e-05
[1790,] 0.0001345718 1.204746e-04 4.061373e-05
[1791,] 0.0001338089 1.079303e-04 3.533697e-05
[1792,] 0.0001342850 1.052524e-04 3.573466e-05
[1793,] 0.0001343934 1.316405e-04 4.411760e-05
[1794,] 0.0001355919 1.486138e-04 4.625637e-05
[1795,] 0.0001345662 1.350084e-04 4.364217e-05
[1796,] 0.0001345599 1.186307e-04 3.992225e-05
[1797,] 0.0001342440 1.013676e-04 3.410804e-05
[1798,] 0.0001338509 1.045138e-04 3.425098e-05
[1799,] 0.0001347034 1.465883e-04 4.561150e-05
[1800,] 0.0001345578 1.185476e-04 3.989451e-05
[1801,] 0.0001339189 1.053740e-04 3.442702e-05
[1802,] 0.0001340535 9.986144e-05 3.350846e-05
[1803,] 0.0001345636 1.193883e-04 4.020499e-05
[1804,] 0.0001345352 1.382856e-04 4.658896e-05
[1805,] 0.0001346139 1.694661e-04 5.858927e-05
[1806,] 0.0001345589 1.182097e-04 3.976912e-05
[1807,] 0.0001343896 1.101459e-04 3.790906e-05
[1808,] 0.0001341311 1.020112e-04 3.435000e-05
[1809,] 0.0001344311 1.333611e-04 4.464960e-05
[1810,] 0.0001341024 1.029806e-04 3.474558e-05
[1811,] 0.0001341412 1.019430e-04 3.432387e-05
[1812,] 0.0001366131 1.046282e-04 3.353885e-05
[1813,] 0.0001355506 1.039954e-04 3.360512e-05
[1814,] 0.0001359271 1.004562e-04 3.339317e-05
[1815,] 0.0001344183 1.341064e-04 4.492116e-05
[1816,] 0.0001339659 1.017626e-04 3.407951e-05
[1817,] 0.0001343551 1.323641e-04 4.437242e-05
[1818,] 0.0001345841 1.139650e-04 3.816381e-05
[1819,] 0.0001345655 1.220226e-04 4.116315e-05
[1820,] 0.0001345205 1.279952e-04 4.519160e-05
[1821,] 0.0001358327 1.083527e-04 3.813762e-05
[1822,] 0.0001350257 1.188966e-04 3.792246e-05
[1823,] 0.0001345190 1.264896e-04 4.459609e-05
[1824,] 0.0001345600 1.184020e-04 3.983982e-05
[1825,] 0.0001340996 1.121211e-04 3.836178e-05
[1826,] 0.0001346614 1.339715e-04 4.354813e-05
[1827,] 0.0001341425 1.141255e-04 3.919228e-05
[1828,] 0.0001346363 1.260374e-04 4.460629e-05
[1829,] 0.0001345574 1.152106e-04 3.871459e-05
[1830,] 0.0001349332 1.197089e-04 3.817655e-05
[1831,] 0.0001344306 1.146097e-04 3.832606e-05
[1832,] 0.0001345582 1.147092e-04 3.853867e-05
[1833,] 0.0001344660 1.148666e-04 3.850473e-05
[1834,] 0.0001345598 1.147248e-04 3.854885e-05
[1835,] 0.0001344409 1.377143e-04 4.508322e-05
[1836,] 0.0001345579 1.151501e-04 3.869468e-05
[1837,] 0.0001342733 1.133890e-04 3.908669e-05
[1838,] 0.0001345577 1.158836e-04 3.895448e-05
[1839,] 0.0001345988 1.187862e-04 3.898834e-05
[1840,] 0.0001353897 1.654719e-04 5.044634e-05
[1841,] 0.0001356216 9.931026e-05 3.293865e-05
[1842,] 0.0001349968 1.188129e-04 3.791510e-05
[1843,] 0.0001363205 1.183595e-04 4.283582e-05
[1844,] 0.0001343433 1.149355e-04 3.847309e-05
[1845,] 0.0001405206 1.162254e-04 3.799333e-05
[1846,] 0.0001342321 1.130278e-04 3.889210e-05
[1847,] 0.0001354299 9.901984e-05 3.302761e-05
[1848,] 0.0001344114 1.146376e-04 3.832066e-05
[1849,] 0.0001345555 1.155530e-04 3.882944e-05
[1850,] 0.0001353962 1.529701e-04 4.737597e-05
[1851,] 0.0001349718 1.198079e-04 3.817580e-05
[1852,] 0.0001348450 1.188748e-04 3.848206e-05
[1853,] 0.0001340060 9.903239e-05 3.276235e-05
[1854,] 0.0001341046 1.083427e-04 3.560395e-05
[1855,] 0.0001345172 1.222724e-04 4.077356e-05
[1856,] 0.0001350207 1.359414e-04 4.407345e-05
[1857,] 0.0001350112 1.050759e-04 3.496420e-05
[1858,] 0.0001347493 1.206766e-04 4.261442e-05
[1859,] 0.0001338010 1.007450e-04 3.345416e-05
[1860,] 0.0001340580 1.091621e-04 3.706376e-05
[1861,] 0.0001353497 9.951402e-05 3.306819e-05
[1862,] 0.0001347055 1.214663e-04 4.053926e-05
[1863,] 0.0001345377 1.222300e-04 4.104738e-05
[1864,] 0.0001345306 1.266814e-04 4.224078e-05
[1865,] 0.0001347122 1.214588e-04 4.049475e-05
[1866,] 0.0001378225 1.348040e-04 5.066531e-05
[1867,] 0.0001344936 1.433286e-04 4.672674e-05
[1868,] 0.0001346840 1.192803e-04 3.989985e-05
[1869,] 0.0001337295 1.008679e-04 3.350321e-05
[1870,] 0.0001337529 1.008640e-04 3.351154e-05
[1871,] 0.0001346906 1.182498e-04 3.983853e-05
[1872,] 0.0001347426 1.307021e-04 4.292856e-05
[1873,] 0.0001371259 1.054229e-04 3.725263e-05
[1874,] 0.0001345212 1.246269e-04 4.179676e-05
[1875,] 0.0001345048 1.248469e-04 4.142108e-05
[1876,] 0.0001345182 1.182853e-04 3.954250e-05
[1877,] 0.0001345198 1.190011e-04 3.980105e-05
[1878,] 0.0001392322 1.276145e-04 3.885407e-05
[1879,] 0.0001345192 1.163451e-04 3.888199e-05
[1880,] 0.0001345154 1.169954e-04 3.912563e-05
[1881,] 0.0001364625 1.006428e-04 3.447342e-05
[1882,] 0.0001345196 1.144126e-04 3.822021e-05
[1883,] 0.0001381805 1.072969e-04 3.454126e-05
[1884,] 0.0001378773 1.057028e-04 3.442566e-05
[1885,] 0.0001339427 1.771755e-04 5.720783e-05
[1886,] 0.0001345151 1.308710e-04 4.373535e-05
[1887,] 0.0001345166 1.189446e-04 3.974812e-05
[1888,] 0.0001345264 1.692387e-04 5.728027e-05
[1889,] 0.0001345185 1.290342e-04 4.319298e-05
[1890,] 0.0001386304 1.316508e-04 4.791495e-05
[1891,] 0.0001373911 1.073164e-04 3.467070e-05
[1892,] 0.0001345187 1.214701e-04 4.062978e-05
[1893,] 0.0001344954 1.325129e-04 4.415291e-05
[1894,] 0.0001345205 1.165243e-04 3.897642e-05
[1895,] 0.0001345168 1.304696e-04 4.369481e-05
[1896,] 0.0001345207 1.157892e-04 3.871543e-05
[1897,] 0.0001373057 1.051625e-04 3.497376e-05
[1898,] 0.0001394411 1.023178e-04 3.455399e-05
[1899,] 0.0001421495 1.034689e-04 3.593062e-05
[1900,] 0.0001376878 1.117327e-04 4.026010e-05
[1901,] 0.0001349190 1.199480e-04 3.967880e-05
[1902,] 0.0001345170 1.311866e-04 4.394272e-05
[1903,] 0.0001346068 1.174094e-04 3.883504e-05
[1904,] 0.0001345196 1.155337e-04 3.862919e-05
[1905,] 0.0001376131 1.049841e-04 3.515186e-05
[1906,] 0.0001414630 1.023786e-04 3.497533e-05
[1907,] 0.0001345196 1.146895e-04 3.833923e-05
[1908,] 0.0001345192 1.146895e-04 3.833689e-05
[1909,] 0.0001345220 1.144597e-04 3.827421e-05
[1910,] 0.0001345220 1.146196e-04 3.832980e-05
[1911,] 0.0001345213 1.287462e-04 4.313056e-05
[1912,] 0.0001345231 1.252657e-04 4.198969e-05
[1913,] 0.0001345218 1.178776e-04 3.945057e-05
[1914,] 0.0001375404 1.358962e-04 5.025167e-05
[1915,] 0.0001345686 1.097089e-04 3.613162e-05
[1916,] 0.0001346650 1.244940e-04 4.054120e-05
[1917,] 0.0001340177 9.927846e-05 3.292934e-05
[1918,] 0.0001340108 1.002858e-04 3.315200e-05
[1919,] 0.0001340177 1.003032e-04 3.315354e-05
[1920,] 0.0001340076 1.003400e-04 3.316695e-05
[1921,] 0.0001339661 1.008813e-04 3.364736e-05
[1922,] 0.0001339703 9.890362e-05 3.289302e-05
[1923,] 0.0001339605 9.905788e-05 3.300351e-05
[1924,] 0.0001339673 9.902911e-05 3.298995e-05
[1925,] 0.0001339659 9.917964e-05 3.306287e-05
[1926,] 0.0001339563 1.003444e-04 3.318020e-05
[1927,] 0.0001346135 1.215127e-04 4.073343e-05
[1928,] 0.0001344146 9.897801e-05 3.302546e-05
[1929,] 0.0001350997 1.081369e-04 3.760201e-05
[1930,] 0.0001346438 1.181635e-04 3.896404e-05
[1931,] 0.0001338627 1.198925e-04 3.994824e-05
[1932,] 0.0001346618 9.991258e-05 3.285672e-05
[1933,] 0.0001345073 1.301477e-04 4.346843e-05
[1934,] 0.0001349815 1.046576e-04 3.540804e-05
[1935,] 0.0001373356 1.007539e-04 3.505754e-05
[1936,] 0.0001349261 1.077519e-04 3.675116e-05
[1937,] 0.0001350597 1.059339e-04 3.443465e-05
[1938,] 0.0001342791 1.194147e-04 4.078240e-05
[1939,] 0.0001345620 1.291453e-04 4.347546e-05
[1940,] 0.0001341468 1.308796e-04 4.309669e-05
[1941,] 0.0001356674 1.099571e-04 3.630964e-05
[1942,] 0.0001371871 1.051218e-04 3.362892e-05
[1943,] 0.0001355291 1.105497e-04 3.639276e-05
[1944,] 0.0001344631 1.176497e-04 3.917321e-05
[1945,] 0.0001347081 1.257548e-04 4.276723e-05
[1946,] 0.0001349939 1.070817e-04 3.477468e-05
[1947,] 0.0001359738 9.999146e-05 3.348068e-05
[1948,] 0.0001355927 1.104404e-04 3.640178e-05
[1949,] 0.0001342994 1.160756e-04 3.949054e-05
[1950,] 0.0001344665 1.137471e-04 3.781218e-05
[1951,] 0.0001349960 1.126723e-04 3.684422e-05
[1952,] 0.0001360098 1.000552e-04 3.336287e-05
[1953,] 0.0001344693 1.333034e-04 4.451113e-05
[1954,] 0.0001346970 1.276756e-04 4.351131e-05
[1955,] 0.0001356789 1.104288e-04 3.639156e-05
[1956,] 0.0001352586 1.107682e-04 3.641341e-05
[1957,] 0.0001359348 1.000683e-04 3.335132e-05
[1958,] 0.0001344661 1.132369e-04 3.764979e-05
[1959,] 0.0001358902 1.000642e-04 3.334729e-05
[1960,] 0.0001344660 1.136231e-04 3.777778e-05
[1961,] 0.0001340762 1.257325e-04 4.147839e-05
[1962,] 0.0001340627 1.242115e-04 4.103837e-05
[1963,] 0.0001344656 1.118506e-04 3.720155e-05
[1964,] 0.0001360067 1.000491e-04 3.335359e-05
[1965,] 0.0001356734 1.036561e-04 3.583704e-05
[1966,] 0.0001364948 1.014165e-04 3.329248e-05
[1967,] 0.0001359699 1.004369e-04 3.327053e-05
[1968,] 0.0001359609 1.001411e-04 3.331448e-05
[1969,] 0.0001350089 1.077161e-04 3.583529e-05
[1970,] 0.0001350195 1.076762e-04 3.583763e-05
[1971,] 0.0001342766 1.172759e-04 3.993801e-05
[1972,] 0.0001344659 1.131589e-04 3.762661e-05
[1973,] 0.0001344699 1.346883e-04 4.499578e-05
[1974,] 0.0001344706 1.322433e-04 4.419472e-05
[1975,] 0.0001340594 1.227732e-04 4.061241e-05
[1976,] 0.0001344635 1.136836e-04 3.783960e-05
[1977,] 0.0001367824 1.008321e-04 3.331703e-05
[1978,] 0.0001345531 1.328336e-04 4.484506e-05
[1979,] 0.0001359686 1.000695e-04 3.330171e-05
[1980,] 0.0001344754 1.197550e-04 3.967608e-05
[1981,] 0.0001350150 1.146222e-04 3.735326e-05
[1982,] 0.0001340897 1.233395e-04 4.073815e-05
[1983,] 0.0001361670 1.011945e-04 3.325938e-05
[1984,] 0.0001354881 1.106964e-04 3.664778e-05
[1985,] 0.0001341828 1.625917e-04 5.578347e-05
[1986,] 0.0001342918 1.158934e-04 3.941475e-05
[1987,] 0.0001345248 1.090781e-04 3.637638e-05
[1988,] 0.0001343612 1.322801e-04 4.403992e-05
[1989,] 0.0001360381 1.003067e-04 3.326478e-05
[1990,] 0.0001342894 1.166017e-04 3.969100e-05
[1991,] 0.0001350252 1.148952e-04 3.741829e-05
[1992,] 0.0001349694 1.120940e-04 3.671505e-05
[1993,] 0.0001350108 1.119010e-04 3.665203e-05
[1994,] 0.0001343587 1.306728e-04 4.522990e-05
[1995,] 0.0001356805 1.104661e-04 3.639320e-05
[1996,] 0.0001347061 1.555035e-04 5.454589e-05
[1997,] 0.0001347911 1.133998e-04 3.889723e-05
[1998,] 0.0001345044 9.958953e-05 3.302432e-05
[1999,] 0.0001356892 1.162998e-04 4.057022e-05
[2000,] 0.0001345863 1.302305e-04 4.424269e-05
[2001,] 0.0001340337 1.185644e-04 3.936867e-05
[2002,] 0.0001345118 9.993836e-05 3.309534e-05
[2003,] 0.0001341169 1.295137e-04 4.277349e-05
[2004,] 0.0001355557 1.168802e-04 4.077334e-05
[2005,] 0.0001345444 1.291804e-04 4.345478e-05
[2006,] 0.0001344659 1.536344e-04 5.131463e-05
[2007,] 0.0001349664 1.089525e-04 3.683053e-05
[2008,] 0.0001345294 1.112961e-04 3.704935e-05
[2009,] 0.0001345099 9.999871e-05 3.310857e-05
[2010,] 0.0001344643 1.252981e-04 4.158335e-05
[2011,] 0.0001349457 1.090298e-04 3.685837e-05
[2012,] 0.0001340604 1.260409e-04 4.159681e-05
[2013,] 0.0001345448 1.297741e-04 4.368987e-05
[2014,] 0.0001355194 1.155562e-04 4.011940e-05
[2015,] 0.0001340600 1.258806e-04 4.154882e-05
[2016,] 0.0001345361 1.322600e-04 4.458724e-05
[2017,] 0.0001349259 1.091253e-04 3.689086e-05
[2018,] 0.0001340748 1.266320e-04 4.174655e-05
[2019,] 0.0001344688 1.372643e-04 4.591684e-05
[2020,] 0.0001349675 1.092793e-04 3.698447e-05
[2021,] 0.0001343683 1.322586e-04 4.403031e-05
[2022,] 0.0001340401 1.195655e-04 3.964885e-05
[2023,] 0.0001354901 1.163432e-04 4.048476e-05
[2024,] 0.0001344605 1.357452e-04 4.513226e-05
[2025,] 0.0001356547 1.152698e-04 4.004809e-05
[2026,] 0.0001354238 1.152910e-04 3.995379e-05
[2027,] 0.0001340662 1.188256e-04 3.938834e-05
[2028,] 0.0001345299 1.322890e-04 4.457976e-05
[2029,] 0.0001358510 1.261302e-04 4.504962e-05
[2030,] 0.0001346214 1.236366e-04 4.094009e-05
[2031,] 0.0001354323 1.158718e-04 4.024201e-05
[2032,] 0.0001358286 1.250622e-04 4.456339e-05
[2033,] 0.0001367326 1.056556e-04 3.630074e-05
[2034,] 0.0001366327 1.053999e-04 3.610459e-05
[2035,] 0.0001358351 1.246612e-04 4.440301e-05
[2036,] 0.0001340800 1.190698e-04 3.943980e-05
[2037,] 0.0001358768 1.234697e-04 4.394494e-05
[2038,] 0.0001340457 1.188289e-04 3.941916e-05
[2039,] 0.0001356766 1.159639e-04 4.041375e-05
[2040,] 0.0001349391 1.085457e-04 3.662815e-05
[2041,] 0.0001340512 1.190199e-04 3.946491e-05
[2042,] 0.0001358836 1.232153e-04 4.384502e-05
[2043,] 0.0001358582 1.243454e-04 4.429401e-05
[2044,] 0.0001341593 1.304130e-04 4.365761e-05
[2045,] 0.0001349428 1.090384e-04 3.686111e-05
[2046,] 0.0001346180 1.234200e-04 4.088848e-05
[2047,] 0.0001367510 1.065658e-04 3.684412e-05
[2048,] 0.0001357951 1.234563e-04 4.386084e-05
[2049,] 0.0001340674 1.189400e-04 3.941795e-05
[2050,] 0.0001350763 1.063476e-04 3.547701e-05
[2051,] 0.0001344338 1.069649e-04 3.516828e-05
[2052,] 0.0001343812 1.364483e-04 4.496048e-05
[2053,] 0.0001344304 1.071584e-04 3.523197e-05
[2054,] 0.0001354323 1.165011e-04 4.054288e-05
[2055,] 0.0001341174 1.188675e-04 3.936384e-05
[2056,] 0.0001346111 1.231093e-04 4.083181e-05
[2057,] 0.0001340682 1.189109e-04 3.940977e-05
[2058,] 0.0001344632 1.184169e-04 3.933279e-05
[2059,] 0.0001345405 1.307490e-04 4.405432e-05
[2060,] 0.0001344812 1.087220e-04 3.632998e-05
[2061,] 0.0001357816 1.061793e-04 3.572366e-05
[2062,] 0.0001340735 1.188801e-04 3.940799e-05
[2063,] 0.0001344623 1.180232e-04 3.921874e-05
[2064,] 0.0001354186 1.157844e-04 4.018897e-05
[2065,] 0.0001340727 1.189733e-04 3.942112e-05
[2066,] 0.0001351185 1.062870e-04 3.560642e-05
[2067,] 0.0001355593 1.104987e-04 3.770746e-05
[2068,] 0.0001344632 1.185157e-04 3.936461e-05
[2069,] 0.0001356170 1.160305e-04 4.063889e-05
[2070,] 0.0001341212 1.212731e-04 4.010805e-05
[2071,] 0.0001339108 1.273076e-04 4.219499e-05
[2072,] 0.0001347604 1.108411e-04 3.751365e-05
[2073,] 0.0001344645 1.513495e-04 5.046192e-05
[2074,] 0.0001344642 1.517301e-04 5.056043e-05
[2075,] 0.0001346230 1.278659e-04 4.279545e-05
[2076,] 0.0001349197 1.051830e-04 3.561377e-05
[2077,] 0.0001345422 1.306053e-04 4.394951e-05
[2078,] 0.0001348759 1.036985e-04 3.464077e-05
[2079,] 0.0001345491 1.255268e-04 4.187439e-05
[2080,] 0.0001349371 1.093541e-04 3.701537e-05
[2081,] 0.0001349676 1.148403e-04 3.948750e-05
[2082,] 0.0001350549 1.103053e-04 3.748990e-05
[2083,] 0.0001342874 1.111529e-04 3.663624e-05
[2084,] 0.0001342784 1.104589e-04 3.644715e-05
[2085,] 0.0001342427 1.305456e-04 4.319852e-05
[2086,] 0.0001344353 1.038021e-04 3.451823e-05
[2087,] 0.0001344348 1.173260e-04 3.914504e-05
[2088,] 0.0001339267 1.048717e-04 3.509576e-05
[2089,] 0.0001341392 1.046782e-04 3.538690e-05
[2090,] 0.0001344363 1.203121e-04 4.019096e-05
[2091,] 0.0001342468 9.941505e-05 3.331972e-05
[2092,] 0.0001342460 1.254412e-04 4.229783e-05
[2093,] 0.0001344395 1.184375e-04 3.959107e-05
[2094,] 0.0001352750 1.079659e-04 3.656290e-05
[2095,] 0.0001344369 1.080656e-04 3.601419e-05
[2096,] 0.0001345964 1.352274e-04 4.601659e-05
[2097,] 0.0001344579 1.381927e-04 4.680034e-05
[2098,] 0.0001344380 1.150468e-04 3.839586e-05
[2099,] 0.0001346073 1.367820e-04 4.671274e-05
[2100,] 0.0001347436 1.469501e-04 5.120805e-05
[2101,] 0.0001346027 1.356325e-04 4.621453e-05
[2102,] 0.0001344388 1.122978e-04 3.748128e-05
[2103,] 0.0001347497 1.483384e-04 5.176934e-05
[2104,] 0.0001336702 1.132769e-04 3.762546e-05
[2105,] 0.0001340166 1.141971e-04 3.802265e-05
[2106,] 0.0001336452 9.837380e-05 3.265159e-05
[2107,] 0.0001338584 1.079481e-04 3.612861e-05
[2108,] 0.0001340488 1.125490e-04 3.776368e-05
[2109,] 0.0001338564 1.005674e-04 3.338476e-05
[2110,] 0.0001344356 1.151818e-04 3.838990e-05
[2111,] 0.0001336222 1.135413e-04 3.764701e-05
[2112,] 0.0001344389 1.140660e-04 3.807716e-05
[2113,] 0.0001340184 1.117053e-04 3.715004e-05
[2114,] 0.0001344440 1.206644e-04 4.006258e-05
[2115,] 0.0001339597 9.981957e-05 3.302850e-05
[2116,] 0.0001340205 9.957946e-05 3.294287e-05
[2117,] 0.0001345856 1.360367e-04 4.634476e-05
[2118,] 0.0001336247 1.138683e-04 3.773985e-05
[2119,] 0.0001339583 9.974202e-05 3.300685e-05
[2120,] 0.0001340089 1.128255e-04 3.750923e-05
[2121,] 0.0001341769 1.003219e-04 3.303197e-05
[2122,] 0.0001345217 1.025377e-04 3.395474e-05
[2123,] 0.0001342122 1.018307e-04 3.372499e-05
[2124,] 0.0001342053 1.006881e-04 3.339386e-05
[2125,] 0.0001342200 1.082221e-04 3.566729e-05
[2126,] 0.0001342288 1.010394e-04 3.347735e-05
[2127,] 0.0001342021 1.013803e-04 3.360642e-05
[2128,] 0.0001342221 1.016835e-04 3.367229e-05
[2129,] 0.0001341987 1.011142e-04 3.353062e-05
[2130,] 0.0001344641 1.036704e-04 3.427727e-05
[2131,] 0.0001340043 1.150129e-04 3.821206e-05
[2132,] 0.0001342064 1.021856e-04 3.384242e-05
[2133,] 0.0001340020 1.127262e-04 3.747114e-05
[2134,] 0.0001342160 1.025888e-04 3.394742e-05
[2135,] 0.0001344603 1.034183e-04 3.421140e-05
[2136,] 0.0001336767 1.137957e-04 3.764709e-05
[2137,] 0.0001344396 1.150184e-04 3.840659e-05
[2138,] 0.0001340042 1.127677e-04 3.748962e-05
[2139,] 0.0001340056 1.129128e-04 3.754564e-05
[2140,] 0.0001341948 1.025904e-04 3.398555e-05
[2141,] 0.0001342022 1.023279e-04 3.389310e-05
[2142,] 0.0001346554 1.184938e-04 3.957946e-05
[2143,] 0.0001344079 1.182195e-04 3.943647e-05
[2144,] 0.0001346522 1.185348e-04 3.961305e-05
[2145,] 0.0001341999 1.027184e-04 3.401573e-05
[2146,] 0.0001343882 1.413855e-04 4.773251e-05
[2147,] 0.0001345443 1.349659e-04 4.573418e-05
[2148,] 0.0001346174 1.317439e-04 4.467970e-05
[2149,] 0.0001344057 1.185715e-04 3.955221e-05
[2150,] 0.0001342246 1.029618e-04 3.405169e-05
[2151,] 0.0001342285 1.024944e-04 3.390574e-05
[2152,] 0.0001344633 1.037210e-04 3.429155e-05
[2153,] 0.0001342015 1.030196e-04 3.410474e-05
[2154,] 0.0001342110 1.027121e-04 3.399482e-05
[2155,] 0.0001346371 1.185889e-04 3.964885e-05
[2156,] 0.0001341925 1.026748e-04 3.401576e-05
[2157,] 0.0001344375 1.158343e-04 3.857255e-05
[2158,] 0.0001346357 1.314392e-04 4.459810e-05
[2159,] 0.0001347984 1.416043e-04 4.929284e-05
[2160,] 0.0001342974 1.136602e-04 3.812234e-05
[2161,] 0.0001344110 1.179613e-04 3.930955e-05
[2162,] 0.0001344135 1.182465e-04 3.943881e-05
[2163,] 0.0001338369 1.065058e-04 3.507105e-05
[2164,] 0.0001338317 1.028472e-04 3.395148e-05
[2165,] 0.0001344164 1.180243e-04 3.933524e-05
[2166,] 0.0001342258 1.012707e-04 3.354502e-05
[2167,] 0.0001345007 1.052953e-04 3.469833e-05
[2168,] 0.0001345018 1.052953e-04 3.469730e-05
[2169,] 0.0001340024 1.135615e-04 3.773480e-05
[2170,] 0.0001345066 1.045724e-04 3.449209e-05
[2171,] 0.0001340046 1.134154e-04 3.767214e-05
[2172,] 0.0001340049 1.202297e-04 3.987307e-05
[2173,] 0.0001337175 1.132545e-04 3.747344e-05
[2174,] 0.0001340684 1.044502e-04 3.424824e-05
[2175,] 0.0001345125 1.012359e-04 3.369774e-05
[2176,] 0.0001346290 1.186427e-04 3.955760e-05
[2177,] 0.0001346363 1.186427e-04 3.955915e-05
[2178,] 0.0001342624 9.930037e-05 3.301490e-05
[2179,] 0.0001341553 1.162946e-04 3.759904e-05
[2180,] 0.0001341085 1.147682e-04 3.722579e-05
[2181,] 0.0001346572 1.216777e-04 4.007507e-05
[2182,] 0.0001347905 1.254007e-04 4.238798e-05
[2183,] 0.0001346602 1.216121e-04 4.005575e-05
[2184,] 0.0001342798 9.919689e-05 3.300845e-05
[2185,] 0.0001351586 1.016080e-04 3.439955e-05
[2186,] 0.0001347638 1.394070e-04 4.830447e-05
[2187,] 0.0001340023 1.132100e-04 3.762818e-05
[2188,] 0.0001339983 1.160030e-04 3.851530e-05
[2189,] 0.0001341998 1.331727e-04 4.573292e-05
[2190,] 0.0001339769 1.067331e-04 3.543753e-05
[2191,] 0.0001347478 1.406986e-04 4.876550e-05
[2192,] 0.0001338990 1.058212e-04 3.474836e-05
[2193,] 0.0001341896 1.311112e-04 4.494341e-05
[2194,] 0.0001341683 1.274606e-04 4.354839e-05
[2195,] 0.0001340719 1.071497e-04 3.578422e-05
[2196,] 0.0001345693 1.296529e-04 4.349360e-05
[2197,] 0.0001344937 1.273745e-04 4.251938e-05
[2198,] 0.0001347684 1.408091e-04 4.887020e-05
[2199,] 0.0001347680 1.407127e-04 4.883073e-05
[2200,] 0.0001338795 1.075861e-04 3.563363e-05
[2201,] 0.0001338689 1.076448e-04 3.565921e-05
[2202,] 0.0001337177 1.168406e-04 3.941145e-05
[2203,] 0.0001338902 1.073272e-04 3.555759e-05
[2204,] 0.0001347232 1.042950e-04 3.493438e-05
[2205,] 0.0001338857 1.077067e-04 3.566367e-05
[2206,] 0.0001338628 1.063731e-04 3.538012e-05
[2207,] 0.0001338963 1.069169e-04 3.545937e-05
[2208,] 0.0001337299 1.197497e-04 3.979408e-05
[2209,] 0.0001338520 1.130450e-04 3.825789e-05
[2210,] 0.0001338265 1.145412e-04 3.875482e-05
[2211,] 0.0001338063 1.129934e-04 3.792697e-05
[2212,] 0.0001336547 1.123831e-04 3.731568e-05
[2213,] 0.0001337498 1.109425e-04 3.725458e-05
[2214,] 0.0001339330 1.156523e-04 3.932189e-05
[2215,] 0.0001338516 1.094709e-04 3.682294e-05
[2216,] 0.0001340661 1.141791e-04 3.752525e-05
[2217,] 0.0001336959 1.205184e-04 4.032483e-05
[2218,] 0.0001337326 1.138605e-04 3.827876e-05
[2219,] 0.0001345494 1.269833e-04 4.266745e-05
[2220,] 0.0001337293 1.130080e-04 3.796755e-05
[2221,] 0.0001337327 1.146027e-04 3.795085e-05
[2222,] 0.0001342677 1.026109e-04 3.437500e-05
[2223,] 0.0001337362 1.130946e-04 3.801758e-05
[2224,] 0.0001337269 1.119081e-04 3.757179e-05
[2225,] 0.0001337361 1.113032e-04 3.738059e-05
[2226,] 0.0001337282 1.117470e-04 3.751875e-05
[2227,] 0.0001337407 1.118868e-04 3.760093e-05
[2228,] 0.0001337584 1.249364e-04 4.179543e-05
[2229,] 0.0001337219 1.021073e-04 3.377614e-05
[2230,] 0.0001337195 1.129420e-04 3.791501e-05
[2231,] 0.0001336941 1.092678e-04 3.651480e-05
[2232,] 0.0001344963 1.560291e-04 5.663114e-05
[2233,] 0.0001337196 1.014764e-04 3.359764e-05
[2234,] 0.0001337267 1.195962e-04 3.968267e-05
[2235,] 0.0001344969 1.486817e-04 5.371742e-05
[2236,] 0.0001345269 1.556109e-04 5.656750e-05
[2237,] 0.0001336918 1.087887e-04 3.588249e-05
[2238,] 0.0001337281 1.210586e-04 4.011341e-05
[2239,] 0.0001337063 1.052547e-04 3.473090e-05
[2240,] 0.0001337002 1.056427e-04 3.486799e-05
[2241,] 0.0001337089 1.060390e-04 3.496808e-05
[2242,] 0.0001340721 1.304730e-04 4.339235e-05
[2243,] 0.0001337443 1.025661e-04 3.386171e-05
[2244,] 0.0001337045 1.048720e-04 3.461725e-05
[2245,] 0.0001341828 1.174317e-04 3.973951e-05
[2246,] 0.0001336926 1.041719e-04 3.443006e-05
[2247,] 0.0001336888 1.047036e-04 3.460799e-05
[2248,] 0.0001336951 1.047511e-04 3.460412e-05
[2249,] 0.0001337846 1.237684e-04 4.143902e-05
[2250,] 0.0001347942 1.223317e-04 4.132741e-05
[2251,] 0.0001337039 1.008468e-04 3.343519e-05
[2252,] 0.0001337076 1.048025e-04 3.458802e-05
[2253,] 0.0001341063 1.086200e-04 3.519224e-05
[2254,] 0.0001345403 1.132372e-04 3.613639e-05
[2255,] 0.0001337769 1.051857e-04 3.457694e-05
[2256,] 0.0001337341 1.229330e-04 4.100963e-05
[2257,] 0.0001337263 1.212290e-04 4.018440e-05
[2258,] 0.0001344158 1.011042e-04 3.305349e-05
[2259,] 0.0001343805 1.017340e-04 3.320379e-05
[2260,] 0.0001343174 1.328424e-04 4.426040e-05
[2261,] 0.0001344596 1.019986e-04 3.323658e-05
[2262,] 0.0001344694 1.276703e-04 4.286963e-05
[2263,] 0.0001350065 1.176723e-04 3.938755e-05
[2264,] 0.0001345335 1.293914e-04 4.370074e-05
[2265,] 0.0001347379 1.045163e-04 3.495245e-05
[2266,] 0.0001347576 1.089008e-04 3.756921e-05
[2267,] 0.0001350657 1.177949e-04 3.951506e-05
[2268,] 0.0001348147 1.103041e-04 3.820488e-05
[2269,] 0.0001347042 1.050073e-04 3.520743e-05
[2270,] 0.0001348941 1.215971e-04 4.088473e-05
[2271,] 0.0001348928 1.215310e-04 4.083889e-05
[2272,] 0.0001349799 1.069714e-04 3.694365e-05
[2273,] 0.0001348977 1.215152e-04 4.082781e-05
[2274,] 0.0001349046 1.215846e-04 4.088152e-05
[2275,] 0.0001346395 1.044629e-04 3.476357e-05
[2276,] 0.0001348889 1.215846e-04 4.087385e-05
[2277,] 0.0001348709 1.215846e-04 4.086496e-05
[2278,] 0.0001348809 1.215644e-04 4.084828e-05
[2279,] 0.0001349746 1.186068e-04 3.968295e-05
[2280,] 0.0001348949 1.215633e-04 4.085415e-05
[2281,] 0.0001348972 1.213582e-04 4.069077e-05
[2282,] 0.0001346560 1.332470e-04 4.392168e-05
[2283,] 0.0001337348 1.240168e-04 4.097020e-05
[2284,] 0.0001348812 1.215076e-04 4.081074e-05
[2285,] 0.0001340607 1.164976e-04 3.859910e-05
[2286,] 0.0001348809 1.215507e-04 4.083640e-05
[2287,] 0.0001336904 1.010941e-04 3.345112e-05
[2288,] 0.0001336919 1.011359e-04 3.346187e-05
[2289,] 0.0001336900 1.010637e-04 3.344309e-05
[2290,] 0.0001346161 1.045202e-04 3.489013e-05
[2291,] 0.0001345663 1.275556e-04 4.301072e-05
[2292,] 0.0001336283 1.167877e-04 3.877645e-05
[2293,] 0.0001345311 1.232925e-04 4.133208e-05
[2294,] 0.0001337806 1.004963e-04 3.326365e-05
[2295,] 0.0001340393 1.172161e-04 3.875561e-05
[2296,] 0.0001345773 1.320449e-04 4.470472e-05
[2297,] 0.0001357969 2.065136e-04 8.083878e-05
[2298,] 0.0001348125 1.194804e-04 4.069544e-05
[2299,] 0.0001336743 1.157878e-04 3.830020e-05
[2300,] 0.0001345969 1.286544e-04 4.382332e-05
[2301,] 0.0001345899 1.289085e-04 4.389929e-05
[2302,] 0.0001348587 1.214647e-04 4.158231e-05
[2303,] 0.0001346956 1.039309e-04 3.451991e-05
[2304,] 0.0001348504 1.216364e-04 4.164172e-05
[2305,] 0.0001359527 2.327737e-04 9.286776e-05
[2306,] 0.0001348889 1.210982e-04 4.146201e-05
[2307,] 0.0001346970 1.041161e-04 3.458447e-05
[2308,] 0.0001345708 1.298402e-04 4.419060e-05
[2309,] 0.0001347049 1.062452e-04 3.509451e-05
[2310,] 0.0001345639 1.282498e-04 4.358528e-05
[2311,] 0.0001348191 1.210535e-04 4.136028e-05
[2312,] 0.0001348009 1.216024e-04 4.156414e-05
[2313,] 0.0001356657 1.319345e-04 4.520524e-05
[2314,] 0.0001347977 1.216376e-04 4.157504e-05
[2315,] 0.0001345167 1.292946e-04 4.383495e-05
[2316,] 0.0001340277 1.273943e-04 4.185894e-05
[2317,] 0.0001350755 1.425508e-04 5.066128e-05
[2318,] 0.0001336792 1.156270e-04 3.825271e-05
[2319,] 0.0001345817 1.340651e-04 4.574504e-05
[2320,] 0.0001348401 1.229211e-04 4.215735e-05
[2321,] 0.0001336629 1.150562e-04 3.813716e-05
[2322,] 0.0001360650 2.155959e-04 8.571862e-05
[2323,] 0.0001348371 1.223623e-04 4.192514e-05
[2324,] 0.0001345533 1.178576e-04 3.895655e-05
[2325,] 0.0001340919 9.953967e-05 3.283392e-05
[2326,] 0.0001336657 1.149883e-04 3.810511e-05
[2327,] 0.0001345345 1.363496e-04 4.655110e-05
[2328,] 0.0001347806 1.254243e-04 4.302723e-05
[2329,] 0.0001347447 1.208888e-04 4.119283e-05
[2330,] 0.0001344601 1.133112e-04 3.917520e-05
[2331,] 0.0001347969 1.251913e-04 4.404968e-05
[2332,] 0.0001340222 1.556677e-04 5.049532e-05
[2333,] 0.0001339740 1.310626e-04 4.343018e-05
[2334,] 0.0001340494 1.877534e-04 6.466359e-05
[2335,] 0.0001344700 1.280432e-04 4.263641e-05
[2336,] 0.0001340439 1.801784e-04 6.191746e-05
[2337,] 0.0001341435 1.827616e-04 6.378233e-05
[2338,] 0.0001350167 1.359496e-04 4.899547e-05
[2339,] 0.0001339974 1.772014e-04 6.028724e-05
[2340,] 0.0001344509 1.279702e-04 4.259260e-05
[2341,] 0.0001340272 1.805565e-04 6.185979e-05
[2342,] 0.0001340371 1.779438e-04 6.105714e-05
[2343,] 0.0001344644 1.280142e-04 4.264954e-05
[2344,] 0.0001340020 1.457228e-04 4.775129e-05
[2345,] 0.0001342688 1.769769e-04 6.298681e-05
[2346,] 0.0001340351 1.933050e-04 6.642955e-05
[2347,] 0.0001340306 1.939588e-04 6.657639e-05
[2348,] 0.0001340601 1.830590e-04 6.311064e-05
[2349,] 0.0001340097 1.466108e-04 5.022121e-05
[2350,] 0.0001344816 1.295704e-04 4.301360e-05
[2351,] 0.0001340741 2.046382e-04 7.095304e-05
[2352,] 0.0001344797 1.293575e-04 4.304393e-05
[2353,] 0.0001343338 1.339568e-04 4.453894e-05
[2354,] 0.0001339810 1.503175e-04 4.961602e-05
[2355,] 0.0001340487 2.053801e-04 7.087240e-05
[2356,] 0.0001340594 2.047897e-04 7.081269e-05
[2357,] 0.0001340620 1.848298e-04 6.377278e-05
[2358,] 0.0001340918 2.068570e-04 7.196088e-05
[2359,] 0.0001336541 1.135730e-04 3.766520e-05
[2360,] 0.0001345601 1.547643e-04 5.551302e-05
[2361,] 0.0001344894 1.293055e-04 4.304475e-05
[2362,] 0.0001340605 1.980305e-04 6.841949e-05
[2363,] 0.0001340458 2.346208e-04 8.114236e-05
[2364,] 0.0001340196 1.511913e-04 4.927535e-05
[2365,] 0.0001339770 2.461228e-04 8.106575e-05
[2366,] 0.0001340373 2.348736e-04 8.107541e-05
[2367,] 0.0001340802 2.343627e-04 8.160777e-05
[2368,] 0.0001340407 3.012904e-04 1.045505e-04
[2369,] 0.0001340278 2.361828e-04 8.135929e-05
[2370,] 0.0001344641 1.287212e-04 4.284796e-05
[2371,] 0.0001340308 2.348692e-04 8.095499e-05
[2372,] 0.0001340260 2.374756e-04 8.177745e-05
[2373,] 0.0001340273 2.373187e-04 8.174541e-05
[2374,] 0.0001340382 2.409648e-04 8.323481e-05
[2375,] 0.0001340382 2.374568e-04 8.200315e-05
[2376,] 0.0001340513 2.377026e-04 8.232395e-05
[2377,] 0.0001340061 2.428655e-04 8.322540e-05
[2378,] 0.0001340148 2.360703e-04 8.105811e-05
[2379,] 0.0001340407 2.357150e-04 8.143721e-05
[2380,] 0.0001340295 2.424253e-04 8.358238e-05
[2381,] 0.0001340239 2.417664e-04 8.323454e-05
[2382,] 0.0001340873 1.414162e-04 4.579464e-05
[2383,] 0.0001340439 2.354561e-04 8.140055e-05
[2384,] 0.0001340360 2.364473e-04 8.160223e-05
[2385,] 0.0001340242 2.431968e-04 8.374520e-05
[2386,] 0.0001340240 2.393258e-04 8.238479e-05
[2387,] 0.0001340226 2.397174e-04 8.249288e-05
[2388,] 0.0001340380 1.519745e-04 4.935559e-05
[2389,] 0.0001340615 2.393554e-04 8.321773e-05
[2390,] 0.0001341577 2.478995e-04 8.768833e-05
[2391,] 0.0001340959 2.798588e-04 9.824083e-05
[2392,] 0.0001341524 2.094120e-04 7.359744e-05
[2393,] 0.0001339817 2.660303e-04 8.954719e-05
[2394,] 0.0001344606 1.349397e-04 4.479367e-05
[2395,] 0.0001341030 2.363513e-04 8.281721e-05
[2396,] 0.0001342500 2.260360e-04 8.088168e-05
[2397,] 0.0001342337 2.236017e-04 7.981595e-05
[2398,] 0.0001340060 2.711905e-04 9.275150e-05
[2399,] 0.0001341023 2.257322e-04 7.898233e-05
[2400,] 0.0001341312 2.243316e-04 7.884681e-05
[2401,] 0.0001341336 2.255121e-04 7.930171e-05
[2402,] 0.0001340998 2.270299e-04 7.941598e-05
[2403,] 0.0001340926 2.280317e-04 7.967174e-05
[2404,] 0.0001341661 1.875699e-04 6.575608e-05
[2405,] 0.0001336842 1.164359e-04 3.855632e-05
[2406,] 0.0001341408 2.141620e-04 7.526537e-05
[2407,] 0.0001341157 2.795964e-04 9.863814e-05
[2408,] 0.0001340016 1.765467e-04 5.733561e-05
[2409,] 0.0001341078 2.184088e-04 7.642079e-05
[2410,] 0.0001341597 2.098124e-04 7.388202e-05
[2411,] 0.0001339779 1.649885e-04 5.422179e-05
[2412,] 0.0001341279 2.099702e-04 7.360420e-05
[2413,] 0.0001347684 1.475015e-04 5.154143e-05
[2414,] 0.0001340384 1.349209e-04 4.616190e-05
[2415,] 0.0001344607 1.306809e-04 4.349532e-05
[2416,] 0.0001339997 1.377466e-04 4.700881e-05
[2417,] 0.0001345868 1.116153e-04 3.725783e-05
[2418,] 0.0001339716 2.333748e-04 7.736919e-05
[2419,] 0.0001336394 1.160273e-04 3.845757e-05
[2420,] 0.0001340179 1.852629e-04 6.377298e-05
[2421,] 0.0001340984 2.098922e-04 7.429375e-05
[2422,] 0.0001340359 2.023446e-04 7.053619e-05
[2423,] 0.0001340376 1.948432e-04 6.786211e-05
[2424,] 0.0001344600 1.321569e-04 4.397836e-05
[2425,] 0.0001340432 1.931219e-04 6.729925e-05
[2426,] 0.0001340374 1.939334e-04 6.753377e-05
[2427,] 0.0001340986 2.559553e-04 8.973183e-05
[2428,] 0.0001340002 1.656012e-04 5.671605e-05
[2429,] 0.0001341023 4.092239e-04 1.450241e-04
[2430,] 0.0001341024 4.240829e-04 1.504007e-04
[2431,] 0.0001341110 4.431309e-04 1.576005e-04
[2432,] 0.0001341212 4.408764e-04 1.571370e-04
[2433,] 0.0001341355 3.959769e-04 1.412309e-04
[2434,] 0.0001336432 1.229628e-04 4.094410e-05
[2435,] 0.0001343555 5.405600e-04 2.015106e-04
[2436,] 0.0001336390 1.219072e-04 4.054381e-05
[2437,] 0.0001342957 4.558377e-04 1.675582e-04
[2438,] 0.0001344722 1.305340e-04 4.340216e-05
[2439,] 0.0001342267 2.200049e-04 7.872161e-05
[2440,] 0.0001341709 2.204986e-04 7.839930e-05
[2441,] 0.0001336345 1.319951e-04 4.382049e-05
[2442,] 0.0001342970 6.605051e-04 2.453534e-04
[2443,] 0.0001343116 6.397209e-04 2.380155e-04
[2444,] 0.0001347076 1.873553e-04 6.902405e-05
[2445,] 0.0001336331 1.324235e-04 4.383611e-05
[2446,] 0.0001342845 6.357140e-04 2.354107e-04
[2447,] 0.0001347772 1.264031e-04 4.281736e-05
[2448,] 0.0001347836 1.265062e-04 4.286887e-05
[2449,] 0.0001347773 1.265375e-04 4.287303e-05
[2450,] 0.0001338253 1.911421e-04 6.293490e-05
[2451,] 0.0001338242 1.953608e-04 6.461807e-05
[2452,] 0.0001336337 1.354244e-04 4.490241e-05
[2453,] 0.0001341726 2.231856e-04 7.940500e-05
[2454,] 0.0001339708 5.979001e-04 1.972907e-04
[2455,] 0.0001336352 1.368212e-04 4.541792e-05
[2456,] 0.0001338245 1.988246e-04 6.577631e-05
[2457,] 0.0001338303 1.894909e-04 6.303892e-05
[2458,] 0.0001338241 1.956179e-04 6.466002e-05
[2459,] 0.0001336334 1.358020e-04 4.496321e-05
[2460,] 0.0001338241 1.944549e-04 6.431516e-05
[2461,] 0.0001338241 1.945032e-04 6.424673e-05
[2462,] 0.0001338243 1.962322e-04 6.495953e-05
[2463,] 0.0001338243 1.966522e-04 6.509100e-05
[2464,] 0.0001339702 5.683728e-04 1.867142e-04
[2465,] 0.0001339715 6.091152e-04 2.014496e-04
[2466,] 0.0001344659 1.612237e-04 5.311554e-05
[2467,] 0.0001338241 1.975245e-04 6.527925e-05
[2468,] 0.0001338240 1.983235e-04 6.554548e-05
[2469,] 0.0001336350 1.347385e-04 4.473659e-05
[2470,] 0.0001338241 1.964489e-04 6.496208e-05
[2471,] 0.0001336349 1.351697e-04 4.487609e-05
[2472,] 0.0001336345 1.361048e-04 4.516825e-05
[2473,] 0.0001336348 1.351610e-04 4.487148e-05
[2474,] 0.0001338244 1.941865e-04 6.430249e-05
[2475,] 0.0001340100 1.752616e-04 5.690897e-05
[2476,] 0.0001347192 1.155547e-04 3.817506e-05
[2477,] 0.0001336355 1.347385e-04 4.475245e-05
[2478,] 0.0001336405 1.398304e-04 4.657027e-05
[2479,] 0.0001338255 1.928958e-04 6.401483e-05
[2480,] 0.0001343325 1.314071e-04 4.376506e-05
[2481,] 0.0001338258 1.937086e-04 6.432076e-05
[2482,] 0.0001338261 1.915829e-04 6.364293e-05
[2483,] 0.0001338261 1.972169e-04 6.548433e-05
[2484,] 0.0001338256 1.936929e-04 6.426764e-05
[2485,] 0.0001338251 1.928138e-04 6.388920e-05
[2486,] 0.0001339849 5.816037e-04 1.958701e-04
[2487,] 0.0001338259 1.892541e-04 6.285364e-05
[2488,] 0.0001336357 1.343994e-04 4.464961e-05
[2489,] 0.0001338295 1.931807e-04 6.439626e-05
[2490,] 0.0001338270 1.859206e-04 6.183231e-05
[2491,] 0.0001342411 2.087733e-04 7.466149e-05
[2492,] 0.0001338338 1.895539e-04 6.343417e-05
[2493,] 0.0001338879 1.912531e-04 6.499984e-05
[2494,] 0.0001339769 6.118400e-04 2.039735e-04
[2495,] 0.0001336813 1.253812e-04 4.168560e-05
[2496,] 0.0001338317 1.713420e-04 5.712017e-05
[2497,] 0.0001338275 1.893454e-04 6.300092e-05
[2498,] 0.0001336431 1.361861e-04 4.538849e-05
[2499,] 0.0001338308 1.886722e-04 6.293511e-05
[2500,] 0.0001339797 5.167628e-04 1.732484e-04
[2501,] 0.0001338267 1.805781e-04 5.974940e-05
[2502,] 0.0001338318 1.862857e-04 6.220067e-05
[2503,] 0.0001346532 1.148257e-04 3.820240e-05
[2504,] 0.0001338279 1.835488e-04 6.110275e-05
[2505,] 0.0001338255 1.799174e-04 5.973638e-05
[2506,] 0.0001338261 1.822512e-04 6.056024e-05
[2507,] 0.0001344792 1.305909e-04 4.340104e-05
[2508,] 0.0001336362 1.365226e-04 4.536448e-05
[2509,] 0.0001338282 1.844995e-04 6.143715e-05
[2510,] 0.0001336350 1.364060e-04 4.529599e-05
[2511,] 0.0001338268 1.866526e-04 6.206649e-05
[2512,] 0.0001336343 1.364943e-04 4.529283e-05
[2513,] 0.0001336419 1.373352e-04 4.575307e-05
[2514,] 0.0001338257 1.829279e-04 6.073652e-05
[2515,] 0.0001344783 1.309609e-04 4.351339e-05
[2516,] 0.0001336333 1.356305e-04 4.502453e-05
[2517,] 0.0001360504 9.446672e-04 4.243948e-04
[2518,] 0.0001344867 1.317106e-04 4.370229e-05
[2519,] 0.0001352525 3.519929e-04 1.360673e-04
[2520,] 0.0001357359 3.038650e-04 1.198993e-04
[2521,] 0.0001344662 1.318051e-04 4.376320e-05
[2522,] 0.0001344823 1.322985e-04 4.467795e-05
[2523,] 0.0001347444 1.204975e-04 4.116529e-05
[2524,] 0.0001368858 1.581411e-03 7.690950e-04
[2525,] 0.0001344695 1.319313e-04 4.382050e-05
[2526,] 0.0001344801 1.805942e-04 6.225414e-05
[2527,] 0.0001344699 1.328683e-04 4.410731e-05
[2528,] 0.0001344715 1.748350e-04 6.010074e-05
[2529,] 0.0001356975 3.138469e-04 1.238416e-04
[2530,] 0.0001362486 2.240552e-04 8.809121e-05
[2531,] 0.0001344710 1.333034e-04 4.421004e-05
[2532,] 0.0001345545 3.065325e-04 1.090337e-04
[2533,] 0.0001348232 1.161865e-04 3.970387e-05
[2534,] 0.0001345871 3.018379e-04 1.079875e-04
[2535,] 0.0001345769 3.199439e-04 1.144551e-04
[2536,] 0.0001348107 1.126326e-04 3.831234e-05
[2537,] 0.0001348204 1.151312e-04 3.929359e-05
[2538,] 0.0001345163 1.445566e-04 4.756843e-05
[2539,] 0.0001344594 2.322649e-04 8.041374e-05
[2540,] 0.0001345301 1.317643e-04 4.362259e-05
[2541,] 0.0001346878 1.271282e-04 4.330232e-05
[2542,] 0.0001344744 2.316087e-04 8.046360e-05
[2543,] 0.0001344706 2.289560e-04 7.944999e-05
[2544,] 0.0001347240 1.202602e-04 4.102990e-05
[2545,] 0.0001356520 1.262228e-03 5.615743e-04
[2546,] 0.0001339059 2.428229e-04 8.459636e-05
[2547,] 0.0001343282 1.312076e-04 4.381206e-05
[2548,] 0.0001347233 1.164784e-04 3.961888e-05
[2549,] 0.0001356106 8.849282e-04 3.853103e-04
[2550,] 0.0001344025 2.516555e-04 8.776123e-05
[2551,] 0.0001344177 1.814643e-04 6.173881e-05
[2552,] 0.0001344787 1.321898e-04 4.413798e-05
[2553,] 0.0001344162 1.238290e-04 4.153711e-05
[2554,] 0.0001342508 1.293796e-04 4.226453e-05
[2555,] 0.0001346393 1.318309e-04 4.475075e-05
[2556,] 0.0001338641 1.665885e-04 5.707922e-05
[2557,] 0.0001346613 1.198128e-04 4.071619e-05
[2558,] 0.0001344838 1.314322e-04 4.362393e-05
[2559,] 0.0001352719 1.786244e-04 6.613527e-05
[2560,] 0.0001344871 1.314322e-04 4.361627e-05
[2561,] 0.0001346843 1.217962e-04 4.150001e-05
[2562,] 0.0001344845 1.778452e-04 6.133844e-05
[2563,] 0.0001346710 1.231363e-04 4.195459e-05
[2564,] 0.0001336807 3.727212e-04 1.267192e-04
[2565,] 0.0001344903 1.306655e-04 4.338415e-05
[2566,] 0.0001338199 2.190617e-04 7.500452e-05
[2567,] 0.0001352174 7.323529e-04 3.073840e-04
[2568,] 0.0001344792 1.299628e-04 4.320504e-05
[2569,] 0.0001354233 6.882205e-04 2.915194e-04
[2570,] 0.0001338105 2.969452e-04 1.019296e-04
[2571,] 0.0001338023 2.829631e-04 9.682129e-05
[2572,] 0.0001337911 2.205685e-04 7.491852e-05
[2573,] 0.0001338152 2.261368e-04 7.737066e-05
[2574,] 0.0001338283 2.994505e-04 1.033162e-04
[2575,] 0.0001338453 2.907790e-04 1.007336e-04
[2576,] 0.0001338326 2.873330e-04 9.918148e-05
[2577,] 0.0001338263 2.829088e-04 9.748226e-05
[2578,] 0.0001346139 1.286249e-04 4.275459e-05
[2579,] 0.0001341709 1.152134e-04 3.818741e-05
[2580,] 0.0001340297 1.086009e-04 3.642227e-05
[2581,] 0.0001340884 1.094918e-04 3.686384e-05
[2582,] 0.0001343117 1.505268e-04 4.961227e-05
[2583,] 0.0001340335 1.087833e-04 3.643278e-05
[2584,] 0.0001341797 1.268086e-04 4.199901e-05
[2585,] 0.0001342991 1.156283e-04 3.819765e-05
[2586,] 0.0001340070 1.081828e-04 3.605025e-05
[2587,] 0.0001342012 1.133861e-04 3.770426e-05
[2588,] 0.0001340256 1.000754e-04 3.333225e-05
[2589,] 0.0001340169 9.977857e-05 3.321377e-05
[2590,] 0.0001340336 1.142107e-04 3.823221e-05
[2591,] 0.0001340342 1.162252e-04 3.892392e-05
[2592,] 0.0001339958 1.065128e-04 3.553823e-05
[2593,] 0.0001339928 1.066505e-04 3.556711e-05
[2594,] 0.0001339743 1.105263e-04 3.677258e-05
[2595,] 0.0001340305 1.125415e-04 3.763842e-05
[2596,] 0.0001339857 1.100320e-04 3.664293e-05
[2597,] 0.0001342895 1.135350e-04 3.768113e-05
[2598,] 0.0001339843 1.104507e-04 3.675653e-05
[2599,] 0.0001339859 1.106034e-04 3.683610e-05
[2600,] 0.0001339831 1.085331e-04 3.612593e-05
[2601,] 0.0001340266 1.145870e-04 3.830917e-05
[2602,] 0.0001340194 1.198701e-04 4.003394e-05
[2603,] 0.0001343033 1.136342e-04 3.769323e-05
[2604,] 0.0001340178 1.126101e-04 3.757015e-05
[2605,] 0.0001342873 1.147346e-04 3.799320e-05
[2606,] 0.0001340100 1.047462e-04 3.476673e-05
[2607,] 0.0001340231 1.206818e-04 4.035145e-05
[2608,] 0.0001342905 1.140209e-04 3.777005e-05
[2609,] 0.0001340019 1.063567e-04 3.538287e-05
[2610,] 0.0001340002 1.055701e-04 3.510043e-05
[2611,] 0.0001344620 2.673608e-04 9.183083e-05
[2612,] 0.0001340246 1.210798e-04 4.049985e-05
[2613,] 0.0001342439 2.234034e-04 7.871493e-05
[2614,] 0.0001340003 1.053331e-04 3.502367e-05
[2615,] 0.0001344345 2.269989e-04 7.669957e-05
[2616,] 0.0001340213 1.138554e-04 3.802295e-05
[2617,] 0.0001343094 1.138956e-04 3.773622e-05
[2618,] 0.0001340274 1.140800e-04 3.814623e-05
[2619,] 0.0001340042 1.038149e-04 3.449223e-05
[2620,] 0.0001340257 1.223585e-04 4.094266e-05
[2621,] 0.0001340239 1.116114e-04 3.728192e-05
[2622,] 0.0001342896 1.136542e-04 3.769819e-05
[2623,] 0.0001340325 1.242961e-04 4.165933e-05
[2624,] 0.0001344189 1.385588e-04 4.637195e-05
[2625,] 0.0001340154 1.118435e-04 3.729892e-05
[2626,] 0.0001340176 1.191903e-04 3.979497e-05
[2627,] 0.0001340162 1.125663e-04 3.755270e-05
[2628,] 0.0001336828 1.214776e-04 4.032345e-05
[2629,] 0.0001340112 1.138919e-04 3.792992e-05
[2630,] 0.0001340086 1.029929e-04 3.425546e-05
[2631,] 0.0001340005 1.060958e-04 3.525708e-05
[2632,] 0.0001340127 1.139570e-04 3.797825e-05
[2633,] 0.0001344209 2.848816e-04 9.536977e-05
[2634,] 0.0001342410 1.142282e-04 3.789016e-05
[2635,] 0.0001340042 1.026037e-04 3.412849e-05
[2636,] 0.0001340025 1.026061e-04 3.412621e-05
[2637,] 0.0001340371 1.344397e-04 4.485066e-05
[2638,] 0.0001340119 1.025602e-04 3.411899e-05
[2639,] 0.0001339954 1.054308e-04 3.502719e-05
[2640,] 0.0001340165 1.066359e-04 3.534661e-05
[2641,] 0.0001344228 3.485037e-04 1.169705e-04
[2642,] 0.0001342849 1.124975e-04 3.727342e-05
[2643,] 0.0001343053 1.124830e-04 3.736467e-05
[2644,] 0.0001343165 1.305004e-04 4.347043e-05
[2645,] 0.0001343385 1.114038e-04 3.683107e-05
[2646,] 0.0001340122 1.032147e-04 3.426372e-05
[2647,] 0.0001344352 2.129849e-04 7.194228e-05
[2648,] 0.0001344368 2.133335e-04 7.213213e-05
[2649,] 0.0001340018 1.046526e-04 3.476218e-05
[2650,] 0.0001344231 3.638179e-04 1.222192e-04
[2651,] 0.0001343745 1.131583e-04 3.765920e-05
[2652,] 0.0001343027 1.259412e-04 4.173910e-05
[2653,] 0.0001356378 1.279061e-04 4.150495e-05
[2654,] 0.0001340500 1.055787e-04 3.530387e-05
[2655,] 0.0001344196 3.849685e-04 1.284937e-04
[2656,] 0.0001340126 1.053643e-04 3.496011e-05
[2657,] 0.0001344296 1.133609e-04 3.766673e-05
[2658,] 0.0001340237 1.043350e-04 3.465984e-05
[2659,] 0.0001344359 1.131459e-04 3.767404e-05
[2660,] 0.0001355411 1.269183e-04 4.145091e-05
[2661,] 0.0001340321 1.064920e-04 3.520632e-05
[2662,] 0.0001344140 2.745140e-04 8.986385e-05
[2663,] 0.0001341948 1.252249e-04 4.105624e-05
[2664,] 0.0001340740 1.171764e-04 3.899914e-05
[2665,] 0.0001344357 2.210002e-04 7.515511e-05
[2666,] 0.0001344072 1.821537e-04 6.095154e-05
[2667,] 0.0001340784 1.142002e-04 3.794609e-05
[2668,] 0.0001340805 1.147673e-04 3.811550e-05
[2669,] 0.0001344150 1.973245e-04 6.645914e-05
[2670,] 0.0001344107 1.987986e-04 6.680929e-05
[2671,] 0.0001340655 1.207333e-04 4.017418e-05
[2672,] 0.0001344192 2.003846e-04 6.765686e-05
[2673,] 0.0001344119 2.382332e-04 8.013170e-05
[2674,] 0.0001344170 2.183407e-04 7.373806e-05
[2675,] 0.0001341258 1.182719e-04 3.894315e-05
[2676,] 0.0001344189 2.204640e-04 7.454038e-05
[2677,] 0.0001341597 1.179255e-04 3.878446e-05
[2678,] 0.0001341854 1.182799e-04 3.884944e-05
[2679,] 0.0001341736 1.178099e-04 3.873172e-05
[2680,] 0.0001344191 3.355001e-04 1.136328e-04
[2681,] 0.0001344163 2.080794e-04 7.046538e-05
[2682,] 0.0001339334 1.051135e-04 3.493701e-05
[2683,] 0.0001344277 2.147952e-04 7.309222e-05
[2684,] 0.0001339697 1.058139e-04 3.520356e-05
[2685,] 0.0001339198 1.043646e-04 3.469391e-05
[2686,] 0.0001346177 2.376330e-04 8.477658e-05
[2687,] 0.0001342528 1.190636e-04 3.898766e-05
[2688,] 0.0001339123 1.043594e-04 3.468647e-05
[2689,] 0.0001387938 1.317750e-04 4.790328e-05
[2690,] 0.0001344234 2.003452e-04 6.798503e-05
[2691,] 0.0001344198 2.132547e-04 7.231201e-05
[2692,] 0.0001339146 1.050204e-04 3.492072e-05
[2693,] 0.0001344299 2.183806e-04 7.438891e-05
[2694,] 0.0001339150 1.043431e-04 3.468308e-05
[2695,] 0.0001344312 3.118997e-04 1.067415e-04
[2696,] 0.0001344364 2.248089e-04 7.678600e-05
[2697,] 0.0001344367 2.324315e-04 7.944012e-05
[2698,] 0.0001344594 2.655731e-04 9.160643e-05
[2699,] 0.0001344281 1.818276e-04 6.172227e-05
[2700,] 0.0001344241 1.939545e-04 6.580966e-05
[2701,] 0.0001344657 2.330641e-04 8.032944e-05
[2702,] 0.0001344277 1.920959e-04 6.523346e-05
[2703,] 0.0001344658 2.342161e-04 8.073803e-05
[2704,] 0.0001344373 1.922833e-04 6.552401e-05
[2705,] 0.0001344335 2.458434e-04 8.396190e-05
[2706,] 0.0001344268 1.881573e-04 6.385660e-05
[2707,] 0.0001342136 9.876942e-05 3.290856e-05
[2708,] 0.0001368145 1.184259e-04 4.031852e-05
[2709,] 0.0001339311 1.046400e-04 3.479056e-05
[2710,] 0.0001339429 1.058083e-04 3.525669e-05
[2711,] 0.0001344328 2.896818e-04 9.910951e-05
[2712,] 0.0001341944 9.962296e-05 3.336114e-05
[2713,] 0.0001341435 1.420185e-04 4.596271e-05
[2714,] 0.0001342330 1.225985e-04 4.001807e-05
[2715,] 0.0001344249 1.848330e-04 6.268857e-05
[2716,] 0.0001344288 1.898553e-04 6.450763e-05
[2717,] 0.0001344299 1.900249e-04 6.458102e-05
[2718,] 0.0001344299 1.941144e-04 6.599474e-05
[2719,] 0.0001344333 1.906278e-04 6.486351e-05
[2720,] 0.0001345246 1.273748e-04 4.245250e-05
[2721,] 0.0001344363 2.518070e-04 8.611660e-05
[2722,] 0.0001344295 1.865051e-04 6.336488e-05
[2723,] 0.0001339367 1.051705e-04 3.500744e-05
[2724,] 0.0001341775 9.905622e-05 3.308046e-05
[2725,] 0.0001350233 1.380495e-04 4.472181e-05
[2726,] 0.0001344272 1.812507e-04 6.150953e-05
[2727,] 0.0001344246 1.874364e-04 6.357676e-05
[2728,] 0.0001344298 2.904565e-04 9.924001e-05
[2729,] 0.0001344259 1.909926e-04 6.483299e-05
[2730,] 0.0001339423 1.056946e-04 3.522509e-05
[2731,] 0.0001344710 2.342467e-04 8.087524e-05
[2732,] 0.0001339273 1.041587e-04 3.461311e-05
[2733,] 0.0001344328 1.944230e-04 6.616280e-05
[2734,] 0.0001344684 2.335485e-04 8.056959e-05
[2735,] 0.0001343822 3.027076e-04 9.857043e-05
[2736,] 0.0001344256 1.882731e-04 6.388961e-05
[2737,] 0.0001342729 1.176654e-04 3.857869e-05
[2738,] 0.0001339470 1.056309e-04 3.520794e-05
[2739,] 0.0001344160 1.481599e-04 4.997046e-05
[2740,] 0.0001344664 2.417161e-04 8.339435e-05
[2741,] 0.0001344211 1.506229e-04 5.088923e-05
[2742,] 0.0001341622 1.369972e-04 4.433851e-05
[2743,] 0.0001342982 1.184536e-04 3.876781e-05
[2744,] 0.0001343943 1.430807e-04 4.782380e-05
[2745,] 0.0001341565 1.350735e-04 4.377158e-05
[2746,] 0.0001344141 1.378010e-04 4.631984e-05
[2747,] 0.0001344642 2.250573e-04 7.747396e-05
[2748,] 0.0001339346 1.041609e-04 3.460551e-05
[2749,] 0.0001344247 1.439308e-04 4.861127e-05
[2750,] 0.0001341647 1.295210e-04 4.306448e-05
[2751,] 0.0001344281 1.412035e-04 4.767959e-05
[2752,] 0.0001344263 2.051476e-04 6.972277e-05
[2753,] 0.0001341527 1.335101e-04 4.330046e-05
[2754,] 0.0001341499 1.316490e-04 4.274046e-05
[2755,] 0.0001341226 1.500998e-04 4.847395e-05
[2756,] 0.0001344329 1.441062e-04 4.877922e-05
[2757,] 0.0001344249 1.421219e-04 4.798692e-05
[2758,] 0.0001344225 1.493040e-04 5.042942e-05
[2759,] 0.0001344247 2.028372e-04 6.888437e-05
[2760,] 0.0001339374 1.048076e-04 3.489850e-05
[2761,] 0.0001339289 1.053321e-04 3.505978e-05
[2762,] 0.0001344259 2.100810e-04 7.141820e-05
[2763,] 0.0001373603 1.216298e-04 4.149424e-05
[2764,] 0.0001342870 1.189695e-04 3.888424e-05
[2765,] 0.0001344728 2.401810e-04 8.300445e-05
[2766,] 0.0001344362 2.126282e-04 7.255761e-05
[2767,] 0.0001344308 1.438646e-04 4.866699e-05
[2768,] 0.0001344531 1.351674e-04 4.572968e-05
[2769,] 0.0001344352 1.417468e-04 4.796425e-05
[2770,] 0.0001344293 2.023761e-04 6.885445e-05
[2771,] 0.0001339562 1.041906e-04 3.466255e-05
[2772,] 0.0001344386 1.444800e-04 4.897578e-05
[2773,] 0.0001341311 1.327870e-04 4.316199e-05
[2774,] 0.0001344304 1.433359e-04 4.847298e-05
[2775,] 0.0001342567 1.195301e-04 3.907788e-05
[2776,] 0.0001345960 1.770215e-04 6.220951e-05
[2777,] 0.0001343082 1.232120e-04 4.002880e-05
[2778,] 0.0001344512 1.702638e-04 5.804143e-05
[2779,] 0.0001344240 1.405106e-04 4.736714e-05
[2780,] 0.0001344383 1.436031e-04 4.865993e-05
[2781,] 0.0001339438 1.064345e-04 3.548846e-05
[2782,] 0.0001345368 2.109923e-04 7.437576e-05
[2783,] 0.0001341138 1.420889e-04 4.613178e-05
[2784,] 0.0001344285 2.080669e-04 7.078457e-05
[2785,] 0.0001341456 1.020372e-04 3.358875e-05
[2786,] 0.0001341354 1.324935e-04 4.305597e-05
[2787,] 0.0001339584 1.042123e-04 3.467413e-05
[2788,] 0.0001344243 1.419323e-04 4.790655e-05
[2789,] 0.0001341006 1.384848e-04 4.507715e-05
[2790,] 0.0001344248 1.471097e-04 4.971431e-05
[2791,] 0.0001345438 1.129298e-04 3.757623e-05
[2792,] 0.0001345624 1.187041e-04 3.883871e-05
[2793,] 0.0001339877 1.124927e-04 3.703047e-05
[2794,] 0.0001345329 1.405915e-04 4.576120e-05
[2795,] 0.0001345386 1.153585e-04 3.793219e-05
[2796,] 0.0001345506 1.094615e-04 3.668173e-05
[2797,] 0.0001340732 1.233457e-04 4.028514e-05
[2798,] 0.0001339272 1.177690e-04 3.900512e-05
[2799,] 0.0001340318 1.137984e-04 3.753264e-05
[2800,] 0.0001345139 1.058199e-04 3.532583e-05
[2801,] 0.0001341552 1.252793e-04 4.137288e-05
[2802,] 0.0001341797 1.133019e-04 3.751820e-05
[2803,] 0.0001340167 1.206414e-04 3.950762e-05
[2804,] 0.0001345794 1.164059e-04 3.842028e-05
[2805,] 0.0001341831 1.131597e-04 3.748794e-05
[2806,] 0.0001339408 1.174407e-04 3.917004e-05
[2807,] 0.0001341812 1.132908e-04 3.751512e-05
[2808,] 0.0001345198 1.118083e-04 3.751026e-05
[2809,] 0.0001345747 1.109762e-04 3.692539e-05
[2810,] 0.0001346492 1.200549e-04 3.902508e-05
[2811,] 0.0001345482 1.337145e-04 4.534878e-05
[2812,] 0.0001339387 1.163174e-04 3.855504e-05
[2813,] 0.0001339463 1.149262e-04 3.800167e-05
[2814,] 0.0001341299 1.249361e-04 4.130373e-05
[2815,] 0.0001341708 1.151551e-04 3.798633e-05
[2816,] 0.0001341424 1.246542e-04 4.123536e-05
[2817,] 0.0001346687 1.161403e-04 3.779874e-05
[2818,] 0.0001345829 1.335485e-04 4.547337e-05
[2819,] 0.0001341621 1.153783e-04 3.804996e-05
[2820,] 0.0001346631 1.190935e-04 3.870047e-05
[2821,] 0.0001341733 1.153322e-04 3.802961e-05
[2822,] 0.0001346594 1.165168e-04 3.792983e-05
[2823,] 0.0001346611 1.173932e-04 3.819109e-05
[2824,] 0.0001341800 1.154514e-04 3.805534e-05
[2825,] 0.0001346673 1.190720e-04 3.868528e-05
[2826,] 0.0001346748 1.185685e-04 3.851873e-05
[2827,] 0.0001346542 1.175063e-04 3.823834e-05
[2828,] 0.0001339466 1.154409e-04 3.816759e-05
[2829,] 0.0001345730 1.187717e-04 4.013100e-05
[2830,] 0.0001340468 1.054823e-04 3.495578e-05
[2831,] 0.0001346710 1.173017e-04 3.814384e-05
[2832,] 0.0001346633 1.177822e-04 3.830356e-05
[2833,] 0.0001345908 1.276822e-04 4.340018e-05
[2834,] 0.0001346276 1.193107e-04 3.885130e-05
[2835,] 0.0001346762 1.184586e-04 3.848190e-05
[2836,] 0.0001345964 1.339617e-04 4.568197e-05
[2837,] 0.0001346330 1.122275e-04 3.723931e-05
[2838,] 0.0001347473 1.614366e-04 5.102671e-05
[2839,] 0.0001341413 1.204487e-04 3.911446e-05
[2840,] 0.0001340372 1.146699e-04 3.803537e-05
[2841,] 0.0001340404 1.136017e-04 3.770099e-05
[2842,] 0.0001342299 1.098724e-04 3.597315e-05
[2843,] 0.0001340259 1.135780e-04 3.770976e-05
[2844,] 0.0001349748 1.355514e-04 4.305214e-05
[2845,] 0.0001346634 1.207248e-04 4.085450e-05
[2846,] 0.0001341776 1.102303e-04 3.594056e-05
[2847,] 0.0001346967 1.212595e-04 4.111885e-05
[2848,] 0.0001340157 1.133287e-04 3.765460e-05
[2849,] 0.0001342055 1.041104e-04 3.413538e-05
[2850,] 0.0001347549 1.051478e-04 3.448177e-05
[2851,] 0.0001340318 1.131043e-04 3.758338e-05
[2852,] 0.0001342858 1.085800e-04 3.559185e-05
[2853,] 0.0001340302 1.132213e-04 3.761061e-05
[2854,] 0.0001340284 1.130913e-04 3.758745e-05
[2855,] 0.0001340357 1.131309e-04 3.759180e-05
[2856,] 0.0001348001 1.436063e-04 4.568435e-05
[2857,] 0.0001341757 1.409607e-04 4.513331e-05
[2858,] 0.0001340262 1.130957e-04 3.758970e-05
[2859,] 0.0001340340 1.130917e-04 3.759350e-05
[2860,] 0.0001340261 1.130911e-04 3.758739e-05
[2861,] 0.0001340413 1.130897e-04 3.758835e-05
[2862,] 0.0001340264 1.130736e-04 3.756714e-05
[2863,] 0.0001341613 1.457247e-04 4.663551e-05
[2864,] 0.0001340247 1.131265e-04 3.759301e-05
[2865,] 0.0001340311 1.130866e-04 3.759494e-05
[2866,] 0.0001340296 1.131364e-04 3.759181e-05
[2867,] 0.0001340347 1.131226e-04 3.758990e-05
[2868,] 0.0001340318 1.130802e-04 3.758583e-05
[2869,] 0.0001340269 1.130962e-04 3.759446e-05
[2870,] 0.0001347777 1.502351e-04 4.770437e-05
[2871,] 0.0001340291 1.131314e-04 3.759508e-05
[2872,] 0.0001341894 1.459084e-04 4.657743e-05
[2873,] 0.0001340433 1.120809e-04 3.734127e-05
[2874,] 0.0001340257 1.131942e-04 3.760759e-05
[2875,] 0.0001340272 1.132016e-04 3.760980e-05
[2876,] 0.0001340206 1.131266e-04 3.760107e-05
[2877,] 0.0001340396 1.132054e-04 3.760470e-05
[2878,] 0.0001340369 1.151831e-04 3.819089e-05
[2879,] 0.0001349036 1.784578e-04 5.521414e-05
[2880,] 0.0001341488 1.294000e-04 4.301831e-05
[2881,] 0.0001340235 1.125579e-04 3.734167e-05
[2882,] 0.0001340484 1.122320e-04 3.723751e-05
[2883,] 0.0001340308 1.127778e-04 3.740439e-05
[2884,] 0.0001340450 1.126802e-04 3.736573e-05
[2885,] 0.0001340277 1.127000e-04 3.738440e-05
[2886,] 0.0001341500 1.294000e-04 4.301934e-05
[2887,] 0.0001340258 1.123431e-04 3.729417e-05
[2888,] 0.0001340227 1.127810e-04 3.741187e-05
[2889,] 0.0001340218 1.240508e-04 4.120680e-05
[2890,] 0.0001340752 1.282246e-04 4.158601e-05
[2891,] 0.0001350108 1.574339e-04 4.912237e-05
[2892,] 0.0001340199 1.244031e-04 4.132296e-05
[2893,] 0.0001341847 1.654755e-04 5.219728e-05
[2894,] 0.0001346741 3.115277e-04 9.644287e-05
[2895,] 0.0001340737 1.297510e-04 4.205938e-05
[2896,] 0.0001340137 1.133546e-04 3.768502e-05
[2897,] 0.0001340191 1.132969e-04 3.767720e-05
[2898,] 0.0001341793 1.574414e-04 4.997645e-05
[2899,] 0.0001340206 1.125766e-04 3.735777e-05
[2900,] 0.0001346723 3.084144e-04 9.554031e-05
[2901,] 0.0001340262 1.127000e-04 3.738582e-05
[2902,] 0.0001341892 1.598250e-04 5.060242e-05
[2903,] 0.0001346934 3.355118e-04 1.033254e-04
[2904,] 0.0001346988 3.357885e-04 1.033159e-04
[2905,] 0.0001341571 1.681363e-04 5.307293e-05
[2906,] 0.0001342137 1.659672e-04 5.221484e-05
[2907,] 0.0001345108 1.376049e-04 4.593097e-05
[2908,] 0.0001339913 1.107532e-04 3.692342e-05
[2909,] 0.0001341743 1.592421e-04 5.051053e-05
[2910,] 0.0001346338 2.880050e-04 9.006429e-05
[2911,] 0.0001340204 1.241005e-04 4.123108e-05
[2912,] 0.0001341774 1.684196e-04 5.305631e-05
[2913,] 0.0001339915 1.122383e-04 3.742837e-05
[2914,] 0.0001339904 1.099914e-04 3.666535e-05
[2915,] 0.0001346103 3.095051e-04 9.700191e-05
[2916,] 0.0001346267 3.146700e-04 9.826537e-05
[2917,] 0.0001343074 1.681197e-04 5.251111e-05
[2918,] 0.0001343456 1.757205e-04 5.442792e-05
[2919,] 0.0001340930 2.674231e-04 8.381778e-05
[2920,] 0.0001340459 1.109471e-04 3.715375e-05
[2921,] 0.0001346558 2.343465e-04 7.353261e-05
[2922,] 0.0001341224 1.230421e-04 3.987360e-05
[2923,] 0.0001343873 1.698708e-04 5.269893e-05
[2924,] 0.0001344462 1.730089e-04 5.333812e-05
[2925,] 0.0001340129 1.131901e-04 3.762460e-05
[2926,] 0.0001344242 1.731487e-04 5.344863e-05
[2927,] 0.0001340657 1.107510e-04 3.714221e-05
[2928,] 0.0001344020 1.681994e-04 5.219477e-05
[2929,] 0.0001346635 2.461157e-04 7.698865e-05
[2930,] 0.0001346707 2.452090e-04 7.663030e-05
[2931,] 0.0001346282 2.604700e-04 8.179597e-05
[2932,] 0.0001338987 1.191784e-04 3.944862e-05
[2933,] 0.0001339262 1.589911e-04 5.184112e-05
[2934,] 0.0001339003 1.171017e-04 3.874549e-05
[2935,] 0.0001341140 1.127745e-04 3.763782e-05
[2936,] 0.0001340940 1.127922e-04 3.763283e-05
[2937,] 0.0001345104 2.686618e-04 8.602189e-05
[2938,] 0.0001345554 2.901105e-04 9.163488e-05
[2939,] 0.0001339832 1.077554e-04 3.567533e-05
[2940,] 0.0001345521 2.946732e-04 9.310653e-05
[2941,] 0.0001339009 1.176676e-04 3.892380e-05
[2942,] 0.0001339901 1.081357e-04 3.577089e-05
[2943,] 0.0001345545 2.970352e-04 9.378006e-05
[2944,] 0.0001345541 2.880458e-04 9.102290e-05
[2945,] 0.0001345699 2.097594e-04 6.671336e-05
[2946,] 0.0001345737 2.184084e-04 6.932102e-05
[2947,] 0.0001345457 2.883149e-04 9.127818e-05
[2948,] 0.0001345760 2.353915e-04 7.449162e-05
[2949,] 0.0001338987 1.138425e-04 3.774400e-05
[2950,] 0.0001339516 1.310259e-04 4.284072e-05
[2951,] 0.0001339217 3.147861e-04 1.058292e-04
[2952,] 0.0001339125 1.099251e-04 3.633615e-05
[2953,] 0.0001348464 1.019858e-04 3.358566e-05
[2954,] 0.0001341781 1.117912e-04 3.724223e-05
[2955,] 0.0001339619 1.028723e-04 3.416573e-05
[2956,] 0.0001341392 1.022212e-04 3.400988e-05
[2957,] 0.0001346073 1.723739e-04 5.559932e-05
[2958,] 0.0001341099 1.053482e-04 3.459687e-05
[2959,] 0.0001345357 1.615664e-04 5.212809e-05
[2960,] 0.0001344826 1.987458e-04 6.451388e-05
[2961,] 0.0001344721 1.093832e-04 3.565925e-05
[2962,] 0.0001344765 2.001061e-04 6.508296e-05
[2963,] 0.0001353233 1.351550e-04 4.703442e-05
[2964,] 0.0001342415 1.095687e-04 3.565819e-05
[2965,] 0.0001340588 1.179076e-04 3.950988e-05
[2966,] 0.0001345255 1.617657e-04 5.228680e-05
[2967,] 0.0001340434 1.186176e-04 4.016352e-05
[2968,] 0.0001340384 1.193893e-04 4.042245e-05
[2969,] 0.0001344802 1.143327e-04 3.808035e-05
[2970,] 0.0001339762 1.098734e-04 3.687277e-05
[2971,] 0.0001342579 1.052133e-04 3.444362e-05
[2972,] 0.0001342162 1.123719e-04 3.829604e-05
[2973,] 0.0001342702 1.280359e-04 4.420668e-05
[2974,] 0.0001342340 1.121398e-04 3.824054e-05
[2975,] 0.0001344749 1.142692e-04 3.808586e-05
[2976,] 0.0001349203 1.065567e-04 3.496103e-05
[2977,] 0.0001344906 1.219362e-04 4.231886e-05
[2978,] 0.0001344536 1.107382e-04 3.686234e-05
[2979,] 0.0001344533 1.231287e-04 4.269837e-05
[2980,] 0.0001344349 1.260304e-04 4.375250e-05
[2981,] 0.0001346133 1.069654e-04 3.654082e-05
[2982,] 0.0001342232 1.203019e-04 4.081207e-05
[2983,] 0.0001341740 1.196964e-04 4.056962e-05
[2984,] 0.0001342046 1.170320e-04 3.964684e-05
[2985,] 0.0001346250 1.236802e-04 4.054771e-05
[2986,] 0.0001347163 1.246609e-04 4.069927e-05
[2987,] 0.0001347071 1.190379e-04 3.927750e-05
[2988,] 0.0001343003 1.152689e-04 3.872472e-05
[2989,] 0.0001346190 1.257552e-04 4.115308e-05
[2990,] 0.0001346249 1.252858e-04 4.100493e-05
[2991,] 0.0001342154 1.112381e-04 3.719249e-05
[2992,] 0.0001355087 1.165305e-04 3.673249e-05
[2993,] 0.0001347180 1.220068e-04 3.968712e-05
[2994,] 0.0001347102 1.005397e-04 3.306112e-05
[2995,] 0.0001346150 1.230213e-04 4.037657e-05
[2996,] 0.0001343394 1.140230e-04 3.822014e-05
[2997,] 0.0001350731 1.272756e-04 4.038078e-05
[2998,] 0.0001346913 1.077571e-04 3.542139e-05
[2999,] 0.0001342003 1.099210e-04 3.666932e-05
[3000,] 0.0001345443 1.141410e-04 3.784079e-05
[3001,] 0.0001345420 1.141668e-04 3.784701e-05
[3002,] 0.0001345487 1.142739e-04 3.787050e-05
[3003,] 0.0001347941 1.149660e-04 3.742322e-05
[3004,] 0.0001347306 1.115709e-04 3.650282e-05
[3005,] 0.0001347269 1.103410e-04 3.614321e-05
[3006,] 0.0001347386 1.116402e-04 3.651119e-05
[3007,] 0.0001346784 1.352632e-04 4.443481e-05
[3008,] 0.0001347138 1.056624e-04 3.478396e-05
[3009,] 0.0001347112 1.069873e-04 3.517117e-05
[3010,] 0.0001350787 1.279334e-04 4.056699e-05
[3011,] 0.0001346906 1.067806e-04 3.513440e-05
[3012,] 0.0001359302 1.296539e-04 3.988274e-05
[3013,] 0.0001345644 1.211850e-04 3.992804e-05
[3014,] 0.0001347000 1.253876e-04 4.076134e-05
[3015,] 0.0001344986 1.258827e-04 4.197388e-05
[3016,] 0.0001346622 1.099639e-04 3.612073e-05
[3017,] 0.0001346967 1.123520e-04 3.680581e-05
[3018,] 0.0001342412 1.119964e-04 3.758647e-05
[3019,] 0.0001339031 1.108628e-04 3.659382e-05
[3020,] 0.0001347046 1.228162e-04 4.089253e-05
[3021,] 0.0001347937 1.051647e-04 3.419180e-05
[3022,] 0.0001342715 1.136860e-04 3.802312e-05
[3023,] 0.0001350460 1.066498e-04 3.456627e-05
[3024,] 0.0001348190 1.048369e-04 3.410764e-05
[3025,] 0.0001345793 1.193187e-04 3.936869e-05
[3026,] 0.0001349592 1.028854e-04 3.357565e-05
[3027,] 0.0001346130 1.118688e-04 3.710206e-05
[3028,] 0.0001346129 1.152097e-04 3.807130e-05
[3029,] 0.0001342502 1.265136e-04 4.258655e-05
[3030,] 0.0001350488 1.009979e-04 3.319253e-05
[3031,] 0.0001344644 1.141681e-04 3.949897e-05
[3032,] 0.0001350317 1.069851e-04 3.448654e-05
[3033,] 0.0001345091 1.389602e-04 4.904006e-05
[3034,] 0.0001346566 1.371534e-04 4.289962e-05
[3035,] 0.0001345798 1.403406e-04 4.392923e-05
[3036,] 0.0001342067 1.162033e-04 3.951892e-05
[3037,] 0.0001342296 1.090129e-04 3.698981e-05
[3038,] 0.0001346686 2.125465e-04 7.902039e-05
[3039,] 0.0001345156 1.338473e-04 4.544292e-05
[3040,] 0.0001345794 1.598172e-04 5.788977e-05
[3041,] 0.0001339716 1.297786e-04 4.327240e-05
[3042,] 0.0001340155 1.162443e-04 3.884540e-05
[3043,] 0.0001345435 1.250575e-04 4.250684e-05
[3044,] 0.0001340091 1.201218e-04 4.023289e-05
[3045,] 0.0001341580 1.426042e-04 4.950122e-05
[3046,] 0.0001341475 1.436339e-04 4.986503e-05
[3047,] 0.0001341806 1.455022e-04 5.075634e-05
[3048,] 0.0001341781 1.421181e-04 4.939213e-05
[3049,] 0.0001341530 1.452433e-04 5.052992e-05
[3050,] 0.0001341514 1.430687e-04 4.965722e-05
[3051,] 0.0001341364 1.423567e-04 4.930868e-05
[3052,] 0.0001341551 1.425794e-04 4.947901e-05
[3053,] 0.0001346208 1.574662e-04 5.712059e-05
[3054,] 0.0001341477 1.436251e-04 4.986279e-05
[3055,] 0.0001347042 1.596834e-04 5.828763e-05
[3056,] 0.0001346385 1.591764e-04 5.785253e-05
[3057,] 0.0001342912 1.341364e-04 4.663244e-05
[3058,] 0.0001345356 1.250031e-04 4.231894e-05
[3059,] 0.0001344124 1.825687e-04 6.587971e-05
[3060,] 0.0001347837 1.547180e-04 5.657234e-05
[3061,] 0.0001342420 1.733530e-04 6.148235e-05
[3062,] 0.0001346971 1.613593e-04 5.892667e-05
[3063,] 0.0001340066 1.273753e-04 4.289941e-05
[3064,] 0.0001339959 1.272179e-04 4.279702e-05
[3065,] 0.0001342786 1.623594e-04 5.756513e-05
[3066,] 0.0001346988 1.588028e-04 5.792248e-05
[3067,] 0.0001342091 1.597899e-04 5.625043e-05
[3068,] 0.0001340041 1.292949e-04 4.318546e-05
[3069,] 0.0001340309 1.269236e-04 4.283232e-05
[3070,] 0.0001341999 1.512575e-04 5.304726e-05
[3071,] 0.0001346332 1.002588e-04 3.307033e-05
[3072,] 0.0001347107 1.631139e-04 5.966894e-05
[3073,] 0.0001348641 1.580290e-04 5.815776e-05
[3074,] 0.0001342255 1.368320e-04 4.749473e-05
[3075,] 0.0001345164 1.196494e-04 4.037632e-05
[3076,] 0.0001339934 1.301732e-04 4.348165e-05
[3077,] 0.0001347395 1.515991e-04 5.520200e-05
[3078,] 0.0001345362 1.295363e-04 4.307777e-05
[3079,] 0.0001341491 1.253032e-04 4.260757e-05
[3080,] 0.0001376454 1.077024e-04 3.625061e-05
[3081,] 0.0001343434 1.251609e-04 4.156101e-05
[3082,] 0.0001339614 1.367937e-04 4.598371e-05
[3083,] 0.0001344733 1.137502e-04 3.784645e-05
[3084,] 0.0001345529 1.128431e-04 3.721393e-05
[3085,] 0.0001345535 9.929573e-05 3.294897e-05
[3086,] 0.0001345455 1.131859e-04 3.755355e-05
[3087,] 0.0001345407 9.973011e-05 3.296994e-05
[3088,] 0.0001340914 9.939228e-05 3.312422e-05
[3089,] 0.0001341808 9.893530e-05 3.294248e-05
[3090,] 0.0001345699 1.290729e-04 4.282563e-05
[3091,] 0.0001346458 1.002122e-04 3.300561e-05
[3092,] 0.0001347809 1.074548e-04 3.547771e-05
[3093,] 0.0001345683 1.139255e-04 3.748178e-05
[3094,] 0.0001346000 9.927570e-05 3.290301e-05
[3095,] 0.0001345852 1.000886e-04 3.308576e-05
[3096,] 0.0001342229 9.914035e-05 3.306849e-05
[3097,] 0.0001342227 9.894611e-05 3.294487e-05
[3098,] 0.0001346864 1.074786e-04 3.546900e-05
[3099,] 0.0001345718 1.135963e-04 3.738425e-05
[3100,] 0.0001342075 9.903262e-05 3.300437e-05
[3101,] 0.0001342595 9.937192e-05 3.319558e-05
[3102,] 0.0001345242 1.127197e-04 3.716200e-05
[3103,] 0.0001342147 9.942778e-05 3.302461e-05
[3104,] 0.0001354492 9.960394e-05 3.300915e-05
[3105,] 0.0001337142 1.052814e-04 3.494253e-05
[3106,] 0.0001342998 1.266234e-04 4.218722e-05
[3107,] 0.0001342816 1.296371e-04 4.311492e-05
[3108,] 0.0001336545 1.010759e-04 3.354468e-05
[3109,] 0.0001342798 1.171491e-04 3.766631e-05
[3110,] 0.0001342783 1.270360e-04 4.228066e-05
[3111,] 0.0001337643 1.120215e-04 3.764358e-05
[3112,] 0.0001338875 1.231602e-04 4.160696e-05
[3113,] 0.0001342854 1.323783e-04 4.401952e-05
[3114,] 0.0001342795 1.270161e-04 4.228253e-05
[3115,] 0.0001338083 1.108290e-04 3.679171e-05
[3116,] 0.0001344125 1.572451e-04 5.236723e-05
[3117,] 0.0001337729 1.123276e-04 3.777707e-05
[3118,] 0.0001338102 1.114245e-04 3.755352e-05
[3119,] 0.0001338012 1.123103e-04 3.784831e-05
[3120,] 0.0001339046 1.245995e-04 4.218100e-05
[3121,] 0.0001339210 1.260095e-04 4.274182e-05
[3122,] 0.0001342782 1.270339e-04 4.226819e-05
[3123,] 0.0001339269 1.246847e-04 4.229418e-05
[3124,] 0.0001339315 1.236549e-04 4.194358e-05
[3125,] 0.0001339351 1.237181e-04 4.197767e-05
[3126,] 0.0001338159 1.147872e-04 3.877129e-05
[3127,] 0.0001339378 1.254630e-04 4.260862e-05
[3128,] 0.0001338096 1.107989e-04 3.679521e-05
[3129,] 0.0001338216 1.123537e-04 3.791349e-05
[3130,] 0.0001338270 1.118803e-04 3.775576e-05
[3131,] 0.0001342786 1.270339e-04 4.227785e-05
[3132,] 0.0001339172 1.250356e-04 4.238362e-05
[3133,] 0.0001342784 1.270339e-04 4.225852e-05
[3134,] 0.0001337621 1.041449e-04 3.425214e-05
[3135,] 0.0001339200 1.243994e-04 4.216775e-05
[3136,] 0.0001339137 1.255038e-04 4.253567e-05
[3137,] 0.0001338147 1.128301e-04 3.806798e-05
[3138,] 0.0001339188 1.246410e-04 4.224935e-05
[3139,] 0.0001346560 1.293594e-04 4.343782e-05
[3140,] 0.0001344331 1.344586e-04 4.500441e-05
[3141,] 0.0001342782 1.270339e-04 4.226856e-05
[3142,] 0.0001338196 1.131653e-04 3.752692e-05
[3143,] 0.0001338071 1.123258e-04 3.786879e-05
[3144,] 0.0001338043 1.122529e-04 3.783572e-05
[3145,] 0.0001338055 1.140006e-04 3.846195e-05
[3146,] 0.0001338108 1.125923e-04 3.797313e-05
[3147,] 0.0001339234 1.255221e-04 4.257910e-05
[3148,] 0.0001338014 1.124499e-04 3.789860e-05
[3149,] 0.0001342784 1.321022e-04 4.393765e-05
[3150,] 0.0001337804 1.132119e-04 3.811641e-05
[3151,] 0.0001342769 1.321630e-04 4.396704e-05
[3152,] 0.0001342745 1.280350e-04 4.260239e-05
[3153,] 0.0001338017 1.133288e-04 3.760888e-05
[3154,] 0.0001342778 1.322450e-04 4.398469e-05
[3155,] 0.0001338770 1.154889e-04 3.886962e-05
[3156,] 0.0001338890 1.242207e-04 4.198431e-05
[3157,] 0.0001337267 1.146501e-04 3.786036e-05
[3158,] 0.0001342935 1.321345e-04 4.391189e-05
[3159,] 0.0001337491 1.170080e-04 3.852502e-05
[3160,] 0.0001342796 1.331619e-04 4.424665e-05
[3161,] 0.0001343413 1.343385e-04 4.451645e-05
[3162,] 0.0001345242 1.274331e-04 4.260408e-05
[3163,] 0.0001341721 1.233604e-04 4.128665e-05
[3164,] 0.0001342439 1.691577e-04 5.705267e-05
[3165,] 0.0001336786 9.944167e-05 3.300897e-05
[3166,] 0.0001337777 1.092833e-04 3.606440e-05
[3167,] 0.0001336456 1.402044e-04 4.661126e-05
[3168,] 0.0001341238 1.198860e-04 4.034649e-05
[3169,] 0.0001337549 9.854831e-05 3.276350e-05
[3170,] 0.0001337430 1.062893e-04 3.529533e-05
[3171,] 0.0001340139 2.019818e-04 7.187920e-05
[3172,] 0.0001340064 1.767246e-04 6.247503e-05
[3173,] 0.0001345159 1.264683e-04 4.212998e-05
```
