## Supplementary material for "Characterization of shared and ancestry-specific signals driving complex traits using multi-ancestry fine-mapping": s1_data.bim

```
19	chr19:18482743:T:C	0	18482743	C	T
19	chr19:18482916:C:T	0	18482916	T	C
19	chr19:18483904:C:G	0	18483904	G	C
19	chr19:18484026:G:A	0	18484026	A	G
19	chr19:18484279:C:T	0	18484279	T	C
19	chr19:18487403:T:C	0	18487403	C	T
19	chr19:18489246:G:A	0	18489246	A	G
19	chr19:18489372:G:A	0	18489372	A	G
19	chr19:18489645:G:A	0	18489645	A	G
19	chr19:18490361:G:C	0	18490361	C	G
19	chr19:18493270:C:T	0	18493270	T	C
19	chr19:18493275:C:G	0	18493275	G	C
19	chr19:18494132:T:C	0	18494132	C	T
19	chr19:18495456:A:G	0	18495456	G	A
19	chr19:18495662:G:A	0	18495662	A	G
19	chr19:18495712:C:A	0	18495712	A	C
19	chr19:18495846:G:A	0	18495846	A	G
19	chr19:18496970:C:T	0	18496970	T	C
19	chr19:18497337:A:G	0	18497337	G	A
19	chr19:18497409:G:A	0	18497409	A	G
19	chr19:18497473:C:T	0	18497473	T	C
19	chr19:18497708:C:A	0	18497708	A	C
19	chr19:18497769:G:A	0	18497769	A	G
19	chr19:18498280:T:C	0	18498280	C	T
19	chr19:18501011:C:A	0	18501011	A	C
19	chr19:18501447:G:A	0	18501447	A	G
19	chr19:18501938:G:A	0	18501938	A	G
19	chr19:18501948:G:A	0	18501948	A	G
19	chr19:18503613:A:G	0	18503613	G	A
19	chr19:18504125:T:C	0	18504125	C	T
19	chr19:18504460:C:G	0	18504460	G	C
19	chr19:18504852:G:T	0	18504852	T	G
19	chr19:18505589:T:C	0	18505589	C	T
19	chr19:18505714:G:A	0	18505714	A	G
19	chr19:18506341:G:T	0	18506341	T	G
19	chr19:18507415:C:T	0	18507415	T	C
19	chr19:18507770:C:T	0	18507770	T	C
19	chr19:18508057:G:A	0	18508057	A	G
19	chr19:18508927:C:T	0	18508927	T	C
19	chr19:18510612:G:A	0	18510612	A	G
19	chr19:18510860:A:G	0	18510860	G	A
19	chr19:18511383:T:C	0	18511383	C	T
19	chr19:18511633:C:T	0	18511633	T	C
19	chr19:18511889:A:G	0	18511889	G	A
19	chr19:18512322:G:A	0	18512322	A	G
19	chr19:18512388:G:A	0	18512388	A	G
19	chr19:18513523:A:G	0	18513523	G	A
19	chr19:18513669:C:T	0	18513669	T	C
19	chr19:18514154:G:A	0	18514154	A	G
19	chr19:18514341:A:G	0	18514341	G	A
19	chr19:18514500:T:C	0	18514500	C	T
19	chr19:18515922:C:G	0	18515922	G	C
19	chr19:18516257:T:C	0	18516257	C	T
19	chr19:18517143:A:G	0	18517143	G	A
19	chr19:18517395:T:C	0	18517395	C	T
19	chr19:18518137:A:G	0	18518137	G	A
19	chr19:18518302:T:C	0	18518302	C	T
19	chr19:18518603:C:T	0	18518603	T	C
19	chr19:18518787:T:C	0	18518787	C	T
19	chr19:18519020:T:C	0	18519020	C	T
19	chr19:18520522:C:A	0	18520522	A	C
19	chr19:18521415:T:C	0	18521415	C	T
19	chr19:18522945:T:C	0	18522945	C	T
19	chr19:18523954:C:T	0	18523954	T	C
19	chr19:18524579:G:A	0	18524579	A	G
19	chr19:18525110:G:A	0	18525110	A	G
19	chr19:18525165:A:G	0	18525165	G	A
19	chr19:18525370:A:G	0	18525370	G	A
19	chr19:18526800:C:T	0	18526800	T	C
19	chr19:18526808:C:G	0	18526808	G	C
19	chr19:18527595:C:A	0	18527595	A	C
19	chr19:18527898:G:A	0	18527898	A	G
19	chr19:18528419:A:G	0	18528419	G	A
19	chr19:18529550:A:G	0	18529550	G	A
19	chr19:18529657:T:C	0	18529657	C	T
19	chr19:18529763:G:A	0	18529763	A	G
19	chr19:18530772:C:T	0	18530772	T	C
19	chr19:18531638:A:T	0	18531638	T	A
19	chr19:18533744:T:C	0	18533744	C	T
19	chr19:18534106:C:T	0	18534106	T	C
19	chr19:18534576:TG:T	0	18534576	T	TG
19	chr19:18536223:C:T	0	18536223	T	C
19	chr19:18538886:T:C	0	18538886	C	T
19	chr19:18539521:G:A	0	18539521	A	G
19	chr19:18539882:C:T	0	18539882	T	C
19	chr19:18540306:T:G	0	18540306	G	T
19	chr19:18540973:C:T	0	18540973	T	C
19	chr19:18541711:G:A	0	18541711	A	G
19	chr19:18542034:A:G	0	18542034	G	A
19	chr19:18543175:C:T	0	18543175	T	C
19	chr19:18543777:G:T	0	18543777	T	G
19	chr19:18545791:G:A	0	18545791	A	G
19	chr19:18549314:G:T	0	18549314	T	G
19	chr19:18549689:G:A	0	18549689	A	G
19	chr19:18549756:T:C	0	18549756	C	T
19	chr19:18549764:G:A	0	18549764	A	G
19	chr19:18550018:G:A	0	18550018	A	G
19	chr19:18551328:TG:T	0	18551328	T	TG
19	chr19:18552689:G:A	0	18552689	A	G
19	chr19:18553827:C:A	0	18553827	A	C
19	chr19:18554630:G:T	0	18554630	T	G
19	chr19:18556462:A:C	0	18556462	C	A
19	chr19:18556471:A:C	0	18556471	C	A
19	chr19:18557696:T:C	0	18557696	C	T
19	chr19:18557829:C:G	0	18557829	G	C
19	chr19:18560245:C:T	0	18560245	T	C
19	chr19:18560927:G:A	0	18560927	A	G
19	chr19:18560930:C:T	0	18560930	T	C
19	chr19:18561630:TG:T	0	18561630	T	TG
19	chr19:18563247:T:C	0	18563247	C	T
19	chr19:18563385:C:T	0	18563385	T	C
19	chr19:18563797:C:T	0	18563797	T	C
19	chr19:18564165:A:G	0	18564165	G	A
19	chr19:18564554:C:T	0	18564554	T	C
19	chr19:18565430:C:T	0	18565430	T	C
19	chr19:18565441:T:C	0	18565441	C	T
19	chr19:18566247:A:G	0	18566247	G	A
19	chr19:18566257:C:T	0	18566257	T	C
19	chr19:18566404:C:T	0	18566404	T	C
19	chr19:18568160:A:G	0	18568160	G	A
19	chr19:18568345:C:T	0	18568345	T	C
19	chr19:18568541:C:T	0	18568541	T	C
19	chr19:18569056:C:T	0	18569056	T	C
19	chr19:18570661:G:A	0	18570661	A	G
19	chr19:18570725:T:C	0	18570725	C	T
19	chr19:18571532:C:T	0	18571532	T	C
19	chr19:18572535:A:G	0	18572535	G	A
19	chr19:18573753:C:T	0	18573753	T	C
19	chr19:18573988:TAA:T	0	18573988	T	TAA
19	chr19:18575154:G:T	0	18575154	T	G
19	chr19:18575471:A:G	0	18575471	G	A
19	chr19:18575777:T:C	0	18575777	C	T
19	chr19:18576000:C:T	0	18576000	T	C
19	chr19:18576365:T:C	0	18576365	C	T
19	chr19:18578175:C:T	0	18578175	T	C
19	chr19:18579020:T:C	0	18579020	C	T
19	chr19:18579094:T:C	0	18579094	C	T
19	chr19:18580475:A:G	0	18580475	G	A
19	chr19:18581056:C:A	0	18581056	A	C
19	chr19:18581132:A:G	0	18581132	G	A
19	chr19:18581856:A:G	0	18581856	G	A
19	chr19:18582956:C:T	0	18582956	T	C
19	chr19:18583091:C:G	0	18583091	G	C
19	chr19:18583100:C:T	0	18583100	T	C
19	chr19:18583233:T:C	0	18583233	C	T
19	chr19:18583623:G:A	0	18583623	A	G
19	chr19:18585245:G:A	0	18585245	A	G
19	chr19:18585710:T:A	0	18585710	A	T
19	chr19:18586968:A:T	0	18586968	T	A
19	chr19:18587209:T:C	0	18587209	C	T
19	chr19:18587355:C:T	0	18587355	T	C
19	chr19:18587411:T:C	0	18587411	C	T
19	chr19:18587809:G:C	0	18587809	C	G
19	chr19:18588347:C:T	0	18588347	T	C
19	chr19:18588679:T:C	0	18588679	C	T
19	chr19:18589180:T:C	0	18589180	C	T
19	chr19:18589237:A:G	0	18589237	G	A
19	chr19:18589773:T:C	0	18589773	C	T
19	chr19:18590056:TC:T	0	18590056	T	TC
19	chr19:18590689:C:T	0	18590689	T	C
19	chr19:18591687:T:C	0	18591687	C	T
19	chr19:18591691:G:A	0	18591691	A	G
19	chr19:18591864:G:A	0	18591864	A	G
19	chr19:18592267:T:C	0	18592267	C	T
19	chr19:18592693:T:C	0	18592693	C	T
19	chr19:18592732:C:T	0	18592732	T	C
19	chr19:18592963:C:T	0	18592963	T	C
19	chr19:18593718:C:T	0	18593718	T	C
19	chr19:18597068:A:C	0	18597068	C	A
19	chr19:18597163:T:C	0	18597163	C	T
19	chr19:18598365:C:T	0	18598365	T	C
19	chr19:18598951:G:A	0	18598951	A	G
19	chr19:18599725:G:A	0	18599725	A	G
19	chr19:18600393:C:G	0	18600393	G	C
19	chr19:18600515:C:T	0	18600515	T	C
19	chr19:18600568:A:G	0	18600568	G	A
19	chr19:18600607:C:T	0	18600607	T	C
19	chr19:18600742:A:G	0	18600742	G	A
19	chr19:18601020:G:A	0	18601020	A	G
19	chr19:18601299:G:A	0	18601299	A	G
19	chr19:18602674:G:A	0	18602674	A	G
19	chr19:18604272:C:G	0	18604272	G	C
19	chr19:18604344:G:A	0	18604344	A	G
19	chr19:18604353:G:A	0	18604353	A	G
19	chr19:18604591:T:A	0	18604591	A	T
19	chr19:18604592:C:A	0	18604592	A	C
19	chr19:18604999:C:T	0	18604999	T	C
19	chr19:18605208:T:A	0	18605208	A	T
19	chr19:18605396:A:G	0	18605396	G	A
19	chr19:18606454:C:T	0	18606454	T	C
19	chr19:18607022:G:A	0	18607022	A	G
19	chr19:18607901:C:T	0	18607901	T	C
19	chr19:18608036:C:T	0	18608036	T	C
19	chr19:18608199:C:T	0	18608199	T	C
19	chr19:18608621:TC:T	0	18608621	T	TC
19	chr19:18608920:T:C	0	18608920	C	T
19	chr19:18609091:CCTCCTCTTCTTCCCT:C	0	18609091	C	CCTCCTCTTCTTCCCT
19	chr19:18610171:T:C	0	18610171	C	T
19	chr19:18610504:G:A	0	18610504	A	G
19	chr19:18610641:G:A	0	18610641	A	G
19	chr19:18610682:G:A	0	18610682	A	G
19	chr19:18610980:C:G	0	18610980	G	C
19	chr19:18611998:G:T	0	18611998	T	G
19	chr19:18612515:T:C	0	18612515	C	T
19	chr19:18613347:G:A	0	18613347	A	G
19	chr19:18613505:C:A	0	18613505	A	C
19	chr19:18613556:C:A	0	18613556	A	C
19	chr19:18613744:C:T	0	18613744	T	C
19	chr19:18614678:G:A	0	18614678	A	G
19	chr19:18615017:C:G	0	18615017	G	C
19	chr19:18615025:T:C	0	18615025	C	T
19	chr19:18615375:C:T	0	18615375	T	C
19	chr19:18615666:G:C	0	18615666	C	G
19	chr19:18616046:T:C	0	18616046	C	T
19	chr19:18616479:A:G	0	18616479	G	A
19	chr19:18617768:G:C	0	18617768	C	G
19	chr19:18618842:G:A	0	18618842	A	G
19	chr19:18619701:G:A	0	18619701	A	G
19	chr19:18619885:G:A	0	18619885	A	G
19	chr19:18620033:G:A	0	18620033	A	G
19	chr19:18621424:T:C	0	18621424	C	T
19	chr19:18621515:T:C	0	18621515	C	T
19	chr19:18621947:T:C	0	18621947	C	T
19	chr19:18623069:T:C	0	18623069	C	T
19	chr19:18623237:C:T	0	18623237	T	C
19	chr19:18624018:A:G	0	18624018	G	A
19	chr19:18624954:C:T	0	18624954	T	C
19	chr19:18626089:T:A	0	18626089	A	T
19	chr19:18626276:A:G	0	18626276	G	A
19	chr19:18626329:T:C	0	18626329	C	T
19	chr19:18626753:C:T	0	18626753	T	C
19	chr19:18627436:T:C	0	18627436	C	T
19	chr19:18627511:C:T	0	18627511	T	C
19	chr19:18628687:C:T	0	18628687	T	C
19	chr19:18628967:T:C	0	18628967	C	T
19	chr19:18629543:G:A	0	18629543	A	G
19	chr19:18629551:G:A	0	18629551	A	G
19	chr19:18630056:A:G	0	18630056	G	A
19	chr19:18630798:T:C	0	18630798	C	T
19	chr19:18630836:C:T	0	18630836	T	C
19	chr19:18631282:C:T	0	18631282	T	C
19	chr19:18631428:G:A	0	18631428	A	G
19	chr19:18632020:G:A	0	18632020	A	G
19	chr19:18632883:C:T	0	18632883	T	C
19	chr19:18633059:C:T	0	18633059	T	C
19	chr19:18633152:A:G	0	18633152	G	A
19	chr19:18633478:T:C	0	18633478	C	T
19	chr19:18633494:G:A	0	18633494	A	G
19	chr19:18634265:A:G	0	18634265	G	A
19	chr19:18634712:C:G	0	18634712	G	C
19	chr19:18635292:C:T	0	18635292	T	C
19	chr19:18635438:C:T	0	18635438	T	C
19	chr19:18635627:G:A	0	18635627	A	G
19	chr19:18635712:G:A	0	18635712	A	G
19	chr19:18635766:G:A	0	18635766	A	G
19	chr19:18635783:T:A	0	18635783	A	T
19	chr19:18636795:G:T	0	18636795	T	G
19	chr19:18636886:C:T	0	18636886	T	C
19	chr19:18637625:G:C	0	18637625	C	G
19	chr19:18638275:G:A	0	18638275	A	G
19	chr19:18638544:G:A	0	18638544	A	G
19	chr19:18638602:C:G	0	18638602	G	C
19	chr19:18639106:T:C	0	18639106	C	T
19	chr19:18639632:A:G	0	18639632	G	A
19	chr19:18639870:C:T	0	18639870	T	C
19	chr19:18640399:A:G	0	18640399	G	A
19	chr19:18641143:G:A	0	18641143	A	G
19	chr19:18641573:G:A	0	18641573	A	G
19	chr19:18641651:T:G	0	18641651	G	T
19	chr19:18642525:T:C	0	18642525	C	T
19	chr19:18643617:T:G	0	18643617	G	T
19	chr19:18643727:C:T	0	18643727	T	C
19	chr19:18644996:A:G	0	18644996	G	A
19	chr19:18645481:C:G	0	18645481	G	C
19	chr19:18645484:G:A	0	18645484	A	G
19	chr19:18646498:G:C	0	18646498	C	G
19	chr19:18647445:C:T	0	18647445	T	C
19	chr19:18647764:G:C	0	18647764	C	G
19	chr19:18648239:G:A	0	18648239	A	G
19	chr19:18648469:T:C	0	18648469	C	T
19	chr19:18648901:A:T	0	18648901	T	A
19	chr19:18648969:G:C	0	18648969	C	G
19	chr19:18649757:G:A	0	18649757	A	G
19	chr19:18649997:T:C	0	18649997	C	T
19	chr19:18650403:C:T	0	18650403	T	C
19	chr19:18650406:C:T	0	18650406	T	C
19	chr19:18650466:G:A	0	18650466	A	G
19	chr19:18651183:T:C	0	18651183	C	T
19	chr19:18652055:G:A	0	18652055	A	G
19	chr19:18652072:T:C	0	18652072	C	T
19	chr19:18652418:C:T	0	18652418	T	C
19	chr19:18652786:T:C	0	18652786	C	T
19	chr19:18653217:G:A	0	18653217	A	G
19	chr19:18655392:G:C	0	18655392	C	G
19	chr19:18656179:G:A	0	18656179	A	G
19	chr19:18656336:C:T	0	18656336	T	C
19	chr19:18656432:T:TGGG	0	18656432	TGGG	T
19	chr19:18656667:G:A	0	18656667	A	G
19	chr19:18656784:A:G	0	18656784	G	A
19	chr19:18657899:G:A	0	18657899	A	G
19	chr19:18660137:A:G	0	18660137	G	A
19	chr19:18661756:C:T	0	18661756	T	C
19	chr19:18661763:G:A	0	18661763	A	G
19	chr19:18661931:G:T	0	18661931	T	G
19	chr19:18661942:C:T	0	18661942	T	C
19	chr19:18661991:C:G	0	18661991	G	C
19	chr19:18662081:A:G	0	18662081	G	A
19	chr19:18663172:C:T	0	18663172	T	C
19	chr19:18664000:G:A	0	18664000	A	G
19	chr19:18664050:A:G	0	18664050	G	A
19	chr19:18665898:C:T	0	18665898	T	C
19	chr19:18665936:C:T	0	18665936	T	C
19	chr19:18666857:T:C	0	18666857	C	T
19	chr19:18667314:C:T	0	18667314	T	C
19	chr19:18669959:T:C	0	18669959	C	T
19	chr19:18670107:G:A	0	18670107	A	G
19	chr19:18670146:G:A	0	18670146	A	G
19	chr19:18671103:T:C	0	18671103	C	T
19	chr19:18671217:G:A	0	18671217	A	G
19	chr19:18671237:T:C	0	18671237	C	T
19	chr19:18671387:C:T	0	18671387	T	C
19	chr19:18671567:A:G	0	18671567	G	A
19	chr19:18671876:G:A	0	18671876	A	G
19	chr19:18672532:C:T	0	18672532	T	C
19	chr19:18672580:C:T	0	18672580	T	C
19	chr19:18672616:C:T	0	18672616	T	C
19	chr19:18672975:A:G	0	18672975	G	A
19	chr19:18675470:C:T	0	18675470	T	C
19	chr19:18675974:A:G	0	18675974	G	A
19	chr19:18676050:G:C	0	18676050	C	G
19	chr19:18676562:A:G	0	18676562	G	A
19	chr19:18677168:T:C	0	18677168	C	T
19	chr19:18677171:G:A	0	18677171	A	G
19	chr19:18677201:G:A	0	18677201	A	G
19	chr19:18677398:A:G	0	18677398	G	A
19	chr19:18678401:C:G	0	18678401	G	C
19	chr19:18678782:C:T	0	18678782	T	C
19	chr19:18680908:T:A	0	18680908	A	T
19	chr19:18684678:CT:C	0	18684678	C	CT
19	chr19:18684768:T:G	0	18684768	G	T
19	chr19:18685845:G:A	0	18685845	A	G
19	chr19:18688225:G:A	0	18688225	A	G
19	chr19:18688578:G:A	0	18688578	A	G
19	chr19:18689783:A:C	0	18689783	C	A
19	chr19:18690049:G:A	0	18690049	A	G
19	chr19:18691003:A:G	0	18691003	G	A
19	chr19:18691259:T:C	0	18691259	C	T
19	chr19:18691942:G:A	0	18691942	A	G
19	chr19:18691960:G:A	0	18691960	A	G
19	chr19:18692073:C:A	0	18692073	A	C
19	chr19:18692362:T:G	0	18692362	G	T
19	chr19:18692590:A:C	0	18692590	C	A
19	chr19:18693187:G:A	0	18693187	A	G
19	chr19:18694898:T:G	0	18694898	G	T
19	chr19:18695492:G:A	0	18695492	A	G
19	chr19:18695821:C:T	0	18695821	T	C
19	chr19:18695858:T:C	0	18695858	C	T
19	chr19:18698144:C:T	0	18698144	T	C
19	chr19:18698901:G:A	0	18698901	A	G
19	chr19:18699985:A:T	0	18699985	T	A
19	chr19:18700066:G:A	0	18700066	A	G
19	chr19:18700238:C:T	0	18700238	T	C
19	chr19:18700302:T:C	0	18700302	C	T
19	chr19:18700930:C:T	0	18700930	T	C
19	chr19:18701156:A:G	0	18701156	G	A
19	chr19:18701662:A:G	0	18701662	G	A
19	chr19:18701806:C:T	0	18701806	T	C
19	chr19:18701946:G:A	0	18701946	A	G
19	chr19:18702435:A:G	0	18702435	G	A
19	chr19:18702977:C:T	0	18702977	T	C
19	chr19:18703240:A:G	0	18703240	G	A
19	chr19:18703520:A:G	0	18703520	G	A
19	chr19:18704167:C:T	0	18704167	T	C
19	chr19:18704435:G:C	0	18704435	C	G
19	chr19:18706832:T:G	0	18706832	G	T
19	chr19:18707525:A:G	0	18707525	G	A
19	chr19:18707717:G:A	0	18707717	A	G
19	chr19:18708250:T:A	0	18708250	A	T
19	chr19:18709066:A:G	0	18709066	G	A
19	chr19:18709174:C:T	0	18709174	T	C
19	chr19:18709515:G:C	0	18709515	C	G
19	chr19:18710214:T:C	0	18710214	C	T
19	chr19:18710960:C:T	0	18710960	T	C
19	chr19:18711141:C:A	0	18711141	A	C
19	chr19:18711221:T:C	0	18711221	C	T
19	chr19:18712221:G:C	0	18712221	C	G
19	chr19:18712239:C:T	0	18712239	T	C
19	chr19:18713899:T:C	0	18713899	C	T
19	chr19:18714060:A:G	0	18714060	G	A
19	chr19:18714910:C:A	0	18714910	A	C
19	chr19:18715242:A:G	0	18715242	G	A
19	chr19:18715849:G:C	0	18715849	C	G
19	chr19:18716165:C:T	0	18716165	T	C
19	chr19:18716643:G:A	0	18716643	A	G
19	chr19:18717736:G:A	0	18717736	A	G
19	chr19:18717985:A:G	0	18717985	G	A
19	chr19:18718719:C:T	0	18718719	T	C
19	chr19:18718923:G:A	0	18718923	A	G
19	chr19:18719119:T:A	0	18719119	A	T
19	chr19:18719167:T:G	0	18719167	G	T
19	chr19:18719894:A:G	0	18719894	G	A
19	chr19:18721731:G:A	0	18721731	A	G
19	chr19:18722127:T:C	0	18722127	C	T
19	chr19:18722140:C:T	0	18722140	T	C
19	chr19:18722394:T:C	0	18722394	C	T
19	chr19:18723314:C:T	0	18723314	T	C
19	chr19:18724305:G:A	0	18724305	A	G
19	chr19:18724528:G:A	0	18724528	A	G
19	chr19:18725090:A:T	0	18725090	T	A
19	chr19:18725931:G:A	0	18725931	A	G
19	chr19:18727013:G:A	0	18727013	A	G
19	chr19:18727183:A:G	0	18727183	G	A
19	chr19:18727248:TCAAA:T	0	18727248	T	TCAAA
19	chr19:18728916:G:C	0	18728916	C	G
19	chr19:18729514:T:G	0	18729514	G	T
19	chr19:18729648:A:G	0	18729648	G	A
19	chr19:18729859:C:T	0	18729859	T	C
19	chr19:18731697:G:A	0	18731697	A	G
19	chr19:18732812:C:T	0	18732812	T	C
19	chr19:18732942:T:C	0	18732942	C	T
19	chr19:18733366:C:T	0	18733366	T	C
19	chr19:18733554:G:A	0	18733554	A	G
19	chr19:18734373:A:T	0	18734373	T	A
19	chr19:18734590:G:T	0	18734590	T	G
19	chr19:18734733:G:A	0	18734733	A	G
19	chr19:18734975:T:C	0	18734975	C	T
19	chr19:18735295:G:A	0	18735295	A	G
19	chr19:18736055:T:C	0	18736055	C	T
19	chr19:18736548:C:T	0	18736548	T	C
19	chr19:18736746:A:G	0	18736746	G	A
19	chr19:18736927:T:C	0	18736927	C	T
19	chr19:18737029:T:C	0	18737029	C	T
19	chr19:18737111:G:A	0	18737111	A	G
19	chr19:18737477:T:G	0	18737477	G	T
19	chr19:18738019:G:A	0	18738019	A	G
19	chr19:18738402:A:G	0	18738402	G	A
19	chr19:18738658:T:C	0	18738658	C	T
19	chr19:18738763:A:G	0	18738763	G	A
19	chr19:18739377:G:C	0	18739377	C	G
19	chr19:18739535:C:G	0	18739535	G	C
19	chr19:18739898:A:T	0	18739898	T	A
19	chr19:18741824:G:A	0	18741824	A	G
19	chr19:18742037:A:G	0	18742037	G	A
19	chr19:18743201:G:T	0	18743201	T	G
19	chr19:18743466:C:T	0	18743466	T	C
19	chr19:18748870:A:G	0	18748870	G	A
19	chr19:18748947:G:A	0	18748947	A	G
19	chr19:18750852:T:C	0	18750852	C	T
19	chr19:18751949:A:G	0	18751949	G	A
19	chr19:18756128:G:A	0	18756128	A	G
19	chr19:18756751:C:T	0	18756751	T	C
19	chr19:18762107:A:G	0	18762107	G	A
19	chr19:18762222:A:T	0	18762222	T	A
19	chr19:18762771:C:T	0	18762771	T	C
19	chr19:18763392:T:C	0	18763392	C	T
19	chr19:18763673:G:A	0	18763673	A	G
19	chr19:18765398:C:G	0	18765398	G	C
19	chr19:18765448:G:A	0	18765448	A	G
19	chr19:18765499:A:G	0	18765499	G	A
19	chr19:18766269:T:TG	0	18766269	TG	T
19	chr19:18766339:A:G	0	18766339	G	A
19	chr19:18766383:C:A	0	18766383	A	C
19	chr19:18767495:G:A	0	18767495	A	G
19	chr19:18770213:T:C	0	18770213	C	T
19	chr19:18771171:C:T	0	18771171	T	C
19	chr19:18772783:C:T	0	18772783	T	C
19	chr19:18772973:G:A	0	18772973	A	G
19	chr19:18773028:T:C	0	18773028	C	T
19	chr19:18774028:T:A	0	18774028	A	T
19	chr19:18775557:A:C	0	18775557	C	A
19	chr19:18775621:T:C	0	18775621	C	T
19	chr19:18775953:T:C	0	18775953	C	T
19	chr19:18776867:T:C	0	18776867	C	T
19	chr19:18777340:C:T	0	18777340	T	C
19	chr19:18778892:C:T	0	18778892	T	C
19	chr19:18781414:T:C	0	18781414	C	T
19	chr19:18781918:C:A	0	18781918	A	C
19	chr19:18782308:G:A	0	18782308	A	G
19	chr19:18783680:A:G	0	18783680	G	A
19	chr19:18784093:G:A	0	18784093	A	G
19	chr19:18784408:G:A	0	18784408	A	G
19	chr19:18784560:G:A	0	18784560	A	G
19	chr19:18785055:C:T	0	18785055	T	C
19	chr19:18785277:C:G	0	18785277	G	C
19	chr19:18790809:C:G	0	18790809	G	C
19	chr19:18791783:T:G	0	18791783	G	T
19	chr19:18792686:C:G	0	18792686	G	C
19	chr19:18792999:A:T	0	18792999	T	A
19	chr19:18794670:A:T	0	18794670	T	A
19	chr19:18795725:T:C	0	18795725	C	T
19	chr19:18797627:A:T	0	18797627	T	A
19	chr19:18797977:T:C	0	18797977	C	T
19	chr19:18799872:T:C	0	18799872	C	T
19	chr19:18800342:T:A	0	18800342	A	T
19	chr19:18800572:C:T	0	18800572	T	C
19	chr19:18801779:A:G	0	18801779	G	A
19	chr19:18803516:A:G	0	18803516	G	A
19	chr19:18803805:G:A	0	18803805	A	G
19	chr19:18803893:G:A	0	18803893	A	G
19	chr19:18804558:T:A	0	18804558	A	T
19	chr19:18805004:T:C	0	18805004	C	T
19	chr19:18805179:A:G	0	18805179	G	A
19	chr19:18805486:A:G	0	18805486	G	A
19	chr19:18806543:G:A	0	18806543	A	G
19	chr19:18806950:A:C	0	18806950	C	A
19	chr19:18807339:A:T	0	18807339	T	A
19	chr19:18807571:C:T	0	18807571	T	C
19	chr19:18807710:A:T	0	18807710	T	A
19	chr19:18808502:T:C	0	18808502	C	T
19	chr19:18809435:C:A	0	18809435	A	C
19	chr19:18809783:T:C	0	18809783	C	T
19	chr19:18809908:G:A	0	18809908	A	G
19	chr19:18810211:C:G	0	18810211	G	C
19	chr19:18810402:CCAA:C	0	18810402	C	CCAA
19	chr19:18810525:C:T	0	18810525	T	C
19	chr19:18810580:CT:C	0	18810580	C	CT
19	chr19:18810623:G:A	0	18810623	A	G
19	chr19:18811635:C:T	0	18811635	T	C
19	chr19:18812193:G:A	0	18812193	A	G
19	chr19:18813042:C:T	0	18813042	T	C
19	chr19:18813579:AC:A	0	18813579	A	AC
19	chr19:18814567:C:T	0	18814567	T	C
19	chr19:18814620:A:AT	0	18814620	AT	A
19	chr19:18815185:C:T	0	18815185	T	C
19	chr19:18815276:G:A	0	18815276	A	G
19	chr19:18815877:C:T	0	18815877	T	C
19	chr19:18815896:G:A	0	18815896	A	G
19	chr19:18816027:A:G	0	18816027	G	A
19	chr19:18816348:T:C	0	18816348	C	T
19	chr19:18817671:C:T	0	18817671	T	C
19	chr19:18817826:G:T	0	18817826	T	G
19	chr19:18817862:T:C	0	18817862	C	T
19	chr19:18818004:G:A	0	18818004	A	G
19	chr19:18818220:A:G	0	18818220	G	A
19	chr19:18818357:C:T	0	18818357	T	C
19	chr19:18818752:G:A	0	18818752	A	G
19	chr19:18818970:G:A	0	18818970	A	G
19	chr19:18819949:T:C	0	18819949	C	T
19	chr19:18820829:A:G	0	18820829	G	A
19	chr19:18820896:G:T	0	18820896	T	G
19	chr19:18821373:A:G	0	18821373	G	A
19	chr19:18821555:G:A	0	18821555	A	G
19	chr19:18821805:C:A	0	18821805	A	C
19	chr19:18822338:C:G	0	18822338	G	C
19	chr19:18822650:G:A	0	18822650	A	G
19	chr19:18823022:A:T	0	18823022	T	A
19	chr19:18823118:G:C	0	18823118	C	G
19	chr19:18823799:G:C	0	18823799	C	G
19	chr19:18823992:C:T	0	18823992	T	C
19	chr19:18824282:C:T	0	18824282	T	C
19	chr19:18824412:G:A	0	18824412	A	G
19	chr19:18824464:C:T	0	18824464	T	C
19	chr19:18824793:C:T	0	18824793	T	C
19	chr19:18825237:T:C	0	18825237	C	T
19	chr19:18825265:A:G	0	18825265	G	A
19	chr19:18826968:A:G	0	18826968	G	A
19	chr19:18827511:G:A	0	18827511	A	G
19	chr19:18828602:T:C	0	18828602	C	T
19	chr19:18829145:T:C	0	18829145	C	T
19	chr19:18829737:A:G	0	18829737	G	A
19	chr19:18829888:T:C	0	18829888	C	T
19	chr19:18832940:C:T	0	18832940	T	C
19	chr19:18833216:A:G	0	18833216	G	A
19	chr19:18835313:C:T	0	18835313	T	C
19	chr19:18836587:C:T	0	18836587	T	C
19	chr19:18837644:G:C	0	18837644	C	G
19	chr19:18838420:A:T	0	18838420	T	A
19	chr19:18838764:T:C	0	18838764	C	T
19	chr19:18839836:A:G	0	18839836	G	A
19	chr19:18841717:A:T	0	18841717	T	A
19	chr19:18845890:G:A	0	18845890	A	G
19	chr19:18848287:G:A	0	18848287	A	G
19	chr19:18848639:C:T	0	18848639	T	C
19	chr19:18851252:G:A	0	18851252	A	G
19	chr19:18853633:C:T	0	18853633	T	C
19	chr19:18853701:G:A	0	18853701	A	G
19	chr19:18854146:G:T	0	18854146	T	G
19	chr19:18856912:C:T	0	18856912	T	C
19	chr19:18857849:T:C	0	18857849	C	T
19	chr19:18858008:A:G	0	18858008	G	A
19	chr19:18858780:C:T	0	18858780	T	C
19	chr19:18859548:G:A	0	18859548	A	G
19	chr19:18859923:A:G	0	18859923	G	A
19	chr19:18859971:C:T	0	18859971	T	C
19	chr19:18860513:T:C	0	18860513	C	T
19	chr19:18860665:C:T	0	18860665	T	C
19	chr19:18861071:G:A	0	18861071	A	G
19	chr19:18861199:A:G	0	18861199	G	A
19	chr19:18861782:T:C	0	18861782	C	T
19	chr19:18863250:G:C	0	18863250	C	G
19	chr19:18863391:A:G	0	18863391	G	A
19	chr19:18866179:G:A	0	18866179	A	G
19	chr19:18867441:C:T	0	18867441	T	C
19	chr19:18868515:A:C	0	18868515	C	A
19	chr19:18869363:G:A	0	18869363	A	G
19	chr19:18869781:T:A	0	18869781	A	T
19	chr19:18873801:A:G	0	18873801	G	A
19	chr19:18874034:G:A	0	18874034	A	G
19	chr19:18874288:T:C	0	18874288	C	T
19	chr19:18876066:C:T	0	18876066	T	C
19	chr19:18876161:T:C	0	18876161	C	T
19	chr19:18877409:C:T	0	18877409	T	C
19	chr19:18877857:T:C	0	18877857	C	T
19	chr19:18877890:T:C	0	18877890	C	T
19	chr19:18878461:A:G	0	18878461	G	A
19	chr19:18878511:T:C	0	18878511	C	T
19	chr19:18880803:T:C	0	18880803	C	T
19	chr19:18881710:C:A	0	18881710	A	C
19	chr19:18884392:C:T	0	18884392	T	C
19	chr19:18885233:T:C	0	18885233	C	T
19	chr19:18885241:C:A	0	18885241	A	C
19	chr19:18885425:G:A	0	18885425	A	G
19	chr19:18886298:C:T	0	18886298	T	C
19	chr19:18886377:G:A	0	18886377	A	G
19	chr19:18886514:C:T	0	18886514	T	C
19	chr19:18887190:G:A	0	18887190	A	G
19	chr19:18887675:C:T	0	18887675	T	C
19	chr19:18888035:C:A	0	18888035	A	C
19	chr19:18888047:C:T	0	18888047	T	C
19	chr19:18888893:T:C	0	18888893	C	T
19	chr19:18889343:C:T	0	18889343	T	C
19	chr19:18890504:G:C	0	18890504	C	G
19	chr19:18892042:C:T	0	18892042	T	C
19	chr19:18892400:A:G	0	18892400	G	A
19	chr19:18892410:T:C	0	18892410	C	T
19	chr19:18892442:G:A	0	18892442	A	G
19	chr19:18892904:C:T	0	18892904	T	C
19	chr19:18894573:G:A	0	18894573	A	G
19	chr19:18895646:A:G	0	18895646	G	A
19	chr19:18895839:A:G	0	18895839	G	A
19	chr19:18895857:G:C	0	18895857	C	G
19	chr19:18896992:C:T	0	18896992	T	C
19	chr19:18898661:T:C	0	18898661	C	T
19	chr19:18900124:GC:G	0	18900124	G	GC
19	chr19:18900435:T:C	0	18900435	C	T
19	chr19:18901056:T:C	0	18901056	C	T
19	chr19:18901549:G:A	0	18901549	A	G
19	chr19:18904000:T:C	0	18904000	C	T
19	chr19:18904682:C:T	0	18904682	T	C
19	chr19:18905299:A:G	0	18905299	G	A
19	chr19:18905641:G:A	0	18905641	A	G
19	chr19:18905939:G:A	0	18905939	A	G
19	chr19:18905976:G:A	0	18905976	A	G
19	chr19:18906169:G:A	0	18906169	A	G
19	chr19:18906763:T:C	0	18906763	C	T
19	chr19:18907053:G:A	0	18907053	A	G
19	chr19:18907502:A:C	0	18907502	C	A
19	chr19:18907805:C:T	0	18907805	T	C
19	chr19:18908025:G:C	0	18908025	C	G
19	chr19:18908057:A:G	0	18908057	G	A
19	chr19:18908153:C:T	0	18908153	T	C
19	chr19:18908991:G:A	0	18908991	A	G
19	chr19:18909647:T:C	0	18909647	C	T
19	chr19:18910201:C:T	0	18910201	T	C
19	chr19:18910645:T:C	0	18910645	C	T
19	chr19:18911198:C:A	0	18911198	A	C
19	chr19:18911236:G:A	0	18911236	A	G
19	chr19:18911395:T:C	0	18911395	C	T
19	chr19:18911709:G:A	0	18911709	A	G
19	chr19:18912764:A:G	0	18912764	G	A
19	chr19:18913611:A:G	0	18913611	G	A
19	chr19:18916042:A:G	0	18916042	G	A
19	chr19:18919311:G:C	0	18919311	C	G
19	chr19:18919880:C:G	0	18919880	G	C
19	chr19:18921415:G:T	0	18921415	T	G
19	chr19:18922280:G:A	0	18922280	A	G
19	chr19:18922578:G:A	0	18922578	A	G
19	chr19:18923749:G:A	0	18923749	A	G
19	chr19:18924137:G:A	0	18924137	A	G
19	chr19:18924350:CT:C	0	18924350	C	CT
19	chr19:18924545:G:T	0	18924545	T	G
19	chr19:18924546:C:T	0	18924546	T	C
19	chr19:18924619:G:T	0	18924619	T	G
19	chr19:18925301:A:G	0	18925301	G	A
19	chr19:18926244:T:C	0	18926244	C	T
19	chr19:18928489:T:C	0	18928489	C	T
19	chr19:18929099:G:A	0	18929099	A	G
19	chr19:18930214:C:T	0	18930214	T	C
19	chr19:18930451:G:A	0	18930451	A	G
19	chr19:18930681:T:C	0	18930681	C	T
19	chr19:18930743:C:T	0	18930743	T	C
19	chr19:18931799:C:T	0	18931799	T	C
19	chr19:18936039:T:C	0	18936039	C	T
19	chr19:18936977:T:G	0	18936977	G	T
19	chr19:18938092:T:C	0	18938092	C	T
19	chr19:18938124:G:A	0	18938124	A	G
19	chr19:18938385:G:A	0	18938385	A	G
19	chr19:18938389:G:A	0	18938389	A	G
19	chr19:18940148:A:G	0	18940148	G	A
19	chr19:18941011:C:T	0	18941011	T	C
19	chr19:18941089:T:C	0	18941089	C	T
19	chr19:18943911:T:C	0	18943911	C	T
19	chr19:18944391:C:T	0	18944391	T	C
19	chr19:18945344:A:G	0	18945344	G	A
19	chr19:18949267:G:A	0	18949267	A	G
19	chr19:18949629:A:G	0	18949629	G	A
19	chr19:18949681:C:T	0	18949681	T	C
19	chr19:18949832:C:T	0	18949832	T	C
19	chr19:18950329:T:C	0	18950329	C	T
19	chr19:18950980:A:T	0	18950980	T	A
19	chr19:18951898:C:A	0	18951898	A	C
19	chr19:18952268:G:A	0	18952268	A	G
19	chr19:18952750:G:A	0	18952750	A	G
19	chr19:18953382:A:G	0	18953382	G	A
19	chr19:18954084:T:G	0	18954084	G	T
19	chr19:18955106:T:C	0	18955106	C	T
19	chr19:18955200:TCCATCCATCTGC:T	0	18955200	T	TCCATCCATCTGC
19	chr19:18955766:G:A	0	18955766	A	G
19	chr19:18955786:C:CAGAT	0	18955786	CAGAT	C
19	chr19:18956125:T:TG	0	18956125	TG	T
19	chr19:18956209:G:A	0	18956209	A	G
19	chr19:18956504:G:A	0	18956504	A	G
19	chr19:18956989:C:T	0	18956989	T	C
19	chr19:18957032:C:T	0	18957032	T	C
19	chr19:18957038:G:A	0	18957038	A	G
19	chr19:18957909:C:T	0	18957909	T	C
19	chr19:18958653:G:A	0	18958653	A	G
19	chr19:18959084:T:A	0	18959084	A	T
19	chr19:18960707:G:C	0	18960707	C	G
19	chr19:18960820:A:G	0	18960820	G	A
19	chr19:18961780:A:AG	0	18961780	AG	A
19	chr19:18962989:T:A	0	18962989	A	T
19	chr19:18964251:T:C	0	18964251	C	T
19	chr19:18964569:G:A	0	18964569	A	G
19	chr19:18964646:T:C	0	18964646	C	T
19	chr19:18964724:G:A	0	18964724	A	G
19	chr19:18965971:G:A	0	18965971	A	G
19	chr19:18967491:A:T	0	18967491	T	A
19	chr19:18967598:G:T	0	18967598	T	G
19	chr19:18967783:T:C	0	18967783	C	T
19	chr19:18968584:T:C	0	18968584	C	T
19	chr19:18970653:G:A	0	18970653	A	G
19	chr19:18971274:C:T	0	18971274	T	C
19	chr19:18971654:A:T	0	18971654	T	A
19	chr19:18971659:G:A	0	18971659	A	G
19	chr19:18971810:C:T	0	18971810	T	C
19	chr19:18972089:C:T	0	18972089	T	C
19	chr19:18972611:G:A	0	18972611	A	G
19	chr19:18973432:G:C	0	18973432	C	G
19	chr19:18973858:G:C	0	18973858	C	G
19	chr19:18973875:C:T	0	18973875	T	C
19	chr19:18974248:T:C	0	18974248	C	T
19	chr19:18975482:C:T	0	18975482	T	C
19	chr19:18975610:C:G	0	18975610	G	C
19	chr19:18976350:C:T	0	18976350	T	C
19	chr19:18976689:G:C	0	18976689	C	G
19	chr19:18977560:T:A	0	18977560	A	T
19	chr19:18980026:C:A	0	18980026	A	C
19	chr19:18980444:A:G	0	18980444	G	A
19	chr19:18981074:AG:A	0	18981074	A	AG
19	chr19:18981101:T:C	0	18981101	C	T
19	chr19:18982571:T:C	0	18982571	C	T
19	chr19:18982810:G:A	0	18982810	A	G
19	chr19:18982812:A:G	0	18982812	G	A
19	chr19:18985154:G:A	0	18985154	A	G
19	chr19:18986025:G:A	0	18986025	A	G
19	chr19:18986388:T:G	0	18986388	G	T
19	chr19:18987307:C:A	0	18987307	A	C
19	chr19:18987705:A:G	0	18987705	G	A
19	chr19:18988084:T:A	0	18988084	A	T
19	chr19:18988095:GGTCA:G	0	18988095	G	GGTCA
19	chr19:18988895:G:T	0	18988895	T	G
19	chr19:18989306:A:C	0	18989306	C	A
19	chr19:18989867:C:G	0	18989867	G	C
19	chr19:18989978:C:A	0	18989978	A	C
19	chr19:18991781:A:T	0	18991781	T	A
19	chr19:18992878:C:T	0	18992878	T	C
19	chr19:18994322:G:A	0	18994322	A	G
19	chr19:18994964:G:A	0	18994964	A	G
19	chr19:18995827:T:C	0	18995827	C	T
19	chr19:18996740:C:T	0	18996740	T	C
19	chr19:18997566:C:T	0	18997566	T	C
19	chr19:18998376:T:C	0	18998376	C	T
19	chr19:18998432:G:GT	0	18998432	GT	G
19	chr19:18998736:G:A	0	18998736	A	G
19	chr19:18998837:A:G	0	18998837	G	A
19	chr19:18999291:A:G	0	18999291	G	A
19	chr19:18999720:C:T	0	18999720	T	C
19	chr19:19001956:G:A	0	19001956	A	G
19	chr19:19002938:G:A	0	19002938	A	G
19	chr19:19005052:A:G	0	19005052	G	A
19	chr19:19006593:G:A	0	19006593	A	G
19	chr19:19006786:T:C	0	19006786	C	T
19	chr19:19007124:C:T	0	19007124	T	C
19	chr19:19007210:T:C	0	19007210	C	T
19	chr19:19007752:A:G	0	19007752	G	A
19	chr19:19009121:C:T	0	19009121	T	C
19	chr19:19011394:C:T	0	19011394	T	C
19	chr19:19013437:C:T	0	19013437	T	C
19	chr19:19014623:C:T	0	19014623	T	C
19	chr19:19015145:C:T	0	19015145	T	C
19	chr19:19015158:C:T	0	19015158	T	C
19	chr19:19015613:T:C	0	19015613	C	T
19	chr19:19015654:T:C	0	19015654	C	T
19	chr19:19016104:G:T	0	19016104	T	G
19	chr19:19017178:C:T	0	19017178	T	C
19	chr19:19017588:A:G	0	19017588	G	A
19	chr19:19018247:G:A	0	19018247	A	G
19	chr19:19019953:A:C	0	19019953	C	A
19	chr19:19020389:G:A	0	19020389	A	G
19	chr19:19021842:T:G	0	19021842	G	T
19	chr19:19021950:C:T	0	19021950	T	C
19	chr19:19022354:C:G	0	19022354	G	C
19	chr19:19022605:A:G	0	19022605	G	A
19	chr19:19022963:A:G	0	19022963	G	A
19	chr19:19023733:A:C	0	19023733	C	A
19	chr19:19024154:G:A	0	19024154	A	G
19	chr19:19024223:A:G	0	19024223	G	A
19	chr19:19024224:A:C	0	19024224	C	A
19	chr19:19025732:C:T	0	19025732	T	C
19	chr19:19028242:A:G	0	19028242	G	A
19	chr19:19030052:C:T	0	19030052	T	C
19	chr19:19034384:G:A	0	19034384	A	G
19	chr19:19034693:C:T	0	19034693	T	C
19	chr19:19034789:A:C	0	19034789	C	A
19	chr19:19035195:A:G	0	19035195	G	A
19	chr19:19035766:C:CA	0	19035766	CA	C
19	chr19:19035920:C:T	0	19035920	T	C
19	chr19:19037055:G:A	0	19037055	A	G
19	chr19:19038288:T:C	0	19038288	C	T
19	chr19:19039183:G:A	0	19039183	A	G
19	chr19:19039374:C:T	0	19039374	T	C
19	chr19:19040245:T:C	0	19040245	C	T
19	chr19:19040636:T:C	0	19040636	C	T
19	chr19:19040883:T:C	0	19040883	C	T
19	chr19:19041125:A:G	0	19041125	G	A
19	chr19:19041530:G:A	0	19041530	A	G
19	chr19:19042537:G:A	0	19042537	A	G
19	chr19:19042992:G:GC	0	19042992	GC	G
19	chr19:19043016:C:G	0	19043016	G	C
19	chr19:19044736:G:A	0	19044736	A	G
19	chr19:19045154:A:G	0	19045154	G	A
19	chr19:19049349:C:T	0	19049349	T	C
19	chr19:19051248:G:T	0	19051248	T	G
19	chr19:19052611:C:T	0	19052611	T	C
19	chr19:19053410:C:T	0	19053410	T	C
19	chr19:19053418:G:C	0	19053418	C	G
19	chr19:19054028:G:T	0	19054028	T	G
19	chr19:19056081:A:G	0	19056081	G	A
19	chr19:19056653:T:C	0	19056653	C	T
19	chr19:19056906:C:G	0	19056906	G	C
19	chr19:19057189:C:T	0	19057189	T	C
19	chr19:19057374:C:T	0	19057374	T	C
19	chr19:19058042:A:G	0	19058042	G	A
19	chr19:19058228:C:T	0	19058228	T	C
19	chr19:19058728:CT:C	0	19058728	C	CT
19	chr19:19059059:G:A	0	19059059	A	G
19	chr19:19059136:T:C	0	19059136	C	T
19	chr19:19060312:G:A	0	19060312	A	G
19	chr19:19062609:T:G	0	19062609	G	T
19	chr19:19062747:C:A	0	19062747	A	C
19	chr19:19063428:C:T	0	19063428	T	C
19	chr19:19065562:C:T	0	19065562	T	C
19	chr19:19067184:T:A	0	19067184	A	T
19	chr19:19069010:G:A	0	19069010	A	G
19	chr19:19070139:G:A	0	19070139	A	G
19	chr19:19070142:C:T	0	19070142	T	C
19	chr19:19070499:C:T	0	19070499	T	C
19	chr19:19070907:T:C	0	19070907	C	T
19	chr19:19071163:A:T	0	19071163	T	A
19	chr19:19071727:A:G	0	19071727	G	A
19	chr19:19071994:G:A	0	19071994	A	G
19	chr19:19074829:G:C	0	19074829	C	G
19	chr19:19075561:C:T	0	19075561	T	C
19	chr19:19075896:G:A	0	19075896	A	G
19	chr19:19077708:C:T	0	19077708	T	C
19	chr19:19078507:T:C	0	19078507	C	T
19	chr19:19079479:G:C	0	19079479	C	G
19	chr19:19079913:A:G	0	19079913	G	A
19	chr19:19080097:C:T	0	19080097	T	C
19	chr19:19082734:C:T	0	19082734	T	C
19	chr19:19082809:A:G	0	19082809	G	A
19	chr19:19083143:A:G	0	19083143	G	A
19	chr19:19084710:C:G	0	19084710	G	C
19	chr19:19086300:A:T	0	19086300	T	A
19	chr19:19088714:G:T	0	19088714	T	G
19	chr19:19089605:C:T	0	19089605	T	C
19	chr19:19090180:C:T	0	19090180	T	C
19	chr19:19090425:GC:G	0	19090425	G	GC
19	chr19:19090712:A:G	0	19090712	G	A
19	chr19:19091541:A:G	0	19091541	G	A
19	chr19:19091684:C:T	0	19091684	T	C
19	chr19:19093114:T:G	0	19093114	G	T
19	chr19:19093490:G:A	0	19093490	A	G
19	chr19:19095663:G:A	0	19095663	A	G
19	chr19:19096419:T:C	0	19096419	C	T
19	chr19:19096420:G:A	0	19096420	A	G
19	chr19:19097267:G:A	0	19097267	A	G
19	chr19:19097431:C:T	0	19097431	T	C
19	chr19:19098534:TG:T	0	19098534	T	TG
19	chr19:19098636:T:C	0	19098636	C	T
19	chr19:19100050:A:G	0	19100050	G	A
19	chr19:19100429:C:T	0	19100429	T	C
19	chr19:19101489:C:T	0	19101489	T	C
19	chr19:19102075:C:G	0	19102075	G	C
19	chr19:19105919:A:G	0	19105919	G	A
19	chr19:19106918:G:A	0	19106918	A	G
19	chr19:19107274:G:A	0	19107274	A	G
19	chr19:19108711:A:G	0	19108711	G	A
19	chr19:19109454:G:A	0	19109454	A	G
19	chr19:19111261:C:T	0	19111261	T	C
19	chr19:19112666:T:A	0	19112666	A	T
19	chr19:19113534:T:C	0	19113534	C	T
19	chr19:19114888:T:C	0	19114888	C	T
19	chr19:19115923:A:G	0	19115923	G	A
19	chr19:19117143:C:A	0	19117143	A	C
19	chr19:19117327:G:A	0	19117327	A	G
19	chr19:19117665:T:C	0	19117665	C	T
19	chr19:19117706:A:G	0	19117706	G	A
19	chr19:19117859:C:A	0	19117859	A	C
19	chr19:19117871:G:A	0	19117871	A	G
19	chr19:19117968:C:A	0	19117968	A	C
19	chr19:19118020:T:C	0	19118020	C	T
19	chr19:19118252:G:T	0	19118252	T	G
19	chr19:19118442:T:C	0	19118442	C	T
19	chr19:19118604:C:T	0	19118604	T	C
19	chr19:19119311:T:G	0	19119311	G	T
19	chr19:19119673:T:C	0	19119673	C	T
19	chr19:19120007:T:C	0	19120007	C	T
19	chr19:19120059:A:G	0	19120059	G	A
19	chr19:19120395:A:C	0	19120395	C	A
19	chr19:19120523:C:T	0	19120523	T	C
19	chr19:19121857:C:T	0	19121857	T	C
19	chr19:19123617:A:G	0	19123617	G	A
19	chr19:19123837:A:G	0	19123837	G	A
19	chr19:19124306:T:G	0	19124306	G	T
19	chr19:19125897:G:A	0	19125897	A	G
19	chr19:19126464:A:G	0	19126464	G	A
19	chr19:19126978:CA:C	0	19126978	C	CA
19	chr19:19126984:T:G	0	19126984	G	T
19	chr19:19127464:T:C	0	19127464	C	T
19	chr19:19127568:C:T	0	19127568	T	C
19	chr19:19127588:C:T	0	19127588	T	C
19	chr19:19127645:T:C	0	19127645	C	T
19	chr19:19129524:C:T	0	19129524	T	C
19	chr19:19129661:A:T	0	19129661	T	A
19	chr19:19130786:T:C	0	19130786	C	T
19	chr19:19131051:C:G	0	19131051	G	C
19	chr19:19131463:T:C	0	19131463	C	T
19	chr19:19132366:C:T	0	19132366	T	C
19	chr19:19133224:C:T	0	19133224	T	C
19	chr19:19133855:G:A	0	19133855	A	G
19	chr19:19135326:G:C	0	19135326	C	G
19	chr19:19136173:A:G	0	19136173	G	A
19	chr19:19137298:C:T	0	19137298	T	C
19	chr19:19138429:G:A	0	19138429	A	G
19	chr19:19138918:C:G	0	19138918	G	C
19	chr19:19139184:A:G	0	19139184	G	A
19	chr19:19139336:G:C	0	19139336	C	G
19	chr19:19139353:G:A	0	19139353	A	G
19	chr19:19140646:G:A	0	19140646	A	G
19	chr19:19140688:A:G	0	19140688	G	A
19	chr19:19140932:G:C	0	19140932	C	G
19	chr19:19141521:G:T	0	19141521	T	G
19	chr19:19141705:AC:A	0	19141705	A	AC
19	chr19:19141868:C:T	0	19141868	T	C
19	chr19:19142388:A:G	0	19142388	G	A
19	chr19:19142584:G:A	0	19142584	A	G
19	chr19:19142911:A:G	0	19142911	G	A
19	chr19:19142992:G:A	0	19142992	A	G
19	chr19:19143235:A:G	0	19143235	G	A
19	chr19:19143362:C:T	0	19143362	T	C
19	chr19:19143785:A:G	0	19143785	G	A
19	chr19:19144492:T:TC	0	19144492	TC	T
19	chr19:19145071:C:A	0	19145071	A	C
19	chr19:19146061:G:A	0	19146061	A	G
19	chr19:19147576:A:G	0	19147576	G	A
19	chr19:19147847:G:A	0	19147847	A	G
19	chr19:19148453:A:C	0	19148453	C	A
19	chr19:19148869:A:G	0	19148869	G	A
19	chr19:19149777:T:TA	0	19149777	TA	T
19	chr19:19149908:T:C	0	19149908	C	T
19	chr19:19149974:G:A	0	19149974	A	G
19	chr19:19149999:C:T	0	19149999	T	C
19	chr19:19150256:G:A	0	19150256	A	G
19	chr19:19150370:C:A	0	19150370	A	C
19	chr19:19151024:A:G	0	19151024	G	A
19	chr19:19151042:T:C	0	19151042	C	T
19	chr19:19151491:C:T	0	19151491	T	C
19	chr19:19151889:G:A	0	19151889	A	G
19	chr19:19152180:C:T	0	19152180	T	C
19	chr19:19152188:C:T	0	19152188	T	C
19	chr19:19152358:G:A	0	19152358	A	G
19	chr19:19153313:A:G	0	19153313	G	A
19	chr19:19153447:T:C	0	19153447	C	T
19	chr19:19153867:C:T	0	19153867	T	C
19	chr19:19154031:G:A	0	19154031	A	G
19	chr19:19154124:T:C	0	19154124	C	T
19	chr19:19154357:T:C	0	19154357	C	T
19	chr19:19156592:A:G	0	19156592	G	A
19	chr19:19156649:C:T	0	19156649	T	C
19	chr19:19156993:A:G	0	19156993	G	A
19	chr19:19157101:G:A	0	19157101	A	G
19	chr19:19157181:C:T	0	19157181	T	C
19	chr19:19157305:T:C	0	19157305	C	T
19	chr19:19157666:A:G	0	19157666	G	A
19	chr19:19157886:T:C	0	19157886	C	T
19	chr19:19157890:T:C	0	19157890	C	T
19	chr19:19158065:G:A	0	19158065	A	G
19	chr19:19158108:A:G	0	19158108	G	A
19	chr19:19158163:T:C	0	19158163	C	T
19	chr19:19158538:A:G	0	19158538	G	A
19	chr19:19158619:G:T	0	19158619	T	G
19	chr19:19160689:C:G	0	19160689	G	C
19	chr19:19161382:C:T	0	19161382	T	C
19	chr19:19162314:G:T	0	19162314	T	G
19	chr19:19162479:T:G	0	19162479	G	T
19	chr19:19162528:C:T	0	19162528	T	C
19	chr19:19162730:C:T	0	19162730	T	C
19	chr19:19163283:G:A	0	19163283	A	G
19	chr19:19164060:G:A	0	19164060	A	G
19	chr19:19164105:C:T	0	19164105	T	C
19	chr19:19164233:G:A	0	19164233	A	G
19	chr19:19164504:C:T	0	19164504	T	C
19	chr19:19164926:C:T	0	19164926	T	C
19	chr19:19165226:C:T	0	19165226	T	C
19	chr19:19165550:A:G	0	19165550	G	A
19	chr19:19166191:G:A	0	19166191	A	G
19	chr19:19166487:G:A	0	19166487	A	G
19	chr19:19166593:C:T	0	19166593	T	C
19	chr19:19166707:C:T	0	19166707	T	C
19	chr19:19166708:A:G	0	19166708	G	A
19	chr19:19166970:A:G	0	19166970	G	A
19	chr19:19167299:C:T	0	19167299	T	C
19	chr19:19167375:AG:A	0	19167375	A	AG
19	chr19:19168344:G:A	0	19168344	A	G
19	chr19:19168558:C:A	0	19168558	A	C
19	chr19:19168600:G:T	0	19168600	T	G
19	chr19:19168936:A:C	0	19168936	C	A
19	chr19:19168984:A:G	0	19168984	G	A
19	chr19:19169690:T:C	0	19169690	C	T
19	chr19:19170398:A:C	0	19170398	C	A
19	chr19:19170863:C:T	0	19170863	T	C
19	chr19:19171376:T:G	0	19171376	G	T
19	chr19:19171788:A:G	0	19171788	G	A
19	chr19:19171961:C:A	0	19171961	A	C
19	chr19:19172459:C:T	0	19172459	T	C
19	chr19:19172468:C:T	0	19172468	T	C
19	chr19:19172742:A:G	0	19172742	G	A
19	chr19:19172837:T:C	0	19172837	C	T
19	chr19:19172895:C:G	0	19172895	G	C
19	chr19:19172913:A:T	0	19172913	T	A
19	chr19:19173322:A:G	0	19173322	G	A
19	chr19:19174009:C:T	0	19174009	T	C
19	chr19:19174111:T:C	0	19174111	C	T
19	chr19:19175099:G:A	0	19175099	A	G
19	chr19:19175180:A:T	0	19175180	T	A
19	chr19:19175878:G:A	0	19175878	A	G
19	chr19:19176263:A:G	0	19176263	G	A
19	chr19:19177119:A:G	0	19177119	G	A
19	chr19:19178044:C:T	0	19178044	T	C
19	chr19:19178151:C:T	0	19178151	T	C
19	chr19:19179628:G:A	0	19179628	A	G
19	chr19:19181238:A:G	0	19181238	G	A
19	chr19:19181596:A:T	0	19181596	T	A
19	chr19:19181865:T:C	0	19181865	C	T
19	chr19:19183202:G:A	0	19183202	A	G
19	chr19:19183282:C:T	0	19183282	T	C
19	chr19:19183428:T:C	0	19183428	C	T
19	chr19:19183583:T:A	0	19183583	A	T
19	chr19:19184747:G:A	0	19184747	A	G
19	chr19:19184910:C:T	0	19184910	T	C
19	chr19:19185066:A:G	0	19185066	G	A
19	chr19:19185592:G:A	0	19185592	A	G
19	chr19:19186483:T:C	0	19186483	C	T
19	chr19:19186580:C:T	0	19186580	T	C
19	chr19:19186758:T:C	0	19186758	C	T
19	chr19:19187219:G:A	0	19187219	A	G
19	chr19:19188141:C:T	0	19188141	T	C
19	chr19:19188270:C:T	0	19188270	T	C
19	chr19:19188496:C:T	0	19188496	T	C
19	chr19:19188622:C:T	0	19188622	T	C
19	chr19:19188652:G:A	0	19188652	A	G
19	chr19:19188677:T:TG	0	19188677	TG	T
19	chr19:19188726:A:C	0	19188726	C	A
19	chr19:19188892:T:C	0	19188892	C	T
19	chr19:19189152:C:A	0	19189152	A	C
19	chr19:19189383:C:T	0	19189383	T	C
19	chr19:19190377:G:A	0	19190377	A	G
19	chr19:19190423:T:C	0	19190423	C	T
19	chr19:19190680:C:T	0	19190680	T	C
19	chr19:19192993:T:C	0	19192993	C	T
19	chr19:19194090:G:C	0	19194090	C	G
19	chr19:19194156:A:G	0	19194156	G	A
19	chr19:19194456:G:A	0	19194456	A	G
19	chr19:19196400:T:A	0	19196400	A	T
19	chr19:19196988:C:T	0	19196988	T	C
19	chr19:19199718:A:G	0	19199718	G	A
19	chr19:19203717:A:G	0	19203717	G	A
19	chr19:19204371:G:A	0	19204371	A	G
19	chr19:19204794:G:A	0	19204794	A	G
19	chr19:19205095:G:A	0	19205095	A	G
19	chr19:19205298:C:A	0	19205298	A	C
19	chr19:19206018:G:A	0	19206018	A	G
19	chr19:19207080:GTGT:G	0	19207080	G	GTGT
19	chr19:19207349:A:G	0	19207349	G	A
19	chr19:19207656:G:A	0	19207656	A	G
19	chr19:19208473:G:A	0	19208473	A	G
19	chr19:19213449:C:T	0	19213449	T	C
19	chr19:19213997:C:G	0	19213997	G	C
19	chr19:19216344:C:A	0	19216344	A	C
19	chr19:19218057:T:G	0	19218057	G	T
19	chr19:19219346:G:A	0	19219346	A	G
19	chr19:19219404:A:C	0	19219404	C	A
19	chr19:19220023:T:C	0	19220023	C	T
19	chr19:19220738:A:G	0	19220738	G	A
19	chr19:19220908:G:A	0	19220908	A	G
19	chr19:19221038:G:A	0	19221038	A	G
19	chr19:19221049:A:G	0	19221049	G	A
19	chr19:19221522:T:C	0	19221522	C	T
19	chr19:19222469:G:A	0	19222469	A	G
19	chr19:19223771:A:C	0	19223771	C	A
19	chr19:19224274:A:G	0	19224274	G	A
19	chr19:19224942:C:T	0	19224942	T	C
19	chr19:19225799:C:T	0	19225799	T	C
19	chr19:19229409:A:G	0	19229409	G	A
19	chr19:19229456:G:A	0	19229456	A	G
19	chr19:19229598:C:A	0	19229598	A	C
19	chr19:19230351:C:T	0	19230351	T	C
19	chr19:19230532:G:A	0	19230532	A	G
19	chr19:19230637:A:G	0	19230637	G	A
19	chr19:19231047:T:A	0	19231047	A	T
19	chr19:19233716:C:T	0	19233716	T	C
19	chr19:19233770:C:T	0	19233770	T	C
19	chr19:19234993:C:T	0	19234993	T	C
19	chr19:19236492:T:C	0	19236492	C	T
19	chr19:19237502:T:A	0	19237502	A	T
19	chr19:19239108:G:A	0	19239108	A	G
19	chr19:19239162:A:G	0	19239162	G	A
19	chr19:19239171:C:T	0	19239171	T	C
19	chr19:19239294:G:A	0	19239294	A	G
19	chr19:19240544:T:C	0	19240544	C	T
19	chr19:19241159:G:A	0	19241159	A	G
19	chr19:19241256:C:G	0	19241256	G	C
19	chr19:19241346:T:C	0	19241346	C	T
19	chr19:19241842:T:C	0	19241842	C	T
19	chr19:19241909:C:G	0	19241909	G	C
19	chr19:19242010:T:C	0	19242010	C	T
19	chr19:19243170:G:T	0	19243170	T	G
19	chr19:19244128:T:C	0	19244128	C	T
19	chr19:19244676:C:T	0	19244676	T	C
19	chr19:19245099:A:G	0	19245099	G	A
19	chr19:19246183:G:A	0	19246183	A	G
19	chr19:19246803:A:G	0	19246803	G	A
19	chr19:19247277:G:A	0	19247277	A	G
19	chr19:19247398:C:T	0	19247398	T	C
19	chr19:19247523:A:G	0	19247523	G	A
19	chr19:19247863:A:C	0	19247863	C	A
19	chr19:19248010:C:T	0	19248010	T	C
19	chr19:19248691:C:G	0	19248691	G	C
19	chr19:19250926:G:A	0	19250926	A	G
19	chr19:19253003:T:A	0	19253003	A	T
19	chr19:19253431:A:T	0	19253431	T	A
19	chr19:19253510:A:G	0	19253510	G	A
19	chr19:19255834:G:A	0	19255834	A	G
19	chr19:19256510:C:G	0	19256510	G	C
19	chr19:19257455:G:A	0	19257455	A	G
19	chr19:19257501:G:A	0	19257501	A	G
19	chr19:19258626:A:G	0	19258626	G	A
19	chr19:19260561:A:T	0	19260561	T	A
19	chr19:19261341:C:T	0	19261341	T	C
19	chr19:19261376:G:C	0	19261376	C	G
19	chr19:19262880:A:G	0	19262880	G	A
19	chr19:19263252:C:T	0	19263252	T	C
19	chr19:19263259:T:C	0	19263259	C	T
19	chr19:19264563:G:A	0	19264563	A	G
19	chr19:19265074:T:C	0	19265074	C	T
19	chr19:19267862:A:G	0	19267862	G	A
19	chr19:19268740:C:T	0	19268740	T	C
19	chr19:19269787:G:T	0	19269787	T	G
19	chr19:19269837:T:C	0	19269837	C	T
19	chr19:19269876:A:G	0	19269876	G	A
19	chr19:19270187:G:T	0	19270187	T	G
19	chr19:19270946:C:T	0	19270946	T	C
19	chr19:19272489:C:T	0	19272489	T	C
19	chr19:19274602:T:C	0	19274602	C	T
19	chr19:19275206:A:G	0	19275206	G	A
19	chr19:19276340:T:C	0	19276340	C	T
19	chr19:19276376:A:G	0	19276376	G	A
19	chr19:19276547:C:T	0	19276547	T	C
19	chr19:19277691:A:T	0	19277691	T	A
19	chr19:19279439:C:T	0	19279439	T	C
19	chr19:19279940:G:A	0	19279940	A	G
19	chr19:19280593:C:T	0	19280593	T	C
19	chr19:19281042:C:T	0	19281042	T	C
19	chr19:19281592:T:C	0	19281592	C	T
19	chr19:19282723:A:G	0	19282723	G	A
19	chr19:19282848:T:C	0	19282848	C	T
19	chr19:19282874:G:A	0	19282874	A	G
19	chr19:19282905:G:A	0	19282905	A	G
19	chr19:19283081:A:AG	0	19283081	AG	A
19	chr19:19283587:C:T	0	19283587	T	C
19	chr19:19283831:C:T	0	19283831	T	C
19	chr19:19286670:A:C	0	19286670	C	A
19	chr19:19287196:A:G	0	19287196	G	A
19	chr19:19290409:G:A	0	19290409	A	G
19	chr19:19292601:A:G	0	19292601	G	A
19	chr19:19293977:C:G	0	19293977	G	C
19	chr19:19294596:T:C	0	19294596	C	T
19	chr19:19294671:G:A	0	19294671	A	G
19	chr19:19295317:G:A	0	19295317	A	G
19	chr19:19296060:T:C	0	19296060	C	T
19	chr19:19296362:C:A	0	19296362	A	C
19	chr19:19296461:A:G	0	19296461	G	A
19	chr19:19296909:T:C	0	19296909	C	T
19	chr19:19297355:G:A	0	19297355	A	G
19	chr19:19299671:C:T	0	19299671	T	C
19	chr19:19299813:T:C	0	19299813	C	T
19	chr19:19300327:T:C	0	19300327	C	T
19	chr19:19303138:A:G	0	19303138	G	A
19	chr19:19305236:T:C	0	19305236	C	T
19	chr19:19308107:C:T	0	19308107	T	C
19	chr19:19308262:G:A	0	19308262	A	G
19	chr19:19309001:G:A	0	19309001	A	G
19	chr19:19309175:T:C	0	19309175	C	T
19	chr19:19310031:C:G	0	19310031	G	C
19	chr19:19311676:A:G	0	19311676	G	A
19	chr19:19312274:CAAT:C	0	19312274	C	CAAT
19	chr19:19312841:T:A	0	19312841	A	T
19	chr19:19314216:C:T	0	19314216	T	C
19	chr19:19314336:T:A	0	19314336	A	T
19	chr19:19315372:G:A	0	19315372	A	G
19	chr19:19315508:C:T	0	19315508	T	C
19	chr19:19315800:C:T	0	19315800	T	C
19	chr19:19315804:A:C	0	19315804	C	A
19	chr19:19316814:A:G	0	19316814	G	A
19	chr19:19318411:C:T	0	19318411	T	C
19	chr19:19319040:ATACCCCGTCTC:A	0	19319040	A	ATACCCCGTCTC
19	chr19:19319166:C:G	0	19319166	G	C
19	chr19:19320614:T:G	0	19320614	G	T
19	chr19:19321154:G:T	0	19321154	T	G
19	chr19:19321481:AG:A	0	19321481	A	AG
19	chr19:19322002:T:C	0	19322002	C	T
19	chr19:19322150:A:G	0	19322150	G	A
19	chr19:19322296:C:T	0	19322296	T	C
19	chr19:19323257:C:T	0	19323257	T	C
19	chr19:19323541:C:T	0	19323541	T	C
19	chr19:19324871:T:G	0	19324871	G	T
19	chr19:19325067:G:A	0	19325067	A	G
19	chr19:19325420:C:G	0	19325420	G	C
19	chr19:19325758:C:T	0	19325758	T	C
19	chr19:19326045:G:A	0	19326045	A	G
19	chr19:19328822:A:T	0	19328822	T	A
19	chr19:19329619:A:G	0	19329619	G	A
19	chr19:19330055:C:T	0	19330055	T	C
19	chr19:19332224:A:G	0	19332224	G	A
19	chr19:19332292:C:T	0	19332292	T	C
19	chr19:19332525:A:G	0	19332525	G	A
19	chr19:19333177:T:C	0	19333177	C	T
19	chr19:19335047:C:T	0	19335047	T	C
19	chr19:19335060:G:A	0	19335060	A	G
19	chr19:19336127:G:A	0	19336127	A	G
19	chr19:19336661:A:G	0	19336661	G	A
19	chr19:19337492:A:G	0	19337492	G	A
19	chr19:19337999:G:A	0	19337999	A	G
19	chr19:19340184:T:A	0	19340184	A	T
19	chr19:19340782:A:G	0	19340782	G	A
19	chr19:19341440:G:A	0	19341440	A	G
19	chr19:19342751:C:A	0	19342751	A	C
19	chr19:19344019:G:A	0	19344019	A	G
19	chr19:19345455:C:T	0	19345455	T	C
19	chr19:19347099:A:C	0	19347099	C	A
19	chr19:19348406:C:T	0	19348406	T	C
19	chr19:19348745:C:T	0	19348745	T	C
19	chr19:19348991:T:C	0	19348991	C	T
19	chr19:19349732:G:C	0	19349732	C	G
19	chr19:19349893:C:T	0	19349893	T	C
19	chr19:19349894:A:G	0	19349894	G	A
19	chr19:19351893:G:C	0	19351893	C	G
19	chr19:19352223:A:G	0	19352223	G	A
19	chr19:19354720:G:A	0	19354720	A	G
19	chr19:19355460:C:T	0	19355460	T	C
19	chr19:19355484:C:G	0	19355484	G	C
19	chr19:19356736:C:T	0	19356736	T	C
19	chr19:19357187:T:A	0	19357187	A	T
19	chr19:19357925:G:A	0	19357925	A	G
19	chr19:19359098:G:T	0	19359098	T	G
19	chr19:19359617:T:C	0	19359617	C	T
19	chr19:19360432:T:C	0	19360432	C	T
19	chr19:19360637:G:A	0	19360637	A	G
19	chr19:19360697:T:C	0	19360697	C	T
19	chr19:19360874:C:T	0	19360874	T	C
19	chr19:19360996:G:A	0	19360996	A	G
19	chr19:19363681:G:A	0	19363681	A	G
19	chr19:19364279:G:A	0	19364279	A	G
19	chr19:19364660:T:C	0	19364660	C	T
19	chr19:19364740:G:A	0	19364740	A	G
19	chr19:19365556:G:A	0	19365556	A	G
19	chr19:19365711:G:A	0	19365711	A	G
19	chr19:19366175:A:G	0	19366175	G	A
19	chr19:19367068:A:C	0	19367068	C	A
19	chr19:19367213:G:T	0	19367213	T	G
19	chr19:19367214:G:T	0	19367214	T	G
19	chr19:19367242:C:T	0	19367242	T	C
19	chr19:19367586:T:C	0	19367586	C	T
19	chr19:19367645:C:G	0	19367645	G	C
19	chr19:19369127:C:A	0	19369127	A	C
19	chr19:19369764:G:A	0	19369764	A	G
19	chr19:19369766:T:C	0	19369766	C	T
19	chr19:19370570:G:T	0	19370570	T	G
19	chr19:19372102:T:G	0	19372102	G	T
19	chr19:19373199:A:G	0	19373199	G	A
19	chr19:19373486:G:A	0	19373486	A	G
19	chr19:19375608:G:A	0	19375608	A	G
19	chr19:19376493:C:T	0	19376493	T	C
19	chr19:19376843:C:T	0	19376843	T	C
19	chr19:19377909:T:C	0	19377909	C	T
19	chr19:19379633:TTC:T	0	19379633	T	TTC
19	chr19:19380244:T:G	0	19380244	G	T
19	chr19:19381164:T:C	0	19381164	C	T
19	chr19:19383916:A:C	0	19383916	C	A
19	chr19:19385145:G:A	0	19385145	A	G
19	chr19:19388159:G:A	0	19388159	A	G
19	chr19:19388789:A:G	0	19388789	G	A
19	chr19:19392764:T:C	0	19392764	C	T
19	chr19:19393358:T:C	0	19393358	C	T
19	chr19:19394278:C:T	0	19394278	T	C
19	chr19:19395283:C:T	0	19395283	T	C
19	chr19:19397204:A:G	0	19397204	G	A
19	chr19:19397329:G:A	0	19397329	A	G
19	chr19:19398892:C:T	0	19398892	T	C
19	chr19:19399554:C:G	0	19399554	G	C
19	chr19:19401848:A:T	0	19401848	T	A
19	chr19:19403220:G:T	0	19403220	T	G
19	chr19:19405622:G:A	0	19405622	A	G
19	chr19:19407507:T:A	0	19407507	A	T
19	chr19:19409724:TAGTG:T	0	19409724	T	TAGTG
19	chr19:19411748:G:A	0	19411748	A	G
19	chr19:19412161:T:A	0	19412161	A	T
19	chr19:19413296:G:A	0	19413296	A	G
19	chr19:19414903:G:A	0	19414903	A	G
19	chr19:19414983:T:C	0	19414983	C	T
19	chr19:19417997:A:G	0	19417997	G	A
19	chr19:19419461:G:A	0	19419461	A	G
19	chr19:19419781:G:C	0	19419781	C	G
19	chr19:19420561:C:T	0	19420561	T	C
19	chr19:19421101:A:G	0	19421101	G	A
19	chr19:19421873:G:A	0	19421873	A	G
19	chr19:19422821:T:C	0	19422821	C	T
19	chr19:19423071:A:G	0	19423071	G	A
19	chr19:19425399:G:C	0	19425399	C	G
19	chr19:19429082:T:C	0	19429082	C	T
19	chr19:19429295:AG:A	0	19429295	A	AG
19	chr19:19429374:C:T	0	19429374	T	C
19	chr19:19432462:C:T	0	19432462	T	C
19	chr19:19433594:T:G	0	19433594	G	T
19	chr19:19434619:A:G	0	19434619	G	A
19	chr19:19434833:A:G	0	19434833	G	A
19	chr19:19434887:G:A	0	19434887	A	G
19	chr19:19435181:T:C	0	19435181	C	T
19	chr19:19437430:T:G	0	19437430	G	T
19	chr19:19437437:A:G	0	19437437	G	A
19	chr19:19437834:T:G	0	19437834	G	T
19	chr19:19439655:A:C	0	19439655	C	A
19	chr19:19441604:T:C	0	19441604	C	T
19	chr19:19441815:T:C	0	19441815	C	T
19	chr19:19443916:C:T	0	19443916	T	C
19	chr19:19444297:CT:C	0	19444297	C	CT
19	chr19:19445842:G:A	0	19445842	A	G
19	chr19:19446544:A:G	0	19446544	G	A
19	chr19:19447659:G:A	0	19447659	A	G
19	chr19:19449180:G:A	0	19449180	A	G
19	chr19:19449254:C:T	0	19449254	T	C
19	chr19:19449348:A:AT	0	19449348	AT	A
19	chr19:19451444:C:T	0	19451444	T	C
19	chr19:19451540:G:A	0	19451540	A	G
19	chr19:19452093:G:A	0	19452093	A	G
19	chr19:19453864:A:G	0	19453864	G	A
19	chr19:19454548:G:A	0	19454548	A	G
19	chr19:19454673:T:G	0	19454673	G	T
19	chr19:19455446:T:C	0	19455446	C	T
19	chr19:19457435:A:G	0	19457435	G	A
19	chr19:19457630:G:A	0	19457630	A	G
19	chr19:19457850:T:C	0	19457850	C	T
19	chr19:19458214:C:T	0	19458214	T	C
19	chr19:19459746:G:C	0	19459746	C	G
19	chr19:19460291:A:G	0	19460291	G	A
19	chr19:19460943:G:A	0	19460943	A	G
19	chr19:19461976:A:G	0	19461976	G	A
19	chr19:19463468:G:C	0	19463468	C	G
19	chr19:19465136:G:A	0	19465136	A	G
19	chr19:19466406:C:G	0	19466406	G	C
19	chr19:19467263:T:C	0	19467263	C	T
19	chr19:19467641:A:G	0	19467641	G	A
19	chr19:19467782:G:A	0	19467782	A	G
19	chr19:19467934:A:G	0	19467934	G	A
19	chr19:19468081:T:C	0	19468081	C	T
19	chr19:19468237:T:G	0	19468237	G	T
19	chr19:19468748:A:G	0	19468748	G	A
19	chr19:19471842:A:G	0	19471842	G	A
19	chr19:19472183:C:T	0	19472183	T	C
19	chr19:19477737:A:C	0	19477737	C	A
19	chr19:19479912:A:G	0	19479912	G	A
19	chr19:19480257:A:G	0	19480257	G	A
19	chr19:19484205:C:T	0	19484205	T	C
19	chr19:19486246:G:A	0	19486246	A	G
19	chr19:19486431:T:C	0	19486431	C	T
19	chr19:19487404:G:A	0	19487404	A	G
19	chr19:19492012:G:C	0	19492012	C	G
19	chr19:19492136:A:G	0	19492136	G	A
19	chr19:19492883:C:A	0	19492883	A	C
19	chr19:19493379:CAT:C	0	19493379	C	CAT
19	chr19:19493397:C:T	0	19493397	T	C
19	chr19:19494539:T:C	0	19494539	C	T
19	chr19:19494954:C:T	0	19494954	T	C
19	chr19:19495154:C:T	0	19495154	T	C
19	chr19:19495234:T:C	0	19495234	C	T
19	chr19:19495825:G:A	0	19495825	A	G
19	chr19:19497728:A:G	0	19497728	G	A
19	chr19:19499221:A:G	0	19499221	G	A
19	chr19:19499787:C:T	0	19499787	T	C
19	chr19:19500244:G:A	0	19500244	A	G
19	chr19:19502813:A:G	0	19502813	G	A
19	chr19:19503480:G:A	0	19503480	A	G
19	chr19:19505096:C:T	0	19505096	T	C
19	chr19:19505217:T:C	0	19505217	C	T
19	chr19:19505933:G:A	0	19505933	A	G
19	chr19:19506208:C:T	0	19506208	T	C
19	chr19:19506325:G:A	0	19506325	A	G
19	chr19:19506846:T:C	0	19506846	C	T
19	chr19:19508508:T:C	0	19508508	C	T
19	chr19:19508733:A:G	0	19508733	G	A
19	chr19:19509491:G:C	0	19509491	C	G
19	chr19:19510195:T:C	0	19510195	C	T
19	chr19:19510229:T:C	0	19510229	C	T
19	chr19:19510580:G:T	0	19510580	T	G
19	chr19:19510943:A:G	0	19510943	G	A
19	chr19:19510971:A:G	0	19510971	G	A
19	chr19:19514738:A:G	0	19514738	G	A
19	chr19:19515925:A:G	0	19515925	G	A
19	chr19:19515960:C:T	0	19515960	T	C
19	chr19:19515972:T:G	0	19515972	G	T
19	chr19:19516844:A:G	0	19516844	G	A
19	chr19:19517228:G:A	0	19517228	A	G
19	chr19:19520846:A:G	0	19520846	G	A
19	chr19:19522161:T:C	0	19522161	C	T
19	chr19:19524688:C:T	0	19524688	T	C
19	chr19:19525893:T:C	0	19525893	C	T
19	chr19:19526628:G:A	0	19526628	A	G
19	chr19:19526972:C:T	0	19526972	T	C
19	chr19:19527409:G:A	0	19527409	A	G
19	chr19:19527934:A:G	0	19527934	G	A
19	chr19:19528639:C:T	0	19528639	T	C
19	chr19:19529715:T:C	0	19529715	C	T
19	chr19:19531986:C:T	0	19531986	T	C
19	chr19:19532219:C:A	0	19532219	A	C
19	chr19:19532534:A:T	0	19532534	T	A
19	chr19:19532906:G:A	0	19532906	A	G
19	chr19:19533098:C:G	0	19533098	G	C
19	chr19:19535463:T:C	0	19535463	C	T
19	chr19:19536651:C:T	0	19536651	T	C
19	chr19:19537537:G:C	0	19537537	C	G
19	chr19:19537904:G:A	0	19537904	A	G
19	chr19:19539287:A:G	0	19539287	G	A
19	chr19:19540331:A:G	0	19540331	G	A
19	chr19:19540768:C:T	0	19540768	T	C
19	chr19:19541348:G:A	0	19541348	A	G
19	chr19:19541937:T:C	0	19541937	C	T
19	chr19:19541967:G:A	0	19541967	A	G
19	chr19:19542173:T:C	0	19542173	C	T
19	chr19:19542716:A:AAG	0	19542716	AAG	A
19	chr19:19543308:G:C	0	19543308	C	G
19	chr19:19543380:G:A	0	19543380	A	G
19	chr19:19544861:C:T	0	19544861	T	C
19	chr19:19545806:C:T	0	19545806	T	C
19	chr19:19546334:C:T	0	19546334	T	C
19	chr19:19546389:C:T	0	19546389	T	C
19	chr19:19546691:G:A	0	19546691	A	G
19	chr19:19547663:G:T	0	19547663	T	G
19	chr19:19551411:C:T	0	19551411	T	C
19	chr19:19553041:A:G	0	19553041	G	A
19	chr19:19553268:C:T	0	19553268	T	C
19	chr19:19555697:G:A	0	19555697	A	G
19	chr19:19555765:T:C	0	19555765	C	T
19	chr19:19556445:C:T	0	19556445	T	C
19	chr19:19557160:T:G	0	19557160	G	T
19	chr19:19558175:T:C	0	19558175	C	T
19	chr19:19559569:T:C	0	19559569	C	T
19	chr19:19559801:G:A	0	19559801	A	G
19	chr19:19559879:T:C	0	19559879	C	T
19	chr19:19560312:C:T	0	19560312	T	C
19	chr19:19560457:C:T	0	19560457	T	C
19	chr19:19561508:T:A	0	19561508	A	T
19	chr19:19563410:T:C	0	19563410	C	T
19	chr19:19564278:T:C	0	19564278	C	T
19	chr19:19564887:C:T	0	19564887	T	C
19	chr19:19565857:G:A	0	19565857	A	G
19	chr19:19566201:C:T	0	19566201	T	C
19	chr19:19566929:C:T	0	19566929	T	C
19	chr19:19567562:A:G	0	19567562	G	A
19	chr19:19569231:T:A	0	19569231	A	T
19	chr19:19569841:C:T	0	19569841	T	C
19	chr19:19571732:A:G	0	19571732	G	A
19	chr19:19575291:AC:A	0	19575291	A	AC
19	chr19:19575295:ATG:A	0	19575295	A	ATG
19	chr19:19577820:G:C	0	19577820	C	G
19	chr19:19578355:T:C	0	19578355	C	T
19	chr19:19578824:G:A	0	19578824	A	G
19	chr19:19579913:G:A	0	19579913	A	G
19	chr19:19580233:TGAA:T	0	19580233	T	TGAA
19	chr19:19581770:T:C	0	19581770	C	T
19	chr19:19582490:G:A	0	19582490	A	G
19	chr19:19583560:C:CTG	0	19583560	CTG	C
19	chr19:19584419:C:T	0	19584419	T	C
19	chr19:19586161:C:A	0	19586161	A	C
19	chr19:19587869:C:T	0	19587869	T	C
19	chr19:19588589:GA:G	0	19588589	G	GA
19	chr19:19589154:T:C	0	19589154	C	T
19	chr19:19589743:C:T	0	19589743	T	C
19	chr19:19591575:G:A	0	19591575	A	G
19	chr19:19592953:C:T	0	19592953	T	C
19	chr19:19596685:A:G	0	19596685	G	A
19	chr19:19598320:G:A	0	19598320	A	G
19	chr19:19598992:A:G	0	19598992	G	A
19	chr19:19600330:C:T	0	19600330	T	C
19	chr19:19604804:A:G	0	19604804	G	A
19	chr19:19604852:G:A	0	19604852	A	G
19	chr19:19604985:T:C	0	19604985	C	T
19	chr19:19605245:G:A	0	19605245	A	G
19	chr19:19606247:A:G	0	19606247	G	A
19	chr19:19606642:T:C	0	19606642	C	T
19	chr19:19606924:A:G	0	19606924	G	A
19	chr19:19608500:A:G	0	19608500	G	A
19	chr19:19609015:C:G	0	19609015	G	C
19	chr19:19609031:A:G	0	19609031	G	A
19	chr19:19609590:C:T	0	19609590	T	C
19	chr19:19609979:T:G	0	19609979	G	T
19	chr19:19610252:G:A	0	19610252	A	G
19	chr19:19610913:G:A	0	19610913	A	G
19	chr19:19611167:C:T	0	19611167	T	C
19	chr19:19612055:A:G	0	19612055	G	A
19	chr19:19612406:C:T	0	19612406	T	C
19	chr19:19614279:T:C	0	19614279	C	T
19	chr19:19614647:A:G	0	19614647	G	A
19	chr19:19616233:C:T	0	19616233	T	C
19	chr19:19616343:A:G	0	19616343	G	A
19	chr19:19617262:C:T	0	19617262	T	C
19	chr19:19617839:A:C	0	19617839	C	A
19	chr19:19618385:C:T	0	19618385	T	C
19	chr19:19621047:T:C	0	19621047	C	T
19	chr19:19623068:T:C	0	19623068	C	T
19	chr19:19623158:T:C	0	19623158	C	T
19	chr19:19623355:G:A	0	19623355	A	G
19	chr19:19623730:C:T	0	19623730	T	C
19	chr19:19624834:A:T	0	19624834	T	A
19	chr19:19626877:C:T	0	19626877	T	C
19	chr19:19627745:G:A	0	19627745	A	G
19	chr19:19629920:C:G	0	19629920	G	C
19	chr19:19632921:T:G	0	19632921	G	T
19	chr19:19633270:T:C	0	19633270	C	T
19	chr19:19633549:T:C	0	19633549	C	T
19	chr19:19633643:C:T	0	19633643	T	C
19	chr19:19634956:A:G	0	19634956	G	A
19	chr19:19635320:G:A	0	19635320	A	G
19	chr19:19635405:C:G	0	19635405	G	C
19	chr19:19637763:G:A	0	19637763	A	G
19	chr19:19639046:C:T	0	19639046	T	C
19	chr19:19640015:AG:A	0	19640015	A	AG
19	chr19:19640647:C:A	0	19640647	A	C
19	chr19:19642483:G:A	0	19642483	A	G
19	chr19:19643073:C:T	0	19643073	T	C
19	chr19:19644133:C:T	0	19644133	T	C
19	chr19:19645137:G:A	0	19645137	A	G
19	chr19:19645853:T:C	0	19645853	C	T
19	chr19:19646873:C:T	0	19646873	T	C
19	chr19:19647335:G:A	0	19647335	A	G
19	chr19:19648490:A:T	0	19648490	T	A
19	chr19:19648682:G:A	0	19648682	A	G
19	chr19:19650107:G:A	0	19650107	A	G
19	chr19:19650545:C:G	0	19650545	G	C
19	chr19:19651118:A:AG	0	19651118	AG	A
19	chr19:19651142:A:C	0	19651142	C	A
19	chr19:19651867:C:T	0	19651867	T	C
19	chr19:19652826:C:T	0	19652826	T	C
19	chr19:19654460:G:C	0	19654460	C	G
19	chr19:19656008:A:T	0	19656008	T	A
19	chr19:19656358:T:C	0	19656358	C	T
19	chr19:19656502:C:T	0	19656502	T	C
19	chr19:19658348:C:A	0	19658348	A	C
19	chr19:19658881:C:T	0	19658881	T	C
19	chr19:19659520:T:C	0	19659520	C	T
19	chr19:19661913:G:A	0	19661913	A	G
19	chr19:19662582:T:C	0	19662582	C	T
19	chr19:19663114:G:A	0	19663114	A	G
19	chr19:19664931:T:G	0	19664931	G	T
19	chr19:19665020:C:T	0	19665020	T	C
19	chr19:19665618:C:T	0	19665618	T	C
19	chr19:19666005:C:T	0	19666005	T	C
19	chr19:19666835:C:T	0	19666835	T	C
19	chr19:19668203:G:A	0	19668203	A	G
19	chr19:19668897:T:C	0	19668897	C	T
19	chr19:19669400:C:G	0	19669400	G	C
19	chr19:19669948:C:G	0	19669948	G	C
19	chr19:19671108:A:G	0	19671108	G	A
19	chr19:19671223:ACT:A	0	19671223	A	ACT
19	chr19:19672611:T:C	0	19672611	C	T
19	chr19:19672700:T:C	0	19672700	C	T
19	chr19:19673354:G:A	0	19673354	A	G
19	chr19:19673821:T:G	0	19673821	G	T
19	chr19:19674082:G:A	0	19674082	A	G
19	chr19:19675290:A:G	0	19675290	G	A
19	chr19:19675461:A:T	0	19675461	T	A
19	chr19:19676657:G:A	0	19676657	A	G
19	chr19:19678719:A:G	0	19678719	G	A
19	chr19:19680784:G:A	0	19680784	A	G
19	chr19:19681037:G:C	0	19681037	C	G
19	chr19:19681241:A:G	0	19681241	G	A
19	chr19:19681441:C:A	0	19681441	A	C
19	chr19:19682736:T:C	0	19682736	C	T
19	chr19:19684521:C:T	0	19684521	T	C
19	chr19:19685811:G:A	0	19685811	A	G
19	chr19:19686051:A:AT	0	19686051	AT	A
19	chr19:19686687:G:C	0	19686687	C	G
19	chr19:19687394:A:T	0	19687394	T	A
19	chr19:19689528:A:G	0	19689528	G	A
19	chr19:19690798:A:G	0	19690798	G	A
19	chr19:19691661:G:A	0	19691661	A	G
19	chr19:19692560:T:G	0	19692560	G	T
19	chr19:19692824:G:A	0	19692824	A	G
19	chr19:19693526:G:T	0	19693526	T	G
19	chr19:19693882:T:G	0	19693882	G	T
19	chr19:19694159:T:C	0	19694159	C	T
19	chr19:19694183:C:G	0	19694183	G	C
19	chr19:19694445:G:A	0	19694445	A	G
19	chr19:19694765:C:T	0	19694765	T	C
19	chr19:19694929:T:C	0	19694929	C	T
19	chr19:19694962:T:C	0	19694962	C	T
19	chr19:19695202:C:T	0	19695202	T	C
19	chr19:19695410:T:G	0	19695410	G	T
19	chr19:19695720:G:A	0	19695720	A	G
19	chr19:19696140:T:C	0	19696140	C	T
19	chr19:19696628:A:G	0	19696628	G	A
19	chr19:19696795:G:A	0	19696795	A	G
19	chr19:19697360:CA:C	0	19697360	C	CA
19	chr19:19697444:T:C	0	19697444	C	T
19	chr19:19698243:C:T	0	19698243	T	C
19	chr19:19698338:T:G	0	19698338	G	T
19	chr19:19699241:G:A	0	19699241	A	G
19	chr19:19699269:T:C	0	19699269	C	T
19	chr19:19699521:A:G	0	19699521	G	A
19	chr19:19699768:T:TG	0	19699768	TG	T
19	chr19:19701028:T:C	0	19701028	C	T
19	chr19:19701105:G:A	0	19701105	A	G
19	chr19:19701603:A:G	0	19701603	G	A
19	chr19:19701733:A:C	0	19701733	C	A
19	chr19:19701761:G:A	0	19701761	A	G
19	chr19:19702129:C:T	0	19702129	T	C
19	chr19:19702210:T:C	0	19702210	C	T
19	chr19:19702693:C:T	0	19702693	T	C
19	chr19:19703419:T:C	0	19703419	C	T
19	chr19:19703989:C:G	0	19703989	G	C
19	chr19:19704265:G:A	0	19704265	A	G
19	chr19:19704819:G:C	0	19704819	C	G
19	chr19:19704832:C:T	0	19704832	T	C
19	chr19:19706297:T:A	0	19706297	A	T
19	chr19:19706940:A:C	0	19706940	C	A
19	chr19:19707291:CT:C	0	19707291	C	CT
19	chr19:19708395:A:G	0	19708395	G	A
19	chr19:19709330:G:C	0	19709330	C	G
19	chr19:19709657:G:A	0	19709657	A	G
19	chr19:19709666:G:C	0	19709666	C	G
19	chr19:19709879:C:A	0	19709879	A	C
19	chr19:19710558:A:T	0	19710558	T	A
19	chr19:19711016:T:C	0	19711016	C	T
19	chr19:19711240:T:C	0	19711240	C	T
19	chr19:19713380:G:A	0	19713380	A	G
19	chr19:19713695:T:C	0	19713695	C	T
19	chr19:19714041:T:G	0	19714041	G	T
19	chr19:19714070:T:C	0	19714070	C	T
19	chr19:19714449:G:A	0	19714449	A	G
19	chr19:19715368:G:A	0	19715368	A	G
19	chr19:19715672:C:T	0	19715672	T	C
19	chr19:19716071:C:T	0	19716071	T	C
19	chr19:19716326:T:C	0	19716326	C	T
19	chr19:19716388:A:C	0	19716388	C	A
19	chr19:19716915:C:T	0	19716915	T	C
19	chr19:19717089:G:A	0	19717089	A	G
19	chr19:19718292:T:G	0	19718292	G	T
19	chr19:19719242:C:T	0	19719242	T	C
19	chr19:19719335:T:A	0	19719335	A	T
19	chr19:19720001:T:C	0	19720001	C	T
19	chr19:19720119:C:T	0	19720119	T	C
19	chr19:19720236:C:T	0	19720236	T	C
19	chr19:19720568:C:A	0	19720568	A	C
19	chr19:19720735:G:T	0	19720735	T	G
19	chr19:19721006:G:A	0	19721006	A	G
19	chr19:19721970:A:C	0	19721970	C	A
19	chr19:19723372:G:C	0	19723372	C	G
19	chr19:19731244:G:A	0	19731244	A	G
19	chr19:19731806:G:C	0	19731806	C	G
19	chr19:19731986:A:G	0	19731986	G	A
19	chr19:19732071:A:C	0	19732071	C	A
19	chr19:19732227:T:A	0	19732227	A	T
19	chr19:19732447:C:T	0	19732447	T	C
19	chr19:19732742:A:G	0	19732742	G	A
19	chr19:19734304:T:C	0	19734304	C	T
19	chr19:19735277:G:A	0	19735277	A	G
19	chr19:19735637:C:T	0	19735637	T	C
19	chr19:19735649:A:G	0	19735649	G	A
19	chr19:19737073:T:C	0	19737073	C	T
19	chr19:19737536:A:G	0	19737536	G	A
19	chr19:19737995:C:A	0	19737995	A	C
19	chr19:19738265:A:G	0	19738265	G	A
19	chr19:19738392:A:T	0	19738392	T	A
19	chr19:19738459:G:T	0	19738459	T	G
19	chr19:19738888:G:A	0	19738888	A	G
19	chr19:19738904:C:T	0	19738904	T	C
19	chr19:19739218:A:G	0	19739218	G	A
19	chr19:19741753:C:G	0	19741753	G	C
19	chr19:19741836:A:G	0	19741836	G	A
19	chr19:19742424:T:A	0	19742424	A	T
19	chr19:19743058:T:C	0	19743058	C	T
19	chr19:19743647:T:C	0	19743647	C	T
19	chr19:19743832:C:T	0	19743832	T	C
19	chr19:19744371:C:T	0	19744371	T	C
19	chr19:19744845:C:T	0	19744845	T	C
19	chr19:19745130:G:A	0	19745130	A	G
19	chr19:19745330:G:A	0	19745330	A	G
19	chr19:19745681:G:A	0	19745681	A	G
19	chr19:19747349:C:T	0	19747349	T	C
19	chr19:19747977:C:T	0	19747977	T	C
19	chr19:19748067:C:T	0	19748067	T	C
19	chr19:19748372:ATGGCCAGGCC:A	0	19748372	A	ATGGCCAGGCC
19	chr19:19749123:C:T	0	19749123	T	C
19	chr19:19749132:C:G	0	19749132	G	C
19	chr19:19749686:C:T	0	19749686	T	C
19	chr19:19750019:A:G	0	19750019	G	A
19	chr19:19750071:G:A	0	19750071	A	G
19	chr19:19750113:G:A	0	19750113	A	G
19	chr19:19750363:T:C	0	19750363	C	T
19	chr19:19750593:A:G	0	19750593	G	A
19	chr19:19750873:C:T	0	19750873	T	C
19	chr19:19750923:A:G	0	19750923	G	A
19	chr19:19751588:C:T	0	19751588	T	C
19	chr19:19751744:A:G	0	19751744	G	A
19	chr19:19752157:C:T	0	19752157	T	C
19	chr19:19752161:G:C	0	19752161	C	G
19	chr19:19752205:A:G	0	19752205	G	A
19	chr19:19752439:G:A	0	19752439	A	G
19	chr19:19752531:G:C	0	19752531	C	G
19	chr19:19752822:T:C	0	19752822	C	T
19	chr19:19753149:C:T	0	19753149	T	C
19	chr19:19753297:A:G	0	19753297	G	A
19	chr19:19753572:A:C	0	19753572	C	A
19	chr19:19754040:C:T	0	19754040	T	C
19	chr19:19754182:A:G	0	19754182	G	A
19	chr19:19754268:C:A	0	19754268	A	C
19	chr19:19755304:C:G	0	19755304	G	C
19	chr19:19755562:T:C	0	19755562	C	T
19	chr19:19756246:C:T	0	19756246	T	C
19	chr19:19756585:T:C	0	19756585	C	T
19	chr19:19757518:A:G	0	19757518	G	A
19	chr19:19757946:C:G	0	19757946	G	C
19	chr19:19758616:C:T	0	19758616	T	C
19	chr19:19758991:C:T	0	19758991	T	C
19	chr19:19759375:G:A	0	19759375	A	G
19	chr19:19759572:T:G	0	19759572	G	T
19	chr19:19759802:A:G	0	19759802	G	A
19	chr19:19760067:C:T	0	19760067	T	C
19	chr19:19760441:A:G	0	19760441	G	A
19	chr19:19760483:G:A	0	19760483	A	G
19	chr19:19761284:A:G	0	19761284	G	A
19	chr19:19761564:C:T	0	19761564	T	C
19	chr19:19761580:C:T	0	19761580	T	C
19	chr19:19761713:G:A	0	19761713	A	G
19	chr19:19762117:G:A	0	19762117	A	G
19	chr19:19762831:G:T	0	19762831	T	G
19	chr19:19764055:C:T	0	19764055	T	C
19	chr19:19767599:G:A	0	19767599	A	G
19	chr19:19768005:C:T	0	19768005	T	C
19	chr19:19768472:G:A	0	19768472	A	G
19	chr19:19768948:T:C	0	19768948	C	T
19	chr19:19771667:C:T	0	19771667	T	C
19	chr19:19771815:C:T	0	19771815	T	C
19	chr19:19772141:G:A	0	19772141	A	G
19	chr19:19772740:T:C	0	19772740	C	T
19	chr19:19772882:A:G	0	19772882	G	A
19	chr19:19773070:T:C	0	19773070	C	T
19	chr19:19773221:T:C	0	19773221	C	T
19	chr19:19773382:A:G	0	19773382	G	A
19	chr19:19773793:C:T	0	19773793	T	C
19	chr19:19774041:C:T	0	19774041	T	C
19	chr19:19774042:G:A	0	19774042	A	G
19	chr19:19774931:T:C	0	19774931	C	T
19	chr19:19775601:C:G	0	19775601	G	C
19	chr19:19776483:C:T	0	19776483	T	C
19	chr19:19776560:T:C	0	19776560	C	T
19	chr19:19777566:G:C	0	19777566	C	G
19	chr19:19777696:T:C	0	19777696	C	T
19	chr19:19779817:C:T	0	19779817	T	C
19	chr19:19780345:C:G	0	19780345	G	C
19	chr19:19780406:A:C	0	19780406	C	A
19	chr19:19780878:T:A	0	19780878	A	T
19	chr19:19781072:C:T	0	19781072	T	C
19	chr19:19781987:A:G	0	19781987	G	A
19	chr19:19782321:G:A	0	19782321	A	G
19	chr19:19783024:G:T	0	19783024	T	G
19	chr19:19783154:T:C	0	19783154	C	T
19	chr19:19783380:AGT:A	0	19783380	A	AGT
19	chr19:19783534:G:A	0	19783534	A	G
19	chr19:19785306:C:T	0	19785306	T	C
19	chr19:19785582:T:C	0	19785582	C	T
19	chr19:19786094:A:T	0	19786094	T	A
19	chr19:19786884:A:G	0	19786884	G	A
19	chr19:19786888:A:T	0	19786888	T	A
19	chr19:19787340:C:T	0	19787340	T	C
19	chr19:19788056:A:C	0	19788056	C	A
19	chr19:19788755:T:C	0	19788755	C	T
19	chr19:19789794:T:G	0	19789794	G	T
19	chr19:19790004:G:A	0	19790004	A	G
19	chr19:19790175:A:G	0	19790175	G	A
19	chr19:19790633:C:T	0	19790633	T	C
19	chr19:19790696:A:G	0	19790696	G	A
19	chr19:19790801:G:A	0	19790801	A	G
19	chr19:19791121:G:A	0	19791121	A	G
19	chr19:19792107:A:G	0	19792107	G	A
19	chr19:19792629:G:A	0	19792629	A	G
19	chr19:19793310:T:A	0	19793310	A	T
19	chr19:19793347:A:G	0	19793347	G	A
19	chr19:19793460:T:A	0	19793460	A	T
19	chr19:19793701:G:A	0	19793701	A	G
19	chr19:19794202:C:T	0	19794202	T	C
19	chr19:19797226:G:A	0	19797226	A	G
19	chr19:19797402:C:T	0	19797402	T	C
19	chr19:19797524:C:T	0	19797524	T	C
19	chr19:19797708:T:C	0	19797708	C	T
19	chr19:19797812:C:A	0	19797812	A	C
19	chr19:19798243:T:C	0	19798243	C	T
19	chr19:19799146:A:C	0	19799146	C	A
19	chr19:19799247:G:C	0	19799247	C	G
19	chr19:19799441:T:C	0	19799441	C	T
19	chr19:19799787:A:C	0	19799787	C	A
19	chr19:19799849:AAGAC:A	0	19799849	A	AAGAC
19	chr19:19800205:A:G	0	19800205	G	A
19	chr19:19802499:T:A	0	19802499	A	T
19	chr19:19803640:A:G	0	19803640	G	A
19	chr19:19804128:A:C	0	19804128	C	A
19	chr19:19804134:C:T	0	19804134	T	C
19	chr19:19804525:C:T	0	19804525	T	C
19	chr19:19804647:G:A	0	19804647	A	G
19	chr19:19805927:T:C	0	19805927	C	T
19	chr19:19806692:TA:T	0	19806692	T	TA
19	chr19:19806831:A:G	0	19806831	G	A
19	chr19:19808600:C:CT	0	19808600	CT	C
19	chr19:19809438:T:C	0	19809438	C	T
19	chr19:19809453:AG:A	0	19809453	A	AG
19	chr19:19810097:T:C	0	19810097	C	T
19	chr19:19810103:T:C	0	19810103	C	T
19	chr19:19810446:C:T	0	19810446	T	C
19	chr19:19811034:C:G	0	19811034	G	C
19	chr19:19811394:A:G	0	19811394	G	A
19	chr19:19812443:C:T	0	19812443	T	C
19	chr19:19812540:C:G	0	19812540	G	C
19	chr19:19814132:C:G	0	19814132	G	C
19	chr19:19814165:G:T	0	19814165	T	G
19	chr19:19814210:A:G	0	19814210	G	A
19	chr19:19814661:A:G	0	19814661	G	A
19	chr19:19814669:T:C	0	19814669	C	T
19	chr19:19815175:G:T	0	19815175	T	G
19	chr19:19816884:G:A	0	19816884	A	G
19	chr19:19817432:TG:T	0	19817432	T	TG
19	chr19:19817574:T:A	0	19817574	A	T
19	chr19:19818845:G:A	0	19818845	A	G
19	chr19:19818857:G:A	0	19818857	A	G
19	chr19:19820207:T:C	0	19820207	C	T
19	chr19:19820657:G:C	0	19820657	C	G
19	chr19:19821226:A:T	0	19821226	T	A
19	chr19:19822449:TTTGGTA:T	0	19822449	T	TTTGGTA
19	chr19:19824118:G:A	0	19824118	A	G
19	chr19:19824453:G:A	0	19824453	A	G
19	chr19:19826352:C:A	0	19826352	A	C
19	chr19:19828491:C:A	0	19828491	A	C
19	chr19:19829101:T:C	0	19829101	C	T
19	chr19:19829405:A:G	0	19829405	G	A
19	chr19:19831287:G:C	0	19831287	C	G
19	chr19:19831864:T:C	0	19831864	C	T
19	chr19:19832407:A:G	0	19832407	G	A
19	chr19:19833060:G:A	0	19833060	A	G
19	chr19:19833768:A:T	0	19833768	T	A
19	chr19:19834346:T:A	0	19834346	A	T
19	chr19:19834971:T:C	0	19834971	C	T
19	chr19:19835513:G:A	0	19835513	A	G
19	chr19:19835828:A:G	0	19835828	G	A
19	chr19:19836752:T:G	0	19836752	G	T
19	chr19:19837572:A:AT	0	19837572	AT	A
19	chr19:19841725:ACTT:A	0	19841725	A	ACTT
19	chr19:19842305:T:C	0	19842305	C	T
19	chr19:19843657:T:C	0	19843657	C	T
19	chr19:19844081:G:T	0	19844081	T	G
19	chr19:19844597:G:A	0	19844597	A	G
19	chr19:19844806:T:C	0	19844806	C	T
19	chr19:19845892:T:C	0	19845892	C	T
19	chr19:19846720:T:C	0	19846720	C	T
19	chr19:19849755:C:T	0	19849755	T	C
19	chr19:19849881:G:A	0	19849881	A	G
19	chr19:19851234:C:T	0	19851234	T	C
19	chr19:19852155:C:A	0	19852155	A	C
19	chr19:19852277:T:C	0	19852277	C	T
19	chr19:19852309:T:C	0	19852309	C	T
19	chr19:19852310:G:A	0	19852310	A	G
19	chr19:19852718:G:A	0	19852718	A	G
19	chr19:19853163:C:T	0	19853163	T	C
19	chr19:19854404:C:T	0	19854404	T	C
19	chr19:19854459:A:C	0	19854459	C	A
19	chr19:19855918:T:C	0	19855918	C	T
19	chr19:19856092:T:C	0	19856092	C	T
19	chr19:19856142:C:T	0	19856142	T	C
19	chr19:19856799:G:A	0	19856799	A	G
19	chr19:19857069:C:G	0	19857069	G	C
19	chr19:19857129:G:C	0	19857129	C	G
19	chr19:19858071:G:A	0	19858071	A	G
19	chr19:19858267:AC:A	0	19858267	A	AC
19	chr19:19858387:T:A	0	19858387	A	T
19	chr19:19858523:T:C	0	19858523	C	T
19	chr19:19858880:A:G	0	19858880	G	A
19	chr19:19859304:C:T	0	19859304	T	C
19	chr19:19859668:A:G	0	19859668	G	A
19	chr19:19859936:C:T	0	19859936	T	C
19	chr19:19859978:G:T	0	19859978	T	G
19	chr19:19860042:T:C	0	19860042	C	T
19	chr19:19860369:T:A	0	19860369	A	T
19	chr19:19861043:T:G	0	19861043	G	T
19	chr19:19861427:C:T	0	19861427	T	C
19	chr19:19861548:A:G	0	19861548	G	A
19	chr19:19862028:C:T	0	19862028	T	C
19	chr19:19862643:T:C	0	19862643	C	T
19	chr19:19864759:G:C	0	19864759	C	G
19	chr19:19864853:G:C	0	19864853	C	G
19	chr19:19865412:G:C	0	19865412	C	G
19	chr19:19866109:G:A	0	19866109	A	G
19	chr19:19866179:G:A	0	19866179	A	G
19	chr19:19866464:A:T	0	19866464	T	A
19	chr19:19867360:T:G	0	19867360	G	T
19	chr19:19867748:C:T	0	19867748	T	C
19	chr19:19867948:T:C	0	19867948	C	T
19	chr19:19868232:A:G	0	19868232	G	A
19	chr19:19868850:TA:T	0	19868850	T	TA
19	chr19:19870265:G:A	0	19870265	A	G
19	chr19:19870940:C:G	0	19870940	G	C
19	chr19:19871083:A:G	0	19871083	G	A
19	chr19:19871222:C:T	0	19871222	T	C
19	chr19:19871910:A:G	0	19871910	G	A
19	chr19:19874686:T:C	0	19874686	C	T
19	chr19:19875761:T:A	0	19875761	A	T
19	chr19:19876408:G:A	0	19876408	A	G
19	chr19:19876682:G:A	0	19876682	A	G
19	chr19:19877872:C:T	0	19877872	T	C
19	chr19:19877972:C:G	0	19877972	G	C
19	chr19:19878315:AG:A	0	19878315	A	AG
19	chr19:19878486:A:G	0	19878486	G	A
19	chr19:19879543:C:T	0	19879543	T	C
19	chr19:19879783:C:T	0	19879783	T	C
19	chr19:19882484:G:A	0	19882484	A	G
19	chr19:19882666:T:C	0	19882666	C	T
19	chr19:19882698:T:C	0	19882698	C	T
19	chr19:19882903:A:G	0	19882903	G	A
19	chr19:19883064:A:G	0	19883064	G	A
19	chr19:19883843:A:G	0	19883843	G	A
19	chr19:19883893:T:TA	0	19883893	TA	T
19	chr19:19884634:T:C	0	19884634	C	T
19	chr19:19884663:C:T	0	19884663	T	C
19	chr19:19884679:T:C	0	19884679	C	T
19	chr19:19886138:A:T	0	19886138	T	A
19	chr19:19886791:T:A	0	19886791	A	T
19	chr19:19887333:G:T	0	19887333	T	G
19	chr19:19887448:T:C	0	19887448	C	T
19	chr19:19888130:G:C	0	19888130	C	G
19	chr19:19888199:T:G	0	19888199	G	T
19	chr19:19888416:TTCTG:T	0	19888416	T	TTCTG
19	chr19:19888715:GA:G	0	19888715	G	GA
19	chr19:19889387:C:T	0	19889387	T	C
19	chr19:19889877:T:G	0	19889877	G	T
19	chr19:19889884:C:T	0	19889884	T	C
19	chr19:19890230:C:T	0	19890230	T	C
19	chr19:19890238:T:C	0	19890238	C	T
19	chr19:19891076:A:C	0	19891076	C	A
19	chr19:19892300:A:G	0	19892300	G	A
19	chr19:19893010:T:C	0	19893010	C	T
19	chr19:19893263:CCACCATGCCTGGCTACAAGTTCTTAATTCTTAAGAGA:C	0	19893263	C	CCACCATGCCTGGCTACAAGTTCTTAATTCTTAAGAGA
19	chr19:19894594:A:C	0	19894594	C	A
19	chr19:19894840:G:A	0	19894840	A	G
19	chr19:19894944:A:T	0	19894944	T	A
19	chr19:19895044:A:G	0	19895044	G	A
19	chr19:19895460:T:C	0	19895460	C	T
19	chr19:19896011:T:C	0	19896011	C	T
19	chr19:19896495:C:T	0	19896495	T	C
19	chr19:19896664:C:T	0	19896664	T	C
19	chr19:19896959:A:G	0	19896959	G	A
19	chr19:19897161:T:C	0	19897161	C	T
19	chr19:19898248:T:C	0	19898248	C	T
19	chr19:19898719:A:G	0	19898719	G	A
19	chr19:19898879:T:C	0	19898879	C	T
19	chr19:19898930:T:G	0	19898930	G	T
19	chr19:19899008:G:A	0	19899008	A	G
19	chr19:19899423:CA:C	0	19899423	C	CA
19	chr19:19899817:A:G	0	19899817	G	A
19	chr19:19900209:G:T	0	19900209	T	G
19	chr19:19901002:T:C	0	19901002	C	T
19	chr19:19901261:T:C	0	19901261	C	T
19	chr19:19901500:C:G	0	19901500	G	C
19	chr19:19901832:C:T	0	19901832	T	C
19	chr19:19902458:A:G	0	19902458	G	A
19	chr19:19902924:A:G	0	19902924	G	A
19	chr19:19903178:A:G	0	19903178	G	A
19	chr19:19905859:T:A	0	19905859	A	T
19	chr19:19906086:G:A	0	19906086	A	G
19	chr19:19906581:C:T	0	19906581	T	C
19	chr19:19906937:T:G	0	19906937	G	T
19	chr19:19906944:G:A	0	19906944	A	G
19	chr19:19908178:C:T	0	19908178	T	C
19	chr19:19909122:G:A	0	19909122	A	G
19	chr19:19909261:A:G	0	19909261	G	A
19	chr19:19909578:T:C	0	19909578	C	T
19	chr19:19910067:T:C	0	19910067	C	T
19	chr19:19910078:CAT:C	0	19910078	C	CAT
19	chr19:19910549:A:G	0	19910549	G	A
19	chr19:19911247:A:G	0	19911247	G	A
19	chr19:19912257:T:A	0	19912257	A	T
19	chr19:19912707:A:T	0	19912707	T	A
19	chr19:19912834:T:C	0	19912834	C	T
19	chr19:19913057:T:C	0	19913057	C	T
19	chr19:19914067:C:T	0	19914067	T	C
19	chr19:19914150:G:A	0	19914150	A	G
19	chr19:19914772:C:T	0	19914772	T	C
19	chr19:19915798:T:C	0	19915798	C	T
19	chr19:19917336:C:CT	0	19917336	CT	C
19	chr19:19917420:AT:A	0	19917420	A	AT
19	chr19:19918143:T:G	0	19918143	G	T
19	chr19:19919356:C:G	0	19919356	G	C
19	chr19:19919703:C:T	0	19919703	T	C
19	chr19:19920393:G:A	0	19920393	A	G
19	chr19:19920609:C:T	0	19920609	T	C
19	chr19:19920890:T:C	0	19920890	C	T
19	chr19:19921866:T:C	0	19921866	C	T
19	chr19:19921998:A:G	0	19921998	G	A
19	chr19:19922236:A:G	0	19922236	G	A
19	chr19:19922243:C:A	0	19922243	A	C
19	chr19:19922524:G:A	0	19922524	A	G
19	chr19:19922705:C:T	0	19922705	T	C
19	chr19:19922841:A:G	0	19922841	G	A
19	chr19:19922914:G:A	0	19922914	A	G
19	chr19:19924631:C:T	0	19924631	T	C
19	chr19:19925046:G:A	0	19925046	A	G
19	chr19:19925055:T:C	0	19925055	C	T
19	chr19:19925367:T:C	0	19925367	C	T
19	chr19:19925739:A:AT	0	19925739	AT	A
19	chr19:19925806:G:A	0	19925806	A	G
19	chr19:19927857:T:C	0	19927857	C	T
19	chr19:19928158:C:A	0	19928158	A	C
19	chr19:19928259:G:T	0	19928259	T	G
19	chr19:19928811:A:G	0	19928811	G	A
19	chr19:19929176:A:AT	0	19929176	AT	A
19	chr19:19929529:A:G	0	19929529	G	A
19	chr19:19929666:T:C	0	19929666	C	T
19	chr19:19929983:A:G	0	19929983	G	A
19	chr19:19930376:G:A	0	19930376	A	G
19	chr19:19930992:G:A	0	19930992	A	G
19	chr19:19931428:T:C	0	19931428	C	T
19	chr19:19931701:G:C	0	19931701	C	G
19	chr19:19932127:G:A	0	19932127	A	G
19	chr19:19932366:C:T	0	19932366	T	C
19	chr19:19932742:A:G	0	19932742	G	A
19	chr19:19932746:GT:G	0	19932746	G	GT
19	chr19:19932871:T:A	0	19932871	A	T
19	chr19:19933232:G:T	0	19933232	T	G
19	chr19:19935293:C:A	0	19935293	A	C
19	chr19:19935338:G:A	0	19935338	A	G
19	chr19:19935409:C:T	0	19935409	T	C
19	chr19:19935987:G:A	0	19935987	A	G
19	chr19:19936323:G:A	0	19936323	A	G
19	chr19:19936511:C:T	0	19936511	T	C
19	chr19:19936518:A:C	0	19936518	C	A
19	chr19:19936580:A:T	0	19936580	T	A
19	chr19:19936711:C:CA	0	19936711	CA	C
19	chr19:19936973:T:TAAAAAA	0	19936973	TAAAAAA	T
19	chr19:19942030:G:A	0	19942030	A	G
19	chr19:19943237:C:T	0	19943237	T	C
19	chr19:19943472:CA:C	0	19943472	C	CA
19	chr19:19943698:T:C	0	19943698	C	T
19	chr19:19943937:A:G	0	19943937	G	A
19	chr19:19944477:G:A	0	19944477	A	G
19	chr19:19944561:C:T	0	19944561	T	C
19	chr19:19945816:A:T	0	19945816	T	A
19	chr19:19945845:T:C	0	19945845	C	T
19	chr19:19945846:G:A	0	19945846	A	G
19	chr19:19946653:C:T	0	19946653	T	C
19	chr19:19946931:C:T	0	19946931	T	C
19	chr19:19947620:T:C	0	19947620	C	T
19	chr19:19947630:A:T	0	19947630	T	A
19	chr19:19947679:T:C	0	19947679	C	T
19	chr19:19948293:T:C	0	19948293	C	T
19	chr19:19948413:C:T	0	19948413	T	C
19	chr19:19948486:G:A	0	19948486	A	G
19	chr19:19948684:G:A	0	19948684	A	G
19	chr19:19948994:G:A	0	19948994	A	G
19	chr19:19949190:C:T	0	19949190	T	C
19	chr19:19949723:G:A	0	19949723	A	G
19	chr19:19950067:A:G	0	19950067	G	A
19	chr19:19950248:C:T	0	19950248	T	C
19	chr19:19950453:C:T	0	19950453	T	C
19	chr19:19950743:G:A	0	19950743	A	G
19	chr19:19951014:C:A	0	19951014	A	C
19	chr19:19951135:C:G	0	19951135	G	C
19	chr19:19951669:T:C	0	19951669	C	T
19	chr19:19951880:A:G	0	19951880	G	A
19	chr19:19951888:A:G	0	19951888	G	A
19	chr19:19952082:G:A	0	19952082	A	G
19	chr19:19952090:G:T	0	19952090	T	G
19	chr19:19952172:C:T	0	19952172	T	C
19	chr19:19953375:T:A	0	19953375	A	T
19	chr19:19953404:T:C	0	19953404	C	T
19	chr19:19953433:C:T	0	19953433	T	C
19	chr19:19953562:A:G	0	19953562	G	A
19	chr19:19954200:A:T	0	19954200	T	A
19	chr19:19954350:A:T	0	19954350	T	A
19	chr19:19954429:A:G	0	19954429	G	A
19	chr19:19954787:G:T	0	19954787	T	G
19	chr19:19954933:A:G	0	19954933	G	A
19	chr19:19955289:A:G	0	19955289	G	A
19	chr19:19955508:G:A	0	19955508	A	G
19	chr19:19955909:A:G	0	19955909	G	A
19	chr19:19956452:G:A	0	19956452	A	G
19	chr19:19956607:C:T	0	19956607	T	C
19	chr19:19956753:A:G	0	19956753	G	A
19	chr19:19956943:T:G	0	19956943	G	T
19	chr19:19957304:A:T	0	19957304	T	A
19	chr19:19957420:G:A	0	19957420	A	G
19	chr19:19957525:C:T	0	19957525	T	C
19	chr19:19957683:A:C	0	19957683	C	A
19	chr19:19957899:T:G	0	19957899	G	T
19	chr19:19957980:C:T	0	19957980	T	C
19	chr19:19958468:G:C	0	19958468	C	G
19	chr19:19958514:G:A	0	19958514	A	G
19	chr19:19958772:G:A	0	19958772	A	G
19	chr19:19958908:C:T	0	19958908	T	C
19	chr19:19958944:T:C	0	19958944	C	T
19	chr19:19958985:G:A	0	19958985	A	G
19	chr19:19959061:A:AT	0	19959061	AT	A
19	chr19:19959071:G:C	0	19959071	C	G
19	chr19:19959109:C:A	0	19959109	A	C
19	chr19:19959195:T:C	0	19959195	C	T
19	chr19:19959337:G:A	0	19959337	A	G
19	chr19:19959358:T:C	0	19959358	C	T
19	chr19:19959640:A:C	0	19959640	C	A
19	chr19:19959641:C:A	0	19959641	A	C
19	chr19:19959665:C:T	0	19959665	T	C
19	chr19:19959696:T:A	0	19959696	A	T
19	chr19:19960073:A:G	0	19960073	G	A
19	chr19:19960118:T:C	0	19960118	C	T
19	chr19:19960573:A:G	0	19960573	G	A
19	chr19:19960578:G:A	0	19960578	A	G
19	chr19:19960635:G:A	0	19960635	A	G
19	chr19:19960827:A:G	0	19960827	G	A
19	chr19:19960952:G:A	0	19960952	A	G
19	chr19:19960968:C:A	0	19960968	A	C
19	chr19:19961191:T:C	0	19961191	C	T
19	chr19:19961317:G:A	0	19961317	A	G
19	chr19:19961525:C:T	0	19961525	T	C
19	chr19:19961563:G:A	0	19961563	A	G
19	chr19:19961580:C:G	0	19961580	G	C
19	chr19:19961860:G:A	0	19961860	A	G
19	chr19:19961880:C:T	0	19961880	T	C
19	chr19:19961902:CA:C	0	19961902	C	CA
19	chr19:19962079:T:C	0	19962079	C	T
19	chr19:19962108:G:A	0	19962108	A	G
19	chr19:19962128:T:C	0	19962128	C	T
19	chr19:19962438:G:A	0	19962438	A	G
19	chr19:19962439:C:T	0	19962439	T	C
19	chr19:19962459:C:T	0	19962459	T	C
19	chr19:19962471:G:A	0	19962471	A	G
19	chr19:19962505:T:G	0	19962505	G	T
19	chr19:19962589:T:C	0	19962589	C	T
19	chr19:19962715:A:G	0	19962715	G	A
19	chr19:19963166:A:G	0	19963166	G	A
19	chr19:19963200:G:A	0	19963200	A	G
19	chr19:19963216:T:A	0	19963216	A	T
19	chr19:19963219:A:G	0	19963219	G	A
19	chr19:19963247:G:A	0	19963247	A	G
19	chr19:19963256:T:C	0	19963256	C	T
19	chr19:19963324:A:G	0	19963324	G	A
19	chr19:19963362:G:A	0	19963362	A	G
19	chr19:19963399:G:A	0	19963399	A	G
19	chr19:19963427:A:C	0	19963427	C	A
19	chr19:19963528:T:G	0	19963528	G	T
19	chr19:19963768:A:G	0	19963768	G	A
19	chr19:19964310:A:G	0	19964310	G	A
19	chr19:19964485:G:A	0	19964485	A	G
19	chr19:19964621:C:T	0	19964621	T	C
19	chr19:19964876:C:T	0	19964876	T	C
19	chr19:19965443:T:A	0	19965443	A	T
19	chr19:19965558:T:C	0	19965558	C	T
19	chr19:19965770:T:C	0	19965770	C	T
19	chr19:19965894:T:G	0	19965894	G	T
19	chr19:19966612:C:T	0	19966612	T	C
19	chr19:19966687:T:G	0	19966687	G	T
19	chr19:19966895:C:T	0	19966895	T	C
19	chr19:19967059:CA:TA	0	19967059	TA	CA
19	chr19:19967743:G:T	0	19967743	T	G
19	chr19:19967744:C:T	0	19967744	T	C
19	chr19:19969188:C:T	0	19969188	T	C
19	chr19:19969384:G:A	0	19969384	A	G
19	chr19:19969691:C:T	0	19969691	T	C
19	chr19:19969975:C:T	0	19969975	T	C
19	chr19:19970084:C:T	0	19970084	T	C
19	chr19:19970170:T:C	0	19970170	C	T
19	chr19:19970201:C:T	0	19970201	T	C
19	chr19:19970220:G:A	0	19970220	A	G
19	chr19:19971139:A:G	0	19971139	G	A
19	chr19:19971328:C:T	0	19971328	T	C
19	chr19:19971355:A:G	0	19971355	G	A
19	chr19:19971569:C:A	0	19971569	A	C
19	chr19:19971824:C:G	0	19971824	G	C
19	chr19:19972039:G:A	0	19972039	A	G
19	chr19:19972074:C:T	0	19972074	T	C
19	chr19:19972106:C:T	0	19972106	T	C
19	chr19:19972176:T:C	0	19972176	C	T
19	chr19:19972466:C:T	0	19972466	T	C
19	chr19:19972610:A:G	0	19972610	G	A
19	chr19:19972662:G:A	0	19972662	A	G
19	chr19:19972982:T:C	0	19972982	C	T
19	chr19:19973158:A:G	0	19973158	G	A
19	chr19:19973275:C:T	0	19973275	T	C
19	chr19:19973380:T:C	0	19973380	C	T
19	chr19:19973655:C:CT	0	19973655	CT	C
19	chr19:19973656:A:T	0	19973656	T	A
19	chr19:19973770:G:T	0	19973770	T	G
19	chr19:19973772:G:T	0	19973772	T	G
19	chr19:19973872:G:T	0	19973872	T	G
19	chr19:19974037:G:A	0	19974037	A	G
19	chr19:19974089:A:G	0	19974089	G	A
19	chr19:19974256:T:C	0	19974256	C	T
19	chr19:19974589:C:A	0	19974589	A	C
19	chr19:19974692:G:A	0	19974692	A	G
19	chr19:19974776:C:T	0	19974776	T	C
19	chr19:19975314:T:C	0	19975314	C	T
19	chr19:19975962:A:G	0	19975962	G	A
19	chr19:19976844:G:A	0	19976844	A	G
19	chr19:19976940:A:C	0	19976940	C	A
19	chr19:19976953:G:A	0	19976953	A	G
19	chr19:19976968:G:T	0	19976968	T	G
19	chr19:19977230:C:T	0	19977230	T	C
19	chr19:19977492:A:G	0	19977492	G	A
19	chr19:19977669:G:A	0	19977669	A	G
19	chr19:19978246:G:A	0	19978246	A	G
19	chr19:19978603:G:A	0	19978603	A	G
19	chr19:19978994:C:T	0	19978994	T	C
19	chr19:19979010:T:C	0	19979010	C	T
19	chr19:19979025:A:C	0	19979025	C	A
19	chr19:19980229:A:C	0	19980229	C	A
19	chr19:19980614:T:A	0	19980614	A	T
19	chr19:19980656:C:T	0	19980656	T	C
19	chr19:19980893:A:G	0	19980893	G	A
19	chr19:19983554:G:A	0	19983554	A	G
19	chr19:19983976:T:A	0	19983976	A	T
19	chr19:19984302:C:G	0	19984302	G	C
19	chr19:19984714:A:T	0	19984714	T	A
19	chr19:19985665:T:C	0	19985665	C	T
19	chr19:19985803:A:G	0	19985803	G	A
19	chr19:19986297:T:C	0	19986297	C	T
19	chr19:19986953:A:G	0	19986953	G	A
19	chr19:19987321:T:A	0	19987321	A	T
19	chr19:19989078:G:A	0	19989078	A	G
19	chr19:19990542:A:G	0	19990542	G	A
19	chr19:19991141:A:C	0	19991141	C	A
19	chr19:19991300:C:T	0	19991300	T	C
19	chr19:19991309:G:T	0	19991309	T	G
19	chr19:19991380:TA:T	0	19991380	T	TA
19	chr19:19991413:G:A	0	19991413	A	G
19	chr19:19991944:A:G	0	19991944	G	A
19	chr19:19992329:C:T	0	19992329	T	C
19	chr19:19993139:A:G	0	19993139	G	A
19	chr19:19993166:G:C	0	19993166	C	G
19	chr19:19993227:A:G	0	19993227	G	A
19	chr19:19994343:A:G	0	19994343	G	A
19	chr19:19995100:G:A	0	19995100	A	G
19	chr19:19995780:A:G	0	19995780	G	A
19	chr19:19995841:A:T	0	19995841	T	A
19	chr19:19996183:T:C	0	19996183	C	T
19	chr19:19996229:G:T	0	19996229	T	G
19	chr19:19996328:A:C	0	19996328	C	A
19	chr19:19996578:G:A	0	19996578	A	G
19	chr19:19996746:T:C	0	19996746	C	T
19	chr19:19996825:A:T	0	19996825	T	A
19	chr19:19998050:A:G	0	19998050	G	A
19	chr19:19998115:C:A	0	19998115	A	C
19	chr19:19998309:C:T	0	19998309	T	C
19	chr19:19999420:AT:A	0	19999420	A	AT
19	chr19:19999510:A:G	0	19999510	G	A
19	chr19:19999583:A:G	0	19999583	G	A
19	chr19:19999782:G:A	0	19999782	A	G
19	chr19:20000195:C:G	0	20000195	G	C
19	chr19:20000325:T:C	0	20000325	C	T
19	chr19:20000584:T:G	0	20000584	G	T
19	chr19:20001185:A:G	0	20001185	G	A
19	chr19:20001455:T:C	0	20001455	C	T
19	chr19:20003426:C:T	0	20003426	T	C
19	chr19:20003456:G:A	0	20003456	A	G
19	chr19:20003692:A:G	0	20003692	G	A
19	chr19:20003757:G:A	0	20003757	A	G
19	chr19:20005167:C:T	0	20005167	T	C
19	chr19:20005284:C:T	0	20005284	T	C
19	chr19:20005448:A:C	0	20005448	C	A
19	chr19:20005782:TATTAAATGCTTTGCC:T	0	20005782	T	TATTAAATGCTTTGCC
19	chr19:20005832:A:G	0	20005832	G	A
19	chr19:20006154:C:T	0	20006154	T	C
19	chr19:20006876:G:A	0	20006876	A	G
19	chr19:20007426:T:C	0	20007426	C	T
19	chr19:20009212:C:T	0	20009212	T	C
19	chr19:20010447:G:A	0	20010447	A	G
19	chr19:20010451:G:A	0	20010451	A	G
19	chr19:20010480:T:C	0	20010480	C	T
19	chr19:20010763:A:G	0	20010763	G	A
19	chr19:20010855:C:T	0	20010855	T	C
19	chr19:20011543:A:G	0	20011543	G	A
19	chr19:20011893:C:T	0	20011893	T	C
19	chr19:20012437:T:C	0	20012437	C	T
19	chr19:20012474:A:C	0	20012474	C	A
19	chr19:20012992:T:C	0	20012992	C	T
19	chr19:20013348:A:G	0	20013348	G	A
19	chr19:20014720:A:C	0	20014720	C	A
19	chr19:20014982:G:A	0	20014982	A	G
19	chr19:20015571:T:G	0	20015571	G	T
19	chr19:20015589:T:C	0	20015589	C	T
19	chr19:20017563:A:G	0	20017563	G	A
19	chr19:20017580:G:T	0	20017580	T	G
19	chr19:20017649:A:G	0	20017649	G	A
19	chr19:20017930:C:T	0	20017930	T	C
19	chr19:20018023:C:T	0	20018023	T	C
19	chr19:20019061:T:A	0	20019061	A	T
19	chr19:20019429:A:G	0	20019429	G	A
19	chr19:20020533:A:T	0	20020533	T	A
19	chr19:20020962:AT:A	0	20020962	A	AT
19	chr19:20021061:G:GGAA	0	20021061	GGAA	G
19	chr19:20021482:C:CA	0	20021482	CA	C
19	chr19:20022352:A:AAAAC	0	20022352	AAAAC	A
19	chr19:20022459:T:C	0	20022459	C	T
19	chr19:20022664:T:A	0	20022664	A	T
19	chr19:20023037:C:T	0	20023037	T	C
19	chr19:20023708:AG:A	0	20023708	A	AG
19	chr19:20024257:G:T	0	20024257	T	G
19	chr19:20024597:G:A	0	20024597	A	G
19	chr19:20024807:CT:C	0	20024807	C	CT
19	chr19:20025240:G:C	0	20025240	C	G
19	chr19:20025582:T:C	0	20025582	C	T
19	chr19:20025608:C:T	0	20025608	T	C
19	chr19:20025895:G:A	0	20025895	A	G
19	chr19:20026171:T:C	0	20026171	C	T
19	chr19:20026571:T:C	0	20026571	C	T
19	chr19:20027147:C:T	0	20027147	T	C
19	chr19:20027218:C:T	0	20027218	T	C
19	chr19:20027399:C:A	0	20027399	A	C
19	chr19:20027868:C:T	0	20027868	T	C
19	chr19:20028425:T:A	0	20028425	A	T
19	chr19:20029557:T:C	0	20029557	C	T
19	chr19:20029674:C:T	0	20029674	T	C
19	chr19:20029805:G:A	0	20029805	A	G
19	chr19:20029847:A:C	0	20029847	C	A
19	chr19:20030053:C:T	0	20030053	T	C
19	chr19:20030689:G:A	0	20030689	A	G
19	chr19:20031135:T:C	0	20031135	C	T
19	chr19:20031143:C:A	0	20031143	A	C
19	chr19:20031859:TA:T	0	20031859	T	TA
19	chr19:20032213:G:T	0	20032213	T	G
19	chr19:20032944:T:C	0	20032944	C	T
19	chr19:20033099:T:C	0	20033099	C	T
19	chr19:20033140:A:G	0	20033140	G	A
19	chr19:20033575:T:C	0	20033575	C	T
19	chr19:20033724:A:C	0	20033724	C	A
19	chr19:20033959:C:T	0	20033959	T	C
19	chr19:20034308:T:C	0	20034308	C	T
19	chr19:20034389:G:A	0	20034389	A	G
19	chr19:20034465:C:T	0	20034465	T	C
19	chr19:20034538:A:G	0	20034538	G	A
19	chr19:20034606:A:C	0	20034606	C	A
19	chr19:20034690:T:C	0	20034690	C	T
19	chr19:20034925:C:T	0	20034925	T	C
19	chr19:20034948:C:T	0	20034948	T	C
19	chr19:20035007:AAT:A	0	20035007	A	AAT
19	chr19:20035045:T:C	0	20035045	C	T
19	chr19:20035082:G:A	0	20035082	A	G
19	chr19:20035247:C:T	0	20035247	T	C
19	chr19:20035471:A:G	0	20035471	G	A
19	chr19:20035716:T:TCA	0	20035716	TCA	T
19	chr19:20035734:CTGTT:C	0	20035734	C	CTGTT
19	chr19:20036080:A:G	0	20036080	G	A
19	chr19:20036137:A:G	0	20036137	G	A
19	chr19:20036276:T:C	0	20036276	C	T
19	chr19:20036333:C:T	0	20036333	T	C
19	chr19:20036394:CAGG:C	0	20036394	C	CAGG
19	chr19:20036716:C:T	0	20036716	T	C
19	chr19:20036751:A:G	0	20036751	G	A
19	chr19:20036890:T:C	0	20036890	C	T
19	chr19:20037526:A:G	0	20037526	G	A
19	chr19:20038589:C:T	0	20038589	T	C
19	chr19:20038899:A:G	0	20038899	G	A
19	chr19:20039266:A:G	0	20039266	G	A
19	chr19:20039316:T:C	0	20039316	C	T
19	chr19:20039366:G:C	0	20039366	C	G
19	chr19:20039571:T:C	0	20039571	C	T
19	chr19:20039985:G:C	0	20039985	C	G
19	chr19:20040010:A:T	0	20040010	T	A
19	chr19:20040600:T:C	0	20040600	C	T
19	chr19:20041126:C:A	0	20041126	A	C
19	chr19:20041835:A:G	0	20041835	G	A
19	chr19:20042720:C:T	0	20042720	T	C
19	chr19:20042775:A:T	0	20042775	T	A
19	chr19:20042954:A:C	0	20042954	C	A
19	chr19:20043525:G:A	0	20043525	A	G
19	chr19:20043637:A:T	0	20043637	T	A
19	chr19:20045114:AAGAGGC:A	0	20045114	A	AAGAGGC
19	chr19:20045394:T:C	0	20045394	C	T
19	chr19:20045590:A:AC	0	20045590	AC	A
19	chr19:20046967:G:A	0	20046967	A	G
19	chr19:20047187:C:A	0	20047187	A	C
19	chr19:20047351:A:G	0	20047351	G	A
19	chr19:20047824:A:T	0	20047824	T	A
19	chr19:20048869:C:A	0	20048869	A	C
19	chr19:20048942:C:T	0	20048942	T	C
19	chr19:20049194:A:G	0	20049194	G	A
19	chr19:20049306:C:T	0	20049306	T	C
19	chr19:20050287:GCTGT:G	0	20050287	G	GCTGT
19	chr19:20050749:A:G	0	20050749	G	A
19	chr19:20050910:A:C	0	20050910	C	A
19	chr19:20050922:G:A	0	20050922	A	G
19	chr19:20050939:C:A	0	20050939	A	C
19	chr19:20050962:C:CAG	0	20050962	CAG	C
19	chr19:20051374:C:T	0	20051374	T	C
19	chr19:20051464:A:G	0	20051464	G	A
19	chr19:20051699:C:T	0	20051699	T	C
19	chr19:20051886:A:C	0	20051886	C	A
19	chr19:20052115:C:CT	0	20052115	CT	C
19	chr19:20052132:A:G	0	20052132	G	A
19	chr19:20052153:G:A	0	20052153	A	G
19	chr19:20052176:T:C	0	20052176	C	T
19	chr19:20053195:G:C	0	20053195	C	G
19	chr19:20053239:C:T	0	20053239	T	C
19	chr19:20053356:T:C	0	20053356	C	T
19	chr19:20054538:G:A	0	20054538	A	G
19	chr19:20055466:G:A	0	20055466	A	G
19	chr19:20056772:A:G	0	20056772	G	A
19	chr19:20056960:C:T	0	20056960	T	C
19	chr19:20056962:A:G	0	20056962	G	A
19	chr19:20056977:T:C	0	20056977	C	T
19	chr19:20057066:G:C	0	20057066	C	G
19	chr19:20057264:G:A	0	20057264	A	G
19	chr19:20057290:A:G	0	20057290	G	A
19	chr19:20057327:C:T	0	20057327	T	C
19	chr19:20057378:G:A	0	20057378	A	G
19	chr19:20057553:C:T	0	20057553	T	C
19	chr19:20057939:C:G	0	20057939	G	C
19	chr19:20058053:C:T	0	20058053	T	C
19	chr19:20058077:G:A	0	20058077	A	G
19	chr19:20058171:G:A	0	20058171	A	G
19	chr19:20058231:A:G	0	20058231	G	A
19	chr19:20058396:G:C	0	20058396	C	G
19	chr19:20058415:A:G	0	20058415	G	A
19	chr19:20058448:A:G	0	20058448	G	A
19	chr19:20058573:T:A	0	20058573	A	T
19	chr19:20058618:G:C	0	20058618	C	G
19	chr19:20058653:A:G	0	20058653	G	A
19	chr19:20058657:T:C	0	20058657	C	T
19	chr19:20058691:G:A	0	20058691	A	G
19	chr19:20058727:T:C	0	20058727	C	T
19	chr19:20058742:C:G	0	20058742	G	C
19	chr19:20058978:G:A	0	20058978	A	G
19	chr19:20059078:C:G	0	20059078	G	C
19	chr19:20059142:A:C	0	20059142	C	A
19	chr19:20059175:G:A	0	20059175	A	G
19	chr19:20059285:A:T	0	20059285	T	A
19	chr19:20059306:A:G	0	20059306	G	A
19	chr19:20059405:C:T	0	20059405	T	C
19	chr19:20059496:G:A	0	20059496	A	G
19	chr19:20059765:C:T	0	20059765	T	C
19	chr19:20059781:T:A	0	20059781	A	T
19	chr19:20059847:T:C	0	20059847	C	T
19	chr19:20059851:T:C	0	20059851	C	T
19	chr19:20059871:C:T	0	20059871	T	C
19	chr19:20060293:A:G	0	20060293	G	A
19	chr19:20060455:C:T	0	20060455	T	C
19	chr19:20060461:A:G	0	20060461	G	A
19	chr19:20060499:T:G	0	20060499	G	T
19	chr19:20060930:A:G	0	20060930	G	A
19	chr19:20061168:G:C	0	20061168	C	G
19	chr19:20061201:G:A	0	20061201	A	G
19	chr19:20061226:T:C	0	20061226	C	T
19	chr19:20061262:A:G	0	20061262	G	A
19	chr19:20061573:A:G	0	20061573	G	A
19	chr19:20061613:A:G	0	20061613	G	A
19	chr19:20062525:GC:G	0	20062525	G	GC
19	chr19:20062861:C:T	0	20062861	T	C
19	chr19:20062893:T:C	0	20062893	C	T
19	chr19:20062905:C:A	0	20062905	A	C
19	chr19:20063516:CTTTA:C	0	20063516	C	CTTTA
19	chr19:20063574:A:G	0	20063574	G	A
19	chr19:20064531:A:T	0	20064531	T	A
19	chr19:20064707:C:T	0	20064707	T	C
19	chr19:20064998:A:G	0	20064998	G	A
19	chr19:20065045:G:A	0	20065045	A	G
19	chr19:20065199:T:C	0	20065199	C	T
19	chr19:20065389:GTGGA:G	0	20065389	G	GTGGA
19	chr19:20065410:A:T	0	20065410	T	A
19	chr19:20065830:A:G	0	20065830	G	A
19	chr19:20066666:G:A	0	20066666	A	G
19	chr19:20066794:C:T	0	20066794	T	C
19	chr19:20066842:C:T	0	20066842	T	C
19	chr19:20066845:A:G	0	20066845	G	A
19	chr19:20066952:G:C	0	20066952	C	G
19	chr19:20067036:G:A	0	20067036	A	G
19	chr19:20067211:A:G	0	20067211	G	A
19	chr19:20067264:G:A	0	20067264	A	G
19	chr19:20067401:T:C	0	20067401	C	T
19	chr19:20067541:G:A	0	20067541	A	G
19	chr19:20067869:TAAGCCA:T	0	20067869	T	TAAGCCA
19	chr19:20067930:G:A	0	20067930	A	G
19	chr19:20068602:A:T	0	20068602	T	A
19	chr19:20068805:T:G	0	20068805	G	T
19	chr19:20070794:A:C	0	20070794	C	A
19	chr19:20071208:A:T	0	20071208	T	A
19	chr19:20072204:A:G	0	20072204	G	A
19	chr19:20072999:G:A	0	20072999	A	G
19	chr19:20073011:ACACT:A	0	20073011	A	ACACT
19	chr19:20073023:C:A	0	20073023	A	C
19	chr19:20073313:A:G	0	20073313	G	A
19	chr19:20073465:C:T	0	20073465	T	C
19	chr19:20073466:G:A	0	20073466	A	G
19	chr19:20074198:A:G	0	20074198	G	A
19	chr19:20074245:A:G	0	20074245	G	A
19	chr19:20075638:A:G	0	20075638	G	A
19	chr19:20076092:G:C	0	20076092	C	G
19	chr19:20076373:T:A	0	20076373	A	T
19	chr19:20076490:C:T	0	20076490	T	C
19	chr19:20077218:A:C	0	20077218	C	A
19	chr19:20077247:C:T	0	20077247	T	C
19	chr19:20077798:A:G	0	20077798	G	A
19	chr19:20077936:T:C	0	20077936	C	T
19	chr19:20078845:A:G	0	20078845	G	A
19	chr19:20078879:T:C	0	20078879	C	T
19	chr19:20079474:CAT:C	0	20079474	C	CAT
19	chr19:20081708:G:A	0	20081708	A	G
19	chr19:20081824:G:T	0	20081824	T	G
19	chr19:20082017:G:A	0	20082017	A	G
19	chr19:20083272:T:C	0	20083272	C	T
19	chr19:20083501:G:A	0	20083501	A	G
19	chr19:20085296:TTGGCCGAGACTGGAGTGCAG:T	0	20085296	T	TTGGCCGAGACTGGAGTGCAG
19	chr19:20085502:T:C	0	20085502	C	T
19	chr19:20086296:G:A	0	20086296	A	G
19	chr19:20086301:T:C	0	20086301	C	T
19	chr19:20086583:C:G	0	20086583	G	C
19	chr19:20087172:T:TG	0	20087172	TG	T
19	chr19:20087449:T:G	0	20087449	G	T
19	chr19:20087874:A:G	0	20087874	G	A
19	chr19:20089670:C:T	0	20089670	T	C
19	chr19:20092690:G:T	0	20092690	T	G
19	chr19:20093112:C:T	0	20093112	T	C
19	chr19:20093664:G:C	0	20093664	C	G
19	chr19:20093886:AG:A	0	20093886	A	AG
19	chr19:20094652:C:T	0	20094652	T	C
19	chr19:20097534:G:A	0	20097534	A	G
19	chr19:20099213:A:G	0	20099213	G	A
19	chr19:20099934:C:T	0	20099934	T	C
19	chr19:20100381:C:T	0	20100381	T	C
19	chr19:20100731:G:A	0	20100731	A	G
19	chr19:20100951:G:A	0	20100951	A	G
19	chr19:20101300:T:C	0	20101300	C	T
19	chr19:20103156:G:T	0	20103156	T	G
19	chr19:20103267:T:C	0	20103267	C	T
19	chr19:20103719:G:A	0	20103719	A	G
19	chr19:20104987:C:T	0	20104987	T	C
19	chr19:20107368:C:T	0	20107368	T	C
19	chr19:20108142:G:GT	0	20108142	GT	G
19	chr19:20108471:G:A	0	20108471	A	G
19	chr19:20108922:A:C	0	20108922	C	A
19	chr19:20109016:C:T	0	20109016	T	C
19	chr19:20109261:G:A	0	20109261	A	G
19	chr19:20109419:A:C	0	20109419	C	A
19	chr19:20109573:A:G	0	20109573	G	A
19	chr19:20109609:C:G	0	20109609	G	C
19	chr19:20110504:G:A	0	20110504	A	G
19	chr19:20111163:A:G	0	20111163	G	A
19	chr19:20111531:C:T	0	20111531	T	C
19	chr19:20112304:T:C	0	20112304	C	T
19	chr19:20113008:A:C	0	20113008	C	A
19	chr19:20114774:A:G	0	20114774	G	A
19	chr19:20114941:A:G	0	20114941	G	A
19	chr19:20118677:G:A	0	20118677	A	G
19	chr19:20119455:T:A	0	20119455	A	T
19	chr19:20119683:C:T	0	20119683	T	C
19	chr19:20121368:TA:T	0	20121368	T	TA
19	chr19:20121912:C:T	0	20121912	T	C
19	chr19:20122691:G:A	0	20122691	A	G
19	chr19:20122982:C:T	0	20122982	T	C
19	chr19:20123835:T:C	0	20123835	C	T
19	chr19:20124228:A:G	0	20124228	G	A
19	chr19:20124666:C:G	0	20124666	G	C
19	chr19:20125120:G:A	0	20125120	A	G
19	chr19:20126655:T:TC	0	20126655	TC	T
19	chr19:20126802:C:T	0	20126802	T	C
19	chr19:20127339:A:C	0	20127339	C	A
19	chr19:20127551:A:G	0	20127551	G	A
19	chr19:20127853:T:C	0	20127853	C	T
19	chr19:20128474:T:G	0	20128474	G	T
19	chr19:20129240:G:A	0	20129240	A	G
19	chr19:20129449:G:C	0	20129449	C	G
19	chr19:20129857:G:A	0	20129857	A	G
19	chr19:20130118:A:G	0	20130118	G	A
19	chr19:20130121:T:A	0	20130121	A	T
19	chr19:20131283:C:T	0	20131283	T	C
19	chr19:20131465:G:A	0	20131465	A	G
19	chr19:20131665:CA:C	0	20131665	C	CA
19	chr19:20132668:A:T	0	20132668	T	A
19	chr19:20132981:T:A	0	20132981	A	T
19	chr19:20133516:A:T	0	20133516	T	A
19	chr19:20133789:A:T	0	20133789	T	A
19	chr19:20134271:G:C	0	20134271	C	G
19	chr19:20135154:T:G	0	20135154	G	T
19	chr19:20135166:A:G	0	20135166	G	A
19	chr19:20135437:G:T	0	20135437	T	G
19	chr19:20135619:T:C	0	20135619	C	T
19	chr19:20136236:A:G	0	20136236	G	A
19	chr19:20136999:C:A	0	20136999	A	C
19	chr19:20137070:G:A	0	20137070	A	G
19	chr19:20137118:C:A	0	20137118	A	C
19	chr19:20137422:T:C	0	20137422	C	T
19	chr19:20138846:AT:A	0	20138846	A	AT
19	chr19:20139045:G:C	0	20139045	C	G
19	chr19:20139174:T:C	0	20139174	C	T
19	chr19:20139397:C:A	0	20139397	A	C
19	chr19:20140528:G:A	0	20140528	A	G
19	chr19:20140614:TAAGAA:T	0	20140614	T	TAAGAA
19	chr19:20141396:C:T	0	20141396	T	C
19	chr19:20142475:G:A	0	20142475	A	G
19	chr19:20142954:G:T	0	20142954	T	G
19	chr19:20142961:G:A	0	20142961	A	G
19	chr19:20143797:T:C	0	20143797	C	T
19	chr19:20144261:G:A	0	20144261	A	G
19	chr19:20144275:C:T	0	20144275	T	C
19	chr19:20144697:T:A	0	20144697	A	T
19	chr19:20145377:G:T	0	20145377	T	G
19	chr19:20146464:A:T	0	20146464	T	A
19	chr19:20146576:T:C	0	20146576	C	T
19	chr19:20147154:A:G	0	20147154	G	A
19	chr19:20148410:C:T	0	20148410	T	C
19	chr19:20150863:C:A	0	20150863	A	C
19	chr19:20151514:A:G	0	20151514	G	A
19	chr19:20151651:A:AG	0	20151651	AG	A
19	chr19:20151721:A:G	0	20151721	G	A
19	chr19:20152752:A:G	0	20152752	G	A
19	chr19:20153450:G:A	0	20153450	A	G
19	chr19:20154377:T:C	0	20154377	C	T
19	chr19:20155273:C:CAA	0	20155273	CAA	C
19	chr19:20155907:A:C	0	20155907	C	A
19	chr19:20156428:A:G	0	20156428	G	A
19	chr19:20157816:G:A	0	20157816	A	G
19	chr19:20158040:T:TA	0	20158040	TA	T
19	chr19:20158477:C:T	0	20158477	T	C
19	chr19:20158522:A:C	0	20158522	C	A
19	chr19:20158771:T:G	0	20158771	G	T
19	chr19:20158780:A:G	0	20158780	G	A
19	chr19:20159136:C:T	0	20159136	T	C
19	chr19:20160841:C:T	0	20160841	T	C
19	chr19:20161276:T:C	0	20161276	C	T
19	chr19:20161341:T:C	0	20161341	C	T
19	chr19:20161662:T:C	0	20161662	C	T
19	chr19:20162301:CTA:C	0	20162301	C	CTA
19	chr19:20162333:G:A	0	20162333	A	G
19	chr19:20162575:C:T	0	20162575	T	C
19	chr19:20162971:G:A	0	20162971	A	G
19	chr19:20164238:A:G	0	20164238	G	A
19	chr19:20167747:T:A	0	20167747	A	T
19	chr19:20168178:C:G	0	20168178	G	C
19	chr19:20168901:C:T	0	20168901	T	C
19	chr19:20169015:A:G	0	20169015	G	A
19	chr19:20170457:C:T	0	20170457	T	C
19	chr19:20170649:C:CAG	0	20170649	CAG	C
19	chr19:20171131:G:A	0	20171131	A	G
19	chr19:20171670:T:G	0	20171670	G	T
19	chr19:20173209:G:A	0	20173209	A	G
19	chr19:20173323:C:T	0	20173323	T	C
19	chr19:20173435:T:C	0	20173435	C	T
19	chr19:20173897:T:C	0	20173897	C	T
19	chr19:20174229:T:C	0	20174229	C	T
19	chr19:20175960:A:G	0	20175960	G	A
19	chr19:20175979:C:T	0	20175979	T	C
19	chr19:20176336:T:TC	0	20176336	TC	T
19	chr19:20177819:A:G	0	20177819	G	A
19	chr19:20177829:G:C	0	20177829	C	G
19	chr19:20178102:TA:T	0	20178102	T	TA
19	chr19:20178417:G:A	0	20178417	A	G
19	chr19:20179261:TATCTA:T	0	20179261	T	TATCTA
19	chr19:20179435:A:G	0	20179435	G	A
19	chr19:20179474:A:G	0	20179474	G	A
19	chr19:20179996:G:C	0	20179996	C	G
19	chr19:20180353:T:C	0	20180353	C	T
19	chr19:20180454:T:C	0	20180454	C	T
19	chr19:20180518:C:T	0	20180518	T	C
19	chr19:20180863:A:G	0	20180863	G	A
19	chr19:20180902:G:A	0	20180902	A	G
19	chr19:20182849:G:A	0	20182849	A	G
19	chr19:20183389:G:A	0	20183389	A	G
19	chr19:20185028:T:C	0	20185028	C	T
19	chr19:20186388:C:T	0	20186388	T	C
19	chr19:20186418:T:C	0	20186418	C	T
19	chr19:20186568:T:G	0	20186568	G	T
19	chr19:20187049:C:A	0	20187049	A	C
19	chr19:20187064:T:G	0	20187064	G	T
19	chr19:20187206:T:G	0	20187206	G	T
19	chr19:20187675:A:T	0	20187675	T	A
19	chr19:20187861:G:A	0	20187861	A	G
19	chr19:20188035:A:G	0	20188035	G	A
19	chr19:20189650:C:T	0	20189650	T	C
19	chr19:20190836:G:A	0	20190836	A	G
19	chr19:20190930:C:T	0	20190930	T	C
19	chr19:20191165:A:G	0	20191165	G	A
19	chr19:20191592:AC:A	0	20191592	A	AC
19	chr19:20192135:G:A	0	20192135	A	G
19	chr19:20192333:A:G	0	20192333	G	A
19	chr19:20192717:A:G	0	20192717	G	A
19	chr19:20192949:C:T	0	20192949	T	C
19	chr19:20193479:G:A	0	20193479	A	G
19	chr19:20193775:TTCTA:T	0	20193775	T	TTCTA
19	chr19:20194069:C:T	0	20194069	T	C
19	chr19:20194098:T:TA	0	20194098	TA	T
19	chr19:20194704:T:G	0	20194704	G	T
19	chr19:20194795:T:C	0	20194795	C	T
19	chr19:20195312:G:A	0	20195312	A	G
19	chr19:20196216:G:A	0	20196216	A	G
19	chr19:20196768:C:T	0	20196768	T	C
19	chr19:20196968:G:A	0	20196968	A	G
19	chr19:20198145:C:T	0	20198145	T	C
19	chr19:20198893:T:C	0	20198893	C	T
19	chr19:20199308:C:T	0	20199308	T	C
19	chr19:20199325:G:A	0	20199325	A	G
19	chr19:20199472:T:G	0	20199472	G	T
19	chr19:20199670:T:C	0	20199670	C	T
19	chr19:20199857:C:T	0	20199857	T	C
19	chr19:20201242:A:G	0	20201242	G	A
19	chr19:20201737:A:C	0	20201737	C	A
19	chr19:20202342:G:A	0	20202342	A	G
19	chr19:20202453:C:T	0	20202453	T	C
19	chr19:20203327:C:T	0	20203327	T	C
19	chr19:20205310:A:G	0	20205310	G	A
19	chr19:20206170:A:G	0	20206170	G	A
19	chr19:20206263:T:A	0	20206263	A	T
19	chr19:20206813:G:A	0	20206813	A	G
19	chr19:20208319:C:T	0	20208319	T	C
19	chr19:20209382:A:C	0	20209382	C	A
19	chr19:20209684:A:G	0	20209684	G	A
19	chr19:20212009:C:A	0	20212009	A	C
19	chr19:20212145:A:G	0	20212145	G	A
19	chr19:20214049:G:A	0	20214049	A	G
19	chr19:20216532:C:T	0	20216532	T	C
19	chr19:20216590:A:T	0	20216590	T	A
19	chr19:20217070:T:C	0	20217070	C	T
19	chr19:20218828:G:A	0	20218828	A	G
19	chr19:20219367:C:T	0	20219367	T	C
19	chr19:20219671:T:C	0	20219671	C	T
19	chr19:20219685:T:A	0	20219685	A	T
19	chr19:20220417:C:G	0	20220417	G	C
19	chr19:20220692:T:C	0	20220692	C	T
19	chr19:20220781:G:A	0	20220781	A	G
19	chr19:20221200:T:C	0	20221200	C	T
19	chr19:20221972:G:A	0	20221972	A	G
19	chr19:20222183:A:G	0	20222183	G	A
19	chr19:20223288:T:C	0	20223288	C	T
19	chr19:20223718:T:G	0	20223718	G	T
19	chr19:20224414:G:A	0	20224414	A	G
19	chr19:20224610:TA:T	0	20224610	T	TA
19	chr19:20224932:T:C	0	20224932	C	T
19	chr19:20225250:A:T	0	20225250	T	A
19	chr19:20225418:C:T	0	20225418	T	C
19	chr19:20225811:T:C	0	20225811	C	T
19	chr19:20226124:T:A	0	20226124	A	T
19	chr19:20226698:T:C	0	20226698	C	T
19	chr19:20227118:G:T	0	20227118	T	G
19	chr19:20227430:G:A	0	20227430	A	G
19	chr19:20227719:C:T	0	20227719	T	C
19	chr19:20227720:G:A	0	20227720	A	G
19	chr19:20227726:G:T	0	20227726	T	G
19	chr19:20229109:C:T	0	20229109	T	C
19	chr19:20229176:T:C	0	20229176	C	T
19	chr19:20229552:T:C	0	20229552	C	T
19	chr19:20229951:G:A	0	20229951	A	G
19	chr19:20230192:C:T	0	20230192	T	C
19	chr19:20230532:G:A	0	20230532	A	G
19	chr19:20230840:C:A	0	20230840	A	C
19	chr19:20231178:A:G	0	20231178	G	A
19	chr19:20231206:A:G	0	20231206	G	A
19	chr19:20231386:A:C	0	20231386	C	A
19	chr19:20232843:C:T	0	20232843	T	C
19	chr19:20233553:A:G	0	20233553	G	A
19	chr19:20235768:T:C	0	20235768	C	T
19	chr19:20235981:AAAG:A	0	20235981	A	AAAG
19	chr19:20236560:A:G	0	20236560	G	A
19	chr19:20236589:T:A	0	20236589	A	T
19	chr19:20237430:G:A	0	20237430	A	G
19	chr19:20238231:C:G	0	20238231	G	C
19	chr19:20238376:G:A	0	20238376	A	G
19	chr19:20240122:T:G	0	20240122	G	T
19	chr19:20240268:A:G	0	20240268	G	A
19	chr19:20240613:G:A	0	20240613	A	G
19	chr19:20240977:A:G	0	20240977	G	A
19	chr19:20241308:A:C	0	20241308	C	A
19	chr19:20241397:T:C	0	20241397	C	T
19	chr19:20242958:G:C	0	20242958	C	G
19	chr19:20243221:C:T	0	20243221	T	C
19	chr19:20243348:A:G	0	20243348	G	A
19	chr19:20243809:A:T	0	20243809	T	A
19	chr19:20246117:T:A	0	20246117	A	T
19	chr19:20246503:C:A	0	20246503	A	C
19	chr19:20247344:C:T	0	20247344	T	C
19	chr19:20247747:G:A	0	20247747	A	G
19	chr19:20248023:C:T	0	20248023	T	C
19	chr19:20249006:G:A	0	20249006	A	G
19	chr19:20249141:T:C	0	20249141	C	T
19	chr19:20249260:G:C	0	20249260	C	G
19	chr19:20249439:T:A	0	20249439	A	T
19	chr19:20250295:A:G	0	20250295	G	A
19	chr19:20250577:C:A	0	20250577	A	C
19	chr19:20250793:A:G	0	20250793	G	A
19	chr19:20251503:G:A	0	20251503	A	G
19	chr19:20251922:A:G	0	20251922	G	A
19	chr19:20252128:C:A	0	20252128	A	C
19	chr19:20252173:G:A	0	20252173	A	G
19	chr19:20252475:G:GT	0	20252475	GT	G
19	chr19:20252613:T:C	0	20252613	C	T
19	chr19:20253241:G:GCCTGATTCTCT	0	20253241	GCCTGATTCTCT	G
19	chr19:20253618:G:A	0	20253618	A	G
19	chr19:20253779:T:C	0	20253779	C	T
19	chr19:20254196:G:A	0	20254196	A	G
19	chr19:20254293:T:A	0	20254293	A	T
19	chr19:20254318:G:A	0	20254318	A	G
19	chr19:20254742:C:T	0	20254742	T	C
19	chr19:20254750:G:A	0	20254750	A	G
19	chr19:20256609:T:A	0	20256609	A	T
19	chr19:20257106:A:G	0	20257106	G	A
19	chr19:20257122:A:T	0	20257122	T	A
19	chr19:20257564:T:G	0	20257564	G	T
19	chr19:20257751:G:C	0	20257751	C	G
19	chr19:20260283:C:T	0	20260283	T	C
19	chr19:20260816:T:C	0	20260816	C	T
19	chr19:20261049:G:A	0	20261049	A	G
19	chr19:20264054:T:C	0	20264054	C	T
19	chr19:20264157:AC:A	0	20264157	A	AC
19	chr19:20265802:T:C	0	20265802	C	T
19	chr19:20266345:A:G	0	20266345	G	A
19	chr19:20267079:C:T	0	20267079	T	C
19	chr19:20269900:A:G	0	20269900	G	A
19	chr19:20273357:A:G	0	20273357	G	A
19	chr19:20273416:C:T	0	20273416	T	C
19	chr19:20273824:A:G	0	20273824	G	A
19	chr19:20274384:A:G	0	20274384	G	A
19	chr19:20274823:C:T	0	20274823	T	C
19	chr19:20274847:T:C	0	20274847	C	T
19	chr19:20275000:A:T	0	20275000	T	A
19	chr19:20275096:C:A	0	20275096	A	C
19	chr19:20275126:T:C	0	20275126	C	T
19	chr19:20275268:A:G	0	20275268	G	A
19	chr19:20275319:T:G	0	20275319	G	T
19	chr19:20275419:C:A	0	20275419	A	C
19	chr19:20275473:T:A	0	20275473	A	T
19	chr19:20275826:G:T	0	20275826	T	G
19	chr19:20275898:T:A	0	20275898	A	T
19	chr19:20275983:A:G	0	20275983	G	A
19	chr19:20275997:C:G	0	20275997	G	C
19	chr19:20276129:A:T	0	20276129	T	A
19	chr19:20276261:A:G	0	20276261	G	A
19	chr19:20276277:T:C	0	20276277	C	T
19	chr19:20276723:C:A	0	20276723	A	C
19	chr19:20276907:A:G	0	20276907	G	A
19	chr19:20276989:C:A	0	20276989	A	C
19	chr19:20277030:G:T	0	20277030	T	G
19	chr19:20277061:C:T	0	20277061	T	C
19	chr19:20277187:C:T	0	20277187	T	C
19	chr19:20277220:T:G	0	20277220	G	T
19	chr19:20277331:T:C	0	20277331	C	T
19	chr19:20277468:A:G	0	20277468	G	A
19	chr19:20277564:A:C	0	20277564	C	A
19	chr19:20277901:T:TA	0	20277901	TA	T
19	chr19:20277903:A:C	0	20277903	C	A
19	chr19:20278464:C:A	0	20278464	A	C
19	chr19:20278569:A:G	0	20278569	G	A
19	chr19:20278910:T:C	0	20278910	C	T
19	chr19:20279038:G:A	0	20279038	A	G
19	chr19:20279186:A:G	0	20279186	G	A
19	chr19:20279680:G:A	0	20279680	A	G
19	chr19:20279681:G:C	0	20279681	C	G
19	chr19:20279769:T:C	0	20279769	C	T
19	chr19:20279796:C:T	0	20279796	T	C
19	chr19:20280658:G:C	0	20280658	C	G
19	chr19:20280924:A:G	0	20280924	G	A
19	chr19:20280928:C:T	0	20280928	T	C
19	chr19:20281016:G:A	0	20281016	A	G
19	chr19:20281185:T:C	0	20281185	C	T
19	chr19:20281686:A:G	0	20281686	G	A
19	chr19:20281834:T:G	0	20281834	G	T
19	chr19:20281936:T:C	0	20281936	C	T
19	chr19:20282106:C:T	0	20282106	T	C
19	chr19:20282556:G:A	0	20282556	A	G
19	chr19:20283169:G:A	0	20283169	A	G
19	chr19:20283576:C:T	0	20283576	T	C
19	chr19:20283840:GGCCCTACAGATGATC:G	0	20283840	G	GGCCCTACAGATGATC
19	chr19:20284184:G:T	0	20284184	T	G
19	chr19:20285020:T:G	0	20285020	G	T
19	chr19:20285029:T:C	0	20285029	C	T
19	chr19:20285724:T:C	0	20285724	C	T
19	chr19:20285827:G:T	0	20285827	T	G
19	chr19:20286185:G:A	0	20286185	A	G
19	chr19:20286746:A:C	0	20286746	C	A
19	chr19:20287205:G:T	0	20287205	T	G
19	chr19:20287299:C:G	0	20287299	G	C
19	chr19:20287650:C:T	0	20287650	T	C
19	chr19:20287829:G:A	0	20287829	A	G
19	chr19:20287871:T:C	0	20287871	C	T
19	chr19:20287911:C:A	0	20287911	A	C
19	chr19:20287919:T:C	0	20287919	C	T
19	chr19:20288297:G:A	0	20288297	A	G
19	chr19:20288607:G:C	0	20288607	C	G
19	chr19:20289891:G:C	0	20289891	C	G
19	chr19:20290437:A:G	0	20290437	G	A
19	chr19:20290558:T:A	0	20290558	A	T
19	chr19:20291146:C:T	0	20291146	T	C
19	chr19:20292138:G:C	0	20292138	C	G
19	chr19:20292325:C:T	0	20292325	T	C
19	chr19:20292732:G:T	0	20292732	T	G
19	chr19:20293179:G:T	0	20293179	T	G
19	chr19:20293851:T:C	0	20293851	C	T
19	chr19:20294126:G:T	0	20294126	T	G
19	chr19:20294860:T:C	0	20294860	C	T
19	chr19:20297249:G:C	0	20297249	C	G
19	chr19:20297449:C:T	0	20297449	T	C
19	chr19:20297526:A:G	0	20297526	G	A
19	chr19:20299369:T:C	0	20299369	C	T
19	chr19:20300062:T:TA	0	20300062	TA	T
19	chr19:20300734:A:G	0	20300734	G	A
19	chr19:20301027:A:G	0	20301027	G	A
19	chr19:20301340:C:T	0	20301340	T	C
19	chr19:20301465:G:T	0	20301465	T	G
19	chr19:20301748:A:C	0	20301748	C	A
19	chr19:20302304:A:G	0	20302304	G	A
19	chr19:20303388:C:T	0	20303388	T	C
19	chr19:20303445:A:G	0	20303445	G	A
19	chr19:20304376:A:G	0	20304376	G	A
19	chr19:20305570:G:A	0	20305570	A	G
19	chr19:20306033:A:T	0	20306033	T	A
19	chr19:20306391:G:A	0	20306391	A	G
19	chr19:20306912:A:G	0	20306912	G	A
19	chr19:20307027:A:G	0	20307027	G	A
19	chr19:20307569:C:G	0	20307569	G	C
19	chr19:20307929:T:C	0	20307929	C	T
19	chr19:20308146:A:T	0	20308146	T	A
19	chr19:20308163:G:A	0	20308163	A	G
19	chr19:20308266:C:T	0	20308266	T	C
19	chr19:20308486:A:C	0	20308486	C	A
19	chr19:20308925:G:A	0	20308925	A	G
19	chr19:20309822:A:C	0	20309822	C	A
19	chr19:20309828:G:A	0	20309828	A	G
19	chr19:20310437:A:G	0	20310437	G	A
19	chr19:20310730:A:G	0	20310730	G	A
19	chr19:20311098:C:T	0	20311098	T	C
19	chr19:20311106:C:G	0	20311106	G	C
19	chr19:20311200:T:C	0	20311200	C	T
19	chr19:20311340:G:T	0	20311340	T	G
19	chr19:20311835:T:C	0	20311835	C	T
19	chr19:20311864:T:C	0	20311864	C	T
19	chr19:20311954:G:T	0	20311954	T	G
19	chr19:20311974:G:T	0	20311974	T	G
19	chr19:20314319:T:C	0	20314319	C	T
19	chr19:20315194:G:A	0	20315194	A	G
19	chr19:20315466:T:C	0	20315466	C	T
19	chr19:20316749:A:G	0	20316749	G	A
19	chr19:20317373:A:C	0	20317373	C	A
19	chr19:20318783:C:T	0	20318783	T	C
19	chr19:20318844:A:C	0	20318844	C	A
19	chr19:20319110:CCATA:C	0	20319110	C	CCATA
19	chr19:20319736:T:A	0	20319736	A	T
19	chr19:20319856:T:C	0	20319856	C	T
19	chr19:20320044:C:G	0	20320044	G	C
19	chr19:20320430:C:G	0	20320430	G	C
19	chr19:20321005:C:T	0	20321005	T	C
19	chr19:20321297:C:A	0	20321297	A	C
19	chr19:20322121:C:T	0	20322121	T	C
19	chr19:20323116:A:C	0	20323116	C	A
19	chr19:20324213:C:A	0	20324213	A	C
19	chr19:20324266:T:C	0	20324266	C	T
19	chr19:20324851:G:T	0	20324851	T	G
19	chr19:20324957:C:G	0	20324957	G	C
19	chr19:20325005:G:T	0	20325005	T	G
19	chr19:20325948:C:A	0	20325948	A	C
19	chr19:20326727:T:C	0	20326727	C	T
19	chr19:20327117:A:G	0	20327117	G	A
19	chr19:20327456:T:A	0	20327456	A	T
19	chr19:20328011:G:C	0	20328011	C	G
19	chr19:20328030:G:A	0	20328030	A	G
19	chr19:20328383:T:C	0	20328383	C	T
19	chr19:20329182:C:T	0	20329182	T	C
19	chr19:20330719:A:C	0	20330719	C	A
19	chr19:20331022:C:A	0	20331022	A	C
19	chr19:20331209:A:T	0	20331209	T	A
19	chr19:20331279:C:T	0	20331279	T	C
19	chr19:20331359:T:C	0	20331359	C	T
19	chr19:20331366:A:G	0	20331366	G	A
19	chr19:20331368:A:G	0	20331368	G	A
19	chr19:20331491:T:C	0	20331491	C	T
19	chr19:20331638:T:C	0	20331638	C	T
19	chr19:20331654:T:G	0	20331654	G	T
19	chr19:20331655:G:A	0	20331655	A	G
19	chr19:20332240:G:T	0	20332240	T	G
19	chr19:20332572:A:G	0	20332572	G	A
19	chr19:20333232:C:T	0	20333232	T	C
19	chr19:20333451:C:T	0	20333451	T	C
19	chr19:20333759:G:A	0	20333759	A	G
19	chr19:20334394:T:C	0	20334394	C	T
19	chr19:20334658:C:T	0	20334658	T	C
19	chr19:20335048:T:C	0	20335048	C	T
19	chr19:20335168:G:C	0	20335168	C	G
19	chr19:20335410:G:GA	0	20335410	GA	G
19	chr19:20335633:C:T	0	20335633	T	C
19	chr19:20335921:A:G	0	20335921	G	A
19	chr19:20336139:T:C	0	20336139	C	T
19	chr19:20336711:T:C	0	20336711	C	T
19	chr19:20337070:G:A	0	20337070	A	G
19	chr19:20337476:C:T	0	20337476	T	C
19	chr19:20337744:G:A	0	20337744	A	G
19	chr19:20337754:A:G	0	20337754	G	A
19	chr19:20337863:T:C	0	20337863	C	T
19	chr19:20338313:T:C	0	20338313	C	T
19	chr19:20340528:C:T	0	20340528	T	C
19	chr19:20340735:G:C	0	20340735	C	G
19	chr19:20341480:T:C	0	20341480	C	T
19	chr19:20341587:G:A	0	20341587	A	G
19	chr19:20342398:T:C	0	20342398	C	T
19	chr19:20343832:T:C	0	20343832	C	T
19	chr19:20344608:G:C	0	20344608	C	G
19	chr19:20344743:T:C	0	20344743	C	T
19	chr19:20344774:T:C	0	20344774	C	T
19	chr19:20344925:CAT:C	0	20344925	C	CAT
19	chr19:20345827:A:G	0	20345827	G	A
19	chr19:20346338:A:G	0	20346338	G	A
19	chr19:20346600:T:C	0	20346600	C	T
19	chr19:20347295:G:A	0	20347295	A	G
19	chr19:20348280:G:A	0	20348280	A	G
19	chr19:20350345:A:T	0	20350345	T	A
19	chr19:20350356:T:C	0	20350356	C	T
19	chr19:20350444:C:T	0	20350444	T	C
19	chr19:20350636:G:A	0	20350636	A	G
19	chr19:20350878:G:A	0	20350878	A	G
19	chr19:20350953:TAAAAG:T	0	20350953	T	TAAAAG
19	chr19:20351086:A:G	0	20351086	G	A
19	chr19:20351563:G:T	0	20351563	T	G
19	chr19:20351679:G:A	0	20351679	A	G
19	chr19:20351995:T:C	0	20351995	C	T
19	chr19:20352168:A:G	0	20352168	G	A
19	chr19:20352186:C:T	0	20352186	T	C
19	chr19:20352384:T:A	0	20352384	A	T
19	chr19:20353414:T:G	0	20353414	G	T
19	chr19:20353483:G:A	0	20353483	A	G
19	chr19:20353724:G:A	0	20353724	A	G
19	chr19:20353941:C:T	0	20353941	T	C
19	chr19:20353989:T:C	0	20353989	C	T
19	chr19:20354133:A:G	0	20354133	G	A
19	chr19:20354166:A:C	0	20354166	C	A
19	chr19:20354292:A:G	0	20354292	G	A
19	chr19:20354437:G:A	0	20354437	A	G
19	chr19:20354685:T:C	0	20354685	C	T
19	chr19:20354878:T:G	0	20354878	G	T
19	chr19:20354936:A:C	0	20354936	C	A
19	chr19:20355343:G:T	0	20355343	T	G
19	chr19:20355369:C:T	0	20355369	T	C
19	chr19:20355390:C:T	0	20355390	T	C
19	chr19:20356357:A:G	0	20356357	G	A
19	chr19:20356510:T:C	0	20356510	C	T
19	chr19:20357173:G:A	0	20357173	A	G
19	chr19:20357298:G:A	0	20357298	A	G
19	chr19:20358150:C:T	0	20358150	T	C
19	chr19:20358205:C:T	0	20358205	T	C
19	chr19:20358269:T:G	0	20358269	G	T
19	chr19:20359460:C:T	0	20359460	T	C
19	chr19:20359552:G:A	0	20359552	A	G
19	chr19:20359755:A:G	0	20359755	G	A
19	chr19:20360122:A:G	0	20360122	G	A
19	chr19:20360514:C:T	0	20360514	T	C
19	chr19:20360873:A:G	0	20360873	G	A
19	chr19:20361444:A:G	0	20361444	G	A
19	chr19:20361769:T:G	0	20361769	G	T
19	chr19:20362233:C:T	0	20362233	T	C
19	chr19:20362246:C:T	0	20362246	T	C
19	chr19:20362307:C:G	0	20362307	G	C
19	chr19:20362411:A:G	0	20362411	G	A
19	chr19:20362452:A:G	0	20362452	G	A
19	chr19:20362586:G:A	0	20362586	A	G
19	chr19:20362672:C:T	0	20362672	T	C
19	chr19:20362744:T:G	0	20362744	G	T
19	chr19:20362867:G:T	0	20362867	T	G
19	chr19:20363081:T:C	0	20363081	C	T
19	chr19:20363377:A:G	0	20363377	G	A
19	chr19:20363425:G:A	0	20363425	A	G
19	chr19:20363637:G:A	0	20363637	A	G
19	chr19:20363716:G:C	0	20363716	C	G
19	chr19:20363777:T:C	0	20363777	C	T
19	chr19:20363846:C:T	0	20363846	T	C
19	chr19:20364101:G:A	0	20364101	A	G
19	chr19:20364220:A:G	0	20364220	G	A
19	chr19:20364249:C:T	0	20364249	T	C
19	chr19:20364376:A:G	0	20364376	G	A
19	chr19:20364841:C:T	0	20364841	T	C
19	chr19:20364858:G:A	0	20364858	A	G
19	chr19:20364960:G:T	0	20364960	T	G
19	chr19:20365065:T:C	0	20365065	C	T
19	chr19:20365260:G:C	0	20365260	C	G
19	chr19:20365265:A:G	0	20365265	G	A
19	chr19:20365277:T:G	0	20365277	G	T
19	chr19:20365279:A:G	0	20365279	G	A
19	chr19:20365352:C:T	0	20365352	T	C
19	chr19:20365542:A:G	0	20365542	G	A
19	chr19:20365580:A:G	0	20365580	G	A
19	chr19:20365591:G:C	0	20365591	C	G
19	chr19:20365594:T:G	0	20365594	G	T
19	chr19:20365904:T:C	0	20365904	C	T
19	chr19:20365988:T:C	0	20365988	C	T
19	chr19:20366296:C:T	0	20366296	T	C
19	chr19:20366739:A:G	0	20366739	G	A
19	chr19:20366983:A:G	0	20366983	G	A
19	chr19:20367019:G:A	0	20367019	A	G
19	chr19:20367053:T:C	0	20367053	C	T
19	chr19:20367089:C:A	0	20367089	A	C
19	chr19:20367144:G:A	0	20367144	A	G
19	chr19:20367186:A:G	0	20367186	G	A
19	chr19:20367345:C:T	0	20367345	T	C
19	chr19:20367361:A:C	0	20367361	C	A
19	chr19:20367362:T:A	0	20367362	A	T
19	chr19:20367416:G:T	0	20367416	T	G
19	chr19:20367427:C:T	0	20367427	T	C
19	chr19:20367508:T:C	0	20367508	C	T
19	chr19:20367521:A:C	0	20367521	C	A
19	chr19:20367542:G:A	0	20367542	A	G
19	chr19:20367642:C:T	0	20367642	T	C
19	chr19:20367686:C:T	0	20367686	T	C
19	chr19:20367726:C:T	0	20367726	T	C
19	chr19:20367931:C:T	0	20367931	T	C
19	chr19:20368021:G:A	0	20368021	A	G
19	chr19:20368097:G:T	0	20368097	T	G
19	chr19:20368245:A:G	0	20368245	G	A
19	chr19:20368248:A:G	0	20368248	G	A
19	chr19:20368278:AC:A	0	20368278	A	AC
19	chr19:20368321:A:G	0	20368321	G	A
19	chr19:20368323:A:G	0	20368323	G	A
19	chr19:20368365:AAATAAAAATC:A	0	20368365	A	AAATAAAAATC
19	chr19:20368520:A:G	0	20368520	G	A
19	chr19:20369951:C:T	0	20369951	T	C
19	chr19:20369955:T:C	0	20369955	C	T
19	chr19:20370146:G:A	0	20370146	A	G
19	chr19:20370216:T:A	0	20370216	A	T
19	chr19:20370401:C:T	0	20370401	T	C
19	chr19:20370543:C:A	0	20370543	A	C
19	chr19:20370571:A:G	0	20370571	G	A
19	chr19:20370643:C:A	0	20370643	A	C
19	chr19:20372008:G:A	0	20372008	A	G
19	chr19:20372091:G:A	0	20372091	A	G
19	chr19:20372112:G:T	0	20372112	T	G
19	chr19:20372640:C:T	0	20372640	T	C
19	chr19:20373548:C:A	0	20373548	A	C
19	chr19:20373865:T:C	0	20373865	C	T
19	chr19:20373867:T:C	0	20373867	C	T
19	chr19:20374268:T:C	0	20374268	C	T
19	chr19:20374705:C:T	0	20374705	T	C
19	chr19:20375390:T:C	0	20375390	C	T
19	chr19:20375933:A:C	0	20375933	C	A
19	chr19:20376885:G:C	0	20376885	C	G
19	chr19:20377121:G:A	0	20377121	A	G
19	chr19:20377375:C:T	0	20377375	T	C
19	chr19:20378036:A:G	0	20378036	G	A
19	chr19:20378072:A:T	0	20378072	T	A
19	chr19:20378073:T:A	0	20378073	A	T
```
