## Supplementary material for "Characterization of shared and ancestry-specific signals driving complex traits using multi-ancestry fine-mapping": mesusiecsinfo

```
*************************************************************

  Multiple Ancestry Sum of Single Effect Model (MESuSiE)          

   Visit http://www.xzlab.org/software.html For Update            

            (C) 2022 Boran Gao, Xiang Zhou                        

              GNU General Public License                          

*************************************************************
# Start data processing for sufficient statistics 
# Create MESuSiE object 
# Start data analysis 

# Data analysis is done, and now generates result 

Potential causal SNPs with PIP > 0.5:  

Credible sets for effects: 
$cs
$cs$L1
 [1]  777  788  797  799  800  801  803  804  813  814  815  816  822  829  834
[16]  835  836  838  840  842  848  849  850  857  861  864  865  867  880  884
[31]  886  887  889  892  894  896  897  899  901  903  904  907  909  914  916
[46]  930  932  937  938  943  953  954  956  958  959  960  962  963  968  975
[61]  977  978  983  986  987  988  992 1000 1001 1004 1005 1008 1009 1012 1013
[76] 1014 1019 1020 1023 1024 1025 1028 1032 1038 1047 1049 1053 1055 1057


$cs_category
       L1 
"eur_afr" 

$purity
   min.abs.corr mean.abs.corr median.abs.corr
L1     0.890148     0.9664685        0.967451

$cs_index
[1] 1

$coverage
[1] 0.9508177

$requested_coverage
[1] 0.95


 Use MESuSiE_Plot() for visualization
# Total time used for the analysis: 0.3 mins
```
