## Supplementary material for "Characterization of shared and ancestry-specific signals driving complex traits using multi-ancestry fine-mapping": mesusieoutput

```
                 eur          afr      eur_afr
   [1,] 5.627874e-05 5.259740e-05 1.173226e-05
   [2,] 1.168054e-04 8.808826e-05 3.880917e-05
   [3,] 5.638986e-05 4.823652e-05 1.077245e-05
   [4,] 7.914804e-05 9.481312e-05 3.199259e-05
   [5,] 1.350991e-04 7.169077e-05 3.055352e-05
   [6,] 1.404811e-04 8.753793e-05 2.825137e-05
   [7,] 6.364976e-05 4.887534e-05 1.114508e-05
   [8,] 1.460015e-04 8.460601e-05 2.933420e-05
   [9,] 7.959795e-05 1.102754e-04 3.814858e-05
  [10,] 5.634309e-05 5.157993e-05 1.141620e-05
  [11,] 7.596049e-05 9.369452e-05 2.452349e-05
  [12,] 5.629721e-05 5.037825e-05 1.122756e-05
  [13,] 5.411532e-05 4.444365e-05 9.452387e-06
  [14,] 2.346945e-04 7.902508e-05 4.445272e-05
  [15,] 1.265783e-04 6.263111e-05 3.343858e-05
  [16,] 5.691933e-05 4.901500e-05 1.092579e-05
  [17,] 5.869929e-05 4.406488e-05 1.088229e-05
  [18,] 5.218461e-05 7.377422e-05 1.337503e-05
  [19,] 9.269292e-05 8.962305e-05 3.116559e-05
  [20,] 7.911565e-05 6.132636e-05 2.068873e-05
  [21,] 7.239890e-05 4.420765e-05 1.259465e-05
  [22,] 7.581588e-05 4.436105e-05 1.322135e-05
  [23,] 7.577988e-05 5.542753e-05 1.816820e-05
  [24,] 1.564746e-04 9.281826e-05 5.663598e-05
  [25,] 7.190711e-05 5.379973e-05 1.581594e-05
  [26,] 6.748619e-05 4.422281e-05 1.222296e-05
  [27,] 5.700950e-05 4.333038e-05 9.961320e-06
  [28,] 5.993193e-05 4.839003e-05 1.180758e-05
  [29,] 6.054981e-05 4.718686e-05 1.158786e-05
  [30,] 5.798126e-05 5.016326e-05 1.183401e-05
  [31,] 5.845552e-05 5.071067e-05 1.211002e-05
  [32,] 5.892956e-05 5.084121e-05 1.228196e-05
  [33,] 6.082929e-05 4.887390e-05 1.213873e-05
  [34,] 5.909500e-05 4.325389e-05 1.019792e-05
  [35,] 6.191506e-05 4.485672e-05 1.102179e-05
  [36,] 5.913738e-05 4.337144e-05 1.020438e-05
  [37,] 5.766469e-05 4.287892e-05 9.956194e-06
  [38,] 5.755101e-05 4.288301e-05 9.939371e-06
  [39,] 5.894125e-05 4.332556e-05 1.022376e-05
  [40,] 5.902789e-05 4.329065e-05 1.021761e-05
  [41,] 9.247632e-05 7.398232e-05 2.200494e-05
  [42,] 5.881667e-05 4.329238e-05 1.018702e-05
  [43,] 5.762043e-05 4.281771e-05 9.928616e-06
  [44,] 5.773282e-05 4.284864e-05 9.956836e-06
  [45,] 6.005646e-05 4.570793e-05 1.072123e-05
  [46,] 6.027734e-05 4.978258e-05 1.218879e-05
  [47,] 5.797869e-05 5.421352e-05 1.201076e-05
  [48,] 9.918078e-05 8.188694e-05 2.704625e-05
  [49,] 5.819122e-05 5.119553e-05 1.210819e-05
  [50,] 9.002825e-05 1.024173e-04 3.626114e-05
  [51,] 6.000611e-05 6.521713e-05 1.564702e-05
  [52,] 7.365217e-05 7.473085e-05 2.392809e-05
  [53,] 5.085389e-05 8.457298e-05 1.759640e-05
  [54,] 5.174781e-05 6.294131e-05 1.363691e-05
  [55,] 1.213317e-04 5.526961e-05 2.301354e-05
  [56,] 1.214920e-04 7.836696e-05 3.314080e-05
  [57,] 7.703883e-05 7.175368e-05 2.411017e-05
  [58,] 6.762394e-05 5.320106e-05 1.297825e-05
  [59,] 9.044376e-05 9.804716e-05 3.429722e-05
  [60,] 8.146458e-05 8.596176e-05 2.293965e-05
  [61,] 5.080151e-05 6.244554e-05 1.310508e-05
  [62,] 7.107452e-05 5.567756e-05 1.352944e-05
  [63,] 1.381974e-04 9.165203e-05 5.013116e-05
  [64,] 9.180505e-05 8.950192e-05 3.036163e-05
  [65,] 8.839317e-05 7.829109e-05 2.885800e-05
  [66,] 8.906430e-05 5.518305e-05 1.445083e-05
  [67,] 9.318348e-05 6.688442e-05 2.429892e-05
  [68,] 8.489603e-05 6.598061e-05 2.167272e-05
  [69,] 8.200516e-05 9.115512e-05 2.352847e-05
  [70,] 8.854098e-05 6.546038e-05 2.215889e-05
  [71,] 7.192745e-05 8.763146e-05 2.357271e-05
  [72,] 6.357397e-05 5.493499e-05 1.348647e-05
  [73,] 4.872909e-05 5.265080e-05 1.049368e-05
  [74,] 9.332039e-05 6.373152e-05 2.066048e-05
  [75,] 9.156351e-05 6.384456e-05 1.971119e-05
  [76,] 8.823532e-05 4.300028e-05 1.336135e-05
  [77,] 8.664856e-05 4.296045e-05 1.320315e-05
  [78,] 8.826435e-05 4.319211e-05 1.324040e-05
  [79,] 9.041869e-05 6.157940e-05 1.545610e-05
  [80,] 7.147719e-05 1.163519e-04 2.764568e-05
  [81,] 5.930982e-05 5.000906e-05 1.108524e-05
  [82,] 8.381541e-05 4.482618e-05 1.465130e-05
  [83,] 5.642475e-05 6.683605e-05 1.308449e-05
  [84,] 1.268086e-04 9.629195e-05 3.200756e-05
  [85,] 8.945390e-05 7.223986e-05 2.863900e-05
  [86,] 9.250426e-05 5.458375e-05 2.079792e-05
  [87,] 5.953360e-05 5.964905e-05 1.227688e-05
  [88,] 7.412998e-05 7.777301e-05 2.130852e-05
  [89,] 1.564816e-04 9.571083e-05 6.162007e-05
  [90,] 5.733893e-05 4.258992e-05 1.004001e-05
  [91,] 7.692772e-05 4.973252e-05 1.489734e-05
  [92,] 7.113442e-05 5.214935e-05 1.529540e-05
  [93,] 9.929169e-05 7.301602e-05 3.144451e-05
  [94,] 6.565294e-05 6.512748e-05 1.756617e-05
  [95,] 9.126922e-05 7.265625e-05 2.272624e-05
  [96,] 6.630778e-05 4.268978e-05 1.108111e-05
  [97,] 7.250402e-05 1.193533e-04 2.225038e-05
  [98,] 1.411682e-04 5.525980e-05 1.842845e-05
  [99,] 6.984165e-05 5.307939e-05 1.530444e-05
 [100,] 5.389539e-05 8.842396e-05 2.037414e-05
 [101,] 6.540904e-05 6.957387e-04 7.533129e-05
 [102,] 1.172525e-04 6.189255e-05 2.760680e-05
 [103,] 1.115233e-04 8.603408e-05 4.404751e-05
 [104,] 6.487562e-05 7.512596e-05 1.813969e-05
 [105,] 7.027620e-05 5.454949e-05 1.602006e-05
 [106,] 6.814127e-05 3.131028e-04 9.637377e-05
 [107,] 7.451808e-05 3.867306e-04 1.341916e-04
 [108,] 9.335337e-05 1.363907e-04 6.008921e-05
 [109,] 7.438143e-05 1.158374e-04 4.032430e-05
 [110,] 6.599658e-05 8.099124e-05 1.830942e-05
 [111,] 6.465383e-05 7.704248e-05 1.813281e-05
 [112,] 5.252275e-05 1.349595e-04 2.518614e-05
 [113,] 9.501445e-05 5.434838e-05 1.867747e-05
 [114,] 5.287117e-05 1.159695e-04 2.107411e-05
 [115,] 5.254951e-05 1.634946e-04 2.770438e-05
 [116,] 1.038163e-04 6.462919e-05 2.134025e-05
 [117,] 1.729273e-04 1.311043e-04 3.375378e-05
 [118,] 9.929811e-05 4.906150e-05 1.708570e-05
 [119,] 5.892078e-05 6.077127e-05 1.216647e-05
 [120,] 6.645483e-05 7.818043e-05 1.936068e-05
 [121,] 9.793758e-05 4.885749e-05 1.674482e-05
 [122,] 5.722734e-05 7.103092e-05 1.346700e-05
 [123,] 6.680347e-05 7.881974e-05 1.969267e-05
 [124,] 6.198084e-05 4.377390e-05 1.054300e-05
 [125,] 9.634922e-05 5.129831e-05 1.713414e-05
 [126,] 6.487227e-05 7.381905e-05 1.789766e-05
 [127,] 6.736046e-05 4.573473e-05 1.105853e-05
 [128,] 2.529523e-04 1.894862e-04 4.607260e-05
 [129,] 6.345787e-05 5.666204e-05 1.385024e-05
 [130,] 1.019189e-04 4.788674e-05 1.669330e-05
 [131,] 7.020592e-05 7.719223e-05 2.051697e-05
 [132,] 5.553101e-05 1.149917e-04 1.892226e-05
 [133,] 6.248633e-05 7.745683e-05 1.951369e-05
 [134,] 5.677071e-05 7.445393e-05 1.383342e-05
 [135,] 6.481982e-05 5.963422e-05 1.283089e-05
 [136,] 4.993165e-05 8.726900e-05 1.614074e-05
 [137,] 5.672395e-05 9.068677e-05 1.620214e-05
 [138,] 9.031723e-05 4.610430e-05 1.451638e-05
 [139,] 7.817526e-05 5.766727e-05 1.358061e-05
 [140,] 5.207399e-05 7.796420e-05 1.627486e-05
 [141,] 1.389951e-04 5.199211e-05 2.599627e-05
 [142,] 8.281225e-05 6.926762e-05 1.984587e-05
 [143,] 8.422263e-05 1.893807e-04 5.530392e-05
 [144,] 8.559765e-05 8.487580e-05 2.681326e-05
 [145,] 8.426791e-05 8.830456e-05 2.557214e-05
 [146,] 8.329415e-05 1.066035e-04 3.207718e-05
 [147,] 8.531236e-05 1.326338e-04 4.337548e-05
 [148,] 2.290442e-04 8.953772e-05 6.136367e-05
 [149,] 8.569057e-05 1.479443e-04 4.878724e-05
 [150,] 8.456688e-05 6.469663e-05 1.855720e-05
 [151,] 9.326908e-05 8.175594e-05 2.854960e-05
 [152,] 8.448687e-05 7.889325e-05 2.410934e-05
 [153,] 8.722644e-05 1.090177e-04 3.737399e-05
 [154,] 8.758105e-05 1.296676e-04 4.515123e-05
 [155,] 1.605850e-04 7.010341e-05 5.356680e-05
 [156,] 8.336025e-05 8.893930e-05 2.514450e-05
 [157,] 8.637565e-05 1.181207e-04 3.967804e-05
 [158,] 8.410510e-05 7.916891e-05 2.427686e-05
 [159,] 8.675964e-05 1.291968e-04 4.399612e-05
 [160,] 8.510814e-05 1.270336e-04 4.109894e-05
 [161,] 8.957691e-05 9.800000e-05 3.348831e-05
 [162,] 8.660031e-05 1.470428e-04 4.997890e-05
 [163,] 8.617170e-05 1.325706e-04 4.436334e-05
 [164,] 8.634982e-05 1.502524e-04 5.268507e-05
 [165,] 8.320325e-05 9.076707e-05 2.544914e-05
 [166,] 8.500314e-05 1.638419e-04 5.254360e-05
 [167,] 8.706606e-05 7.863673e-05 2.396638e-05
 [168,] 8.354130e-05 8.824281e-05 2.508370e-05
 [169,] 1.456241e-04 5.268937e-05 2.457983e-05
 [170,] 7.835324e-05 9.658786e-05 2.058204e-05
 [171,] 7.401803e-05 1.116806e-04 3.055176e-05
 [172,] 8.353759e-05 8.957683e-05 2.521151e-05
 [173,] 1.086903e-04 7.602028e-05 3.462088e-05
 [174,] 8.341124e-05 8.957292e-05 2.520976e-05
 [175,] 1.135168e-03 7.349791e-05 3.678879e-04
 [176,] 7.389479e-05 1.316618e-04 3.542780e-05
 [177,] 8.267920e-04 8.258093e-05 3.319762e-04
 [178,] 9.214028e-05 9.539739e-05 2.258318e-05
 [179,] 8.331777e-05 8.802701e-05 2.505447e-05
 [180,] 8.132833e-04 7.822016e-05 2.967112e-04
 [181,] 6.423522e-04 4.844351e-05 1.042904e-04
 [182,] 9.801015e-04 8.206612e-05 3.819669e-04
 [183,] 7.573397e-05 7.267867e-05 1.593819e-05
 [184,] 9.381230e-05 3.813730e-04 1.616677e-04
 [185,] 1.176383e-04 7.363689e-05 3.607825e-05
 [186,] 1.178877e-04 9.798799e-05 2.967861e-05
 [187,] 8.327488e-05 8.995285e-05 2.528707e-05
 [188,] 8.324696e-05 7.854355e-05 2.263475e-05
 [189,] 2.486718e-04 6.792033e-05 7.459686e-05
 [190,] 8.301401e-05 8.980985e-05 2.533951e-05
 [191,] 6.295858e-04 8.560416e-05 2.650097e-04
 [192,] 8.340498e-05 9.095775e-05 2.537707e-05
 [193,] 9.015475e-05 6.713053e-05 2.106335e-05
 [194,] 7.384898e-05 1.100601e-04 3.058158e-05
 [195,] 8.946934e-05 8.419804e-05 2.917089e-05
 [196,] 9.707318e-04 8.551884e-05 4.077465e-04
 [197,] 1.843965e-04 7.339351e-05 6.556038e-05
 [198,] 9.273143e-05 3.471339e-04 1.425871e-04
 [199,] 9.183730e-05 3.645919e-04 1.464166e-04
 [200,] 1.019909e-04 9.051760e-05 4.105025e-05
 [201,] 6.255561e-04 7.926719e-05 2.294093e-04
 [202,] 8.986998e-05 6.710987e-05 2.099255e-05
 [203,] 1.115239e-04 5.919049e-05 2.970292e-05
 [204,] 7.842664e-05 5.951180e-05 1.452830e-05
 [205,] 1.156405e-04 1.062170e-04 5.852334e-05
 [206,] 9.038594e-05 9.648634e-05 3.338830e-05
 [207,] 9.256330e-05 9.925797e-05 2.705374e-05
 [208,] 2.741461e-04 9.397861e-05 1.338124e-04
 [209,] 9.500367e-05 5.857740e-05 1.553691e-05
 [210,] 1.393062e-04 6.222493e-05 2.004038e-05
 [211,] 1.029509e-04 8.503768e-05 3.451060e-05
 [212,] 9.895106e-05 8.588251e-05 3.366036e-05
 [213,] 8.593601e-05 8.681951e-05 2.696076e-05
 [214,] 8.608964e-05 7.789406e-05 2.468198e-05
 [215,] 8.491418e-05 5.396312e-05 1.507709e-05
 [216,] 8.656292e-05 5.829983e-05 1.499168e-05
 [217,] 2.721561e-04 6.231179e-05 7.020758e-05
 [218,] 8.163225e-05 7.694810e-05 2.192485e-05
 [219,] 9.524034e-05 6.170146e-05 2.486178e-05
 [220,] 1.719410e-04 4.388271e-05 2.913997e-05
 [221,] 9.477165e-05 9.536687e-05 3.478900e-05
 [222,] 7.329890e-05 1.082250e-04 2.482580e-05
 [223,] 1.280333e-04 1.220621e-04 2.944565e-05
 [224,] 4.120275e-04 7.238821e-05 1.274511e-04
 [225,] 8.256919e-05 7.861243e-05 2.332525e-05
 [226,] 1.382208e-04 1.281213e-04 9.069952e-05
 [227,] 1.149456e-04 4.570700e-05 2.136456e-05
 [228,] 7.679368e-05 1.324913e-04 2.812406e-05
 [229,] 8.036653e-05 7.832342e-05 1.883245e-05
 [230,] 1.043309e-04 3.913835e-04 2.155704e-04
 [231,] 1.042885e-04 3.611503e-04 1.980210e-04
 [232,] 1.235635e-04 9.701388e-05 5.817790e-05
 [233,] 1.130745e-04 9.495637e-05 4.435937e-05
 [234,] 1.098580e-04 3.142707e-04 1.864174e-04
 [235,] 9.436349e-05 1.746953e-04 7.129075e-05
 [236,] 7.675024e-05 8.565425e-05 2.962623e-05
 [237,] 1.014566e-04 6.734551e-05 1.779466e-05
 [238,] 1.098298e-04 1.686986e-04 9.377451e-05
 [239,] 2.150175e-04 7.393912e-05 3.277595e-05
 [240,] 1.250804e-04 4.473054e-04 3.127750e-04
 [241,] 1.073293e-04 9.227703e-05 4.086312e-05
 [242,] 5.548801e-04 4.555048e-05 8.913781e-05
 [243,] 1.070011e-04 4.864590e-04 2.799998e-04
 [244,] 1.071476e-04 1.729359e-04 9.328734e-05
 [245,] 5.795989e-04 6.920004e-05 1.554111e-04
 [246,] 7.968637e-05 9.615713e-05 3.132447e-05
 [247,] 7.968285e-05 1.945535e-03 1.511692e-04
 [248,] 9.416581e-05 1.615491e-04 6.503685e-05
 [249,] 1.093410e-04 3.668780e-04 2.142013e-04
 [250,] 9.235130e-05 8.881512e-05 3.508961e-05
 [251,] 2.071545e-04 1.906435e-04 4.220276e-05
 [252,] 7.934152e-05 3.748741e-04 1.372607e-04
 [253,] 8.292615e-05 1.085917e-04 3.806881e-05
 [254,] 1.085746e-04 3.799193e-04 2.201544e-04
 [255,] 9.549532e-05 1.541442e-04 6.370770e-05
 [256,] 5.349469e-04 7.513432e-05 1.758313e-04
 [257,] 7.992378e-05 8.914394e-05 2.332671e-05
 [258,] 9.411434e-05 8.836819e-05 3.201048e-05
 [259,] 6.772178e-04 7.276635e-05 2.056019e-04
 [260,] 1.215404e-04 1.219468e-04 7.422104e-05
 [261,] 8.392381e-05 2.777427e-04 7.408048e-05
 [262,] 3.945537e-04 7.312852e-05 1.226839e-04
 [263,] 8.126204e-05 6.447195e-05 2.099724e-05
 [264,] 7.663641e-05 9.168486e-05 2.880898e-05
 [265,] 9.357053e-05 1.644666e-04 6.535835e-05
 [266,] 9.362590e-05 1.083719e-04 4.535829e-05
 [267,] 1.434058e-04 9.702399e-05 2.892362e-05
 [268,] 1.193625e-04 1.160210e-04 6.795507e-05
 [269,] 1.129070e-04 8.007416e-05 3.651132e-05
 [270,] 1.152048e-04 9.438508e-05 5.208728e-05
 [271,] 8.064698e-05 7.344505e-05 2.277302e-05
 [272,] 1.391787e-04 1.033730e-04 7.188916e-05
 [273,] 1.306794e-04 7.727197e-05 4.726351e-05
 [274,] 9.788674e-05 8.798176e-05 2.355274e-05
 [275,] 9.207261e-05 9.180800e-05 2.515645e-05
 [276,] 1.066893e-04 9.041172e-05 2.288775e-05
 [277,] 3.478738e-03 1.383641e-04 3.054516e-03
 [278,] 3.498091e-03 1.359124e-04 2.995665e-03
 [279,] 1.093856e-04 1.178248e-04 5.870199e-05
 [280,] 1.092662e-04 6.654310e-05 2.658106e-05
 [281,] 3.847435e-04 1.483766e-04 3.292344e-04
 [282,] 2.423810e-04 9.354414e-05 1.172997e-04
 [283,] 2.985903e-04 5.696881e-05 7.031632e-05
 [284,] 8.261760e-05 1.037170e-04 3.614614e-05
 [285,] 7.448499e-05 1.540228e-04 4.838330e-05
 [286,] 4.468567e-04 9.240149e-05 2.125977e-04
 [287,] 8.384971e-05 2.754982e-04 1.070773e-04
 [288,] 2.559589e-04 7.423303e-05 9.056408e-05
 [289,] 6.262204e-05 7.448859e-05 1.604064e-05
 [290,] 5.616506e-05 1.366711e-04 2.951711e-05
 [291,] 1.136073e-04 9.766702e-05 5.136978e-05
 [292,] 6.226735e-05 9.338494e-05 2.050403e-05
 [293,] 1.400211e-04 5.427555e-05 2.728843e-05
 [294,] 7.419213e-05 5.274491e-05 1.546373e-05
 [295,] 1.005602e-04 5.254696e-05 1.761544e-05
 [296,] 6.347381e-05 5.878047e-05 1.443205e-05
 [297,] 9.955924e-04 1.125300e-04 6.005052e-04
 [298,] 6.753059e-05 4.966264e-05 1.278846e-05
 [299,] 5.119448e-05 1.162085e-04 2.173974e-05
 [300,] 5.397741e-05 5.199301e-05 1.115364e-05
 [301,] 6.360429e-05 7.537788e-05 1.728062e-05
 [302,] 6.064724e-05 9.772949e-05 1.924828e-05
 [303,] 6.448464e-05 9.517222e-05 2.027795e-05
 [304,] 6.666485e-05 4.529277e-05 1.205860e-05
 [305,] 7.827898e-05 8.062502e-05 2.224837e-05
 [306,] 8.076849e-05 6.816637e-05 1.990345e-05
 [307,] 6.419954e-05 1.254736e-04 3.351215e-05
 [308,] 1.012566e-04 1.476590e-04 6.619211e-05
 [309,] 6.425833e-05 8.286384e-05 1.928277e-05
 [310,] 7.983277e-05 7.671584e-05 1.756425e-05
 [311,] 1.408600e-04 1.190627e-04 8.370832e-05
 [312,] 7.991771e-05 8.173750e-05 2.250359e-05
 [313,] 7.643740e-05 7.084825e-05 2.168450e-05
 [314,] 8.875709e-05 6.677091e-05 1.595267e-05
 [315,] 9.283067e-05 6.471319e-05 1.605837e-05
 [316,] 7.395037e-05 6.986922e-05 2.050884e-05
 [317,] 8.033069e-05 7.195198e-05 2.061917e-05
 [318,] 7.579877e-05 6.858083e-05 2.045190e-05
 [319,] 7.902417e-05 5.886771e-05 1.685241e-05
 [320,] 8.048753e-05 9.155750e-05 2.441247e-05
 [321,] 9.078206e-05 8.921896e-05 2.740938e-05
 [322,] 7.417952e-05 8.097362e-05 1.659680e-05
 [323,] 9.780324e-05 9.443020e-05 2.137055e-05
 [324,] 7.255828e-05 9.142041e-05 2.299279e-05
 [325,] 7.690326e-05 4.408933e-05 1.282452e-05
 [326,] 1.112876e-04 6.694574e-05 2.479221e-05
 [327,] 8.819999e-05 9.334732e-05 3.432331e-05
 [328,] 9.701092e-05 7.389001e-05 1.954483e-05
 [329,] 6.632122e-05 6.140704e-05 1.286070e-05
 [330,] 5.432527e-05 5.469240e-05 1.085445e-05
 [331,] 8.129779e-05 5.460973e-05 1.346567e-05
 [332,] 1.174120e-04 6.867670e-05 2.528166e-05
 [333,] 8.323444e-05 1.110292e-04 2.988126e-05
 [334,] 5.161636e-05 6.232869e-05 1.175597e-05
 [335,] 1.084341e-04 6.851488e-05 2.392618e-05
 [336,] 5.160092e-05 8.550849e-05 1.495931e-05
 [337,] 8.328417e-05 1.116385e-04 2.978136e-05
 [338,] 5.264774e-05 8.191897e-05 1.446906e-05
 [339,] 8.320560e-05 1.094155e-04 2.935057e-05
 [340,] 1.480476e-04 5.950524e-05 2.124749e-05
 [341,] 6.511686e-05 5.472476e-05 1.185572e-05
 [342,] 5.214017e-05 7.833478e-05 1.398008e-05
 [343,] 5.906413e-05 8.334421e-05 1.912274e-05
 [344,] 4.968575e-05 5.398550e-05 1.122771e-05
 [345,] 1.110641e-04 1.658866e-04 9.346307e-05
 [346,] 1.187012e-04 7.563713e-05 3.120949e-05
 [347,] 1.383640e-04 7.774532e-05 4.325305e-05
 [348,] 8.243381e-05 1.578904e-04 3.906273e-05
 [349,] 6.526060e-05 7.829705e-05 1.504817e-05
 [350,] 1.199946e-04 5.476823e-05 2.397046e-05
 [351,] 9.068845e-05 8.994001e-05 2.700306e-05
 [352,] 9.491567e-05 1.463835e-04 5.099591e-05
 [353,] 9.447770e-05 1.077201e-04 3.642797e-05
 [354,] 1.810687e-04 1.058362e-04 9.015716e-05
 [355,] 6.492254e-05 7.894659e-05 2.273996e-05
 [356,] 1.432313e-04 1.765710e-04 1.212383e-04
 [357,] 2.396166e-04 9.038098e-05 4.273278e-05
 [358,] 6.353748e-05 6.735412e-05 1.340147e-05
 [359,] 4.922756e-05 1.217599e-04 2.044033e-05
 [360,] 1.345378e-04 7.452166e-05 3.995408e-05
 [361,] 3.126632e-04 9.291294e-05 5.549887e-05
 [362,] 8.578552e-05 1.021706e-04 2.445350e-05
 [363,] 4.958534e-05 1.031709e-04 1.939021e-05
 [364,] 1.055249e-04 8.993952e-05 3.600842e-05
 [365,] 1.037259e-04 9.417571e-05 2.474531e-05
 [366,] 1.002567e-04 9.379704e-05 2.430044e-05
 [367,] 1.061888e-04 9.814449e-05 2.500398e-05
 [368,] 5.663887e-05 5.957889e-05 1.470018e-05
 [369,] 1.082902e-04 8.405427e-05 2.847257e-05
 [370,] 1.430566e-04 5.858007e-05 3.289956e-05
 [371,] 1.009789e-04 8.871820e-05 2.428263e-05
 [372,] 5.486481e-04 8.163527e-05 2.040825e-04
 [373,] 3.221088e-03 1.272280e-04 2.013704e-03
 [374,] 5.681727e-04 5.416840e-05 1.199384e-04
 [375,] 1.029277e-04 9.664708e-05 2.466686e-05
 [376,] 1.025380e-04 9.633931e-05 2.462312e-05
 [377,] 5.565798e-04 5.484289e-05 1.188988e-04
 [378,] 9.959707e-05 8.756361e-05 2.923554e-05
 [379,] 9.507200e-05 1.067976e-04 2.420019e-05
 [380,] 1.035822e-03 7.532754e-05 3.387187e-04
 [381,] 1.014299e-04 8.689461e-05 2.714996e-05
 [382,] 9.968154e-05 8.962729e-05 2.397228e-05
 [383,] 1.183515e-03 7.250466e-05 3.610727e-04
 [384,] 7.970625e-04 5.368970e-05 1.486639e-04
 [385,] 7.702930e-04 6.795930e-05 2.254801e-04
 [386,] 6.977310e-04 9.219720e-05 3.166220e-04
 [387,] 8.510880e-05 6.480505e-05 1.902274e-05
 [388,] 1.567983e-04 5.879801e-05 3.810925e-05
 [389,] 1.033154e-04 8.817500e-05 2.610968e-05
 [390,] 3.482772e-04 4.952176e-05 5.441446e-05
 [391,] 2.700407e-04 1.179767e-04 4.741457e-05
 [392,] 7.675294e-04 6.230700e-05 1.965533e-04
 [393,] 1.238376e-04 9.207606e-05 4.243335e-05
 [394,] 2.698212e-04 1.061844e-04 4.955292e-05
 [395,] 1.017080e-04 8.769314e-05 2.941309e-05
 [396,] 1.064059e-04 1.035492e-04 2.515989e-05
 [397,] 3.327419e-04 5.015867e-05 5.605819e-05
 [398,] 6.099246e-04 9.855609e-05 3.046567e-04
 [399,] 4.670294e-04 4.622211e-05 6.534831e-05
 [400,] 5.609932e-04 5.593502e-05 1.238685e-04
 [401,] 1.450119e-04 5.772313e-05 3.430356e-05
 [402,] 4.756492e-04 4.624242e-05 6.652114e-05
 [403,] 1.431762e-04 5.891735e-05 3.516125e-05
 [404,] 7.252841e-04 6.085987e-05 1.813468e-04
 [405,] 5.892203e-04 5.650923e-05 1.328724e-04
 [406,] 1.164840e-04 7.633667e-05 2.340292e-05
 [407,] 4.620146e-04 4.973444e-05 6.716821e-05
 [408,] 9.903967e-05 1.310485e-04 5.952921e-05
 [409,] 6.837643e-04 5.809223e-05 1.588966e-04
 [410,] 5.623121e-04 9.695580e-05 2.758353e-04
 [411,] 5.418433e-04 5.892971e-05 1.308034e-04
 [412,] 2.332345e-04 1.179767e-04 4.274089e-05
 [413,] 3.383996e-04 4.968174e-05 5.416754e-05
 [414,] 6.394282e-05 1.792727e-04 3.914422e-05
 [415,] 1.810014e-03 6.701612e-05 4.749603e-04
 [416,] 9.752082e-04 4.712356e-05 1.277459e-04
 [417,] 9.033301e-04 4.719874e-05 1.205531e-04
 [418,] 1.355656e-03 4.487037e-05 1.506313e-04
 [419,] 1.025062e-04 9.058347e-05 2.435498e-05
 [420,] 1.855081e-03 5.185425e-05 3.111634e-04
 [421,] 3.221179e-04 6.423972e-05 8.565491e-05
 [422,] 7.633454e-05 9.382076e-05 2.495692e-05
 [423,] 1.379225e-03 6.133587e-05 3.210775e-04
 [424,] 1.590109e-03 1.103810e-04 8.774108e-04
 [425,] 8.019291e-04 5.103992e-05 1.249736e-04
 [426,] 1.054394e-04 8.860357e-05 2.752891e-05
 [427,] 1.177009e-03 1.115064e-04 1.519593e-04
 [428,] 1.048163e-04 9.084919e-05 2.465950e-05
 [429,] 2.637916e-04 6.416517e-05 4.063744e-05
 [430,] 1.834156e-03 7.355524e-05 5.578488e-04
 [431,] 1.018186e-04 8.953544e-05 2.426017e-05
 [432,] 9.315536e-05 9.542373e-05 2.688425e-05
 [433,] 1.177837e-03 4.749497e-05 1.548572e-04
 [434,] 8.379944e-05 6.498445e-05 1.881130e-05
 [435,] 1.265501e-03 6.544056e-05 3.312277e-04
 [436,] 8.420081e-05 6.490433e-05 1.887192e-05
 [437,] 3.074000e-04 6.473472e-05 8.317416e-05
 [438,] 1.381112e-04 6.561472e-05 3.876086e-05
 [439,] 8.455232e-05 6.481564e-05 1.894792e-05
 [440,] 2.640493e-04 6.336166e-05 6.957632e-05
 [441,] 1.046432e-04 8.820870e-05 2.638146e-05
 [442,] 1.054152e-04 9.152705e-05 2.474060e-05
 [443,] 1.456708e-03 5.676713e-05 2.971986e-04
 [444,] 1.072756e-04 8.756668e-05 2.706056e-05
 [445,] 1.160344e-03 4.701449e-05 1.468665e-04
 [446,] 1.038106e-04 9.012486e-05 2.452542e-05
 [447,] 1.029791e-04 8.756109e-05 3.042165e-05
 [448,] 8.200948e-04 5.265561e-05 1.334591e-04
 [449,] 1.054702e-04 9.055764e-05 2.473431e-05
 [450,] 1.659336e-03 5.730493e-05 3.386866e-04
 [451,] 1.304362e-03 1.077260e-04 7.051461e-04
 [452,] 8.899900e-05 1.079594e-04 3.069883e-05
 [453,] 1.029438e-04 8.958143e-05 2.440297e-05
 [454,] 1.549498e-03 5.581184e-05 3.040184e-04
 [455,] 3.019266e-04 6.079357e-05 7.119434e-05
 [456,] 3.213060e-04 5.974586e-05 7.248881e-05
 [457,] 1.372542e-03 1.139146e-04 7.982553e-04
 [458,] 1.181468e-03 4.794724e-05 1.521989e-04
 [459,] 1.036998e-04 8.756109e-05 3.064652e-05
 [460,] 2.180927e-03 6.597435e-05 5.474432e-04
 [461,] 1.016422e-04 9.010832e-05 2.424651e-05
 [462,] 1.004417e-04 8.976523e-05 2.408784e-05
 [463,] 1.915308e-03 9.950276e-05 9.029266e-04
 [464,] 3.553222e-04 6.399817e-05 9.154004e-05
 [465,] 3.409922e-04 6.381392e-05 8.765822e-05
 [466,] 3.430506e-04 6.414789e-05 8.903719e-05
 [467,] 3.286062e-04 6.464199e-05 8.684399e-05
 [468,] 3.420220e-04 6.415724e-05 8.880738e-05
 [469,] 3.350063e-04 6.388835e-05 8.645912e-05
 [470,] 7.747535e-05 1.538021e-04 4.954958e-05
 [471,] 9.161931e-05 9.455416e-05 2.667566e-05
 [472,] 1.037002e-04 8.819949e-05 2.619794e-05
 [473,] 6.538496e-04 7.641184e-05 2.195809e-04
 [474,] 4.638534e-04 7.917646e-05 8.969535e-05
 [475,] 6.685246e-04 1.057426e-04 9.942077e-05
 [476,] 5.475898e-04 1.035496e-04 2.879691e-04
 [477,] 3.590375e-04 6.482608e-05 9.471998e-05
 [478,] 1.031417e-04 8.211394e-05 2.257329e-05
 [479,] 1.015191e-04 9.194123e-05 2.427515e-05
 [480,] 1.145844e-03 9.598312e-05 1.768587e-04
 [481,] 7.133336e-04 1.057426e-04 1.045546e-04
 [482,] 9.889383e-05 8.760421e-05 2.905215e-05
 [483,] 9.876903e-05 9.162206e-05 2.391812e-05
 [484,] 6.739132e-04 7.991314e-05 2.410391e-04
 [485,] 2.268406e-03 8.862244e-05 8.937103e-04
 [486,] 3.816733e-04 6.488670e-05 1.003621e-04
 [487,] 5.686840e-04 4.744804e-05 8.162798e-05
 [488,] 3.513875e-04 6.647093e-05 9.725211e-05
 [489,] 5.891902e-04 7.612500e-05 1.984784e-04
 [490,] 6.951846e-04 1.057426e-04 1.024138e-04
 [491,] 6.554147e-04 7.521662e-05 2.149614e-04
 [492,] 1.831573e-03 5.560293e-05 3.497079e-04
 [493,] 3.641798e-04 6.536969e-05 9.750465e-05
 [494,] 8.346269e-05 7.028710e-05 2.024113e-05
 [495,] 6.675160e-04 7.245634e-05 2.067436e-04
 [496,] 6.321851e-04 7.442940e-05 2.047946e-04
 [497,] 3.706034e-04 6.434457e-05 9.612533e-05
 [498,] 7.059226e-04 1.074430e-04 1.024662e-04
 [499,] 6.811154e-04 7.187929e-05 2.080264e-04
 [500,] 8.070016e-05 5.717660e-05 1.657894e-05
 [501,] 9.475371e-05 9.671968e-05 2.703751e-05
 [502,] 5.423258e-04 7.886295e-05 1.035296e-04
 [503,] 3.799903e-04 9.794564e-05 7.811512e-05
 [504,] 8.412162e-05 7.009366e-05 2.066072e-05
 [505,] 9.516531e-05 1.203342e-04 5.099383e-05
 [506,] 5.651925e-04 6.994939e-05 1.687807e-04
 [507,] 9.928112e-05 9.084272e-05 2.388624e-05
 [508,] 4.067674e-04 6.797568e-05 1.163179e-04
 [509,] 3.356633e-04 7.087066e-05 5.063527e-05
 [510,] 1.028302e-04 9.150449e-05 2.438551e-05
 [511,] 4.340093e-04 6.934881e-05 1.286883e-04
 [512,] 7.558757e-04 5.044206e-05 1.238697e-04
 [513,] 7.836124e-04 4.955041e-05 9.805647e-05
 [514,] 4.661888e-04 5.008295e-05 6.923573e-05
 [515,] 1.013462e-04 6.689252e-05 2.532195e-05
 [516,] 1.011301e-04 8.740918e-05 2.920573e-05
 [517,] 9.967713e-05 5.586862e-05 1.862206e-05
 [518,] 7.340612e-04 4.641533e-05 9.591782e-05
 [519,] 2.745295e-03 4.688281e-05 3.413012e-04
 [520,] 7.227805e-05 1.657972e-04 2.549656e-05
 [521,] 1.194907e-04 8.697972e-05 2.940676e-05
 [522,] 1.210427e-04 5.774209e-05 2.229851e-05
 [523,] 2.831818e-04 6.193597e-05 4.381204e-05
 [524,] 8.420482e-05 6.862081e-05 2.054616e-05
 [525,] 3.288809e-04 5.672259e-05 4.662628e-05
 [526,] 3.502787e-04 5.585886e-05 5.285683e-05
 [527,] 1.597564e-04 4.879203e-05 2.253131e-05
 [528,] 1.837836e-04 4.823334e-05 2.886841e-05
 [529,] 2.818456e-04 5.296401e-05 3.849678e-05
 [530,] 8.774144e-05 1.271810e-04 2.355870e-05
 [531,] 1.683404e-04 6.415994e-05 3.089811e-05
 [532,] 1.743290e-04 6.567791e-05 3.072800e-05
 [533,] 6.703622e-04 8.914817e-05 1.291855e-04
 [534,] 1.582736e-03 4.279154e-05 1.734987e-04
 [535,] 1.663296e-03 4.274253e-05 1.794669e-04
 [536,] 7.192056e-04 8.713690e-05 1.453697e-04
 [537,] 1.168740e-04 6.691471e-05 2.307738e-05
 [538,] 1.445720e-04 8.387516e-05 2.879790e-05
 [539,] 5.303318e-03 4.215758e-05 4.634070e-04
 [540,] 7.084145e-04 5.744639e-05 1.118420e-04
 [541,] 9.115121e-05 8.730384e-05 2.982103e-05
 [542,] 1.842263e-03 4.313916e-05 1.905263e-04
 [543,] 1.050382e-04 6.384757e-05 2.102508e-05
 [544,] 1.087277e-04 6.458933e-05 2.142256e-05
 [545,] 9.359857e-05 8.918882e-05 3.189854e-05
 [546,] 1.773999e-04 6.475282e-05 4.589371e-05
 [547,] 9.709530e-05 5.645607e-05 2.046581e-05
 [548,] 9.330991e-05 8.606362e-05 3.231659e-05
 [549,] 9.889614e-05 8.203094e-05 3.327345e-05
 [550,] 1.951183e-03 4.221402e-05 1.709362e-04
 [551,] 9.562862e-05 8.628820e-05 3.372459e-05
 [552,] 8.648482e-05 1.316648e-04 4.084643e-05
 [553,] 9.722970e-05 5.801215e-05 1.888968e-05
 [554,] 4.450310e-03 4.234529e-05 3.255425e-04
 [555,] 8.841125e-05 8.575029e-05 2.518210e-05
 [556,] 1.478778e-04 9.138193e-05 3.719993e-05
 [557,] 7.086633e-05 7.550130e-05 1.920075e-05
 [558,] 8.909208e-05 9.513546e-05 2.783465e-05
 [559,] 8.866300e-05 7.377303e-05 1.973594e-05
 [560,] 7.637765e-05 1.295541e-04 3.512350e-05
 [561,] 2.065096e-04 5.587788e-05 3.685544e-05
 [562,] 6.630113e-05 5.631811e-05 1.258574e-05
 [563,] 7.609612e-05 1.358328e-04 3.627313e-05
 [564,] 7.085112e-05 9.080436e-05 2.012831e-05
 [565,] 7.138262e-05 9.207567e-05 2.031378e-05
 [566,] 6.160343e-05 5.356757e-05 1.175556e-05
 [567,] 7.251742e-05 9.075190e-05 2.012100e-05
 [568,] 1.132559e-04 5.251612e-05 1.711603e-05
 [569,] 1.069131e-04 5.360055e-05 1.712346e-05
 [570,] 1.027041e-04 8.203193e-05 2.922769e-05
 [571,] 7.249038e-05 5.091215e-05 1.570064e-05
 [572,] 1.148323e-04 4.724488e-05 1.780741e-05
 [573,] 7.859543e-05 1.039852e-04 3.021326e-05
 [574,] 1.806049e-04 6.147585e-05 2.949488e-05
 [575,] 1.257968e-04 5.376286e-05 1.746620e-05
 [576,] 5.569519e-05 1.061187e-04 1.773396e-05
 [577,] 5.874232e-05 6.257534e-05 1.553660e-05
 [578,] 5.129357e-05 1.208197e-04 2.426241e-05
 [579,] 9.181091e-05 7.409212e-05 2.841498e-05
 [580,] 1.922475e-04 5.458883e-05 3.739897e-05
 [581,] 5.318655e-05 1.031806e-04 2.332613e-05
 [582,] 5.745119e-05 8.621114e-05 2.188183e-05
 [583,] 6.440379e-05 5.403922e-05 1.374655e-05
 [584,] 6.404995e-05 5.773050e-05 1.441248e-05
 [585,] 6.522666e-05 5.755138e-05 1.481414e-05
 [586,] 6.349485e-05 5.274375e-05 1.314298e-05
 [587,] 4.956404e-05 9.924642e-05 1.697848e-05
 [588,] 7.514106e-05 4.922543e-05 1.568633e-05
 [589,] 6.297534e-05 5.231668e-05 1.286462e-05
 [590,] 6.296562e-05 5.280452e-05 1.298452e-05
 [591,] 6.273331e-05 5.260411e-05 1.285801e-05
 [592,] 5.667912e-05 5.619327e-05 1.376254e-05
 [593,] 6.268229e-05 5.238642e-05 1.278633e-05
 [594,] 5.069568e-05 8.346670e-05 1.757975e-05
 [595,] 5.852122e-05 4.385489e-05 1.052170e-05
 [596,] 6.333314e-05 5.764157e-05 1.418059e-05
 [597,] 7.756673e-05 5.273442e-05 1.773851e-05
 [598,] 6.362187e-05 5.778656e-05 1.432269e-05
 [599,] 5.808758e-05 8.434021e-05 2.176216e-05
 [600,] 6.253078e-05 5.041270e-05 1.224399e-05
 [601,] 5.517008e-05 8.861716e-05 2.131256e-05
 [602,] 8.188799e-05 8.942690e-05 2.554240e-05
 [603,] 6.219959e-05 5.088927e-05 1.235621e-05
 [604,] 6.245641e-05 4.949367e-05 1.198587e-05
 [605,] 5.076191e-05 8.129579e-05 1.711221e-05
 [606,] 5.373804e-05 9.279371e-05 2.142700e-05
 [607,] 6.244185e-05 5.027860e-05 1.226498e-05
 [608,] 1.407875e-04 6.439346e-05 2.746767e-05
 [609,] 5.068812e-05 6.907938e-05 1.476293e-05
 [610,] 5.512967e-05 5.196968e-05 1.201415e-05
 [611,] 5.306474e-05 5.338132e-05 1.177761e-05
 [612,] 5.639889e-05 5.503590e-05 1.314242e-05
 [613,] 6.306195e-05 5.874864e-05 1.446793e-05
 [614,] 7.942191e-05 5.026218e-05 1.441536e-05
 [615,] 6.361728e-05 5.768861e-05 1.445924e-05
 [616,] 6.363579e-05 5.663832e-05 1.420714e-05
 [617,] 6.437238e-05 9.556351e-05 2.243219e-05
 [618,] 6.325010e-05 5.299500e-05 1.314914e-05
 [619,] 6.492546e-05 5.943029e-05 1.512420e-05
 [620,] 6.370221e-05 5.274533e-05 1.322649e-05
 [621,] 6.334493e-05 5.681711e-05 1.414298e-05
 [622,] 5.324067e-05 1.646145e-04 3.522688e-05
 [623,] 8.611275e-05 7.691449e-05 3.072807e-05
 [624,] 8.456957e-05 1.586564e-04 6.685476e-05
 [625,] 6.091603e-04 1.706571e-04 6.151390e-04
 [626,] 8.919022e-05 9.331835e-05 2.544079e-05
 [627,] 1.020762e-04 1.931845e-04 1.025911e-04
 [628,] 6.270384e-05 5.714459e-05 1.421123e-05
 [629,] 1.113260e-04 3.741657e-04 2.262211e-04
 [630,] 1.113087e-04 9.480680e-05 5.163079e-05
 [631,] 6.327847e-05 8.298352e-05 2.011535e-05
 [632,] 1.021318e-04 9.920679e-05 4.955639e-05
 [633,] 1.319594e-04 3.756696e-04 2.786117e-04
 [634,] 1.152778e-04 2.648253e-04 1.648454e-04
 [635,] 1.134460e-04 2.858467e-04 1.751640e-04
 [636,] 1.036706e-04 2.610543e-04 1.431588e-04
 [637,] 1.007258e-04 2.111424e-04 1.109319e-04
 [638,] 1.138617e-04 1.885988e-04 1.136504e-04
 [639,] 9.503650e-05 8.599647e-05 3.879603e-05
 [640,] 1.082688e-04 1.943812e-04 1.107285e-04
 [641,] 9.841909e-05 8.862861e-05 4.173627e-05
 [642,] 7.412177e-05 7.277529e-05 2.144195e-05
 [643,] 1.008456e-04 1.012018e-04 4.998637e-05
 [644,] 1.112272e-04 1.939080e-04 1.139389e-04
 [645,] 7.630836e-05 2.941770e-04 1.078143e-04
 [646,] 6.325987e-05 6.810791e-05 1.683447e-05
 [647,] 6.326836e-05 6.809342e-05 1.683592e-05
 [648,] 1.032753e-04 2.264783e-04 1.229363e-04
 [649,] 1.439968e-04 1.368257e-04 1.018389e-04
 [650,] 1.381663e-04 2.443921e-04 1.866382e-04
 [651,] 9.830731e-05 1.061988e-04 5.129020e-05
 [652,] 1.035308e-04 1.875545e-04 1.012370e-04
 [653,] 7.882894e-05 1.012770e-04 3.757871e-05
 [654,] 1.125887e-04 1.681171e-04 9.922692e-05
 [655,] 1.006134e-04 1.077376e-04 5.349673e-05
 [656,] 9.315785e-05 1.132663e-04 5.182685e-05
 [657,] 6.330956e-05 6.561952e-05 1.626523e-05
 [658,] 6.351821e-05 6.591677e-05 1.623451e-05
 [659,] 1.061361e-04 1.715359e-04 9.480191e-05
 [660,] 1.640535e-04 3.075070e-04 2.898109e-04
 [661,] 1.091665e-04 1.616059e-04 9.182452e-05
 [662,] 1.071002e-04 2.124887e-04 1.200751e-04
 [663,] 1.060754e-04 2.144834e-04 1.198949e-04
 [664,] 1.514163e-04 1.003294e-04 7.665668e-05
 [665,] 7.206120e-05 7.551407e-05 2.143691e-05
 [666,] 6.262186e-05 6.855372e-05 1.652508e-05
 [667,] 1.624694e-04 3.848201e-04 3.639084e-04
 [668,] 6.236901e-05 6.746990e-05 1.605895e-05
 [669,] 1.089255e-04 2.489311e-04 1.445305e-04
 [670,] 1.094904e-04 2.553661e-04 1.493382e-04
 [671,] 6.262149e-05 7.621773e-05 1.823270e-05
 [672,] 1.456260e-04 7.842619e-05 5.501794e-05
 [673,] 6.300463e-05 7.071783e-05 1.729659e-05
 [674,] 9.888100e-05 1.683586e-04 8.064750e-05
 [675,] 8.212657e-05 5.447377e-05 1.556355e-05
 [676,] 8.530001e-05 8.193732e-05 2.464307e-05
 [677,] 1.059753e-04 5.285514e-05 2.019805e-05
 [678,] 1.262551e-04 4.715029e-05 1.771981e-05
 [679,] 1.243240e-04 5.699756e-05 1.866453e-05
 [680,] 7.554999e-05 1.414168e-04 3.577015e-05
 [681,] 7.812593e-05 5.584218e-05 1.543278e-05
 [682,] 6.188825e-05 5.263848e-05 1.129361e-05
 [683,] 1.954957e-04 1.082399e-04 1.029741e-04
 [684,] 6.146263e-05 1.999846e-04 3.917528e-05
 [685,] 8.074971e-05 1.128916e-04 3.376549e-05
 [686,] 8.107999e-05 8.452169e-05 2.330694e-05
 [687,] 2.597176e-04 5.009643e-05 4.477699e-05
 [688,] 1.990223e-04 1.082466e-04 1.051542e-04
 [689,] 2.480397e-04 4.920459e-05 4.106786e-05
 [690,] 8.139224e-05 8.372555e-05 2.314176e-05
 [691,] 2.522230e-04 4.925571e-05 4.130613e-05
 [692,] 8.273876e-05 9.406685e-05 2.454799e-05
 [693,] 2.060409e-04 5.245510e-05 3.955739e-05
 [694,] 7.106590e-05 5.609819e-05 1.732365e-05
 [695,] 5.426601e-05 1.066001e-04 1.824233e-05
 [696,] 2.590387e-04 2.702729e-04 4.623424e-04
 [697,] 2.053959e-04 1.055094e-04 1.037002e-04
 [698,] 6.941791e-05 8.073616e-05 2.020449e-05
 [699,] 8.273448e-05 8.983734e-05 2.525001e-05
 [700,] 8.295186e-05 9.038161e-05 2.513300e-05
 [701,] 1.400487e-04 7.674440e-05 4.963378e-05
 [702,] 2.185867e-04 5.585913e-05 4.631572e-05
 [703,] 1.033686e-04 9.357937e-05 3.635650e-05
 [704,] 9.379160e-05 9.025837e-05 3.010362e-05
 [705,] 5.673830e-05 6.519480e-05 1.404932e-05
 [706,] 9.026897e-05 9.005554e-05 2.875546e-05
 [707,] 9.028777e-05 8.990029e-05 2.861287e-05
 [708,] 7.238597e-05 5.661633e-05 1.436302e-05
 [709,] 7.209281e-05 6.777065e-05 1.626582e-05
 [710,] 7.276182e-05 5.342991e-05 1.375751e-05
 [711,] 6.939895e-05 5.299907e-05 1.352543e-05
 [712,] 6.927061e-05 4.696976e-05 1.226981e-05
 [713,] 1.026273e-04 9.487822e-05 3.760026e-05
 [714,] 8.464637e-05 5.713541e-05 1.765868e-05
 [715,] 7.298022e-05 5.543281e-05 1.410912e-05
 [716,] 8.373598e-05 9.037598e-05 2.704318e-05
 [717,] 6.923363e-05 5.029721e-05 1.295604e-05
 [718,] 1.870690e-04 5.123770e-05 2.569639e-05
 [719,] 8.816552e-05 7.895601e-05 2.178356e-05
 [720,] 8.099533e-05 8.199525e-05 2.313146e-05
 [721,] 9.785972e-05 5.505780e-05 1.576996e-05
 [722,] 1.034468e-04 5.054891e-05 1.559266e-05
 [723,] 1.045671e-04 4.881957e-05 1.571962e-05
 [724,] 8.160208e-05 9.525814e-05 2.805000e-05
 [725,] 9.005793e-05 5.700485e-05 1.905063e-05
 [726,] 9.100624e-05 5.367999e-05 1.772514e-05
 [727,] 1.037511e-04 4.878583e-05 1.564446e-05
 [728,] 8.965441e-05 5.524290e-05 1.818933e-05
 [729,] 9.059335e-05 5.487993e-05 1.822868e-05
 [730,] 9.058873e-05 5.559261e-05 1.852707e-05
 [731,] 1.028418e-04 4.800623e-05 1.561950e-05
 [732,] 7.376076e-05 7.708039e-05 2.005261e-05
 [733,] 9.503385e-05 5.149188e-05 1.513027e-05
 [734,] 9.858878e-05 5.211523e-05 1.543207e-05
 [735,] 2.537762e-04 9.409713e-05 1.084346e-04
 [736,] 6.225763e-05 1.030626e-04 2.101778e-05
 [737,] 9.473736e-05 9.885459e-05 3.923291e-05
 [738,] 5.419737e-05 6.729667e-05 1.422336e-05
 [739,] 9.048673e-05 7.302716e-05 2.340734e-05
 [740,] 6.220476e-05 1.078904e-04 2.162469e-05
 [741,] 8.887047e-05 9.672697e-05 3.435960e-05
 [742,] 8.934823e-05 9.775103e-05 3.508048e-05
 [743,] 1.059994e-04 4.823962e-05 1.933923e-05
 [744,] 7.707366e-05 8.983472e-05 2.372965e-05
 [745,] 5.737121e-05 4.418897e-05 9.821141e-06
 [746,] 1.455826e-04 6.608322e-05 2.472314e-05
 [747,] 7.314177e-05 5.322576e-05 1.502997e-05
 [748,] 6.529146e-05 6.872496e-05 1.671830e-05
 [749,] 6.571734e-05 5.697140e-05 1.506241e-05
 [750,] 6.239577e-05 1.078754e-04 2.703919e-05
 [751,] 6.224016e-05 9.839180e-05 2.459179e-05
 [752,] 7.060298e-05 5.044125e-05 5.194715e-05
 [753,] 6.094498e-05 4.655969e-05 3.634786e-05
 [754,] 6.032371e-05 9.294343e-05 2.178348e-05
 [755,] 6.046545e-05 1.107824e-04 2.590970e-05
 [756,] 6.008333e-05 1.151161e-04 2.622319e-05
 [757,] 6.036066e-05 1.056982e-04 2.467200e-05
 [758,] 6.053311e-05 1.019144e-04 2.408079e-05
 [759,] 6.071122e-05 9.595258e-05 2.293082e-05
 [760,] 6.184733e-05 5.119148e-05 1.241951e-05
 [761,] 6.996199e-05 5.481533e-05 1.903378e-05
 [762,] 6.208162e-05 5.087172e-05 1.237428e-05
 [763,] 6.217941e-05 5.103714e-05 1.245274e-05
 [764,] 5.409412e-05 4.836778e-05 1.228542e-05
 [765,] 7.107786e-05 5.089070e-05 1.752315e-05
 [766,] 6.114073e-05 7.592190e-05 1.865086e-05
 [767,] 6.122655e-05 7.703935e-05 1.897628e-05
 [768,] 1.183266e-03 4.681156e-05 1.405159e-04
 [769,] 9.626378e-05 1.043313e-04 2.674982e-05
 [770,] 5.832822e-05 6.924455e-05 1.558123e-05
 [771,] 5.837664e-05 6.888926e-05 1.555554e-05
 [772,] 6.290509e-05 5.071698e-05 1.249044e-05
 [773,] 6.746431e-04 4.676658e-05 4.190531e-04
 [774,] 6.249919e-05 5.180084e-05 1.273467e-05
 [775,] 7.450310e-05 8.083054e-05 2.086771e-05
 [776,] 6.782761e-05 5.521092e-05 1.576645e-05
 [777,] 9.820328e-04 5.657625e-05 1.086839e-03
 [778,] 6.406699e-05 5.237824e-05 1.357344e-05
 [779,] 5.830304e-05 6.054699e-05 1.394895e-05
 [780,] 9.069245e-04 4.988145e-05 7.360444e-04
 [781,] 6.404605e-05 5.413437e-05 1.406282e-05
 [782,] 8.707356e-04 4.976478e-05 7.046258e-04
 [783,] 9.296707e-04 5.069351e-05 7.936040e-04
 [784,] 8.189449e-04 5.256186e-05 7.583087e-04
 [785,] 1.480858e-04 9.968801e-05 3.616235e-05
 [786,] 6.255073e-05 5.124289e-05 1.237485e-05
 [787,] 7.767217e-05 5.311772e-05 1.442004e-05
 [788,] 9.014847e-04 5.281400e-05 8.547410e-04
 [789,] 8.209824e-04 4.981448e-05 6.662128e-04
 [790,] 6.951188e-05 4.703494e-05 1.294588e-05
 [791,] 9.174679e-04 4.952400e-05 7.309771e-04
 [792,] 2.128447e-04 8.784726e-05 6.711823e-05
 [793,] 6.048761e-05 5.162152e-05 1.208764e-05
 [794,] 6.111518e-05 9.466189e-05 2.011415e-05
 [795,] 6.156811e-05 6.761154e-05 1.491897e-05
 [796,] 7.490591e-05 7.939531e-05 2.054609e-05
 [797,] 1.307695e-03 4.428769e-05 6.704132e-04
 [798,] 6.485886e-05 4.543377e-05 1.147188e-05
 [799,] 1.460779e-03 4.392583e-05 7.054888e-04
 [800,] 1.587956e-03 4.411897e-05 7.886111e-04
 [801,] 1.470397e-03 4.400071e-05 7.192079e-04
 [802,] 1.142106e-03 4.416280e-05 5.749556e-04
 [803,] 1.346690e-03 4.426351e-05 6.852633e-04
 [804,] 1.457912e-03 4.392714e-05 7.058442e-04
 [805,] 5.783421e-05 6.273252e-05 1.400912e-05
 [806,] 8.266815e-05 8.873950e-05 2.314079e-05
 [807,] 8.677681e-05 5.639133e-05 1.513767e-05
 [808,] 5.825902e-05 4.547736e-05 1.040368e-05
 [809,] 8.086805e-05 9.103927e-05 2.297929e-05
 [810,] 8.342712e-05 5.371439e-05 1.511901e-05
 [811,] 8.272176e-05 1.104758e-04 2.541328e-05
 [812,] 5.774753e-04 4.411852e-05 2.975092e-04
 [813,] 1.594445e-03 4.470163e-05 8.523982e-04
 [814,] 1.489482e-03 4.403228e-05 7.232831e-04
 [815,] 1.802338e-03 4.434023e-05 9.188433e-04
 [816,] 1.421110e-03 4.649419e-05 9.231768e-04
 [817,] 8.596493e-05 5.677152e-05 1.508682e-05
 [818,] 8.108137e-05 5.448907e-05 1.495959e-05
 [819,] 5.795409e-05 4.521274e-05 1.034626e-05
 [820,] 6.116635e-05 5.236316e-05 1.234893e-05
 [821,] 8.141843e-05 8.873048e-05 2.297003e-05
 [822,] 1.892318e-03 4.463186e-05 9.998954e-04
 [823,] 5.799591e-05 5.541494e-05 1.266312e-05
 [824,] 1.234300e-04 9.254740e-05 3.404464e-05
 [825,] 6.745804e-05 7.416314e-05 1.759596e-05
 [826,] 6.171139e-05 5.165937e-05 1.228128e-05
 [827,] 7.035811e-05 5.326890e-05 1.353887e-05
 [828,] 6.141371e-05 9.417033e-05 1.986804e-05
 [829,] 1.564723e-03 4.349062e-05 6.980158e-04
 [830,] 6.221594e-05 5.181647e-05 1.235144e-05
 [831,] 5.855879e-05 5.744255e-05 1.256508e-05
 [832,] 5.801290e-05 5.774710e-05 1.315743e-05
 [833,] 6.226579e-05 5.208040e-05 1.237721e-05
 [834,] 1.330144e-03 4.591973e-05 8.199564e-04
 [835,] 2.096351e-03 5.164779e-05 1.908464e-03
 [836,] 2.239857e-03 5.216409e-05 2.104171e-03
 [837,] 9.219845e-05 8.345441e-05 2.505274e-05
 [838,] 3.214431e-03 5.403047e-05 3.290805e-03
 [839,] 5.842004e-05 4.554925e-05 1.042174e-05
 [840,] 2.079144e-03 5.279267e-05 2.019255e-03
 [841,] 8.339317e-05 8.899814e-05 2.324206e-05
 [842,] 2.084937e-03 4.866802e-05 1.588239e-03
 [843,] 5.779336e-05 6.159452e-05 1.368666e-05
 [844,] 6.164859e-05 5.197247e-05 1.249626e-05
 [845,] 6.765235e-05 7.482429e-05 1.820826e-05
 [846,] 8.434887e-05 8.834704e-05 2.339086e-05
 [847,] 4.761422e-04 5.272675e-05 4.227198e-04
 [848,] 2.013207e-03 5.044065e-05 1.721078e-03
 [849,] 3.303546e-03 5.220131e-05 2.889148e-03
 [850,] 1.273034e-03 5.566573e-05 1.407793e-03
 [851,] 6.419778e-05 4.641684e-05 1.187088e-05
 [852,] 8.011758e-05 8.866282e-05 2.281587e-05
 [853,] 7.589407e-05 9.708167e-05 2.338025e-05
 [854,] 6.267714e-05 5.171808e-05 1.259318e-05
 [855,] 5.796674e-05 5.383447e-05 1.228982e-05
 [856,] 8.197348e-05 8.866460e-05 2.303867e-05
 [857,] 1.844857e-03 5.815361e-05 2.251134e-03
 [858,] 6.320534e-05 5.171489e-05 1.268475e-05
 [859,] 5.797577e-05 5.555506e-05 1.266133e-05
 [860,] 5.788631e-05 5.346902e-05 1.216665e-05
 [861,] 2.013654e-03 6.301255e-05 2.852636e-03
 [862,] 6.299142e-05 4.746280e-05 1.197095e-05
 [863,] 5.781232e-05 5.463663e-05 1.233779e-05
 [864,] 3.133614e-03 5.412124e-05 3.244977e-03
 [865,] 2.920109e-03 5.469040e-05 3.101671e-03
 [866,] 7.950173e-05 9.124439e-05 2.195761e-05
 [867,] 9.207235e-03 5.655932e-05 1.056851e-02
 [868,] 5.799997e-05 4.840068e-05 1.093877e-05
 [869,] 5.772750e-05 5.016939e-05 1.216129e-05
 [870,] 5.784476e-05 4.989340e-05 1.256537e-05
 [871,] 9.071087e-05 8.369858e-05 2.462331e-05
 [872,] 6.514809e-05 5.190107e-05 1.315277e-05
 [873,] 6.148337e-05 6.914979e-05 1.569139e-05
 [874,] 6.816313e-05 5.363088e-05 1.396579e-05
 [875,] 6.662204e-05 4.550693e-05 1.194709e-05
 [876,] 5.819468e-05 5.535022e-05 1.271546e-05
 [877,] 5.874189e-05 4.863282e-05 1.097377e-05
 [878,] 7.925817e-05 4.984406e-05 1.304252e-05
 [879,] 5.972975e-05 6.193166e-05 1.330865e-05
 [880,] 3.696691e-03 5.356928e-05 3.731240e-03
 [881,] 6.699063e-05 4.736694e-05 1.883508e-05
 [882,] 6.650591e-05 4.631052e-05 1.223741e-05
 [883,] 5.740885e-05 4.972553e-05 1.131035e-05
 [884,] 3.604894e-03 5.569599e-05 3.994137e-03
 [885,] 6.748545e-05 4.647203e-05 1.245830e-05
 [886,] 4.286966e-03 5.544562e-05 4.741373e-03
 [887,] 4.437537e-03 5.807288e-05 5.443445e-03
 [888,] 9.743671e-05 8.550964e-05 2.623271e-05
 [889,] 7.976499e-03 5.436854e-05 8.405776e-03
 [890,] 5.736518e-05 5.610977e-05 1.276176e-05
 [891,] 9.641016e-05 8.701691e-05 2.574306e-05
 [892,] 6.188195e-03 6.738182e-05 9.168591e-03
 [893,] 5.932039e-05 1.253182e-04 2.315944e-05
 [894,] 2.028984e-03 4.653541e-05 2.549727e-04
 [895,] 7.651320e-05 8.181246e-05 2.138255e-05
 [896,] 4.877052e-03 9.249175e-05 5.308169e-03
 [897,] 5.026823e-03 9.166566e-05 5.406520e-03
 [898,] 6.592332e-05 5.201000e-05 1.280177e-05
 [899,] 8.068190e-03 5.651297e-05 9.516277e-03
 [900,] 6.677714e-05 5.160048e-05 1.295023e-05
 [901,] 6.866260e-03 5.656313e-05 8.109867e-03
 [902,] 9.152853e-05 8.969311e-05 2.449319e-05
 [903,] 8.972041e-03 6.106168e-05 1.239919e-02
 [904,] 6.375359e-03 6.196258e-05 9.246960e-03
 [905,] 6.696151e-05 5.468502e-05 2.160633e-05
 [906,] 6.865525e-05 8.309249e-05 1.844171e-05
 [907,] 5.206492e-03 8.877298e-05 5.342769e-03
 [908,] 9.136879e-05 8.492949e-05 2.543567e-05
 [909,] 4.810184e-03 6.214180e-05 7.039196e-03
 [910,] 1.227754e-04 9.140525e-05 4.244566e-05
 [911,] 5.727773e-05 9.265994e-05 1.870517e-05
 [912,] 6.524489e-05 8.441366e-05 1.873093e-05
 [913,] 6.393053e-05 5.164281e-05 1.254773e-05
 [914,] 6.837701e-03 6.048514e-05 9.522463e-03
 [915,] 6.524866e-05 5.241864e-05 1.274996e-05
 [916,] 4.317242e-03 6.031234e-05 5.945193e-03
 [917,] 1.015444e-04 9.174843e-05 3.455530e-05
 [918,] 5.935297e-05 9.366823e-05 1.829628e-05
 [919,] 7.120811e-05 8.308624e-05 1.832288e-05
 [920,] 5.740281e-05 1.001393e-04 2.003561e-05
 [921,] 7.076021e-05 8.444310e-05 1.853613e-05
 [922,] 7.039120e-05 8.368391e-05 1.842519e-05
 [923,] 6.545636e-05 7.914863e-05 1.800377e-05
 [924,] 1.022925e-04 8.633600e-05 2.691643e-05
 [925,] 6.451585e-05 5.172560e-05 1.287270e-05
 [926,] 9.997239e-05 8.663044e-05 2.637948e-05
 [927,] 6.979947e-05 8.804417e-05 1.916136e-05
 [928,] 9.805105e-05 1.054586e-04 2.689763e-05
 [929,] 5.845736e-05 9.134360e-05 1.797195e-05
 [930,] 5.649384e-03 7.040126e-05 1.063554e-02
 [931,] 6.109662e-05 6.838708e-05 1.552069e-05
 [932,] 7.848523e-03 6.082825e-05 1.109546e-02
 [933,] 4.046074e-04 5.196819e-05 6.815250e-05
 [934,] 6.404369e-05 5.174111e-05 1.281151e-05
 [935,] 6.258112e-05 5.184159e-05 1.258928e-05
 [936,] 1.102876e-04 9.094257e-05 2.498268e-04
 [937,] 8.256776e-03 6.542659e-05 1.357722e-02
 [938,] 7.172601e-03 6.310694e-05 1.087095e-02
 [939,] 6.402087e-05 5.163470e-05 1.270671e-05
 [940,] 6.396213e-05 1.277041e-04 6.999443e-05
 [941,] 6.595153e-05 7.766563e-05 1.840633e-05
 [942,] 5.725033e-05 9.627062e-05 1.910589e-05
 [943,] 1.096280e-02 5.879124e-05 1.432240e-02
 [944,] 9.798684e-05 8.490456e-05 2.689987e-05
 [945,] 6.409404e-05 5.200265e-05 1.295933e-05
 [946,] 6.647312e-05 6.860049e-05 1.699243e-05
 [947,] 6.143693e-05 6.838005e-05 1.558225e-05
 [948,] 9.470370e-05 8.569878e-05 2.553228e-05
 [949,] 6.371993e-05 5.201256e-05 1.288046e-05
 [950,] 7.776073e-05 9.571318e-05 2.354021e-05
 [951,] 6.375607e-05 5.169153e-05 1.273979e-05
 [952,] 1.181426e-04 9.138584e-05 3.391429e-05
 [953,] 7.753890e-03 6.670551e-05 1.325490e-02
 [954,] 6.922982e-03 6.434942e-05 1.099176e-02
 [955,] 5.712292e-05 7.472627e-05 1.554185e-05
 [956,] 7.307818e-03 6.260963e-05 1.095677e-02
 [957,] 7.154708e-05 8.047372e-05 1.776153e-05
 [958,] 6.478580e-03 6.252801e-05 9.679186e-03
 [959,] 1.011965e-02 6.657107e-05 4.200331e-04
 [960,] 8.285080e-03 5.906655e-05 1.094807e-02
 [961,] 6.428545e-05 5.162406e-05 1.276187e-05
 [962,] 3.785332e-03 8.627143e-05 1.586513e-04
 [963,] 7.944514e-03 6.194612e-05 1.167371e-02
 [964,] 5.759276e-05 9.346592e-05 1.872249e-05
 [965,] 6.362815e-05 5.162190e-05 1.266934e-05
 [966,] 6.416385e-05 5.189866e-05 1.274192e-05
 [967,] 6.341839e-05 5.159006e-05 1.256841e-05
 [968,] 7.086600e-03 5.515398e-05 7.856031e-03
 [969,] 9.613055e-05 1.064506e-04 2.664943e-05
 [970,] 5.769727e-05 9.704127e-05 1.925191e-05
 [971,] 6.345857e-05 5.159632e-05 1.260589e-05
 [972,] 6.337634e-05 5.157907e-05 1.258159e-05
 [973,] 6.148767e-05 6.943398e-05 1.569717e-05
 [974,] 6.403061e-05 5.188735e-05 1.260817e-05
 [975,] 4.098218e-03 5.751419e-05 5.059518e-03
 [976,] 5.929406e-05 7.988430e-05 1.614743e-05
 [977,] 6.108150e-03 6.174021e-05 8.896458e-03
 [978,] 6.511584e-03 6.414099e-05 3.099119e-04
 [979,] 6.305914e-05 5.163651e-05 1.258705e-05
 [980,] 6.184128e-05 5.171694e-05 1.242542e-05
 [981,] 6.039568e-05 8.653739e-05 1.706605e-05
 [982,] 7.065158e-05 5.207529e-05 1.406493e-05
 [983,] 7.306008e-03 6.159803e-05 1.060524e-02
 [984,] 6.037872e-05 9.459632e-05 1.827871e-05
 [985,] 6.022981e-05 9.545824e-05 1.842769e-05
 [986,] 4.064703e-03 6.365141e-05 6.217689e-03
 [987,] 5.796603e-03 5.955400e-05 7.796739e-03
 [988,] 5.629961e-03 6.040245e-05 7.814633e-03
 [989,] 6.259333e-05 5.168507e-05 1.253847e-05
 [990,] 7.499373e-05 8.571295e-05 2.128389e-05
 [991,] 5.731125e-05 7.786567e-05 1.624771e-05
 [992,] 5.118081e-03 6.067313e-05 7.167081e-03
 [993,] 6.263297e-05 5.168805e-05 1.254945e-05
 [994,] 6.037792e-05 9.442717e-05 1.825529e-05
 [995,] 6.656108e-05 7.792295e-05 1.855580e-05
 [996,] 5.720217e-05 8.104549e-05 1.694753e-05
 [997,] 6.286306e-05 5.175433e-05 1.259208e-05
 [998,] 5.748747e-05 8.445377e-05 1.725985e-05
 [999,] 5.765236e-05 9.499463e-05 1.891859e-05
[1000,] 6.435455e-03 5.803563e-05 8.163024e-03
[1001,] 5.430691e-03 5.140610e-05 4.979423e-03
[1002,] 9.708451e-05 8.524002e-05 2.654245e-05
[1003,] 6.032379e-05 1.061580e-04 1.989030e-05
[1004,] 6.749032e-03 6.272923e-05 1.013470e-02
[1005,] 3.125501e-03 6.508547e-05 4.991474e-03
[1006,] 7.761748e-05 8.670725e-05 2.316909e-05
[1007,] 6.290975e-05 5.288020e-05 1.300455e-05
[1008,] 5.598690e-03 6.448388e-05 8.877844e-03
[1009,] 6.419718e-03 6.622179e-05 1.076531e-02
[1010,] 6.022326e-05 9.838493e-05 1.886236e-05
[1011,] 9.883314e-05 1.054688e-04 2.699824e-05
[1012,] 7.428363e-03 6.470844e-05 1.191465e-02
[1013,] 7.031623e-03 5.746391e-05 8.709346e-03
[1014,] 5.367110e-03 6.134935e-05 7.689463e-03
[1015,] 8.022267e-05 3.452757e-04 5.265047e-05
[1016,] 6.509081e-05 9.932139e-05 2.528777e-05
[1017,] 6.242030e-05 5.186930e-05 1.259054e-05
[1018,] 6.246335e-05 5.178001e-05 1.255868e-05
[1019,] 1.997154e-03 6.092131e-05 2.738543e-03
[1020,] 5.965288e-03 5.926418e-05 7.877999e-03
[1021,] 6.277128e-05 5.333199e-05 1.312192e-05
[1022,] 9.529626e-05 8.522272e-05 2.608435e-05
[1023,] 5.658674e-03 6.549515e-05 9.255536e-03
[1024,] 6.430813e-03 6.688871e-05 1.098486e-02
[1025,] 6.080008e-03 6.620834e-05 1.017337e-02
[1026,] 1.215730e-04 9.117323e-05 4.167074e-05
[1027,] 6.673962e-05 7.729616e-05 1.828846e-05
[1028,] 6.713766e-03 5.891918e-05 8.717070e-03
[1029,] 9.749346e-05 8.539184e-05 2.649746e-05
[1030,] 6.213308e-05 5.267711e-05 1.277338e-05
[1031,] 6.204088e-05 5.302318e-05 1.286657e-05
[1032,] 6.954712e-03 5.689182e-05 8.313093e-03
[1033,] 6.218797e-05 5.275159e-05 1.277453e-05
[1034,] 6.248869e-05 5.289143e-05 1.288527e-05
[1035,] 6.252042e-05 5.290008e-05 1.289530e-05
[1036,] 6.192366e-05 5.292602e-05 1.278154e-05
[1037,] 6.249175e-05 9.152643e-05 1.771973e-05
[1038,] 4.978440e-03 6.483470e-05 7.956549e-03
[1039,] 6.269827e-05 5.268027e-05 1.280116e-05
[1040,] 1.077938e-04 2.130045e-04 5.234367e-05
[1041,] 6.239014e-05 5.295674e-05 1.288578e-05
[1042,] 6.208801e-05 5.305348e-05 1.285612e-05
[1043,] 6.240632e-05 5.305163e-05 1.292176e-05
[1044,] 6.232053e-05 5.305163e-05 1.290404e-05
[1045,] 6.203710e-05 5.316641e-05 1.288343e-05
[1046,] 6.256629e-05 5.355924e-05 1.311490e-05
[1047,] 5.071355e-03 5.316104e-05 5.075525e-03
[1048,] 7.637844e-05 6.178036e-05 1.535956e-05
[1049,] 4.126459e-03 6.235735e-05 6.009960e-03
[1050,] 6.185090e-05 5.240713e-05 1.256605e-05
[1051,] 6.235068e-05 5.242372e-05 1.263243e-05
[1052,] 9.585880e-05 8.473552e-05 2.653768e-05
[1053,] 4.584652e-03 5.981608e-05 6.061588e-03
[1054,] 6.181131e-05 5.241435e-05 1.256176e-05
[1055,] 3.003534e-03 6.153663e-05 4.219229e-03
[1056,] 6.163644e-05 5.247956e-05 1.255951e-05
[1057,] 5.715163e-03 6.201891e-05 8.234035e-03
[1058,] 6.362783e-05 5.252342e-05 1.294284e-05
[1059,] 2.651840e-04 7.007902e-05 2.026580e-05
[1060,] 6.262809e-05 5.269838e-05 1.284082e-05
[1061,] 6.681887e-05 1.210023e-04 2.274288e-05
[1062,] 6.328119e-05 5.265010e-05 1.293898e-05
[1063,] 6.494435e-05 5.159601e-05 1.293564e-05
[1064,] 6.582922e-05 1.065376e-04 2.052571e-05
[1065,] 6.110174e-05 1.137769e-04 2.198501e-05
[1066,] 6.432970e-05 5.255437e-05 1.306945e-05
[1067,] 6.168673e-05 5.163376e-05 1.221176e-05
[1068,] 6.178173e-05 5.132778e-05 1.220286e-05
[1069,] 1.446259e-04 2.743263e-04 5.494069e-05
[1070,] 6.102144e-05 7.015661e-05 1.574408e-05
[1071,] 6.051191e-05 7.355736e-05 5.080695e-05
[1072,] 1.066958e-04 6.733478e-05 1.855885e-05
[1073,] 8.655209e-05 7.783923e-05 2.430578e-05
[1074,] 5.046451e-05 4.852000e-05 9.638587e-06
[1075,] 8.662926e-05 7.769828e-05 2.416319e-05
[1076,] 6.167638e-05 1.026731e-04 2.489413e-05
[1077,] 1.002856e-04 4.944625e-05 1.859057e-05
[1078,] 1.091430e-04 6.177262e-05 2.017730e-05
[1079,] 4.907770e-05 5.080881e-05 1.008293e-05
[1080,] 6.416765e-05 1.031357e-04 2.662116e-05
[1081,] 1.343461e-04 1.162582e-04 2.849867e-05
[1082,] 1.109443e-04 7.856174e-05 3.144909e-05
[1083,] 6.049611e-04 4.591896e-05 1.423049e-04
[1084,] 4.940240e-05 4.478992e-05 9.002791e-06
[1085,] 1.104506e-04 7.973724e-05 3.259264e-05
[1086,] 4.903806e-05 5.118472e-05 1.015722e-05
[1087,] 1.357272e-04 1.141731e-04 2.816474e-05
[1088,] 5.089637e-05 4.720291e-05 9.457404e-06
[1089,] 1.074615e-04 8.248923e-05 2.693673e-05
[1090,] 5.109845e-05 4.622231e-05 9.325184e-06
[1091,] 5.099163e-05 4.638450e-05 9.341008e-06
[1092,] 1.286364e-04 1.108659e-04 2.752954e-05
[1093,] 1.035714e-04 6.074962e-05 1.705895e-05
[1094,] 1.301439e-04 1.084038e-04 2.711778e-05
[1095,] 5.127489e-05 4.523571e-05 9.197340e-06
[1096,] 5.124661e-05 5.537903e-05 1.070423e-05
[1097,] 5.540652e-05 4.922058e-05 1.014830e-05
[1098,] 5.266833e-05 5.373885e-05 1.058976e-05
[1099,] 5.171720e-05 5.586416e-05 1.080851e-05
[1100,] 5.922288e-05 7.274591e-05 1.648220e-05
[1101,] 9.445573e-05 1.364841e-04 6.094693e-05
[1102,] 5.945039e-05 1.073431e-04 2.442824e-05
[1103,] 5.984695e-05 1.087640e-04 2.500766e-05
[1104,] 2.414568e-04 4.557289e-05 5.758574e-05
[1105,] 6.161805e-05 1.134869e-04 2.731494e-05
[1106,] 1.640279e-04 1.091001e-04 9.142107e-05
[1107,] 1.398979e-04 8.228807e-05 4.584075e-05
[1108,] 5.927639e-05 1.151173e-04 2.584803e-05
[1109,] 1.769957e-04 8.234741e-05 3.781089e-05
[1110,] 1.668772e-04 9.095508e-05 5.613933e-05
[1111,] 1.718564e-04 4.666794e-05 6.044010e-05
[1112,] 1.517389e-04 1.018338e-04 2.721875e-05
[1113,] 1.736469e-04 9.090433e-05 5.828590e-05
[1114,] 1.175448e-04 9.292921e-05 4.332677e-05
[1115,] 9.648956e-05 5.912844e-05 2.128133e-05
[1116,] 5.249107e-05 4.536905e-05 9.343700e-06
[1117,] 6.728766e-05 1.079783e-04 2.975155e-05
[1118,] 1.425749e-04 7.735524e-05 3.836692e-05
[1119,] 1.287113e-04 8.040326e-05 4.527248e-05
[1120,] 6.624486e-05 1.160747e-04 3.132422e-05
[1121,] 5.360180e-05 7.318914e-05 1.434228e-05
[1122,] 5.144642e-05 4.469713e-05 9.156440e-06
[1123,] 1.898713e-04 9.116840e-05 6.465514e-05
[1124,] 7.891148e-05 8.079800e-05 2.485271e-05
[1125,] 5.371011e-05 7.012175e-05 1.382871e-05
[1126,] 6.842799e-05 1.505341e-04 4.188020e-05
[1127,] 5.164708e-05 4.435296e-05 9.126646e-06
[1128,] 5.021876e-05 4.485442e-05 9.070727e-06
[1129,] 1.712385e-04 6.516189e-05 4.557229e-05
[1130,] 1.810225e-04 6.447064e-05 4.708150e-05
[1131,] 5.338284e-05 7.497902e-05 1.475536e-05
[1132,] 1.383923e-04 6.362084e-05 2.381443e-05
[1133,] 1.384297e-04 6.394189e-05 2.375583e-05
[1134,] 5.316364e-05 6.936994e-05 1.389242e-05
[1135,] 1.686413e-04 6.262066e-05 4.197133e-05
[1136,] 5.341206e-05 7.401446e-05 1.450489e-05
[1137,] 6.121866e-05 5.999734e-05 1.317764e-05
[1138,] 5.370753e-05 4.500783e-05 9.412133e-06
[1139,] 1.988334e-04 6.445188e-05 6.037064e-05
[1140,] 6.269497e-05 1.278906e-04 3.108955e-05
[1141,] 6.109267e-05 1.438080e-04 3.349350e-05
[1142,] 8.308222e-05 7.831967e-05 2.574390e-05
[1143,] 5.699584e-05 5.412583e-05 1.251350e-05
[1144,] 5.319714e-05 6.124206e-05 1.246915e-05
[1145,] 6.456357e-05 1.874854e-04 4.459249e-05
[1146,] 6.174634e-05 1.080400e-04 2.624824e-05
[1147,] 5.079024e-05 4.403660e-05 9.100561e-06
[1148,] 2.113478e-04 1.053941e-04 1.092747e-04
[1149,] 6.255155e-05 1.102010e-04 2.727694e-05
[1150,] 5.483647e-05 4.483345e-05 9.465350e-06
[1151,] 5.227852e-05 8.131591e-05 1.595215e-05
[1152,] 5.366256e-05 6.230283e-05 1.256095e-05
[1153,] 5.356469e-05 6.085887e-05 1.234694e-05
[1154,] 6.806919e-05 4.331672e-05 1.082130e-05
[1155,] 9.974782e-05 4.361956e-05 1.434274e-05
[1156,] 9.497906e-05 8.334817e-05 2.477685e-05
[1157,] 9.304579e-05 9.212982e-05 2.736565e-05
[1158,] 8.639856e-05 9.898983e-05 3.597602e-05
[1159,] 5.733265e-05 9.148292e-05 1.982065e-05
[1160,] 5.816558e-05 9.139144e-05 2.030405e-05
[1161,] 6.780751e-05 6.226509e-05 1.312551e-05
[1162,] 8.275053e-05 6.591614e-05 2.321135e-05
[1163,] 5.016236e-05 4.662840e-05 9.732240e-06
[1164,] 2.702166e-04 7.185310e-05 5.127081e-05
[1165,] 8.264632e-05 7.311704e-05 2.081101e-05
[1166,] 1.524613e-04 5.801593e-05 2.932805e-05
[1167,] 6.589752e-05 5.699319e-05 1.239468e-05
[1168,] 1.644620e-04 5.777222e-05 3.303946e-05
[1169,] 9.452398e-05 9.795345e-05 2.614902e-05
[1170,] 6.102130e-05 6.193256e-05 1.280211e-05
[1171,] 9.706363e-05 9.722093e-05 2.591864e-05
[1172,] 2.146567e-04 9.157414e-05 9.512139e-05
[1173,] 9.198505e-05 9.774037e-05 3.098780e-05
[1174,] 7.754769e-05 6.339656e-05 1.437651e-05
[1175,] 9.594852e-05 9.559466e-05 2.567712e-05
[1176,] 9.570676e-05 9.398460e-05 2.542663e-05
[1177,] 9.834969e-05 5.450899e-05 1.606951e-05
[1178,] 5.931806e-05 1.009266e-04 2.406854e-05
[1179,] 8.957233e-05 9.144229e-05 2.701604e-05
[1180,] 9.010295e-05 9.920540e-05 2.551610e-05
[1181,] 8.362360e-05 7.572063e-05 2.017010e-05
[1182,] 9.186335e-05 9.982262e-05 3.118844e-05
[1183,] 2.170759e-04 5.789674e-05 4.263094e-05
[1184,] 8.005855e-05 4.462694e-05 1.227737e-05
[1185,] 2.508072e-04 9.105900e-05 1.110095e-04
[1186,] 1.290168e-04 4.536856e-05 1.960407e-05
[1187,] 9.233052e-05 1.225711e-04 3.579787e-05
[1188,] 2.789439e-04 5.777552e-05 5.193081e-05
[1189,] 9.094882e-05 6.800827e-05 1.632268e-05
[1190,] 2.405637e-04 6.822805e-05 7.198791e-05
[1191,] 9.020434e-05 9.888649e-05 2.861149e-05
[1192,] 1.643184e-04 6.375344e-05 4.515946e-05
[1193,] 1.469630e-04 7.386076e-05 4.978869e-05
[1194,] 8.408131e-05 7.332276e-05 2.114060e-05
[1195,] 8.488215e-05 7.329750e-05 2.131983e-05
[1196,] 8.319607e-05 8.799846e-05 2.279855e-05
[1197,] 8.252600e-05 8.799846e-05 2.275464e-05
[1198,] 2.433664e-04 5.749223e-05 4.487856e-05
[1199,] 9.229363e-05 1.246476e-04 3.640585e-05
[1200,] 8.215362e-05 6.247375e-05 1.468271e-05
[1201,] 9.227988e-05 1.148014e-04 3.388621e-05
[1202,] 8.659996e-05 7.366402e-05 2.152242e-05
[1203,] 8.236173e-05 8.837436e-05 2.278751e-05
[1204,] 2.164663e-04 6.949975e-05 6.713747e-05
[1205,] 1.847138e-04 5.158329e-05 2.467452e-05
[1206,] 9.229733e-05 1.145329e-04 3.376840e-05
[1207,] 8.285852e-05 7.379679e-05 2.077804e-05
[1208,] 1.820944e-04 5.092575e-05 2.480427e-05
[1209,] 8.218398e-05 8.792671e-05 2.272982e-05
[1210,] 9.225295e-05 1.160949e-04 3.426083e-05
[1211,] 2.044616e-04 6.744613e-05 6.063348e-05
[1212,] 8.646382e-05 7.095390e-05 1.632062e-05
[1213,] 3.431363e-04 5.118281e-05 3.785393e-05
[1214,] 1.234161e-04 4.704883e-05 1.810966e-05
[1215,] 9.240315e-05 7.505433e-05 1.795661e-05
[1216,] 8.800610e-05 8.795461e-05 2.931533e-05
[1217,] 8.693373e-05 6.531300e-05 1.852009e-05
[1218,] 1.113266e-04 7.214082e-05 1.902408e-05
[1219,] 1.107560e-04 6.099859e-05 1.758944e-05
[1220,] 6.689926e-05 1.092515e-04 1.992087e-05
[1221,] 5.948898e-05 5.570480e-05 1.318582e-05
[1222,] 5.878756e-05 5.750361e-05 1.223970e-05
[1223,] 9.674262e-05 7.843200e-05 2.859074e-05
[1224,] 8.554673e-05 9.362979e-05 2.850199e-05
[1225,] 8.401334e-05 7.447322e-05 2.016963e-05
[1226,] 6.285062e-05 2.359371e-04 6.737250e-05
[1227,] 5.689160e-05 6.329118e-05 1.290572e-05
[1228,] 2.651649e-04 6.914117e-05 7.259521e-05
[1229,] 1.263230e-04 1.270406e-04 8.197117e-05
[1230,] 8.374949e-05 7.534111e-05 2.026308e-05
[1231,] 1.892846e-04 6.253730e-05 4.162110e-05
[1232,] 6.409556e-05 2.043731e-04 6.025084e-05
[1233,] 5.563951e-05 6.140203e-05 1.263949e-05
[1234,] 1.080631e-04 7.906068e-05 3.345347e-05
[1235,] 4.186603e-04 9.046435e-05 1.856862e-04
[1236,] 1.090771e-04 8.067017e-05 3.508395e-05
[1237,] 8.983816e-05 8.628559e-05 2.926803e-05
[1238,] 1.328440e-04 1.338742e-04 9.257111e-05
[1239,] 5.732646e-05 6.142549e-05 1.262059e-05
[1240,] 6.964933e-05 6.320754e-05 1.778100e-05
[1241,] 5.684804e-05 6.137852e-05 1.260175e-05
[1242,] 5.882383e-05 5.840175e-05 1.485416e-05
[1243,] 7.218365e-05 7.568792e-05 2.521364e-05
[1244,] 8.305096e-05 5.086548e-05 1.368266e-05
[1245,] 8.137750e-05 1.344874e-04 3.887374e-05
[1246,] 5.795233e-05 1.423264e-04 2.340555e-05
[1247,] 5.815593e-05 1.433286e-04 2.353749e-05
[1248,] 9.585395e-05 1.083498e-04 4.659678e-05
[1249,] 9.046983e-05 7.635903e-05 1.751545e-05
[1250,] 1.103852e-04 7.488128e-05 2.995078e-05
[1251,] 3.103316e-04 6.592485e-05 4.135429e-05
[1252,] 8.784304e-05 2.460864e-04 3.898965e-05
[1253,] 9.304254e-05 1.292746e-04 3.028877e-05
[1254,] 6.391128e-05 7.540178e-05 1.879947e-05
[1255,] 9.322433e-05 1.218455e-04 2.941641e-05
[1256,] 9.234105e-05 1.229812e-04 2.959178e-05
[1257,] 9.279204e-05 1.175239e-04 2.894095e-05
[1258,] 1.702642e-04 5.925512e-05 3.212952e-05
[1259,] 6.936024e-05 3.988864e-04 7.686668e-05
[1260,] 9.926238e-05 1.146939e-04 2.399791e-05
[1261,] 6.608430e-05 8.428290e-05 2.234129e-05
[1262,] 8.581997e-05 1.314785e-04 2.458086e-05
[1263,] 6.152513e-05 8.496364e-05 2.058571e-05
[1264,] 7.112447e-05 9.404312e-05 2.135460e-05
[1265,] 6.406243e-05 1.470285e-04 2.446402e-05
[1266,] 6.849650e-05 5.551250e-05 1.353929e-05
[1267,] 8.408518e-05 9.109038e-05 2.647806e-05
[1268,] 6.521978e-05 8.564614e-05 2.239166e-05
[1269,] 8.790108e-05 1.324045e-04 2.497021e-05
[1270,] 8.872538e-05 1.330625e-04 2.516384e-05
[1271,] 3.115843e-04 9.949745e-05 1.434209e-04
[1272,] 8.593350e-05 1.318641e-04 2.464565e-05
[1273,] 7.060075e-05 5.524342e-05 1.382901e-05
[1274,] 8.667153e-05 9.938769e-05 2.394137e-05
[1275,] 8.955750e-05 8.589663e-05 2.855062e-05
[1276,] 8.464813e-05 9.152655e-05 2.697008e-05
[1277,] 6.466838e-05 8.736339e-05 2.263129e-05
[1278,] 6.346321e-05 7.063057e-05 1.656996e-05
[1279,] 6.609450e-05 8.022019e-05 2.120874e-05
[1280,] 8.351913e-05 9.115196e-05 2.630245e-05
[1281,] 7.048961e-05 1.944857e-04 3.871529e-05
[1282,] 6.575024e-05 8.488986e-05 2.241788e-05
[1283,] 7.001370e-05 5.502480e-05 1.364802e-05
[1284,] 6.987511e-05 5.509579e-05 1.363263e-05
[1285,] 6.577638e-05 7.039839e-05 1.710844e-05
[1286,] 6.907898e-05 8.478307e-05 2.378737e-05
[1287,] 6.736460e-05 8.732899e-05 2.383551e-05
[1288,] 6.958832e-05 1.879020e-04 3.942827e-05
[1289,] 6.909184e-05 6.142892e-05 1.704732e-05
[1290,] 8.619697e-05 8.451940e-05 2.654094e-05
[1291,] 6.978710e-05 1.782292e-04 3.721768e-05
[1292,] 7.000542e-05 8.495129e-05 2.423443e-05
[1293,] 8.453304e-05 9.121460e-05 2.672487e-05
[1294,] 6.952582e-05 5.568213e-05 1.360462e-05
[1295,] 8.640148e-05 8.545688e-05 2.707592e-05
[1296,] 2.142940e-04 8.845450e-05 5.168375e-05
[1297,] 7.185052e-05 8.451267e-05 2.483905e-05
[1298,] 6.616012e-05 8.582094e-05 2.284416e-05
[1299,] 8.406115e-05 9.222389e-05 2.292995e-05
[1300,] 8.246592e-05 4.903102e-05 1.287673e-05
[1301,] 8.577628e-05 1.324579e-04 2.469401e-05
[1302,] 8.089609e-05 1.505386e-04 3.451257e-05
[1303,] 5.798367e-05 6.769905e-05 1.461281e-05
[1304,] 6.268019e-05 6.036587e-05 1.299677e-05
[1305,] 6.913928e-05 8.534916e-05 2.401412e-05
[1306,] 8.391928e-05 9.128471e-05 2.650919e-05
[1307,] 8.377254e-05 9.125631e-05 2.643586e-05
[1308,] 8.382727e-05 9.126926e-05 2.646518e-05
[1309,] 1.044560e-04 6.842077e-05 2.622651e-05
[1310,] 6.636493e-05 7.067055e-05 1.756293e-05
[1311,] 8.289477e-05 9.111901e-05 2.602551e-05
[1312,] 8.355212e-05 9.137381e-05 2.641722e-05
[1313,] 6.721317e-05 8.647980e-05 2.356771e-05
[1314,] 8.328391e-05 9.126752e-05 2.625623e-05
[1315,] 8.467052e-05 8.544736e-05 2.552768e-05
[1316,] 7.328310e-05 6.758389e-05 1.930457e-05
[1317,] 4.873719e-05 5.710018e-05 1.123634e-05
[1318,] 2.172522e-04 2.668781e-04 4.967683e-05
[1319,] 6.617988e-05 7.469230e-05 1.498742e-05
[1320,] 5.506639e-05 4.827546e-05 1.117285e-05
[1321,] 6.367394e-05 5.724482e-05 1.246766e-05
[1322,] 6.538213e-05 4.692720e-05 1.282407e-05
[1323,] 1.716772e-04 1.000190e-04 8.499959e-05
[1324,] 1.945009e-04 4.238177e-05 2.906918e-05
[1325,] 4.562625e-04 9.322221e-05 2.200741e-04
[1326,] 1.751943e-04 1.066899e-04 9.507247e-05
[1327,] 1.503675e-04 1.052544e-04 7.890792e-05
[1328,] 7.629610e-05 1.007657e-04 2.623952e-05
[1329,] 8.679655e-05 6.455118e-05 1.707245e-05
[1330,] 1.628059e-04 1.753868e-04 1.559006e-04
[1331,] 5.572861e-05 9.766259e-05 2.279214e-05
[1332,] 7.816644e-05 8.571430e-05 2.287529e-05
[1333,] 1.486438e-04 2.277958e-04 1.883791e-04
[1334,] 1.059763e-04 1.196383e-04 3.134766e-05
[1335,] 9.748466e-05 6.939819e-05 2.756121e-05
[1336,] 6.167348e-05 6.749701e-05 1.690516e-05
[1337,] 6.391787e-05 6.476565e-05 1.602664e-05
[1338,] 5.604582e-05 7.087648e-05 1.582966e-05
[1339,] 5.613226e-05 6.899064e-05 1.545385e-05
[1340,] 5.953802e-05 6.686143e-05 1.605082e-05
[1341,] 6.062188e-05 5.935566e-05 1.427376e-05
[1342,] 6.727820e-05 6.452922e-05 1.770366e-05
[1343,] 5.745843e-05 6.394339e-05 1.398445e-05
[1344,] 4.984570e-05 4.257172e-05 8.880487e-06
[1345,] 8.442296e-05 4.643386e-05 1.329540e-05
[1346,] 8.467710e-05 4.624461e-05 1.345727e-05
[1347,] 7.172786e-05 7.733574e-05 2.090190e-05
[1348,] 5.697823e-05 5.793627e-05 1.307893e-05
[1349,] 6.322706e-05 6.410113e-05 1.776615e-05
[1350,] 5.781512e-05 6.399948e-05 1.438150e-05
[1351,] 7.971300e-05 4.848198e-05 1.317851e-05
[1352,] 5.839214e-05 4.816096e-05 1.051378e-05
[1353,] 8.983441e-05 4.890788e-05 1.473517e-05
[1354,] 7.643429e-05 4.649548e-05 1.278758e-05
[1355,] 9.096172e-05 7.078365e-05 2.802754e-05
[1356,] 1.272435e-04 8.062821e-05 4.468779e-05
[1357,] 1.161772e-04 6.002615e-05 1.864975e-05
[1358,] 6.303712e-05 6.252604e-05 1.698424e-05
[1359,] 6.117658e-05 8.460394e-05 1.791791e-05
[1360,] 7.926329e-05 4.647796e-05 1.286823e-05
[1361,] 6.070105e-05 1.019142e-04 2.177482e-05
[1362,] 1.335787e-04 5.377259e-05 2.525332e-05
[1363,] 1.164340e-04 7.611500e-05 3.917153e-05
[1364,] 9.867973e-05 7.682672e-05 2.517085e-05
[1365,] 6.643524e-05 5.984903e-05 1.276761e-05
[1366,] 6.803525e-05 8.845918e-05 2.109051e-05
[1367,] 8.056355e-05 6.048030e-05 1.438100e-05
[1368,] 9.730704e-05 7.631577e-05 2.491072e-05
[1369,] 6.765640e-05 1.057215e-04 2.426186e-05
[1370,] 1.021003e-04 7.958344e-05 2.673512e-05
[1371,] 6.913492e-05 6.761605e-05 1.902929e-05
[1372,] 8.218926e-05 4.576566e-05 1.339344e-05
[1373,] 6.959120e-05 6.486756e-05 1.795570e-05
[1374,] 7.790115e-05 7.028548e-05 1.547302e-05
[1375,] 8.049056e-05 4.689507e-05 1.298079e-05
[1376,] 6.649536e-05 4.657472e-05 1.129700e-05
[1377,] 6.536431e-05 4.664263e-05 1.116629e-05
[1378,] 6.627381e-05 6.826608e-05 1.839162e-05
[1379,] 9.725125e-05 8.312822e-05 2.545860e-05
[1380,] 6.532360e-05 4.530264e-05 1.114158e-05
[1381,] 6.722965e-05 4.548124e-05 1.137130e-05
[1382,] 5.892336e-05 4.675221e-05 1.128579e-05
[1383,] 1.206352e-04 5.833911e-05 2.262150e-05
[1384,] 8.374657e-05 8.530411e-05 2.627875e-05
[1385,] 7.402142e-05 2.105100e-04 5.385644e-05
[1386,] 1.019233e-04 5.906865e-05 1.828191e-05
[1387,] 5.837279e-05 1.391450e-04 2.753921e-05
[1388,] 9.770021e-05 4.841590e-05 1.611035e-05
[1389,] 2.302555e-04 1.122960e-04 1.333533e-04
[1390,] 6.952662e-05 7.156975e-05 1.576533e-05
[1391,] 7.054249e-05 6.431833e-05 1.593126e-05
[1392,] 1.084722e-04 1.119741e-04 2.590933e-05
[1393,] 7.400348e-05 9.697920e-05 2.460480e-05
[1394,] 6.994746e-05 6.358570e-05 1.588030e-05
[1395,] 1.177905e-04 4.323935e-05 1.696164e-05
[1396,] 9.127357e-05 2.403104e-04 4.299529e-05
[1397,] 7.499827e-05 9.604415e-05 2.571529e-05
[1398,] 2.366239e-04 8.189011e-05 9.306810e-05
[1399,] 5.908940e-05 9.968755e-05 2.254414e-05
[1400,] 5.983163e-05 1.622558e-04 3.579353e-05
[1401,] 1.063862e-04 5.830867e-05 1.860412e-05
[1402,] 9.445102e-05 4.930785e-05 1.563867e-05
[1403,] 1.312823e-04 4.399564e-05 1.922491e-05
[1404,] 9.289422e-05 5.285231e-05 1.691282e-05
[1405,] 7.790405e-05 4.329433e-05 1.359812e-05
[1406,] 1.262303e-04 4.539780e-05 1.839363e-05
[1407,] 7.017061e-05 9.613576e-05 2.395311e-05
[1408,] 7.667395e-05 9.098525e-05 2.554032e-05
[1409,] 6.566514e-05 1.698903e-04 2.740207e-05
[1410,] 9.285717e-05 5.040655e-05 1.606768e-05
[1411,] 1.031312e-04 4.489041e-05 1.809411e-05
[1412,] 7.876820e-05 4.190627e-05 1.285831e-05
[1413,] 1.171961e-04 1.101960e-04 2.458000e-05
[1414,] 9.289975e-05 4.953941e-05 1.572457e-05
[1415,] 8.073124e-05 4.166474e-05 1.276192e-05
[1416,] 7.005435e-05 4.527600e-05 1.327720e-05
[1417,] 9.291871e-05 5.151054e-05 1.649159e-05
[1418,] 9.284627e-05 5.567804e-05 1.770095e-05
[1419,] 9.397072e-05 4.993981e-05 1.661952e-05
[1420,] 9.281994e-05 5.107159e-05 1.629938e-05
[1421,] 1.128800e-04 4.541353e-05 1.648258e-05
[1422,] 6.756184e-05 4.404556e-05 1.206023e-05
[1423,] 7.650911e-05 9.128784e-05 2.366774e-05
[1424,] 6.566377e-05 4.416880e-05 1.181697e-05
[1425,] 6.861313e-05 4.446953e-05 1.244621e-05
[1426,] 1.543742e-04 1.027227e-04 2.745401e-05
[1427,] 8.951786e-05 9.036582e-05 1.958553e-05
[1428,] 7.872796e-05 9.564141e-05 1.943939e-05
[1429,] 7.633073e-05 9.084481e-05 2.364722e-05
[1430,] 6.598018e-05 4.395388e-05 1.111532e-05
[1431,] 7.049890e-05 9.297381e-05 2.340310e-05
[1432,] 1.026791e-04 5.678605e-05 1.829283e-05
[1433,] 9.291439e-05 5.139483e-05 1.653242e-05
[1434,] 1.131697e-04 4.551655e-05 1.631137e-05
[1435,] 8.154847e-05 1.608400e-04 2.901666e-05
[1436,] 1.137461e-04 1.455069e-04 2.865753e-05
[1437,] 9.783102e-05 4.577981e-05 1.460783e-05
[1438,] 9.300934e-05 5.887880e-05 1.905120e-05
[1439,] 7.247209e-05 4.539767e-05 1.170982e-05
[1440,] 8.228113e-04 1.195010e-04 5.902404e-04
[1441,] 6.912374e-05 4.444722e-05 1.129725e-05
[1442,] 9.897033e-05 4.537926e-05 1.474712e-05
[1443,] 9.335910e-05 5.050945e-05 1.630239e-05
[1444,] 9.860412e-05 1.518477e-04 2.796364e-05
[1445,] 5.877247e-05 2.002019e-04 4.044674e-05
[1446,] 9.336393e-05 5.053921e-05 1.631470e-05
[1447,] 5.903102e-05 1.950619e-04 4.022137e-05
[1448,] 9.330474e-05 5.061502e-05 1.632901e-05
[1449,] 9.133098e-05 9.415811e-05 3.312334e-05
[1450,] 9.338115e-05 5.021964e-05 1.619047e-05
[1451,] 6.875896e-05 4.522170e-05 1.126898e-05
[1452,] 9.324292e-05 5.048419e-05 1.626282e-05
[1453,] 1.001474e-04 7.185544e-05 2.867675e-05
[1454,] 7.615558e-05 8.171910e-05 2.245699e-05
[1455,] 1.010858e-04 1.028744e-04 2.249746e-05
[1456,] 1.118383e-04 1.412410e-04 2.795162e-05
[1457,] 8.232804e-05 1.205494e-04 2.339420e-05
[1458,] 5.816797e-05 1.869098e-04 3.388448e-05
[1459,] 1.691581e-04 7.972283e-05 6.356044e-05
[1460,] 6.509561e-05 4.503273e-05 1.083078e-05
[1461,] 1.002850e-04 9.622357e-05 2.142774e-05
[1462,] 5.813383e-05 1.800572e-04 3.455522e-05
[1463,] 9.350260e-05 5.060519e-05 1.637377e-05
[1464,] 7.619852e-05 8.945400e-05 2.480900e-05
[1465,] 1.166556e-04 1.410222e-04 2.839663e-05
[1466,] 1.449949e-04 6.285698e-05 2.075799e-05
[1467,] 7.229202e-05 4.195310e-05 1.183540e-05
[1468,] 5.968396e-05 5.465360e-05 1.345810e-05
[1469,] 9.221055e-05 9.230316e-05 2.836466e-05
[1470,] 7.229410e-05 9.370307e-05 2.522141e-05
[1471,] 8.098304e-05 1.118489e-04 2.151466e-05
[1472,] 8.682082e-05 5.478002e-05 1.420753e-05
[1473,] 7.351992e-05 4.399307e-05 1.204405e-05
[1474,] 6.382156e-05 7.705460e-05 1.480759e-05
[1475,] 1.447865e-04 5.414713e-05 2.005186e-05
[1476,] 1.248129e-04 9.717616e-05 2.638565e-05
[1477,] 9.514238e-05 6.141494e-05 2.088004e-05
[1478,] 9.340675e-05 1.590935e-04 3.242620e-05
[1479,] 1.237779e-04 9.882047e-05 2.659353e-05
[1480,] 5.683435e-05 8.772804e-05 1.912869e-05
[1481,] 8.798631e-05 1.226391e-04 4.413450e-05
[1482,] 1.216987e-04 8.763081e-05 2.449567e-05
[1483,] 8.134832e-05 4.494004e-05 1.288746e-05
[1484,] 8.130715e-05 4.467827e-05 1.290807e-05
[1485,] 1.327216e-04 6.370206e-05 2.169675e-05
[1486,] 7.293254e-04 1.027035e-04 3.934302e-04
[1487,] 2.582853e-04 5.467738e-05 3.157650e-05
[1488,] 9.287277e-05 4.877253e-05 1.551568e-05
[1489,] 1.000029e-04 6.596275e-05 2.497408e-05
[1490,] 9.756033e-05 5.275991e-05 1.784598e-05
[1491,] 9.756867e-05 5.296344e-05 1.794825e-05
[1492,] 2.840106e-04 8.326208e-05 1.168994e-04
[1493,] 9.752493e-05 5.731215e-05 1.994485e-05
[1494,] 9.334415e-05 4.937729e-05 1.584382e-05
[1495,] 2.573561e-04 5.292466e-05 3.115500e-05
[1496,] 9.680471e-05 5.735033e-05 1.975186e-05
[1497,] 1.454960e-04 9.084473e-05 2.506530e-05
[1498,] 1.308783e-04 9.373899e-05 2.401989e-05
[1499,] 4.857388e-04 1.301128e-04 3.739190e-04
[1500,] 9.557432e-05 6.133453e-05 2.090084e-05
[1501,] 9.643880e-05 5.288204e-05 1.768499e-05
[1502,] 9.530382e-05 4.809683e-05 1.534017e-05
[1503,] 9.540293e-05 5.500089e-05 1.834294e-05
[1504,] 6.044102e-05 8.377220e-05 1.796097e-05
[1505,] 1.466406e-04 1.075842e-04 2.759190e-05
[1506,] 9.609881e-05 5.280586e-05 1.757509e-05
[1507,] 9.084937e-05 9.321296e-05 2.823157e-05
[1508,] 9.348960e-05 6.021485e-05 1.965412e-05
[1509,] 9.307755e-05 5.713947e-05 1.837034e-05
[1510,] 9.530450e-05 6.065017e-05 2.064301e-05
[1511,] 1.051691e-04 1.329615e-04 2.641494e-05
[1512,] 1.062700e-04 7.140643e-05 1.848587e-05
[1513,] 1.847480e-04 8.601290e-05 2.891912e-05
[1514,] 8.824180e-05 8.481215e-05 1.844194e-05
[1515,] 6.262922e-05 1.857284e-04 4.302412e-05
[1516,] 9.306879e-05 5.828944e-05 1.874461e-05
[1517,] 9.704883e-05 5.796643e-05 1.942698e-05
[1518,] 9.366493e-05 6.268015e-05 2.061761e-05
[1519,] 1.087923e-04 1.393658e-04 2.762469e-05
[1520,] 1.789177e-04 8.081711e-05 2.747169e-05
[1521,] 9.357681e-05 6.313051e-05 2.071086e-05
[1522,] 9.383899e-05 6.382635e-05 2.113557e-05
[1523,] 9.361639e-05 6.312576e-05 2.073512e-05
[1524,] 9.350849e-05 6.445189e-05 2.111025e-05
[1525,] 9.373891e-05 5.876951e-05 1.913007e-05
[1526,] 9.295958e-05 6.964952e-05 2.199393e-05
[1527,] 9.303016e-05 5.842123e-05 1.834387e-05
[1528,] 6.022095e-05 8.528855e-05 1.845693e-05
[1529,] 8.049433e-05 5.637883e-05 1.642917e-05
[1530,] 6.333456e-05 1.329101e-04 3.241690e-05
[1531,] 9.491465e-05 2.021551e-04 9.791187e-05
[1532,] 9.346126e-05 2.734526e-04 1.314357e-04
[1533,] 9.282732e-05 2.837727e-04 1.353713e-04
[1534,] 9.236233e-05 2.890262e-04 1.370662e-04
[1535,] 8.337878e-05 1.244224e-04 5.020223e-05
[1536,] 8.735324e-05 1.674610e-04 7.265487e-05
[1537,] 8.915507e-05 1.665332e-04 7.405697e-05
[1538,] 8.535790e-05 1.716793e-04 7.246656e-05
[1539,] 8.481102e-05 1.729722e-04 7.245140e-05
[1540,] 8.765398e-05 1.560410e-04 6.776069e-05
[1541,] 9.337074e-05 7.594442e-05 2.086961e-05
[1542,] 9.528112e-05 1.350253e-04 6.422940e-05
[1543,] 1.474865e-04 8.490258e-05 6.108650e-05
[1544,] 9.206388e-05 5.692762e-05 1.807370e-05
[1545,] 7.702068e-05 1.362218e-04 4.805847e-05
[1546,] 1.544960e-04 1.457432e-04 1.198886e-04
[1547,] 9.838506e-05 8.130350e-05 2.681562e-05
[1548,] 8.043147e-05 6.832964e-05 2.040502e-05
[1549,] 1.726563e-04 4.195587e-05 2.290603e-05
[1550,] 8.101944e-05 7.093422e-05 2.160681e-05
[1551,] 8.307708e-05 4.230344e-05 1.239935e-05
[1552,] 1.497777e-04 6.086173e-05 3.889363e-05
[1553,] 9.043597e-05 1.352094e-04 3.015799e-05
[1554,] 1.311746e-04 1.685892e-04 1.169185e-04
[1555,] 1.984416e-04 5.332591e-04 6.761693e-04
[1556,] 2.892874e-04 4.421972e-05 4.503507e-05
[1557,] 2.128032e-04 5.159938e-04 7.116182e-04
[1558,] 8.735724e-05 4.786133e-05 1.459194e-05
[1559,] 8.289822e-05 7.440465e-05 2.024623e-05
[1560,] 8.182499e-05 4.568278e-05 1.290693e-05
[1561,] 1.840989e-04 4.342852e-05 2.782485e-05
[1562,] 2.170198e-04 4.436817e-04 6.192698e-04
[1563,] 1.621307e-04 5.890529e-05 3.982319e-05
[1564,] 8.751156e-05 4.816673e-05 1.479337e-05
[1565,] 8.922010e-05 5.719864e-05 1.675182e-05
[1566,] 1.837999e-04 4.346861e-05 2.787792e-05
[1567,] 8.740201e-05 5.079051e-05 1.543426e-05
[1568,] 8.309366e-05 7.279514e-05 1.989278e-05
[1569,] 2.139603e-04 4.511317e-04 6.198481e-04
[1570,] 2.223896e-04 4.331187e-04 6.215290e-04
[1571,] 1.811784e-04 4.350748e-05 2.761231e-05
[1572,] 8.741132e-05 4.834241e-05 1.484170e-05
[1573,] 1.895628e-04 4.349967e-05 2.871387e-05
[1574,] 8.737359e-05 4.835298e-05 1.483759e-05
[1575,] 8.462300e-05 1.503217e-04 5.858630e-05
[1576,] 8.520813e-05 1.626902e-04 6.441673e-05
[1577,] 8.749520e-05 4.835960e-05 1.486583e-05
[1578,] 1.889877e-04 4.413901e-05 2.996511e-05
[1579,] 1.655298e-04 4.266553e-05 2.415078e-05
[1580,] 1.866900e-04 4.491951e-05 3.088825e-05
[1581,] 1.727837e-04 4.408331e-05 2.750603e-05
[1582,] 1.700840e-04 4.404768e-05 2.709682e-05
[1583,] 8.857092e-05 6.246988e-05 1.807319e-05
[1584,] 8.857455e-05 6.251048e-05 1.808813e-05
[1585,] 1.563898e-04 6.913601e-05 4.885965e-05
[1586,] 8.747813e-05 4.832839e-05 1.485247e-05
[1587,] 8.746949e-05 5.079495e-05 1.543257e-05
[1588,] 8.745133e-05 5.067803e-05 1.541367e-05
[1589,] 8.496258e-05 1.629542e-04 6.426252e-05
[1590,] 8.712200e-05 4.806450e-05 1.467023e-05
[1591,] 1.683676e-04 4.346606e-05 2.549609e-05
[1592,] 9.237569e-05 1.410738e-04 3.072426e-05
[1593,] 1.940507e-04 4.343825e-05 2.920248e-05
[1594,] 8.746113e-05 4.767001e-05 1.463424e-05
[1595,] 8.874651e-05 5.444566e-05 1.614498e-05
[1596,] 8.200408e-05 1.601574e-04 5.977138e-05
[1597,] 1.810591e-04 4.414421e-05 2.879261e-05
[1598,] 1.432712e-04 8.439840e-04 7.245922e-04
[1599,] 1.388486e-04 1.565186e-04 1.164050e-04
[1600,] 1.479278e-04 6.538929e-05 4.261809e-05
[1601,] 9.565006e-05 2.755683e-04 1.034780e-04
[1602,] 1.776398e-04 4.406512e-05 2.822078e-05
[1603,] 1.520996e-04 6.632659e-05 4.476950e-05
[1604,] 8.886147e-05 5.557632e-05 1.640116e-05
[1605,] 8.807162e-05 6.331217e-05 1.836474e-05
[1606,] 8.824960e-05 6.360997e-05 1.841203e-05
[1607,] 1.654271e-04 6.796921e-05 5.049612e-05
[1608,] 2.048679e-04 5.255055e-04 6.927792e-04
[1609,] 8.301902e-05 8.120229e-05 2.161555e-05
[1610,] 1.099273e-04 1.463364e-04 8.247518e-05
[1611,] 7.934119e-05 1.146180e-04 3.806465e-05
[1612,] 2.146821e-04 2.264495e-04 2.917344e-04
[1613,] 8.245161e-05 7.334611e-05 2.011761e-05
[1614,] 8.804247e-05 1.286314e-04 5.288608e-05
[1615,] 8.040831e-05 7.490225e-05 2.474287e-05
[1616,] 1.665650e-04 1.583695e-04 1.474751e-04
[1617,] 2.217292e-04 2.169912e-04 2.883627e-04
[1618,] 9.405063e-05 1.350130e-04 2.970728e-05
[1619,] 8.710546e-05 5.388935e-05 1.621188e-05
[1620,] 8.792700e-05 7.764116e-05 2.204321e-05
[1621,] 9.515581e-05 1.280776e-04 4.529699e-05
[1622,] 8.067532e-05 7.040922e-05 2.323784e-05
[1623,] 8.668834e-05 5.053327e-05 1.546649e-05
[1624,] 8.800504e-05 7.426307e-05 2.115023e-05
[1625,] 8.623318e-05 2.091628e-04 8.481596e-05
[1626,] 9.476000e-05 1.408048e-04 3.043826e-05
[1627,] 2.203774e-04 1.993607e-04 2.598440e-04
[1628,] 8.849135e-05 2.112528e-04 8.905898e-05
[1629,] 9.404331e-05 1.516845e-04 3.192229e-05
[1630,] 8.807545e-05 7.567618e-05 2.148041e-05
[1631,] 8.823000e-05 1.320119e-04 5.414511e-05
[1632,] 8.703554e-05 5.411231e-05 1.638455e-05
[1633,] 8.838562e-05 7.589801e-05 2.146238e-05
[1634,] 9.035428e-05 1.618572e-04 7.000178e-05
[1635,] 2.324555e-04 2.184445e-04 3.064642e-04
[1636,] 8.638039e-05 5.003557e-05 1.511915e-05
[1637,] 1.903873e-04 2.072793e-04 2.300740e-04
[1638,] 2.576553e-04 1.910519e-04 2.942491e-04
[1639,] 9.141560e-05 1.830571e-04 8.102171e-05
[1640,] 9.495220e-05 1.465136e-04 3.119870e-05
[1641,] 1.064435e-04 4.821331e-05 1.578439e-05
[1642,] 8.974934e-05 1.010692e-04 2.484161e-05
[1643,] 2.340434e-04 1.957672e-04 2.721581e-04
[1644,] 1.026155e-04 4.769257e-05 1.543429e-05
[1645,] 1.331854e-04 4.893794e-05 2.393552e-05
[1646,] 1.273788e-04 4.888997e-05 2.293595e-05
[1647,] 1.007935e-04 4.788560e-05 1.525844e-05
[1648,] 8.990208e-05 1.793213e-04 7.745045e-05
[1649,] 1.032455e-04 4.781728e-05 1.548497e-05
[1650,] 8.695933e-05 1.888956e-04 7.790573e-05
[1651,] 2.291812e-04 2.037923e-04 2.784650e-04
[1652,] 8.756385e-05 7.710148e-05 2.203022e-05
[1653,] 8.772182e-05 1.856597e-04 7.751066e-05
[1654,] 1.041526e-04 4.769746e-05 1.557347e-05
[1655,] 1.044366e-04 4.782861e-05 1.558981e-05
[1656,] 1.149893e-04 1.003872e-04 5.139515e-05
[1657,] 8.770836e-05 7.701089e-05 2.195209e-05
[1658,] 8.947748e-05 1.203505e-04 2.799400e-05
[1659,] 1.311721e-04 4.911430e-05 2.379245e-05
[1660,] 1.019315e-04 4.858777e-05 1.536272e-05
[1661,] 9.032221e-05 1.821192e-04 7.923079e-05
[1662,] 8.756281e-05 5.980194e-05 1.745405e-05
[1663,] 9.125349e-05 4.826883e-05 1.710716e-05
[1664,] 9.584353e-05 9.089982e-05 3.171760e-05
[1665,] 9.053120e-05 4.781813e-05 1.675829e-05
[1666,] 2.309563e-04 2.061325e-04 2.846098e-04
[1667,] 1.023796e-04 1.885546e-04 9.773723e-05
[1668,] 8.998159e-05 1.188660e-04 2.769078e-05
[1669,] 8.937504e-05 1.887230e-04 8.098465e-05
[1670,] 8.658279e-05 5.200084e-05 1.590500e-05
[1671,] 9.611872e-05 1.451141e-04 3.095103e-05
[1672,] 9.858406e-05 4.988127e-05 1.709607e-05
[1673,] 1.244923e-04 6.890442e-05 1.961453e-05
[1674,] 8.857387e-05 2.471586e-04 1.051692e-04
[1675,] 8.659390e-05 5.185018e-05 1.586518e-05
[1676,] 2.466416e-04 2.233606e-04 3.360936e-04
[1677,] 8.942411e-05 1.861323e-04 7.989827e-05
[1678,] 8.826058e-05 6.481821e-05 1.861831e-05
[1679,] 2.611012e-04 1.425388e-04 2.118440e-04
[1680,] 8.654667e-05 5.227978e-05 1.597458e-05
[1681,] 9.517607e-05 1.573101e-04 3.276140e-05
[1682,] 9.574885e-05 1.461282e-04 6.756329e-05
[1683,] 6.282173e-05 1.429336e-04 2.183009e-05
[1684,] 1.321119e-04 2.231524e-04 1.624446e-04
[1685,] 8.699030e-05 5.212293e-05 1.574532e-05
[1686,] 8.698297e-05 5.210417e-05 1.571969e-05
[1687,] 1.156064e-04 9.023892e-05 4.243866e-05
[1688,] 7.547284e-05 5.099618e-05 1.523604e-05
[1689,] 9.364672e-05 1.582872e-04 3.289521e-05
[1690,] 7.390763e-05 5.267581e-05 1.552819e-05
[1691,] 9.570423e-05 1.064690e-04 2.853687e-05
[1692,] 8.768934e-05 6.988516e-05 2.007627e-05
[1693,] 1.534122e-04 1.867611e-04 1.592378e-04
[1694,] 8.732802e-05 7.815998e-05 2.242747e-05
[1695,] 6.922275e-05 6.426335e-05 1.629456e-05
[1696,] 6.917654e-05 6.379345e-05 1.625127e-05
[1697,] 6.993383e-05 4.981020e-05 1.280059e-05
[1698,] 8.374411e-05 1.511111e-04 4.601757e-05
[1699,] 8.381219e-05 9.343107e-05 2.772067e-05
[1700,] 1.061095e-04 2.819836e-04 1.586581e-04
[1701,] 1.822979e-04 2.507226e-04 2.616715e-04
[1702,] 8.383360e-05 8.500869e-05 2.538624e-05
[1703,] 1.967050e-04 1.394646e-04 1.482195e-04
[1704,] 6.888917e-05 7.842083e-05 1.681861e-05
[1705,] 8.387452e-05 8.573908e-05 2.537274e-05
[1706,] 1.081775e-04 6.933476e-05 1.903980e-05
[1707,] 8.409093e-05 7.092825e-05 2.106736e-05
[1708,] 9.034636e-05 1.513036e-04 3.249538e-05
[1709,] 7.476192e-05 8.809013e-05 2.278936e-05
[1710,] 8.447532e-05 6.255085e-05 1.905018e-05
[1711,] 9.185715e-05 1.524719e-04 3.239860e-05
[1712,] 9.046207e-05 1.117940e-04 2.751332e-05
[1713,] 9.281615e-05 1.549240e-04 3.257255e-05
[1714,] 8.430822e-05 6.373961e-05 1.927510e-05
[1715,] 9.029991e-05 1.085529e-04 2.697680e-05
[1716,] 4.862710e-05 7.719993e-05 1.417494e-05
[1717,] 8.237583e-05 4.201579e-04 1.635460e-04
[1718,] 5.159279e-05 4.560851e-05 9.273936e-06
[1719,] 9.801030e-05 4.635958e-05 1.794081e-05
[1720,] 1.068076e-04 8.314564e-05 4.164847e-05
[1721,] 1.069142e-04 8.038693e-05 4.042628e-05
[1722,] 8.443852e-05 6.246036e-05 1.903616e-05
[1723,] 5.137814e-05 7.200090e-05 1.300611e-05
[1724,] 8.428973e-05 6.375769e-05 1.925452e-05
[1725,] 8.455946e-05 3.622453e-04 1.471508e-04
[1726,] 8.440783e-05 9.056100e-05 2.660534e-05
[1727,] 1.062904e-04 1.497717e-04 8.111248e-05
[1728,] 1.259690e-04 1.436386e-04 9.366689e-05
[1729,] 9.224365e-05 1.474400e-04 3.163522e-05
[1730,] 5.045299e-05 7.530473e-05 1.340250e-05
[1731,] 1.066794e-04 1.637468e-04 8.968606e-05
[1732,] 8.062264e-05 4.263279e-04 1.592905e-04
[1733,] 1.849061e-04 1.720486e-04 1.747459e-04
[1734,] 8.957971e-05 4.673508e-05 1.570180e-05
[1735,] 9.065352e-05 6.741959e-05 2.637055e-05
[1736,] 9.005259e-05 6.736082e-05 2.616006e-05
[1737,] 8.245898e-05 9.345821e-05 3.427434e-05
[1738,] 8.548735e-05 7.690512e-05 2.877956e-05
[1739,] 8.290031e-05 7.635104e-05 2.755412e-05
[1740,] 8.398443e-05 7.349891e-05 2.679535e-05
[1741,] 7.860658e-05 7.447683e-05 2.516642e-05
[1742,] 8.295620e-05 4.638326e-05 1.446461e-05
[1743,] 7.892333e-05 1.865354e-04 6.752176e-05
[1744,] 7.763840e-05 7.367494e-05 2.449434e-05
[1745,] 7.727649e-05 3.339475e-04 1.170912e-04
[1746,] 8.082689e-05 7.420810e-05 2.592375e-05
[1747,] 8.294090e-05 4.596702e-05 1.427171e-05
[1748,] 5.204023e-05 7.527206e-05 1.343544e-05
[1749,] 8.461171e-05 6.547614e-05 2.005124e-05
[1750,] 7.800460e-05 3.242630e-04 1.155397e-04
[1751,] 7.758366e-05 3.292249e-04 1.162294e-04
[1752,] 8.043569e-05 7.375839e-05 2.558958e-05
[1753,] 8.196758e-05 7.551124e-05 2.685717e-05
[1754,] 8.946188e-05 1.214659e-04 2.934534e-05
[1755,] 8.201092e-05 1.159232e-04 3.652722e-05
[1756,] 8.971981e-05 1.168903e-04 2.843491e-05
[1757,] 8.004136e-05 7.638323e-05 2.644745e-05
[1758,] 7.615730e-05 8.800941e-05 2.332252e-05
[1759,] 8.767223e-05 1.534936e-04 3.340805e-05
[1760,] 9.058750e-05 1.053375e-04 2.557743e-05
[1761,] 8.256582e-05 1.042736e-04 3.330165e-05
[1762,] 7.570894e-05 7.736607e-05 2.502081e-05
[1763,] 7.629844e-05 7.714065e-05 2.519098e-05
[1764,] 8.330214e-05 4.625608e-05 1.445779e-05
[1765,] 8.077308e-05 7.446351e-05 2.599081e-05
[1766,] 8.264522e-05 7.350619e-05 2.631195e-05
[1767,] 8.890532e-05 1.184968e-04 2.890538e-05
[1768,] 8.111288e-05 7.610717e-05 2.676296e-05
[1769,] 8.511957e-05 7.071486e-05 2.202492e-05
[1770,] 9.034799e-05 1.021525e-04 2.511165e-05
[1771,] 8.931454e-05 1.030420e-04 2.613475e-05
[1772,] 7.761715e-05 1.588465e-04 5.162683e-05
[1773,] 8.225555e-05 1.146127e-04 3.636939e-05
[1774,] 8.230907e-05 1.256405e-04 3.995834e-05
[1775,] 1.095539e-04 7.118281e-04 4.291788e-04
[1776,] 1.068680e-04 9.566561e-04 5.600184e-04
[1777,] 8.232783e-05 1.089287e-04 3.460901e-05
[1778,] 7.917721e-05 7.441951e-05 2.536742e-05
[1779,] 8.094677e-05 4.768397e-05 1.470049e-05
[1780,] 8.075606e-05 4.773584e-05 1.468900e-05
[1781,] 7.488365e-05 3.642757e-04 1.207549e-04
[1782,] 8.144363e-05 4.676227e-05 1.440074e-05
[1783,] 7.632883e-05 3.848040e-04 1.315938e-04
[1784,] 7.497641e-05 2.572553e-04 8.618933e-05
[1785,] 5.309158e-05 7.169832e-05 1.307920e-05
[1786,] 8.808643e-05 2.410442e-04 1.068368e-04
[1787,] 8.166164e-05 4.959982e-05 1.560222e-05
[1788,] 8.833679e-05 1.071400e-04 2.684183e-05
[1789,] 8.863591e-05 1.071568e-04 2.678793e-05
[1790,] 7.950057e-05 6.944253e-05 2.364850e-05
[1791,] 9.421137e-05 1.624597e-04 7.690978e-05
[1792,] 8.998633e-05 1.746558e-04 7.853025e-05
[1793,] 8.827026e-05 1.431301e-04 3.380200e-05
[1794,] 8.773039e-05 1.435379e-04 3.369304e-05
[1795,] 8.830664e-05 1.457270e-04 3.427878e-05
[1796,] 7.867755e-05 7.468511e-05 2.533040e-05
[1797,] 1.143354e-04 4.565467e-05 1.926440e-05
[1798,] 8.972240e-05 9.897479e-05 2.537868e-05
[1799,] 7.651660e-05 3.961748e-04 1.355263e-04
[1800,] 7.593408e-05 2.751243e-04 9.385235e-05
[1801,] 5.956051e-05 9.635933e-04 1.923602e-04
[1802,] 2.378443e-04 4.203681e-04 6.331815e-04
[1803,] 9.017931e-05 9.798627e-05 2.517063e-05
[1804,] 9.358995e-05 6.643037e-04 3.247347e-04
[1805,] 5.896295e-05 1.297230e-03 2.435363e-04
[1806,] 5.875275e-05 6.285519e-04 1.269453e-04
[1807,] 5.981811e-05 7.991850e-04 1.702444e-04
[1808,] 8.471076e-05 9.765838e-05 2.518842e-05
[1809,] 8.522127e-05 7.800175e-05 2.306626e-05
[1810,] 8.971294e-05 1.052617e-04 2.649279e-05
[1811,] 8.969720e-05 1.053858e-04 2.651644e-05
[1812,] 8.693094e-05 2.030437e-04 8.745264e-05
[1813,] 8.660465e-05 1.989752e-04 8.523617e-05
[1814,] 4.958122e-05 1.037465e-04 1.807018e-05
[1815,] 8.944054e-05 1.994830e-04 8.910555e-05
[1816,] 9.542705e-05 9.865497e-05 3.751305e-05
[1817,] 8.696133e-05 1.794982e-04 7.705780e-05
[1818,] 7.944654e-05 1.520423e-04 5.780429e-05
[1819,] 8.769462e-05 2.109069e-04 9.196221e-05
[1820,] 5.248931e-05 1.589343e-04 2.424630e-05
[1821,] 4.933868e-05 1.618594e-04 2.940196e-05
[1822,] 4.901737e-05 1.521754e-04 2.676167e-05
[1823,] 5.087690e-05 1.500103e-04 2.700858e-05
[1824,] 5.318824e-05 2.021892e-04 2.999745e-05
[1825,] 5.008252e-05 1.595512e-04 2.587007e-05
[1826,] 5.311317e-05 1.502092e-04 2.385233e-05
[1827,] 5.182135e-05 1.300229e-04 2.182279e-05
[1828,] 5.355185e-05 1.967321e-04 3.676776e-05
[1829,] 5.012077e-05 1.977561e-04 3.616048e-05
[1830,] 4.959167e-05 1.468762e-04 2.421236e-05
[1831,] 8.276109e-05 9.564998e-05 2.471838e-05
[1832,] 4.947401e-05 1.479865e-04 2.446963e-05
[1833,] 5.605747e-05 2.025725e-04 2.857410e-05
[1834,] 1.466817e-04 4.463558e-05 2.247520e-05
[1835,] 4.926316e-05 1.470352e-04 2.459144e-05
[1836,] 4.919081e-05 1.547080e-04 2.579217e-05
[1837,] 4.919264e-05 1.521680e-04 2.543641e-05
[1838,] 4.914962e-05 1.534674e-04 2.569218e-05
[1839,] 4.923648e-05 1.581369e-04 2.618950e-05
[1840,] 1.581217e-04 8.352903e-05 2.846558e-05
[1841,] 1.036941e-04 1.453838e-04 2.856320e-05
[1842,] 4.923008e-05 1.507685e-04 2.517604e-05
[1843,] 4.951296e-05 1.315757e-04 2.456236e-05
[1844,] 5.030335e-05 1.036369e-04 2.046019e-05
[1845,] 1.046543e-04 1.527207e-04 2.964931e-05
[1846,] 5.353979e-05 1.714125e-04 2.552482e-05
[1847,] 5.009947e-05 9.667180e-05 1.898850e-05
[1848,] 5.051859e-05 9.519907e-05 1.916732e-05
[1849,] 1.080243e-04 1.423168e-04 2.893417e-05
[1850,] 5.261051e-05 1.655952e-04 2.494006e-05
[1851,] 1.078899e-04 1.264151e-04 2.671088e-05
[1852,] 1.071417e-04 1.341442e-04 2.768765e-05
[1853,] 1.109696e-04 1.383811e-04 2.875590e-05
[1854,] 9.163015e-05 9.195677e-05 3.461254e-05
[1855,] 1.079683e-04 1.235813e-04 2.627412e-05
[1856,] 1.094417e-04 1.404174e-04 2.884263e-05
[1857,] 1.257941e-04 5.690712e-05 2.930815e-05
[1858,] 1.153226e-04 1.419529e-04 2.980535e-05
[1859,] 1.198254e-04 1.415326e-04 3.031793e-05
[1860,] 1.178472e-04 1.394003e-04 2.977129e-05
[1861,] 1.545814e-04 8.414866e-05 2.797364e-05
[1862,] 1.036159e-04 8.873798e-05 2.241587e-05
[1863,] 1.088422e-04 1.638367e-04 3.165087e-05
[1864,] 1.159674e-04 1.368895e-04 2.918095e-05
[1865,] 1.658130e-04 1.976671e-04 4.460949e-05
[1866,] 1.758982e-04 1.807447e-04 4.313770e-05
[1867,] 1.055910e-04 1.321808e-04 2.722694e-05
[1868,] 1.462898e-04 8.343545e-05 2.680755e-05
[1869,] 5.397706e-05 1.491894e-04 2.290612e-05
[1870,] 2.684491e-04 3.507120e-04 8.441469e-05
[1871,] 2.556699e-04 3.598633e-04 8.367303e-05
[1872,] 2.314782e-04 3.223972e-04 7.394572e-05
[1873,] 9.545374e-05 1.229527e-04 2.792765e-05
[1874,] 1.200868e-04 8.141826e-05 2.226027e-05
[1875,] 8.718758e-05 1.151497e-04 2.723015e-05
[1876,] 9.607098e-05 8.572058e-05 3.256866e-05
[1877,] 2.415500e-04 4.857266e-05 2.836863e-05
[1878,] 1.257226e-04 8.442830e-05 2.295570e-05
[1879,] 2.410186e-04 4.906185e-05 2.827821e-05
[1880,] 9.968036e-05 8.632730e-05 3.490757e-05
[1881,] 1.218619e-04 1.281122e-04 2.792452e-05
[1882,] 1.209785e-04 1.272119e-04 2.778684e-05
[1883,] 2.680570e-04 5.013862e-05 3.034166e-05
[1884,] 1.192290e-04 1.247636e-04 2.743169e-05
[1885,] 1.229417e-04 1.230769e-04 2.742973e-05
[1886,] 9.922353e-05 8.248595e-05 3.203461e-05
[1887,] 1.205644e-04 1.235650e-04 2.736900e-05
[1888,] 1.211464e-04 1.230769e-04 2.734463e-05
[1889,] 1.202167e-04 1.243962e-04 2.744288e-05
[1890,] 1.305269e-04 1.069179e-04 2.585181e-05
[1891,] 1.218833e-04 1.256387e-04 2.765852e-05
[1892,] 1.176217e-04 1.303790e-04 2.797556e-05
[1893,] 1.243512e-04 8.166411e-05 3.222496e-05
[1894,] 5.191138e-05 9.162251e-05 1.622563e-05
[1895,] 1.195039e-04 1.216686e-04 2.710710e-05
[1896,] 6.209453e-05 4.239367e-04 9.129159e-05
[1897,] 1.161199e-04 1.212593e-04 2.690671e-05
[1898,] 5.904877e-05 1.613629e-04 2.511981e-05
[1899,] 5.949253e-05 1.671501e-04 2.584128e-05
[1900,] 5.880563e-05 1.645612e-04 2.549011e-05
[1901,] 9.717949e-05 8.699960e-05 3.267331e-05
[1902,] 8.647846e-05 1.058376e-04 2.577395e-05
[1903,] 6.940679e-05 9.417330e-05 1.724212e-05
[1904,] 8.764457e-05 1.082227e-04 2.598636e-05
[1905,] 6.577332e-05 1.552459e-04 2.497172e-05
[1906,] 5.844582e-05 2.716782e-04 5.052883e-05
[1907,] 8.771820e-05 1.665654e-04 3.506504e-05
[1908,] 3.758934e-04 4.685032e-05 4.155787e-05
[1909,] 9.324688e-05 5.971246e-05 1.748563e-05
[1910,] 1.011132e-04 1.098724e-04 2.270030e-05
[1911,] 8.065756e-05 6.056290e-05 1.708207e-05
[1912,] 8.072645e-05 6.106935e-05 1.718872e-05
[1913,] 9.308230e-05 6.702605e-05 1.814183e-05
[1914,] 9.536757e-05 7.473278e-05 2.685624e-05
[1915,] 9.384476e-05 6.666013e-05 1.815528e-05
[1916,] 4.356036e-04 4.779063e-05 4.597337e-05
[1917,] 9.602745e-05 6.834452e-05 1.851896e-05
[1918,] 9.419996e-05 8.406346e-05 2.965937e-05
[1919,] 8.104473e-05 6.185277e-05 1.732548e-05
[1920,] 9.497501e-05 7.603127e-05 2.705435e-05
[1921,] 8.120477e-05 6.244513e-05 1.741943e-05
[1922,] 9.660171e-05 6.822442e-05 1.853740e-05
[1923,] 9.518569e-05 6.878851e-05 1.851039e-05
[1924,] 7.071220e-05 9.805436e-05 2.254231e-05
[1925,] 9.509745e-05 6.869280e-05 1.849159e-05
[1926,] 7.977425e-05 6.197936e-05 1.750676e-05
[1927,] 5.732485e-05 1.997023e-04 3.643977e-05
[1928,] 7.218579e-05 8.268339e-05 1.989002e-05
[1929,] 1.044063e-04 9.262888e-05 2.149090e-05
[1930,] 8.105671e-05 7.247672e-05 1.996316e-05
[1931,] 9.599437e-05 7.078401e-05 1.882911e-05
[1932,] 1.570299e-04 9.690707e-05 2.827449e-05
[1933,] 3.754922e-04 5.284356e-05 3.886066e-05
[1934,] 9.463283e-05 6.801659e-05 1.837614e-05
[1935,] 1.081866e-04 9.355894e-05 4.222549e-05
[1936,] 2.254440e-04 5.254671e-05 2.759486e-05
[1937,] 7.286321e-05 1.123569e-04 1.939904e-05
[1938,] 8.168100e-05 6.290933e-05 1.758609e-05
[1939,] 1.022841e-04 7.040674e-05 1.939716e-05
[1940,] 9.097021e-05 6.735124e-05 1.807865e-05
[1941,] 1.578887e-04 9.519891e-05 2.740026e-05
[1942,] 1.188238e-04 4.365456e-05 1.815289e-05
[1943,] 6.095630e-05 1.651731e-04 2.682434e-05
[1944,] 5.744749e-05 8.170220e-05 1.701938e-05
[1945,] 5.636126e-05 1.010016e-04 2.106495e-05
[1946,] 8.703141e-05 8.583924e-05 2.334777e-05
[1947,] 5.688843e-05 1.029565e-04 2.242426e-05
[1948,] 5.718393e-05 1.099426e-04 2.413019e-05
[1949,] 1.623281e-04 4.344376e-05 2.333706e-05
[1950,] 5.696214e-05 1.101980e-04 2.392098e-05
[1951,] 9.589330e-05 8.602027e-05 2.410498e-05
[1952,] 5.698368e-05 1.086151e-04 2.367424e-05
[1953,] 5.707759e-05 1.098879e-04 2.405545e-05
[1954,] 8.739777e-05 8.489150e-05 2.328148e-05
[1955,] 5.794580e-05 1.780140e-04 3.154105e-05
[1956,] 6.052301e-05 8.361946e-05 2.168169e-05
[1957,] 5.766924e-05 1.263378e-04 2.812587e-05
[1958,] 5.889671e-05 1.256767e-04 2.943255e-05
[1959,] 5.746333e-05 1.236009e-04 2.728740e-05
[1960,] 1.533332e-04 4.335459e-05 2.226626e-05
[1961,] 8.654411e-05 9.455281e-05 2.452902e-05
[1962,] 5.854298e-05 1.417404e-04 3.264798e-05
[1963,] 8.340580e-05 9.318737e-05 2.456008e-05
[1964,] 9.703753e-05 1.148779e-04 4.699257e-05
[1965,] 5.789309e-05 1.479516e-04 3.077945e-05
[1966,] 5.826774e-05 1.338252e-04 3.058669e-05
[1967,] 5.826457e-05 1.443908e-04 3.281418e-05
[1968,] 5.878376e-05 1.346620e-04 3.146121e-05
[1969,] 5.830643e-05 1.399552e-04 3.194752e-05
[1970,] 8.486218e-05 2.062452e-04 2.946274e-05
[1971,] 2.759016e-04 4.291378e-05 3.761890e-05
[1972,] 8.564270e-05 9.243690e-05 2.439669e-05
[1973,] 5.747102e-05 1.435187e-04 3.137286e-05
[1974,] 5.769870e-05 1.478837e-04 3.255919e-05
[1975,] 5.810338e-05 1.791233e-04 3.135897e-05
[1976,] 5.801272e-05 1.953313e-04 3.544337e-05
[1977,] 5.747530e-05 1.387262e-04 3.036252e-05
[1978,] 5.785942e-05 1.392981e-04 3.105188e-05
[1979,] 5.787516e-05 1.228844e-04 2.763651e-05
[1980,] 5.759227e-05 1.472745e-04 3.225924e-05
[1981,] 8.610923e-05 8.010162e-05 2.393848e-05
[1982,] 5.750040e-05 1.509616e-04 3.282689e-05
[1983,] 5.790413e-05 1.455815e-04 3.242027e-05
[1984,] 5.770641e-05 1.440021e-04 3.178616e-05
[1985,] 5.768381e-05 1.514318e-04 3.322595e-05
[1986,] 5.784700e-05 1.454842e-04 3.231249e-05
[1987,] 5.808829e-05 1.459006e-04 3.276325e-05
[1988,] 5.783988e-05 1.383586e-04 3.083398e-05
[1989,] 5.741443e-05 1.422920e-04 3.096169e-05
[1990,] 5.774392e-05 1.467800e-04 3.240862e-05
[1991,] 5.781492e-05 1.433158e-04 3.182040e-05
[1992,] 5.791823e-05 1.505069e-04 3.343360e-05
[1993,] 5.803325e-05 1.853121e-04 3.217647e-05
[1994,] 5.779231e-05 1.407316e-04 3.126044e-05
[1995,] 5.768624e-05 1.421167e-04 3.135255e-05
[1996,] 5.747133e-05 1.455195e-04 3.170344e-05
[1997,] 5.752345e-05 1.436916e-04 3.143096e-05
[1998,] 5.749936e-05 1.438538e-04 3.142290e-05
[1999,] 5.916338e-05 1.699899e-04 2.878414e-05
[2000,] 5.617640e-05 1.400451e-04 2.734945e-05
[2001,] 5.629328e-05 1.485206e-04 2.912454e-05
[2002,] 5.634559e-05 1.354360e-04 2.665619e-05
[2003,] 5.634812e-05 1.128048e-04 2.322853e-05
[2004,] 5.834482e-05 1.755933e-04 3.145685e-05
[2005,] 8.710090e-05 7.283972e-05 2.088132e-05
[2006,] 5.627045e-05 1.367568e-04 2.817033e-05
[2007,] 5.584227e-05 1.298719e-04 2.657085e-05
[2008,] 5.582002e-05 1.294509e-04 2.642617e-05
[2009,] 5.766763e-05 1.668914e-04 3.017742e-05
[2010,] 5.624654e-05 1.407512e-04 2.880825e-05
[2011,] 5.614367e-05 1.448398e-04 2.922191e-05
[2012,] 5.620420e-05 1.503660e-04 3.045400e-05
[2013,] 5.622461e-05 1.464537e-04 2.979633e-05
[2014,] 5.627048e-05 1.914042e-04 3.806192e-05
[2015,] 5.651585e-05 1.622172e-04 3.263985e-05
[2016,] 1.397524e-04 1.886304e-04 3.473910e-05
[2017,] 5.623012e-05 1.261972e-04 2.614634e-05
[2018,] 5.681977e-05 1.497454e-04 3.175041e-05
[2019,] 5.837304e-05 1.023193e-04 1.966053e-05
[2020,] 5.618749e-05 1.224415e-04 2.534038e-05
[2021,] 5.615263e-05 1.165672e-04 2.414470e-05
[2022,] 5.875951e-05 9.993553e-05 1.915174e-05
[2023,] 5.617338e-05 1.129361e-04 2.355697e-05
[2024,] 7.718221e-05 8.811010e-05 2.286781e-05
[2025,] 1.326018e-04 5.114377e-05 2.816364e-05
[2026,] 9.347612e-05 8.224506e-05 2.595003e-05
[2027,] 1.366863e-04 4.822381e-05 2.641289e-05
[2028,] 1.076288e-04 5.515110e-05 2.059033e-05
[2029,] 5.824744e-05 1.230566e-04 2.359906e-05
[2030,] 1.033282e-04 1.748047e-04 2.875954e-05
[2031,] 1.381388e-04 4.481852e-05 2.377068e-05
[2032,] 2.203156e-04 4.388955e-05 3.105495e-05
[2033,] 1.490823e-04 4.417648e-05 2.102069e-05
[2034,] 1.543749e-04 4.401064e-05 2.187409e-05
[2035,] 9.215601e-05 8.248268e-05 2.599825e-05
[2036,] 1.494644e-04 4.400520e-05 2.129046e-05
[2037,] 1.516509e-04 4.399851e-05 2.157264e-05
[2038,] 5.657910e-05 8.665460e-05 1.886240e-05
[2039,] 1.426210e-04 4.239647e-05 2.146317e-05
[2040,] 5.697701e-05 5.770413e-05 1.317588e-05
[2041,] 5.754342e-05 5.643058e-05 1.312476e-05
[2042,] 5.702229e-05 5.734790e-05 1.312165e-05
[2043,] 5.715753e-05 5.758559e-05 1.323415e-05
[2044,] 5.709380e-05 5.753070e-05 1.319804e-05
[2045,] 9.433469e-05 6.621398e-05 1.745992e-05
[2046,] 6.109394e-05 5.617854e-05 1.437532e-05
[2047,] 9.620521e-05 6.653854e-05 1.772583e-05
[2048,] 6.074246e-05 5.680502e-05 1.443548e-05
[2049,] 9.426292e-05 8.197352e-05 2.599379e-05
[2050,] 2.242817e-04 4.218495e-05 3.200923e-05
[2051,] 2.426540e-04 4.176760e-05 3.246219e-05
[2052,] 9.699355e-05 6.067817e-05 1.729891e-05
[2053,] 6.250416e-05 4.977703e-05 1.288443e-05
[2054,] 6.249707e-05 5.200404e-05 1.354666e-05
[2055,] 1.559461e-04 4.636755e-05 2.563318e-05
[2056,] 9.786489e-05 6.081235e-05 1.741698e-05
[2057,] 6.195157e-05 5.135578e-05 1.322541e-05
[2058,] 9.514734e-05 8.100979e-05 2.867925e-05
[2059,] 9.538141e-05 8.067018e-05 2.865594e-05
[2060,] 9.540005e-05 7.975286e-05 2.825367e-05
[2061,] 1.762663e-04 4.404200e-05 2.246540e-05
[2062,] 1.776024e-04 4.403580e-05 2.260412e-05
[2063,] 1.023079e-04 6.319467e-05 1.810370e-05
[2064,] 2.616051e-04 4.192165e-05 3.533112e-05
[2065,] 5.969790e-05 4.717618e-05 1.122544e-05
[2066,] 1.029706e-04 6.306978e-05 1.817749e-05
[2067,] 1.744725e-04 4.383745e-05 2.234849e-05
[2068,] 1.651932e-04 4.324933e-05 2.168860e-05
[2069,] 1.761741e-04 4.409090e-05 2.243698e-05
[2070,] 1.031801e-04 6.136787e-05 1.810795e-05
[2071,] 1.775926e-04 4.412212e-05 2.257558e-05
[2072,] 1.778384e-04 4.386511e-05 2.267794e-05
[2073,] 1.794567e-04 4.410932e-05 2.276728e-05
[2074,] 1.770301e-04 4.411557e-05 2.251834e-05
[2075,] 5.971279e-05 4.725565e-05 1.125506e-05
[2076,] 5.931760e-05 4.738336e-05 1.122843e-05
[2077,] 8.543931e-05 6.889137e-05 2.077926e-05
[2078,] 1.763435e-04 4.403950e-05 2.247049e-05
[2079,] 1.815510e-04 4.388317e-05 2.305868e-05
[2080,] 1.051739e-04 6.064354e-05 1.832621e-05
[2081,] 1.820904e-04 4.408023e-05 2.304218e-05
[2082,] 1.052708e-04 6.062796e-05 1.833823e-05
[2083,] 1.030096e-04 6.076482e-05 1.806112e-05
[2084,] 1.047841e-04 5.982721e-05 1.824740e-05
[2085,] 1.711813e-04 4.443669e-05 2.184795e-05
[2086,] 5.781004e-05 9.205508e-05 1.891752e-05
[2087,] 1.060233e-04 5.832258e-05 1.884501e-05
[2088,] 1.038216e-04 6.060114e-05 1.815475e-05
[2089,] 9.897027e-05 5.460046e-05 1.729518e-05
[2090,] 1.720943e-04 4.404053e-05 2.203893e-05
[2091,] 1.157532e-04 9.686150e-05 4.544014e-05
[2092,] 1.833132e-04 4.420316e-05 2.313754e-05
[2093,] 1.794878e-04 4.416504e-05 2.275730e-05
[2094,] 1.770598e-04 4.451681e-05 2.242619e-05
[2095,] 1.843255e-04 4.467229e-05 2.312398e-05
[2096,] 1.888052e-04 4.452552e-05 2.362466e-05
[2097,] 5.847121e-05 4.722358e-05 1.101673e-05
[2098,] 1.831546e-04 4.422665e-05 2.310772e-05
[2099,] 1.059749e-04 6.085501e-05 1.843475e-05
[2100,] 1.893948e-04 4.409183e-05 2.377368e-05
[2101,] 1.837939e-04 4.438569e-05 2.313490e-05
[2102,] 2.700425e-04 4.179954e-05 3.562162e-05
[2103,] 1.963187e-04 4.406226e-05 2.450151e-05
[2104,] 1.389741e-04 4.344096e-05 2.175539e-05
[2105,] 5.863720e-05 4.693433e-05 1.093284e-05
[2106,] 6.854364e-05 5.961916e-05 1.365345e-05
[2107,] 1.741675e-04 4.412088e-05 2.228880e-05
[2108,] 1.804011e-04 4.433177e-05 2.280341e-05
[2109,] 9.946502e-05 6.041037e-05 1.759870e-05
[2110,] 1.958356e-04 4.385181e-05 2.451893e-05
[2111,] 5.852231e-05 4.764438e-05 1.113443e-05
[2112,] 1.692363e-04 4.817120e-05 2.278144e-05
[2113,] 1.804852e-04 4.396321e-05 2.291690e-05
[2114,] 1.051685e-04 5.750106e-05 1.960841e-05
[2115,] 1.824174e-04 4.429186e-05 2.301108e-05
[2116,] 1.810671e-04 4.400427e-05 2.296175e-05
[2117,] 1.750981e-04 4.399676e-05 2.235223e-05
[2118,] 9.638484e-05 8.192991e-05 2.664505e-05
[2119,] 1.048416e-04 6.079629e-05 1.828937e-05
[2120,] 1.781286e-04 4.458871e-05 2.250842e-05
[2121,] 1.056155e-04 6.107390e-05 1.839446e-05
[2122,] 1.805342e-04 4.464136e-05 2.274592e-05
[2123,] 1.053678e-04 6.055821e-05 1.834562e-05
[2124,] 1.008796e-04 5.975469e-05 1.775623e-05
[2125,] 1.826822e-04 4.627332e-05 2.274249e-05
[2126,] 9.445048e-05 8.201690e-05 2.645599e-05
[2127,] 9.677481e-05 6.022692e-05 1.723031e-05
[2128,] 4.963645e-05 5.497661e-05 1.101201e-05
[2129,] 7.742214e-05 4.248895e-05 1.203941e-05
[2130,] 7.765797e-05 4.714934e-05 1.389322e-05
[2131,] 9.112680e-05 8.001885e-05 2.582641e-05
[2132,] 8.350987e-05 1.039482e-04 2.526734e-05
[2133,] 9.258210e-05 6.919636e-05 2.088537e-05
[2134,] 5.109377e-05 5.170865e-05 1.108960e-05
[2135,] 8.691823e-05 8.187715e-05 2.066712e-05
[2136,] 8.758061e-05 8.442344e-05 2.111855e-05
[2137,] 7.790771e-05 4.672364e-05 1.380240e-05
[2138,] 1.096917e-04 4.701207e-05 1.900372e-05
[2139,] 1.022334e-04 8.180888e-05 2.834600e-05
[2140,] 8.275419e-05 5.256122e-05 1.483644e-05
[2141,] 9.236048e-05 5.267190e-05 1.699565e-05
[2142,] 8.312560e-05 5.227353e-05 1.481414e-05
[2143,] 8.271501e-05 5.250970e-05 1.482672e-05
[2144,] 9.226160e-05 5.444873e-05 1.755991e-05
[2145,] 9.237350e-05 5.329313e-05 1.721508e-05
[2146,] 9.077835e-05 8.304806e-05 2.507459e-05
[2147,] 9.507072e-05 7.007798e-05 1.830946e-05
[2148,] 8.890317e-05 8.629991e-05 2.770731e-05
[2149,] 1.833533e-04 1.669320e-04 3.677583e-05
[2150,] 9.559450e-05 7.008089e-05 1.832899e-05
[2151,] 9.466742e-05 6.818350e-05 1.796193e-05
[2152,] 9.262185e-05 6.684100e-05 2.020626e-05
[2153,] 5.259583e-05 4.757084e-05 1.057343e-05
[2154,] 5.170320e-05 6.165406e-05 1.255943e-05
[2155,] 8.380032e-05 9.691075e-05 3.144460e-05
[2156,] 9.279749e-05 7.001251e-05 2.101950e-05
[2157,] 5.303495e-05 5.361733e-05 1.211132e-05
[2158,] 1.572041e-04 5.034990e-05 2.222995e-05
[2159,] 1.057162e-04 1.609003e-04 3.321814e-05
[2160,] 1.322376e-04 9.012068e-05 4.059344e-05
[2161,] 9.851722e-05 3.531261e-04 5.959182e-05
[2162,] 6.725686e-05 7.342646e-05 1.843716e-05
[2163,] 7.094062e-05 1.346784e-04 2.386311e-05
[2164,] 5.122808e-05 7.150715e-05 1.386237e-05
[2165,] 9.234638e-05 7.765871e-05 2.331270e-05
[2166,] 8.806900e-05 8.667783e-05 2.741338e-05
[2167,] 7.678083e-05 5.354496e-05 1.571419e-05
[2168,] 8.687265e-05 8.667783e-05 2.680529e-05
[2169,] 9.241889e-05 7.485615e-05 2.255773e-05
[2170,] 8.566390e-05 6.913780e-05 1.817199e-05
[2171,] 9.261203e-05 7.586733e-05 2.273036e-05
[2172,] 8.238116e-05 5.375819e-05 1.377116e-05
[2173,] 8.565709e-05 8.955205e-05 2.716610e-05
[2174,] 5.196465e-05 7.237368e-05 1.483894e-05
[2175,] 5.903166e-05 7.675015e-05 2.000490e-05
[2176,] 8.570792e-05 9.164357e-05 2.793651e-05
[2177,] 6.002699e-05 8.775116e-05 2.348085e-05
[2178,] 5.446770e-05 1.092845e-04 2.390919e-05
[2179,] 5.416149e-05 1.120657e-04 2.419520e-05
[2180,] 5.345599e-05 6.879857e-05 1.484278e-05
[2181,] 5.288576e-05 6.632807e-05 1.409275e-05
[2182,] 5.403837e-05 1.077978e-04 2.326054e-05
[2183,] 5.499044e-05 1.062953e-04 2.372137e-05
[2184,] 5.443958e-05 1.187547e-04 2.575244e-05
[2185,] 5.490760e-05 1.093405e-04 2.427763e-05
[2186,] 6.321839e-05 9.295259e-05 2.104634e-05
[2187,] 5.748848e-05 4.941589e-05 1.148619e-05
[2188,] 5.612245e-05 5.098830e-05 1.127889e-05
[2189,] 8.346110e-05 9.558322e-05 2.216624e-05
[2190,] 5.930156e-05 5.181419e-05 1.244681e-05
[2191,] 6.783630e-05 1.154410e-04 2.972240e-05
[2192,] 6.375281e-05 1.196014e-04 2.498131e-05
[2193,] 5.860221e-05 5.524018e-05 1.249016e-05
[2194,] 6.393704e-05 1.117129e-04 2.346095e-05
[2195,] 5.950828e-05 5.243584e-05 1.191210e-05
[2196,] 5.985217e-05 5.245549e-05 1.186267e-05
[2197,] 5.979256e-05 7.677430e-05 1.646662e-05
[2198,] 6.003905e-05 6.811431e-05 1.480209e-05
[2199,] 1.046794e-04 5.053428e-05 1.586613e-05
[2200,] 5.825408e-05 6.368103e-05 1.467205e-05
[2201,] 5.821030e-05 6.300968e-05 1.448295e-05
[2202,] 5.924799e-05 5.268683e-05 1.264469e-05
[2203,] 5.926225e-05 5.971100e-05 1.339225e-05
[2204,] 5.982608e-05 7.353172e-05 1.794085e-05
[2205,] 6.370982e-05 9.851797e-05 2.138003e-05
[2206,] 5.867993e-05 7.086430e-05 1.658964e-05
[2207,] 5.834521e-05 7.433151e-05 1.705395e-05
[2208,] 5.865301e-05 6.887701e-05 1.609673e-05
[2209,] 5.948042e-05 7.588307e-05 1.640525e-05
[2210,] 5.944297e-05 8.245956e-05 1.764951e-05
[2211,] 6.378570e-05 1.030859e-04 2.211165e-05
[2212,] 5.916893e-05 7.819045e-05 1.699622e-05
[2213,] 6.363088e-05 1.131241e-04 2.405860e-05
[2214,] 5.887406e-05 7.120883e-05 1.549167e-05
[2215,] 5.918498e-05 8.020780e-05 1.738070e-05
[2216,] 6.415450e-05 9.880549e-05 2.109151e-05
[2217,] 5.860158e-05 5.577563e-05 1.264854e-05
[2218,] 5.856324e-05 5.862604e-05 1.323289e-05
[2219,] 9.213209e-05 1.120128e-04 2.724117e-05
[2220,] 5.959613e-05 7.793625e-05 1.673374e-05
[2221,] 6.719862e-05 2.506628e-04 4.193736e-05
[2222,] 5.857109e-05 5.163058e-05 1.181532e-05
[2223,] 9.571952e-05 8.892541e-05 2.281940e-05
[2224,] 5.942377e-05 7.399049e-05 1.605487e-05
[2225,] 6.487485e-05 9.776685e-05 2.063719e-05
[2226,] 5.953889e-05 7.513357e-05 1.622415e-05
[2227,] 5.942634e-05 7.212680e-05 1.546627e-05
[2228,] 5.942728e-05 7.730844e-05 1.668604e-05
[2229,] 5.936841e-05 7.719680e-05 1.668665e-05
[2230,] 6.396313e-05 9.713535e-05 2.093210e-05
[2231,] 5.932802e-05 8.058562e-05 1.737625e-05
[2232,] 8.620696e-05 6.057925e-05 1.848200e-05
[2233,] 5.944524e-05 6.956517e-05 1.516190e-05
[2234,] 5.953114e-05 7.010463e-05 1.524287e-05
[2235,] 5.942390e-05 6.883239e-05 1.502829e-05
[2236,] 5.457691e-05 6.728365e-05 1.284034e-05
[2237,] 5.941602e-05 7.617245e-05 1.641885e-05
[2238,] 5.898769e-05 6.883099e-05 1.518496e-05
[2239,] 5.858899e-05 6.101386e-05 1.367049e-05
[2240,] 5.926218e-05 7.846346e-05 1.692231e-05
[2241,] 9.696824e-05 9.593161e-05 2.395658e-05
[2242,] 6.327015e-05 1.580688e-04 3.208989e-05
[2243,] 6.068350e-05 6.709462e-05 1.661078e-05
[2244,] 6.054468e-05 6.676822e-05 1.646342e-05
[2245,] 6.541813e-05 2.168762e-04 3.758011e-05
[2246,] 5.978378e-05 6.600737e-05 1.587835e-05
[2247,] 6.079799e-05 6.220116e-05 1.544998e-05
[2248,] 5.964734e-05 7.526974e-05 1.793709e-05
[2249,] 9.752716e-05 1.061456e-04 2.587099e-05
[2250,] 6.433120e-05 9.878225e-05 2.442595e-05
[2251,] 6.369232e-05 1.298464e-04 3.048875e-05
[2252,] 9.836908e-05 9.115684e-05 3.480864e-05
[2253,] 6.399505e-05 1.104717e-04 2.699948e-05
[2254,] 5.996189e-05 7.951830e-05 1.921135e-05
[2255,] 9.454927e-05 8.660378e-05 2.242619e-05
[2256,] 9.498392e-05 8.617196e-05 2.234011e-05
[2257,] 6.025462e-05 6.548761e-05 1.603435e-05
[2258,] 9.875957e-05 1.046674e-04 2.554501e-05
[2259,] 6.412583e-05 1.627235e-04 3.811976e-05
[2260,] 6.357847e-05 9.793914e-05 2.191335e-05
[2261,] 2.931268e-04 1.635699e-04 2.892315e-04
[2262,] 6.046611e-05 5.871855e-05 1.446261e-05
[2263,] 9.631972e-05 1.009674e-04 2.493468e-05
[2264,] 6.004348e-05 6.648412e-05 1.617642e-05
[2265,] 6.380313e-05 1.433932e-04 3.323540e-05
[2266,] 6.216980e-05 6.450172e-05 1.652687e-05
[2267,] 6.443825e-05 1.593295e-04 3.800925e-05
[2268,] 3.940439e-04 1.926914e-04 4.920642e-04
[2269,] 5.788217e-05 7.312933e-05 1.500020e-05
[2270,] 8.890129e-05 8.208147e-05 2.115493e-05
[2271,] 8.457345e-05 7.629697e-05 1.840094e-05
[2272,] 6.150870e-05 1.195406e-04 2.763299e-05
[2273,] 9.820555e-05 6.947066e-05 1.936015e-05
[2274,] 9.728595e-05 6.992155e-05 1.885861e-05
[2275,] 6.153739e-05 1.593211e-04 3.506435e-05
[2276,] 6.123628e-05 1.652357e-04 3.539685e-05
[2277,] 9.741880e-05 6.860477e-05 1.863038e-05
[2278,] 9.595313e-05 8.064495e-05 2.079656e-05
[2279,] 6.700430e-05 4.796412e-05 1.290540e-05
[2280,] 9.602961e-05 7.605684e-05 1.996630e-05
[2281,] 9.728481e-05 7.763366e-05 2.028399e-05
[2282,] 9.304554e-05 8.313821e-05 2.129022e-05
[2283,] 5.928442e-05 1.805467e-04 3.303663e-05
[2284,] 9.348139e-05 8.431420e-05 2.151157e-05
[2285,] 5.932996e-05 2.069885e-04 3.875853e-05
[2286,] 5.943883e-05 2.222243e-04 4.028548e-05
[2287,] 5.949585e-05 2.146749e-04 3.888708e-05
[2288,] 1.022894e-04 8.000838e-05 2.085858e-05
[2289,] 9.307635e-05 8.159146e-05 2.086657e-05
[2290,] 5.645501e-05 7.953315e-05 1.750382e-05
[2291,] 9.616206e-05 6.897781e-05 1.859611e-05
[2292,] 5.689857e-05 1.305597e-04 2.514332e-05
[2293,] 5.559168e-05 7.745667e-05 1.666881e-05
[2294,] 8.367135e-05 6.573515e-05 1.802931e-05
[2295,] 5.986795e-05 2.160454e-04 3.831045e-05
[2296,] 5.571524e-05 8.068072e-05 1.748662e-05
[2297,] 7.257729e-05 8.797831e-05 1.978826e-05
[2298,] 9.548370e-05 6.887146e-05 1.855278e-05
[2299,] 9.527810e-05 6.674690e-05 1.817815e-05
[2300,] 5.569948e-05 7.551765e-05 1.644183e-05
[2301,] 9.357787e-05 8.049965e-05 2.067348e-05
[2302,] 5.586646e-05 7.848501e-05 1.722291e-05
[2303,] 9.827011e-05 7.939286e-05 2.057407e-05
[2304,] 9.503089e-05 7.596455e-05 1.983590e-05
[2305,] 9.686923e-05 7.775949e-05 2.019328e-05
[2306,] 8.854143e-05 6.506587e-05 1.794847e-05
[2307,] 9.410675e-05 8.762711e-05 2.202310e-05
[2308,] 9.334966e-05 8.890342e-05 2.228033e-05
[2309,] 9.390585e-05 6.752382e-05 1.880140e-05
[2310,] 9.618464e-05 7.116020e-05 1.900000e-05
[2311,] 9.634121e-05 6.759436e-05 1.893804e-05
[2312,] 9.486561e-05 8.407134e-05 2.134916e-05
[2313,] 9.695524e-05 7.105760e-05 1.905218e-05
[2314,] 9.573875e-05 7.086975e-05 1.893548e-05
[2315,] 5.607333e-05 1.567178e-04 3.291695e-05
[2316,] 5.464637e-04 7.173639e-05 1.690317e-04
[2317,] 5.736301e-05 7.758361e-05 1.817038e-05
[2318,] 5.694035e-05 6.511556e-05 1.511486e-05
[2319,] 9.757486e-05 8.213712e-05 2.105841e-05
[2320,] 5.589565e-05 1.443969e-04 3.008941e-05
[2321,] 6.406488e-05 6.450396e-05 1.731477e-05
[2322,] 5.966039e-05 2.080420e-04 4.236901e-05
[2323,] 9.586848e-05 9.287846e-05 2.298759e-05
[2324,] 9.519703e-05 9.344803e-05 2.310641e-05
[2325,] 9.506894e-05 8.885807e-05 2.225108e-05
[2326,] 9.596599e-05 8.751427e-05 2.199145e-05
[2327,] 9.549101e-05 9.048989e-05 2.255277e-05
[2328,] 1.024670e-04 9.904625e-05 4.059616e-05
[2329,] 9.917163e-05 7.290914e-05 1.944621e-05
[2330,] 9.623605e-05 8.604299e-05 2.171054e-05
[2331,] 5.708489e-05 7.004192e-05 1.630150e-05
[2332,] 5.596058e-05 1.399020e-04 2.944209e-05
[2333,] 8.001758e-05 1.107876e-04 3.353641e-05
[2334,] 9.476180e-05 8.740397e-05 2.197004e-05
[2335,] 9.526291e-05 8.871521e-05 2.221377e-05
[2336,] 9.787348e-05 7.753736e-05 2.024001e-05
[2337,] 9.640404e-05 8.810366e-05 2.209372e-05
[2338,] 5.680135e-05 7.370925e-05 1.696822e-05
[2339,] 9.525398e-05 6.791652e-05 1.892424e-05
[2340,] 6.136797e-05 8.226741e-05 2.155546e-05
[2341,] 9.624587e-05 7.045317e-05 1.886863e-05
[2342,] 9.619207e-05 6.820394e-05 1.901547e-05
[2343,] 8.025146e-05 7.782345e-05 2.394330e-05
[2344,] 9.559706e-05 8.962312e-05 2.238170e-05
[2345,] 5.960427e-05 2.132286e-04 4.327139e-05
[2346,] 5.674172e-05 7.465759e-05 1.713916e-05
[2347,] 9.448522e-05 7.417432e-05 1.939057e-05
[2348,] 9.615385e-05 6.760840e-05 1.892949e-05
[2349,] 9.296445e-05 7.242447e-05 1.904455e-05
[2350,] 6.436593e-05 6.128364e-05 1.649633e-05
[2351,] 5.958133e-05 2.001885e-04 4.083120e-05
[2352,] 8.384851e-05 5.974753e-05 1.647751e-05
[2353,] 6.553815e-05 6.246541e-05 1.723742e-05
[2354,] 9.370117e-05 6.987173e-05 1.856185e-05
[2355,] 9.348557e-05 6.639298e-05 1.860365e-05
[2356,] 5.714532e-05 8.078087e-05 1.877076e-05
[2357,] 9.353780e-05 5.532298e-05 1.606556e-05
[2358,] 9.343073e-05 8.483430e-05 2.916388e-05
[2359,] 9.031281e-05 6.069798e-05 1.677008e-05
[2360,] 9.571872e-05 5.709481e-05 1.658251e-05
[2361,] 6.379700e-05 6.782423e-05 1.817986e-05
[2362,] 6.406896e-05 6.699945e-05 1.805620e-05
[2363,] 6.606952e-05 6.041282e-05 1.688081e-05
[2364,] 9.266458e-05 6.085299e-05 1.688580e-05
[2365,] 9.397517e-05 5.454041e-05 1.598715e-05
[2366,] 9.598718e-05 5.417630e-05 1.609954e-05
[2367,] 9.391940e-05 5.714964e-05 1.648233e-05
[2368,] 5.708266e-05 7.682580e-05 1.785061e-05
[2369,] 5.754572e-05 6.792313e-05 1.604859e-05
[2370,] 9.212402e-05 5.711909e-05 1.637413e-05
[2371,] 2.061342e-04 7.875772e-05 7.215500e-05
[2372,] 5.946743e-05 2.500037e-04 4.932171e-05
[2373,] 9.605081e-05 6.433153e-05 1.867130e-05
[2374,] 1.006187e-04 5.862698e-05 1.718319e-05
[2375,] 9.558976e-05 5.523251e-05 1.617758e-05
[2376,] 9.257590e-05 5.674667e-05 1.613874e-05
[2377,] 9.520069e-05 6.263249e-05 1.729353e-05
[2378,] 9.633673e-05 5.715413e-05 1.662792e-05
[2379,] 5.666169e-05 7.995053e-05 1.825972e-05
[2380,] 9.382000e-05 6.002442e-05 1.678328e-05
[2381,] 6.375503e-05 6.809961e-05 1.824081e-05
[2382,] 9.749425e-05 5.498669e-05 1.629476e-05
[2383,] 5.935743e-05 2.541448e-04 4.935859e-05
[2384,] 8.691160e-05 5.612765e-05 1.652286e-05
[2385,] 5.935582e-05 2.681265e-04 5.195993e-05
[2386,] 9.472636e-05 5.684460e-05 1.738306e-05
[2387,] 9.730647e-05 5.432116e-05 1.621121e-05
[2388,] 9.599060e-05 5.524806e-05 1.620684e-05
[2389,] 5.709660e-05 6.202058e-05 1.447835e-05
[2390,] 2.494623e-04 6.377382e-05 3.232860e-05
[2391,] 6.400547e-05 6.863476e-05 1.849213e-05
[2392,] 9.806436e-05 5.713281e-05 1.673502e-05
[2393,] 5.586906e-05 1.029896e-04 2.211860e-05
[2394,] 6.323171e-05 6.683279e-05 1.767293e-05
[2395,] 5.666835e-05 7.633525e-05 1.747165e-05
[2396,] 9.206333e-05 6.105021e-05 1.689572e-05
[2397,] 6.516298e-05 6.785557e-05 1.873464e-05
[2398,] 9.308930e-05 6.225320e-05 1.715542e-05
[2399,] 1.406900e-04 6.669774e-05 2.137960e-05
[2400,] 9.675528e-05 4.342238e-05 1.447737e-05
[2401,] 6.158290e-05 2.377009e-04 6.001362e-05
[2402,] 9.086996e-05 4.979711e-05 1.440629e-05
[2403,] 8.853049e-05 4.608154e-05 1.379646e-05
[2404,] 9.814415e-05 7.825039e-05 2.138430e-05
[2405,] 6.485041e-05 2.175808e-04 5.965072e-05
[2406,] 5.684339e-05 1.632682e-03 2.984352e-04
[2407,] 6.978705e-05 2.285576e-04 7.057670e-05
[2408,] 9.566265e-05 9.847746e-05 2.601637e-05
[2409,] 5.844371e-05 7.355906e-05 1.568222e-05
[2410,] 6.196847e-05 4.512265e-04 9.996834e-05
[2411,] 6.562017e-05 1.438546e-04 4.110740e-05
[2412,] 9.354823e-05 7.212854e-05 2.045416e-05
[2413,] 6.160740e-05 4.448664e-04 9.709312e-05
[2414,] 5.817371e-05 9.969188e-04 2.038144e-04
[2415,] 6.131846e-05 4.577099e-04 9.826272e-05
[2416,] 9.087097e-05 8.224991e-05 2.301275e-05
[2417,] 8.972588e-05 5.607957e-05 1.687377e-05
[2418,] 8.615506e-05 4.757140e-05 1.399184e-05
[2419,] 8.859903e-05 5.379155e-05 1.623043e-05
[2420,] 6.089895e-05 8.339075e-05 2.160957e-05
[2421,] 6.149653e-05 8.617740e-05 2.268087e-05
[2422,] 5.827654e-05 7.554312e-05 1.611833e-05
[2423,] 6.026750e-05 5.403307e-04 1.075975e-04
[2424,] 5.829085e-05 7.588056e-05 1.619472e-05
[2425,] 8.802842e-05 4.822657e-05 1.409567e-05
[2426,] 8.803346e-05 5.357322e-05 1.624805e-05
[2427,] 6.010979e-05 5.351404e-04 1.057270e-04
[2428,] 8.761322e-05 4.783648e-05 1.400416e-05
[2429,] 6.032579e-05 5.472104e-04 1.092002e-04
[2430,] 8.764328e-05 4.774209e-05 1.398181e-05
[2431,] 8.799167e-05 4.812764e-05 1.407217e-05
[2432,] 6.049473e-05 5.321201e-04 1.075492e-04
[2433,] 8.793417e-05 4.783089e-05 1.400067e-05
[2434,] 8.868910e-05 4.824593e-05 1.410233e-05
[2435,] 8.843539e-05 4.837516e-05 1.412770e-05
[2436,] 6.272997e-05 8.797393e-05 2.386339e-05
[2437,] 8.802543e-05 5.132978e-05 1.570712e-05
[2438,] 7.270185e-05 1.147711e-04 3.807661e-05
[2439,] 8.743447e-05 4.804108e-05 1.405718e-05
[2440,] 8.784383e-05 4.764923e-05 1.395727e-05
[2441,] 8.807720e-05 5.502238e-05 1.660476e-05
[2442,] 8.740270e-05 4.721337e-05 1.387689e-05
[2443,] 8.833697e-05 4.710850e-05 1.382940e-05
[2444,] 8.796980e-05 5.341439e-05 1.631370e-05
[2445,] 8.836552e-05 5.797535e-05 1.762599e-05
[2446,] 8.606617e-05 4.247411e-05 1.290836e-05
[2447,] 7.320147e-05 2.238100e-04 7.561227e-05
[2448,] 6.190376e-05 1.682328e-03 3.130099e-04
[2449,] 6.088876e-05 1.556915e-03 2.779921e-04
[2450,] 7.799749e-05 2.442760e-04 9.044489e-05
[2451,] 6.047792e-05 1.708436e-03 2.931987e-04
[2452,] 8.615189e-05 4.721725e-05 1.420768e-05
[2453,] 8.888096e-05 5.885626e-05 1.814330e-05
[2454,] 6.002676e-05 4.597951e-04 1.075169e-04
[2455,] 8.891304e-05 5.969433e-05 1.843788e-05
[2456,] 5.984975e-05 1.495784e-03 2.484445e-04
[2457,] 5.741641e-05 2.433916e-04 5.304434e-05
[2458,] 8.264760e-05 4.280195e-05 1.265994e-05
[2459,] 5.974454e-05 1.555324e-03 2.545242e-04
[2460,] 7.155184e-05 2.081549e-04 6.789392e-05
[2461,] 5.951267e-05 1.547089e-03 2.484476e-04
[2462,] 5.949600e-05 1.583035e-03 2.529152e-04
[2463,] 5.957040e-05 1.635494e-03 2.619239e-04
[2464,] 8.278327e-05 4.353727e-05 1.288705e-05
[2465,] 5.708907e-05 2.242140e-04 4.822869e-05
[2466,] 5.966133e-05 1.538343e-03 2.504125e-04
[2467,] 5.950977e-05 1.463579e-03 2.365908e-04
[2468,] 5.953930e-05 1.547610e-03 2.489735e-04
[2469,] 6.052013e-05 1.556269e-03 2.707150e-04
[2470,] 5.955236e-05 1.371790e-03 2.248171e-04
[2471,] 5.688330e-05 2.638268e-04 5.502430e-05
[2472,] 5.990211e-05 1.575522e-03 2.612001e-04
[2473,] 5.993432e-05 1.585603e-03 2.633164e-04
[2474,] 5.987014e-05 1.583774e-03 2.615120e-04
[2475,] 5.994551e-05 1.646130e-03 2.722204e-04
[2476,] 5.990417e-05 1.499604e-03 2.502702e-04
[2477,] 5.946433e-05 1.505873e-03 2.413209e-04
[2478,] 8.334379e-05 4.374293e-05 1.307575e-05
[2479,] 5.964437e-05 1.636788e-03 2.638328e-04
[2480,] 5.662879e-05 2.194102e-04 4.586752e-05
[2481,] 5.995287e-05 1.761733e-03 2.988872e-04
[2482,] 5.991729e-05 1.720873e-03 2.823222e-04
[2483,] 5.968915e-05 1.514068e-03 2.475014e-04
[2484,] 6.054209e-05 1.321791e-03 2.349725e-04
[2485,] 5.924185e-05 1.428025e-03 2.260856e-04
[2486,] 5.916796e-05 1.156300e-03 1.844927e-04
[2487,] 8.658741e-05 4.260390e-05 1.288567e-05
[2488,] 1.050153e-04 8.388283e-05 3.189000e-05
[2489,] 5.829729e-05 1.107476e-03 1.758781e-04
[2490,] 5.788083e-05 1.193635e-03 1.728696e-04
[2491,] 5.790283e-05 1.149205e-03 1.674172e-04
[2492,] 5.793680e-05 8.788255e-04 1.350516e-04
[2493,] 5.793038e-05 9.290714e-04 1.414431e-04
[2494,] 9.794438e-05 8.349742e-05 2.920160e-05
[2495,] 5.789567e-05 9.308101e-04 1.398869e-04
[2496,] 5.792458e-05 9.528355e-04 1.442463e-04
[2497,] 5.887607e-05 7.351927e-05 1.600642e-05
[2498,] 5.723831e-05 1.910056e-04 4.182015e-05
[2499,] 8.584264e-05 4.687123e-05 1.410054e-05
[2500,] 5.879675e-05 7.750228e-05 1.646473e-05
[2501,] 5.640611e-05 2.639158e-04 5.344540e-05
[2502,] 9.203187e-05 5.168990e-05 1.693321e-05
[2503,] 5.728071e-05 1.866028e-04 4.102372e-05
[2504,] 5.875665e-05 8.591656e-04 1.362762e-04
[2505,] 5.858896e-05 8.240774e-04 1.275969e-04
[2506,] 5.629640e-05 2.473739e-04 4.985960e-05
[2507,] 5.800057e-05 9.336265e-04 1.444799e-04
[2508,] 9.189126e-05 5.230727e-05 1.717705e-05
[2509,] 5.793399e-05 8.262029e-04 1.281033e-04
[2510,] 5.662566e-05 2.554266e-04 5.280466e-05
[2511,] 8.773943e-05 5.189039e-05 1.615266e-05
[2512,] 8.764492e-05 5.182657e-05 1.609473e-05
[2513,] 5.639310e-05 2.882238e-04 5.784057e-05
[2514,] 5.653584e-05 2.103768e-04 4.392445e-05
[2515,] 9.590313e-05 6.273231e-05 2.029390e-05
[2516,] 5.825322e-05 3.701663e-04 7.441529e-05
[2517,] 5.631350e-05 2.138711e-04 4.371275e-05
[2518,] 8.746344e-05 4.584704e-05 1.407055e-05
[2519,] 5.893646e-05 7.457778e-05 1.623848e-05
[2520,] 5.606629e-05 2.695616e-04 5.204083e-05
[2521,] 5.834119e-05 3.802894e-04 7.679786e-05
[2522,] 5.812166e-05 5.376963e-04 1.034083e-04
[2523,] 8.805392e-05 4.674113e-05 1.410118e-05
[2524,] 8.821139e-05 4.584242e-05 1.418747e-05
[2525,] 5.658401e-05 2.496066e-04 4.790197e-05
[2526,] 5.667800e-05 3.269354e-04 5.901991e-05
[2527,] 5.736042e-05 1.566254e-04 2.992618e-05
[2528,] 5.824768e-05 4.465015e-04 8.185956e-05
[2529,] 9.135010e-05 5.215693e-05 1.698453e-05
[2530,] 5.604935e-05 1.757156e-04 3.531338e-05
[2531,] 5.661218e-05 2.224507e-04 4.258547e-05
[2532,] 5.661700e-05 2.791982e-04 5.198736e-05
[2533,] 5.890932e-05 7.721765e-04 1.068625e-04
[2534,] 5.661280e-05 3.521347e-04 6.400970e-05
[2535,] 5.824010e-05 5.109864e-04 9.102171e-05
[2536,] 5.658514e-05 2.787918e-04 5.258912e-05
[2537,] 9.140229e-05 5.035528e-05 1.613956e-05
[2538,] 9.101609e-05 5.023572e-05 1.600845e-05
[2539,] 8.693575e-05 4.664745e-05 1.421803e-05
[2540,] 5.635200e-05 3.010860e-04 4.883891e-05
[2541,] 6.166606e-05 5.701500e-04 7.897019e-05
[2542,] 5.544083e-05 3.306152e-04 5.479053e-05
[2543,] 6.019141e-05 1.397234e-03 1.474055e-04
[2544,] 6.081441e-05 1.285596e-03 1.356849e-04
[2545,] 8.619034e-05 5.539389e-05 1.711418e-05
[2546,] 9.040521e-05 4.726401e-05 1.464198e-05
[2547,] 5.840473e-05 7.295071e-04 1.051426e-04
[2548,] 9.017191e-05 4.725151e-05 1.462566e-05
[2549,] 5.541805e-05 3.432046e-04 5.667725e-05
[2550,] 5.878142e-05 8.293061e-04 1.155879e-04
[2551,] 9.076565e-05 4.724976e-05 1.468416e-05
[2552,] 9.029722e-05 4.718657e-05 1.468292e-05
[2553,] 8.897346e-05 5.134218e-05 1.628223e-05
[2554,] 8.866004e-05 5.164442e-05 1.636621e-05
[2555,] 8.974725e-05 4.731451e-05 1.454940e-05
[2556,] 8.894144e-05 5.263506e-05 1.685238e-05
[2557,] 5.690684e-05 1.044679e-03 1.422630e-04
[2558,] 5.809754e-05 2.633643e-04 4.301542e-05
[2559,] 5.839888e-05 5.289223e-04 7.520619e-05
[2560,] 5.607086e-05 7.734339e-04 1.116530e-04
[2561,] 8.307005e-05 4.241499e-05 1.254740e-05
[2562,] 5.842430e-05 2.647614e-03 2.678007e-04
[2563,] 5.722817e-05 8.100314e-04 1.207199e-04
[2564,] 5.819651e-05 9.994982e-04 1.420166e-04
[2565,] 9.984924e-05 6.299450e-05 1.866079e-05
[2566,] 7.203429e-05 1.144514e-04 2.152536e-05
[2567,] 8.870380e-05 5.455012e-05 1.782776e-05
[2568,] 8.664070e-05 7.591694e-05 2.452976e-05
[2569,] 6.011205e-05 1.369139e-04 2.394008e-05
[2570,] 8.742666e-05 7.603172e-05 2.501661e-05
[2571,] 7.064771e-05 8.761817e-05 2.104805e-05
[2572,] 6.862540e-05 1.148763e-04 2.135638e-05
[2573,] 7.619256e-05 1.508642e-03 1.304867e-04
[2574,] 8.967089e-05 5.596889e-05 1.862476e-05
[2575,] 6.927047e-05 2.596018e-04 4.064829e-05
[2576,] 7.033886e-05 2.750123e-04 4.252679e-05
[2577,] 8.650018e-05 7.390854e-05 2.304504e-05
[2578,] 7.343278e-05 1.957121e-04 3.271774e-05
[2579,] 7.226547e-05 1.209833e-04 2.240665e-05
[2580,] 6.965392e-05 1.692831e-04 2.914322e-05
[2581,] 6.822071e-05 2.419229e-04 3.866209e-05
[2582,] 7.060757e-05 1.635935e-04 2.841197e-05
[2583,] 8.666258e-05 7.598816e-05 2.385888e-05
[2584,] 6.187198e-05 1.385049e-04 2.405230e-05
[2585,] 5.701373e-05 2.172457e-04 4.196850e-05
[2586,] 8.677958e-05 5.655058e-05 1.759996e-05
[2587,] 5.713090e-05 2.376478e-04 4.765130e-05
[2588,] 5.730899e-05 2.325311e-04 4.772690e-05
[2589,] 5.769186e-05 1.077002e-04 2.409612e-05
[2590,] 6.446384e-05 9.448504e-04 1.067650e-04
[2591,] 6.511102e-05 9.317768e-04 1.112461e-04
[2592,] 6.458536e-05 7.594435e-04 9.460108e-05
[2593,] 8.791966e-05 1.203351e-04 4.138587e-05
[2594,] 8.595867e-05 1.035197e-04 3.317553e-05
[2595,] 8.557123e-05 8.388678e-05 2.626707e-05
[2596,] 6.429904e-05 5.131900e-04 6.352326e-05
[2597,] 8.821817e-05 1.144639e-04 3.959663e-05
[2598,] 8.942419e-05 1.162197e-04 4.146092e-05
[2599,] 6.635943e-05 1.185633e-03 1.245203e-04
[2600,] 5.721108e-05 7.470626e-05 1.509606e-05
[2601,] 1.086361e-04 4.460371e-05 1.524904e-05
[2602,] 5.849272e-05 2.241152e-04 4.067942e-05
[2603,] 8.827004e-05 1.115986e-04 3.860277e-05
[2604,] 6.351679e-05 6.997026e-04 8.184463e-05
[2605,] 8.165750e-05 9.677958e-05 2.592322e-05
[2606,] 1.116957e-04 4.442164e-05 1.509272e-05
[2607,] 6.437406e-05 6.705439e-04 8.257570e-05
[2608,] 8.927527e-05 1.019371e-04 3.607467e-05
[2609,] 8.969363e-05 1.074090e-04 3.851447e-05
[2610,] 8.907605e-05 1.057599e-04 3.737265e-05
[2611,] 1.211873e-04 4.482949e-05 1.581065e-05
[2612,] 1.042668e-04 4.940628e-05 1.549742e-05
[2613,] 1.076142e-04 4.805883e-05 1.537437e-05
[2614,] 1.083326e-04 4.834132e-05 1.545251e-05
[2615,] 7.523031e-05 1.022175e-04 2.566957e-05
[2616,] 1.083588e-04 4.637978e-05 1.511530e-05
[2617,] 1.098423e-04 4.562786e-05 1.509552e-05
[2618,] 8.361499e-05 8.739890e-05 2.295064e-05
[2619,] 1.110813e-04 4.547258e-05 1.514361e-05
[2620,] 5.535209e-05 7.004917e-05 1.469932e-05
[2621,] 8.841607e-05 1.306501e-04 4.570647e-05
[2622,] 1.144645e-04 4.412880e-05 1.596866e-05
[2623,] 9.116280e-05 8.442063e-05 2.886200e-05
[2624,] 1.037939e-04 4.343002e-05 1.466331e-05
[2625,] 1.140677e-04 4.506984e-05 1.543094e-05
[2626,] 6.548192e-05 8.746935e-04 9.936053e-05
[2627,] 6.184098e-05 2.666972e-04 3.841717e-05
[2628,] 7.378953e-05 7.918271e-05 2.139166e-05
[2629,] 6.184894e-05 5.670135e-05 1.229622e-05
[2630,] 6.273303e-05 4.848092e-04 6.259004e-05
[2631,] 5.866712e-05 4.795814e-05 1.074083e-05
[2632,] 6.183195e-05 5.659709e-05 1.227882e-05
[2633,] 8.889561e-05 1.671390e-04 5.982290e-05
[2634,] 6.220006e-05 5.155279e-05 1.149117e-05
[2635,] 8.387436e-05 1.476611e-04 4.411016e-05
[2636,] 8.603470e-05 1.655971e-04 5.430018e-05
[2637,] 6.863276e-05 7.587075e-05 1.699442e-05
[2638,] 5.862397e-05 5.233921e-05 1.139364e-05
[2639,] 5.351352e-05 1.284294e-04 2.423531e-05
[2640,] 5.317933e-05 7.372872e-05 1.523346e-05
[2641,] 6.508939e-05 2.950767e-04 8.228082e-05
[2642,] 7.268815e-05 9.253214e-05 3.072074e-05
[2643,] 6.886579e-05 1.116750e-04 3.492820e-05
[2644,] 6.386587e-05 3.370578e-04 8.910573e-05
[2645,] 6.902157e-05 3.949307e-04 1.217004e-04
[2646,] 6.436669e-05 6.015430e-04 1.664681e-04
[2647,] 8.420321e-05 5.725089e-05 1.649531e-05
[2648,] 6.394317e-05 6.482427e-04 1.766109e-04
[2649,] 5.728111e-05 7.933434e-05 1.684926e-05
[2650,] 5.999871e-05 2.959394e-04 6.497630e-05
[2651,] 8.431201e-05 5.078589e-05 1.550034e-05
[2652,] 5.959539e-05 2.992563e-04 6.380171e-05
[2653,] 5.601045e-05 2.203640e-04 4.744194e-05
[2654,] 5.602547e-05 2.165501e-04 4.672217e-05
[2655,] 5.581302e-05 2.206469e-04 4.705393e-05
[2656,] 5.601104e-05 2.128654e-04 4.596133e-05
[2657,] 5.546090e-05 2.185091e-04 4.580973e-05
[2658,] 5.589657e-05 2.128144e-04 4.570316e-05
[2659,] 5.640124e-05 2.055973e-04 4.530247e-05
[2660,] 5.616397e-05 2.129362e-04 4.630069e-05
[2661,] 6.433437e-05 7.713142e-04 2.108873e-04
[2662,] 5.584283e-05 2.055463e-04 4.416157e-05
[2663,] 6.623576e-05 7.739925e-04 2.230336e-04
[2664,] 6.654441e-05 8.388012e-04 2.428122e-04
[2665,] 5.712068e-05 2.579641e-04 5.768085e-05
[2666,] 8.376121e-05 5.819118e-05 1.692197e-05
[2667,] 6.011515e-05 1.774517e-04 4.503580e-05
[2668,] 6.075228e-05 7.689499e-04 1.877299e-04
[2669,] 5.852944e-05 1.565131e-04 3.821925e-05
[2670,] 6.740574e-05 8.376374e-04 2.481840e-04
[2671,] 6.271023e-05 1.452506e-04 3.759961e-05
[2672,] 6.324444e-05 1.484905e-04 3.897610e-05
[2673,] 5.942963e-05 1.424281e-04 3.590834e-05
[2674,] 6.716884e-05 8.125225e-04 2.395550e-04
[2675,] 5.945724e-05 1.403549e-04 3.540615e-05
[2676,] 5.968465e-05 7.604364e-05 1.673663e-05
[2677,] 6.477549e-05 1.496309e-04 4.088072e-05
[2678,] 5.768389e-05 1.370715e-04 3.276565e-05
[2679,] 5.955850e-05 7.766129e-05 1.995772e-05
[2680,] 6.520651e-05 6.955592e-04 1.958072e-04
[2681,] 6.744212e-05 7.289489e-04 2.172478e-04
[2682,] 5.908692e-05 2.586936e-04 6.303348e-05
[2683,] 8.351436e-05 5.600465e-05 1.628094e-05
[2684,] 5.876083e-05 8.031133e-05 1.770508e-05
[2685,] 6.345800e-05 3.976413e-04 1.091461e-04
[2686,] 1.012959e-04 8.548602e-05 2.631263e-05
[2687,] 6.495757e-05 1.438859e-04 3.966648e-05
[2688,] 7.446096e-05 8.317888e-04 2.772250e-04
[2689,] 7.676651e-05 1.543900e-04 4.215233e-05
[2690,] 6.792906e-05 8.521105e-05 2.392582e-05
[2691,] 8.963021e-05 5.786355e-05 1.681435e-05
[2692,] 9.080785e-05 5.659158e-05 1.607130e-05
[2693,] 5.662535e-05 4.261803e-05 9.753894e-06
[2694,] 9.086079e-05 5.524695e-05 1.780850e-05
[2695,] 5.610544e-05 4.313581e-05 9.819325e-06
[2696,] 1.021063e-04 4.674743e-05 1.437620e-05
[2697,] 7.003568e-05 4.671536e-05 1.160081e-05
[2698,] 1.117215e-04 8.404450e-05 2.707990e-05
[2699,] 5.648753e-05 4.259395e-05 9.740745e-06
[2700,] 1.064120e-04 4.944729e-05 1.993380e-05
[2701,] 8.988660e-05 5.928459e-05 1.625981e-05
[2702,] 5.609213e-05 4.305096e-05 9.800986e-06
[2703,] 5.579239e-05 4.357476e-05 9.765337e-06
[2704,] 7.149274e-05 4.780087e-05 1.187643e-05
[2705,] 7.081080e-05 4.773730e-05 1.181353e-05
[2706,] 1.088652e-04 4.957701e-05 2.050946e-05
[2707,] 9.019300e-05 5.796815e-05 1.612405e-05
[2708,] 7.055794e-05 4.830827e-05 1.188452e-05
[2709,] 6.898597e-05 4.547095e-05 1.133858e-05
[2710,] 9.304833e-05 5.886847e-05 1.638630e-05
[2711,] 6.743554e-05 4.492487e-05 1.114103e-05
[2712,] 5.591114e-05 4.492305e-05 1.002781e-05
[2713,] 9.093005e-05 5.816884e-05 2.293295e-05
[2714,] 1.201953e-04 9.085348e-05 2.563344e-05
[2715,] 1.339726e-04 9.830053e-05 2.801247e-05
[2716,] 5.683352e-05 7.192889e-05 1.786433e-05
[2717,] 7.324123e-05 5.144888e-05 1.552420e-05
[2718,] 1.299735e-04 7.460967e-05 2.834711e-05
[2719,] 5.590762e-05 5.898139e-05 1.419563e-05
[2720,] 1.188298e-04 5.609704e-05 2.847615e-05
[2721,] 1.270296e-04 9.253677e-05 3.400517e-05
[2722,] 1.444192e-04 7.492487e-05 3.047975e-05
[2723,] 9.747048e-05 5.378388e-05 1.753100e-05
[2724,] 8.206990e-05 5.536554e-05 1.604713e-05
[2725,] 5.563233e-05 5.792218e-05 1.384568e-05
[2726,] 5.647814e-05 5.892616e-05 1.436000e-05
[2727,] 5.692589e-05 5.665282e-05 1.390453e-05
[2728,] 1.201749e-04 5.631392e-05 2.895305e-05
[2729,] 1.182623e-04 5.562225e-05 2.800480e-05
[2730,] 1.256940e-04 7.490140e-05 2.746688e-05
[2731,] 1.164423e-04 5.509684e-05 2.720483e-05
[2732,] 1.206035e-04 5.487401e-05 2.802024e-05
[2733,] 1.163354e-04 5.465652e-05 2.687550e-05
[2734,] 5.630039e-05 5.639623e-05 1.365864e-05
[2735,] 1.154008e-04 5.513201e-05 2.699234e-05
[2736,] 9.460404e-05 5.424049e-05 1.701987e-05
[2737,] 5.606475e-05 5.786935e-05 1.396363e-05
[2738,] 5.609562e-05 5.738345e-05 1.384935e-05
[2739,] 1.220645e-04 7.493565e-05 2.679363e-05
[2740,] 1.175708e-04 5.475063e-05 2.722923e-05
[2741,] 1.290458e-04 7.509003e-05 2.794000e-05
[2742,] 5.464980e-05 4.337734e-05 9.921865e-06
[2743,] 1.192320e-04 5.429388e-05 2.728724e-05
[2744,] 1.133793e-04 5.425542e-05 2.594654e-05
[2745,] 5.589029e-05 5.750416e-05 1.381875e-05
[2746,] 1.154026e-04 5.454801e-05 2.658576e-05
[2747,] 1.633628e-04 8.402178e-05 3.537058e-05
[2748,] 1.246322e-04 7.519197e-05 2.714922e-05
[2749,] 8.715337e-05 5.528241e-05 1.700718e-05
[2750,] 5.601602e-05 5.815167e-05 1.402082e-05
[2751,] 5.625105e-05 5.751515e-05 1.393005e-05
[2752,] 5.599169e-05 5.760148e-05 1.387400e-05
[2753,] 5.631947e-05 5.777561e-05 1.401712e-05
[2754,] 1.182199e-04 5.399407e-05 2.684127e-05
[2755,] 5.592044e-05 5.738304e-05 1.379740e-05
[2756,] 1.404829e-04 9.186603e-05 3.730762e-05
[2757,] 5.488784e-05 5.799005e-05 1.363448e-05
[2758,] 1.370137e-04 9.182100e-05 3.653741e-05
[2759,] 1.588813e-04 7.749847e-05 3.328553e-05
[2760,] 8.176487e-05 5.515372e-05 1.631228e-05
[2761,] 1.395857e-04 9.215116e-05 3.696432e-05
[2762,] 1.161068e-04 5.855777e-05 2.952013e-05
[2763,] 1.210620e-04 5.474369e-05 2.802904e-05
[2764,] 5.342807e-05 5.402304e-05 1.129536e-05
[2765,] 1.094522e-04 9.226017e-05 2.979134e-05
[2766,] 5.320539e-05 5.444035e-05 1.130046e-05
[2767,] 1.241950e-04 9.449442e-05 3.157360e-05
[2768,] 8.863688e-05 9.081134e-05 2.583431e-05
[2769,] 1.066209e-04 1.273853e-04 6.009429e-05
[2770,] 7.076134e-05 8.292337e-05 1.817082e-05
[2771,] 7.053915e-05 2.382296e-04 6.149370e-05
[2772,] 5.349158e-05 4.487611e-05 1.008856e-05
[2773,] 5.148707e-05 8.492386e-05 1.706873e-05
[2774,] 7.873247e-05 4.919076e-05 1.446044e-05
[2775,] 6.887221e-05 5.063212e-05 1.362559e-05
[2776,] 5.478335e-05 2.849915e-04 6.223187e-05
[2777,] 5.130048e-05 9.679241e-05 1.844436e-05
[2778,] 1.476975e-04 7.731389e-05 5.486521e-05
[2779,] 1.494557e-04 7.932049e-05 5.730448e-05
[2780,] 1.155512e-04 5.344437e-04 8.900386e-05
[2781,] 6.821162e-05 7.093552e-05 2.124623e-05
[2782,] 6.410885e-05 4.868216e-05 1.180148e-05
[2783,] 5.607838e-05 7.431800e-05 1.475822e-05
[2784,] 1.088741e-04 1.499433e-04 3.569082e-05
[2785,] 6.395542e-05 5.061182e-05 1.227875e-05
[2786,] 1.069525e-04 1.194077e-04 3.040955e-05
[2787,] 6.534154e-05 4.774411e-05 1.192427e-05
[2788,] 6.955436e-05 5.912559e-05 1.371407e-05
[2789,] 7.028438e-05 6.727819e-05 1.513739e-05
[2790,] 6.454279e-05 4.755754e-05 1.178472e-05
[2791,] 6.268346e-05 1.625385e-04 2.549731e-05
[2792,] 7.042631e-05 6.178981e-05 1.418966e-05
[2793,] 1.141998e-04 1.202783e-04 3.026719e-05
[2794,] 1.058336e-04 1.198145e-04 3.058261e-05
[2795,] 1.051593e-04 1.201338e-04 3.069917e-05
[2796,] 1.019381e-04 9.606475e-05 3.755956e-05
[2797,] 6.909040e-05 1.636548e-04 2.612543e-05
[2798,] 7.001445e-05 5.763956e-05 1.659481e-05
[2799,] 7.623900e-05 7.876556e-05 1.627076e-05
[2800,] 6.259359e-05 7.389863e-05 1.854329e-05
[2801,] 6.423122e-05 4.768886e-05 1.175849e-05
[2802,] 6.630273e-05 5.795023e-05 1.580896e-05
[2803,] 6.692798e-05 4.786067e-05 1.204362e-05
[2804,] 6.477002e-05 4.754690e-05 1.179445e-05
[2805,] 8.108054e-05 1.006487e-04 3.559888e-05
[2806,] 9.812203e-05 1.068652e-04 4.011269e-05
[2807,] 5.956169e-05 1.268222e-04 2.055139e-05
[2808,] 5.983441e-05 1.220232e-04 1.998761e-05
[2809,] 5.351367e-05 1.817340e-04 2.714889e-05
[2810,] 6.488023e-05 4.752011e-05 1.180669e-05
[2811,] 8.502376e-05 9.921248e-05 1.993387e-05
[2812,] 6.491207e-05 4.742121e-05 1.180815e-05
[2813,] 9.168338e-05 8.017252e-05 2.628170e-05
[2814,] 6.164962e-05 7.565422e-05 1.871111e-05
[2815,] 6.140329e-05 2.306061e-04 3.347948e-05
[2816,] 7.021295e-05 5.989925e-05 1.357041e-05
[2817,] 5.573032e-05 7.401298e-05 1.569277e-05
[2818,] 7.511517e-05 7.927378e-04 9.009433e-05
[2819,] 9.077478e-05 7.543778e-05 2.381069e-05
[2820,] 6.938738e-05 5.050081e-05 1.245239e-05
[2821,] 6.614390e-05 6.535730e-05 1.715783e-05
[2822,] 6.295764e-05 7.754411e-05 1.977284e-05
[2823,] 7.369009e-05 3.758439e-04 5.078787e-05
[2824,] 9.071005e-05 6.516438e-05 2.055070e-05
[2825,] 5.544139e-05 1.123545e-04 1.849229e-05
[2826,] 6.511636e-05 5.114877e-05 1.202453e-05
[2827,] 6.342697e-05 7.932690e-05 2.052302e-05
[2828,] 6.425551e-05 1.799501e-04 2.744278e-05
[2829,] 6.605734e-05 8.244254e-05 2.256783e-05
[2830,] 6.562651e-05 1.821563e-04 2.771848e-05
[2831,] 5.229335e-05 2.455340e-04 3.623653e-05
[2832,] 6.613966e-05 1.828939e-04 2.781391e-05
[2833,] 6.992755e-05 5.094747e-05 1.286551e-05
[2834,] 7.001043e-05 6.110043e-05 1.729305e-05
[2835,] 6.869008e-05 5.960001e-05 1.641934e-05
[2836,] 6.494657e-05 1.858973e-04 2.811421e-05
[2837,] 6.135595e-05 8.219845e-05 2.043563e-05
[2838,] 6.174550e-05 8.635585e-05 2.171140e-05
[2839,] 6.184455e-05 8.665976e-05 2.184024e-05
[2840,] 6.821708e-05 6.149861e-05 1.684732e-05
[2841,] 8.397337e-05 1.074696e-04 4.014689e-05
[2842,] 6.375799e-05 1.823928e-04 2.770006e-05
[2843,] 9.057845e-05 6.265573e-05 1.967835e-05
[2844,] 9.041991e-05 6.463743e-05 1.975338e-05
[2845,] 8.094124e-05 9.228203e-05 3.224408e-05
[2846,] 6.561143e-05 7.997504e-05 2.163247e-05
[2847,] 6.941462e-05 5.411746e-05 1.440177e-05
[2848,] 6.518050e-05 1.773823e-04 2.717842e-05
[2849,] 6.993745e-05 2.245394e-04 3.239119e-05
[2850,] 7.005905e-05 2.175642e-03 2.032046e-04
[2851,] 5.022874e-05 4.791886e-04 8.283424e-05
[2852,] 4.957761e-05 4.308868e-04 6.217653e-05
[2853,] 5.031995e-05 1.405014e-03 2.205284e-04
[2854,] 5.057193e-05 3.637729e-04 6.701810e-05
[2855,] 9.916615e-05 1.137867e-04 5.085518e-05
[2856,] 5.454993e-05 6.277523e-05 1.207838e-05
[2857,] 5.115046e-05 3.595715e-04 6.853551e-05
[2858,] 4.991659e-05 1.291280e-03 1.964927e-04
[2859,] 5.032250e-05 4.837010e-04 8.535373e-05
[2860,] 5.406270e-05 5.429896e-05 1.087006e-05
[2861,] 4.992469e-05 1.217266e-03 1.873070e-04
[2862,] 1.465848e-04 8.205971e-05 4.141787e-05
[2863,] 5.049790e-05 3.679367e-04 6.744117e-05
[2864,] 4.993345e-05 1.239037e-03 1.904641e-04
[2865,] 1.010545e-04 8.052223e-05 3.257764e-05
[2866,] 4.975910e-05 1.377299e-03 2.053190e-04
[2867,] 5.006754e-05 1.030052e-03 1.630171e-04
[2868,] 4.990619e-05 8.115641e-05 1.514501e-05
[2869,] 5.023702e-05 3.992295e-04 7.136953e-05
[2870,] 4.929964e-05 1.478408e-04 2.592408e-05
[2871,] 9.728662e-05 1.241807e-04 5.475657e-05
[2872,] 4.936428e-05 9.627149e-04 1.391006e-04
[2873,] 4.969542e-05 1.186183e-03 1.782954e-04
[2874,] 4.979884e-05 1.270651e-03 1.919604e-04
[2875,] 5.031574e-05 4.261080e-04 7.608860e-05
[2876,] 4.986775e-05 1.156322e-03 1.778398e-04
[2877,] 4.957127e-05 1.194004e-03 1.763799e-04
[2878,] 4.938783e-05 3.942199e-04 5.160020e-05
[2879,] 6.820080e-05 4.179629e-05 1.139937e-05
[2880,] 5.128576e-05 1.079621e-04 1.825294e-05
[2881,] 6.191545e-05 5.987901e-05 1.634810e-05
[2882,] 9.603669e-05 1.593613e-04 7.109255e-05
[2883,] 9.575087e-05 9.617427e-05 2.702947e-05
[2884,] 9.485264e-05 8.554807e-05 3.306717e-05
[2885,] 9.780725e-05 1.652562e-04 7.623557e-05
[2886,] 8.262537e-05 8.181340e-05 1.894611e-05
[2887,] 8.408260e-05 1.393236e-04 4.495886e-05
[2888,] 1.026171e-04 1.245622e-04 5.936525e-05
[2889,] 8.343851e-05 8.297028e-05 1.913715e-05
[2890,] 1.005042e-04 1.367960e-04 6.423659e-05
[2891,] 8.899436e-05 7.700707e-05 2.001378e-05
[2892,] 8.426478e-05 1.362516e-04 4.415549e-05
[2893,] 7.970510e-05 7.531328e-05 2.123208e-05
[2894,] 1.087287e-04 1.451851e-04 7.715448e-05
[2895,] 9.962455e-05 1.689547e-04 8.045696e-05
[2896,] 9.958721e-05 1.545965e-04 7.280071e-05
[2897,] 6.037346e-05 6.162760e-05 1.639155e-05
[2898,] 6.066117e-05 6.201310e-05 1.659255e-05
[2899,] 1.011252e-04 1.525425e-04 7.342250e-05
[2900,] 9.055223e-05 7.757695e-05 2.016337e-05
[2901,] 5.062976e-05 9.247684e-05 1.615765e-05
[2902,] 8.002446e-05 7.385750e-05 2.237533e-05
[2903,] 7.847656e-05 8.348975e-05 1.875733e-05
[2904,] 8.833540e-05 7.897265e-05 2.034774e-05
[2905,] 9.979983e-05 1.530729e-04 7.223121e-05
[2906,] 1.051811e-04 1.410672e-04 7.123865e-05
[2907,] 1.000453e-04 1.541681e-04 7.304733e-05
[2908,] 9.955839e-05 1.428731e-04 6.655993e-05
[2909,] 5.724141e-05 6.471851e-05 1.620294e-05
[2910,] 6.982851e-05 8.019166e-05 1.858029e-05
[2911,] 6.019234e-05 6.502627e-05 1.729947e-05
[2912,] 5.290574e-05 4.477006e-05 9.653929e-06
[2913,] 8.896544e-05 7.947329e-05 2.043319e-05
[2914,] 9.898464e-05 1.895174e-04 8.983608e-05
[2915,] 8.564069e-05 1.366456e-04 4.590202e-05
[2916,] 5.050071e-05 9.149970e-05 1.603409e-05
[2917,] 1.015018e-04 1.532571e-04 7.423674e-05
[2918,] 4.873518e-05 4.182464e-05 8.508067e-06
[2919,] 8.013268e-05 7.535435e-05 2.108217e-05
[2920,] 1.444698e-04 8.289001e-05 2.584279e-05
[2921,] 5.111578e-05 9.341072e-05 1.622115e-05
[2922,] 4.853488e-05 5.178984e-05 1.025978e-05
[2923,] 5.801030e-05 7.852400e-05 2.010002e-05
[2924,] 8.036783e-05 7.537946e-05 2.141339e-05
[2925,] 5.150427e-05 5.735611e-05 1.174606e-05
[2926,] 8.423668e-05 1.152226e-04 3.933722e-05
[2927,] 6.143462e-05 7.448288e-05 2.047667e-05
[2928,] 6.195741e-05 7.374257e-05 2.047189e-05
[2929,] 6.197770e-05 7.161592e-05 1.985843e-05
[2930,] 8.004538e-05 7.514155e-05 2.118394e-05
[2931,] 9.487934e-05 1.516052e-04 6.595258e-05
[2932,] 5.073121e-05 9.529793e-05 1.652868e-05
[2933,] 6.167319e-05 7.452873e-05 2.058697e-05
[2934,] 6.086957e-05 5.287087e-05 1.401833e-05
[2935,] 8.440452e-05 4.682972e-04 1.648729e-04
[2936,] 5.336956e-05 4.711917e-05 1.068036e-05
[2937,] 5.380377e-05 6.104076e-05 1.345283e-05
[2938,] 5.875539e-05 4.397370e-05 1.041566e-05
[2939,] 7.765926e-05 9.859420e-05 2.820813e-05
[2940,] 4.920184e-05 5.243616e-04 5.901824e-05
[2941,] 5.594104e-05 5.600156e-04 1.052751e-04
[2942,] 4.924146e-05 6.383110e-04 6.701366e-05
[2943,] 5.611524e-05 5.157558e-04 9.887565e-05
[2944,] 5.834410e-05 5.245446e-05 1.271531e-05
[2945,] 5.883827e-05 5.310690e-05 1.302176e-05
[2946,] 4.888353e-05 1.006875e-04 1.800051e-05
[2947,] 4.924330e-05 5.546013e-04 6.070931e-05
[2948,] 5.473280e-05 4.674990e-04 8.291267e-05
[2949,] 6.734930e-05 6.160331e-05 1.519361e-05
[2950,] 5.601216e-05 5.065356e-04 9.667365e-05
[2951,] 5.573030e-05 5.321363e-04 9.916469e-05
[2952,] 5.626265e-05 5.583656e-04 1.070425e-04
[2953,] 7.783143e-05 5.055071e-04 1.130455e-04
[2954,] 5.656064e-05 5.406919e-04 1.058647e-04
[2955,] 4.923247e-05 6.651830e-04 6.935218e-05
[2956,] 5.615105e-05 5.193577e-04 9.970288e-05
[2957,] 5.627472e-05 5.115245e-04 9.909262e-05
[2958,] 4.924403e-05 6.063483e-04 6.459791e-05
[2959,] 5.602833e-05 5.366845e-04 1.019044e-04
[2960,] 6.005670e-05 7.041552e-05 1.787075e-05
[2961,] 5.637055e-05 4.611145e-04 9.073485e-05
[2962,] 5.608746e-05 4.602710e-04 8.908028e-05
[2963,] 6.616608e-05 6.506814e-05 1.555249e-05
[2964,] 5.617463e-05 5.198751e-04 9.992899e-05
[2965,] 4.883144e-05 9.202926e-05 1.669406e-05
[2966,] 7.219312e-05 9.193930e-05 2.353338e-05
[2967,] 4.900360e-05 9.367364e-05 1.682461e-05
[2968,] 5.606513e-05 5.212904e-04 9.952925e-05
[2969,] 5.612487e-05 5.212904e-04 9.990012e-05
[2970,] 5.715547e-05 4.711886e-04 9.647160e-05
[2971,] 5.656933e-05 4.386510e-04 8.757119e-05
[2972,] 5.629029e-05 4.532444e-04 8.903037e-05
[2973,] 4.909074e-05 8.990222e-05 1.618496e-05
[2974,] 7.985123e-05 1.046832e-04 3.336448e-05
[2975,] 5.636043e-05 4.594976e-04 9.049478e-05
[2976,] 5.675369e-05 4.684425e-04 9.407494e-05
[2977,] 4.900862e-05 1.004192e-04 1.785826e-05
[2978,] 5.614044e-05 4.480045e-04 8.734299e-05
[2979,] 5.682934e-05 5.245651e-04 1.048555e-04
[2980,] 5.646884e-05 4.451665e-04 8.848183e-05
[2981,] 6.351489e-05 4.432567e-05 1.100978e-05
[2982,] 5.599622e-05 4.248199e-04 8.254371e-05
[2983,] 5.652581e-05 5.011445e-04 9.866762e-05
[2984,] 6.132622e-05 6.927483e-05 1.809917e-05
[2985,] 5.667060e-05 4.540723e-04 9.103962e-05
[2986,] 4.900863e-05 8.714826e-05 1.581493e-05
[2987,] 6.630192e-05 6.745817e-05 1.584949e-05
[2988,] 6.613743e-05 6.145110e-05 1.501545e-05
[2989,] 6.146492e-05 6.454263e-05 1.686905e-05
[2990,] 4.960624e-05 8.837053e-05 1.578527e-05
[2991,] 5.993927e-05 5.148633e-05 1.288133e-05
[2992,] 1.089447e-04 1.349579e-04 6.960263e-05
[2993,] 5.771766e-05 1.251370e-04 2.076941e-05
[2994,] 4.894303e-05 8.787794e-05 1.596158e-05
[2995,] 6.351061e-05 4.416657e-05 1.096334e-05
[2996,] 4.921490e-05 6.995769e-04 7.210744e-05
[2997,] 5.961795e-05 5.216685e-05 1.298363e-05
[2998,] 5.744755e-05 4.200991e-04 8.822986e-05
[2999,] 5.761063e-05 4.130356e-04 8.751461e-05
[3000,] 5.942480e-05 5.041444e-05 1.245433e-05
[3001,] 4.903341e-05 9.146991e-05 1.645474e-05
[3002,] 4.906421e-05 9.150976e-05 1.644407e-05
[3003,] 4.906421e-05 8.975059e-05 1.617284e-05
[3004,] 4.905019e-05 9.187234e-05 1.650760e-05
[3005,] 4.882416e-05 9.188006e-05 1.669221e-05
[3006,] 6.652430e-05 6.680838e-05 1.578345e-05
[3007,] 4.883640e-05 9.269702e-05 1.681759e-05
[3008,] 9.219944e-05 1.034401e-04 3.985401e-05
[3009,] 4.945792e-05 4.872752e-04 5.495358e-05
[3010,] 4.895448e-05 9.231936e-05 1.677559e-05
[3011,] 4.928824e-05 9.006455e-05 1.619030e-05
[3012,] 4.901175e-05 1.030499e-04 1.839503e-05
[3013,] 4.880424e-05 9.756197e-05 1.794814e-05
[3014,] 4.888175e-05 9.820224e-05 1.779666e-05
[3015,] 4.886500e-05 8.822138e-05 1.607110e-05
[3016,] 4.893921e-05 9.091248e-05 1.643576e-05
[3017,] 4.896062e-05 9.297373e-05 1.674018e-05
[3018,] 4.918267e-05 9.515859e-05 1.693813e-05
[3019,] 4.898010e-05 8.943979e-05 1.617449e-05
[3020,] 4.889916e-05 7.851494e-05 1.449854e-05
[3021,] 4.899722e-05 9.198302e-05 1.655710e-05
[3022,] 4.893016e-05 9.181176e-05 1.657863e-05
[3023,] 4.895652e-05 9.209849e-05 1.660362e-05
[3024,] 6.332248e-05 4.401270e-05 1.088434e-05
[3025,] 4.896461e-05 9.176489e-05 1.654753e-05
[3026,] 4.893915e-05 9.144825e-05 1.651707e-05
[3027,] 4.897021e-05 9.145074e-05 1.649340e-05
[3028,] 4.914316e-05 9.343618e-05 1.669673e-05
[3029,] 4.903403e-05 9.291434e-05 1.667669e-05
[3030,] 4.895769e-05 8.852835e-05 1.605121e-05
[3031,] 4.890603e-05 1.141525e-04 2.005821e-05
[3032,] 4.902895e-05 9.264307e-05 1.666178e-05
[3033,] 4.915851e-05 1.199083e-04 2.071994e-05
[3034,] 4.904317e-05 9.617514e-05 1.718582e-05
[3035,] 4.915778e-05 9.754109e-05 1.732380e-05
[3036,] 6.705816e-05 6.084224e-05 1.509395e-05
[3037,] 4.904755e-05 9.338009e-05 1.674307e-05
[3038,] 4.902375e-05 9.223037e-05 1.658038e-05
[3039,] 4.935664e-05 8.922100e-05 1.596704e-05
[3040,] 4.934364e-05 2.571278e-04 3.419265e-05
[3041,] 4.913143e-05 9.337504e-05 1.669509e-05
[3042,] 4.907726e-05 9.156472e-05 1.644380e-05
[3043,] 4.902428e-05 9.293955e-05 1.669101e-05
[3044,] 4.906244e-05 9.167302e-05 1.646887e-05
[3045,] 4.917846e-05 9.251665e-05 1.653859e-05
[3046,] 4.910875e-05 9.050384e-05 1.627316e-05
[3047,] 4.897046e-05 8.741082e-05 1.586100e-05
[3048,] 4.902664e-05 9.028009e-05 1.627409e-05
[3049,] 4.907177e-05 9.051670e-05 1.628676e-05
[3050,] 4.925607e-05 9.136119e-05 1.632720e-05
[3051,] 7.718188e-05 4.300601e-05 1.280723e-05
[3052,] 5.344568e-05 7.415489e-05 1.682274e-05
[3053,] 4.872438e-05 8.845942e-05 1.634844e-05
[3054,] 4.871528e-05 9.177340e-05 1.695126e-05
[3055,] 7.005526e-05 6.318248e-05 1.594845e-05
[3056,] 4.872431e-05 9.280730e-05 1.702852e-05
[3057,] 4.872061e-05 9.428046e-05 1.727925e-05
[3058,] 4.872382e-05 9.502768e-05 1.739419e-05
[3059,] 5.815229e-05 3.018430e-04 6.652200e-05
[3060,] 8.321947e-05 6.824750e-05 1.787338e-05
[3061,] 4.869415e-05 9.408849e-05 1.741908e-05
[3062,] 4.869447e-05 9.750744e-05 1.802866e-05
[3063,] 4.874607e-05 9.546579e-05 1.741168e-05
[3064,] 4.870950e-05 1.006631e-04 1.836102e-05
[3065,] 4.869925e-05 9.495999e-05 1.749195e-05
[3066,] 4.870162e-05 9.419076e-05 1.735491e-05
[3067,] 4.869597e-05 9.597891e-05 1.770679e-05
[3068,] 4.871274e-05 9.444940e-05 1.734575e-05
[3069,] 4.870527e-05 9.472192e-05 1.740496e-05
[3070,] 4.871169e-05 9.486371e-05 1.740266e-05
[3071,] 4.871055e-05 9.349651e-05 1.718516e-05
[3072,] 9.906346e-05 2.006840e-04 5.148910e-05
[3073,] 4.869732e-05 9.550857e-05 1.759056e-05
[3074,] 4.871981e-05 9.415993e-05 1.727012e-05
[3075,] 4.869513e-05 9.474785e-05 1.748894e-05
[3076,] 5.952826e-05 2.471530e-04 5.959144e-05
[3077,] 4.869639e-05 9.325707e-05 1.721507e-05
[3078,] 4.872091e-05 9.471352e-05 1.735364e-05
[3079,] 4.869559e-05 9.742344e-05 1.789451e-05
[3080,] 4.941564e-05 4.252850e-04 4.844826e-05
[3081,] 4.870681e-05 9.866594e-05 1.804518e-05
[3082,] 4.870251e-05 9.634738e-05 1.768605e-05
[3083,] 4.870430e-05 9.645115e-05 1.768752e-05
[3084,] 4.870655e-05 9.725177e-05 1.781741e-05
[3085,] 6.022415e-05 1.199989e-03 2.472785e-04
[3086,] 4.874293e-05 9.436938e-05 1.725652e-05
[3087,] 4.870723e-05 9.676797e-05 1.774851e-05
[3088,] 4.869993e-05 9.149303e-05 1.692252e-05
[3089,] 8.148441e-05 3.798955e-04 1.143863e-04
[3090,] 4.869337e-05 8.861319e-05 1.649885e-05
[3091,] 4.895743e-05 9.835919e-05 1.761195e-05
[3092,] 4.884195e-05 1.015623e-04 1.824703e-05
[3093,] 4.877904e-05 9.690676e-05 1.759006e-05
[3094,] 6.340896e-05 4.396874e-05 1.087660e-05
[3095,] 4.874482e-05 9.611412e-05 1.751463e-05
[3096,] 4.870589e-05 9.617071e-05 1.763903e-05
[3097,] 4.871138e-05 9.624400e-05 1.764268e-05
[3098,] 4.879352e-05 9.632988e-05 1.750457e-05
[3099,] 4.872210e-05 9.285427e-05 1.707922e-05
[3100,] 4.869929e-05 9.454819e-05 1.744704e-05
[3101,] 4.872229e-05 9.566105e-05 1.751557e-05
[3102,] 4.869945e-05 9.521026e-05 1.758162e-05
[3103,] 4.870601e-05 9.482924e-05 1.761887e-05
[3104,] 4.872085e-05 9.575274e-05 1.752717e-05
[3105,] 4.869826e-05 9.543040e-05 1.756749e-05
[3106,] 4.871567e-05 1.004281e-04 1.830025e-05
[3107,] 4.871722e-05 9.353373e-05 1.716694e-05
[3108,] 4.870932e-05 9.363363e-05 1.721668e-05
[3109,] 4.869692e-05 9.423503e-05 1.736193e-05
[3110,] 4.870383e-05 9.281601e-05 1.709767e-05
[3111,] 4.869845e-05 9.434075e-05 1.753685e-05
[3112,] 4.871390e-05 9.538841e-05 1.751122e-05
[3113,] 4.870558e-05 1.031590e-04 1.878995e-05
[3114,] 4.871433e-05 9.218609e-05 1.723102e-05
[3115,] 4.869531e-05 8.787154e-05 1.634209e-05
[3116,] 4.869624e-05 9.198229e-05 1.701768e-05
[3117,] 4.871089e-05 9.891780e-05 1.806612e-05
[3118,] 4.872185e-05 9.891780e-05 1.802768e-05
[3119,] 4.869769e-05 9.938986e-05 1.819315e-05
[3120,] 4.869925e-05 9.441498e-05 1.738647e-05
[3121,] 4.869635e-05 9.353695e-05 1.726850e-05
[3122,] 4.869514e-05 9.456334e-05 1.743692e-05
[3123,] 4.869510e-05 9.920760e-05 1.820970e-05
[3124,] 4.870662e-05 9.483602e-05 1.745052e-05
[3125,] 4.873816e-05 9.306072e-05 1.704184e-05
[3126,] 4.870499e-05 9.707623e-05 1.780015e-05
[3127,] 4.869350e-05 9.450385e-05 1.751292e-05
[3128,] 4.869619e-05 9.656570e-05 1.775755e-05
[3129,] 4.870111e-05 9.520098e-05 1.751792e-05
[3130,] 4.869527e-05 9.444052e-05 1.740210e-05
[3131,] 4.870072e-05 9.482673e-05 1.744909e-05
[3132,] 4.871085e-05 8.927787e-05 1.649359e-05
[3133,] 4.871672e-05 1.018114e-04 1.850868e-05
[3134,] 4.872158e-05 1.036042e-04 1.877362e-05
[3135,] 4.869974e-05 9.952026e-05 1.824117e-05
[3136,] 4.871424e-05 1.037943e-04 1.885235e-05
[3137,] 4.870379e-05 1.014505e-04 1.877132e-05
[3138,] 4.870901e-05 1.034762e-04 1.895914e-05
[3139,] 4.870789e-05 1.011953e-04 1.866080e-05
[3140,] 5.926011e-05 2.262289e-04 5.427371e-05
[3141,] 4.870589e-05 9.520407e-05 1.754137e-05
[3142,] 4.872389e-05 1.048603e-04 1.937189e-05
[3143,] 4.881327e-05 9.946450e-05 1.875290e-05
[3144,] 4.943951e-05 7.394844e-05 1.375886e-05
[3145,] 4.879274e-05 1.042194e-04 1.945848e-05
[3146,] 6.026251e-05 4.647652e-05 1.145878e-05
[3147,] 4.870021e-05 1.029257e-04 1.897161e-05
[3148,] 4.870269e-05 1.030282e-04 1.900814e-05
[3149,] 4.910521e-05 1.130611e-04 2.165889e-05
[3150,] 4.889125e-05 9.823659e-05 1.871955e-05
[3151,] 7.350641e-05 6.075948e-05 1.640836e-05
[3152,] 4.875686e-05 1.013810e-04 1.896707e-05
[3153,] 4.874392e-05 1.031328e-04 1.922565e-05
[3154,] 4.873710e-05 1.040077e-04 1.934769e-05
[3155,] 6.246139e-05 5.169732e-05 1.347738e-05
[3156,] 6.044184e-05 4.565916e-05 1.126299e-05
[3157,] 4.877188e-05 1.034709e-04 1.936591e-05
[3158,] 4.875906e-05 1.034709e-04 1.933211e-05
[3159,] 6.072625e-05 4.606096e-05 1.144340e-05
[3160,] 4.875804e-05 1.075737e-04 2.001635e-05
[3161,] 4.885392e-05 1.004448e-04 1.903570e-05
[3162,] 4.867447e-05 1.036922e-04 1.895507e-05
[3163,] 4.877013e-05 1.124250e-04 2.046106e-05
[3164,] 4.880473e-05 1.004635e-04 1.888018e-05
[3165,] 4.885751e-05 9.936852e-05 1.882022e-05
[3166,] 4.975197e-05 1.060139e-04 2.116149e-05
[3167,] 4.883364e-05 9.817177e-05 1.857641e-05
[3168,] 6.386055e-05 4.452139e-05 1.100434e-05
[3169,] 4.904146e-05 9.593248e-05 1.854050e-05
[3170,] 4.909174e-05 1.199075e-04 2.271860e-05
[3171,] 6.103526e-05 2.242295e-04 5.710503e-05
[3172,] 4.938791e-05 1.036556e-04 2.035222e-05
[3173,] 4.910114e-05 1.076105e-04 2.069407e-05
[3174,] 4.917667e-05 1.112715e-04 2.142082e-05
[3175,] 6.416302e-05 4.369502e-05 1.092556e-05
[3176,] 6.443968e-05 4.361857e-05 1.093770e-05
[3177,] 6.380648e-05 4.365637e-05 1.087617e-05
[3178,] 6.358719e-05 4.392012e-05 1.088811e-05
[3179,] 6.452649e-05 4.373353e-05 1.098050e-05
[3180,] 6.156398e-05 2.396237e-04 6.214064e-05
[3181,] 6.207662e-05 2.426121e-04 6.382493e-05
[3182,] 6.207040e-05 2.490378e-04 6.542450e-05
[3183,] 6.192855e-05 2.238384e-04 5.855352e-05
[3184,] 6.194589e-05 2.066933e-04 5.429257e-05
[3185,] 6.155480e-05 2.715898e-04 6.980853e-05
[3186,] 6.156806e-05 2.608949e-04 6.722712e-05
[3187,] 5.787016e-05 2.757013e-04 6.071143e-05
[3188,] 5.798044e-05 2.731076e-04 6.046459e-05
[3189,] 6.356322e-05 4.356606e-05 1.080299e-05
[3190,] 6.379053e-05 4.359184e-05 1.082652e-05
[3191,] 6.368982e-05 4.356855e-05 1.081646e-05
[3192,] 7.177888e-05 6.296799e-05 1.627699e-05
[3193,] 5.339079e-05 2.584772e-04 5.515315e-05
[3194,] 7.149599e-05 6.073980e-05 1.596343e-05
[3195,] 9.174933e-05 6.684049e-05 1.892228e-05
[3196,] 5.068948e-05 3.365111e-04 5.584724e-05
[3197,] 9.555832e-05 6.279347e-05 1.924760e-05
[3198,] 6.603105e-05 4.751031e-05 1.179575e-05
[3199,] 7.459233e-05 8.490444e-05 2.480748e-05
[3200,] 7.438415e-05 1.039439e-04 3.042106e-05
[3201,] 6.659284e-05 1.446525e-04 2.897101e-05
[3202,] 5.017878e-05 5.349389e-03 6.665398e-04
[3203,] 7.006001e-05 3.840908e-04 6.005888e-05
[3204,] 7.114645e-05 3.422596e-04 5.399109e-05
[3205,] 7.874566e-05 8.240461e-05 2.545470e-05
[3206,] 8.339493e-05 6.669316e-05 1.819939e-05
[3207,] 7.329757e-05 8.410698e-05 2.396516e-05
[3208,] 7.334036e-05 8.367211e-05 2.382373e-05
[3209,] 6.583656e-05 4.604059e-05 1.152425e-05
[3210,] 8.428811e-05 6.958619e-05 1.803096e-05
[3211,] 7.432843e-05 1.036117e-04 3.027717e-05
[3212,] 6.054505e-05 5.899999e-05 1.424682e-05
[3213,] 5.038966e-05 4.590981e-04 7.844478e-05
[3214,] 5.678673e-05 5.473117e-05 1.294079e-05
[3215,] 7.515235e-05 8.373613e-05 2.455635e-05
[3216,] 6.554862e-05 9.082756e-05 2.351968e-05
[3217,] 5.457349e-05 4.386177e-05 9.705029e-06
[3218,] 5.425776e-05 4.252576e-05 9.385517e-06
[3219,] 5.013542e-05 1.233727e-04 2.212669e-05
[3220,] 6.451349e-05 3.980254e-04 7.905803e-05
[3221,] 6.513576e-05 8.731494e-04 1.450454e-04
[3222,] 6.850758e-05 8.167152e-05 2.109228e-05
[3223,] 5.399241e-05 1.057415e-04 1.834423e-05
[3224,] 6.898348e-05 8.348325e-05 2.187459e-05
[3225,] 6.838498e-05 3.459397e-04 5.754310e-05
[3226,] 5.763498e-05 4.837268e-05 1.137571e-05
[3227,] 9.213043e-05 8.676867e-05 3.490096e-05
[3228,] 9.103113e-05 8.810536e-05 2.686469e-05
[3229,] 5.499099e-05 1.194299e-04 2.045528e-05
[3230,] 8.467133e-05 6.940629e-05 2.317607e-05
[3231,] 6.615375e-05 2.680755e-04 5.113474e-05
[3232,] 6.563387e-05 1.102272e-04 2.465417e-05
[3233,] 1.364787e-04 5.721735e-05 2.896130e-05
[3234,] 1.636559e-04 6.124118e-05 3.679141e-05
[3235,] 1.436213e-04 7.987854e-05 4.746647e-05
[3236,] 8.540766e-05 7.431628e-05 2.574354e-05
[3237,] 8.804888e-05 7.071855e-05 2.484766e-05
[3238,] 1.648639e-04 5.150119e-05 2.029317e-05
[3239,] 7.124077e-05 1.992346e-04 3.552233e-05
[3240,] 7.005130e-05 1.032709e-04 2.741496e-05
[3241,] 8.547133e-05 6.893754e-05 2.316705e-05
[3242,] 6.818514e-05 1.047880e-04 2.227882e-05
[3243,] 5.026342e-05 3.623444e-04 6.026766e-05
[3244,] 1.031064e-04 7.995240e-05 3.733960e-05
[3245,] 7.220015e-05 2.873060e-04 4.727056e-05
[3246,] 7.194082e-05 3.036173e-04 4.912730e-05
[3247,] 7.311100e-05 2.653074e-04 4.405444e-05
[3248,] 6.676817e-05 9.927768e-05 2.381354e-05
[3249,] 7.460209e-05 1.754500e-04 3.263461e-05
[3250,] 6.770268e-05 2.774450e-04 6.616133e-05
[3251,] 7.044894e-05 2.735036e-04 4.628080e-05
[3252,] 7.950940e-05 6.694060e-05 2.095501e-05
[3253,] 7.037431e-05 2.691127e-04 4.572966e-05
[3254,] 6.978008e-05 2.642466e-04 4.513916e-05
[3255,] 6.870205e-05 2.845222e-04 4.865844e-05
[3256,] 7.091058e-05 2.823264e-04 4.721303e-05
[3257,] 7.723551e-05 7.287085e-05 2.221887e-05
[3258,] 6.584566e-05 5.499241e-05 1.324717e-05
[3259,] 6.743696e-05 5.404757e-05 1.363122e-05
[3260,] 9.673879e-05 7.203204e-05 3.075544e-05
[3261,] 7.002666e-05 2.769658e-04 4.698890e-05
[3262,] 7.053154e-05 2.761753e-04 4.659038e-05
[3263,] 7.059645e-05 2.693341e-04 4.563035e-05
[3264,] 7.043598e-05 2.691127e-04 4.568519e-05
[3265,] 7.025025e-05 2.691127e-04 4.578804e-05
[3266,] 8.677217e-05 6.437912e-05 1.773376e-05
[3267,] 6.623061e-05 1.164549e-04 3.148028e-05
[3268,] 6.614970e-05 1.121931e-04 3.026457e-05
[3269,] 6.660524e-05 1.178004e-04 3.220207e-05
[3270,] 8.591610e-05 6.574103e-05 1.779230e-05
[3271,] 6.637431e-05 1.102021e-04 2.993635e-05
[3272,] 6.559312e-05 1.095836e-04 2.904516e-05
[3273,] 5.073374e-05 3.792992e-04 6.557997e-05
[3274,] 1.592718e-04 4.869550e-05 2.068341e-05
[3275,] 5.043331e-05 1.834842e-04 3.164420e-05
[3276,] 1.595981e-04 4.880239e-05 2.088359e-05
[3277,] 6.606377e-05 1.119725e-04 3.012637e-05
[3278,] 6.641081e-05 1.105505e-04 3.006265e-05
[3279,] 5.038483e-05 3.513068e-04 5.948191e-05
[3280,] 6.635642e-05 1.131653e-04 3.071589e-05
[3281,] 6.607280e-05 1.123156e-04 3.022736e-05
[3282,] 8.597001e-05 6.441463e-05 1.766386e-05
[3283,] 5.035007e-05 3.611281e-04 6.072051e-05
[3284,] 6.746591e-05 2.730076e-04 6.435482e-05
[3285,] 6.636444e-05 1.122743e-04 3.048711e-05
[3286,] 5.045953e-05 3.560509e-04 6.064609e-05
[3287,] 8.622617e-05 6.516788e-05 1.775769e-05
[3288,] 6.661040e-05 1.081709e-04 2.959516e-05
[3289,] 4.918206e-05 6.460273e-04 6.862448e-05
[3290,] 6.779603e-05 9.901894e-05 2.445285e-05
[3291,] 6.586867e-05 1.047786e-04 2.803572e-05
[3292,] 6.666367e-05 1.010969e-04 2.770413e-05
[3293,] 6.910159e-05 1.100327e-04 3.224297e-05
[3294,] 1.486142e-04 4.790334e-05 1.990405e-05
[3295,] 6.616095e-05 1.126615e-04 3.039703e-05
[3296,] 6.606301e-05 1.167626e-04 3.139519e-05
[3297,] 6.597120e-05 1.165136e-04 3.123941e-05
[3298,] 6.670018e-05 9.407517e-05 2.581154e-05
[3299,] 6.446475e-05 1.172951e-04 2.965154e-05
[3300,] 6.776364e-05 1.071216e-04 3.015085e-05
[3301,] 6.574786e-05 1.146587e-04 3.050789e-05
[3302,] 6.605250e-05 1.132230e-04 3.044715e-05
[3303,] 6.553993e-05 1.163071e-04 3.075008e-05
[3304,] 8.485802e-05 6.442282e-05 1.756957e-05
[3305,] 6.865082e-05 8.360948e-05 2.400761e-05
[3306,] 6.619378e-05 8.539917e-05 2.309297e-05
[3307,] 1.781591e-04 5.085335e-05 2.082501e-05
[3308,] 1.782398e-04 5.085473e-05 2.082941e-05
[3309,] 6.634930e-05 8.850244e-05 2.404487e-05
[3310,] 5.174211e-05 3.409696e-04 6.325987e-05
[3311,] 6.550102e-05 5.869597e-05 1.565299e-05
[3312,] 6.309452e-05 8.327809e-05 2.052236e-05
[3313,] 8.159679e-05 2.732044e-04 8.350004e-05
[3314,] 9.077259e-05 6.354283e-05 1.965295e-05
[3315,] 9.768198e-05 9.050256e-05 2.428677e-05
[3316,] 1.193512e-04 6.135871e-05 2.797620e-05
[3317,] 4.958283e-05 4.604552e-05 9.354355e-06
[3318,] 8.289158e-05 8.818998e-05 2.352571e-05
[3319,] 4.993030e-05 4.630888e-05 9.362468e-06
[3320,] 5.008728e-05 4.526948e-05 9.204083e-06
[3321,] 5.012054e-05 4.552597e-05 9.244858e-06
[3322,] 5.009052e-05 4.559312e-05 9.253698e-06
[3323,] 5.008300e-05 4.587446e-05 9.297259e-06
[3324,] 7.942931e-05 5.814148e-05 1.636431e-05
[3325,] 5.006744e-05 4.553293e-05 9.243506e-06
[3326,] 6.652697e-05 7.747462e-05 2.048634e-05
[3327,] 1.197723e-04 6.230218e-05 2.867553e-05
[3328,] 5.022963e-05 4.484518e-05 9.156640e-06
[3329,] 6.749370e-05 7.523199e-05 2.040094e-05
[3330,] 4.996831e-05 4.577346e-05 9.277697e-06
[3331,] 4.964819e-05 4.455028e-05 9.084146e-06
[3332,] 5.021011e-05 4.569189e-05 9.274766e-06
[3333,] 5.499067e-05 6.840547e-05 1.413190e-05
[3334,] 6.369650e-05 5.090389e-05 1.193967e-05
[3335,] 5.034162e-05 4.562228e-05 9.271652e-06
[3336,] 5.054548e-05 4.466220e-05 9.144065e-06
[3337,] 6.181525e-05 4.460828e-05 1.139133e-05
[3338,] 1.234994e-04 6.165681e-05 2.908592e-05
[3339,] 5.022558e-05 4.587074e-05 9.305204e-06
[3340,] 4.948253e-05 6.437764e-05 1.275630e-05
[3341,] 5.016670e-05 4.576087e-05 9.283535e-06
[3342,] 5.009502e-05 4.575652e-05 9.279569e-06
[3343,] 5.001951e-05 4.597851e-05 9.311713e-06
[3344,] 6.701512e-05 7.516412e-05 2.013691e-05
[3345,] 5.021067e-05 4.630066e-05 9.368436e-06
[3346,] 5.021183e-05 4.473908e-05 9.139845e-06
[3347,] 5.044888e-05 4.631560e-05 9.383778e-06
[3348,] 7.770726e-05 7.895542e-05 2.085443e-05
[3349,] 5.023794e-05 4.630007e-05 9.369387e-06
[3350,] 5.013390e-05 4.593425e-05 9.308669e-06
[3351,] 5.018335e-05 4.608088e-05 9.333251e-06
[3352,] 5.016442e-05 4.614954e-05 9.343077e-06
[3353,] 1.226064e-04 6.202464e-05 2.914305e-05
[3354,] 4.978924e-05 4.619489e-05 9.341973e-06
[3355,] 4.959162e-05 4.223674e-05 8.711977e-06
[3356,] 6.717229e-05 7.864882e-05 2.116783e-05
[3357,] 6.723946e-05 7.438891e-05 2.003965e-05
[3358,] 5.499140e-05 6.929875e-05 1.426369e-05
[3359,] 5.034150e-05 4.596413e-05 9.323409e-06
[3360,] 5.088182e-05 4.982922e-04 7.530815e-05
[3361,] 5.041225e-05 4.480726e-05 9.153855e-06
[3362,] 5.028290e-05 4.475887e-05 9.137279e-06
[3363,] 5.028581e-05 4.479954e-05 9.144047e-06
[3364,] 5.043527e-05 4.445698e-05 9.106786e-06
[3365,] 7.874163e-05 5.815600e-05 1.631430e-05
[3366,] 5.023939e-05 4.522169e-05 9.202937e-06
[3367,] 5.053007e-05 4.480305e-05 9.162741e-06
[3368,] 6.132399e-05 4.597422e-05 1.173799e-05
[3369,] 5.015750e-05 4.522714e-05 9.199170e-06
[3370,] 5.507094e-05 6.967775e-05 1.427307e-05
[3371,] 5.013946e-05 4.499329e-05 9.163096e-06
[3372,] 5.101289e-05 4.542733e-05 9.381110e-06
[3373,] 5.075843e-05 4.542101e-05 9.268887e-06
[3374,] 5.015437e-05 4.466929e-05 9.115675e-06
[3375,] 4.999111e-05 4.449427e-05 9.079362e-06
[3376,] 6.931816e-05 8.444491e-05 2.400882e-05
[3377,] 1.234254e-04 6.678394e-05 3.240464e-05
[3378,] 4.984366e-05 4.431009e-05 9.042482e-06
[3379,] 4.988231e-05 4.460939e-05 9.090467e-06
[3380,] 5.031250e-05 4.390098e-05 9.029078e-06
[3381,] 6.853185e-05 7.338467e-05 2.037710e-05
[3382,] 1.245986e-04 6.670702e-05 3.264921e-05
[3383,] 4.918701e-05 6.212212e-05 1.220167e-05
[3384,] 8.270584e-05 1.953651e-04 6.004487e-05
[3385,] 5.036561e-05 4.460597e-05 9.121768e-06
[3386,] 5.030195e-05 4.465031e-05 9.123549e-06
[3387,] 5.040804e-05 4.437777e-05 9.093213e-06
[3388,] 5.498412e-05 6.994141e-05 1.440269e-05
[3389,] 5.045292e-05 5.050361e-05 1.008823e-05
[3390,] 5.058323e-05 4.495966e-05 9.192124e-06
[3391,] 6.697796e-05 7.868066e-05 2.106498e-05
[3392,] 8.149581e-05 2.019209e-04 5.844032e-05
[3393,] 5.053725e-05 4.537344e-05 9.245736e-06
[3394,] 5.012243e-05 4.579855e-05 9.286894e-06
[3395,] 5.010557e-05 4.572897e-05 9.275609e-06
[3396,] 8.093122e-05 2.692105e-04 7.407311e-05
[3397,] 5.014221e-05 4.571576e-05 9.275020e-06
[3398,] 5.036571e-05 4.415119e-05 9.068762e-06
[3399,] 1.212442e-04 6.010213e-05 2.760553e-05
[3400,] 5.522821e-05 6.682130e-05 1.381594e-05
[3401,] 5.886516e-05 4.548609e-05 1.111503e-05
[3402,] 4.962014e-05 8.296442e-05 1.560555e-05
[3403,] 7.181529e-05 6.024711e-05 1.660842e-05
[3404,] 5.868358e-05 4.593863e-05 1.120747e-05
[3405,] 5.196587e-05 4.302367e-05 9.140874e-06
[3406,] 5.549095e-05 6.825519e-05 1.400206e-05
[3407,] 5.964098e-05 5.359866e-05 1.351383e-05
[3408,] 7.572165e-05 5.861727e-05 1.600511e-05
[3409,] 6.189031e-05 4.404155e-05 1.123001e-05
[3410,] 5.501705e-05 5.275283e-05 1.149062e-05
[3411,] 5.773628e-05 4.229381e-05 9.947129e-06
[3412,] 7.624690e-05 6.079558e-05 1.718955e-05
[3413,] 4.959155e-05 6.989597e-05 1.317558e-05
[3414,] 8.330003e-05 1.757851e-04 5.544715e-05
[3415,] 5.557908e-05 5.277293e-05 1.163609e-05
[3416,] 8.007743e-05 5.797708e-05 1.651995e-05
[3417,] 8.342746e-05 1.009876e-04 2.612421e-05
[3418,] 5.563605e-05 5.291364e-05 1.168875e-05
[3419,] 5.566764e-05 5.265225e-05 1.161862e-05
[3420,] 5.047835e-05 6.784662e-05 1.327793e-05
[3421,] 8.003833e-05 5.797667e-05 1.651650e-05
[3422,] 4.955280e-05 9.474222e-05 1.699526e-05
[3423,] 5.553310e-05 5.332149e-05 1.176985e-05
[3424,] 6.424611e-05 5.897753e-05 1.378025e-05
[3425,] 1.292203e-04 4.634184e-05 2.025289e-05
[3426,] 7.494666e-05 6.128560e-05 1.713468e-05
[3427,] 5.721111e-05 6.663818e-05 1.388071e-05
[3428,] 4.925088e-05 5.646100e-04 7.213112e-05
[3429,] 7.435911e-05 5.863294e-05 1.596082e-05
[3430,] 7.630464e-05 8.826492e-05 2.165481e-05
[3431,] 4.969952e-05 5.084140e-05 1.020181e-05
[3432,] 5.602753e-05 5.334420e-05 1.189194e-05
[3433,] 4.957684e-05 7.727826e-05 1.431768e-05
[3434,] 7.940850e-05 9.116156e-05 2.806291e-05
[3435,] 4.967252e-05 4.833925e-05 9.825215e-06
[3436,] 4.955501e-05 4.940536e-05 9.977616e-06
[3437,] 1.241385e-04 6.499893e-05 3.140741e-05
[3438,] 4.965953e-05 8.010306e-05 1.525341e-05
[3439,] 7.520728e-05 6.416882e-05 1.593129e-05
[3440,] 1.322949e-04 4.455164e-05 1.903560e-05
[3441,] 4.954959e-05 9.841600e-05 1.791614e-05
[3442,] 8.199390e-05 9.177185e-05 2.407001e-05
[3443,] 4.980574e-05 9.964305e-05 1.870847e-05
[3444,] 7.463740e-05 6.201890e-05 1.735940e-05
[3445,] 4.998042e-05 9.904598e-05 1.885885e-05
[3446,] 5.003244e-05 1.044591e-04 1.981982e-05
[3447,] 4.990543e-05 9.953170e-05 1.881360e-05
[3448,] 8.996615e-05 2.082802e-04 5.706382e-05
[3449,] 7.625623e-05 6.206925e-05 1.609163e-05
[3450,] 8.591489e-05 6.048421e-05 1.799008e-05
[3451,] 1.204088e-04 7.472228e-05 3.599617e-05
[3452,] 1.321623e-04 8.961698e-05 4.955513e-05
[3453,] 3.012982e-04 4.772222e-05 4.744979e-05
[3454,] 9.013484e-05 1.367410e-04 3.766086e-05
[3455,] 3.088071e-04 5.000646e-05 4.801145e-05
[3456,] 8.639387e-05 5.398509e-05 1.819792e-05
[3457,] 8.512942e-05 5.317501e-05 1.755744e-05
[3458,] 1.861750e-04 4.398264e-05 3.079840e-05
[3459,] 1.522983e-04 4.844196e-05 2.036651e-05
[3460,] 1.075956e-04 4.733674e-05 1.957529e-05
[3461,] 1.670383e-04 5.691409e-05 2.896997e-05
[3462,] 1.537160e-04 6.524463e-05 2.212974e-05
[3463,] 7.620748e-05 9.430154e-05 2.334296e-05
[3464,] 1.019111e-04 4.700750e-05 1.828733e-05
[3465,] 3.219275e-04 4.869995e-05 6.162192e-05
[3466,] 1.688201e-04 5.849118e-05 2.794256e-05
[3467,] 1.788726e-04 4.316421e-05 2.626499e-05
[3468,] 1.685170e-04 4.328150e-05 2.539912e-05
[3469,] 1.830444e-04 4.315403e-05 2.674726e-05
[3470,] 1.782238e-04 4.316651e-05 2.617761e-05
[3471,] 2.737388e-04 4.316497e-05 3.634602e-05
[3472,] 1.825570e-04 4.313565e-05 2.664300e-05
[3473,] 3.737169e-04 5.615989e-05 8.722689e-05
[3474,] 1.843650e-04 4.372335e-05 2.746555e-05
[3475,] 1.493169e-04 5.973870e-05 2.511990e-05
[3476,] 1.829827e-04 4.308029e-05 2.635004e-05
[3477,] 1.692627e-04 4.327560e-05 2.506779e-05
[3478,] 1.875573e-04 4.316136e-05 2.729656e-05
[3479,] 1.591862e-04 4.306581e-05 2.327452e-05
[3480,] 1.585172e-04 4.307329e-05 2.324596e-05
[3481,] 1.595415e-04 4.310109e-05 2.352547e-05
[3482,] 1.547089e-04 4.308930e-05 2.282829e-05
[3483,] 1.537062e-04 4.309853e-05 2.275908e-05
[3484,] 1.642874e-04 4.310079e-05 2.412950e-05
[3485,] 1.588413e-04 4.309043e-05 2.338666e-05
[3486,] 8.513464e-05 5.706456e-05 1.722966e-05
[3487,] 1.362513e-04 6.126805e-05 2.309427e-05
[3488,] 1.372649e-04 5.952496e-05 2.349098e-05
[3489,] 1.605547e-04 4.307106e-05 2.342260e-05
[3490,] 1.641325e-04 4.306945e-05 2.390158e-05
[3491,] 1.617707e-04 4.306265e-05 2.355229e-05
[3492,] 8.519163e-05 5.694656e-05 1.719071e-05
[3493,] 1.643373e-04 4.316494e-05 2.442146e-05
[3494,] 1.599266e-04 4.311902e-05 2.363926e-05
[3495,] 1.587167e-04 4.309993e-05 2.336464e-05
[3496,] 1.626731e-04 4.312077e-05 2.400765e-05
[3497,] 1.570778e-04 4.305834e-05 2.285993e-05
[3498,] 1.604312e-04 4.306052e-05 2.331716e-05
[3499,] 1.698333e-04 4.311101e-05 2.485629e-05
[3500,] 1.585772e-04 4.306331e-05 2.294658e-05
[3501,] 1.585952e-04 4.305728e-05 2.303646e-05
[3502,] 1.624769e-04 4.306152e-05 2.360632e-05
[3503,] 1.588448e-04 4.306928e-05 2.319215e-05
[3504,] 1.563854e-04 4.306780e-05 2.290460e-05
[3505,] 1.583346e-04 4.306464e-05 2.314044e-05
[3506,] 1.580801e-04 4.306320e-05 2.309659e-05
[3507,] 1.590982e-04 4.313152e-05 2.359178e-05
[3508,] 1.568769e-04 4.308045e-05 2.304081e-05
[3509,] 1.637955e-04 4.305766e-05 2.374351e-05
[3510,] 1.563141e-04 4.308057e-05 2.290580e-05
[3511,] 1.639636e-04 4.316503e-05 2.431670e-05
[3512,] 1.581143e-04 4.312319e-05 2.339507e-05
[3513,] 8.567913e-05 5.270592e-05 1.654775e-05
[3514,] 8.595089e-05 5.283654e-05 1.666850e-05
[3515,] 8.862639e-05 5.763731e-05 1.925218e-05
[3516,] 1.396514e-04 5.229932e-05 2.843963e-05
[3517,] 8.372726e-05 5.591187e-05 1.679966e-05
[3518,] 8.415414e-05 5.642416e-05 1.707866e-05
[3519,] 1.480746e-04 2.772079e-04 2.274025e-04
[3520,] 9.016838e-05 4.514233e-05 1.478228e-05
[3521,] 7.746635e-05 1.212309e-04 4.523814e-05
[3522,] 8.463501e-05 5.376389e-05 1.620450e-05
[3523,] 8.439281e-05 5.364092e-05 1.610694e-05
[3524,] 9.232842e-05 4.506569e-05 1.506480e-05
[3525,] 7.922134e-05 1.321874e-04 5.090082e-05
[3526,] 9.331173e-05 4.533220e-05 1.536435e-05
[3527,] 8.450960e-05 5.353229e-05 1.609170e-05
[3528,] 7.988025e-05 1.054764e-04 4.045019e-05
[3529,] 9.210254e-05 4.554398e-05 1.528470e-05
[3530,] 9.264437e-05 4.507058e-05 1.511484e-05
[3531,] 6.276219e-05 6.836701e-05 1.920509e-05
```
