## Supplementary material for "Characterization of shared and ancestry-specific signals driving complex traits using multi-ancestry fine-mapping": mesusieoutput

```
                  eur           afr       eur_afr
   [1,] 1.967967e-121 2.923512e-121 6.278130e-122
   [2,] 2.684118e-119 3.701032e-121 1.012576e-119
   [3,] 1.543680e-122 4.346562e-121 5.023018e-123
   [4,] 2.325254e-119 3.526340e-121 8.726620e-120
   [5,] 2.221353e-119 3.560514e-121 8.341218e-120
   [6,] 1.500573e-121 2.789282e-121 4.826196e-122
   [7,] 2.335934e-108 3.384465e-121 4.788570e-109
   [8,] 7.740352e-122 6.520410e-121 2.906556e-122
   [9,] 2.378478e-119 3.615126e-121 8.951513e-120
  [10,] 1.600347e-122 4.629105e-121 5.192092e-123
  [11,] 1.569855e-122 4.976585e-121 5.083172e-123
  [12,] 1.322772e-121 2.809542e-121 4.257532e-122
  [13,] 3.153989e-120 5.842836e-121 1.216690e-120
  [14,] 7.626072e-123 3.562299e-121 2.529493e-123
  [15,] 2.672045e-122 3.214807e-121 8.788895e-123
  [16,] 2.528642e-122 3.822091e-121 8.252212e-123
  [17,] 4.059529e-120 3.514886e-121 1.563695e-120
  [18,] 2.244240e-122 3.216068e-121 7.390712e-123
  [19,] 2.634311e-122 3.180989e-121 8.679237e-123
  [20,] 2.772772e-122 3.779211e-121 9.049459e-123
  [21,] 6.088161e-109 3.419261e-121 1.819749e-109
  [22,] 6.167361e-110 3.393072e-121 1.903796e-110
  [23,] 2.959389e-119 2.680994e-121 1.102338e-119
  [24,] 3.235572e-119 2.557671e-121 1.198959e-119
  [25,] 3.350948e-122 2.482310e-121 1.118222e-122
  [26,] 5.374021e-111 3.840698e-121 1.399030e-111
  [27,] 1.256832e-119 2.113615e-121 4.424249e-120
  [28,] 9.210483e-120 1.941295e-121 3.188179e-120
  [29,] 1.047437e-119 2.067092e-121 3.674091e-120
  [30,] 2.867023e-119 1.979818e-121 9.965726e-120
  [31,] 1.563787e-119 1.925343e-121 5.408924e-120
  [32,] 2.494359e-121 3.655518e-121 8.468922e-122
  [33,] 8.100145e-120 1.890369e-121 2.788267e-120
  [34,] 1.088670e-119 1.871078e-121 3.743335e-120
  [35,] 7.750576e-121 2.065817e-121 2.684727e-121
  [36,] 4.229001e-119 1.889628e-121 1.450454e-119
  [37,] 1.361491e-117 2.721082e-121 4.081347e-118
  [38,] 1.253584e-119 1.919928e-121 4.320022e-120
  [39,] 5.787647e-118 2.879663e-121 1.712918e-118
  [40,] 1.293882e-119 1.873513e-121 4.407436e-120
  [41,] 4.920447e-121 1.677150e-121 1.691490e-121
  [42,] 1.662043e-122 1.913033e-121 5.606261e-123
  [43,] 2.249219e-122 1.860080e-121 7.561975e-123
  [44,] 1.737669e-122 1.875745e-121 5.842886e-123
  [45,] 1.681556e-121 3.232212e-121 5.343394e-122
  [46,] 1.150112e-122 2.891421e-121 3.855877e-123
  [47,] 1.512124e-122 1.944760e-121 4.992928e-123
  [48,] 4.461482e-122 1.979452e-121 1.443416e-122
  [49,] 1.118787e-121 3.946583e-121 3.639943e-122
  [50,] 1.081106e-121 4.215996e-121 3.543130e-122
  [51,] 3.626383e-122 1.858028e-121 1.202673e-122
  [52,] 9.848576e-123 3.723059e-121 3.270591e-123
  [53,] 5.542332e-123 1.855080e-121 1.844323e-123
  [54,] 2.042089e-122 2.852356e-121 6.574319e-123
  [55,] 1.892168e-122 3.131381e-121 6.069816e-123
  [56,] 9.961420e-123 3.101543e-121 3.383023e-123
  [57,] 2.195088e-121 3.614561e-121 6.699728e-122
  [58,] 1.085564e-122 2.556772e-121 3.663675e-123
  [59,] 6.715550e-122 3.520428e-121 2.274608e-122
  [60,] 1.137198e-122 2.490703e-121 3.836378e-123
  [61,] 1.587868e-121 3.138763e-121 5.218918e-122
  [62,] 1.206265e-121 3.314690e-121 3.994760e-122
  [63,] 2.975020e-122 2.095143e-121 1.013458e-122
  [64,] 9.732946e-123 2.443002e-121 3.175149e-123
  [65,] 7.670494e-123 2.916986e-121 2.554421e-123
  [66,] 9.770848e-123 4.183505e-121 3.323856e-123
  [67,] 1.912754e-120 2.615870e-121 6.090902e-121
  [68,] 6.352155e-122 3.237889e-121 1.982065e-122
  [69,] 1.431210e-122 1.907336e-121 4.818425e-123
  [70,] 4.896177e-122 3.475322e-121 1.525817e-122
  [71,] 4.881648e-122 3.645948e-121 1.515214e-122
  [72,] 9.611573e-123 9.347336e-121 3.219436e-123
  [73,] 9.614040e-123 4.556123e-121 3.214660e-123
  [74,] 2.434605e-122 1.994823e-121 8.282430e-123
  [75,] 9.944207e-123 8.595541e-121 3.382121e-123
  [76,] 9.562658e-123 3.450402e-121 3.187898e-123
  [77,] 5.486955e-107 3.447564e-121 1.300882e-107
  [78,] 4.922287e-119 1.923510e-121 1.569584e-119
  [79,] 4.155900e-118 1.940428e-121 1.234502e-118
  [80,] 7.026129e-118 1.892614e-121 2.091637e-118
  [81,] 3.588636e-117 2.007685e-121 1.046868e-117
  [82,] 4.840829e-118 1.994192e-121 1.425092e-118
  [83,] 8.371731e-119 1.889507e-121 2.513529e-119
  [84,] 9.068020e-118 2.079075e-121 2.707096e-118
  [85,] 5.585873e-118 1.911394e-121 1.656167e-118
  [86,] 1.485094e-122 2.103614e-121 4.949090e-123
  [87,] 6.264285e-118 1.789200e-121 1.881959e-118
  [88,] 1.550929e-122 2.086877e-121 5.164596e-123
  [89,] 1.177080e-117 1.886438e-121 3.486361e-118
  [90,] 1.290901e-118 1.967578e-121 3.841910e-119
  [91,] 5.685858e-118 1.748889e-121 1.723576e-118
  [92,] 7.430957e-118 1.771136e-121 2.239496e-118
  [93,] 3.772353e-114 3.952211e-121 9.746928e-115
  [94,] 1.084871e-118 2.257224e-121 3.182270e-119
  [95,] 1.014462e-122 4.039992e-121 3.411261e-123
  [96,] 1.579518e-122 2.147693e-121 5.322256e-123
  [97,] 4.297161e-119 2.748758e-121 1.236651e-119
  [98,] 1.375014e-118 2.511272e-121 3.974354e-119
  [99,] 1.468890e-118 2.274899e-121 4.306254e-119
 [100,] 2.137534e-118 2.254766e-121 6.275453e-119
 [101,] 2.261050e-114 2.122796e-121 8.536446e-115
 [102,] 3.195349e-122 3.601080e-121 1.041222e-122
 [103,] 6.535100e-118 1.594857e-121 2.135371e-118
 [104,] 1.292474e-122 3.740432e-121 4.310528e-123
 [105,] 1.222868e-118 2.194967e-121 3.710495e-119
 [106,] 3.431882e-122 3.552737e-121 1.119085e-122
 [107,] 7.919763e-115 1.807563e-121 2.814960e-115
 [108,] 1.226272e-122 5.936910e-121 4.241086e-123
 [109,] 4.665892e-119 1.563802e-121 1.513005e-119
 [110,] 2.202566e-119 1.842336e-121 6.982610e-120
 [111,] 1.201736e-122 2.211395e-121 4.075924e-123
 [112,] 3.797584e-119 1.529919e-121 1.277007e-119
 [113,] 1.005160e-121 3.109900e-121 3.501603e-122
 [114,] 8.484852e-122 3.051540e-121 2.948568e-122
 [115,] 1.039815e-122 2.603529e-121 3.514631e-123
 [116,] 2.023215e-122 2.008002e-121 6.837071e-123
 [117,] 1.313276e-121 4.722055e-121 4.837465e-122
 [118,] 2.234697e-122 3.180013e-121 7.483351e-123
 [119,] 1.427999e-122 1.975891e-121 4.812824e-123
 [120,] 9.756121e-123 2.464284e-121 3.286082e-123
 [121,] 1.334478e-122 2.408255e-121 4.497131e-123
 [122,] 9.350772e-123 2.450626e-121 3.147469e-123
 [123,] 1.218885e-122 1.940622e-121 4.095856e-123
 [124,] 1.821771e-122 1.927820e-121 6.127952e-123
 [125,] 1.325512e-122 2.561714e-121 4.395281e-123
 [126,] 1.038310e-121 3.113791e-121 3.542512e-122
 [127,] 1.806801e-121 2.025500e-121 6.147603e-122
 [128,] 1.851129e-121 2.027726e-121 6.300450e-122
 [129,] 1.236625e-122 1.904459e-121 4.148387e-123
 [130,] 1.290604e-122 1.897409e-121 4.327274e-123
 [131,] 1.351801e-121 2.620392e-121 4.630629e-122
 [132,] 1.218885e-122 1.894888e-121 4.085140e-123
 [133,] 2.015101e-122 3.155215e-121 6.734752e-123
 [134,] 2.025866e-122 3.152802e-121 6.770013e-123
 [135,] 8.080448e-123 2.576533e-121 2.705432e-123
 [136,] 1.702446e-122 1.887534e-121 5.705852e-123
 [137,] 1.235095e-122 1.896203e-121 4.140151e-123
 [138,] 1.731241e-122 1.886398e-121 5.801714e-123
 [139,] 1.568773e-121 1.999529e-121 5.323234e-122
 [140,] 1.217391e-122 1.896203e-121 4.080632e-123
 [141,] 1.568773e-121 1.999529e-121 5.323234e-122
 [142,] 1.827769e-122 1.874727e-121 6.114914e-123
 [143,] 1.760715e-122 1.886491e-121 5.900758e-123
 [144,] 1.217391e-122 1.891096e-121 4.078581e-123
 [145,] 1.270962e-122 2.482706e-121 4.240709e-123
 [146,] 1.104961e-122 1.886398e-121 3.699154e-123
 [147,] 3.728283e-122 1.730770e-121 1.247488e-122
 [148,] 1.644106e-122 1.880111e-121 5.504393e-123
 [149,] 1.591113e-122 1.883149e-121 5.328936e-123
 [150,] 1.184547e-122 1.875556e-121 3.960898e-123
 [151,] 1.271173e-121 2.632256e-121 4.357336e-122
 [152,] 1.134441e-122 1.894888e-121 3.801318e-123
 [153,] 1.150317e-122 1.892334e-121 3.853739e-123
 [154,] 8.311012e-123 1.893598e-121 2.781681e-123
 [155,] 8.484407e-123 1.898774e-121 2.841053e-123
 [156,] 8.484407e-123 1.898774e-121 2.841053e-123
 [157,] 8.401271e-123 1.892334e-121 2.811729e-123
 [158,] 8.042898e-123 1.896203e-121 2.692108e-123
 [159,] 1.138374e-122 1.885287e-121 3.810899e-123
 [160,] 4.548406e-122 3.130109e-121 1.547952e-122
 [161,] 1.188166e-122 1.885287e-121 3.978010e-123
 [162,] 8.299519e-122 1.986456e-121 2.810520e-122
 [163,] 1.204949e-122 1.884201e-121 4.033832e-123
 [164,] 1.188166e-122 1.886398e-121 3.978505e-123
 [165,] 8.127653e-123 1.893598e-121 2.720071e-123
 [166,] 2.071861e-122 3.129359e-121 6.922758e-123
 [167,] 4.548406e-122 3.131822e-121 1.547809e-122
 [168,] 8.038349e-122 1.984628e-121 2.718996e-122
 [169,] 1.171740e-122 1.879151e-121 3.919978e-123
 [170,] 3.202832e-122 1.683258e-121 1.063868e-122
 [171,] 8.214145e-123 1.893598e-121 2.749133e-123
 [172,] 1.236382e-122 2.570920e-121 4.096449e-123
 [173,] 8.683328e-123 1.891096e-121 2.906188e-123
 [174,] 1.239550e-122 2.570920e-121 4.106760e-123
 [175,] 1.242751e-122 2.572145e-121 4.116973e-123
 [176,] 7.653090e-122 1.982759e-121 2.589845e-122
 [177,] 2.275928e-122 3.122909e-121 7.606929e-123
 [178,] 6.174250e-122 2.657154e-121 2.112854e-122
 [179,] 8.042898e-123 1.898774e-121 2.692597e-123
 [180,] 1.204949e-122 1.882106e-121 4.032821e-123
 [181,] 8.392484e-123 1.897409e-121 2.809865e-123
 [182,] 7.500990e-122 1.990023e-121 2.538523e-122
 [183,] 7.878128e-123 1.898135e-121 2.635902e-123
 [184,] 7.966186e-123 1.904533e-121 2.666711e-123
 [185,] 1.204949e-122 1.885287e-121 4.034338e-123
 [186,] 1.107959e-122 1.885991e-121 3.706500e-123
 [187,] 3.948019e-122 1.658930e-121 1.290654e-122
 [188,] 3.597343e-122 1.656054e-121 1.182060e-122
 [189,] 7.065934e-122 1.990023e-121 2.390900e-122
 [190,] 7.065934e-122 1.991873e-121 2.391440e-122
 [191,] 1.134731e-122 1.887973e-121 3.797222e-123
 [192,] 7.951631e-123 1.931840e-121 2.665208e-123
 [193,] 7.878128e-123 1.908923e-121 2.636771e-123
 [194,] 1.199870e-122 1.927653e-121 4.026294e-123
 [195,] 1.280450e-113 1.897484e-121 4.620326e-114
 [196,] 1.134731e-122 1.931768e-121 3.806280e-123
 [197,] 2.345542e-122 3.198451e-121 7.878069e-123
 [198,] 5.942933e-122 2.046948e-121 2.017786e-122
 [199,] 5.942933e-122 2.046948e-121 2.017786e-122
 [200,] 5.942933e-122 2.046948e-121 2.017786e-122
 [201,] 5.942933e-122 2.049275e-121 2.018217e-122
 [202,] 3.758071e-122 1.636587e-121 1.244371e-122
 [203,] 1.350776e-121 2.035930e-121 4.592137e-122
 [204,] 5.482273e-122 2.042374e-121 1.859835e-122
 [205,] 1.037209e-113 1.791398e-121 3.668334e-114
 [206,] 4.625393e-122 2.758608e-121 1.582036e-122
 [207,] 6.007773e-122 2.047525e-121 2.038729e-122
 [208,] 6.057755e-122 2.052068e-121 2.056626e-122
 [209,] 1.242751e-122 2.537734e-121 4.122898e-123
 [210,] 3.230532e-122 3.095157e-121 1.094109e-122
 [211,] 4.698581e-122 2.728113e-121 1.604614e-122
 [212,] 1.099807e-121 2.234951e-121 3.795024e-122
 [213,] 9.030154e-123 2.893185e-121 3.027374e-123
 [214,] 1.237208e-121 2.026572e-121 4.197349e-122
 [215,] 1.134731e-122 1.940098e-121 3.805016e-123
 [216,] 1.082271e-121 2.026572e-121 3.670826e-122
 [217,] 6.175280e-122 2.171623e-121 2.101276e-122
 [218,] 1.265233e-121 2.135176e-121 4.304165e-122
 [219,] 1.181833e-122 1.954180e-121 3.967783e-123
 [220,] 4.761262e-122 2.171623e-121 1.618349e-122
 [221,] 1.037298e-121 2.139828e-121 3.528080e-122
 [222,] 4.841677e-122 2.877999e-121 1.649268e-122
 [223,] 1.060099e-121 2.144686e-121 3.605355e-122
 [224,] 2.370238e-122 3.181789e-121 7.957308e-123
 [225,] 2.380112e-122 3.174623e-121 7.986565e-123
 [226,] 1.104948e-122 1.955703e-121 3.709028e-123
 [227,] 2.984609e-122 2.944523e-121 1.004932e-122
 [228,] 5.509335e-122 2.048476e-121 1.868019e-122
 [229,] 1.520526e-121 5.663158e-121 5.543933e-122
 [230,] 1.273104e-122 2.516365e-121 4.231862e-123
 [231,] 1.060099e-121 2.020633e-121 3.589661e-122
 [232,] 5.407034e-122 2.345883e-121 1.857853e-122
 [233,] 3.913768e-122 2.991246e-121 1.336442e-122
 [234,] 1.060099e-121 2.017042e-121 3.588014e-122
 [235,] 4.776636e-119 1.710483e-121 1.549355e-119
 [236,] 3.437181e-122 1.599802e-121 1.114678e-122
 [237,] 3.036268e-114 1.603079e-121 9.956262e-115
 [238,] 9.257639e-122 2.018818e-121 3.133024e-122
 [239,] 5.558778e-114 1.637229e-121 1.888266e-114
 [240,] 2.434446e-121 8.733107e-120 6.821515e-122
 [241,] 1.126012e-122 2.510062e-121 3.749982e-123
 [242,] 6.804377e-122 2.169027e-121 2.315168e-122
 [243,] 6.443498e-122 2.039098e-121 2.182191e-122
 [244,] 5.747143e-122 2.025976e-121 1.942916e-122
 [245,] 4.438814e-122 2.006800e-121 1.497189e-122
 [246,] 1.167193e-121 2.001357e-121 3.945890e-122
 [247,] 7.500796e-116 1.957879e-121 2.428638e-116
 [248,] 7.119532e-116 1.957879e-121 2.305329e-116
 [249,]  2.145144e-98 2.949791e-121  7.176183e-99
 [250,] 3.325715e-116 1.899890e-121 1.084910e-116
 [251,] 3.073416e-116 1.899890e-121 1.002677e-116
 [252,] 1.840014e-121 6.508023e-120 5.221426e-122
 [253,]  3.787425e-98 2.953357e-121  1.274479e-98
 [254,]  9.436723e-99 2.946946e-121  3.166982e-99
 [255,] 4.306876e-122 2.146248e-121 1.444789e-122
 [256,] 1.268900e-122 2.505993e-121 4.223871e-123
 [257,] 4.700850e-122 2.141001e-121 1.577215e-122
 [258,] 5.570316e-122 2.140949e-121 1.867399e-122
 [259,] 4.900254e-100 2.909921e-121 1.606129e-100
 [260,] 4.904830e-100 2.909592e-121 1.612491e-100
 [261,] 4.421246e-122 2.128327e-121 1.479447e-122
 [262,] 7.525193e-122 2.123360e-121 2.515059e-122
 [263,] 1.153277e-121 6.875160e-121 3.593146e-122
 [264,] 7.146578e-100 2.909916e-121 2.358046e-100
 [265,] 4.232801e-122 2.132705e-121 1.413653e-122
 [266,] 9.057209e-100 2.909618e-121 2.975154e-100
 [267,] 3.263192e-122 2.853668e-121 1.092696e-122
 [268,] 2.894264e-122 3.591226e-121 9.842215e-123
 [269,] 8.346099e-100 2.906665e-121 2.752686e-100
 [270,] 2.096166e-116 1.464567e-121 6.572429e-117
 [271,] 1.669262e-122 2.529573e-121 5.548192e-123
 [272,] 5.819487e-117 2.008243e-121 1.860874e-117
 [273,] 4.541410e-122 2.303018e-121 1.534649e-122
 [274,] 3.404471e-122 1.590629e-121 1.088078e-122
 [275,] 7.441320e-117 1.964048e-121 2.403435e-117
 [276,] 5.697420e-102 2.884290e-121 1.903679e-102
 [277,] 5.697420e-102 2.883979e-121 1.903046e-102
 [278,] 7.393004e-117 1.962729e-121 2.388874e-117
 [279,] 3.860740e-122 1.669931e-121 1.208041e-122
 [280,] 9.847071e-117 1.966758e-121 3.176549e-117
 [281,] 1.522709e-119 1.914220e-121 4.771463e-120
 [282,] 5.635072e-123 1.509624e-121 1.875949e-123
 [283,] 1.065838e-122 1.483594e-121 3.541148e-123
 [284,]  1.060151e-67 3.177463e-121  3.902267e-68
 [285,]  9.584551e-66 3.171585e-121  3.511348e-66
 [286,] 1.503931e-122 2.586449e-121 4.962748e-123
 [287,]  1.131049e-66 3.216836e-121  4.264983e-67
 [288,] 2.415140e-116 1.402617e-121 7.713176e-117
 [289,] 2.522500e-116 1.402011e-121 8.013724e-117
 [290,]  1.732373e-66 3.242575e-121  6.623836e-67
 [291,]  2.655939e-66 3.257853e-121  1.022755e-66
 [292,]  2.905992e-53 3.251535e-121  1.111664e-53
 [293,] 3.514224e-116 1.490900e-121 1.092294e-116
 [294,] 3.103824e-122 3.626129e-121 1.049424e-122
 [295,]  7.184481e-97 3.824074e-121  1.788711e-97
 [296,]  8.063103e-40 3.142995e-121  2.339080e-40
 [297,]  1.551334e-96 2.842251e-121  4.293119e-97
 [298,] 2.186157e-118 1.687245e-121 7.241355e-119
 [299,] 1.390508e-101 5.577824e-121 7.494459e-102
 [300,] 1.242173e-101 5.513260e-121 6.669722e-102
 [301,] 2.193371e-102 2.008454e-121 4.603742e-103
 [302,] 2.053175e-102 1.977864e-121 4.350850e-103
 [303,] 9.305943e-119 1.681197e-121 3.074912e-119
 [304,] 1.799379e-102 1.910727e-121 3.877388e-103
 [305,] 1.336283e-105 1.924392e-121 3.038010e-106
 [306,] 1.212896e-102 1.788046e-121 2.743085e-103
 [307,] 1.713148e-122 8.482211e-121 5.168886e-123
 [308,] 4.859022e-123 2.658591e-121 1.638997e-123
 [309,]  1.659376e-48 3.291009e-121  6.164765e-49
 [310,] 1.274519e-122 2.743548e-121 4.101123e-123
 [311,] 4.177983e-103 5.350292e-121 2.195365e-103
 [312,] 1.728304e-122 7.198372e-121 5.229334e-123
 [313,] 2.548321e-111 1.948755e-121 6.236821e-112
 [314,]  2.213885e-48 3.206374e-121  7.656078e-49
 [315,] 1.473085e-122 7.345077e-121 4.599012e-123
 [316,] 5.523427e-123 2.783487e-121 1.809578e-123
 [317,] 1.457625e-114 3.770669e-121 5.906258e-115
 [318,] 6.760909e-123 1.453353e-121 2.235055e-123
 [319,] 1.360494e-118 2.120422e-121 4.853221e-119
 [320,] 3.334664e-119 2.079015e-121 1.201140e-119
 [321,] 3.530059e-119 1.730224e-121 1.232148e-119
 [322,] 4.013142e-112 2.104213e-121 9.943225e-113
 [323,] 2.051740e-112 2.066950e-121 5.137041e-113
 [324,] 2.295032e-112 2.104177e-121 5.707841e-113
 [325,] 5.496327e-123 6.436770e-121 1.898939e-123
 [326,] 2.874004e-112 2.075880e-121 7.169224e-113
 [327,] 2.794395e-120 1.787754e-121 9.702204e-121
 [328,] 3.040803e-112 2.103822e-121 7.524120e-113
 [329,] 1.726779e-112 2.094498e-121 4.295568e-113
 [330,] 3.040803e-112 2.094498e-121 7.535214e-113
 [331,] 3.040803e-112 2.084350e-121 7.547437e-113
 [332,] 3.040803e-112 2.113241e-121 7.513045e-113
 [333,] 1.726779e-112 2.103822e-121 4.289318e-113
 [334,] 4.865934e-123 3.458147e-121 1.592730e-123
 [335,] 1.726779e-112 2.103600e-121 4.275553e-113
 [336,] 8.007500e-120 1.731055e-121 2.791599e-120
 [337,] 1.584139e-119 1.716609e-121 5.532387e-120
 [338,] 5.050325e-123 4.469773e-121 1.725668e-123
 [339,] 1.069868e-112 2.122762e-121 2.657085e-113
 [340,] 4.948098e-123 3.422257e-121 1.678063e-123
 [341,] 1.544654e-112 2.194017e-121 3.776813e-113
 [342,] 5.105815e-123 4.799634e-121 1.748347e-123
 [343,] 1.633122e-112 2.226766e-121 3.973395e-113
 [344,] 1.901789e-119 1.692165e-121 6.630179e-120
 [345,] 3.132806e-112 2.194017e-121 7.642107e-113
 [346,] 1.961776e-112 2.216090e-121 4.786794e-113
 [347,] 1.505656e-119 1.719336e-121 5.265688e-120
 [348,] 1.196065e-112 2.226766e-121 2.924689e-113
 [349,] 1.633122e-112 2.282922e-121 3.943787e-113
 [350,] 1.656846e-112 2.248445e-121 4.030053e-113
 [351,] 1.436465e-119 1.712713e-121 5.012774e-120
 [352,] 1.370645e-119 1.708864e-121 4.780023e-120
 [353,] 1.069868e-112 2.271682e-121 2.602802e-113
 [354,] 1.854226e-112 2.282922e-121 4.486104e-113
 [355,] 1.762496e-122 2.701662e-121 5.602867e-123
 [356,] 6.677859e-118 1.393521e-121 2.154585e-118
 [357,] 1.206695e-122 2.542073e-121 3.872606e-123
 [358,] 1.354428e-122 1.812372e-121 4.436089e-123
 [359,] 1.291251e-122 1.848809e-121 4.223343e-123
 [360,] 1.745067e-105 1.571347e-121 4.535749e-106
 [361,] 9.825809e-122 2.451600e-121 2.939935e-122
 [362,] 1.254574e-114 1.555970e-121 3.589245e-115
 [363,] 1.329993e-120 1.707009e-121 4.581821e-121
 [364,] 1.193668e-114 1.575322e-121 3.392632e-115
 [365,] 1.193668e-114 1.544965e-121 3.429811e-115
 [366,] 7.424661e-123 3.121434e-121 2.464053e-123
 [367,] 4.724783e-123 1.748319e-121 1.578359e-123
 [368,] 1.135798e-114 1.575322e-121 3.228948e-115
 [369,] 2.038333e-114 1.575322e-121 5.778102e-115
 [370,] 1.443649e-121 2.324793e-121 4.681976e-122
 [371,] 5.225980e-123 1.760090e-121 1.749103e-123
 [372,] 1.135798e-114 1.575366e-121 3.228899e-115
 [373,] 9.788932e-115 1.563520e-121 2.796306e-115
 [374,] 1.542107e-114 1.563555e-121 4.395464e-115
 [375,] 1.542107e-114 1.563555e-121 4.395464e-115
 [376,] 1.776038e-121 1.757302e-121 6.110513e-122
 [377,] 3.414300e-122 1.881256e-121 1.106846e-122
 [378,] 1.047791e-118 1.413095e-121 3.396078e-119
 [379,] 3.201998e-120 1.623427e-121 1.097308e-120
 [380,] 3.161506e-105 1.556022e-121 8.304357e-106
 [381,] 3.874131e-118 1.386615e-121 1.251267e-118
 [382,] 1.384256e-122 1.791999e-121 4.538005e-123
 [383,] 1.407849e-122 1.794986e-121 4.614034e-123
 [384,] 7.333915e-104 1.559768e-121 1.895704e-104
 [385,] 1.407849e-122 1.772141e-121 4.620155e-123
 [386,] 2.315338e-119 1.492245e-121 7.720532e-120
 [387,] 1.634065e-113 1.559768e-121 4.619887e-114
 [388,] 3.278195e-118 1.390008e-121 1.052090e-118
 [389,] 2.777474e-118 1.388587e-121 8.923785e-119
 [390,] 3.278195e-118 1.394524e-121 1.049649e-118
 [391,] 3.482585e-118 1.404704e-121 1.109774e-118
 [392,] 3.423155e-118 1.412354e-121 1.087509e-118
 [393,] 2.433080e-119 1.484645e-121 8.001981e-120
 [394,] 3.037407e-118 1.407741e-121 9.639593e-119
 [395,] 4.575508e-123 1.725699e-121 1.528148e-123
 [396,] 1.258609e-121 2.516365e-121 4.263320e-122
 [397,] 3.037407e-118 1.403704e-121 9.654619e-119
 [398,] 2.874273e-118 1.405700e-121 9.130243e-119
 [399,] 4.528424e-123 1.727847e-121 1.512162e-123
 [400,] 1.624861e-119 1.482543e-121 5.373191e-120
 [401,] 4.556842e-123 1.709740e-121 1.521283e-123
 [402,] 1.282490e-121 2.516883e-121 4.348850e-122
 [403,] 4.630628e-112 4.525435e-121 2.074549e-112
 [404,] 4.556842e-123 1.707897e-121 1.521220e-123
 [405,] 2.874273e-118 1.397982e-121 9.158671e-119
 [406,] 1.550781e-119 1.482543e-121 5.128404e-120
 [407,] 2.413613e-113 1.535236e-121 6.850347e-114
 [408,] 2.548098e-113 1.535236e-121 7.230318e-114
 [409,] 2.874273e-118 1.392988e-121 9.212793e-119
 [410,] 1.624861e-119 1.477846e-121 5.345435e-120
 [411,] 5.085606e-123 1.958560e-121 1.691946e-123
 [412,] 1.624861e-119 1.477846e-121 5.345435e-120
 [413,] 4.586168e-123 1.689887e-121 1.530741e-123
 [414,] 2.720287e-118 1.389318e-121 8.702843e-119
 [415,] 1.203207e-122 5.287903e-121 3.954529e-123
 [416,] 4.521466e-123 1.689887e-121 1.508809e-123
 [417,] 4.538830e-123 1.688292e-121 1.514638e-123
 [418,] 1.550781e-119 1.477466e-121 5.104865e-120
 [419,] 1.480282e-119 1.475649e-121 4.900551e-120
 [420,]  3.288386e-01 4.617528e-121  2.747760e-01
 [421,] 2.720287e-118 1.386150e-121 8.716391e-119
 [422,] 1.270168e-121 2.500456e-121 4.300308e-122
 [423,] 1.606216e-119 1.476816e-121 5.294095e-120
 [424,] 4.494811e-123 1.685201e-121 1.499841e-123
 [425,] 1.349304e-119 1.475717e-121 4.472258e-120
 [426,] 4.443910e-123 1.688292e-121 1.482702e-123
 [427,] 1.611872e-122 1.688292e-121 5.315877e-123
 [428,] 2.693638e-113 1.496007e-121 7.789094e-114
 [429,] 4.456414e-113 1.492758e-121 1.288193e-113
 [430,] 4.460231e-123 1.686730e-121 1.488183e-123
 [431,] 4.393871e-123 1.686730e-121 1.465656e-123
 [432,] 1.641112e-122 1.683703e-121 5.414403e-123
 [433,] 4.693516e-113 1.486995e-121 1.358582e-113
 [434,] 2.757955e-113 1.486995e-121 8.010702e-114
 [435,] 1.461421e-121 2.425389e-121 4.971751e-122
 [436,] 1.898388e-118 1.390007e-121 6.099439e-119
 [437,] 5.210576e-118 1.411593e-121 1.739637e-118
 [438,] 1.480282e-119 1.482484e-121 4.903647e-120
 [439,]  2.372263e-01 4.033131e-121  1.591591e-01
 [440,] 2.524124e-122 3.887898e-121 8.741280e-123
 [441,] 1.450968e-118 1.380827e-121 4.689289e-119
 [442,] 1.798525e-118 1.387208e-121 5.787948e-119
 [443,] 2.185631e-118 1.385871e-121 7.036338e-119
 [444,] 2.883578e-118 1.415156e-121 9.663876e-119
 [445,] 1.798525e-118 1.384449e-121 5.797122e-119
 [446,] 2.999499e-113 1.465050e-121 8.852572e-114
 [447,] 3.289062e-118 1.416857e-121 1.103882e-118
 [448,] 3.167539e-113 1.477196e-121 9.278286e-114
 [449,] 9.185068e-120 1.484233e-121 3.058524e-120
 [450,] 1.348364e-121 2.493096e-121 4.549005e-122
 [451,] 1.704157e-118 1.366129e-121 5.589665e-119
 [452,] 1.995994e-118 1.370056e-121 6.505968e-119
 [453,] 5.537846e-113 1.460491e-121 1.635814e-113
 [454,] 3.167539e-113 1.462745e-121 9.360553e-114
 [455,] 4.008870e-118 1.427623e-121 1.355339e-118
 [456,] 2.690270e-113 1.455900e-121 7.990866e-114
 [457,] 1.697333e-118 1.365823e-121 5.571489e-119
 [458,] 3.567677e-113 1.447678e-121 1.064971e-113
 [459,] 1.833006e-122 1.910474e-121 6.227615e-123
 [460,]  7.913192e-94 1.782078e-121  1.361642e-94
 [461,] 6.394759e-121 2.636581e-121 2.211526e-121
 [462,] 2.193815e-121 2.309384e-121 7.605444e-122
 [463,] 7.331277e-121 2.326900e-121 2.554882e-121
 [464,] 8.268768e-101 2.102278e-121 1.342559e-101
 [465,]  1.174482e-98 2.258700e-121  1.761218e-99
 [466,] 1.001224e-121 1.767394e-121 3.217333e-122
 [467,] 5.232331e-122 4.172484e-121 1.800090e-122
 [468,] 1.786102e-122 5.303984e-121 5.382807e-123
 [469,] 1.179791e-122 2.135287e-121 3.969851e-123
 [470,] 5.768748e-122 4.181453e-121 1.986712e-122
 [471,] 1.672574e-122 5.265579e-121 5.081942e-123
 [472,] 2.336153e-121 2.158204e-121 7.432547e-122
 [473,] 1.200954e-121 3.765576e-121 4.625140e-122
 [474,] 5.586580e-122 4.111741e-121 1.920827e-122
 [475,] 1.115005e-121 3.688757e-121 4.279630e-122
 [476,] 1.705121e-122 5.159430e-121 5.172110e-123
 [477,] 1.946664e-121 3.217489e-121 7.473803e-122
 [478,] 5.588641e-120 1.952031e-121 1.615905e-120
 [479,]  7.005894e-53 3.060909e-121  2.892749e-53
 [480,] 2.516685e-121 2.165991e-121 7.968101e-122
 [481,] 1.135287e-121 3.636446e-121 4.354305e-122
 [482,] 1.156002e-121 3.636446e-121 4.435603e-122
 [483,]  9.575201e-54 3.458436e-121  5.036313e-54
 [484,] 8.184384e-122 1.835485e-121 2.813665e-122
 [485,] 4.524111e-123 1.578884e-121 1.505951e-123
 [486,] 9.443976e-122 1.648853e-121 3.277791e-122
 [487,] 2.762362e-119 1.836427e-121 8.562117e-120
 [488,] 5.185779e-122 4.362622e-121 1.789736e-122
 [489,] 8.563539e-121 4.628417e-121 2.602132e-121
 [490,] 2.071055e-119 1.789491e-121 6.482510e-120
 [491,] 4.005292e-122 3.755648e-121 1.246229e-122
 [492,] 3.233831e-119 1.592690e-121 1.101899e-119
 [493,] 2.282475e-119 1.781557e-121 7.150370e-120
 [494,] 3.950133e-119 1.597584e-121 1.349211e-119
 [495,] 2.666448e-111 2.436231e-121 1.053082e-111
 [496,] 2.196035e-110 2.370524e-121 8.524403e-111
 [497,] 1.454445e-117 1.747913e-121 4.648977e-118
 [498,] 2.284453e-120 2.393003e-121 7.757637e-121
 [499,] 1.888703e-110 2.318636e-121 7.224525e-111
 [500,] 1.750377e-110 2.244676e-121 6.534699e-111
 [501,] 5.340000e-121 2.475684e-121 1.751483e-121
 [502,] 8.199014e-112 1.800827e-121 2.510532e-112
 [503,] 8.576074e-112 1.797016e-121 2.638010e-112
 [504,] 1.100590e-121 3.391418e-121 3.396763e-122
 [505,] 6.852460e-112 1.807356e-121 2.084501e-112
 [506,] 4.894933e-107 2.593675e-121 2.243407e-107
 [507,] 7.591070e-108 1.796078e-121 2.301494e-108
 [508,] 1.076315e-107 2.455896e-121 4.790022e-108
 [509,] 7.496159e-122 3.395214e-121 2.329317e-122
 [510,] 3.173352e-107 1.861296e-121 8.929477e-108
 [511,] 7.385943e-104 2.178389e-121 2.667101e-104
 [512,] 7.570771e-108 2.325618e-121 3.280051e-108
 [513,] 1.611742e-114 2.111331e-121 4.513634e-115
 [514,] 5.592238e-103 2.086552e-121 1.908173e-103
 [515,] 1.140758e-121 3.377150e-121 3.520917e-122
 [516,] 6.925498e-123 2.553357e-121 2.318353e-123
 [517,] 8.150976e-122 2.569733e-121 2.900993e-122
 [518,] 8.087692e-122 2.526046e-121 2.869431e-122
 [519,] 8.359211e-122 2.559570e-121 2.974225e-122
 [520,] 8.150976e-122 2.564634e-121 2.899995e-122
 [521,] 1.855658e-103 2.086831e-121 6.204561e-104
 [522,] 6.757139e-122 3.468248e-121 2.097438e-122
 [523,] 6.757139e-122 3.439545e-121 2.099310e-122
 [524,] 8.087692e-122 2.580036e-121 2.880095e-122
 [525,] 9.887816e-122 3.462775e-121 3.046444e-122
 [526,] 6.811802e-122 3.434194e-121 2.116295e-122
 [527,] 1.935183e-103 2.082818e-121 6.480358e-104
 [528,] 6.811802e-122 3.451164e-121 2.115167e-122
 [529,] 6.917253e-122 3.473940e-121 2.145704e-122
 [530,] 6.861491e-122 3.462782e-121 2.129503e-122
 [531,] 6.861491e-122 3.497668e-121 2.127231e-122
 [532,] 6.967942e-122 3.491982e-121 2.159901e-122
 [533,] 1.337610e-122 4.246874e-121 4.419010e-123
 [534,] 7.591113e-122 2.635279e-121 2.707317e-122
 [535,] 7.137469e-122 2.657377e-121 2.546672e-122
 [536,] 7.137469e-122 2.662430e-121 2.547432e-122
 [537,] 2.246297e-122 2.061821e-121 7.623170e-123
 [538,] 5.543182e-122 2.669503e-121 1.968864e-122
 [539,] 6.673717e-122 2.669503e-121 2.379123e-122
 [540,] 5.634733e-122 3.596711e-121 1.750639e-122
 [541,] 1.248580e-122 2.023940e-121 4.152730e-123
 [542,] 5.555391e-122 3.581585e-121 1.727751e-122
 [543,] 5.592787e-122 3.588042e-121 1.738808e-122
 [544,] 1.428066e-122 3.203183e-121 4.566626e-123
 [545,] 5.456836e-122 3.354102e-121 1.707843e-122
 [546,] 5.456836e-122 3.358621e-121 1.708094e-122
 [547,] 7.108012e-123 1.651926e-121 2.360015e-123
 [548,] 5.560319e-122 2.699986e-121 1.976925e-122
 [549,] 6.428525e-122 3.525001e-121 1.997065e-122
 [550,] 4.748517e-123 1.763779e-121 1.577257e-123
 [551,] 2.573715e-122 6.666389e-121 9.005726e-123
 [552,] 8.722996e-123 2.665563e-121 2.926359e-123
 [553,] 1.528921e-122 1.500867e-121 5.043207e-123
 [554,] 1.193854e-122 1.919083e-121 3.878093e-123
 [555,] 6.023965e-123 9.856624e-121 2.026653e-123
 [556,] 6.454382e-123 5.655277e-121 2.199070e-123
 [557,] 6.457327e-123 5.278479e-121 2.198348e-123
 [558,] 1.827631e-122 1.621343e-121 6.240040e-123
 [559,] 1.438526e-114 1.574236e-121 5.135978e-115
 [560,] 6.578009e-123 5.456220e-121 2.246365e-123
 [561,] 6.511053e-123 5.383211e-121 2.221588e-123
 [562,] 6.542430e-123 5.261926e-121 2.232345e-123
 [563,] 6.446784e-123 5.367085e-121 2.198302e-123
 [564,] 6.791680e-123 5.432645e-121 2.323885e-123
 [565,] 6.716379e-123 5.482596e-121 2.296839e-123
 [566,] 6.755644e-123 5.432645e-121 2.310805e-123
 [567,] 6.755644e-123 5.432645e-121 2.310805e-123
 [568,] 1.097477e-121 3.870187e-121 3.647853e-122
 [569,] 5.945575e-123 1.163983e-120 2.004573e-123
 [570,] 5.945575e-123 1.188893e-120 2.004750e-123
 [571,] 5.327325e-123 1.627441e-121 1.781383e-123
 [572,] 6.528918e-123 4.924645e-121 2.225690e-123
 [573,] 6.075292e-123 1.191470e-120 2.051435e-123
 [574,] 6.528918e-123 4.856805e-121 2.225038e-123
 [575,] 6.528918e-123 4.856805e-121 2.225038e-123
 [576,] 6.206612e-123 4.815391e-121 2.107579e-123
 [577,] 3.690647e-122 1.523980e-121 1.243015e-122
 [578,] 1.255626e-122 2.131604e-121 4.246659e-123
 [579,] 8.919063e-122 1.794437e-121 2.820069e-122
 [580,] 8.919063e-122 1.794437e-121 2.820069e-122
 [581,] 3.451449e-122 1.504455e-121 1.159295e-122
 [582,] 1.918570e-122 3.190430e-121 6.541687e-123
 [583,] 2.307360e-122 1.538046e-121 7.778629e-123
 [584,] 8.355746e-122 3.235329e-121 2.624606e-122
 [585,] 5.947922e-123 1.208892e-120 2.005563e-123
 [586,] 3.864730e-122 1.495304e-121 1.297664e-122
 [587,] 1.508838e-121 1.817364e-121 4.728186e-122
 [588,] 7.726710e-122 3.504628e-121 2.760308e-122
 [589,] 1.508838e-121 1.828683e-121 4.723884e-122
 [590,] 5.947922e-123 1.208892e-120 2.005563e-123
 [591,] 3.950724e-122 1.493084e-121 1.325805e-122
 [592,] 9.919726e-122 3.945578e-121 3.446927e-122
 [593,] 3.775212e-122 1.486962e-121 1.264506e-122
 [594,] 7.407564e-122 3.507099e-121 2.645356e-122
 [595,] 3.950724e-122 1.493081e-121 1.325803e-122
 [596,] 4.049055e-122 1.493084e-121 1.358849e-122
 [597,] 5.492676e-123 1.487889e-121 1.826769e-123
 [598,] 7.161723e-122 3.500570e-121 2.555542e-122
 [599,] 4.049055e-122 1.493084e-121 1.358849e-122
 [600,] 1.324527e-121 1.489858e-121 4.447915e-122
 [601,] 6.288192e-122 4.594779e-121 1.908429e-122
 [602,] 7.604309e-122 3.500570e-121 2.716890e-122
 [603,] 4.049055e-122 1.491971e-121 1.358427e-122
 [604,] 4.049055e-122 1.491971e-121 1.358427e-122
 [605,] 7.098767e-122 3.558417e-121 2.537040e-122
 [606,] 4.049055e-122 1.485252e-121 1.358518e-122
 [607,] 7.042711e-122 3.558323e-121 2.516639e-122
 [608,] 5.967177e-123 1.205537e-120 2.012474e-123
 [609,] 4.049055e-122 1.483122e-121 1.357666e-122
 [610,] 5.121541e-115 2.437274e-121 1.334801e-115
 [611,] 5.665839e-122 1.468890e-121 1.881492e-122
 [612,] 5.532665e-122 1.473470e-121 1.848347e-122
 [613,] 5.532665e-122 1.472906e-121 1.847730e-122
 [614,] 7.164356e-122 1.568304e-121 2.317054e-122
 [615,] 5.532665e-122 1.472906e-121 1.847730e-122
 [616,] 5.389078e-122 1.472378e-121 1.799170e-122
 [617,] 6.784821e-122 3.290346e-121 2.403463e-122
 [618,] 5.389078e-122 1.465557e-121 1.799197e-122
 [619,] 6.677450e-122 3.284917e-121 2.364349e-122
 [620,] 5.263667e-122 1.465557e-121 1.757321e-122
 [621,] 5.526917e-122 1.464185e-121 1.843359e-122
 [622,] 2.856606e-121 1.918620e-121 8.807541e-122
 [623,] 9.078367e-123 2.001568e-121 3.022648e-123
 [624,] 3.025537e-122 2.770399e-121 9.398491e-123
 [625,] 2.405464e-121 1.925215e-121 7.426414e-122
 [626,] 9.078607e-123 2.001440e-121 3.022716e-123
 [627,] 8.584741e-122 4.780669e-121 2.576909e-122
 [628,] 9.078367e-123 2.003342e-121 3.022645e-123
 [629,] 5.126106e-122 1.831870e-121 1.634733e-122
 [630,] 4.771478e-122 1.476094e-121 1.596049e-122
 [631,] 4.771478e-122 1.477628e-121 1.597085e-122
 [632,] 4.663190e-122 1.479309e-121 1.561822e-122
 [633,] 5.128421e-122 1.469299e-121 1.715577e-122
 [634,] 5.128421e-122 1.468582e-121 1.715007e-122
 [635,] 6.517772e-122 3.290346e-121 2.307337e-122
 [636,] 5.128421e-122 1.470052e-121 1.716148e-122
 [637,] 3.156784e-122 2.697410e-121 9.813512e-123
 [638,] 9.073317e-122 4.893499e-121 2.716356e-122
 [639,] 2.467360e-121 1.851385e-121 7.650202e-122
 [640,] 5.128421e-122 1.467608e-121 1.719106e-122
 [641,] 9.079092e-123 2.081233e-121 3.022765e-123
 [642,] 2.467360e-121 1.857991e-121 7.646176e-122
 [643,] 5.389078e-122 1.467608e-121 1.806567e-122
 [644,] 5.392528e-122 1.912091e-121 1.711926e-122
 [645,] 4.047595e-121 2.066652e-121 1.269768e-121
 [646,] 3.995232e-121 1.828192e-121 1.235444e-121
 [647,] 4.906737e-121 2.105586e-121 1.531496e-121
 [648,] 5.665839e-122 1.466660e-121 1.898783e-122
 [649,] 2.700434e-121 1.460437e-121 9.026407e-122
 [650,] 2.671763e-121 1.857992e-121 8.277999e-122
 [651,] 3.009299e-121 1.839565e-121 9.321394e-122
 [652,] 5.269862e-122 1.464879e-121 1.764773e-122
 [653,] 9.102182e-122 1.481078e-121 3.052346e-122
 [654,] 9.030328e-123 1.984020e-121 3.006608e-123
 [655,] 8.266862e-122 1.465704e-121 2.770159e-122
 [656,] 2.950807e-121 1.873021e-121 9.113160e-122
 [657,] 8.911848e-122 1.464010e-121 2.984251e-122
 [658,] 9.032715e-123 1.984360e-121 3.007345e-123
 [659,] 9.062613e-122 1.463218e-121 3.033648e-122
 [660,] 3.238786e-121 1.889013e-121 9.984985e-122
 [661,] 6.322822e-121 2.119567e-121 1.967022e-121
 [662,] 9.037192e-123 1.984644e-121 3.008759e-123
 [663,] 9.062613e-122 1.462464e-121 3.032532e-122
 [664,] 8.811061e-122 1.463218e-121 2.949402e-122
 [665,] 1.011155e-121 1.842062e-121 3.200333e-122
 [666,] 9.456547e-122 1.461066e-121 3.162063e-122
 [667,] 4.685166e-122 3.682266e-121 1.519217e-122
 [668,] 7.892746e-122 1.940696e-121 2.490718e-122
 [669,] 7.784730e-122 1.455649e-121 2.604860e-122
 [670,] 9.031706e-123 1.989869e-121 3.007064e-123
 [671,] 7.573926e-122 1.454930e-121 2.533380e-122
 [672,] 3.497471e-121 1.909010e-121 1.075755e-121
 [673,] 9.032715e-123 1.989836e-121 3.007462e-123
 [674,] 8.972826e-122 1.464944e-121 3.013932e-122
 [675,] 3.414783e-121 1.902480e-121 1.051101e-121
 [676,] 3.497471e-121 1.909010e-121 1.075755e-121
 [677,] 7.189761e-122 1.460776e-121 2.410858e-122
 [678,] 1.638323e-122 3.040133e-121 5.423556e-123
 [679,] 7.369774e-122 1.466081e-121 2.475716e-122
 [680,] 3.414783e-121 1.902511e-121 1.051098e-121
 [681,] 7.189761e-122 1.464944e-121 2.414310e-122
 [682,] 7.189761e-122 1.466081e-121 2.415174e-122
 [683,] 7.969736e-122 1.467255e-121 2.678479e-122
 [684,] 8.209080e-123 1.998094e-121 2.741923e-123
 [685,] 6.854381e-121 2.716027e-121 2.056498e-121
 [686,] 7.958604e-123 2.021234e-121 2.657146e-123
 [687,] 9.956925e-122 3.688126e-121 3.623163e-122
 [688,] 3.827597e-121 1.876395e-121 1.180024e-121
 [689,] 2.216054e-121 1.463260e-121 7.422533e-122
 [690,] 2.008953e-121 1.465763e-121 6.738832e-122
 [691,] 2.735052e-121 1.915605e-121 8.435152e-122
 [692,] 4.906737e-121 2.415704e-121 1.499937e-121
 [693,] 3.081001e-121 1.938606e-121 9.478159e-122
 [694,] 2.790765e-121 1.905628e-121 8.614892e-122
 [695,] 1.337732e-120 2.536027e-121 4.006753e-121
 [696,] 1.250004e-121 1.839742e-121 3.950848e-122
 [697,] 2.590009e-121 1.988357e-121 7.955452e-122
 [698,] 5.456849e-122 3.816205e-121 1.759612e-122
 [699,] 8.206521e-122 1.471696e-121 2.755917e-122
 [700,] 8.655203e-122 1.469552e-121 2.904633e-122
 [701,] 3.009299e-121 1.952957e-121 9.250448e-122
 [702,] 3.903575e-115 7.605730e-121 1.566435e-115
 [703,] 2.905504e-121 1.466094e-121 9.701538e-122
 [704,] 1.488226e-121 1.456606e-121 4.959191e-122
 [705,] 1.400884e-121 1.456955e-121 4.670055e-122
 [706,] 5.176005e-121 1.459870e-121 1.737048e-121
 [707,] 5.424486e-121 1.455686e-121 1.816215e-121
 [708,] 1.344201e-122 1.978510e-121 4.503561e-123
 [709,] 4.077957e-121 1.450932e-121 1.360344e-121
 [710,] 6.003510e-120 2.071253e-121 1.773708e-120
 [711,] 1.405256e-122 1.993819e-121 4.718001e-123
 [712,] 5.352997e-121 1.448549e-121 1.778919e-121
 [713,] 2.770643e-111 1.470004e-121 9.115314e-112
 [714,] 8.372241e-104 2.054602e-121 2.006396e-104
 [715,] 1.721743e-111 1.553892e-121 6.019010e-112
 [716,] 5.472414e-121 4.830712e-121 1.615427e-121
 [717,] 3.380346e-111 1.585419e-121 1.235700e-111
 [718,] 3.380346e-111 1.589687e-121 1.237199e-111
 [719,] 1.146641e-111 1.544422e-121 3.990947e-112
 [720,] 1.245337e-111 1.527213e-121 4.298073e-112
 [721,] 1.458451e-111 1.523361e-121 5.023289e-112
 [722,]  3.113102e-96 1.983188e-121  1.046162e-96
 [723,] 1.146641e-111 1.521494e-121 3.944962e-112
 [724,] 1.584543e-111 1.511345e-121 5.442196e-112
 [725,] 1.458451e-111 1.511345e-121 5.009044e-112
 [726,] 2.247005e-111 1.516871e-121 7.742778e-112
 [727,] 2.424273e-111 1.513148e-121 8.335911e-112
 [728,] 4.631930e-120 2.589933e-121 1.392334e-120
 [729,] 4.090454e-111 1.537645e-121 1.473611e-111
 [730,]  2.478700e-95 1.977180e-121  8.248695e-96
 [731,] 1.901979e-111 1.501327e-121 6.491004e-112
 [732,] 1.901979e-111 1.499793e-121 6.484089e-112
 [733,] 3.346095e-103 1.751402e-121 8.756687e-104
 [734,] 2.067182e-111 1.487572e-121 6.979179e-112
 [735,] 4.333835e-121 3.825064e-121 1.414351e-121
 [736,] 1.934378e-122 2.964661e-121 6.450274e-123
 [737,] 6.613549e-111 1.487572e-121 2.232517e-111
 [738,] 6.613549e-111 1.513137e-121 2.274532e-111
 [739,] 2.017074e-122 2.970835e-121 6.732171e-123
 [740,] 3.352228e-103 1.813674e-121 8.541101e-104
 [741,] 4.892784e-120 2.943041e-121 1.441913e-120
 [742,] 2.113394e-103 1.854074e-121 5.346587e-104
 [743,] 4.892784e-120 2.973421e-121 1.440038e-120
 [744,] 4.892784e-120 2.973421e-121 1.440038e-120
 [745,] 2.840231e-119 1.853424e-121 8.614775e-120
 [746,]  5.807159e-96 1.994332e-121  1.986527e-96
 [747,]  5.174759e-96 1.998000e-121  1.776881e-96
 [748,]  5.174759e-96 1.989019e-121  1.760571e-96
 [749,] 5.021840e-120 2.973421e-121 1.477643e-120
 [750,] 3.387285e-117 1.814029e-121 9.913616e-118
 [751,]  2.071935e-95 1.992535e-121  7.068116e-96
 [752,] 1.164784e-119 2.903837e-121 3.417403e-120
 [753,] 1.548261e-110 1.470944e-121 5.169652e-111
 [754,] 7.279391e-103 1.825340e-121 1.848544e-103
 [755,] 1.412481e-110 1.470149e-121 4.711192e-111
 [756,] 1.412481e-110 1.470152e-121 4.711218e-111
 [757,] 2.389231e-111 1.468673e-121 7.954920e-112
 [758,] 1.573093e-116 1.976162e-121 5.396741e-117
 [759,] 2.178611e-121 1.751457e-121 7.176909e-122
 [760,] 1.300664e-110 1.468673e-121 4.328777e-111
 [761,] 1.300664e-110 1.468673e-121 4.328777e-111
 [762,] 1.897659e-111 1.467342e-121 6.305135e-112
 [763,] 1.300664e-110 1.468673e-121 4.328777e-111
 [764,] 2.304901e-119 2.903837e-121 6.722164e-120
 [765,] 4.108233e-103 1.813674e-121 1.051912e-103
 [766,]  1.038725e-95 2.000284e-121  3.592576e-96
 [767,] 4.284701e-120 2.923779e-121 1.265401e-120
 [768,]  1.470666e-95 2.006112e-121  5.113083e-96
 [769,] 8.508231e-122 2.761516e-121 2.901730e-122
 [770,] 5.125407e-103 1.776714e-121 1.319151e-103
 [771,] 1.197849e-110 1.470152e-121 3.995557e-111
 [772,] 1.197849e-110 1.470948e-121 3.999982e-111
 [773,] 4.108233e-103 1.797497e-121 1.057042e-103
 [774,] 6.621210e-111 1.470152e-121 2.208535e-111
 [775,] 1.485246e-119 2.903842e-121 4.348241e-120
 [776,] 6.621210e-111 1.467989e-121 2.201212e-111
 [777,] 3.102258e-111 1.474505e-121 1.040718e-111
 [778,] 2.647528e-111 1.480325e-121 8.871925e-112
 [779,] 1.271803e-111 1.476942e-121 4.244557e-112
 [780,] 2.509893e-103 1.786994e-121 6.471901e-104
 [781,]  1.002100e-94 2.030857e-121  3.538722e-95
 [782,] 1.332422e-111 1.477733e-121 4.451534e-112
 [783,] 2.509893e-103 1.786989e-121 6.471910e-104
 [784,] 1.140091e-111 1.479424e-121 3.817251e-112
 [785,] 1.045730e-111 1.479424e-121 3.501392e-112
 [786,] 5.125407e-103 1.742084e-121 1.340374e-103
 [787,] 1.045730e-111 1.479424e-121 3.501392e-112
 [788,] 2.006427e-111 1.484305e-121 6.752994e-112
 [789,] 3.140538e-103 1.792326e-121 8.056166e-104
 [790,] 6.174966e-112 1.470680e-121 2.037729e-112
 [791,] 6.651377e-120 2.886874e-121 1.964297e-120
 [792,] 8.216976e-112 1.474152e-121 2.731224e-112
 [793,] 2.441628e-103 1.775624e-121 6.327923e-104
 [794,] 2.441628e-103 1.775624e-121 6.327923e-104
 [795,] 2.647177e-103 1.765777e-121 6.881160e-104
 [796,] 5.047957e-106 1.506347e-121 1.720017e-106
 [797,] 7.606157e-112 1.474152e-121 2.528276e-112
 [798,] 7.606157e-112 1.474152e-121 2.528276e-112
 [799,] 7.229058e-121 5.958131e-121 2.087138e-121
 [800,] 1.658534e-103 1.796492e-121 4.287065e-104
 [801,] 7.606157e-112 1.474152e-121 2.528276e-112
 [802,] 2.441628e-103 1.746717e-121 6.390010e-104
 [803,] 6.495043e-120 2.852274e-121 1.918357e-120
 [804,] 2.526509e-112 1.476757e-121 8.191285e-113
 [805,] 2.875596e-103 1.770669e-121 7.480565e-104
 [806,] 4.773463e-122 3.504296e-121 1.587288e-122
 [807,] 1.178354e-103 1.770669e-121 3.074364e-104
 [808,] 1.289082e-103 1.982381e-121 3.176967e-104
 [809,] 5.986011e-112 1.473958e-121 1.920529e-112
 [810,] 6.519755e-112 1.473960e-121 2.091569e-112
 [811,]  6.298719e-95 2.057239e-121  2.261154e-95
 [812,] 7.698272e-104 1.493231e-121 2.566993e-104
 [813,] 6.519755e-112 1.480949e-121 2.167372e-112
 [814,] 1.006957e-111 1.882242e-121 2.857306e-112
 [815,] 7.606157e-112 1.478761e-121 2.517865e-112
 [816,] 6.519755e-112 1.479782e-121 2.162879e-112
 [817,] 4.424962e-103 1.795653e-121 1.141781e-103
 [818,]  8.424058e-95 2.049854e-121  3.006849e-95
 [819,]  3.333245e-95 2.049854e-121  1.190167e-95
 [820,] 9.515452e-112 1.920657e-121 2.684349e-112
 [821,] 5.986011e-112 1.479254e-121 1.983834e-112
 [822,] 5.986011e-112 1.478761e-121 1.981780e-112
 [823,] 7.043503e-112 1.477886e-121 2.326859e-112
 [824,] 4.716540e-112 1.477886e-121 1.558465e-112
 [825,] 6.402322e-121 6.164825e-121 1.847795e-121
 [826,] 4.716540e-112 1.476568e-121 1.552057e-112
 [827,] 1.111421e-111 2.004725e-121 3.096059e-112
 [828,] 6.519755e-112 1.475827e-121 2.136144e-112
 [829,] 2.008353e-119 3.384835e-121 5.717936e-120
 [830,] 1.111421e-111 2.042991e-121 3.080494e-112
 [831,] 6.519755e-112 1.476072e-121 2.118533e-112
 [832,] 1.111421e-111 2.050719e-121 3.077453e-112
 [833,]  1.199842e-94 2.054941e-121  4.279912e-95
 [834,] 7.606157e-112 1.475795e-121 2.476357e-112
 [835,]  1.350328e-94 2.047849e-121  4.789557e-95
 [836,] 8.216976e-112 1.475711e-121 2.677837e-112
 [837,] 8.216976e-112 1.475662e-121 2.680622e-112
 [838,] 5.945443e-120 3.367503e-121 1.723148e-120
 [839,] 8.216976e-112 1.475795e-121 2.675056e-112
 [840,] 1.132187e-119 3.475340e-121 3.242916e-120
 [841,]  1.607554e-94 2.050186e-121  5.712182e-95
 [842,] 8.216976e-112 1.476264e-121 2.666731e-112
 [843,] 5.255258e-103 1.949904e-121 1.298725e-103
 [844,] 7.321048e-122 2.768476e-121 2.501607e-122
 [845,] 7.422015e-112 1.478171e-121 2.394019e-112
 [846,] 7.041606e-112 1.478174e-121 2.271414e-112
 [847,] 7.784515e-122 2.773484e-121 2.661288e-122
 [848,] 1.077639e-111 1.486941e-121 3.461637e-112
 [849,] 4.784059e-120 3.631503e-121 1.379256e-120
 [850,] 9.805179e-112 1.500716e-121 3.098235e-112
 [851,]  1.703321e-93 2.084652e-121  6.154033e-94
 [852,] 1.361961e-111 1.502041e-121 4.326546e-112
 [853,] 1.068855e-111 1.500208e-121 3.403384e-112
 [854,] 5.446637e-123 4.425530e-121 1.821986e-123
 [855,] 1.361961e-111 1.519110e-121 4.264615e-112
 [856,] 4.973114e-104 1.954966e-121 1.254874e-104
 [857,] 5.342954e-123 4.296664e-121 1.782921e-123
 [858,] 5.381390e-123 4.319695e-121 1.793628e-123
 [859,] 3.000490e-112 1.507787e-121 9.419668e-113
 [860,] 9.354143e-122 3.010821e-121 3.339134e-122
 [861,] 7.585274e-111 1.520105e-121 2.380523e-111
 [862,] 7.741281e-123 1.291361e-120 2.632527e-123
 [863,] 7.756248e-123 9.722927e-121 2.627005e-123
 [864,] 1.044659e-121 3.581519e-121 3.116275e-122
 [865,] 7.769406e-123 1.132194e-120 2.638729e-123
 [866,] 7.918413e-113 2.260578e-121 2.110627e-113
 [867,] 7.755261e-122 2.260663e-121 2.760824e-122
 [868,] 3.391317e-113 2.465759e-121 8.839534e-114
 [869,] 8.017341e-123 9.064520e-121 2.734471e-123
 [870,] 1.630838e-121 2.562730e-121 4.932043e-122
 [871,] 1.596398e-121 2.332619e-121 4.863494e-122
 [872,]  9.920481e-01 1.740222e-121  7.951927e-03
 [873,] 2.561776e-122 2.148848e-121 8.111346e-123
 [874,] 1.070044e-121 4.222023e-121 3.163457e-122
 [875,] 8.363860e-123 1.068968e-120 2.873794e-123
 [876,]  6.738873e-01 2.313179e-121  3.261127e-01
 [877,] 1.550727e-121 2.139768e-121 4.759489e-122
 [878,] 8.412792e-123 1.068968e-120 2.890970e-123
 [879,] 2.658889e-122 2.081810e-121 8.432389e-123
 [880,] 1.367173e-121 2.319075e-121 4.175460e-122
 [881,] 5.269206e-123 2.374863e-121 1.731030e-123
 [882,] 8.490651e-123 1.150225e-120 2.923490e-123
 [883,] 1.713572e-121 3.136474e-121 5.139892e-122
 [884,] 1.713572e-121 3.155692e-121 5.137943e-122
 [885,] 3.279165e-122 1.497181e-121 1.073128e-122
 [886,] 5.379685e-123 2.401900e-121 1.765578e-123
 [887,] 5.379685e-123 2.401900e-121 1.765578e-123
 [888,] 2.073901e-121 2.268834e-121 6.311663e-122
 [889,] 1.432774e-121 3.688466e-121 4.243233e-122
 [890,] 2.224258e-122 1.911836e-121 7.113162e-123
 [891,] 1.267116e-121 5.567706e-121 3.699525e-122
 [892,] 2.662780e-122 1.899196e-121 8.499519e-123
 [893,] 3.629594e-122 1.469074e-121 1.195085e-122
 [894,] 2.565474e-122 1.874607e-121 8.201891e-123
 [895,] 5.067216e-123 2.593546e-121 1.659448e-123
 [896,] 2.580676e-122 1.835092e-121 8.260294e-123
 [897,] 8.291392e-123 3.108231e-121 2.805553e-123
 [898,] 2.609904e-122 1.774323e-121 8.384345e-123
 [899,] 4.838984e-123 1.591043e-121 1.600837e-123
 [900,] 8.408321e-123 2.985189e-121 2.845220e-123
 [901,] 3.025829e-122 1.873277e-121 9.633408e-123
 [902,] 2.312169e-122 1.585319e-121 7.755942e-123
 [903,] 1.881529e-122 1.745352e-121 6.073337e-123
 [904,] 8.317525e-123 3.183631e-121 2.816128e-123
 [905,] 3.078058e-122 1.787699e-121 9.879218e-123
 [906,] 8.606337e-123 1.022642e-120 2.969142e-123
 [907,] 2.114081e-122 1.850330e-121 6.783232e-123
 [908,] 2.046001e-122 1.774733e-121 6.587451e-123
 [909,] 1.657191e-122 1.750089e-121 5.356309e-123
 [910,] 6.784766e-123 1.575245e-121 2.271847e-123
 [911,] 5.547930e-122 2.427981e-121 1.718188e-122
 [912,] 8.606337e-123 1.163587e-120 2.973449e-123
 [913,] 2.109266e-122 1.597008e-121 7.097481e-123
 [914,] 6.784766e-123 1.583883e-121 2.273262e-123
 [915,] 1.259227e-122 1.784369e-121 4.081696e-123
 [916,] 6.829207e-122 5.311304e-121 2.023498e-122
 [917,] 6.657569e-122 5.311304e-121 1.973755e-122
 [918,] 1.265579e-122 1.827292e-121 4.095156e-123
 [919,] 8.669739e-123 9.331440e-121 2.991314e-123
 [920,] 8.669739e-123 9.378526e-121 2.991511e-123
 [921,] 6.397754e-123 1.587594e-121 2.143027e-123
 [922,] 8.185060e-123 9.241740e-121 2.804343e-123
 [923,] 8.209304e-123 9.287987e-121 2.813905e-123
 [924,] 6.451771e-123 1.593629e-121 2.162064e-123
 [925,] 8.606337e-123 9.199692e-121 2.966220e-123
 [926,] 9.438764e-122 2.167571e-121 2.925470e-122
 [927,] 6.297857e-123 1.601953e-121 2.110931e-123
 [928,] 8.731859e-123 1.053374e-120 3.018298e-123
 [929,] 5.229292e-122 2.432344e-121 1.619648e-122
 [930,] 9.149052e-123 2.643329e-121 3.098247e-123
 [931,] 2.397982e-122 2.004407e-121 7.637408e-123
 [932,] 1.316167e-122 2.027070e-121 4.230890e-123
 [933,] 2.687036e-122 1.622066e-121 9.093593e-123
 [934,] 1.319792e-122 3.275536e-121 4.148480e-123
 [935,] 7.154462e-123 1.644769e-121 2.405663e-123
 [936,] 2.625337e-122 1.602132e-121 8.839122e-123
 [937,] 7.675006e-123 2.312412e-121 2.504454e-123
 [938,] 1.827326e-122 3.098997e-121 5.702059e-123
 [939,] 1.017746e-121 5.217038e-121 2.992328e-122
 [940,] 2.243862e-122 3.078934e-121 6.968295e-123
 [941,] 2.130423e-122 2.788584e-121 6.654199e-123
 [942,] 9.466125e-122 1.640596e-121 3.007934e-122
 [943,] 8.905998e-123 1.632896e-121 3.001683e-123
 [944,] 6.467682e-123 1.617942e-121 2.170233e-123
 [945,] 1.267708e-121 1.504544e-121 4.073021e-122
 [946,] 7.050495e-123 1.626477e-121 2.368124e-123
 [947,] 6.983690e-123 1.617028e-121 2.344251e-123
 [948,] 4.162084e-121 1.605629e-121 1.312840e-121
 [949,] 1.005281e-120 1.544546e-121 3.177555e-121
 [950,] 1.152826e-122 5.926899e-121 3.988652e-123
 [951,] 1.884999e-122 1.584988e-121 6.278536e-123
 [952,] 2.421591e-122 2.521636e-121 7.583266e-123
 [953,] 2.462883e-122 2.199878e-121 7.772729e-123
 [954,] 4.175865e-121 3.720863e-121 1.319160e-121
 [955,] 5.497485e-121 3.647561e-121 1.742083e-121
 [956,] 4.932496e-119 2.327948e-121 1.455564e-119
 [957,] 8.842637e-123 1.554282e-121 2.954795e-123
 [958,] 9.976796e-122 1.556153e-121 3.211398e-122
 [959,] 4.619702e-121 5.095508e-121 1.742655e-121
 [960,] 5.976308e-123 1.676020e-121 1.996783e-123
 [961,] 1.038356e-122 1.791292e-121 3.435577e-123
 [962,] 9.676645e-123 1.677617e-121 3.232904e-123
 [963,] 9.664181e-123 1.676168e-121 3.227808e-123
 [964,] 1.800222e-122 1.863774e-121 5.776166e-123
 [965,] 1.009357e-122 1.754832e-121 3.349762e-123
 [966,] 1.005425e-122 1.753051e-121 3.338034e-123
 [967,] 8.959418e-123 1.697483e-121 2.998447e-123
 [968,] 8.743368e-123 1.858722e-121 2.842873e-123
 [969,] 8.851920e-123 1.670317e-121 2.951720e-123
 [970,] 1.004034e-122 1.728519e-121 3.335454e-123
 [971,] 9.963729e-123 1.735308e-121 3.310461e-123
 [972,] 6.494197e-123 1.661711e-121 2.161633e-123
 [973,] 6.544597e-123 1.661972e-121 2.177967e-123
 [974,] 2.038210e-122 6.374366e-121 6.682219e-123
 [975,] 9.105694e-123 4.103650e-121 3.017880e-123
 [976,] 9.998781e-123 1.779445e-121 3.322346e-123
 [977,] 9.961951e-123 1.774641e-121 3.312174e-123
 [978,] 9.960892e-123 1.776213e-121 3.309543e-123
 [979,] 9.984878e-123 1.769952e-121 3.317036e-123
 [980,] 9.979891e-123 1.773098e-121 3.317161e-123
 [981,] 9.976083e-123 1.773098e-121 3.316085e-123
 [982,] 6.774681e-123 1.706952e-121 2.262509e-123
 [983,] 9.960892e-123 1.759603e-121 3.309982e-123
 [984,] 9.965208e-123 1.761008e-121 3.313166e-123
 [985,] 9.951878e-123 1.756880e-121 3.309737e-123
 [986,] 1.044179e-121 1.949462e-121 3.520736e-122
 [987,] 6.654275e-123 1.709807e-121 2.222818e-123
 [988,] 9.940151e-123 1.756880e-121 3.303967e-123
 [989,] 9.855161e-122 1.980493e-121 3.352409e-122
 [990,] 9.942478e-123 1.763906e-121 3.308257e-123
 [991,] 9.948037e-123 1.763906e-121 3.308759e-123
 [992,] 9.944318e-123 1.762443e-121 3.309601e-123
 [993,] 6.780199e-123 1.728389e-121 2.267432e-123
 [994,] 1.259772e-122 1.767100e-121 4.154355e-123
 [995,] 1.010258e-122 2.193146e-121 3.257809e-123
 [996,] 1.041223e-121 1.945660e-121 3.500742e-122
 [997,] 9.984541e-123 1.765870e-121 3.326306e-123
 [998,] 1.209447e-122 1.770324e-121 4.065915e-123
 [999,] 6.972776e-123 1.883642e-121 2.283793e-123
[1000,] 1.207247e-122 1.889958e-121 4.087507e-123
[1001,] 2.230728e-118 2.762992e-121 6.347588e-119
[1002,] 1.176032e-122 1.880193e-121 3.976988e-123
[1003,] 1.020816e-122 1.825609e-121 3.389795e-123
[1004,] 1.422420e-122 1.936027e-121 4.833358e-123
[1005,] 1.896221e-122 1.906671e-121 6.445284e-123
[1006,] 3.175857e-121 1.067834e-120 9.532760e-122
[1007,] 5.575001e-118 2.265721e-121 1.970593e-118
[1008,] 9.661996e-122 3.787803e-121 3.485368e-122
[1009,] 4.496005e-123 1.835093e-121 1.495376e-123
[1010,] 1.133246e-121 3.955657e-121 4.106863e-122
[1011,] 2.186800e-122 2.022725e-121 7.379094e-123
[1012,] 1.694513e-121 3.959307e-121 6.186910e-122
[1013,] 7.989698e-119 2.155741e-121 2.847257e-119
[1014,] 4.239152e-118 1.986167e-121 1.462031e-118
[1015,] 6.866693e-121 3.067948e-121 2.593005e-121
[1016,] 2.712680e-122 1.888911e-121 9.350949e-123
[1017,] 5.364582e-121 3.060600e-121 2.021250e-121
[1018,] 4.547321e-123 1.841226e-121 1.526837e-123
[1019,] 4.566627e-118 1.984298e-121 1.586015e-118
[1020,] 5.709990e-121 3.154433e-121 2.160786e-121
[1021,] 4.426487e-123 1.897974e-121 1.484132e-123
[1022,] 5.611262e-121 3.154277e-121 2.120638e-121
[1023,] 2.669557e-122 1.864370e-121 9.181723e-123
[1024,] 5.568684e-118 1.974965e-121 1.926862e-118
[1025,] 3.426498e-120 2.261775e-121 1.213758e-120
[1026,] 2.681985e-122 1.864370e-121 9.225328e-123
[1027,] 5.048090e-118 1.984298e-121 1.753411e-118
[1028,] 5.791629e-121 3.149423e-121 2.191570e-121
[1029,] 4.414589e-123 1.903515e-121 1.479962e-123
[1030,] 5.791629e-121 3.109773e-121 2.189206e-121
[1031,] 1.946126e-122 1.835123e-121 6.631323e-123
[1032,] 4.414589e-123 1.887979e-121 1.479809e-123
[1033,] 1.787910e-119 2.138421e-121 6.354381e-120
[1034,] 5.801922e-121 3.017800e-121 2.179965e-121
[1035,] 1.904152e-122 1.821295e-121 6.480603e-123
[1036,] 6.152170e-121 3.124648e-121 2.330554e-121
[1037,] 1.579115e-121 3.885876e-121 5.775472e-122
[1038,] 5.761109e-121 3.044338e-121 2.175724e-121
[1039,] 4.791830e-123 1.758863e-121 1.584783e-123
[1040,] 4.639904e-123 2.081404e-121 1.564529e-123
[1041,] 1.775358e-121 3.257994e-121 6.411170e-122
[1042,] 3.110753e-122 2.895743e-121 1.091882e-122
[1043,] 1.030861e-121 2.619502e-121 3.737014e-122
[1044,] 2.613308e-121 3.721864e-121 9.563993e-122
[1045,] 1.088674e-121 2.665151e-121 3.954249e-122
[1046,] 1.153602e-121 2.697950e-121 4.196865e-122
[1047,] 7.915512e-123 1.719396e-121 2.631496e-123
[1048,] 2.767986e-121 3.956312e-121 1.018125e-121
[1049,] 2.724314e-122 1.818775e-121 9.325777e-123
[1050,] 2.767986e-121 4.042676e-121 1.019470e-121
[1051,] 7.980900e-119 1.880113e-121 2.661560e-119
[1052,] 3.202209e-121 4.019687e-121 1.181692e-121
[1053,] 3.018078e-122 1.837637e-121 1.046006e-122
[1054,] 1.028689e-120 3.528149e-121 3.942030e-121
[1055,] 4.135562e-121 1.550314e-121 1.374878e-121
[1056,] 2.987095e-122 1.858751e-121 1.038598e-122
[1057,] 2.971787e-122 1.867503e-121 1.033190e-122
[1058,] 2.987095e-122 1.862610e-121 1.039046e-122
[1059,] 3.002525e-122 1.847044e-121 1.042686e-122
[1060,] 2.648259e-117 1.897289e-121 8.787434e-118
[1061,] 2.162886e-121 5.548699e-121 8.261227e-122
[1062,] 2.381685e-118 3.238965e-121 9.517715e-119
[1063,] 2.471329e-118 3.193806e-121 9.863209e-119
[1064,] 4.941943e-118 3.417348e-121 1.992140e-118
[1065,] 2.375319e-122 2.912718e-121 8.556374e-123
[1066,] 6.102572e-121 1.580638e-121 2.070839e-121
[1067,] 3.053022e-122 4.041133e-121 1.099461e-122
[1068,] 2.006791e-121 5.262459e-121 7.644156e-122
[1069,] 3.743745e-121 1.574245e-121 1.269631e-121
[1070,] 2.078923e-118 3.539128e-121 8.391647e-119
[1071,] 1.866777e-118 3.512881e-121 7.522586e-119
[1072,] 3.520660e-121 1.579373e-121 1.197225e-121
[1073,] 2.053888e-118 3.408293e-121 8.256321e-119
[1074,] 1.969869e-118 3.408293e-121 7.915872e-119
[1075,] 2.047429e-121 4.375890e-121 7.727637e-122
[1076,] 3.635612e-121 1.581396e-121 1.236933e-121
[1077,] 3.520660e-121 1.583456e-121 1.198264e-121
[1078,] 1.849316e-118 3.284701e-121 7.397771e-119
[1079,] 3.635612e-121 1.583456e-121 1.237472e-121
[1080,] 3.520660e-121 1.585554e-121 1.198783e-121
[1081,] 3.419659e-121 1.585554e-121 1.164319e-121
[1082,] 1.953824e-121 3.889616e-121 7.313099e-122
[1083,] 1.902434e-121 3.865810e-121 7.114976e-122
[1084,] 1.902434e-121 3.865913e-121 7.114989e-122
[1085,] 1.565298e-116 1.879954e-121 5.106083e-117
[1086,] 3.419659e-121 1.581424e-121 1.165082e-121
[1087,] 3.520660e-121 1.590415e-121 1.201676e-121
[1088,] 3.520660e-121 1.585843e-121 1.200623e-121
[1089,] 1.480758e-121 3.398518e-121 5.473566e-122
[1090,] 3.321874e-121 1.590405e-121 1.133663e-121
[1091,] 1.799227e-121 3.357921e-121 6.663772e-122
[1092,] 5.884989e-123 3.166065e-121 2.016099e-123
[1093,] 8.971901e-121 2.111632e-121 3.234383e-121
[1094,] 1.092623e-120 2.033396e-121 3.924403e-121
[1095,] 6.606943e-122 1.987136e-121 2.236912e-122
[1096,] 2.267810e-118 3.264631e-121 9.084238e-119
[1097,] 2.152112e-121 1.575432e-121 7.303899e-122
[1098,] 1.966504e-116 1.925625e-121 6.630741e-117
[1099,] 1.703131e-121 3.157487e-121 6.240120e-122
[1100,] 2.206872e-122 2.666205e-121 7.874005e-123
[1101,] 3.855463e-121 1.618635e-121 1.322726e-121
[1102,] 1.735002e-121 3.342679e-121 6.415743e-122
[1103,] 4.213440e-121 1.633028e-121 1.447411e-121
[1104,] 4.305103e-123 1.839316e-121 1.430578e-123
[1105,] 1.997017e-118 3.287575e-121 7.997648e-119
[1106,] 4.758784e-122 1.573333e-121 1.607948e-122
[1107,] 2.942913e-118 2.962498e-121 1.166250e-118
[1108,] 4.485921e-121 1.647656e-121 1.542877e-121
[1109,] 4.622484e-121 1.630610e-121 1.585780e-121
[1110,] 4.353809e-121 1.658342e-121 1.503032e-121
[1111,] 1.088916e-117 3.125952e-121 4.382793e-118
[1112,] 1.499018e-121 1.850928e-121 5.242192e-122
[1113,] 3.253294e-120 2.073590e-121 1.146785e-120
[1114,] 2.154049e-121 2.096564e-121 7.677505e-122
[1115,] 2.980172e-117 1.916544e-121 1.040297e-117
[1116,] 5.354001e-123 1.393652e-121 1.787347e-123
[1117,] 5.468880e-123 1.378864e-121 1.820502e-123
[1118,] 5.266409e-121 1.706493e-121 1.827942e-121
[1119,] 5.978333e-123 1.415378e-121 2.002431e-123
[1120,] 7.328653e-122 1.563663e-121 2.463060e-122
[1121,] 1.040627e-120 1.732855e-121 3.697932e-121
[1122,] 8.059951e-122 1.552711e-121 2.699179e-122
[1123,] 3.044680e-122 2.371859e-121 1.076575e-122
[1124,] 8.263150e-122 1.559554e-121 2.779669e-122
[1125,] 8.907983e-122 1.547836e-121 2.985631e-122
[1126,] 8.025205e-120 1.812456e-121 2.916300e-120
[1127,] 8.783567e-120 1.820106e-121 3.195635e-120
[1128,] 6.397278e-123 1.963791e-121 2.169079e-123
[1129,] 6.920623e-123 2.311777e-121 2.361534e-123
[1130,] 6.516000e-120 1.862147e-121 2.372541e-120
[1131,] 2.013855e-121 1.743446e-121 6.505838e-122
[1132,] 2.386625e-122 2.309481e-121 7.679043e-123
[1133,] 1.132326e-120 2.785873e-121 3.979055e-121
[1134,] 4.497895e-122 1.903758e-121 1.571091e-122
[1135,] 1.556121e-120 3.056055e-121 5.544102e-121
[1136,] 1.668666e-120 3.030578e-121 5.942888e-121
[1137,] 1.237004e-120 3.041115e-121 4.401371e-121
[1138,] 9.341379e-123 2.215063e-121 3.041559e-123
[1139,] 7.182548e-121 2.947232e-121 2.541748e-121
[1140,] 1.910786e-122 2.426713e-121 6.204305e-123
[1141,] 1.077480e-119 3.233538e-121 3.900944e-120
[1142,] 8.586488e-123 2.190312e-121 2.801162e-123
[1143,] 4.933505e-123 1.415313e-121 1.643644e-123
[1144,] 2.044110e-122 2.446519e-121 6.623037e-123
[1145,] 1.014219e-121 1.776588e-121 3.519444e-122
[1146,] 2.202344e-122 2.463127e-121 7.147581e-123
[1147,] 1.205928e-121 2.707765e-121 3.536162e-122
[1148,] 1.892507e-120 2.814358e-121 6.696839e-121
[1149,] 3.138590e-118 1.598656e-121 9.649919e-119
[1150,] 9.566134e-123 1.921652e-121 3.137783e-123
[1151,] 2.147462e-122 2.836976e-121 6.888719e-123
[1152,] 5.981101e-123 1.924786e-121 1.958499e-123
[1153,] 5.865319e-123 1.932490e-121 1.921869e-123
[1154,] 8.745043e-123 3.143242e-121 2.886155e-123
[1155,] 7.435276e-123 3.125913e-121 2.459396e-123
[1156,] 1.633375e-122 3.039510e-121 5.261552e-123
[1157,] 2.054478e-122 2.270820e-121 6.590755e-123
[1158,] 1.005532e-122 2.472259e-121 3.352638e-123
[1159,] 1.188418e-121 2.785959e-121 3.477205e-122
[1160,] 7.525118e-121 2.671659e-121 2.635045e-121
[1161,] 4.148079e-122 2.057751e-121 1.454764e-122
[1162,] 1.681497e-122 3.107747e-121 5.392200e-123
[1163,] 4.573640e-122 1.986143e-121 1.604153e-122
[1164,] 6.663797e-120 1.437511e-121 2.159365e-120
[1165,] 3.093240e-122 2.606795e-121 9.820359e-123
[1166,] 4.479990e-123 2.578953e-121 1.481711e-123
[1167,] 4.069628e-122 3.305866e-121 1.212075e-122
[1168,] 9.002142e-122 1.607651e-121 3.079633e-122
[1169,] 2.196881e-122 3.316957e-121 7.280933e-123
[1170,] 1.104736e-122 3.337234e-121 3.882294e-123
[1171,] 1.411599e-121 3.106465e-121 4.069063e-122
[1172,] 1.063486e-122 4.182383e-121 3.763795e-123
[1173,] 1.060297e-122 4.182383e-121 3.752160e-123
[1174,] 1.060297e-122 3.998756e-121 3.747080e-123
[1175,] 2.055469e-122 3.264818e-121 6.874473e-123
[1176,] 2.388759e-122 3.232312e-121 7.974805e-123
[1177,] 1.255946e-121 1.959235e-121 4.065359e-122
[1178,] 1.316872e-121 3.643005e-121 3.751277e-122
[1179,] 2.055469e-122 3.251611e-121 6.858511e-123
[1180,] 4.884192e-123 2.956851e-121 1.638193e-123
[1181,] 4.612784e-123 3.249308e-121 1.565532e-123
[1182,] 4.852903e-123 1.699742e-121 1.615797e-123
[1183,] 4.858191e-123 2.937565e-121 1.628631e-123
[1184,] 4.509238e-123 3.339337e-121 1.527705e-123
[1185,] 4.767569e-123 2.774370e-121 1.594495e-123
[1186,] 4.545458e-123 3.339337e-121 1.541169e-123
[1187,] 4.545458e-123 3.315875e-121 1.541039e-123
[1188,] 4.339486e-123 3.315875e-121 1.463536e-123
[1189,] 4.179948e-123 3.120643e-121 1.394026e-123
[1190,] 4.846005e-123 2.813954e-121 1.623605e-123
[1191,] 2.122320e-122 3.268899e-121 7.043257e-123
[1192,] 4.180137e-123 3.227143e-121 1.394022e-123
[1193,] 4.852961e-123 1.678799e-121 1.615748e-123
[1194,] 4.179971e-123 3.188557e-121 1.395328e-123
[1195,] 2.112147e-122 3.333416e-121 6.999914e-123
[1196,] 4.862109e-123 1.770158e-121 1.617212e-123
[1197,] 4.906344e-123 1.783449e-121 1.632444e-123
[1198,] 5.000105e-123 2.752683e-121 1.676130e-123
[1199,] 4.835691e-123 1.921054e-121 1.603355e-123
[1200,] 7.912527e-122 4.903424e-121 2.262892e-122
[1201,] 4.012905e-122 1.886967e-121 1.371999e-122
[1202,] 1.852167e-122 3.458101e-121 6.170709e-123
[1203,] 7.050831e-123 3.531374e-121 2.347386e-123
[1204,] 9.745295e-121 4.444722e-121 2.827553e-121
[1205,] 4.819190e-122 4.171616e-121 1.583395e-122
[1206,] 3.837894e-122 2.819046e-121 1.257691e-122
[1207,] 3.335344e-122 4.691897e-121 1.282351e-122
[1208,] 1.095947e-120 4.715282e-120 2.778932e-121
[1209,] 3.934127e-122 2.475499e-121 1.338258e-122
[1210,] 1.728703e-121 2.162300e-120 4.551501e-122
[1211,] 3.030055e-122 2.585395e-121 9.766330e-123
[1212,] 3.166662e-122 2.439412e-121 1.024686e-122
[1213,] 3.849575e-122 2.494930e-121 1.311781e-122
[1214,] 3.166662e-122 2.447659e-121 1.024386e-122
[1215,] 1.155735e-120 6.924892e-121 3.248752e-121
[1216,] 4.530382e-122 5.221772e-121 1.798131e-122
[1217,] 3.243086e-122 2.492674e-121 1.103546e-122
[1218,] 3.320202e-120 7.971290e-121 9.511619e-121
[1219,] 3.462999e-120 7.607084e-121 9.938391e-121
[1220,] 1.397831e-121 1.722210e-120 3.732680e-122
[1221,] 1.397831e-121 1.659341e-120 3.738386e-122
[1222,] 1.702985e-120 7.118905e-121 4.740832e-121
[1223,] 1.366497e-121 1.621504e-120 3.661016e-122
[1224,] 3.698745e-122 2.796966e-121 1.212266e-122
[1225,] 1.834623e-120 7.282408e-121 5.089392e-121
[1226,] 8.500917e-123 2.226716e-121 2.852566e-123
[1227,] 1.712540e-120 7.507346e-121 4.762673e-121
[1228,] 1.781952e-120 7.507346e-121 4.952629e-121
[1229,] 1.901992e-120 8.223198e-121 5.234723e-121
[1230,] 1.105099e-122 3.766866e-121 3.652324e-123
[1231,] 3.437513e-122 2.572604e-121 1.176378e-122
[1232,] 1.697799e-120 2.160958e-120 4.058765e-121
[1233,] 1.742134e-120 9.306942e-121 4.786524e-121
[1234,] 1.574650e-120 7.372431e-121 4.380777e-121
[1235,] 1.557207e-120 7.246850e-121 4.336977e-121
[1236,] 1.146290e-121 1.937068e-121 4.059607e-122
[1237,] 1.637121e-120 7.309174e-121 4.553853e-121
[1238,] 1.969598e-120 7.644718e-121 5.449592e-121
[1239,] 1.246836e-121 1.923949e-120 3.328595e-122
[1240,] 1.080709e-121 1.977657e-121 3.837864e-122
[1241,] 2.434285e-120 7.923703e-121 6.713631e-121
[1242,] 2.474624e-120 7.618952e-121 6.815863e-121
[1243,] 2.474624e-120 7.618952e-121 6.815863e-121
[1244,] 3.093712e-122 2.535552e-121 1.055324e-122
[1245,] 2.566291e-120 7.618952e-121 7.064335e-121
[1246,] 2.566291e-120 7.618952e-121 7.064335e-121
[1247,] 4.475918e-122 1.900248e-121 1.567258e-122
[1248,] 2.544944e-122 1.877168e-121 8.831502e-123
[1249,] 3.501506e-122 1.910123e-121 1.222463e-122
[1250,] 3.501506e-122 1.937068e-121 1.224143e-122
[1251,] 1.534216e-120 7.118207e-121 4.278044e-121
[1252,] 1.017849e-122 3.766406e-121 3.366467e-123
[1253,] 4.347068e-122 2.793134e-121 1.420537e-122
[1254,] 1.770259e-120 7.854264e-121 4.909009e-121
[1255,] 4.428857e-122 2.082611e-121 1.563513e-122
[1256,] 1.209210e-121 2.228464e-121 4.352202e-122
[1257,] 1.006471e-121 2.736343e-120 2.677724e-122
[1258,] 1.635297e-120 8.551064e-121 4.525854e-121
[1259,] 1.204785e-121 2.238069e-121 4.336958e-122
[1260,] 2.150901e-120 8.000431e-121 5.928538e-121
[1261,] 3.158586e-122 5.314489e-121 9.886631e-123
[1262,] 2.566291e-120 8.071263e-121 7.050433e-121
[1263,] 1.664597e-120 8.791546e-121 4.590022e-121
[1264,] 2.672468e-120 8.222645e-121 7.330131e-121
[1265,] 1.232735e-121 2.248153e-121 4.440801e-122
[1266,] 1.258537e-121 2.267596e-121 4.538815e-122
[1267,] 1.028404e-121 3.082236e-120 2.722363e-122
[1268,] 4.160890e-122 2.100983e-121 1.467911e-122
[1269,] 9.444386e-122 2.287434e-121 3.394389e-122
[1270,] 4.160890e-122 2.108799e-121 1.468395e-122
[1271,] 2.672468e-120 8.497903e-121 7.334247e-121
[1272,] 1.770296e-120 8.551349e-121 4.883395e-121
[1273,] 4.937299e-122 2.801568e-121 1.609189e-122
[1274,] 4.160890e-122 2.180837e-121 1.471725e-122
[1275,] 5.273934e-122 2.199714e-121 1.872786e-122
[1276,] 4.425915e-122 2.218004e-121 1.569693e-122
[1277,] 3.011223e-120 8.935460e-121 8.608642e-121
[1278,] 5.146586e-122 2.218004e-121 1.829094e-122
[1279,] 9.047274e-122 3.766559e-120 2.398093e-122
[1280,] 9.047274e-122 3.766176e-120 2.398100e-122
[1281,] 3.409841e-122 2.605074e-121 1.168141e-122
[1282,] 1.702576e-121 2.373047e-121 6.185530e-122
[1283,] 1.388151e-120 1.006516e-120 3.822638e-121
[1284,] 1.767533e-122 3.172208e-121 6.358041e-123
[1285,] 2.404791e-120 9.252036e-121 6.589179e-121
[1286,] 3.575698e-121 5.174647e-121 1.016654e-121
[1287,] 5.974717e-122 3.012436e-121 1.944180e-122
[1288,] 1.630389e-121 2.382692e-121 5.395099e-122
[1289,] 2.283588e-121 1.808427e-121 7.085703e-122
[1290,] 5.337157e-120 9.454563e-121 1.446040e-120
[1291,] 2.928050e-119 7.738716e-121 7.827625e-120
[1292,] 1.204303e-121 2.144576e-120 3.222413e-122
[1293,] 4.761337e-119 3.290919e-121 1.425687e-119
[1294,] 4.627640e-120 1.298842e-120 1.236448e-120
[1295,] 2.954195e-122 3.587011e-121 1.092182e-122
[1296,] 5.505237e-122 5.234184e-121 1.758709e-122
[1297,] 1.360503e-122 2.734367e-121 4.509154e-123
[1298,] 1.281813e-119 8.556904e-121 3.432254e-120
[1299,] 1.340013e-119 8.714089e-121 3.581924e-120
[1300,] 2.985252e-118 6.240140e-121 8.123587e-119
[1301,] 4.607383e-122 4.108408e-121 1.450900e-122
[1302,] 7.175896e-119 6.325446e-121 1.986461e-119
[1303,] 5.781547e-119 8.062561e-121 1.572963e-119
[1304,] 2.343417e-118 6.994484e-121 6.340822e-119
[1305,] 8.412661e-120 8.125521e-121 2.394790e-120
[1306,] 8.238095e-119 8.457287e-121 2.228471e-119
[1307,] 1.749257e-120 3.310127e-121 6.721816e-121
[1308,] 1.481957e-121 2.526610e-121 5.390949e-122
[1309,] 3.786169e-122 2.889695e-121 1.224866e-122
[1310,] 1.666632e-121 2.635644e-121 6.090304e-122
[1311,] 1.555723e-122 2.681505e-121 5.474629e-123
[1312,] 1.167063e-122 3.482366e-121 3.852832e-123
[1313,] 1.763382e-120 2.990269e-121 6.705851e-121
[1314,] 2.034486e-120 2.954442e-121 7.739367e-121
[1315,] 1.364749e-122 2.875310e-121 4.495208e-123
[1316,] 3.012672e-120 2.764607e-121 1.144102e-120
[1317,] 1.452756e-121 3.168878e-121 5.376126e-122
[1318,] 1.061298e-121 2.890256e-121 3.884845e-122
[1319,] 1.674840e-122 2.595773e-121 5.895615e-123
[1320,] 7.192974e-122 7.720713e-121 2.046912e-122
[1321,] 2.441800e-122 2.961745e-121 7.919657e-123
[1322,] 4.009245e-120 2.906548e-121 1.533152e-120
[1323,] 3.719746e-120 3.015486e-121 1.426808e-120
[1324,] 1.062667e-121 3.165106e-121 3.913778e-122
[1325,] 1.132329e-122 2.237478e-121 3.794979e-123
[1326,] 1.330012e-122 2.914440e-121 4.375624e-123
[1327,] 3.379114e-122 7.244671e-121 9.857252e-123
[1328,] 1.879025e-122 1.465465e-121 6.133874e-123
[1329,] 1.974157e-122 1.460625e-121 6.445845e-123
[1330,] 1.974157e-122 1.463023e-121 6.443898e-123
[1331,] 1.974157e-122 1.465465e-121 6.441954e-123
[1332,] 3.474070e-122 7.108028e-121 1.013080e-122
[1333,] 3.290257e-122 1.467892e-121 1.069358e-122
[1334,] 1.974157e-122 1.475732e-121 6.434152e-123
[1335,] 2.007327e-122 1.473109e-121 6.543360e-123
[1336,] 1.941729e-122 1.483855e-121 6.323650e-123
[1337,] 1.974157e-122 1.483865e-121 6.428349e-123
[1338,] 2.042551e-122 1.492423e-121 6.643082e-123
[1339,] 2.007327e-122 1.473099e-121 6.543368e-123
[1340,] 2.007327e-122 1.464142e-121 6.543738e-123
[1341,] 1.416320e-122 2.977024e-121 4.645325e-123
[1342,] 2.041259e-122 1.464142e-121 6.653467e-123
[1343,] 1.149890e-121 4.718232e-121 4.840060e-122
[1344,] 1.525447e-122 1.495667e-121 4.973698e-123
[1345,] 4.410405e-122 1.607713e-121 1.428623e-122
[1346,] 1.514072e-121 1.565023e-121 4.896008e-122
[1347,] 2.286006e-122 3.051569e-121 7.395995e-123
[1348,] 2.987509e-121 5.422359e-121 8.431745e-122
[1349,] 1.648485e-121 1.550703e-121 5.341168e-122
[1350,] 1.403264e-122 3.013055e-121 4.601015e-123
[1351,] 1.398027e-122 3.013055e-121 4.584292e-123
[1352,] 2.926983e-121 1.550673e-121 9.458392e-122
[1353,] 1.373083e-122 3.019216e-121 4.504137e-123
[1354,] 1.605462e-121 1.908148e-121 4.920559e-122
[1355,] 1.144347e-121 3.434794e-121 4.616738e-122
[1356,] 2.316246e-122 3.780265e-121 7.713892e-123
[1357,] 1.315052e-122 2.573162e-121 4.342580e-123
[1358,] 1.614099e-122 1.957407e-121 5.145170e-123
[1359,] 2.863295e-122 1.787878e-121 9.102770e-123
[1360,] 2.619929e-121 1.792644e-121 8.264741e-122
[1361,] 1.347861e-122 2.566011e-121 4.449437e-123
[1362,] 1.115314e-121 3.418614e-121 4.491251e-122
[1363,] 1.338254e-122 2.549626e-121 4.420384e-123
[1364,] 1.532991e-122 3.979266e-121 5.082585e-123
[1365,] 2.151279e-121 3.526981e-121 8.936352e-122
[1366,] 1.305467e-122 2.545113e-121 4.314641e-123
[1367,] 1.645071e-121 1.925221e-121 5.035081e-122
[1368,] 2.917520e-122 1.794119e-121 9.269849e-123
[1369,] 1.589237e-122 1.992917e-121 5.064528e-123
[1370,] 1.541111e-122 3.944974e-121 5.109123e-123
[1371,] 2.470351e-122 3.179413e-121 7.941986e-123
[1372,] 2.967455e-122 1.800652e-121 9.423217e-123
[1373,] 1.542825e-122 3.981433e-121 5.112865e-123
[1374,] 1.490635e-122 4.076191e-121 4.952195e-123
[1375,] 2.135508e-121 3.477860e-121 8.846734e-122
[1376,] 1.614099e-122 2.026551e-121 5.134353e-123
[1377,] 1.589237e-122 2.026551e-121 5.056821e-123
[1378,] 2.967455e-122 1.820602e-121 9.413965e-123
[1379,] 1.533793e-122 3.963300e-121 5.084335e-123
[1380,] 2.369454e-122 3.801519e-121 7.881988e-123
[1381,] 1.532125e-122 3.953203e-121 5.079527e-123
[1382,] 7.881621e-122 7.192727e-121 2.227733e-122
[1383,] 8.038503e-122 7.192727e-121 2.270618e-122
[1384,] 1.527394e-122 3.941450e-121 5.065099e-123
[1385,] 2.967455e-122 1.820602e-121 9.413965e-123
[1386,] 3.023292e-122 1.603565e-121 9.691751e-123
[1387,] 2.917520e-122 1.820602e-121 9.257761e-123
[1388,] 1.302669e-121 2.155902e-121 4.327186e-122
[1389,] 1.528246e-122 3.905183e-121 5.069996e-123
[1390,] 2.917520e-122 1.820602e-121 9.257761e-123
[1391,] 2.917520e-122 1.820602e-121 9.257761e-123
[1392,] 1.528246e-122 3.901660e-121 5.070135e-123
[1393,] 1.645071e-121 1.985683e-121 5.011959e-122
[1394,] 1.529809e-122 3.887648e-121 5.075627e-123
[1395,] 1.485976e-122 3.949037e-121 4.940518e-123
[1396,] 1.476352e-122 3.944252e-121 4.912808e-123
[1397,] 7.728381e-122 8.079134e-121 2.174161e-122
[1398,] 1.526856e-122 3.876561e-121 5.066763e-123
[1399,] 1.153250e-121 4.050126e-121 4.779429e-122
[1400,] 2.850909e-122 1.824947e-121 9.044565e-123
[1401,] 1.605462e-121 2.012855e-121 4.880392e-122
[1402,] 1.123823e-121 4.028479e-121 4.647987e-122
[1403,] 2.850909e-122 1.824947e-121 9.044565e-123
[1404,] 1.504544e-122 3.831816e-121 4.997406e-123
[1405,] 2.471526e-122 3.279540e-121 7.917313e-123
[1406,] 7.698785e-122 8.642472e-121 2.159921e-122
[1407,] 2.850909e-122 1.824947e-121 9.044565e-123
[1408,] 1.502677e-122 2.045472e-121 4.785514e-123
[1409,] 1.637185e-121 3.578981e-121 5.086519e-122
[1410,] 1.605462e-121 2.033028e-121 4.875112e-122
[1411,] 2.797599e-122 1.831897e-121 8.874967e-123
[1412,] 1.605462e-121 2.062644e-121 4.867584e-122
[1413,] 2.480785e-122 3.297274e-121 7.939405e-123
[1414,] 2.471526e-122 3.297274e-121 7.910825e-123
[1415,] 2.471526e-122 3.297274e-121 7.910825e-123
[1416,] 2.480785e-122 3.293092e-121 7.940212e-123
[1417,] 1.645071e-121 2.052667e-121 4.988502e-122
[1418,] 2.051020e-121 3.906161e-121 8.668966e-122
[1419,] 1.510029e-122 3.803535e-121 5.016644e-123
[1420,] 2.099767e-122 1.990239e-121 6.647977e-123
[1421,] 1.331863e-122 2.450134e-121 4.614429e-123
[1422,] 1.574089e-122 1.922266e-121 5.024302e-123
[1423,] 1.863790e-121 4.051545e-121 7.879081e-122
[1424,] 8.877110e-122 8.550826e-121 2.479719e-122
[1425,] 2.382342e-122 3.275162e-121 7.639492e-123
[1426,] 1.296287e-122 2.450134e-121 4.483720e-123
[1427,] 1.677044e-122 1.981717e-121 5.336487e-123
[1428,] 1.963290e-121 3.885708e-121 8.276073e-122
[1429,] 1.069025e-121 3.966917e-121 4.404052e-122
[1430,] 1.464553e-122 3.832964e-121 4.880401e-123
[1431,] 2.299055e-122 3.248989e-121 7.385238e-123
[1432,] 2.299055e-122 3.244975e-121 7.385940e-123
[1433,] 1.286799e-122 2.485921e-121 4.452316e-123
```
