## Supplementary material for "Characterization of shared and ancestry-specific signals driving complex traits using multi-ancestry fine-mapping": s2_data_1kg.pvar

```
##FILTER=<ID=PASS,Description="All filters passed">
##reference=ftp://ftp.1000genomes.ebi.ac.uk//vol1/ftp/technical/reference/phase2_reference_assembly_sequence/hs37d5.fa.gz
##contig=<ID=19,assembly=b37,length=59128983>
##ALT=<ID=CNV,Description="Copy Number Polymorphism">
##ALT=<ID=DEL,Description="Deletion">
##ALT=<ID=DUP,Description="Duplication">
##ALT=<ID=INS:ME:ALU,Description="Insertion of ALU element">
##ALT=<ID=INS:ME:LINE1,Description="Insertion of LINE1 element">
##ALT=<ID=INS:ME:SVA,Description="Insertion of SVA element">
##ALT=<ID=INS:MT,Description="Nuclear Mitochondrial Insertion">
##ALT=<ID=INV,Description="Inversion">
##ALT=<ID=CN0,Description="Copy number allele: 0 copies">
##ALT=<ID=CN1,Description="Copy number allele: 1 copy">
##ALT=<ID=CN2,Description="Copy number allele: 2 copies">
##ALT=<ID=CN3,Description="Copy number allele: 3 copies">
##ALT=<ID=CN4,Description="Copy number allele: 4 copies">
##ALT=<ID=CN5,Description="Copy number allele: 5 copies">
##ALT=<ID=CN6,Description="Copy number allele: 6 copies">
##ALT=<ID=CN7,Description="Copy number allele: 7 copies">
##ALT=<ID=CN8,Description="Copy number allele: 8 copies">
##ALT=<ID=CN9,Description="Copy number allele: 9 copies">
##ALT=<ID=CN10,Description="Copy number allele: 10 copies">
##ALT=<ID=CN11,Description="Copy number allele: 11 copies">
##ALT=<ID=CN12,Description="Copy number allele: 12 copies">
##ALT=<ID=CN13,Description="Copy number allele: 13 copies">
##ALT=<ID=CN14,Description="Copy number allele: 14 copies">
##ALT=<ID=CN15,Description="Copy number allele: 15 copies">
##ALT=<ID=CN16,Description="Copy number allele: 16 copies">
##ALT=<ID=CN17,Description="Copy number allele: 17 copies">
##ALT=<ID=CN18,Description="Copy number allele: 18 copies">
##ALT=<ID=CN19,Description="Copy number allele: 19 copies">
##ALT=<ID=CN20,Description="Copy number allele: 20 copies">
##ALT=<ID=CN21,Description="Copy number allele: 21 copies">
##ALT=<ID=CN22,Description="Copy number allele: 22 copies">
##ALT=<ID=CN23,Description="Copy number allele: 23 copies">
##ALT=<ID=CN24,Description="Copy number allele: 24 copies">
##ALT=<ID=CN25,Description="Copy number allele: 25 copies">
##ALT=<ID=CN26,Description="Copy number allele: 26 copies">
##ALT=<ID=CN27,Description="Copy number allele: 27 copies">
##ALT=<ID=CN28,Description="Copy number allele: 28 copies">
##ALT=<ID=CN29,Description="Copy number allele: 29 copies">
##ALT=<ID=CN30,Description="Copy number allele: 30 copies">
##ALT=<ID=CN31,Description="Copy number allele: 31 copies">
##ALT=<ID=CN32,Description="Copy number allele: 32 copies">
##ALT=<ID=CN33,Description="Copy number allele: 33 copies">
##ALT=<ID=CN34,Description="Copy number allele: 34 copies">
##ALT=<ID=CN35,Description="Copy number allele: 35 copies">
##ALT=<ID=CN36,Description="Copy number allele: 36 copies">
##ALT=<ID=CN37,Description="Copy number allele: 37 copies">
##ALT=<ID=CN38,Description="Copy number allele: 38 copies">
##ALT=<ID=CN39,Description="Copy number allele: 39 copies">
##ALT=<ID=CN40,Description="Copy number allele: 40 copies">
##ALT=<ID=CN41,Description="Copy number allele: 41 copies">
##ALT=<ID=CN42,Description="Copy number allele: 42 copies">
##ALT=<ID=CN43,Description="Copy number allele: 43 copies">
##ALT=<ID=CN44,Description="Copy number allele: 44 copies">
##ALT=<ID=CN45,Description="Copy number allele: 45 copies">
##ALT=<ID=CN46,Description="Copy number allele: 46 copies">
##ALT=<ID=CN47,Description="Copy number allele: 47 copies">
##ALT=<ID=CN48,Description="Copy number allele: 48 copies">
##ALT=<ID=CN49,Description="Copy number allele: 49 copies">
##ALT=<ID=CN50,Description="Copy number allele: 50 copies">
##ALT=<ID=CN51,Description="Copy number allele: 51 copies">
##ALT=<ID=CN52,Description="Copy number allele: 52 copies">
##ALT=<ID=CN53,Description="Copy number allele: 53 copies">
##ALT=<ID=CN54,Description="Copy number allele: 54 copies">
##ALT=<ID=CN55,Description="Copy number allele: 55 copies">
##ALT=<ID=CN56,Description="Copy number allele: 56 copies">
##ALT=<ID=CN57,Description="Copy number allele: 57 copies">
##ALT=<ID=CN58,Description="Copy number allele: 58 copies">
##ALT=<ID=CN59,Description="Copy number allele: 59 copies">
##ALT=<ID=CN60,Description="Copy number allele: 60 copies">
##ALT=<ID=CN61,Description="Copy number allele: 61 copies">
##ALT=<ID=CN62,Description="Copy number allele: 62 copies">
##ALT=<ID=CN63,Description="Copy number allele: 63 copies">
##ALT=<ID=CN64,Description="Copy number allele: 64 copies">
##ALT=<ID=CN65,Description="Copy number allele: 65 copies">
##ALT=<ID=CN66,Description="Copy number allele: 66 copies">
##ALT=<ID=CN67,Description="Copy number allele: 67 copies">
##ALT=<ID=CN68,Description="Copy number allele: 68 copies">
##ALT=<ID=CN69,Description="Copy number allele: 69 copies">
##ALT=<ID=CN70,Description="Copy number allele: 70 copies">
##ALT=<ID=CN71,Description="Copy number allele: 71 copies">
##ALT=<ID=CN72,Description="Copy number allele: 72 copies">
##ALT=<ID=CN73,Description="Copy number allele: 73 copies">
##ALT=<ID=CN74,Description="Copy number allele: 74 copies">
##ALT=<ID=CN75,Description="Copy number allele: 75 copies">
##ALT=<ID=CN76,Description="Copy number allele: 76 copies">
##ALT=<ID=CN77,Description="Copy number allele: 77 copies">
##ALT=<ID=CN78,Description="Copy number allele: 78 copies">
##ALT=<ID=CN79,Description="Copy number allele: 79 copies">
##ALT=<ID=CN80,Description="Copy number allele: 80 copies">
##ALT=<ID=CN81,Description="Copy number allele: 81 copies">
##ALT=<ID=CN82,Description="Copy number allele: 82 copies">
##ALT=<ID=CN83,Description="Copy number allele: 83 copies">
##ALT=<ID=CN84,Description="Copy number allele: 84 copies">
##ALT=<ID=CN85,Description="Copy number allele: 85 copies">
##ALT=<ID=CN86,Description="Copy number allele: 86 copies">
##ALT=<ID=CN87,Description="Copy number allele: 87 copies">
##ALT=<ID=CN88,Description="Copy number allele: 88 copies">
##ALT=<ID=CN89,Description="Copy number allele: 89 copies">
##ALT=<ID=CN90,Description="Copy number allele: 90 copies">
##ALT=<ID=CN91,Description="Copy number allele: 91 copies">
##ALT=<ID=CN92,Description="Copy number allele: 92 copies">
##ALT=<ID=CN93,Description="Copy number allele: 93 copies">
##ALT=<ID=CN94,Description="Copy number allele: 94 copies">
##ALT=<ID=CN95,Description="Copy number allele: 95 copies">
##ALT=<ID=CN96,Description="Copy number allele: 96 copies">
##ALT=<ID=CN97,Description="Copy number allele: 97 copies">
##ALT=<ID=CN98,Description="Copy number allele: 98 copies">
##ALT=<ID=CN99,Description="Copy number allele: 99 copies">
##ALT=<ID=CN100,Description="Copy number allele: 100 copies">
##ALT=<ID=CN101,Description="Copy number allele: 101 copies">
##ALT=<ID=CN102,Description="Copy number allele: 102 copies">
##ALT=<ID=CN103,Description="Copy number allele: 103 copies">
##ALT=<ID=CN104,Description="Copy number allele: 104 copies">
##ALT=<ID=CN105,Description="Copy number allele: 105 copies">
##ALT=<ID=CN106,Description="Copy number allele: 106 copies">
##ALT=<ID=CN107,Description="Copy number allele: 107 copies">
##ALT=<ID=CN108,Description="Copy number allele: 108 copies">
##ALT=<ID=CN109,Description="Copy number allele: 109 copies">
##ALT=<ID=CN110,Description="Copy number allele: 110 copies">
##ALT=<ID=CN111,Description="Copy number allele: 111 copies">
##ALT=<ID=CN112,Description="Copy number allele: 112 copies">
##ALT=<ID=CN113,Description="Copy number allele: 113 copies">
##ALT=<ID=CN114,Description="Copy number allele: 114 copies">
##ALT=<ID=CN115,Description="Copy number allele: 115 copies">
##ALT=<ID=CN116,Description="Copy number allele: 116 copies">
##ALT=<ID=CN117,Description="Copy number allele: 117 copies">
##ALT=<ID=CN118,Description="Copy number allele: 118 copies">
##ALT=<ID=CN119,Description="Copy number allele: 119 copies">
##ALT=<ID=CN120,Description="Copy number allele: 120 copies">
##ALT=<ID=CN121,Description="Copy number allele: 121 copies">
##ALT=<ID=CN122,Description="Copy number allele: 122 copies">
##ALT=<ID=CN123,Description="Copy number allele: 123 copies">
##ALT=<ID=CN124,Description="Copy number allele: 124 copies">
##INFO=<ID=CIEND,Number=2,Type=Integer,Description="Confidence interval around END for imprecise variants">
##INFO=<ID=CIPOS,Number=2,Type=Integer,Description="Confidence interval around POS for imprecise variants">
##INFO=<ID=CS,Number=1,Type=String,Description="Source call set.">
##INFO=<ID=END,Number=1,Type=Integer,Description="End coordinate of this variant">
##INFO=<ID=IMPRECISE,Number=0,Type=Flag,Description="Imprecise structural variation">
##INFO=<ID=MC,Number=.,Type=String,Description="Merged calls.">
##INFO=<ID=MEINFO,Number=4,Type=String,Description="Mobile element info of the form NAME,START,END<POLARITY; If there is only 5' OR 3' support for this call, will be NULL NULL for START and END">
##INFO=<ID=MEND,Number=1,Type=Integer,Description="Mitochondrial end coordinate of inserted sequence">
##INFO=<ID=MLEN,Number=1,Type=Integer,Description="Estimated length of mitochondrial insert">
##INFO=<ID=MSTART,Number=1,Type=Integer,Description="Mitochondrial start coordinate of inserted sequence">
##INFO=<ID=SVLEN,Number=.,Type=Integer,Description="SV length. It is only calculated for structural variation MEIs. For other types of SVs; one may calculate the SV length by INFO:END-START+1, or by finding the difference between lengthes of REF and ALT alleles">
##INFO=<ID=SVTYPE,Number=1,Type=String,Description="Type of structural variant">
##INFO=<ID=TSD,Number=1,Type=String,Description="Precise Target Site Duplication for bases, if unknown, value will be NULL">
##INFO=<ID=AC,Number=A,Type=Integer,Description="Total number of alternate alleles in called genotypes">
##INFO=<ID=AF,Number=A,Type=Float,Description="Estimated allele frequency in the range (0,1)">
##INFO=<ID=NS,Number=1,Type=Integer,Description="Number of samples with data">
##INFO=<ID=AN,Number=1,Type=Integer,Description="Total number of alleles in called genotypes">
##INFO=<ID=EAS_AF,Number=A,Type=Float,Description="Allele frequency in the EAS populations calculated from AC and AN, in the range (0,1)">
##INFO=<ID=EUR_AF,Number=A,Type=Float,Description="Allele frequency in the EUR populations calculated from AC and AN, in the range (0,1)">
##INFO=<ID=AFR_AF,Number=A,Type=Float,Description="Allele frequency in the AFR populations calculated from AC and AN, in the range (0,1)">
##INFO=<ID=AMR_AF,Number=A,Type=Float,Description="Allele frequency in the AMR populations calculated from AC and AN, in the range (0,1)">
##INFO=<ID=SAS_AF,Number=A,Type=Float,Description="Allele frequency in the SAS populations calculated from AC and AN, in the range (0,1)">
##INFO=<ID=DP,Number=1,Type=Integer,Description="Total read depth; only low coverage data were counted towards the DP, exome data were not used">
##INFO=<ID=AA,Number=1,Type=String,Description="Ancestral Allele. Format: AA|REF|ALT|IndelType. AA: Ancestral allele, REF:Reference Allele, ALT:Alternate Allele, IndelType:Type of Indel (REF, ALT and IndelType are only defined for indels)">
##INFO=<ID=VT,Number=.,Type=String,Description="indicates what type of variant the line represents">
##INFO=<ID=EX_TARGET,Number=0,Type=Flag,Description="indicates whether a variant is within the exon pull down target boundaries">
##INFO=<ID=MULTI_ALLELIC,Number=0,Type=Flag,Description="indicates whether a site is multi-allelic">
#CHROM	POS	ID	REF	ALT	QUAL	FILTER	INFO
19	19018614	rs73003087	C	T	100	PASS	AC=1048;AF=0.209265;AN=5008;NS=2504;DP=21064;EAS_AF=0.0754;AMR_AF=0.1254;AFR_AF=0.413;EUR_AF=0.1402;SAS_AF=0.2025;AA=C|||;VT=SNP
19	19018866	rs758032	A	G	100	PASS	AC=1169;AF=0.233427;AN=5008;NS=2504;DP=21696;EAS_AF=0.1627;AMR_AF=0.5072;AFR_AF=0.034;EUR_AF=0.4095;SAS_AF=0.2004;AA=A|||;VT=SNP
19	19018962	rs74254003	C	T	100	PASS	AC=185;AF=0.0369409;AN=5008;NS=2504;DP=20539;EAS_AF=0.0308;AMR_AF=0.0461;AFR_AF=0.003;EUR_AF=0.0755;SAS_AF=0.0429;AA=C|||;VT=SNP
19	19020456	rs62138067	T	C	100	PASS	AC=1162;AF=0.232029;AN=5008;NS=2504;DP=18194;EAS_AF=0.1617;AMR_AF=0.5058;AFR_AF=0.034;EUR_AF=0.4056;SAS_AF=0.1994;AA=T|||;VT=SNP
19	19021002	rs35514173	T	C	100	PASS	AC=1162;AF=0.232029;AN=5008;NS=2504;DP=16314;EAS_AF=0.1617;AMR_AF=0.5058;AFR_AF=0.034;EUR_AF=0.4056;SAS_AF=0.1994;AA=T|||;VT=SNP
19	19021010	rs78890951	C	T	100	PASS	AC=1153;AF=0.230232;AN=5008;NS=2504;DP=16021;EAS_AF=0.0754;AMR_AF=0.1297;AFR_AF=0.4902;EUR_AF=0.1402;SAS_AF=0.2025;AA=C|||;VT=SNP
19	19021394	rs78120961	T	C	100	PASS	AC=41;AF=0.0081869;AN=5008;NS=2504;DP=19764;EAS_AF=0.0308;AMR_AF=0;AFR_AF=0.0008;EUR_AF=0.0089;SAS_AF=0;AA=T|||;VT=SNP
19	19021454	rs78324337	T	C	100	PASS	AC=799;AF=0.159545;AN=5008;NS=2504;DP=18394;EAS_AF=0.0754;AMR_AF=0.0648;AFR_AF=0.4123;EUR_AF=0.0239;SAS_AF=0.1115;AA=T|||;VT=SNP
19	19021970	rs1468461	T	C	100	PASS	AC=3071;AF=0.613219;AN=5008;NS=2504;DP=18608;EAS_AF=0.2679;AMR_AF=0.7435;AFR_AF=0.8964;EUR_AF=0.6581;SAS_AF=0.4479;AA=C|||;VT=SNP
19	19022007	rs1468462	C	A	100	PASS	AC=1158;AF=0.23123;AN=5008;NS=2504;DP=18001;EAS_AF=0.1607;AMR_AF=0.5058;AFR_AF=0.034;EUR_AF=0.4036;SAS_AF=0.1984;AA=C|||;VT=SNP
19	19022045	rs8111633	G	A	100	PASS	AC=411;AF=0.0820687;AN=5008;NS=2504;DP=18752;EAS_AF=0.0317;AMR_AF=0.0591;AFR_AF=0.1664;EUR_AF=0.0755;SAS_AF=0.0429;AA=G|||;VT=SNP
19	19022204	rs10403594	T	C	100	PASS	AC=512;AF=0.102236;AN=5008;NS=2504;DP=18780;EAS_AF=0.0308;AMR_AF=0.0677;AFR_AF=0.239;EUR_AF=0.0755;SAS_AF=0.0429;AA=T|||;VT=SNP
19	19023526	rs7250615	C	T	100	PASS	AC=1243;AF=0.248203;AN=5008;NS=2504;DP=11149;EAS_AF=0.0744;AMR_AF=0.1441;AFR_AF=0.5522;EUR_AF=0.1392;SAS_AF=0.2025;AA=C|||;VT=SNP
19	19023853	rs3177137	T	C	100	PASS	AC=1753;AF=0.35004;AN=5008;NS=2504;DP=18947;EAS_AF=0.1925;AMR_AF=0.5836;AFR_AF=0.3222;EUR_AF=0.4871;SAS_AF=0.2434;AA=C|||;VT=SNP;EX_TARGET
19	19026851	rs75226807	A	G	100	PASS	AC=411;AF=0.0820687;AN=5008;NS=2504;DP=19785;EAS_AF=0.0268;AMR_AF=0.0749;AFR_AF=0.1399;EUR_AF=0.1034;SAS_AF=0.044;AA=A|||;VT=SNP
19	19030494	rs117847451	G	A	100	PASS	AC=39;AF=0.00778754;AN=5008;NS=2504;DP=15662;EAS_AF=0.0377;AMR_AF=0;AFR_AF=0;EUR_AF=0;SAS_AF=0.001;AA=g|||;VT=SNP
19	19030689	rs2231993	C	G	100	PASS	AC=1074;AF=0.214457;AN=5008;NS=2504;DP=17731;EAS_AF=0.0278;AMR_AF=0.1282;AFR_AF=0.4622;EUR_AF=0.1531;SAS_AF=0.1963;AA=C|||;VT=SNP
19	19032224	rs75357755	G	T	100	PASS	AC=254;AF=0.0507188;AN=5008;NS=2504;DP=17659;EAS_AF=0.0268;AMR_AF=0.0504;AFR_AF=0.0666;EUR_AF=0.0666;SAS_AF=0.0378;AA=G|||;VT=SNP
19	19032637	rs2231997	T	C	100	PASS	AC=3407;AF=0.680312;AN=5008;NS=2504;DP=16702;EAS_AF=0.3393;AMR_AF=0.7939;AFR_AF=0.9834;EUR_AF=0.7207;SAS_AF=0.5;AA=t|||;VT=SNP;EX_TARGET
19	19033089	rs2158004	G	A	100	PASS	AC=1113;AF=0.222244;AN=5008;NS=2504;DP=17355;EAS_AF=0.0327;AMR_AF=0.1326;AFR_AF=0.4826;EUR_AF=0.1571;SAS_AF=0.1963;AA=G|||;VT=SNP
19	19033387	rs2106660	G	A	100	PASS	AC=1094;AF=0.21845;AN=5008;NS=2504;DP=17971;EAS_AF=0.0278;AMR_AF=0.1326;AFR_AF=0.4766;EUR_AF=0.1531;SAS_AF=0.1943;AA=G|||;VT=SNP;EX_TARGET
19	19034011	rs8109947	C	T	100	PASS	AC=270;AF=0.0539137;AN=5008;NS=2504;DP=19405;EAS_AF=0.0268;AMR_AF=0.049;AFR_AF=0.0681;EUR_AF=0.0666;SAS_AF=0.0532;AA=C|||;VT=SNP
19	19034558	rs999454	G	A	100	PASS	AC=350;AF=0.0698882;AN=5008;NS=2504;DP=17065;EAS_AF=0.0268;AMR_AF=0.0202;AFR_AF=0.1475;EUR_AF=0.0219;SAS_AF=0.0941;AA=G|||;VT=SNP
19	19034946	rs2872205	G	A	100	PASS	AC=363;AF=0.072484;AN=5008;NS=2504;DP=16900;EAS_AF=0.0268;AMR_AF=0.0216;AFR_AF=0.1604;EUR_AF=0.0209;SAS_AF=0.09;AA=G|||;VT=SNP
19	19035354	rs2301659	G	T	100	PASS	AC=1490;AF=0.297524;AN=5008;NS=2504;DP=17393;EAS_AF=0.2956;AMR_AF=0.5476;AFR_AF=0.0756;EUR_AF=0.4632;SAS_AF=0.2515;AA=G|||;VT=SNP
19	19035355	rs2301660	C	T	100	PASS	AC=1490;AF=0.297524;AN=5008;NS=2504;DP=17581;EAS_AF=0.2956;AMR_AF=0.5476;AFR_AF=0.0756;EUR_AF=0.4632;SAS_AF=0.2515;AA=C|||;VT=SNP
19	19035370	rs1476505	G	C	100	PASS	AC=1788;AF=0.357029;AN=5008;NS=2504;DP=17903;EAS_AF=0.0903;AMR_AF=0.2233;AFR_AF=0.8374;EUR_AF=0.2207;SAS_AF=0.2178;AA=C|||;VT=SNP
19	19035428	rs61750860	G	T	100	PASS	AC=737;AF=0.147165;AN=5008;NS=2504;DP=18181;EAS_AF=0.0288;AMR_AF=0.0764;AFR_AF=0.4145;EUR_AF=0.0258;SAS_AF=0.0828;AA=G|||;VT=SNP;EX_TARGET
19	19035937	rs139895115	A	G	100	PASS	AC=36;AF=0.0071885;AN=5008;NS=2504;DP=15697;EAS_AF=0.0308;AMR_AF=0.0014;AFR_AF=0;EUR_AF=0.001;SAS_AF=0.0031;AA=A|||;VT=SNP
19	19036063	rs4808876	C	A	100	PASS	AC=1760;AF=0.351438;AN=5008;NS=2504;DP=14511;EAS_AF=0.1835;AMR_AF=0.5793;AFR_AF=0.2882;EUR_AF=0.497;SAS_AF=0.2986;AA=-|||;VT=SNP
19	19036608	rs117039640	G	A	100	PASS	AC=20;AF=0.00399361;AN=5008;NS=2504;DP=17579;EAS_AF=0.0188;AMR_AF=0;AFR_AF=0;EUR_AF=0;SAS_AF=0.001;AA=G|||;VT=SNP
19	19036871	rs10415986	G	C	100	PASS	AC=1543;AF=0.308107;AN=5008;NS=2504;DP=17301;EAS_AF=0.1796;AMR_AF=0.5576;AFR_AF=0.1369;EUR_AF=0.499;SAS_AF=0.2986;AA=G|||;VT=SNP
19	19037053	rs2301661	T	C	100	PASS	AC=1768;AF=0.353035;AN=5008;NS=2504;DP=16826;EAS_AF=0.1845;AMR_AF=0.5793;AFR_AF=0.292;EUR_AF=0.499;SAS_AF=0.2986;AA=C|||;VT=SNP
19	19037294	rs2301662	G	A	100	PASS	AC=1744;AF=0.348243;AN=5008;NS=2504;DP=12836;EAS_AF=0.1796;AMR_AF=0.5735;AFR_AF=0.2882;EUR_AF=0.4891;SAS_AF=0.2986;AA=G|||;VT=SNP
19	19037685	rs2003449	C	G	100	PASS	AC=1492;AF=0.297923;AN=5008;NS=2504;DP=16483;EAS_AF=0.1796;AMR_AF=0.5519;AFR_AF=0.1014;EUR_AF=0.499;SAS_AF=0.2986;AA=C|||;VT=SNP
19	19038071	rs739577	C	T	100	PASS	AC=347;AF=0.0692891;AN=5008;NS=2504;DP=15134;EAS_AF=0.005;AMR_AF=0.0605;AFR_AF=0.0106;EUR_AF=0.163;SAS_AF=0.1247;AA=C|||;VT=SNP
19	19039298	rs7497	T	C	100	PASS	AC=2127;AF=0.42472;AN=5008;NS=2504;DP=15952;EAS_AF=0.1855;AMR_AF=0.6009;AFR_AF=0.5514;EUR_AF=0.498;SAS_AF=0.2996;AA=C|||;VT=SNP
19	19039490	rs9304958	T	G	100	PASS	AC=2136;AF=0.426518;AN=5008;NS=2504;DP=18542;EAS_AF=0.1855;AMR_AF=0.6066;AFR_AF=0.5514;EUR_AF=0.501;SAS_AF=0.3016;AA=G|||;VT=SNP
19	19039652	rs62138075	C	T	100	PASS	AC=1124;AF=0.224441;AN=5008;NS=2504;DP=18836;EAS_AF=0.1845;AMR_AF=0.4798;AFR_AF=0.0295;EUR_AF=0.3608;SAS_AF=0.2076;AA=C|||;VT=SNP
19	19039908	rs62138076	G	A	100	PASS	AC=1534;AF=0.30631;AN=5008;NS=2504;DP=16858;EAS_AF=0.1776;AMR_AF=0.5461;AFR_AF=0.1505;EUR_AF=0.4831;SAS_AF=0.2975;AA=G|||;VT=SNP
19	19040957	rs146765796	G	A	100	PASS	AC=33;AF=0.00658946;AN=5008;NS=2504;DP=15555;EAS_AF=0.0308;AMR_AF=0;AFR_AF=0;EUR_AF=0.001;SAS_AF=0.001;AA=G|||;VT=SNP
19	19041260	rs4600580	G	A	100	PASS	AC=945;AF=0.188698;AN=5008;NS=2504;DP=14845;EAS_AF=0.124;AMR_AF=0.1182;AFR_AF=0.4123;EUR_AF=0.0845;SAS_AF=0.1104;AA=G|||;VT=SNP
19	19041490	rs28714268	T	C	100	PASS	AC=2045;AF=0.408347;AN=5008;NS=2504;DP=16642;EAS_AF=0.1855;AMR_AF=0.5893;AFR_AF=0.4977;EUR_AF=0.494;SAS_AF=0.3006;AA=C|||;VT=SNP
19	19041552	rs4522526	C	T	100	PASS	AC=966;AF=0.192891;AN=5008;NS=2504;DP=16326;EAS_AF=0.1319;AMR_AF=0.1196;AFR_AF=0.4213;EUR_AF=0.0845;SAS_AF=0.1104;AA=C|||;VT=SNP
19	19042608	rs10410004	C	T	100	PASS	AC=1480;AF=0.295527;AN=5008;NS=2504;DP=16252;EAS_AF=0.1776;AMR_AF=0.5403;AFR_AF=0.1067;EUR_AF=0.4901;SAS_AF=0.2986;AA=C|||;VT=SNP
19	19043249	rs886204	T	C	100	PASS	AC=3476;AF=0.694089;AN=5008;NS=2504;DP=8562;EAS_AF=0.4534;AMR_AF=0.7767;AFR_AF=0.9849;EUR_AF=0.6998;SAS_AF=0.4847;AA=C|||;VT=SNP
19	19046848	rs7253644	T	C	100	PASS	AC=1829;AF=0.365216;AN=5008;NS=2504;DP=15590;EAS_AF=0.1855;AMR_AF=0.6354;AFR_AF=0.2685;EUR_AF=0.5388;SAS_AF=0.3108;AA=T|||;VT=SNP
19	19046980	rs138931645	G	A	100	PASS	AC=41;AF=0.0081869;AN=5008;NS=2504;DP=13926;EAS_AF=0.0387;AMR_AF=0;AFR_AF=0;EUR_AF=0;SAS_AF=0.002;AA=G|||;VT=SNP
19	19047657	rs10407590	A	C	100	PASS	AC=1724;AF=0.344249;AN=5008;NS=2504;DP=13797;EAS_AF=0.1855;AMR_AF=0.5735;AFR_AF=0.2511;EUR_AF=0.507;SAS_AF=0.3037;AA=a|||;VT=SNP
19	19047894	rs142604911	C	T	100	PASS	AC=32;AF=0.00638978;AN=5008;NS=2504;DP=14430;EAS_AF=0.0278;AMR_AF=0.0014;AFR_AF=0;EUR_AF=0.001;SAS_AF=0.002;AA=c|||;VT=SNP
19	19048025	rs62138079	T	C	100	PASS	AC=1528;AF=0.305112;AN=5008;NS=2504;DP=13846;EAS_AF=0.1855;AMR_AF=0.5648;AFR_AF=0.1112;EUR_AF=0.503;SAS_AF=0.3027;AA=t|||;VT=SNP
19	19048901	rs56687216	T	C	100	PASS	AC=1106;AF=0.220847;AN=5008;NS=2504;DP=18480;EAS_AF=0.0923;AMR_AF=0.1859;AFR_AF=0.388;EUR_AF=0.2147;SAS_AF=0.1585;AA=T|||;VT=SNP
19	19049194	rs11540741	G	A	100	PASS	AC=331;AF=0.0660942;AN=5008;NS=2504;DP=15228;EAS_AF=0.0565;AMR_AF=0.0951;AFR_AF=0.0091;EUR_AF=0.1451;SAS_AF=0.0511;AA=G|||;VT=SNP;EX_TARGET
19	19049198	rs1064351	G	A	100	PASS	AC=1405;AF=0.280551;AN=5008;NS=2504;DP=15444;EAS_AF=0.1736;AMR_AF=0.5231;AFR_AF=0.1051;EUR_AF=0.4423;SAS_AF=0.2894;AA=G|||;VT=SNP;EX_TARGET
19	19050957	rs1122821	A	G	100	PASS	AC=1506;AF=0.300719;AN=5008;NS=2504;DP=11146;EAS_AF=0.4296;AMR_AF=0.2795;AFR_AF=0.1142;EUR_AF=0.4463;SAS_AF=0.2853;AA=A|||;VT=SNP
19	19051820	rs76918953	C	T	100	PASS	AC=364;AF=0.0726837;AN=5008;NS=2504;DP=5840;EAS_AF=0.0238;AMR_AF=0.0231;AFR_AF=0.1846;EUR_AF=0.0467;SAS_AF=0.0337;AA=c|||;VT=SNP
19	19052419	rs148386647	T	C	100	PASS	AC=32;AF=0.00638978;AN=5008;NS=2504;DP=12940;EAS_AF=0.0278;AMR_AF=0.0014;AFR_AF=0;EUR_AF=0;SAS_AF=0.0031;AA=T|||;VT=SNP
19	19054148	rs73004821	C	T	100	PASS	AC=45;AF=0.00898562;AN=5008;NS=2504;DP=19748;EAS_AF=0.006;AMR_AF=0.0202;AFR_AF=0;EUR_AF=0.0229;SAS_AF=0.002;AA=c|||;VT=SNP
19	19054720	rs4808883	T	C	100	PASS	AC=1542;AF=0.307907;AN=5008;NS=2504;DP=19662;EAS_AF=0.254;AMR_AF=0.5202;AFR_AF=0.3079;EUR_AF=0.3489;SAS_AF=0.1708;AA=T|||;VT=SNP
19	19055200	rs11671615	C	T	100	PASS	AC=772;AF=0.154153;AN=5008;NS=2504;DP=16100;EAS_AF=0.003;AMR_AF=0.0965;AFR_AF=0.3752;EUR_AF=0.1223;SAS_AF=0.0849;AA=C|||;VT=SNP
19	19056153	rs10415595	A	G	100	PASS	AC=2016;AF=0.402556;AN=5008;NS=2504;DP=16904;EAS_AF=0.6835;AMR_AF=0.2089;AFR_AF=0.233;EUR_AF=0.335;SAS_AF=0.5491;AA=A|||;VT=SNP
19	19059485	rs10404960	G	A	100	PASS	AC=1223;AF=0.244209;AN=5008;NS=2504;DP=16447;EAS_AF=0.2262;AMR_AF=0.2176;AFR_AF=0.2027;EUR_AF=0.2296;SAS_AF=0.3528;AA=G|||;VT=SNP
19	19060076	rs12162256	G	A	100	PASS	AC=1132;AF=0.226038;AN=5008;NS=2504;DP=12904;EAS_AF=0.2262;AMR_AF=0.2118;AFR_AF=0.149;EUR_AF=0.2316;SAS_AF=0.3344;AA=G|||;VT=SNP
19	19060438	rs149888496	A	G	100	PASS	AC=686;AF=0.136981;AN=5008;NS=2504;DP=11696;EAS_AF=0.2024;AMR_AF=0.0648;AFR_AF=0.053;EUR_AF=0.166;SAS_AF=0.2045;AA=A|||;VT=SNP
19	19060485	rs143870482	C	T	100	PASS	AC=115;AF=0.0229633;AN=5008;NS=2504;DP=14001;EAS_AF=0.0278;AMR_AF=0.1167;AFR_AF=0.0015;EUR_AF=0.003;SAS_AF=0.001;AA=C|||;VT=SNP
19	19060490	rs73529173	C	T	100	PASS	AC=1051;AF=0.209864;AN=5008;NS=2504;DP=14231;EAS_AF=0.2173;AMR_AF=0.1873;AFR_AF=0.1755;EUR_AF=0.169;SAS_AF=0.3067;AA=C|||;VT=SNP
19	19060641	rs76369449	C	T	100	PASS	AC=715;AF=0.142772;AN=5008;NS=2504;DP=16572;EAS_AF=0.2014;AMR_AF=0.0663;AFR_AF=0.0825;EUR_AF=0.166;SAS_AF=0.1943;AA=c|||;VT=SNP
19	19061023	rs112032751	C	A	100	PASS	AC=176;AF=0.0351438;AN=5008;NS=2504;DP=15502;EAS_AF=0.0218;AMR_AF=0.036;AFR_AF=0.0197;EUR_AF=0.0427;SAS_AF=0.0613;AA=C|||;VT=SNP
19	19061138	rs35231111	T	C	100	PASS	AC=1249;AF=0.249401;AN=5008;NS=2504;DP=16216;EAS_AF=0.2024;AMR_AF=0.1081;AFR_AF=0.4614;EUR_AF=0.169;SAS_AF=0.1943;AA=T|||;VT=SNP
19	19061680	rs182106573	G	A	100	PASS	AC=61;AF=0.0121805;AN=5008;NS=2504;DP=11094;EAS_AF=0.0565;AMR_AF=0.0029;AFR_AF=0;EUR_AF=0.002;SAS_AF=0;AA=G|||;VT=SNP
19	19061789	rs113306754	A	T	100	PASS	AC=242;AF=0.0483227;AN=5008;NS=2504;DP=14722;EAS_AF=0.0407;AMR_AF=0.0576;AFR_AF=0.0212;EUR_AF=0.0726;SAS_AF=0.0613;AA=A|||;VT=SNP
19	19062707	rs79106957	C	A	100	PASS	AC=267;AF=0.0533147;AN=5008;NS=2504;DP=18858;EAS_AF=0.0228;AMR_AF=0.0591;AFR_AF=0.0552;EUR_AF=0.0706;SAS_AF=0.0603;AA=C|||;VT=SNP
19	19063077	rs4808884	G	A	100	PASS	AC=991;AF=0.197883;AN=5008;NS=2504;DP=16526;EAS_AF=0.2857;AMR_AF=0.4424;AFR_AF=0.0575;EUR_AF=0.2247;SAS_AF=0.0961;AA=G|||;VT=SNP
19	19063806	rs10408750	A	G	100	PASS	AC=2638;AF=0.526757;AN=5008;NS=2504;DP=16747;EAS_AF=0.5169;AMR_AF=0.3963;AFR_AF=0.7292;EUR_AF=0.5109;SAS_AF=0.3722;AA=N|||;VT=SNP
19	19064191	rs77504024	A	G	100	PASS	AC=368;AF=0.0734824;AN=5008;NS=2504;DP=19419;EAS_AF=0.0893;AMR_AF=0.0778;AFR_AF=0.0061;EUR_AF=0.1461;SAS_AF=0.0706;AA=a|||;VT=SNP
19	19064843	rs114959574	G	A	100	PASS	AC=71;AF=0.0141773;AN=5008;NS=2504;DP=17021;EAS_AF=0.0288;AMR_AF=0.0014;AFR_AF=0.0287;EUR_AF=0.003;SAS_AF=0;AA=G|||;VT=SNP
19	19064893	rs73529176	T	G	100	PASS	AC=964;AF=0.192492;AN=5008;NS=2504;DP=19024;EAS_AF=0.1974;AMR_AF=0.2205;AFR_AF=0.1241;EUR_AF=0.0895;SAS_AF=0.3661;AA=t|||;VT=SNP
19	19065915	rs12463263	T	C	100	PASS	AC=4330;AF=0.864617;AN=5008;NS=2504;DP=26317;EAS_AF=0.7937;AMR_AF=0.8458;AFR_AF=0.9871;EUR_AF=0.7048;SAS_AF=0.9499;AA=t|||;VT=SNP
19	19066536	rs145959546	C	T	100	PASS	AC=43;AF=0.00858626;AN=5008;NS=2504;DP=16827;EAS_AF=0.0317;AMR_AF=0;AFR_AF=0;EUR_AF=0;SAS_AF=0.0112;AA=C|||;VT=SNP
19	19066575	rs34209036	G	A	100	PASS	AC=836;AF=0.166933;AN=5008;NS=2504;DP=17070;EAS_AF=0.2411;AMR_AF=0.1801;AFR_AF=0.0643;EUR_AF=0.2058;SAS_AF=0.18;AA=G|||;VT=SNP
19	19066592	rs56303921	C	G	100	PASS	AC=2782;AF=0.555511;AN=5008;NS=2504;DP=17319;EAS_AF=0.4296;AMR_AF=0.4683;AFR_AF=0.8396;EUR_AF=0.336;SAS_AF=0.589;AA=G|||;VT=SNP
19	19067018	rs67582759	G	A	100	PASS	AC=838;AF=0.167332;AN=5008;NS=2504;DP=13504;EAS_AF=0.2431;AMR_AF=0.1787;AFR_AF=0.0651;EUR_AF=0.2048;SAS_AF=0.181;AA=g|||;VT=SNP
19	19067798	rs56284162	C	T	100	PASS	AC=839;AF=0.167532;AN=5008;NS=2504;DP=15122;EAS_AF=0.247;AMR_AF=0.1787;AFR_AF=0.0643;EUR_AF=0.2038;SAS_AF=0.18;AA=c|||;VT=SNP
19	19067994	rs57955701	T	G	100	PASS	AC=871;AF=0.173922;AN=5008;NS=2504;DP=17819;EAS_AF=0.1815;AMR_AF=0.2161;AFR_AF=0.1225;EUR_AF=0.0696;SAS_AF=0.3129;AA=t|||;VT=SNP
19	19068718	rs117058954	C	T	100	PASS	AC=134;AF=0.0267572;AN=5008;NS=2504;DP=15602;EAS_AF=0.002;AMR_AF=0.0245;AFR_AF=0.0038;EUR_AF=0.0746;SAS_AF=0.0358;AA=C|||;VT=SNP
19	19069462	rs7252628	G	A	100	PASS	AC=2401;AF=0.479433;AN=5008;NS=2504;DP=21191;EAS_AF=0.4256;AMR_AF=0.4236;AFR_AF=0.6982;EUR_AF=0.2763;SAS_AF=0.4877;AA=G|||;VT=SNP
19	19069893	rs1001391	T	A	100	PASS	AC=873;AF=0.174321;AN=5008;NS=2504;DP=19360;EAS_AF=0.1796;AMR_AF=0.2133;AFR_AF=0.1218;EUR_AF=0.0696;SAS_AF=0.32;AA=T|||;VT=SNP
19	19071516	rs139820445	G	C	100	PASS	AC=195;AF=0.0389377;AN=5008;NS=2504;DP=15855;EAS_AF=0.0248;AMR_AF=0.0375;AFR_AF=0.0038;EUR_AF=0.0815;SAS_AF=0.0583;AA=G|||;VT=SNP
19	19071810	rs529806438	G	C	100	PASS	AC=19;AF=0.00379393;AN=5008;NS=2504;DP=12866;EAS_AF=0.0188;AMR_AF=0;AFR_AF=0;EUR_AF=0;SAS_AF=0;AA=G|||;VT=SNP
19	19071811	rs550072731	G	A	100	PASS	AC=19;AF=0.00379393;AN=5008;NS=2504;DP=12839;EAS_AF=0.0188;AMR_AF=0;AFR_AF=0;EUR_AF=0;SAS_AF=0;AA=G|||;VT=SNP
19	19073798	rs8109503	T	A	100	PASS	AC=707;AF=0.141174;AN=5008;NS=2504;DP=19623;EAS_AF=0.1905;AMR_AF=0.2349;AFR_AF=0.0197;EUR_AF=0.0994;SAS_AF=0.2311;AA=T|||;VT=SNP
19	19075060	rs8113712	T	C	100	PASS	AC=3810;AF=0.760783;AN=5008;NS=2504;DP=15742;EAS_AF=0.6677;AMR_AF=0.7637;AFR_AF=0.9387;EUR_AF=0.6302;SAS_AF=0.7485;AA=C|||;VT=SNP
19	19075378	rs4808886	G	A	100	PASS	AC=2431;AF=0.485423;AN=5008;NS=2504;DP=13422;EAS_AF=0.4623;AMR_AF=0.6023;AFR_AF=0.4629;EUR_AF=0.4195;SAS_AF=0.5245;AA=G|||;VT=SNP
19	19075455	rs4808887	T	C	100	PASS	AC=2768;AF=0.552716;AN=5008;NS=2504;DP=15705;EAS_AF=0.4623;AMR_AF=0.6182;AFR_AF=0.7103;EUR_AF=0.4195;SAS_AF=0.5235;AA=C|||;VT=SNP
19	19075533	rs4808888	G	A	100	PASS	AC=2401;AF=0.479433;AN=5008;NS=2504;DP=15792;EAS_AF=0.4623;AMR_AF=0.5965;AFR_AF=0.4531;EUR_AF=0.4095;SAS_AF=0.5215;AA=G|||;VT=SNP
19	19077385	rs4239638	C	A	100	PASS	AC=2428;AF=0.484824;AN=5008;NS=2504;DP=17131;EAS_AF=0.4712;AMR_AF=0.6037;AFR_AF=0.4614;EUR_AF=0.4175;SAS_AF=0.5153;AA=C|||;VT=SNP
19	19078020	rs10408828	G	A	100	PASS	AC=1991;AF=0.397564;AN=5008;NS=2504;DP=15485;EAS_AF=0.4593;AMR_AF=0.5504;AFR_AF=0.2496;EUR_AF=0.3549;SAS_AF=0.4693;AA=G|||;VT=SNP
19	19078300	rs4808167	A	T	100	PASS	AC=3203;AF=0.639577;AN=5008;NS=2504;DP=18243;EAS_AF=0.63;AMR_AF=0.6542;AFR_AF=0.8048;EUR_AF=0.4334;SAS_AF=0.6278;AA=T|||;VT=SNP
19	19078592	rs4808890	T	C	100	PASS	AC=2891;AF=0.577276;AN=5008;NS=2504;DP=16449;EAS_AF=0.4683;AMR_AF=0.6225;AFR_AF=0.7973;EUR_AF=0.4165;SAS_AF=0.5256;AA=C|||;VT=SNP
19	19079308	rs2872393	A	T	100	PASS	AC=318;AF=0.0634984;AN=5008;NS=2504;DP=10781;EAS_AF=0.1657;AMR_AF=0.0331;AFR_AF=0.0076;EUR_AF=0.0169;SAS_AF=0.1033;AA=A|||;VT=SNP
19	19079393	rs8111761	T	C	100	PASS	AC=2884;AF=0.575879;AN=5008;NS=2504;DP=11203;EAS_AF=0.4603;AMR_AF=0.6225;AFR_AF=0.7973;EUR_AF=0.4165;SAS_AF=0.5266;AA=C|||;VT=SNP
19	19080394	rs113604794	C	T	100	PASS	AC=316;AF=0.063099;AN=5008;NS=2504;DP=15751;EAS_AF=0.1647;AMR_AF=0.0331;AFR_AF=0.0076;EUR_AF=0.0169;SAS_AF=0.1022;AA=C|||;VT=SNP
19	19080802	rs75343058	A	G	100	PASS	AC=139;AF=0.0277556;AN=5008;NS=2504;DP=17064;EAS_AF=0.1319;AMR_AF=0.0014;AFR_AF=0;EUR_AF=0;SAS_AF=0.0051;AA=A|||;VT=SNP
19	19081701	rs4808168	A	C	100	PASS	AC=2717;AF=0.542532;AN=5008;NS=2504;DP=21261;EAS_AF=0.4702;AMR_AF=0.6153;AFR_AF=0.6808;EUR_AF=0.4145;SAS_AF=0.5102;AA=C|||;VT=SNP
19	19082083	rs4808169	C	T	100	PASS	AC=1999;AF=0.399161;AN=5008;NS=2504;DP=15909;EAS_AF=0.4673;AMR_AF=0.5519;AFR_AF=0.2519;EUR_AF=0.3499;SAS_AF=0.4703;AA=C|||;VT=SNP
19	19082463	rs8108823	A	T	100	PASS	AC=2413;AF=0.481829;AN=5008;NS=2504;DP=12739;EAS_AF=0.4712;AMR_AF=0.6023;AFR_AF=0.4531;EUR_AF=0.4115;SAS_AF=0.5184;AA=T|||;VT=SNP
19	19082468	rs8109105	G	A	100	PASS	AC=2879;AF=0.57488;AN=5008;NS=2504;DP=12691;EAS_AF=0.4613;AMR_AF=0.621;AFR_AF=0.798;EUR_AF=0.4115;SAS_AF=0.5256;AA=A|||;VT=SNP
19	19082619	rs62138084	C	T	100	PASS	AC=872;AF=0.174121;AN=5008;NS=2504;DP=11671;EAS_AF=0.1994;AMR_AF=0.2608;AFR_AF=0.1074;EUR_AF=0.1431;SAS_AF=0.2086;AA=C|||;VT=SNP
19	19082898	rs12976783	C	T	100	PASS	AC=2473;AF=0.49381;AN=5008;NS=2504;DP=15998;EAS_AF=0.4494;AMR_AF=0.6182;AFR_AF=0.4803;EUR_AF=0.4463;SAS_AF=0.5184;AA=C|||;VT=SNP
19	19083420	rs73004835	G	A	100	PASS	AC=361;AF=0.0720847;AN=5008;NS=2504;DP=13792;EAS_AF=0.002;AMR_AF=0.0879;AFR_AF=0.0424;EUR_AF=0.1769;SAS_AF=0.0654;AA=G|||;VT=SNP
19	19083809	rs77108712	C	T	100	PASS	AC=52;AF=0.0103834;AN=5008;NS=2504;DP=16236;EAS_AF=0.0347;AMR_AF=0;AFR_AF=0.0008;EUR_AF=0.004;SAS_AF=0.0123;AA=C|||;VT=SNP
19	19084667	rs113663053	G	C	100	PASS	AC=358;AF=0.0714856;AN=5008;NS=2504;DP=14658;EAS_AF=0.1875;AMR_AF=0.0403;AFR_AF=0.0068;EUR_AF=0.0169;SAS_AF=0.1176;AA=G|||;VT=SNP
19	19084684	rs4808891	C	T	100	PASS	AC=1860;AF=0.371406;AN=5008;NS=2504;DP=15077;EAS_AF=0.4474;AMR_AF=0.5403;AFR_AF=0.1604;EUR_AF=0.3797;SAS_AF=0.4499;AA=C|||;VT=SNP
19	19085090	rs34086136	T	C	100	PASS	AC=2867;AF=0.572484;AN=5008;NS=2504;DP=16594;EAS_AF=0.4534;AMR_AF=0.6254;AFR_AF=0.7769;EUR_AF=0.4463;SAS_AF=0.5112;AA=t|||;VT=SNP
19	19088342	rs4808170	C	T	100	PASS	AC=2874;AF=0.573882;AN=5008;NS=2504;DP=14198;EAS_AF=0.4474;AMR_AF=0.6297;AFR_AF=0.7791;EUR_AF=0.4493;SAS_AF=0.5153;AA=T|||;VT=SNP
19	19091076	rs8106237	A	G	100	PASS	AC=2833;AF=0.565695;AN=5008;NS=2504;DP=14470;EAS_AF=0.4534;AMR_AF=0.634;AFR_AF=0.7458;EUR_AF=0.4423;SAS_AF=0.5164;AA=G|||;VT=SNP
19	19091253	rs7255540	A	G	100	PASS	AC=967;AF=0.193091;AN=5008;NS=2504;DP=16688;EAS_AF=0.3006;AMR_AF=0.2795;AFR_AF=0.0295;EUR_AF=0.2316;SAS_AF=0.2025;AA=A|||;VT=SNP
19	19091899	rs117118555	C	T	100	PASS	AC=102;AF=0.0203674;AN=5008;NS=2504;DP=19720;EAS_AF=0.0347;AMR_AF=0.013;AFR_AF=0;EUR_AF=0.0149;SAS_AF=0.044;AA=C|||;VT=SNP
19	19091910	rs10854004	T	C	100	PASS	AC=2949;AF=0.588858;AN=5008;NS=2504;DP=19549;EAS_AF=0.5625;AMR_AF=0.598;AFR_AF=0.733;EUR_AF=0.4394;SAS_AF=0.5685;AA=C|||;VT=SNP
19	19092328	rs117559406	G	T	100	PASS	AC=182;AF=0.0363419;AN=5008;NS=2504;DP=17985;EAS_AF=0.0258;AMR_AF=0.0432;AFR_AF=0.0182;EUR_AF=0.0537;SAS_AF=0.0491;AA=g|||;VT=SNP
19	19092331	rs10426605	G	T	100	PASS	AC=3390;AF=0.676917;AN=5008;NS=2504;DP=17662;EAS_AF=0.6706;AMR_AF=0.6902;AFR_AF=0.8079;EUR_AF=0.494;SAS_AF=0.6851;AA=T|||;VT=SNP
19	19092803	rs117994274	G	A	100	PASS	AC=102;AF=0.0203674;AN=5008;NS=2504;DP=17820;EAS_AF=0.0347;AMR_AF=0.0115;AFR_AF=0;EUR_AF=0.0149;SAS_AF=0.045;AA=G|||;VT=SNP
19	19093619	rs11085247	G	A	100	PASS	AC=954;AF=0.190495;AN=5008;NS=2504;DP=19374;EAS_AF=0.2857;AMR_AF=0.2839;AFR_AF=0.0136;EUR_AF=0.2565;SAS_AF=0.1973;AA=G|||;VT=SNP
19	19093621	rs77220774	A	G	100	PASS	AC=356;AF=0.0710863;AN=5008;NS=2504;DP=19389;EAS_AF=0.1091;AMR_AF=0.0865;AFR_AF=0.0053;EUR_AF=0.0537;SAS_AF=0.1278;AA=A|||;VT=SNP
19	19094226	rs8107145	A	C	100	PASS	AC=2597;AF=0.51857;AN=5008;NS=2504;DP=16499;EAS_AF=0.3532;AMR_AF=0.5735;AFR_AF=0.7284;EUR_AF=0.4404;SAS_AF=0.4468;AA=C|||;VT=SNP
19	19095963	rs8112191	G	A	100	PASS	AC=1507;AF=0.300919;AN=5008;NS=2504;DP=16816;EAS_AF=0.3224;AMR_AF=0.2709;AFR_AF=0.1687;EUR_AF=0.4622;SAS_AF=0.3129;AA=G|||;VT=SNP
19	19098258	rs2107263	G	A	100	PASS	AC=3846;AF=0.767971;AN=5008;NS=2504;DP=17200;EAS_AF=0.881;AMR_AF=0.7896;AFR_AF=0.6694;EUR_AF=0.7694;SAS_AF=0.7679;AA=G|||;VT=SNP
19	19098893	rs7249453	T	A	100	PASS	AC=2717;AF=0.542532;AN=5008;NS=2504;DP=19036;EAS_AF=0.6111;AMR_AF=0.4683;AFR_AF=0.5325;EUR_AF=0.508;SAS_AF=0.5736;AA=T|||;VT=SNP
19	19099471	rs79597974	G	A	100	PASS	AC=29;AF=0.00579073;AN=5008;NS=2504;DP=20263;EAS_AF=0.0278;AMR_AF=0;AFR_AF=0;EUR_AF=0;SAS_AF=0.001;AA=G|||;VT=SNP
19	19099584	rs11085249	A	G	100	PASS	AC=4559;AF=0.910343;AN=5008;NS=2504;DP=17787;EAS_AF=0.9266;AMR_AF=0.9107;AFR_AF=0.9425;EUR_AF=0.8847;SAS_AF=0.8763;AA=G|||;VT=SNP
19	19100676	rs4808895	C	G	100	PASS	AC=4451;AF=0.888778;AN=5008;NS=2504;DP=19396;EAS_AF=0.9266;AMR_AF=0.9006;AFR_AF=0.8669;EUR_AF=0.8837;SAS_AF=0.8763;AA=G|||;VT=SNP
19	19100787	rs4808172	C	A	100	PASS	AC=3786;AF=0.75599;AN=5008;NS=2504;DP=20022;EAS_AF=0.9266;AMR_AF=0.7983;AFR_AF=0.5174;EUR_AF=0.8012;SAS_AF=0.8262;AA=C|||;VT=SNP
19	19102590	rs12016	A	T	100	PASS	AC=3695;AF=0.737819;AN=5008;NS=2504;DP=14989;EAS_AF=0.881;AMR_AF=0.7709;AFR_AF=0.5893;EUR_AF=0.7465;SAS_AF=0.7587;AA=A|||;VT=SNP
19	19103819	rs77185426	G	A	100	PASS	AC=13;AF=0.00259585;AN=5008;NS=2504;DP=16014;EAS_AF=0.0119;AMR_AF=0.0014;AFR_AF=0;EUR_AF=0;SAS_AF=0;AA=G|||;VT=SNP
19	19103986	rs3810444	T	A	100	PASS	AC=305;AF=0.0609026;AN=5008;NS=2504;DP=22102;EAS_AF=0.119;AMR_AF=0.0447;AFR_AF=0.003;EUR_AF=0.0487;SAS_AF=0.1033;AA=T|||;VT=SNP
19	19104086	rs77733772	C	T	100	PASS	AC=80;AF=0.0159744;AN=5008;NS=2504;DP=20069;EAS_AF=0.0397;AMR_AF=0.0058;AFR_AF=0;EUR_AF=0.0109;SAS_AF=0.0256;AA=C|||;VT=SNP
19	19105773	rs3180770	G	A	100	PASS	AC=3816;AF=0.761981;AN=5008;NS=2504;DP=17145;EAS_AF=0.881;AMR_AF=0.7853;AFR_AF=0.6664;EUR_AF=0.7515;SAS_AF=0.7628;AA=G|||;VT=SNP
19	19108375	rs11671696	C	T	100	PASS	AC=3992;AF=0.797125;AN=5008;NS=2504;DP=18725;EAS_AF=0.9256;AMR_AF=0.8098;AFR_AF=0.6747;EUR_AF=0.7903;SAS_AF=0.8282;AA=c|||;VT=SNP
19	19109545	rs2269869	G	A	100	PASS	AC=3867;AF=0.772165;AN=5008;NS=2504;DP=18467;EAS_AF=0.9266;AMR_AF=0.7954;AFR_AF=0.5938;EUR_AF=0.7853;SAS_AF=0.8241;AA=g|||;VT=SNP
19	19109646	rs4808900	A	G	100	PASS	AC=4148;AF=0.828275;AN=5008;NS=2504;DP=18069;EAS_AF=0.9266;AMR_AF=0.8199;AFR_AF=0.7852;EUR_AF=0.7913;SAS_AF=0.8292;AA=g|||;VT=SNP
19	19110100	rs8111635	A	G	100	PASS	AC=3734;AF=0.745607;AN=5008;NS=2504;DP=19590;EAS_AF=0.881;AMR_AF=0.7767;AFR_AF=0.6082;EUR_AF=0.7515;SAS_AF=0.7638;AA=a|||;VT=SNP
19	19110529	rs11878368	C	T	100	PASS	AC=3585;AF=0.715855;AN=5008;NS=2504;DP=21283;EAS_AF=0.881;AMR_AF=0.7651;AFR_AF=0.5106;EUR_AF=0.7465;SAS_AF=0.7566;AA=c|||;VT=SNP
19	19111274	rs74574826	G	T	100	PASS	AC=17;AF=0.00339457;AN=5008;NS=2504;DP=20483;EAS_AF=0.0159;AMR_AF=0;AFR_AF=0;EUR_AF=0;SAS_AF=0.001;AA=g|||;VT=SNP
19	19112765	rs16995852	G	A	100	PASS	AC=259;AF=0.0517173;AN=5008;NS=2504;DP=19206;EAS_AF=0.0456;AMR_AF=0.0346;AFR_AF=0.062;EUR_AF=0.0398;SAS_AF=0.0685;AA=g|||;VT=SNP
19	19113151	rs12978990	T	C	100	PASS	AC=4688;AF=0.936102;AN=5008;NS=2504;DP=10886;EAS_AF=0.9663;AMR_AF=0.9135;AFR_AF=0.9917;EUR_AF=0.8797;SAS_AF=0.9039;AA=t|||;VT=SNP
19	19113462	rs2313736	T	A	100	PASS	AC=4351;AF=0.86881;AN=5008;NS=2504;DP=12661;EAS_AF=0.881;AMR_AF=0.8732;AFR_AF=0.9319;EUR_AF=0.829;SAS_AF=0.8088;AA=t|||;VT=SNP
19	19113747	rs4808902	G	A	100	PASS	AC=4251;AF=0.848842;AN=5008;NS=2504;DP=18017;EAS_AF=0.881;AMR_AF=0.866;AFR_AF=0.8601;EUR_AF=0.829;SAS_AF=0.8088;AA=A|||;VT=SNP
19	19115851	rs7253244	C	A	100	PASS	AC=3963;AF=0.791334;AN=5008;NS=2504;DP=20381;EAS_AF=0.88;AMR_AF=0.7925;AFR_AF=0.7746;EUR_AF=0.7515;SAS_AF=0.7628;AA=A|||;VT=SNP
19	19117402	rs1124921	G	A	100	PASS	AC=4047;AF=0.808107;AN=5008;NS=2504;DP=17476;EAS_AF=0.881;AMR_AF=0.7968;AFR_AF=0.8343;EUR_AF=0.7525;SAS_AF=0.7628;AA=A|||;VT=SNP
19	19117595	rs2013813	T	C	100	PASS	AC=4610;AF=0.920527;AN=5008;NS=2504;DP=15911;EAS_AF=0.9266;AMR_AF=0.9078;AFR_AF=0.9932;EUR_AF=0.8688;SAS_AF=0.8783;AA=C|||;VT=SNP
19	19117933	rs1079543	C	T	100	PASS	AC=3732;AF=0.745208;AN=5008;NS=2504;DP=16676;EAS_AF=0.881;AMR_AF=0.7767;AFR_AF=0.6074;EUR_AF=0.7515;SAS_AF=0.7628;AA=C|||;VT=SNP
19	19120245	rs79897842	C	T	100	PASS	AC=80;AF=0.0159744;AN=5008;NS=2504;DP=20099;EAS_AF=0.0397;AMR_AF=0.0058;AFR_AF=0;EUR_AF=0.0109;SAS_AF=0.0256;AA=C|||;VT=SNP
19	19120367	rs77383406	C	A	100	PASS	AC=80;AF=0.0159744;AN=5008;NS=2504;DP=18104;EAS_AF=0.0397;AMR_AF=0.0058;AFR_AF=0;EUR_AF=0.0109;SAS_AF=0.0256;AA=C|||;VT=SNP
19	19121086	rs116953419	C	T	100	PASS	AC=29;AF=0.00579073;AN=5008;NS=2504;DP=17957;EAS_AF=0.0278;AMR_AF=0;AFR_AF=0;EUR_AF=0;SAS_AF=0.001;AA=C|||;VT=SNP;EX_TARGET
19	19121232	rs76496920	T	C	100	PASS	AC=59;AF=0.0117812;AN=5008;NS=2504;DP=19081;EAS_AF=0.0565;AMR_AF=0;AFR_AF=0;EUR_AF=0;SAS_AF=0.002;AA=T|||;VT=SNP
19	19122101	rs112871667	C	T	100	PASS	AC=378;AF=0.0754792;AN=5008;NS=2504;DP=13511;EAS_AF=0.0456;AMR_AF=0.0937;AFR_AF=0.0325;EUR_AF=0.1153;SAS_AF=0.1104;AA=C|||;VT=SNP
19	19123012	rs77636193	G	A	100	PASS	AC=20;AF=0.00399361;AN=5008;NS=2504;DP=20794;EAS_AF=0.0188;AMR_AF=0;AFR_AF=0;EUR_AF=0;SAS_AF=0.001;AA=G|||;VT=SNP
19	19124050	rs1859267	A	T	100	PASS	AC=3588;AF=0.716454;AN=5008;NS=2504;DP=21360;EAS_AF=0.881;AMR_AF=0.7651;AFR_AF=0.5113;EUR_AF=0.7465;SAS_AF=0.7587;AA=A|||;VT=SNP
19	19124246	rs2240094	C	T	100	PASS	AC=4047;AF=0.808107;AN=5008;NS=2504;DP=20665;EAS_AF=0.881;AMR_AF=0.7968;AFR_AF=0.8328;EUR_AF=0.7525;SAS_AF=0.7648;AA=T|||;VT=SNP
19	19125175	rs118108943	G	C	100	PASS	AC=41;AF=0.0081869;AN=5008;NS=2504;DP=16510;EAS_AF=0.0397;AMR_AF=0;AFR_AF=0;EUR_AF=0;SAS_AF=0.001;AA=G|||;VT=SNP
19	19125432	rs10422335	C	T	100	PASS	AC=3645;AF=0.727835;AN=5008;NS=2504;DP=14349;EAS_AF=0.881;AMR_AF=0.7695;AFR_AF=0.5514;EUR_AF=0.7465;SAS_AF=0.7597;AA=C|||;VT=SNP
19	19126422	rs9304959	T	C	100	PASS	AC=4252;AF=0.849042;AN=5008;NS=2504;DP=16575;EAS_AF=0.881;AMR_AF=0.866;AFR_AF=0.8601;EUR_AF=0.829;SAS_AF=0.8098;AA=C|||;VT=SNP
19	19126463	rs10405189	T	C	100	PASS	AC=3968;AF=0.792332;AN=5008;NS=2504;DP=16549;EAS_AF=0.881;AMR_AF=0.7954;AFR_AF=0.7746;EUR_AF=0.7525;SAS_AF=0.7638;AA=C|||;VT=SNP
19	19126913	rs2285851	G	T	100	PASS	AC=4252;AF=0.849042;AN=5008;NS=2504;DP=18104;EAS_AF=0.881;AMR_AF=0.866;AFR_AF=0.8601;EUR_AF=0.829;SAS_AF=0.8098;AA=T|||;VT=SNP
19	19127987	rs7259510	C	T	100	PASS	AC=3455;AF=0.689896;AN=5008;NS=2504;DP=22051;EAS_AF=0.881;AMR_AF=0.7608;AFR_AF=0.4191;EUR_AF=0.7435;SAS_AF=0.7536;AA=C|||;VT=SNP
19	19128397	rs12975754	A	G	100	PASS	AC=3702;AF=0.739217;AN=5008;NS=2504;DP=17267;EAS_AF=0.8879;AMR_AF=0.7709;AFR_AF=0.5885;EUR_AF=0.7465;SAS_AF=0.7597;AA=A|||;VT=SNP
19	19130762	rs12978822	A	C	100	PASS	AC=4047;AF=0.808107;AN=5008;NS=2504;DP=8902;EAS_AF=0.881;AMR_AF=0.7968;AFR_AF=0.8336;EUR_AF=0.7525;SAS_AF=0.7638;AA=C|||;VT=SNP
19	19131013	rs141292672	C	T	100	PASS	AC=202;AF=0.0403355;AN=5008;NS=2504;DP=12800;EAS_AF=0.0595;AMR_AF=0.0476;AFR_AF=0.0053;EUR_AF=0.0388;SAS_AF=0.0644;AA=c|||;VT=SNP
19	19131158	rs9676917	G	A	100	PASS	AC=3736;AF=0.746006;AN=5008;NS=2504;DP=10393;EAS_AF=0.881;AMR_AF=0.7767;AFR_AF=0.6097;EUR_AF=0.7515;SAS_AF=0.7638;AA=G|||;VT=SNP
19	19131686	rs75169368	T	C	100	PASS	AC=484;AF=0.0966454;AN=5008;NS=2504;DP=16379;EAS_AF=0.3194;AMR_AF=0.0576;AFR_AF=0.0038;EUR_AF=0.0109;SAS_AF=0.1084;AA=T|||;VT=SNP
19	19132651	rs4808904	T	G	100	PASS	AC=3701;AF=0.739018;AN=5008;NS=2504;DP=17117;EAS_AF=0.881;AMR_AF=0.7709;AFR_AF=0.593;EUR_AF=0.7465;SAS_AF=0.7597;AA=T|||;VT=SNP
19	19132759	rs4808905	C	T	100	PASS	AC=3645;AF=0.727835;AN=5008;NS=2504;DP=19459;EAS_AF=0.8819;AMR_AF=0.7695;AFR_AF=0.5507;EUR_AF=0.7465;SAS_AF=0.7597;AA=C|||;VT=SNP
19	19133163	rs4808906	C	G	100	PASS	AC=3820;AF=0.76278;AN=5008;NS=2504;DP=18296;EAS_AF=0.88;AMR_AF=0.7853;AFR_AF=0.6694;EUR_AF=0.7515;SAS_AF=0.7638;AA=C|||;VT=SNP
19	19133414	rs4808176	A	G	100	PASS	AC=4609;AF=0.920327;AN=5008;NS=2504;DP=21635;EAS_AF=0.9266;AMR_AF=0.9078;AFR_AF=0.9932;EUR_AF=0.8688;SAS_AF=0.8773;AA=G|||;VT=SNP
19	19133772	rs10416783	A	G	100	PASS	AC=4047;AF=0.808107;AN=5008;NS=2504;DP=22903;EAS_AF=0.881;AMR_AF=0.7968;AFR_AF=0.8336;EUR_AF=0.7525;SAS_AF=0.7638;AA=G|||;VT=SNP
19	19134284	rs8111634	A	G	100	PASS	AC=3973;AF=0.793331;AN=5008;NS=2504;DP=19433;EAS_AF=0.881;AMR_AF=0.7954;AFR_AF=0.7784;EUR_AF=0.7525;SAS_AF=0.7638;AA=G|||;VT=SNP
19	19134963	rs2240095	G	A	100	PASS	AC=3762;AF=0.751198;AN=5008;NS=2504;DP=16326;EAS_AF=0.881;AMR_AF=0.7867;AFR_AF=0.6104;EUR_AF=0.7674;SAS_AF=0.7658;AA=G|||;VT=SNP
19	19135032	rs8112565	A	G	100	PASS	AC=4000;AF=0.798722;AN=5008;NS=2504;DP=15174;EAS_AF=0.881;AMR_AF=0.8084;AFR_AF=0.7784;EUR_AF=0.7684;SAS_AF=0.7658;AA=G|||;VT=SNP
19	19135033	rs8112566	A	C	100	PASS	AC=4000;AF=0.798722;AN=5008;NS=2504;DP=15231;EAS_AF=0.881;AMR_AF=0.8084;AFR_AF=0.7784;EUR_AF=0.7684;SAS_AF=0.7658;AA=C|||;VT=SNP
19	19135319	rs6511010	A	G	100	PASS	AC=3762;AF=0.751198;AN=5008;NS=2504;DP=19839;EAS_AF=0.881;AMR_AF=0.7867;AFR_AF=0.6104;EUR_AF=0.7674;SAS_AF=0.7658;AA=A|||;VT=SNP
19	19136541	rs4808907	C	T	100	PASS	AC=3945;AF=0.78774;AN=5008;NS=2504;DP=6337;EAS_AF=0.881;AMR_AF=0.8012;AFR_AF=0.7398;EUR_AF=0.7684;SAS_AF=0.7669;AA=T|||;VT=SNP;EX_TARGET
19	19138152	rs10854005	A	G	100	PASS	AC=3614;AF=0.721645;AN=5008;NS=2504;DP=18883;EAS_AF=0.881;AMR_AF=0.7752;AFR_AF=0.5113;EUR_AF=0.7624;SAS_AF=0.7618;AA=A|||;VT=SNP
19	19138549	rs143788787	C	T	100	PASS	AC=78;AF=0.0155751;AN=5008;NS=2504;DP=16557;EAS_AF=0.0754;AMR_AF=0;AFR_AF=0;EUR_AF=0;SAS_AF=0.002;AA=C|||;VT=SNP
19	19138996	rs4808177	G	C	100	PASS	AC=4717;AF=0.941893;AN=5008;NS=2504;DP=19123;EAS_AF=0.9663;AMR_AF=0.9236;AFR_AF=0.9947;EUR_AF=0.8956;SAS_AF=0.9059;AA=C|||;VT=SNP
19	19139612	rs150139007	A	G	100	PASS	AC=19;AF=0.00379393;AN=5008;NS=2504;DP=16966;EAS_AF=0.0179;AMR_AF=0;AFR_AF=0;EUR_AF=0;SAS_AF=0.001;AA=A|||;VT=SNP
19	19140861	rs8109654	C	T	100	PASS	AC=3666;AF=0.732029;AN=5008;NS=2504;DP=15978;EAS_AF=0.881;AMR_AF=0.7767;AFR_AF=0.5499;EUR_AF=0.7624;SAS_AF=0.7618;AA=C|||;VT=SNP
19	19141551	rs117628763	C	T	100	PASS	AC=30;AF=0.00599042;AN=5008;NS=2504;DP=18853;EAS_AF=0.0278;AMR_AF=0.0014;AFR_AF=0;EUR_AF=0;SAS_AF=0.001;AA=C|||;VT=SNP
19	19143108	rs79301666	C	T	100	PASS	AC=280;AF=0.0559105;AN=5008;NS=2504;DP=16324;EAS_AF=0.2123;AMR_AF=0.0086;AFR_AF=0;EUR_AF=0.002;SAS_AF=0.0593;AA=C|||;VT=SNP
19	19143407	rs58514603	G	A	100	PASS	AC=178;AF=0.0355431;AN=5008;NS=2504;DP=15557;EAS_AF=0.1647;AMR_AF=0.0086;AFR_AF=0;EUR_AF=0;SAS_AF=0.0061;AA=G|||;VT=SNP
19	19143608	rs144605657	G	T	100	PASS	AC=55;AF=0.0109824;AN=5008;NS=2504;DP=16113;EAS_AF=0.0278;AMR_AF=0.0014;AFR_AF=0;EUR_AF=0;SAS_AF=0.0266;AA=G|||;VT=SNP
19	19145193	rs2269806	G	A	100	PASS	AC=4279;AF=0.854433;AN=5008;NS=2504;DP=17062;EAS_AF=0.881;AMR_AF=0.8761;AFR_AF=0.8608;EUR_AF=0.8449;SAS_AF=0.8129;AA=A|||;VT=SNP
19	19145390	rs11670204	T	A	100	PASS	AC=3722;AF=0.743211;AN=5008;NS=2504;DP=17157;EAS_AF=0.881;AMR_AF=0.781;AFR_AF=0.5893;EUR_AF=0.7624;SAS_AF=0.7628;AA=T|||;VT=SNP
19	19145943	rs553913291	G	T	100	PASS	AC=13;AF=0.00259585;AN=5008;NS=2504;DP=16518;EAS_AF=0.0129;AMR_AF=0;AFR_AF=0;EUR_AF=0;SAS_AF=0;AA=G|||;VT=SNP
19	19146004	rs8101529	A	G	100	PASS	AC=3671;AF=0.733027;AN=5008;NS=2504;DP=15999;EAS_AF=0.881;AMR_AF=0.7795;AFR_AF=0.5514;EUR_AF=0.7624;SAS_AF=0.7628;AA=A|||;VT=SNP
19	19146750	rs8106146	T	G	100	PASS	AC=3999;AF=0.798522;AN=5008;NS=2504;DP=18956;EAS_AF=0.881;AMR_AF=0.8055;AFR_AF=0.7784;EUR_AF=0.7684;SAS_AF=0.7669;AA=G|||;VT=SNP
19	19146934	rs143482307	A	G	100	PASS	AC=80;AF=0.0159744;AN=5008;NS=2504;DP=18547;EAS_AF=0.0397;AMR_AF=0.0058;AFR_AF=0;EUR_AF=0.0109;SAS_AF=0.0256;AA=A|||;VT=SNP
19	19147864	rs2269807	G	A	100	PASS	AC=4717;AF=0.941893;AN=5008;NS=2504;DP=18443;EAS_AF=0.9663;AMR_AF=0.9236;AFR_AF=0.9939;EUR_AF=0.8956;SAS_AF=0.907;AA=A|||;VT=SNP
19	19149783	rs77945314	C	G	100	PASS	AC=39;AF=0.00778754;AN=5008;NS=2504;DP=16482;EAS_AF=0.0377;AMR_AF=0;AFR_AF=0;EUR_AF=0;SAS_AF=0.001;AA=c|||;VT=SNP
19	19149992	rs4808179	G	A	100	PASS	AC=4379;AF=0.874401;AN=5008;NS=2504;DP=17723;EAS_AF=0.881;AMR_AF=0.8833;AFR_AF=0.9319;EUR_AF=0.8459;SAS_AF=0.8129;AA=a|||;VT=SNP
19	19150183	rs12979565	C	T	100	PASS	AC=3515;AF=0.701877;AN=5008;NS=2504;DP=20089;EAS_AF=0.881;AMR_AF=0.7723;AFR_AF=0.4372;EUR_AF=0.7624;SAS_AF=0.7628;AA=c|||;VT=SNP
19	19151445	rs11671014	T	C	100	PASS	AC=491;AF=0.0980431;AN=5008;NS=2504;DP=17445;EAS_AF=0.3204;AMR_AF=0.0576;AFR_AF=0.0083;EUR_AF=0.0109;SAS_AF=0.1084;AA=T|||;VT=SNP
19	19151692	rs8104799	T	C	100	PASS	AC=4001;AF=0.798922;AN=5008;NS=2504;DP=20337;EAS_AF=0.881;AMR_AF=0.8055;AFR_AF=0.7799;EUR_AF=0.7684;SAS_AF=0.7669;AA=C|||;VT=SNP
19	19151934	rs59094007	A	G	100	PASS	AC=257;AF=0.0513179;AN=5008;NS=2504;DP=17747;EAS_AF=0.0456;AMR_AF=0.0331;AFR_AF=0.062;EUR_AF=0.0398;SAS_AF=0.0675;AA=A|||;VT=SNP
19	19152339	rs6511011	G	A	100	PASS	AC=3847;AF=0.768171;AN=5008;NS=2504;DP=14322;EAS_AF=0.881;AMR_AF=0.7954;AFR_AF=0.6694;EUR_AF=0.7674;SAS_AF=0.7669;AA=G|||;VT=SNP
19	19153346	rs79135289	G	A	100	PASS	AC=258;AF=0.0515176;AN=5008;NS=2504;DP=18358;EAS_AF=0.0456;AMR_AF=0.0346;AFR_AF=0.062;EUR_AF=0.0398;SAS_AF=0.0675;AA=G|||;VT=SNP
19	19154534	rs117249822	A	C	100	PASS	AC=37;AF=0.00738818;AN=5008;NS=2504;DP=19787;EAS_AF=0.0357;AMR_AF=0;AFR_AF=0;EUR_AF=0;SAS_AF=0.001;AA=A|||;VT=SNP
19	19155545	rs1004079	G	A	100	PASS	AC=258;AF=0.0515176;AN=5008;NS=2504;DP=15983;EAS_AF=0.0456;AMR_AF=0.0346;AFR_AF=0.062;EUR_AF=0.0398;SAS_AF=0.0675;AA=G|||;VT=SNP
19	19155963	rs2158320	A	G	100	PASS	AC=4280;AF=0.854633;AN=5008;NS=2504;DP=13268;EAS_AF=0.881;AMR_AF=0.8775;AFR_AF=0.8608;EUR_AF=0.8449;SAS_AF=0.8129;AA=G|||;VT=SNP
19	19156010	rs150919799	C	T	100	PASS	AC=80;AF=0.0159744;AN=5008;NS=2504;DP=13951;EAS_AF=0.0397;AMR_AF=0.0058;AFR_AF=0;EUR_AF=0.0109;SAS_AF=0.0256;AA=C|||;VT=SNP
19	19157428	rs7252615	C	T	100	PASS	AC=4636;AF=0.925719;AN=5008;NS=2504;DP=18559;EAS_AF=0.9266;AMR_AF=0.9179;AFR_AF=0.9939;EUR_AF=0.8847;SAS_AF=0.8804;AA=T|||;VT=SNP
19	19160842	rs8104754	A	T	100	PASS	AC=4007;AF=0.80012;AN=5008;NS=2504;DP=17094;EAS_AF=0.881;AMR_AF=0.8084;AFR_AF=0.7829;EUR_AF=0.7684;SAS_AF=0.7669;AA=T|||;VT=SNP
19	19163420	rs11666340	C	T	100	PASS	AC=3722;AF=0.743211;AN=5008;NS=2504;DP=20177;EAS_AF=0.881;AMR_AF=0.781;AFR_AF=0.5893;EUR_AF=0.7624;SAS_AF=0.7628;AA=C|||;VT=SNP
19	19164227	rs6511014	G	C	100	PASS	AC=4001;AF=0.798922;AN=5008;NS=2504;DP=16160;EAS_AF=0.881;AMR_AF=0.8069;AFR_AF=0.7791;EUR_AF=0.7684;SAS_AF=0.7669;AA=C|||;VT=SNP
19	19165512	rs4808911	C	G	100	PASS	AC=4279;AF=0.854433;AN=5008;NS=2504;DP=19144;EAS_AF=0.881;AMR_AF=0.8761;AFR_AF=0.8608;EUR_AF=0.8449;SAS_AF=0.8129;AA=G|||;VT=SNP
19	19167195	rs10403222	C	G	100	PASS	AC=3785;AF=0.755791;AN=5008;NS=2504;DP=15398;EAS_AF=0.881;AMR_AF=0.7896;AFR_AF=0.6256;EUR_AF=0.7674;SAS_AF=0.7669;AA=C|||;VT=SNP
19	19167462	rs10423815	T	C	100	PASS	AC=4101;AF=0.81889;AN=5008;NS=2504;DP=16830;EAS_AF=0.881;AMR_AF=0.8098;AFR_AF=0.8517;EUR_AF=0.7694;SAS_AF=0.7679;AA=C|||;VT=SNP
19	19167998	rs929215	C	T	100	PASS	AC=3744;AF=0.747604;AN=5008;NS=2504;DP=19558;EAS_AF=0.881;AMR_AF=0.7839;AFR_AF=0.6044;EUR_AF=0.7624;SAS_AF=0.7628;AA=C|||;VT=SNP
19	19168183	rs7258637	C	T	100	PASS	AC=3692;AF=0.73722;AN=5008;NS=2504;DP=20214;EAS_AF=0.881;AMR_AF=0.7824;AFR_AF=0.5658;EUR_AF=0.7624;SAS_AF=0.7628;AA=C|||;VT=SNP
19	19169142	rs11666234	A	T	100	PASS	AC=490;AF=0.0978435;AN=5008;NS=2504;DP=18705;EAS_AF=0.3214;AMR_AF=0.0591;AFR_AF=0.0045;EUR_AF=0.0119;SAS_AF=0.1094;AA=A|||;VT=SNP
19	19169554	rs11667170	A	G	100	PASS	AC=496;AF=0.0990415;AN=5008;NS=2504;DP=17650;EAS_AF=0.3214;AMR_AF=0.0605;AFR_AF=0.0076;EUR_AF=0.0119;SAS_AF=0.1104;AA=A|||;VT=SNP
19	19169868	rs6511015	G	A	100	PASS	AC=4305;AF=0.859625;AN=5008;NS=2504;DP=16652;EAS_AF=0.881;AMR_AF=0.879;AFR_AF=0.879;EUR_AF=0.8449;SAS_AF=0.8129;AA=g|||;VT=SNP
19	19169945	rs6511017	T	C	100	PASS	AC=4305;AF=0.859625;AN=5008;NS=2504;DP=17305;EAS_AF=0.881;AMR_AF=0.879;AFR_AF=0.879;EUR_AF=0.8449;SAS_AF=0.8129;AA=C|||;VT=SNP
19	19171121	rs2872394	G	A	100	PASS	AC=3692;AF=0.73722;AN=5008;NS=2504;DP=18146;EAS_AF=0.881;AMR_AF=0.7824;AFR_AF=0.5658;EUR_AF=0.7624;SAS_AF=0.7628;AA=G|||;VT=SNP
19	19173418	rs4808913	T	G	100	PASS	AC=4026;AF=0.803914;AN=5008;NS=2504;DP=18982;EAS_AF=0.8819;AMR_AF=0.8084;AFR_AF=0.7965;EUR_AF=0.7684;SAS_AF=0.7669;AA=G|||;VT=SNP
19	19174237	rs8110629	C	T	100	PASS	AC=3787;AF=0.75619;AN=5008;NS=2504;DP=17009;EAS_AF=0.8819;AMR_AF=0.7896;AFR_AF=0.6263;EUR_AF=0.7674;SAS_AF=0.7669;AA=C|||;VT=SNP
19	19177481	rs11670239	C	T	100	PASS	AC=3751;AF=0.749002;AN=5008;NS=2504;DP=16805;EAS_AF=0.8839;AMR_AF=0.7867;AFR_AF=0.6051;EUR_AF=0.7624;SAS_AF=0.7638;AA=C|||;VT=SNP
19	19177810	rs11670430	G	A	100	PASS	AC=1064;AF=0.21246;AN=5008;NS=2504;DP=13558;EAS_AF=0.2639;AMR_AF=0.3141;AFR_AF=0.1059;EUR_AF=0.2515;SAS_AF=0.1912;AA=G|||;VT=SNP
19	19179063	rs146632000	C	A	100	PASS	AC=32;AF=0.00638978;AN=5008;NS=2504;DP=16173;EAS_AF=0.0308;AMR_AF=0;AFR_AF=0.0008;EUR_AF=0;SAS_AF=0;AA=C|||;VT=SNP
19	19179819	rs916898	G	A	100	PASS	AC=3646;AF=0.728035;AN=5008;NS=2504;DP=9677;EAS_AF=0.8839;AMR_AF=0.781;AFR_AF=0.5287;EUR_AF=0.7624;SAS_AF=0.7638;AA=G|||;VT=SNP
19	19180210	rs143694751	G	A	100	PASS	AC=77;AF=0.0153754;AN=5008;NS=2504;DP=16576;EAS_AF=0.0367;AMR_AF=0.0058;AFR_AF=0;EUR_AF=0.0109;SAS_AF=0.0256;AA=G|||;VT=SNP
19	19181308	rs8103431	C	T	100	PASS	AC=4309;AF=0.860423;AN=5008;NS=2504;DP=18216;EAS_AF=0.8839;AMR_AF=0.879;AFR_AF=0.8797;EUR_AF=0.8449;SAS_AF=0.8129;AA=T|||;VT=SNP
19	19181716	rs10410451	T	C	100	PASS	AC=4309;AF=0.860423;AN=5008;NS=2504;DP=19128;EAS_AF=0.8839;AMR_AF=0.879;AFR_AF=0.8797;EUR_AF=0.8449;SAS_AF=0.8129;AA=C|||;VT=SNP
19	19181972	rs10409164	A	T	100	PASS	AC=4309;AF=0.860423;AN=5008;NS=2504;DP=16959;EAS_AF=0.8839;AMR_AF=0.879;AFR_AF=0.8797;EUR_AF=0.8449;SAS_AF=0.8129;AA=T|||;VT=SNP
19	19182536	rs8107710	A	G	100	PASS	AC=4309;AF=0.860423;AN=5008;NS=2504;DP=16166;EAS_AF=0.8839;AMR_AF=0.879;AFR_AF=0.8797;EUR_AF=0.8449;SAS_AF=0.8129;AA=G|||;VT=SNP
19	19185638	rs16995885	G	C	100	PASS	AC=495;AF=0.0988419;AN=5008;NS=2504;DP=22028;EAS_AF=0.3224;AMR_AF=0.0591;AFR_AF=0.0068;EUR_AF=0.0119;SAS_AF=0.1104;AA=G|||;VT=SNP
19	19186705	rs6511018	G	A	100	PASS	AC=3955;AF=0.789736;AN=5008;NS=2504;DP=20218;EAS_AF=0.8839;AMR_AF=0.853;AFR_AF=0.6331;EUR_AF=0.839;SAS_AF=0.8088;AA=G|||;VT=SNP
19	19187575	rs12985799	C	T	100	PASS	AC=3994;AF=0.797524;AN=5008;NS=2504;DP=18520;EAS_AF=0.8839;AMR_AF=0.8588;AFR_AF=0.6528;EUR_AF=0.8439;SAS_AF=0.8129;AA=C|||;VT=SNP
19	19188335	rs78796446	C	A	100	PASS	AC=111;AF=0.0221645;AN=5008;NS=2504;DP=23671;EAS_AF=0.0437;AMR_AF=0.0908;AFR_AF=0.0023;EUR_AF=0;SAS_AF=0.001;AA=C|||;VT=SNP
19	19188517	rs145247253	C	T	100	PASS	AC=942;AF=0.188099;AN=5008;NS=2504;DP=20597;EAS_AF=0.2698;AMR_AF=0.3084;AFR_AF=0.0144;EUR_AF=0.2515;SAS_AF=0.1881;AA=C|||;VT=SNP
19	19189316	rs10403272	T	C	100	PASS	AC=4640;AF=0.926518;AN=5008;NS=2504;DP=20571;EAS_AF=0.9296;AMR_AF=0.9179;AFR_AF=0.9939;EUR_AF=0.8847;SAS_AF=0.8814;AA=c|||;VT=SNP
19	19190288	rs7250131	G	C	100	PASS	AC=4069;AF=0.8125;AN=5008;NS=2504;DP=21474;EAS_AF=0.8839;AMR_AF=0.8602;AFR_AF=0.7088;EUR_AF=0.8439;SAS_AF=0.8129;AA=G|||;VT=SNP
19	19190722	rs4808916	A	G	100	PASS	AC=4309;AF=0.860423;AN=5008;NS=2504;DP=22219;EAS_AF=0.8839;AMR_AF=0.879;AFR_AF=0.8797;EUR_AF=0.8449;SAS_AF=0.8129;AA=G|||;VT=SNP
19	19193435	rs8102294	G	A	100	PASS	AC=232;AF=0.0463259;AN=5008;NS=2504;DP=20678;EAS_AF=0.0456;AMR_AF=0.0317;AFR_AF=0.0431;EUR_AF=0.0398;SAS_AF=0.0685;AA=G|||;VT=SNP
19	19193618	rs4808182	A	G	100	PASS	AC=4717;AF=0.941893;AN=5008;NS=2504;DP=17918;EAS_AF=0.9663;AMR_AF=0.9236;AFR_AF=0.9939;EUR_AF=0.8956;SAS_AF=0.907;AA=G|||;VT=SNP
19	19193952	rs4808917	A	G	100	PASS	AC=4641;AF=0.926717;AN=5008;NS=2504;DP=18281;EAS_AF=0.9296;AMR_AF=0.9179;AFR_AF=0.9939;EUR_AF=0.8847;SAS_AF=0.8824;AA=G|||;VT=SNP
19	19194746	rs147319504	C	T	100	PASS	AC=109;AF=0.0217652;AN=5008;NS=2504;DP=12320;EAS_AF=0.0784;AMR_AF=0.0346;AFR_AF=0;EUR_AF=0.003;SAS_AF=0.0031;AA=C|||;VT=SNP
19	19195343	rs7256648	G	C	100	PASS	AC=4153;AF=0.829273;AN=5008;NS=2504;DP=20945;EAS_AF=0.8829;AMR_AF=0.8689;AFR_AF=0.7693;EUR_AF=0.8429;SAS_AF=0.8129;AA=G|||;VT=SNP
19	19196379	rs8100136	G	A	100	PASS	AC=478;AF=0.0954473;AN=5008;NS=2504;DP=17250;EAS_AF=0.0278;AMR_AF=0.1066;AFR_AF=0.0809;EUR_AF=0.1769;SAS_AF=0.093;AA=G|||;VT=SNP
19	19200414	rs12975676	C	T	100	PASS	AC=3955;AF=0.789736;AN=5008;NS=2504;DP=11988;EAS_AF=0.8839;AMR_AF=0.853;AFR_AF=0.6331;EUR_AF=0.839;SAS_AF=0.8088;AA=C|||;VT=SNP
19	19200989	rs7255937	C	T	100	PASS	AC=3647;AF=0.728235;AN=5008;NS=2504;DP=16705;EAS_AF=0.8839;AMR_AF=0.781;AFR_AF=0.5295;EUR_AF=0.7624;SAS_AF=0.7638;AA=C|||;VT=SNP
19	19201521	rs7259609	A	G	100	PASS	AC=4087;AF=0.816094;AN=5008;NS=2504;DP=20442;EAS_AF=0.8839;AMR_AF=0.8631;AFR_AF=0.7269;EUR_AF=0.84;SAS_AF=0.8088;AA=A|||;VT=SNP
19	19201690	rs77726349	A	G	100	PASS	AC=25;AF=0.00499201;AN=5008;NS=2504;DP=18901;EAS_AF=0.0208;AMR_AF=0;AFR_AF=0.0015;EUR_AF=0;SAS_AF=0.002;AA=A|||;VT=SNP
19	19202350	rs7248399	A	G	100	PASS	AC=4330;AF=0.864617;AN=5008;NS=2504;DP=18246;EAS_AF=0.9018;AMR_AF=0.8804;AFR_AF=0.8812;EUR_AF=0.8449;SAS_AF=0.8129;AA=G|||;VT=SNP
19	19202493	rs7248651	C	T	100	PASS	AC=3979;AF=0.794529;AN=5008;NS=2504;DP=13877;EAS_AF=0.9018;AMR_AF=0.8545;AFR_AF=0.6369;EUR_AF=0.839;SAS_AF=0.8088;AA=C|||;VT=SNP
19	19202568	rs7248771	C	A	100	PASS	AC=3753;AF=0.749401;AN=5008;NS=2504;DP=17314;EAS_AF=0.8839;AMR_AF=0.7867;AFR_AF=0.6067;EUR_AF=0.7624;SAS_AF=0.7638;AA=C|||;VT=SNP
19	19203709	rs757220	T	C	100	PASS	AC=4247;AF=0.848043;AN=5008;NS=2504;DP=15520;EAS_AF=0.9018;AMR_AF=0.8718;AFR_AF=0.823;EUR_AF=0.8449;SAS_AF=0.8129;AA=C|||;VT=SNP
19	19203899	rs757221	G	A	100	PASS	AC=3976;AF=0.79393;AN=5008;NS=2504;DP=20633;EAS_AF=0.9018;AMR_AF=0.8545;AFR_AF=0.6346;EUR_AF=0.839;SAS_AF=0.8088;AA=g|||;VT=SNP
19	19203923	rs757222	T	G	100	PASS	AC=4659;AF=0.930312;AN=5008;NS=2504;DP=20882;EAS_AF=0.9464;AMR_AF=0.9193;AFR_AF=0.9939;EUR_AF=0.8847;SAS_AF=0.8824;AA=G|||;VT=SNP
19	19204299	rs12979841	G	A	100	PASS	AC=3976;AF=0.79393;AN=5008;NS=2504;DP=20788;EAS_AF=0.9018;AMR_AF=0.8545;AFR_AF=0.6346;EUR_AF=0.839;SAS_AF=0.8088;AA=G|||;VT=SNP
19	19204525	rs149558743	C	T	100	PASS	AC=76;AF=0.0151757;AN=5008;NS=2504;DP=18777;EAS_AF=0.0367;AMR_AF=0.0058;AFR_AF=0;EUR_AF=0.0109;SAS_AF=0.0245;AA=C|||;VT=SNP
19	19205330	rs80319627	T	A	100	PASS	AC=37;AF=0.00738818;AN=5008;NS=2504;DP=18744;EAS_AF=0.0357;AMR_AF=0;AFR_AF=0;EUR_AF=0;SAS_AF=0.001;AA=t|||;VT=SNP
19	19205734	rs117117558	T	C	100	PASS	AC=76;AF=0.0151757;AN=5008;NS=2504;DP=16404;EAS_AF=0.0367;AMR_AF=0.0058;AFR_AF=0;EUR_AF=0.0109;SAS_AF=0.0245;AA=T|||;VT=SNP
19	19206019	rs573198824	A	G	100	PASS	AC=25;AF=0.00499201;AN=5008;NS=2504;DP=16687;EAS_AF=0.0238;AMR_AF=0;AFR_AF=0;EUR_AF=0;SAS_AF=0.001;AA=A|||;VT=SNP
19	19206472	rs10410568	G	A	100	PASS	AC=3753;AF=0.749401;AN=5008;NS=2504;DP=17181;EAS_AF=0.8839;AMR_AF=0.7867;AFR_AF=0.6067;EUR_AF=0.7624;SAS_AF=0.7638;AA=G|||;VT=SNP
19	19206500	rs10410399	C	T	100	PASS	AC=4716;AF=0.941693;AN=5008;NS=2504;DP=17879;EAS_AF=0.9653;AMR_AF=0.9236;AFR_AF=0.9939;EUR_AF=0.8956;SAS_AF=0.907;AA=T|||;VT=SNP
19	19207228	rs10405635	T	C	100	PASS	AC=4309;AF=0.860423;AN=5008;NS=2504;DP=14198;EAS_AF=0.8839;AMR_AF=0.879;AFR_AF=0.8797;EUR_AF=0.8449;SAS_AF=0.8129;AA=T|||;VT=SNP
19	19207229	rs80341032	G	A	100	PASS	AC=250;AF=0.0499201;AN=5008;NS=2504;DP=14116;EAS_AF=0.0625;AMR_AF=0.0447;AFR_AF=0.003;EUR_AF=0.0487;SAS_AF=0.1053;AA=G|||;VT=SNP
19	19208076	rs79370048	G	A	100	PASS	AC=233;AF=0.0465256;AN=5008;NS=2504;DP=18352;EAS_AF=0.0446;AMR_AF=0.0317;AFR_AF=0.0431;EUR_AF=0.0398;SAS_AF=0.0706;AA=G|||;VT=SNP
19	19208240	rs2012318	C	T	100	PASS	AC=3957;AF=0.790136;AN=5008;NS=2504;DP=19000;EAS_AF=0.8839;AMR_AF=0.853;AFR_AF=0.6346;EUR_AF=0.839;SAS_AF=0.8088;AA=C|||;VT=SNP
19	19209445	rs1007483	T	C	100	PASS	AC=4328;AF=0.864217;AN=5008;NS=2504;DP=18759;EAS_AF=0.9018;AMR_AF=0.8804;AFR_AF=0.8797;EUR_AF=0.8449;SAS_AF=0.8129;AA=C|||;VT=SNP
19	19210859	rs12971493	A	G	100	PASS	AC=4659;AF=0.930312;AN=5008;NS=2504;DP=13821;EAS_AF=0.9464;AMR_AF=0.9193;AFR_AF=0.9939;EUR_AF=0.8847;SAS_AF=0.8824;AA=G|||;VT=SNP
19	19211238	rs11666627	C	T	100	PASS	AC=3957;AF=0.790136;AN=5008;NS=2504;DP=18919;EAS_AF=0.8829;AMR_AF=0.853;AFR_AF=0.6354;EUR_AF=0.839;SAS_AF=0.8088;AA=C|||;VT=SNP
19	19212298	rs4632263	C	T	100	PASS	AC=1110;AF=0.221645;AN=5008;NS=2504;DP=22068;EAS_AF=0.244;AMR_AF=0.2723;AFR_AF=0.0908;EUR_AF=0.2753;SAS_AF=0.2843;AA=C|||;VT=SNP
19	19212884	rs148061682	C	G	100	PASS	AC=496;AF=0.0990415;AN=5008;NS=2504;DP=12811;EAS_AF=0.3224;AMR_AF=0.062;AFR_AF=0.0068;EUR_AF=0.0119;SAS_AF=0.1094;AA=C|||;VT=SNP
19	19215456	rs117447119	G	A	100	PASS	AC=25;AF=0.00499201;AN=5008;NS=2504;DP=15946;EAS_AF=0.0238;AMR_AF=0;AFR_AF=0;EUR_AF=0;SAS_AF=0.001;AA=G|||;VT=SNP
19	19216728	rs12977069	A	G	100	PASS	AC=1002;AF=0.20008;AN=5008;NS=2504;DP=11686;EAS_AF=0.3036;AMR_AF=0.3372;AFR_AF=0.0144;EUR_AF=0.2555;SAS_AF=0.1902;AA=A|||;VT=SNP
19	19217479	rs140966157	C	T	100	PASS	AC=55;AF=0.0109824;AN=5008;NS=2504;DP=14645;EAS_AF=0.0526;AMR_AF=0;AFR_AF=0;EUR_AF=0.001;SAS_AF=0.001;AA=C|||;VT=SNP
19	19217727	rs4808184	G	A	100	PASS	AC=3958;AF=0.790335;AN=5008;NS=2504;DP=10020;EAS_AF=0.8839;AMR_AF=0.853;AFR_AF=0.6346;EUR_AF=0.84;SAS_AF=0.8088;AA=G|||;VT=SNP
19	19218490	rs11668620	C	G	100	PASS	AC=967;AF=0.193091;AN=5008;NS=2504;DP=15071;EAS_AF=0.2907;AMR_AF=0.3098;AFR_AF=0.0144;EUR_AF=0.2535;SAS_AF=0.1892;AA=C|||;VT=SNP
19	19219095	rs34992005	C	T	100	PASS	AC=458;AF=0.0914537;AN=5008;NS=2504;DP=19546;EAS_AF=0.0813;AMR_AF=0.0908;AFR_AF=0.0325;EUR_AF=0.1948;SAS_AF=0.0757;AA=C|||;VT=SNP
19	19219520	rs16994664	A	G	100	PASS	AC=231;AF=0.0461262;AN=5008;NS=2504;DP=18460;EAS_AF=0.0446;AMR_AF=0.0317;AFR_AF=0.0431;EUR_AF=0.0388;SAS_AF=0.0695;AA=A|||;VT=SNP
19	19222070	rs10417974	C	T	100	PASS	AC=3976;AF=0.79393;AN=5008;NS=2504;DP=17401;EAS_AF=0.9018;AMR_AF=0.8545;AFR_AF=0.6346;EUR_AF=0.84;SAS_AF=0.8078;AA=C|||;VT=SNP
19	19224343	rs10221504	T	C	100	PASS	AC=4305;AF=0.859625;AN=5008;NS=2504;DP=17801;EAS_AF=0.8839;AMR_AF=0.8775;AFR_AF=0.8797;EUR_AF=0.8419;SAS_AF=0.8129;AA=C|||;VT=SNP
19	19225697	rs7257635	T	C	100	PASS	AC=4403;AF=0.879193;AN=5008;NS=2504;DP=15960;EAS_AF=0.8839;AMR_AF=0.8847;AFR_AF=0.9508;EUR_AF=0.8419;SAS_AF=0.8119;AA=C|||;VT=SNP
19	19227952	rs10422906	C	A	100	PASS	AC=4257;AF=0.85004;AN=5008;NS=2504;DP=16107;EAS_AF=0.8839;AMR_AF=0.8732;AFR_AF=0.8782;EUR_AF=0.838;SAS_AF=0.773;AA=A|||;VT=SNP
19	19228136	rs10423742	G	A	100	PASS	AC=3955;AF=0.789736;AN=5008;NS=2504;DP=15781;EAS_AF=0.8839;AMR_AF=0.8501;AFR_AF=0.6687;EUR_AF=0.832;SAS_AF=0.7699;AA=G|||;VT=SNP
19	19228474	rs10404627	T	C	100	PASS	AC=4135;AF=0.825679;AN=5008;NS=2504;DP=14253;EAS_AF=0.8849;AMR_AF=0.8516;AFR_AF=0.8169;EUR_AF=0.825;SAS_AF=0.7587;AA=T|||;VT=SNP
19	19228486	rs55640031	C	G	100	PASS	AC=4136;AF=0.825879;AN=5008;NS=2504;DP=14208;EAS_AF=0.8849;AMR_AF=0.8516;AFR_AF=0.8169;EUR_AF=0.825;SAS_AF=0.7597;AA=C|||;VT=SNP
19	19228777	rs111247238	C	A	100	PASS	AC=498;AF=0.0994409;AN=5008;NS=2504;DP=12518;EAS_AF=0.0357;AMR_AF=0.0951;AFR_AF=0.1286;EUR_AF=0.1034;SAS_AF=0.1247;AA=c|||;VT=SNP
19	19228829	rs12976302	T	C	100	PASS	AC=3744;AF=0.747604;AN=5008;NS=2504;DP=13917;EAS_AF=0.8849;AMR_AF=0.7752;AFR_AF=0.6528;EUR_AF=0.7455;SAS_AF=0.7168;AA=t|||;VT=SNP
19	19229061	rs12975470	G	T	100	PASS	AC=3742;AF=0.747204;AN=5008;NS=2504;DP=13735;EAS_AF=0.8849;AMR_AF=0.7738;AFR_AF=0.6528;EUR_AF=0.7455;SAS_AF=0.7157;AA=G|||;VT=SNP
19	19229251	rs17214879	T	C	100	PASS	AC=464;AF=0.0926518;AN=5008;NS=2504;DP=22120;EAS_AF=0.0863;AMR_AF=0.0937;AFR_AF=0.0325;EUR_AF=0.1948;SAS_AF=0.0746;AA=T|||;VT=SNP
19	19230120	rs72993464	T	G	100	PASS	AC=481;AF=0.0960463;AN=5008;NS=2504;DP=17794;EAS_AF=0.0357;AMR_AF=0.0951;AFR_AF=0.1172;EUR_AF=0.1014;SAS_AF=0.1247;AA=T|||;VT=SNP
19	19230263	rs72993466	C	T	100	PASS	AC=655;AF=0.130791;AN=5008;NS=2504;DP=15859;EAS_AF=0.0357;AMR_AF=0.1066;AFR_AF=0.2413;EUR_AF=0.1034;SAS_AF=0.1247;AA=C|||;VT=SNP
19	19230482	rs11729	T	C	100	PASS	AC=4443;AF=0.887181;AN=5008;NS=2504;DP=18166;EAS_AF=0.9216;AMR_AF=0.8833;AFR_AF=0.9251;EUR_AF=0.8479;SAS_AF=0.8436;AA=C|||;VT=SNP
19	19230529	rs79942269	C	T	100	PASS	AC=52;AF=0.0103834;AN=5008;NS=2504;DP=17573;EAS_AF=0.0496;AMR_AF=0.0029;AFR_AF=0;EUR_AF=0;SAS_AF=0;AA=C|||;VT=SNP
19	19230816	rs45467802	T	C	100	PASS	AC=243;AF=0.0485224;AN=5008;NS=2504;DP=15175;EAS_AF=0.0446;AMR_AF=0.0331;AFR_AF=0.0477;EUR_AF=0.0437;SAS_AF=0.0695;AA=T|||;VT=SNP;EX_TARGET
19	19230868	rs756791	A	G	100	PASS	AC=4395;AF=0.877596;AN=5008;NS=2504;DP=14894;EAS_AF=0.9206;AMR_AF=0.8804;AFR_AF=0.8911;EUR_AF=0.8459;SAS_AF=0.8456;AA=G|||;VT=SNP;EX_TARGET
19	19231204	rs756792	A	C	100	PASS	AC=4391;AF=0.876797;AN=5008;NS=2504;DP=8530;EAS_AF=0.9206;AMR_AF=0.879;AFR_AF=0.8926;EUR_AF=0.8469;SAS_AF=0.8395;AA=C|||;VT=SNP
19	19231332	rs3787041	C	T	100	PASS	AC=692;AF=0.138179;AN=5008;NS=2504;DP=8754;EAS_AF=0.0357;AMR_AF=0.1095;AFR_AF=0.2549;EUR_AF=0.1133;SAS_AF=0.1319;AA=c|||;VT=SNP
19	19232666	rs72993474	C	T	100	PASS	AC=695;AF=0.138778;AN=5008;NS=2504;DP=18914;EAS_AF=0.0367;AMR_AF=0.1095;AFR_AF=0.2572;EUR_AF=0.1123;SAS_AF=0.1319;AA=C|||;VT=SNP
19	19232824	rs4808923	T	C	100	PASS	AC=4384;AF=0.875399;AN=5008;NS=2504;DP=19859;EAS_AF=0.9206;AMR_AF=0.8761;AFR_AF=0.8918;EUR_AF=0.8469;SAS_AF=0.8354;AA=C|||;VT=SNP
19	19234426	rs10421019	A	G	100	PASS	AC=4329;AF=0.864417;AN=5008;NS=2504;DP=20759;EAS_AF=0.9206;AMR_AF=0.8703;AFR_AF=0.8548;EUR_AF=0.8439;SAS_AF=0.8364;AA=A|||;VT=SNP
19	19234646	rs35657593	A	G	100	PASS	AC=292;AF=0.0583067;AN=5008;NS=2504;DP=17020;EAS_AF=0.002;AMR_AF=0.0764;AFR_AF=0.0303;EUR_AF=0.167;SAS_AF=0.0297;AA=A|||;VT=SNP
19	19235115	rs72993480	T	G	100	PASS	AC=457;AF=0.091254;AN=5008;NS=2504;DP=16790;EAS_AF=0.0367;AMR_AF=0.0994;AFR_AF=0.0817;EUR_AF=0.1133;SAS_AF=0.1319;AA=T|||;VT=SNP
19	19236615	rs10410223	A	G	100	PASS	AC=4459;AF=0.890375;AN=5008;NS=2504;DP=11149;EAS_AF=0.9206;AMR_AF=0.8804;AFR_AF=0.9433;EUR_AF=0.8479;SAS_AF=0.8384;AA=G|||;VT=SNP
19	19236706	rs112469033	G	A	100	PASS	AC=455;AF=0.0908546;AN=5008;NS=2504;DP=14706;EAS_AF=0.0357;AMR_AF=0.098;AFR_AF=0.0817;EUR_AF=0.1133;SAS_AF=0.1319;AA=g|||;VT=SNP
19	19237273	rs6511019	A	G	100	PASS	AC=4710;AF=0.940495;AN=5008;NS=2504;DP=19817;EAS_AF=0.9653;AMR_AF=0.9164;AFR_AF=0.9939;EUR_AF=0.8926;SAS_AF=0.909;AA=G|||;VT=SNP
19	19238273	rs7246238	T	C	100	PASS	AC=4705;AF=0.939497;AN=5008;NS=2504;DP=12293;EAS_AF=0.9792;AMR_AF=0.915;AFR_AF=0.9939;EUR_AF=0.8827;SAS_AF=0.9008;AA=C|||;VT=SNP
19	19238377	rs148343196	C	T	100	PASS	AC=451;AF=0.0900559;AN=5008;NS=2504;DP=16274;EAS_AF=0.0367;AMR_AF=0.1009;AFR_AF=0.0764;EUR_AF=0.1133;SAS_AF=0.1319;AA=C|||;VT=SNP
19	19238454	rs6511020	T	C	100	PASS	AC=2937;AF=0.586462;AN=5008;NS=2504;DP=12922;EAS_AF=0.5526;AMR_AF=0.6816;AFR_AF=0.472;EUR_AF=0.7058;SAS_AF=0.5859;AA=T|||;VT=SNP
19	19238589	rs8099994	A	T	100	PASS	AC=238;AF=0.047524;AN=5008;NS=2504;DP=15967;EAS_AF=0.0446;AMR_AF=0.0346;AFR_AF=0.0424;EUR_AF=0.0447;SAS_AF=0.0695;AA=A|||;VT=SNP
19	19239411	rs4808924	G	C	100	PASS	AC=3680;AF=0.734824;AN=5008;NS=2504;DP=14327;EAS_AF=0.8968;AMR_AF=0.755;AFR_AF=0.6339;EUR_AF=0.7247;SAS_AF=0.7004;AA=G|||;VT=SNP
19	19240333	rs10415987	C	T	100	PASS	AC=4415;AF=0.881589;AN=5008;NS=2504;DP=13784;EAS_AF=0.9335;AMR_AF=0.8746;AFR_AF=0.9077;EUR_AF=0.8439;SAS_AF=0.8364;AA=T|||;VT=SNP
19	19240470	rs75031662	A	T	100	PASS	AC=553;AF=0.110423;AN=5008;NS=2504;DP=16455;EAS_AF=0.3333;AMR_AF=0.062;AFR_AF=0.034;EUR_AF=0.0119;SAS_AF=0.1196;AA=A|||;VT=SNP
19	19241595	rs6511021	T	C	100	PASS	AC=3687;AF=0.736222;AN=5008;NS=2504;DP=17980;EAS_AF=0.8958;AMR_AF=0.7637;AFR_AF=0.6339;EUR_AF=0.7286;SAS_AF=0.6984;AA=T|||;VT=SNP
19	19241860	rs112586252	C	G	100	PASS	AC=473;AF=0.0944489;AN=5008;NS=2504;DP=20427;EAS_AF=0.0367;AMR_AF=0.1037;AFR_AF=0.0847;EUR_AF=0.1173;SAS_AF=0.137;AA=C|||;VT=SNP
19	19242272	rs72993489	T	C	100	PASS	AC=473;AF=0.0944489;AN=5008;NS=2504;DP=17769;EAS_AF=0.0367;AMR_AF=0.1037;AFR_AF=0.0847;EUR_AF=0.1173;SAS_AF=0.137;AA=T|||;VT=SNP
19	19242577	rs7408301	C	G	100	PASS	AC=3686;AF=0.736022;AN=5008;NS=2504;DP=17081;EAS_AF=0.8958;AMR_AF=0.7637;AFR_AF=0.6346;EUR_AF=0.7276;SAS_AF=0.6973;AA=C|||;VT=SNP
19	19243175	rs964132	C	T	100	PASS	AC=547;AF=0.109225;AN=5008;NS=2504;DP=21343;EAS_AF=0.3244;AMR_AF=0.062;AFR_AF=0.0363;EUR_AF=0.0119;SAS_AF=0.1196;AA=C|||;VT=SNP;EX_TARGET
19	19243843	rs10414676	T	C	100	PASS	AC=3687;AF=0.736222;AN=5008;NS=2504;DP=18174;EAS_AF=0.8958;AMR_AF=0.7637;AFR_AF=0.6339;EUR_AF=0.7276;SAS_AF=0.6994;AA=T|||;VT=SNP
19	19244664	rs34854275	G	A	100	PASS	AC=1080;AF=0.215655;AN=5008;NS=2504;DP=17835;EAS_AF=0.2718;AMR_AF=0.281;AFR_AF=0.0961;EUR_AF=0.2674;SAS_AF=0.2198;AA=G|||;VT=SNP
19	19245511	rs3826994	T	G	100	PASS	AC=1047;AF=0.209065;AN=5008;NS=2504;DP=16267;EAS_AF=0.3403;AMR_AF=0.1599;AFR_AF=0.2118;EUR_AF=0.1581;SAS_AF=0.1575;AA=G|||;VT=SNP
19	19245771	rs3746259	A	G	100	PASS	AC=1934;AF=0.386182;AN=5008;NS=2504;DP=15402;EAS_AF=0.3075;AMR_AF=0.4352;AFR_AF=0.3729;EUR_AF=0.4513;SAS_AF=0.3834;AA=A|||;VT=SNP
19	19246135	rs75173435	G	C	100	PASS	AC=286;AF=0.0571086;AN=5008;NS=2504;DP=11814;EAS_AF=0.0357;AMR_AF=0.0375;AFR_AF=0.1142;EUR_AF=0.0298;SAS_AF=0.044;AA=g|||;VT=SNP
19	19246275	rs77104775	A	G	100	PASS	AC=148;AF=0.0295527;AN=5008;NS=2504;DP=15175;EAS_AF=0.0357;AMR_AF=0.0274;AFR_AF=0.0151;EUR_AF=0.0298;SAS_AF=0.044;AA=A|||;VT=SNP
19	19246680	rs117570374	C	T	100	PASS	AC=174;AF=0.0347444;AN=5008;NS=2504;DP=15061;EAS_AF=0.0427;AMR_AF=0.0259;AFR_AF=0.0076;EUR_AF=0.0398;SAS_AF=0.0644;AA=T|||;VT=SNP
19	19246982	rs80246371	A	G	100	PASS	AC=298;AF=0.0595048;AN=5008;NS=2504;DP=15912;EAS_AF=0.0357;AMR_AF=0.0403;AFR_AF=0.1142;EUR_AF=0.0298;SAS_AF=0.0542;AA=G|||;VT=SNP
19	19248080	rs2040561	C	G	100	PASS	AC=3134;AF=0.625799;AN=5008;NS=2504;DP=15495;EAS_AF=0.5645;AMR_AF=0.6988;AFR_AF=0.5961;EUR_AF=0.7187;SAS_AF=0.5818;AA=c|||;VT=SNP
19	19248107	rs2040562	C	T	100	PASS	AC=3130;AF=0.625;AN=5008;NS=2504;DP=15400;EAS_AF=0.5625;AMR_AF=0.6988;AFR_AF=0.5953;EUR_AF=0.7177;SAS_AF=0.5818;AA=c|||;VT=SNP
19	19249238	rs10417318	G	A	100	PASS	AC=297;AF=0.0593051;AN=5008;NS=2504;DP=17688;EAS_AF=0.0357;AMR_AF=0.0403;AFR_AF=0.115;EUR_AF=0.0298;SAS_AF=0.0521;AA=G|||;VT=SNP;EX_TARGET
19	19249379	rs4808925	A	G	100	PASS	AC=301;AF=0.0601038;AN=5008;NS=2504;DP=20043;EAS_AF=0.0357;AMR_AF=0.0418;AFR_AF=0.1157;EUR_AF=0.0298;SAS_AF=0.0542;AA=A|||;VT=SNP
19	19249727	rs3761082	C	G	100	PASS	AC=148;AF=0.0295527;AN=5008;NS=2504;DP=21823;EAS_AF=0.0357;AMR_AF=0.0274;AFR_AF=0.0189;EUR_AF=0.0258;SAS_AF=0.0429;AA=C|||;VT=SNP
19	19250145	rs3826993	G	C	100	PASS	AC=3178;AF=0.634585;AN=5008;NS=2504;DP=18624;EAS_AF=0.6081;AMR_AF=0.6916;AFR_AF=0.5832;EUR_AF=0.7227;SAS_AF=0.6002;AA=G|||;VT=SNP
19	19250286	rs192068748	G	A	100	PASS	AC=84;AF=0.0167732;AN=5008;NS=2504;DP=18281;EAS_AF=0.0476;AMR_AF=0;AFR_AF=0;EUR_AF=0;SAS_AF=0.0368;AA=G|||;VT=SNP
19	19250287	rs183389234	A	T	100	PASS	AC=84;AF=0.0167732;AN=5008;NS=2504;DP=18258;EAS_AF=0.0476;AMR_AF=0;AFR_AF=0;EUR_AF=0;SAS_AF=0.0368;AA=A|||;VT=SNP
19	19251395	rs117990363	A	G	100	PASS	AC=24;AF=0.00479233;AN=5008;NS=2504;DP=18636;EAS_AF=0.0208;AMR_AF=0;AFR_AF=0;EUR_AF=0;SAS_AF=0.0031;AA=A|||;VT=SNP
19	19251455	rs117216156	G	A	100	PASS	AC=262;AF=0.0523163;AN=5008;NS=2504;DP=15569;EAS_AF=0.0179;AMR_AF=0.0764;AFR_AF=0.003;EUR_AF=0.0885;SAS_AF=0.1002;AA=G|||;VT=SNP
19	19251497	rs75140521	A	G	100	PASS	AC=400;AF=0.0798722;AN=5008;NS=2504;DP=14790;EAS_AF=0.0556;AMR_AF=0.0994;AFR_AF=0.0522;EUR_AF=0.0676;SAS_AF=0.1411;AA=A|||;VT=SNP
19	19251741	rs116930377	G	C	100	PASS	AC=132;AF=0.0263578;AN=5008;NS=2504;DP=20989;EAS_AF=0.0367;AMR_AF=0.0231;AFR_AF=0.0242;EUR_AF=0.0209;SAS_AF=0.0266;AA=G|||;VT=SNP
19	19251782	rs116955580	C	T	100	PASS	AC=34;AF=0.00678914;AN=5008;NS=2504;DP=20341;EAS_AF=0.0327;AMR_AF=0;AFR_AF=0.0008;EUR_AF=0;SAS_AF=0;AA=C|||;VT=SNP
19	19252330	rs4808926	G	T	100	PASS	AC=456;AF=0.0910543;AN=5008;NS=2504;DP=17150;EAS_AF=0.0784;AMR_AF=0.0922;AFR_AF=0.0802;EUR_AF=0.0547;SAS_AF=0.1554;AA=G|||;VT=SNP
19	19253197	rs7253352	A	G	100	PASS	AC=3533;AF=0.705471;AN=5008;NS=2504;DP=17416;EAS_AF=0.7361;AMR_AF=0.6124;AFR_AF=0.8404;EUR_AF=0.5159;SAS_AF=0.7526;AA=G|||;VT=SNP
19	19253393	rs111620326	G	A	100	PASS	AC=340;AF=0.0678914;AN=5008;NS=2504;DP=19244;EAS_AF=0.0873;AMR_AF=0.0548;AFR_AF=0.0151;EUR_AF=0.0686;SAS_AF=0.1278;AA=G|||;VT=SNP
19	19253674	rs112104901	G	A	100	PASS	AC=339;AF=0.0676917;AN=5008;NS=2504;DP=18166;EAS_AF=0.0873;AMR_AF=0.0548;AFR_AF=0.0144;EUR_AF=0.0686;SAS_AF=0.1278;AA=G|||;VT=SNP
19	19253720	rs111938093	A	G	100	PASS	AC=789;AF=0.157548;AN=5008;NS=2504;DP=20073;EAS_AF=0.3234;AMR_AF=0.1023;AFR_AF=0.0386;EUR_AF=0.0795;SAS_AF=0.2669;AA=A|||;VT=SNP
19	19253801	rs77730920	G	A	100	PASS	AC=777;AF=0.155152;AN=5008;NS=2504;DP=17717;EAS_AF=0.3125;AMR_AF=0.1023;AFR_AF=0.0386;EUR_AF=0.0795;SAS_AF=0.2658;AA=A|||;VT=SNP
19	19254044	rs10421947	A	G	100	PASS	AC=3522;AF=0.703275;AN=5008;NS=2504;DP=18143;EAS_AF=0.7302;AMR_AF=0.6124;AFR_AF=0.8404;EUR_AF=0.5149;SAS_AF=0.7485;AA=G|||;VT=SNP
19	19254171	rs16995922	C	T	100	PASS	AC=788;AF=0.157348;AN=5008;NS=2504;DP=20318;EAS_AF=0.3214;AMR_AF=0.1023;AFR_AF=0.0386;EUR_AF=0.0795;SAS_AF=0.2679;AA=C|||;VT=SNP
19	19254594	rs10402074	A	G	100	PASS	AC=1090;AF=0.217652;AN=5008;NS=2504;DP=15654;EAS_AF=0.3244;AMR_AF=0.1239;AFR_AF=0.2443;EUR_AF=0.0885;SAS_AF=0.271;AA=G|||;VT=SNP
19	19254925	rs11669988	C	T	100	PASS	AC=933;AF=0.186302;AN=5008;NS=2504;DP=18498;EAS_AF=0.3304;AMR_AF=0.1095;AFR_AF=0.1362;EUR_AF=0.0815;SAS_AF=0.2679;AA=C|||;VT=SNP
19	19255880	rs74622169	C	A	100	PASS	AC=444;AF=0.0886581;AN=5008;NS=2504;DP=13322;EAS_AF=0.2302;AMR_AF=0.0476;AFR_AF=0.0219;EUR_AF=0.0119;SAS_AF=0.1411;AA=C|||;VT=SNP
19	19256870	rs2238663	G	A	100	PASS	AC=1617;AF=0.322883;AN=5008;NS=2504;DP=12412;EAS_AF=0.3065;AMR_AF=0.3689;AFR_AF=0.3396;EUR_AF=0.3509;SAS_AF=0.2556;AA=G|||;VT=SNP
19	19257383	rs143597015	G	A	100	PASS	AC=134;AF=0.0267572;AN=5008;NS=2504;DP=11609;EAS_AF=0.0357;AMR_AF=0.0202;AFR_AF=0;EUR_AF=0.0229;SAS_AF=0.0624;AA=G|||;VT=SNP;EX_TARGET
19	19257638	rs3729771	T	C	100	PASS	AC=113;AF=0.0225639;AN=5008;NS=2504;DP=15397;EAS_AF=0.0516;AMR_AF=0.0058;AFR_AF=0.0098;EUR_AF=0;SAS_AF=0.045;AA=T|||;VT=SNP;EX_TARGET
19	19258385	rs2238664	A	G	100	PASS	AC=894;AF=0.178514;AN=5008;NS=2504;DP=18447;EAS_AF=0.2817;AMR_AF=0.0821;AFR_AF=0.2685;EUR_AF=0.0179;SAS_AF=0.184;AA=G|||;VT=SNP
19	19258656	rs3729767	G	A	100	PASS	AC=358;AF=0.0714856;AN=5008;NS=2504;DP=18063;EAS_AF=0.0883;AMR_AF=0.0533;AFR_AF=0.0136;EUR_AF=0.0706;SAS_AF=0.1462;AA=G|||;VT=SNP;EX_TARGET
19	19258992	rs2238665	G	A	100	PASS	AC=517;AF=0.103235;AN=5008;NS=2504;DP=17117;EAS_AF=0.2302;AMR_AF=0.0504;AFR_AF=0.0779;EUR_AF=0.0109;SAS_AF=0.1391;AA=G|||;VT=SNP
19	19259678	rs79218662	A	G	100	PASS	AC=1597;AF=0.31889;AN=5008;NS=2504;DP=12345;EAS_AF=0.4464;AMR_AF=0.2003;AFR_AF=0.3896;EUR_AF=0.1024;SAS_AF=0.3988;AA=G|||;VT=SNP
19	19260362	rs117526729	G	A	100	PASS	AC=118;AF=0.0235623;AN=5008;NS=2504;DP=19856;EAS_AF=0.0556;AMR_AF=0.0058;AFR_AF=0.0106;EUR_AF=0;SAS_AF=0.045;AA=G|||;VT=SNP
19	19260466	rs7248977	C	G	100	PASS	AC=137;AF=0.0273562;AN=5008;NS=2504;DP=18261;EAS_AF=0.0377;AMR_AF=0.0187;AFR_AF=0;EUR_AF=0.0229;SAS_AF=0.0644;AA=C|||;VT=SNP
19	19260686	rs75746498	G	T	100	PASS	AC=475;AF=0.0948482;AN=5008;NS=2504;DP=14884;EAS_AF=0.246;AMR_AF=0.0432;AFR_AF=0.0227;EUR_AF=0.0109;SAS_AF=0.1595;AA=G|||;VT=SNP
19	19260717	rs11666960	T	C	100	PASS	AC=1403;AF=0.280152;AN=5008;NS=2504;DP=14011;EAS_AF=0.3244;AMR_AF=0.3963;AFR_AF=0.2042;EUR_AF=0.2853;SAS_AF=0.2495;AA=-|||;VT=SNP
19	19260760	rs28451834	G	C	100	PASS	AC=423;AF=0.0844649;AN=5008;NS=2504;DP=12802;EAS_AF=0.0873;AMR_AF=0.0706;AFR_AF=0.0272;EUR_AF=0.1183;SAS_AF=0.1339;AA=G|||;VT=SNP
19	19260783	rs11670800	G	A	100	PASS	AC=2099;AF=0.419129;AN=5008;NS=2504;DP=12950;EAS_AF=0.498;AMR_AF=0.428;AFR_AF=0.4425;EUR_AF=0.3191;SAS_AF=0.4029;AA=A|||;VT=SNP
19	19260808	rs28672836	C	T	100	PASS	AC=757;AF=0.151158;AN=5008;NS=2504;DP=13506;EAS_AF=0.1667;AMR_AF=0.147;AFR_AF=0.0772;EUR_AF=0.1501;SAS_AF=0.2393;AA=C|||;VT=SNP
19	19260848	rs138367679	C	T	100	PASS	AC=137;AF=0.0273562;AN=5008;NS=2504;DP=10831;EAS_AF=0.0724;AMR_AF=0.0058;AFR_AF=0.0113;EUR_AF=0;SAS_AF=0.046;AA=C|||;VT=SNP
19	19261155	rs146108854	G	A	100	PASS	AC=125;AF=0.0249601;AN=5008;NS=2504;DP=12946;EAS_AF=0.0714;AMR_AF=0.0058;AFR_AF=0.0219;EUR_AF=0;SAS_AF=0.0204;AA=G|||;VT=SNP
19	19261179	rs66725322	C	A	100	PASS	AC=3283;AF=0.655551;AN=5008;NS=2504;DP=13562;EAS_AF=0.7381;AMR_AF=0.5879;AFR_AF=0.739;EUR_AF=0.4771;SAS_AF=0.6892;AA=A|||;VT=SNP
19	19261833	rs7253645	A	G	100	PASS	AC=3252;AF=0.649361;AN=5008;NS=2504;DP=20328;EAS_AF=0.7431;AMR_AF=0.5879;AFR_AF=0.733;EUR_AF=0.4583;SAS_AF=0.68;AA=G|||;VT=SNP
19	19261851	rs11879715	T	C	100	PASS	AC=1153;AF=0.230232;AN=5008;NS=2504;DP=19592;EAS_AF=0.3423;AMR_AF=0.1282;AFR_AF=0.2163;EUR_AF=0.1133;SAS_AF=0.3262;AA=C|||;VT=SNP
19	19262300	rs11672862	C	T	100	PASS	AC=1045;AF=0.208666;AN=5008;NS=2504;DP=18124;EAS_AF=0.3403;AMR_AF=0.1182;AFR_AF=0.1483;EUR_AF=0.1133;SAS_AF=0.317;AA=C|||;VT=SNP
19	19262698	rs112135402	G	A	100	PASS	AC=1077;AF=0.215056;AN=5008;NS=2504;DP=16145;EAS_AF=0.3413;AMR_AF=0.121;AFR_AF=0.1702;EUR_AF=0.1133;SAS_AF=0.317;AA=G|||;VT=SNP
19	19262730	rs6511022	G	T	100	PASS	AC=1694;AF=0.338259;AN=5008;NS=2504;DP=14346;EAS_AF=0.3333;AMR_AF=0.3847;AFR_AF=0.3896;EUR_AF=0.3091;SAS_AF=0.271;AA=G|||;VT=SNP
19	19262989	rs113344618	C	T	100	PASS	AC=1142;AF=0.228035;AN=5008;NS=2504;DP=13014;EAS_AF=0.3403;AMR_AF=0.1282;AFR_AF=0.2163;EUR_AF=0.1133;SAS_AF=0.317;AA=C|||;VT=SNP
19	19262997	rs66661132	C	T	100	PASS	AC=3488;AF=0.696486;AN=5008;NS=2504;DP=13295;EAS_AF=0.7411;AMR_AF=0.6153;AFR_AF=0.8238;EUR_AF=0.507;SAS_AF=0.7311;AA=T|||;VT=SNP
19	19263148	rs111701515	T	C	100	PASS	AC=1148;AF=0.229233;AN=5008;NS=2504;DP=13344;EAS_AF=0.3403;AMR_AF=0.1282;AFR_AF=0.2163;EUR_AF=0.1133;SAS_AF=0.3231;AA=C|||;VT=SNP
19	19263938	rs58190593	C	T	100	PASS	AC=1123;AF=0.224241;AN=5008;NS=2504;DP=16097;EAS_AF=0.3403;AMR_AF=0.1268;AFR_AF=0.202;EUR_AF=0.1143;SAS_AF=0.317;AA=C|||;VT=SNP
19	19264122	rs60450968	A	G	100	PASS	AC=1132;AF=0.226038;AN=5008;NS=2504;DP=14710;EAS_AF=0.3403;AMR_AF=0.1268;AFR_AF=0.2095;EUR_AF=0.1133;SAS_AF=0.317;AA=G|||;VT=SNP
19	19264256	rs28584534	T	C	100	PASS	AC=1131;AF=0.225839;AN=5008;NS=2504;DP=15229;EAS_AF=0.3403;AMR_AF=0.1268;AFR_AF=0.2088;EUR_AF=0.1133;SAS_AF=0.317;AA=T|||;VT=SNP
19	19264427	rs28637041	C	G	100	PASS	AC=1137;AF=0.227037;AN=5008;NS=2504;DP=14662;EAS_AF=0.3403;AMR_AF=0.1268;AFR_AF=0.2088;EUR_AF=0.1133;SAS_AF=0.3231;AA=G|||;VT=SNP
19	19264676	rs59829545	C	T	100	PASS	AC=1132;AF=0.226038;AN=5008;NS=2504;DP=16965;EAS_AF=0.3403;AMR_AF=0.1268;AFR_AF=0.2088;EUR_AF=0.1143;SAS_AF=0.317;AA=C|||;VT=SNP
19	19264840	rs7251648	G	A	100	PASS	AC=1962;AF=0.391773;AN=5008;NS=2504;DP=13524;EAS_AF=0.4008;AMR_AF=0.4524;AFR_AF=0.4077;EUR_AF=0.3499;SAS_AF=0.3609;AA=G|||;VT=SNP
19	19264933	rs57157462	T	C	100	PASS	AC=1132;AF=0.226038;AN=5008;NS=2504;DP=13352;EAS_AF=0.3403;AMR_AF=0.1268;AFR_AF=0.2088;EUR_AF=0.1143;SAS_AF=0.317;AA=T|||;VT=SNP
19	19265166	rs11085252	T	C	100	PASS	AC=3270;AF=0.652955;AN=5008;NS=2504;DP=13778;EAS_AF=0.7411;AMR_AF=0.5937;AFR_AF=0.7315;EUR_AF=0.4742;SAS_AF=0.682;AA=C|||;VT=SNP
19	19265296	rs10854006	G	T	100	PASS	AC=3178;AF=0.634585;AN=5008;NS=2504;DP=15541;EAS_AF=0.7411;AMR_AF=0.5821;AFR_AF=0.6778;EUR_AF=0.4652;SAS_AF=0.6779;AA=T|||;VT=SNP
19	19265578	rs2157849	G	A	100	PASS	AC=1736;AF=0.346645;AN=5008;NS=2504;DP=19358;EAS_AF=0.3452;AMR_AF=0.3876;AFR_AF=0.4039;EUR_AF=0.3181;SAS_AF=0.271;AA=G|||;VT=SNP
19	19266848	rs7360000	C	T	100	PASS	AC=1244;AF=0.248403;AN=5008;NS=2504;DP=19630;EAS_AF=0.3423;AMR_AF=0.1427;AFR_AF=0.2761;EUR_AF=0.1163;SAS_AF=0.3252;AA=T|||;VT=SNP
19	19267401	rs12462713	A	G	100	PASS	AC=1554;AF=0.310304;AN=5008;NS=2504;DP=16462;EAS_AF=0.2708;AMR_AF=0.379;AFR_AF=0.3623;EUR_AF=0.3181;SAS_AF=0.2239;AA=A|||;VT=SNP
19	19267458	rs67801643	C	T	100	PASS	AC=1070;AF=0.213658;AN=5008;NS=2504;DP=13227;EAS_AF=0.3403;AMR_AF=0.1167;AFR_AF=0.1626;EUR_AF=0.1143;SAS_AF=0.3231;AA=C|||;VT=SNP
19	19267802	rs7256766	A	G	100	PASS	AC=1736;AF=0.346645;AN=5008;NS=2504;DP=16739;EAS_AF=0.3452;AMR_AF=0.3876;AFR_AF=0.4039;EUR_AF=0.3181;SAS_AF=0.271;AA=A|||;VT=SNP
19	19267864	rs118102754	C	T	100	PASS	AC=174;AF=0.0347444;AN=5008;NS=2504;DP=18478;EAS_AF=0.0744;AMR_AF=0.0086;AFR_AF=0.0356;EUR_AF=0;SAS_AF=0.047;AA=C|||;VT=SNP
19	19267910	rs12162274	G	A	100	PASS	AC=1070;AF=0.213658;AN=5008;NS=2504;DP=18563;EAS_AF=0.3403;AMR_AF=0.1167;AFR_AF=0.1626;EUR_AF=0.1143;SAS_AF=0.3231;AA=G|||;VT=SNP
19	19267990	rs7257072	C	T	100	PASS	AC=3189;AF=0.636781;AN=5008;NS=2504;DP=19609;EAS_AF=0.7411;AMR_AF=0.5865;AFR_AF=0.6831;EUR_AF=0.4662;SAS_AF=0.6779;AA=T|||;VT=SNP
19	19268114	rs12162246	T	C	100	PASS	AC=1138;AF=0.227236;AN=5008;NS=2504;DP=21228;EAS_AF=0.3403;AMR_AF=0.1254;AFR_AF=0.2103;EUR_AF=0.1133;SAS_AF=0.3231;AA=T|||;VT=SNP
19	19268316	rs2157850	A	G	100	PASS	AC=1140;AF=0.227636;AN=5008;NS=2504;DP=20910;EAS_AF=0.3403;AMR_AF=0.1268;AFR_AF=0.2103;EUR_AF=0.1143;SAS_AF=0.3231;AA=G|||;VT=SNP
19	19268475	rs1985805	A	G	100	PASS	AC=3199;AF=0.638778;AN=5008;NS=2504;DP=19971;EAS_AF=0.7411;AMR_AF=0.5865;AFR_AF=0.6838;EUR_AF=0.4712;SAS_AF=0.682;AA=G|||;VT=SNP
19	19268699	rs2006991	T	C	100	PASS	AC=1237;AF=0.247005;AN=5008;NS=2504;DP=18259;EAS_AF=0.3403;AMR_AF=0.134;AFR_AF=0.2769;EUR_AF=0.1163;SAS_AF=0.3252;AA=C|||;VT=SNP
19	19268761	rs1124855	A	C	100	PASS	AC=1063;AF=0.21226;AN=5008;NS=2504;DP=17845;EAS_AF=0.3403;AMR_AF=0.1167;AFR_AF=0.1573;EUR_AF=0.1143;SAS_AF=0.3231;AA=A|||;VT=SNP
19	19268874	rs11878301	G	A	100	PASS	AC=1140;AF=0.227636;AN=5008;NS=2504;DP=17738;EAS_AF=0.3403;AMR_AF=0.1254;AFR_AF=0.211;EUR_AF=0.1143;SAS_AF=0.3231;AA=G|||;VT=SNP
19	19268917	rs2006978	A	G	100	PASS	AC=3265;AF=0.651957;AN=5008;NS=2504;DP=12375;EAS_AF=0.7411;AMR_AF=0.5893;AFR_AF=0.7322;EUR_AF=0.4712;SAS_AF=0.682;AA=G|||;VT=SNP
19	19268972	rs2006975	T	C	100	PASS	AC=3199;AF=0.638778;AN=5008;NS=2504;DP=12511;EAS_AF=0.7411;AMR_AF=0.5865;AFR_AF=0.6838;EUR_AF=0.4712;SAS_AF=0.682;AA=C|||;VT=SNP
19	19269347	rs78350791	A	G	100	PASS	AC=1237;AF=0.247005;AN=5008;NS=2504;DP=12807;EAS_AF=0.3403;AMR_AF=0.134;AFR_AF=0.2769;EUR_AF=0.1163;SAS_AF=0.3252;AA=a|||;VT=SNP
19	19269749	rs67868334	T	G	100	PASS	AC=1136;AF=0.226837;AN=5008;NS=2504;DP=14966;EAS_AF=0.3403;AMR_AF=0.1254;AFR_AF=0.208;EUR_AF=0.1143;SAS_AF=0.3231;AA=t|||;VT=SNP
19	19270329	rs76048349	T	C	100	PASS	AC=196;AF=0.0391374;AN=5008;NS=2504;DP=15644;EAS_AF=0.1835;AMR_AF=0.0029;AFR_AF=0;EUR_AF=0.001;SAS_AF=0.0082;AA=T|||;VT=SNP
19	19270658	rs12975566	T	A	100	PASS	AC=1393;AF=0.278155;AN=5008;NS=2504;DP=15249;EAS_AF=0.2391;AMR_AF=0.3718;AFR_AF=0.2663;EUR_AF=0.3221;SAS_AF=0.2229;AA=T|||;VT=SNP
19	19270968	rs151185839	G	A	100	PASS	AC=148;AF=0.0295527;AN=5008;NS=2504;DP=15744;EAS_AF=0.0704;AMR_AF=0.0058;AFR_AF=0.0212;EUR_AF=0;SAS_AF=0.046;AA=G|||;VT=SNP
19	19271326	rs117789611	G	A	100	PASS	AC=149;AF=0.0297524;AN=5008;NS=2504;DP=11934;EAS_AF=0.0704;AMR_AF=0.0072;AFR_AF=0.0212;EUR_AF=0;SAS_AF=0.046;AA=G|||;VT=SNP
19	19271498	rs1005980	C	G	100	PASS	AC=2645;AF=0.528155;AN=5008;NS=2504;DP=8629;EAS_AF=0.5784;AMR_AF=0.5072;AFR_AF=0.5545;EUR_AF=0.4384;SAS_AF=0.5481;AA=G|||;VT=SNP
19	19272191	rs11880550	C	T	100	PASS	AC=1414;AF=0.282348;AN=5008;NS=2504;DP=15015;EAS_AF=0.2401;AMR_AF=0.3703;AFR_AF=0.2912;EUR_AF=0.3121;SAS_AF=0.2209;AA=C|||;VT=SNP
19	19272237	rs114919641	T	C	100	PASS	AC=248;AF=0.0495208;AN=5008;NS=2504;DP=14808;EAS_AF=0.0704;AMR_AF=0.0159;AFR_AF=0.0915;EUR_AF=0;SAS_AF=0.046;AA=T|||;VT=SNP
19	19272371	rs117978125	C	A	100	PASS	AC=23;AF=0.00459265;AN=5008;NS=2504;DP=15193;EAS_AF=0.0218;AMR_AF=0;AFR_AF=0;EUR_AF=0;SAS_AF=0.001;AA=C|||;VT=SNP
19	19272446	rs12610124	G	A	100	PASS	AC=207;AF=0.0413339;AN=5008;NS=2504;DP=14829;EAS_AF=0.1796;AMR_AF=0.0288;AFR_AF=0.0008;EUR_AF=0;SAS_AF=0.0051;AA=C|||;VT=SNP
19	19273123	rs1005981	G	T	100	PASS	AC=1380;AF=0.275559;AN=5008;NS=2504;DP=15591;EAS_AF=0.2093;AMR_AF=0.3703;AFR_AF=0.2837;EUR_AF=0.3171;SAS_AF=0.2229;AA=G|||;VT=SNP
19	19273288	rs1005982	T	G	100	PASS	AC=1393;AF=0.278155;AN=5008;NS=2504;DP=16098;EAS_AF=0.2093;AMR_AF=0.3732;AFR_AF=0.292;EUR_AF=0.3171;SAS_AF=0.2229;AA=T|||;VT=SNP
19	19273337	rs4471820	C	T	100	PASS	AC=1146;AF=0.228834;AN=5008;NS=2504;DP=16337;EAS_AF=0.37;AMR_AF=0.1239;AFR_AF=0.2156;EUR_AF=0.1213;SAS_AF=0.2863;AA=C|||;VT=SNP
19	19273539	rs74338872	C	T	100	PASS	AC=665;AF=0.132788;AN=5008;NS=2504;DP=16073;EAS_AF=0.1577;AMR_AF=0.0865;AFR_AF=0.2231;EUR_AF=0.0308;SAS_AF=0.1227;AA=c|||;VT=SNP
19	19274075	rs11882061	C	T	100	PASS	AC=231;AF=0.0461262;AN=5008;NS=2504;DP=15953;EAS_AF=0.0704;AMR_AF=0.0144;AFR_AF=0.0825;EUR_AF=0;SAS_AF=0.0419;AA=C|||;VT=SNP
19	19274092	rs11671619	G	A	100	PASS	AC=1145;AF=0.228634;AN=5008;NS=2504;DP=14524;EAS_AF=0.37;AMR_AF=0.1225;AFR_AF=0.2156;EUR_AF=0.1203;SAS_AF=0.2873;AA=G|||;VT=SNP
19	19274147	rs1006057	C	T	100	PASS	AC=3434;AF=0.685703;AN=5008;NS=2504;DP=14542;EAS_AF=0.7371;AMR_AF=0.6066;AFR_AF=0.8238;EUR_AF=0.506;SAS_AF=0.6871;AA=T|||;VT=SNP
19	19274722	rs2283618	C	T	100	PASS	AC=1153;AF=0.230232;AN=5008;NS=2504;DP=18805;EAS_AF=0.37;AMR_AF=0.1225;AFR_AF=0.2216;EUR_AF=0.1203;SAS_AF=0.2873;AA=C|||;VT=SNP
19	19274869	rs2283619	G	A	100	PASS	AC=1151;AF=0.229832;AN=5008;NS=2504;DP=18232;EAS_AF=0.369;AMR_AF=0.1225;AFR_AF=0.2216;EUR_AF=0.1203;SAS_AF=0.2863;AA=G|||;VT=SNP
19	19274914	rs12978533	C	T	100	PASS	AC=234;AF=0.0467252;AN=5008;NS=2504;DP=17530;EAS_AF=0.002;AMR_AF=0.0576;AFR_AF=0.0076;EUR_AF=0.1531;SAS_AF=0.0286;AA=C|||;VT=SNP
19	19275031	rs2283620	C	G	100	PASS	AC=1346;AF=0.26877;AN=5008;NS=2504;DP=17965;EAS_AF=0.2093;AMR_AF=0.3703;AFR_AF=0.2466;EUR_AF=0.331;SAS_AF=0.2239;AA=C|||;VT=SNP
19	19275042	rs73535580	G	A	100	PASS	AC=1156;AF=0.230831;AN=5008;NS=2504;DP=17690;EAS_AF=0.37;AMR_AF=0.1239;AFR_AF=0.2231;EUR_AF=0.1203;SAS_AF=0.2873;AA=G|||;VT=SNP
19	19275313	rs66907536	C	T	100	PASS	AC=1047;AF=0.209065;AN=5008;NS=2504;DP=16930;EAS_AF=0.37;AMR_AF=0.1138;AFR_AF=0.149;EUR_AF=0.1183;SAS_AF=0.2853;AA=C|||;VT=SNP
19	19275351	rs117078633	G	A	100	PASS	AC=244;AF=0.048722;AN=5008;NS=2504;DP=17181;EAS_AF=0.0863;AMR_AF=0.0634;AFR_AF=0.0023;EUR_AF=0.0308;SAS_AF=0.0808;AA=G|||;VT=SNP
19	19275496	rs2283621	G	A	100	PASS	AC=1330;AF=0.265575;AN=5008;NS=2504;DP=17399;EAS_AF=0.2093;AMR_AF=0.3689;AFR_AF=0.2458;EUR_AF=0.3181;SAS_AF=0.2229;AA=G|||;VT=SNP
19	19275735	rs3890384	C	T	100	PASS	AC=1156;AF=0.230831;AN=5008;NS=2504;DP=16565;EAS_AF=0.369;AMR_AF=0.1239;AFR_AF=0.2239;EUR_AF=0.1203;SAS_AF=0.2873;AA=c|||;VT=SNP
19	19275802	rs67845377	C	T	100	PASS	AC=1161;AF=0.231829;AN=5008;NS=2504;DP=16749;EAS_AF=0.372;AMR_AF=0.1268;AFR_AF=0.2239;EUR_AF=0.1203;SAS_AF=0.2873;AA=C|||;VT=SNP
19	19275864	rs74635353	C	T	100	PASS	AC=242;AF=0.0483227;AN=5008;NS=2504;DP=17166;EAS_AF=0.0704;AMR_AF=0.0144;AFR_AF=0.0908;EUR_AF=0;SAS_AF=0.0419;AA=C|||;VT=SNP
19	19276035	rs2283622	C	T	100	PASS	AC=1151;AF=0.229832;AN=5008;NS=2504;DP=16419;EAS_AF=0.37;AMR_AF=0.121;AFR_AF=0.2216;EUR_AF=0.1193;SAS_AF=0.2873;AA=A|||;VT=SNP
19	19276038	rs72997105	C	G	100	PASS	AC=1151;AF=0.229832;AN=5008;NS=2504;DP=16493;EAS_AF=0.37;AMR_AF=0.121;AFR_AF=0.2216;EUR_AF=0.1193;SAS_AF=0.2873;AA=C|||;VT=SNP
19	19276359	rs7249142	A	G	100	PASS	AC=3559;AF=0.710663;AN=5008;NS=2504;DP=18908;EAS_AF=0.7361;AMR_AF=0.6455;AFR_AF=0.8268;EUR_AF=0.5755;SAS_AF=0.7127;AA=G|||;VT=SNP
19	19276992	rs79656319	G	A	100	PASS	AC=236;AF=0.0471246;AN=5008;NS=2504;DP=16575;EAS_AF=0.0714;AMR_AF=0.013;AFR_AF=0.0855;EUR_AF=0;SAS_AF=0.0429;AA=G|||;VT=SNP
19	19277000	rs12981109	G	A	100	PASS	AC=1439;AF=0.28734;AN=5008;NS=2504;DP=16457;EAS_AF=0.2103;AMR_AF=0.4078;AFR_AF=0.2496;EUR_AF=0.3797;SAS_AF=0.2372;AA=G|||;VT=SNP
19	19277296	rs11669860	G	A	100	PASS	AC=2688;AF=0.536741;AN=5008;NS=2504;DP=16912;EAS_AF=0.5843;AMR_AF=0.5879;AFR_AF=0.4788;EUR_AF=0.5119;SAS_AF=0.5552;AA=G|||;VT=SNP
19	19277517	rs11085253	A	G	100	PASS	AC=3254;AF=0.64976;AN=5008;NS=2504;DP=16343;EAS_AF=0.7411;AMR_AF=0.6167;AFR_AF=0.6762;EUR_AF=0.5378;SAS_AF=0.6585;AA=a|||;VT=SNP
19	19277779	rs11085254	A	G	100	PASS	AC=1244;AF=0.248403;AN=5008;NS=2504;DP=17138;EAS_AF=0.372;AMR_AF=0.1254;AFR_AF=0.2852;EUR_AF=0.1243;SAS_AF=0.2863;AA=G|||;VT=SNP
19	19278108	rs10854008	C	T	100	PASS	AC=2531;AF=0.505391;AN=5008;NS=2504;DP=14733;EAS_AF=0.5734;AMR_AF=0.5216;AFR_AF=0.4395;EUR_AF=0.494;SAS_AF=0.5245;AA=T|||;VT=SNP
19	19278240	rs12610388	A	G	100	PASS	AC=1428;AF=0.285144;AN=5008;NS=2504;DP=17021;EAS_AF=0.2073;AMR_AF=0.402;AFR_AF=0.2421;EUR_AF=0.3757;SAS_AF=0.2474;AA=A|||;VT=SNP
19	19278340	rs11085255	G	A	100	PASS	AC=1416;AF=0.282748;AN=5008;NS=2504;DP=18197;EAS_AF=0.2073;AMR_AF=0.402;AFR_AF=0.2405;EUR_AF=0.3738;SAS_AF=0.2393;AA=A|||;VT=SNP
19	19279153	rs34719098	G	A	100	PASS	AC=1096;AF=0.21885;AN=5008;NS=2504;DP=13457;EAS_AF=0.3661;AMR_AF=0.1182;AFR_AF=0.1868;EUR_AF=0.1203;SAS_AF=0.2832;AA=G|||;VT=SNP
19	19279367	rs11672144	C	A	100	PASS	AC=1416;AF=0.282748;AN=5008;NS=2504;DP=15387;EAS_AF=0.2073;AMR_AF=0.402;AFR_AF=0.2405;EUR_AF=0.3738;SAS_AF=0.2393;AA=C|||;VT=SNP
19	19279409	rs12975096	G	T	100	PASS	AC=2986;AF=0.596246;AN=5008;NS=2504;DP=16320;EAS_AF=0.7153;AMR_AF=0.598;AFR_AF=0.525;EUR_AF=0.5278;SAS_AF=0.6391;AA=t|||;VT=SNP
19	19279437	rs12974661	C	G	100	PASS	AC=1095;AF=0.21865;AN=5008;NS=2504;DP=15769;EAS_AF=0.3661;AMR_AF=0.1182;AFR_AF=0.1868;EUR_AF=0.1193;SAS_AF=0.2832;AA=C|||;VT=SNP
19	19279452	rs12974672	C	G	100	PASS	AC=2513;AF=0.501797;AN=5008;NS=2504;DP=15466;EAS_AF=0.5734;AMR_AF=0.5202;AFR_AF=0.4281;EUR_AF=0.494;SAS_AF=0.5225;AA=G|||;VT=SNP
19	19279745	rs12975253	A	C	100	PASS	AC=2520;AF=0.503195;AN=5008;NS=2504;DP=16727;EAS_AF=0.5734;AMR_AF=0.5202;AFR_AF=0.4281;EUR_AF=0.494;SAS_AF=0.5297;AA=C|||;VT=SNP
19	19279793	rs12975290	A	G	100	PASS	AC=2513;AF=0.501797;AN=5008;NS=2504;DP=17436;EAS_AF=0.5734;AMR_AF=0.5202;AFR_AF=0.4281;EUR_AF=0.494;SAS_AF=0.5225;AA=a|||;VT=SNP
19	19280499	rs7260127	T	C	100	PASS	AC=2517;AF=0.502596;AN=5008;NS=2504;DP=20007;EAS_AF=0.5744;AMR_AF=0.5216;AFR_AF=0.4289;EUR_AF=0.495;SAS_AF=0.5225;AA=T|||;VT=SNP
19	19281187	rs1858846	T	G	100	PASS	AC=2516;AF=0.502396;AN=5008;NS=2504;DP=13822;EAS_AF=0.5734;AMR_AF=0.5187;AFR_AF=0.4289;EUR_AF=0.496;SAS_AF=0.5235;AA=G|||;VT=SNP
19	19281207	rs759999	A	C	100	PASS	AC=3049;AF=0.608826;AN=5008;NS=2504;DP=13733;EAS_AF=0.7153;AMR_AF=0.5994;AFR_AF=0.5719;EUR_AF=0.5298;SAS_AF=0.637;AA=C|||;VT=SNP
19	19281672	rs741706	C	T	100	PASS	AC=2502;AF=0.499601;AN=5008;NS=2504;DP=16223;EAS_AF=0.5734;AMR_AF=0.5187;AFR_AF=0.4213;EUR_AF=0.493;SAS_AF=0.5225;AA=T|||;VT=SNP
19	19282185	rs2238666	T	G	100	PASS	AC=1389;AF=0.277356;AN=5008;NS=2504;DP=20150;EAS_AF=0.2063;AMR_AF=0.3991;AFR_AF=0.2224;EUR_AF=0.3748;SAS_AF=0.2382;AA=t|||;VT=SNP
19	19282265	rs4808927	A	G	100	PASS	AC=229;AF=0.0457268;AN=5008;NS=2504;DP=18189;EAS_AF=0.0675;AMR_AF=0.0663;AFR_AF=0.0106;EUR_AF=0.0308;SAS_AF=0.0716;AA=A|||;VT=SNP
19	19282523	rs2238667	G	A	100	PASS	AC=2445;AF=0.488219;AN=5008;NS=2504;DP=20283;EAS_AF=0.5734;AMR_AF=0.513;AFR_AF=0.3828;EUR_AF=0.493;SAS_AF=0.5204;AA=G|||;VT=SNP
19	19282597	rs2238668	A	G	100	PASS	AC=2501;AF=0.499401;AN=5008;NS=2504;DP=17383;EAS_AF=0.5734;AMR_AF=0.5187;AFR_AF=0.4206;EUR_AF=0.493;SAS_AF=0.5225;AA=G|||;VT=SNP
19	19282770	rs2314034	C	A	100	PASS	AC=1390;AF=0.277556;AN=5008;NS=2504;DP=19134;EAS_AF=0.2063;AMR_AF=0.3991;AFR_AF=0.2224;EUR_AF=0.3757;SAS_AF=0.2382;AA=C|||;VT=SNP
19	19283027	rs2283623	G	C	100	PASS	AC=3365;AF=0.671925;AN=5008;NS=2504;DP=15469;EAS_AF=0.7153;AMR_AF=0.6196;AFR_AF=0.8018;EUR_AF=0.5268;SAS_AF=0.638;AA=C|||;VT=SNP
19	19283180	rs2283624	T	G	100	PASS	AC=1413;AF=0.282149;AN=5008;NS=2504;DP=16395;EAS_AF=0.2063;AMR_AF=0.4006;AFR_AF=0.2398;EUR_AF=0.3748;SAS_AF=0.2382;AA=T|||;VT=SNP
19	19283204	rs2283625	T	G	100	PASS	AC=219;AF=0.04373;AN=5008;NS=2504;DP=17150;EAS_AF=0.0675;AMR_AF=0.0663;AFR_AF=0.003;EUR_AF=0.0308;SAS_AF=0.0716;AA=T|||;VT=SNP
19	19283268	rs61061000	C	T	100	PASS	AC=582;AF=0.116214;AN=5008;NS=2504;DP=19619;EAS_AF=0.124;AMR_AF=0.0735;AFR_AF=0.1104;EUR_AF=0.1004;SAS_AF=0.1626;AA=C|||;VT=SNP
19	19283277	rs12978193	C	T	100	PASS	AC=1413;AF=0.282149;AN=5008;NS=2504;DP=19542;EAS_AF=0.2063;AMR_AF=0.4006;AFR_AF=0.2398;EUR_AF=0.3748;SAS_AF=0.2382;AA=C|||;VT=SNP
19	19283551	rs7256811	A	G	100	PASS	AC=2501;AF=0.499401;AN=5008;NS=2504;DP=14738;EAS_AF=0.5734;AMR_AF=0.5187;AFR_AF=0.4206;EUR_AF=0.493;SAS_AF=0.5225;AA=G|||;VT=SNP
19	19283568	rs79406197	C	T	100	PASS	AC=45;AF=0.00898562;AN=5008;NS=2504;DP=15044;EAS_AF=0.0407;AMR_AF=0;AFR_AF=0;EUR_AF=0.001;SAS_AF=0.0031;AA=C|||;VT=SNP
19	19283646	rs12980955	T	C	100	PASS	AC=3364;AF=0.671725;AN=5008;NS=2504;DP=15557;EAS_AF=0.7153;AMR_AF=0.6196;AFR_AF=0.8011;EUR_AF=0.5268;SAS_AF=0.638;AA=t|||;VT=SNP
19	19283704	rs60636572	C	G	100	PASS	AC=1088;AF=0.217252;AN=5008;NS=2504;DP=15170;EAS_AF=0.3671;AMR_AF=0.1182;AFR_AF=0.1808;EUR_AF=0.1183;SAS_AF=0.2843;AA=C|||;VT=SNP
19	19283722	rs59953916	A	T	100	PASS	AC=1088;AF=0.217252;AN=5008;NS=2504;DP=14916;EAS_AF=0.3671;AMR_AF=0.1182;AFR_AF=0.1808;EUR_AF=0.1183;SAS_AF=0.2843;AA=A|||;VT=SNP
19	19284131	rs12980269	A	G	100	PASS	AC=2497;AF=0.498602;AN=5008;NS=2504;DP=12534;EAS_AF=0.5694;AMR_AF=0.5187;AFR_AF=0.4206;EUR_AF=0.493;SAS_AF=0.5225;AA=G|||;VT=SNP
19	19284203	rs72997146	G	A	100	PASS	AC=1019;AF=0.203474;AN=5008;NS=2504;DP=13909;EAS_AF=0.3681;AMR_AF=0.1138;AFR_AF=0.1316;EUR_AF=0.1173;SAS_AF=0.2832;AA=G|||;VT=SNP
19	19284705	rs10854009	A	C	100	PASS	AC=2982;AF=0.595447;AN=5008;NS=2504;DP=15601;EAS_AF=0.7153;AMR_AF=0.5965;AFR_AF=0.5189;EUR_AF=0.5268;SAS_AF=0.6452;AA=C|||;VT=SNP
19	19284818	rs11085256	C	T	100	PASS	AC=633;AF=0.126398;AN=5008;NS=2504;DP=15013;EAS_AF=0.1637;AMR_AF=0.134;AFR_AF=0.0121;EUR_AF=0.2356;SAS_AF=0.1247;AA=C|||;VT=SNP
19	19284920	rs2314035	T	C	100	PASS	AC=2975;AF=0.59405;AN=5008;NS=2504;DP=15246;EAS_AF=0.7153;AMR_AF=0.5965;AFR_AF=0.5182;EUR_AF=0.5268;SAS_AF=0.6391;AA=C|||;VT=SNP
19	19285700	rs151117356	T	C	100	PASS	AC=147;AF=0.029353;AN=5008;NS=2504;DP=18331;EAS_AF=0.0744;AMR_AF=0.0029;AFR_AF=0.0182;EUR_AF=0.003;SAS_AF=0.044;AA=T|||;VT=SNP
19	19285908	rs7250930	G	A	100	PASS	AC=1412;AF=0.281949;AN=5008;NS=2504;DP=15841;EAS_AF=0.2063;AMR_AF=0.4006;AFR_AF=0.2398;EUR_AF=0.3738;SAS_AF=0.2382;AA=G|||;VT=SNP
19	19285989	rs7250650	A	T	100	PASS	AC=2501;AF=0.499401;AN=5008;NS=2504;DP=15678;EAS_AF=0.5734;AMR_AF=0.5187;AFR_AF=0.4206;EUR_AF=0.493;SAS_AF=0.5225;AA=T|||;VT=SNP
19	19286077	rs11671119	C	T	100	PASS	AC=433;AF=0.0864617;AN=5008;NS=2504;DP=14879;EAS_AF=0.2431;AMR_AF=0.0403;AFR_AF=0.0197;EUR_AF=0.0169;SAS_AF=0.1196;AA=C|||;VT=SNP
19	19286614	rs62135497	C	T	100	PASS	AC=1413;AF=0.282149;AN=5008;NS=2504;DP=15599;EAS_AF=0.2063;AMR_AF=0.4006;AFR_AF=0.2398;EUR_AF=0.3748;SAS_AF=0.2382;AA=C|||;VT=SNP
19	19286687	rs12975034	G	A	100	PASS	AC=1413;AF=0.282149;AN=5008;NS=2504;DP=14953;EAS_AF=0.2063;AMR_AF=0.4006;AFR_AF=0.2398;EUR_AF=0.3748;SAS_AF=0.2382;AA=G|||;VT=SNP
19	19287072	rs10417796	A	G	100	PASS	AC=3041;AF=0.607228;AN=5008;NS=2504;DP=17991;EAS_AF=0.7153;AMR_AF=0.5994;AFR_AF=0.5666;EUR_AF=0.5268;SAS_AF=0.6391;AA=G|||;VT=SNP
19	19287164	rs10418053	A	G	100	PASS	AC=3366;AF=0.672125;AN=5008;NS=2504;DP=20813;EAS_AF=0.7153;AMR_AF=0.6196;AFR_AF=0.8018;EUR_AF=0.5268;SAS_AF=0.6391;AA=G|||;VT=SNP
19	19287457	rs76388262	G	A	100	PASS	AC=36;AF=0.0071885;AN=5008;NS=2504;DP=18678;EAS_AF=0.0337;AMR_AF=0;AFR_AF=0.0008;EUR_AF=0;SAS_AF=0.001;AA=G|||;VT=SNP
19	19287490	rs76662694	G	A	100	PASS	AC=156;AF=0.0311502;AN=5008;NS=2504;DP=19082;EAS_AF=0.0704;AMR_AF=0.013;AFR_AF=0;EUR_AF=0.0139;SAS_AF=0.0634;AA=G|||;VT=SNP
19	19287802	rs539	A	G	100	PASS	AC=2499;AF=0.499002;AN=5008;NS=2504;DP=18630;EAS_AF=0.5724;AMR_AF=0.5187;AFR_AF=0.4206;EUR_AF=0.493;SAS_AF=0.5215;AA=G|||;VT=SNP
19	19287811	rs7252538	T	C	100	PASS	AC=311;AF=0.0621006;AN=5008;NS=2504;DP=18529;EAS_AF=0.0675;AMR_AF=0.0735;AFR_AF=0.0681;EUR_AF=0.0308;SAS_AF=0.0726;AA=T|||;VT=SNP
19	19287901	rs1050544	T	C	100	PASS	AC=3041;AF=0.607228;AN=5008;NS=2504;DP=18274;EAS_AF=0.7153;AMR_AF=0.5994;AFR_AF=0.5666;EUR_AF=0.5268;SAS_AF=0.6391;AA=C|||;VT=SNP
19	19287928	rs10896	A	G	100	PASS	AC=1413;AF=0.282149;AN=5008;NS=2504;DP=18233;EAS_AF=0.2063;AMR_AF=0.4006;AFR_AF=0.2398;EUR_AF=0.3748;SAS_AF=0.2382;AA=G|||;VT=SNP
19	19288699	rs7256802	T	G	100	PASS	AC=3330;AF=0.664936;AN=5008;NS=2504;DP=10562;EAS_AF=0.7163;AMR_AF=0.6196;AFR_AF=0.7738;EUR_AF=0.5268;SAS_AF=0.6391;AA=G|||;VT=SNP
19	19288738	rs3819575	G	A	100	PASS	AC=1415;AF=0.282548;AN=5008;NS=2504;DP=11127;EAS_AF=0.2063;AMR_AF=0.4006;AFR_AF=0.2398;EUR_AF=0.3748;SAS_AF=0.2403;AA=G|||;VT=SNP
19	19288853	rs3819576	C	T	100	PASS	AC=1414;AF=0.282348;AN=5008;NS=2504;DP=14980;EAS_AF=0.2063;AMR_AF=0.4006;AFR_AF=0.2398;EUR_AF=0.3738;SAS_AF=0.2403;AA=C|||;VT=SNP
19	19288885	rs3819577	G	C	100	PASS	AC=124;AF=0.0247604;AN=5008;NS=2504;DP=16752;EAS_AF=0.1121;AMR_AF=0.0101;AFR_AF=0.0008;EUR_AF=0.001;SAS_AF=0.002;AA=G|||;VT=SNP
19	19288960	rs3819578	C	T	100	PASS	AC=1088;AF=0.217252;AN=5008;NS=2504;DP=18533;EAS_AF=0.3671;AMR_AF=0.1182;AFR_AF=0.1808;EUR_AF=0.1183;SAS_AF=0.2843;AA=C|||;VT=SNP
19	19289179	rs67239864	G	A	100	PASS	AC=1014;AF=0.202476;AN=5008;NS=2504;DP=17335;EAS_AF=0.3671;AMR_AF=0.1124;AFR_AF=0.1301;EUR_AF=0.1173;SAS_AF=0.2822;AA=G|||;VT=SNP
19	19289245	rs79222332	G	A	100	PASS	AC=147;AF=0.029353;AN=5008;NS=2504;DP=16960;EAS_AF=0.0744;AMR_AF=0.0029;AFR_AF=0.0182;EUR_AF=0.003;SAS_AF=0.044;AA=G|||;VT=SNP
19	19289599	rs11085257	T	A	100	PASS	AC=1415;AF=0.282548;AN=5008;NS=2504;DP=14962;EAS_AF=0.2063;AMR_AF=0.4006;AFR_AF=0.2398;EUR_AF=0.3748;SAS_AF=0.2403;AA=T|||;VT=SNP
19	19289830	rs11085258	A	G	100	PASS	AC=1420;AF=0.283546;AN=5008;NS=2504;DP=14251;EAS_AF=0.2063;AMR_AF=0.402;AFR_AF=0.2398;EUR_AF=0.3787;SAS_AF=0.2403;AA=G|||;VT=SNP
19	19290115	rs2238669	C	T	100	PASS	AC=1390;AF=0.277556;AN=5008;NS=2504;DP=17173;EAS_AF=0.2063;AMR_AF=0.3991;AFR_AF=0.2224;EUR_AF=0.3738;SAS_AF=0.2403;AA=C|||;VT=SNP
19	19290300	rs112511093	G	A	100	PASS	AC=165;AF=0.0329473;AN=5008;NS=2504;DP=18899;EAS_AF=0.0744;AMR_AF=0.0058;AFR_AF=0.0303;EUR_AF=0.003;SAS_AF=0.044;AA=G|||;VT=SNP
19	19290437	rs10854010	G	A	100	PASS	AC=1013;AF=0.202276;AN=5008;NS=2504;DP=19325;EAS_AF=0.3671;AMR_AF=0.1124;AFR_AF=0.1293;EUR_AF=0.1173;SAS_AF=0.2822;AA=G|||;VT=SNP
19	19290441	rs10854011	C	T	100	PASS	AC=1089;AF=0.217452;AN=5008;NS=2504;DP=19366;EAS_AF=0.3671;AMR_AF=0.1182;AFR_AF=0.1808;EUR_AF=0.1193;SAS_AF=0.2843;AA=C|||;VT=SNP
19	19291161	rs756793	T	G	100	PASS	AC=147;AF=0.029353;AN=5008;NS=2504;DP=18399;EAS_AF=0.0744;AMR_AF=0.0029;AFR_AF=0.0182;EUR_AF=0.003;SAS_AF=0.044;AA=T|||;VT=SNP
19	19291855	rs143179762	T	C	100	PASS	AC=250;AF=0.0499201;AN=5008;NS=2504;DP=16739;EAS_AF=0.0823;AMR_AF=0.0893;AFR_AF=0.0023;EUR_AF=0.0308;SAS_AF=0.0726;AA=T|||;VT=SNP
19	19292047	rs12972894	A	G	100	PASS	AC=2514;AF=0.501997;AN=5008;NS=2504;DP=15830;EAS_AF=0.5734;AMR_AF=0.5202;AFR_AF=0.4206;EUR_AF=0.497;SAS_AF=0.5307;AA=G|||;VT=SNP
19	19292405	rs2239369	A	T	100	PASS	AC=2674;AF=0.533946;AN=5008;NS=2504;DP=18906;EAS_AF=0.6478;AMR_AF=0.5245;AFR_AF=0.4508;EUR_AF=0.496;SAS_AF=0.5746;AA=T|||;VT=SNP
19	19292674	rs2239370	T	C	100	PASS	AC=3047;AF=0.608427;AN=5008;NS=2504;DP=20293;EAS_AF=0.7163;AMR_AF=0.5994;AFR_AF=0.5666;EUR_AF=0.5268;SAS_AF=0.6442;AA=C|||;VT=SNP
19	19293003	rs2238670	C	T	100	PASS	AC=175;AF=0.0349441;AN=5008;NS=2504;DP=18807;EAS_AF=0.0744;AMR_AF=0.0072;AFR_AF=0.034;EUR_AF=0.003;SAS_AF=0.0481;AA=C|||;VT=SNP
19	19293192	rs2238671	C	T	100	PASS	AC=134;AF=0.0267572;AN=5008;NS=2504;DP=19887;EAS_AF=0.0744;AMR_AF=0.0029;AFR_AF=0.0083;EUR_AF=0.003;SAS_AF=0.044;AA=C|||;VT=SNP
19	19293507	rs45560433	C	G	100	PASS	AC=155;AF=0.0309505;AN=5008;NS=2504;DP=17695;EAS_AF=0.0704;AMR_AF=0.013;AFR_AF=0;EUR_AF=0.0139;SAS_AF=0.0624;AA=C|||;VT=SNP
19	19293661	rs76682873	T	C	100	PASS	AC=289;AF=0.0577077;AN=5008;NS=2504;DP=19905;EAS_AF=0.0526;AMR_AF=0.1124;AFR_AF=0.0038;EUR_AF=0.0517;SAS_AF=0.1033;AA=T|||;VT=SNP
19	19293938	rs8101388	A	C	100	PASS	AC=2516;AF=0.502396;AN=5008;NS=2504;DP=15844;EAS_AF=0.5714;AMR_AF=0.5216;AFR_AF=0.4228;EUR_AF=0.497;SAS_AF=0.5307;AA=C|||;VT=SNP
19	19294011	rs71332145	G	A	100	PASS	AC=2508;AF=0.500799;AN=5008;NS=2504;DP=15423;EAS_AF=0.5714;AMR_AF=0.5216;AFR_AF=0.4168;EUR_AF=0.497;SAS_AF=0.5307;AA=A|||;VT=SNP
19	19294091	rs68147405	C	T	100	PASS	AC=2502;AF=0.499601;AN=5008;NS=2504;DP=12407;EAS_AF=0.5714;AMR_AF=0.5187;AFR_AF=0.4168;EUR_AF=0.493;SAS_AF=0.5307;AA=C|||;VT=SNP
19	19294237	rs62135499	T	C	100	PASS	AC=2938;AF=0.586661;AN=5008;NS=2504;DP=13611;EAS_AF=0.6458;AMR_AF=0.5389;AFR_AF=0.6422;EUR_AF=0.5;SAS_AF=0.5736;AA=C|||;VT=SNP
19	19294389	rs72997174	T	C	100	PASS	AC=2502;AF=0.499601;AN=5008;NS=2504;DP=13870;EAS_AF=0.5714;AMR_AF=0.5187;AFR_AF=0.4168;EUR_AF=0.497;SAS_AF=0.5266;AA=T|||;VT=SNP
19	19295242	rs10417783	G	A	100	PASS	AC=161;AF=0.0321486;AN=5008;NS=2504;DP=14374;EAS_AF=0.0744;AMR_AF=0.0043;AFR_AF=0.028;EUR_AF=0.003;SAS_AF=0.044;AA=G|||;VT=SNP
19	19295304	rs142855388	G	A	100	PASS	AC=152;AF=0.0303514;AN=5008;NS=2504;DP=15614;EAS_AF=0.0744;AMR_AF=0.0029;AFR_AF=0.0189;EUR_AF=0.005;SAS_AF=0.046;AA=G|||;VT=SNP
19	19295556	rs11668300	G	A	100	PASS	AC=1101;AF=0.219848;AN=5008;NS=2504;DP=17277;EAS_AF=0.3681;AMR_AF=0.1182;AFR_AF=0.1853;EUR_AF=0.1183;SAS_AF=0.2904;AA=G|||;VT=SNP
19	19295719	rs10854012	C	T	100	PASS	AC=2670;AF=0.533147;AN=5008;NS=2504;DP=17522;EAS_AF=0.6458;AMR_AF=0.5245;AFR_AF=0.4455;EUR_AF=0.501;SAS_AF=0.5746;AA=T|||;VT=SNP
19	19295875	rs11668319	A	G	100	PASS	AC=1101;AF=0.219848;AN=5008;NS=2504;DP=19585;EAS_AF=0.3681;AMR_AF=0.1182;AFR_AF=0.1853;EUR_AF=0.1183;SAS_AF=0.2904;AA=A|||;VT=SNP
19	19296217	rs4808185	A	G	100	PASS	AC=3164;AF=0.631789;AN=5008;NS=2504;DP=17133;EAS_AF=0.7133;AMR_AF=0.6095;AFR_AF=0.6475;EUR_AF=0.5318;SAS_AF=0.6452;AA=G|||;VT=SNP
19	19296221	rs4808186	G	A	100	PASS	AC=221;AF=0.0441294;AN=5008;NS=2504;DP=16820;EAS_AF=0.0675;AMR_AF=0.0706;AFR_AF=0.0023;EUR_AF=0.0318;SAS_AF=0.0706;AA=G|||;VT=SNP
19	19296401	rs11669408	G	A	100	PASS	AC=2509;AF=0.500998;AN=5008;NS=2504;DP=16419;EAS_AF=0.5724;AMR_AF=0.5202;AFR_AF=0.4175;EUR_AF=0.497;SAS_AF=0.5307;AA=G|||;VT=SNP
19	19297292	rs3787040	T	C	100	PASS	AC=2511;AF=0.501398;AN=5008;NS=2504;DP=20251;EAS_AF=0.5734;AMR_AF=0.5202;AFR_AF=0.4175;EUR_AF=0.498;SAS_AF=0.5307;AA=C|||;VT=SNP
19	19297355	rs66764858	G	A	100	PASS	AC=1024;AF=0.204473;AN=5008;NS=2504;DP=20185;EAS_AF=0.369;AMR_AF=0.111;AFR_AF=0.1324;EUR_AF=0.1173;SAS_AF=0.2883;AA=G|||;VT=SNP
19	19297389	rs67238925	C	T	100	PASS	AC=1098;AF=0.219249;AN=5008;NS=2504;DP=21668;EAS_AF=0.369;AMR_AF=0.1167;AFR_AF=0.1831;EUR_AF=0.1183;SAS_AF=0.2904;AA=C|||;VT=SNP
19	19297567	rs12609573	T	C	100	PASS	AC=2947;AF=0.588458;AN=5008;NS=2504;DP=22169;EAS_AF=0.6488;AMR_AF=0.5403;AFR_AF=0.6445;EUR_AF=0.501;SAS_AF=0.5746;AA=C|||;VT=SNP
19	19298028	rs73537449	G	A	100	PASS	AC=1102;AF=0.220048;AN=5008;NS=2504;DP=18121;EAS_AF=0.369;AMR_AF=0.1182;AFR_AF=0.1853;EUR_AF=0.1183;SAS_AF=0.2904;AA=G|||;VT=SNP
19	19298099	rs12981160	T	A	100	PASS	AC=2511;AF=0.501398;AN=5008;NS=2504;DP=18108;EAS_AF=0.5724;AMR_AF=0.5202;AFR_AF=0.4183;EUR_AF=0.498;SAS_AF=0.5307;AA=A|||;VT=SNP
19	19298104	rs79508475	G	C	100	PASS	AC=1026;AF=0.204872;AN=5008;NS=2504;DP=17827;EAS_AF=0.369;AMR_AF=0.1124;AFR_AF=0.1331;EUR_AF=0.1173;SAS_AF=0.2883;AA=G|||;VT=SNP
19	19298950	rs6511023	C	T	100	PASS	AC=4034;AF=0.805511;AN=5008;NS=2504;DP=12811;EAS_AF=0.8016;AMR_AF=0.8516;AFR_AF=0.6793;EUR_AF=0.9493;SAS_AF=0.7996;AA=T|||;VT=SNP
19	19299079	rs8100480	C	T	100	PASS	AC=744;AF=0.148562;AN=5008;NS=2504;DP=14083;EAS_AF=0.3016;AMR_AF=0.062;AFR_AF=0.152;EUR_AF=0.0298;SAS_AF=0.1697;AA=C|||;VT=SNP
19	19299305	rs72997193	C	T	100	PASS	AC=283;AF=0.0565096;AN=5008;NS=2504;DP=17776;EAS_AF=0.0615;AMR_AF=0.0821;AFR_AF=0.0189;EUR_AF=0.0398;SAS_AF=0.1012;AA=T|||;VT=SNP
19	19299431	rs73537455	C	T	100	PASS	AC=733;AF=0.146366;AN=5008;NS=2504;DP=16553;EAS_AF=0.123;AMR_AF=0.1888;AFR_AF=0.18;EUR_AF=0.0736;SAS_AF=0.1697;AA=C|||;VT=SNP
19	19299461	rs73537457	G	A	100	PASS	AC=903;AF=0.180312;AN=5008;NS=2504;DP=16977;EAS_AF=0.123;AMR_AF=0.2133;AFR_AF=0.2905;EUR_AF=0.0795;SAS_AF=0.1708;AA=A|||;VT=SNP
19	19299535	rs10408395	A	C	100	PASS	AC=781;AF=0.15595;AN=5008;NS=2504;DP=16352;EAS_AF=0.3204;AMR_AF=0.0778;AFR_AF=0.1626;EUR_AF=0.0427;SAS_AF=0.1493;AA=C|||;VT=SNP
19	19299701	rs75399361	T	C	100	PASS	AC=744;AF=0.148562;AN=5008;NS=2504;DP=15269;EAS_AF=0.3056;AMR_AF=0.0821;AFR_AF=0.146;EUR_AF=0.0417;SAS_AF=0.1472;AA=T|||;VT=SNP
19	19299961	rs12459686	C	A	100	PASS	AC=1734;AF=0.346246;AN=5008;NS=2504;DP=16533;EAS_AF=0.246;AMR_AF=0.4035;AFR_AF=0.3676;EUR_AF=0.4165;SAS_AF=0.3078;AA=C|||;VT=SNP
19	19300192	rs60164086	C	T	100	PASS	AC=221;AF=0.0441294;AN=5008;NS=2504;DP=19427;EAS_AF=0.0139;AMR_AF=0.111;AFR_AF=0.0053;EUR_AF=0.0467;SAS_AF=0.0777;AA=C|||;VT=SNP
19	19300294	rs78678276	C	G	100	PASS	AC=410;AF=0.081869;AN=5008;NS=2504;DP=19663;EAS_AF=0.2321;AMR_AF=0.0519;AFR_AF=0.0008;EUR_AF=0.0298;SAS_AF=0.1115;AA=C|||;VT=SNP
19	19301186	rs3761081	G	A	100	PASS	AC=496;AF=0.0990415;AN=5008;NS=2504;DP=19892;EAS_AF=0.129;AMR_AF=0.0908;AFR_AF=0.0098;EUR_AF=0.174;SAS_AF=0.1176;AA=G|||;VT=SNP
19	19301296	rs78454476	G	A	100	PASS	AC=220;AF=0.0439297;AN=5008;NS=2504;DP=19105;EAS_AF=0.0139;AMR_AF=0.111;AFR_AF=0.0053;EUR_AF=0.0467;SAS_AF=0.0767;AA=G|||;VT=SNP
19	19301489	rs3761080	C	T	100	PASS	AC=429;AF=0.0856629;AN=5008;NS=2504;DP=19861;EAS_AF=0.2321;AMR_AF=0.0519;AFR_AF=0.0151;EUR_AF=0.0298;SAS_AF=0.1115;AA=C|||;VT=SNP
19	19302046	rs150815224	C	T	100	PASS	AC=21;AF=0.00419329;AN=5008;NS=2504;DP=15740;EAS_AF=0.0198;AMR_AF=0;AFR_AF=0.0008;EUR_AF=0;SAS_AF=0;AA=C|||;VT=SNP
19	19303284	rs79003009	C	T	100	PASS	AC=308;AF=0.0615016;AN=5008;NS=2504;DP=14937;EAS_AF=0.1399;AMR_AF=0.0951;AFR_AF=0.0015;EUR_AF=0.0298;SAS_AF=0.0706;AA=C|||;VT=SNP
19	19303802	rs1050483	T	C	100	PASS	AC=1265;AF=0.252596;AN=5008;NS=2504;DP=11936;EAS_AF=0.3869;AMR_AF=0.2824;AFR_AF=0.2421;EUR_AF=0.1064;SAS_AF=0.2577;AA=C|||;VT=SNP
19	19304899	rs34282046	G	C	100	PASS	AC=220;AF=0.0439297;AN=5008;NS=2504;DP=17509;EAS_AF=0.0139;AMR_AF=0.111;AFR_AF=0.0053;EUR_AF=0.0467;SAS_AF=0.0767;AA=G|||;VT=SNP;EX_TARGET
19	19304965	rs2283626	A	G	100	PASS	AC=1265;AF=0.252596;AN=5008;NS=2504;DP=20656;EAS_AF=0.3859;AMR_AF=0.2824;AFR_AF=0.2428;EUR_AF=0.1064;SAS_AF=0.2577;AA=G|||;VT=SNP;EX_TARGET
19	19305265	rs2283627	G	A	100	PASS	AC=428;AF=0.0854633;AN=5008;NS=2504;DP=17260;EAS_AF=0.2321;AMR_AF=0.0519;AFR_AF=0.0151;EUR_AF=0.0298;SAS_AF=0.1104;AA=G|||;VT=SNP
19	19305962	rs112923502	T	G	100	PASS	AC=1304;AF=0.260383;AN=5008;NS=2504;DP=10642;EAS_AF=0.4117;AMR_AF=0.2839;AFR_AF=0.2511;EUR_AF=0.1064;SAS_AF=0.2587;AA=G|||;VT=SNP
19	19306147	rs10401713	A	G	100	PASS	AC=1720;AF=0.34345;AN=5008;NS=2504;DP=9470;EAS_AF=0.4772;AMR_AF=0.3098;AFR_AF=0.469;EUR_AF=0.1183;SAS_AF=0.2914;AA=G|||;VT=SNP
19	19306613	rs144693432	C	T	100	PASS	AC=123;AF=0.0245607;AN=5008;NS=2504;DP=12201;EAS_AF=0.0694;AMR_AF=0.013;AFR_AF=0.0008;EUR_AF=0.0119;SAS_AF=0.0317;AA=C|||;VT=SNP
19	19306677	rs148503973	G	C	100	PASS	AC=323;AF=0.0644968;AN=5008;NS=2504;DP=14235;EAS_AF=0.1409;AMR_AF=0.0951;AFR_AF=0.0106;EUR_AF=0.0298;SAS_AF=0.0726;AA=G|||;VT=SNP
19	19306928	rs75013671	G	A	100	PASS	AC=46;AF=0.0091853;AN=5008;NS=2504;DP=20278;EAS_AF=0.0437;AMR_AF=0;AFR_AF=0;EUR_AF=0;SAS_AF=0.002;AA=G|||;VT=SNP
19	19307136	rs10409380	C	A	100	PASS	AC=1259;AF=0.251398;AN=5008;NS=2504;DP=15318;EAS_AF=0.3869;AMR_AF=0.2824;AFR_AF=0.2375;EUR_AF=0.1064;SAS_AF=0.2577;AA=A|||;VT=SNP
19	19307209	rs10403193	T	A	100	PASS	AC=1259;AF=0.251398;AN=5008;NS=2504;DP=15014;EAS_AF=0.3869;AMR_AF=0.2824;AFR_AF=0.2375;EUR_AF=0.1064;SAS_AF=0.2577;AA=A|||;VT=SNP
19	19309143	rs3761078	C	T	100	PASS	AC=107;AF=0.0213658;AN=5008;NS=2504;DP=20621;EAS_AF=0.1012;AMR_AF=0;AFR_AF=0;EUR_AF=0;SAS_AF=0.0051;AA=C|||;VT=SNP
19	19309704	rs75833713	G	A	100	PASS	AC=223;AF=0.0445288;AN=5008;NS=2504;DP=19199;EAS_AF=0.0675;AMR_AF=0.0187;AFR_AF=0.0741;EUR_AF=0.0119;SAS_AF=0.0327;AA=G|||;VT=SNP
19	19309707	rs77956865	A	G	100	PASS	AC=136;AF=0.0271565;AN=5008;NS=2504;DP=19106;EAS_AF=0.126;AMR_AF=0.0072;AFR_AF=0.0008;EUR_AF=0.001;SAS_AF=0.002;AA=A|||;VT=SNP
19	19310527	rs10424365	A	G	100	PASS	AC=1060;AF=0.211661;AN=5008;NS=2504;DP=18292;EAS_AF=0.2153;AMR_AF=0.2781;AFR_AF=0.2277;EUR_AF=0.1064;SAS_AF=0.2474;AA=G|||;VT=SNP
19	19312496	rs1802498	C	G	100	PASS	AC=186;AF=0.0371406;AN=5008;NS=2504;DP=16112;EAS_AF=0.1736;AMR_AF=0.0014;AFR_AF=0;EUR_AF=0.001;SAS_AF=0.0092;AA=C|||;VT=SNP;EX_TARGET
19	19313074	rs76751042	G	A	100	PASS	AC=69;AF=0.013778;AN=5008;NS=2504;DP=18851;EAS_AF=0.0645;AMR_AF=0;AFR_AF=0.0008;EUR_AF=0;SAS_AF=0.0031;AA=A|||;VT=SNP
19	19313586	rs1859056	G	A	100	PASS	AC=317;AF=0.0632987;AN=5008;NS=2504;DP=21569;EAS_AF=0.0675;AMR_AF=0.0101;AFR_AF=0.1641;EUR_AF=0.001;SAS_AF=0.0245;AA=G|||;VT=SNP;EX_TARGET
19	19314526	rs8100140	A	G	100	PASS	AC=3361;AF=0.671126;AN=5008;NS=2504;DP=10007;EAS_AF=0.6954;AMR_AF=0.7565;AFR_AF=0.7103;EUR_AF=0.6203;SAS_AF=0.5849;AA=G|||;VT=SNP
19	19315180	rs12610057	G	A	100	PASS	AC=1095;AF=0.21865;AN=5008;NS=2504;DP=17525;EAS_AF=0.4097;AMR_AF=0.3084;AFR_AF=0.0159;EUR_AF=0.2664;SAS_AF=0.183;AA=G|||;VT=SNP
19	19315603	rs10409894	G	A	100	PASS	AC=917;AF=0.183107;AN=5008;NS=2504;DP=18964;EAS_AF=0.2123;AMR_AF=0.2767;AFR_AF=0.1089;EUR_AF=0.1163;SAS_AF=0.2556;AA=g|||;VT=SNP
19	19315904	rs56758691	G	A	100	PASS	AC=219;AF=0.04373;AN=5008;NS=2504;DP=17897;EAS_AF=0.0139;AMR_AF=0.1081;AFR_AF=0.0053;EUR_AF=0.0477;SAS_AF=0.0767;AA=G|||;VT=SNP
19	19316107	rs12982158	C	A	100	PASS	AC=4584;AF=0.915335;AN=5008;NS=2504;DP=20035;EAS_AF=0.9554;AMR_AF=0.9193;AFR_AF=0.9153;EUR_AF=0.9195;SAS_AF=0.8671;AA=A|||;VT=SNP
19	19316338	rs56007657	T	C	100	PASS	AC=1091;AF=0.217851;AN=5008;NS=2504;DP=17226;EAS_AF=0.2163;AMR_AF=0.2896;AFR_AF=0.23;EUR_AF=0.1163;SAS_AF=0.2566;AA=C|||;VT=SNP
19	19316827	rs113571327	G	A	100	PASS	AC=235;AF=0.0469249;AN=5008;NS=2504;DP=18159;EAS_AF=0.0565;AMR_AF=0.0504;AFR_AF=0.0106;EUR_AF=0.0298;SAS_AF=0.1012;AA=G|||;VT=SNP
19	19318158	rs10412238	A	G	100	PASS	AC=1408;AF=0.28115;AN=5008;NS=2504;DP=24424;EAS_AF=0.2827;AMR_AF=0.3012;AFR_AF=0.3949;EUR_AF=0.1173;SAS_AF=0.2802;AA=G|||;VT=SNP
19	19318465	rs28618105	G	A	100	PASS	AC=1026;AF=0.204872;AN=5008;NS=2504;DP=26834;EAS_AF=0.2133;AMR_AF=0.2853;AFR_AF=0.1861;EUR_AF=0.1163;SAS_AF=0.2556;AA=G|||;VT=SNP
19	19318794	rs73537466	T	C	100	PASS	AC=1513;AF=0.302117;AN=5008;NS=2504;DP=19424;EAS_AF=0.2827;AMR_AF=0.3084;AFR_AF=0.4705;EUR_AF=0.1173;SAS_AF=0.2802;AA=C|||;VT=SNP
19	19319484	rs12461092	G	A	100	PASS	AC=339;AF=0.0676917;AN=5008;NS=2504;DP=12936;EAS_AF=0.1419;AMR_AF=0.1095;AFR_AF=0.0015;EUR_AF=0.0408;SAS_AF=0.0787;AA=g|||;VT=SNP
19	19323983	rs74623884	C	T	100	PASS	AC=194;AF=0.038738;AN=5008;NS=2504;DP=14906;EAS_AF=0.1766;AMR_AF=0.0086;AFR_AF=0;EUR_AF=0.001;SAS_AF=0.0092;AA=C|||;VT=SNP
19	19324258	rs80290080	C	T	100	PASS	AC=347;AF=0.0692891;AN=5008;NS=2504;DP=13979;EAS_AF=0.1389;AMR_AF=0.1138;AFR_AF=0.0068;EUR_AF=0.0417;SAS_AF=0.0787;AA=C|||;VT=SNP
19	19324443	rs7250569	A	G	100	PASS	AC=1154;AF=0.230431;AN=5008;NS=2504;DP=18594;EAS_AF=0.2054;AMR_AF=0.2939;AFR_AF=0.2678;EUR_AF=0.1034;SAS_AF=0.2914;AA=G|||;VT=SNP
19	19325963	rs3761077	G	T	100	PASS	AC=455;AF=0.0908546;AN=5008;NS=2504;DP=16856;EAS_AF=0.0685;AMR_AF=0.1326;AFR_AF=0.0091;EUR_AF=0.1014;SAS_AF=0.184;AA=G|||;VT=SNP
19	19327153	rs149446211	C	A	100	PASS	AC=346;AF=0.0690895;AN=5008;NS=2504;DP=15457;EAS_AF=0.1389;AMR_AF=0.1124;AFR_AF=0.0068;EUR_AF=0.0417;SAS_AF=0.0787;AA=C|||;VT=SNP
19	19328866	rs116953692	T	G	100	PASS	AC=346;AF=0.0690895;AN=5008;NS=2504;DP=18034;EAS_AF=0.1399;AMR_AF=0.1124;AFR_AF=0.0068;EUR_AF=0.0417;SAS_AF=0.0777;AA=T|||;VT=SNP
19	19329924	rs2228603	C	T	100	PASS	AC=220;AF=0.0439297;AN=5008;NS=2504;DP=16745;EAS_AF=0.0556;AMR_AF=0.0231;AFR_AF=0.0061;EUR_AF=0.0676;SAS_AF=0.0736;AA=C|||;VT=SNP;EX_TARGET
19	19330155	rs12459735	G	A	100	PASS	AC=808;AF=0.161342;AN=5008;NS=2504;DP=13859;EAS_AF=0.1944;AMR_AF=0.1729;AFR_AF=0.1868;EUR_AF=0.0696;SAS_AF=0.1789;AA=G|||;VT=SNP;EX_TARGET
19	19330157	rs7250310	C	T	100	PASS	AC=242;AF=0.0483227;AN=5008;NS=2504;DP=14083;EAS_AF=0.0556;AMR_AF=0.0058;AFR_AF=0.1188;EUR_AF=0.001;SAS_AF=0.0245;AA=C|||;VT=SNP;EX_TARGET
19	19330213	rs4808187	A	C	100	PASS	AC=828;AF=0.165335;AN=5008;NS=2504;DP=15097;EAS_AF=0.1944;AMR_AF=0.1744;AFR_AF=0.2012;EUR_AF=0.0696;SAS_AF=0.1789;AA=A|||;VT=SNP
19	19330275	rs147176206	G	A	100	PASS	AC=136;AF=0.0271565;AN=5008;NS=2504;DP=16047;EAS_AF=0.0556;AMR_AF=0.0043;AFR_AF=0.0393;EUR_AF=0.001;SAS_AF=0.0245;AA=G|||;VT=SNP
19	19330430	rs140276926	G	A	100	PASS	AC=81;AF=0.0161741;AN=5008;NS=2504;DP=12488;EAS_AF=0.0556;AMR_AF=0;AFR_AF=0.0008;EUR_AF=0.001;SAS_AF=0.0235;AA=G|||;VT=SNP
19	19330553	rs11667950	G	T	100	PASS	AC=294;AF=0.0587061;AN=5008;NS=2504;DP=13036;EAS_AF=0.0546;AMR_AF=0.049;AFR_AF=0.0582;EUR_AF=0.0288;SAS_AF=0.1012;AA=G|||;VT=SNP
19	19330832	rs77720510	T	C	100	PASS	AC=855;AF=0.170727;AN=5008;NS=2504;DP=15209;EAS_AF=0.1944;AMR_AF=0.1801;AFR_AF=0.2163;EUR_AF=0.0696;SAS_AF=0.182;AA=C|||;VT=SNP
19	19331547	rs111280672	A	G	100	PASS	AC=1095;AF=0.21865;AN=5008;NS=2504;DP=14139;EAS_AF=0.25;AMR_AF=0.1729;AFR_AF=0.3495;EUR_AF=0.0616;SAS_AF=0.2035;AA=G|||;VT=SNP
19	19331562	rs112254184	T	C	100	PASS	AC=857;AF=0.171126;AN=5008;NS=2504;DP=14462;EAS_AF=0.1935;AMR_AF=0.1657;AFR_AF=0.2352;EUR_AF=0.0616;SAS_AF=0.1779;AA=N|||;VT=SNP
19	19331717	rs79446171	G	A	100	PASS	AC=1091;AF=0.217851;AN=5008;NS=2504;DP=16749;EAS_AF=0.249;AMR_AF=0.1729;AFR_AF=0.3464;EUR_AF=0.0626;SAS_AF=0.2035;AA=A|||;VT=SNP
19	19331858	rs112014012	A	G	100	PASS	AC=484;AF=0.0966454;AN=5008;NS=2504;DP=17167;EAS_AF=0.0546;AMR_AF=0.0634;AFR_AF=0.1936;EUR_AF=0.0278;SAS_AF=0.1033;AA=A|||;VT=SNP
19	19332331	rs8102111	T	C	100	PASS	AC=849;AF=0.169529;AN=5008;NS=2504;DP=15009;EAS_AF=0.1935;AMR_AF=0.17;AFR_AF=0.2224;EUR_AF=0.0656;SAS_AF=0.18;AA=C|||;VT=SNP
19	19332614	rs77341319	G	A	100	PASS	AC=239;AF=0.0477236;AN=5008;NS=2504;DP=14623;EAS_AF=0.0556;AMR_AF=0.0058;AFR_AF=0.1157;EUR_AF=0.001;SAS_AF=0.0256;AA=G|||;VT=SNP
19	19333278	rs151210746	G	A	100	PASS	AC=327;AF=0.0652955;AN=5008;NS=2504;DP=18312;EAS_AF=0.1349;AMR_AF=0.1009;AFR_AF=0.0106;EUR_AF=0.0338;SAS_AF=0.0746;AA=G|||;VT=SNP
19	19334580	rs2188883	A	C	100	PASS	AC=1071;AF=0.213858;AN=5008;NS=2504;DP=19347;EAS_AF=0.249;AMR_AF=0.1729;AFR_AF=0.3313;EUR_AF=0.0626;SAS_AF=0.2035;AA=C|||;VT=SNP
19	19335083	rs2238672	A	G	100	PASS	AC=1085;AF=0.216653;AN=5008;NS=2504;DP=16993;EAS_AF=0.2063;AMR_AF=0.2781;AFR_AF=0.2247;EUR_AF=0.0984;SAS_AF=0.2945;AA=A|||;VT=SNP;EX_TARGET
19	19335307	rs2238673	A	G	100	PASS	AC=354;AF=0.0706869;AN=5008;NS=2504;DP=14604;EAS_AF=0.1379;AMR_AF=0.1066;AFR_AF=0.0212;EUR_AF=0.0378;SAS_AF=0.0767;AA=A|||;VT=SNP
19	19335751	rs2238674	C	T	100	PASS	AC=301;AF=0.0601038;AN=5008;NS=2504;DP=10593;EAS_AF=0.0546;AMR_AF=0.0519;AFR_AF=0.0635;EUR_AF=0.0288;SAS_AF=0.0992;AA=C|||;VT=SNP
19	19336608	rs2238675	C	T	100	PASS	AC=481;AF=0.0960463;AN=5008;NS=2504;DP=18482;EAS_AF=0.0754;AMR_AF=0.1311;AFR_AF=0.0113;EUR_AF=0.1123;SAS_AF=0.1902;AA=C|||;VT=SNP
19	19338942	rs10426537	G	A	100	PASS	AC=197;AF=0.0393371;AN=5008;NS=2504;DP=17947;EAS_AF=0.0526;AMR_AF=0.0043;AFR_AF=0.0885;EUR_AF=0.001;SAS_AF=0.0235;AA=G|||;VT=SNP;EX_TARGET
19	19339285	rs10406347	G	A	100	PASS	AC=197;AF=0.0393371;AN=5008;NS=2504;DP=17300;EAS_AF=0.0526;AMR_AF=0.0043;AFR_AF=0.0885;EUR_AF=0.001;SAS_AF=0.0235;AA=G|||;VT=SNP;EX_TARGET
19	19339646	rs10406659	A	G	100	PASS	AC=725;AF=0.144768;AN=5008;NS=2504;DP=19846;EAS_AF=0.1062;AMR_AF=0.0706;AFR_AF=0.3026;EUR_AF=0.0298;SAS_AF=0.1421;AA=A|||;VT=SNP
19	19340218	rs28508263	A	G	100	PASS	AC=723;AF=0.144369;AN=5008;NS=2504;DP=18701;EAS_AF=0.1062;AMR_AF=0.0706;AFR_AF=0.3018;EUR_AF=0.0298;SAS_AF=0.1411;AA=G|||;VT=SNP
19	19340265	rs28409009	G	A	100	PASS	AC=711;AF=0.141973;AN=5008;NS=2504;DP=16635;EAS_AF=0.1062;AMR_AF=0.072;AFR_AF=0.2935;EUR_AF=0.0298;SAS_AF=0.1391;AA=A|||;VT=SNP
19	19340351	rs28475118	C	A	100	PASS	AC=197;AF=0.0393371;AN=5008;NS=2504;DP=18992;EAS_AF=0.0526;AMR_AF=0.0043;AFR_AF=0.0885;EUR_AF=0.001;SAS_AF=0.0235;AA=C|||;VT=SNP
19	19340407	rs28446016	C	A	100	PASS	AC=698;AF=0.139377;AN=5008;NS=2504;DP=18726;EAS_AF=0.1062;AMR_AF=0.0706;AFR_AF=0.2844;EUR_AF=0.0298;SAS_AF=0.1391;AA=A|||;VT=SNP
19	19341160	rs1859055	C	T	100	PASS	AC=327;AF=0.0652955;AN=5008;NS=2504;DP=14613;EAS_AF=0.1319;AMR_AF=0.1009;AFR_AF=0.0121;EUR_AF=0.0338;SAS_AF=0.0757;AA=C|||;VT=SNP
19	19341341	rs11668734	G	A	100	PASS	AC=505;AF=0.100839;AN=5008;NS=2504;DP=12540;EAS_AF=0.0536;AMR_AF=0.0648;AFR_AF=0.1997;EUR_AF=0.0288;SAS_AF=0.1155;AA=G|||;VT=SNP
19	19341446	rs11668677	A	G	100	PASS	AC=506;AF=0.101038;AN=5008;NS=2504;DP=13897;EAS_AF=0.0536;AMR_AF=0.0648;AFR_AF=0.2005;EUR_AF=0.0288;SAS_AF=0.1155;AA=a|||;VT=SNP
19	19341856	rs28510494	T	A	100	PASS	AC=698;AF=0.139377;AN=5008;NS=2504;DP=13658;EAS_AF=0.1062;AMR_AF=0.0706;AFR_AF=0.2844;EUR_AF=0.0298;SAS_AF=0.1391;AA=A|||;VT=SNP
19	19342455	rs112823387	C	G	100	PASS	AC=229;AF=0.0457268;AN=5008;NS=2504;DP=17349;EAS_AF=0.0526;AMR_AF=0.0447;AFR_AF=0.003;EUR_AF=0.0288;SAS_AF=0.1145;AA=C|||;VT=SNP
19	19342703	rs8100866	C	T	100	PASS	AC=198;AF=0.0395367;AN=5008;NS=2504;DP=17802;EAS_AF=0.0536;AMR_AF=0.0043;AFR_AF=0.0885;EUR_AF=0.001;SAS_AF=0.0235;AA=C|||;VT=SNP
19	19342911	rs10403859	G	A	100	PASS	AC=491;AF=0.0980431;AN=5008;NS=2504;DP=17332;EAS_AF=0.0526;AMR_AF=0.0648;AFR_AF=0.1899;EUR_AF=0.0288;SAS_AF=0.1155;AA=G|||;VT=SNP
19	19343793	rs142099612	G	A	100	PASS	AC=313;AF=0.0625;AN=5008;NS=2504;DP=15027;EAS_AF=0.1329;AMR_AF=0.0994;AFR_AF=0.0015;EUR_AF=0.0338;SAS_AF=0.0757;AA=G|||;VT=SNP
19	19343952	rs146365111	A	G	100	PASS	AC=78;AF=0.0155751;AN=5008;NS=2504;DP=17153;EAS_AF=0.0526;AMR_AF=0;AFR_AF=0.0008;EUR_AF=0.001;SAS_AF=0.0235;AA=A|||;VT=SNP
19	19344059	rs75072017	A	G	100	PASS	AC=499;AF=0.0996406;AN=5008;NS=2504;DP=16263;EAS_AF=0.0526;AMR_AF=0.0663;AFR_AF=0.1952;EUR_AF=0.0288;SAS_AF=0.1155;AA=A|||;VT=SNP
19	19344253	rs142864889	C	T	100	PASS	AC=34;AF=0.00678914;AN=5008;NS=2504;DP=17392;EAS_AF=0.0198;AMR_AF=0.0202;AFR_AF=0;EUR_AF=0;SAS_AF=0;AA=c|||;VT=SNP
19	19344525	rs34673002	C	T	100	PASS	AC=506;AF=0.101038;AN=5008;NS=2504;DP=18326;EAS_AF=0.0526;AMR_AF=0.0663;AFR_AF=0.2005;EUR_AF=0.0288;SAS_AF=0.1155;AA=C|||;VT=SNP
19	19344579	rs11672216	C	T	100	PASS	AC=506;AF=0.101038;AN=5008;NS=2504;DP=18085;EAS_AF=0.0526;AMR_AF=0.0663;AFR_AF=0.2005;EUR_AF=0.0288;SAS_AF=0.1155;AA=C|||;VT=SNP;EX_TARGET
19	19345356	rs10424369	C	T	100	PASS	AC=514;AF=0.102636;AN=5008;NS=2504;DP=18340;EAS_AF=0.0526;AMR_AF=0.0677;AFR_AF=0.2042;EUR_AF=0.0288;SAS_AF=0.1176;AA=C|||;VT=SNP
19	19345802	rs2228600	C	T	100	PASS	AC=504;AF=0.100639;AN=5008;NS=2504;DP=18957;EAS_AF=0.0526;AMR_AF=0.0663;AFR_AF=0.1982;EUR_AF=0.0288;SAS_AF=0.1166;AA=C|||;VT=SNP;EX_TARGET
19	19346137	rs141368421	G	C	100	PASS	AC=197;AF=0.0393371;AN=5008;NS=2504;DP=16275;EAS_AF=0.0526;AMR_AF=0.0043;AFR_AF=0.0885;EUR_AF=0.001;SAS_AF=0.0235;AA=G|||;VT=SNP
19	19346397	rs138990089	T	A	100	PASS	AC=68;AF=0.0135783;AN=5008;NS=2504;DP=15743;EAS_AF=0.003;AMR_AF=0.0159;AFR_AF=0.0076;EUR_AF=0.0427;SAS_AF=0.001;AA=A|||;VT=SNP
19	19346471	rs142240489	C	T	100	PASS	AC=35;AF=0.00698882;AN=5008;NS=2504;DP=18725;EAS_AF=0.0337;AMR_AF=0;AFR_AF=0.0008;EUR_AF=0;SAS_AF=0;AA=C|||;VT=SNP
19	19347154	rs117835593	T	G	100	PASS	AC=21;AF=0.00419329;AN=5008;NS=2504;DP=22011;EAS_AF=0.0149;AMR_AF=0.0072;AFR_AF=0;EUR_AF=0;SAS_AF=0.001;AA=T|||;VT=SNP
19	19347301	rs28838696	T	C	100	PASS	AC=699;AF=0.139577;AN=5008;NS=2504;DP=22394;EAS_AF=0.1052;AMR_AF=0.072;AFR_AF=0.2844;EUR_AF=0.0298;SAS_AF=0.1401;AA=C|||;VT=SNP
19	19349917	rs28393849	G	A	100	PASS	AC=700;AF=0.139776;AN=5008;NS=2504;DP=14116;EAS_AF=0.1052;AMR_AF=0.0692;AFR_AF=0.2867;EUR_AF=0.0298;SAS_AF=0.1401;AA=G|||;VT=SNP
19	19349971	rs28541794	A	G	100	PASS	AC=709;AF=0.141573;AN=5008;NS=2504;DP=15041;EAS_AF=0.1052;AMR_AF=0.0706;AFR_AF=0.2927;EUR_AF=0.0298;SAS_AF=0.1401;AA=N|||;VT=SNP
19	19349980	rs17215684	C	T	100	PASS	AC=569;AF=0.113618;AN=5008;NS=2504;DP=15114;EAS_AF=0.1458;AMR_AF=0.2089;AFR_AF=0.0159;EUR_AF=0.0676;SAS_AF=0.1922;AA=c|||;VT=SNP
19	19350335	rs28628330	T	C	100	PASS	AC=693;AF=0.138379;AN=5008;NS=2504;DP=8933;EAS_AF=0.1052;AMR_AF=0.0692;AFR_AF=0.2806;EUR_AF=0.0318;SAS_AF=0.1391;AA=t|||;VT=SNP
19	19350635	rs111067289	T	C	100	PASS	AC=683;AF=0.136382;AN=5008;NS=2504;DP=11391;EAS_AF=0.1052;AMR_AF=0.0692;AFR_AF=0.2746;EUR_AF=0.0298;SAS_AF=0.1391;AA=t|||;VT=SNP
19	19351353	rs13345554	T	C	100	PASS	AC=479;AF=0.095647;AN=5008;NS=2504;DP=19008;EAS_AF=0.0526;AMR_AF=0.0634;AFR_AF=0.1815;EUR_AF=0.0288;SAS_AF=0.1155;AA=C|||;VT=SNP
19	19351431	rs2229851	G	A	100	PASS	AC=320;AF=0.0638978;AN=5008;NS=2504;DP=19510;EAS_AF=0.1319;AMR_AF=0.1037;AFR_AF=0.0023;EUR_AF=0.0358;SAS_AF=0.0777;AA=G|||;VT=SNP;EX_TARGET
19	19351656	rs4353576	C	T	100	PASS	AC=202;AF=0.0403355;AN=5008;NS=2504;DP=19660;EAS_AF=0.0526;AMR_AF=0.0058;AFR_AF=0.0915;EUR_AF=0.001;SAS_AF=0.0235;AA=C|||;VT=SNP
19	19351761	rs73922843	C	T	100	PASS	AC=472;AF=0.0942492;AN=5008;NS=2504;DP=17750;EAS_AF=0.0526;AMR_AF=0.0634;AFR_AF=0.18;EUR_AF=0.0288;SAS_AF=0.1104;AA=C|||;VT=SNP
19	19351843	rs80306943	G	A	100	PASS	AC=472;AF=0.0942492;AN=5008;NS=2504;DP=18364;EAS_AF=0.0526;AMR_AF=0.0648;AFR_AF=0.1793;EUR_AF=0.0288;SAS_AF=0.1104;AA=G|||;VT=SNP
19	19351968	rs62135547	G	A	100	PASS	AC=998;AF=0.199281;AN=5008;NS=2504;DP=17605;EAS_AF=0.246;AMR_AF=0.2378;AFR_AF=0.0469;EUR_AF=0.3042;SAS_AF=0.2219;AA=G|||;VT=SNP
19	19352651	rs11671527	T	C	100	PASS	AC=485;AF=0.096845;AN=5008;NS=2504;DP=16267;EAS_AF=0.0536;AMR_AF=0.0634;AFR_AF=0.1891;EUR_AF=0.0288;SAS_AF=0.1104;AA=C|||;VT=SNP
19	19352718	rs10411761	C	G	100	PASS	AC=485;AF=0.096845;AN=5008;NS=2504;DP=15797;EAS_AF=0.0536;AMR_AF=0.0634;AFR_AF=0.1891;EUR_AF=0.0288;SAS_AF=0.1104;AA=C|||;VT=SNP
19	19352819	rs10413570	T	C	100	PASS	AC=1257;AF=0.250998;AN=5008;NS=2504;DP=14851;EAS_AF=0.251;AMR_AF=0.2781;AFR_AF=0.298;EUR_AF=0.0974;SAS_AF=0.3262;AA=t|||;VT=SNP
19	19353413	rs150246293	G	A	100	PASS	AC=77;AF=0.0153754;AN=5008;NS=2504;DP=21385;EAS_AF=0.0516;AMR_AF=0;AFR_AF=0.0008;EUR_AF=0.001;SAS_AF=0.0235;AA=g|||;VT=SNP
19	19353425	rs10418279	A	G	100	PASS	AC=675;AF=0.134784;AN=5008;NS=2504;DP=21693;EAS_AF=0.1052;AMR_AF=0.0677;AFR_AF=0.2731;EUR_AF=0.0298;SAS_AF=0.1339;AA=N|||;VT=SNP
19	19353452	rs13344556	C	T	100	PASS	AC=192;AF=0.0383387;AN=5008;NS=2504;DP=20795;EAS_AF=0.0526;AMR_AF=0.0043;AFR_AF=0.084;EUR_AF=0.001;SAS_AF=0.0245;AA=c|||;VT=SNP
19	19353764	rs35583425	C	A	100	PASS	AC=291;AF=0.058107;AN=5008;NS=2504;DP=17865;EAS_AF=0.0526;AMR_AF=0.0476;AFR_AF=0.0514;EUR_AF=0.0288;SAS_AF=0.1104;AA=C|||;VT=SNP
19	19354937	rs10402294	T	C	100	PASS	AC=2284;AF=0.45607;AN=5008;NS=2504;DP=17486;EAS_AF=0.4464;AMR_AF=0.4179;AFR_AF=0.6641;EUR_AF=0.2674;SAS_AF=0.4059;AA=C|||;VT=SNP
19	19355160	rs79396655	C	T	100	PASS	AC=254;AF=0.0507188;AN=5008;NS=2504;DP=13193;EAS_AF=0.0149;AMR_AF=0.1037;AFR_AF=0.0061;EUR_AF=0.0338;SAS_AF=0.1278;AA=C|||;VT=SNP
19	19355485	rs114674887	C	T	100	PASS	AC=342;AF=0.0682907;AN=5008;NS=2504;DP=17777;EAS_AF=0.0149;AMR_AF=0.085;AFR_AF=0.1029;EUR_AF=0.004;SAS_AF=0.1309;AA=C|||;VT=SNP
19	19355908	rs10408021	A	G	100	PASS	AC=862;AF=0.172125;AN=5008;NS=2504;DP=18048;EAS_AF=0.1468;AMR_AF=0.2075;AFR_AF=0.2436;EUR_AF=0.0398;SAS_AF=0.2127;AA=G|||;VT=SNP
19	19356390	rs10414343	C	G	100	PASS	AC=1362;AF=0.271965;AN=5008;NS=2504;DP=19063;EAS_AF=0.3204;AMR_AF=0.2579;AFR_AF=0.3207;EUR_AF=0.0775;SAS_AF=0.3661;AA=G|||;VT=SNP
19	19356992	rs10416080	G	A	100	PASS	AC=998;AF=0.199281;AN=5008;NS=2504;DP=13671;EAS_AF=0.2331;AMR_AF=0.2464;AFR_AF=0.1755;EUR_AF=0.0746;SAS_AF=0.2914;AA=G|||;VT=SNP
19	19357612	rs111492783	A	G	100	PASS	AC=685;AF=0.136781;AN=5008;NS=2504;DP=17830;EAS_AF=0.0208;AMR_AF=0.1167;AFR_AF=0.2201;EUR_AF=0.1581;SAS_AF=0.136;AA=A|||;VT=SNP
19	19357685	rs4563151	A	G	100	PASS	AC=421;AF=0.0840655;AN=5008;NS=2504;DP=18778;EAS_AF=0.0883;AMR_AF=0.0173;AFR_AF=0.1846;EUR_AF=0.003;SAS_AF=0.0746;AA=A|||;VT=SNP
19	19358086	rs112219496	G	A	100	PASS	AC=1221;AF=0.24381;AN=5008;NS=2504;DP=14787;EAS_AF=0.1081;AMR_AF=0.1441;AFR_AF=0.4864;EUR_AF=0.162;SAS_AF=0.2106;AA=G|||;VT=SNP
19	19358207	rs111444407	C	T	100	PASS	AC=1219;AF=0.243411;AN=5008;NS=2504;DP=14885;EAS_AF=0.1091;AMR_AF=0.1441;AFR_AF=0.4841;EUR_AF=0.161;SAS_AF=0.2117;AA=C|||;VT=SNP
19	19358332	rs7253952	A	G	100	PASS	AC=2178;AF=0.434904;AN=5008;NS=2504;DP=16122;EAS_AF=0.3423;AMR_AF=0.3876;AFR_AF=0.6316;EUR_AF=0.2346;SAS_AF=0.5041;AA=G|||;VT=SNP
19	19358672	rs4808931	A	C	100	PASS	AC=2185;AF=0.436302;AN=5008;NS=2504;DP=17569;EAS_AF=0.3433;AMR_AF=0.3876;AFR_AF=0.6309;EUR_AF=0.2406;SAS_AF=0.5051;AA=C|||;VT=SNP
19	19358737	rs10417330	G	C	100	PASS	AC=331;AF=0.0660942;AN=5008;NS=2504;DP=17810;EAS_AF=0.0873;AMR_AF=0.0115;AFR_AF=0.1203;EUR_AF=0.003;SAS_AF=0.0746;AA=G|||;VT=SNP
19	19358819	rs4808932	C	T	100	PASS	AC=1229;AF=0.245407;AN=5008;NS=2504;DP=18857;EAS_AF=0.1081;AMR_AF=0.147;AFR_AF=0.4871;EUR_AF=0.166;SAS_AF=0.2117;AA=T|||;VT=SNP
19	19358830	rs145876852	A	C	100	PASS	AC=38;AF=0.00758786;AN=5008;NS=2504;DP=18496;EAS_AF=0.0238;AMR_AF=0.0202;AFR_AF=0;EUR_AF=0;SAS_AF=0;AA=A|||;VT=SNP
19	19359058	rs8108777	C	A	100	PASS	AC=1224;AF=0.244409;AN=5008;NS=2504;DP=17865;EAS_AF=0.1091;AMR_AF=0.147;AFR_AF=0.4826;EUR_AF=0.166;SAS_AF=0.2117;AA=A|||;VT=SNP
19	19359420	rs10423659	C	T	100	PASS	AC=415;AF=0.0828674;AN=5008;NS=2504;DP=19159;EAS_AF=0.0873;AMR_AF=0.0173;AFR_AF=0.18;EUR_AF=0.003;SAS_AF=0.0757;AA=T|||;VT=SNP
19	19359500	rs10423874	C	G	100	PASS	AC=1223;AF=0.244209;AN=5008;NS=2504;DP=20224;EAS_AF=0.1081;AMR_AF=0.147;AFR_AF=0.4826;EUR_AF=0.166;SAS_AF=0.2117;AA=C|||;VT=SNP;EX_TARGET
19	19360465	rs143310043	C	T	100	PASS	AC=56;AF=0.0111821;AN=5008;NS=2504;DP=17665;EAS_AF=0.0208;AMR_AF=0;AFR_AF=0;EUR_AF=0.002;SAS_AF=0.0337;AA=C|||;VT=SNP
19	19361735	rs1064395	G	A	100	PASS	AC=1238;AF=0.247204;AN=5008;NS=2504;DP=18582;EAS_AF=0.1081;AMR_AF=0.147;AFR_AF=0.4939;EUR_AF=0.166;SAS_AF=0.2117;AA=G|||;VT=SNP
19	19361976	rs116933433	G	A	100	PASS	AC=56;AF=0.0111821;AN=5008;NS=2504;DP=17339;EAS_AF=0.0208;AMR_AF=0;AFR_AF=0;EUR_AF=0.001;SAS_AF=0.0348;AA=G|||;VT=SNP
19	19363630	rs10401714	G	A	100	PASS	AC=1225;AF=0.244609;AN=5008;NS=2504;DP=15524;EAS_AF=0.1081;AMR_AF=0.147;AFR_AF=0.4841;EUR_AF=0.166;SAS_AF=0.2117;AA=A|||;VT=SNP
19	19363719	rs77678881	T	G	100	PASS	AC=173;AF=0.0345447;AN=5008;NS=2504;DP=20312;EAS_AF=0.0873;AMR_AF=0;AFR_AF=0.0061;EUR_AF=0.003;SAS_AF=0.0757;AA=T|||;VT=SNP
19	19363812	rs4808933	T	A	100	PASS	AC=1225;AF=0.244609;AN=5008;NS=2504;DP=18647;EAS_AF=0.1081;AMR_AF=0.147;AFR_AF=0.4841;EUR_AF=0.166;SAS_AF=0.2117;AA=A|||;VT=SNP
19	19364240	rs72999030	A	T	100	PASS	AC=1226;AF=0.244808;AN=5008;NS=2504;DP=20237;EAS_AF=0.1081;AMR_AF=0.147;AFR_AF=0.4849;EUR_AF=0.166;SAS_AF=0.2117;AA=T|||;VT=SNP
19	19364319	rs10407933	A	G	100	PASS	AC=1231;AF=0.245807;AN=5008;NS=2504;DP=18136;EAS_AF=0.1081;AMR_AF=0.147;AFR_AF=0.4887;EUR_AF=0.166;SAS_AF=0.2117;AA=G|||;VT=SNP
19	19365400	rs16996008	C	T	100	PASS	AC=210;AF=0.0419329;AN=5008;NS=2504;DP=20572;EAS_AF=0.0179;AMR_AF=0.013;AFR_AF=0.1112;EUR_AF=0.001;SAS_AF=0.0358;AA=C|||;VT=SNP
19	19365815	rs114158179	C	G	100	PASS	AC=280;AF=0.0559105;AN=5008;NS=2504;DP=20016;EAS_AF=0.0198;AMR_AF=0.0187;AFR_AF=0.1611;EUR_AF=0.001;SAS_AF=0.0337;AA=C|||;VT=SNP
19	19365817	rs114182736	C	A	100	PASS	AC=280;AF=0.0559105;AN=5008;NS=2504;DP=20015;EAS_AF=0.0198;AMR_AF=0.0187;AFR_AF=0.1611;EUR_AF=0.001;SAS_AF=0.0337;AA=C|||;VT=SNP
19	19365965	rs116995732	A	G	100	PASS	AC=32;AF=0.00638978;AN=5008;NS=2504;DP=14283;EAS_AF=0.0317;AMR_AF=0;AFR_AF=0;EUR_AF=0;SAS_AF=0;AA=A|||;VT=SNP
19	19366182	rs149232641	T	C	100	PASS	AC=347;AF=0.0692891;AN=5008;NS=2504;DP=16370;EAS_AF=0.0873;AMR_AF=0.0115;AFR_AF=0.1301;EUR_AF=0.003;SAS_AF=0.0777;AA=T|||;VT=SNP
19	19366226	rs144440030	C	T	100	PASS	AC=280;AF=0.0559105;AN=5008;NS=2504;DP=15611;EAS_AF=0.0198;AMR_AF=0.0187;AFR_AF=0.1611;EUR_AF=0.001;SAS_AF=0.0337;AA=C|||;VT=SNP
19	19366632	rs72999033	C	T	100	PASS	AC=131;AF=0.0261581;AN=5008;NS=2504;DP=17369;EAS_AF=0.0069;AMR_AF=0.0202;AFR_AF=0.0053;EUR_AF=0.0596;SAS_AF=0.044;AA=C|||;VT=SNP
19	19366927	rs56044734	G	A	100	PASS	AC=841;AF=0.167931;AN=5008;NS=2504;DP=19709;EAS_AF=0.0198;AMR_AF=0.1311;AFR_AF=0.323;EUR_AF=0.166;SAS_AF=0.1391;AA=A|||;VT=SNP
19	19367178	rs3752170	G	A	100	PASS	AC=175;AF=0.0349441;AN=5008;NS=2504;DP=18418;EAS_AF=0.0873;AMR_AF=0;AFR_AF=0.0061;EUR_AF=0.003;SAS_AF=0.0777;AA=G|||;VT=SNP
19	19367319	rs55762233	C	G	100	PASS	AC=835;AF=0.166733;AN=5008;NS=2504;DP=20579;EAS_AF=0.0198;AMR_AF=0.1311;AFR_AF=0.32;EUR_AF=0.166;SAS_AF=0.137;AA=C|||;VT=SNP
19	19369250	rs141246392	G	T	100	PASS	AC=201;AF=0.0401358;AN=5008;NS=2504;DP=13379;EAS_AF=0.0159;AMR_AF=0.0749;AFR_AF=0.0061;EUR_AF=0.004;SAS_AF=0.1237;AA=G|||;VT=SNP
19	19369251	rs145531491	C	T	100	PASS	AC=201;AF=0.0401358;AN=5008;NS=2504;DP=13406;EAS_AF=0.0159;AMR_AF=0.0749;AFR_AF=0.0061;EUR_AF=0.004;SAS_AF=0.1237;AA=C|||;VT=SNP
19	19369269	rs112339374	A	G	100	PASS	AC=214;AF=0.0427316;AN=5008;NS=2504;DP=14017;EAS_AF=0.0198;AMR_AF=0.013;AFR_AF=0.1142;EUR_AF=0.001;SAS_AF=0.0337;AA=A|||;VT=SNP
19	19369435	rs2074295	A	G	100	PASS	AC=1768;AF=0.353035;AN=5008;NS=2504;DP=12281;EAS_AF=0.2589;AMR_AF=0.3213;AFR_AF=0.4675;EUR_AF=0.2117;SAS_AF=0.4632;AA=G|||;VT=SNP;EX_TARGET
19	19370605	rs2106864	A	C	100	PASS	AC=202;AF=0.0403355;AN=5008;NS=2504;DP=19918;EAS_AF=0.0159;AMR_AF=0.0764;AFR_AF=0.0061;EUR_AF=0.004;SAS_AF=0.1237;AA=A|||;VT=SNP
19	19370917	rs4808934	C	T	100	PASS	AC=1224;AF=0.244409;AN=5008;NS=2504;DP=16927;EAS_AF=0.1151;AMR_AF=0.1427;AFR_AF=0.4501;EUR_AF=0.169;SAS_AF=0.2495;AA=T|||;VT=SNP
19	19371056	rs10414986	C	T	100	PASS	AC=387;AF=0.0772764;AN=5008;NS=2504;DP=16541;EAS_AF=0.0952;AMR_AF=0.0115;AFR_AF=0.1301;EUR_AF=0.003;SAS_AF=0.1104;AA=C|||;VT=SNP
19	19371058	rs10414990	C	T	100	PASS	AC=387;AF=0.0772764;AN=5008;NS=2504;DP=16555;EAS_AF=0.0952;AMR_AF=0.0115;AFR_AF=0.1301;EUR_AF=0.003;SAS_AF=0.1104;AA=C|||;VT=SNP
19	19371370	rs56135441	A	T	100	PASS	AC=840;AF=0.167732;AN=5008;NS=2504;DP=17355;EAS_AF=0.0198;AMR_AF=0.1311;AFR_AF=0.3222;EUR_AF=0.166;SAS_AF=0.1391;AA=T|||;VT=SNP
19	19372150	rs7257875	C	T	100	PASS	AC=1226;AF=0.244808;AN=5008;NS=2504;DP=11422;EAS_AF=0.1151;AMR_AF=0.1427;AFR_AF=0.4516;EUR_AF=0.169;SAS_AF=0.2495;AA=c|||;VT=SNP
19	19372185	rs10422893	G	C	100	PASS	AC=1226;AF=0.244808;AN=5008;NS=2504;DP=10720;EAS_AF=0.1151;AMR_AF=0.1427;AFR_AF=0.4516;EUR_AF=0.169;SAS_AF=0.2495;AA=C|||;VT=SNP
19	19372429	rs79477190	C	T	100	PASS	AC=378;AF=0.0754792;AN=5008;NS=2504;DP=7660;EAS_AF=0.0952;AMR_AF=0.0115;AFR_AF=0.1233;EUR_AF=0.003;SAS_AF=0.1104;AA=C|||;VT=SNP;EX_TARGET
19	19372968	rs10403273	C	G	100	PASS	AC=1257;AF=0.250998;AN=5008;NS=2504;DP=18366;EAS_AF=0.1151;AMR_AF=0.1441;AFR_AF=0.4728;EUR_AF=0.171;SAS_AF=0.2495;AA=C|||;VT=SNP
19	19373482	rs117397390	A	G	100	PASS	AC=217;AF=0.0433307;AN=5008;NS=2504;DP=16311;EAS_AF=0.0159;AMR_AF=0.0764;AFR_AF=0.0061;EUR_AF=0.004;SAS_AF=0.1391;AA=a|||;VT=SNP
19	19373689	rs2074296	A	G	100	PASS	AC=2143;AF=0.427915;AN=5008;NS=2504;DP=12855;EAS_AF=0.3224;AMR_AF=0.4409;AFR_AF=0.5144;EUR_AF=0.3181;SAS_AF=0.5235;AA=g|||;VT=SNP
19	19373842	rs2074297	C	G	100	PASS	AC=217;AF=0.0433307;AN=5008;NS=2504;DP=18908;EAS_AF=0.0159;AMR_AF=0.0764;AFR_AF=0.0061;EUR_AF=0.004;SAS_AF=0.1391;AA=c|||;VT=SNP
19	19373944	rs74695215	C	T	100	PASS	AC=327;AF=0.0652955;AN=5008;NS=2504;DP=17419;EAS_AF=0.127;AMR_AF=0.1009;AFR_AF=0.003;EUR_AF=0.0368;SAS_AF=0.09;AA=C|||;VT=SNP
19	19374061	rs8105094	C	T	100	PASS	AC=1299;AF=0.259385;AN=5008;NS=2504;DP=17572;EAS_AF=0.3046;AMR_AF=0.3069;AFR_AF=0.1929;EUR_AF=0.1481;SAS_AF=0.3834;AA=c|||;VT=SNP
19	19374068	rs8105984	T	C	100	PASS	AC=1299;AF=0.259385;AN=5008;NS=2504;DP=17885;EAS_AF=0.3046;AMR_AF=0.3069;AFR_AF=0.1929;EUR_AF=0.1481;SAS_AF=0.3834;AA=c|||;VT=SNP
19	19375883	rs10426780	T	C	100	PASS	AC=2326;AF=0.464457;AN=5008;NS=2504;DP=11604;EAS_AF=0.3244;AMR_AF=0.4524;AFR_AF=0.6483;EUR_AF=0.3181;SAS_AF=0.5194;AA=C|||;VT=SNP
19	19376198	rs74182629	T	G	100	PASS	AC=157;AF=0.0313498;AN=5008;NS=2504;DP=17724;EAS_AF=0.0694;AMR_AF=0.036;AFR_AF=0.0008;EUR_AF=0.0199;SAS_AF=0.0419;AA=T|||;VT=SNP
19	19376412	rs138026667	G	C	100	PASS	AC=55;AF=0.0109824;AN=5008;NS=2504;DP=18468;EAS_AF=0.0198;AMR_AF=0;AFR_AF=0;EUR_AF=0.001;SAS_AF=0.0348;AA=G|||;VT=SNP
19	19376641	rs143372544	C	A	100	PASS	AC=34;AF=0.00678914;AN=5008;NS=2504;DP=17706;EAS_AF=0.0278;AMR_AF=0;AFR_AF=0;EUR_AF=0.004;SAS_AF=0.002;AA=C|||;VT=SNP
19	19376659	rs117284756	G	A	100	PASS	AC=216;AF=0.043131;AN=5008;NS=2504;DP=17729;EAS_AF=0.0159;AMR_AF=0.0764;AFR_AF=0.0061;EUR_AF=0.004;SAS_AF=0.138;AA=G|||;VT=SNP
19	19377716	rs2074298	C	G	100	PASS	AC=2325;AF=0.464257;AN=5008;NS=2504;DP=19505;EAS_AF=0.3244;AMR_AF=0.4524;AFR_AF=0.6475;EUR_AF=0.3181;SAS_AF=0.5194;AA=G|||;VT=SNP
19	19379549	rs58542926	C	T	100	PASS	AC=334;AF=0.0666933;AN=5008;NS=2504;DP=19607;EAS_AF=0.0863;AMR_AF=0.0634;AFR_AF=0.0227;EUR_AF=0.0676;SAS_AF=0.1074;AA=C|||;VT=SNP;EX_TARGET
19	19380596	rs72999063	G	T	100	PASS	AC=803;AF=0.160343;AN=5008;NS=2504;DP=18522;EAS_AF=0.0198;AMR_AF=0.1268;AFR_AF=0.295;EUR_AF=0.168;SAS_AF=0.1391;AA=G|||;VT=SNP;EX_TARGET
19	19380646	rs2074299	T	C	100	PASS	AC=2333;AF=0.465855;AN=5008;NS=2504;DP=18247;EAS_AF=0.3264;AMR_AF=0.4539;AFR_AF=0.6498;EUR_AF=0.3181;SAS_AF=0.5215;AA=C|||;VT=SNP
19	19380996	rs2074300	G	T	100	PASS	AC=1331;AF=0.265775;AN=5008;NS=2504;DP=16900;EAS_AF=0.3065;AMR_AF=0.3141;AFR_AF=0.211;EUR_AF=0.1501;SAS_AF=0.3824;AA=G|||;VT=SNP;EX_TARGET
19	19381439	rs12974359	G	C	100	PASS	AC=193;AF=0.0385383;AN=5008;NS=2504;DP=15417;EAS_AF=0.0734;AMR_AF=0.0476;AFR_AF=0.0015;EUR_AF=0.0388;SAS_AF=0.046;AA=G|||;VT=SNP
19	19381715	rs2074301	G	A	100	PASS	AC=1330;AF=0.265575;AN=5008;NS=2504;DP=16320;EAS_AF=0.3065;AMR_AF=0.3141;AFR_AF=0.2103;EUR_AF=0.1501;SAS_AF=0.3824;AA=G|||;VT=SNP
19	19381728	rs2074302	G	C	100	PASS	AC=810;AF=0.161741;AN=5008;NS=2504;DP=16202;EAS_AF=0.0198;AMR_AF=0.1282;AFR_AF=0.2995;EUR_AF=0.168;SAS_AF=0.1391;AA=G|||;VT=SNP
19	19381755	rs2074303	C	T	100	PASS	AC=2339;AF=0.467053;AN=5008;NS=2504;DP=16711;EAS_AF=0.3264;AMR_AF=0.4553;AFR_AF=0.6536;EUR_AF=0.3181;SAS_AF=0.5215;AA=T|||;VT=SNP
19	19382018	rs2074305	C	A	100	PASS	AC=217;AF=0.0433307;AN=5008;NS=2504;DP=17164;EAS_AF=0.0159;AMR_AF=0.0764;AFR_AF=0.0061;EUR_AF=0.004;SAS_AF=0.1391;AA=C|||;VT=SNP
19	19382020	rs2074307	C	G	100	PASS	AC=217;AF=0.0433307;AN=5008;NS=2504;DP=17253;EAS_AF=0.0159;AMR_AF=0.0764;AFR_AF=0.0061;EUR_AF=0.004;SAS_AF=0.1391;AA=C|||;VT=SNP
19	19383104	rs148169856	G	A	100	PASS	AC=56;AF=0.0111821;AN=5008;NS=2504;DP=23473;EAS_AF=0.0198;AMR_AF=0;AFR_AF=0;EUR_AF=0.001;SAS_AF=0.0358;AA=G|||;VT=SNP
19	19383537	rs10419998	T	A	100	PASS	AC=1367;AF=0.272963;AN=5008;NS=2504;DP=13702;EAS_AF=0.2808;AMR_AF=0.2867;AFR_AF=0.3442;EUR_AF=0.1342;SAS_AF=0.3016;AA=T|||;VT=SNP
19	19383755	rs10419245	G	A	100	PASS	AC=2332;AF=0.465655;AN=5008;NS=2504;DP=8318;EAS_AF=0.3264;AMR_AF=0.4539;AFR_AF=0.649;EUR_AF=0.3191;SAS_AF=0.5204;AA=G|||;VT=SNP
19	19385080	rs11669578	A	C	100	PASS	AC=193;AF=0.0385383;AN=5008;NS=2504;DP=17563;EAS_AF=0.0734;AMR_AF=0.0476;AFR_AF=0.0015;EUR_AF=0.0388;SAS_AF=0.046;AA=A|||;VT=SNP
19	19385411	rs735273	T	C	100	PASS	AC=2331;AF=0.465455;AN=5008;NS=2504;DP=16190;EAS_AF=0.3274;AMR_AF=0.4524;AFR_AF=0.649;EUR_AF=0.3181;SAS_AF=0.5204;AA=C|||;VT=SNP
19	19386015	rs8103496	A	G	100	PASS	AC=2330;AF=0.465256;AN=5008;NS=2504;DP=20344;EAS_AF=0.3264;AMR_AF=0.4524;AFR_AF=0.649;EUR_AF=0.3181;SAS_AF=0.5204;AA=G|||;VT=SNP
19	19386339	rs11882123	A	G	100	PASS	AC=2331;AF=0.465455;AN=5008;NS=2504;DP=16762;EAS_AF=0.3274;AMR_AF=0.4524;AFR_AF=0.649;EUR_AF=0.3181;SAS_AF=0.5204;AA=a|||;VT=SNP
19	19386738	rs74182631	C	T	100	PASS	AC=193;AF=0.0385383;AN=5008;NS=2504;DP=15530;EAS_AF=0.0734;AMR_AF=0.0476;AFR_AF=0.0015;EUR_AF=0.0388;SAS_AF=0.046;AA=C|||;VT=SNP
19	19387149	rs2017964	T	C	100	PASS	AC=2333;AF=0.465855;AN=5008;NS=2504;DP=17225;EAS_AF=0.3264;AMR_AF=0.4524;AFR_AF=0.6513;EUR_AF=0.3181;SAS_AF=0.5204;AA=C|||;VT=SNP
19	19387614	rs60892661	G	T	100	PASS	AC=217;AF=0.0433307;AN=5008;NS=2504;DP=13395;EAS_AF=0.0159;AMR_AF=0.0764;AFR_AF=0.0061;EUR_AF=0.004;SAS_AF=0.1391;AA=G|||;VT=SNP
19	19388057	rs2074551	G	C	100	PASS	AC=2104;AF=0.420128;AN=5008;NS=2504;DP=9578;EAS_AF=0.3234;AMR_AF=0.4207;AFR_AF=0.5628;EUR_AF=0.2753;SAS_AF=0.4755;AA=G|||;VT=SNP
19	19388500	rs8107974	A	T	100	PASS	AC=591;AF=0.118011;AN=5008;NS=2504;DP=18982;EAS_AF=0.1052;AMR_AF=0.0836;AFR_AF=0.1921;EUR_AF=0.0686;SAS_AF=0.1063;AA=A|||;VT=SNP;EX_TARGET
19	19388888	rs17683766	T	C	100	PASS	AC=191;AF=0.038139;AN=5008;NS=2504;DP=19363;EAS_AF=0.0734;AMR_AF=0.0476;AFR_AF=0.0008;EUR_AF=0.0378;SAS_AF=0.046;AA=T|||;VT=SNP
19	19390497	rs8101938	G	A	100	PASS	AC=2328;AF=0.464856;AN=5008;NS=2504;DP=18041;EAS_AF=0.3264;AMR_AF=0.4524;AFR_AF=0.6475;EUR_AF=0.3181;SAS_AF=0.5204;AA=G|||;VT=SNP
19	19390540	rs143050821	A	C	100	PASS	AC=217;AF=0.0433307;AN=5008;NS=2504;DP=18890;EAS_AF=0.0159;AMR_AF=0.0764;AFR_AF=0.0061;EUR_AF=0.004;SAS_AF=0.1391;AA=A|||;VT=SNP
19	19390749	rs2301784	G	A	100	PASS	AC=2328;AF=0.464856;AN=5008;NS=2504;DP=17331;EAS_AF=0.3264;AMR_AF=0.4524;AFR_AF=0.6475;EUR_AF=0.3181;SAS_AF=0.5204;AA=G|||;VT=SNP
19	19391045	rs17751021	G	A	100	PASS	AC=195;AF=0.0389377;AN=5008;NS=2504;DP=19092;EAS_AF=0.0734;AMR_AF=0.049;AFR_AF=0.0023;EUR_AF=0.0388;SAS_AF=0.046;AA=G|||;VT=SNP;EX_TARGET
19	19391331	rs58196025	G	A	100	PASS	AC=217;AF=0.0433307;AN=5008;NS=2504;DP=20875;EAS_AF=0.0159;AMR_AF=0.0764;AFR_AF=0.0061;EUR_AF=0.004;SAS_AF=0.1391;AA=G|||;VT=SNP
19	19391402	rs6511026	C	T	100	PASS	AC=2329;AF=0.465056;AN=5008;NS=2504;DP=20756;EAS_AF=0.3264;AMR_AF=0.4524;AFR_AF=0.6483;EUR_AF=0.3181;SAS_AF=0.5204;AA=T|||;VT=SNP
19	19391475	rs118185961	G	A	100	PASS	AC=35;AF=0.00698882;AN=5008;NS=2504;DP=20450;EAS_AF=0.0337;AMR_AF=0.0014;AFR_AF=0;EUR_AF=0;SAS_AF=0;AA=G|||;VT=SNP
19	19391838	rs11671506	C	T	100	PASS	AC=192;AF=0.0383387;AN=5008;NS=2504;DP=19508;EAS_AF=0.0724;AMR_AF=0.0476;AFR_AF=0.0015;EUR_AF=0.0388;SAS_AF=0.046;AA=C|||;VT=SNP
19	19391851	rs6511027	C	T	100	PASS	AC=804;AF=0.160543;AN=5008;NS=2504;DP=19870;EAS_AF=0.0198;AMR_AF=0.1268;AFR_AF=0.295;EUR_AF=0.168;SAS_AF=0.1401;AA=C|||;VT=SNP
19	19392401	rs2269873	T	C	100	PASS	AC=2330;AF=0.465256;AN=5008;NS=2504;DP=17183;EAS_AF=0.3264;AMR_AF=0.4524;AFR_AF=0.649;EUR_AF=0.3181;SAS_AF=0.5204;AA=C|||;VT=SNP
19	19393532	rs117136297	A	G	100	PASS	AC=224;AF=0.0447284;AN=5008;NS=2504;DP=19232;EAS_AF=0.0159;AMR_AF=0.0778;AFR_AF=0.0106;EUR_AF=0.004;SAS_AF=0.1391;AA=A|||;VT=SNP
19	19393677	rs35431065	A	G	100	PASS	AC=1085;AF=0.216653;AN=5008;NS=2504;DP=16631;EAS_AF=0.3214;AMR_AF=0.2061;AFR_AF=0.171;EUR_AF=0.1541;SAS_AF=0.2423;AA=A|||;VT=SNP
19	19393687	rs79515525	C	T	100	PASS	AC=115;AF=0.0229633;AN=5008;NS=2504;DP=16527;EAS_AF=0.1012;AMR_AF=0.0101;AFR_AF=0;EUR_AF=0;SAS_AF=0.0061;AA=C|||;VT=SNP
19	19394396	rs10407952	C	T	100	PASS	AC=2338;AF=0.466853;AN=5008;NS=2504;DP=18087;EAS_AF=0.3254;AMR_AF=0.4524;AFR_AF=0.652;EUR_AF=0.3191;SAS_AF=0.5245;AA=T|||;VT=SNP
19	19395967	rs6511028	T	C	100	PASS	AC=2338;AF=0.466853;AN=5008;NS=2504;DP=16230;EAS_AF=0.3244;AMR_AF=0.4539;AFR_AF=0.652;EUR_AF=0.3191;SAS_AF=0.5245;AA=C|||;VT=SNP
19	19397479	rs7254748	A	C	100	PASS	AC=2339;AF=0.467053;AN=5008;NS=2504;DP=13667;EAS_AF=0.3244;AMR_AF=0.4539;AFR_AF=0.6528;EUR_AF=0.3191;SAS_AF=0.5245;AA=C|||;VT=SNP
19	19397789	rs10418051	C	T	100	PASS	AC=1617;AF=0.322883;AN=5008;NS=2504;DP=16722;EAS_AF=0.3244;AMR_AF=0.33;AFR_AF=0.3691;EUR_AF=0.159;SAS_AF=0.4223;AA=C|||;VT=SNP
19	19398005	rs4808937	A	G	100	PASS	AC=2338;AF=0.466853;AN=5008;NS=2504;DP=19773;EAS_AF=0.3244;AMR_AF=0.4539;AFR_AF=0.652;EUR_AF=0.3191;SAS_AF=0.5245;AA=G|||;VT=SNP
19	19399208	rs144637896	C	T	100	PASS	AC=71;AF=0.0141773;AN=5008;NS=2504;DP=17436;EAS_AF=0.0556;AMR_AF=0.0202;AFR_AF=0.0008;EUR_AF=0;SAS_AF=0;AA=C|||;VT=SNP
19	19401218	rs4808938	G	A	100	PASS	AC=2338;AF=0.466853;AN=5008;NS=2504;DP=18676;EAS_AF=0.3244;AMR_AF=0.4539;AFR_AF=0.652;EUR_AF=0.3191;SAS_AF=0.5245;AA=A|||;VT=SNP
19	19401702	rs11668749	C	T	100	PASS	AC=190;AF=0.0379393;AN=5008;NS=2504;DP=12372;EAS_AF=0.0714;AMR_AF=0.0476;AFR_AF=0.0015;EUR_AF=0.0368;SAS_AF=0.047;AA=C|||;VT=SNP
19	19403410	rs10409234	A	G	100	PASS	AC=2338;AF=0.466853;AN=5008;NS=2504;DP=16810;EAS_AF=0.3244;AMR_AF=0.4539;AFR_AF=0.652;EUR_AF=0.3191;SAS_AF=0.5245;AA=N|||;VT=SNP
19	19403429	rs139939878	G	A	100	PASS	AC=72;AF=0.014377;AN=5008;NS=2504;DP=17167;EAS_AF=0.0198;AMR_AF=0.0014;AFR_AF=0.0113;EUR_AF=0.001;SAS_AF=0.0358;AA=g|||;VT=SNP
19	19403999	rs142517328	G	A	100	PASS	AC=21;AF=0.00419329;AN=5008;NS=2504;DP=16292;EAS_AF=0.0198;AMR_AF=0;AFR_AF=0;EUR_AF=0.001;SAS_AF=0;AA=g|||;VT=SNP
19	19404318	rs139984486	G	A	100	PASS	AC=72;AF=0.014377;AN=5008;NS=2504;DP=15071;EAS_AF=0.0198;AMR_AF=0.0014;AFR_AF=0.0113;EUR_AF=0.001;SAS_AF=0.0358;AA=G|||;VT=SNP
19	19404578	rs113610638	T	G	100	PASS	AC=190;AF=0.0379393;AN=5008;NS=2504;DP=20473;EAS_AF=0.0714;AMR_AF=0.0476;AFR_AF=0.0015;EUR_AF=0.0368;SAS_AF=0.047;AA=T|||;VT=SNP
19	19404786	rs7254927	C	G	100	PASS	AC=2338;AF=0.466853;AN=5008;NS=2504;DP=18928;EAS_AF=0.3244;AMR_AF=0.4539;AFR_AF=0.652;EUR_AF=0.3191;SAS_AF=0.5245;AA=G|||;VT=SNP
19	19405405	rs2023882	T	C	100	PASS	AC=2336;AF=0.466454;AN=5008;NS=2504;DP=20091;EAS_AF=0.3244;AMR_AF=0.4539;AFR_AF=0.6513;EUR_AF=0.3181;SAS_AF=0.5245;AA=C|||;VT=SNP
19	19405480	rs2023883	G	A	100	PASS	AC=1310;AF=0.261581;AN=5008;NS=2504;DP=16308;EAS_AF=0.3046;AMR_AF=0.3098;AFR_AF=0.1959;EUR_AF=0.1521;SAS_AF=0.3845;AA=G|||;VT=SNP
19	19405726	rs76564050	T	C	100	PASS	AC=45;AF=0.00898562;AN=5008;NS=2504;DP=19413;EAS_AF=0.0446;AMR_AF=0;AFR_AF=0;EUR_AF=0;SAS_AF=0;AA=T|||;VT=SNP
19	19406126	rs74182632	G	A	100	PASS	AC=327;AF=0.0652955;AN=5008;NS=2504;DP=17434;EAS_AF=0.1121;AMR_AF=0.1037;AFR_AF=0.0083;EUR_AF=0.0408;SAS_AF=0.092;AA=G|||;VT=SNP
19	19406801	rs79272891	C	G	100	PASS	AC=204;AF=0.0407348;AN=5008;NS=2504;DP=20494;EAS_AF=0.0159;AMR_AF=0.0764;AFR_AF=0.0053;EUR_AF=0.004;SAS_AF=0.1268;AA=C|||;VT=SNP
19	19406869	rs12979148	T	C	100	PASS	AC=916;AF=0.182907;AN=5008;NS=2504;DP=18215;EAS_AF=0.2173;AMR_AF=0.1859;AFR_AF=0.1891;EUR_AF=0.1113;SAS_AF=0.2106;AA=T|||;VT=SNP
19	19407171	rs11666553	C	A	100	PASS	AC=1520;AF=0.303514;AN=5008;NS=2504;DP=14931;EAS_AF=0.3046;AMR_AF=0.3242;AFR_AF=0.3464;EUR_AF=0.1521;SAS_AF=0.3855;AA=C|||;VT=SNP
19	19407270	rs74182635	A	G	100	PASS	AC=329;AF=0.0656949;AN=5008;NS=2504;DP=16317;EAS_AF=0.1121;AMR_AF=0.1037;AFR_AF=0.0083;EUR_AF=0.0408;SAS_AF=0.0941;AA=A|||;VT=SNP
19	19407718	rs10401969	T	C	100	PASS	AC=589;AF=0.117612;AN=5008;NS=2504;DP=19385;EAS_AF=0.1071;AMR_AF=0.0821;AFR_AF=0.1808;EUR_AF=0.0706;SAS_AF=0.1166;AA=T|||;VT=SNP
19	19408164	rs2301785	G	A	100	PASS	AC=315;AF=0.0628994;AN=5008;NS=2504;DP=20133;EAS_AF=0.1121;AMR_AF=0.0994;AFR_AF=0.0015;EUR_AF=0.0408;SAS_AF=0.092;AA=G|||;VT=SNP
19	19408443	rs147962202	G	A	100	PASS	AC=72;AF=0.014377;AN=5008;NS=2504;DP=22330;EAS_AF=0.0198;AMR_AF=0.0014;AFR_AF=0.0113;EUR_AF=0.001;SAS_AF=0.0358;AA=G|||;VT=SNP
19	19408752	rs118186245	G	A	100	PASS	AC=46;AF=0.0091853;AN=5008;NS=2504;DP=19426;EAS_AF=0.0456;AMR_AF=0;AFR_AF=0;EUR_AF=0;SAS_AF=0;AA=G|||;VT=SNP
19	19409877	rs117162109	G	A	100	PASS	AC=57;AF=0.0113818;AN=5008;NS=2504;DP=18482;EAS_AF=0.0198;AMR_AF=0;AFR_AF=0;EUR_AF=0.001;SAS_AF=0.0368;AA=G|||;VT=SNP
19	19410480	rs4808939	C	T	100	PASS	AC=2261;AF=0.451478;AN=5008;NS=2504;DP=14073;EAS_AF=0.3046;AMR_AF=0.4496;AFR_AF=0.6392;EUR_AF=0.3181;SAS_AF=0.4877;AA=C|||;VT=SNP
19	19410622	rs4808193	T	C	100	PASS	AC=2334;AF=0.466054;AN=5008;NS=2504;DP=16152;EAS_AF=0.3244;AMR_AF=0.4496;AFR_AF=0.652;EUR_AF=0.3191;SAS_AF=0.5235;AA=t|||;VT=SNP
19	19410750	rs117961479	G	A	100	PASS	AC=204;AF=0.0407348;AN=5008;NS=2504;DP=17068;EAS_AF=0.0159;AMR_AF=0.0764;AFR_AF=0.0053;EUR_AF=0.004;SAS_AF=0.1268;AA=g|||;VT=SNP
19	19410948	rs4808940	C	G	100	PASS	AC=2334;AF=0.466054;AN=5008;NS=2504;DP=19400;EAS_AF=0.3244;AMR_AF=0.4496;AFR_AF=0.652;EUR_AF=0.3191;SAS_AF=0.5235;AA=G|||;VT=SNP
19	19411136	rs4808941	T	C	100	PASS	AC=2335;AF=0.466254;AN=5008;NS=2504;DP=19763;EAS_AF=0.3244;AMR_AF=0.451;AFR_AF=0.652;EUR_AF=0.3191;SAS_AF=0.5235;AA=C|||;VT=SNP
19	19413381	rs2315022	A	G	100	PASS	AC=2340;AF=0.467252;AN=5008;NS=2504;DP=9410;EAS_AF=0.3244;AMR_AF=0.4539;AFR_AF=0.652;EUR_AF=0.3191;SAS_AF=0.5266;AA=G|||;VT=SNP
19	19413865	rs142705140	C	T	100	PASS	AC=35;AF=0.00698882;AN=5008;NS=2504;DP=18844;EAS_AF=0.0288;AMR_AF=0;AFR_AF=0;EUR_AF=0.004;SAS_AF=0.002;AA=C|||;VT=SNP
19	19413947	rs2301786	A	G	100	PASS	AC=2337;AF=0.466653;AN=5008;NS=2504;DP=18909;EAS_AF=0.3244;AMR_AF=0.4524;AFR_AF=0.652;EUR_AF=0.3191;SAS_AF=0.5245;AA=G|||;VT=SNP
19	19415628	rs3752201	T	C	100	PASS	AC=191;AF=0.038139;AN=5008;NS=2504;DP=16251;EAS_AF=0.0714;AMR_AF=0.0476;AFR_AF=0.0023;EUR_AF=0.0368;SAS_AF=0.047;AA=T|||;VT=SNP
19	19416045	rs1010207	T	C	100	PASS	AC=2337;AF=0.466653;AN=5008;NS=2504;DP=19693;EAS_AF=0.3244;AMR_AF=0.4524;AFR_AF=0.652;EUR_AF=0.3191;SAS_AF=0.5245;AA=C|||;VT=SNP
19	19416477	rs74317508	G	A	100	PASS	AC=168;AF=0.0335463;AN=5008;NS=2504;DP=17019;EAS_AF=0.0853;AMR_AF=0;AFR_AF=0;EUR_AF=0.003;SAS_AF=0.0808;AA=G|||;VT=SNP
19	19418916	rs2240117	C	T	100	PASS	AC=916;AF=0.182907;AN=5008;NS=2504;DP=18751;EAS_AF=0.2173;AMR_AF=0.1859;AFR_AF=0.1891;EUR_AF=0.1113;SAS_AF=0.2106;AA=C|||;VT=SNP
19	19419071	rs739846	G	A	100	PASS	AC=588;AF=0.117412;AN=5008;NS=2504;DP=18868;EAS_AF=0.1062;AMR_AF=0.0821;AFR_AF=0.1808;EUR_AF=0.0706;SAS_AF=0.1166;AA=g|||;VT=SNP
19	19419810	rs12983137	G	A	100	PASS	AC=1520;AF=0.303514;AN=5008;NS=2504;DP=14848;EAS_AF=0.3046;AMR_AF=0.3242;AFR_AF=0.3464;EUR_AF=0.1521;SAS_AF=0.3855;AA=G|||;VT=SNP
19	19420580	rs144341325	G	T	100	PASS	AC=45;AF=0.00898562;AN=5008;NS=2504;DP=12163;EAS_AF=0.0427;AMR_AF=0;AFR_AF=0;EUR_AF=0;SAS_AF=0.002;AA=G|||;VT=SNP
19	19420581	rs4808942	C	T	100	PASS	AC=2337;AF=0.466653;AN=5008;NS=2504;DP=12161;EAS_AF=0.3244;AMR_AF=0.4524;AFR_AF=0.652;EUR_AF=0.3191;SAS_AF=0.5245;AA=T|||;VT=SNP
19	19420840	rs4808943	C	G	100	PASS	AC=324;AF=0.0646965;AN=5008;NS=2504;DP=16272;EAS_AF=0.1091;AMR_AF=0.1037;AFR_AF=0.0083;EUR_AF=0.0408;SAS_AF=0.092;AA=C|||;VT=SNP
19	19421114	rs140039419	C	T	100	PASS	AC=15;AF=0.00299521;AN=5008;NS=2504;DP=18323;EAS_AF=0.0149;AMR_AF=0;AFR_AF=0;EUR_AF=0;SAS_AF=0;AA=C|||;VT=SNP
19	19422187	rs1859287	T	C	100	PASS	AC=1530;AF=0.305511;AN=5008;NS=2504;DP=15301;EAS_AF=0.3036;AMR_AF=0.3242;AFR_AF=0.3548;EUR_AF=0.1521;SAS_AF=0.3855;AA=T|||;VT=SNP
19	19422485	rs2285859	A	G	100	PASS	AC=2337;AF=0.466653;AN=5008;NS=2504;DP=14351;EAS_AF=0.3244;AMR_AF=0.4524;AFR_AF=0.652;EUR_AF=0.3191;SAS_AF=0.5245;AA=G|||;VT=SNP
19	19422590	rs116996041	G	T	100	PASS	AC=72;AF=0.014377;AN=5008;NS=2504;DP=16682;EAS_AF=0.0198;AMR_AF=0.0014;AFR_AF=0.0113;EUR_AF=0.001;SAS_AF=0.0358;AA=G|||;VT=SNP
19	19423817	rs2315024	T	A	100	PASS	AC=2256;AF=0.450479;AN=5008;NS=2504;DP=12011;EAS_AF=0.3046;AMR_AF=0.4524;AFR_AF=0.6377;EUR_AF=0.3131;SAS_AF=0.4877;AA=T|||;VT=SNP
19	19425025	rs57962361	C	T	100	PASS	AC=680;AF=0.135783;AN=5008;NS=2504;DP=9920;EAS_AF=0.1766;AMR_AF=0.1196;AFR_AF=0.115;EUR_AF=0.1064;SAS_AF=0.1636;AA=C|||;VT=SNP
19	19425141	rs12459676	A	T	100	PASS	AC=1266;AF=0.252796;AN=5008;NS=2504;DP=9486;EAS_AF=0.2966;AMR_AF=0.2997;AFR_AF=0.1936;EUR_AF=0.1461;SAS_AF=0.364;AA=a|||;VT=SNP
19	19426181	rs11668104	G	A	100	PASS	AC=775;AF=0.154752;AN=5008;NS=2504;DP=19320;EAS_AF=0.1766;AMR_AF=0.1297;AFR_AF=0.1815;EUR_AF=0.1064;SAS_AF=0.1636;AA=G|||;VT=SNP
19	19426609	rs2315025	C	T	100	PASS	AC=2335;AF=0.466254;AN=5008;NS=2504;DP=20765;EAS_AF=0.3244;AMR_AF=0.4524;AFR_AF=0.6505;EUR_AF=0.3191;SAS_AF=0.5245;AA=T|||;VT=SNP
19	19426782	rs148689063	A	C	100	PASS	AC=72;AF=0.014377;AN=5008;NS=2504;DP=19008;EAS_AF=0.0198;AMR_AF=0.0014;AFR_AF=0.0113;EUR_AF=0.001;SAS_AF=0.0358;AA=A|||;VT=SNP
19	19427623	rs8108647	A	G	100	PASS	AC=1395;AF=0.278554;AN=5008;NS=2504;DP=18873;EAS_AF=0.3254;AMR_AF=0.3112;AFR_AF=0.2163;EUR_AF=0.1531;SAS_AF=0.4202;AA=G|||;VT=SNP
19	19427895	rs147591536	C	T	100	PASS	AC=72;AF=0.014377;AN=5008;NS=2504;DP=16282;EAS_AF=0.0198;AMR_AF=0.0014;AFR_AF=0.0113;EUR_AF=0.001;SAS_AF=0.0358;AA=C|||;VT=SNP
19	19428033	rs75707544	T	C	100	PASS	AC=210;AF=0.0419329;AN=5008;NS=2504;DP=21382;EAS_AF=0.0952;AMR_AF=0;AFR_AF=0;EUR_AF=0.003;SAS_AF=0.1135;AA=T|||;VT=SNP
19	19428794	rs57653580	A	G	100	PASS	AC=204;AF=0.0407348;AN=5008;NS=2504;DP=13853;EAS_AF=0.0159;AMR_AF=0.0764;AFR_AF=0.0053;EUR_AF=0.004;SAS_AF=0.1268;AA=A|||;VT=SNP
19	19428805	rs7259434	A	T	100	PASS	AC=1529;AF=0.305312;AN=5008;NS=2504;DP=13993;EAS_AF=0.3046;AMR_AF=0.3242;AFR_AF=0.3533;EUR_AF=0.1521;SAS_AF=0.3855;AA=A|||;VT=SNP
19	19428952	rs186896134	G	T	100	PASS	AC=35;AF=0.00698882;AN=5008;NS=2504;DP=10445;EAS_AF=0.0198;AMR_AF=0.0202;AFR_AF=0;EUR_AF=0;SAS_AF=0.001;AA=G|||;VT=SNP
19	19429220	rs12976025	C	T	100	PASS	AC=1321;AF=0.263778;AN=5008;NS=2504;DP=15894;EAS_AF=0.3046;AMR_AF=0.3098;AFR_AF=0.2042;EUR_AF=0.1521;SAS_AF=0.3845;AA=C|||;VT=SNP
19	19429975	rs12977937	C	G	100	PASS	AC=2337;AF=0.466653;AN=5008;NS=2504;DP=16576;EAS_AF=0.3244;AMR_AF=0.4524;AFR_AF=0.6513;EUR_AF=0.3201;SAS_AF=0.5245;AA=G|||;VT=SNP
19	19431423	rs3934667	T	G	100	PASS	AC=2657;AF=0.530551;AN=5008;NS=2504;DP=15910;EAS_AF=0.6746;AMR_AF=0.5432;AFR_AF=0.3495;EUR_AF=0.674;SAS_AF=0.4703;AA=T|||;VT=SNP
19	19431480	rs4539728	C	A	100	PASS	AC=330;AF=0.0658946;AN=5008;NS=2504;DP=9994;EAS_AF=0.1131;AMR_AF=0.1037;AFR_AF=0.0083;EUR_AF=0.0408;SAS_AF=0.0941;AA=C|||;VT=SNP
19	19431592	rs150821427	G	T	100	PASS	AC=72;AF=0.014377;AN=5008;NS=2504;DP=13281;EAS_AF=0.0198;AMR_AF=0.0014;AFR_AF=0.0113;EUR_AF=0.001;SAS_AF=0.0358;AA=G|||;VT=SNP;EX_TARGET
19	19431963	rs12460764	G	T	100	PASS	AC=2661;AF=0.53135;AN=5008;NS=2504;DP=12679;EAS_AF=0.6756;AMR_AF=0.5432;AFR_AF=0.3495;EUR_AF=0.673;SAS_AF=0.4744;AA=G|||;VT=SNP
19	19432108	rs139271543	C	T	100	PASS	AC=72;AF=0.014377;AN=5008;NS=2504;DP=13108;EAS_AF=0.0198;AMR_AF=0.0014;AFR_AF=0.0113;EUR_AF=0.001;SAS_AF=0.0358;AA=C|||;VT=SNP
19	19432959	rs10402661	A	G	100	PASS	AC=1521;AF=0.303714;AN=5008;NS=2504;DP=14018;EAS_AF=0.3046;AMR_AF=0.3256;AFR_AF=0.3457;EUR_AF=0.1521;SAS_AF=0.3865;AA=A|||;VT=SNP
19	19433105	rs7246748	C	T	100	PASS	AC=2658;AF=0.530751;AN=5008;NS=2504;DP=11402;EAS_AF=0.6756;AMR_AF=0.5432;AFR_AF=0.3472;EUR_AF=0.673;SAS_AF=0.4744;AA=C|||;VT=SNP
19	19433831	rs145867049	C	A	100	PASS	AC=72;AF=0.014377;AN=5008;NS=2504;DP=13844;EAS_AF=0.0198;AMR_AF=0.0014;AFR_AF=0.0113;EUR_AF=0.001;SAS_AF=0.0358;AA=C|||;VT=SNP
19	19433889	rs117149976	G	A	100	PASS	AC=204;AF=0.0407348;AN=5008;NS=2504;DP=14039;EAS_AF=0.0159;AMR_AF=0.0764;AFR_AF=0.0053;EUR_AF=0.004;SAS_AF=0.1268;AA=G|||;VT=SNP
19	19434066	rs74182637	C	T	100	PASS	AC=331;AF=0.0660942;AN=5008;NS=2504;DP=15264;EAS_AF=0.1121;AMR_AF=0.1037;AFR_AF=0.0091;EUR_AF=0.0408;SAS_AF=0.0951;AA=C|||;VT=SNP
19	19434350	rs7254230	C	T	100	PASS	AC=2660;AF=0.53115;AN=5008;NS=2504;DP=17077;EAS_AF=0.6756;AMR_AF=0.5432;AFR_AF=0.348;EUR_AF=0.674;SAS_AF=0.4744;AA=C|||;VT=SNP
19	19435597	rs143848304	G	A	100	PASS	AC=72;AF=0.014377;AN=5008;NS=2504;DP=19535;EAS_AF=0.0198;AMR_AF=0.0014;AFR_AF=0.0113;EUR_AF=0.001;SAS_AF=0.0358;AA=G|||;VT=SNP
19	19435680	rs4808194	T	G	100	PASS	AC=1310;AF=0.261581;AN=5008;NS=2504;DP=19074;EAS_AF=0.3036;AMR_AF=0.3098;AFR_AF=0.1959;EUR_AF=0.1521;SAS_AF=0.3855;AA=T|||;VT=SNP
19	19436229	rs111234557	C	G	100	PASS	AC=555;AF=0.110823;AN=5008;NS=2504;DP=16443;EAS_AF=0.1766;AMR_AF=0.1124;AFR_AF=0.025;EUR_AF=0.1054;SAS_AF=0.1636;AA=C|||;VT=SNP
19	19436507	rs183219284	C	T	100	PASS	AC=41;AF=0.0081869;AN=5008;NS=2504;DP=16884;EAS_AF=0.0317;AMR_AF=0.0115;AFR_AF=0;EUR_AF=0;SAS_AF=0.001;AA=C|||;VT=SNP
19	19436535	rs150558340	G	A	100	PASS	AC=72;AF=0.014377;AN=5008;NS=2504;DP=18232;EAS_AF=0.0198;AMR_AF=0.0014;AFR_AF=0.0113;EUR_AF=0.001;SAS_AF=0.0358;AA=G|||;VT=SNP
19	19436567	rs34351431	C	T	100	PASS	AC=330;AF=0.0658946;AN=5008;NS=2504;DP=18467;EAS_AF=0.1121;AMR_AF=0.1037;AFR_AF=0.0083;EUR_AF=0.0408;SAS_AF=0.0951;AA=C|||;VT=SNP
19	19436854	rs62135552	G	A	100	PASS	AC=2661;AF=0.53135;AN=5008;NS=2504;DP=12553;EAS_AF=0.6756;AMR_AF=0.5432;AFR_AF=0.3487;EUR_AF=0.674;SAS_AF=0.4744;AA=G|||;VT=SNP
19	19437023	rs145521804	G	A	100	PASS	AC=72;AF=0.014377;AN=5008;NS=2504;DP=17189;EAS_AF=0.0198;AMR_AF=0.0014;AFR_AF=0.0113;EUR_AF=0.001;SAS_AF=0.0358;AA=G|||;VT=SNP
19	19439631	rs7247309	A	T	100	PASS	AC=2662;AF=0.53155;AN=5008;NS=2504;DP=17719;EAS_AF=0.6756;AMR_AF=0.5432;AFR_AF=0.3495;EUR_AF=0.674;SAS_AF=0.4744;AA=A|||;VT=SNP
19	19440066	rs3764567	C	T	100	PASS	AC=2943;AF=0.58766;AN=5008;NS=2504;DP=22977;EAS_AF=0.6954;AMR_AF=0.5591;AFR_AF=0.5113;EUR_AF=0.674;SAS_AF=0.5112;AA=T|||;VT=SNP
19	19440428	rs1009136	A	G	100	PASS	AC=2623;AF=0.523762;AN=5008;NS=2504;DP=18816;EAS_AF=0.6756;AMR_AF=0.5418;AFR_AF=0.32;EUR_AF=0.675;SAS_AF=0.4744;AA=A|||;VT=SNP
19	19440699	rs148655849	A	G	100	PASS	AC=229;AF=0.0457268;AN=5008;NS=2504;DP=13987;EAS_AF=0.0169;AMR_AF=0.0807;AFR_AF=0.0076;EUR_AF=0.0149;SAS_AF=0.1339;AA=A|||;VT=SNP
19	19440864	rs67720221	C	T	100	PASS	AC=2686;AF=0.536342;AN=5008;NS=2504;DP=11978;EAS_AF=0.6944;AMR_AF=0.5447;AFR_AF=0.3472;EUR_AF=0.675;SAS_AF=0.4806;AA=C|||;VT=SNP
19	19442434	rs12985655	G	A	100	PASS	AC=2627;AF=0.524561;AN=5008;NS=2504;DP=19283;EAS_AF=0.6687;AMR_AF=0.5432;AFR_AF=0.348;EUR_AF=0.674;SAS_AF=0.4479;AA=G|||;VT=SNP
19	19442928	rs146611466	T	C	100	PASS	AC=80;AF=0.0159744;AN=5008;NS=2504;DP=17433;EAS_AF=0.0278;AMR_AF=0.0014;AFR_AF=0.0129;EUR_AF=0.001;SAS_AF=0.0337;AA=C|||;VT=SNP
19	19443101	rs74182638	C	T	100	PASS	AC=330;AF=0.0658946;AN=5008;NS=2504;DP=13717;EAS_AF=0.1121;AMR_AF=0.1037;AFR_AF=0.0083;EUR_AF=0.0408;SAS_AF=0.0951;AA=C|||;VT=SNP
19	19443179	rs150156772	C	T	100	PASS	AC=17;AF=0.00339457;AN=5008;NS=2504;DP=14513;EAS_AF=0.0139;AMR_AF=0;AFR_AF=0.0015;EUR_AF=0;SAS_AF=0.001;AA=C|||;VT=SNP
19	19443183	rs112701080	G	A	100	PASS	AC=86;AF=0.0171725;AN=5008;NS=2504;DP=14879;EAS_AF=0.0278;AMR_AF=0.0014;AFR_AF=0.0166;EUR_AF=0.001;SAS_AF=0.0348;AA=A|||;VT=SNP
19	19443288	rs144541840	C	G	100	PASS	AC=78;AF=0.0155751;AN=5008;NS=2504;DP=18716;EAS_AF=0.0278;AMR_AF=0.0014;AFR_AF=0.0113;EUR_AF=0.001;SAS_AF=0.0337;AA=C|||;VT=SNP
19	19443466	rs8103197	C	T	100	PASS	AC=2626;AF=0.524361;AN=5008;NS=2504;DP=18568;EAS_AF=0.6677;AMR_AF=0.5432;AFR_AF=0.348;EUR_AF=0.674;SAS_AF=0.4479;AA=C|||;VT=SNP
19	19444553	rs147714004	A	G	100	PASS	AC=62;AF=0.0123802;AN=5008;NS=2504;DP=21399;EAS_AF=0.0278;AMR_AF=0;AFR_AF=0;EUR_AF=0.001;SAS_AF=0.0337;AA=A|||;VT=SNP
19	19445592	rs189266677	T	C	100	PASS	AC=13;AF=0.00259585;AN=5008;NS=2504;DP=20494;EAS_AF=0.0109;AMR_AF=0.0014;AFR_AF=0;EUR_AF=0;SAS_AF=0.001;AA=T|||;VT=SNP
19	19445856	rs11085259	C	T	100	PASS	AC=1313;AF=0.262181;AN=5008;NS=2504;DP=19522;EAS_AF=0.3046;AMR_AF=0.3112;AFR_AF=0.1967;EUR_AF=0.1521;SAS_AF=0.3855;AA=C|||;VT=SNP
19	19445869	rs12463074	G	A	100	PASS	AC=329;AF=0.0656949;AN=5008;NS=2504;DP=19412;EAS_AF=0.1121;AMR_AF=0.1037;AFR_AF=0.0083;EUR_AF=0.0408;SAS_AF=0.0941;AA=G|||;VT=SNP
19	19446936	rs769267	G	A	100	PASS	AC=2635;AF=0.526158;AN=5008;NS=2504;DP=21505;EAS_AF=0.6677;AMR_AF=0.5432;AFR_AF=0.3464;EUR_AF=0.6829;SAS_AF=0.4499;AA=G|||;VT=SNP;EX_TARGET
19	19447674	rs76421379	C	T	100	PASS	AC=37;AF=0.00738818;AN=5008;NS=2504;DP=17653;EAS_AF=0.0347;AMR_AF=0;AFR_AF=0;EUR_AF=0;SAS_AF=0.002;AA=C|||;VT=SNP
19	19448301	rs757000	A	G	100	PASS	AC=1314;AF=0.26238;AN=5008;NS=2504;DP=17026;EAS_AF=0.3046;AMR_AF=0.3112;AFR_AF=0.1974;EUR_AF=0.1521;SAS_AF=0.3855;AA=A|||;VT=SNP
19	19448536	rs147330779	A	G	100	PASS	AC=81;AF=0.0161741;AN=5008;NS=2504;DP=17267;EAS_AF=0.0278;AMR_AF=0.0029;AFR_AF=0.0129;EUR_AF=0.001;SAS_AF=0.0337;AA=G|||;VT=SNP
19	19448808	rs757001	G	A	100	PASS	AC=1314;AF=0.26238;AN=5008;NS=2504;DP=14437;EAS_AF=0.3046;AMR_AF=0.3112;AFR_AF=0.1974;EUR_AF=0.1521;SAS_AF=0.3855;AA=G|||;VT=SNP
19	19449686	rs2074090	G	T	100	PASS	AC=2625;AF=0.524161;AN=5008;NS=2504;DP=18843;EAS_AF=0.6677;AMR_AF=0.5418;AFR_AF=0.348;EUR_AF=0.674;SAS_AF=0.4479;AA=G|||;VT=SNP;EX_TARGET
19	19449719	rs117955413	C	T	100	PASS	AC=78;AF=0.0155751;AN=5008;NS=2504;DP=18178;EAS_AF=0.0278;AMR_AF=0.0014;AFR_AF=0.0113;EUR_AF=0.001;SAS_AF=0.0337;AA=C|||;VT=SNP;EX_TARGET
19	19449986	rs62135554	C	T	100	PASS	AC=68;AF=0.0135783;AN=5008;NS=2504;DP=18316;EAS_AF=0.0496;AMR_AF=0.0014;AFR_AF=0.0008;EUR_AF=0.0129;SAS_AF=0.0031;AA=C|||;VT=SNP
19	19450080	rs2074091	A	G	100	PASS	AC=2648;AF=0.528754;AN=5008;NS=2504;DP=17434;EAS_AF=0.6677;AMR_AF=0.5432;AFR_AF=0.3646;EUR_AF=0.674;SAS_AF=0.4479;AA=A|||;VT=SNP
19	19452044	rs117130776	C	T	100	PASS	AC=78;AF=0.0155751;AN=5008;NS=2504;DP=18420;EAS_AF=0.0278;AMR_AF=0.0014;AFR_AF=0.0113;EUR_AF=0.001;SAS_AF=0.0337;AA=C|||;VT=SNP;EX_TARGET
19	19452249	rs2301668	G	A	100	PASS	AC=1312;AF=0.261981;AN=5008;NS=2504;DP=20368;EAS_AF=0.3036;AMR_AF=0.3098;AFR_AF=0.1974;EUR_AF=0.1521;SAS_AF=0.3855;AA=G|||;VT=SNP;EX_TARGET
19	19453521	rs2965191	T	G	100	PASS	AC=2626;AF=0.524361;AN=5008;NS=2504;DP=16366;EAS_AF=0.6677;AMR_AF=0.5432;AFR_AF=0.348;EUR_AF=0.674;SAS_AF=0.4479;AA=T|||;VT=SNP;EX_TARGET
19	19453560	rs2301669	C	A	100	PASS	AC=2626;AF=0.524361;AN=5008;NS=2504;DP=16874;EAS_AF=0.6677;AMR_AF=0.5432;AFR_AF=0.348;EUR_AF=0.674;SAS_AF=0.4479;AA=C|||;VT=SNP;EX_TARGET
19	19453722	rs2301670	G	A	100	PASS	AC=68;AF=0.0135783;AN=5008;NS=2504;DP=16310;EAS_AF=0.0516;AMR_AF=0;AFR_AF=0.0083;EUR_AF=0;SAS_AF=0.0051;AA=G|||;VT=SNP
19	19454129	rs149460619	C	T	100	PASS	AC=79;AF=0.0157748;AN=5008;NS=2504;DP=20599;EAS_AF=0.0288;AMR_AF=0.0014;AFR_AF=0.0113;EUR_AF=0.001;SAS_AF=0.0337;AA=C|||;VT=SNP
19	19454389	rs74441484	G	A	100	PASS	AC=41;AF=0.0081869;AN=5008;NS=2504;DP=19873;EAS_AF=0.0387;AMR_AF=0;AFR_AF=0;EUR_AF=0;SAS_AF=0.002;AA=G|||;VT=SNP
19	19454828	rs2965193	G	A	100	PASS	AC=2623;AF=0.523762;AN=5008;NS=2504;DP=17613;EAS_AF=0.6677;AMR_AF=0.5389;AFR_AF=0.3464;EUR_AF=0.672;SAS_AF=0.4519;AA=G|||;VT=SNP
19	19455750	rs8102280	G	A	100	PASS	AC=167;AF=0.0333466;AN=5008;NS=2504;DP=19710;EAS_AF=0.0149;AMR_AF=0.0749;AFR_AF=0.003;EUR_AF=0.004;SAS_AF=0.0941;AA=G|||;VT=SNP;EX_TARGET
19	19456096	rs144913439	A	C	100	PASS	AC=78;AF=0.0155751;AN=5008;NS=2504;DP=18110;EAS_AF=0.0278;AMR_AF=0.0014;AFR_AF=0.0113;EUR_AF=0.001;SAS_AF=0.0337;AA=a|||;VT=SNP;EX_TARGET
19	19456264	rs35824797	C	T	100	PASS	AC=380;AF=0.0758786;AN=5008;NS=2504;DP=19380;EAS_AF=0.1121;AMR_AF=0.1153;AFR_AF=0.0098;EUR_AF=0.0567;SAS_AF=0.1196;AA=C|||;VT=SNP
19	19456406	rs148881126	G	A	100	PASS	AC=78;AF=0.0155751;AN=5008;NS=2504;DP=19300;EAS_AF=0.0278;AMR_AF=0.0014;AFR_AF=0.0113;EUR_AF=0.001;SAS_AF=0.0337;AA=G|||;VT=SNP
19	19456917	rs58489806	C	T	100	PASS	AC=732;AF=0.146166;AN=5008;NS=2504;DP=14915;EAS_AF=0.1776;AMR_AF=0.1182;AFR_AF=0.1823;EUR_AF=0.0915;SAS_AF=0.1411;AA=C|||;VT=SNP
19	19457235	rs34858588	C	G	100	PASS	AC=393;AF=0.0784744;AN=5008;NS=2504;DP=21752;EAS_AF=0.1121;AMR_AF=0.1167;AFR_AF=0.0197;EUR_AF=0.0577;SAS_AF=0.1176;AA=C|||;VT=SNP
19	19457908	rs2905421	A	C	100	PASS	AC=2817;AF=0.5625;AN=5008;NS=2504;DP=22654;EAS_AF=0.7639;AMR_AF=0.5778;AFR_AF=0.3517;EUR_AF=0.6809;SAS_AF=0.5072;AA=A|||;VT=SNP
19	19457956	rs143290323	A	G	100	PASS	AC=80;AF=0.0159744;AN=5008;NS=2504;DP=22336;EAS_AF=0.0278;AMR_AF=0.0014;AFR_AF=0.0129;EUR_AF=0.001;SAS_AF=0.0337;AA=G|||;VT=SNP
19	19459215	rs968525	C	T	100	PASS	AC=1519;AF=0.303315;AN=5008;NS=2504;DP=17071;EAS_AF=0.3046;AMR_AF=0.3256;AFR_AF=0.3457;EUR_AF=0.1501;SAS_AF=0.3865;AA=C|||;VT=SNP
19	19459554	rs10421505	C	T	100	PASS	AC=1766;AF=0.352636;AN=5008;NS=2504;DP=16461;EAS_AF=0.3323;AMR_AF=0.3386;AFR_AF=0.4773;EUR_AF=0.1531;SAS_AF=0.4202;AA=T|||;VT=SNP
19	19459789	rs146780714	C	T	100	PASS	AC=203;AF=0.0405351;AN=5008;NS=2504;DP=17229;EAS_AF=0.0149;AMR_AF=0.0764;AFR_AF=0.0053;EUR_AF=0.004;SAS_AF=0.1268;AA=C|||;VT=SNP
19	19459800	rs12982276	T	C	100	PASS	AC=1767;AF=0.352835;AN=5008;NS=2504;DP=17073;EAS_AF=0.3323;AMR_AF=0.3386;AFR_AF=0.4781;EUR_AF=0.1531;SAS_AF=0.4202;AA=C|||;VT=SNP
19	19460322	rs79277503	A	C	100	PASS	AC=43;AF=0.00858626;AN=5008;NS=2504;DP=21031;EAS_AF=0.0417;AMR_AF=0;AFR_AF=0;EUR_AF=0.001;SAS_AF=0;AA=A|||;VT=SNP
19	19460746	rs75978913	C	T	100	PASS	AC=20;AF=0.00399361;AN=5008;NS=2504;DP=15184;EAS_AF=0.0179;AMR_AF=0;AFR_AF=0;EUR_AF=0;SAS_AF=0.002;AA=C|||;VT=SNP
19	19462606	rs11085261	G	A	100	PASS	AC=1522;AF=0.303914;AN=5008;NS=2504;DP=15140;EAS_AF=0.3046;AMR_AF=0.3256;AFR_AF=0.3464;EUR_AF=0.1521;SAS_AF=0.3865;AA=G|||;VT=SNP
19	19462615	rs74889720	G	A	100	PASS	AC=116;AF=0.0231629;AN=5008;NS=2504;DP=14403;EAS_AF=0.1022;AMR_AF=0.013;AFR_AF=0.0008;EUR_AF=0;SAS_AF=0.0031;AA=G|||;VT=SNP
19	19462702	rs11672355	G	C	100	PASS	AC=766;AF=0.152955;AN=5008;NS=2504;DP=10538;EAS_AF=0.1776;AMR_AF=0.1311;AFR_AF=0.1732;EUR_AF=0.1064;SAS_AF=0.1636;AA=G|||;VT=SNP
19	19464273	rs117707508	A	C	100	PASS	AC=78;AF=0.0155751;AN=5008;NS=2504;DP=17568;EAS_AF=0.0278;AMR_AF=0.0014;AFR_AF=0.0113;EUR_AF=0.001;SAS_AF=0.0337;AA=A|||;VT=SNP
19	19465389	rs3752150	A	G	100	PASS	AC=88;AF=0.0175719;AN=5008;NS=2504;DP=17606;EAS_AF=0.0813;AMR_AF=0;AFR_AF=0;EUR_AF=0.003;SAS_AF=0.0031;AA=A|||;VT=SNP
19	19465529	rs9304960	G	A	100	PASS	AC=1313;AF=0.262181;AN=5008;NS=2504;DP=16617;EAS_AF=0.3046;AMR_AF=0.3098;AFR_AF=0.1974;EUR_AF=0.1521;SAS_AF=0.3855;AA=G|||;VT=SNP
19	19466269	rs2301671	C	T	100	PASS	AC=1521;AF=0.303714;AN=5008;NS=2504;DP=19118;EAS_AF=0.3046;AMR_AF=0.3242;AFR_AF=0.3464;EUR_AF=0.1521;SAS_AF=0.3865;AA=C|||;VT=SNP
19	19466421	rs117901585	G	A	100	PASS	AC=203;AF=0.0405351;AN=5008;NS=2504;DP=18290;EAS_AF=0.0149;AMR_AF=0.0764;AFR_AF=0.0053;EUR_AF=0.004;SAS_AF=0.1268;AA=G|||;VT=SNP
19	19466601	rs117386879	G	A	100	PASS	AC=62;AF=0.0123802;AN=5008;NS=2504;DP=18794;EAS_AF=0.0278;AMR_AF=0;AFR_AF=0;EUR_AF=0.001;SAS_AF=0.0337;AA=G|||;VT=SNP;EX_TARGET
19	19467545	rs2285626	C	T	100	PASS	AC=1174;AF=0.234425;AN=5008;NS=2504;DP=15224;EAS_AF=0.1954;AMR_AF=0.2219;AFR_AF=0.3215;EUR_AF=0.1133;SAS_AF=0.2904;AA=C|||;VT=SNP
19	19467667	rs150296001	T	C	100	PASS	AC=79;AF=0.0157748;AN=5008;NS=2504;DP=16991;EAS_AF=0.0278;AMR_AF=0.0014;AFR_AF=0.0121;EUR_AF=0.001;SAS_AF=0.0337;AA=T|||;VT=SNP
19	19467937	rs2285627	T	C	100	PASS	AC=2840;AF=0.567093;AN=5008;NS=2504;DP=17542;EAS_AF=0.7004;AMR_AF=0.5562;AFR_AF=0.4319;EUR_AF=0.6849;SAS_AF=0.499;AA=C|||;VT=SNP
19	19467996	rs2285628	T	A	100	PASS	AC=1440;AF=0.28754;AN=5008;NS=2504;DP=17499;EAS_AF=0.3046;AMR_AF=0.3213;AFR_AF=0.2844;EUR_AF=0.1521;SAS_AF=0.3896;AA=T|||;VT=SNP
19	19468260	rs118029212	C	T	100	PASS	AC=210;AF=0.0419329;AN=5008;NS=2504;DP=17539;EAS_AF=0.0149;AMR_AF=0.0793;AFR_AF=0.0053;EUR_AF=0.008;SAS_AF=0.1278;AA=C|||;VT=SNP
19	19468655	rs117970794	C	T	100	PASS	AC=186;AF=0.0371406;AN=5008;NS=2504;DP=20904;EAS_AF=0.0962;AMR_AF=0.0331;AFR_AF=0.0015;EUR_AF=0.006;SAS_AF=0.0593;AA=C|||;VT=SNP
19	19468710	rs13964	C	G	100	PASS	AC=2621;AF=0.523363;AN=5008;NS=2504;DP=18428;EAS_AF=0.6667;AMR_AF=0.5389;AFR_AF=0.3472;EUR_AF=0.674;SAS_AF=0.4479;AA=C|||;VT=SNP
19	19468734	rs15622	G	A	100	PASS	AC=2620;AF=0.523163;AN=5008;NS=2504;DP=18299;EAS_AF=0.6667;AMR_AF=0.5389;AFR_AF=0.3472;EUR_AF=0.674;SAS_AF=0.4468;AA=G|||;VT=SNP
19	19469295	rs117586941	G	A	100	PASS	AC=38;AF=0.00758786;AN=5008;NS=2504;DP=21135;EAS_AF=0.0149;AMR_AF=0.0303;AFR_AF=0;EUR_AF=0;SAS_AF=0.002;AA=G|||;VT=SNP
19	19469296	rs10403731	G	A	100	PASS	AC=1522;AF=0.303914;AN=5008;NS=2504;DP=21156;EAS_AF=0.3046;AMR_AF=0.3256;AFR_AF=0.3464;EUR_AF=0.1521;SAS_AF=0.3865;AA=G|||;VT=SNP
19	19469599	rs150611575	G	A	100	PASS	AC=78;AF=0.0155751;AN=5008;NS=2504;DP=17354;EAS_AF=0.0278;AMR_AF=0.0014;AFR_AF=0.0113;EUR_AF=0.001;SAS_AF=0.0337;AA=G|||;VT=SNP
19	19469907	rs1985109	G	T	100	PASS	AC=3905;AF=0.779752;AN=5008;NS=2504;DP=18628;EAS_AF=0.9246;AMR_AF=0.7651;AFR_AF=0.7284;EUR_AF=0.8111;SAS_AF=0.6779;AA=-|||;VT=SNP
19	19469965	rs139705966	C	T	100	PASS	AC=78;AF=0.0155751;AN=5008;NS=2504;DP=16606;EAS_AF=0.0278;AMR_AF=0.0014;AFR_AF=0.0113;EUR_AF=0.001;SAS_AF=0.0337;AA=C|||;VT=SNP
19	19470008	rs149949337	G	A	100	PASS	AC=78;AF=0.0155751;AN=5008;NS=2504;DP=17737;EAS_AF=0.0278;AMR_AF=0.0014;AFR_AF=0.0113;EUR_AF=0.001;SAS_AF=0.0337;AA=G|||;VT=SNP
19	19471241	rs10419672	T	C	100	PASS	AC=1604;AF=0.320288;AN=5008;NS=2504;DP=17645;EAS_AF=0.3333;AMR_AF=0.3285;AFR_AF=0.3593;EUR_AF=0.1531;SAS_AF=0.4202;AA=T|||;VT=SNP
19	19471508	rs140748344	C	T	100	PASS	AC=78;AF=0.0155751;AN=5008;NS=2504;DP=15779;EAS_AF=0.0278;AMR_AF=0.0014;AFR_AF=0.0113;EUR_AF=0.001;SAS_AF=0.0337;AA=C|||;VT=SNP
19	19471683	rs6511032	C	T	100	PASS	AC=2613;AF=0.521765;AN=5008;NS=2504;DP=14623;EAS_AF=0.6667;AMR_AF=0.5331;AFR_AF=0.3472;EUR_AF=0.672;SAS_AF=0.4458;AA=T|||;VT=SNP
19	19471805	rs2905423	G	A	100	PASS	AC=2613;AF=0.521765;AN=5008;NS=2504;DP=16389;EAS_AF=0.6667;AMR_AF=0.5331;AFR_AF=0.3472;EUR_AF=0.672;SAS_AF=0.4458;AA=G|||;VT=SNP
19	19473030	rs2965198	A	G	100	PASS	AC=2606;AF=0.520367;AN=5008;NS=2504;DP=21978;EAS_AF=0.6567;AMR_AF=0.5331;AFR_AF=0.3442;EUR_AF=0.6779;SAS_AF=0.4468;AA=G|||;VT=SNP
19	19473445	rs2905424	T	C	100	PASS	AC=2603;AF=0.519768;AN=5008;NS=2504;DP=20048;EAS_AF=0.6567;AMR_AF=0.5303;AFR_AF=0.3442;EUR_AF=0.6769;SAS_AF=0.4468;AA=C|||;VT=SNP
19	19473805	rs7250312	T	A	100	PASS	AC=204;AF=0.0407348;AN=5008;NS=2504;DP=17831;EAS_AF=0.0159;AMR_AF=0.0764;AFR_AF=0.0053;EUR_AF=0.004;SAS_AF=0.1268;AA=T|||;VT=SNP
19	19474490	rs74182639	G	A	100	PASS	AC=337;AF=0.0672923;AN=5008;NS=2504;DP=14936;EAS_AF=0.121;AMR_AF=0.1037;AFR_AF=0.0106;EUR_AF=0.0358;SAS_AF=0.0951;AA=a|||;VT=SNP
19	19475088	rs2965199	G	A	100	PASS	AC=2597;AF=0.51857;AN=5008;NS=2504;DP=10927;EAS_AF=0.6577;AMR_AF=0.5288;AFR_AF=0.3419;EUR_AF=0.6759;SAS_AF=0.4448;AA=G|||;VT=SNP
19	19475469	rs7258508	T	C	100	PASS	AC=1590;AF=0.317492;AN=5008;NS=2504;DP=14040;EAS_AF=0.3145;AMR_AF=0.3415;AFR_AF=0.3812;EUR_AF=0.1501;SAS_AF=0.3896;AA=T|||;VT=SNP
19	19475549	rs7257931	G	A	100	PASS	AC=336;AF=0.0670927;AN=5008;NS=2504;DP=15977;EAS_AF=0.12;AMR_AF=0.1081;AFR_AF=0.0083;EUR_AF=0.0358;SAS_AF=0.0951;AA=G|||;VT=SNP
19	19475717	rs2905425	G	C	100	PASS	AC=2832;AF=0.565495;AN=5008;NS=2504;DP=16204;EAS_AF=0.6577;AMR_AF=0.5432;AFR_AF=0.4894;EUR_AF=0.6759;SAS_AF=0.4755;AA=C|||;VT=SNP
19	19476365	rs2965200	G	A	100	PASS	AC=2611;AF=0.521366;AN=5008;NS=2504;DP=15904;EAS_AF=0.6706;AMR_AF=0.5389;AFR_AF=0.329;EUR_AF=0.666;SAS_AF=0.4663;AA=G|||;VT=SNP
19	19476520	rs4808196	G	A	100	PASS	AC=1235;AF=0.246605;AN=5008;NS=2504;DP=14248;EAS_AF=0.3135;AMR_AF=0.3228;AFR_AF=0.1513;EUR_AF=0.1521;SAS_AF=0.3497;AA=G|||;VT=SNP
19	19476984	rs8101499	A	G	100	PASS	AC=2847;AF=0.56849;AN=5008;NS=2504;DP=12336;EAS_AF=0.6825;AMR_AF=0.5389;AFR_AF=0.4924;EUR_AF=0.674;SAS_AF=0.4663;AA=G|||;VT=SNP
19	19477615	rs146659542	G	A	100	PASS	AC=80;AF=0.0159744;AN=5008;NS=2504;DP=22292;EAS_AF=0.0218;AMR_AF=0.0029;AFR_AF=0.0113;EUR_AF=0.002;SAS_AF=0.0399;AA=G|||;VT=SNP
19	19477877	rs56255430	A	C	100	PASS	AC=342;AF=0.0682907;AN=5008;NS=2504;DP=21120;EAS_AF=0.0942;AMR_AF=0.072;AFR_AF=0.0121;EUR_AF=0.0746;SAS_AF=0.1084;AA=A|||;VT=SNP
19	19478022	rs2905426	G	T	100	PASS	AC=2052;AF=0.409744;AN=5008;NS=2504;DP=23072;EAS_AF=0.5883;AMR_AF=0.5014;AFR_AF=0.0666;EUR_AF=0.669;SAS_AF=0.3579;AA=G|||;VT=SNP
19	19478023	rs2905427	G	T	100	PASS	AC=2052;AF=0.409744;AN=5008;NS=2504;DP=23170;EAS_AF=0.5883;AMR_AF=0.5014;AFR_AF=0.0666;EUR_AF=0.669;SAS_AF=0.3579;AA=G|||;VT=SNP
19	19478395	rs2074088	T	C	100	PASS	AC=2641;AF=0.527356;AN=5008;NS=2504;DP=19181;EAS_AF=0.6825;AMR_AF=0.5245;AFR_AF=0.3434;EUR_AF=0.674;SAS_AF=0.4673;AA=T|||;VT=SNP
19	19479936	rs2315279	C	A	100	PASS	AC=2640;AF=0.527157;AN=5008;NS=2504;DP=16060;EAS_AF=0.6825;AMR_AF=0.5245;AFR_AF=0.3434;EUR_AF=0.674;SAS_AF=0.4663;AA=C|||;VT=SNP
19	19480099	rs2315281	G	A	100	PASS	AC=2639;AF=0.526957;AN=5008;NS=2504;DP=17136;EAS_AF=0.6825;AMR_AF=0.5231;AFR_AF=0.3434;EUR_AF=0.674;SAS_AF=0.4663;AA=G|||;VT=SNP
19	19480573	rs4808948	G	A	100	PASS	AC=343;AF=0.0684904;AN=5008;NS=2504;DP=14705;EAS_AF=0.12;AMR_AF=0.111;AFR_AF=0.0091;EUR_AF=0.0398;SAS_AF=0.0951;AA=G|||;VT=SNP
19	19480575	rs2315283	T	C	100	PASS	AC=2645;AF=0.528155;AN=5008;NS=2504;DP=14729;EAS_AF=0.6825;AMR_AF=0.5231;AFR_AF=0.348;EUR_AF=0.674;SAS_AF=0.4663;AA=C|||;VT=SNP
19	19480672	rs150943169	C	T	100	PASS	AC=19;AF=0.00379393;AN=5008;NS=2504;DP=14398;EAS_AF=0.0179;AMR_AF=0;AFR_AF=0.0008;EUR_AF=0;SAS_AF=0;AA=C|||;VT=SNP
19	19481379	rs34538000	G	T	100	PASS	AC=2644;AF=0.527955;AN=5008;NS=2504;DP=11177;EAS_AF=0.6825;AMR_AF=0.5231;AFR_AF=0.3472;EUR_AF=0.674;SAS_AF=0.4663;AA=g|||;VT=SNP
19	19481606	rs2965175	G	A	100	PASS	AC=2644;AF=0.527955;AN=5008;NS=2504;DP=13316;EAS_AF=0.6825;AMR_AF=0.5231;AFR_AF=0.3472;EUR_AF=0.674;SAS_AF=0.4663;AA=A|||;VT=SNP
19	19482608	rs2905430	C	T	100	PASS	AC=2626;AF=0.524361;AN=5008;NS=2504;DP=13311;EAS_AF=0.6825;AMR_AF=0.5187;AFR_AF=0.3366;EUR_AF=0.673;SAS_AF=0.4663;AA=C|||;VT=SNP
19	19482882	rs2905431	G	A	100	PASS	AC=2627;AF=0.524561;AN=5008;NS=2504;DP=15616;EAS_AF=0.6825;AMR_AF=0.5187;AFR_AF=0.3374;EUR_AF=0.673;SAS_AF=0.4663;AA=G|||;VT=SNP
19	19484008	rs59148799	A	G	100	PASS	AC=675;AF=0.134784;AN=5008;NS=2504;DP=17391;EAS_AF=0.1657;AMR_AF=0.1326;AFR_AF=0.1127;EUR_AF=0.1103;SAS_AF=0.1595;AA=A|||;VT=SNP
19	19484180	rs10417312	A	T	100	PASS	AC=283;AF=0.0565096;AN=5008;NS=2504;DP=18048;EAS_AF=0.0188;AMR_AF=0.0187;AFR_AF=0.1589;EUR_AF=0.002;SAS_AF=0.0399;AA=A|||;VT=SNP
19	19484295	rs2905432	G	A	100	PASS	AC=2051;AF=0.409545;AN=5008;NS=2504;DP=18092;EAS_AF=0.5883;AMR_AF=0.4986;AFR_AF=0.0666;EUR_AF=0.668;SAS_AF=0.3599;AA=G|||;VT=SNP
19	19486417	rs4808949	G	A	100	PASS	AC=341;AF=0.0680911;AN=5008;NS=2504;DP=10989;EAS_AF=0.12;AMR_AF=0.1124;AFR_AF=0.0083;EUR_AF=0.0388;SAS_AF=0.0941;AA=G|||;VT=SNP
19	19487102	rs35418933	C	T	100	PASS	AC=2630;AF=0.52516;AN=5008;NS=2504;DP=8932;EAS_AF=0.6806;AMR_AF=0.5216;AFR_AF=0.3396;EUR_AF=0.673;SAS_AF=0.4663;AA=C|||;VT=SNP
19	19487302	rs34277109	C	T	100	PASS	AC=2630;AF=0.52516;AN=5008;NS=2504;DP=10485;EAS_AF=0.6806;AMR_AF=0.5216;AFR_AF=0.3396;EUR_AF=0.673;SAS_AF=0.4663;AA=C|||;VT=SNP
19	19487716	rs78813742	C	T	100	PASS	AC=77;AF=0.0153754;AN=5008;NS=2504;DP=11552;EAS_AF=0.0724;AMR_AF=0;AFR_AF=0;EUR_AF=0.002;SAS_AF=0.002;AA=C|||;VT=SNP
19	19488718	rs12973258	T	C	100	PASS	AC=1225;AF=0.244609;AN=5008;NS=2504;DP=18965;EAS_AF=0.3006;AMR_AF=0.3242;AFR_AF=0.1407;EUR_AF=0.163;SAS_AF=0.3548;AA=T|||;VT=SNP
19	19489769	rs140452527	C	T	100	PASS	AC=77;AF=0.0153754;AN=5008;NS=2504;DP=17980;EAS_AF=0.0188;AMR_AF=0.0029;AFR_AF=0.0113;EUR_AF=0.002;SAS_AF=0.0399;AA=C|||;VT=SNP
19	19490245	rs144467458	C	T	100	PASS	AC=77;AF=0.0153754;AN=5008;NS=2504;DP=14989;EAS_AF=0.0188;AMR_AF=0.0029;AFR_AF=0.0113;EUR_AF=0.002;SAS_AF=0.0399;AA=C|||;VT=SNP
19	19490274	rs78459730	C	T	100	PASS	AC=188;AF=0.0375399;AN=5008;NS=2504;DP=14424;EAS_AF=0.1687;AMR_AF=0.0144;AFR_AF=0.0023;EUR_AF=0;SAS_AF=0.0051;AA=C|||;VT=SNP
19	19490291	rs186445281	T	A	100	PASS	AC=176;AF=0.0351438;AN=5008;NS=2504;DP=14657;EAS_AF=0.0139;AMR_AF=0.0764;AFR_AF=0.0068;EUR_AF=0.004;SAS_AF=0.0982;AA=T|||;VT=SNP
19	19491973	rs2965180	T	C	100	PASS	AC=2630;AF=0.52516;AN=5008;NS=2504;DP=19855;EAS_AF=0.6806;AMR_AF=0.5216;AFR_AF=0.3396;EUR_AF=0.673;SAS_AF=0.4663;AA=T|||;VT=SNP
19	19493284	rs149983264	C	T	100	PASS	AC=78;AF=0.0155751;AN=5008;NS=2504;DP=15462;EAS_AF=0.0188;AMR_AF=0.0029;AFR_AF=0.0121;EUR_AF=0.002;SAS_AF=0.0399;AA=c|||;VT=SNP
19	19493285	rs76009508	G	A	100	PASS	AC=81;AF=0.0161741;AN=5008;NS=2504;DP=15467;EAS_AF=0.0754;AMR_AF=0;AFR_AF=0;EUR_AF=0;SAS_AF=0.0051;AA=G|||;VT=SNP
19	19494131	rs146478617	G	A	100	PASS	AC=77;AF=0.0153754;AN=5008;NS=2504;DP=15425;EAS_AF=0.0188;AMR_AF=0.0029;AFR_AF=0.0113;EUR_AF=0.002;SAS_AF=0.0399;AA=G|||;VT=SNP
19	19494483	rs150268548	G	A	100	PASS	AC=130;AF=0.0259585;AN=5008;NS=2504;DP=11006;EAS_AF=0.006;AMR_AF=0.0259;AFR_AF=0.0053;EUR_AF=0.0636;SAS_AF=0.0358;AA=g|||;VT=SNP
19	19495078	rs113618911	G	T	100	PASS	AC=37;AF=0.00738818;AN=5008;NS=2504;DP=17716;EAS_AF=0.005;AMR_AF=0.0202;AFR_AF=0;EUR_AF=0.0179;SAS_AF=0;AA=G|||;VT=SNP
19	19495518	rs117400786	G	A	100	PASS	AC=24;AF=0.00479233;AN=5008;NS=2504;DP=16503;EAS_AF=0.0238;AMR_AF=0;AFR_AF=0;EUR_AF=0;SAS_AF=0;AA=G|||;VT=SNP
19	19495652	rs62136975	C	T	100	PASS	AC=62;AF=0.0123802;AN=5008;NS=2504;DP=14594;EAS_AF=0.0437;AMR_AF=0.0014;AFR_AF=0.0008;EUR_AF=0.0129;SAS_AF=0.0031;AA=C|||;VT=SNP
19	19495954	rs2905435	G	A	100	PASS	AC=2618;AF=0.522764;AN=5008;NS=2504;DP=11469;EAS_AF=0.6806;AMR_AF=0.5187;AFR_AF=0.3396;EUR_AF=0.663;SAS_AF=0.4663;AA=G|||;VT=SNP
19	19497669	rs1858999	C	G	100	PASS	AC=2544;AF=0.507987;AN=5008;NS=2504;DP=17777;EAS_AF=0.6806;AMR_AF=0.4222;AFR_AF=0.3343;EUR_AF=0.663;SAS_AF=0.4663;AA=C|||;VT=SNP
19	19498935	rs144131863	T	C	100	PASS	AC=83;AF=0.0165735;AN=5008;NS=2504;DP=13969;EAS_AF=0.0188;AMR_AF=0.0029;AFR_AF=0.0159;EUR_AF=0.002;SAS_AF=0.0399;AA=C|||;VT=SNP
19	19499268	rs140907754	A	G	100	PASS	AC=78;AF=0.0155751;AN=5008;NS=2504;DP=17529;EAS_AF=0.0188;AMR_AF=0.0029;AFR_AF=0.0121;EUR_AF=0.002;SAS_AF=0.0399;AA=A|||;VT=SNP
19	19499380	rs150137930	G	T	100	PASS	AC=83;AF=0.0165735;AN=5008;NS=2504;DP=16972;EAS_AF=0.0188;AMR_AF=0.0029;AFR_AF=0.0159;EUR_AF=0.002;SAS_AF=0.0399;AA=G|||;VT=SNP
19	19499589	rs117131852	C	T	100	PASS	AC=61;AF=0.0121805;AN=5008;NS=2504;DP=19694;EAS_AF=0.0427;AMR_AF=0.0014;AFR_AF=0;EUR_AF=0.0139;SAS_AF=0.0031;AA=C|||;VT=SNP
19	19499598	rs60321073	A	G	100	PASS	AC=1245;AF=0.248602;AN=5008;NS=2504;DP=19573;EAS_AF=0.3006;AMR_AF=0.3256;AFR_AF=0.1634;EUR_AF=0.1531;SAS_AF=0.3538;AA=A|||;VT=SNP
19	19499856	rs145582602	C	T	100	PASS	AC=83;AF=0.0165735;AN=5008;NS=2504;DP=20194;EAS_AF=0.0188;AMR_AF=0.0029;AFR_AF=0.0159;EUR_AF=0.002;SAS_AF=0.0399;AA=c|||;VT=SNP
19	19503573	rs10408875	T	C	100	PASS	AC=690;AF=0.13778;AN=5008;NS=2504;DP=14349;EAS_AF=0.1677;AMR_AF=0.1326;AFR_AF=0.1218;EUR_AF=0.1103;SAS_AF=0.1605;AA=T|||;VT=SNP
19	19504167	rs17288409	T	C	100	PASS	AC=1258;AF=0.251198;AN=5008;NS=2504;DP=19024;EAS_AF=0.3006;AMR_AF=0.3256;AFR_AF=0.1657;EUR_AF=0.1551;SAS_AF=0.362;AA=T|||;VT=SNP
19	19505087	rs10415849	C	T	100	PASS	AC=689;AF=0.13758;AN=5008;NS=2504;DP=18535;EAS_AF=0.1677;AMR_AF=0.1311;AFR_AF=0.1218;EUR_AF=0.1103;SAS_AF=0.1605;AA=C|||;VT=SNP
19	19505105	rs36045507	C	T	100	PASS	AC=174;AF=0.0347444;AN=5008;NS=2504;DP=18358;EAS_AF=0.0129;AMR_AF=0.0778;AFR_AF=0.0068;EUR_AF=0.003;SAS_AF=0.0971;AA=C|||;VT=SNP
19	19506092	rs56241616	C	T	100	PASS	AC=689;AF=0.13758;AN=5008;NS=2504;DP=16533;EAS_AF=0.1677;AMR_AF=0.1311;AFR_AF=0.1218;EUR_AF=0.1103;SAS_AF=0.1605;AA=C|||;VT=SNP
19	19507581	rs142966439	A	G	100	PASS	AC=83;AF=0.0165735;AN=5008;NS=2504;DP=20371;EAS_AF=0.0188;AMR_AF=0.0029;AFR_AF=0.0159;EUR_AF=0.002;SAS_AF=0.0399;AA=G|||;VT=SNP
19	19508013	rs10424702	A	G	100	PASS	AC=792;AF=0.158147;AN=5008;NS=2504;DP=20877;EAS_AF=0.249;AMR_AF=0.1383;AFR_AF=0.1218;EUR_AF=0.1233;SAS_AF=0.1636;AA=A|||;VT=SNP
19	19508138	rs74181134	G	A	100	PASS	AC=345;AF=0.0688898;AN=5008;NS=2504;DP=19843;EAS_AF=0.12;AMR_AF=0.1124;AFR_AF=0.0091;EUR_AF=0.0398;SAS_AF=0.0961;AA=G|||;VT=SNP
19	19509261	rs140109379	C	T	100	PASS	AC=76;AF=0.0151757;AN=5008;NS=2504;DP=14010;EAS_AF=0.0188;AMR_AF=0.0014;AFR_AF=0.0113;EUR_AF=0.002;SAS_AF=0.0399;AA=C|||;VT=SNP
19	19510363	rs12462698	C	G	100	PASS	AC=345;AF=0.0688898;AN=5008;NS=2504;DP=19231;EAS_AF=0.12;AMR_AF=0.1124;AFR_AF=0.0091;EUR_AF=0.0398;SAS_AF=0.0961;AA=C|||;VT=SNP
19	19511885	rs113920263	G	A	100	PASS	AC=344;AF=0.0686901;AN=5008;NS=2504;DP=12362;EAS_AF=0.12;AMR_AF=0.1124;AFR_AF=0.0091;EUR_AF=0.0398;SAS_AF=0.0951;AA=G|||;VT=SNP
19	19512290	rs140529960	G	A	100	PASS	AC=174;AF=0.0347444;AN=5008;NS=2504;DP=15712;EAS_AF=0.0129;AMR_AF=0.0778;AFR_AF=0.0068;EUR_AF=0.003;SAS_AF=0.0971;AA=G|||;VT=SNP
19	19512657	rs10408596	A	T	100	PASS	AC=690;AF=0.13778;AN=5008;NS=2504;DP=19865;EAS_AF=0.1677;AMR_AF=0.1311;AFR_AF=0.1218;EUR_AF=0.1103;SAS_AF=0.1616;AA=A|||;VT=SNP
19	19513543	rs141404410	G	T	100	PASS	AC=83;AF=0.0165735;AN=5008;NS=2504;DP=15422;EAS_AF=0.0188;AMR_AF=0.0029;AFR_AF=0.0159;EUR_AF=0.002;SAS_AF=0.0399;AA=t|||;VT=SNP
19	19513570	rs111901094	G	T	100	PASS	AC=616;AF=0.123003;AN=5008;NS=2504;DP=17540;EAS_AF=0.1677;AMR_AF=0.1268;AFR_AF=0.0658;EUR_AF=0.1123;SAS_AF=0.1626;AA=g|||;VT=SNP
19	19514029	rs35156688	G	T	100	PASS	AC=331;AF=0.0660942;AN=5008;NS=2504;DP=19560;EAS_AF=0.12;AMR_AF=0.111;AFR_AF=0.0015;EUR_AF=0.0388;SAS_AF=0.0941;AA=G|||;VT=SNP
19	19516819	rs376005345	C	T	100	PASS	AC=82;AF=0.0163738;AN=5008;NS=2504;DP=3846;EAS_AF=0.0188;AMR_AF=0.0029;AFR_AF=0.0151;EUR_AF=0.002;SAS_AF=0.0399;AA=C|||;VT=SNP
19	19516865	rs369338630	T	C	100	PASS	AC=83;AF=0.0165735;AN=5008;NS=2504;DP=4088;EAS_AF=0.0188;AMR_AF=0.0029;AFR_AF=0.0159;EUR_AF=0.002;SAS_AF=0.0399;AA=t|||;VT=SNP
19	19517169	rs188552254	A	G	100	PASS	AC=751;AF=0.14996;AN=5008;NS=2504;DP=4787;EAS_AF=0.1677;AMR_AF=0.1354;AFR_AF=0.1293;EUR_AF=0.1213;SAS_AF=0.1994;AA=A|||;VT=SNP
19	19517430	rs138210561	C	G	100	PASS	AC=78;AF=0.0155751;AN=5008;NS=2504;DP=12598;EAS_AF=0.0188;AMR_AF=0.0029;AFR_AF=0.0121;EUR_AF=0.002;SAS_AF=0.0399;AA=C|||;VT=SNP
19	19517467	rs149598567	T	A	100	PASS	AC=78;AF=0.0155751;AN=5008;NS=2504;DP=13912;EAS_AF=0.0188;AMR_AF=0.0029;AFR_AF=0.0121;EUR_AF=0.002;SAS_AF=0.0399;AA=T|||;VT=SNP
19	19518316	rs1000237	T	A	100	PASS	AC=2392;AF=0.477636;AN=5008;NS=2504;DP=19184;EAS_AF=0.3185;AMR_AF=0.4813;AFR_AF=0.6619;EUR_AF=0.337;SAS_AF=0.5348;AA=A|||;VT=SNP
19	19518734	rs150784017	G	A	100	PASS	AC=83;AF=0.0165735;AN=5008;NS=2504;DP=19673;EAS_AF=0.0188;AMR_AF=0.0029;AFR_AF=0.0159;EUR_AF=0.002;SAS_AF=0.0399;AA=G|||;VT=SNP
19	19518889	rs4808950	A	G	100	PASS	AC=1259;AF=0.251398;AN=5008;NS=2504;DP=18558;EAS_AF=0.2996;AMR_AF=0.33;AFR_AF=0.1634;EUR_AF=0.163;SAS_AF=0.3558;AA=A|||;VT=SNP
19	19519382	rs143756915	T	C	100	PASS	AC=84;AF=0.0167732;AN=5008;NS=2504;DP=19177;EAS_AF=0.0188;AMR_AF=0.0043;AFR_AF=0.0159;EUR_AF=0.002;SAS_AF=0.0399;AA=T|||;VT=SNP
19	19519518	rs2965189	G	T	100	PASS	AC=2393;AF=0.477835;AN=5008;NS=2504;DP=19269;EAS_AF=0.3185;AMR_AF=0.4798;AFR_AF=0.6619;EUR_AF=0.337;SAS_AF=0.5368;AA=T|||;VT=SNP
19	19520358	rs2916069	A	G	100	PASS	AC=2393;AF=0.477835;AN=5008;NS=2504;DP=20439;EAS_AF=0.3194;AMR_AF=0.4813;AFR_AF=0.6619;EUR_AF=0.337;SAS_AF=0.5348;AA=G|||;VT=SNP
19	19522495	rs139786943	T	C	100	PASS	AC=83;AF=0.0165735;AN=5008;NS=2504;DP=20956;EAS_AF=0.0188;AMR_AF=0.0029;AFR_AF=0.0159;EUR_AF=0.002;SAS_AF=0.0399;AA=T|||;VT=SNP
19	19522557	rs2965188	G	A	100	PASS	AC=2379;AF=0.47504;AN=5008;NS=2504;DP=19286;EAS_AF=0.3194;AMR_AF=0.4784;AFR_AF=0.6619;EUR_AF=0.326;SAS_AF=0.5337;AA=A|||;VT=SNP
19	19522852	rs77688779	C	T	100	PASS	AC=201;AF=0.0401358;AN=5008;NS=2504;DP=12118;EAS_AF=0.0913;AMR_AF=0;AFR_AF=0;EUR_AF=0.004;SAS_AF=0.1074;AA=A|||;VT=SNP
19	19522970	rs2965187	T	A	100	PASS	AC=936;AF=0.186901;AN=5008;NS=2504;DP=11868;EAS_AF=0.12;AMR_AF=0.232;AFR_AF=0.1694;EUR_AF=0.2087;SAS_AF=0.2249;AA=T|||;VT=SNP
19	19523039	rs139401002	A	G	100	PASS	AC=83;AF=0.0165735;AN=5008;NS=2504;DP=11301;EAS_AF=0.0188;AMR_AF=0.0029;AFR_AF=0.0159;EUR_AF=0.002;SAS_AF=0.0399;AA=a|||;VT=SNP
19	19523051	rs193058519	G	C	100	PASS	AC=78;AF=0.0155751;AN=5008;NS=2504;DP=11492;EAS_AF=0.0188;AMR_AF=0.0029;AFR_AF=0.0121;EUR_AF=0.002;SAS_AF=0.0399;AA=G|||;VT=SNP
19	19524050	rs149196188	C	G	100	PASS	AC=83;AF=0.0165735;AN=5008;NS=2504;DP=20834;EAS_AF=0.0188;AMR_AF=0.0029;AFR_AF=0.0159;EUR_AF=0.002;SAS_AF=0.0399;AA=C|||;VT=SNP
19	19525227	rs141696446	A	T	100	PASS	AC=83;AF=0.0165735;AN=5008;NS=2504;DP=17757;EAS_AF=0.0188;AMR_AF=0.0029;AFR_AF=0.0159;EUR_AF=0.002;SAS_AF=0.0399;AA=T|||;VT=SNP
19	19525792	rs2965185	T	C	100	PASS	AC=2049;AF=0.409145;AN=5008;NS=2504;DP=9975;EAS_AF=0.1994;AMR_AF=0.3674;AFR_AF=0.6604;EUR_AF=0.2883;SAS_AF=0.4397;AA=C|||;VT=SNP
19	19526407	rs140371874	C	T	100	PASS	AC=78;AF=0.0155751;AN=5008;NS=2504;DP=13337;EAS_AF=0.0188;AMR_AF=0.0029;AFR_AF=0.0121;EUR_AF=0.002;SAS_AF=0.0399;AA=C|||;VT=SNP
19	19526621	rs150380367	A	T	100	PASS	AC=83;AF=0.0165735;AN=5008;NS=2504;DP=15879;EAS_AF=0.0188;AMR_AF=0.0029;AFR_AF=0.0159;EUR_AF=0.002;SAS_AF=0.0399;AA=T|||;VT=SNP
19	19527640	rs146012974	T	C	100	PASS	AC=83;AF=0.0165735;AN=5008;NS=2504;DP=16005;EAS_AF=0.0188;AMR_AF=0.0029;AFR_AF=0.0159;EUR_AF=0.002;SAS_AF=0.0399;AA=C|||;VT=SNP
19	19528205	rs146175754	C	T	100	PASS	AC=59;AF=0.0117812;AN=5008;NS=2504;DP=18521;EAS_AF=0.0188;AMR_AF=0;AFR_AF=0;EUR_AF=0.001;SAS_AF=0.0399;AA=C|||;VT=SNP
19	19528324	rs2916073	T	G	100	PASS	AC=2393;AF=0.477835;AN=5008;NS=2504;DP=17661;EAS_AF=0.3204;AMR_AF=0.4813;AFR_AF=0.6619;EUR_AF=0.337;SAS_AF=0.5337;AA=G|||;VT=SNP
19	19528806	rs1469713	A	G	100	PASS	AC=2394;AF=0.478035;AN=5008;NS=2504;DP=19084;EAS_AF=0.3204;AMR_AF=0.4813;AFR_AF=0.6619;EUR_AF=0.337;SAS_AF=0.5348;AA=G|||;VT=SNP
19	19528821	rs1469712	C	A	100	PASS	AC=2382;AF=0.475639;AN=5008;NS=2504;DP=19535;EAS_AF=0.3204;AMR_AF=0.4784;AFR_AF=0.6619;EUR_AF=0.327;SAS_AF=0.5348;AA=A|||;VT=SNP
19	19530270	rs2916074	G	A	100	PASS	AC=2393;AF=0.477835;AN=5008;NS=2504;DP=16317;EAS_AF=0.3204;AMR_AF=0.4813;AFR_AF=0.6619;EUR_AF=0.337;SAS_AF=0.5337;AA=A|||;VT=SNP
19	19530544	rs145470991	T	C	100	PASS	AC=83;AF=0.0165735;AN=5008;NS=2504;DP=16842;EAS_AF=0.0188;AMR_AF=0.0029;AFR_AF=0.0159;EUR_AF=0.002;SAS_AF=0.0399;AA=C|||;VT=SNP
19	19531904	rs74589577	C	T	100	PASS	AC=172;AF=0.034345;AN=5008;NS=2504;DP=20161;EAS_AF=0.0129;AMR_AF=0.0778;AFR_AF=0.0068;EUR_AF=0.003;SAS_AF=0.0951;AA=C|||;VT=SNP
19	19531910	rs11668386	A	G	100	PASS	AC=552;AF=0.110224;AN=5008;NS=2504;DP=20260;EAS_AF=0.1677;AMR_AF=0.1239;AFR_AF=0.0144;EUR_AF=0.1193;SAS_AF=0.1616;AA=A|||;VT=SNP
19	19531985	rs76887074	C	T	100	PASS	AC=83;AF=0.0165735;AN=5008;NS=2504;DP=19557;EAS_AF=0.0188;AMR_AF=0.0029;AFR_AF=0.0159;EUR_AF=0.002;SAS_AF=0.0399;AA=C|||;VT=SNP
19	19532682	rs11669516	G	A	100	PASS	AC=1272;AF=0.253994;AN=5008;NS=2504;DP=16869;EAS_AF=0.3006;AMR_AF=0.3285;AFR_AF=0.1664;EUR_AF=0.165;SAS_AF=0.363;AA=G|||;VT=SNP
19	19533580	rs148795149	A	G	100	PASS	AC=83;AF=0.0165735;AN=5008;NS=2504;DP=12039;EAS_AF=0.0188;AMR_AF=0.0029;AFR_AF=0.0159;EUR_AF=0.002;SAS_AF=0.0399;AA=G|||;VT=SNP
19	19533880	rs74181137	A	G	100	PASS	AC=343;AF=0.0684904;AN=5008;NS=2504;DP=17591;EAS_AF=0.12;AMR_AF=0.1124;AFR_AF=0.0083;EUR_AF=0.0388;SAS_AF=0.0961;AA=A|||;VT=SNP
19	19534294	rs145406383	G	T	100	PASS	AC=83;AF=0.0165735;AN=5008;NS=2504;DP=19402;EAS_AF=0.0188;AMR_AF=0.0029;AFR_AF=0.0159;EUR_AF=0.002;SAS_AF=0.0399;AA=G|||;VT=SNP
19	19535227	rs145726203	C	T	100	PASS	AC=83;AF=0.0165735;AN=5008;NS=2504;DP=18977;EAS_AF=0.0188;AMR_AF=0.0029;AFR_AF=0.0159;EUR_AF=0.002;SAS_AF=0.0399;AA=C|||;VT=SNP
19	19536005	rs117558478	T	G	100	PASS	AC=78;AF=0.0155751;AN=5008;NS=2504;DP=18344;EAS_AF=0.0188;AMR_AF=0.0029;AFR_AF=0.0121;EUR_AF=0.002;SAS_AF=0.0399;AA=T|||;VT=SNP
19	19536071	rs80210300	C	G	100	PASS	AC=59;AF=0.0117812;AN=5008;NS=2504;DP=16935;EAS_AF=0.0188;AMR_AF=0;AFR_AF=0;EUR_AF=0.001;SAS_AF=0.0399;AA=C|||;VT=SNP
19	19536881	rs150083742	A	G	100	PASS	AC=83;AF=0.0165735;AN=5008;NS=2504;DP=18901;EAS_AF=0.0188;AMR_AF=0.0029;AFR_AF=0.0159;EUR_AF=0.002;SAS_AF=0.0399;AA=G|||;VT=SNP
19	19537951	rs78917091	G	T	100	PASS	AC=77;AF=0.0153754;AN=5008;NS=2504;DP=17008;EAS_AF=0.0188;AMR_AF=0.0029;AFR_AF=0.0121;EUR_AF=0.002;SAS_AF=0.0389;AA=G|||;VT=SNP
19	19538232	rs147538624	G	C	100	PASS	AC=82;AF=0.0163738;AN=5008;NS=2504;DP=17492;EAS_AF=0.0188;AMR_AF=0.0029;AFR_AF=0.0159;EUR_AF=0.002;SAS_AF=0.0389;AA=G|||;VT=SNP
19	19538523	rs117844196	G	A	100	PASS	AC=14;AF=0.00279553;AN=5008;NS=2504;DP=18051;EAS_AF=0.0129;AMR_AF=0;AFR_AF=0;EUR_AF=0;SAS_AF=0.001;AA=G|||;VT=SNP
19	19539308	rs148738904	C	T	100	PASS	AC=78;AF=0.0155751;AN=5008;NS=2504;DP=17695;EAS_AF=0.0188;AMR_AF=0.0029;AFR_AF=0.0121;EUR_AF=0.002;SAS_AF=0.0399;AA=c|||;VT=SNP
19	19539891	rs8182472	T	C	100	PASS	AC=598;AF=0.119409;AN=5008;NS=2504;DP=15469;EAS_AF=0.1677;AMR_AF=0.1282;AFR_AF=0.0567;EUR_AF=0.1113;SAS_AF=0.1564;AA=T|||;VT=SNP
19	19540064	rs79086869	G	T	100	PASS	AC=234;AF=0.0467252;AN=5008;NS=2504;DP=16399;EAS_AF=0.0188;AMR_AF=0.0144;AFR_AF=0.1218;EUR_AF=0.004;SAS_AF=0.0409;AA=G|||;VT=SNP
19	19540146	rs78214315	C	T	100	PASS	AC=89;AF=0.0177716;AN=5008;NS=2504;DP=16865;EAS_AF=0.0813;AMR_AF=0;AFR_AF=0;EUR_AF=0.003;SAS_AF=0.0041;AA=C|||;VT=SNP
19	19540183	rs36113815	C	T	100	PASS	AC=344;AF=0.0686901;AN=5008;NS=2504;DP=17880;EAS_AF=0.119;AMR_AF=0.1124;AFR_AF=0.0098;EUR_AF=0.0388;SAS_AF=0.0961;AA=C|||;VT=SNP
19	19541670	rs117261566	G	A	100	PASS	AC=175;AF=0.0349441;AN=5008;NS=2504;DP=20291;EAS_AF=0.0129;AMR_AF=0.0778;AFR_AF=0.0068;EUR_AF=0.003;SAS_AF=0.0982;AA=G|||;VT=SNP
19	19541741	rs75180776	C	T	100	PASS	AC=43;AF=0.00858626;AN=5008;NS=2504;DP=17058;EAS_AF=0.0407;AMR_AF=0;AFR_AF=0;EUR_AF=0;SAS_AF=0.002;AA=C|||;VT=SNP
19	19542452	rs11669204	G	A	100	PASS	AC=172;AF=0.034345;AN=5008;NS=2504;DP=12091;EAS_AF=0.0546;AMR_AF=0.049;AFR_AF=0.0015;EUR_AF=0.0328;SAS_AF=0.0491;AA=G|||;VT=SNP
19	19542598	rs139466513	G	A	100	PASS	AC=59;AF=0.0117812;AN=5008;NS=2504;DP=15990;EAS_AF=0.0179;AMR_AF=0;AFR_AF=0;EUR_AF=0.001;SAS_AF=0.0409;AA=G|||;VT=SNP
19	19543064	rs79207461	G	A	100	PASS	AC=77;AF=0.0153754;AN=5008;NS=2504;DP=19824;EAS_AF=0.0655;AMR_AF=0.0115;AFR_AF=0.0008;EUR_AF=0;SAS_AF=0.002;AA=G|||;VT=SNP
19	19543624	rs140834376	G	A	100	PASS	AC=83;AF=0.0165735;AN=5008;NS=2504;DP=16869;EAS_AF=0.0188;AMR_AF=0.0029;AFR_AF=0.0159;EUR_AF=0.002;SAS_AF=0.0399;AA=G|||;VT=SNP
19	19543960	rs147797033	A	G	100	PASS	AC=40;AF=0.00798722;AN=5008;NS=2504;DP=19827;EAS_AF=0.0337;AMR_AF=0.0072;AFR_AF=0;EUR_AF=0;SAS_AF=0.001;AA=A|||;VT=SNP
19	19544243	rs117868357	C	T	100	PASS	AC=175;AF=0.0349441;AN=5008;NS=2504;DP=16847;EAS_AF=0.0129;AMR_AF=0.0778;AFR_AF=0.0068;EUR_AF=0.003;SAS_AF=0.0982;AA=C|||;VT=SNP
19	19544464	rs116539162	A	G	100	PASS	AC=85;AF=0.0169728;AN=5008;NS=2504;DP=20146;EAS_AF=0.0208;AMR_AF=0.0029;AFR_AF=0.0159;EUR_AF=0.002;SAS_AF=0.0399;AA=G|||;VT=SNP
19	19545099	rs4808199	G	A	100	PASS	AC=1243;AF=0.248203;AN=5008;NS=2504;DP=17230;EAS_AF=0.3016;AMR_AF=0.3256;AFR_AF=0.1626;EUR_AF=0.1531;SAS_AF=0.3517;AA=G|||;VT=SNP
19	19545696	rs2965183	G	A	100	PASS	AC=2389;AF=0.477037;AN=5008;NS=2504;DP=21845;EAS_AF=0.3204;AMR_AF=0.4813;AFR_AF=0.6611;EUR_AF=0.337;SAS_AF=0.5307;AA=A|||;VT=SNP
19	19545990	rs2916076	T	C	100	PASS	AC=2392;AF=0.477636;AN=5008;NS=2504;DP=22978;EAS_AF=0.3204;AMR_AF=0.4813;AFR_AF=0.6611;EUR_AF=0.337;SAS_AF=0.5337;AA=C|||;VT=SNP;EX_TARGET
19	19546056	rs142890320	G	A	100	PASS	AC=175;AF=0.0349441;AN=5008;NS=2504;DP=20485;EAS_AF=0.0129;AMR_AF=0.0778;AFR_AF=0.0068;EUR_AF=0.003;SAS_AF=0.0982;AA=G|||;VT=SNP
19	19546717	rs117004370	C	T	100	PASS	AC=83;AF=0.0165735;AN=5008;NS=2504;DP=20896;EAS_AF=0.0188;AMR_AF=0.0029;AFR_AF=0.0159;EUR_AF=0.002;SAS_AF=0.0399;AA=T|||;VT=SNP
19	19546886	rs139532966	T	G	100	PASS	AC=83;AF=0.0165735;AN=5008;NS=2504;DP=22297;EAS_AF=0.0188;AMR_AF=0.0029;AFR_AF=0.0159;EUR_AF=0.002;SAS_AF=0.0399;AA=T|||;VT=SNP
19	19547400	rs150259507	C	T	100	PASS	AC=78;AF=0.0155751;AN=5008;NS=2504;DP=19567;EAS_AF=0.0188;AMR_AF=0.0029;AFR_AF=0.0121;EUR_AF=0.002;SAS_AF=0.0399;AA=C|||;VT=SNP
19	19548236	rs186148114	A	T	100	PASS	AC=83;AF=0.0165735;AN=5008;NS=2504;DP=18551;EAS_AF=0.0188;AMR_AF=0.0043;AFR_AF=0.0144;EUR_AF=0.003;SAS_AF=0.0399;AA=T|||;VT=SNP
19	19548239	rs34647936	T	G	100	PASS	AC=1272;AF=0.253994;AN=5008;NS=2504;DP=18662;EAS_AF=0.3016;AMR_AF=0.3285;AFR_AF=0.1679;EUR_AF=0.165;SAS_AF=0.3599;AA=T|||;VT=SNP
19	19548246	rs2965182	A	G	100	PASS	AC=2390;AF=0.477236;AN=5008;NS=2504;DP=19058;EAS_AF=0.3204;AMR_AF=0.4813;AFR_AF=0.6619;EUR_AF=0.337;SAS_AF=0.5307;AA=G|||;VT=SNP
19	19548428	rs148286564	C	G	100	PASS	AC=83;AF=0.0165735;AN=5008;NS=2504;DP=19201;EAS_AF=0.0188;AMR_AF=0.0029;AFR_AF=0.0159;EUR_AF=0.002;SAS_AF=0.0399;AA=C|||;VT=SNP
19	19548643	rs79954596	T	G	100	PASS	AC=705;AF=0.140775;AN=5008;NS=2504;DP=22884;EAS_AF=0.1687;AMR_AF=0.134;AFR_AF=0.1233;EUR_AF=0.1213;SAS_AF=0.1605;AA=T|||;VT=SNP
19	19548790	rs80079826	C	T	100	PASS	AC=83;AF=0.0165735;AN=5008;NS=2504;DP=21382;EAS_AF=0.0188;AMR_AF=0.0029;AFR_AF=0.0159;EUR_AF=0.002;SAS_AF=0.0399;AA=C|||;VT=SNP
19	19549012	rs139613374	A	T	100	PASS	AC=76;AF=0.0151757;AN=5008;NS=2504;DP=23208;EAS_AF=0.0188;AMR_AF=0.0014;AFR_AF=0.0121;EUR_AF=0.001;SAS_AF=0.0399;AA=A|||;VT=SNP
19	19549081	rs142919299	C	G	100	PASS	AC=83;AF=0.0165735;AN=5008;NS=2504;DP=21720;EAS_AF=0.0188;AMR_AF=0.0029;AFR_AF=0.0159;EUR_AF=0.002;SAS_AF=0.0399;AA=G|||;VT=SNP
19	19549226	rs78261965	C	T	100	PASS	AC=175;AF=0.0349441;AN=5008;NS=2504;DP=20579;EAS_AF=0.0129;AMR_AF=0.0778;AFR_AF=0.0068;EUR_AF=0.003;SAS_AF=0.0982;AA=C|||;VT=SNP
19	19549612	rs145086781	T	C	100	PASS	AC=83;AF=0.0165735;AN=5008;NS=2504;DP=19599;EAS_AF=0.0188;AMR_AF=0.0029;AFR_AF=0.0159;EUR_AF=0.002;SAS_AF=0.0399;AA=C|||;VT=SNP
19	19549878	rs147590031	A	G	100	PASS	AC=83;AF=0.0165735;AN=5008;NS=2504;DP=19486;EAS_AF=0.0188;AMR_AF=0.0029;AFR_AF=0.0159;EUR_AF=0.002;SAS_AF=0.0399;AA=G|||;VT=SNP
19	19550464	rs12975119	A	C	100	PASS	AC=2390;AF=0.477236;AN=5008;NS=2504;DP=18602;EAS_AF=0.3204;AMR_AF=0.4813;AFR_AF=0.6619;EUR_AF=0.337;SAS_AF=0.5307;AA=C|||;VT=SNP
19	19550475	rs145907079	G	A	100	PASS	AC=82;AF=0.0163738;AN=5008;NS=2504;DP=18531;EAS_AF=0.0188;AMR_AF=0.0029;AFR_AF=0.0151;EUR_AF=0.002;SAS_AF=0.0399;AA=G|||;VT=SNP
19	19550649	rs75059995	C	T	100	PASS	AC=32;AF=0.00638978;AN=5008;NS=2504;DP=20516;EAS_AF=0.0298;AMR_AF=0;AFR_AF=0;EUR_AF=0;SAS_AF=0.002;AA=C|||;VT=SNP
19	19550911	rs143644113	A	G	100	PASS	AC=82;AF=0.0163738;AN=5008;NS=2504;DP=14239;EAS_AF=0.0188;AMR_AF=0.0029;AFR_AF=0.0151;EUR_AF=0.002;SAS_AF=0.0399;AA=A|||;VT=SNP
19	19551225	rs148092045	G	A	100	PASS	AC=82;AF=0.0163738;AN=5008;NS=2504;DP=10079;EAS_AF=0.0188;AMR_AF=0.0029;AFR_AF=0.0151;EUR_AF=0.002;SAS_AF=0.0399;AA=G|||;VT=SNP
19	19551719	rs117533175	T	C	100	PASS	AC=83;AF=0.0165735;AN=5008;NS=2504;DP=17893;EAS_AF=0.0188;AMR_AF=0.0029;AFR_AF=0.0159;EUR_AF=0.002;SAS_AF=0.0399;AA=T|||;VT=SNP
19	19551937	rs139508959	C	T	100	PASS	AC=82;AF=0.0163738;AN=5008;NS=2504;DP=15790;EAS_AF=0.0188;AMR_AF=0.0029;AFR_AF=0.0151;EUR_AF=0.002;SAS_AF=0.0399;AA=C|||;VT=SNP
19	19551966	rs149700951	T	C	100	PASS	AC=82;AF=0.0163738;AN=5008;NS=2504;DP=15221;EAS_AF=0.0188;AMR_AF=0.0029;AFR_AF=0.0151;EUR_AF=0.002;SAS_AF=0.0399;AA=C|||;VT=SNP
19	19552413	rs4808955	T	C	100	PASS	AC=1944;AF=0.388179;AN=5008;NS=2504;DP=16894;EAS_AF=0.3194;AMR_AF=0.4452;AFR_AF=0.3495;EUR_AF=0.327;SAS_AF=0.5337;AA=C|||;VT=SNP
19	19552477	rs144464958	T	G	100	PASS	AC=76;AF=0.0151757;AN=5008;NS=2504;DP=13777;EAS_AF=0.0188;AMR_AF=0.0029;AFR_AF=0.0113;EUR_AF=0.002;SAS_AF=0.0389;AA=T|||;VT=SNP
19	19554348	rs148252443	T	C	100	PASS	AC=82;AF=0.0163738;AN=5008;NS=2504;DP=20965;EAS_AF=0.0188;AMR_AF=0.0029;AFR_AF=0.0151;EUR_AF=0.002;SAS_AF=0.0399;AA=T|||;VT=SNP
19	19554803	rs4808200	G	A	100	PASS	AC=1943;AF=0.387979;AN=5008;NS=2504;DP=19050;EAS_AF=0.3194;AMR_AF=0.4452;AFR_AF=0.3487;EUR_AF=0.327;SAS_AF=0.5337;AA=A|||;VT=SNP
19	19555384	rs74254020	A	G	100	PASS	AC=203;AF=0.0405351;AN=5008;NS=2504;DP=20755;EAS_AF=0.0923;AMR_AF=0;AFR_AF=0;EUR_AF=0.003;SAS_AF=0.1094;AA=A|||;VT=SNP
19	19555530	rs143983466	A	G	100	PASS	AC=175;AF=0.0349441;AN=5008;NS=2504;DP=17686;EAS_AF=0.0129;AMR_AF=0.0778;AFR_AF=0.0068;EUR_AF=0.003;SAS_AF=0.0982;AA=A|||;VT=SNP
19	19556235	rs149857587	T	G	100	PASS	AC=82;AF=0.0163738;AN=5008;NS=2504;DP=21667;EAS_AF=0.0188;AMR_AF=0.0029;AFR_AF=0.0151;EUR_AF=0.002;SAS_AF=0.0399;AA=G|||;VT=SNP
19	19556651	rs10410664	G	A	100	PASS	AC=2380;AF=0.47524;AN=5008;NS=2504;DP=23188;EAS_AF=0.3204;AMR_AF=0.4784;AFR_AF=0.6611;EUR_AF=0.327;SAS_AF=0.5337;AA=A|||;VT=SNP
19	19556893	rs76568394	C	T	100	PASS	AC=42;AF=0.00838658;AN=5008;NS=2504;DP=21862;EAS_AF=0.0407;AMR_AF=0;AFR_AF=0;EUR_AF=0;SAS_AF=0.001;AA=C|||;VT=SNP
19	19557353	rs60003758	A	G	100	PASS	AC=1262;AF=0.251997;AN=5008;NS=2504;DP=18635;EAS_AF=0.3016;AMR_AF=0.3256;AFR_AF=0.1672;EUR_AF=0.1551;SAS_AF=0.363;AA=A|||;VT=SNP
19	19558306	rs149298732	A	G	100	PASS	AC=22;AF=0.00439297;AN=5008;NS=2504;DP=18716;EAS_AF=0.0218;AMR_AF=0;AFR_AF=0;EUR_AF=0;SAS_AF=0;AA=A|||;VT=SNP
19	19558676	rs144569185	G	A	100	PASS	AC=82;AF=0.0163738;AN=5008;NS=2504;DP=21230;EAS_AF=0.0188;AMR_AF=0.0029;AFR_AF=0.0151;EUR_AF=0.002;SAS_AF=0.0399;AA=G|||;VT=SNP
19	19559127	rs118125823	A	G	100	PASS	AC=82;AF=0.0163738;AN=5008;NS=2504;DP=18477;EAS_AF=0.0188;AMR_AF=0.0029;AFR_AF=0.0151;EUR_AF=0.002;SAS_AF=0.0399;AA=A|||;VT=SNP
19	19559281	rs150905055	C	T	100	PASS	AC=59;AF=0.0117812;AN=5008;NS=2504;DP=19856;EAS_AF=0.0188;AMR_AF=0;AFR_AF=0;EUR_AF=0.001;SAS_AF=0.0399;AA=C|||;VT=SNP
19	19559786	rs150033876	C	G	100	PASS	AC=76;AF=0.0151757;AN=5008;NS=2504;DP=18797;EAS_AF=0.0188;AMR_AF=0.0029;AFR_AF=0.0113;EUR_AF=0.002;SAS_AF=0.0389;AA=C|||;VT=SNP
19	19562224	rs117737752	C	T	100	PASS	AC=82;AF=0.0163738;AN=5008;NS=2504;DP=20383;EAS_AF=0.0188;AMR_AF=0.0029;AFR_AF=0.0151;EUR_AF=0.002;SAS_AF=0.0399;AA=C|||;VT=SNP
19	19562253	rs12971734	C	T	100	PASS	AC=332;AF=0.0662939;AN=5008;NS=2504;DP=21042;EAS_AF=0.12;AMR_AF=0.111;AFR_AF=0.0023;EUR_AF=0.0368;SAS_AF=0.0961;AA=C|||;VT=SNP
19	19562332	rs10414830	C	T	100	PASS	AC=2377;AF=0.474641;AN=5008;NS=2504;DP=20939;EAS_AF=0.3194;AMR_AF=0.4784;AFR_AF=0.6611;EUR_AF=0.325;SAS_AF=0.5337;AA=T|||;VT=SNP
19	19562349	rs12972397	G	A	100	PASS	AC=1261;AF=0.251797;AN=5008;NS=2504;DP=21300;EAS_AF=0.3006;AMR_AF=0.3256;AFR_AF=0.1672;EUR_AF=0.1551;SAS_AF=0.363;AA=G|||;VT=SNP
19	19563930	rs149243705	A	T	100	PASS	AC=82;AF=0.0163738;AN=5008;NS=2504;DP=19558;EAS_AF=0.0188;AMR_AF=0.0029;AFR_AF=0.0151;EUR_AF=0.002;SAS_AF=0.0399;AA=A|||;VT=SNP
19	19564456	rs116882085	C	T	100	PASS	AC=43;AF=0.00858626;AN=5008;NS=2504;DP=15777;EAS_AF=0.0407;AMR_AF=0;AFR_AF=0;EUR_AF=0;SAS_AF=0.002;AA=C|||;VT=SNP
19	19564490	rs565854831	T	A	100	PASS	AC=84;AF=0.0167732;AN=5008;NS=2504;DP=15376;EAS_AF=0.0188;AMR_AF=0.0029;AFR_AF=0.0166;EUR_AF=0.002;SAS_AF=0.0399;AA=T|||;VT=SNP
19	19564560	rs142024496	A	G	100	PASS	AC=63;AF=0.0125799;AN=5008;NS=2504;DP=13860;EAS_AF=0.0188;AMR_AF=0;AFR_AF=0.0038;EUR_AF=0.001;SAS_AF=0.0389;AA=A|||;VT=SNP
19	19566160	rs147904356	G	A	100	PASS	AC=175;AF=0.0349441;AN=5008;NS=2504;DP=14808;EAS_AF=0.0129;AMR_AF=0.0778;AFR_AF=0.0068;EUR_AF=0.003;SAS_AF=0.0982;AA=G|||;VT=SNP
19	19566255	rs7256149	T	C	100	PASS	AC=2375;AF=0.474241;AN=5008;NS=2504;DP=14504;EAS_AF=0.3194;AMR_AF=0.4755;AFR_AF=0.6604;EUR_AF=0.325;SAS_AF=0.5348;AA=t|||;VT=SNP
19	19567212	rs148895439	T	C	100	PASS	AC=82;AF=0.0163738;AN=5008;NS=2504;DP=18085;EAS_AF=0.0188;AMR_AF=0.0029;AFR_AF=0.0151;EUR_AF=0.002;SAS_AF=0.0399;AA=C|||;VT=SNP
19	19567246	rs12610581	G	T	100	PASS	AC=88;AF=0.0175719;AN=5008;NS=2504;DP=19640;EAS_AF=0.0823;AMR_AF=0.0014;AFR_AF=0;EUR_AF=0;SAS_AF=0.0041;AA=G|||;VT=SNP
19	19567248	rs4808957	A	G	100	PASS	AC=2375;AF=0.474241;AN=5008;NS=2504;DP=19652;EAS_AF=0.3194;AMR_AF=0.4755;AFR_AF=0.6604;EUR_AF=0.325;SAS_AF=0.5348;AA=G|||;VT=SNP
19	19568244	rs12977524	A	G	100	PASS	AC=1244;AF=0.248403;AN=5008;NS=2504;DP=19364;EAS_AF=0.3006;AMR_AF=0.3228;AFR_AF=0.1626;EUR_AF=0.1531;SAS_AF=0.3558;AA=A|||;VT=SNP
19	19568439	rs4808202	G	A	100	PASS	AC=2375;AF=0.474241;AN=5008;NS=2504;DP=16395;EAS_AF=0.3194;AMR_AF=0.4755;AFR_AF=0.6604;EUR_AF=0.325;SAS_AF=0.5348;AA=A|||;VT=SNP
19	19568659	rs4808203	T	C	100	PASS	AC=1940;AF=0.38738;AN=5008;NS=2504;DP=18672;EAS_AF=0.3194;AMR_AF=0.4438;AFR_AF=0.348;EUR_AF=0.325;SAS_AF=0.5348;AA=C|||;VT=SNP
19	19570257	rs77263849	A	G	100	PASS	AC=32;AF=0.00638978;AN=5008;NS=2504;DP=18958;EAS_AF=0.0298;AMR_AF=0;AFR_AF=0;EUR_AF=0;SAS_AF=0.002;AA=A|||;VT=SNP
19	19571100	rs7250658	A	G	100	PASS	AC=1247;AF=0.249002;AN=5008;NS=2504;DP=19131;EAS_AF=0.3085;AMR_AF=0.3256;AFR_AF=0.1619;EUR_AF=0.1511;SAS_AF=0.3517;AA=A|||;VT=SNP
19	19571531	rs118159216	C	A	100	PASS	AC=175;AF=0.0349441;AN=5008;NS=2504;DP=18132;EAS_AF=0.0129;AMR_AF=0.0778;AFR_AF=0.0068;EUR_AF=0.003;SAS_AF=0.0982;AA=C|||;VT=SNP
19	19571725	rs147971125	C	T	100	PASS	AC=78;AF=0.0155751;AN=5008;NS=2504;DP=18055;EAS_AF=0.0188;AMR_AF=0.0029;AFR_AF=0.0113;EUR_AF=0.002;SAS_AF=0.0409;AA=C|||;VT=SNP
19	19572108	rs4808959	T	G	100	PASS	AC=2396;AF=0.478435;AN=5008;NS=2504;DP=21910;EAS_AF=0.3214;AMR_AF=0.4798;AFR_AF=0.6702;EUR_AF=0.327;SAS_AF=0.5358;AA=G|||;VT=SNP
19	19572220	rs28720066	G	T	100	PASS	AC=685;AF=0.136781;AN=5008;NS=2504;DP=19973;EAS_AF=0.1637;AMR_AF=0.1311;AFR_AF=0.1218;EUR_AF=0.1103;SAS_AF=0.1605;AA=G|||;VT=SNP
19	19572478	rs147501762	G	T	100	PASS	AC=77;AF=0.0153754;AN=5008;NS=2504;DP=18328;EAS_AF=0.0188;AMR_AF=0.0029;AFR_AF=0.0113;EUR_AF=0.002;SAS_AF=0.0399;AA=G|||;VT=SNP
19	19572596	rs138279400	T	C	100	PASS	AC=82;AF=0.0163738;AN=5008;NS=2504;DP=19607;EAS_AF=0.0188;AMR_AF=0.0029;AFR_AF=0.0151;EUR_AF=0.002;SAS_AF=0.0399;AA=T|||;VT=SNP
19	19572785	rs9917108	A	G	100	PASS	AC=2378;AF=0.47484;AN=5008;NS=2504;DP=18268;EAS_AF=0.3204;AMR_AF=0.4784;AFR_AF=0.6604;EUR_AF=0.325;SAS_AF=0.5348;AA=G|||;VT=SNP
19	19573908	rs143507493	C	T	100	PASS	AC=82;AF=0.0163738;AN=5008;NS=2504;DP=18413;EAS_AF=0.0188;AMR_AF=0.0029;AFR_AF=0.0151;EUR_AF=0.002;SAS_AF=0.0399;AA=C|||;VT=SNP
19	19574164	rs118029519	G	A	100	PASS	AC=77;AF=0.0153754;AN=5008;NS=2504;DP=18424;EAS_AF=0.0188;AMR_AF=0.0029;AFR_AF=0.0113;EUR_AF=0.002;SAS_AF=0.0399;AA=G|||;VT=SNP
19	19574277	rs4808960	G	C	100	PASS	AC=1244;AF=0.248403;AN=5008;NS=2504;DP=15288;EAS_AF=0.3016;AMR_AF=0.3256;AFR_AF=0.1626;EUR_AF=0.1511;SAS_AF=0.3548;AA=G|||;VT=SNP
19	19575401	rs181617846	G	C	100	PASS	AC=28;AF=0.00559105;AN=5008;NS=2504;DP=21149;EAS_AF=0.0258;AMR_AF=0;AFR_AF=0;EUR_AF=0;SAS_AF=0.002;AA=G|||;VT=SNP
19	19575681	rs145753211	A	G	100	PASS	AC=99;AF=0.0197684;AN=5008;NS=2504;DP=18688;EAS_AF=0.0188;AMR_AF=0.0029;AFR_AF=0.0204;EUR_AF=0.004;SAS_AF=0.0481;AA=G|||;VT=SNP
19	19575945	rs2163805	G	A	100	PASS	AC=1246;AF=0.248802;AN=5008;NS=2504;DP=18888;EAS_AF=0.3016;AMR_AF=0.3271;AFR_AF=0.1626;EUR_AF=0.1511;SAS_AF=0.3558;AA=G|||;VT=SNP
19	19575965	rs2163804	G	A	100	PASS	AC=1246;AF=0.248802;AN=5008;NS=2504;DP=19120;EAS_AF=0.3016;AMR_AF=0.3271;AFR_AF=0.1626;EUR_AF=0.1511;SAS_AF=0.3558;AA=G|||;VT=SNP
19	19576880	rs78368617	G	A	100	PASS	AC=205;AF=0.0409345;AN=5008;NS=2504;DP=17832;EAS_AF=0.0952;AMR_AF=0;AFR_AF=0;EUR_AF=0.003;SAS_AF=0.1084;AA=G|||;VT=SNP
19	19577102	rs138788791	T	C	100	PASS	AC=81;AF=0.0161741;AN=5008;NS=2504;DP=20625;EAS_AF=0.0188;AMR_AF=0.0029;AFR_AF=0.0151;EUR_AF=0.002;SAS_AF=0.0389;AA=T|||;VT=SNP
19	19577215	rs4808961	C	G	100	PASS	AC=2436;AF=0.486422;AN=5008;NS=2504;DP=16699;EAS_AF=0.3204;AMR_AF=0.4885;AFR_AF=0.6626;EUR_AF=0.3449;SAS_AF=0.5634;AA=G|||;VT=SNP
19	19577903	rs117856697	A	G	100	PASS	AC=172;AF=0.034345;AN=5008;NS=2504;DP=19129;EAS_AF=0.0893;AMR_AF=0;AFR_AF=0;EUR_AF=0.003;SAS_AF=0.0808;AA=A|||;VT=SNP
19	19578054	rs148494927	G	A	100	PASS	AC=81;AF=0.0161741;AN=5008;NS=2504;DP=16576;EAS_AF=0.0188;AMR_AF=0.0029;AFR_AF=0.0151;EUR_AF=0.002;SAS_AF=0.0389;AA=G|||;VT=SNP
19	19578072	rs1808653	T	C	100	PASS	AC=2380;AF=0.47524;AN=5008;NS=2504;DP=15550;EAS_AF=0.3204;AMR_AF=0.4798;AFR_AF=0.6604;EUR_AF=0.325;SAS_AF=0.5358;AA=C|||;VT=SNP
19	19578450	rs2099334	A	G	100	PASS	AC=2380;AF=0.47524;AN=5008;NS=2504;DP=18483;EAS_AF=0.3204;AMR_AF=0.4798;AFR_AF=0.6604;EUR_AF=0.325;SAS_AF=0.5358;AA=a|||;VT=SNP
19	19578743	rs73002956	A	G	100	PASS	AC=362;AF=0.0722843;AN=5008;NS=2504;DP=19081;EAS_AF=0.1091;AMR_AF=0.072;AFR_AF=0.0136;EUR_AF=0.0765;SAS_AF=0.1094;AA=A|||;VT=SNP
19	19578818	rs150309437	T	G	100	PASS	AC=81;AF=0.0161741;AN=5008;NS=2504;DP=21665;EAS_AF=0.0188;AMR_AF=0.0029;AFR_AF=0.0151;EUR_AF=0.002;SAS_AF=0.0389;AA=T|||;VT=SNP
19	19578890	rs754255	T	C	100	PASS	AC=1265;AF=0.252596;AN=5008;NS=2504;DP=2426;EAS_AF=0.3016;AMR_AF=0.3271;AFR_AF=0.1679;EUR_AF=0.1531;SAS_AF=0.3661;AA=T|||;VT=SNP
19	19579039	rs117352185	G	T	100	PASS	AC=76;AF=0.0151757;AN=5008;NS=2504;DP=19560;EAS_AF=0.0188;AMR_AF=0.0029;AFR_AF=0.0113;EUR_AF=0.002;SAS_AF=0.0389;AA=G|||;VT=SNP
19	19579046	rs10405625	T	G	100	PASS	AC=2380;AF=0.47524;AN=5008;NS=2504;DP=19475;EAS_AF=0.3204;AMR_AF=0.4798;AFR_AF=0.6604;EUR_AF=0.325;SAS_AF=0.5358;AA=G|||;VT=SNP
19	19579726	rs145702982	A	T	100	PASS	AC=195;AF=0.0389377;AN=5008;NS=2504;DP=18441;EAS_AF=0.1022;AMR_AF=0.0317;AFR_AF=0.0015;EUR_AF=0.006;SAS_AF=0.0634;AA=A|||;VT=SNP
19	19580530	rs141839658	C	T	100	PASS	AC=82;AF=0.0163738;AN=5008;NS=2504;DP=17821;EAS_AF=0.0188;AMR_AF=0.0029;AFR_AF=0.0151;EUR_AF=0.002;SAS_AF=0.0399;AA=C|||;VT=SNP
19	19580895	rs117109185	A	G	100	PASS	AC=175;AF=0.0349441;AN=5008;NS=2504;DP=16566;EAS_AF=0.0129;AMR_AF=0.0778;AFR_AF=0.0068;EUR_AF=0.003;SAS_AF=0.0982;AA=a|||;VT=SNP
19	19582024	rs139602107	C	T	100	PASS	AC=82;AF=0.0163738;AN=5008;NS=2504;DP=14444;EAS_AF=0.0188;AMR_AF=0.0029;AFR_AF=0.0151;EUR_AF=0.002;SAS_AF=0.0399;AA=C|||;VT=SNP
19	19582404	rs150938498	G	C	100	PASS	AC=82;AF=0.0163738;AN=5008;NS=2504;DP=17199;EAS_AF=0.0188;AMR_AF=0.0029;AFR_AF=0.0151;EUR_AF=0.002;SAS_AF=0.0399;AA=G|||;VT=SNP
19	19582651	rs6511036	A	G	100	PASS	AC=1242;AF=0.248003;AN=5008;NS=2504;DP=15899;EAS_AF=0.3006;AMR_AF=0.3256;AFR_AF=0.1611;EUR_AF=0.1511;SAS_AF=0.3558;AA=A|||;VT=SNP
19	19582992	rs73002960	C	T	100	PASS	AC=548;AF=0.109425;AN=5008;NS=2504;DP=17024;EAS_AF=0.1716;AMR_AF=0.121;AFR_AF=0.0159;EUR_AF=0.1103;SAS_AF=0.1626;AA=C|||;VT=SNP
19	19583018	rs116890892	T	A	100	PASS	AC=175;AF=0.0349441;AN=5008;NS=2504;DP=16533;EAS_AF=0.0129;AMR_AF=0.0778;AFR_AF=0.0068;EUR_AF=0.003;SAS_AF=0.0982;AA=T|||;VT=SNP
19	19583620	rs138312851	A	G	100	PASS	AC=82;AF=0.0163738;AN=5008;NS=2504;DP=20570;EAS_AF=0.0188;AMR_AF=0.0029;AFR_AF=0.0151;EUR_AF=0.002;SAS_AF=0.0399;AA=G|||;VT=SNP
19	19583843	rs117283263	C	T	100	PASS	AC=82;AF=0.0163738;AN=5008;NS=2504;DP=22704;EAS_AF=0.0188;AMR_AF=0.0029;AFR_AF=0.0151;EUR_AF=0.002;SAS_AF=0.0399;AA=T|||;VT=SNP
19	19584336	rs118143853	A	G	100	PASS	AC=82;AF=0.0163738;AN=5008;NS=2504;DP=18616;EAS_AF=0.0188;AMR_AF=0.0029;AFR_AF=0.0151;EUR_AF=0.002;SAS_AF=0.0399;AA=G|||;VT=SNP
19	19584987	rs747050	C	G	100	PASS	AC=2378;AF=0.47484;AN=5008;NS=2504;DP=19842;EAS_AF=0.3204;AMR_AF=0.4784;AFR_AF=0.6596;EUR_AF=0.325;SAS_AF=0.5358;AA=G|||;VT=SNP
19	19585119	rs117416430	G	A	100	PASS	AC=82;AF=0.0163738;AN=5008;NS=2504;DP=19738;EAS_AF=0.0188;AMR_AF=0.0029;AFR_AF=0.0151;EUR_AF=0.002;SAS_AF=0.0399;AA=G|||;VT=SNP
19	19585738	rs138976249	G	A	100	PASS	AC=83;AF=0.0165735;AN=5008;NS=2504;DP=19891;EAS_AF=0.0188;AMR_AF=0.0029;AFR_AF=0.0159;EUR_AF=0.002;SAS_AF=0.0399;AA=g|||;VT=SNP
19	19587275	rs117639804	G	A	100	PASS	AC=85;AF=0.0169728;AN=5008;NS=2504;DP=19276;EAS_AF=0.0188;AMR_AF=0.0029;AFR_AF=0.0174;EUR_AF=0.002;SAS_AF=0.0399;AA=A|||;VT=SNP
19	19587775	rs146877425	G	A	100	PASS	AC=174;AF=0.0347444;AN=5008;NS=2504;DP=18360;EAS_AF=0.0129;AMR_AF=0.0764;AFR_AF=0.0068;EUR_AF=0.003;SAS_AF=0.0982;AA=G|||;VT=SNP
19	19588150	rs140976279	C	T	100	PASS	AC=94;AF=0.01877;AN=5008;NS=2504;DP=20301;EAS_AF=0.0188;AMR_AF=0.0029;AFR_AF=0.0151;EUR_AF=0.002;SAS_AF=0.0521;AA=T|||;VT=SNP
19	19588546	rs1465695	A	C	100	PASS	AC=1261;AF=0.251797;AN=5008;NS=2504;DP=18675;EAS_AF=0.3006;AMR_AF=0.3256;AFR_AF=0.1679;EUR_AF=0.1521;SAS_AF=0.365;AA=A|||;VT=SNP
19	19590022	rs148037950	C	T	100	PASS	AC=180;AF=0.0359425;AN=5008;NS=2504;DP=18013;EAS_AF=0.0129;AMR_AF=0.0793;AFR_AF=0.0068;EUR_AF=0.007;SAS_AF=0.0982;AA=C|||;VT=SNP
19	19590135	rs117851139	T	C	100	PASS	AC=82;AF=0.0163738;AN=5008;NS=2504;DP=20486;EAS_AF=0.0188;AMR_AF=0.0029;AFR_AF=0.0151;EUR_AF=0.002;SAS_AF=0.0399;AA=C|||;VT=SNP
19	19590511	rs150537243	A	C	100	PASS	AC=82;AF=0.0163738;AN=5008;NS=2504;DP=18637;EAS_AF=0.0188;AMR_AF=0.0029;AFR_AF=0.0151;EUR_AF=0.002;SAS_AF=0.0399;AA=C|||;VT=SNP
19	19590738	rs146193648	C	T	100	PASS	AC=82;AF=0.0163738;AN=5008;NS=2504;DP=18223;EAS_AF=0.0188;AMR_AF=0.0029;AFR_AF=0.0151;EUR_AF=0.002;SAS_AF=0.0399;AA=C|||;VT=SNP
19	19590862	rs144533130	C	G	100	PASS	AC=174;AF=0.0347444;AN=5008;NS=2504;DP=17040;EAS_AF=0.0129;AMR_AF=0.0764;AFR_AF=0.0068;EUR_AF=0.003;SAS_AF=0.0982;AA=c|||;VT=SNP
19	19590868	rs146597377	G	A	100	PASS	AC=82;AF=0.0163738;AN=5008;NS=2504;DP=17211;EAS_AF=0.0188;AMR_AF=0.0029;AFR_AF=0.0151;EUR_AF=0.002;SAS_AF=0.0399;AA=G|||;VT=SNP
19	19591066	rs10401193	A	G	100	PASS	AC=1261;AF=0.251797;AN=5008;NS=2504;DP=21197;EAS_AF=0.3006;AMR_AF=0.3256;AFR_AF=0.1672;EUR_AF=0.1531;SAS_AF=0.365;AA=A|||;VT=SNP
19	19594872	rs149820243	G	A	100	PASS	AC=77;AF=0.0153754;AN=5008;NS=2504;DP=16100;EAS_AF=0.0188;AMR_AF=0.0029;AFR_AF=0.0113;EUR_AF=0.002;SAS_AF=0.0399;AA=G|||;VT=SNP
19	19594985	rs145828578	T	C	100	PASS	AC=82;AF=0.0163738;AN=5008;NS=2504;DP=18155;EAS_AF=0.0188;AMR_AF=0.0029;AFR_AF=0.0151;EUR_AF=0.002;SAS_AF=0.0399;AA=T|||;VT=SNP
19	19595014	rs10404728	C	T	100	PASS	AC=1259;AF=0.251398;AN=5008;NS=2504;DP=18997;EAS_AF=0.3006;AMR_AF=0.3256;AFR_AF=0.1657;EUR_AF=0.1531;SAS_AF=0.365;AA=C|||;VT=SNP
19	19595817	rs142344339	A	G	100	PASS	AC=174;AF=0.0347444;AN=5008;NS=2504;DP=17052;EAS_AF=0.0129;AMR_AF=0.0764;AFR_AF=0.0068;EUR_AF=0.003;SAS_AF=0.0982;AA=A|||;VT=SNP
19	19596340	rs75024703	G	A	100	PASS	AC=191;AF=0.038139;AN=5008;NS=2504;DP=18583;EAS_AF=0.0129;AMR_AF=0.0764;AFR_AF=0.0197;EUR_AF=0.003;SAS_AF=0.0982;AA=G|||;VT=SNP
19	19597055	rs10419912	G	A	100	PASS	AC=2377;AF=0.474641;AN=5008;NS=2504;DP=20381;EAS_AF=0.3194;AMR_AF=0.4784;AFR_AF=0.6604;EUR_AF=0.325;SAS_AF=0.5348;AA=A|||;VT=SNP
19	19597240	rs2315610	T	C	100	PASS	AC=2379;AF=0.47504;AN=5008;NS=2504;DP=19176;EAS_AF=0.3204;AMR_AF=0.4798;AFR_AF=0.6604;EUR_AF=0.325;SAS_AF=0.5348;AA=t|||;VT=SNP
19	19597346	rs143891175	G	A	100	PASS	AC=82;AF=0.0163738;AN=5008;NS=2504;DP=17827;EAS_AF=0.0188;AMR_AF=0.0029;AFR_AF=0.0151;EUR_AF=0.002;SAS_AF=0.0399;AA=G|||;VT=SNP
19	19597378	rs190545587	C	T	100	PASS	AC=20;AF=0.00399361;AN=5008;NS=2504;DP=19300;EAS_AF=0.0198;AMR_AF=0;AFR_AF=0;EUR_AF=0;SAS_AF=0;AA=C|||;VT=SNP
19	19598166	rs145401932	G	T	100	PASS	AC=82;AF=0.0163738;AN=5008;NS=2504;DP=15047;EAS_AF=0.0188;AMR_AF=0.0029;AFR_AF=0.0151;EUR_AF=0.002;SAS_AF=0.0399;AA=G|||;VT=SNP
19	19598213	rs4808963	G	A	100	PASS	AC=343;AF=0.0684904;AN=5008;NS=2504;DP=12922;EAS_AF=0.12;AMR_AF=0.1138;AFR_AF=0.0083;EUR_AF=0.0368;SAS_AF=0.0971;AA=G|||;VT=SNP
19	19598467	rs117189003	G	A	100	PASS	AC=82;AF=0.0163738;AN=5008;NS=2504;DP=15785;EAS_AF=0.0188;AMR_AF=0.0029;AFR_AF=0.0151;EUR_AF=0.002;SAS_AF=0.0399;AA=G|||;VT=SNP
19	19599042	rs376994464	C	T	100	PASS	AC=82;AF=0.0163738;AN=5008;NS=2504;DP=14362;EAS_AF=0.0188;AMR_AF=0.0029;AFR_AF=0.0151;EUR_AF=0.002;SAS_AF=0.0399;AA=C|||;VT=SNP
19	19599453	rs149105279	G	A	100	PASS	AC=174;AF=0.0347444;AN=5008;NS=2504;DP=17207;EAS_AF=0.0129;AMR_AF=0.0764;AFR_AF=0.0068;EUR_AF=0.003;SAS_AF=0.0982;AA=G|||;VT=SNP
19	19599527	rs142229778	C	G	100	PASS	AC=82;AF=0.0163738;AN=5008;NS=2504;DP=17132;EAS_AF=0.0188;AMR_AF=0.0029;AFR_AF=0.0151;EUR_AF=0.002;SAS_AF=0.0399;AA=G|||;VT=SNP
19	19602459	rs116983443	C	G	100	PASS	AC=14;AF=0.00279553;AN=5008;NS=2504;DP=19626;EAS_AF=0.0139;AMR_AF=0;AFR_AF=0;EUR_AF=0;SAS_AF=0;AA=C|||;VT=SNP
19	19602821	rs751858	G	C	100	PASS	AC=1342;AF=0.267971;AN=5008;NS=2504;DP=21682;EAS_AF=0.3194;AMR_AF=0.33;AFR_AF=0.18;EUR_AF=0.1551;SAS_AF=0.4059;AA=G|||;VT=SNP
19	19602945	rs751856	A	G	100	PASS	AC=2375;AF=0.474241;AN=5008;NS=2504;DP=19178;EAS_AF=0.3194;AMR_AF=0.4798;AFR_AF=0.6566;EUR_AF=0.325;SAS_AF=0.5368;AA=G|||;VT=SNP
19	19603692	rs4808964	C	A	100	PASS	AC=2314;AF=0.462061;AN=5008;NS=2504;DP=19011;EAS_AF=0.3006;AMR_AF=0.4798;AFR_AF=0.6551;EUR_AF=0.3241;SAS_AF=0.4969;AA=A|||;VT=SNP
19	19604465	rs146491481	C	T	100	PASS	AC=83;AF=0.0165735;AN=5008;NS=2504;DP=10959;EAS_AF=0.0188;AMR_AF=0.0029;AFR_AF=0.0159;EUR_AF=0.002;SAS_AF=0.0399;AA=C|||;VT=SNP
19	19605348	rs2288852	T	C	100	PASS	AC=2376;AF=0.474441;AN=5008;NS=2504;DP=22349;EAS_AF=0.3194;AMR_AF=0.4798;AFR_AF=0.6558;EUR_AF=0.325;SAS_AF=0.5389;AA=C|||;VT=SNP
19	19605763	rs1865034	C	T	100	PASS	AC=2372;AF=0.473642;AN=5008;NS=2504;DP=23332;EAS_AF=0.3194;AMR_AF=0.4798;AFR_AF=0.6551;EUR_AF=0.325;SAS_AF=0.5358;AA=T|||;VT=SNP
19	19605963	rs2099333	C	T	100	PASS	AC=1246;AF=0.248802;AN=5008;NS=2504;DP=18008;EAS_AF=0.3006;AMR_AF=0.3271;AFR_AF=0.1619;EUR_AF=0.1511;SAS_AF=0.3579;AA=c|||;VT=SNP
19	19606026	rs7508358	C	G	100	PASS	AC=343;AF=0.0684904;AN=5008;NS=2504;DP=17549;EAS_AF=0.12;AMR_AF=0.1138;AFR_AF=0.0083;EUR_AF=0.0368;SAS_AF=0.0971;AA=c|||;VT=SNP
19	19606043	rs7508458	T	C	100	PASS	AC=339;AF=0.0676917;AN=5008;NS=2504;DP=18171;EAS_AF=0.12;AMR_AF=0.1124;AFR_AF=0.0045;EUR_AF=0.0378;SAS_AF=0.0982;AA=t|||;VT=SNP
19	19606264	rs2082421	C	T	100	PASS	AC=2290;AF=0.457268;AN=5008;NS=2504;DP=14058;EAS_AF=0.2996;AMR_AF=0.4769;AFR_AF=0.6399;EUR_AF=0.3231;SAS_AF=0.4969;AA=C|||;VT=SNP
19	19606634	rs1047361	G	A	100	PASS	AC=2375;AF=0.474241;AN=5008;NS=2504;DP=13831;EAS_AF=0.3194;AMR_AF=0.4798;AFR_AF=0.6566;EUR_AF=0.325;SAS_AF=0.5368;AA=G|||;VT=SNP;EX_TARGET
19	19607094	rs138530563	C	A	100	PASS	AC=83;AF=0.0165735;AN=5008;NS=2504;DP=19385;EAS_AF=0.0188;AMR_AF=0.0029;AFR_AF=0.0159;EUR_AF=0.002;SAS_AF=0.0399;AA=C|||;VT=SNP
19	19607564	rs6511038	A	C	100	PASS	AC=2380;AF=0.47524;AN=5008;NS=2504;DP=17495;EAS_AF=0.3194;AMR_AF=0.4798;AFR_AF=0.6604;EUR_AF=0.325;SAS_AF=0.5368;AA=C|||;VT=SNP
19	19607798	rs12609599	A	C	100	PASS	AC=91;AF=0.0181709;AN=5008;NS=2504;DP=18918;EAS_AF=0.0853;AMR_AF=0.0014;AFR_AF=0;EUR_AF=0;SAS_AF=0.0041;AA=A|||;VT=SNP
19	19608537	rs10402451	A	G	100	PASS	AC=2381;AF=0.475439;AN=5008;NS=2504;DP=19520;EAS_AF=0.3194;AMR_AF=0.4798;AFR_AF=0.6604;EUR_AF=0.326;SAS_AF=0.5368;AA=A|||;VT=SNP
19	19610030	rs3794990	A	G	100	PASS	AC=2380;AF=0.47524;AN=5008;NS=2504;DP=19011;EAS_AF=0.3194;AMR_AF=0.4798;AFR_AF=0.6604;EUR_AF=0.325;SAS_AF=0.5368;AA=G|||;VT=SNP
19	19610596	rs3794991	C	T	100	PASS	AC=442;AF=0.0882588;AN=5008;NS=2504;DP=19051;EAS_AF=0.1131;AMR_AF=0.0764;AFR_AF=0.0651;EUR_AF=0.0775;SAS_AF=0.1135;AA=C|||;VT=SNP
19	19610657	rs3794992	A	G	100	PASS	AC=172;AF=0.034345;AN=5008;NS=2504;DP=19777;EAS_AF=0.0129;AMR_AF=0.0749;AFR_AF=0.0068;EUR_AF=0.003;SAS_AF=0.0971;AA=A|||;VT=SNP
19	19611550	rs3794993	C	A	100	PASS	AC=2376;AF=0.474441;AN=5008;NS=2504;DP=22237;EAS_AF=0.3194;AMR_AF=0.4798;AFR_AF=0.6566;EUR_AF=0.325;SAS_AF=0.5378;AA=A|||;VT=SNP
19	19613381	rs892022	G	A	100	PASS	AC=2296;AF=0.458466;AN=5008;NS=2504;DP=16068;EAS_AF=0.3006;AMR_AF=0.4769;AFR_AF=0.6437;EUR_AF=0.3231;SAS_AF=0.4969;AA=G|||;VT=SNP
19	19613480	rs892021	T	C	100	PASS	AC=2379;AF=0.47504;AN=5008;NS=2504;DP=18111;EAS_AF=0.3194;AMR_AF=0.4798;AFR_AF=0.6596;EUR_AF=0.325;SAS_AF=0.5368;AA=C|||;VT=SNP
19	19613622	rs57009615	A	G	100	PASS	AC=906;AF=0.180911;AN=5008;NS=2504;DP=18888;EAS_AF=0.1806;AMR_AF=0.2133;AFR_AF=0.1551;EUR_AF=0.1153;SAS_AF=0.2607;AA=A|||;VT=SNP
19	19613704	rs114241330	T	C	100	PASS	AC=78;AF=0.0155751;AN=5008;NS=2504;DP=17982;EAS_AF=0.0188;AMR_AF=0.0029;AFR_AF=0.0121;EUR_AF=0.002;SAS_AF=0.0399;AA=T|||;VT=SNP
19	19615036	rs117920390	C	T	100	PASS	AC=78;AF=0.0155751;AN=5008;NS=2504;DP=19494;EAS_AF=0.0188;AMR_AF=0.0029;AFR_AF=0.0121;EUR_AF=0.002;SAS_AF=0.0399;AA=C|||;VT=SNP
19	19616026	rs3752151	T	C	100	PASS	AC=2294;AF=0.458067;AN=5008;NS=2504;DP=15494;EAS_AF=0.3006;AMR_AF=0.4769;AFR_AF=0.6437;EUR_AF=0.3231;SAS_AF=0.4949;AA=C|||;VT=SNP
19	19616742	rs1063966	G	A	100	PASS	AC=2370;AF=0.473243;AN=5008;NS=2504;DP=15028;EAS_AF=0.3194;AMR_AF=0.4798;AFR_AF=0.6543;EUR_AF=0.325;SAS_AF=0.5348;AA=A|||;VT=SNP
19	19616953	rs1054284	T	G	100	PASS	AC=2289;AF=0.457069;AN=5008;NS=2504;DP=11454;EAS_AF=0.3006;AMR_AF=0.4769;AFR_AF=0.6399;EUR_AF=0.3231;SAS_AF=0.4949;AA=T|||;VT=SNP
19	19617134	rs2033481	G	A	100	PASS	AC=343;AF=0.0684904;AN=5008;NS=2504;DP=14142;EAS_AF=0.12;AMR_AF=0.1138;AFR_AF=0.0083;EUR_AF=0.0368;SAS_AF=0.0971;AA=G|||;VT=SNP
19	19617655	rs6626	T	C	100	PASS	AC=2372;AF=0.473642;AN=5008;NS=2504;DP=16900;EAS_AF=0.3194;AMR_AF=0.4798;AFR_AF=0.6558;EUR_AF=0.325;SAS_AF=0.5348;AA=C|||;VT=SNP
19	19617656	rs1054308	G	A	100	PASS	AC=343;AF=0.0684904;AN=5008;NS=2504;DP=16898;EAS_AF=0.12;AMR_AF=0.1138;AFR_AF=0.0083;EUR_AF=0.0368;SAS_AF=0.0971;AA=G|||;VT=SNP
19	19618398	rs148458424	G	T	100	PASS	AC=66;AF=0.0131789;AN=5008;NS=2504;DP=15246;EAS_AF=0.0516;AMR_AF=0.0187;AFR_AF=0;EUR_AF=0;SAS_AF=0.001;AA=G|||;VT=SNP
19	19619317	rs10282	T	C	100	PASS	AC=2372;AF=0.473642;AN=5008;NS=2504;DP=16587;EAS_AF=0.3194;AMR_AF=0.4798;AFR_AF=0.6558;EUR_AF=0.325;SAS_AF=0.5348;AA=C|||;VT=SNP
19	19619542	rs6909	A	G	100	PASS	AC=2372;AF=0.473642;AN=5008;NS=2504;DP=19637;EAS_AF=0.3194;AMR_AF=0.4798;AFR_AF=0.6558;EUR_AF=0.325;SAS_AF=0.5348;AA=G|||;VT=SNP
19	19620071	rs2016894	C	A	100	PASS	AC=161;AF=0.0321486;AN=5008;NS=2504;DP=17719;EAS_AF=0.1448;AMR_AF=0.0101;AFR_AF=0;EUR_AF=0.001;SAS_AF=0.0072;AA=C|||;VT=SNP
19	19621004	rs56273306	T	C	100	PASS	AC=552;AF=0.110224;AN=5008;NS=2504;DP=17663;EAS_AF=0.1677;AMR_AF=0.1268;AFR_AF=0.0197;EUR_AF=0.1113;SAS_AF=0.1605;AA=T|||;VT=SNP
19	19621038	rs10402627	T	C	100	PASS	AC=2372;AF=0.473642;AN=5008;NS=2504;DP=17195;EAS_AF=0.3194;AMR_AF=0.4798;AFR_AF=0.6558;EUR_AF=0.325;SAS_AF=0.5348;AA=C|||;VT=SNP
19	19621197	rs113365218	G	A	100	PASS	AC=539;AF=0.107628;AN=5008;NS=2504;DP=13700;EAS_AF=0.1677;AMR_AF=0.121;AFR_AF=0.0166;EUR_AF=0.1054;SAS_AF=0.1616;AA=G|||;VT=SNP
19	19621389	rs34183201	G	T	100	PASS	AC=343;AF=0.0684904;AN=5008;NS=2504;DP=15828;EAS_AF=0.12;AMR_AF=0.1138;AFR_AF=0.0083;EUR_AF=0.0368;SAS_AF=0.0971;AA=G|||;VT=SNP
19	19624289	rs372849265	A	G	100	PASS	AC=77;AF=0.0153754;AN=5008;NS=2504;DP=6703;EAS_AF=0.0188;AMR_AF=0.0029;AFR_AF=0.0113;EUR_AF=0.002;SAS_AF=0.0399;AA=a|||;VT=SNP
19	19624598	rs186154579	C	T	100	PASS	AC=19;AF=0.00379393;AN=5008;NS=2504;DP=15593;EAS_AF=0.0188;AMR_AF=0;AFR_AF=0;EUR_AF=0;SAS_AF=0;AA=C|||;VT=SNP
19	19625547	rs7250893	A	G	100	PASS	AC=2374;AF=0.474042;AN=5008;NS=2504;DP=15799;EAS_AF=0.3194;AMR_AF=0.4798;AFR_AF=0.6573;EUR_AF=0.325;SAS_AF=0.5348;AA=G|||;VT=SNP;EX_TARGET
19	19625552	rs75846021	G	C	100	PASS	AC=8;AF=0.00159744;AN=5008;NS=2504;DP=15653;EAS_AF=0.0079;AMR_AF=0;AFR_AF=0;EUR_AF=0;SAS_AF=0;AA=G|||;VT=SNP;EX_TARGET
19	19628037	rs7252888	G	A	100	PASS	AC=1216;AF=0.242812;AN=5008;NS=2504;DP=1043;EAS_AF=0.3006;AMR_AF=0.3242;AFR_AF=0.1422;EUR_AF=0.1511;SAS_AF=0.3558;AA=G|||;VT=SNP
19	19630303	rs113363022	C	T	100	PASS	AC=171;AF=0.0341454;AN=5008;NS=2504;DP=19079;EAS_AF=0.0546;AMR_AF=0.0476;AFR_AF=0.0008;EUR_AF=0.0338;SAS_AF=0.0491;AA=C|||;VT=SNP
19	19630702	rs151061410	C	T	100	PASS	AC=18;AF=0.00359425;AN=5008;NS=2504;DP=17029;EAS_AF=0.0179;AMR_AF=0;AFR_AF=0;EUR_AF=0;SAS_AF=0;AA=C|||;VT=SNP
19	19631444	rs7253807	A	T	100	PASS	AC=2371;AF=0.473442;AN=5008;NS=2504;DP=17606;EAS_AF=0.3194;AMR_AF=0.4769;AFR_AF=0.6558;EUR_AF=0.326;SAS_AF=0.5348;AA=T|||;VT=SNP
19	19631464	rs116868499	A	G	100	PASS	AC=76;AF=0.0151757;AN=5008;NS=2504;DP=18522;EAS_AF=0.0188;AMR_AF=0.0029;AFR_AF=0.0106;EUR_AF=0.002;SAS_AF=0.0399;AA=A|||;VT=SNP
19	19631655	rs4808965	A	G	100	PASS	AC=2370;AF=0.473243;AN=5008;NS=2504;DP=18400;EAS_AF=0.3204;AMR_AF=0.4769;AFR_AF=0.6551;EUR_AF=0.325;SAS_AF=0.5348;AA=G|||;VT=SNP
19	19632118	rs117033706	G	A	100	PASS	AC=77;AF=0.0153754;AN=5008;NS=2504;DP=18299;EAS_AF=0.0188;AMR_AF=0.0029;AFR_AF=0.0113;EUR_AF=0.002;SAS_AF=0.0399;AA=G|||;VT=SNP
19	19632707	rs117509636	G	A	100	PASS	AC=193;AF=0.0385383;AN=5008;NS=2504;DP=13832;EAS_AF=0.0883;AMR_AF=0;AFR_AF=0;EUR_AF=0.003;SAS_AF=0.1033;AA=G|||;VT=SNP
19	19632975	rs141694039	G	A	100	PASS	AC=77;AF=0.0153754;AN=5008;NS=2504;DP=11628;EAS_AF=0.0188;AMR_AF=0.0029;AFR_AF=0.0113;EUR_AF=0.002;SAS_AF=0.0399;AA=G|||;VT=SNP
19	19633038	rs189466131	C	T	100	PASS	AC=80;AF=0.0159744;AN=5008;NS=2504;DP=11921;EAS_AF=0.0188;AMR_AF=0.0029;AFR_AF=0.0129;EUR_AF=0.003;SAS_AF=0.0399;AA=C|||;VT=SNP
19	19634000	rs113611839	G	C	100	PASS	AC=172;AF=0.034345;AN=5008;NS=2504;DP=19421;EAS_AF=0.0546;AMR_AF=0.049;AFR_AF=0.0008;EUR_AF=0.0338;SAS_AF=0.0491;AA=G|||;VT=SNP
19	19635575	rs148733820	A	G	100	PASS	AC=81;AF=0.0161741;AN=5008;NS=2504;DP=17102;EAS_AF=0.0188;AMR_AF=0.0029;AFR_AF=0.0144;EUR_AF=0.002;SAS_AF=0.0399;AA=A|||;VT=SNP
19	19637308	rs45631650	C	T	100	PASS	AC=168;AF=0.0335463;AN=5008;NS=2504;DP=16534;EAS_AF=0.0129;AMR_AF=0.0764;AFR_AF=0.0023;EUR_AF=0.003;SAS_AF=0.0982;AA=C|||;VT=SNP
19	19637445	rs117921690	C	T	100	PASS	AC=35;AF=0.00698882;AN=5008;NS=2504;DP=14876;EAS_AF=0.0327;AMR_AF=0;AFR_AF=0;EUR_AF=0;SAS_AF=0.002;AA=C|||;VT=SNP
19	19639294	rs117392587	T	G	100	PASS	AC=67;AF=0.0133786;AN=5008;NS=2504;DP=13942;EAS_AF=0.0198;AMR_AF=0;AFR_AF=0.0053;EUR_AF=0.001;SAS_AF=0.0399;AA=T|||;VT=SNP
19	19640309	rs148161897	C	A	100	PASS	AC=54;AF=0.0107827;AN=5008;NS=2504;DP=17676;EAS_AF=0.0536;AMR_AF=0;AFR_AF=0;EUR_AF=0;SAS_AF=0;AA=C|||;VT=SNP;EX_TARGET
19	19640421	rs142015390	C	T	100	PASS	AC=77;AF=0.0153754;AN=5008;NS=2504;DP=17334;EAS_AF=0.0188;AMR_AF=0.0029;AFR_AF=0.0113;EUR_AF=0.002;SAS_AF=0.0399;AA=C|||;VT=SNP
19	19640524	rs4808967	T	C	100	PASS	AC=2373;AF=0.473842;AN=5008;NS=2504;DP=17073;EAS_AF=0.3204;AMR_AF=0.4798;AFR_AF=0.6573;EUR_AF=0.3241;SAS_AF=0.5337;AA=C|||;VT=SNP
19	19640537	rs76221430	C	T	100	PASS	AC=27;AF=0.00539137;AN=5008;NS=2504;DP=16617;EAS_AF=0.0258;AMR_AF=0;AFR_AF=0;EUR_AF=0;SAS_AF=0.001;AA=C|||;VT=SNP
19	19640620	rs150655964	G	A	100	PASS	AC=82;AF=0.0163738;AN=5008;NS=2504;DP=16736;EAS_AF=0.0188;AMR_AF=0.0029;AFR_AF=0.0151;EUR_AF=0.002;SAS_AF=0.0399;AA=G|||;VT=SNP
19	19640641	rs144869802	C	G	100	PASS	AC=77;AF=0.0153754;AN=5008;NS=2504;DP=17031;EAS_AF=0.0188;AMR_AF=0.0029;AFR_AF=0.0113;EUR_AF=0.002;SAS_AF=0.0399;AA=C|||;VT=SNP
19	19642795	rs56397647	C	T	100	PASS	AC=721;AF=0.14397;AN=5008;NS=2504;DP=15492;EAS_AF=0.1696;AMR_AF=0.1297;AFR_AF=0.146;EUR_AF=0.1093;SAS_AF=0.1605;AA=C|||;VT=SNP
19	19643028	rs10422819	C	A	100	PASS	AC=2358;AF=0.470847;AN=5008;NS=2504;DP=15322;EAS_AF=0.3194;AMR_AF=0.4741;AFR_AF=0.652;EUR_AF=0.3221;SAS_AF=0.5327;AA=A|||;VT=SNP
19	19643534	rs137912279	C	T	100	PASS	AC=18;AF=0.00359425;AN=5008;NS=2504;DP=15412;EAS_AF=0.0169;AMR_AF=0;AFR_AF=0.0008;EUR_AF=0;SAS_AF=0;AA=C|||;VT=SNP;EX_TARGET
19	19643907	rs34539063	C	G	100	PASS	AC=338;AF=0.067492;AN=5008;NS=2504;DP=18657;EAS_AF=0.119;AMR_AF=0.1138;AFR_AF=0.0076;EUR_AF=0.0358;SAS_AF=0.0951;AA=C|||;VT=SNP
19	19646272	rs2304098	T	C	100	PASS	AC=2372;AF=0.473642;AN=5008;NS=2504;DP=16982;EAS_AF=0.3214;AMR_AF=0.4784;AFR_AF=0.6551;EUR_AF=0.3221;SAS_AF=0.5378;AA=C|||;VT=SNP;EX_TARGET
19	19648346	rs1054930	G	C	100	PASS	AC=2366;AF=0.472444;AN=5008;NS=2504;DP=11790;EAS_AF=0.3194;AMR_AF=0.4784;AFR_AF=0.6528;EUR_AF=0.3221;SAS_AF=0.5368;AA=C|||;VT=SNP;EX_TARGET
19	19649269	rs150096634	G	A	100	PASS	AC=118;AF=0.0235623;AN=5008;NS=2504;DP=11990;EAS_AF=0.0179;AMR_AF=0.0043;AFR_AF=0.0431;EUR_AF=0.001;SAS_AF=0.0399;AA=G|||;VT=SNP
19	19649748	rs11670882	G	C	100	PASS	AC=1258;AF=0.251198;AN=5008;NS=2504;DP=17359;EAS_AF=0.0308;AMR_AF=0.2233;AFR_AF=0.4803;EUR_AF=0.173;SAS_AF=0.2689;AA=C|||;VT=SNP
19	19650096	rs4808208	A	G	100	PASS	AC=2371;AF=0.473442;AN=5008;NS=2504;DP=15371;EAS_AF=0.3214;AMR_AF=0.4784;AFR_AF=0.6543;EUR_AF=0.3221;SAS_AF=0.5378;AA=G|||;VT=SNP
19	19651577	rs12981405	C	T	100	PASS	AC=1076;AF=0.214856;AN=5008;NS=2504;DP=10710;EAS_AF=0.2877;AMR_AF=0.2507;AFR_AF=0.1573;EUR_AF=0.1471;SAS_AF=0.2618;AA=C|||;VT=SNP
19	19651885	rs199854196	C	G	100	PASS	AC=18;AF=0.00359425;AN=5008;NS=2504;DP=11516;EAS_AF=0.0179;AMR_AF=0;AFR_AF=0;EUR_AF=0;SAS_AF=0;AA=c|||;VT=SNP;EX_TARGET
19	19652746	rs8102502	T	C	100	PASS	AC=1295;AF=0.258586;AN=5008;NS=2504;DP=14953;EAS_AF=0.0317;AMR_AF=0.2262;AFR_AF=0.497;EUR_AF=0.1759;SAS_AF=0.2781;AA=C|||;VT=SNP
19	19653882	rs139958428	G	A	100	PASS	AC=42;AF=0.00838658;AN=5008;NS=2504;DP=19460;EAS_AF=0.0337;AMR_AF=0.0115;AFR_AF=0;EUR_AF=0;SAS_AF=0;AA=G|||;VT=SNP
19	19654117	rs7252453	G	C	100	PASS	AC=1277;AF=0.254992;AN=5008;NS=2504;DP=16755;EAS_AF=0.0308;AMR_AF=0.2248;AFR_AF=0.4947;EUR_AF=0.173;SAS_AF=0.2679;AA=C|||;VT=SNP;EX_TARGET
19	19657143	rs2304097	C	T	100	PASS	AC=647;AF=0.129193;AN=5008;NS=2504;DP=15597;EAS_AF=0.0317;AMR_AF=0.1023;AFR_AF=0.3064;EUR_AF=0.005;SAS_AF=0.137;AA=C|||;VT=SNP
19	19657500	rs10402308	G	A	100	PASS	AC=1763;AF=0.352037;AN=5008;NS=2504;DP=15009;EAS_AF=0.3185;AMR_AF=0.3617;AFR_AF=0.4834;EUR_AF=0.1571;SAS_AF=0.4029;AA=A|||;VT=SNP
19	19657590	rs73924805	T	C	100	PASS	AC=841;AF=0.167931;AN=5008;NS=2504;DP=12945;EAS_AF=0.0883;AMR_AF=0.1556;AFR_AF=0.3147;EUR_AF=0.0437;SAS_AF=0.1881;AA=C|||;VT=SNP
19	19657632	rs7245983	A	C	100	PASS	AC=2334;AF=0.466054;AN=5008;NS=2504;DP=12092;EAS_AF=0.3204;AMR_AF=0.4769;AFR_AF=0.643;EUR_AF=0.325;SAS_AF=0.5143;AA=C|||;VT=SNP
19	19658472	rs16996148	G	T	100	PASS	AC=579;AF=0.115615;AN=5008;NS=2504;DP=17476;EAS_AF=0.1151;AMR_AF=0.0865;AFR_AF=0.1626;EUR_AF=0.0746;SAS_AF=0.1155;AA=G|||;VT=SNP
19	19660061	rs74585973	G	A	100	PASS	AC=84;AF=0.0167732;AN=5008;NS=2504;DP=18723;EAS_AF=0.0774;AMR_AF=0;AFR_AF=0;EUR_AF=0;SAS_AF=0.0061;AA=G|||;VT=SNP
19	19662220	rs17216525	C	T	100	PASS	AC=408;AF=0.0814696;AN=5008;NS=2504;DP=19252;EAS_AF=0.1161;AMR_AF=0.072;AFR_AF=0.0212;EUR_AF=0.0726;SAS_AF=0.1431;AA=C|||;VT=SNP
19	19663850	rs892023	A	G	100	PASS	AC=2392;AF=0.477636;AN=5008;NS=2504;DP=13508;EAS_AF=0.5694;AMR_AF=0.4654;AFR_AF=0.4584;EUR_AF=0.3658;SAS_AF=0.5327;AA=G|||;VT=SNP
19	19664077	rs17216588	C	T	100	PASS	AC=386;AF=0.0770767;AN=5008;NS=2504;DP=13029;EAS_AF=0.1121;AMR_AF=0.072;AFR_AF=0.0197;EUR_AF=0.0726;SAS_AF=0.1268;AA=C|||;VT=SNP
19	19665384	rs142744226	A	G	100	PASS	AC=172;AF=0.034345;AN=5008;NS=2504;DP=14748;EAS_AF=0.0109;AMR_AF=0.0706;AFR_AF=0.0045;EUR_AF=0.003;SAS_AF=0.1053;AA=a|||;VT=SNP
19	19665581	rs34755166	G	A	100	PASS	AC=955;AF=0.190695;AN=5008;NS=2504;DP=18718;EAS_AF=0.2351;AMR_AF=0.2104;AFR_AF=0.18;EUR_AF=0.1113;SAS_AF=0.227;AA=G|||;VT=SNP
19	19666506	rs12974028	G	A	100	PASS	AC=821;AF=0.163938;AN=5008;NS=2504;DP=18445;EAS_AF=0.2907;AMR_AF=0.1643;AFR_AF=0.0212;EUR_AF=0.2525;SAS_AF=0.135;AA=G|||;VT=SNP
19	19666574	rs17216693	T	C	100	PASS	AC=989;AF=0.197484;AN=5008;NS=2504;DP=19064;EAS_AF=0.2391;AMR_AF=0.2118;AFR_AF=0.1906;EUR_AF=0.1143;SAS_AF=0.2393;AA=T|||;VT=SNP
19	19667254	rs143988316	C	T	100	PASS	AC=518;AF=0.103435;AN=5008;NS=2504;DP=9054;EAS_AF=0.1181;AMR_AF=0.0807;AFR_AF=0.0998;EUR_AF=0.0746;SAS_AF=0.1391;AA=C|||;VT=SNP
19	19667921	rs111233315	T	C	100	PASS	AC=498;AF=0.0994409;AN=5008;NS=2504;DP=13811;EAS_AF=0.0288;AMR_AF=0.0893;AFR_AF=0.2095;EUR_AF=0.004;SAS_AF=0.1288;AA=T|||;VT=SNP
19	19667969	rs12985293	T	G	100	PASS	AC=2365;AF=0.472244;AN=5008;NS=2504;DP=15126;EAS_AF=0.5595;AMR_AF=0.4712;AFR_AF=0.4486;EUR_AF=0.3728;SAS_AF=0.5174;AA=G|||;VT=SNP
19	19668738	rs8109130	A	G	100	PASS	AC=2246;AF=0.448482;AN=5008;NS=2504;DP=14211;EAS_AF=0.4415;AMR_AF=0.4121;AFR_AF=0.534;EUR_AF=0.4354;SAS_AF=0.3793;AA=A|||;VT=SNP
19	19668916	rs8109618	G	A	100	PASS	AC=3519;AF=0.702676;AN=5008;NS=2504;DP=15112;EAS_AF=0.7609;AMR_AF=0.6599;AFR_AF=0.7595;EUR_AF=0.6918;SAS_AF=0.6074;AA=g|||;VT=SNP
19	19668984	rs73004920	T	C	100	PASS	AC=823;AF=0.164337;AN=5008;NS=2504;DP=17645;EAS_AF=0.2907;AMR_AF=0.1614;AFR_AF=0.0219;EUR_AF=0.2545;SAS_AF=0.136;AA=T|||;VT=SNP
19	19669208	rs78916915	G	A	100	PASS	AC=234;AF=0.0467252;AN=5008;NS=2504;DP=17987;EAS_AF=0.1111;AMR_AF=0.0317;AFR_AF=0.0008;EUR_AF=0.006;SAS_AF=0.0951;AA=G|||;VT=SNP
19	19669507	rs8113107	G	T	100	PASS	AC=2728;AF=0.544728;AN=5008;NS=2504;DP=20407;EAS_AF=0.4653;AMR_AF=0.5014;AFR_AF=0.7383;EUR_AF=0.4384;SAS_AF=0.5051;AA=T|||;VT=SNP
19	19670378	rs112452431	T	C	100	PASS	AC=495;AF=0.0988419;AN=5008;NS=2504;DP=18054;EAS_AF=0.0278;AMR_AF=0.0893;AFR_AF=0.2095;EUR_AF=0.004;SAS_AF=0.1268;AA=t|||;VT=SNP
19	19670610	rs150824230	G	A	100	PASS	AC=404;AF=0.0806709;AN=5008;NS=2504;DP=15785;EAS_AF=0.1151;AMR_AF=0.0706;AFR_AF=0.0197;EUR_AF=0.0736;SAS_AF=0.1421;AA=G|||;VT=SNP
19	19670688	rs7249692	T	C	100	PASS	AC=3569;AF=0.71266;AN=5008;NS=2504;DP=17032;EAS_AF=0.7619;AMR_AF=0.6643;AFR_AF=0.7632;EUR_AF=0.6938;SAS_AF=0.6472;AA=t|||;VT=SNP
19	19671084	rs7249319	C	G	100	PASS	AC=494;AF=0.0986422;AN=5008;NS=2504;DP=17094;EAS_AF=0.0278;AMR_AF=0.0893;AFR_AF=0.2088;EUR_AF=0.004;SAS_AF=0.1268;AA=C|||;VT=SNP
19	19671121	rs6511040	C	T	100	PASS	AC=2195;AF=0.438299;AN=5008;NS=2504;DP=17006;EAS_AF=0.4415;AMR_AF=0.4035;AFR_AF=0.5023;EUR_AF=0.4354;SAS_AF=0.3763;AA=C|||;VT=SNP
19	19671266	rs73004926	C	T	100	PASS	AC=404;AF=0.0806709;AN=5008;NS=2504;DP=22166;EAS_AF=0.1151;AMR_AF=0.0706;AFR_AF=0.0197;EUR_AF=0.0736;SAS_AF=0.1421;AA=C|||;VT=SNP
19	19672267	rs750216	C	T	100	PASS	AC=826;AF=0.164936;AN=5008;NS=2504;DP=15387;EAS_AF=0.2927;AMR_AF=0.1643;AFR_AF=0.0212;EUR_AF=0.2545;SAS_AF=0.136;AA=C|||;VT=SNP
19	19672317	rs750215	T	A	100	PASS	AC=2352;AF=0.469649;AN=5008;NS=2504;DP=16063;EAS_AF=0.5585;AMR_AF=0.4683;AFR_AF=0.4448;EUR_AF=0.3718;SAS_AF=0.5133;AA=A|||;VT=SNP
19	19673087	rs76337800	G	A	100	PASS	AC=495;AF=0.0988419;AN=5008;NS=2504;DP=18581;EAS_AF=0.0278;AMR_AF=0.0893;AFR_AF=0.2095;EUR_AF=0.004;SAS_AF=0.1268;AA=A|||;VT=SNP
19	19674219	rs57368710	T	C	100	PASS	AC=494;AF=0.0986422;AN=5008;NS=2504;DP=17854;EAS_AF=0.0278;AMR_AF=0.0893;AFR_AF=0.2088;EUR_AF=0.004;SAS_AF=0.1268;AA=T|||;VT=SNP
19	19674805	rs111638025	T	A	100	PASS	AC=494;AF=0.0986422;AN=5008;NS=2504;DP=12236;EAS_AF=0.0278;AMR_AF=0.0893;AFR_AF=0.2088;EUR_AF=0.004;SAS_AF=0.1268;AA=T|||;VT=SNP
19	19675367	rs8108705	G	T	100	PASS	AC=3559;AF=0.710663;AN=5008;NS=2504;DP=16453;EAS_AF=0.7609;AMR_AF=0.6628;AFR_AF=0.764;EUR_AF=0.6928;SAS_AF=0.6391;AA=T|||;VT=SNP
19	19675696	rs73004933	C	T	100	PASS	AC=408;AF=0.0814696;AN=5008;NS=2504;DP=17351;EAS_AF=0.1151;AMR_AF=0.0706;AFR_AF=0.0166;EUR_AF=0.0736;SAS_AF=0.1503;AA=C|||;VT=SNP;EX_TARGET
19	19676280	rs113611178	G	C	100	PASS	AC=214;AF=0.0427316;AN=5008;NS=2504;DP=15510;EAS_AF=0.0278;AMR_AF=0.0692;AFR_AF=0.0076;EUR_AF=0.004;SAS_AF=0.1268;AA=G|||;VT=SNP
19	19676666	rs2872970	G	A	100	PASS	AC=2113;AF=0.421925;AN=5008;NS=2504;DP=14491;EAS_AF=0.3373;AMR_AF=0.3977;AFR_AF=0.528;EUR_AF=0.4344;SAS_AF=0.3701;AA=G|||;VT=SNP
19	19677010	rs8113221	C	T	100	PASS	AC=2111;AF=0.421526;AN=5008;NS=2504;DP=16383;EAS_AF=0.3353;AMR_AF=0.3977;AFR_AF=0.528;EUR_AF=0.4344;SAS_AF=0.3701;AA=C|||;VT=SNP
19	19677738	rs1865036	C	T	100	PASS	AC=495;AF=0.0988419;AN=5008;NS=2504;DP=18830;EAS_AF=0.0278;AMR_AF=0.0893;AFR_AF=0.2095;EUR_AF=0.004;SAS_AF=0.1268;AA=C|||;VT=SNP
19	19677770	rs117203123	T	C	100	PASS	AC=161;AF=0.0321486;AN=5008;NS=2504;DP=20426;EAS_AF=0.1448;AMR_AF=0.013;AFR_AF=0.0008;EUR_AF=0;SAS_AF=0.0051;AA=T|||;VT=SNP
19	19678371	rs12985142	A	G	100	PASS	AC=1323;AF=0.264177;AN=5008;NS=2504;DP=18429;EAS_AF=0.3204;AMR_AF=0.2536;AFR_AF=0.2322;EUR_AF=0.2584;SAS_AF=0.2628;AA=G|||;VT=SNP
19	19678725	rs75063087	T	C	100	PASS	AC=214;AF=0.0427316;AN=5008;NS=2504;DP=21305;EAS_AF=0.0278;AMR_AF=0.0692;AFR_AF=0.0076;EUR_AF=0.004;SAS_AF=0.1268;AA=T|||;VT=SNP
19	19679461	rs8103250	A	G	100	PASS	AC=3568;AF=0.71246;AN=5008;NS=2504;DP=23006;EAS_AF=0.7619;AMR_AF=0.6643;AFR_AF=0.7632;EUR_AF=0.6928;SAS_AF=0.6472;AA=G|||;VT=SNP
19	19679635	rs118082414	G	A	100	PASS	AC=49;AF=0.00978435;AN=5008;NS=2504;DP=22868;EAS_AF=0.0456;AMR_AF=0;AFR_AF=0;EUR_AF=0;SAS_AF=0.0031;AA=G|||;VT=SNP
19	19679992	rs9304962	G	C	100	PASS	AC=3561;AF=0.711062;AN=5008;NS=2504;DP=20128;EAS_AF=0.7619;AMR_AF=0.6628;AFR_AF=0.7602;EUR_AF=0.6928;SAS_AF=0.6452;AA=C|||;VT=SNP
19	19680040	rs10221485	T	A	100	PASS	AC=494;AF=0.0986422;AN=5008;NS=2504;DP=18998;EAS_AF=0.0278;AMR_AF=0.0893;AFR_AF=0.2088;EUR_AF=0.004;SAS_AF=0.1268;AA=T|||;VT=SNP
19	19680650	rs6511041	C	T	100	PASS	AC=2164;AF=0.432109;AN=5008;NS=2504;DP=16154;EAS_AF=0.4415;AMR_AF=0.3991;AFR_AF=0.4962;EUR_AF=0.4324;SAS_AF=0.3589;AA=c|||;VT=SNP
19	19682541	rs62137778	A	G	100	PASS	AC=2736;AF=0.546326;AN=5008;NS=2504;DP=15883;EAS_AF=0.4692;AMR_AF=0.5;AFR_AF=0.7375;EUR_AF=0.4384;SAS_AF=0.5112;AA=G|||;VT=SNP
19	19683357	rs12982628	C	G	100	PASS	AC=826;AF=0.164936;AN=5008;NS=2504;DP=18544;EAS_AF=0.2927;AMR_AF=0.1643;AFR_AF=0.0212;EUR_AF=0.2545;SAS_AF=0.136;AA=C|||;VT=SNP
19	19683972	rs148211708	G	A	100	PASS	AC=26;AF=0.00519169;AN=5008;NS=2504;DP=14727;EAS_AF=0.0238;AMR_AF=0;AFR_AF=0;EUR_AF=0;SAS_AF=0.002;AA=G|||;VT=SNP
19	19684181	rs111643510	T	C	100	PASS	AC=517;AF=0.103235;AN=5008;NS=2504;DP=13810;EAS_AF=0.0377;AMR_AF=0.0951;AFR_AF=0.2126;EUR_AF=0.007;SAS_AF=0.1278;AA=T|||;VT=SNP
19	19685342	rs144794347	T	C	100	PASS	AC=167;AF=0.0333466;AN=5008;NS=2504;DP=17564;EAS_AF=0.0099;AMR_AF=0.0692;AFR_AF=0.0121;EUR_AF=0.003;SAS_AF=0.092;AA=T|||;VT=SNP
19	19685714	rs148526446	G	C	100	PASS	AC=220;AF=0.0439297;AN=5008;NS=2504;DP=13913;EAS_AF=0.0278;AMR_AF=0.0692;AFR_AF=0.0129;EUR_AF=0.004;SAS_AF=0.1258;AA=G|||;VT=SNP
19	19687286	rs142292565	A	G	100	PASS	AC=220;AF=0.0439297;AN=5008;NS=2504;DP=15836;EAS_AF=0.0278;AMR_AF=0.0692;AFR_AF=0.0129;EUR_AF=0.004;SAS_AF=0.1258;AA=a|||;VT=SNP
19	19687807	rs150133527	C	T	100	PASS	AC=156;AF=0.0311502;AN=5008;NS=2504;DP=17807;EAS_AF=0.0099;AMR_AF=0.0692;AFR_AF=0.0038;EUR_AF=0.003;SAS_AF=0.092;AA=C|||;VT=SNP
19	19687958	rs148840057	T	C	100	PASS	AC=220;AF=0.0439297;AN=5008;NS=2504;DP=14696;EAS_AF=0.0278;AMR_AF=0.0692;AFR_AF=0.0129;EUR_AF=0.004;SAS_AF=0.1258;AA=t|||;VT=SNP
19	19688583	rs145949752	G	A	100	PASS	AC=220;AF=0.0439297;AN=5008;NS=2504;DP=16138;EAS_AF=0.0278;AMR_AF=0.0692;AFR_AF=0.0129;EUR_AF=0.004;SAS_AF=0.1258;AA=G|||;VT=SNP
19	19688624	rs141587117	C	T	100	PASS	AC=220;AF=0.0439297;AN=5008;NS=2504;DP=15257;EAS_AF=0.0278;AMR_AF=0.0692;AFR_AF=0.0129;EUR_AF=0.004;SAS_AF=0.1258;AA=C|||;VT=SNP
19	19688629	rs59350672	G	C	100	PASS	AC=2608;AF=0.520767;AN=5008;NS=2504;DP=14929;EAS_AF=0.3641;AMR_AF=0.487;AFR_AF=0.739;EUR_AF=0.4384;SAS_AF=0.4959;AA=C|||;VT=SNP
19	19688646	rs12981270	G	A	100	PASS	AC=823;AF=0.164337;AN=5008;NS=2504;DP=14299;EAS_AF=0.2917;AMR_AF=0.1628;AFR_AF=0.0212;EUR_AF=0.2535;SAS_AF=0.136;AA=G|||;VT=SNP
19	19689150	rs117623836	T	C	100	PASS	AC=220;AF=0.0439297;AN=5008;NS=2504;DP=18860;EAS_AF=0.0278;AMR_AF=0.0692;AFR_AF=0.0129;EUR_AF=0.004;SAS_AF=0.1258;AA=t|||;VT=SNP
19	19689633	rs34324119	G	A	100	PASS	AC=1042;AF=0.208067;AN=5008;NS=2504;DP=18375;EAS_AF=0.3194;AMR_AF=0.232;AFR_AF=0.034;EUR_AF=0.2575;SAS_AF=0.2607;AA=g|||;VT=SNP
19	19690546	rs113720167	C	T	100	PASS	AC=220;AF=0.0439297;AN=5008;NS=2504;DP=18325;EAS_AF=0.0278;AMR_AF=0.0692;AFR_AF=0.0129;EUR_AF=0.004;SAS_AF=0.1258;AA=T|||;VT=SNP
19	19690722	rs62137783	G	A	100	PASS	AC=822;AF=0.164137;AN=5008;NS=2504;DP=18351;EAS_AF=0.2907;AMR_AF=0.1628;AFR_AF=0.0212;EUR_AF=0.2535;SAS_AF=0.136;AA=G|||;VT=SNP
19	19691088	rs79860015	G	A	100	PASS	AC=219;AF=0.04373;AN=5008;NS=2504;DP=20726;EAS_AF=0.0278;AMR_AF=0.0692;AFR_AF=0.0129;EUR_AF=0.004;SAS_AF=0.1247;AA=G|||;VT=SNP
19	19691551	rs79257887	T	C	100	PASS	AC=219;AF=0.04373;AN=5008;NS=2504;DP=19754;EAS_AF=0.0278;AMR_AF=0.0692;AFR_AF=0.0129;EUR_AF=0.004;SAS_AF=0.1247;AA=C|||;VT=SNP
19	19691752	rs144583694	G	A	100	PASS	AC=219;AF=0.04373;AN=5008;NS=2504;DP=19202;EAS_AF=0.0278;AMR_AF=0.0692;AFR_AF=0.0129;EUR_AF=0.004;SAS_AF=0.1247;AA=G|||;VT=SNP
19	19691766	rs138528986	C	T	100	PASS	AC=219;AF=0.04373;AN=5008;NS=2504;DP=19687;EAS_AF=0.0278;AMR_AF=0.0692;AFR_AF=0.0129;EUR_AF=0.004;SAS_AF=0.1247;AA=T|||;VT=SNP
19	19692579	rs7252981	T	C	100	PASS	AC=3453;AF=0.689497;AN=5008;NS=2504;DP=19134;EAS_AF=0.6577;AMR_AF=0.6513;AFR_AF=0.7595;EUR_AF=0.6938;SAS_AF=0.6503;AA=C|||;VT=SNP
19	19692960	rs112107493	A	T	100	PASS	AC=214;AF=0.0427316;AN=5008;NS=2504;DP=18159;EAS_AF=0.0278;AMR_AF=0.0692;AFR_AF=0.0083;EUR_AF=0.004;SAS_AF=0.1258;AA=T|||;VT=SNP
19	19693267	rs140789220	G	A	100	PASS	AC=213;AF=0.0425319;AN=5008;NS=2504;DP=16648;EAS_AF=0.0278;AMR_AF=0.0692;AFR_AF=0.0083;EUR_AF=0.004;SAS_AF=0.1247;AA=G|||;VT=SNP
19	19693299	rs12977917	G	A	100	PASS	AC=819;AF=0.163538;AN=5008;NS=2504;DP=17056;EAS_AF=0.2907;AMR_AF=0.1628;AFR_AF=0.0212;EUR_AF=0.2515;SAS_AF=0.135;AA=G|||;VT=SNP
19	19693426	rs143115527	T	C	100	PASS	AC=214;AF=0.0427316;AN=5008;NS=2504;DP=20185;EAS_AF=0.0278;AMR_AF=0.0692;AFR_AF=0.0083;EUR_AF=0.004;SAS_AF=0.1258;AA=C|||;VT=SNP
19	19693581	rs12462757	C	T	100	PASS	AC=54;AF=0.0107827;AN=5008;NS=2504;DP=2853;EAS_AF=0.0238;AMR_AF=0.0389;AFR_AF=0;EUR_AF=0;SAS_AF=0.0031;AA=C|||;VT=SNP
19	19694147	rs145606687	T	G	100	PASS	AC=163;AF=0.0325479;AN=5008;NS=2504;DP=19805;EAS_AF=0.0099;AMR_AF=0.0706;AFR_AF=0.0083;EUR_AF=0.003;SAS_AF=0.092;AA=G|||;VT=SNP
19	19694254	rs144078850	T	C	100	PASS	AC=164;AF=0.0327476;AN=5008;NS=2504;DP=16898;EAS_AF=0.0099;AMR_AF=0.0706;AFR_AF=0.0083;EUR_AF=0.003;SAS_AF=0.093;AA=T|||;VT=SNP
19	19694666	rs140854328	A	G	100	PASS	AC=164;AF=0.0327476;AN=5008;NS=2504;DP=17072;EAS_AF=0.0099;AMR_AF=0.0706;AFR_AF=0.0083;EUR_AF=0.003;SAS_AF=0.093;AA=a|||;VT=SNP
19	19694804	rs146706622	C	G	100	PASS	AC=164;AF=0.0327476;AN=5008;NS=2504;DP=18639;EAS_AF=0.0099;AMR_AF=0.0706;AFR_AF=0.0083;EUR_AF=0.003;SAS_AF=0.093;AA=c|||;VT=SNP
19	19695002	rs150303939	G	A	100	PASS	AC=51;AF=0.0101837;AN=5008;NS=2504;DP=17068;EAS_AF=0.0228;AMR_AF=0.0375;AFR_AF=0;EUR_AF=0;SAS_AF=0.002;AA=A|||;VT=SNP
19	19695228	rs73004951	C	T	100	PASS	AC=466;AF=0.0930511;AN=5008;NS=2504;DP=16586;EAS_AF=0.1399;AMR_AF=0.0706;AFR_AF=0.0197;EUR_AF=0.0765;SAS_AF=0.1769;AA=C|||;VT=SNP
19	19695503	rs146669988	C	T	100	PASS	AC=164;AF=0.0327476;AN=5008;NS=2504;DP=15758;EAS_AF=0.0099;AMR_AF=0.0706;AFR_AF=0.0083;EUR_AF=0.003;SAS_AF=0.093;AA=C|||;VT=SNP
19	19695647	rs143255555	C	A	100	PASS	AC=27;AF=0.00539137;AN=5008;NS=2504;DP=14755;EAS_AF=0.0258;AMR_AF=0.0014;AFR_AF=0;EUR_AF=0;SAS_AF=0;AA=C|||;VT=SNP
19	19696058	rs147482931	C	A	100	PASS	AC=164;AF=0.0327476;AN=5008;NS=2504;DP=16120;EAS_AF=0.0099;AMR_AF=0.0706;AFR_AF=0.0083;EUR_AF=0.003;SAS_AF=0.093;AA=C|||;VT=SNP
19	19696550	rs150618940	G	A	100	PASS	AC=165;AF=0.0329473;AN=5008;NS=2504;DP=16594;EAS_AF=0.0099;AMR_AF=0.0706;AFR_AF=0.0091;EUR_AF=0.003;SAS_AF=0.093;AA=G|||;VT=SNP
19	19696682	rs111405812	G	T	100	PASS	AC=164;AF=0.0327476;AN=5008;NS=2504;DP=16271;EAS_AF=0.0099;AMR_AF=0.0706;AFR_AF=0.0083;EUR_AF=0.003;SAS_AF=0.093;AA=G|||;VT=SNP
19	19696970	rs34424437	C	A	100	PASS	AC=818;AF=0.163339;AN=5008;NS=2504;DP=18782;EAS_AF=0.2887;AMR_AF=0.1628;AFR_AF=0.0212;EUR_AF=0.2515;SAS_AF=0.136;AA=C|||;VT=SNP
19	19697392	rs143425288	G	T	100	PASS	AC=164;AF=0.0327476;AN=5008;NS=2504;DP=16644;EAS_AF=0.0099;AMR_AF=0.0706;AFR_AF=0.0083;EUR_AF=0.003;SAS_AF=0.093;AA=G|||;VT=SNP
19	19697449	rs76572785	C	A	100	PASS	AC=164;AF=0.0327476;AN=5008;NS=2504;DP=16508;EAS_AF=0.0099;AMR_AF=0.0706;AFR_AF=0.0083;EUR_AF=0.003;SAS_AF=0.093;AA=C|||;VT=SNP
19	19697629	rs145499426	A	G	100	PASS	AC=164;AF=0.0327476;AN=5008;NS=2504;DP=13907;EAS_AF=0.0099;AMR_AF=0.0706;AFR_AF=0.0083;EUR_AF=0.003;SAS_AF=0.093;AA=A|||;VT=SNP
19	19697833	rs150932566	A	G	100	PASS	AC=164;AF=0.0327476;AN=5008;NS=2504;DP=15135;EAS_AF=0.0099;AMR_AF=0.0706;AFR_AF=0.0083;EUR_AF=0.003;SAS_AF=0.093;AA=A|||;VT=SNP
19	19698172	rs146902124	A	G	100	PASS	AC=164;AF=0.0327476;AN=5008;NS=2504;DP=15437;EAS_AF=0.0099;AMR_AF=0.0706;AFR_AF=0.0083;EUR_AF=0.003;SAS_AF=0.093;AA=a|||;VT=SNP
19	19698528	rs117171447	C	T	100	PASS	AC=35;AF=0.00698882;AN=5008;NS=2504;DP=16564;EAS_AF=0.0337;AMR_AF=0.0014;AFR_AF=0;EUR_AF=0;SAS_AF=0;AA=C|||;VT=SNP
19	19698529	rs111724333	G	A	100	PASS	AC=165;AF=0.0329473;AN=5008;NS=2504;DP=16470;EAS_AF=0.0099;AMR_AF=0.0706;AFR_AF=0.0083;EUR_AF=0.003;SAS_AF=0.0941;AA=A|||;VT=SNP
19	19698629	rs112286031	T	C	100	PASS	AC=165;AF=0.0329473;AN=5008;NS=2504;DP=17945;EAS_AF=0.0099;AMR_AF=0.0706;AFR_AF=0.0083;EUR_AF=0.003;SAS_AF=0.0941;AA=T|||;VT=SNP
19	19698678	rs16982921	C	T	100	PASS	AC=206;AF=0.0411342;AN=5008;NS=2504;DP=17581;EAS_AF=0.0099;AMR_AF=0.072;AFR_AF=0.0386;EUR_AF=0.003;SAS_AF=0.0941;AA=C|||;VT=SNP
19	19699082	rs113497924	T	C	100	PASS	AC=165;AF=0.0329473;AN=5008;NS=2504;DP=19479;EAS_AF=0.0099;AMR_AF=0.0706;AFR_AF=0.0083;EUR_AF=0.003;SAS_AF=0.0941;AA=t|||;VT=SNP
19	19699118	rs113276622	A	G	100	PASS	AC=165;AF=0.0329473;AN=5008;NS=2504;DP=20478;EAS_AF=0.0099;AMR_AF=0.0706;AFR_AF=0.0083;EUR_AF=0.003;SAS_AF=0.0941;AA=A|||;VT=SNP
19	19699963	rs7245672	T	C	100	PASS	AC=3306;AF=0.660144;AN=5008;NS=2504;DP=16825;EAS_AF=0.6329;AMR_AF=0.6499;AFR_AF=0.6967;EUR_AF=0.6889;SAS_AF=0.6166;AA=t|||;VT=SNP
19	19700197	rs150778066	T	C	100	PASS	AC=166;AF=0.033147;AN=5008;NS=2504;DP=14780;EAS_AF=0.0099;AMR_AF=0.0706;AFR_AF=0.0083;EUR_AF=0.003;SAS_AF=0.0951;AA=C|||;VT=SNP
19	19700257	rs139069372	A	C	100	PASS	AC=165;AF=0.0329473;AN=5008;NS=2504;DP=15320;EAS_AF=0.0099;AMR_AF=0.0706;AFR_AF=0.0083;EUR_AF=0.003;SAS_AF=0.0941;AA=A|||;VT=SNP
19	19700311	rs149907755	C	T	100	PASS	AC=165;AF=0.0329473;AN=5008;NS=2504;DP=16870;EAS_AF=0.0099;AMR_AF=0.0706;AFR_AF=0.0083;EUR_AF=0.003;SAS_AF=0.0941;AA=C|||;VT=SNP
19	19700552	rs12608729	C	T	100	PASS	AC=524;AF=0.104633;AN=5008;NS=2504;DP=16201;EAS_AF=0.1379;AMR_AF=0.0793;AFR_AF=0.0658;EUR_AF=0.0775;SAS_AF=0.1687;AA=C|||;VT=SNP
19	19700802	rs78428169	G	A	100	PASS	AC=165;AF=0.0329473;AN=5008;NS=2504;DP=21489;EAS_AF=0.1478;AMR_AF=0.013;AFR_AF=0.0015;EUR_AF=0;SAS_AF=0.0051;AA=G|||;VT=SNP
19	19701348	rs143748444	G	A	100	PASS	AC=164;AF=0.0327476;AN=5008;NS=2504;DP=16073;EAS_AF=0.0099;AMR_AF=0.0706;AFR_AF=0.0083;EUR_AF=0.003;SAS_AF=0.093;AA=G|||;VT=SNP
19	19701481	rs140968036	T	C	100	PASS	AC=164;AF=0.0327476;AN=5008;NS=2504;DP=16268;EAS_AF=0.0099;AMR_AF=0.0706;AFR_AF=0.0083;EUR_AF=0.003;SAS_AF=0.093;AA=T|||;VT=SNP
19	19702476	rs111478274	C	T	100	PASS	AC=167;AF=0.0333466;AN=5008;NS=2504;DP=16234;EAS_AF=0.0099;AMR_AF=0.0706;AFR_AF=0.0106;EUR_AF=0.003;SAS_AF=0.093;AA=C|||;VT=SNP
19	19702751	rs144527782	A	C	100	PASS	AC=164;AF=0.0327476;AN=5008;NS=2504;DP=17697;EAS_AF=0.0099;AMR_AF=0.0706;AFR_AF=0.0083;EUR_AF=0.003;SAS_AF=0.093;AA=C|||;VT=SNP
19	19702788	rs148453480	G	A	100	PASS	AC=164;AF=0.0327476;AN=5008;NS=2504;DP=14824;EAS_AF=0.0099;AMR_AF=0.0706;AFR_AF=0.0083;EUR_AF=0.003;SAS_AF=0.093;AA=G|||;VT=SNP
19	19703141	rs150530667	C	T	100	PASS	AC=164;AF=0.0327476;AN=5008;NS=2504;DP=20918;EAS_AF=0.0099;AMR_AF=0.0706;AFR_AF=0.0083;EUR_AF=0.003;SAS_AF=0.093;AA=C|||;VT=SNP
19	19703467	rs76258847	C	T	100	PASS	AC=164;AF=0.0327476;AN=5008;NS=2504;DP=21540;EAS_AF=0.0099;AMR_AF=0.0706;AFR_AF=0.0083;EUR_AF=0.003;SAS_AF=0.093;AA=C|||;VT=SNP
19	19703656	rs35844778	C	T	100	PASS	AC=165;AF=0.0329473;AN=5008;NS=2504;DP=16534;EAS_AF=0.0099;AMR_AF=0.0706;AFR_AF=0.0083;EUR_AF=0.003;SAS_AF=0.0941;AA=C|||;VT=SNP
19	19703800	rs147777103	G	A	100	PASS	AC=164;AF=0.0327476;AN=5008;NS=2504;DP=16923;EAS_AF=0.0099;AMR_AF=0.0706;AFR_AF=0.0083;EUR_AF=0.003;SAS_AF=0.093;AA=A|||;VT=SNP
19	19704001	rs150064109	A	G	100	PASS	AC=164;AF=0.0327476;AN=5008;NS=2504;DP=18673;EAS_AF=0.0099;AMR_AF=0.0706;AFR_AF=0.0083;EUR_AF=0.003;SAS_AF=0.093;AA=G|||;VT=SNP
19	19704272	rs146810822	C	T	100	PASS	AC=164;AF=0.0327476;AN=5008;NS=2504;DP=18751;EAS_AF=0.0099;AMR_AF=0.0706;AFR_AF=0.0083;EUR_AF=0.003;SAS_AF=0.093;AA=C|||;VT=SNP
19	19704314	rs140617745	G	A	100	PASS	AC=18;AF=0.00359425;AN=5008;NS=2504;DP=18622;EAS_AF=0.0179;AMR_AF=0;AFR_AF=0;EUR_AF=0;SAS_AF=0;AA=G|||;VT=SNP
19	19704594	rs112776111	G	T	100	PASS	AC=164;AF=0.0327476;AN=5008;NS=2504;DP=17914;EAS_AF=0.0099;AMR_AF=0.0706;AFR_AF=0.0083;EUR_AF=0.003;SAS_AF=0.093;AA=T|||;VT=SNP
19	19705822	rs138102987	C	T	100	PASS	AC=164;AF=0.0327476;AN=5008;NS=2504;DP=16602;EAS_AF=0.0099;AMR_AF=0.0706;AFR_AF=0.0083;EUR_AF=0.003;SAS_AF=0.093;AA=C|||;VT=SNP
19	19706761	rs149506099	G	A	100	PASS	AC=165;AF=0.0329473;AN=5008;NS=2504;DP=15317;EAS_AF=0.0099;AMR_AF=0.0706;AFR_AF=0.0083;EUR_AF=0.004;SAS_AF=0.093;AA=G|||;VT=SNP
19	19707355	rs147341417	G	A	100	PASS	AC=164;AF=0.0327476;AN=5008;NS=2504;DP=15195;EAS_AF=0.0099;AMR_AF=0.0706;AFR_AF=0.0083;EUR_AF=0.003;SAS_AF=0.093;AA=G|||;VT=SNP
19	19707494	rs35842591	A	G	100	PASS	AC=1074;AF=0.214457;AN=5008;NS=2504;DP=16289;EAS_AF=0.3026;AMR_AF=0.2378;AFR_AF=0.093;EUR_AF=0.2555;SAS_AF=0.229;AA=G|||;VT=SNP
19	19707635	rs151109851	T	G	100	PASS	AC=165;AF=0.0329473;AN=5008;NS=2504;DP=16519;EAS_AF=0.0099;AMR_AF=0.0706;AFR_AF=0.0083;EUR_AF=0.003;SAS_AF=0.0941;AA=G|||;VT=SNP
19	19708551	rs16996174	C	G	100	PASS	AC=548;AF=0.109425;AN=5008;NS=2504;DP=23633;EAS_AF=0.2302;AMR_AF=0.1311;AFR_AF=0.0711;EUR_AF=0.0378;SAS_AF=0.0951;AA=C|||;VT=SNP
19	19709564	rs79978969	T	C	100	PASS	AC=41;AF=0.0081869;AN=5008;NS=2504;DP=16546;EAS_AF=0.0387;AMR_AF=0;AFR_AF=0;EUR_AF=0;SAS_AF=0.002;AA=t|||;VT=SNP
19	19709801	rs34316527	A	G	100	PASS	AC=823;AF=0.164337;AN=5008;NS=2504;DP=13724;EAS_AF=0.2917;AMR_AF=0.1643;AFR_AF=0.0212;EUR_AF=0.2525;SAS_AF=0.136;AA=a|||;VT=SNP
19	19709864	rs146592260	A	G	100	PASS	AC=163;AF=0.0325479;AN=5008;NS=2504;DP=16043;EAS_AF=0.0099;AMR_AF=0.0706;AFR_AF=0.0076;EUR_AF=0.003;SAS_AF=0.093;AA=A|||;VT=SNP
19	19709891	rs149132827	C	A	100	PASS	AC=163;AF=0.0325479;AN=5008;NS=2504;DP=17321;EAS_AF=0.0099;AMR_AF=0.0706;AFR_AF=0.0076;EUR_AF=0.003;SAS_AF=0.093;AA=C|||;VT=SNP
19	19710252	rs80341635	C	T	100	PASS	AC=163;AF=0.0325479;AN=5008;NS=2504;DP=19827;EAS_AF=0.0099;AMR_AF=0.0706;AFR_AF=0.0076;EUR_AF=0.003;SAS_AF=0.093;AA=T|||;VT=SNP
19	19710706	rs139585919	C	T	100	PASS	AC=164;AF=0.0327476;AN=5008;NS=2504;DP=16499;EAS_AF=0.0099;AMR_AF=0.072;AFR_AF=0.0076;EUR_AF=0.003;SAS_AF=0.093;AA=C|||;VT=SNP
19	19711139	rs73004959	C	T	100	PASS	AC=454;AF=0.090655;AN=5008;NS=2504;DP=14971;EAS_AF=0.1349;AMR_AF=0.0706;AFR_AF=0.0212;EUR_AF=0.0765;SAS_AF=0.1677;AA=C|||;VT=SNP
19	19711683	rs146891275	A	G	100	PASS	AC=163;AF=0.0325479;AN=5008;NS=2504;DP=19194;EAS_AF=0.0099;AMR_AF=0.0706;AFR_AF=0.0076;EUR_AF=0.003;SAS_AF=0.093;AA=G|||;VT=SNP
19	19711703	rs139694972	A	G	100	PASS	AC=163;AF=0.0325479;AN=5008;NS=2504;DP=20456;EAS_AF=0.0099;AMR_AF=0.0706;AFR_AF=0.0076;EUR_AF=0.003;SAS_AF=0.093;AA=G|||;VT=SNP
19	19712255	rs113239535	T	A	100	PASS	AC=164;AF=0.0327476;AN=5008;NS=2504;DP=20545;EAS_AF=0.0099;AMR_AF=0.0706;AFR_AF=0.0076;EUR_AF=0.003;SAS_AF=0.0941;AA=A|||;VT=SNP
19	19712362	rs140998550	A	G	100	PASS	AC=19;AF=0.00379393;AN=5008;NS=2504;DP=21472;EAS_AF=0.0179;AMR_AF=0;AFR_AF=0;EUR_AF=0;SAS_AF=0.001;AA=A|||;VT=SNP
19	19712534	rs35553578	G	C	100	PASS	AC=828;AF=0.165335;AN=5008;NS=2504;DP=19453;EAS_AF=0.2956;AMR_AF=0.1657;AFR_AF=0.0204;EUR_AF=0.2535;SAS_AF=0.136;AA=G|||;VT=SNP
19	19713069	rs73004962	A	T	100	PASS	AC=582;AF=0.116214;AN=5008;NS=2504;DP=17053;EAS_AF=0.127;AMR_AF=0.0821;AFR_AF=0.1248;EUR_AF=0.0775;SAS_AF=0.1575;AA=A|||;VT=SNP
19	19713353	rs62137816	C	T	100	PASS	AC=817;AF=0.163139;AN=5008;NS=2504;DP=17165;EAS_AF=0.2867;AMR_AF=0.1657;AFR_AF=0.0212;EUR_AF=0.2515;SAS_AF=0.135;AA=C|||;VT=SNP
19	19713398	rs112529284	C	T	100	PASS	AC=155;AF=0.0309505;AN=5008;NS=2504;DP=15728;EAS_AF=0.0099;AMR_AF=0.0706;AFR_AF=0.0076;EUR_AF=0.003;SAS_AF=0.0849;AA=C|||;VT=SNP
19	19714134	rs76331766	T	G	100	PASS	AC=153;AF=0.0305511;AN=5008;NS=2504;DP=19467;EAS_AF=0.0099;AMR_AF=0.0677;AFR_AF=0.0076;EUR_AF=0.003;SAS_AF=0.0849;AA=T|||;VT=SNP
19	19714597	rs141310201	C	G	100	PASS	AC=155;AF=0.0309505;AN=5008;NS=2504;DP=17724;EAS_AF=0.0099;AMR_AF=0.0706;AFR_AF=0.0076;EUR_AF=0.003;SAS_AF=0.0849;AA=C|||;VT=SNP
19	19714804	rs12611058	T	C	100	PASS	AC=822;AF=0.164137;AN=5008;NS=2504;DP=15937;EAS_AF=0.2907;AMR_AF=0.1643;AFR_AF=0.0219;EUR_AF=0.2525;SAS_AF=0.135;AA=T|||;VT=SNP
19	19715001	rs147997727	T	C	100	PASS	AC=155;AF=0.0309505;AN=5008;NS=2504;DP=17563;EAS_AF=0.0099;AMR_AF=0.0706;AFR_AF=0.0076;EUR_AF=0.003;SAS_AF=0.0849;AA=N|||;VT=SNP
19	19715193	rs79731925	A	T	100	PASS	AC=155;AF=0.0309505;AN=5008;NS=2504;DP=16330;EAS_AF=0.0099;AMR_AF=0.0706;AFR_AF=0.0076;EUR_AF=0.003;SAS_AF=0.0849;AA=t|||;VT=SNP
19	19715198	rs150496710	T	C	100	PASS	AC=155;AF=0.0309505;AN=5008;NS=2504;DP=15880;EAS_AF=0.0099;AMR_AF=0.0706;AFR_AF=0.0076;EUR_AF=0.003;SAS_AF=0.0849;AA=N|||;VT=SNP
19	19715497	rs141581526	C	T	100	PASS	AC=155;AF=0.0309505;AN=5008;NS=2504;DP=14587;EAS_AF=0.0099;AMR_AF=0.0706;AFR_AF=0.0076;EUR_AF=0.003;SAS_AF=0.0849;AA=c|||;VT=SNP
19	19715585	rs146388406	G	A	100	PASS	AC=155;AF=0.0309505;AN=5008;NS=2504;DP=11951;EAS_AF=0.0099;AMR_AF=0.0706;AFR_AF=0.0076;EUR_AF=0.003;SAS_AF=0.0849;AA=a|||;VT=SNP
19	19715661	rs111941379	G	A	100	PASS	AC=823;AF=0.164337;AN=5008;NS=2504;DP=12181;EAS_AF=0.2897;AMR_AF=0.1643;AFR_AF=0.0212;EUR_AF=0.2525;SAS_AF=0.138;AA=g|||;VT=SNP
19	19715794	rs739461	T	C	100	PASS	AC=3829;AF=0.764577;AN=5008;NS=2504;DP=14591;EAS_AF=0.7698;AMR_AF=0.7305;AFR_AF=0.7632;EUR_AF=0.7664;SAS_AF=0.7832;AA=N|||;VT=SNP
19	19716054	rs8099944	G	A	100	PASS	AC=2180;AF=0.435304;AN=5008;NS=2504;DP=7771;EAS_AF=0.3274;AMR_AF=0.4035;AFR_AF=0.5643;EUR_AF=0.4274;SAS_AF=0.4029;AA=a|||;VT=SNP
19	19716558	rs73004966	C	T	100	PASS	AC=651;AF=0.129992;AN=5008;NS=2504;DP=12509;EAS_AF=0.124;AMR_AF=0.0879;AFR_AF=0.1702;EUR_AF=0.0775;SAS_AF=0.1656;AA=c|||;VT=SNP
19	19716584	rs192774213	C	G	100	PASS	AC=25;AF=0.00499201;AN=5008;NS=2504;DP=11811;EAS_AF=0.0248;AMR_AF=0;AFR_AF=0;EUR_AF=0;SAS_AF=0;AA=c|||;VT=SNP
19	19717383	rs117350887	C	T	100	PASS	AC=115;AF=0.0229633;AN=5008;NS=2504;DP=22304;EAS_AF=0.0992;AMR_AF=0.0014;AFR_AF=0.0008;EUR_AF=0.003;SAS_AF=0.0102;AA=C|||;VT=SNP
19	19717439	rs147845493	G	A	100	PASS	AC=154;AF=0.0307508;AN=5008;NS=2504;DP=21854;EAS_AF=0.0099;AMR_AF=0.0706;AFR_AF=0.0076;EUR_AF=0.003;SAS_AF=0.0838;AA=G|||;VT=SNP
19	19717451	rs16994684	T	C	100	PASS	AC=545;AF=0.108826;AN=5008;NS=2504;DP=21163;EAS_AF=0.2302;AMR_AF=0.1282;AFR_AF=0.0703;EUR_AF=0.0378;SAS_AF=0.0951;AA=T|||;VT=SNP
19	19717733	rs34725331	A	G	100	PASS	AC=3832;AF=0.765176;AN=5008;NS=2504;DP=18716;EAS_AF=0.7698;AMR_AF=0.7305;AFR_AF=0.764;EUR_AF=0.7664;SAS_AF=0.7853;AA=G|||;VT=SNP
19	19717988	rs149096890	A	G	100	PASS	AC=155;AF=0.0309505;AN=5008;NS=2504;DP=15469;EAS_AF=0.0099;AMR_AF=0.0706;AFR_AF=0.0076;EUR_AF=0.004;SAS_AF=0.0838;AA=G|||;VT=SNP
19	19718361	rs76497319	A	C	100	PASS	AC=154;AF=0.0307508;AN=5008;NS=2504;DP=16878;EAS_AF=0.0099;AMR_AF=0.0706;AFR_AF=0.0076;EUR_AF=0.003;SAS_AF=0.0838;AA=A|||;VT=SNP
19	19719006	rs141517302	G	A	100	PASS	AC=154;AF=0.0307508;AN=5008;NS=2504;DP=16553;EAS_AF=0.0099;AMR_AF=0.0706;AFR_AF=0.0076;EUR_AF=0.003;SAS_AF=0.0838;AA=A|||;VT=SNP
19	19719309	rs62137820	A	G	100	PASS	AC=818;AF=0.163339;AN=5008;NS=2504;DP=22336;EAS_AF=0.2877;AMR_AF=0.1671;AFR_AF=0.0129;EUR_AF=0.2604;SAS_AF=0.136;AA=A|||;VT=SNP
19	19719824	rs10417097	C	G	100	PASS	AC=2199;AF=0.439097;AN=5008;NS=2504;DP=20557;EAS_AF=0.3452;AMR_AF=0.402;AFR_AF=0.5643;EUR_AF=0.4274;SAS_AF=0.4049;AA=C|||;VT=SNP
19	19719840	rs10416924	A	G	100	PASS	AC=2163;AF=0.431909;AN=5008;NS=2504;DP=19978;EAS_AF=0.3452;AMR_AF=0.3977;AFR_AF=0.5393;EUR_AF=0.4274;SAS_AF=0.4049;AA=A|||;VT=SNP
19	19720028	rs1476459	C	A	100	PASS	AC=825;AF=0.164736;AN=5008;NS=2504;DP=18222;EAS_AF=0.2837;AMR_AF=0.1715;AFR_AF=0.0204;EUR_AF=0.2584;SAS_AF=0.136;AA=C|||;VT=SNP
19	19720399	rs57504626	C	T	100	PASS	AC=650;AF=0.129792;AN=5008;NS=2504;DP=13507;EAS_AF=0.13;AMR_AF=0.0879;AFR_AF=0.171;EUR_AF=0.0775;SAS_AF=0.1575;AA=C|||;VT=SNP
19	19720426	rs143064540	G	A	100	PASS	AC=154;AF=0.0307508;AN=5008;NS=2504;DP=15271;EAS_AF=0.0099;AMR_AF=0.0706;AFR_AF=0.0076;EUR_AF=0.003;SAS_AF=0.0838;AA=G|||;VT=SNP
19	19720788	rs16996185	T	G	100	PASS	AC=650;AF=0.129792;AN=5008;NS=2504;DP=18430;EAS_AF=0.13;AMR_AF=0.0879;AFR_AF=0.171;EUR_AF=0.0775;SAS_AF=0.1575;AA=T|||;VT=SNP
19	19720897	rs112445985	A	C	100	PASS	AC=154;AF=0.0307508;AN=5008;NS=2504;DP=17632;EAS_AF=0.0099;AMR_AF=0.0706;AFR_AF=0.0076;EUR_AF=0.003;SAS_AF=0.0838;AA=C|||;VT=SNP
19	19721061	rs1968047	G	A	100	PASS	AC=3826;AF=0.763978;AN=5008;NS=2504;DP=15039;EAS_AF=0.7688;AMR_AF=0.7291;AFR_AF=0.7632;EUR_AF=0.7664;SAS_AF=0.7822;AA=A|||;VT=SNP
19	19721163	rs148542886	G	A	100	PASS	AC=37;AF=0.00738818;AN=5008;NS=2504;DP=17063;EAS_AF=0.0298;AMR_AF=0.0058;AFR_AF=0;EUR_AF=0.003;SAS_AF=0;AA=G|||;VT=SNP
19	19721439	rs151023030	A	T	100	PASS	AC=155;AF=0.0309505;AN=5008;NS=2504;DP=17108;EAS_AF=0.0099;AMR_AF=0.0706;AFR_AF=0.0076;EUR_AF=0.003;SAS_AF=0.0849;AA=T|||;VT=SNP
19	19721722	rs12610185	G	A	100	PASS	AC=567;AF=0.113219;AN=5008;NS=2504;DP=20513;EAS_AF=0.129;AMR_AF=0.085;AFR_AF=0.1104;EUR_AF=0.0775;SAS_AF=0.1575;AA=G|||;VT=SNP
19	19721976	rs12610191	C	T	100	PASS	AC=567;AF=0.113219;AN=5008;NS=2504;DP=18555;EAS_AF=0.129;AMR_AF=0.085;AFR_AF=0.1104;EUR_AF=0.0775;SAS_AF=0.1575;AA=C|||;VT=SNP
19	19722181	rs75251832	A	T	100	PASS	AC=155;AF=0.0309505;AN=5008;NS=2504;DP=17489;EAS_AF=0.0099;AMR_AF=0.0706;AFR_AF=0.0076;EUR_AF=0.003;SAS_AF=0.0849;AA=T|||;VT=SNP
19	19722281	rs143391745	A	G	100	PASS	AC=155;AF=0.0309505;AN=5008;NS=2504;DP=14878;EAS_AF=0.0099;AMR_AF=0.0706;AFR_AF=0.0076;EUR_AF=0.003;SAS_AF=0.0849;AA=A|||;VT=SNP
19	19722286	rs148383883	A	G	100	PASS	AC=155;AF=0.0309505;AN=5008;NS=2504;DP=14822;EAS_AF=0.0099;AMR_AF=0.0706;AFR_AF=0.0076;EUR_AF=0.003;SAS_AF=0.0849;AA=G|||;VT=SNP
19	19722667	rs78780884	T	A	100	PASS	AC=155;AF=0.0309505;AN=5008;NS=2504;DP=18638;EAS_AF=0.0099;AMR_AF=0.0706;AFR_AF=0.0076;EUR_AF=0.003;SAS_AF=0.0849;AA=T|||;VT=SNP
19	19722684	rs150881394	G	A	100	PASS	AC=13;AF=0.00259585;AN=5008;NS=2504;DP=18573;EAS_AF=0.0129;AMR_AF=0;AFR_AF=0;EUR_AF=0;SAS_AF=0;AA=G|||;VT=SNP
19	19722864	rs7252228	A	G	100	PASS	AC=3828;AF=0.764377;AN=5008;NS=2504;DP=19480;EAS_AF=0.7698;AMR_AF=0.7291;AFR_AF=0.7632;EUR_AF=0.7664;SAS_AF=0.7832;AA=G|||;VT=SNP
19	19723215	rs10500212	C	T	100	PASS	AC=650;AF=0.129792;AN=5008;NS=2504;DP=19737;EAS_AF=0.13;AMR_AF=0.0879;AFR_AF=0.171;EUR_AF=0.0775;SAS_AF=0.1575;AA=C|||;VT=SNP
19	19723883	rs8110266	C	T	100	PASS	AC=2184;AF=0.436102;AN=5008;NS=2504;DP=13931;EAS_AF=0.3284;AMR_AF=0.4063;AFR_AF=0.5643;EUR_AF=0.4354;SAS_AF=0.3957;AA=C|||;VT=SNP
19	19723995	rs117253668	C	G	100	PASS	AC=34;AF=0.00678914;AN=5008;NS=2504;DP=13831;EAS_AF=0.0317;AMR_AF=0;AFR_AF=0;EUR_AF=0;SAS_AF=0.002;AA=C|||;VT=SNP
19	19724041	rs186233615	G	A	100	PASS	AC=154;AF=0.0307508;AN=5008;NS=2504;DP=12145;EAS_AF=0.0099;AMR_AF=0.0706;AFR_AF=0.0068;EUR_AF=0.003;SAS_AF=0.0849;AA=G|||;VT=SNP
19	19725088	rs10403759	T	C	100	PASS	AC=3828;AF=0.764377;AN=5008;NS=2504;DP=19842;EAS_AF=0.7708;AMR_AF=0.7291;AFR_AF=0.7625;EUR_AF=0.7664;SAS_AF=0.7832;AA=C|||;VT=SNP
19	19726022	rs58847337	G	A	100	PASS	AC=649;AF=0.129593;AN=5008;NS=2504;DP=12751;EAS_AF=0.129;AMR_AF=0.0879;AFR_AF=0.171;EUR_AF=0.0775;SAS_AF=0.1575;AA=G|||;VT=SNP
19	19726651	rs150096858	A	G	100	PASS	AC=156;AF=0.0311502;AN=5008;NS=2504;DP=20281;EAS_AF=0.0099;AMR_AF=0.0706;AFR_AF=0.0083;EUR_AF=0.003;SAS_AF=0.0849;AA=A|||;VT=SNP
19	19727042	rs6511046	C	T	100	PASS	AC=2073;AF=0.413938;AN=5008;NS=2504;DP=20354;EAS_AF=0.3294;AMR_AF=0.3905;AFR_AF=0.5159;EUR_AF=0.4245;SAS_AF=0.3691;AA=C|||;VT=SNP
19	19727152	rs73004975	A	G	100	PASS	AC=671;AF=0.133986;AN=5008;NS=2504;DP=20398;EAS_AF=0.1458;AMR_AF=0.0879;AFR_AF=0.1717;EUR_AF=0.0775;SAS_AF=0.1616;AA=A|||;VT=SNP
19	19727737	rs149436014	T	C	100	PASS	AC=307;AF=0.0613019;AN=5008;NS=2504;DP=17399;EAS_AF=0.0099;AMR_AF=0.085;AFR_AF=0.1172;EUR_AF=0.004;SAS_AF=0.0808;AA=t|||;VT=SNP
19	19728071	rs34096655	C	T	100	PASS	AC=801;AF=0.159944;AN=5008;NS=2504;DP=20723;EAS_AF=0.2837;AMR_AF=0.1614;AFR_AF=0.0129;EUR_AF=0.2505;SAS_AF=0.137;AA=C|||;VT=SNP
19	19728648	rs35437712	A	C	100	PASS	AC=827;AF=0.165136;AN=5008;NS=2504;DP=16061;EAS_AF=0.2847;AMR_AF=0.17;AFR_AF=0.0219;EUR_AF=0.2575;SAS_AF=0.137;AA=C|||;VT=SNP
19	19729194	rs12976826	C	T	100	PASS	AC=544;AF=0.108626;AN=5008;NS=2504;DP=11834;EAS_AF=0.2292;AMR_AF=0.1282;AFR_AF=0.0688;EUR_AF=0.0378;SAS_AF=0.0971;AA=C|||;VT=SNP
19	19731856	rs62137822	T	C	100	PASS	AC=1090;AF=0.217652;AN=5008;NS=2504;DP=16336;EAS_AF=0.3323;AMR_AF=0.1945;AFR_AF=0.1732;EUR_AF=0.2545;SAS_AF=0.138;AA=T|||;VT=SNP
19	19733171	rs140581049	C	T	100	PASS	AC=158;AF=0.0315495;AN=5008;NS=2504;DP=13323;EAS_AF=0.0109;AMR_AF=0.0706;AFR_AF=0.0083;EUR_AF=0.004;SAS_AF=0.0849;AA=C|||;VT=SNP
19	19733332	rs149378107	A	T	100	PASS	AC=38;AF=0.00758786;AN=5008;NS=2504;DP=16042;EAS_AF=0.0248;AMR_AF=0;AFR_AF=0.0091;EUR_AF=0.001;SAS_AF=0;AA=A|||;VT=SNP
19	19733877	rs8101679	T	C	100	PASS	AC=3960;AF=0.790735;AN=5008;NS=2504;DP=15625;EAS_AF=0.7708;AMR_AF=0.7334;AFR_AF=0.8578;EUR_AF=0.7644;SAS_AF=0.7883;AA=t|||;VT=SNP
19	19733964	rs4808974	G	A	100	PASS	AC=543;AF=0.108427;AN=5008;NS=2504;DP=13980;EAS_AF=0.2302;AMR_AF=0.1311;AFR_AF=0.0688;EUR_AF=0.0378;SAS_AF=0.093;AA=G|||;VT=SNP
19	19733967	rs7247594	T	C	100	PASS	AC=588;AF=0.117412;AN=5008;NS=2504;DP=13918;EAS_AF=0.1964;AMR_AF=0.1095;AFR_AF=0.0121;EUR_AF=0.2157;SAS_AF=0.0828;AA=t|||;VT=SNP
19	19734164	rs7247165	G	A	100	PASS	AC=869;AF=0.173522;AN=5008;NS=2504;DP=14181;EAS_AF=0.3323;AMR_AF=0.1758;AFR_AF=0.0204;EUR_AF=0.2485;SAS_AF=0.138;AA=G|||;VT=SNP
19	19734539	rs1054685	C	T	100	PASS	AC=1863;AF=0.372005;AN=5008;NS=2504;DP=16906;EAS_AF=0.3492;AMR_AF=0.3818;AFR_AF=0.3457;EUR_AF=0.4294;SAS_AF=0.365;AA=C|||;VT=SNP
19	19735988	rs34316070	C	T	100	PASS	AC=869;AF=0.173522;AN=5008;NS=2504;DP=14566;EAS_AF=0.3323;AMR_AF=0.1758;AFR_AF=0.0204;EUR_AF=0.2475;SAS_AF=0.1391;AA=-|||;VT=SNP
19	19737039	rs146064595	A	T	100	PASS	AC=97;AF=0.019369;AN=5008;NS=2504;DP=19588;EAS_AF=0.0258;AMR_AF=0;AFR_AF=0;EUR_AF=0;SAS_AF=0.0726;AA=A|||;VT=SNP
19	19737686	rs33982830	C	T	100	PASS	AC=868;AF=0.173323;AN=5008;NS=2504;DP=14572;EAS_AF=0.3323;AMR_AF=0.1758;AFR_AF=0.0204;EUR_AF=0.2475;SAS_AF=0.138;AA=C|||;VT=SNP;EX_TARGET
19	19738097	rs139102507	G	A	100	PASS	AC=158;AF=0.0315495;AN=5008;NS=2504;DP=20597;EAS_AF=0.0109;AMR_AF=0.0706;AFR_AF=0.0083;EUR_AF=0.004;SAS_AF=0.0849;AA=G|||;VT=SNP;EX_TARGET
19	19738506	rs2002318	G	T	100	PASS	AC=153;AF=0.0305511;AN=5008;NS=2504;DP=15531;EAS_AF=0.0109;AMR_AF=0.0706;AFR_AF=0.0083;EUR_AF=0.004;SAS_AF=0.0798;AA=G|||;VT=SNP
19	19738554	rs873870	G	A	100	PASS	AC=2456;AF=0.490415;AN=5008;NS=2504;DP=15226;EAS_AF=0.3899;AMR_AF=0.4582;AFR_AF=0.5401;EUR_AF=0.507;SAS_AF=0.5327;AA=G|||;VT=SNP
19	19739899	rs145890344	G	A	100	PASS	AC=25;AF=0.00499201;AN=5008;NS=2504;DP=14573;EAS_AF=0.0228;AMR_AF=0;AFR_AF=0;EUR_AF=0;SAS_AF=0.002;AA=G|||;VT=SNP
19	19740729	rs880090	C	G	100	PASS	AC=3478;AF=0.694489;AN=5008;NS=2504;DP=15530;EAS_AF=0.7629;AMR_AF=0.6873;AFR_AF=0.5628;EUR_AF=0.7584;SAS_AF=0.7413;AA=C|||;VT=SNP;EX_TARGET
19	19742751	rs11879838	G	C	100	PASS	AC=3770;AF=0.752796;AN=5008;NS=2504;DP=3253;EAS_AF=0.7688;AMR_AF=0.7233;AFR_AF=0.7239;EUR_AF=0.7654;SAS_AF=0.7832;AA=C|||;VT=SNP
19	19743098	rs12609436	C	T	100	PASS	AC=2472;AF=0.49361;AN=5008;NS=2504;DP=15744;EAS_AF=0.3869;AMR_AF=0.4481;AFR_AF=0.5416;EUR_AF=0.5089;SAS_AF=0.5552;AA=C|||;VT=SNP
19	19743730	rs8113682	T	G	100	PASS	AC=3958;AF=0.790335;AN=5008;NS=2504;DP=19072;EAS_AF=0.7688;AMR_AF=0.7334;AFR_AF=0.8601;EUR_AF=0.7654;SAS_AF=0.7843;AA=G|||;VT=SNP
19	19744079	rs11878202	T	C	100	PASS	AC=3958;AF=0.790335;AN=5008;NS=2504;DP=19106;EAS_AF=0.7688;AMR_AF=0.7334;AFR_AF=0.8601;EUR_AF=0.7654;SAS_AF=0.7843;AA=C|||;VT=SNP
19	19744358	rs10407283	T	C	100	PASS	AC=2533;AF=0.505791;AN=5008;NS=2504;DP=19377;EAS_AF=0.4236;AMR_AF=0.4597;AFR_AF=0.5454;EUR_AF=0.5119;SAS_AF=0.5634;AA=T|||;VT=SNP
19	19744452	rs7248200	C	T	100	PASS	AC=2442;AF=0.48762;AN=5008;NS=2504;DP=19479;EAS_AF=0.4177;AMR_AF=0.4337;AFR_AF=0.534;EUR_AF=0.503;SAS_AF=0.5194;AA=C|||;VT=SNP
19	19744692	rs117038725	G	A	100	PASS	AC=158;AF=0.0315495;AN=5008;NS=2504;DP=11370;EAS_AF=0.0109;AMR_AF=0.0706;AFR_AF=0.0083;EUR_AF=0.004;SAS_AF=0.0849;AA=G|||;VT=SNP;EX_TARGET
19	19746151	rs2304128	G	T	100	PASS	AC=618;AF=0.123403;AN=5008;NS=2504;DP=20305;EAS_AF=0.0714;AMR_AF=0.1354;AFR_AF=0.1755;EUR_AF=0.0805;SAS_AF=0.1421;AA=G|||;VT=SNP;EX_TARGET
19	19746214	rs2304129	C	G	100	PASS	AC=544;AF=0.108626;AN=5008;NS=2504;DP=20042;EAS_AF=0.2321;AMR_AF=0.1297;AFR_AF=0.0658;EUR_AF=0.0378;SAS_AF=0.0971;AA=C|||;VT=SNP;EX_TARGET
19	19748572	rs56083851	G	A	100	PASS	AC=878;AF=0.175319;AN=5008;NS=2504;DP=11839;EAS_AF=0.3433;AMR_AF=0.1744;AFR_AF=0.0204;EUR_AF=0.2425;SAS_AF=0.1431;AA=G|||;VT=SNP
19	19749013	rs117798850	C	T	100	PASS	AC=38;AF=0.00758786;AN=5008;NS=2504;DP=12205;EAS_AF=0.0367;AMR_AF=0;AFR_AF=0;EUR_AF=0.001;SAS_AF=0;AA=C|||;VT=SNP;EX_TARGET
19	19749855	rs62134460	C	T	100	PASS	AC=879;AF=0.175519;AN=5008;NS=2504;DP=12779;EAS_AF=0.3452;AMR_AF=0.1744;AFR_AF=0.0204;EUR_AF=0.2425;SAS_AF=0.1421;AA=C|||;VT=SNP
19	19749896	rs115205560	A	T	100	PASS	AC=355;AF=0.0708866;AN=5008;NS=2504;DP=12765;EAS_AF=0.0159;AMR_AF=0.0994;AFR_AF=0.0953;EUR_AF=0.0119;SAS_AF=0.135;AA=A|||;VT=SNP
19	19750519	rs113712235	G	A	100	PASS	AC=297;AF=0.0593051;AN=5008;NS=2504;DP=16032;EAS_AF=0.0139;AMR_AF=0.0965;AFR_AF=0.0545;EUR_AF=0.0129;SAS_AF=0.1339;AA=G|||;VT=SNP
19	19750822	rs45458192	C	T	100	PASS	AC=1199;AF=0.239417;AN=5008;NS=2504;DP=17123;EAS_AF=0.2956;AMR_AF=0.2695;AFR_AF=0.0514;EUR_AF=0.4135;SAS_AF=0.2352;AA=C|||;VT=SNP
19	19751456	rs2043293	C	A	100	PASS	AC=4077;AF=0.814097;AN=5008;NS=2504;DP=12208;EAS_AF=0.7629;AMR_AF=0.7867;AFR_AF=0.8638;EUR_AF=0.8419;SAS_AF=0.7904;AA=A|||;VT=SNP
19	19753292	rs7248885	G	A	100	PASS	AC=1926;AF=0.384585;AN=5008;NS=2504;DP=16872;EAS_AF=0.3532;AMR_AF=0.3055;AFR_AF=0.3888;EUR_AF=0.4185;SAS_AF=0.4325;AA=G|||;VT=SNP
19	19753882	rs3794995	C	T	100	PASS	AC=1159;AF=0.23143;AN=5008;NS=2504;DP=14667;EAS_AF=0.2937;AMR_AF=0.196;AFR_AF=0.034;EUR_AF=0.3141;SAS_AF=0.3742;AA=C|||;VT=SNP
19	19754144	rs79244208	G	T	100	PASS	AC=25;AF=0.00499201;AN=5008;NS=2504;DP=15221;EAS_AF=0.0238;AMR_AF=0;AFR_AF=0;EUR_AF=0;SAS_AF=0.001;AA=G|||;VT=SNP
19	19754149	rs4808975	G	C	100	PASS	AC=1330;AF=0.265575;AN=5008;NS=2504;DP=15228;EAS_AF=0.1954;AMR_AF=0.2622;AFR_AF=0.3585;EUR_AF=0.2376;SAS_AF=0.2434;AA=c|||;VT=SNP
19	19754628	rs145908681	G	A	100	PASS	AC=66;AF=0.0131789;AN=5008;NS=2504;DP=13172;EAS_AF=0.0456;AMR_AF=0;AFR_AF=0;EUR_AF=0.001;SAS_AF=0.0194;AA=G|||;VT=SNP
19	19754942	rs3794996	C	T	100	PASS	AC=375;AF=0.0748802;AN=5008;NS=2504;DP=16261;EAS_AF=0.1677;AMR_AF=0.0807;AFR_AF=0.0393;EUR_AF=0.0308;SAS_AF=0.0685;AA=C|||;VT=SNP
19	19756662	rs10405234	T	C	100	PASS	AC=1469;AF=0.293331;AN=5008;NS=2504;DP=16057;EAS_AF=0.1776;AMR_AF=0.2464;AFR_AF=0.4561;EUR_AF=0.2386;SAS_AF=0.2822;AA=C|||;VT=SNP
19	19757262	rs10423311	C	G	100	PASS	AC=1458;AF=0.291134;AN=5008;NS=2504;DP=14118;EAS_AF=0.1776;AMR_AF=0.2406;AFR_AF=0.4531;EUR_AF=0.2376;SAS_AF=0.2802;AA=G|||;VT=SNP
19	19758190	rs892035	T	C	100	PASS	AC=3968;AF=0.792332;AN=5008;NS=2504;DP=11906;EAS_AF=0.622;AMR_AF=0.8156;AFR_AF=0.9175;EUR_AF=0.7266;SAS_AF=0.8497;AA=C|||;VT=SNP
19	19758531	rs140566569	G	A	100	PASS	AC=22;AF=0.00439297;AN=5008;NS=2504;DP=13185;EAS_AF=0.0208;AMR_AF=0;AFR_AF=0.0008;EUR_AF=0;SAS_AF=0;AA=g|||;VT=SNP;EX_TARGET
19	19761485	rs1433079	G	A	100	PASS	AC=329;AF=0.0656949;AN=5008;NS=2504;DP=17703;EAS_AF=0.1706;AMR_AF=0.0807;AFR_AF=0.0008;EUR_AF=0.0298;SAS_AF=0.0716;AA=G|||;VT=SNP
19	19761869	rs35445661	T	G	100	PASS	AC=329;AF=0.0656949;AN=5008;NS=2504;DP=19908;EAS_AF=0.1706;AMR_AF=0.0807;AFR_AF=0.0008;EUR_AF=0.0298;SAS_AF=0.0716;AA=T|||;VT=SNP
19	19762300	rs118047008	C	A	100	PASS	AC=26;AF=0.00519169;AN=5008;NS=2504;DP=21421;EAS_AF=0.0258;AMR_AF=0;AFR_AF=0;EUR_AF=0;SAS_AF=0;AA=C|||;VT=SNP
19	19763635	rs2288865	C	T	100	PASS	AC=1055;AF=0.210663;AN=5008;NS=2504;DP=19309;EAS_AF=0.1746;AMR_AF=0.2017;AFR_AF=0.2088;EUR_AF=0.2157;SAS_AF=0.2515;AA=C|||;VT=SNP
19	19765269	rs892036	G	C	100	PASS	AC=4002;AF=0.799121;AN=5008;NS=2504;DP=16947;EAS_AF=0.625;AMR_AF=0.8127;AFR_AF=0.9561;EUR_AF=0.7107;SAS_AF=0.8476;AA=C|||;VT=SNP
19	19765568	rs2288867	C	T	100	PASS	AC=1457;AF=0.290935;AN=5008;NS=2504;DP=18182;EAS_AF=0.1766;AMR_AF=0.2421;AFR_AF=0.4531;EUR_AF=0.2366;SAS_AF=0.2802;AA=T|||;VT=SNP
19	19766775	rs3752152	G	A	100	PASS	AC=328;AF=0.0654952;AN=5008;NS=2504;DP=19423;EAS_AF=0.1706;AMR_AF=0.0807;AFR_AF=0.0008;EUR_AF=0.0298;SAS_AF=0.0706;AA=G|||;VT=SNP
19	19767167	rs35035906	T	C	100	PASS	AC=404;AF=0.0806709;AN=5008;NS=2504;DP=17721;EAS_AF=0.1706;AMR_AF=0.0879;AFR_AF=0.053;EUR_AF=0.0308;SAS_AF=0.0716;AA=T|||;VT=SNP
19	19767899	rs80083882	T	C	100	PASS	AC=64;AF=0.0127796;AN=5008;NS=2504;DP=21514;EAS_AF=0.0615;AMR_AF=0;AFR_AF=0;EUR_AF=0;SAS_AF=0.002;AA=T|||;VT=SNP;EX_TARGET
19	19768190	rs186424725	C	T	100	PASS	AC=20;AF=0.00399361;AN=5008;NS=2504;DP=17613;EAS_AF=0.0179;AMR_AF=0;AFR_AF=0;EUR_AF=0;SAS_AF=0.002;AA=C|||;VT=SNP;EX_TARGET
19	19768474	rs11667828	T	G	100	PASS	AC=1495;AF=0.298522;AN=5008;NS=2504;DP=17107;EAS_AF=0.1776;AMR_AF=0.2565;AFR_AF=0.4576;EUR_AF=0.2475;SAS_AF=0.2904;AA=G|||;VT=SNP
19	19769341	rs77007904	T	C	100	PASS	AC=23;AF=0.00459265;AN=5008;NS=2504;DP=21253;EAS_AF=0.0198;AMR_AF=0;AFR_AF=0;EUR_AF=0;SAS_AF=0.0031;AA=T|||;VT=SNP
19	19769690	rs28635562	C	T	100	PASS	AC=1436;AF=0.286741;AN=5008;NS=2504;DP=16517;EAS_AF=0.1776;AMR_AF=0.2536;AFR_AF=0.4183;EUR_AF=0.2475;SAS_AF=0.2853;AA=C|||;VT=SNP
19	19769881	rs75386047	G	A	100	PASS	AC=120;AF=0.0239617;AN=5008;NS=2504;DP=14378;EAS_AF=0.1121;AMR_AF=0.0058;AFR_AF=0;EUR_AF=0.001;SAS_AF=0.002;AA=G|||;VT=SNP
19	19776427	rs146284512	C	T	100	PASS	AC=172;AF=0.034345;AN=5008;NS=2504;DP=16872;EAS_AF=0.0536;AMR_AF=0.0216;AFR_AF=0.0113;EUR_AF=0.0149;SAS_AF=0.0746;AA=C|||;VT=SNP
19	19776814	rs10421328	C	T	100	PASS	AC=777;AF=0.155152;AN=5008;NS=2504;DP=18587;EAS_AF=0.006;AMR_AF=0.1484;AFR_AF=0.1778;EUR_AF=0.2177;SAS_AF=0.2188;AA=C|||;VT=SNP
19	19776874	rs74181147	C	A	100	PASS	AC=336;AF=0.0670927;AN=5008;NS=2504;DP=19082;EAS_AF=0.1558;AMR_AF=0.0793;AFR_AF=0.0189;EUR_AF=0.0298;SAS_AF=0.0706;AA=C|||;VT=SNP
19	19778006	rs75780843	G	A	100	PASS	AC=97;AF=0.019369;AN=5008;NS=2504;DP=10882;EAS_AF=0.0843;AMR_AF=0.0115;AFR_AF=0;EUR_AF=0.001;SAS_AF=0.0031;AA=G|||;VT=SNP
19	19778155	rs12974308	G	A	100	PASS	AC=312;AF=0.0623003;AN=5008;NS=2504;DP=11816;EAS_AF=0.1558;AMR_AF=0.0793;AFR_AF=0.0008;EUR_AF=0.0298;SAS_AF=0.0706;AA=g|||;VT=SNP
19	19779012	rs35449009	G	A	100	PASS	AC=362;AF=0.0722843;AN=5008;NS=2504;DP=15903;EAS_AF=0.1558;AMR_AF=0.0793;AFR_AF=0.0386;EUR_AF=0.0298;SAS_AF=0.0706;AA=A|||;VT=SNP
19	19779706	rs12976582	T	C	100	PASS	AC=364;AF=0.0726837;AN=5008;NS=2504;DP=13139;EAS_AF=0.1558;AMR_AF=0.0793;AFR_AF=0.0386;EUR_AF=0.0298;SAS_AF=0.0726;AA=C|||;VT=SNP
19	19780209	rs12982049	C	G	100	PASS	AC=336;AF=0.0670927;AN=5008;NS=2504;DP=15232;EAS_AF=0.1558;AMR_AF=0.0793;AFR_AF=0.0189;EUR_AF=0.0298;SAS_AF=0.0706;AA=C|||;VT=SNP
19	19780757	rs74181148	C	G	100	PASS	AC=336;AF=0.0670927;AN=5008;NS=2504;DP=17173;EAS_AF=0.1558;AMR_AF=0.0793;AFR_AF=0.0189;EUR_AF=0.0298;SAS_AF=0.0706;AA=C|||;VT=SNP
19	19783420	rs7249670	T	C	100	PASS	AC=1380;AF=0.275559;AN=5008;NS=2504;DP=13453;EAS_AF=0.1617;AMR_AF=0.2507;AFR_AF=0.3843;EUR_AF=0.2475;SAS_AF=0.2924;AA=C|||;VT=SNP
19	19784086	rs78158256	T	C	100	PASS	AC=64;AF=0.0127796;AN=5008;NS=2504;DP=12793;EAS_AF=0.0615;AMR_AF=0;AFR_AF=0;EUR_AF=0;SAS_AF=0.002;AA=T|||;VT=SNP
19	19784163	rs74181149	G	A	100	PASS	AC=364;AF=0.0726837;AN=5008;NS=2504;DP=17872;EAS_AF=0.1558;AMR_AF=0.0793;AFR_AF=0.0386;EUR_AF=0.0298;SAS_AF=0.0726;AA=A|||;VT=SNP
19	19784630	rs35801717	T	G	100	PASS	AC=338;AF=0.067492;AN=5008;NS=2504;DP=10259;EAS_AF=0.1558;AMR_AF=0.0793;AFR_AF=0.0189;EUR_AF=0.0298;SAS_AF=0.0726;AA=T|||;VT=SNP
19	19785127	rs34558847	A	G	100	PASS	AC=314;AF=0.0626997;AN=5008;NS=2504;DP=16301;EAS_AF=0.1558;AMR_AF=0.0793;AFR_AF=0.0008;EUR_AF=0.0298;SAS_AF=0.0726;AA=A|||;VT=SNP
19	19786099	rs58434384	A	G	100	PASS	AC=738;AF=0.147364;AN=5008;NS=2504;DP=13708;EAS_AF=0.131;AMR_AF=0.1427;AFR_AF=0.1997;EUR_AF=0.0825;SAS_AF=0.1636;AA=A|||;VT=SNP
19	19787767	rs12983292	G	A	100	PASS	AC=1374;AF=0.274361;AN=5008;NS=2504;DP=18789;EAS_AF=0.1617;AMR_AF=0.2493;AFR_AF=0.3805;EUR_AF=0.2475;SAS_AF=0.2924;AA=A|||;VT=SNP
19	19788371	rs76834787	T	C	100	PASS	AC=162;AF=0.0323482;AN=5008;NS=2504;DP=20239;EAS_AF=0.0397;AMR_AF=0;AFR_AF=0.0008;EUR_AF=0;SAS_AF=0.1237;AA=T|||;VT=SNP
19	19788845	rs16996227	T	C	100	PASS	AC=364;AF=0.0726837;AN=5008;NS=2504;DP=21001;EAS_AF=0.1558;AMR_AF=0.0793;AFR_AF=0.0386;EUR_AF=0.0298;SAS_AF=0.0726;AA=C|||;VT=SNP;EX_TARGET
19	19789528	rs2304130	A	G	100	PASS	AC=741;AF=0.147963;AN=5008;NS=2504;DP=18007;EAS_AF=0.1329;AMR_AF=0.1427;AFR_AF=0.1997;EUR_AF=0.0825;SAS_AF=0.1646;AA=A|||;VT=SNP;EX_TARGET
19	19790159	rs4808209	A	C	100	PASS	AC=314;AF=0.0626997;AN=5008;NS=2504;DP=19592;EAS_AF=0.1558;AMR_AF=0.0793;AFR_AF=0.0008;EUR_AF=0.0298;SAS_AF=0.0726;AA=a|||;VT=SNP;EX_TARGET
19	19791593	rs74181150	G	A	100	PASS	AC=338;AF=0.067492;AN=5008;NS=2504;DP=17242;EAS_AF=0.1558;AMR_AF=0.0793;AFR_AF=0.0189;EUR_AF=0.0298;SAS_AF=0.0726;AA=G|||;VT=SNP
19	19791602	rs74181151	G	C	100	PASS	AC=314;AF=0.0626997;AN=5008;NS=2504;DP=16940;EAS_AF=0.1558;AMR_AF=0.0793;AFR_AF=0.0008;EUR_AF=0.0298;SAS_AF=0.0726;AA=G|||;VT=SNP
19	19792250	rs11670710	C	A	100	PASS	AC=1372;AF=0.273962;AN=5008;NS=2504;DP=18095;EAS_AF=0.1617;AMR_AF=0.2507;AFR_AF=0.3805;EUR_AF=0.2465;SAS_AF=0.2904;AA=A|||;VT=SNP
19	19792816	rs12980482	C	T	100	PASS	AC=333;AF=0.0664936;AN=5008;NS=2504;DP=12634;EAS_AF=0.1548;AMR_AF=0.085;AFR_AF=0.0015;EUR_AF=0.0477;SAS_AF=0.0695;AA=C|||;VT=SNP
19	19792846	rs145603680	C	T	100	PASS	AC=28;AF=0.00559105;AN=5008;NS=2504;DP=14170;EAS_AF=0.0278;AMR_AF=0;AFR_AF=0;EUR_AF=0;SAS_AF=0;AA=C|||;VT=SNP
19	19793484	rs1529714	G	A	100	PASS	AC=4043;AF=0.807308;AN=5008;NS=2504;DP=17034;EAS_AF=0.6429;AMR_AF=0.817;AFR_AF=0.9569;EUR_AF=0.7227;SAS_AF=0.8548;AA=A|||;VT=SNP
19	19793545	rs56408111	T	C	100	PASS	AC=733;AF=0.146366;AN=5008;NS=2504;DP=18566;EAS_AF=0.1319;AMR_AF=0.1326;AFR_AF=0.2005;EUR_AF=0.0815;SAS_AF=0.1646;AA=T|||;VT=SNP
19	19794267	rs74432219	G	C	100	PASS	AC=113;AF=0.0225639;AN=5008;NS=2504;DP=20457;EAS_AF=0.1022;AMR_AF=0.0072;AFR_AF=0.0008;EUR_AF=0;SAS_AF=0.0041;AA=G|||;VT=SNP
19	19794781	rs35792080	C	T	100	PASS	AC=318;AF=0.0634984;AN=5008;NS=2504;DP=18742;EAS_AF=0.1627;AMR_AF=0.0793;AFR_AF=0.0008;EUR_AF=0.0298;SAS_AF=0.0695;AA=C|||;VT=SNP
19	19795330	rs7247142	C	T	100	PASS	AC=1140;AF=0.227636;AN=5008;NS=2504;DP=13117;EAS_AF=0.1617;AMR_AF=0.2147;AFR_AF=0.2738;EUR_AF=0.2217;SAS_AF=0.2485;AA=T|||;VT=SNP
19	19795560	rs7247433	C	A	100	PASS	AC=2400;AF=0.479233;AN=5008;NS=2504;DP=7884;EAS_AF=0.3631;AMR_AF=0.3343;AFR_AF=0.711;EUR_AF=0.4105;SAS_AF=0.4591;AA=A|||;VT=SNP
19	19796620	rs7251924	G	A	100	PASS	AC=821;AF=0.163938;AN=5008;NS=2504;DP=18026;EAS_AF=0.1647;AMR_AF=0.1844;AFR_AF=0.1604;EUR_AF=0.168;SAS_AF=0.1493;AA=G|||;VT=SNP
19	19799806	rs368365688	T	A	100	PASS	AC=51;AF=0.0101837;AN=5008;NS=2504;DP=1595;EAS_AF=0.004;AMR_AF=0.0072;AFR_AF=0.0121;EUR_AF=0.0089;SAS_AF=0.0174;AA=t|||;VT=SNP
19	19800289	rs143333049	A	G	100	PASS	AC=217;AF=0.0433307;AN=5008;NS=2504;DP=13782;EAS_AF=0.1042;AMR_AF=0.0317;AFR_AF=0.0045;EUR_AF=0.0437;SAS_AF=0.0409;AA=A|||;VT=SNP
19	19800337	rs4808979	A	G	100	PASS	AC=1084;AF=0.216454;AN=5008;NS=2504;DP=13539;EAS_AF=0.1657;AMR_AF=0.2118;AFR_AF=0.2277;EUR_AF=0.2217;SAS_AF=0.2515;AA=G|||;VT=SNP
19	19800467	rs4808981	T	C	100	PASS	AC=324;AF=0.0646965;AN=5008;NS=2504;DP=15868;EAS_AF=0.1627;AMR_AF=0.0793;AFR_AF=0.0015;EUR_AF=0.0338;SAS_AF=0.0706;AA=T|||;VT=SNP
19	19800775	rs10402516	A	G	100	PASS	AC=794;AF=0.158546;AN=5008;NS=2504;DP=18647;EAS_AF=0.1677;AMR_AF=0.1527;AFR_AF=0.1513;EUR_AF=0.17;SAS_AF=0.1513;AA=A|||;VT=SNP
19	19801607	rs12981165	A	G	100	PASS	AC=747;AF=0.149161;AN=5008;NS=2504;DP=13803;EAS_AF=0.1726;AMR_AF=0.1369;AFR_AF=0.1014;EUR_AF=0.1799;SAS_AF=0.1667;AA=A|||;VT=SNP
19	19802052	rs12984303	T	C	100	PASS	AC=1006;AF=0.200879;AN=5008;NS=2504;DP=14136;EAS_AF=0.0784;AMR_AF=0.1326;AFR_AF=0.3495;EUR_AF=0.1561;SAS_AF=0.2209;AA=T|||;VT=SNP
19	19802249	rs12973774	C	A	100	PASS	AC=172;AF=0.034345;AN=5008;NS=2504;DP=11007;EAS_AF=0.0813;AMR_AF=0.013;AFR_AF=0.003;EUR_AF=0.0109;SAS_AF=0.0675;AA=C|||;VT=SNP
19	19802417	rs141831412	G	A	100	PASS	AC=362;AF=0.0722843;AN=5008;NS=2504;DP=13393;EAS_AF=0.131;AMR_AF=0.1571;AFR_AF=0.0083;EUR_AF=0.0527;SAS_AF=0.0583;AA=G|||;VT=SNP
19	19802437	rs146462698	T	C	100	PASS	AC=35;AF=0.00698882;AN=5008;NS=2504;DP=14356;EAS_AF=0.0337;AMR_AF=0;AFR_AF=0;EUR_AF=0;SAS_AF=0.001;AA=T|||;VT=SNP
19	19802470	rs11668103	G	A	100	PASS	AC=792;AF=0.158147;AN=5008;NS=2504;DP=14838;EAS_AF=0.1706;AMR_AF=0.1354;AFR_AF=0.1377;EUR_AF=0.2227;SAS_AF=0.1227;AA=G|||;VT=SNP
19	19802565	rs11668053	A	G	100	PASS	AC=2076;AF=0.414537;AN=5008;NS=2504;DP=16037;EAS_AF=0.3036;AMR_AF=0.3862;AFR_AF=0.5643;EUR_AF=0.3817;SAS_AF=0.3804;AA=G|||;VT=SNP
19	19802570	rs11668131	G	A	100	PASS	AC=816;AF=0.162939;AN=5008;NS=2504;DP=16088;EAS_AF=0.1687;AMR_AF=0.1383;AFR_AF=0.1596;EUR_AF=0.2227;SAS_AF=0.1176;AA=G|||;VT=SNP
19	19802613	rs186865147	G	A	100	PASS	AC=123;AF=0.0245607;AN=5008;NS=2504;DP=14477;EAS_AF=0.0208;AMR_AF=0.0014;AFR_AF=0.0008;EUR_AF=0;SAS_AF=0.1022;AA=G|||;VT=SNP
19	19802672	rs12974886	C	T	100	PASS	AC=248;AF=0.0495208;AN=5008;NS=2504;DP=14540;EAS_AF=0.1151;AMR_AF=0.0159;AFR_AF=0.0023;EUR_AF=0.0169;SAS_AF=0.1033;AA=C|||;VT=SNP
19	19802846	rs73006714	C	T	100	PASS	AC=829;AF=0.165535;AN=5008;NS=2504;DP=16032;EAS_AF=0.1528;AMR_AF=0.1427;AFR_AF=0.1634;EUR_AF=0.2366;SAS_AF=0.1247;AA=C|||;VT=SNP
19	19803234	rs112547871	G	A	100	PASS	AC=707;AF=0.141174;AN=5008;NS=2504;DP=11566;EAS_AF=0.1458;AMR_AF=0.1945;AFR_AF=0.1157;EUR_AF=0.0984;SAS_AF=0.1769;AA=G|||;VT=SNP
19	19803251	rs139874907	T	G	100	PASS	AC=458;AF=0.0914537;AN=5008;NS=2504;DP=10917;EAS_AF=0.1468;AMR_AF=0.1599;AFR_AF=0.0091;EUR_AF=0.0567;SAS_AF=0.1329;AA=T|||;VT=SNP
19	19803369	rs58457510	T	G	100	PASS	AC=1314;AF=0.26238;AN=5008;NS=2504;DP=15830;EAS_AF=0.3502;AMR_AF=0.1715;AFR_AF=0.2587;EUR_AF=0.2624;SAS_AF=0.2413;AA=T|||;VT=SNP
19	19803451	rs78876985	C	T	100	PASS	AC=26;AF=0.00519169;AN=5008;NS=2504;DP=14986;EAS_AF=0.0258;AMR_AF=0;AFR_AF=0;EUR_AF=0;SAS_AF=0;AA=C|||;VT=SNP
19	19803633	rs34554175	G	A	100	PASS	AC=399;AF=0.0796725;AN=5008;NS=2504;DP=16764;EAS_AF=0.1925;AMR_AF=0.0274;AFR_AF=0.0424;EUR_AF=0.0209;SAS_AF=0.1115;AA=G|||;VT=SNP
19	19803969	rs11669365	C	T	100	PASS	AC=1256;AF=0.250799;AN=5008;NS=2504;DP=14595;EAS_AF=0.3492;AMR_AF=0.17;AFR_AF=0.2201;EUR_AF=0.2644;SAS_AF=0.2342;AA=C|||;VT=SNP
19	19804445	rs12976071	A	C	100	PASS	AC=2304;AF=0.460064;AN=5008;NS=2504;DP=16265;EAS_AF=0.495;AMR_AF=0.3991;AFR_AF=0.4622;EUR_AF=0.4145;SAS_AF=0.5112;AA=C|||;VT=SNP
19	19804736	rs115173693	T	C	100	PASS	AC=590;AF=0.117812;AN=5008;NS=2504;DP=17210;EAS_AF=0.1448;AMR_AF=0.1643;AFR_AF=0.1112;EUR_AF=0.0537;SAS_AF=0.1319;AA=T|||;VT=SNP
19	19804833	rs12977125	A	G	100	PASS	AC=1311;AF=0.261781;AN=5008;NS=2504;DP=17210;EAS_AF=0.3492;AMR_AF=0.1715;AFR_AF=0.2602;EUR_AF=0.2644;SAS_AF=0.2352;AA=A|||;VT=SNP
19	19804968	rs12979491	T	C	100	PASS	AC=2303;AF=0.459864;AN=5008;NS=2504;DP=14730;EAS_AF=0.495;AMR_AF=0.3991;AFR_AF=0.4622;EUR_AF=0.4135;SAS_AF=0.5112;AA=C|||;VT=SNP
19	19804992	rs12977692	C	G	100	PASS	AC=1310;AF=0.261581;AN=5008;NS=2504;DP=14328;EAS_AF=0.3492;AMR_AF=0.1715;AFR_AF=0.2595;EUR_AF=0.2644;SAS_AF=0.2352;AA=C|||;VT=SNP
19	19805232	rs12984377	C	G	100	PASS	AC=342;AF=0.0682907;AN=5008;NS=2504;DP=19556;EAS_AF=0.1944;AMR_AF=0.0202;AFR_AF=0.003;EUR_AF=0.0189;SAS_AF=0.1115;AA=C|||;VT=SNP
19	19805254	rs76530229	G	A	100	PASS	AC=616;AF=0.123003;AN=5008;NS=2504;DP=20161;EAS_AF=0.1448;AMR_AF=0.1643;AFR_AF=0.1309;EUR_AF=0.0537;SAS_AF=0.1319;AA=G|||;VT=SNP
19	19805574	rs67433524	C	T	100	PASS	AC=993;AF=0.198283;AN=5008;NS=2504;DP=20945;EAS_AF=0.1458;AMR_AF=0.2277;AFR_AF=0.2027;EUR_AF=0.1491;SAS_AF=0.2761;AA=T|||;VT=SNP
19	19805635	rs12972143	T	A	100	PASS	AC=342;AF=0.0682907;AN=5008;NS=2504;DP=18939;EAS_AF=0.1944;AMR_AF=0.0202;AFR_AF=0.003;EUR_AF=0.0189;SAS_AF=0.1115;AA=T|||;VT=SNP
19	19805771	rs144434116	T	C	100	PASS	AC=590;AF=0.117812;AN=5008;NS=2504;DP=15673;EAS_AF=0.1448;AMR_AF=0.1643;AFR_AF=0.1112;EUR_AF=0.0537;SAS_AF=0.1319;AA=T|||;VT=SNP
19	19805860	rs146663133	C	T	100	PASS	AC=52;AF=0.0103834;AN=5008;NS=2504;DP=16247;EAS_AF=0.0308;AMR_AF=0.0029;AFR_AF=0;EUR_AF=0.001;SAS_AF=0.0184;AA=C|||;VT=SNP
19	19805905	rs8107026	G	T	100	PASS	AC=1193;AF=0.238219;AN=5008;NS=2504;DP=16303;EAS_AF=0.3482;AMR_AF=0.1686;AFR_AF=0.174;EUR_AF=0.2644;SAS_AF=0.2342;AA=G|||;VT=SNP
19	19806011	rs8106945	C	T	100	PASS	AC=2306;AF=0.460463;AN=5008;NS=2504;DP=16168;EAS_AF=0.494;AMR_AF=0.3991;AFR_AF=0.4652;EUR_AF=0.4135;SAS_AF=0.5112;AA=T|||;VT=SNP
19	19806219	rs8110701	T	G	100	PASS	AC=1316;AF=0.26278;AN=5008;NS=2504;DP=8497;EAS_AF=0.3492;AMR_AF=0.1729;AFR_AF=0.2632;EUR_AF=0.2644;SAS_AF=0.2352;AA=T|||;VT=SNP
19	19806529	rs35352269	G	A	100	PASS	AC=403;AF=0.0804712;AN=5008;NS=2504;DP=10689;EAS_AF=0.1944;AMR_AF=0.0259;AFR_AF=0.0431;EUR_AF=0.0229;SAS_AF=0.1115;AA=G|||;VT=SNP
19	19806648	rs34533749	C	T	100	PASS	AC=2307;AF=0.460663;AN=5008;NS=2504;DP=12433;EAS_AF=0.495;AMR_AF=0.3991;AFR_AF=0.4644;EUR_AF=0.4135;SAS_AF=0.5123;AA=T|||;VT=SNP
19	19806937	rs148085676	A	T	100	PASS	AC=18;AF=0.00359425;AN=5008;NS=2504;DP=18493;EAS_AF=0.0169;AMR_AF=0;AFR_AF=0;EUR_AF=0;SAS_AF=0.001;AA=A|||;VT=SNP
19	19806949	rs76935908	T	C	100	PASS	AC=786;AF=0.156949;AN=5008;NS=2504;DP=17930;EAS_AF=0.1458;AMR_AF=0.2032;AFR_AF=0.152;EUR_AF=0.1074;SAS_AF=0.1933;AA=T|||;VT=SNP
19	19807039	rs150793771	C	T	100	PASS	AC=16;AF=0.00319489;AN=5008;NS=2504;DP=16149;EAS_AF=0.0159;AMR_AF=0;AFR_AF=0;EUR_AF=0;SAS_AF=0;AA=C|||;VT=SNP
19	19807340	rs12971399	A	C	100	PASS	AC=1430;AF=0.285543;AN=5008;NS=2504;DP=19301;EAS_AF=0.3492;AMR_AF=0.196;AFR_AF=0.2277;EUR_AF=0.3151;SAS_AF=0.3313;AA=A|||;VT=SNP
19	19807437	rs12971661	A	G	100	PASS	AC=403;AF=0.0804712;AN=5008;NS=2504;DP=17317;EAS_AF=0.1944;AMR_AF=0.0259;AFR_AF=0.0439;EUR_AF=0.0219;SAS_AF=0.1115;AA=A|||;VT=SNP
19	19808253	rs12981665	T	C	100	PASS	AC=1316;AF=0.26278;AN=5008;NS=2504;DP=16334;EAS_AF=0.3492;AMR_AF=0.1715;AFR_AF=0.2632;EUR_AF=0.2644;SAS_AF=0.2362;AA=T|||;VT=SNP
19	19809052	rs11669075	C	T	100	PASS	AC=771;AF=0.153954;AN=5008;NS=2504;DP=17035;EAS_AF=0.1558;AMR_AF=0.1427;AFR_AF=0.1135;EUR_AF=0.2435;SAS_AF=0.1227;AA=C|||;VT=SNP
19	19809147	rs12984032	T	G	100	PASS	AC=1316;AF=0.26278;AN=5008;NS=2504;DP=19559;EAS_AF=0.3492;AMR_AF=0.1715;AFR_AF=0.2625;EUR_AF=0.2654;SAS_AF=0.2362;AA=T|||;VT=SNP
19	19810050	rs4284750	G	A	100	PASS	AC=1667;AF=0.332867;AN=5008;NS=2504;DP=13987;EAS_AF=0.3075;AMR_AF=0.3458;AFR_AF=0.357;EUR_AF=0.3499;SAS_AF=0.2996;AA=G|||;VT=SNP
19	19810078	rs8102530	T	C	100	PASS	AC=2375;AF=0.474241;AN=5008;NS=2504;DP=13559;EAS_AF=0.498;AMR_AF=0.4049;AFR_AF=0.4917;EUR_AF=0.4254;SAS_AF=0.5256;AA=C|||;VT=SNP
19	19810330	rs11671066	A	G	100	PASS	AC=1130;AF=0.225639;AN=5008;NS=2504;DP=16093;EAS_AF=0.1577;AMR_AF=0.1657;AFR_AF=0.2413;EUR_AF=0.2962;SAS_AF=0.2444;AA=A|||;VT=SNP
19	19810628	rs73006731	T	C	100	PASS	AC=1294;AF=0.258387;AN=5008;NS=2504;DP=17562;EAS_AF=0.1597;AMR_AF=0.1974;AFR_AF=0.2753;EUR_AF=0.341;SAS_AF=0.2955;AA=T|||;VT=SNP
19	19810874	rs12983199	A	G	100	PASS	AC=1743;AF=0.348043;AN=5008;NS=2504;DP=16977;EAS_AF=0.3522;AMR_AF=0.2363;AFR_AF=0.348;EUR_AF=0.3638;SAS_AF=0.407;AA=A|||;VT=SNP
19	19811088	rs113535285	C	T	100	PASS	AC=1131;AF=0.225839;AN=5008;NS=2504;DP=19341;EAS_AF=0.1597;AMR_AF=0.1657;AFR_AF=0.2428;EUR_AF=0.2932;SAS_AF=0.2444;AA=C|||;VT=SNP
19	19811837	rs12978668	T	C	100	PASS	AC=1752;AF=0.34984;AN=5008;NS=2504;DP=21387;EAS_AF=0.3522;AMR_AF=0.2363;AFR_AF=0.3548;EUR_AF=0.3638;SAS_AF=0.407;AA=C|||;VT=SNP
19	19811914	rs34575363	G	A	100	PASS	AC=1752;AF=0.34984;AN=5008;NS=2504;DP=20868;EAS_AF=0.3522;AMR_AF=0.2363;AFR_AF=0.3548;EUR_AF=0.3638;SAS_AF=0.407;AA=A|||;VT=SNP
19	19812412	rs12984134	A	G	100	PASS	AC=592;AF=0.118211;AN=5008;NS=2504;DP=15779;EAS_AF=0.1935;AMR_AF=0.0648;AFR_AF=0.0923;EUR_AF=0.0706;SAS_AF=0.1626;AA=G|||;VT=SNP
19	19812542	rs73006734	A	C	100	PASS	AC=1192;AF=0.238019;AN=5008;NS=2504;DP=18340;EAS_AF=0.1587;AMR_AF=0.1671;AFR_AF=0.2897;EUR_AF=0.2932;SAS_AF=0.2434;AA=C|||;VT=SNP
19	19812570	rs66969937	G	A	100	PASS	AC=422;AF=0.0842652;AN=5008;NS=2504;DP=18771;EAS_AF=0.1915;AMR_AF=0.0288;AFR_AF=0.059;EUR_AF=0.0219;SAS_AF=0.1115;AA=A|||;VT=SNP
19	19812865	rs11669761	T	C	100	PASS	AC=1061;AF=0.211861;AN=5008;NS=2504;DP=15625;EAS_AF=0.1587;AMR_AF=0.1643;AFR_AF=0.1929;EUR_AF=0.2932;SAS_AF=0.2423;AA=C|||;VT=SNP
19	19812938	rs9749615	C	T	100	PASS	AC=574;AF=0.114617;AN=5008;NS=2504;DP=17228;EAS_AF=0.1468;AMR_AF=0.1671;AFR_AF=0.0998;EUR_AF=0.0606;SAS_AF=0.1196;AA=C|||;VT=SNP
19	19813019	rs11085268	T	C	100	PASS	AC=1258;AF=0.251198;AN=5008;NS=2504;DP=17179;EAS_AF=0.1587;AMR_AF=0.1801;AFR_AF=0.3306;EUR_AF=0.2952;SAS_AF=0.2444;AA=T|||;VT=SNP
19	19813502	rs34352974	C	T	100	PASS	AC=392;AF=0.0782748;AN=5008;NS=2504;DP=16835;EAS_AF=0.2262;AMR_AF=0.0216;AFR_AF=0.0129;EUR_AF=0.0209;SAS_AF=0.1135;AA=C|||;VT=SNP
19	19813699	rs35538718	T	G	100	PASS	AC=1416;AF=0.282748;AN=5008;NS=2504;DP=17446;EAS_AF=0.3502;AMR_AF=0.1859;AFR_AF=0.205;EUR_AF=0.3141;SAS_AF=0.3548;AA=T|||;VT=SNP
19	19814228	rs12972505	T	C	100	PASS	AC=929;AF=0.185503;AN=5008;NS=2504;DP=12144;EAS_AF=0.2629;AMR_AF=0.17;AFR_AF=0.0333;EUR_AF=0.2416;SAS_AF=0.2648;AA=T|||;VT=SNP
19	19814798	rs66522026	C	G	100	PASS	AC=391;AF=0.0780751;AN=5008;NS=2504;DP=17669;EAS_AF=0.2262;AMR_AF=0.0216;AFR_AF=0.0129;EUR_AF=0.0209;SAS_AF=0.1125;AA=C|||;VT=SNP
19	19815074	rs34984663	G	A	100	PASS	AC=392;AF=0.0782748;AN=5008;NS=2504;DP=17722;EAS_AF=0.2262;AMR_AF=0.0216;AFR_AF=0.0129;EUR_AF=0.0209;SAS_AF=0.1135;AA=G|||;VT=SNP
19	19815281	rs74181153	C	T	100	PASS	AC=392;AF=0.0782748;AN=5008;NS=2504;DP=17918;EAS_AF=0.2262;AMR_AF=0.0216;AFR_AF=0.0129;EUR_AF=0.0209;SAS_AF=0.1135;AA=C|||;VT=SNP
19	19815628	rs12980676	G	C	100	PASS	AC=392;AF=0.0782748;AN=5008;NS=2504;DP=14207;EAS_AF=0.2262;AMR_AF=0.0216;AFR_AF=0.0129;EUR_AF=0.0209;SAS_AF=0.1135;AA=G|||;VT=SNP
19	19815641	rs147996165	C	T	100	PASS	AC=576;AF=0.115016;AN=5008;NS=2504;DP=13806;EAS_AF=0.1468;AMR_AF=0.1614;AFR_AF=0.1195;EUR_AF=0.0527;SAS_AF=0.1074;AA=C|||;VT=SNP
19	19816085	rs57119263	G	C	100	PASS	AC=949;AF=0.189497;AN=5008;NS=2504;DP=23523;EAS_AF=0.2401;AMR_AF=0.1643;AFR_AF=0.1513;EUR_AF=0.2455;SAS_AF=0.1493;AA=G|||;VT=SNP
19	19817482	rs11669303	T	C	100	PASS	AC=2403;AF=0.479832;AN=5008;NS=2504;DP=19644;EAS_AF=0.506;AMR_AF=0.3934;AFR_AF=0.3669;EUR_AF=0.5815;SAS_AF=0.5624;AA=C|||;VT=SNP
19	19817749	rs8112048	A	C	100	PASS	AC=2411;AF=0.48143;AN=5008;NS=2504;DP=19985;EAS_AF=0.506;AMR_AF=0.3977;AFR_AF=0.3707;EUR_AF=0.5835;SAS_AF=0.5603;AA=C|||;VT=SNP
19	19818057	rs72620571	C	T	100	PASS	AC=226;AF=0.0451278;AN=5008;NS=2504;DP=20536;EAS_AF=0.2103;AMR_AF=0.0043;AFR_AF=0.0008;EUR_AF=0;SAS_AF=0.0102;AA=C|||;VT=SNP
19	19819204	rs12608993	A	G	100	PASS	AC=2491;AF=0.497404;AN=5008;NS=2504;DP=17818;EAS_AF=0.5337;AMR_AF=0.402;AFR_AF=0.3669;EUR_AF=0.5805;SAS_AF=0.6186;AA=G|||;VT=SNP
19	19819451	rs183315141	C	T	100	PASS	AC=15;AF=0.00299521;AN=5008;NS=2504;DP=20825;EAS_AF=0.0149;AMR_AF=0;AFR_AF=0;EUR_AF=0;SAS_AF=0;AA=C|||;VT=SNP
19	19819843	rs17699261	A	G	100	PASS	AC=436;AF=0.0870607;AN=5008;NS=2504;DP=19122;EAS_AF=0.2331;AMR_AF=0.0548;AFR_AF=0.0091;EUR_AF=0.0537;SAS_AF=0.0992;AA=A|||;VT=SNP
19	19820139	rs12986120	G	C	100	PASS	AC=920;AF=0.183706;AN=5008;NS=2504;DP=16778;EAS_AF=0.2649;AMR_AF=0.1657;AFR_AF=0.0265;EUR_AF=0.2386;SAS_AF=0.2689;AA=G|||;VT=SNP
19	19820475	rs56129543	G	C	100	PASS	AC=1454;AF=0.290335;AN=5008;NS=2504;DP=17623;EAS_AF=0.2351;AMR_AF=0.219;AFR_AF=0.3268;EUR_AF=0.3419;SAS_AF=0.2955;AA=G|||;VT=SNP
19	19820688	rs59067721	C	A	100	PASS	AC=940;AF=0.1877;AN=5008;NS=2504;DP=18967;EAS_AF=0.2331;AMR_AF=0.1628;AFR_AF=0.1528;EUR_AF=0.2445;SAS_AF=0.1472;AA=C|||;VT=SNP
19	19821367	rs1061270	A	T	100	PASS	AC=915;AF=0.182708;AN=5008;NS=2504;DP=15692;EAS_AF=0.2649;AMR_AF=0.1657;AFR_AF=0.0265;EUR_AF=0.2376;SAS_AF=0.2648;AA=A|||;VT=SNP
19	19821825	rs3207975	T	C	100	PASS	AC=2390;AF=0.477236;AN=5008;NS=2504;DP=21386;EAS_AF=0.499;AMR_AF=0.3919;AFR_AF=0.3661;EUR_AF=0.5795;SAS_AF=0.5603;AA=C|||;VT=SNP
19	19822049	rs7246866	T	C	100	PASS	AC=2389;AF=0.477037;AN=5008;NS=2504;DP=19871;EAS_AF=0.499;AMR_AF=0.3905;AFR_AF=0.3661;EUR_AF=0.5795;SAS_AF=0.5603;AA=C|||;VT=SNP
19	19822443	rs74349485	A	G	100	PASS	AC=120;AF=0.0239617;AN=5008;NS=2504;DP=22289;EAS_AF=0.0496;AMR_AF=0.0115;AFR_AF=0.0008;EUR_AF=0.001;SAS_AF=0.0613;AA=A|||;VT=SNP;EX_TARGET
19	19823270	rs12973901	T	A	100	PASS	AC=915;AF=0.182708;AN=5008;NS=2504;DP=19776;EAS_AF=0.2649;AMR_AF=0.1657;AFR_AF=0.0265;EUR_AF=0.2376;SAS_AF=0.2648;AA=T|||;VT=SNP;EX_TARGET
19	19824276	rs7257691	A	G	100	PASS	AC=2395;AF=0.478235;AN=5008;NS=2504;DP=15093;EAS_AF=0.499;AMR_AF=0.3948;AFR_AF=0.3669;EUR_AF=0.5815;SAS_AF=0.5603;AA=G|||;VT=SNP
19	19824504	rs7259055	T	C	100	PASS	AC=2389;AF=0.477037;AN=5008;NS=2504;DP=14148;EAS_AF=0.499;AMR_AF=0.3905;AFR_AF=0.3661;EUR_AF=0.5795;SAS_AF=0.5603;AA=T|||;VT=SNP
19	19824850	rs11085270	T	G	100	PASS	AC=942;AF=0.188099;AN=5008;NS=2504;DP=13751;EAS_AF=0.2331;AMR_AF=0.1628;AFR_AF=0.1528;EUR_AF=0.2465;SAS_AF=0.1472;AA=T|||;VT=SNP
19	19825631	rs117827110	G	A	100	PASS	AC=83;AF=0.0165735;AN=5008;NS=2504;DP=16686;EAS_AF=0.0337;AMR_AF=0.0072;AFR_AF=0.0008;EUR_AF=0.005;SAS_AF=0.0389;AA=G|||;VT=SNP
19	19825848	rs2315285	G	C	100	PASS	AC=936;AF=0.186901;AN=5008;NS=2504;DP=18157;EAS_AF=0.2649;AMR_AF=0.1715;AFR_AF=0.0393;EUR_AF=0.2376;SAS_AF=0.2648;AA=C|||;VT=SNP
19	19826177	rs2013561	G	A	100	PASS	AC=915;AF=0.182708;AN=5008;NS=2504;DP=16983;EAS_AF=0.2649;AMR_AF=0.1657;AFR_AF=0.0265;EUR_AF=0.2376;SAS_AF=0.2648;AA=G|||;VT=SNP
19	19826240	rs2013571	C	G	100	PASS	AC=2390;AF=0.477236;AN=5008;NS=2504;DP=17439;EAS_AF=0.499;AMR_AF=0.3905;AFR_AF=0.3661;EUR_AF=0.5805;SAS_AF=0.5603;AA=G|||;VT=SNP
19	19826481	rs1978716	C	T	100	PASS	AC=936;AF=0.186901;AN=5008;NS=2504;DP=18910;EAS_AF=0.2649;AMR_AF=0.1715;AFR_AF=0.0393;EUR_AF=0.2376;SAS_AF=0.2648;AA=C|||;VT=SNP
19	19826880	rs12984272	C	T	100	PASS	AC=919;AF=0.183506;AN=5008;NS=2504;DP=15559;EAS_AF=0.2649;AMR_AF=0.1657;AFR_AF=0.0295;EUR_AF=0.2376;SAS_AF=0.2648;AA=C|||;VT=SNP
19	19827197	rs12984880	A	C	100	PASS	AC=917;AF=0.183107;AN=5008;NS=2504;DP=18459;EAS_AF=0.2649;AMR_AF=0.1657;AFR_AF=0.028;EUR_AF=0.2376;SAS_AF=0.2648;AA=A|||;VT=SNP
19	19827724	rs56167115	C	T	100	PASS	AC=945;AF=0.188698;AN=5008;NS=2504;DP=19318;EAS_AF=0.2331;AMR_AF=0.1628;AFR_AF=0.1566;EUR_AF=0.2445;SAS_AF=0.1472;AA=C|||;VT=SNP
19	19827898	rs73006760	G	A	100	PASS	AC=944;AF=0.188498;AN=5008;NS=2504;DP=18473;EAS_AF=0.2331;AMR_AF=0.1628;AFR_AF=0.1558;EUR_AF=0.2445;SAS_AF=0.1472;AA=G|||;VT=SNP
19	19827948	rs73006763	C	T	100	PASS	AC=944;AF=0.188498;AN=5008;NS=2504;DP=18688;EAS_AF=0.2341;AMR_AF=0.1643;AFR_AF=0.1543;EUR_AF=0.2445;SAS_AF=0.1472;AA=C|||;VT=SNP
19	19828679	rs60742053	A	G	100	PASS	AC=584;AF=0.116613;AN=5008;NS=2504;DP=20910;EAS_AF=0.1488;AMR_AF=0.1571;AFR_AF=0.1271;EUR_AF=0.0467;SAS_AF=0.1125;AA=A|||;VT=SNP
19	19829101	rs2163813	T	G	100	PASS	AC=938;AF=0.1873;AN=5008;NS=2504;DP=19049;EAS_AF=0.2649;AMR_AF=0.1715;AFR_AF=0.0408;EUR_AF=0.2376;SAS_AF=0.2648;AA=G|||;VT=SNP
19	19830051	rs36006965	C	T	100	PASS	AC=917;AF=0.183107;AN=5008;NS=2504;DP=19473;EAS_AF=0.2649;AMR_AF=0.1657;AFR_AF=0.028;EUR_AF=0.2376;SAS_AF=0.2648;AA=C|||;VT=SNP
19	19830144	rs12982273	T	A	100	PASS	AC=915;AF=0.182708;AN=5008;NS=2504;DP=19498;EAS_AF=0.2649;AMR_AF=0.1657;AFR_AF=0.0265;EUR_AF=0.2376;SAS_AF=0.2648;AA=T|||;VT=SNP
19	19830928	rs11665940	C	T	100	PASS	AC=892;AF=0.178115;AN=5008;NS=2504;DP=19042;EAS_AF=0.2331;AMR_AF=0.1585;AFR_AF=0.1188;EUR_AF=0.2445;SAS_AF=0.1472;AA=C|||;VT=SNP
19	19831544	rs17699333	G	T	100	PASS	AC=916;AF=0.182907;AN=5008;NS=2504;DP=16220;EAS_AF=0.2639;AMR_AF=0.1657;AFR_AF=0.028;EUR_AF=0.2376;SAS_AF=0.2648;AA=G|||;VT=SNP
19	19831815	rs55882648	G	A	100	PASS	AC=946;AF=0.188898;AN=5008;NS=2504;DP=16467;EAS_AF=0.2331;AMR_AF=0.1628;AFR_AF=0.1558;EUR_AF=0.2465;SAS_AF=0.1472;AA=G|||;VT=SNP
19	19832356	rs117507478	A	G	100	PASS	AC=35;AF=0.00698882;AN=5008;NS=2504;DP=20774;EAS_AF=0.0337;AMR_AF=0;AFR_AF=0;EUR_AF=0;SAS_AF=0.001;AA=A|||;VT=SNP
19	19836443	rs200536780	G	T	100	PASS	AC=27;AF=0.00539137;AN=5008;NS=2504;DP=14941;EAS_AF=0.0268;AMR_AF=0;AFR_AF=0;EUR_AF=0;SAS_AF=0;AA=G|||;VT=SNP
19	19836663	rs7256739	C	T	100	PASS	AC=2129;AF=0.42512;AN=5008;NS=2504;DP=14897;EAS_AF=0.5377;AMR_AF=0.3862;AFR_AF=0.3245;EUR_AF=0.3976;SAS_AF=0.501;AA=T|||;VT=SNP
19	19838321	rs4281843	C	G	100	PASS	AC=1263;AF=0.252196;AN=5008;NS=2504;DP=12164;EAS_AF=0.3532;AMR_AF=0.219;AFR_AF=0.0356;EUR_AF=0.3439;SAS_AF=0.3701;AA=C|||;VT=SNP
19	19839439	rs34761854	T	C	100	PASS	AC=1290;AF=0.257588;AN=5008;NS=2504;DP=13716;EAS_AF=0.3532;AMR_AF=0.2248;AFR_AF=0.053;EUR_AF=0.3439;SAS_AF=0.3701;AA=C|||;VT=SNP
19	19839801	rs10420120	G	C	100	PASS	AC=4361;AF=0.870807;AN=5008;NS=2504;DP=17890;EAS_AF=0.8363;AMR_AF=0.8444;AFR_AF=0.9713;EUR_AF=0.7783;SAS_AF=0.8845;AA=C|||;VT=SNP
19	19840768	rs4621106	G	C	100	PASS	AC=2402;AF=0.479633;AN=5008;NS=2504;DP=20815;EAS_AF=0.501;AMR_AF=0.4063;AFR_AF=0.3585;EUR_AF=0.5825;SAS_AF=0.5675;AA=C|||;VT=SNP
19	19841443	rs247780	C	T	100	PASS	AC=952;AF=0.190096;AN=5008;NS=2504;DP=16214;EAS_AF=0.2639;AMR_AF=0.1787;AFR_AF=0.028;EUR_AF=0.2624;SAS_AF=0.2669;AA=C|||;VT=SNP
19	19841576	rs11085271	C	G	100	PASS	AC=528;AF=0.105431;AN=5008;NS=2504;DP=16401;EAS_AF=0.1448;AMR_AF=0.1455;AFR_AF=0.1014;EUR_AF=0.0467;SAS_AF=0.1022;AA=C|||;VT=SNP
19	19841590	rs247779	G	A	100	PASS	AC=1183;AF=0.236222;AN=5008;NS=2504;DP=16656;EAS_AF=0.2341;AMR_AF=0.1902;AFR_AF=0.2201;EUR_AF=0.2932;SAS_AF=0.2342;AA=G|||;VT=SNP
19	19841752	rs12608822	C	T	100	PASS	AC=440;AF=0.0878594;AN=5008;NS=2504;DP=17021;EAS_AF=0.2341;AMR_AF=0.0634;AFR_AF=0.0091;EUR_AF=0.0517;SAS_AF=0.0982;AA=C|||;VT=SNP
19	19842053	rs247778	G	A	100	PASS	AC=916;AF=0.182907;AN=5008;NS=2504;DP=17982;EAS_AF=0.2639;AMR_AF=0.1657;AFR_AF=0.028;EUR_AF=0.2376;SAS_AF=0.2648;AA=G|||;VT=SNP
19	19842136	rs247777	C	A	100	PASS	AC=929;AF=0.185503;AN=5008;NS=2504;DP=16657;EAS_AF=0.2341;AMR_AF=0.1715;AFR_AF=0.1483;EUR_AF=0.2435;SAS_AF=0.136;AA=C|||;VT=SNP
19	19842615	rs247776	G	C	100	PASS	AC=916;AF=0.182907;AN=5008;NS=2504;DP=18437;EAS_AF=0.2639;AMR_AF=0.1657;AFR_AF=0.028;EUR_AF=0.2376;SAS_AF=0.2648;AA=G|||;VT=SNP
19	19842880	rs247775	A	C	100	PASS	AC=2134;AF=0.426118;AN=5008;NS=2504;DP=17656;EAS_AF=0.3968;AMR_AF=0.4006;AFR_AF=0.4796;EUR_AF=0.4026;SAS_AF=0.4264;AA=A|||;VT=SNP
19	19843036	rs1979263	T	A	100	PASS	AC=2375;AF=0.474241;AN=5008;NS=2504;DP=18590;EAS_AF=0.499;AMR_AF=0.402;AFR_AF=0.3616;EUR_AF=0.5775;SAS_AF=0.546;AA=A|||;VT=SNP
19	19843551	rs247774	A	G	100	PASS	AC=1050;AF=0.209665;AN=5008;NS=2504;DP=13280;EAS_AF=0.2639;AMR_AF=0.2017;AFR_AF=0.0446;EUR_AF=0.2843;SAS_AF=0.3057;AA=G|||;VT=SNP
19	19843947	rs117116023	A	C	100	PASS	AC=77;AF=0.0153754;AN=5008;NS=2504;DP=18181;EAS_AF=0.0337;AMR_AF=0.0029;AFR_AF=0.0045;EUR_AF=0.001;SAS_AF=0.0348;AA=A|||;VT=SNP
19	19844046	rs117602372	T	G	100	PASS	AC=26;AF=0.00519169;AN=5008;NS=2504;DP=18960;EAS_AF=0.0238;AMR_AF=0;AFR_AF=0;EUR_AF=0;SAS_AF=0.002;AA=T|||;VT=SNP
19	19846039	rs78306622	C	T	100	PASS	AC=102;AF=0.0203674;AN=5008;NS=2504;DP=18518;EAS_AF=0.0645;AMR_AF=0.0519;AFR_AF=0;EUR_AF=0;SAS_AF=0.001;AA=C|||;VT=SNP
19	19846085	rs8106778	T	C	100	PASS	AC=2392;AF=0.477636;AN=5008;NS=2504;DP=17912;EAS_AF=0.501;AMR_AF=0.4092;AFR_AF=0.3585;EUR_AF=0.5805;SAS_AF=0.5573;AA=C|||;VT=SNP
19	19846086	rs247773	G	A	100	PASS	AC=906;AF=0.180911;AN=5008;NS=2504;DP=17947;EAS_AF=0.2609;AMR_AF=0.1657;AFR_AF=0.028;EUR_AF=0.2376;SAS_AF=0.2577;AA=G|||;VT=SNP
19	19846458	rs247772	A	G	100	PASS	AC=945;AF=0.188698;AN=5008;NS=2504;DP=20701;EAS_AF=0.2619;AMR_AF=0.1715;AFR_AF=0.0408;EUR_AF=0.2376;SAS_AF=0.2751;AA=a|||;VT=SNP
19	19847882	rs247771	T	C	100	PASS	AC=933;AF=0.186302;AN=5008;NS=2504;DP=15535;EAS_AF=0.2708;AMR_AF=0.1657;AFR_AF=0.028;EUR_AF=0.2376;SAS_AF=0.2751;AA=T|||;VT=SNP
19	19847914	rs150493367	C	A	100	PASS	AC=32;AF=0.00638978;AN=5008;NS=2504;DP=14149;EAS_AF=0.0258;AMR_AF=0.0072;AFR_AF=0;EUR_AF=0;SAS_AF=0.001;AA=C|||;VT=SNP
19	19848485	rs8110890	T	G	100	PASS	AC=2264;AF=0.452077;AN=5008;NS=2504;DP=19467;EAS_AF=0.501;AMR_AF=0.3573;AFR_AF=0.3752;EUR_AF=0.5249;SAS_AF=0.498;AA=T|||;VT=SNP
19	19848804	rs247770	C	A	100	PASS	AC=936;AF=0.186901;AN=5008;NS=2504;DP=18765;EAS_AF=0.2659;AMR_AF=0.1628;AFR_AF=0.0552;EUR_AF=0.2306;SAS_AF=0.2556;AA=C|||;VT=SNP
19	19849021	rs75037866	G	A	100	PASS	AC=824;AF=0.164537;AN=5008;NS=2504;DP=15129;EAS_AF=0.1558;AMR_AF=0.1916;AFR_AF=0.1846;EUR_AF=0.1123;SAS_AF=0.181;AA=G|||;VT=SNP
19	19849074	rs34523360	A	G	100	PASS	AC=2904;AF=0.579872;AN=5008;NS=2504;DP=15256;EAS_AF=0.6964;AMR_AF=0.549;AFR_AF=0.4955;EUR_AF=0.6024;SAS_AF=0.5726;AA=G|||;VT=SNP
19	19849201	rs10426801	A	T	100	PASS	AC=710;AF=0.141773;AN=5008;NS=2504;DP=14525;EAS_AF=0.1548;AMR_AF=0.1729;AFR_AF=0.202;EUR_AF=0.0537;SAS_AF=0.1155;AA=A|||;VT=SNP
19	19849380	rs171574	C	T	100	PASS	AC=1769;AF=0.353235;AN=5008;NS=2504;DP=11548;EAS_AF=0.4276;AMR_AF=0.3732;AFR_AF=0.3109;EUR_AF=0.3648;SAS_AF=0.3078;AA=C|||;VT=SNP
19	19849697	rs247767	G	A	100	PASS	AC=1798;AF=0.359026;AN=5008;NS=2504;DP=17848;EAS_AF=0.4206;AMR_AF=0.3674;AFR_AF=0.326;EUR_AF=0.3648;SAS_AF=0.3282;AA=G|||;VT=SNP
19	19849713	rs247766	C	T	100	PASS	AC=1221;AF=0.24381;AN=5008;NS=2504;DP=18045;EAS_AF=0.2698;AMR_AF=0.1988;AFR_AF=0.2209;EUR_AF=0.3111;SAS_AF=0.2106;AA=C|||;VT=SNP
19	19850027	rs247765	A	G	100	PASS	AC=1847;AF=0.36881;AN=5008;NS=2504;DP=22789;EAS_AF=0.4276;AMR_AF=0.3732;AFR_AF=0.3404;EUR_AF=0.3738;SAS_AF=0.3384;AA=G|||;VT=SNP
19	19850954	rs117229912	T	C	100	PASS	AC=37;AF=0.00738818;AN=5008;NS=2504;DP=18540;EAS_AF=0.0357;AMR_AF=0.0014;AFR_AF=0;EUR_AF=0;SAS_AF=0;AA=T|||;VT=SNP
19	19852085	rs149146022	T	C	100	PASS	AC=10;AF=0.00199681;AN=5008;NS=2504;DP=15143;EAS_AF=0.006;AMR_AF=0;AFR_AF=0;EUR_AF=0.002;SAS_AF=0.002;AA=T|||;VT=SNP
19	19852562	rs247763	C	G	100	PASS	AC=1083;AF=0.216254;AN=5008;NS=2504;DP=17724;EAS_AF=0.2679;AMR_AF=0.1902;AFR_AF=0.0522;EUR_AF=0.2763;SAS_AF=0.3415;AA=C|||;VT=SNP
19	19853233	rs1540593	T	A	100	PASS	AC=2508;AF=0.500799;AN=5008;NS=2504;DP=20735;EAS_AF=0.5625;AMR_AF=0.3963;AFR_AF=0.3828;EUR_AF=0.6034;SAS_AF=0.5654;AA=A|||;VT=SNP
19	19853867	rs247762	T	C	100	PASS	AC=1090;AF=0.217652;AN=5008;NS=2504;DP=18206;EAS_AF=0.2679;AMR_AF=0.1916;AFR_AF=0.0567;EUR_AF=0.2744;SAS_AF=0.3436;AA=T|||;VT=SNP
19	19854296	rs16996277	C	G	100	PASS	AC=411;AF=0.0820687;AN=5008;NS=2504;DP=20942;EAS_AF=0.2222;AMR_AF=0.0519;AFR_AF=0.0159;EUR_AF=0.0557;SAS_AF=0.0757;AA=C|||;VT=SNP
19	19854456	rs247760	T	C	100	PASS	AC=1093;AF=0.218251;AN=5008;NS=2504;DP=21065;EAS_AF=0.2688;AMR_AF=0.1916;AFR_AF=0.0598;EUR_AF=0.2744;SAS_AF=0.3415;AA=T|||;VT=SNP
19	19855141	rs247799	C	G	100	PASS	AC=3921;AF=0.782947;AN=5008;NS=2504;DP=18515;EAS_AF=0.7262;AMR_AF=0.8084;AFR_AF=0.9508;EUR_AF=0.7247;SAS_AF=0.6564;AA=G|||;VT=SNP
19	19855473	rs117631450	G	A	100	PASS	AC=22;AF=0.00439297;AN=5008;NS=2504;DP=19960;EAS_AF=0.0198;AMR_AF=0;AFR_AF=0;EUR_AF=0;SAS_AF=0.002;AA=G|||;VT=SNP
19	19855654	rs7256487	C	T	100	PASS	AC=2072;AF=0.413738;AN=5008;NS=2504;DP=19178;EAS_AF=0.4335;AMR_AF=0.5476;AFR_AF=0.3752;EUR_AF=0.3529;SAS_AF=0.4131;AA=C|||;VT=SNP
19	19855893	rs7256992	G	A	100	PASS	AC=2103;AF=0.419928;AN=5008;NS=2504;DP=20180;EAS_AF=0.4355;AMR_AF=0.549;AFR_AF=0.3964;EUR_AF=0.3529;SAS_AF=0.4131;AA=G|||;VT=SNP
19	19855939	rs247797	G	A	100	PASS	AC=1721;AF=0.34365;AN=5008;NS=2504;DP=20492;EAS_AF=0.2907;AMR_AF=0.2233;AFR_AF=0.5507;EUR_AF=0.327;SAS_AF=0.2209;AA=A|||;VT=SNP
19	19856056	rs73006787	T	G	100	PASS	AC=1105;AF=0.220647;AN=5008;NS=2504;DP=21494;EAS_AF=0.2887;AMR_AF=0.1657;AFR_AF=0.202;EUR_AF=0.2555;SAS_AF=0.1789;AA=T|||;VT=SNP
19	19856490	rs8099910	G	A	100	PASS	AC=2056;AF=0.410543;AN=5008;NS=2504;DP=20639;EAS_AF=0.4355;AMR_AF=0.5476;AFR_AF=0.3623;EUR_AF=0.3519;SAS_AF=0.4131;AA=g|||;VT=SNP
19	19858158	rs79377739	C	T	100	PASS	AC=323;AF=0.0644968;AN=5008;NS=2504;DP=15521;EAS_AF=0.1915;AMR_AF=0.0317;AFR_AF=0.0204;EUR_AF=0.005;SAS_AF=0.0777;AA=C|||;VT=SNP
19	19858318	rs899565	A	C	100	PASS	AC=1897;AF=0.378794;AN=5008;NS=2504;DP=15974;EAS_AF=0.3958;AMR_AF=0.5605;AFR_AF=0.2413;EUR_AF=0.4165;SAS_AF=0.3793;AA=A|||;VT=SNP
19	19858786	rs247795	C	T	100	PASS	AC=966;AF=0.192891;AN=5008;NS=2504;DP=17396;EAS_AF=0.1706;AMR_AF=0.2305;AFR_AF=0.0741;EUR_AF=0.2773;SAS_AF=0.2628;AA=C|||;VT=SNP
19	19858876	rs8101110	C	T	100	PASS	AC=769;AF=0.153554;AN=5008;NS=2504;DP=19175;EAS_AF=0.0962;AMR_AF=0.2378;AFR_AF=0.0968;EUR_AF=0.2714;SAS_AF=0.1084;AA=C|||;VT=SNP
19	19859845	rs8104983	A	G	100	PASS	AC=837;AF=0.167133;AN=5008;NS=2504;DP=18876;EAS_AF=0.2966;AMR_AF=0.134;AFR_AF=0.115;EUR_AF=0.173;SAS_AF=0.1217;AA=A|||;VT=SNP
19	19859932	rs8105210	C	T	100	PASS	AC=799;AF=0.159545;AN=5008;NS=2504;DP=20022;EAS_AF=0.0972;AMR_AF=0.245;AFR_AF=0.0998;EUR_AF=0.2883;SAS_AF=0.1115;AA=C|||;VT=SNP
19	19859941	rs8105213	C	G	100	PASS	AC=800;AF=0.159744;AN=5008;NS=2504;DP=19795;EAS_AF=0.0982;AMR_AF=0.245;AFR_AF=0.0998;EUR_AF=0.2883;SAS_AF=0.1115;AA=G|||;VT=SNP
19	19860495	rs2023414	C	T	100	PASS	AC=769;AF=0.153554;AN=5008;NS=2504;DP=20204;EAS_AF=0.0942;AMR_AF=0.2421;AFR_AF=0.0968;EUR_AF=0.2684;SAS_AF=0.1104;AA=C|||;VT=SNP
19	19860523	rs247794	G	A	100	PASS	AC=982;AF=0.196086;AN=5008;NS=2504;DP=19670;EAS_AF=0.1617;AMR_AF=0.2262;AFR_AF=0.0764;EUR_AF=0.2604;SAS_AF=0.3057;AA=G|||;VT=SNP
19	19860828	rs35075703	A	G	100	PASS	AC=789;AF=0.157548;AN=5008;NS=2504;DP=19710;EAS_AF=0.0942;AMR_AF=0.2464;AFR_AF=0.1044;EUR_AF=0.2744;SAS_AF=0.1115;AA=A|||;VT=SNP
19	19860846	rs10418343	C	G	100	PASS	AC=885;AF=0.176717;AN=5008;NS=2504;DP=20036;EAS_AF=0.0992;AMR_AF=0.2133;AFR_AF=0.3003;EUR_AF=0.0487;SAS_AF=0.1953;AA=C|||;VT=SNP
19	19860880	rs12976458	G	A	100	PASS	AC=750;AF=0.14976;AN=5008;NS=2504;DP=19149;EAS_AF=0.0942;AMR_AF=0.2305;AFR_AF=0.1029;EUR_AF=0.2565;SAS_AF=0.1033;AA=G|||;VT=SNP
19	19860922	rs247793	G	A	100	PASS	AC=984;AF=0.196486;AN=5008;NS=2504;DP=18687;EAS_AF=0.1607;AMR_AF=0.2277;AFR_AF=0.0794;EUR_AF=0.2594;SAS_AF=0.3047;AA=G|||;VT=SNP
19	19861172	rs247792	T	C	100	PASS	AC=2671;AF=0.533347;AN=5008;NS=2504;DP=19142;EAS_AF=0.5714;AMR_AF=0.5173;AFR_AF=0.5477;EUR_AF=0.3956;SAS_AF=0.6278;AA=T|||;VT=SNP
19	19861402	rs7259104	A	G	100	PASS	AC=914;AF=0.182508;AN=5008;NS=2504;DP=20315;EAS_AF=0.0992;AMR_AF=0.2161;AFR_AF=0.3207;EUR_AF=0.0487;SAS_AF=0.1953;AA=A|||;VT=SNP
19	19861407	rs247791	C	G	100	PASS	AC=3490;AF=0.696885;AN=5008;NS=2504;DP=20150;EAS_AF=0.6657;AMR_AF=0.7594;AFR_AF=0.6808;EUR_AF=0.665;SAS_AF=0.7393;AA=G|||;VT=SNP
19	19861546	rs72620572	C	T	100	PASS	AC=245;AF=0.0489217;AN=5008;NS=2504;DP=20490;EAS_AF=0.2272;AMR_AF=0.0072;AFR_AF=0.0008;EUR_AF=0.002;SAS_AF=0.0082;AA=C|||;VT=SNP
19	19861682	rs10425230	C	T	100	PASS	AC=879;AF=0.175519;AN=5008;NS=2504;DP=19909;EAS_AF=0.0903;AMR_AF=0.2133;AFR_AF=0.3033;EUR_AF=0.0487;SAS_AF=0.1943;AA=C|||;VT=SNP
19	19861732	rs36030267	A	G	100	PASS	AC=607;AF=0.121206;AN=5008;NS=2504;DP=20651;EAS_AF=0.3016;AMR_AF=0.0648;AFR_AF=0.0658;EUR_AF=0.0835;SAS_AF=0.089;AA=A|||;VT=SNP
19	19862397	rs62134510	C	T	100	PASS	AC=835;AF=0.166733;AN=5008;NS=2504;DP=21642;EAS_AF=0.0913;AMR_AF=0.2507;AFR_AF=0.1127;EUR_AF=0.2734;SAS_AF=0.1483;AA=C|||;VT=SNP
19	19862553	rs1351289	A	G	100	PASS	AC=1553;AF=0.310104;AN=5008;NS=2504;DP=23047;EAS_AF=0.3958;AMR_AF=0.3199;AFR_AF=0.2587;EUR_AF=0.3559;SAS_AF=0.2372;AA=A|||;VT=SNP
19	19862966	rs247790	C	T	100	PASS	AC=994;AF=0.198482;AN=5008;NS=2504;DP=19798;EAS_AF=0.1647;AMR_AF=0.2262;AFR_AF=0.084;EUR_AF=0.2594;SAS_AF=0.3057;AA=C|||;VT=SNP
19	19862970	rs8103257	G	C	100	PASS	AC=900;AF=0.179712;AN=5008;NS=2504;DP=19781;EAS_AF=0.0853;AMR_AF=0.2133;AFR_AF=0.3207;EUR_AF=0.0487;SAS_AF=0.1973;AA=G|||;VT=SNP
19	19863014	rs247789	A	G	100	PASS	AC=3516;AF=0.702077;AN=5008;NS=2504;DP=19847;EAS_AF=0.6518;AMR_AF=0.8112;AFR_AF=0.6331;EUR_AF=0.7465;SAS_AF=0.7239;AA=G|||;VT=SNP
19	19863034	rs247788	C	G	100	PASS	AC=3519;AF=0.702676;AN=5008;NS=2504;DP=19923;EAS_AF=0.6518;AMR_AF=0.8112;AFR_AF=0.6331;EUR_AF=0.7475;SAS_AF=0.726;AA=C|||;VT=SNP
19	19863248	rs247787	G	A	100	PASS	AC=4244;AF=0.847444;AN=5008;NS=2504;DP=21557;EAS_AF=0.9534;AMR_AF=0.8833;AFR_AF=0.7882;EUR_AF=0.83;SAS_AF=0.8108;AA=A|||;VT=SNP
19	19863284	rs247786	A	G	100	PASS	AC=4313;AF=0.861222;AN=5008;NS=2504;DP=20611;EAS_AF=0.9534;AMR_AF=0.8948;AFR_AF=0.8313;EUR_AF=0.832;SAS_AF=0.8129;AA=A|||;VT=SNP
19	19863340	rs8106607	G	C	100	PASS	AC=870;AF=0.173722;AN=5008;NS=2504;DP=20590;EAS_AF=0.0843;AMR_AF=0.2061;AFR_AF=0.3071;EUR_AF=0.0437;SAS_AF=0.1963;AA=G|||;VT=SNP
19	19863631	rs2021824	T	C	100	PASS	AC=3589;AF=0.716653;AN=5008;NS=2504;DP=19567;EAS_AF=0.7887;AMR_AF=0.6787;AFR_AF=0.9123;EUR_AF=0.5765;SAS_AF=0.5491;AA=C|||;VT=SNP
19	19863958	rs7253219	C	T	100	PASS	AC=377;AF=0.0752796;AN=5008;NS=2504;DP=17278;EAS_AF=0.0704;AMR_AF=0.0749;AFR_AF=0.0756;EUR_AF=0.1093;SAS_AF=0.045;AA=C|||;VT=SNP
19	19864271	rs12978952	G	A	100	PASS	AC=658;AF=0.13139;AN=5008;NS=2504;DP=19503;EAS_AF=0.3026;AMR_AF=0.0634;AFR_AF=0.1067;EUR_AF=0.0825;SAS_AF=0.0869;AA=G|||;VT=SNP
19	19864381	rs7256713	A	C	100	PASS	AC=1075;AF=0.214657;AN=5008;NS=2504;DP=20530;EAS_AF=0.0942;AMR_AF=0.2738;AFR_AF=0.3003;EUR_AF=0.2773;SAS_AF=0.1166;AA=C|||;VT=SNP
19	19864849	rs75270598	C	T	100	PASS	AC=804;AF=0.160543;AN=5008;NS=2504;DP=17938;EAS_AF=0.2956;AMR_AF=0.1282;AFR_AF=0.1104;EUR_AF=0.166;SAS_AF=0.1063;AA=T|||;VT=SNP
19	19864991	rs73541375	A	G	100	PASS	AC=923;AF=0.184305;AN=5008;NS=2504;DP=18046;EAS_AF=0.0933;AMR_AF=0.2118;AFR_AF=0.3275;EUR_AF=0.0497;SAS_AF=0.2035;AA=A|||;VT=SNP
19	19865077	rs12611148	C	A	100	PASS	AC=816;AF=0.162939;AN=5008;NS=2504;DP=20227;EAS_AF=0.3085;AMR_AF=0.1282;AFR_AF=0.1097;EUR_AF=0.166;SAS_AF=0.1063;AA=C|||;VT=SNP
19	19866002	rs12975699	T	C	100	PASS	AC=2573;AF=0.513778;AN=5008;NS=2504;DP=16995;EAS_AF=0.497;AMR_AF=0.5303;AFR_AF=0.6543;EUR_AF=0.4105;SAS_AF=0.4356;AA=t|||;VT=SNP
19	19866113	rs10403620	C	G	100	PASS	AC=3516;AF=0.702077;AN=5008;NS=2504;DP=16864;EAS_AF=0.8036;AMR_AF=0.6686;AFR_AF=0.8638;EUR_AF=0.5706;SAS_AF=0.5378;AA=c|||;VT=SNP
19	19866371	rs7251035	T	C	100	PASS	AC=3696;AF=0.738019;AN=5008;NS=2504;DP=17406;EAS_AF=0.8145;AMR_AF=0.6844;AFR_AF=0.9516;EUR_AF=0.5626;SAS_AF=0.589;AA=t|||;VT=SNP
19	19866730	rs35844933	T	C	100	PASS	AC=590;AF=0.117812;AN=5008;NS=2504;DP=17210;EAS_AF=0.3403;AMR_AF=0.0692;AFR_AF=0.0045;EUR_AF=0.0954;SAS_AF=0.0992;AA=T|||;VT=SNP
19	19866889	rs247784	G	T	100	PASS	AC=2394;AF=0.478035;AN=5008;NS=2504;DP=17336;EAS_AF=0.6498;AMR_AF=0.6282;AFR_AF=0.267;EUR_AF=0.5;SAS_AF=0.4571;AA=T|||;VT=SNP
19	19867055	rs78192660	C	T	100	PASS	AC=244;AF=0.048722;AN=5008;NS=2504;DP=17350;EAS_AF=0.0288;AMR_AF=0.013;AFR_AF=0.0401;EUR_AF=0.0179;SAS_AF=0.138;AA=C|||;VT=SNP
19	19867394	rs247783	T	C	100	PASS	AC=1828;AF=0.365016;AN=5008;NS=2504;DP=12397;EAS_AF=0.3095;AMR_AF=0.5144;AFR_AF=0.2874;EUR_AF=0.4165;SAS_AF=0.3681;AA=T|||;VT=SNP
19	19868327	rs11671163	A	G	100	PASS	AC=557;AF=0.111222;AN=5008;NS=2504;DP=22315;EAS_AF=0.3304;AMR_AF=0.0648;AFR_AF=0.0045;EUR_AF=0.0885;SAS_AF=0.0859;AA=A|||;VT=SNP
19	19868623	rs152337	C	T	100	PASS	AC=1858;AF=0.371006;AN=5008;NS=2504;DP=21606;EAS_AF=0.3095;AMR_AF=0.5663;AFR_AF=0.2859;EUR_AF=0.4165;SAS_AF=0.364;AA=C|||;VT=SNP
19	19868755	rs152338	C	G	100	PASS	AC=1859;AF=0.371206;AN=5008;NS=2504;DP=20147;EAS_AF=0.3095;AMR_AF=0.5663;AFR_AF=0.2867;EUR_AF=0.4175;SAS_AF=0.363;AA=G|||;VT=SNP
19	19868879	rs247782	A	C	100	PASS	AC=1859;AF=0.371206;AN=5008;NS=2504;DP=21890;EAS_AF=0.3095;AMR_AF=0.5663;AFR_AF=0.2867;EUR_AF=0.4175;SAS_AF=0.363;AA=a|||;VT=SNP
19	19869425	rs79612782	C	T	100	PASS	AC=245;AF=0.0489217;AN=5008;NS=2504;DP=20716;EAS_AF=0.0317;AMR_AF=0.0144;AFR_AF=0.0408;EUR_AF=0.0179;SAS_AF=0.1339;AA=c|||;VT=SNP
19	19869521	rs57538920	T	C	100	PASS	AC=347;AF=0.0692891;AN=5008;NS=2504;DP=18224;EAS_AF=0.0317;AMR_AF=0.0231;AFR_AF=0.084;EUR_AF=0.0219;SAS_AF=0.1697;AA=t|||;VT=SNP
19	19869740	rs12609545	T	C	100	PASS	AC=688;AF=0.13738;AN=5008;NS=2504;DP=16707;EAS_AF=0.1696;AMR_AF=0.1369;AFR_AF=0.1112;EUR_AF=0.164;SAS_AF=0.1125;AA=T|||;VT=SNP
19	19869800	rs35042916	C	T	100	PASS	AC=586;AF=0.117013;AN=5008;NS=2504;DP=18489;EAS_AF=0.3264;AMR_AF=0.0663;AFR_AF=0.0272;EUR_AF=0.0885;SAS_AF=0.0879;AA=C|||;VT=SNP
19	19870184	rs80056360	G	A	100	PASS	AC=234;AF=0.0467252;AN=5008;NS=2504;DP=17418;EAS_AF=0.0317;AMR_AF=0.013;AFR_AF=0.0386;EUR_AF=0.0179;SAS_AF=0.1268;AA=G|||;VT=SNP
19	19870381	rs247781	T	G	100	PASS	AC=4095;AF=0.817692;AN=5008;NS=2504;DP=16658;EAS_AF=0.8413;AMR_AF=0.8386;AFR_AF=0.9342;EUR_AF=0.7078;SAS_AF=0.7342;AA=G|||;VT=SNP
19	19870611	rs248966	A	G	100	PASS	AC=1904;AF=0.380192;AN=5008;NS=2504;DP=13707;EAS_AF=0.3135;AMR_AF=0.5706;AFR_AF=0.2905;EUR_AF=0.4423;SAS_AF=0.3712;AA=G|||;VT=SNP
19	19870829	rs11085273	C	A	100	PASS	AC=1490;AF=0.297524;AN=5008;NS=2504;DP=18192;EAS_AF=0.4921;AMR_AF=0.2176;AFR_AF=0.3101;EUR_AF=0.2376;SAS_AF=0.1984;AA=C|||;VT=SNP
19	19870876	rs248967	C	T	100	PASS	AC=4095;AF=0.817692;AN=5008;NS=2504;DP=18128;EAS_AF=0.8403;AMR_AF=0.8386;AFR_AF=0.9349;EUR_AF=0.7078;SAS_AF=0.7342;AA=T|||;VT=SNP
19	19871104	rs248968	T	C	100	PASS	AC=1909;AF=0.38119;AN=5008;NS=2504;DP=18207;EAS_AF=0.3135;AMR_AF=0.5706;AFR_AF=0.292;EUR_AF=0.4433;SAS_AF=0.3732;AA=C|||;VT=SNP
19	19871250	rs248969	A	G	100	PASS	AC=3804;AF=0.759585;AN=5008;NS=2504;DP=18382;EAS_AF=0.8403;AMR_AF=0.817;AFR_AF=0.7262;EUR_AF=0.7078;SAS_AF=0.7342;AA=g|||;VT=SNP
19	19871292	rs248970	G	A	100	PASS	AC=1906;AF=0.380591;AN=5008;NS=2504;DP=17786;EAS_AF=0.3135;AMR_AF=0.5706;AFR_AF=0.2912;EUR_AF=0.4433;SAS_AF=0.3712;AA=G|||;VT=SNP
19	19871649	rs248971	T	G	100	PASS	AC=1897;AF=0.378794;AN=5008;NS=2504;DP=16152;EAS_AF=0.3135;AMR_AF=0.5692;AFR_AF=0.2852;EUR_AF=0.4433;SAS_AF=0.3712;AA=T|||;VT=SNP
19	19872093	rs166018	A	G	100	PASS	AC=1914;AF=0.382188;AN=5008;NS=2504;DP=17006;EAS_AF=0.3135;AMR_AF=0.5749;AFR_AF=0.2927;EUR_AF=0.4463;SAS_AF=0.3712;AA=G|||;VT=SNP
19	19872373	rs247758	C	T	100	PASS	AC=1914;AF=0.382188;AN=5008;NS=2504;DP=17674;EAS_AF=0.3095;AMR_AF=0.5764;AFR_AF=0.2927;EUR_AF=0.4493;SAS_AF=0.3712;AA=C|||;VT=SNP
19	19872389	rs247757	C	T	100	PASS	AC=4092;AF=0.817093;AN=5008;NS=2504;DP=15786;EAS_AF=0.8403;AMR_AF=0.8386;AFR_AF=0.9327;EUR_AF=0.7078;SAS_AF=0.7342;AA=T|||;VT=SNP
19	19872522	rs145883726	G	A	100	PASS	AC=209;AF=0.0417332;AN=5008;NS=2504;DP=14083;EAS_AF=0.0347;AMR_AF=0.0086;AFR_AF=0.0174;EUR_AF=0.0179;SAS_AF=0.1299;AA=G|||;VT=SNP
19	19872926	rs185062	G	A	100	PASS	AC=1912;AF=0.381789;AN=5008;NS=2504;DP=15097;EAS_AF=0.3095;AMR_AF=0.5764;AFR_AF=0.292;EUR_AF=0.4483;SAS_AF=0.3712;AA=g|||;VT=SNP
19	19873269	rs8110856	C	T	100	PASS	AC=1493;AF=0.298123;AN=5008;NS=2504;DP=18554;EAS_AF=0.495;AMR_AF=0.2176;AFR_AF=0.3109;EUR_AF=0.2366;SAS_AF=0.1984;AA=c|||;VT=SNP
19	19873640	rs247756	G	T	100	PASS	AC=1914;AF=0.382188;AN=5008;NS=2504;DP=19456;EAS_AF=0.3105;AMR_AF=0.5764;AFR_AF=0.292;EUR_AF=0.4493;SAS_AF=0.3712;AA=t|||;VT=SNP
19	19873907	rs112378230	C	A	100	PASS	AC=306;AF=0.0611022;AN=5008;NS=2504;DP=15018;EAS_AF=0.0347;AMR_AF=0.0216;AFR_AF=0.0817;EUR_AF=0.0189;SAS_AF=0.1319;AA=c|||;VT=SNP
19	19874864	rs7247299	C	T	100	PASS	AC=1525;AF=0.304513;AN=5008;NS=2504;DP=16259;EAS_AF=0.4921;AMR_AF=0.2176;AFR_AF=0.3109;EUR_AF=0.2386;SAS_AF=0.2321;AA=C|||;VT=SNP
19	19875009	rs61483134	A	C	100	PASS	AC=1495;AF=0.298522;AN=5008;NS=2504;DP=20169;EAS_AF=0.495;AMR_AF=0.2219;AFR_AF=0.3109;EUR_AF=0.2356;SAS_AF=0.1984;AA=A|||;VT=SNP
19	19875988	rs247755	A	G	100	PASS	AC=4137;AF=0.826078;AN=5008;NS=2504;DP=14644;EAS_AF=0.8423;AMR_AF=0.8429;AFR_AF=0.9365;EUR_AF=0.7147;SAS_AF=0.7628;AA=G|||;VT=SNP
19	19876112	rs8106763	T	C	100	PASS	AC=1710;AF=0.341454;AN=5008;NS=2504;DP=15612;EAS_AF=0.5357;AMR_AF=0.2277;AFR_AF=0.3101;EUR_AF=0.2555;SAS_AF=0.3528;AA=T|||;VT=SNP
19	19876675	rs141103290	C	T	100	PASS	AC=84;AF=0.0167732;AN=5008;NS=2504;DP=16531;EAS_AF=0.0704;AMR_AF=0.0115;AFR_AF=0;EUR_AF=0.001;SAS_AF=0.0041;AA=C|||;VT=SNP
19	19876747	rs11672423	C	T	100	PASS	AC=549;AF=0.109625;AN=5008;NS=2504;DP=13945;EAS_AF=0.3115;AMR_AF=0.0648;AFR_AF=0.0061;EUR_AF=0.0974;SAS_AF=0.0859;AA=C|||;VT=SNP
19	19878197	rs34500783	A	C	100	PASS	AC=3002;AF=0.599441;AN=5008;NS=2504;DP=16603;EAS_AF=0.7738;AMR_AF=0.3386;AFR_AF=0.854;EUR_AF=0.3867;SAS_AF=0.4796;AA=C|||;VT=SNP
19	19878408	rs73526734	G	A	100	PASS	AC=294;AF=0.0587061;AN=5008;NS=2504;DP=15216;EAS_AF=0.0288;AMR_AF=0.0144;AFR_AF=0.1157;EUR_AF=0.0149;SAS_AF=0.089;AA=A|||;VT=SNP
19	19878814	rs8110431	C	T	100	PASS	AC=4752;AF=0.948882;AN=5008;NS=2504;DP=16168;EAS_AF=0.9891;AMR_AF=0.9251;AFR_AF=0.9962;EUR_AF=0.8767;SAS_AF=0.9346;AA=T|||;VT=SNP
19	19879126	rs248936	G	A	100	PASS	AC=2592;AF=0.517572;AN=5008;NS=2504;DP=18550;EAS_AF=0.6815;AMR_AF=0.4726;AFR_AF=0.6664;EUR_AF=0.3917;SAS_AF=0.3088;AA=A|||;VT=SNP
19	19879281	rs117498954	G	A	100	PASS	AC=239;AF=0.0477236;AN=5008;NS=2504;DP=18207;EAS_AF=0.002;AMR_AF=0.0403;AFR_AF=0.0091;EUR_AF=0.0845;SAS_AF=0.1145;AA=G|||;VT=SNP
19	19879757	rs10403362	T	C	100	PASS	AC=421;AF=0.0840655;AN=5008;NS=2504;DP=17763;EAS_AF=0.0565;AMR_AF=0.0231;AFR_AF=0.1536;EUR_AF=0.0268;SAS_AF=0.1207;AA=T|||;VT=SNP
19	19880258	rs117486621	A	G	100	PASS	AC=42;AF=0.00838658;AN=5008;NS=2504;DP=16138;EAS_AF=0.0397;AMR_AF=0;AFR_AF=0;EUR_AF=0.001;SAS_AF=0.001;AA=A|||;VT=SNP
19	19880286	rs74999379	C	T	100	PASS	AC=540;AF=0.107827;AN=5008;NS=2504;DP=15403;EAS_AF=0.1597;AMR_AF=0.1383;AFR_AF=0.1694;EUR_AF=0.0219;SAS_AF=0.0378;AA=C|||;VT=SNP
19	19880366	rs248937	G	T	100	PASS	AC=1577;AF=0.314896;AN=5008;NS=2504;DP=12372;EAS_AF=0.5308;AMR_AF=0.2867;AFR_AF=0.1967;EUR_AF=0.339;SAS_AF=0.2474;AA=T|||;VT=SNP
19	19882225	rs75089967	T	G	100	PASS	AC=425;AF=0.0848642;AN=5008;NS=2504;DP=17211;EAS_AF=0.1071;AMR_AF=0.0908;AFR_AF=0.0212;EUR_AF=0.0835;SAS_AF=0.1452;AA=T|||;VT=SNP
19	19882476	rs4808983	C	T	100	PASS	AC=954;AF=0.190495;AN=5008;NS=2504;DP=19322;EAS_AF=0.4187;AMR_AF=0.1873;AFR_AF=0.0666;EUR_AF=0.169;SAS_AF=0.1472;AA=C|||;VT=SNP
19	19883549	rs248939	T	C	100	PASS	AC=675;AF=0.134784;AN=5008;NS=2504;DP=12603;EAS_AF=0.121;AMR_AF=0.1009;AFR_AF=0.1596;EUR_AF=0.172;SAS_AF=0.1012;AA=T|||;VT=SNP
19	19883691	rs248940	A	G	100	PASS	AC=553;AF=0.110423;AN=5008;NS=2504;DP=14290;EAS_AF=0.121;AMR_AF=0.0937;AFR_AF=0.0726;EUR_AF=0.17;SAS_AF=0.1012;AA=A|||;VT=SNP
19	19884030	rs56760654	T	C	100	PASS	AC=425;AF=0.0848642;AN=5008;NS=2504;DP=12479;EAS_AF=0.1062;AMR_AF=0.0922;AFR_AF=0.0219;EUR_AF=0.0835;SAS_AF=0.1442;AA=T|||;VT=SNP
19	19884191	rs248941	A	G	100	PASS	AC=553;AF=0.110423;AN=5008;NS=2504;DP=13625;EAS_AF=0.121;AMR_AF=0.0937;AFR_AF=0.0726;EUR_AF=0.17;SAS_AF=0.1012;AA=A|||;VT=SNP
19	19884602	rs248942	C	T	100	PASS	AC=2582;AF=0.515575;AN=5008;NS=2504;DP=14479;EAS_AF=0.6984;AMR_AF=0.4683;AFR_AF=0.6536;EUR_AF=0.3807;SAS_AF=0.3129;AA=T|||;VT=SNP
19	19884805	rs149672219	T	C	100	PASS	AC=53;AF=0.0105831;AN=5008;NS=2504;DP=11928;EAS_AF=0.0486;AMR_AF=0;AFR_AF=0;EUR_AF=0;SAS_AF=0.0041;AA=T|||;VT=SNP
19	19884850	rs12459977	C	T	100	PASS	AC=367;AF=0.0732827;AN=5008;NS=2504;DP=12289;EAS_AF=0.1577;AMR_AF=0.134;AFR_AF=0.0416;EUR_AF=0.0229;SAS_AF=0.0378;AA=C|||;VT=SNP
19	19884851	rs117757508	G	A	100	PASS	AC=426;AF=0.0850639;AN=5008;NS=2504;DP=12148;EAS_AF=0.1062;AMR_AF=0.0922;AFR_AF=0.0212;EUR_AF=0.0845;SAS_AF=0.1452;AA=G|||;VT=SNP
19	19885076	rs248943	C	A	100	PASS	AC=3561;AF=0.711062;AN=5008;NS=2504;DP=15921;EAS_AF=0.8601;AMR_AF=0.5951;AFR_AF=0.9236;EUR_AF=0.492;SAS_AF=0.5777;AA=A|||;VT=SNP
19	19885740	rs78025	T	C	100	PASS	AC=3571;AF=0.713059;AN=5008;NS=2504;DP=17301;EAS_AF=0.8601;AMR_AF=0.5965;AFR_AF=0.9327;EUR_AF=0.492;SAS_AF=0.5746;AA=t|||;VT=SNP
19	19886197	rs737195	A	G	100	PASS	AC=1049;AF=0.209465;AN=5008;NS=2504;DP=19694;EAS_AF=0.4187;AMR_AF=0.1916;AFR_AF=0.1392;EUR_AF=0.168;SAS_AF=0.1442;AA=A|||;VT=SNP
19	19886410	rs7260393	C	G	100	PASS	AC=1047;AF=0.209065;AN=5008;NS=2504;DP=18998;EAS_AF=0.4167;AMR_AF=0.1916;AFR_AF=0.1392;EUR_AF=0.168;SAS_AF=0.1442;AA=C|||;VT=SNP
19	19887174	rs248944	C	G	100	PASS	AC=2513;AF=0.501797;AN=5008;NS=2504;DP=21066;EAS_AF=0.7004;AMR_AF=0.4568;AFR_AF=0.6346;EUR_AF=0.3678;SAS_AF=0.2873;AA=G|||;VT=SNP
19	19887292	rs16996320	C	T	100	PASS	AC=1021;AF=0.203874;AN=5008;NS=2504;DP=20683;EAS_AF=0.4157;AMR_AF=0.1916;AFR_AF=0.1203;EUR_AF=0.168;SAS_AF=0.1442;AA=c|||;VT=SNP
19	19887369	rs10422520	T	C	100	PASS	AC=419;AF=0.0836661;AN=5008;NS=2504;DP=19608;EAS_AF=0.0556;AMR_AF=0.0245;AFR_AF=0.1536;EUR_AF=0.0268;SAS_AF=0.1186;AA=T|||;VT=SNP
19	19887578	rs248945	A	C	100	PASS	AC=2492;AF=0.497604;AN=5008;NS=2504;DP=21846;EAS_AF=0.6974;AMR_AF=0.4568;AFR_AF=0.6203;EUR_AF=0.3688;SAS_AF=0.2873;AA=c|||;VT=SNP
19	19888357	rs28422180	G	A	100	PASS	AC=907;AF=0.18111;AN=5008;NS=2504;DP=20491;EAS_AF=0.1617;AMR_AF=0.1182;AFR_AF=0.2239;EUR_AF=0.1093;SAS_AF=0.2618;AA=G|||;VT=SNP
19	19888416	rs248946	A	G	100	PASS	AC=2652;AF=0.529553;AN=5008;NS=2504;DP=20978;EAS_AF=0.6994;AMR_AF=0.4769;AFR_AF=0.6997;EUR_AF=0.3817;SAS_AF=0.3139;AA=G|||;VT=SNP
19	19888505	rs248947	T	C	100	PASS	AC=2650;AF=0.529153;AN=5008;NS=2504;DP=20176;EAS_AF=0.6994;AMR_AF=0.4769;AFR_AF=0.6982;EUR_AF=0.3817;SAS_AF=0.3139;AA=T|||;VT=SNP
19	19891075	rs187108783	C	T	100	PASS	AC=29;AF=0.00579073;AN=5008;NS=2504;DP=15106;EAS_AF=0.002;AMR_AF=0;AFR_AF=0.0008;EUR_AF=0.005;SAS_AF=0.0215;AA=C|||;VT=SNP
19	19891117	rs371599436	A	G	100	PASS	AC=29;AF=0.00579073;AN=5008;NS=2504;DP=15415;EAS_AF=0.002;AMR_AF=0;AFR_AF=0.0008;EUR_AF=0.005;SAS_AF=0.0215;AA=a|||;VT=SNP
19	19891154	rs248948	C	G	100	PASS	AC=2442;AF=0.48762;AN=5008;NS=2504;DP=15280;EAS_AF=0.6994;AMR_AF=0.4539;AFR_AF=0.5946;EUR_AF=0.3598;SAS_AF=0.2802;AA=G|||;VT=SNP
19	19891687	rs248950	T	A	100	PASS	AC=4790;AF=0.95647;AN=5008;NS=2504;DP=18215;EAS_AF=0.9881;AMR_AF=0.938;AFR_AF=0.997;EUR_AF=0.8887;SAS_AF=0.9519;AA=t|||;VT=SNP
19	19891881	rs74683227	C	T	100	PASS	AC=419;AF=0.0836661;AN=5008;NS=2504;DP=16158;EAS_AF=0.1062;AMR_AF=0.0922;AFR_AF=0.0212;EUR_AF=0.0805;SAS_AF=0.1421;AA=C|||;VT=SNP
19	19892796	rs12327770	A	G	100	PASS	AC=810;AF=0.161741;AN=5008;NS=2504;DP=20286;EAS_AF=0.4147;AMR_AF=0.1484;AFR_AF=0.0378;EUR_AF=0.1302;SAS_AF=0.1104;AA=A|||;VT=SNP
19	19893833	rs248951	G	T	100	PASS	AC=2617;AF=0.522564;AN=5008;NS=2504;DP=16133;EAS_AF=0.6994;AMR_AF=0.4784;AFR_AF=0.6861;EUR_AF=0.3728;SAS_AF=0.3047;AA=T|||;VT=SNP
19	19893963	rs248952	T	C	100	PASS	AC=2437;AF=0.486621;AN=5008;NS=2504;DP=16348;EAS_AF=0.6984;AMR_AF=0.4597;AFR_AF=0.5802;EUR_AF=0.3678;SAS_AF=0.2832;AA=T|||;VT=SNP
19	19895560	rs248954	G	C	100	PASS	AC=2437;AF=0.486621;AN=5008;NS=2504;DP=19074;EAS_AF=0.6974;AMR_AF=0.4597;AFR_AF=0.5802;EUR_AF=0.3688;SAS_AF=0.2832;AA=G|||;VT=SNP
19	19895707	rs248955	T	G	100	PASS	AC=1099;AF=0.219449;AN=5008;NS=2504;DP=18364;EAS_AF=0.2827;AMR_AF=0.2363;AFR_AF=0.2436;EUR_AF=0.1918;SAS_AF=0.138;AA=T|||;VT=SNP
19	19895748	rs116917792	C	G	100	PASS	AC=33;AF=0.00658946;AN=5008;NS=2504;DP=17021;EAS_AF=0.0317;AMR_AF=0;AFR_AF=0;EUR_AF=0;SAS_AF=0.001;AA=C|||;VT=SNP
19	19896115	rs248930	C	T	100	PASS	AC=2436;AF=0.486422;AN=5008;NS=2504;DP=16296;EAS_AF=0.6974;AMR_AF=0.4597;AFR_AF=0.5802;EUR_AF=0.3678;SAS_AF=0.2832;AA=C|||;VT=SNP
19	19896391	rs248931	T	C	100	PASS	AC=2502;AF=0.499601;AN=5008;NS=2504;DP=16329;EAS_AF=0.6974;AMR_AF=0.4597;AFR_AF=0.6256;EUR_AF=0.3688;SAS_AF=0.2883;AA=C|||;VT=SNP
19	19896767	rs11085277	G	C	100	PASS	AC=1020;AF=0.203674;AN=5008;NS=2504;DP=17906;EAS_AF=0.4147;AMR_AF=0.1945;AFR_AF=0.118;EUR_AF=0.169;SAS_AF=0.1442;AA=g|||;VT=SNP
19	19897424	rs23654	T	C	100	PASS	AC=1099;AF=0.219449;AN=5008;NS=2504;DP=21118;EAS_AF=0.2827;AMR_AF=0.2363;AFR_AF=0.2428;EUR_AF=0.1928;SAS_AF=0.138;AA=T|||;VT=SNP
19	19897606	rs75200790	C	T	100	PASS	AC=88;AF=0.0175719;AN=5008;NS=2504;DP=16932;EAS_AF=0.0258;AMR_AF=0.0893;AFR_AF=0;EUR_AF=0;SAS_AF=0;AA=C|||;VT=SNP
19	19898865	rs248932	A	C	100	PASS	AC=2659;AF=0.53095;AN=5008;NS=2504;DP=21509;EAS_AF=0.6984;AMR_AF=0.4798;AFR_AF=0.7042;EUR_AF=0.3817;SAS_AF=0.3139;AA=C|||;VT=SNP
19	19899564	rs248933	T	C	100	PASS	AC=2594;AF=0.517971;AN=5008;NS=2504;DP=19196;EAS_AF=0.6974;AMR_AF=0.4683;AFR_AF=0.6899;EUR_AF=0.3698;SAS_AF=0.2883;AA=c|||;VT=SNP
19	19900154	rs248934	A	C	100	PASS	AC=2593;AF=0.517772;AN=5008;NS=2504;DP=13967;EAS_AF=0.6974;AMR_AF=0.4683;AFR_AF=0.6891;EUR_AF=0.3698;SAS_AF=0.2883;AA=C|||;VT=SNP
19	19900157	rs148810877	G	A	100	PASS	AC=419;AF=0.0836661;AN=5008;NS=2504;DP=13733;EAS_AF=0.1062;AMR_AF=0.0922;AFR_AF=0.0212;EUR_AF=0.0805;SAS_AF=0.1421;AA=G|||;VT=SNP
19	19900813	rs3762190	G	A	100	PASS	AC=2593;AF=0.517772;AN=5008;NS=2504;DP=15962;EAS_AF=0.6974;AMR_AF=0.4683;AFR_AF=0.6891;EUR_AF=0.3698;SAS_AF=0.2883;AA=A|||;VT=SNP
19	19900984	rs12710110	A	G	100	PASS	AC=2593;AF=0.517772;AN=5008;NS=2504;DP=15976;EAS_AF=0.6974;AMR_AF=0.4683;AFR_AF=0.6891;EUR_AF=0.3698;SAS_AF=0.2883;AA=G|||;VT=SNP
19	19901136	rs2878398	A	G	100	PASS	AC=1575;AF=0.314497;AN=5008;NS=2504;DP=14946;EAS_AF=0.2827;AMR_AF=0.2738;AFR_AF=0.5726;EUR_AF=0.2008;SAS_AF=0.1442;AA=G|||;VT=SNP
19	19901442	rs2335360	C	T	100	PASS	AC=1463;AF=0.292133;AN=5008;NS=2504;DP=12820;EAS_AF=0.2827;AMR_AF=0.2767;AFR_AF=0.4637;EUR_AF=0.2107;SAS_AF=0.1646;AA=C|||;VT=SNP
19	19901505	rs4990741	A	G	100	PASS	AC=1419;AF=0.283347;AN=5008;NS=2504;DP=12130;EAS_AF=0.2847;AMR_AF=0.2651;AFR_AF=0.4629;EUR_AF=0.1988;SAS_AF=0.1391;AA=A|||;VT=SNP
19	19901610	rs10407920	G	A	100	PASS	AC=1417;AF=0.282947;AN=5008;NS=2504;DP=8888;EAS_AF=0.2827;AMR_AF=0.2651;AFR_AF=0.4629;EUR_AF=0.1988;SAS_AF=0.1391;AA=G|||;VT=SNP
19	19902916	rs16996360	A	G	100	PASS	AC=2619;AF=0.522963;AN=5008;NS=2504;DP=17427;EAS_AF=0.6974;AMR_AF=0.4697;AFR_AF=0.705;EUR_AF=0.3708;SAS_AF=0.2914;AA=a|||;VT=SNP
19	19903438	rs4808988	G	A	100	PASS	AC=4791;AF=0.956669;AN=5008;NS=2504;DP=13274;EAS_AF=0.9891;AMR_AF=0.938;AFR_AF=0.997;EUR_AF=0.8897;SAS_AF=0.9509;AA=A|||;VT=SNP
19	19904119	rs116324412	T	A	100	PASS	AC=420;AF=0.0838658;AN=5008;NS=2504;DP=14952;EAS_AF=0.0556;AMR_AF=0.0245;AFR_AF=0.1536;EUR_AF=0.0268;SAS_AF=0.1196;AA=t|||;VT=SNP
19	19904269	rs3087767	T	A	100	PASS	AC=2641;AF=0.527356;AN=5008;NS=2504;DP=15157;EAS_AF=0.6974;AMR_AF=0.4769;AFR_AF=0.6914;EUR_AF=0.3817;SAS_AF=0.316;AA=A|||;VT=SNP
19	19904510	rs7246983	G	A	100	PASS	AC=1551;AF=0.309704;AN=5008;NS=2504;DP=17315;EAS_AF=0.2817;AMR_AF=0.2738;AFR_AF=0.556;EUR_AF=0.2018;SAS_AF=0.1421;AA=G|||;VT=SNP
19	19905011	rs12975121	C	T	100	PASS	AC=1085;AF=0.216653;AN=5008;NS=2504;DP=18678;EAS_AF=0.2817;AMR_AF=0.2363;AFR_AF=0.2322;EUR_AF=0.1928;SAS_AF=0.1391;AA=C|||;VT=SNP
19	19905169	rs72620573	A	C	100	PASS	AC=1018;AF=0.203275;AN=5008;NS=2504;DP=20492;EAS_AF=0.4157;AMR_AF=0.1916;AFR_AF=0.1172;EUR_AF=0.168;SAS_AF=0.1452;AA=A|||;VT=SNP
19	19906835	rs79509326	G	A	100	PASS	AC=69;AF=0.013778;AN=5008;NS=2504;DP=15290;EAS_AF=0.0665;AMR_AF=0;AFR_AF=0;EUR_AF=0.001;SAS_AF=0.001;AA=g|||;VT=SNP
19	19908035	rs4808989	G	A	100	PASS	AC=2642;AF=0.527556;AN=5008;NS=2504;DP=13748;EAS_AF=0.6974;AMR_AF=0.4769;AFR_AF=0.6921;EUR_AF=0.3817;SAS_AF=0.316;AA=a|||;VT=SNP
19	19908116	rs7252985	G	T	100	PASS	AC=1084;AF=0.216454;AN=5008;NS=2504;DP=12407;EAS_AF=0.2817;AMR_AF=0.2363;AFR_AF=0.2315;EUR_AF=0.1928;SAS_AF=0.1391;AA=g|||;VT=SNP
19	19908333	rs4808991	C	T	100	PASS	AC=2594;AF=0.517971;AN=5008;NS=2504;DP=15313;EAS_AF=0.6974;AMR_AF=0.4654;AFR_AF=0.6891;EUR_AF=0.3708;SAS_AF=0.2904;AA=t|||;VT=SNP
19	19908517	rs73008613	T	C	100	PASS	AC=527;AF=0.105232;AN=5008;NS=2504;DP=13760;EAS_AF=0.0843;AMR_AF=0.1888;AFR_AF=0.0068;EUR_AF=0.1312;SAS_AF=0.1738;AA=t|||;VT=SNP
19	19908534	rs12460567	A	G	100	PASS	AC=89;AF=0.0177716;AN=5008;NS=2504;DP=14051;EAS_AF=0.0268;AMR_AF=0.0879;AFR_AF=0;EUR_AF=0;SAS_AF=0.001;AA=a|||;VT=SNP
19	19908621	rs7256535	C	A	100	PASS	AC=2594;AF=0.517971;AN=5008;NS=2504;DP=14782;EAS_AF=0.6974;AMR_AF=0.4654;AFR_AF=0.6891;EUR_AF=0.3698;SAS_AF=0.2914;AA=a|||;VT=SNP
19	19909052	rs8111421	T	C	100	PASS	AC=2643;AF=0.527756;AN=5008;NS=2504;DP=15347;EAS_AF=0.6984;AMR_AF=0.4769;AFR_AF=0.6921;EUR_AF=0.3817;SAS_AF=0.316;AA=c|||;VT=SNP
19	19909720	rs6511050	C	T	100	PASS	AC=2593;AF=0.517772;AN=5008;NS=2504;DP=13551;EAS_AF=0.6974;AMR_AF=0.4654;AFR_AF=0.6891;EUR_AF=0.3698;SAS_AF=0.2904;AA=t|||;VT=SNP
19	19910056	rs35280091	G	C	100	PASS	AC=1084;AF=0.216454;AN=5008;NS=2504;DP=14745;EAS_AF=0.2817;AMR_AF=0.2363;AFR_AF=0.2315;EUR_AF=0.1928;SAS_AF=0.1391;AA=g|||;VT=SNP
19	19910183	rs34277739	A	G	100	PASS	AC=1084;AF=0.216454;AN=5008;NS=2504;DP=14695;EAS_AF=0.2817;AMR_AF=0.2363;AFR_AF=0.2315;EUR_AF=0.1928;SAS_AF=0.1391;AA=a|||;VT=SNP
19	19910250	rs72620574	T	C	100	PASS	AC=1018;AF=0.203275;AN=5008;NS=2504;DP=15215;EAS_AF=0.4157;AMR_AF=0.1916;AFR_AF=0.1172;EUR_AF=0.168;SAS_AF=0.1452;AA=t|||;VT=SNP
19	19911996	rs8108416	C	G	100	PASS	AC=1426;AF=0.284744;AN=5008;NS=2504;DP=16733;EAS_AF=0.2827;AMR_AF=0.2651;AFR_AF=0.4682;EUR_AF=0.1998;SAS_AF=0.1401;AA=c|||;VT=SNP
19	19912555	rs148411072	G	A	100	PASS	AC=63;AF=0.0125799;AN=5008;NS=2504;DP=15438;EAS_AF=0.0605;AMR_AF=0;AFR_AF=0;EUR_AF=0.001;SAS_AF=0.001;AA=g|||;VT=SNP
19	19914095	rs35018071	T	G	100	PASS	AC=1087;AF=0.217053;AN=5008;NS=2504;DP=20848;EAS_AF=0.2827;AMR_AF=0.2363;AFR_AF=0.2315;EUR_AF=0.1948;SAS_AF=0.1391;AA=t|||;VT=SNP
19	19914513	rs10412409	G	A	100	PASS	AC=1430;AF=0.285543;AN=5008;NS=2504;DP=16452;EAS_AF=0.2827;AMR_AF=0.2651;AFR_AF=0.4713;EUR_AF=0.1998;SAS_AF=0.1401;AA=t|||;VT=SNP
19	19914937	rs8106100	A	C	100	PASS	AC=2594;AF=0.517971;AN=5008;NS=2504;DP=18582;EAS_AF=0.6984;AMR_AF=0.4654;AFR_AF=0.6891;EUR_AF=0.3698;SAS_AF=0.2904;AA=N|||;VT=SNP
19	19915239	rs8109240	A	G	100	PASS	AC=2448;AF=0.488818;AN=5008;NS=2504;DP=21843;EAS_AF=0.6984;AMR_AF=0.4568;AFR_AF=0.5885;EUR_AF=0.3678;SAS_AF=0.2853;AA=N|||;VT=SNP
19	19915334	rs9710482	C	T	100	PASS	AC=504;AF=0.100639;AN=5008;NS=2504;DP=20783;EAS_AF=0.0556;AMR_AF=0.0259;AFR_AF=0.2163;EUR_AF=0.0268;SAS_AF=0.1196;AA=c|||;VT=SNP
19	19916736	rs12973032	T	C	100	PASS	AC=1432;AF=0.285942;AN=5008;NS=2504;DP=16031;EAS_AF=0.2847;AMR_AF=0.2651;AFR_AF=0.4713;EUR_AF=0.1998;SAS_AF=0.1401;AA=N|||;VT=SNP
19	19917640	rs2304171	A	G	100	PASS	AC=1556;AF=0.310703;AN=5008;NS=2504;DP=15942;EAS_AF=0.2847;AMR_AF=0.2738;AFR_AF=0.5552;EUR_AF=0.2018;SAS_AF=0.1452;AA=N|||;VT=SNP
19	19918477	rs11878280	C	T	100	PASS	AC=1408;AF=0.28115;AN=5008;NS=2504;DP=13687;EAS_AF=0.2847;AMR_AF=0.2637;AFR_AF=0.4539;EUR_AF=0.1998;SAS_AF=0.1401;AA=N|||;VT=SNP
19	19919225	rs74254028	C	T	100	PASS	AC=53;AF=0.0105831;AN=5008;NS=2504;DP=11006;EAS_AF=0.0496;AMR_AF=0;AFR_AF=0;EUR_AF=0.001;SAS_AF=0.002;AA=-|||;VT=SNP
19	19920247	rs10418155	T	C	100	PASS	AC=3567;AF=0.71226;AN=5008;NS=2504;DP=18315;EAS_AF=0.8611;AMR_AF=0.5951;AFR_AF=0.9297;EUR_AF=0.4891;SAS_AF=0.5777;AA=c|||;VT=SNP
19	19920906	rs10419635	T	C	100	PASS	AC=1434;AF=0.286342;AN=5008;NS=2504;DP=21398;EAS_AF=0.2847;AMR_AF=0.2637;AFR_AF=0.4735;EUR_AF=0.1998;SAS_AF=0.1401;AA=T|||;VT=SNP
19	19920912	rs4808992	T	C	100	PASS	AC=1015;AF=0.202676;AN=5008;NS=2504;DP=21355;EAS_AF=0.4137;AMR_AF=0.1916;AFR_AF=0.1157;EUR_AF=0.168;SAS_AF=0.1462;AA=T|||;VT=SNP
19	19920967	rs4808993	C	A	100	PASS	AC=1017;AF=0.203075;AN=5008;NS=2504;DP=19916;EAS_AF=0.4157;AMR_AF=0.1916;AFR_AF=0.1165;EUR_AF=0.168;SAS_AF=0.1452;AA=C|||;VT=SNP
19	19921843	rs61302676	C	G	100	PASS	AC=419;AF=0.0836661;AN=5008;NS=2504;DP=18071;EAS_AF=0.1062;AMR_AF=0.0922;AFR_AF=0.0212;EUR_AF=0.0805;SAS_AF=0.1421;AA=C|||;VT=SNP
19	19922203	rs60041535	A	G	100	PASS	AC=1088;AF=0.217252;AN=5008;NS=2504;DP=15783;EAS_AF=0.2847;AMR_AF=0.2349;AFR_AF=0.233;EUR_AF=0.1928;SAS_AF=0.1391;AA=A|||;VT=SNP
19	19923100	rs7248808	A	G	100	PASS	AC=2525;AF=0.504193;AN=5008;NS=2504;DP=18479;EAS_AF=0.6994;AMR_AF=0.4697;AFR_AF=0.6059;EUR_AF=0.3807;SAS_AF=0.317;AA=G|||;VT=SNP
19	19923252	rs10854013	C	T	100	PASS	AC=846;AF=0.16893;AN=5008;NS=2504;DP=19986;EAS_AF=0.2817;AMR_AF=0.1801;AFR_AF=0.2262;EUR_AF=0.0408;SAS_AF=0.0992;AA=C|||;VT=SNP
19	19923349	rs10412885	C	G	100	PASS	AC=2480;AF=0.495208;AN=5008;NS=2504;DP=19322;EAS_AF=0.6994;AMR_AF=0.4568;AFR_AF=0.6067;EUR_AF=0.3688;SAS_AF=0.2914;AA=G|||;VT=SNP
19	19924745	rs75305311	C	T	100	PASS	AC=23;AF=0.00459265;AN=5008;NS=2504;DP=16982;EAS_AF=0.0228;AMR_AF=0;AFR_AF=0;EUR_AF=0;SAS_AF=0;AA=C|||;VT=SNP
19	19924941	rs2335362	C	G	100	PASS	AC=3871;AF=0.772963;AN=5008;NS=2504;DP=12036;EAS_AF=0.6786;AMR_AF=0.7709;AFR_AF=0.7534;EUR_AF=0.8022;SAS_AF=0.8681;AA=G|||;VT=SNP
19	19924974	rs151242358	G	T	100	PASS	AC=243;AF=0.0485224;AN=5008;NS=2504;DP=12085;EAS_AF=0.0526;AMR_AF=0.0072;AFR_AF=0.0628;EUR_AF=0.0109;SAS_AF=0.093;AA=T|||;VT=SNP
19	19925019	rs59678429	A	G	100	PASS	AC=541;AF=0.108027;AN=5008;NS=2504;DP=11782;EAS_AF=0.121;AMR_AF=0.147;AFR_AF=0.0038;EUR_AF=0.0785;SAS_AF=0.2382;AA=A|||;VT=SNP
19	19925470	rs919785	A	G	100	PASS	AC=1388;AF=0.277157;AN=5008;NS=2504;DP=14458;EAS_AF=0.5129;AMR_AF=0.2478;AFR_AF=0.2632;EUR_AF=0.2038;SAS_AF=0.1493;AA=A|||;VT=SNP
19	19925478	rs7246727	T	C	100	PASS	AC=2660;AF=0.53115;AN=5008;NS=2504;DP=14202;EAS_AF=0.7014;AMR_AF=0.487;AFR_AF=0.6967;EUR_AF=0.3867;SAS_AF=0.3119;AA=C|||;VT=SNP
19	19925984	rs4808995	G	T	100	PASS	AC=2113;AF=0.421925;AN=5008;NS=2504;DP=16386;EAS_AF=0.7014;AMR_AF=0.4323;AFR_AF=0.3495;EUR_AF=0.3668;SAS_AF=0.2812;AA=G|||;VT=SNP
19	19926560	rs72620575	A	G	100	PASS	AC=964;AF=0.192492;AN=5008;NS=2504;DP=17994;EAS_AF=0.4256;AMR_AF=0.1945;AFR_AF=0.0681;EUR_AF=0.165;SAS_AF=0.1472;AA=A|||;VT=SNP
19	19927447	rs111956051	T	G	100	PASS	AC=1446;AF=0.288738;AN=5008;NS=2504;DP=15524;EAS_AF=0.1438;AMR_AF=0.3588;AFR_AF=0.1293;EUR_AF=0.4175;SAS_AF=0.4714;AA=T|||;VT=SNP
19	19927458	rs74329664	C	T	100	PASS	AC=127;AF=0.0253594;AN=5008;NS=2504;DP=14334;EAS_AF=0.0357;AMR_AF=0.0086;AFR_AF=0.062;EUR_AF=0.001;SAS_AF=0.002;AA=C|||;VT=SNP
19	19927693	rs10404296	G	A	100	PASS	AC=2635;AF=0.526158;AN=5008;NS=2504;DP=12090;EAS_AF=0.6994;AMR_AF=0.4755;AFR_AF=0.6914;EUR_AF=0.3787;SAS_AF=0.3119;AA=A|||;VT=SNP
19	19929666	rs9676800	G	A	100	PASS	AC=343;AF=0.0684904;AN=5008;NS=2504;DP=14207;EAS_AF=0.1409;AMR_AF=0.1225;AFR_AF=0.0408;EUR_AF=0.0229;SAS_AF=0.0399;AA=G|||;VT=SNP
19	19931466	rs62135269	G	C	100	PASS	AC=684;AF=0.136581;AN=5008;NS=2504;DP=12478;EAS_AF=0.0456;AMR_AF=0.1571;AFR_AF=0.0408;EUR_AF=0.2664;SAS_AF=0.2117;AA=G|||;VT=SNP
19	19932035	rs113134267	A	T	100	PASS	AC=514;AF=0.102636;AN=5008;NS=2504;DP=14537;EAS_AF=0.0565;AMR_AF=0.0375;AFR_AF=0.1952;EUR_AF=0.0487;SAS_AF=0.1268;AA=A|||;VT=SNP
19	19934927	rs12975051	G	A	100	PASS	AC=2047;AF=0.408746;AN=5008;NS=2504;DP=17775;EAS_AF=0.7014;AMR_AF=0.4121;AFR_AF=0.3381;EUR_AF=0.34;SAS_AF=0.271;AA=G|||;VT=SNP
19	19935262	rs4808216	G	A	100	PASS	AC=2050;AF=0.409345;AN=5008;NS=2504;DP=18735;EAS_AF=0.7014;AMR_AF=0.4135;AFR_AF=0.3396;EUR_AF=0.34;SAS_AF=0.271;AA=G|||;VT=SNP
19	19936913	rs7255725	C	G	100	PASS	AC=2723;AF=0.54373;AN=5008;NS=2504;DP=17657;EAS_AF=0.8095;AMR_AF=0.5533;AFR_AF=0.472;EUR_AF=0.4513;SAS_AF=0.455;AA=G|||;VT=SNP
19	19939300	rs56043443	C	A	100	PASS	AC=519;AF=0.103634;AN=5008;NS=2504;DP=19287;EAS_AF=0.0794;AMR_AF=0.183;AFR_AF=0.0068;EUR_AF=0.1322;SAS_AF=0.1738;AA=C|||;VT=SNP
19	19939387	rs4808998	A	G	100	PASS	AC=3045;AF=0.608027;AN=5008;NS=2504;DP=17380;EAS_AF=0.8095;AMR_AF=0.5778;AFR_AF=0.6914;EUR_AF=0.4583;SAS_AF=0.4632;AA=G|||;VT=SNP
19	19939910	rs12977036	T	C	100	PASS	AC=3017;AF=0.602436;AN=5008;NS=2504;DP=15817;EAS_AF=0.8085;AMR_AF=0.5778;AFR_AF=0.6762;EUR_AF=0.4573;SAS_AF=0.4571;AA=c|||;VT=SNP
19	19940030	rs12975508	C	A	100	PASS	AC=2544;AF=0.507987;AN=5008;NS=2504;DP=16957;EAS_AF=0.8075;AMR_AF=0.5389;AFR_AF=0.3449;EUR_AF=0.4503;SAS_AF=0.4571;AA=c|||;VT=SNP
19	19941083	rs117469402	C	T	100	PASS	AC=17;AF=0.00339457;AN=5008;NS=2504;DP=22898;EAS_AF=0.0159;AMR_AF=0;AFR_AF=0;EUR_AF=0;SAS_AF=0.001;AA=c|||;VT=SNP
19	19943869	rs2335364	G	A	100	PASS	AC=3583;AF=0.715455;AN=5008;NS=2504;DP=17692;EAS_AF=0.8641;AMR_AF=0.6196;AFR_AF=0.9047;EUR_AF=0.508;SAS_AF=0.5879;AA=a|||;VT=SNP
19	19945780	rs11085278	T	C	100	PASS	AC=2984;AF=0.595847;AN=5008;NS=2504;DP=18572;EAS_AF=0.8075;AMR_AF=0.5764;AFR_AF=0.6566;EUR_AF=0.4543;SAS_AF=0.455;AA=c|||;VT=SNP
19	19946599	rs148985102	C	T	100	PASS	AC=38;AF=0.00758786;AN=5008;NS=2504;DP=19890;EAS_AF=0.0367;AMR_AF=0;AFR_AF=0;EUR_AF=0;SAS_AF=0.001;AA=c|||;VT=SNP
19	19946637	rs12052168	A	G	100	PASS	AC=1587;AF=0.316893;AN=5008;NS=2504;DP=19357;EAS_AF=0.3859;AMR_AF=0.3458;AFR_AF=0.2814;EUR_AF=0.2932;SAS_AF=0.2975;AA=a|||;VT=SNP
19	19949209	rs12461018	G	A	100	PASS	AC=1150;AF=0.229633;AN=5008;NS=2504;DP=15475;EAS_AF=0.2837;AMR_AF=0.2305;AFR_AF=0.2784;EUR_AF=0.1968;SAS_AF=0.1411;AA=g|||;VT=SNP
19	19953210	rs919784	A	T	100	PASS	AC=388;AF=0.077476;AN=5008;NS=2504;DP=15037;EAS_AF=0.0546;AMR_AF=0.0259;AFR_AF=0.1309;EUR_AF=0.0288;SAS_AF=0.1155;AA=a|||;VT=SNP
19	19954206	rs8104136	A	G	100	PASS	AC=1141;AF=0.227835;AN=5008;NS=2504;DP=20390;EAS_AF=0.2887;AMR_AF=0.2305;AFR_AF=0.2655;EUR_AF=0.1978;SAS_AF=0.1431;AA=a|||;VT=SNP
19	19954451	rs142432474	G	C	100	PASS	AC=33;AF=0.00658946;AN=5008;NS=2504;DP=17147;EAS_AF=0.0317;AMR_AF=0;AFR_AF=0;EUR_AF=0;SAS_AF=0.001;AA=g|||;VT=SNP
19	19954714	rs6511053	A	G	100	PASS	AC=2182;AF=0.435703;AN=5008;NS=2504;DP=15300;EAS_AF=0.3442;AMR_AF=0.3213;AFR_AF=0.798;EUR_AF=0.2664;SAS_AF=0.2955;AA=g|||;VT=SNP
19	19955406	rs62135271	G	A	100	PASS	AC=374;AF=0.0746805;AN=5008;NS=2504;DP=13732;EAS_AF=0.0427;AMR_AF=0.1124;AFR_AF=0.0182;EUR_AF=0.171;SAS_AF=0.0583;AA=g|||;VT=SNP
19	19955615	rs34366671	T	C	100	PASS	AC=1583;AF=0.316094;AN=5008;NS=2504;DP=13731;EAS_AF=0.3929;AMR_AF=0.3444;AFR_AF=0.27;EUR_AF=0.2942;SAS_AF=0.3016;AA=t|||;VT=SNP
19	19956197	rs117485149	A	G	100	PASS	AC=53;AF=0.0105831;AN=5008;NS=2504;DP=15850;EAS_AF=0.0466;AMR_AF=0;AFR_AF=0;EUR_AF=0.006;SAS_AF=0;AA=a|||;VT=SNP
19	19956496	rs12983372	C	T	100	PASS	AC=1583;AF=0.316094;AN=5008;NS=2504;DP=20605;EAS_AF=0.3929;AMR_AF=0.3444;AFR_AF=0.27;EUR_AF=0.2942;SAS_AF=0.3016;AA=c|||;VT=SNP
19	19958740	rs145219556	A	C	100	PASS	AC=70;AF=0.0139776;AN=5008;NS=2504;DP=15596;EAS_AF=0.0208;AMR_AF=0.0692;AFR_AF=0.0008;EUR_AF=0;SAS_AF=0;AA=N|||;VT=SNP
19	19959301	rs28884245	C	T	100	PASS	AC=617;AF=0.123203;AN=5008;NS=2504;DP=10404;EAS_AF=0.0516;AMR_AF=0.0519;AFR_AF=0.2693;EUR_AF=0.0507;SAS_AF=0.1247;AA=-|||;VT=SNP
19	19962964	rs7247625	C	A	100	PASS	AC=1526;AF=0.304712;AN=5008;NS=2504;DP=21156;EAS_AF=0.38;AMR_AF=0.3343;AFR_AF=0.2451;EUR_AF=0.2922;SAS_AF=0.2996;AA=N|||;VT=SNP
19	19963086	rs7248612	T	C	100	PASS	AC=2501;AF=0.499401;AN=5008;NS=2504;DP=21263;EAS_AF=0.4335;AMR_AF=0.4135;AFR_AF=0.761;EUR_AF=0.3489;SAS_AF=0.4294;AA=N|||;VT=SNP
19	19963118	rs7248721	T	C	100	PASS	AC=2576;AF=0.514377;AN=5008;NS=2504;DP=20440;EAS_AF=0.4345;AMR_AF=0.428;AFR_AF=0.7776;EUR_AF=0.3618;SAS_AF=0.4591;AA=N|||;VT=SNP
19	19963119	rs7248062	G	A	100	PASS	AC=2137;AF=0.426717;AN=5008;NS=2504;DP=20451;EAS_AF=0.3393;AMR_AF=0.3069;AFR_AF=0.7731;EUR_AF=0.2664;SAS_AF=0.2986;AA=N|||;VT=SNP
19	19963503	rs74407243	T	G	100	PASS	AC=52;AF=0.0103834;AN=5008;NS=2504;DP=17907;EAS_AF=0.0446;AMR_AF=0;AFR_AF=0;EUR_AF=0.006;SAS_AF=0.001;AA=N|||;VT=SNP
19	19963527	rs143517257	G	A	100	PASS	AC=851;AF=0.169928;AN=5008;NS=2504;DP=16934;EAS_AF=0.3581;AMR_AF=0.1859;AFR_AF=0.0628;EUR_AF=0.1471;SAS_AF=0.1329;AA=g|||;VT=SNP
19	19965213	rs10425359	C	T	100	PASS	AC=380;AF=0.0758786;AN=5008;NS=2504;DP=18951;EAS_AF=0.0526;AMR_AF=0.0259;AFR_AF=0.1248;EUR_AF=0.0288;SAS_AF=0.1176;AA=g|||;VT=SNP
19	19965556	rs2116889	A	T	100	PASS	AC=1525;AF=0.304513;AN=5008;NS=2504;DP=21203;EAS_AF=0.38;AMR_AF=0.3372;AFR_AF=0.2443;EUR_AF=0.2913;SAS_AF=0.2986;AA=a|||;VT=SNP
19	19966727	rs12980778	T	C	100	PASS	AC=1527;AF=0.304912;AN=5008;NS=2504;DP=18934;EAS_AF=0.3819;AMR_AF=0.3372;AFR_AF=0.2443;EUR_AF=0.2913;SAS_AF=0.2986;AA=t|||;VT=SNP
19	19966901	rs1975165	T	C	100	PASS	AC=2544;AF=0.507987;AN=5008;NS=2504;DP=19731;EAS_AF=0.4355;AMR_AF=0.4236;AFR_AF=0.7648;EUR_AF=0.3598;SAS_AF=0.4479;AA=c|||;VT=SNP
19	19969332	rs62135274	T	C	100	PASS	AC=444;AF=0.0886581;AN=5008;NS=2504;DP=19378;EAS_AF=0.1042;AMR_AF=0.1153;AFR_AF=0.0182;EUR_AF=0.172;SAS_AF=0.0634;AA=t|||;VT=SNP
19	19969689	rs61692909	A	G	100	PASS	AC=613;AF=0.122404;AN=5008;NS=2504;DP=19375;EAS_AF=0.0526;AMR_AF=0.049;AFR_AF=0.2716;EUR_AF=0.0507;SAS_AF=0.1186;AA=a|||;VT=SNP
19	19969942	rs140073242	A	G	100	PASS	AC=67;AF=0.0133786;AN=5008;NS=2504;DP=19322;EAS_AF=0.0149;AMR_AF=0.0735;AFR_AF=0.0008;EUR_AF=0;SAS_AF=0;AA=a|||;VT=SNP
19	19970113	rs4389259	C	T	100	PASS	AC=890;AF=0.177716;AN=5008;NS=2504;DP=17191;EAS_AF=0.3998;AMR_AF=0.1816;AFR_AF=0.0651;EUR_AF=0.1471;SAS_AF=0.1299;AA=c|||;VT=SNP
19	19970477	rs12327878	A	G	100	PASS	AC=2148;AF=0.428914;AN=5008;NS=2504;DP=14734;EAS_AF=0.629;AMR_AF=0.3775;AFR_AF=0.5106;EUR_AF=0.2306;SAS_AF=0.3528;AA=N|||;VT=SNP
19	19970745	rs3926422	C	T	100	PASS	AC=2160;AF=0.43131;AN=5008;NS=2504;DP=17588;EAS_AF=0.629;AMR_AF=0.3775;AFR_AF=0.5197;EUR_AF=0.2306;SAS_AF=0.3528;AA=N|||;VT=SNP
19	19970787	rs1469702	G	T	100	PASS	AC=2160;AF=0.43131;AN=5008;NS=2504;DP=16638;EAS_AF=0.629;AMR_AF=0.3775;AFR_AF=0.5197;EUR_AF=0.2306;SAS_AF=0.3528;AA=N|||;VT=SNP
19	19970851	rs1469701	T	C	100	PASS	AC=2160;AF=0.43131;AN=5008;NS=2504;DP=15574;EAS_AF=0.629;AMR_AF=0.3775;AFR_AF=0.5197;EUR_AF=0.2306;SAS_AF=0.3528;AA=N|||;VT=SNP
19	19971156	rs58205702	T	C	100	PASS	AC=964;AF=0.192492;AN=5008;NS=2504;DP=15960;EAS_AF=0.3998;AMR_AF=0.1916;AFR_AF=0.115;EUR_AF=0.1481;SAS_AF=0.1299;AA=-|||;VT=SNP
19	19971178	rs1469700	T	A	100	PASS	AC=1907;AF=0.380791;AN=5008;NS=2504;DP=15545;EAS_AF=0.5139;AMR_AF=0.3314;AFR_AF=0.4637;EUR_AF=0.2197;SAS_AF=0.3323;AA=N|||;VT=SNP
19	19971728	rs79904687	A	G	100	PASS	AC=2155;AF=0.430312;AN=5008;NS=2504;DP=15781;EAS_AF=0.6359;AMR_AF=0.3761;AFR_AF=0.5106;EUR_AF=0.2306;SAS_AF=0.3538;AA=g|||;VT=SNP
19	19971852	rs66624169	T	G	100	PASS	AC=2154;AF=0.430112;AN=5008;NS=2504;DP=18462;EAS_AF=0.6359;AMR_AF=0.3761;AFR_AF=0.5106;EUR_AF=0.2306;SAS_AF=0.3528;AA=g|||;VT=SNP
19	19972215	rs4808221	A	T	100	PASS	AC=2152;AF=0.429712;AN=5008;NS=2504;DP=17087;EAS_AF=0.6339;AMR_AF=0.3761;AFR_AF=0.5106;EUR_AF=0.2306;SAS_AF=0.3528;AA=t|||;VT=SNP
19	19972236	rs4809002	C	T	100	PASS	AC=2153;AF=0.429912;AN=5008;NS=2504;DP=17178;EAS_AF=0.6349;AMR_AF=0.3761;AFR_AF=0.5106;EUR_AF=0.2306;SAS_AF=0.3528;AA=c|||;VT=SNP
19	19972357	rs4809003	A	G	100	PASS	AC=2152;AF=0.429712;AN=5008;NS=2504;DP=15059;EAS_AF=0.6349;AMR_AF=0.3761;AFR_AF=0.5106;EUR_AF=0.2296;SAS_AF=0.3528;AA=a|||;VT=SNP
19	19972837	rs7252427	C	T	100	PASS	AC=2153;AF=0.429912;AN=5008;NS=2504;DP=18000;EAS_AF=0.6349;AMR_AF=0.3761;AFR_AF=0.5106;EUR_AF=0.2306;SAS_AF=0.3528;AA=c|||;VT=SNP
19	19973452	rs10421280	T	C	100	PASS	AC=2146;AF=0.428514;AN=5008;NS=2504;DP=22530;EAS_AF=0.6349;AMR_AF=0.3761;AFR_AF=0.5045;EUR_AF=0.2306;SAS_AF=0.3538;AA=t|||;VT=SNP
19	19974129	rs59284055	G	C	100	PASS	AC=525;AF=0.104832;AN=5008;NS=2504;DP=13444;EAS_AF=0.0526;AMR_AF=0.0418;AFR_AF=0.2057;EUR_AF=0.0497;SAS_AF=0.1237;AA=g|||;VT=SNP
19	19974219	rs7260247	A	G	100	PASS	AC=2153;AF=0.429912;AN=5008;NS=2504;DP=14794;EAS_AF=0.6349;AMR_AF=0.3761;AFR_AF=0.5106;EUR_AF=0.2306;SAS_AF=0.3528;AA=g|||;VT=SNP
19	19975568	rs150624847	G	C	100	PASS	AC=475;AF=0.0948482;AN=5008;NS=2504;DP=11948;EAS_AF=0.1806;AMR_AF=0.1282;AFR_AF=0.0877;EUR_AF=0.0189;SAS_AF=0.0706;AA=g|||;VT=SNP
19	19975662	rs12610390	G	C	100	PASS	AC=2168;AF=0.432907;AN=5008;NS=2504;DP=12526;EAS_AF=0.6349;AMR_AF=0.379;AFR_AF=0.5106;EUR_AF=0.2416;SAS_AF=0.3548;AA=c|||;VT=SNP
19	19976221	rs10415754	G	C	100	PASS	AC=2830;AF=0.565096;AN=5008;NS=2504;DP=15447;EAS_AF=0.7302;AMR_AF=0.5216;AFR_AF=0.6967;EUR_AF=0.33;SAS_AF=0.4898;AA=g|||;VT=SNP
19	19976701	rs2304169	A	T	100	PASS	AC=2554;AF=0.509984;AN=5008;NS=2504;DP=16104;EAS_AF=0.7312;AMR_AF=0.5;AFR_AF=0.5159;EUR_AF=0.3201;SAS_AF=0.4765;AA=t|||;VT=SNP
19	19976918	rs113191396	G	A	100	PASS	AC=388;AF=0.077476;AN=5008;NS=2504;DP=16063;EAS_AF=0.0526;AMR_AF=0.0259;AFR_AF=0.1301;EUR_AF=0.0288;SAS_AF=0.1186;AA=g|||;VT=SNP
19	19976988	rs60745231	G	A	100	PASS	AC=1311;AF=0.261781;AN=5008;NS=2504;DP=15055;EAS_AF=0.495;AMR_AF=0.304;AFR_AF=0.0862;EUR_AF=0.2376;SAS_AF=0.2536;AA=g|||;VT=SNP
19	19977273	rs7250258	A	T	100	PASS	AC=2557;AF=0.510583;AN=5008;NS=2504;DP=16159;EAS_AF=0.7341;AMR_AF=0.4986;AFR_AF=0.5166;EUR_AF=0.3201;SAS_AF=0.4765;AA=t|||;VT=SNP
19	19978557	rs10417812	C	T	100	PASS	AC=696;AF=0.138978;AN=5008;NS=2504;DP=18602;EAS_AF=0.0506;AMR_AF=0.0548;AFR_AF=0.3253;EUR_AF=0.0537;SAS_AF=0.1258;AA=c|||;VT=SNP
19	19978650	rs10419574	T	G	100	PASS	AC=696;AF=0.138978;AN=5008;NS=2504;DP=16779;EAS_AF=0.0506;AMR_AF=0.0548;AFR_AF=0.3253;EUR_AF=0.0537;SAS_AF=0.1258;AA=t|||;VT=SNP
19	19978757	rs2116888	T	C	100	PASS	AC=2585;AF=0.516174;AN=5008;NS=2504;DP=15760;EAS_AF=0.7351;AMR_AF=0.4899;AFR_AF=0.5416;EUR_AF=0.3191;SAS_AF=0.4775;AA=c|||;VT=SNP
19	19979041	rs112835612	A	G	100	PASS	AC=694;AF=0.138578;AN=5008;NS=2504;DP=17691;EAS_AF=0.0506;AMR_AF=0.0548;AFR_AF=0.3268;EUR_AF=0.0537;SAS_AF=0.1217;AA=a|||;VT=SNP
19	19981074	rs74979032	G	A	100	PASS	AC=1471;AF=0.29373;AN=5008;NS=2504;DP=13323;EAS_AF=0.5933;AMR_AF=0.3084;AFR_AF=0.1929;EUR_AF=0.1839;SAS_AF=0.2239;AA=g|||;VT=SNP
19	19981749	rs7253016	C	G	100	PASS	AC=427;AF=0.0852636;AN=5008;NS=2504;DP=18634;EAS_AF=0.1825;AMR_AF=0.1326;AFR_AF=0.0461;EUR_AF=0.0189;SAS_AF=0.0726;AA=c|||;VT=SNP
19	19981892	rs73008641	A	G	100	PASS	AC=451;AF=0.0900559;AN=5008;NS=2504;DP=20429;EAS_AF=0.003;AMR_AF=0.1585;AFR_AF=0.0113;EUR_AF=0.1511;SAS_AF=0.1748;AA=-|||;VT=SNP
19	19981955	rs28664038	A	T	100	PASS	AC=923;AF=0.184305;AN=5008;NS=2504;DP=20568;EAS_AF=0.0635;AMR_AF=0.0692;AFR_AF=0.4826;EUR_AF=0.0537;SAS_AF=0.1217;AA=-|||;VT=SNP
19	19982031	rs7253407	C	T	100	PASS	AC=2694;AF=0.537939;AN=5008;NS=2504;DP=21426;EAS_AF=0.6567;AMR_AF=0.4049;AFR_AF=0.8828;EUR_AF=0.2425;SAS_AF=0.3476;AA=-|||;VT=SNP
19	19982060	rs7254355	T	C	100	PASS	AC=2394;AF=0.478035;AN=5008;NS=2504;DP=21367;EAS_AF=0.6567;AMR_AF=0.379;AFR_AF=0.674;EUR_AF=0.2376;SAS_AF=0.3466;AA=c|||;VT=SNP
19	19982563	rs149356605	C	T	100	PASS	AC=10;AF=0.00199681;AN=5008;NS=2504;DP=21099;EAS_AF=0.0089;AMR_AF=0;AFR_AF=0;EUR_AF=0;SAS_AF=0.001;AA=c|||;VT=SNP
19	19982719	rs28888982	A	G	100	PASS	AC=2788;AF=0.556709;AN=5008;NS=2504;DP=19560;EAS_AF=0.751;AMR_AF=0.4971;AFR_AF=0.6793;EUR_AF=0.3201;SAS_AF=0.4765;AA=g|||;VT=SNP
19	19982731	rs10421447	A	C	100	PASS	AC=923;AF=0.184305;AN=5008;NS=2504;DP=19655;EAS_AF=0.0635;AMR_AF=0.0692;AFR_AF=0.4826;EUR_AF=0.0537;SAS_AF=0.1217;AA=a|||;VT=SNP
19	19982766	rs115506409	C	T	100	PASS	AC=427;AF=0.0852636;AN=5008;NS=2504;DP=20326;EAS_AF=0.1825;AMR_AF=0.1326;AFR_AF=0.0461;EUR_AF=0.0189;SAS_AF=0.0726;AA=c|||;VT=SNP
19	19984779	rs58013871	G	A	100	PASS	AC=923;AF=0.184305;AN=5008;NS=2504;DP=14933;EAS_AF=0.0635;AMR_AF=0.0692;AFR_AF=0.4826;EUR_AF=0.0537;SAS_AF=0.1217;AA=g|||;VT=SNP
19	19985699	rs182933895	C	T	100	PASS	AC=15;AF=0.00299521;AN=5008;NS=2504;DP=16517;EAS_AF=0.0129;AMR_AF=0;AFR_AF=0;EUR_AF=0.001;SAS_AF=0.001;AA=c|||;VT=SNP
19	19986570	rs58948242	T	A	100	PASS	AC=411;AF=0.0820687;AN=5008;NS=2504;DP=15946;EAS_AF=0.0139;AMR_AF=0.0389;AFR_AF=0.2579;EUR_AF=0.0219;SAS_AF=0.0072;AA=t|||;VT=SNP
19	19986881	rs117690719	G	T	100	PASS	AC=64;AF=0.0127796;AN=5008;NS=2504;DP=17528;EAS_AF=0.0585;AMR_AF=0.0058;AFR_AF=0.0008;EUR_AF=0;SAS_AF=0;AA=g|||;VT=SNP
19	19987217	rs12462641	G	A	100	PASS	AC=497;AF=0.0992412;AN=5008;NS=2504;DP=18917;EAS_AF=0.1806;AMR_AF=0.1326;AFR_AF=0.0961;EUR_AF=0.0199;SAS_AF=0.0777;AA=g|||;VT=SNP
19	19987491	rs10419205	G	A	100	PASS	AC=928;AF=0.185304;AN=5008;NS=2504;DP=18237;EAS_AF=0.0635;AMR_AF=0.0692;AFR_AF=0.4841;EUR_AF=0.0547;SAS_AF=0.1237;AA=a|||;VT=SNP
19	19988412	rs57490026	G	A	100	PASS	AC=1482;AF=0.295927;AN=5008;NS=2504;DP=16296;EAS_AF=0.619;AMR_AF=0.3098;AFR_AF=0.18;EUR_AF=0.1839;SAS_AF=0.2249;AA=g|||;VT=SNP
19	19988441	rs78905151	C	T	100	PASS	AC=50;AF=0.00998403;AN=5008;NS=2504;DP=16829;EAS_AF=0.0437;AMR_AF=0;AFR_AF=0;EUR_AF=0.006;SAS_AF=0;AA=c|||;VT=SNP
19	19988681	rs8113576	C	T	100	PASS	AC=2423;AF=0.483826;AN=5008;NS=2504;DP=17593;EAS_AF=0.6835;AMR_AF=0.379;AFR_AF=0.6755;EUR_AF=0.2376;SAS_AF=0.3466;AA=t|||;VT=SNP
19	19988781	rs8113694	C	G	100	PASS	AC=2719;AF=0.542931;AN=5008;NS=2504;DP=16509;EAS_AF=0.6825;AMR_AF=0.4035;AFR_AF=0.8828;EUR_AF=0.2425;SAS_AF=0.3476;AA=g|||;VT=SNP
19	19989295	rs10406883	A	G	100	PASS	AC=411;AF=0.0820687;AN=5008;NS=2504;DP=14380;EAS_AF=0.0129;AMR_AF=0.0389;AFR_AF=0.2587;EUR_AF=0.0219;SAS_AF=0.0072;AA=a|||;VT=SNP;EX_TARGET
19	19990352	rs73528999	C	T	100	PASS	AC=519;AF=0.103634;AN=5008;NS=2504;DP=13865;EAS_AF=0.0506;AMR_AF=0.0317;AFR_AF=0.2284;EUR_AF=0.0318;SAS_AF=0.1145;AA=c|||;VT=SNP
19	19990592	rs10415179	C	T	100	PASS	AC=2423;AF=0.483826;AN=5008;NS=2504;DP=14575;EAS_AF=0.6825;AMR_AF=0.379;AFR_AF=0.6755;EUR_AF=0.2376;SAS_AF=0.3476;AA=t|||;VT=SNP
19	19990951	rs77679830	C	G	100	PASS	AC=62;AF=0.0123802;AN=5008;NS=2504;DP=15310;EAS_AF=0.0595;AMR_AF=0;AFR_AF=0;EUR_AF=0;SAS_AF=0.002;AA=c|||;VT=SNP;EX_TARGET
19	19991176	rs79052387	C	G	100	PASS	AC=62;AF=0.0123802;AN=5008;NS=2504;DP=17641;EAS_AF=0.0595;AMR_AF=0;AFR_AF=0;EUR_AF=0;SAS_AF=0.002;AA=-|||;VT=SNP
19	19992430	rs73530906	G	A	100	PASS	AC=412;AF=0.0822684;AN=5008;NS=2504;DP=12624;EAS_AF=0.0129;AMR_AF=0.0389;AFR_AF=0.2595;EUR_AF=0.0219;SAS_AF=0.0072;AA=g|||;VT=SNP
19	19993293	rs16994693	G	A	100	PASS	AC=342;AF=0.0682907;AN=5008;NS=2504;DP=16405;EAS_AF=0.0129;AMR_AF=0.0317;AFR_AF=0.211;EUR_AF=0.0209;SAS_AF=0.0072;AA=g|||;VT=SNP
19	19993475	rs114267591	T	C	100	PASS	AC=497;AF=0.0992412;AN=5008;NS=2504;DP=19958;EAS_AF=0.1806;AMR_AF=0.1326;AFR_AF=0.0961;EUR_AF=0.0199;SAS_AF=0.0777;AA=t|||;VT=SNP
19	19993507	rs10412710	T	C	100	PASS	AC=2721;AF=0.543331;AN=5008;NS=2504;DP=18396;EAS_AF=0.6825;AMR_AF=0.4049;AFR_AF=0.8835;EUR_AF=0.2425;SAS_AF=0.3476;AA=c|||;VT=SNP
19	19993712	rs8105329	A	G	100	PASS	AC=2721;AF=0.543331;AN=5008;NS=2504;DP=15220;EAS_AF=0.6825;AMR_AF=0.4049;AFR_AF=0.8835;EUR_AF=0.2425;SAS_AF=0.3476;AA=g|||;VT=SNP
19	19993873	rs8105482	A	G	100	PASS	AC=2423;AF=0.483826;AN=5008;NS=2504;DP=17034;EAS_AF=0.6825;AMR_AF=0.379;AFR_AF=0.6762;EUR_AF=0.2376;SAS_AF=0.3466;AA=a|||;VT=SNP
19	19994652	rs111814443	A	G	100	PASS	AC=412;AF=0.0822684;AN=5008;NS=2504;DP=16958;EAS_AF=0.0129;AMR_AF=0.0389;AFR_AF=0.2595;EUR_AF=0.0219;SAS_AF=0.0072;AA=a|||;VT=SNP
19	19995283	rs117689945	C	G	100	PASS	AC=448;AF=0.0894569;AN=5008;NS=2504;DP=16407;EAS_AF=0.002;AMR_AF=0.1585;AFR_AF=0.0106;EUR_AF=0.1511;SAS_AF=0.1738;AA=c|||;VT=SNP
19	19995443	rs73530911	T	C	100	PASS	AC=413;AF=0.0824681;AN=5008;NS=2504;DP=17139;EAS_AF=0.0129;AMR_AF=0.0389;AFR_AF=0.2602;EUR_AF=0.0219;SAS_AF=0.0072;AA=t|||;VT=SNP
19	19995472	rs73008647	C	T	100	PASS	AC=918;AF=0.183307;AN=5008;NS=2504;DP=16019;EAS_AF=0.4385;AMR_AF=0.1643;AFR_AF=0.0666;EUR_AF=0.1521;SAS_AF=0.1237;AA=c|||;VT=SNP
19	19995488	rs73008648	T	C	100	PASS	AC=925;AF=0.184704;AN=5008;NS=2504;DP=16033;EAS_AF=0.4385;AMR_AF=0.1643;AFR_AF=0.0719;EUR_AF=0.1521;SAS_AF=0.1237;AA=a|||;VT=SNP
19	19996947	rs7249318	A	T	100	PASS	AC=413;AF=0.0824681;AN=5008;NS=2504;DP=18831;EAS_AF=0.0129;AMR_AF=0.0389;AFR_AF=0.2602;EUR_AF=0.0219;SAS_AF=0.0072;AA=N|||;VT=SNP
19	19997600	rs10403255	T	A	100	PASS	AC=2423;AF=0.483826;AN=5008;NS=2504;DP=17376;EAS_AF=0.6825;AMR_AF=0.379;AFR_AF=0.6762;EUR_AF=0.2376;SAS_AF=0.3466;AA=-|||;VT=SNP
19	19998142	rs2335365	G	T	100	PASS	AC=2011;AF=0.401558;AN=5008;NS=2504;DP=12867;EAS_AF=0.6696;AMR_AF=0.3401;AFR_AF=0.4168;EUR_AF=0.2157;SAS_AF=0.3395;AA=g|||;VT=SNP
19	19998257	rs2335366	T	C	100	PASS	AC=2423;AF=0.483826;AN=5008;NS=2504;DP=11064;EAS_AF=0.6825;AMR_AF=0.379;AFR_AF=0.6762;EUR_AF=0.2376;SAS_AF=0.3466;AA=c|||;VT=SNP
19	19998295	rs4808222	A	G	100	PASS	AC=945;AF=0.188698;AN=5008;NS=2504;DP=12026;EAS_AF=0.0744;AMR_AF=0.2853;AFR_AF=0.0794;EUR_AF=0.329;SAS_AF=0.2413;AA=a|||;VT=SNP
19	19998842	rs8104555	G	T	100	PASS	AC=412;AF=0.0822684;AN=5008;NS=2504;DP=14737;EAS_AF=0.0129;AMR_AF=0.0389;AFR_AF=0.2595;EUR_AF=0.0219;SAS_AF=0.0072;AA=-|||;VT=SNP
19	19998939	rs3943792	G	C	100	PASS	AC=2423;AF=0.483826;AN=5008;NS=2504;DP=14847;EAS_AF=0.6825;AMR_AF=0.379;AFR_AF=0.6762;EUR_AF=0.2376;SAS_AF=0.3466;AA=c|||;VT=SNP
19	19999008	rs2060239	T	G	100	PASS	AC=2423;AF=0.483826;AN=5008;NS=2504;DP=12976;EAS_AF=0.6825;AMR_AF=0.379;AFR_AF=0.6762;EUR_AF=0.2376;SAS_AF=0.3466;AA=g|||;VT=SNP
19	19999159	rs2060238	G	A	100	PASS	AC=412;AF=0.0822684;AN=5008;NS=2504;DP=14865;EAS_AF=0.0129;AMR_AF=0.0389;AFR_AF=0.2595;EUR_AF=0.0219;SAS_AF=0.0072;AA=g|||;VT=SNP
19	19999165	rs187731878	G	A	100	PASS	AC=20;AF=0.00399361;AN=5008;NS=2504;DP=14995;EAS_AF=0.0159;AMR_AF=0.0014;AFR_AF=0;EUR_AF=0;SAS_AF=0.0031;AA=g|||;VT=SNP
19	20000196	rs7255064	C	T	100	PASS	AC=1496;AF=0.298722;AN=5008;NS=2504;DP=14376;EAS_AF=0.619;AMR_AF=0.3098;AFR_AF=0.1906;EUR_AF=0.1839;SAS_AF=0.2249;AA=N|||;VT=SNP
19	20000686	rs76170783	T	G	100	PASS	AC=412;AF=0.0822684;AN=5008;NS=2504;DP=17879;EAS_AF=0.0129;AMR_AF=0.0389;AFR_AF=0.2595;EUR_AF=0.0219;SAS_AF=0.0072;AA=t|||;VT=SNP
19	20000693	rs73530927	C	T	100	PASS	AC=342;AF=0.0682907;AN=5008;NS=2504;DP=18165;EAS_AF=0.0129;AMR_AF=0.0317;AFR_AF=0.211;EUR_AF=0.0209;SAS_AF=0.0072;AA=c|||;VT=SNP
19	20001039	rs73925530	C	T	100	PASS	AC=342;AF=0.0682907;AN=5008;NS=2504;DP=15124;EAS_AF=0.0129;AMR_AF=0.0317;AFR_AF=0.211;EUR_AF=0.0209;SAS_AF=0.0072;AA=c|||;VT=SNP
19	20001047	rs4809005	T	C	100	PASS	AC=925;AF=0.184704;AN=5008;NS=2504;DP=15134;EAS_AF=0.4385;AMR_AF=0.1643;AFR_AF=0.0719;EUR_AF=0.1521;SAS_AF=0.1237;AA=t|||;VT=SNP
19	20001885	rs112319728	A	C	100	PASS	AC=412;AF=0.0822684;AN=5008;NS=2504;DP=14345;EAS_AF=0.0129;AMR_AF=0.0389;AFR_AF=0.2595;EUR_AF=0.0219;SAS_AF=0.0072;AA=a|||;VT=SNP
19	20002439	rs75543118	G	T	100	PASS	AC=420;AF=0.0838658;AN=5008;NS=2504;DP=18915;EAS_AF=0.1766;AMR_AF=0.1326;AFR_AF=0.0454;EUR_AF=0.0189;SAS_AF=0.0726;AA=g|||;VT=SNP;EX_TARGET
19	20002573	rs77010331	A	G	100	PASS	AC=70;AF=0.0139776;AN=5008;NS=2504;DP=20448;EAS_AF=0.0694;AMR_AF=0;AFR_AF=0;EUR_AF=0;SAS_AF=0;AA=a|||;VT=SNP;EX_TARGET
19	20003109	rs8106559	A	G	100	PASS	AC=2422;AF=0.483626;AN=5008;NS=2504;DP=22620;EAS_AF=0.6815;AMR_AF=0.379;AFR_AF=0.6762;EUR_AF=0.2376;SAS_AF=0.3466;AA=a|||;VT=SNP;EX_TARGET
19	20003576	rs12460570	C	G	100	PASS	AC=1494;AF=0.298323;AN=5008;NS=2504;DP=18920;EAS_AF=0.6181;AMR_AF=0.3098;AFR_AF=0.1899;EUR_AF=0.1839;SAS_AF=0.2249;AA=c|||;VT=SNP;EX_TARGET
19	20003819	rs12462916	T	C	100	PASS	AC=414;AF=0.0826677;AN=5008;NS=2504;DP=17740;EAS_AF=0.1766;AMR_AF=0.1326;AFR_AF=0.0408;EUR_AF=0.0189;SAS_AF=0.0726;AA=t|||;VT=SNP
19	20003877	rs149738615	C	T	100	PASS	AC=29;AF=0.00579073;AN=5008;NS=2504;DP=18756;EAS_AF=0.0278;AMR_AF=0;AFR_AF=0;EUR_AF=0;SAS_AF=0.001;AA=c|||;VT=SNP
19	20004836	rs4809006	C	G	100	PASS	AC=2422;AF=0.483626;AN=5008;NS=2504;DP=14541;EAS_AF=0.6815;AMR_AF=0.379;AFR_AF=0.6762;EUR_AF=0.2376;SAS_AF=0.3466;AA=g|||;VT=SNP
19	20005403	rs73530932	A	C	100	PASS	AC=423;AF=0.0844649;AN=5008;NS=2504;DP=14748;EAS_AF=0.0129;AMR_AF=0.0403;AFR_AF=0.267;EUR_AF=0.0219;SAS_AF=0.0072;AA=a|||;VT=SNP
19	20005649	rs10409069	G	A	100	PASS	AC=512;AF=0.102236;AN=5008;NS=2504;DP=13249;EAS_AF=0.0506;AMR_AF=0.0303;AFR_AF=0.2239;EUR_AF=0.0318;SAS_AF=0.1145;AA=g|||;VT=SNP
19	20005753	rs58151139	A	T	100	PASS	AC=920;AF=0.183706;AN=5008;NS=2504;DP=12712;EAS_AF=0.4405;AMR_AF=0.1643;AFR_AF=0.0666;EUR_AF=0.1521;SAS_AF=0.1237;AA=a|||;VT=SNP
19	20005853	rs66970424	A	G	100	PASS	AC=2421;AF=0.483427;AN=5008;NS=2504;DP=13762;EAS_AF=0.6815;AMR_AF=0.379;AFR_AF=0.6762;EUR_AF=0.2376;SAS_AF=0.3456;AA=g|||;VT=SNP
19	20006269	rs2160156	T	C	100	PASS	AC=2719;AF=0.542931;AN=5008;NS=2504;DP=13929;EAS_AF=0.6815;AMR_AF=0.4049;AFR_AF=0.8828;EUR_AF=0.2425;SAS_AF=0.3476;AA=N|||;VT=SNP
19	20006820	rs2080261	T	C	100	PASS	AC=4466;AF=0.891773;AN=5008;NS=2504;DP=18375;EAS_AF=0.9177;AMR_AF=0.8876;AFR_AF=0.9781;EUR_AF=0.8241;SAS_AF=0.8211;AA=t|||;VT=SNP
19	20007304	rs2160157	C	T	100	PASS	AC=1495;AF=0.298522;AN=5008;NS=2504;DP=17936;EAS_AF=0.6181;AMR_AF=0.3098;AFR_AF=0.1899;EUR_AF=0.1839;SAS_AF=0.226;AA=c|||;VT=SNP
19	20007970	rs7252079	T	C	100	PASS	AC=2422;AF=0.483626;AN=5008;NS=2504;DP=16362;EAS_AF=0.6815;AMR_AF=0.379;AFR_AF=0.6762;EUR_AF=0.2376;SAS_AF=0.3466;AA=c|||;VT=SNP
19	20009057	rs1008112	T	C	100	PASS	AC=1494;AF=0.298323;AN=5008;NS=2504;DP=19729;EAS_AF=0.6181;AMR_AF=0.3098;AFR_AF=0.1899;EUR_AF=0.1839;SAS_AF=0.2249;AA=t|||;VT=SNP
19	20009528	rs2192619	A	G	100	PASS	AC=511;AF=0.102037;AN=5008;NS=2504;DP=18154;EAS_AF=0.0506;AMR_AF=0.0303;AFR_AF=0.2231;EUR_AF=0.0318;SAS_AF=0.1145;AA=a|||;VT=SNP
19	20009688	rs2192620	T	C	100	PASS	AC=516;AF=0.103035;AN=5008;NS=2504;DP=21178;EAS_AF=0.0506;AMR_AF=0.0303;AFR_AF=0.2269;EUR_AF=0.0318;SAS_AF=0.1145;AA=c|||;VT=SNP
19	20009695	rs2192621	G	C	100	PASS	AC=516;AF=0.103035;AN=5008;NS=2504;DP=21185;EAS_AF=0.0506;AMR_AF=0.0303;AFR_AF=0.2269;EUR_AF=0.0318;SAS_AF=0.1145;AA=g|||;VT=SNP
19	20009739	rs2192622	T	G	100	PASS	AC=516;AF=0.103035;AN=5008;NS=2504;DP=20580;EAS_AF=0.0506;AMR_AF=0.0303;AFR_AF=0.2269;EUR_AF=0.0318;SAS_AF=0.1145;AA=g|||;VT=SNP
19	20009817	rs2110589	G	A	100	PASS	AC=1480;AF=0.295527;AN=5008;NS=2504;DP=18964;EAS_AF=0.6181;AMR_AF=0.3098;AFR_AF=0.1793;EUR_AF=0.1839;SAS_AF=0.2249;AA=g|||;VT=SNP
19	20010626	rs77534477	A	G	100	PASS	AC=499;AF=0.0996406;AN=5008;NS=2504;DP=16688;EAS_AF=0.1776;AMR_AF=0.1326;AFR_AF=0.0998;EUR_AF=0.0199;SAS_AF=0.0777;AA=g|||;VT=SNP
19	20010710	rs11881376	C	A	100	PASS	AC=417;AF=0.0832668;AN=5008;NS=2504;DP=14097;EAS_AF=0.0129;AMR_AF=0.0389;AFR_AF=0.2632;EUR_AF=0.0219;SAS_AF=0.0072;AA=a|||;VT=SNP
19	20011018	rs10407726	G	T	100	PASS	AC=2668;AF=0.532748;AN=5008;NS=2504;DP=17554;EAS_AF=0.6806;AMR_AF=0.3919;AFR_AF=0.8775;EUR_AF=0.2316;SAS_AF=0.3241;AA=t|||;VT=SNP
19	20011811	rs7253941	T	C	100	PASS	AC=1203;AF=0.240216;AN=5008;NS=2504;DP=16116;EAS_AF=0.1895;AMR_AF=0.1974;AFR_AF=0.5628;EUR_AF=0.0467;SAS_AF=0.0859;AA=t|||;VT=SNP
19	20012070	rs28590063	T	C	100	PASS	AC=2745;AF=0.548123;AN=5008;NS=2504;DP=14101;EAS_AF=0.6806;AMR_AF=0.4092;AFR_AF=0.8986;EUR_AF=0.2425;SAS_AF=0.3507;AA=c|||;VT=SNP
19	20012309	rs117675947	C	G	100	PASS	AC=462;AF=0.0922524;AN=5008;NS=2504;DP=14830;EAS_AF=0.1766;AMR_AF=0.134;AFR_AF=0.0946;EUR_AF=0.0199;SAS_AF=0.047;AA=c|||;VT=SNP
19	20012641	rs4809007	C	T	100	PASS	AC=941;AF=0.187899;AN=5008;NS=2504;DP=17498;EAS_AF=0.4385;AMR_AF=0.1686;AFR_AF=0.0817;EUR_AF=0.1521;SAS_AF=0.1237;AA=c|||;VT=SNP
19	20012650	rs28508418	C	T	100	PASS	AC=533;AF=0.10643;AN=5008;NS=2504;DP=17739;EAS_AF=0.0506;AMR_AF=0.0303;AFR_AF=0.2398;EUR_AF=0.0318;SAS_AF=0.1145;AA=c|||;VT=SNP
19	20013267	rs60948789	A	G	100	PASS	AC=1204;AF=0.240415;AN=5008;NS=2504;DP=16234;EAS_AF=0.1895;AMR_AF=0.1988;AFR_AF=0.5628;EUR_AF=0.0467;SAS_AF=0.0859;AA=a|||;VT=SNP
19	20013987	rs7246569	A	G	100	PASS	AC=2743;AF=0.547724;AN=5008;NS=2504;DP=18978;EAS_AF=0.6796;AMR_AF=0.4092;AFR_AF=0.9002;EUR_AF=0.2425;SAS_AF=0.3476;AA=g|||;VT=SNP
19	20015345	rs7254283	A	G	100	PASS	AC=491;AF=0.0980431;AN=5008;NS=2504;DP=19585;EAS_AF=0.1766;AMR_AF=0.134;AFR_AF=0.0938;EUR_AF=0.0199;SAS_AF=0.0777;AA=a|||;VT=SNP
19	20016314	rs111804024	T	C	100	PASS	AC=68;AF=0.0135783;AN=5008;NS=2504;DP=19580;EAS_AF=0.0169;AMR_AF=0.0029;AFR_AF=0;EUR_AF=0.0089;SAS_AF=0.0409;AA=t|||;VT=SNP
19	20016668	rs8113346	T	A	100	PASS	AC=422;AF=0.0842652;AN=5008;NS=2504;DP=17027;EAS_AF=0.1766;AMR_AF=0.134;AFR_AF=0.0461;EUR_AF=0.0189;SAS_AF=0.0726;AA=t|||;VT=SNP
19	20016895	rs60588790	G	A	100	PASS	AC=394;AF=0.0786741;AN=5008;NS=2504;DP=17450;EAS_AF=0.0129;AMR_AF=0.0375;AFR_AF=0.2474;EUR_AF=0.0209;SAS_AF=0.0072;AA=g|||;VT=SNP
19	20017390	rs1303719	C	T	100	PASS	AC=532;AF=0.10623;AN=5008;NS=2504;DP=18192;EAS_AF=0.0506;AMR_AF=0.0303;AFR_AF=0.239;EUR_AF=0.0318;SAS_AF=0.1145;AA=c|||;VT=SNP
19	20017738	rs10419102	A	T	100	PASS	AC=532;AF=0.10623;AN=5008;NS=2504;DP=14835;EAS_AF=0.0506;AMR_AF=0.0303;AFR_AF=0.239;EUR_AF=0.0318;SAS_AF=0.1145;AA=a|||;VT=SNP
19	20017753	rs11085281	G	A	100	PASS	AC=1207;AF=0.241014;AN=5008;NS=2504;DP=15079;EAS_AF=0.1895;AMR_AF=0.1988;AFR_AF=0.5651;EUR_AF=0.0467;SAS_AF=0.0859;AA=a|||;VT=SNP
```
