## Supplementary material for "Characterization of shared and ancestry-specific signals driving complex traits using multi-ancestry fine-mapping": mesusiecsinfo

```
*************************************************************

  Multiple Ancestry Sum of Single Effect Model (MESuSiE)          

   Visit http://www.xzlab.org/software.html For Update            

            (C) 2022 Boran Gao, Xiang Zhou                        

              GNU General Public License                          

*************************************************************
# Start data processing for sufficient statistics 
# Create MESuSiE object 
# Start data analysis 

# Data analysis is done, and now generates result 

Potential causal SNPs with PIP > 0.5:  chr19:39174602:C:T 

Credible sets for effects: 
$cs
$cs$L1
 [1] 1487 1488 1490 1491 1494 1497 1499 1500 1502 1504 1510 1512 1513 1517 1518
[16] 1519 1522 1523 1524 1525 1529 1535 1536 1540 1541 1542 1544 1545 1547 1548
[31] 1556 1558 1561 1562 1564 1570 1575 1577 1578 1580 1582 1583 1584 1585 1586
[46] 1587 1589 1593 1594 1597 1598 1600 1601 1605 1606 1607 1608 1610 1611 1612
[61] 1613 1645 1647 1667 1674


$cs_category
   L1 
"eur" 

$purity
   min.abs.corr mean.abs.corr median.abs.corr
L1     0.941487     0.9929015        0.995878

$cs_index
[1] 1

$coverage
[1] 0.9511316

$requested_coverage
[1] 0.95


 Use MESuSiE_Plot() for visualization
# Total time used for the analysis: 0.16 mins
```
