## Supplementary material for "Characterization of shared and ancestry-specific signals driving complex traits using multi-ancestry fine-mapping": mesusieoutput

```
                 eur          afr      eur_afr
   [1,] 3.656507e-05 2.319359e-04 7.437588e-05
   [2,] 3.652804e-05 1.072984e-05 3.594605e-06
   [3,] 3.680630e-05 1.898404e-05 6.243645e-06
   [4,] 3.655233e-05 1.411416e-05 4.687303e-06
   [5,] 3.692079e-05 1.371572e-05 4.541739e-06
   [6,] 3.651917e-05 1.215362e-05 4.057231e-06
   [7,] 3.690177e-05 9.607241e-06 3.200918e-06
   [8,] 3.690222e-05 9.667255e-06 3.219928e-06
   [9,] 3.690444e-05 9.636410e-06 3.209915e-06
  [10,] 3.690193e-05 1.076512e-05 3.592519e-06
  [11,] 3.656942e-05 1.464714e-05 4.941949e-06
  [12,] 3.690737e-05 1.059324e-05 3.525729e-06
  [13,] 3.690815e-05 1.064703e-05 3.542995e-06
  [14,] 3.626613e-05 2.892812e-05 9.658137e-06
  [15,] 3.657015e-05 1.413803e-05 4.697764e-06
  [16,] 3.629657e-05 4.541255e-05 1.501461e-05
  [17,] 3.690733e-05 1.232383e-05 4.091327e-06
  [18,] 3.653337e-05 1.705325e-05 5.731840e-06
  [19,] 3.653007e-05 1.792668e-05 6.022606e-06
  [20,] 3.662641e-05 2.765126e-05 9.448303e-06
  [21,] 3.661903e-05 2.383027e-05 8.123459e-06
  [22,] 3.656326e-05 3.390050e-05 1.129225e-05
  [23,] 3.653457e-05 1.658033e-05 5.567564e-06
  [24,] 3.651448e-05 1.684771e-05 5.636009e-06
  [25,] 3.659867e-05 1.480479e-05 4.903809e-06
  [26,] 3.655012e-05 1.411789e-05 4.694304e-06
  [27,] 3.690037e-05 1.229025e-05 4.091862e-06
  [28,] 3.656238e-05 1.268835e-05 4.226299e-06
  [29,] 3.629641e-05 3.918995e-05 1.299095e-05
  [30,] 3.629628e-05 4.353799e-05 1.444091e-05
  [31,] 3.653416e-05 1.726788e-05 5.807061e-06
  [32,] 3.690312e-05 1.057821e-05 3.522453e-06
  [33,] 3.652820e-05 1.869682e-05 6.280808e-06
  [34,] 3.662246e-05 1.477832e-05 4.889058e-06
  [35,] 3.689937e-05 9.622659e-06 3.206016e-06
  [36,] 3.660530e-05 1.465294e-05 4.855999e-06
  [37,] 3.660307e-05 1.470055e-05 4.871391e-06
  [38,] 3.659801e-05 1.465087e-05 4.857314e-06
  [39,] 3.659809e-05 1.467652e-05 4.865388e-06
  [40,] 3.661707e-05 1.484536e-05 4.911864e-06
  [41,] 3.690575e-05 1.031951e-05 3.437428e-06
  [42,] 3.629614e-05 4.824433e-05 1.603848e-05
  [43,] 3.690075e-05 1.025043e-05 3.415091e-06
  [44,] 3.656346e-05 1.401112e-05 4.675466e-06
  [45,] 3.654612e-05 1.843856e-05 6.211245e-06
  [46,] 3.696941e-05 4.045976e-05 1.279738e-05
  [47,] 3.655821e-05 1.341917e-05 4.468246e-06
  [48,] 3.664936e-05 1.069325e-05 3.533818e-06
  [49,] 3.629540e-05 3.823354e-05 1.267883e-05
  [50,] 3.670705e-05 9.884263e-06 3.275159e-06
  [51,] 3.690070e-05 1.032687e-05 3.441048e-06
  [52,] 3.690915e-05 1.056203e-05 3.515092e-06
  [53,] 3.657148e-05 1.283267e-05 4.281539e-06
  [54,] 3.665899e-05 2.468961e-05 8.633860e-06
  [55,] 3.703530e-05 6.500465e-05 2.122679e-05
  [56,] 3.649706e-05 9.325947e-06 3.089990e-06
  [57,] 3.633696e-05 8.297885e-06 2.745774e-06
  [58,] 3.660708e-05 1.441424e-05 4.783693e-06
  [59,] 3.690055e-05 1.029485e-05 3.430459e-06
  [60,] 3.657571e-05 1.297706e-05 4.332868e-06
  [61,] 3.659637e-05 1.002628e-05 3.329356e-06
  [62,] 3.655547e-05 1.915055e-05 6.463043e-06
  [63,] 3.655952e-05 1.946155e-05 6.572942e-06
  [64,] 3.659213e-05 1.443028e-05 4.791365e-06
  [65,] 3.704986e-05 2.831263e-05 9.228710e-06
  [66,] 3.634617e-05 9.334143e-06 3.076553e-06
  [67,] 3.671892e-05 1.364916e-04 5.042084e-05
  [68,] 3.716005e-05 2.565660e-05 8.287955e-06
  [69,] 3.703439e-05 7.335186e-05 2.394787e-05
  [70,] 3.672416e-05 2.999358e-05 1.036146e-05
  [71,] 3.686844e-05 2.247341e-05 7.087661e-06
  [72,] 3.630252e-05 9.774012e-06 3.225192e-06
  [73,] 3.658966e-05 2.362484e-05 8.027916e-06
  [74,] 3.690994e-05 1.485289e-05 4.933020e-06
  [75,] 3.631934e-05 9.055576e-06 2.991063e-06
  [76,] 3.668928e-05 3.229675e-05 1.113070e-05
  [77,] 3.661193e-05 1.103321e-05 3.649273e-06
  [78,] 3.669348e-05 2.554018e-05 8.964510e-06
  [79,] 3.690839e-05 1.304160e-05 4.344883e-06
  [80,] 3.691511e-05 1.823776e-05 6.062093e-06
  [81,] 3.694013e-05 3.824488e-05 1.222381e-05
  [82,] 3.660658e-05 1.472577e-05 4.882894e-06
  [83,] 3.670247e-05 2.327229e-05 7.421837e-06
  [84,] 3.691459e-05 1.810739e-05 6.020798e-06
  [85,] 3.665651e-05 2.449838e-05 7.831248e-06
  [86,] 3.667171e-05 2.616581e-05 9.174559e-06
  [87,] 3.628379e-05 8.938903e-06 2.973740e-06
  [88,] 3.635275e-05 8.358432e-06 2.771681e-06
  [89,] 3.663489e-05 2.627221e-05 9.184449e-06
  [90,] 3.632676e-05 8.377674e-06 2.778878e-06
  [91,] 3.666669e-05 2.598691e-05 9.106783e-06
  [92,] 3.657890e-05 1.500940e-05 5.074549e-06
  [93,] 3.663995e-05 4.343285e-05 1.538613e-05
  [94,] 3.668349e-05 2.426470e-05 7.736895e-06
  [95,] 3.666905e-05 2.498092e-05 7.969757e-06
  [96,] 3.669297e-05 2.317040e-05 7.397608e-06
  [97,] 3.649029e-05 3.624111e-05 1.252484e-05
  [98,] 3.691037e-05 1.580376e-05 5.272333e-06
  [99,] 3.659682e-05 1.474346e-05 4.890861e-06
 [100,] 3.665684e-05 2.639539e-05 9.245900e-06
 [101,] 3.690922e-05 1.705340e-05 5.685587e-06
 [102,] 3.659029e-05 1.466993e-05 4.869863e-06
 [103,] 3.691042e-05 1.695682e-05 5.659328e-06
 [104,] 3.690935e-05 1.700617e-05 5.670698e-06
 [105,] 3.634360e-05 8.820702e-06 2.944594e-06
 [106,] 3.634645e-05 8.815660e-06 2.943030e-06
 [107,] 3.690934e-05 1.619925e-05 5.400374e-06
 [108,] 3.671628e-05 2.311650e-05 8.102351e-06
 [109,] 3.649230e-05 1.598370e-05 5.398047e-06
 [110,] 3.657016e-05 1.536512e-05 5.190737e-06
 [111,] 3.712313e-05 1.930399e-05 6.180346e-06
 [112,] 3.668284e-05 3.891676e-05 1.342991e-05
 [113,] 3.690964e-05 1.724438e-05 5.752107e-06
 [114,] 3.658702e-05 2.960626e-05 1.007413e-05
 [115,] 3.670612e-05 3.806939e-05 1.316546e-05
 [116,] 3.660083e-05 1.471508e-05 4.881169e-06
 [117,] 3.633431e-05 8.541066e-06 2.829375e-06
 [118,] 3.670568e-05 8.424298e-05 3.056094e-05
 [119,] 3.672271e-05 4.442342e-05 1.541514e-05
 [120,] 3.663211e-05 1.191686e-05 3.925876e-06
 [121,] 3.662869e-05 1.089870e-05 3.607204e-06
 [122,] 3.691792e-05 3.925359e-05 1.260733e-05
 [123,] 3.690906e-05 1.643570e-05 5.478139e-06
 [124,] 3.697729e-05 9.896876e-06 3.395874e-06
 [125,] 3.659889e-05 1.051288e-05 3.487192e-06
 [126,] 3.671682e-05 2.578235e-05 9.064211e-06
 [127,] 3.625427e-05 6.320175e-05 2.088104e-05
 [128,] 3.625450e-05 5.919217e-05 1.954084e-05
 [129,] 3.662307e-05 1.053530e-05 3.490925e-06
 [130,] 3.691394e-05 2.837708e-05 9.311520e-06
 [131,] 3.690986e-05 1.676692e-05 5.593267e-06
 [132,] 3.657486e-05 2.390983e-05 8.108700e-06
 [133,] 3.690939e-05 1.681318e-05 5.605359e-06
 [134,] 3.687531e-05 2.393168e-05 7.513323e-06
 [135,] 3.663928e-05 1.055648e-05 3.495501e-06
 [136,] 3.658735e-05 2.483393e-05 8.438779e-06
 [137,] 3.625328e-05 4.135298e-05 1.369853e-05
 [138,] 3.683276e-05 2.012958e-04 5.710704e-05
 [139,] 3.669135e-05 3.083482e-05 1.062229e-05
 [140,] 3.625413e-05 4.254975e-05 1.407206e-05
 [141,] 3.625372e-05 7.203720e-05 2.379989e-05
 [142,] 3.676876e-05 2.390667e-04 8.956534e-05
 [143,] 3.683218e-05 2.438496e-05 7.671755e-06
 [144,] 3.625319e-05 4.855998e-05 1.606580e-05
 [145,] 3.625403e-05 4.603481e-05 1.522093e-05
 [146,] 3.691872e-05 1.786977e-05 5.941169e-06
 [147,] 3.683455e-05 5.539765e-05 1.672379e-05
 [148,] 3.656665e-05 2.579360e-05 8.741278e-06
 [149,] 3.675261e-05 1.915909e-05 6.685005e-06
 [150,] 3.682355e-05 2.383155e-05 7.513205e-06
 [151,] 3.692050e-05 1.779680e-05 5.917519e-06
 [152,] 3.626484e-05 4.878353e-05 1.628623e-05
 [153,] 3.625391e-05 6.102447e-05 2.016490e-05
 [154,] 3.626200e-05 5.223096e-05 1.738541e-05
 [155,] 3.687052e-05 5.722161e-05 1.716705e-05
 [156,] 3.678552e-05 2.577993e-05 9.109982e-06
 [157,] 3.691307e-05 1.708819e-05 5.709994e-06
 [158,] 3.691022e-05 1.558607e-05 5.202289e-06
 [159,] 3.663081e-05 3.930235e-05 1.348155e-05
 [160,] 3.655202e-05 2.539361e-05 8.584099e-06
 [161,] 3.672829e-05 2.478534e-05 8.711287e-06
 [162,] 3.712889e-05 8.448161e-05 2.466554e-05
 [163,] 3.658751e-05 1.444582e-05 4.812303e-06
 [164,] 3.673472e-05 3.602523e-04 1.349602e-04
 [165,] 3.625575e-05 6.505553e-05 2.143083e-05
 [166,] 3.625478e-05 6.631821e-05 2.187130e-05
 [167,] 3.666454e-05 3.782496e-05 1.302269e-05
 [168,] 3.679204e-05 2.502642e-05 8.838552e-06
 [169,] 3.665231e-05 3.813773e-05 1.311283e-05
 [170,] 3.730903e-05 2.486408e-05 7.600173e-06
 [171,] 3.661569e-05 1.044264e-05 3.462701e-06
 [172,] 3.691164e-05 1.599500e-05 5.340627e-06
 [173,] 3.625224e-05 5.621829e-05 1.862416e-05
 [174,] 3.625270e-05 5.985837e-05 1.985173e-05
 [175,] 3.680852e-05 1.996528e-04 7.498427e-05
 [176,] 3.686088e-05 2.248606e-05 7.095454e-06
 [177,] 3.691916e-05 1.790684e-05 5.952573e-06
 [178,] 3.661914e-05 1.069985e-05 3.543478e-06
 [179,] 3.668233e-05 3.581063e-05 1.234610e-05
 [180,] 3.656108e-05 2.421954e-05 8.197719e-06
 [181,] 3.656213e-05 2.511597e-05 8.504200e-06
 [182,] 3.659866e-05 1.458777e-05 4.844226e-06
 [183,] 3.663665e-05 1.060189e-05 3.509868e-06
 [184,] 3.691131e-05 1.699285e-05 5.675399e-06
 [185,] 3.677443e-05 2.587448e-05 9.136757e-06
 [186,] 3.691930e-05 1.789135e-05 5.947592e-06
 [187,] 3.687853e-05 2.299912e-05 7.237918e-06
 [188,] 3.684111e-05 2.248397e-05 7.104493e-06
 [189,] 3.625538e-05 6.031955e-05 1.988548e-05
 [190,] 3.691638e-05 1.840913e-05 6.110401e-06
 [191,] 3.625387e-05 6.286058e-05 2.078954e-05
 [192,] 3.687467e-05 2.316094e-05 7.287033e-06
 [193,] 3.625490e-05 5.055085e-05 1.668438e-05
 [194,] 3.682859e-05 2.440406e-05 8.641400e-06
 [195,] 3.666692e-05 4.739748e-05 1.635722e-05
 [196,] 3.683630e-05 1.596106e-05 5.545511e-06
 [197,] 3.644138e-05 1.308071e-05 4.282028e-06
 [198,] 3.691848e-05 1.839112e-05 6.167316e-06
 [199,] 3.657552e-05 1.537728e-05 5.104648e-06
 [200,] 3.691610e-05 1.293292e-05 4.312410e-06
 [201,] 3.660966e-05 2.706526e-05 9.230663e-06
 [202,] 3.675387e-05 3.668272e-05 1.273904e-05
 [203,] 3.645693e-05 2.900229e-05 9.773969e-06
 [204,] 3.644902e-05 2.791458e-05 9.385929e-06
 [205,] 3.693385e-05 1.757253e-05 5.841716e-06
 [206,] 3.644529e-05 2.794681e-05 9.386241e-06
 [207,] 3.645047e-05 2.774922e-05 9.334386e-06
 [208,] 3.648131e-05 1.269831e-05 4.158267e-06
 [209,] 3.645320e-05 2.946018e-05 9.917387e-06
 [210,] 3.645840e-05 1.334081e-05 4.358955e-06
 [211,] 3.646156e-05 2.641536e-05 8.429193e-06
 [212,] 3.645354e-05 3.094336e-05 1.041986e-05
 [213,] 3.780395e-05 8.470499e-05 3.609157e-05
 [214,] 3.681649e-05 2.682288e-05 8.400902e-06
 [215,] 3.691901e-05 1.757865e-05 5.860367e-06
 [216,] 3.645809e-05 4.725411e-05 1.591426e-05
 [217,] 3.693332e-05 1.762401e-05 5.877308e-06
 [218,] 3.648706e-05 3.074486e-05 1.042539e-05
 [219,] 3.691906e-05 1.821219e-05 6.104896e-06
 [220,] 3.644358e-05 3.418972e-05 1.148232e-05
 [221,] 3.694025e-05 1.772846e-05 5.919375e-06
 [222,] 3.693525e-05 1.762620e-05 5.876914e-06
 [223,] 3.678895e-05 2.676996e-05 8.406292e-06
 [224,] 3.683974e-05 2.649267e-05 8.287496e-06
 [225,] 3.681198e-05 2.699061e-05 8.454058e-06
 [226,] 3.643425e-05 3.168848e-05 1.059908e-05
 [227,] 3.645491e-05 2.808718e-05 9.456738e-06
 [228,] 3.695447e-05 2.621426e-05 8.721892e-06
 [229,] 3.688357e-05 1.510516e-04 5.699911e-05
 [230,] 3.691056e-05 1.773896e-05 6.219230e-06
 [231,] 3.644953e-05 2.870062e-05 9.650074e-06
 [232,] 3.658440e-05 2.584348e-05 8.780527e-06
 [233,] 3.657621e-05 1.498669e-05 4.975612e-06
 [234,] 3.691854e-05 2.116044e-05 7.102127e-06
 [235,] 3.657496e-05 1.511230e-05 5.018805e-06
 [236,] 3.657822e-05 1.499505e-05 4.977809e-06
 [237,] 3.658494e-05 2.402874e-05 8.160095e-06
 [238,] 3.644405e-05 3.003380e-05 1.008233e-05
 [239,] 3.684346e-05 2.789011e-05 8.695187e-06
 [240,] 3.651811e-05 2.485662e-05 8.444688e-06
 [241,] 3.678461e-05 4.105916e-05 1.432146e-05
 [242,] 3.679721e-05 2.476873e-04 7.027443e-05
 [243,] 3.691293e-05 1.996192e-05 6.680298e-06
 [244,] 3.645433e-05 3.064400e-05 1.032925e-05
 [245,] 3.691266e-05 2.000196e-05 6.692671e-06
 [246,] 3.687779e-05 4.462788e-04 1.714804e-04
 [247,] 3.641206e-05 1.404186e-05 4.587470e-06
 [248,] 3.648920e-05 3.001874e-05 1.018950e-05
 [249,] 3.649449e-05 3.018977e-05 1.025703e-05
 [250,] 3.686426e-05 2.716656e-05 9.682345e-06
 [251,] 3.674040e-05 3.025425e-05 9.486319e-06
 [252,] 3.647049e-05 2.890771e-05 9.769813e-06
 [253,] 3.657728e-05 1.510717e-05 5.014322e-06
 [254,] 3.691385e-05 1.963651e-05 6.574151e-06
 [255,] 3.657145e-05 1.512998e-05 5.027585e-06
 [256,] 3.646835e-05 3.277841e-05 1.107860e-05
 [257,] 3.646919e-05 1.406078e-05 4.578062e-06
 [258,] 3.658968e-05 2.693680e-05 9.164288e-06
 [259,] 3.661375e-05 2.659256e-05 9.071320e-06
 [260,] 3.645093e-05 2.740405e-05 9.217333e-06
 [261,] 3.629643e-05 1.065184e-05 3.510932e-06
 [262,] 3.677910e-05 4.053742e-05 1.412628e-05
 [263,] 3.647381e-05 1.411506e-05 4.593753e-06
 [264,] 3.657925e-05 1.530371e-05 5.076178e-06
 [265,] 3.647147e-05 2.666102e-05 9.008874e-06
 [266,] 3.693227e-05 7.473003e-05 2.546592e-05
 [267,] 3.671782e-05 2.766374e-05 9.754698e-06
 [268,] 3.692543e-05 1.286828e-05 4.464638e-06
 [269,] 3.643690e-05 1.653898e-05 5.525900e-06
 [270,] 3.657532e-05 1.457264e-05 4.845599e-06
 [271,] 3.686936e-05 2.325265e-05 7.315804e-06
 [272,] 3.686385e-05 1.902133e-05 6.590159e-06
 [273,] 3.697614e-05 1.173021e-05 4.016693e-06
 [274,] 3.700279e-05 7.409358e-05 2.780999e-05
 [275,] 3.691550e-05 2.200576e-05 6.931071e-06
 [276,] 3.694628e-05 2.338148e-05 7.318756e-06
 [277,] 3.673072e-05 2.454504e-05 8.459775e-06
 [278,] 3.691330e-05 2.100193e-05 7.311225e-06
 [279,] 3.688570e-05 2.055977e-05 7.143231e-06
 [280,] 3.670123e-05 2.804360e-05 9.657905e-06
 [281,] 3.681972e-05 1.997461e-05 6.908636e-06
 [282,] 3.669483e-05 2.515110e-05 8.645066e-06
 [283,] 3.693680e-05 1.756317e-05 5.877010e-06
 [284,] 3.658855e-05 9.469692e-06 3.153968e-06
 [285,] 3.689390e-05 2.079845e-05 7.231143e-06
 [286,] 3.694374e-05 1.851434e-05 6.437197e-06
 [287,] 3.672580e-05 2.712958e-05 9.359512e-06
 [288,] 3.688372e-05 2.266627e-05 7.889516e-06
 [289,] 3.670560e-05 3.122204e-05 1.077071e-05
 [290,] 3.684651e-05 1.995845e-05 6.914536e-06
 [291,] 3.673007e-05 2.860244e-05 9.877868e-06
 [292,] 3.692505e-05 2.233505e-05 7.790247e-06
 [293,] 3.689294e-05 2.052032e-05 7.132073e-06
 [294,] 3.693411e-05 2.057703e-05 7.168121e-06
 [295,] 3.689384e-05 2.272670e-05 7.150553e-06
 [296,] 3.660019e-05 3.521780e-05 1.202740e-05
 [297,] 3.675725e-05 2.125637e-05 6.774628e-06
 [298,] 3.657572e-05 1.401311e-05 4.661184e-06
 [299,] 3.681578e-05 1.896213e-05 6.076741e-06
 [300,] 3.695803e-05 1.454828e-05 4.864054e-06
 [301,] 3.682053e-05 1.858080e-05 6.417581e-06
 [302,] 3.703332e-05 1.288013e-05 4.472343e-06
 [303,] 3.694100e-05 1.368749e-05 4.569290e-06
 [304,] 3.658461e-05 1.424109e-05 4.741256e-06
 [305,] 3.677831e-05 3.766929e-05 1.309738e-05
 [306,] 3.761508e-05 5.455086e-05 1.532443e-05
 [307,] 3.693235e-05 1.975428e-05 6.971221e-06
 [308,] 3.691841e-05 2.007859e-05 6.980456e-06
 [309,] 3.678272e-05 3.594054e-05 1.249295e-05
 [310,] 3.679407e-05 3.491469e-05 1.214348e-05
 [311,] 3.680916e-05 3.462631e-05 1.205678e-05
 [312,] 3.696689e-05 1.490650e-05 4.996655e-06
 [313,] 3.693886e-05 1.848367e-05 6.420864e-06
 [314,] 3.651390e-05 1.998767e-05 6.601905e-06
 [315,] 3.651380e-05 2.852575e-04 9.180837e-05
 [316,] 3.687549e-05 1.795725e-05 6.213498e-06
 [317,] 3.687897e-05 1.775274e-05 6.142264e-06
 [318,] 3.672708e-05 2.077260e-05 7.132944e-06
 [319,] 3.671957e-05 2.309195e-05 7.936273e-06
 [320,] 3.640186e-05 9.953123e-06 3.342065e-06
 [321,] 3.660744e-05 1.184514e-05 4.033594e-06
 [322,] 3.684227e-05 3.315795e-05 1.156865e-05
 [323,] 3.661782e-05 1.599782e-05 5.507913e-06
 [324,] 3.691950e-05 1.480558e-05 4.932943e-06
 [325,] 3.680853e-05 2.092918e-05 7.229500e-06
 [326,] 3.678708e-05 2.203109e-05 7.605543e-06
 [327,] 3.676136e-05 3.254267e-05 1.127444e-05
 [328,] 3.685948e-05 3.744917e-05 1.311098e-05
 [329,] 3.650915e-05 2.215069e-05 7.322440e-06
 [330,] 3.655405e-05 1.411721e-05 4.823230e-06
 [331,] 3.691695e-05 1.491714e-05 4.968847e-06
 [332,] 3.629641e-05 1.290191e-05 4.310167e-06
 [333,] 3.665519e-05 2.850260e-05 9.302004e-06
 [334,] 3.676956e-05 2.884796e-05 1.004125e-05
 [335,] 3.634896e-05 2.247069e-05 7.575221e-06
 [336,] 3.654945e-05 1.126315e-05 3.818340e-06
 [337,] 3.651577e-05 2.115097e-05 6.965711e-06
 [338,] 3.796093e-05 1.130487e-04 5.051095e-05
 [339,] 3.651644e-05 1.594863e-05 5.455467e-06
 [340,] 3.650402e-05 1.457083e-05 4.849806e-06
 [341,] 3.761320e-05 1.262129e-05 4.192331e-06
 [342,] 3.682803e-05 1.518039e-04 4.758701e-05
 [343,] 3.691470e-05 4.455272e-05 1.474730e-05
 [344,] 3.666712e-05 1.404197e-05 4.823729e-06
 [345,] 3.922328e-05 2.217218e-04 5.545988e-05
 [346,] 3.635299e-05 3.071827e-04 1.033750e-04
 [347,] 3.669273e-05 1.333956e-04 4.115894e-05
 [348,] 3.634760e-05 3.526520e-04 1.182371e-04
 [349,] 3.654975e-05 3.940938e-05 1.290496e-05
 [350,] 3.706280e-05 9.202471e-06 3.000239e-06
 [351,] 3.636220e-05 1.234833e-04 4.171941e-05
 [352,] 3.666593e-05 5.908871e-05 1.846350e-05
 [353,] 3.688045e-05 4.976331e-05 1.645853e-05
 [354,] 3.659974e-05 4.806418e-05 1.525580e-05
 [355,] 3.657328e-05 4.749568e-05 1.512758e-05
 [356,] 3.658398e-05 5.095824e-05 1.619225e-05
 [357,] 3.662809e-05 4.037492e-05 1.280760e-05
 [358,] 3.651671e-05 5.940017e-05 1.903225e-05
 [359,] 3.651157e-05 6.539722e-05 2.095089e-05
 [360,] 3.656369e-05 1.374500e-05 4.582181e-06
 [361,] 3.653153e-05 7.115461e-05 2.269002e-05
 [362,] 3.800998e-05 2.706780e-05 9.179637e-06
 [363,] 3.649856e-05 6.322529e-05 2.030208e-05
 [364,] 3.655223e-05 7.880462e-05 2.502393e-05
 [365,] 3.651311e-05 6.749945e-05 2.160600e-05
 [366,] 3.697170e-05 1.554488e-05 4.921629e-06
 [367,] 3.663579e-05 1.610170e-05 5.460130e-06
 [368,] 3.663808e-05 1.629438e-05 5.529430e-06
 [369,] 3.638344e-05 2.654469e-04 9.058859e-05
 [370,] 3.650365e-05 3.933499e-05 1.359273e-05
 [371,] 3.641565e-05 4.980208e-05 1.701986e-05
 [372,] 3.641733e-05 3.818434e-04 1.319787e-04
 [373,] 3.645289e-05 1.181185e-05 3.913755e-06
 [374,] 3.660110e-05 1.697664e-05 5.763502e-06
 [375,] 3.653294e-05 1.740517e-05 5.886366e-06
 [376,] 3.703653e-05 2.588870e-05 8.145922e-06
 [377,] 3.656311e-05 1.412833e-05 4.734920e-06
 [378,] 3.704308e-05 7.045495e-05 2.168261e-05
 [379,] 3.698442e-05 9.075412e-05 2.792195e-05
 [380,] 3.833832e-05 2.392919e-04 6.251002e-05
 [381,] 3.700029e-05 1.423747e-05 4.784683e-06
 [382,] 3.723997e-05 2.273663e-05 6.989575e-06
 [383,] 3.659824e-05 8.254268e-06 2.768702e-06
 [384,] 3.738928e-05 3.990572e-05 1.454785e-05
 [385,] 3.892057e-05 1.459831e-04 3.826552e-05
 [386,] 3.712707e-05 2.041834e-05 7.174970e-06
 [387,] 3.691453e-05 5.398641e-05 1.852896e-05
 [388,] 3.692275e-05 5.784234e-05 1.997931e-05
 [389,] 3.949467e-05 1.545377e-04 5.788982e-05
 [390,] 3.690746e-05 5.360013e-05 1.833201e-05
 [391,] 3.947624e-05 1.047205e-05 8.878372e-06
 [392,] 3.692432e-05 5.358304e-05 1.849495e-05
 [393,] 3.930106e-05 5.671785e-05 2.629699e-05
 [394,] 3.704186e-05 6.567600e-05 2.397883e-05
 [395,] 3.704163e-05 5.944337e-05 2.160275e-05
 [396,] 3.826398e-05 8.172942e-06 2.750547e-06
 [397,] 3.727840e-05 8.070767e-06 2.672727e-06
 [398,] 3.696202e-05 7.663500e-06 2.558797e-06
 [399,] 3.727030e-05 6.937889e-05 2.594321e-05
 [400,] 3.711226e-05 2.175343e-05 7.736838e-06
 [401,] 3.669217e-05 7.915536e-06 2.626582e-06
 [402,] 3.741198e-05 8.773358e-05 3.332241e-05
 [403,] 3.703461e-05 1.054179e-04 3.911009e-05
 [404,] 3.668185e-05 7.902746e-06 2.623069e-06
 [405,] 3.900725e-05 8.495684e-05 2.252859e-05
 [406,] 3.738930e-05 2.377288e-05 8.480539e-06
 [407,] 3.957060e-05 1.101570e-05 1.189472e-05
 [408,] 3.814902e-05 1.436519e-05 4.483675e-06
 [409,] 3.703899e-05 5.801600e-05 2.103947e-05
 [410,] 3.948216e-05 1.111950e-05 1.107250e-05
 [411,] 3.704048e-05 6.109598e-05 2.221973e-05
 [412,] 3.700557e-05 6.128773e-05 2.208662e-05
 [413,] 3.882000e-05 7.270241e-05 1.964334e-05
 [414,] 3.673663e-05 7.317159e-05 2.450455e-05
 [415,] 3.931349e-05 1.110050e-05 9.124750e-06
 [416,] 3.701379e-05 6.100636e-05 2.203205e-05
 [417,] 3.776590e-05 1.401836e-05 4.406354e-06
 [418,] 3.846437e-05 1.061723e-05 3.437935e-06
 [419,] 3.716140e-05 9.775161e-05 3.653381e-05
 [420,] 3.659453e-05 4.304703e-05 1.500725e-05
 [421,] 3.661616e-05 4.551698e-05 1.590914e-05
 [422,] 3.711820e-05 1.094090e-05 3.655673e-06
 [423,] 3.679335e-05 1.616478e-04 5.332247e-05
 [424,] 3.722209e-05 1.558202e-05 5.167341e-06
 [425,] 3.661693e-05 1.065906e-04 3.763434e-05
 [426,] 3.674420e-05 2.563247e-04 7.878258e-05
 [427,] 4.105678e-05 4.554671e-05 4.051017e-05
 [428,] 3.718294e-05 1.569441e-05 5.183582e-06
 [429,] 3.656442e-05 3.708507e-05 1.286773e-05
 [430,] 3.682890e-05 1.855104e-05 6.188461e-06
 [431,] 3.658803e-05 9.419347e-05 3.311524e-05
 [432,] 3.720277e-05 1.152236e-05 3.920218e-06
 [433,] 3.662827e-05 1.420703e-04 5.034851e-05
 [434,] 3.667711e-05 1.499811e-05 4.927356e-06
 [435,] 3.663996e-05 7.967300e-05 2.809405e-05
 [436,] 3.661548e-05 1.115429e-04 3.937835e-05
 [437,] 3.657590e-05 8.627107e-05 3.024004e-05
 [438,] 3.660773e-05 3.715875e-05 1.293704e-05
 [439,] 3.657637e-05 6.964311e-05 2.436611e-05
 [440,] 3.656715e-05 8.650955e-05 3.031243e-05
 [441,] 3.658417e-05 6.747802e-05 2.362012e-05
 [442,] 3.660802e-05 8.732711e-06 2.905713e-06
 [443,] 3.656941e-05 6.759005e-05 2.362311e-05
 [444,] 3.659179e-05 6.811450e-05 2.386455e-05
 [445,] 3.660556e-05 7.357120e-05 2.584019e-05
 [446,] 3.653972e-05 6.747760e-05 2.350411e-05
 [447,] 3.675301e-05 1.385430e-05 4.530451e-06
 [448,] 3.647766e-05 6.962214e-05 2.405947e-05
 [449,] 3.655467e-05 7.054062e-05 2.462429e-05
 [450,] 3.654102e-05 6.794526e-05 2.367214e-05
 [451,] 3.654333e-05 6.980408e-05 2.433324e-05
 [452,] 3.656368e-05 6.578053e-05 2.296982e-05
 [453,] 3.648991e-05 8.839126e-06 2.962542e-06
 [454,] 3.697770e-05 1.331595e-04 4.820662e-05
 [455,] 3.653915e-05 2.045377e-05 7.023857e-06
 [456,] 3.706510e-05 8.827368e-06 2.881965e-06
 [457,] 3.688401e-05 1.924243e-05 6.366382e-06
 [458,] 3.668234e-05 1.371311e-05 4.523057e-06
 [459,] 3.691281e-05 2.349254e-05 8.156471e-06
 [460,] 3.690193e-05 3.892533e-05 1.362289e-05
 [461,] 3.803295e-05 1.743478e-05 5.528475e-06
 [462,] 3.706709e-05 1.834901e-04 5.477180e-05
 [463,] 3.703487e-05 1.346257e-05 4.340525e-06
 [464,] 3.899136e-05 1.103614e-05 1.044385e-05
 [465,] 3.949865e-05 4.135694e-05 1.094372e-05
 [466,] 3.715552e-05 2.406324e-04 7.103311e-05
 [467,] 3.691120e-05 2.207421e-05 7.653963e-06
 [468,] 3.733233e-05 5.807913e-05 2.178365e-05
 [469,] 3.662911e-05 2.740123e-05 9.248143e-06
 [470,] 3.849808e-05 9.822494e-06 5.088342e-06
 [471,] 3.698362e-05 1.804537e-05 6.256644e-06
 [472,] 3.666231e-05 3.059436e-05 9.721537e-06
 [473,] 3.701641e-05 1.358026e-05 4.676691e-06
 [474,] 3.709321e-05 1.450156e-05 4.653226e-06
 [475,] 3.681179e-05 3.051763e-05 9.608285e-06
 [476,] 3.752432e-05 1.689865e-05 6.042208e-06
 [477,] 4.031025e-05 4.014086e-05 1.040453e-05
 [478,] 3.669133e-05 7.753097e-06 2.582586e-06
 [479,] 3.956518e-05 5.078473e-05 1.307940e-05
 [480,] 3.673748e-05 2.584710e-05 8.203478e-06
 [481,] 3.813346e-05 9.223334e-06 3.012129e-06
 [482,] 3.699266e-05 1.644808e-05 5.691308e-06
 [483,] 3.766761e-05 8.525662e-05 3.297013e-05
 [484,] 3.850818e-05 1.142031e-05 6.238266e-06
 [485,] 3.715108e-05 1.232400e-05 3.974359e-06
 [486,] 3.700235e-05 1.653406e-05 5.724704e-06
 [487,] 3.853367e-05 1.167629e-05 6.619591e-06
 [488,] 3.696228e-05 2.594602e-04 9.680731e-05
 [489,] 3.702246e-05 1.604947e-05 5.557751e-06
 [490,] 3.707086e-05 3.426535e-05 1.213599e-05
 [491,] 3.781057e-05 3.098798e-05 9.147087e-06
 [492,] 3.709926e-05 2.666980e-05 9.394905e-06
 [493,] 3.781606e-05 2.109798e-05 7.200740e-06
 [494,] 3.700193e-05 1.579612e-05 5.461974e-06
 [495,] 3.702540e-05 1.408315e-05 4.857472e-06
 [496,] 3.783890e-05 2.442068e-05 8.808680e-06
 [497,] 3.666660e-05 3.397650e-05 1.156122e-05
 [498,] 3.728083e-05 1.362090e-05 4.736584e-06
 [499,] 3.701491e-05 1.252397e-05 4.062225e-06
 [500,] 3.689171e-05 1.754188e-05 6.029862e-06
 [501,] 3.727343e-05 2.331017e-05 7.338588e-06
 [502,] 3.705404e-05 2.486208e-05 7.851099e-06
 [503,] 3.714713e-05 1.370859e-05 4.403727e-06
 [504,] 3.706363e-05 2.347638e-05 7.421619e-06
 [505,] 3.713222e-05 1.366680e-05 4.393194e-06
 [506,] 1.178278e-04 2.636386e-05 4.440275e-05
 [507,] 3.808306e-05 2.640458e-05 9.894479e-06
 [508,] 3.709760e-05 1.339957e-05 4.316552e-06
 [509,] 3.701725e-05 2.632203e-05 8.319376e-06
 [510,] 3.709267e-05 1.246028e-05 4.028625e-06
 [511,] 3.842688e-05 3.752129e-05 1.454475e-05
 [512,] 3.685689e-05 4.599963e-05 1.506011e-05
 [513,] 3.705585e-05 1.329167e-05 4.289975e-06
 [514,] 3.708478e-05 1.278489e-05 4.129460e-06
 [515,] 3.708295e-05 1.271903e-05 4.109454e-06
 [516,] 3.698072e-05 2.406523e-05 7.418343e-06
 [517,] 3.707710e-05 1.330335e-05 4.290176e-06
 [518,] 3.666920e-05 1.285564e-05 4.321696e-06
 [519,] 3.710781e-05 1.093804e-05 3.562134e-06
 [520,] 3.704772e-05 1.311426e-05 4.236532e-06
 [521,] 3.706905e-05 1.232061e-05 3.988892e-06
 [522,] 3.699011e-05 2.351842e-05 7.470016e-06
 [523,] 3.740389e-05 1.867987e-05 6.672311e-06
 [524,] 3.742858e-05 1.946193e-05 5.971435e-06
 [525,] 3.706784e-05 1.338010e-05 4.315332e-06
 [526,] 3.710059e-05 1.262445e-05 4.077979e-06
 [527,] 3.707965e-05 1.277514e-05 4.127203e-06
 [528,] 3.704777e-05 1.251180e-05 4.050623e-06
 [529,] 3.704731e-05 1.234391e-05 3.998920e-06
 [530,] 3.692626e-05 1.177407e-05 4.013157e-06
 [531,] 3.698315e-05 2.245023e-05 7.143214e-06
 [532,] 3.656729e-05 1.576831e-04 5.598364e-05
 [533,] 3.738654e-05 2.440709e-05 7.390632e-06
 [534,] 3.791848e-05 1.099207e-04 4.372255e-05
 [535,] 3.671244e-05 7.706349e-05 2.752480e-05
 [536,] 3.695799e-05 1.568421e-05 5.053763e-06
 [537,] 3.812107e-05 1.054934e-04 4.237022e-05
 [538,] 3.728401e-05 8.726401e-06 2.966761e-06
 [539,] 3.710682e-05 1.070620e-05 3.493950e-06
 [540,] 3.798656e-05 5.591761e-05 2.170792e-05
 [541,] 3.819428e-05 5.486715e-05 2.148607e-05
 [542,] 3.730438e-05 1.900100e-05 6.390128e-06
 [543,] 3.712923e-05 1.069449e-05 3.488728e-06
 [544,] 3.827017e-05 5.199128e-05 2.037678e-05
 [545,] 3.795970e-05 5.756153e-05 2.234865e-05
 [546,] 3.668364e-05 4.549064e-05 1.608239e-05
 [547,] 3.676894e-05 1.869958e-05 6.198692e-06
 [548,] 3.709653e-05 1.016184e-05 3.331457e-06
 [549,] 3.841878e-05 8.906267e-05 3.612426e-05
 [550,] 3.746287e-05 8.668225e-06 2.948933e-06
 [551,] 3.690603e-05 1.097973e-05 3.782455e-06
 [552,] 3.863476e-05 2.818884e-05 1.076937e-05
 [553,] 3.705361e-05 1.790892e-05 5.714827e-06
 [554,] 3.712806e-05 1.710330e-05 5.351221e-06
 [555,] 3.713200e-05 1.723546e-05 5.487472e-06
 [556,] 3.715292e-05 1.838839e-05 5.834114e-06
 [557,] 3.715391e-05 1.803719e-05 5.726781e-06
 [558,] 3.715408e-05 1.670999e-05 5.321999e-06
 [559,] 3.716373e-05 1.677868e-05 5.340763e-06
 [560,] 3.718981e-05 1.786659e-05 5.665689e-06
 [561,] 3.718963e-05 1.755151e-05 5.569882e-06
 [562,] 3.783285e-05 3.726945e-05 1.406646e-05
 [563,] 3.704388e-05 8.500992e-06 2.826036e-06
 [564,] 3.723305e-05 8.237810e-06 2.760377e-06
 [565,] 3.711457e-05 1.723578e-05 5.491122e-06
 [566,] 3.701130e-05 1.741455e-05 5.574735e-06
 [567,] 3.846190e-05 1.691346e-04 6.990658e-05
 [568,] 3.713502e-05 1.270600e-05 4.263597e-06
 [569,] 3.664568e-05 2.651737e-05 8.927047e-06
 [570,] 3.803301e-05 1.363176e-04 5.489852e-05
 [571,] 3.711179e-05 1.408001e-05 4.617663e-06
 [572,] 3.699848e-05 1.918406e-05 6.126180e-06
 [573,] 3.754466e-05 3.839451e-05 1.418048e-05
 [574,] 3.729249e-05 1.064934e-05 3.541392e-06
 [575,] 3.771375e-05 3.590246e-05 1.059253e-05
 [576,] 3.662588e-05 4.211459e-05 1.404254e-05
 [577,] 3.746512e-05 5.202496e-05 1.932258e-05
 [578,] 3.747353e-05 5.313332e-05 1.975352e-05
 [579,] 3.667008e-05 8.118099e-06 2.697342e-06
 [580,] 3.755337e-05 5.824862e-05 2.179177e-05
 [581,] 3.669024e-05 7.927383e-06 2.634804e-06
 [582,] 3.670509e-05 8.046162e-06 2.671311e-06
 [583,] 3.737067e-05 3.220062e-05 1.173788e-05
 [584,] 3.707448e-05 3.732745e-05 1.347101e-05
 [585,] 3.738159e-05 1.271971e-05 4.077290e-06
 [586,] 3.745639e-05 1.283199e-05 4.101220e-06
 [587,] 3.693888e-05 1.794879e-05 5.765900e-06
 [588,] 3.732653e-05 1.447123e-05 4.580995e-06
 [589,] 3.693410e-05 1.844970e-05 5.923592e-06
 [590,] 3.687108e-05 1.544596e-05 5.006061e-06
 [591,] 3.669846e-05 7.855204e-06 2.612129e-06
 [592,] 3.669024e-05 7.834191e-06 2.606045e-06
 [593,] 3.662875e-05 7.432162e-05 2.479954e-05
 [594,] 1.771151e-04 1.366446e-04 3.161047e-04
 [595,] 3.751243e-05 7.977714e-05 3.004257e-05
 [596,] 3.686459e-05 3.844440e-05 1.257698e-05
 [597,] 3.765865e-05 1.170410e-05 3.783765e-06
 [598,] 3.688358e-05 1.684840e-05 5.442237e-06
 [599,] 3.029592e-04 2.577159e-05 1.123853e-04
 [600,] 3.837293e-05 8.097605e-06 2.646158e-06
 [601,] 3.803971e-05 1.173755e-04 4.571964e-05
 [602,] 3.851799e-05 1.022351e-05 3.606017e-06
 [603,] 3.792765e-05 4.802820e-05 1.813603e-05
 [604,] 3.710569e-05 1.269494e-05 4.173947e-06
 [605,] 3.900185e-05 1.356583e-05 4.936317e-06
 [606,] 3.982239e-05 1.932376e-05 5.678095e-06
 [607,] 3.670099e-05 2.951261e-05 1.003995e-05
 [608,] 3.801353e-05 3.997265e-05 1.503953e-05
 [609,] 3.886809e-05 3.947395e-05 1.552564e-05
 [610,] 3.663967e-05 4.445096e-05 1.500810e-05
 [611,] 3.685328e-05 2.021698e-05 6.954237e-06
 [612,] 3.688334e-05 2.381836e-05 8.236017e-06
 [613,] 3.712558e-05 1.167131e-05 3.839193e-06
 [614,] 3.794274e-05 3.546085e-05 1.325157e-05
 [615,] 3.696568e-05 8.375744e-06 2.832127e-06
 [616,] 3.688273e-05 2.340690e-05 8.090998e-06
 [617,] 3.804865e-05 4.381519e-05 1.656347e-05
 [618,] 3.687291e-05 2.218716e-05 7.656258e-06
 [619,] 3.712274e-05 9.507195e-06 3.157746e-06
 [620,] 3.709834e-05 1.196050e-05 3.939207e-06
 [621,] 3.746261e-05 1.842774e-05 6.486491e-06
 [622,] 3.707189e-05 1.397875e-05 4.499903e-06
 [623,] 3.758865e-05 1.179422e-05 3.819193e-06
 [624,] 3.763537e-05 1.196777e-05 3.862086e-06
 [625,] 3.785948e-05 5.773301e-05 2.187924e-05
 [626,] 3.807014e-05 4.137851e-05 1.562167e-05
 [627,] 3.759619e-05 1.211682e-05 3.902424e-06
 [628,] 3.760706e-05 1.216116e-05 3.913555e-06
 [629,] 3.711766e-05 9.509243e-06 3.158544e-06
 [630,] 3.706077e-05 1.364989e-05 4.401122e-06
 [631,] 3.906316e-05 6.165006e-05 2.510568e-05
 [632,] 3.711366e-05 9.542406e-06 3.192064e-06
 [633,] 3.785827e-05 4.024421e-05 1.507052e-05
 [634,] 3.728649e-05 1.689159e-05 5.272897e-06
 [635,] 3.742991e-05 1.285209e-05 4.108031e-06
 [636,] 3.871699e-05 2.323770e-05 8.809533e-06
 [637,] 3.678952e-05 4.399373e-05 1.518905e-05
 [638,] 3.751475e-05 1.319020e-05 4.195243e-06
 [639,] 3.684542e-05 2.454920e-05 8.464956e-06
 [640,] 3.685579e-05 5.097499e-05 1.776623e-05
 [641,] 3.754948e-05 1.295580e-05 4.128788e-06
 [642,] 3.760637e-05 1.721769e-05 5.318638e-06
 [643,] 3.711324e-05 9.506322e-06 3.149858e-06
 [644,] 3.754234e-05 1.283361e-05 4.095896e-06
 [645,] 3.695615e-05 3.770315e-05 1.319279e-05
 [646,] 3.683292e-05 4.608160e-05 1.600077e-05
 [647,] 3.759576e-05 1.690984e-05 5.234577e-06
 [648,] 3.738672e-05 1.274951e-05 4.082445e-06
 [649,] 3.783910e-05 3.445879e-05 1.282335e-05
 [650,] 3.784016e-05 3.579550e-05 1.334006e-05
 [651,] 2.942988e-04 2.764904e-05 1.172096e-04
 [652,] 3.748113e-05 1.734916e-05 5.372688e-06
 [653,] 3.713057e-05 1.017130e-05 3.359238e-06
 [654,] 3.758331e-05 1.215640e-05 3.920329e-06
 [655,] 3.769384e-05 1.552876e-05 4.846996e-06
 [656,] 3.711599e-05 1.025639e-05 3.388550e-06
 [657,] 3.752949e-05 1.225550e-05 3.949297e-06
 [658,] 3.713757e-05 1.023807e-05 3.379442e-06
 [659,] 3.692396e-05 3.592826e-05 1.255103e-05
 [660,] 3.805056e-05 1.357052e-05 4.854502e-06
 [661,] 3.819074e-05 5.635227e-05 2.208219e-05
 [662,] 3.739785e-05 1.289786e-05 4.129176e-06
 [663,] 3.805559e-05 4.417524e-05 1.702504e-05
 [664,] 3.685303e-05 1.222814e-05 4.000697e-06
 [665,] 3.676185e-05 4.206508e-05 1.441154e-05
 [666,] 3.765109e-05 7.661550e-05 2.907400e-05
 [667,] 3.671507e-05 3.984481e-05 1.353135e-05
 [668,] 3.849498e-05 4.999424e-05 1.937668e-05
 [669,] 3.849936e-05 3.008747e-05 1.137786e-05
 [670,] 3.751405e-05 1.275279e-05 4.084662e-06
 [671,] 3.697637e-05 1.386993e-05 4.482306e-06
 [672,] 1.975344e-04 2.707160e-05 7.656816e-05
 [673,] 3.782654e-05 1.495487e-05 4.665499e-06
 [674,] 3.766758e-05 1.194163e-05 3.834169e-06
 [675,] 3.712473e-05 2.981529e-05 1.076135e-05
 [676,] 3.670469e-05 1.557313e-04 5.157782e-05
 [677,] 3.715526e-05 9.208316e-06 3.056857e-06
 [678,] 3.868510e-05 3.216067e-05 1.230795e-05
 [679,] 3.900529e-05 6.755665e-05 2.726090e-05
 [680,] 3.856696e-05 6.127398e-04 2.629286e-04
 [681,] 4.018905e-05 2.032987e-05 5.844938e-06
 [682,] 3.670404e-05 3.435822e-04 1.127227e-04
 [683,] 3.668703e-05 4.856324e-05 1.613408e-05
 [684,] 3.678467e-05 9.829558e-05 3.142828e-05
 [685,] 3.675571e-05 1.501494e-04 4.986161e-05
 [686,] 3.905721e-05 4.031383e-05 1.587034e-05
 [687,] 4.055299e-05 2.407810e-05 6.729482e-06
 [688,] 3.718953e-05 9.332335e-06 3.092331e-06
 [689,] 3.670993e-05 7.432525e-04 2.447144e-04
 [690,] 3.929684e-05 1.216147e-05 4.400328e-06
 [691,] 4.057876e-05 2.421171e-05 6.768231e-06
 [692,] 3.844255e-05 2.161852e-04 9.124904e-05
 [693,] 3.670754e-05 7.045911e-04 2.301659e-04
 [694,] 3.680053e-05 2.758570e-04 8.750809e-05
 [695,] 3.668804e-05 6.840792e-05 2.285380e-05
 [696,] 4.036927e-05 2.094538e-05 5.982818e-06
 [697,] 3.715309e-05 9.217598e-06 3.057594e-06
 [698,] 3.876464e-05 3.434882e-04 1.501307e-04
 [699,] 3.670566e-05 3.840666e-04 1.258406e-04
 [700,] 4.283062e-05 2.458228e-05 1.515698e-05
 [701,] 3.669182e-05 8.562350e-05 2.869935e-05
 [702,] 4.083155e-05 1.868168e-05 5.386325e-06
 [703,] 3.717910e-05 9.356919e-06 3.145943e-06
 [704,] 3.953150e-05 1.048066e-05 3.602179e-06
 [705,] 3.694654e-05 1.434589e-05 4.763674e-06
 [706,] 3.671326e-05 1.091270e-03 3.676522e-04
 [707,] 3.734942e-05 2.183493e-05 7.791149e-06
 [708,] 3.698511e-05 1.828400e-05 6.115746e-06
 [709,] 3.685295e-05 2.091576e-05 6.530228e-06
 [710,] 3.674230e-05 4.325296e-05 1.420308e-05
 [711,] 3.650150e-05 3.899223e-04 1.360857e-04
 [712,] 3.637627e-05 2.791185e-04 9.671576e-05
 [713,] 3.676282e-05 2.320359e-05 7.590882e-06
 [714,] 3.652419e-05 4.975650e-05 1.718649e-05
 [715,] 3.652302e-05 4.758227e-05 1.641984e-05
 [716,] 3.704265e-05 8.477709e-06 2.794418e-06
 [717,] 4.016637e-05 7.778086e-06 2.865274e-06
 [718,] 3.696321e-05 4.645647e-04 1.767336e-04
 [719,] 3.680361e-05 4.095412e-05 1.321927e-05
 [720,] 3.756031e-05 4.492013e-05 1.685393e-05
 [721,] 3.735357e-05 8.018879e-04 2.279934e-04
 [722,] 3.668694e-05 1.960374e-04 6.156418e-05
 [723,] 3.695678e-05 8.471320e-06 2.809093e-06
 [724,] 3.717322e-05 1.841321e-05 5.935121e-06
 [725,] 3.638730e-05 1.928787e-05 6.370378e-06
 [726,] 3.722135e-05 1.124200e-05 3.628202e-06
 [727,] 5.578878e-05 3.005557e-05 2.222248e-05
 [728,] 3.728870e-05 1.105739e-05 3.567182e-06
 [729,] 3.753889e-05 1.401890e-05 4.431145e-06
 [730,] 3.940116e-05 8.568744e-06 2.971141e-06
 [731,] 3.648118e-05 2.148036e-05 7.275381e-06
 [732,] 3.660481e-05 8.713152e-06 2.866579e-06
 [733,] 3.655990e-05 8.348125e-06 2.759801e-06
 [734,] 3.768060e-05 1.317032e-05 4.166836e-06
 [735,] 3.646587e-05 2.734243e-05 8.735709e-06
 [736,] 3.650739e-05 2.693558e-05 8.567061e-06
 [737,] 3.647927e-05 2.650448e-05 8.461327e-06
 [738,] 3.724819e-05 1.089722e-05 3.530436e-06
 [739,] 3.756512e-05 1.061340e-05 3.428322e-06
 [740,] 3.749385e-05 1.058603e-05 3.424520e-06
 [741,] 3.761901e-05 1.054443e-05 3.406119e-06
 [742,] 3.748420e-05 1.060006e-05 3.428898e-06
 [743,] 4.030245e-05 8.383456e-06 6.744887e-06
 [744,] 3.691884e-05 9.447855e-06 3.144625e-06
 [745,] 3.754241e-05 9.210298e-06 3.130944e-06
 [746,] 3.679384e-05 1.281680e-03 4.892763e-04
 [747,] 3.884566e-05 1.274250e-05 3.928734e-06
 [748,] 3.926407e-05 1.255211e-05 3.855134e-06
 [749,] 3.781110e-05 8.668516e-06 2.876853e-06
 [750,] 3.848773e-05 1.195010e-05 3.735808e-06
 [751,] 3.852276e-05 1.025335e-05 3.246836e-06
 [752,] 3.682154e-05 1.123425e-03 4.323462e-04
 [753,] 3.876295e-05 1.225907e-05 3.797061e-06
 [754,] 3.856838e-05 9.017736e-06 2.995083e-06
 [755,] 3.628836e-05 8.034258e-06 2.674570e-06
 [756,] 3.762046e-05 1.530619e-05 4.846355e-06
 [757,] 3.853030e-05 2.030264e-05 7.580959e-06
 [758,] 3.757247e-05 1.134459e-05 5.182609e-06
 [759,] 3.904081e-05 9.085824e-06 2.924727e-06
 [760,] 4.039221e-05 9.003145e-06 2.917950e-06
 [761,] 1.872292e-04 9.113212e-06 5.419965e-06
 [762,] 3.753847e-05 7.880739e-06 2.604964e-06
 [763,] 4.401251e-05 2.246434e-05 2.550697e-05
 [764,] 3.756554e-05 1.188573e-05 7.092063e-06
 [765,] 3.755188e-05 2.095536e-05 1.666277e-05
 [766,] 3.663387e-05 5.151105e-05 1.772933e-05
 [767,] 3.779603e-05 2.325972e-05 8.530588e-06
 [768,] 3.715218e-05 1.289449e-05 4.107837e-06
 [769,] 3.697551e-05 2.335738e-05 7.587009e-06
 [770,] 3.706444e-05 1.798368e-05 5.662808e-06
 [771,] 3.683790e-05 2.023021e-05 7.023807e-06
 [772,] 3.716764e-05 2.450122e-05 8.783778e-06
 [773,] 3.686035e-05 2.129492e-05 7.423776e-06
 [774,] 3.868092e-05 9.019163e-06 3.053254e-06
 [775,] 3.855541e-05 1.044990e-05 3.686395e-06
 [776,] 3.683404e-05 2.263491e-05 7.895890e-06
 [777,] 3.733720e-05 2.742224e-05 9.414185e-06
 [778,] 3.691146e-05 5.072828e-05 1.648497e-05
 [779,] 3.756427e-05 2.131460e-05 7.215360e-06
 [780,] 3.690376e-05 5.572449e-05 1.816074e-05
 [781,] 3.690298e-05 5.856647e-05 1.908777e-05
 [782,] 3.690810e-05 6.196614e-05 2.013180e-05
 [783,] 3.690685e-05 6.410404e-05 2.083277e-05
 [784,] 3.758660e-05 2.161779e-05 7.395970e-06
 [785,] 3.691561e-05 2.463131e-04 7.881442e-05
 [786,] 3.682069e-05 1.484051e-05 5.033434e-06
 [787,] 3.690938e-05 2.991960e-04 9.575647e-05
 [788,] 3.691030e-05 2.227578e-04 7.155968e-05
 [789,] 3.810080e-05 1.033383e-05 3.618643e-06
 [790,] 3.679320e-05 1.529667e-05 5.201241e-06
 [791,] 3.793060e-05 1.041054e-05 3.639194e-06
 [792,] 3.691119e-05 2.448674e-04 7.856499e-05
 [793,] 3.684162e-05 1.592324e-05 5.443796e-06
 [794,] 3.701090e-05 1.088077e-05 3.652678e-06
 [795,] 3.693883e-05 1.193779e-04 3.804470e-05
 [796,] 3.700558e-05 1.118037e-05 3.710777e-06
 [797,] 3.779506e-05 1.032187e-05 3.597599e-06
 [798,] 3.698542e-05 3.132183e-05 1.073428e-05
 [799,] 3.735536e-05 2.691396e-05 9.064873e-06
 [800,] 3.700863e-05 1.126724e-05 3.734109e-06
 [801,] 3.719105e-05 1.424202e-05 4.883213e-06
 [802,] 3.795426e-05 8.755789e-06 3.003231e-06
 [803,] 3.700701e-05 1.130474e-05 3.745295e-06
 [804,] 3.702087e-05 1.140581e-05 3.774269e-06
 [805,] 3.912155e-05 1.111112e-05 3.917491e-06
 [806,] 3.700570e-05 1.138577e-05 3.769701e-06
 [807,] 3.689435e-05 1.482082e-05 4.976633e-06
 [808,] 3.691431e-05 1.316720e-05 4.421998e-06
 [809,] 3.705924e-05 8.908576e-05 3.132722e-05
 [810,] 3.749654e-05 1.667097e-05 5.347680e-06
 [811,] 3.699819e-05 1.393622e-05 4.584150e-06
 [812,] 3.842313e-05 8.706549e-06 2.988261e-06
 [813,] 3.647085e-05 9.704426e-06 3.219259e-06
 [814,] 3.647399e-05 9.463722e-06 3.143647e-06
 [815,] 3.704132e-05 2.686194e-05 8.998742e-06
 [816,] 3.648426e-05 9.819452e-06 3.253941e-06
 [817,] 3.710304e-05 2.724643e-05 9.219116e-06
 [818,] 3.704695e-05 2.715413e-05 9.138587e-06
 [819,] 3.648726e-05 1.012558e-05 3.351076e-06
 [820,] 3.649060e-05 9.924664e-06 3.286307e-06
 [821,] 3.697775e-05 4.305017e-05 1.418188e-05
 [822,] 3.914097e-05 1.377709e-05 4.280571e-06
 [823,] 3.831801e-05 8.994971e-05 3.522375e-05
 [824,] 3.706357e-05 3.180053e-05 1.110084e-05
 [825,] 3.706162e-05 3.223847e-05 1.125555e-05
 [826,] 3.706334e-05 3.143514e-05 1.096905e-05
 [827,] 3.708843e-05 1.480021e-05 4.823124e-06
 [828,] 3.701461e-05 1.138040e-05 3.652264e-06
 [829,] 3.706097e-05 3.187002e-05 1.111625e-05
 [830,] 3.723683e-05 9.373933e-06 3.040436e-06
 [831,] 3.826110e-05 1.220154e-05 3.812991e-06
 [832,] 3.705129e-05 2.056021e-05 6.991758e-06
 [833,] 3.733659e-05 1.767686e-05 5.943326e-06
 [834,] 3.743277e-05 3.745822e-05 1.367047e-05
 [835,] 3.776603e-05 8.631767e-06 2.859513e-06
 [836,] 3.710551e-05 1.436040e-05 4.654052e-06
 [837,] 3.759909e-05 9.160253e-06 2.976605e-06
 [838,] 3.745951e-05 2.660315e-05 9.733404e-06
 [839,] 3.663102e-05 2.238176e-05 7.401948e-06
 [840,] 3.751254e-05 8.950010e-06 2.918758e-06
 [841,] 3.823152e-05 2.872175e-05 8.482386e-06
 [842,] 3.714020e-05 9.684479e-06 3.196396e-06
 [843,] 3.663782e-05 2.235745e-05 7.367666e-06
 [844,] 3.719344e-05 1.464260e-05 4.896749e-06
 [845,] 3.689358e-05 2.395691e-05 8.342524e-06
 [846,] 3.663255e-05 2.528210e-05 8.348914e-06
 [847,] 3.664486e-05 3.033970e-05 9.939042e-06
 [848,] 3.706506e-05 2.207616e-05 7.418703e-06
 [849,] 3.752732e-05 9.016451e-06 2.936714e-06
 [850,] 3.699158e-05 2.511299e-04 8.706274e-05
 [851,] 3.664522e-05 2.271886e-05 7.465262e-06
 [852,] 3.686153e-05 1.295582e-05 4.363342e-06
 [853,] 3.745363e-05 9.444660e-06 3.060323e-06
 [854,] 3.753126e-05 1.024894e-05 3.289093e-06
 [855,] 3.735537e-05 1.823480e-05 6.235011e-06
 [856,] 3.705474e-05 1.603736e-05 5.172296e-06
 [857,] 3.792297e-05 1.032881e-05 3.609968e-06
 [858,] 3.740249e-05 1.463551e-05 4.892885e-06
 [859,] 3.745464e-05 9.145674e-06 2.974271e-06
 [860,] 3.748121e-05 9.047682e-06 2.946242e-06
 [861,] 3.698138e-05 3.438790e-05 1.227711e-05
 [862,] 3.705010e-05 1.997465e-04 7.082839e-05
 [863,] 3.744609e-05 9.100604e-06 2.961815e-06
 [864,] 3.692552e-05 1.352600e-05 4.582593e-06
 [865,] 3.703921e-05 1.942171e-04 6.840930e-05
 [866,] 3.727314e-05 1.781376e-05 5.942430e-06
 [867,] 3.732713e-05 2.460696e-05 8.035038e-06
 [868,] 3.704261e-05 1.125414e-04 3.992291e-05
 [869,] 3.663347e-05 2.042982e-05 6.752309e-06
 [870,] 3.663022e-05 2.386405e-05 7.901617e-06
 [871,] 3.722080e-05 3.529914e-05 1.287313e-05
 [872,] 3.704493e-05 2.218345e-05 7.471116e-06
 [873,] 3.700529e-05 5.200009e-05 1.890128e-05
 [874,] 3.663559e-05 1.412775e-05 4.697761e-06
 [875,] 3.663551e-05 2.208832e-05 7.290922e-06
 [876,] 3.648373e-05 1.014480e-05 3.340937e-06
 [877,] 3.707190e-05 9.295312e-05 3.315847e-05
 [878,] 3.714379e-05 8.705049e-06 2.884742e-06
 [879,] 3.662995e-05 2.441844e-05 8.082288e-06
 [880,] 3.710138e-05 8.685796e-06 2.910412e-06
 [881,] 3.749587e-05 1.167958e-05 3.748672e-06
 [882,] 3.760204e-05 3.969717e-05 1.170754e-05
 [883,] 5.043194e-05 9.757935e-06 1.034754e-05
 [884,] 3.738498e-05 2.464457e-05 8.112246e-06
 [885,] 3.751386e-05 1.421848e-03 6.173796e-04
 [886,] 3.750446e-05 5.624019e-05 2.166842e-05
 [887,] 3.735726e-05 2.504553e-05 8.222566e-06
 [888,] 3.737541e-05 2.191664e-05 7.863311e-06
 [889,] 3.754229e-05 4.722029e-04 2.000603e-04
 [890,] 3.749830e-05 4.162686e-05 1.564888e-05
 [891,] 3.733650e-05 1.081490e-05 3.498419e-06
 [892,] 3.753194e-05 9.009446e-05 3.557427e-05
 [893,] 3.717638e-05 2.674330e-05 8.859130e-06
 [894,] 3.700522e-05 2.656443e-05 9.449036e-06
 [895,] 3.767887e-05 1.815584e-05 6.497311e-06
 [896,] 3.740325e-05 1.767479e-05 6.246271e-06
 [897,] 3.721748e-05 4.269763e-05 1.579489e-05
 [898,] 3.866731e-05 8.671772e-06 2.950477e-06
 [899,] 3.771107e-05 3.925783e-04 1.704125e-04
 [900,] 3.740855e-05 3.404453e-05 1.034486e-05
 [901,] 3.944959e-05 1.461209e-05 5.386040e-06
 [902,] 3.973945e-05 2.980509e-05 1.176257e-05
 [903,] 3.755507e-05 3.375361e-05 1.015138e-05
 [904,] 3.710369e-05 8.449579e-06 2.815677e-06
 [905,] 3.751187e-05 1.882775e-05 6.635871e-06
 [906,] 3.766155e-05 2.361597e-05 8.629218e-06
 [907,] 3.965217e-05 8.627111e-06 2.930228e-06
 [908,] 3.970708e-05 8.973395e-06 3.101001e-06
 [909,] 3.890269e-05 2.773803e-05 8.127347e-06
 [910,] 3.753292e-05 5.661556e-05 1.648702e-05
 [911,] 3.996212e-05 8.859020e-06 3.045368e-06
 [912,] 3.739562e-05 2.509498e-05 8.256966e-06
 [913,] 3.780331e-05 1.092144e-04 4.485904e-05
 [914,] 4.027703e-05 1.138622e-05 4.121132e-06
 [915,] 4.034371e-05 1.020057e-05 3.627117e-06
 [916,] 4.049350e-05 1.131909e-05 4.099137e-06
 [917,] 3.794487e-05 1.236775e-04 5.171030e-05
 [918,] 3.740028e-05 2.493846e-05 8.243912e-06
 [919,] 3.748219e-05 2.647404e-05 9.525229e-06
 [920,] 3.753642e-05 2.927736e-05 1.063624e-05
 [921,] 3.749924e-05 4.511622e-05 1.335689e-05
 [922,] 3.695962e-05 1.748357e-05 5.722075e-06
 [923,] 3.682924e-05 1.944124e-05 6.320961e-06
 [924,] 3.807825e-05 7.907898e-05 3.263199e-05
 [925,] 3.878987e-05 9.751507e-06 3.359521e-06
 [926,] 3.740335e-05 2.531142e-05 8.281574e-06
 [927,] 3.776527e-05 1.518117e-05 5.377667e-06
 [928,] 3.739172e-05 2.533445e-05 8.265032e-06
 [929,] 3.681738e-05 4.266759e-05 1.514656e-05
 [930,] 3.690654e-05 7.465864e-05 2.731598e-05
 [931,] 3.682105e-05 3.860272e-05 1.367401e-05
 [932,] 3.688481e-05 7.465864e-05 2.723168e-05
 [933,] 3.681736e-05 4.011450e-05 1.421756e-05
 [934,] 3.747448e-05 3.691622e-05 1.109839e-05
 [935,] 3.816186e-05 8.853381e-05 3.705817e-05
 [936,] 3.686490e-05 7.596200e-05 2.764031e-05
 [937,] 3.686185e-05 8.425470e-05 3.075278e-05
 [938,] 3.864834e-05 8.596487e-06 2.865922e-06
 [939,] 3.691701e-05 7.675692e-05 2.814748e-05
 [940,] 3.709287e-05 1.795100e-05 6.108108e-06
 [941,] 3.884860e-05 8.600746e-06 2.875264e-06
 [942,] 3.672174e-05 5.915647e-05 2.089199e-05
 [943,] 3.690069e-05 7.916682e-05 2.901749e-05
 [944,] 3.913485e-05 9.764114e-06 3.372948e-06
 [945,] 3.712278e-05 1.750562e-05 5.968578e-06
 [946,] 3.682433e-05 4.469465e-05 1.591178e-05
 [947,] 3.819950e-05 8.698131e-05 3.647058e-05
 [948,] 3.710875e-05 1.627875e-05 5.398063e-06
 [949,] 3.694727e-05 1.226400e-04 4.074698e-05
 [950,] 3.769664e-05 8.844802e-06 2.987302e-06
 [951,] 3.748061e-05 1.911085e-05 6.809864e-06
 [952,] 3.747441e-05 1.912341e-05 6.600612e-06
 [953,] 3.738286e-05 2.519389e-05 8.261889e-06
 [954,] 3.746628e-05 1.911378e-05 6.430198e-06
 [955,] 3.746962e-05 1.911550e-05 6.473714e-06
 [956,] 3.825737e-05 8.756757e-05 3.687514e-05
 [957,] 3.749314e-05 1.941048e-05 6.695137e-06
 [958,] 3.694811e-05 9.341077e-05 3.116497e-05
 [959,] 3.733158e-05 4.525954e-05 1.361289e-05
 [960,] 3.730769e-05 1.332564e-05 4.300035e-06
 [961,] 3.730714e-05 1.335631e-05 4.309271e-06
 [962,] 3.830467e-05 7.856789e-05 3.296352e-05
 [963,] 3.779746e-05 2.654341e-05 9.871674e-06
 [964,] 3.694992e-05 8.053682e-05 2.702349e-05
 [965,] 3.738897e-05 2.722138e-05 8.497262e-06
 [966,] 3.730004e-05 8.623094e-06 2.880064e-06
 [967,] 3.664101e-05 1.515305e-05 5.169229e-06
 [968,] 3.735798e-05 2.482917e-05 8.210171e-06
 [969,] 3.688138e-05 3.805097e-05 1.356817e-05
 [970,] 3.741335e-05 2.801178e-05 9.058716e-06
 [971,] 3.694482e-05 2.030558e-05 6.752671e-06
 [972,] 3.742542e-05 3.948678e-05 1.186810e-05
 [973,] 3.694542e-05 2.070086e-05 6.880711e-06
 [974,] 3.737405e-05 2.524489e-05 8.271417e-06
 [975,] 3.720832e-05 2.662749e-05 8.851769e-06
 [976,] 3.664497e-05 1.171366e-05 3.965986e-06
 [977,] 3.664678e-05 1.133858e-05 3.834195e-06
 [978,] 3.721711e-05 3.117365e-05 9.709919e-06
 [979,] 3.764664e-05 8.659135e-06 2.912451e-06
 [980,] 3.740336e-05 2.800513e-05 9.054740e-06
 [981,] 4.043937e-05 1.217066e-05 7.010903e-06
 [982,] 3.765713e-05 8.634236e-06 2.848671e-06
 [983,] 3.741339e-05 2.524489e-05 8.266992e-06
 [984,] 3.764827e-05 5.500951e-05 2.155161e-05
 [985,] 3.773251e-05 1.327825e-05 4.191053e-06
 [986,] 3.665804e-05 1.522787e-05 4.997196e-06
 [987,] 4.059628e-05 1.216317e-05 7.864528e-06
 [988,] 3.678262e-05 5.249774e-05 1.758085e-05
 [989,] 3.746741e-05 2.373060e-05 9.923393e-06
 [990,] 3.794424e-05 1.343270e-05 4.747342e-06
 [991,] 3.756320e-05 8.520497e-06 2.862579e-06
 [992,] 3.740424e-05 3.982662e-05 1.196979e-05
 [993,] 3.774719e-05 9.204389e-06 3.022102e-06
 [994,] 3.694696e-05 1.793138e-05 5.995755e-06
 [995,] 3.736611e-05 3.972443e-05 1.195439e-05
 [996,] 3.746059e-05 1.108426e-05 3.824155e-06
 [997,] 3.740402e-05 2.416562e-05 8.027922e-06
 [998,] 3.737510e-05 1.099480e-05 3.784297e-06
 [999,] 3.695260e-05 6.103864e-05 2.056921e-05
[1000,] 3.692478e-05 1.560522e-05 5.339162e-06
[1001,] 3.787701e-05 2.055498e-05 7.472760e-06
[1002,] 3.726012e-05 1.067811e-05 3.581755e-06
[1003,] 3.647793e-05 1.413116e-05 4.659158e-06
[1004,] 3.715499e-05 2.555136e-05 8.092862e-06
[1005,] 3.709751e-05 1.063988e-04 3.264886e-05
[1006,] 3.723394e-05 1.722731e-05 5.528101e-06
[1007,] 3.745860e-05 2.656093e-05 8.226537e-06
[1008,] 3.667514e-05 1.342266e-05 4.447235e-06
[1009,] 3.694829e-05 1.803024e-05 5.974608e-06
[1010,] 3.738422e-05 2.477572e-05 8.181078e-06
[1011,] 3.694634e-05 5.761519e-05 1.920578e-05
[1012,] 3.706600e-05 2.506098e-05 8.495175e-06
[1013,] 3.708075e-05 4.391619e-05 1.409431e-05
[1014,] 4.237914e-05 1.351045e-05 8.017523e-06
[1015,] 3.694162e-05 1.798897e-05 5.981354e-06
[1016,] 3.745392e-05 4.167344e-05 1.241323e-05
[1017,] 3.740186e-05 2.647669e-05 8.295446e-06
[1018,] 3.738138e-05 6.432858e-05 1.897084e-05
[1019,] 3.687405e-05 1.585178e-05 5.411241e-06
[1020,] 3.694969e-05 1.364891e-05 4.534490e-06
[1021,] 3.674228e-05 5.609488e-04 2.039136e-04
[1022,] 3.677826e-05 6.113524e-05 2.038518e-05
[1023,] 3.736871e-05 2.334949e-05 7.453635e-06
[1024,] 3.694982e-05 6.873919e-05 2.275042e-05
[1025,] 3.751150e-05 3.116153e-05 1.129714e-05
[1026,] 3.735113e-05 2.495387e-05 8.259402e-06
[1027,] 3.737151e-05 7.373008e-05 2.174830e-05
[1028,] 3.736237e-05 2.492837e-05 8.257564e-06
[1029,] 3.735310e-05 2.495687e-05 8.258910e-06
[1030,] 3.736371e-05 2.652092e-05 8.604983e-06
[1031,] 3.673813e-05 5.025298e-05 1.668859e-05
[1032,] 4.943402e-05 8.657715e-06 2.869768e-06
[1033,] 3.694949e-05 5.477465e-05 1.815033e-05
[1034,] 3.695662e-05 1.689732e-05 5.590835e-06
[1035,] 3.692269e-05 9.909765e-06 3.324211e-06
[1036,] 3.741648e-05 4.555393e-05 1.352864e-05
[1037,] 3.738299e-05 2.550681e-05 8.930598e-06
[1038,] 3.788640e-05 4.978700e-05 1.846313e-05
[1039,] 3.705936e-05 3.207161e-05 1.136184e-05
[1040,] 4.886352e-05 4.712148e-05 1.747609e-05
[1041,] 3.695960e-05 1.614818e-05 5.343394e-06
[1042,] 3.734477e-05 2.492019e-05 8.257164e-06
[1043,] 3.737029e-05 3.090281e-05 9.701295e-06
[1044,] 3.735319e-05 2.494678e-05 8.257984e-06
[1045,] 3.735855e-05 2.492593e-05 8.257203e-06
[1046,] 4.287851e-05 1.264777e-05 8.776624e-06
[1047,] 4.700408e-05 3.204286e-05 1.168295e-05
[1048,] 3.674821e-05 5.970165e-05 2.003770e-05
[1049,] 3.663370e-05 1.098426e-05 3.658583e-06
[1050,] 3.741048e-05 2.537158e-05 8.892407e-06
[1051,] 3.735808e-05 2.504509e-05 8.259783e-06
[1052,] 3.738782e-05 2.418919e-05 8.045879e-06
[1053,] 3.734462e-05 2.492088e-05 8.257171e-06
[1054,] 3.732909e-05 6.542975e-05 1.949435e-05
[1055,] 3.734733e-05 2.433073e-05 8.192607e-06
[1056,] 3.733682e-05 2.444865e-05 8.252807e-06
[1057,] 3.734611e-05 2.445667e-05 8.259837e-06
[1058,] 3.734842e-05 2.445476e-05 8.259071e-06
[1059,] 3.725696e-05 1.687411e-05 5.830373e-06
[1060,] 3.734258e-05 2.458557e-05 8.332314e-06
[1061,] 3.736863e-05 2.636963e-05 9.273708e-06
[1062,] 3.727118e-05 2.106098e-05 7.222026e-06
[1063,] 3.696137e-05 1.600893e-05 5.297212e-06
[1064,] 3.733857e-05 2.603333e-05 9.120143e-06
[1065,] 3.749256e-05 2.867050e-05 1.035754e-05
[1066,] 3.726580e-05 1.167507e-05 3.997754e-06
[1067,] 3.733213e-05 2.627513e-05 8.570012e-06
[1068,] 3.695321e-05 7.273331e-05 2.392251e-05
[1069,] 3.695165e-05 7.276683e-05 2.402450e-05
[1070,] 3.732305e-05 2.453198e-05 8.291875e-06
[1071,] 3.735769e-05 2.090450e-05 7.322872e-06
[1072,] 3.735871e-05 2.053623e-05 7.211588e-06
[1073,] 3.735760e-05 2.053025e-05 7.170192e-06
[1074,] 3.733655e-05 2.026189e-05 6.872584e-06
[1075,] 3.674196e-05 2.289310e-05 7.600017e-06
[1076,] 3.674153e-05 2.352276e-05 7.814721e-06
[1077,] 3.718987e-05 5.486448e-05 1.681268e-05
[1078,] 3.736527e-05 2.076629e-05 8.218423e-06
[1079,] 3.735754e-05 2.001227e-05 7.531147e-06
[1080,] 3.737306e-05 1.645291e-05 6.106853e-06
[1081,] 3.695132e-05 4.181559e-05 1.398854e-05
[1082,] 3.740364e-05 1.636793e-05 6.451153e-06
[1083,] 3.776923e-05 2.988080e-05 8.922612e-06
[1084,] 3.731647e-05 2.602032e-05 8.527437e-06
[1085,] 4.228790e-05 1.341649e-05 4.614010e-06
[1086,] 3.732667e-05 2.579174e-05 8.394748e-06
[1087,] 3.738749e-05 1.761924e-05 6.950192e-06
[1088,] 3.689810e-05 1.517167e-05 5.050410e-06
[1089,] 3.733527e-05 1.289540e-05 4.233788e-06
[1090,] 3.693680e-05 1.225953e-05 4.073046e-06
[1091,] 3.712244e-05 2.037341e-05 7.065077e-06
[1092,] 3.697731e-05 2.689040e-05 9.257943e-06
[1093,] 3.674509e-05 1.090426e-05 3.584002e-06
[1094,] 3.700273e-05 2.638399e-05 9.109970e-06
[1095,] 3.730463e-05 1.280158e-05 4.208695e-06
[1096,] 3.656143e-05 1.911630e-05 6.377117e-06
[1097,] 3.717752e-05 9.405650e-06 3.157156e-06
[1098,] 3.658975e-05 1.172804e-05 3.924734e-06
[1099,] 3.658519e-05 1.323423e-05 4.427737e-06
[1100,] 3.681855e-05 8.306073e-06 2.767341e-06
[1101,] 3.721557e-05 1.816926e-05 6.312575e-06
[1102,] 3.667265e-05 2.144681e-05 6.949129e-06
[1103,] 3.656357e-05 9.827424e-06 3.288337e-06
[1104,] 4.025085e-05 2.168941e-05 8.507635e-06
[1105,] 3.704614e-05 2.024940e-05 6.972430e-06
[1106,] 4.154497e-05 9.402323e-05 4.501391e-05
[1107,] 3.783432e-05 2.419335e-05 1.093785e-05
[1108,] 3.732324e-05 1.217624e-05 4.028531e-06
[1109,] 3.734276e-05 1.255592e-05 4.136577e-06
[1110,] 1.114186e-04 9.457063e-06 3.812566e-05
[1111,] 5.753071e-05 1.260528e-05 3.267046e-05
[1112,] 6.038487e-05 8.475056e-06 2.130755e-05
[1113,] 3.738427e-05 1.241809e-05 4.815658e-06
[1114,] 3.709545e-05 2.272334e-05 7.399823e-06
[1115,] 3.734874e-05 1.216493e-05 4.024941e-06
[1116,] 3.734759e-05 1.219164e-05 4.031760e-06
[1117,] 7.763966e-05 1.423720e-05 2.011623e-05
[1118,] 3.735990e-05 1.216584e-05 4.025060e-06
[1119,] 3.738575e-05 1.221541e-05 4.515016e-06
[1120,] 3.732023e-05 3.262948e-05 1.004715e-05
[1121,] 3.689393e-05 1.366878e-05 4.575738e-06
[1122,] 1.452864e-04 1.414407e-05 4.083318e-05
[1123,] 3.711565e-05 1.808372e-05 5.902407e-06
[1124,] 3.711442e-05 2.059825e-05 6.704556e-06
[1125,] 3.733877e-05 1.200715e-05 3.989791e-06
[1126,] 3.734683e-05 1.218134e-05 4.030476e-06
[1127,] 4.155245e-05 8.618383e-06 1.170690e-05
[1128,] 1.390001e-04 9.958066e-06 4.704124e-05
[1129,] 1.234509e-04 1.078508e-05 4.851661e-05
[1130,] 3.677877e-05 1.368897e-05 4.566481e-06
[1131,] 3.676304e-05 1.329221e-05 4.340935e-06
[1132,] 3.723149e-05 4.841211e-05 1.734894e-05
[1133,] 3.703901e-05 6.299258e-05 1.908858e-05
[1134,] 3.725649e-05 9.943921e-06 3.273423e-06
[1135,] 4.192060e-05 3.300202e-05 2.716251e-05
[1136,] 3.694636e-05 2.373923e-05 7.891685e-06
[1137,] 3.707467e-05 2.692464e-05 9.017949e-06
[1138,] 3.776642e-05 4.149513e-05 1.250682e-05
[1139,] 3.703024e-05 1.118542e-05 3.724261e-06
[1140,] 3.711751e-05 1.115414e-05 3.678752e-06
[1141,] 3.955862e-05 2.112775e-05 8.115179e-06
[1142,] 3.944518e-05 2.291724e-04 1.209656e-04
[1143,] 3.960689e-05 8.790911e-06 2.808375e-06
[1144,] 3.748936e-05 2.370711e-05 8.462327e-06
[1145,] 3.724462e-05 2.158898e-05 7.134619e-06
[1146,] 3.874872e-05 2.846539e-05 8.373375e-06
[1147,] 3.986797e-05 9.887516e-06 3.491637e-06
[1148,] 3.994550e-05 1.028700e-05 3.794240e-06
[1149,] 3.995185e-05 9.891477e-06 3.679315e-06
[1150,] 3.990699e-05 1.246939e-05 4.262952e-06
[1151,] 3.757908e-05 1.616199e-05 5.637147e-06
[1152,] 3.727222e-05 1.886634e-05 6.485076e-06
[1153,] 3.686412e-05 1.604138e-05 5.426139e-06
[1154,] 3.683882e-05 3.751249e-05 1.298847e-05
[1155,] 3.691962e-05 2.630893e-05 9.158445e-06
[1156,] 3.752604e-05 2.475427e-05 7.583617e-06
[1157,] 3.753884e-05 2.446265e-05 7.494631e-06
[1158,] 3.820044e-05 1.297602e-05 4.094451e-06
[1159,] 3.690623e-05 2.700204e-05 9.392848e-06
[1160,] 3.714648e-05 1.330793e-05 4.229334e-06
[1161,] 3.732051e-05 1.401310e-05 4.570288e-06
[1162,] 3.760001e-05 2.081620e-05 6.405961e-06
[1163,] 3.940026e-05 7.264836e-05 2.013146e-05
[1164,] 3.692657e-05 1.964614e-05 6.763116e-06
[1165,] 3.759372e-05 2.222644e-05 6.822865e-06
[1166,] 3.772088e-05 1.746695e-05 5.400132e-06
[1167,] 3.826367e-05 9.115081e-06 2.936444e-06
[1168,] 3.797483e-05 1.444735e-05 4.483859e-06
[1169,] 3.772588e-05 1.666994e-05 5.906796e-06
[1170,] 3.831153e-05 1.902576e-05 5.774793e-06
[1171,] 3.938389e-05 4.238100e-05 1.204569e-05
[1172,] 3.829725e-05 1.766936e-05 5.386523e-06
[1173,] 3.830726e-05 1.726651e-05 5.269452e-06
[1174,] 3.803616e-05 1.368500e-05 4.763794e-06
[1175,] 3.708694e-05 2.402248e-05 8.199896e-06
[1176,] 3.828365e-05 2.073815e-05 6.270313e-06
[1177,] 3.668847e-05 1.614908e-05 5.405825e-06
[1178,] 3.795105e-05 1.426847e-05 4.433730e-06
[1179,] 3.911493e-05 4.643195e-05 1.322885e-05
[1180,] 3.800731e-05 2.339903e-05 7.081913e-06
[1181,] 3.769280e-05 1.395455e-05 4.838617e-06
[1182,] 3.792880e-05 1.121419e-05 3.835626e-06
[1183,] 3.667170e-05 6.145263e-05 2.101863e-05
[1184,] 3.713670e-05 1.117086e-05 3.669387e-06
[1185,] 3.720342e-05 8.595224e-06 2.801320e-06
[1186,] 3.937659e-05 9.307192e-06 2.949835e-06
[1187,] 3.859556e-05 3.836978e-05 1.518428e-05
[1188,] 3.744633e-05 1.047729e-05 3.350361e-06
[1189,] 3.713149e-05 1.293138e-05 4.424634e-06
[1190,] 3.687553e-05 2.597414e-04 7.977810e-05
[1191,] 3.733911e-05 1.847074e-05 6.141010e-06
[1192,] 3.717564e-05 1.202620e-05 4.097475e-06
[1193,] 3.669809e-05 2.182936e-05 7.359413e-06
[1194,] 3.726815e-05 1.856220e-05 6.139638e-06
[1195,] 3.709900e-05 3.348600e-05 1.175689e-05
[1196,] 3.708886e-05 3.164565e-05 1.109197e-05
[1197,] 3.715825e-05 1.203899e-05 4.100640e-06
[1198,] 3.697210e-05 2.140884e-05 7.394408e-06
[1199,] 3.699656e-05 2.129774e-05 7.158174e-06
[1200,] 3.724406e-05 1.640486e-05 5.371029e-06
[1201,] 3.684683e-05 9.768613e-06 3.304411e-06
[1202,] 3.708515e-05 5.456461e-05 1.755983e-05
[1203,] 3.712587e-05 3.045557e-05 1.073442e-05
[1204,] 3.701392e-05 2.167150e-05 7.133653e-06
[1205,] 3.699336e-05 1.410812e-05 4.679564e-06
[1206,] 3.772903e-05 1.123639e-05 3.832556e-06
[1207,] 3.737889e-05 3.618742e-05 1.298630e-05
[1208,] 3.746700e-05 1.246418e-05 4.338221e-06
[1209,] 3.797644e-05 1.983559e-05 6.280695e-06
[1210,] 3.723154e-05 3.131873e-05 1.110970e-05
[1211,] 3.811182e-05 2.531659e-05 9.305460e-06
[1212,] 3.765179e-05 2.321322e-05 7.124325e-06
[1213,] 3.725670e-05 1.983178e-05 6.966852e-06
[1214,] 3.701790e-05 1.421683e-05 4.696173e-06
[1215,] 3.625476e-05 1.654615e-04 5.431053e-05
[1216,] 3.705645e-05 1.395355e-05 4.581803e-06
[1217,] 3.704813e-05 1.113362e-05 3.675138e-06
[1218,] 3.708162e-05 2.649075e-05 8.598578e-06
[1219,] 3.703782e-05 1.132409e-05 3.757155e-06
[1220,] 3.663865e-05 1.273261e-05 4.252689e-06
[1221,] 3.720189e-05 4.986825e-05 1.483018e-05
[1222,] 3.705871e-05 1.641272e-05 5.381708e-06
[1223,] 3.663231e-05 1.590981e-05 5.293891e-06
[1224,] 3.693977e-05 1.074298e-05 3.585760e-06
[1225,] 3.755811e-05 1.117521e-05 3.763167e-06
[1226,] 3.718098e-05 2.716240e-05 9.186486e-06
[1227,] 3.663754e-05 1.424368e-05 4.717379e-06
[1228,] 3.758538e-05 9.488532e-06 3.393398e-06
[1229,] 3.754324e-05 1.903059e-05 6.235670e-06
[1230,] 3.663292e-05 1.495044e-05 4.984867e-06
[1231,] 3.753471e-05 1.918230e-05 6.261947e-06
[1232,] 3.663266e-05 1.438902e-05 4.796145e-06
[1233,] 3.715355e-05 2.787817e-05 9.682922e-06
[1234,] 3.788358e-05 1.217470e-05 3.841520e-06
[1235,] 3.757541e-05 1.931217e-05 6.283882e-06
[1236,] 3.752271e-05 1.928094e-05 6.287502e-06
[1237,] 3.718328e-05 5.079442e-05 1.512058e-05
[1238,] 3.750524e-05 1.808368e-05 6.399868e-06
[1239,] 3.763559e-05 8.864509e-06 3.160460e-06
[1240,] 3.698150e-05 2.126906e-05 7.046965e-06
[1241,] 3.719161e-05 2.211423e-05 7.207538e-06
[1242,] 3.663682e-05 1.322458e-05 4.410006e-06
[1243,] 3.707950e-05 1.132210e-05 3.730684e-06
[1244,] 3.743375e-05 2.758545e-05 1.564621e-05
[1245,] 3.706089e-05 2.012278e-05 6.764060e-06
[1246,] 3.752595e-05 1.956756e-05 6.526189e-06
[1247,] 3.675788e-05 1.574289e-05 5.236095e-06
[1248,] 3.693017e-05 1.782997e-05 5.777166e-06
[1249,] 3.682010e-05 1.831102e-05 6.005910e-06
[1250,] 3.687942e-05 3.323410e-05 1.116642e-05
[1251,] 3.695795e-05 1.001779e-05 3.338559e-06
[1252,] 3.697466e-05 2.505069e-05 8.225212e-06
[1253,] 3.688355e-05 3.185975e-05 1.072821e-05
[1254,] 3.681588e-05 2.592957e-05 8.458836e-06
[1255,] 3.681834e-05 2.791258e-05 9.086057e-06
[1256,] 3.714963e-05 1.602358e-05 5.564436e-06
[1257,] 3.665639e-05 9.896035e-06 3.296431e-06
[1258,] 3.699259e-05 2.558116e-05 8.365538e-06
[1259,] 3.660292e-05 1.294488e-05 4.412677e-06
[1260,] 3.687476e-05 9.759620e-05 3.252265e-05
[1261,] 3.665462e-05 1.031293e-05 3.420861e-06
[1262,] 3.677078e-05 2.023127e-05 7.028119e-06
[1263,] 3.723725e-05 3.867969e-05 1.392731e-05
[1264,] 3.725676e-05 1.562205e-05 5.495812e-06
[1265,] 3.736304e-05 2.054343e-05 7.041727e-06
[1266,] 3.736436e-05 1.518992e-05 5.354806e-06
[1267,] 3.724270e-05 2.039711e-05 7.234473e-06
[1268,] 3.683904e-05 1.772454e-05 6.160376e-06
[1269,] 3.739566e-05 1.514921e-05 5.344842e-06
[1270,] 3.743284e-05 1.433023e-05 5.049564e-06
[1271,] 3.720628e-05 1.481132e-05 5.191993e-06
[1272,] 3.729313e-05 2.166822e-05 7.715627e-06
[1273,] 3.729911e-05 2.153201e-05 7.667292e-06
[1274,] 3.710978e-05 2.053580e-05 6.625203e-06
[1275,] 3.728078e-05 2.057844e-05 7.312276e-06
[1276,] 3.709129e-05 2.000127e-05 7.050534e-06
[1277,] 3.720973e-05 2.064316e-05 7.316430e-06
[1278,] 3.725801e-05 2.089223e-05 7.421169e-06
[1279,] 3.720570e-05 2.087459e-05 7.399750e-06
[1280,] 3.739514e-05 2.137524e-05 7.636396e-06
[1281,] 3.730822e-05 2.351307e-05 8.398297e-06
[1282,] 3.696655e-05 2.696171e-05 8.868595e-06
[1283,] 3.727472e-05 2.293267e-05 8.043137e-06
[1284,] 3.725774e-05 1.972388e-05 6.993510e-06
[1285,] 3.688502e-05 3.845146e-05 1.293127e-05
[1286,] 4.732276e-05 1.880237e-05 1.103970e-05
[1287,] 3.725617e-05 6.131311e-05 2.239398e-05
[1288,] 3.695824e-05 2.582584e-05 8.525750e-06
[1289,] 3.732192e-05 2.293893e-05 8.191389e-06
[1290,] 3.711242e-05 2.069910e-05 6.981143e-06
[1291,] 3.728731e-05 2.129227e-05 7.575995e-06
[1292,] 3.730236e-05 2.177388e-05 7.757123e-06
[1293,] 3.688088e-05 7.904844e-05 2.660720e-05
[1294,] 3.735677e-05 2.060044e-05 7.066012e-06
[1295,] 3.728865e-05 1.313419e-05 4.506406e-06
[1296,] 3.664233e-05 9.942489e-06 3.302430e-06
[1297,] 3.877157e-05 1.911742e-05 1.069903e-05
[1298,] 3.789739e-05 2.980379e-05 1.093107e-05
[1299,] 3.665840e-05 2.250651e-05 7.671047e-06
[1300,] 3.784084e-05 3.028501e-05 1.108902e-05
[1301,] 3.709451e-05 2.278684e-05 8.061412e-06
[1302,] 4.397301e-05 1.890335e-05 1.305739e-05
[1303,] 3.688475e-05 4.036301e-05 1.358284e-05
[1304,] 3.694454e-05 1.655125e-05 5.534669e-06
[1305,] 3.693857e-05 1.757128e-05 5.703098e-06
[1306,] 3.713215e-05 4.200544e-05 1.310376e-05
[1307,] 3.705812e-05 1.504444e-05 4.921401e-06
[1308,] 3.722959e-05 1.480087e-05 4.990924e-06
[1309,] 3.686710e-05 1.777547e-05 5.824825e-06
[1310,] 5.232596e-05 2.081797e-05 1.285023e-05
[1311,] 3.668098e-05 1.108166e-05 3.657068e-06
[1312,] 3.712230e-05 3.037845e-05 1.110971e-05
[1313,] 3.689444e-05 1.135892e-05 3.798654e-06
[1314,] 3.765627e-05 2.625576e-05 8.795632e-06
[1315,] 3.693317e-05 2.521584e-05 8.068507e-06
[1316,] 3.718898e-05 2.163218e-05 7.355731e-06
[1317,] 3.689120e-05 9.447510e-06 3.155224e-06
[1318,] 3.688589e-05 9.673635e-06 3.227007e-06
[1319,] 3.698876e-05 1.711681e-05 5.586897e-06
[1320,] 3.654032e-05 1.192148e-05 3.925867e-06
[1321,] 3.688505e-05 1.737742e-05 5.694279e-06
[1322,] 3.694163e-05 1.557909e-05 5.081106e-06
[1323,] 3.664076e-05 1.207794e-05 4.006878e-06
[1324,] 3.656299e-05 1.152235e-05 3.788437e-06
[1325,] 3.697192e-05 3.993309e-05 1.278397e-05
[1326,] 3.804793e-05 3.113700e-05 1.446592e-05
[1327,] 3.688866e-05 1.044907e-05 3.491355e-06
[1328,] 3.716061e-05 1.770691e-05 5.666338e-06
[1329,] 3.694280e-05 1.579258e-05 5.147039e-06
[1330,] 3.694558e-05 2.569016e-05 8.337266e-06
[1331,] 3.702335e-05 1.634116e-05 5.290005e-06
[1332,] 3.694909e-05 1.593003e-05 5.187543e-06
[1333,] 3.694164e-05 1.578632e-05 5.145629e-06
[1334,] 3.672380e-05 1.310054e-05 4.342436e-06
[1335,] 3.673248e-05 1.659171e-05 5.465702e-06
[1336,] 3.695187e-05 2.347196e-05 7.521130e-06
[1337,] 3.715004e-05 2.734338e-05 9.472513e-06
[1338,] 3.692531e-05 1.838762e-05 6.089615e-06
[1339,] 3.695064e-05 2.342710e-05 7.813551e-06
[1340,] 3.775383e-05 1.591526e-05 5.349119e-06
[1341,] 3.740635e-05 2.168525e-05 7.610690e-06
[1342,] 3.724517e-05 2.243077e-05 7.710494e-06
[1343,] 3.710828e-05 3.542242e-05 1.097147e-05
[1344,] 3.798927e-05 1.593592e-05 7.079199e-06
[1345,] 3.697703e-05 1.748818e-05 5.733642e-06
[1346,] 3.697222e-05 3.827053e-05 1.227357e-05
[1347,] 3.712016e-05 9.297870e-06 3.035837e-06
[1348,] 3.797309e-05 1.599319e-05 6.665116e-06
[1349,] 3.692520e-05 2.537896e-05 8.331018e-06
[1350,] 3.697550e-05 4.023935e-05 1.286309e-05
[1351,] 3.807263e-05 1.786469e-05 6.813131e-06
[1352,] 3.723423e-05 1.046554e-05 3.382746e-06
[1353,] 3.725163e-05 2.083764e-05 7.026532e-06
[1354,] 3.796858e-05 1.595425e-05 6.637954e-06
[1355,] 3.793036e-05 1.600792e-05 5.972686e-06
[1356,] 3.701420e-05 1.618140e-05 5.289145e-06
[1357,] 3.799963e-05 1.486829e-05 8.013072e-06
[1358,] 3.697426e-05 1.585351e-05 5.205918e-06
[1359,] 3.709421e-05 3.919135e-05 1.239757e-05
[1360,] 3.693049e-05 1.837003e-05 6.079292e-06
[1361,] 3.763272e-05 9.833436e-06 3.166685e-06
[1362,] 3.707569e-05 1.463664e-05 5.108126e-06
[1363,] 3.679335e-05 2.381341e-05 7.913380e-06
[1364,] 4.006844e-05 1.762587e-05 8.307305e-06
[1365,] 3.696760e-05 3.759496e-05 1.207974e-05
[1366,] 3.698224e-05 2.461913e-05 8.036145e-06
[1367,] 3.758926e-05 1.146721e-05 3.672976e-06
[1368,] 3.768726e-05 1.044443e-05 3.346037e-06
[1369,] 3.801871e-05 1.597339e-05 7.846967e-06
[1370,] 3.762895e-05 1.314814e-05 4.174189e-06
[1371,] 3.777412e-05 1.005645e-05 3.226436e-06
[1372,] 3.766946e-05 9.978286e-06 3.208320e-06
[1373,] 3.898326e-05 1.603435e-05 9.870202e-06
[1374,] 3.691778e-05 1.888955e-05 6.256543e-06
[1375,] 3.695944e-05 3.284752e-05 1.065488e-05
[1376,] 3.663253e-05 7.900410e-06 2.632981e-06
[1377,] 3.642036e-05 1.779850e-05 5.801998e-06
[1378,] 3.702507e-05 4.351238e-05 1.394149e-05
[1379,] 3.697951e-05 1.664900e-05 5.402258e-06
[1380,] 3.692859e-05 8.711689e-06 2.896856e-06
[1381,] 3.728795e-05 2.199513e-05 7.608752e-06
[1382,] 3.711600e-05 9.601398e-06 3.267896e-06
[1383,] 3.746886e-05 8.280902e-06 2.760826e-06
[1384,] 3.709266e-05 2.673640e-05 8.736039e-06
[1385,] 3.668716e-05 1.737178e-05 5.949268e-06
[1386,] 3.700542e-05 1.971277e-05 6.442814e-06
[1387,] 3.709158e-05 5.037298e-05 1.575699e-05
[1388,] 3.700488e-05 8.788287e-06 2.943578e-06
[1389,] 3.710512e-05 9.575810e-05 2.936633e-05
[1390,] 3.708814e-05 5.274110e-05 1.648787e-05
[1391,] 3.742597e-05 2.128525e-05 7.401295e-06
[1392,] 3.697963e-05 1.574369e-05 5.304417e-06
[1393,] 3.703276e-05 9.155130e-06 3.074926e-06
[1394,] 3.702370e-05 8.870797e-06 2.974172e-06
[1395,] 3.699060e-05 9.334198e-06 3.132641e-06
[1396,] 3.704445e-05 3.276688e-05 1.058710e-05
[1397,] 3.690056e-05 2.132715e-05 7.230220e-06
[1398,] 3.681252e-05 8.290537e-06 2.764999e-06
[1399,] 3.696985e-05 8.751824e-06 2.905971e-06
[1400,] 3.702412e-05 3.963430e-05 1.270132e-05
[1401,] 3.701274e-05 7.466756e-05 2.365752e-05
[1402,] 3.697439e-05 1.038172e-05 3.430677e-06
[1403,] 3.684399e-05 6.158117e-05 2.146725e-05
[1404,] 3.695824e-05 1.927824e-05 6.347237e-06
[1405,] 3.662760e-05 1.027274e-04 3.298627e-05
[1406,] 3.702783e-05 9.822200e-06 3.264895e-06
[1407,] 3.746360e-05 1.290118e-05 4.375531e-06
[1408,] 3.663701e-05 1.094848e-05 3.669261e-06
[1409,] 3.735767e-05 1.680233e-05 5.727002e-06
[1410,] 3.723969e-05 1.859783e-05 6.368791e-06
[1411,] 3.686777e-05 9.362462e-06 3.139462e-06
[1412,] 3.694540e-05 1.630897e-05 5.414542e-06
[1413,] 3.661974e-05 8.719186e-06 2.913903e-06
[1414,] 3.659783e-05 9.989469e-06 3.327461e-06
[1415,] 3.659812e-05 9.724788e-06 3.239882e-06
[1416,] 3.676512e-05 3.163614e-05 1.060637e-05
[1417,] 4.147458e-05 1.696007e-05 5.509847e-06
[1418,] 3.693911e-05 1.148116e-05 3.819079e-06
[1419,] 3.698194e-05 1.899225e-05 6.414611e-06
[1420,] 3.696228e-05 1.902763e-05 6.377658e-06
[1421,] 3.701850e-05 1.905123e-05 6.447776e-06
[1422,] 3.694913e-05 8.236447e-06 2.744595e-06
[1423,] 3.693189e-05 1.142804e-05 3.829400e-06
[1424,] 3.695562e-05 1.801499e-05 6.018580e-06
[1425,] 3.696191e-05 2.731976e-05 8.985116e-06
[1426,] 3.693105e-05 1.050652e-05 3.517300e-06
[1427,] 3.695461e-05 1.809004e-05 6.042066e-06
[1428,] 3.767501e-05 1.972717e-05 6.061560e-06
[1429,] 3.703600e-05 1.720109e-05 5.816124e-06
[1430,] 3.734648e-05 9.677408e-06 3.248574e-06
[1431,] 3.704778e-05 2.129220e-05 7.105010e-06
[1432,] 3.629072e-05 8.180710e-05 2.775887e-05
[1433,] 3.705709e-05 1.741836e-05 5.903047e-06
[1434,] 3.786538e-05 1.432844e-05 4.921423e-06
[1435,] 3.704959e-05 1.722786e-05 5.827819e-06
[1436,] 3.634072e-05 4.714288e-05 1.518658e-05
[1437,] 3.706324e-05 2.132140e-05 7.140920e-06
[1438,] 3.651137e-05 4.840507e-05 1.690106e-05
[1439,] 3.708847e-05 2.042348e-05 6.990689e-06
[1440,] 3.702202e-05 5.834252e-05 1.785115e-05
[1441,] 3.791665e-05 1.844844e-05 6.631307e-06
[1442,] 3.695054e-05 2.938138e-05 9.724636e-06
[1443,] 3.693665e-05 1.139982e-03 4.475621e-04
[1444,] 3.722718e-05 5.613884e-03 2.323417e-03
[1445,] 3.694879e-05 2.937705e-05 9.736891e-06
[1446,] 3.720137e-05 1.588279e-03 6.347462e-04
[1447,] 3.838354e-05 1.212912e-04 3.430159e-05
[1448,] 3.686098e-05 7.073639e-05 2.395934e-05
[1449,] 3.695151e-05 2.938018e-05 9.717852e-06
[1450,] 3.654601e-05 2.608969e-04 9.324553e-05
[1451,] 3.695193e-05 2.938138e-05 9.715722e-06
[1452,] 3.913903e-05 2.346286e-05 9.014405e-06
[1453,] 3.717128e-05 7.332522e-04 2.878408e-04
[1454,] 3.706413e-05 4.526334e-05 1.389840e-05
[1455,] 3.707786e-05 2.040086e-05 6.982625e-06
[1456,] 3.738990e-05 1.372009e-05 4.456344e-06
[1457,] 3.885383e-05 1.388037e-05 4.852985e-06
[1458,] 3.791205e-05 5.801638e-05 1.709070e-05
[1459,] 3.694926e-05 2.919658e-05 9.671542e-06
[1460,] 3.897691e-05 1.431605e-05 5.038257e-06
[1461,] 3.664249e-05 2.898218e-03 1.074959e-03
[1462,] 3.811513e-05 4.008634e-05 1.541931e-05
[1463,] 3.799180e-05 1.482095e-05 5.124160e-06
[1464,] 3.706276e-05 1.855641e-05 6.337111e-06
[1465,] 3.783423e-05 6.045793e-05 1.784643e-05
[1466,] 3.703855e-05 1.857212e-05 6.332862e-06
[1467,] 3.705166e-05 1.863419e-05 6.360997e-06
[1468,] 3.689852e-05 7.716527e-04 2.950216e-04
[1469,] 3.704964e-05 1.837726e-05 6.265254e-06
[1470,] 3.703976e-05 1.857212e-05 6.333390e-06
[1471,] 3.626943e-05 1.751333e-04 5.932223e-05
[1472,] 3.690811e-05 1.598960e-04 5.933750e-05
[1473,] 3.709792e-05 8.420751e-03 3.447896e-03
[1474,] 3.798173e-05 2.883411e-05 1.078564e-05
[1475,] 3.699783e-05 3.144886e-03 1.239843e-03
[1476,] 3.723959e-05 1.370437e-05 4.465764e-06
[1477,] 3.694405e-05 1.350447e-05 4.507034e-06
[1478,] 3.723777e-05 1.369506e-05 4.463268e-06
[1479,] 3.706584e-05 2.121950e-05 7.104017e-06
[1480,] 3.694824e-05 2.965044e-05 9.830735e-06
[1481,] 3.726626e-05 2.452610e-03 9.941000e-04
[1482,] 3.730683e-05 1.294136e-05 4.213347e-06
[1483,] 3.720659e-05 1.564757e-05 5.000081e-06
[1484,] 3.691721e-05 2.470196e-05 8.367360e-06
[1485,] 8.516560e-04 1.966474e-05 3.389604e-04
[1486,] 2.599445e-03 1.829166e-05 8.824263e-04
[1487,] 5.774358e-03 2.346543e-05 2.965183e-03
[1488,] 5.827144e-03 2.280129e-05 2.890326e-03
[1489,] 3.629198e-05 2.715287e-02 9.252229e-03
[1490,] 7.111087e-03 2.314422e-05 3.591308e-03
[1491,] 7.037779e-03 2.373172e-05 3.675070e-03
[1492,] 3.634306e-05 2.752811e-03 9.604377e-04
[1493,] 3.626744e-05 3.373996e-02 1.127826e-02
[1494,] 1.549095e-02 2.001150e-05 6.251586e-03
[1495,] 4.646824e-04 1.723798e-05 2.050737e-04
[1496,] 3.762687e-05 8.617024e-05 2.540764e-05
[1497,] 6.253347e-03 2.866223e-05 4.201871e-03
[1498,] 3.627858e-05 4.642079e-03 1.538098e-03
[1499,] 1.017679e-02 2.226283e-05 4.871913e-03
[1500,] 1.191046e-02 1.634405e-05 3.946057e-03
[1501,] 3.694991e-05 2.901862e-05 9.613364e-06
[1502,] 9.200648e-03 2.564978e-05 5.377343e-03
[1503,] 5.400939e-03 2.616362e-05 3.222407e-03
[1504,] 1.713354e-02 2.480632e-05 9.674640e-03
[1505,] 3.628813e-05 6.270709e-03 2.096255e-03
[1506,] 3.761211e-05 6.754312e-05 2.006125e-05
[1507,] 3.751374e-05 5.261467e-05 1.580486e-05
[1508,] 3.650325e-05 7.487066e-03 2.764708e-03
[1509,] 3.629556e-05 2.014967e-03 6.914036e-04
[1510,] 8.143051e-03 2.307579e-05 4.089496e-03
[1511,] 3.787448e-05 8.733605e-05 2.546882e-05
[1512,] 7.767267e-03 2.548203e-05 4.505053e-03
[1513,] 8.328386e-03 2.245141e-05 4.032963e-03
[1514,] 3.764980e-05 9.077091e-05 2.669728e-05
[1515,] 3.626536e-05 4.485194e-02 1.497682e-02
[1516,] 3.842595e-05 1.714314e-05 6.259450e-06
[1517,] 8.589877e-03 2.244397e-05 4.157628e-03
[1518,] 8.525150e-03 2.249995e-05 4.140208e-03
[1519,] 9.549773e-03 2.567061e-05 4.754642e-03
[1520,] 3.629894e-05 8.711551e-04 2.988353e-04
[1521,] 3.898071e-05 1.342571e-05 6.823985e-06
[1522,] 8.407377e-03 2.534768e-05 4.844895e-03
[1523,] 8.181002e-03 2.245488e-05 3.962506e-03
[1524,] 6.496160e-03 2.538490e-05 3.745801e-03
[1525,] 7.974646e-03 2.715861e-05 5.042150e-03
[1526,] 3.861719e-05 1.623794e-05 5.840046e-06
[1527,] 3.694510e-05 4.754158e-05 1.587504e-05
[1528,] 3.695203e-05 2.863166e-05 9.476259e-06
[1529,] 1.167679e-02 2.196851e-05 5.610306e-03
[1530,] 3.694569e-05 1.258383e-05 4.191911e-06
[1531,] 3.625584e-05 2.153126e-03 7.114266e-04
[1532,] 3.635297e-05 4.413252e-03 1.544323e-03
[1533,] 3.625708e-05 1.531624e-03 5.074287e-04
[1534,] 3.695061e-05 2.487294e-05 8.295198e-06
[1535,] 7.442300e-03 2.385348e-05 4.000353e-03
[1536,] 7.625255e-03 2.580552e-05 4.476510e-03
[1537,] 3.625588e-05 2.112817e-04 7.125117e-05
[1538,] 3.850174e-05 1.619854e-05 5.825377e-06
[1539,] 3.626039e-05 1.576209e-03 5.250337e-04
[1540,] 8.934639e-03 2.510476e-05 5.089698e-03
[1541,] 9.009353e-03 2.577416e-05 5.290878e-03
[1542,] 8.032610e-03 2.510476e-05 4.574731e-03
[1543,] 3.769445e-05 9.170397e-05 2.690881e-05
[1544,] 6.833296e-03 2.179720e-05 3.180336e-03
[1545,] 7.281782e-03 2.543248e-05 4.208148e-03
[1546,] 3.694024e-05 1.279281e-05 4.262450e-06
[1547,] 8.674427e-03 2.490295e-05 4.893768e-03
[1548,] 1.050717e-02 2.584523e-05 6.186063e-03
[1549,] 3.769775e-05 6.850945e-05 2.025546e-05
[1550,] 3.694478e-05 1.266994e-05 4.224173e-06
[1551,] 3.694429e-05 1.264630e-05 4.215846e-06
[1552,] 3.066647e-03 1.914887e-05 1.253768e-03
[1553,] 3.842528e-05 1.685421e-05 6.094041e-06
[1554,] 3.625865e-05 1.906149e-03 6.330385e-04
[1555,] 3.625717e-05 2.292666e-03 7.593200e-04
[1556,] 8.693928e-03 2.427894e-05 4.758834e-03
[1557,] 3.842264e-05 1.853422e-05 6.793253e-06
[1558,] 7.597604e-03 2.522875e-05 4.357987e-03
[1559,] 3.846874e-05 1.362451e-05 4.693671e-06
[1560,] 3.637656e-05 5.385626e-03 1.902258e-03
[1561,] 7.387423e-03 2.445252e-05 4.074253e-03
[1562,] 8.598912e-03 2.454976e-05 4.769901e-03
[1563,] 3.625679e-05 6.388097e-02 2.090513e-02
[1564,] 7.829731e-03 2.455742e-05 4.346772e-03
[1565,] 3.630494e-05 8.061280e-03 2.734483e-03
[1566,] 3.626502e-05 7.134824e-02 2.373485e-02
[1567,] 3.695366e-05 2.851288e-05 9.430097e-06
[1568,] 3.830556e-05 4.058870e-05 1.578277e-05
[1569,] 3.695315e-05 2.864591e-05 9.474880e-06
[1570,] 1.406464e-02 1.753409e-05 4.549538e-03
[1571,] 3.832775e-05 2.063238e-05 7.653986e-06
[1572,] 3.747365e-05 7.165335e-05 2.137665e-05
[1573,] 3.798662e-05 2.992165e-05 1.128627e-05
[1574,] 3.756096e-05 1.127568e-04 3.312653e-05
[1575,] 1.269235e-02 2.447657e-05 7.021692e-03
[1576,] 3.630444e-05 7.371731e-03 2.499661e-03
[1577,] 1.197779e-02 2.452824e-05 6.642823e-03
[1578,] 1.436509e-02 2.204946e-05 6.803890e-03
[1579,] 3.694118e-05 1.219093e-05 4.062178e-06
[1580,] 1.019705e-02 2.462498e-05 5.681332e-03
[1581,] 3.625943e-05 5.468714e-02 1.803970e-02
[1582,] 1.388712e-02 2.205227e-05 6.556730e-03
[1583,] 1.236034e-02 2.543219e-05 7.174363e-03
[1584,] 1.377376e-02 2.553645e-05 8.027463e-03
[1585,] 9.743064e-03 1.822567e-05 3.464118e-03
[1586,] 1.020112e-02 2.562364e-05 5.962792e-03
[1587,] 1.253162e-02 2.524825e-05 7.204138e-03
[1588,] 3.688777e-05 8.075108e-05 2.772354e-05
[1589,] 1.178144e-02 2.545319e-05 6.837595e-03
[1590,] 3.801474e-05 2.215632e-05 8.192634e-06
[1591,] 3.755985e-05 3.479779e-05 1.055985e-05
[1592,] 3.816192e-05 9.505316e-06 3.256713e-06
[1593,] 9.203193e-03 2.605752e-05 5.481923e-03
[1594,] 8.187684e-03 2.574461e-05 4.810048e-03
[1595,] 3.698028e-05 2.670246e-05 8.818392e-06
[1596,] 3.818484e-05 1.499140e-05 5.392321e-06
[1597,] 8.047894e-03 2.603464e-05 4.788572e-03
[1598,] 6.682680e-03 2.294522e-05 3.341046e-03
[1599,] 3.671323e-05 5.885898e-05 2.122431e-05
[1600,] 1.088871e-02 2.254190e-05 5.318409e-03
[1601,] 8.761360e-03 2.401735e-05 4.724864e-03
[1602,] 3.882701e-05 3.955509e-05 1.562229e-05
[1603,] 3.837999e-05 1.657792e-05 5.972318e-06
[1604,] 3.280730e-04 1.312150e-05 6.163638e-05
[1605,] 1.283693e-02 2.574120e-05 7.546399e-03
[1606,] 9.421647e-03 2.736312e-05 5.920930e-03
[1607,] 6.855682e-03 2.578376e-05 4.040425e-03
[1608,] 6.449574e-03 2.593200e-05 3.815584e-03
[1609,] 5.091336e-03 2.500772e-05 2.874394e-03
[1610,] 1.363650e-02 2.705760e-05 8.488794e-03
[1611,] 1.226060e-02 2.661019e-05 7.477442e-03
[1612,] 9.754839e-03 2.525567e-05 5.601444e-03
[1613,] 1.072888e-02 2.601911e-05 6.382903e-03
[1614,] 3.633465e-05 2.181111e-03 7.544095e-04
[1615,] 3.735317e-05 3.549952e-05 1.085628e-05
[1616,] 3.699945e-05 3.442514e-05 1.147073e-05
[1617,] 3.883006e-05 2.116335e-05 7.973627e-06
[1618,] 3.694440e-05 2.231097e-05 7.430129e-06
[1619,] 3.699334e-05 3.216752e-05 1.065218e-05
[1620,] 3.740939e-05 5.504251e-05 1.658613e-05
[1621,] 3.284910e-03 2.499297e-05 1.827398e-03
[1622,] 3.735101e-05 5.670102e-05 1.712010e-05
[1623,] 3.694032e-05 2.750773e-05 9.270481e-06
[1624,] 3.696473e-05 2.176732e-05 7.252082e-06
[1625,] 3.675405e-05 2.645713e-05 1.348736e-05
[1626,] 3.675244e-05 2.579711e-05 1.172340e-05
[1627,] 3.749071e-05 6.517801e-05 1.947770e-05
[1628,] 3.696667e-05 2.230681e-05 7.399009e-06
[1629,] 3.634544e-05 2.480967e-02 8.667632e-03
[1630,] 3.676636e-05 2.668314e-05 8.966236e-06
[1631,] 3.701950e-05 1.647317e-05 5.486820e-06
[1632,] 3.064393e-03 2.594744e-05 1.772499e-03
[1633,] 3.701927e-05 1.667448e-05 5.556940e-06
[1634,] 3.838650e-03 2.448641e-05 2.076773e-03
[1635,] 3.696705e-05 2.998994e-05 9.851255e-06
[1636,] 3.491417e-03 2.656917e-05 2.071534e-03
[1637,] 3.679848e-05 2.032231e-04 7.539114e-05
[1638,] 3.675887e-05 3.859947e-05 1.669736e-05
[1639,] 3.635099e-05 8.767144e-03 3.021010e-03
[1640,] 3.695566e-05 2.750625e-05 9.240510e-06
[1641,] 3.785290e-05 1.770278e-04 5.068074e-05
[1642,] 3.794768e-05 4.253294e-05 1.262912e-05
[1643,] 3.637764e-05 8.684568e-03 3.038507e-03
[1644,] 3.635994e-05 9.211835e-03 3.193944e-03
[1645,] 7.238193e-03 2.465062e-05 3.941175e-03
[1646,] 3.850687e-05 1.515628e-04 4.210863e-05
[1647,] 8.509148e-03 5.008672e-05 9.052101e-03
[1648,] 3.820208e-05 5.766340e-05 1.681669e-05
[1649,] 3.803715e-05 5.405579e-05 1.588311e-05
[1650,] 3.675478e-05 1.235478e-05 5.264361e-06
[1651,] 3.675228e-05 1.245371e-05 4.183819e-06
[1652,] 3.675216e-05 1.233216e-05 4.106404e-06
[1653,] 3.675383e-05 1.246462e-05 5.221680e-06
[1654,] 3.887651e-05 2.334684e-05 8.884452e-06
[1655,] 3.844748e-05 1.014970e-05 3.476367e-06
[1656,] 3.844139e-05 1.025355e-05 3.523487e-06
[1657,] 3.839312e-05 1.036142e-05 3.568976e-06
[1658,] 3.848204e-05 1.022005e-05 3.509801e-06
[1659,] 3.869174e-05 1.437887e-05 5.017281e-06
[1660,] 3.702009e-05 1.999408e-05 6.661774e-06
[1661,] 3.871121e-05 1.006679e-05 3.402568e-06
[1662,] 3.863860e-05 1.022453e-05 3.427679e-06
[1663,] 3.857628e-05 1.000515e-05 3.341251e-06
[1664,] 3.866264e-05 1.002204e-05 3.373107e-06
[1665,] 3.696221e-05 2.194824e-05 7.310060e-06
[1666,] 3.639573e-05 4.900704e-03 1.736089e-03
[1667,] 6.400705e-03 3.565697e-05 4.535048e-03
[1668,] 3.847255e-05 1.000488e-05 3.343511e-06
[1669,] 3.627282e-05 8.811442e-02 2.974581e-02
[1670,] 3.860624e-05 1.003194e-05 3.366751e-06
[1671,] 3.842431e-05 1.001985e-05 3.342109e-06
[1672,] 3.851286e-05 1.005749e-05 3.346912e-06
[1673,] 3.835859e-05 1.004167e-05 3.342095e-06
[1674,] 7.488324e-03 2.679060e-05 4.464437e-03
[1675,] 3.848172e-05 1.000356e-05 3.341809e-06
[1676,] 3.855116e-05 1.001497e-05 3.353508e-06
[1677,] 3.712835e-05 5.391317e-05 1.737673e-05
[1678,] 3.819381e-05 1.001757e-05 3.338268e-06
[1679,] 3.832666e-05 1.054172e-05 3.648067e-06
[1680,] 3.836128e-05 1.001185e-05 3.337097e-06
[1681,] 3.624989e-05 2.156441e-03 7.143648e-04
[1682,] 3.855408e-05 1.002128e-05 3.337413e-06
[1683,] 3.847723e-05 1.001962e-05 3.339518e-06
[1684,] 3.850217e-05 1.001898e-05 3.336943e-06
[1685,] 3.843097e-05 1.001101e-05 3.344181e-06
[1686,] 3.842740e-05 1.001192e-05 3.342369e-06
[1687,] 3.778993e-05 1.878013e-04 5.384900e-05
[1688,] 3.630517e-05 1.078738e-02 3.642506e-03
[1689,] 3.695440e-05 1.718118e-05 5.698544e-06
[1690,] 3.842500e-05 1.525515e-05 5.535362e-06
[1691,] 3.777005e-05 1.898027e-05 6.866988e-06
[1692,] 3.787992e-05 2.064669e-05 7.529589e-06
[1693,] 3.801347e-05 1.876924e-05 6.835611e-06
[1694,] 3.802264e-05 3.503734e-05 1.327075e-05
[1695,] 4.678259e-05 2.291453e-05 2.977684e-05
[1696,] 3.841919e-05 3.083838e-05 9.095114e-06
[1697,] 3.887276e-05 1.954448e-05 5.837548e-06
[1698,] 3.710007e-05 2.618660e-05 8.588814e-06
[1699,] 3.660567e-05 3.700691e-05 1.155807e-05
[1700,] 3.694431e-05 2.411062e-05 8.026852e-06
[1701,] 3.709405e-05 2.677758e-05 8.753786e-06
[1702,] 3.708967e-05 2.720272e-05 8.885038e-06
[1703,] 3.638603e-05 1.173376e-05 3.969069e-06
[1704,] 3.698597e-05 2.032885e-05 6.543312e-06
[1705,] 3.696128e-05 3.078443e-05 9.980098e-06
[1706,] 3.640101e-05 2.456683e-05 7.947415e-06
[1707,] 3.708805e-05 2.788749e-05 9.096306e-06
[1708,] 3.708364e-05 2.840690e-05 9.262765e-06
[1709,] 3.649963e-05 2.541917e-05 8.142227e-06
[1710,] 3.630097e-05 5.110116e-05 1.671988e-05
[1711,] 3.630773e-05 5.865506e-05 1.909187e-05
[1712,] 3.628595e-05 1.857501e-05 6.115993e-06
[1713,] 3.645868e-05 2.402428e-05 7.728774e-06
[1714,] 3.629535e-05 1.846225e-05 6.068356e-06
[1715,] 3.625710e-05 1.023624e-05 3.418698e-06
[1716,] 3.624508e-05 1.430244e-05 4.726862e-06
[1717,] 3.663414e-05 3.008334e-05 9.406677e-06
[1718,] 3.626322e-05 1.536746e-05 5.060299e-06
[1719,] 3.955281e-05 3.809281e-05 1.090585e-05
[1720,] 3.640567e-05 1.922279e-05 6.213151e-06
[1721,] 3.685214e-05 1.505446e-05 4.997516e-06
[1722,] 3.704361e-05 4.124687e-05 1.258937e-05
[1723,] 3.717559e-05 1.407042e-05 4.834809e-06
[1724,] 3.718522e-05 1.653790e-05 5.737341e-06
[1725,] 4.008405e-05 4.418940e-05 1.231165e-05
[1726,] 3.708618e-05 2.284854e-05 7.742895e-06
[1727,] 4.026180e-05 3.686338e-05 1.034521e-05
[1728,] 3.924224e-05 1.592822e-05 4.827614e-06
[1729,] 3.695987e-05 1.836593e-05 6.107991e-06
[1730,] 3.646494e-05 6.066400e-05 1.892331e-05
[1731,] 3.673649e-05 1.098766e-04 3.277306e-05
[1732,] 3.923121e-05 2.364957e-05 6.836554e-06
[1733,] 3.696897e-05 1.957496e-05 6.505044e-06
[1734,] 3.643575e-05 4.514814e-05 1.422192e-05
[1735,] 3.741539e-05 1.090609e-04 3.009056e-05
[1736,] 3.708896e-05 2.379350e-05 8.101172e-06
[1737,] 3.941826e-05 2.465842e-05 7.062063e-06
[1738,] 3.956969e-05 2.199419e-05 6.987124e-06
[1739,] 3.952226e-05 5.553976e-05 1.564272e-05
[1740,] 3.929770e-05 2.491050e-05 7.145391e-06
[1741,] 3.923592e-05 2.737863e-05 7.782626e-06
[1742,] 3.919983e-05 5.251734e-05 1.497826e-05
[1743,] 3.730278e-05 2.034329e-05 6.457804e-06
[1744,] 3.918182e-05 3.938875e-05 1.137788e-05
[1745,] 3.630121e-05 1.460611e-05 4.786353e-06
[1746,] 3.735814e-05 2.402898e-05 9.219938e-06
[1747,] 3.734975e-05 2.270697e-05 8.215446e-06
[1748,] 3.625303e-05 1.425136e-05 4.701968e-06
[1749,] 3.922602e-05 1.704536e-05 5.150344e-06
[1750,] 3.705381e-05 2.232226e-05 7.372402e-06
[1751,] 4.004900e-05 1.004724e-05 4.526869e-06
[1752,] 3.705552e-05 2.279429e-05 7.517944e-06
[1753,] 3.705826e-05 2.284797e-05 7.532624e-06
[1754,] 3.923421e-05 1.473104e-05 4.565980e-06
[1755,] 3.705533e-05 2.824159e-05 8.970135e-06
[1756,] 3.949847e-05 8.735210e-06 2.803492e-06
[1757,] 4.085609e-05 2.303436e-05 9.697517e-06
[1758,] 3.787394e-05 3.091704e-04 8.466064e-05
[1759,] 4.046667e-05 2.537108e-05 7.801168e-06
[1760,] 3.721413e-05 3.034425e-05 9.417774e-06
[1761,] 3.783250e-05 3.810425e-04 1.039700e-04
[1762,] 4.054420e-05 2.539885e-05 8.234142e-06
[1763,] 3.696158e-05 1.960522e-05 6.523713e-06
[1764,] 3.919839e-05 9.410750e-06 2.997703e-06
[1765,] 3.722423e-05 3.123849e-05 9.669109e-06
[1766,] 4.063733e-05 4.611957e-05 1.262611e-05
[1767,] 4.040319e-05 2.716825e-05 7.747846e-06
[1768,] 3.949593e-05 9.762910e-06 3.082325e-06
[1769,] 4.050407e-05 2.710533e-05 8.292862e-06
[1770,] 3.996650e-05 6.634788e-05 1.811501e-05
[1771,] 4.047544e-05 2.805549e-05 8.252591e-06
[1772,] 4.065712e-05 2.660570e-05 9.283051e-06
[1773,] 4.055531e-05 2.910883e-05 8.880249e-06
[1774,] 4.061626e-05 2.607805e-05 8.561092e-06
[1775,] 3.769292e-05 3.316082e-04 9.157178e-05
[1776,] 4.030526e-05 3.254206e-05 9.193644e-06
[1777,] 3.687398e-05 1.459690e-05 4.793902e-06
[1778,] 4.042795e-05 2.182819e-04 5.513526e-05
[1779,] 3.958079e-05 9.524708e-06 3.182197e-06
[1780,] 4.049163e-05 2.624064e-05 7.915395e-06
[1781,] 3.695661e-05 1.552700e-05 5.153951e-06
[1782,] 3.720742e-05 1.687210e-05 5.443516e-06
[1783,] 3.744931e-05 2.305084e-05 7.599697e-06
[1784,] 3.711425e-05 4.710202e-05 1.421470e-05
[1785,] 3.980784e-05 8.618803e-06 3.183133e-06
[1786,] 3.695314e-05 3.548825e-05 1.130938e-05
[1787,] 3.726304e-05 4.360639e-05 1.300250e-05
[1788,] 3.743090e-05 1.860050e-05 6.540822e-06
[1789,] 4.990701e-05 1.598198e-05 1.761116e-05
[1790,] 3.695118e-05 2.083765e-05 7.009950e-06
[1791,] 3.695315e-05 2.059029e-05 6.923358e-06
[1792,] 3.683218e-05 1.750869e-05 5.875535e-06
[1793,] 3.692120e-05 1.436613e-05 4.935689e-06
[1794,] 3.684737e-05 2.070309e-04 5.815112e-05
[1795,] 3.682649e-05 2.031798e-04 5.725342e-05
[1796,] 3.879034e-05 8.477021e-05 2.377790e-05
[1797,] 3.863320e-05 1.026126e-04 2.889938e-05
[1798,] 3.707784e-05 2.964230e-05 9.070250e-06
[1799,] 3.694048e-05 1.341434e-05 4.603217e-06
[1800,] 3.857970e-05 2.689572e-05 7.993087e-06
[1801,] 3.730811e-05 5.766668e-05 1.650762e-05
[1802,] 3.707115e-05 2.436131e-05 7.983551e-06
[1803,] 3.730805e-05 6.707544e-05 1.894814e-05
[1804,] 3.729740e-05 6.740641e-05 1.905959e-05
[1805,] 3.772317e-05 2.626258e-05 8.061657e-06
[1806,] 3.776562e-05 4.339703e-05 1.227605e-05
[1807,] 2.189812e-04 1.604334e-05 7.592873e-05
[1808,] 3.777834e-05 4.373679e-05 1.234905e-05
[1809,] 3.786815e-05 1.123618e-05 3.902228e-06
[1810,] 5.672954e-05 7.033169e-05 3.373048e-05
[1811,] 3.650083e-05 1.535762e-05 5.093162e-06
[1812,] 3.791659e-05 1.314718e-05 4.630461e-06
[1813,] 3.897779e-05 1.999798e-04 4.774971e-05
[1814,] 3.790253e-05 1.429442e-05 5.064966e-06
[1815,] 3.795477e-05 1.331805e-05 4.699737e-06
[1816,] 3.681697e-05 3.040890e-05 9.849920e-06
[1817,] 3.749748e-05 4.067094e-05 1.182511e-05
[1818,] 3.780590e-05 1.233083e-05 4.018993e-06
[1819,] 3.994210e-05 1.297962e-05 4.764598e-06
[1820,] 3.989850e-05 8.336876e-06 2.859656e-06
[1821,] 3.705396e-05 2.541967e-05 8.330184e-06
[1822,] 3.757760e-05 6.680121e-05 1.848324e-05
[1823,] 3.707867e-05 2.529219e-05 8.258931e-06
[1824,] 4.013128e-05 8.278004e-06 2.834344e-06
[1825,] 3.710391e-05 1.299383e-05 4.309982e-06
[1826,] 3.747963e-05 2.383470e-05 7.256680e-06
[1827,] 3.728712e-05 1.656515e-05 5.797065e-06
[1828,] 3.707658e-05 2.460334e-05 8.038893e-06
[1829,] 3.707724e-05 2.433555e-05 7.951468e-06
[1830,] 3.754575e-05 2.418829e-05 7.343011e-06
[1831,] 3.675047e-05 2.822709e-05 9.337621e-06
[1832,] 3.785258e-05 1.179061e-05 3.908325e-06
[1833,] 3.747260e-05 1.268953e-05 4.144991e-06
[1834,] 3.990046e-05 2.495287e-04 5.601503e-05
[1835,] 3.709881e-05 2.781832e-05 9.046400e-06
[1836,] 3.707868e-05 2.360343e-05 7.712860e-06
[1837,] 3.783134e-05 1.178274e-05 3.907794e-06
[1838,] 3.711480e-05 2.794760e-05 9.055441e-06
[1839,] 3.754648e-05 2.386734e-05 7.249972e-06
[1840,] 3.749146e-05 2.309798e-05 7.040104e-06
[1841,] 3.770159e-05 1.296770e-04 3.591166e-05
[1842,] 3.709162e-05 1.628793e-05 5.648790e-06
[1843,] 3.830050e-05 2.445114e-05 8.552391e-06
[1844,] 3.708013e-05 5.046401e-05 1.637937e-05
[1845,] 4.179504e-05 1.554167e-05 1.409515e-05
[1846,] 4.076227e-04 3.762083e-05 7.348325e-05
[1847,] 4.173919e-05 1.607056e-05 1.393486e-05
[1848,] 4.155796e-05 1.643015e-05 1.268368e-05
[1849,] 3.789350e-05 1.230863e-04 3.380782e-05
[1850,] 3.763449e-05 8.645862e-06 2.898632e-06
[1851,] 3.718912e-05 2.152736e-05 6.637356e-06
[1852,] 3.746757e-05 4.219364e-05 1.224549e-05
[1853,] 3.707386e-05 2.837928e-05 9.020921e-06
[1854,] 3.686438e-05 1.698536e-05 5.635341e-06
[1855,] 4.011414e-05 1.696182e-05 6.432564e-06
[1856,] 4.169900e-05 1.473621e-05 1.279285e-05
[1857,] 3.748028e-05 8.972412e-05 2.513539e-05
[1858,] 3.708905e-05 5.475645e-05 1.771988e-05
[1859,] 3.702646e-05 9.940010e-06 3.322358e-06
[1860,] 4.159353e-05 1.420365e-05 1.173359e-05
[1861,] 9.515924e-05 1.306783e-05 2.137959e-05
[1862,] 3.709353e-05 5.110328e-05 1.653073e-05
[1863,] 3.754981e-05 9.074641e-05 2.523046e-05
[1864,] 3.769712e-05 2.063793e-05 6.271384e-06
[1865,] 4.133268e-05 1.577194e-05 1.028644e-05
[1866,] 3.757144e-05 1.345366e-04 3.748833e-05
[1867,] 3.764584e-05 1.309835e-04 3.637203e-05
[1868,] 3.764906e-05 1.163714e-04 3.246088e-05
[1869,] 3.760081e-05 8.755476e-05 2.427607e-05
[1870,] 3.750709e-05 4.062981e-05 1.180698e-05
[1871,] 3.723388e-05 2.208194e-05 6.794805e-06
[1872,] 3.756996e-05 9.271677e-05 2.569702e-05
[1873,] 3.702565e-05 9.948756e-06 3.324984e-06
[1874,] 4.141062e-05 2.269732e-05 1.342884e-05
[1875,] 4.039230e-05 8.290889e-06 2.835624e-06
[1876,] 4.123563e-05 2.429271e-05 1.256362e-05
[1877,] 4.115147e-05 2.300739e-05 1.149618e-05
[1878,] 4.154600e-05 1.740137e-05 1.274506e-05
[1879,] 3.762109e-05 1.397950e-04 3.878136e-05
[1880,] 3.705444e-05 1.265789e-05 4.207748e-06
[1881,] 3.685437e-05 1.609414e-05 5.356537e-06
[1882,] 3.742885e-05 1.417484e-04 3.978706e-05
[1883,] 3.764954e-05 9.272821e-05 2.548443e-05
[1884,] 3.705759e-05 1.266976e-05 4.211010e-06
[1885,] 3.757353e-05 2.207115e-05 6.705634e-06
[1886,] 3.761031e-05 5.456112e-05 1.545210e-05
[1887,] 3.743414e-05 1.576794e-04 4.408306e-05
[1888,] 4.024343e-05 5.424454e-04 1.282441e-04
[1889,] 3.737079e-05 8.727305e-05 2.501630e-05
[1890,] 3.710728e-05 8.688881e-06 2.889218e-06
[1891,] 4.067570e-05 9.823782e-06 3.519339e-06
[1892,] 3.706776e-05 1.258846e-05 4.157930e-06
[1893,] 3.761255e-05 5.209576e-05 1.490069e-05
[1894,] 3.921114e-05 3.920407e-05 1.073959e-05
[1895,] 3.885572e-05 4.716162e-05 1.290690e-05
[1896,] 3.756101e-05 4.273020e-05 1.232192e-05
[1897,] 3.724672e-05 2.782410e-05 8.918034e-06
[1898,] 3.701809e-05 2.273937e-05 7.589331e-06
[1899,] 3.702858e-05 6.816736e-05 2.262350e-05
[1900,] 3.839511e-05 1.289617e-05 4.628498e-06
[1901,] 3.757839e-05 4.947724e-05 1.402415e-05
[1902,] 3.847771e-05 1.003748e-05 3.202257e-06
[1903,] 3.702830e-05 9.318474e-05 3.095340e-05
[1904,] 3.908185e-05 9.766735e-06 3.424567e-06
[1905,] 4.812174e-05 8.744886e-06 1.028690e-05
[1906,] 3.702950e-05 7.377554e-05 2.444986e-05
[1907,] 2.259938e-04 1.303850e-05 4.294965e-05
[1908,] 3.785106e-05 5.136727e-05 1.442638e-05
[1909,] 3.710340e-05 1.062700e-05 3.495412e-06
[1910,] 3.702915e-05 4.545294e-05 1.506459e-05
[1911,] 3.703919e-05 8.404402e-06 2.798810e-06
[1912,] 3.969160e-05 8.218717e-06 2.740522e-06
[1913,] 3.845590e-05 8.082429e-06 2.732083e-06
[1914,] 3.703060e-05 1.322082e-05 4.408612e-06
[1915,] 3.700908e-05 2.305535e-05 7.978289e-06
[1916,] 3.739946e-05 1.380788e-05 4.803907e-06
[1917,] 3.693062e-05 1.042296e-05 3.520187e-06
[1918,] 3.686243e-05 1.030926e-05 3.466246e-06
[1919,] 3.684988e-05 1.056949e-05 3.552061e-06
[1920,] 3.685381e-05 1.047068e-05 3.519458e-06
[1921,] 3.683554e-05 1.030148e-05 3.420762e-06
[1922,] 3.680780e-05 8.572492e-06 2.856275e-06
[1923,] 3.707794e-05 2.498017e-05 9.043738e-06
[1924,] 3.752811e-05 3.688436e-05 1.353810e-05
[1925,] 3.682751e-05 9.398678e-06 3.129097e-06
[1926,] 3.679872e-05 5.414100e-05 1.944874e-05
[1927,] 3.625412e-05 1.746087e-05 5.802570e-06
[1928,] 3.626554e-05 5.686326e-05 1.917191e-05
[1929,] 3.627088e-05 5.762170e-05 1.946608e-05
[1930,] 3.633119e-05 1.686870e-05 5.523318e-06
[1931,] 3.707503e-05 4.782493e-05 1.674534e-05
[1932,] 3.633440e-05 1.067639e-05 3.543326e-06
[1933,] 3.706663e-05 5.107586e-05 1.788371e-05
[1934,] 3.708271e-05 4.163051e-05 1.455864e-05
[1935,] 3.692290e-05 1.809628e-05 6.173602e-06
[1936,] 3.696003e-05 1.797951e-05 6.152382e-06
[1937,] 3.703796e-05 1.337495e-05 4.416806e-06
[1938,] 3.635974e-05 1.853987e-05 6.024303e-06
[1939,] 3.634539e-05 7.925702e-06 2.631881e-06
[1940,] 3.633228e-05 7.960654e-06 2.644186e-06
[1941,] 3.705262e-05 1.244670e-05 4.111001e-06
[1942,] 3.685622e-05 1.866391e-05 6.227142e-06
[1943,] 3.704952e-05 1.248972e-05 4.126515e-06
[1944,] 3.655222e-05 2.441584e-05 7.687614e-06
[1945,] 3.652815e-05 2.514311e-05 8.024216e-06
[1946,] 3.644695e-05 8.389729e-06 2.771008e-06
[1947,] 3.638657e-05 7.669192e-06 2.552061e-06
[1948,] 3.720817e-05 1.759467e-05 5.682276e-06
[1949,] 3.645800e-05 8.158926e-06 2.713691e-06
[1950,] 3.655368e-05 1.252160e-05 4.066472e-06
[1951,] 3.763334e-05 1.736442e-05 5.593381e-06
[1952,] 3.645383e-05 1.205285e-05 3.981058e-06
[1953,] 3.649228e-05 1.255987e-05 4.151689e-06
[1954,] 3.635344e-05 8.314239e-04 2.715361e-04
[1955,] 3.706497e-05 1.384052e-05 4.556241e-06
[1956,] 3.951150e-05 7.786993e-06 2.863776e-06
[1957,] 3.850190e-05 1.088882e-04 3.053562e-05
[1958,] 3.866503e-05 1.662858e-05 5.066279e-06
[1959,] 3.633286e-05 4.893951e-05 1.601418e-05
[1960,] 3.637708e-05 2.218205e-05 7.239001e-06
[1961,] 3.639327e-05 3.002200e-05 9.718367e-06
[1962,] 3.672277e-05 1.252288e-05 4.207685e-06
[1963,] 3.690285e-05 1.475745e-05 4.699073e-06
[1964,] 3.668308e-05 2.371585e-05 7.498016e-06
[1965,] 3.683183e-05 1.447046e-05 4.622529e-06
[1966,] 3.667998e-05 1.349477e-05 4.532193e-06
[1967,] 3.731250e-05 8.092745e-05 3.182288e-05
[1968,] 3.664865e-05 1.398345e-05 4.600279e-06
[1969,] 3.670257e-05 1.126661e-05 3.648827e-06
[1970,] 3.647633e-05 3.986411e-05 1.293026e-05
[1971,] 3.658689e-05 1.410007e-05 4.640897e-06
[1972,] 3.669287e-05 1.035212e-05 3.417514e-06
[1973,] 3.770405e-05 1.404929e-05 4.412635e-06
[1974,] 3.637794e-05 3.497067e-05 1.130687e-05
[1975,] 3.670723e-05 7.769336e-06 2.602699e-06
[1976,] 3.641245e-05 3.275889e-05 1.052789e-05
[1977,] 3.672197e-05 1.060489e-05 3.493204e-06
[1978,] 3.675397e-05 7.710009e-06 2.577804e-06
[1979,] 3.661513e-05 1.387567e-05 4.573870e-06
[1980,] 3.767638e-05 1.577282e-05 4.926144e-06
[1981,] 3.639815e-05 3.324892e-04 1.032926e-04
[1982,] 3.758448e-05 6.150020e-05 1.836975e-05
[1983,] 3.670476e-05 1.271323e-05 4.256530e-06
[1984,] 3.652836e-05 1.543608e-05 5.051055e-06
[1985,] 3.644467e-05 1.691190e-04 5.256238e-05
[1986,] 3.635604e-05 7.158086e-04 2.290925e-04
[1987,] 3.655510e-05 1.546317e-05 5.059076e-06
[1988,] 3.746640e-05 1.154942e-05 3.692567e-06
[1989,] 3.681295e-05 1.292065e-05 4.348414e-06
[1990,] 3.637532e-05 4.092083e-04 1.284031e-04
[1991,] 3.653228e-05 1.674976e-05 5.450322e-06
[1992,] 3.638891e-05 5.750336e-04 1.787903e-04
[1993,] 3.790700e-05 1.014158e-05 3.251009e-06
[1994,] 3.639222e-05 4.263393e-04 1.328314e-04
[1995,] 3.685134e-05 3.781866e-05 1.317913e-05
[1996,] 3.681916e-05 1.293628e-05 4.265241e-06
[1997,] 3.648719e-05 1.491646e-05 5.015045e-06
[1998,] 3.689845e-05 1.240509e-05 4.212312e-06
[1999,] 3.784152e-05 1.408242e-05 4.410537e-06
[2000,] 3.787339e-05 1.035585e-05 3.314520e-06
[2001,] 3.711100e-05 7.658343e-06 2.558612e-06
[2002,] 3.656180e-05 2.694071e-05 8.555080e-06
[2003,] 3.715234e-05 8.289252e-06 2.739061e-06
[2004,] 3.636173e-05 3.981898e-04 1.259631e-04
[2005,] 3.684829e-05 1.245560e-05 4.223688e-06
[2006,] 3.652473e-05 9.358395e-06 3.154027e-06
[2007,] 3.658692e-05 1.154973e-05 3.780519e-06
[2008,] 3.659254e-05 1.331668e-05 4.334273e-06
[2009,] 3.632488e-05 8.143517e-06 2.712698e-06
[2010,] 3.778072e-05 1.479896e-05 4.627553e-06
[2011,] 3.681098e-05 3.264720e-05 1.136988e-05
[2012,] 3.771412e-05 1.459496e-05 4.574680e-06
[2013,] 3.634144e-05 2.265763e-04 7.329857e-05
[2014,] 3.683107e-05 1.729664e-05 5.950890e-06
[2015,] 3.634055e-05 2.222018e-04 7.196699e-05
[2016,] 3.696852e-05 4.039009e-05 1.431851e-05
[2017,] 3.634003e-05 2.079562e-04 6.739376e-05
[2018,] 3.633908e-05 1.786599e-04 5.793537e-05
[2019,] 3.633972e-05 1.786599e-04 5.789975e-05
[2020,] 3.633801e-05 3.890778e-04 1.254428e-04
[2021,] 3.685680e-05 1.251226e-04 4.392621e-05
[2022,] 3.656578e-05 1.384220e-04 4.282993e-05
[2023,] 3.633519e-05 1.698068e-04 5.524619e-05
[2024,] 3.660902e-05 1.376526e-05 4.470479e-06
[2025,] 3.692320e-05 1.597717e-05 5.507916e-06
[2026,] 3.652935e-05 1.383104e-04 4.299013e-05
[2027,] 3.633644e-05 1.688975e-04 5.488802e-05
[2028,] 3.637509e-05 2.340681e-04 7.661564e-05
[2029,] 3.701736e-05 1.664722e-05 5.276292e-06
[2030,] 3.638645e-05 1.123010e-05 3.760780e-06
[2031,] 3.678665e-05 8.503100e-06 2.795350e-06
[2032,] 3.679384e-05 8.478052e-06 2.787842e-06
[2033,] 3.701498e-05 1.756756e-05 5.682198e-06
[2034,] 3.635868e-05 1.709772e-05 5.684433e-06
[2035,] 3.638174e-05 2.607036e-04 8.295933e-05
[2036,] 3.636917e-05 2.431128e-04 7.874081e-05
[2037,] 3.829033e-05 3.110621e-05 9.086144e-06
[2038,] 3.639564e-05 9.285782e-06 3.114947e-06
[2039,] 3.699691e-05 1.732989e-05 5.598406e-06
[2040,] 3.666442e-05 2.664748e-05 9.191385e-06
[2041,] 3.763489e-05 3.270866e-05 9.804953e-06
[2042,] 3.668904e-05 8.869281e-06 2.983371e-06
[2043,] 3.765523e-05 1.312901e-05 4.131948e-06
[2044,] 3.761140e-05 2.399546e-05 7.401776e-06
[2045,] 3.652196e-05 2.482806e-05 8.040400e-06
[2046,] 3.640943e-05 9.470528e-06 3.179072e-06
[2047,] 3.691203e-05 1.457691e-05 4.661365e-06
[2048,] 3.694715e-05 1.965171e-05 6.552347e-06
[2049,] 3.678639e-05 2.242635e-05 7.385817e-06
[2050,] 3.632791e-05 9.069624e-06 2.994515e-06
[2051,] 3.694221e-05 3.715051e-05 1.201676e-05
[2052,] 3.646148e-05 7.122582e-05 2.450702e-05
[2053,] 3.682396e-05 9.619923e-06 3.176511e-06
[2054,] 3.642434e-05 6.580772e-05 2.239593e-05
[2055,] 3.642480e-05 4.490073e-05 1.508274e-05
[2056,] 3.725569e-05 1.184809e-05 3.787897e-06
[2057,] 3.715510e-05 1.383846e-05 4.403258e-06
[2058,] 3.655227e-05 9.075373e-06 3.066480e-06
[2059,] 3.697967e-05 1.354974e-05 4.720546e-06
[2060,] 3.669869e-05 1.352486e-05 4.443358e-06
[2061,] 3.639825e-05 4.008323e-04 1.349615e-04
[2062,] 3.685759e-05 3.374758e-05 1.050472e-05
[2063,] 3.766204e-05 2.460545e-05 7.641115e-06
[2064,] 3.678542e-05 2.211434e-05 7.229241e-06
[2065,] 3.697352e-05 1.311613e-04 3.890325e-05
[2066,] 3.702933e-05 8.742351e-05 2.601200e-05
[2067,] 3.681318e-05 1.804584e-04 5.300439e-05
[2068,] 3.638002e-05 1.591815e-05 5.395589e-06
[2069,] 3.642284e-05 1.328173e-04 4.510365e-05
[2070,] 3.641938e-05 2.432503e-04 8.298910e-05
[2071,] 3.657052e-05 9.098036e-06 3.056241e-06
[2072,] 3.657933e-05 1.498129e-05 5.144088e-06
[2073,] 3.752415e-05 3.002002e-05 9.147563e-06
[2074,] 3.652284e-05 1.485698e-05 5.083595e-06
[2075,] 3.735567e-05 8.496148e-06 2.775281e-06
[2076,] 3.681051e-05 1.638546e-05 5.371152e-06
[2077,] 3.648951e-05 1.748219e-05 5.992270e-06
[2078,] 3.748329e-05 3.079205e-05 9.380385e-06
[2079,] 3.645744e-05 2.015651e-05 6.907853e-06
[2080,] 3.677540e-05 3.875947e-05 1.211509e-05
[2081,] 3.667955e-05 9.307093e-06 3.107636e-06
[2082,] 3.714443e-05 8.498320e-06 2.783248e-06
[2083,] 3.751369e-05 9.467220e-06 3.047244e-06
[2084,] 3.644898e-05 3.289474e-04 1.165042e-04
[2085,] 3.648712e-05 1.199623e-05 4.001836e-06
[2086,] 3.698545e-05 2.983882e-05 9.934422e-06
[2087,] 3.635436e-05 8.548620e-06 2.865148e-06
[2088,] 3.634855e-05 7.930080e-06 2.650774e-06
[2089,] 3.634592e-05 7.834405e-06 2.603535e-06
[2090,] 3.648968e-05 1.109853e-05 3.691334e-06
[2091,] 3.646678e-05 1.230606e-05 4.091742e-06
[2092,] 3.635575e-05 7.760527e-06 2.584059e-06
[2093,] 3.629709e-05 7.804496e-06 2.595170e-06
[2094,] 3.645415e-05 1.236072e-05 4.109201e-06
[2095,] 3.631723e-05 7.773078e-06 2.585990e-06
[2096,] 3.631809e-05 7.813445e-06 2.597359e-06
[2097,] 3.631203e-05 7.789894e-06 2.590590e-06
[2098,] 3.631347e-05 7.790767e-06 2.590808e-06
[2099,] 3.631301e-05 7.795155e-06 2.591918e-06
[2100,] 3.683763e-05 3.193912e-05 1.026077e-05
[2101,] 3.630002e-05 3.296457e-04 1.131162e-04
[2102,] 3.669387e-05 1.103370e-05 3.684301e-06
[2103,] 3.632361e-05 3.219846e-04 1.113133e-04
[2104,] 3.669853e-05 2.240601e-05 7.388349e-06
[2105,] 3.628494e-05 5.700942e-04 1.903589e-04
[2106,] 3.684744e-05 3.663522e-05 1.169717e-05
[2107,] 3.682870e-05 3.519786e-05 1.129938e-05
[2108,] 3.631562e-05 3.305628e-04 1.140617e-04
[2109,] 3.634457e-05 3.404902e-04 1.183424e-04
[2110,] 3.628994e-05 3.637374e-04 1.245776e-04
[2111,] 3.630302e-05 3.071180e-04 1.055648e-04
[2112,] 3.669311e-05 1.089305e-05 3.632210e-06
[2113,] 3.628111e-05 4.419457e-04 1.470467e-04
[2114,] 3.681951e-05 3.584796e-05 1.152849e-05
[2115,] 3.631696e-05 3.241611e-04 1.118887e-04
[2116,] 3.676422e-05 1.268021e-05 4.208471e-06
[2117,] 3.682979e-05 1.231534e-05 4.061750e-06
[2118,] 3.668747e-05 1.100326e-05 3.670621e-06
[2119,] 3.646616e-05 1.224449e-05 4.065238e-06
[2120,] 3.636864e-05 3.315571e-04 1.158315e-04
[2121,] 3.679704e-05 1.350286e-05 4.452173e-06
[2122,] 3.683542e-05 3.822189e-05 1.222423e-05
[2123,] 3.629802e-05 3.189024e-04 1.094545e-04
[2124,] 3.629929e-05 1.987086e-04 6.814460e-05
[2125,] 3.630390e-05 3.252646e-04 1.118682e-04
[2126,] 3.631564e-05 2.734036e-04 9.423841e-05
[2127,] 3.629228e-05 7.942690e-06 2.646669e-06
[2128,] 3.629811e-05 2.725851e-04 9.354761e-05
[2129,] 3.683561e-05 3.633697e-05 1.163486e-05
[2130,] 3.630077e-05 3.541996e-04 1.185951e-04
[2131,] 3.629543e-05 3.689069e-04 1.229075e-04
[2132,] 3.630023e-05 3.459166e-04 1.158031e-04
[2133,] 3.630401e-05 4.488607e-04 1.496659e-04
[2134,] 3.630132e-05 3.554675e-04 1.188917e-04
[2135,] 3.629452e-05 3.275281e-04 1.088119e-04
[2136,] 3.630253e-05 4.505846e-04 1.511029e-04
[2137,] 3.631707e-05 4.202462e-04 1.420908e-04
[2138,] 3.671676e-05 2.162782e-05 7.134824e-06
[2139,] 3.630100e-05 2.857548e-04 9.574137e-05
[2140,] 3.637189e-05 5.193730e-04 1.778281e-04
[2141,] 3.629391e-05 3.742462e-04 1.242699e-04
[2142,] 3.630151e-05 7.027402e-04 2.354229e-04
[2143,] 3.630007e-05 7.184948e-04 2.404068e-04
[2144,] 3.703747e-05 1.356894e-04 4.473719e-05
[2145,] 3.644962e-05 1.598466e-05 5.281410e-06
[2146,] 3.629461e-05 6.558824e-04 2.171462e-04
[2147,] 3.670982e-05 2.144468e-05 7.083758e-06
[2148,] 3.632725e-05 4.853165e-04 1.649213e-04
[2149,] 3.644403e-05 1.446780e-05 4.793313e-06
[2150,] 3.659717e-05 1.450648e-05 4.747789e-06
[2151,] 3.665705e-05 5.412350e-04 1.598923e-04
[2152,] 3.627830e-05 5.628485e-04 1.889218e-04
[2153,] 3.626694e-05 4.437205e-04 1.475877e-04
[2154,] 3.663387e-05 2.177772e-05 7.293534e-06
[2155,] 3.694314e-05 5.192399e-05 1.603460e-05
[2156,] 3.645477e-05 1.508096e-05 5.007926e-06
[2157,] 3.622897e-05 4.836117e-04 1.577993e-04
[2158,] 3.624531e-05 1.045260e-05 3.458366e-06
[2159,] 3.669094e-05 2.043694e-05 6.872791e-06
[2160,] 3.671519e-05 1.039860e-04 3.480900e-05
[2161,] 3.678828e-05 5.697121e-05 1.818638e-05
[2162,] 3.676957e-05 1.282502e-05 4.183867e-06
[2163,] 3.650583e-05 1.439350e-05 4.763877e-06
[2164,] 3.651128e-05 1.426402e-05 4.722439e-06
[2165,] 3.623227e-05 2.849289e-04 9.283295e-05
[2166,] 3.666645e-05 2.155326e-05 7.051483e-06
[2167,] 3.679335e-05 8.100581e-05 2.541396e-05
[2168,] 3.667272e-05 1.981764e-05 6.477017e-06
[2169,] 3.704755e-05 1.291271e-05 4.275420e-06
[2170,] 3.679834e-05 5.803679e-05 1.845166e-05
[2171,] 3.675865e-05 1.374539e-05 4.477689e-06
[2172,] 3.677006e-05 2.786465e-05 9.451709e-06
[2173,] 3.624459e-05 7.639430e-05 2.489854e-05
[2174,] 3.622549e-05 1.103817e-05 3.664594e-06
[2175,] 3.680911e-05 6.063819e-05 1.919236e-05
[2176,] 3.669945e-05 1.801671e-05 5.896796e-06
[2177,] 3.703791e-05 1.316835e-05 4.365405e-06
[2178,] 3.677412e-05 1.491902e-05 4.844897e-06
[2179,] 3.670560e-05 1.498206e-05 4.889706e-06
[2180,] 3.654120e-05 1.532262e-05 5.036330e-06
[2181,] 3.622230e-05 1.253944e-05 4.173589e-06
[2182,] 3.648266e-05 1.539213e-05 5.085735e-06
[2183,] 3.704063e-05 1.194368e-05 3.962379e-06
[2184,] 3.649093e-05 1.468973e-04 4.673169e-05
[2185,] 3.663317e-05 2.401851e-05 8.039591e-06
[2186,] 3.626377e-05 7.328486e-05 2.373715e-05
[2187,] 3.626914e-05 9.371569e-05 3.025676e-05
[2188,] 3.625719e-05 8.772693e-05 2.843751e-05
[2189,] 3.679097e-05 5.861461e-05 1.868406e-05
[2190,] 3.625597e-05 9.584727e-05 3.106340e-05
[2191,] 3.703810e-05 1.309769e-05 4.341681e-06
[2192,] 3.627982e-05 8.279214e-06 2.769244e-06
[2193,] 3.648519e-05 1.531260e-05 5.057921e-06
[2194,] 3.645620e-05 9.733466e-06 3.249341e-06
[2195,] 3.689278e-05 8.425397e-06 2.779980e-06
[2196,] 3.636795e-05 1.495434e-05 4.908656e-06
[2197,] 3.676725e-05 6.254299e-05 2.039090e-05
[2198,] 3.674388e-05 1.497154e-05 4.871558e-06
[2199,] 3.644178e-05 8.042076e-06 2.696855e-06
[2200,] 3.676301e-05 6.104160e-05 1.999306e-05
[2201,] 3.676158e-05 5.840147e-05 1.917667e-05
[2202,] 3.632425e-05 4.268685e-05 1.429305e-05
[2203,] 3.641427e-05 8.421250e-06 2.831237e-06
[2204,] 3.676304e-05 5.419313e-05 1.780163e-05
[2205,] 3.693775e-05 2.405430e-05 7.646805e-06
[2206,] 3.690631e-05 2.283009e-05 7.280690e-06
[2207,] 3.695108e-05 2.210544e-05 7.035104e-06
[2208,] 3.706753e-05 8.925544e-06 2.909528e-06
[2209,] 3.660184e-05 1.506009e-05 4.843835e-06
[2210,] 3.676098e-05 5.782012e-05 1.901735e-05
[2211,] 3.652612e-05 1.790928e-05 5.759142e-06
[2212,] 3.675177e-05 7.685155e-05 2.536139e-05
[2213,] 3.651015e-05 1.509884e-05 4.977652e-06
[2214,] 3.675110e-05 8.333731e-05 2.752589e-05
[2215,] 3.642170e-05 1.679652e-05 5.446825e-06
[2216,] 3.675075e-05 8.259937e-05 2.729925e-05
[2217,] 3.636010e-05 7.930773e-06 2.653017e-06
[2218,] 3.666559e-05 2.002799e-05 6.558625e-06
[2219,] 3.675940e-05 6.296209e-05 2.076747e-05
[2220,] 3.674896e-05 8.480794e-05 2.812942e-05
[2221,] 3.674947e-05 8.294239e-05 2.745856e-05
[2222,] 3.675252e-05 8.535704e-05 2.839373e-05
[2223,] 3.718122e-05 2.876893e-05 8.980584e-06
[2224,] 3.696984e-05 2.427692e-05 7.700703e-06
[2225,] 3.674935e-05 7.386322e-05 2.449096e-05
[2226,] 3.674905e-05 7.974841e-05 2.652242e-05
[2227,] 3.674965e-05 7.095359e-05 2.355046e-05
[2228,] 3.674910e-05 7.736364e-05 2.574086e-05
[2229,] 3.640053e-05 1.685183e-05 5.473569e-06
[2230,] 3.731027e-05 1.280602e-04 3.568487e-05
[2231,] 3.676395e-05 5.920432e-05 1.941227e-05
[2232,] 3.674856e-05 7.334875e-05 2.434326e-05
[2233,] 3.639960e-05 8.620627e-06 2.899152e-06
[2234,] 3.675937e-05 5.361304e-05 1.770737e-05
[2235,] 3.675990e-05 5.003834e-05 1.665388e-05
[2236,] 3.675994e-05 5.155000e-05 1.713741e-05
[2237,] 3.674891e-05 7.700439e-05 2.554704e-05
[2238,] 3.674875e-05 8.084469e-05 2.686253e-05
[2239,] 3.648243e-05 1.485442e-05 4.809970e-06
[2240,] 3.675910e-05 5.449353e-05 1.809438e-05
[2241,] 3.648942e-05 1.497134e-05 4.944804e-06
[2242,] 3.675895e-05 5.464009e-05 1.811326e-05
[2243,] 3.675903e-05 5.564343e-05 1.845945e-05
[2244,] 3.642806e-05 1.534512e-05 4.982634e-06
[2245,] 3.643511e-05 1.490735e-05 4.841013e-06
[2246,] 3.649436e-05 1.557746e-05 5.138540e-06
[2247,] 3.675960e-05 5.461089e-05 1.817041e-05
[2248,] 3.666466e-05 2.402923e-05 8.106670e-06
[2249,] 3.667057e-05 1.806237e-05 5.935038e-06
[2250,] 3.674805e-05 8.674737e-05 2.884153e-05
[2251,] 3.640181e-05 8.487792e-06 2.852773e-06
[2252,] 3.700991e-05 1.929686e-05 6.144639e-06
[2253,] 3.644199e-05 8.208692e-06 2.756734e-06
[2254,] 3.675902e-05 5.504787e-05 1.821761e-05
[2255,] 3.661174e-05 6.580424e-05 2.016296e-05
[2256,] 3.649824e-05 1.430863e-05 4.733860e-06
[2257,] 3.704145e-05 1.239101e-05 4.109885e-06
[2258,] 3.652402e-05 1.432718e-05 4.734966e-06
[2259,] 3.674970e-05 6.613930e-05 2.209325e-05
[2260,] 3.675928e-05 5.715069e-05 1.888668e-05
[2261,] 3.641902e-05 1.413489e-05 4.601733e-06
[2262,] 3.704339e-05 1.295441e-05 4.291865e-06
[2263,] 3.706744e-05 1.612369e-05 5.149240e-06
[2264,] 3.710049e-05 8.136073e-06 2.702248e-06
[2265,] 3.706439e-05 9.451950e-06 3.129341e-06
[2266,] 3.629425e-05 9.287743e-06 3.117003e-06
[2267,] 3.630157e-05 9.173420e-06 3.079051e-06
[2268,] 3.628025e-05 9.185504e-06 3.079485e-06
[2269,] 3.627317e-05 9.307425e-06 3.119619e-06
[2270,] 3.627372e-05 9.142126e-06 3.063397e-06
[2271,] 3.676075e-05 5.084876e-05 1.678951e-05
[2272,] 3.643500e-05 8.712486e-06 2.898611e-06
[2273,] 3.676243e-05 5.097330e-05 1.676857e-05
[2274,] 3.628955e-05 9.209947e-06 3.089493e-06
[2275,] 3.676508e-05 5.213267e-05 1.708866e-05
[2276,] 3.630229e-05 9.194503e-06 3.086415e-06
[2277,] 3.676067e-05 4.954594e-05 1.637885e-05
[2278,] 3.676060e-05 4.992846e-05 1.654394e-05
[2279,] 3.624338e-05 1.270683e-05 4.247361e-06
[2280,] 3.623905e-05 1.115242e-05 3.731891e-06
[2281,] 3.623973e-05 1.104726e-05 3.697044e-06
[2282,] 3.623756e-05 1.118303e-05 3.741504e-06
[2283,] 3.624392e-05 1.075824e-05 3.600295e-06
[2284,] 3.675499e-05 4.260997e-05 1.419719e-05
[2285,] 3.626488e-05 1.123190e-05 3.771101e-06
[2286,] 3.626059e-05 1.101163e-05 3.694857e-06
[2287,] 3.623633e-05 1.182319e-05 3.954191e-06
[2288,] 3.627708e-05 1.138194e-05 3.826429e-06
[2289,] 3.636271e-05 8.328405e-06 2.791337e-06
[2290,] 3.631627e-05 9.718119e-06 3.268622e-06
[2291,] 3.625450e-05 1.137652e-05 3.815910e-06
[2292,] 3.624736e-05 1.172440e-05 3.929928e-06
[2293,] 3.624974e-05 1.172176e-05 3.930344e-06
[2294,] 3.632476e-05 9.738403e-06 3.277131e-06
[2295,] 3.689172e-05 5.383862e-05 1.787090e-05
[2296,] 3.630351e-05 1.035245e-05 3.483272e-06
[2297,] 3.631255e-05 2.536832e-05 8.623149e-06
[2298,] 3.626665e-05 1.186555e-05 3.986781e-06
[2299,] 3.625161e-05 1.180788e-05 3.960306e-06
[2300,] 3.625138e-05 1.176325e-05 3.945072e-06
[2301,] 3.666312e-05 1.504698e-05 4.998994e-06
[2302,] 3.689302e-05 4.163724e-05 1.400518e-05
[2303,] 3.624613e-05 1.174417e-05 3.935778e-06
[2304,] 3.624655e-05 1.264110e-05 4.238615e-06
[2305,] 3.764033e-05 2.459338e-05 7.967726e-06
[2306,] 3.646459e-05 8.923069e-06 2.961873e-06
[2307,] 3.624966e-05 1.278678e-05 4.290013e-06
[2308,] 3.667011e-05 2.569887e-05 8.935387e-06
[2309,] 3.630005e-05 1.102658e-05 3.712868e-06
[2310,] 3.677013e-05 4.998382e-05 1.678226e-05
[2311,] 3.677148e-05 8.772386e-06 2.913444e-06
[2312,] 3.625742e-05 9.646477e-06 3.232375e-06
[2313,] 3.655478e-05 1.956413e-05 6.664095e-06
[2314,] 3.671181e-05 1.558717e-05 5.173554e-06
[2315,] 3.669133e-05 2.868910e-05 9.738187e-06
[2316,] 3.643471e-05 8.495237e-06 2.828904e-06
[2317,] 3.643741e-05 8.495820e-06 2.829797e-06
[2318,] 3.643882e-05 8.495911e-06 2.828813e-06
[2319,] 3.628171e-05 1.091886e-05 3.672072e-06
[2320,] 3.642163e-05 8.434170e-06 2.808555e-06
[2321,] 3.651272e-05 1.278117e-05 4.312748e-06
[2322,] 3.642240e-05 8.444911e-06 2.812752e-06
[2323,] 3.642245e-05 8.411501e-06 2.801290e-06
[2324,] 3.649766e-05 1.278067e-05 4.305259e-06
[2325,] 3.706659e-05 1.516222e-05 4.992314e-06
[2326,] 3.642281e-05 7.762339e-06 2.584417e-06
[2327,] 3.627121e-05 1.122249e-05 3.771809e-06
[2328,] 3.644872e-05 9.917296e-06 3.285209e-06
[2329,] 3.645066e-05 9.737856e-06 3.226119e-06
[2330,] 3.644506e-05 9.845863e-06 3.263105e-06
[2331,] 5.695166e-05 1.069188e-05 6.471611e-06
[2332,] 3.644864e-05 8.655703e-06 2.882701e-06
[2333,] 3.647795e-05 2.205770e-05 7.432650e-06
[2334,] 3.645507e-05 8.742462e-06 2.911995e-06
[2335,] 3.642707e-05 8.740485e-06 2.908264e-06
[2336,] 3.643473e-05 8.653955e-06 2.878225e-06
[2337,] 3.658595e-05 1.496486e-05 4.923932e-06
[2338,] 3.643071e-05 8.721769e-06 2.900776e-06
[2339,] 3.643638e-05 8.811762e-06 2.929013e-06
[2340,] 3.644134e-05 8.738876e-06 2.904734e-06
[2341,] 3.643640e-05 8.714352e-06 2.897498e-06
[2342,] 3.623309e-05 1.227709e-05 4.108495e-06
[2343,] 3.642982e-05 8.543694e-06 2.843927e-06
[2344,] 3.626835e-05 1.182171e-05 3.974157e-06
[2345,] 3.642940e-05 8.732239e-06 2.904776e-06
[2346,] 3.668702e-05 1.907704e-05 6.349922e-06
[2347,] 3.642968e-05 8.707510e-06 2.896675e-06
[2348,] 3.643043e-05 8.743098e-06 2.908035e-06
[2349,] 3.643295e-05 8.679991e-06 2.886948e-06
[2350,] 3.645248e-05 8.805164e-06 2.925606e-06
[2351,] 3.708402e-05 9.354416e-06 3.113231e-06
[2352,] 3.662496e-05 1.086759e-05 3.682950e-06
[2353,] 3.657562e-05 1.568778e-05 5.143072e-06
[2354,] 3.676232e-05 1.909371e-05 6.424258e-06
[2355,] 3.647679e-05 1.581866e-05 5.221556e-06
[2356,] 3.630493e-05 1.980297e-05 6.625402e-06
[2357,] 3.630074e-05 2.512814e-05 8.350823e-06
[2358,] 3.639999e-05 2.560092e-04 8.084623e-05
[2359,] 3.630868e-05 1.694794e-05 5.655329e-06
[2360,] 3.629727e-05 2.237078e-05 7.451807e-06
[2361,] 3.622708e-05 2.072072e-05 6.843717e-06
[2362,] 3.664537e-05 1.581384e-05 5.256233e-06
[2363,] 3.622929e-05 1.127912e-05 3.743325e-06
[2364,] 3.622752e-05 1.095565e-05 3.639497e-06
[2365,] 3.678830e-05 2.270195e-05 7.676652e-06
[2366,] 3.663916e-05 1.347694e-05 4.498119e-06
[2367,] 3.663626e-05 1.157061e-05 3.855105e-06
[2368,] 3.664065e-05 1.492405e-05 4.947683e-06
[2369,] 3.663416e-05 1.583925e-05 5.246733e-06
[2370,] 3.663595e-05 1.607269e-05 5.319766e-06
[2371,] 3.675906e-05 1.752800e-04 5.796118e-05
[2372,] 3.638007e-05 1.353684e-05 4.458552e-06
[2373,] 3.699253e-05 4.693253e-05 1.519438e-05
[2374,] 3.706335e-05 1.273700e-05 4.286025e-06
[2375,] 3.665626e-05 2.246098e-05 7.516923e-06
[2376,] 3.661785e-05 2.184314e-05 7.066150e-06
[2377,] 3.623804e-05 2.340471e-04 7.829587e-05
[2378,] 3.673132e-05 2.264607e-05 7.630761e-06
[2379,] 3.675641e-05 1.237841e-04 4.087502e-05
[2380,] 3.630064e-05 2.625024e-05 8.905713e-06
[2381,] 3.632129e-05 2.539473e-05 8.637857e-06
[2382,] 3.645211e-05 5.841460e-05 1.867082e-05
[2383,] 3.676926e-05 5.338373e-05 1.794186e-05
[2384,] 3.636669e-05 1.690987e-05 5.697189e-06
[2385,] 3.644658e-05 1.853588e-05 6.308021e-06
[2386,] 3.643259e-05 1.682110e-05 5.714918e-06
[2387,] 3.651211e-05 1.978780e-05 6.539380e-06
[2388,] 3.702840e-05 1.504647e-05 5.053534e-06
[2389,] 3.669272e-05 1.070671e-05 3.493528e-06
[2390,] 3.695059e-05 2.868020e-05 9.418594e-06
[2391,] 3.824089e-05 2.553100e-05 7.626547e-06
[2392,] 3.706900e-05 7.938309e-06 2.652461e-06
[2393,] 3.826534e-05 1.476536e-05 4.557312e-06
[2394,] 3.750923e-05 9.640744e-06 3.122259e-06
[2395,] 3.639281e-05 1.251396e-05 4.098725e-06
[2396,] 3.652490e-05 1.504258e-05 5.029824e-06
[2397,] 3.713705e-05 5.493557e-05 2.002014e-05
[2398,] 3.677614e-05 4.142734e-05 1.325757e-05
[2399,] 3.674718e-05 3.969392e-05 1.275230e-05
[2400,] 3.674115e-05 1.396323e-04 4.432102e-05
[2401,] 3.668253e-05 8.576473e-05 2.765077e-05
[2402,] 3.654304e-05 1.353994e-05 4.537240e-06
[2403,] 3.790831e-05 9.478660e-06 3.082122e-06
[2404,] 3.651897e-05 1.328627e-05 4.433726e-06
[2405,] 3.695693e-05 7.666320e-05 2.775420e-05
[2406,] 4.037442e-05 1.036852e-05 4.556461e-06
[2407,] 3.666892e-05 8.467468e-05 2.740318e-05
[2408,] 3.711786e-05 4.304219e-05 1.551866e-05
[2409,] 3.667937e-05 7.615230e-05 2.459787e-05
[2410,] 3.666513e-05 2.977489e-05 9.717564e-06
[2411,] 3.699940e-05 2.844224e-04 1.068029e-04
[2412,] 3.652877e-05 1.265581e-05 4.229988e-06
[2413,] 3.689585e-05 3.088171e-04 1.146809e-04
[2414,] 3.726373e-05 4.728984e-05 1.722756e-05
[2415,] 3.712678e-05 9.361193e-06 3.054869e-06
[2416,] 3.705164e-05 1.167194e-04 4.284752e-05
[2417,] 3.719726e-05 7.373794e-05 2.714858e-05
[2418,] 3.764587e-05 1.059663e-05 3.452405e-06
[2419,] 3.711427e-05 4.060184e-05 1.461589e-05
[2420,] 3.711774e-05 3.163959e-05 1.131653e-05
[2421,] 3.719881e-05 3.212121e-05 1.154179e-05
[2422,] 3.753225e-05 1.222108e-05 4.299357e-06
[2423,] 3.687953e-05 3.217063e-04 1.192844e-04
[2424,] 3.692661e-05 8.431761e-05 3.050027e-05
[2425,] 3.763801e-05 1.231263e-05 3.931480e-06
[2426,] 3.713795e-05 2.216193e-05 7.856532e-06
[2427,] 3.651572e-05 1.546253e-05 5.139332e-06
[2428,] 3.716533e-05 1.295431e-05 4.530628e-06
[2429,] 3.655788e-05 1.486227e-05 4.895011e-06
[2430,] 3.654226e-05 1.640266e-05 5.405277e-06
[2431,] 3.699339e-05 1.406304e-04 5.161818e-05
[2432,] 3.706465e-05 1.325372e-04 4.885206e-05
[2433,] 3.688776e-05 1.140790e-04 4.132500e-05
[2434,] 3.694748e-05 1.432798e-04 5.233079e-05
[2435,] 3.703849e-05 1.565144e-04 5.772929e-05
[2436,] 3.697764e-05 1.892395e-04 6.960602e-05
[2437,] 3.692705e-05 1.590492e-04 5.806435e-05
[2438,] 3.705269e-05 1.829566e-04 6.771960e-05
[2439,] 3.689090e-05 4.725790e-04 1.763937e-04
[2440,] 3.686999e-05 1.719064e-05 6.015352e-06
[2441,] 3.691990e-05 1.028387e-03 3.883602e-04
[2442,] 3.719681e-05 1.182169e-04 4.371171e-05
[2443,] 3.708133e-05 1.936818e-05 6.858077e-06
[2444,] 3.816098e-05 1.116031e-05 3.590314e-06
[2445,] 3.676498e-05 3.708121e-04 1.341645e-04
[2446,] 3.679663e-05 2.300681e-04 8.332176e-05
[2447,] 3.652016e-05 6.988746e-04 2.321528e-04
[2448,] 3.658777e-05 1.231987e-05 4.099880e-06
[2449,] 3.673219e-05 1.226246e-05 4.038850e-06
[2450,] 3.642216e-05 9.805575e-06 3.215439e-06
[2451,] 3.654252e-05 1.751467e-05 5.906057e-06
[2452,] 3.647808e-05 7.431546e-05 2.513716e-05
[2453,] 3.628229e-05 9.055974e-06 3.005953e-06
[2454,] 3.702170e-05 1.101347e-05 3.677000e-06
[2455,] 3.624331e-05 1.011490e-05 3.369007e-06
[2456,] 3.632199e-05 2.447562e-05 7.973539e-06
[2457,] 3.697086e-05 1.452705e-05 4.831235e-06
[2458,] 3.672295e-05 7.856568e-05 2.761689e-05
[2459,] 3.723390e-05 2.277200e-05 7.093612e-06
[2460,] 3.668571e-05 1.284546e-05 4.141980e-06
[2461,] 3.682822e-05 2.443743e-05 7.730544e-06
[2462,] 3.776331e-05 8.016467e-06 2.712457e-06
[2463,] 3.665968e-05 4.766669e-05 1.648153e-05
[2464,] 3.648148e-05 1.937456e-05 6.251931e-06
[2465,] 3.653026e-05 5.021225e-05 1.588444e-05
[2466,] 3.736275e-05 1.123823e-05 3.804304e-06
[2467,] 3.702688e-05 9.986414e-06 3.326454e-06
[2468,] 3.673875e-05 2.050707e-05 6.567840e-06
[2469,] 3.674324e-05 1.954371e-05 6.266345e-06
[2470,] 3.678760e-05 1.890834e-05 6.050548e-06
[2471,] 3.676886e-05 1.769516e-05 5.682002e-06
[2472,] 3.668474e-05 3.034666e-05 9.694963e-06
[2473,] 3.669163e-05 2.816559e-05 9.004844e-06
[2474,] 3.672813e-05 1.883770e-05 6.062367e-06
[2475,] 3.689504e-05 1.495028e-05 5.097754e-06
[2476,] 3.659660e-05 3.686504e-05 1.255404e-05
[2477,] 3.671552e-05 2.242666e-05 7.180325e-06
[2478,] 3.670714e-05 8.260220e-06 2.742921e-06
[2479,] 3.671829e-05 8.250871e-06 2.742593e-06
[2480,] 3.658096e-05 8.042617e-05 2.739626e-05
[2481,] 3.671101e-05 8.225264e-06 2.738669e-06
[2482,] 3.698157e-05 1.533148e-05 5.158751e-06
[2483,] 3.687842e-05 7.761305e-05 2.411996e-05
[2484,] 3.691245e-05 1.731692e-05 5.982395e-06
[2485,] 3.688052e-05 1.536006e-05 5.166419e-06
[2486,] 3.671805e-05 2.321076e-05 7.330348e-06
[2487,] 3.671341e-05 1.726930e-05 5.499440e-06
[2488,] 3.687218e-05 1.819626e-05 5.745717e-06
[2489,] 3.668465e-05 1.442475e-05 4.929285e-06
[2490,] 3.677308e-05 1.758045e-05 5.580541e-06
[2491,] 3.672968e-05 1.763086e-05 5.606636e-06
[2492,] 3.657894e-05 1.701684e-05 5.458361e-06
[2493,] 3.673773e-05 1.761125e-05 5.598771e-06
[2494,] 3.674087e-05 1.895006e-05 6.009943e-06
[2495,] 3.689297e-05 7.330677e-05 2.277721e-05
[2496,] 3.656034e-05 1.107391e-05 3.720168e-06
[2497,] 3.677892e-05 1.514965e-05 4.832642e-06
[2498,] 3.661419e-05 1.927275e-05 6.278741e-06
[2499,] 3.680888e-05 2.282160e-05 7.233580e-06
[2500,] 3.694748e-05 1.546273e-05 5.219885e-06
[2501,] 3.691209e-05 3.879607e-05 1.207301e-05
[2502,] 3.690924e-05 3.759841e-05 1.171468e-05
[2503,] 3.685735e-05 4.144462e-05 1.293554e-05
[2504,] 3.690578e-05 4.081290e-05 1.269183e-05
[2505,] 3.667283e-05 1.957814e-05 6.339120e-06
[2506,] 3.699527e-05 4.152558e-05 1.478127e-05
[2507,] 3.701102e-05 4.715754e-05 1.449422e-05
[2508,] 3.699426e-05 1.574827e-05 5.352315e-06
[2509,] 3.698407e-05 4.737605e-05 1.458933e-05
[2510,] 3.697750e-05 4.272056e-05 1.319831e-05
[2511,] 3.654184e-05 1.106897e-05 3.707242e-06
[2512,] 3.667639e-05 2.316127e-05 7.427304e-06
[2513,] 3.709130e-05 1.225211e-05 4.122508e-06
[2514,] 3.664601e-05 1.024385e-05 3.332467e-06
[2515,] 3.667814e-05 1.369269e-05 4.601825e-06
[2516,] 3.631864e-05 1.115617e-05 3.701564e-06
[2517,] 3.667869e-05 2.023406e-05 6.532460e-06
[2518,] 3.631742e-05 1.497372e-05 4.962983e-06
[2519,] 3.699021e-05 4.159771e-05 1.479357e-05
[2520,] 3.669433e-05 7.862581e-06 2.628352e-06
[2521,] 3.667446e-05 7.864005e-06 2.628797e-06
[2522,] 3.685670e-05 1.671440e-05 5.706785e-06
[2523,] 3.665248e-05 7.879279e-06 2.634885e-06
[2524,] 3.694932e-05 2.528462e-05 8.392154e-06
[2525,] 3.666253e-05 1.764317e-05 5.738381e-06
[2526,] 3.659464e-05 1.062173e-05 3.575835e-06
[2527,] 3.626230e-05 1.314285e-05 4.401865e-06
[2528,] 3.668746e-05 1.906381e-05 6.160693e-06
[2529,] 3.668834e-05 1.574528e-05 5.296212e-06
[2530,] 3.653123e-05 1.310279e-05 4.321557e-06
[2531,] 3.713081e-05 3.556209e-04 1.420303e-04
[2532,] 3.676735e-05 1.561955e-05 5.257973e-06
[2533,] 3.657615e-05 1.534087e-05 5.126422e-06
[2534,] 3.674462e-05 1.793119e-05 6.182810e-06
[2535,] 3.661642e-05 1.547039e-05 5.174235e-06
[2536,] 3.629839e-05 7.775218e-06 2.589570e-06
[2537,] 3.679203e-05 1.555943e-05 5.235424e-06
[2538,] 3.651759e-05 1.533665e-05 5.061617e-06
[2539,] 3.674701e-05 1.504986e-05 5.001316e-06
[2540,] 3.671544e-05 1.504852e-05 5.003716e-06
[2541,] 3.675045e-05 1.554951e-05 5.227642e-06
[2542,] 3.653529e-05 9.849101e-06 3.263262e-06
[2543,] 3.629725e-05 7.774487e-06 2.589309e-06
[2544,] 3.630114e-05 7.738838e-06 2.577623e-06
[2545,] 3.695042e-05 3.071413e-04 1.147976e-04
[2546,] 3.665305e-05 1.606844e-05 5.426046e-06
[2547,] 3.634779e-05 9.817215e-06 3.301794e-06
[2548,] 3.718459e-05 3.566906e-04 1.447911e-04
[2549,] 3.650157e-05 1.486917e-05 4.905920e-06
[2550,] 3.652038e-05 1.554991e-05 5.193577e-06
[2551,] 3.651415e-05 1.488348e-05 4.907531e-06
[2552,] 3.650243e-05 1.560140e-05 5.210143e-06
[2553,] 3.651578e-05 1.449931e-05 4.825802e-06
[2554,] 3.722453e-05 1.202029e-05 3.914288e-06
[2555,] 7.442659e-04 2.962335e-04 7.738861e-03
[2556,] 5.210424e-03 1.457411e-05 5.816733e-04
[2557,] 3.875527e-05 7.816776e-06 2.606790e-06
[2558,] 3.766090e-05 3.108377e-05 9.483855e-06
[2559,] 5.152197e-05 6.522587e-05 3.658364e-05
[2560,] 3.800824e-05 6.526063e-05 2.772708e-05
[2561,] 7.533408e-05 7.304447e-05 5.726993e-05
[2562,] 3.718757e-05 9.778249e-06 3.233866e-06
[2563,] 3.707568e-05 9.390528e-06 3.091952e-06
[2564,] 3.296360e-02 1.436174e-05 9.244203e-04
[2565,] 3.649291e-05 1.103873e-05 3.602773e-06
[2566,] 3.964479e-05 5.224222e-05 1.367884e-05
[2567,] 3.927299e-05 8.594164e-06 2.969450e-06
[2568,] 3.763907e-05 6.182411e-05 2.366532e-05
[2569,] 3.657760e-05 1.055558e-05 3.438349e-06
[2570,] 3.894564e-05 1.525019e-05 4.628913e-06
[2571,] 3.782444e-05 3.560458e-05 1.339251e-05
[2572,] 3.777760e-05 8.923025e-06 2.975060e-06
[2573,] 3.676362e-05 1.111721e-05 3.593156e-06
[2574,] 3.825741e-05 8.868120e-06 2.942653e-06
[2575,] 3.786039e-05 4.175923e-05 1.588811e-05
[2576,] 3.786703e-05 8.981706e-06 3.023624e-06
[2577,] 3.771825e-05 4.085037e-05 1.542391e-05
[2578,] 3.948269e-05 1.868654e-05 5.523458e-06
[2579,] 3.774952e-05 3.282455e-05 1.228741e-05
[2580,] 3.950336e-05 4.920575e-05 1.302403e-05
[2581,] 3.761924e-05 8.928427e-06 2.987588e-06
[2582,] 3.672073e-05 8.599922e-04 2.490583e-04
[2583,] 3.663457e-05 1.807139e-05 6.255154e-06
[2584,] 6.802753e-03 1.311797e-05 4.095856e-04
[2585,] 3.764230e-05 2.812301e-05 1.035418e-05
[2586,] 3.771191e-05 2.429851e-05 8.932030e-06
[2587,] 3.777514e-05 2.486028e-05 9.173376e-06
[2588,] 3.758523e-05 4.583451e-05 1.729251e-05
[2589,] 3.683798e-05 8.357645e-06 2.745588e-06
[2590,] 3.736691e-05 9.092970e-06 3.064011e-06
[2591,] 3.663146e-05 1.328470e-05 4.513951e-06
[2592,] 4.005945e-05 8.434601e-05 2.092341e-05
[2593,] 3.788139e-05 8.451010e-06 3.587963e-06
[2594,] 4.036864e-05 7.826526e-05 1.934331e-05
[2595,] 3.705389e-05 7.838418e-06 2.633773e-06
[2596,] 3.704747e-05 7.815943e-06 2.625071e-06
[2597,] 3.695369e-05 7.818916e-06 2.624754e-06
[2598,] 3.694167e-05 7.892869e-06 2.654254e-06
[2599,] 3.683898e-05 7.929239e-06 2.665780e-06
[2600,] 3.694683e-05 7.849307e-06 2.597383e-06
[2601,] 4.061691e-05 7.127287e-05 2.063672e-05
[2602,] 3.702220e-05 7.939569e-06 2.627828e-06
[2603,] 3.690275e-05 7.925074e-06 2.617387e-06
[2604,] 3.700676e-05 8.027178e-06 2.644273e-06
[2605,] 4.051254e-05 2.073069e-05 5.946983e-06
[2606,] 4.049254e-05 2.085890e-05 5.981702e-06
[2607,] 3.769361e-05 4.567931e-05 1.733327e-05
[2608,] 4.053219e-05 1.928109e-05 5.572878e-06
[2609,] 3.690731e-05 7.774646e-06 2.578181e-06
[2610,] 3.763740e-05 4.167088e-05 1.570650e-05
[2611,] 3.698529e-05 7.965917e-06 2.630703e-06
[2612,] 3.701698e-05 7.739160e-06 2.570399e-06
[2613,] 3.766590e-05 5.830998e-05 2.232947e-05
[2614,] 3.701280e-05 7.716132e-06 2.570628e-06
[2615,] 4.081237e-05 2.517229e-05 7.029905e-06
[2616,] 4.087558e-05 1.886405e-05 5.439728e-06
[2617,] 4.110130e-05 7.515264e-05 2.984495e-05
[2618,] 3.776683e-05 5.923817e-05 2.282946e-05
[2619,] 4.076519e-05 1.922077e-05 5.539124e-06
[2620,] 8.078134e-02 1.868512e-05 1.700367e-02
[2621,] 4.093184e-05 1.774947e-05 5.152186e-06
[2622,] 3.859415e-03 1.551377e-05 1.004127e-03
[2623,] 3.684838e-05 7.787202e-06 2.581674e-06
[2624,] 4.153218e-03 1.538626e-05 1.006751e-03
[2625,] 3.698057e-05 7.781718e-06 2.605477e-06
[2626,] 3.784566e-05 9.777202e-05 3.817211e-05
[2627,] 4.537024e-03 1.566263e-05 1.196915e-03
[2628,] 4.572639e-03 1.581760e-05 1.275749e-03
[2629,] 3.769653e-05 6.151783e-05 2.364826e-05
[2630,] 3.701405e-05 2.072207e-05 6.495336e-06
[2631,] 4.337737e-03 1.634845e-05 1.161987e-03
[2632,] 5.540432e-05 1.129313e-05 1.864966e-05
[2633,] 3.709070e-05 2.609472e-05 8.507245e-06
[2634,] 1.479525e-01 3.679821e-05 3.721355e-01
[2635,] 1.025367e-03 4.973316e-04 4.890372e-02
[2636,] 3.746845e-05 2.280220e-05 7.791435e-06
[2637,] 1.769186e-04 3.767670e-04 4.271428e-03
[2638,] 7.322695e-02 1.839629e-05 2.360030e-02
[2639,] 4.121045e-05 2.647016e-05 1.051435e-05
[2640,] 5.502367e-04 6.271730e-04 2.758094e-02
[2641,] 2.841579e-03 9.098950e-05 2.151471e-02
[2642,] 3.996807e-05 8.879339e-06 3.301702e-06
[2643,] 4.028145e-05 1.170603e-05 8.563193e-06
[2644,] 3.899099e-05 4.076769e-05 1.571962e-05
[2645,] 2.903752e-03 4.540792e-05 1.032320e-02
[2646,] 2.838190e-03 6.103649e-05 1.398355e-02
[2647,] 2.657806e-03 4.628978e-05 9.682009e-03
[2648,] 3.893359e-05 1.951315e-05 5.781064e-06
[2649,] 3.731291e-05 2.637997e-05 9.500068e-06
[2650,] 3.871656e-05 1.329015e-05 4.173805e-06
[2651,] 3.867266e-05 1.036521e-05 3.580189e-06
[2652,] 3.892686e-05 2.809455e-05 8.015605e-06
[2653,] 3.870723e-05 2.681416e-05 7.729850e-06
[2654,] 3.750598e-05 2.714907e-05 8.159991e-06
[2655,] 3.694223e-05 2.215593e-05 7.827280e-06
[2656,] 3.677046e-05 2.101591e-05 7.353551e-06
[2657,] 6.049588e-04 1.801332e-05 2.145316e-04
[2658,] 3.644709e-05 1.375326e-05 4.672127e-06
[2659,] 3.645187e-05 2.214086e-05 7.113977e-06
[2660,] 3.631471e-05 8.163673e-05 2.736595e-05
[2661,] 3.650102e-05 1.256762e-05 4.270680e-06
[2662,] 3.687144e-05 5.666418e-05 1.910755e-05
[2663,] 3.640074e-05 1.272865e-05 4.171707e-06
[2664,] 3.645255e-05 1.025983e-05 3.466315e-06
[2665,] 3.641341e-05 1.295985e-05 4.242103e-06
[2666,] 3.641556e-05 1.134392e-05 3.833420e-06
[2667,] 3.632765e-05 1.198267e-05 3.963005e-06
[2668,] 3.639704e-05 1.412786e-05 4.619599e-06
[2669,] 3.639105e-05 1.350034e-05 4.421631e-06
[2670,] 3.637099e-05 1.318208e-05 4.327412e-06
[2671,] 3.640468e-05 2.430632e-05 7.822018e-06
[2672,] 3.638376e-05 1.337333e-05 4.383721e-06
[2673,] 3.640243e-05 1.439211e-05 4.701707e-06
[2674,] 3.639507e-05 1.309603e-05 4.291226e-06
[2675,] 3.638530e-05 1.427823e-05 4.672492e-06
[2676,] 3.645197e-05 1.244280e-05 4.221214e-06
[2677,] 3.655232e-05 1.331771e-05 4.550170e-06
[2678,] 3.644609e-05 1.210837e-05 4.104254e-06
[2679,] 3.640794e-05 1.034914e-04 3.230567e-05
[2680,] 3.639365e-05 1.514894e-05 5.130959e-06
[2681,] 3.691937e-05 6.849956e-05 2.078642e-05
[2682,] 3.701431e-05 2.662620e-05 9.035049e-06
[2683,] 3.701711e-05 2.397209e-05 7.360543e-06
[2684,] 3.701802e-05 1.438679e-04 4.796469e-05
[2685,] 3.632534e-05 4.414198e-05 1.414988e-05
[2686,] 3.629238e-05 9.881393e-06 3.314094e-06
[2687,] 3.708393e-05 6.402402e-04 2.058360e-04
[2688,] 3.707359e-05 6.544815e-04 2.111562e-04
[2689,] 3.707871e-05 6.792198e-04 2.187098e-04
[2690,] 3.707600e-05 6.565077e-04 2.116257e-04
[2691,] 3.626667e-05 8.197513e-06 2.736490e-06
[2692,] 3.701344e-05 5.398600e-04 1.786663e-04
[2693,] 3.638564e-05 1.212265e-04 3.793756e-05
[2694,] 3.643121e-05 1.571404e-04 4.858227e-05
[2695,] 3.632542e-05 9.497623e-06 3.190553e-06
[2696,] 3.700243e-05 1.446614e-04 4.777107e-05
[2697,] 3.647467e-05 3.225249e-05 1.024610e-05
[2698,] 3.702937e-05 7.564110e-05 2.228179e-05
[2699,] 3.702866e-05 6.906795e-05 2.290472e-05
[2700,] 3.653707e-05 3.255765e-05 1.028181e-05
[2701,] 3.701107e-05 7.473401e-05 2.509206e-05
[2702,] 3.631053e-05 1.324006e-05 4.462437e-06
[2703,] 3.692609e-05 7.481861e-05 2.613874e-05
[2704,] 3.634706e-05 2.926221e-05 9.452167e-06
[2705,] 3.637109e-05 1.700420e-05 5.769103e-06
[2706,] 3.632303e-05 1.974346e-04 6.229504e-05
[2707,] 3.700714e-05 2.492984e-05 8.374722e-06
[2708,] 3.698125e-05 8.315014e-04 2.765019e-04
[2709,] 3.639959e-05 6.676341e-05 2.090360e-05
[2710,] 3.634007e-05 1.270074e-05 4.290271e-06
[2711,] 3.700089e-05 1.615849e-04 5.342275e-05
[2712,] 3.705702e-05 3.091141e-05 1.047595e-05
[2713,] 3.706160e-05 3.050948e-05 1.035206e-05
[2714,] 3.646008e-05 4.637833e-05 1.465918e-05
[2715,] 3.700908e-05 2.775387e-05 9.478295e-06
[2716,] 3.704494e-05 8.049706e-05 2.740670e-05
[2717,] 3.644381e-05 4.765796e-04 1.438845e-04
[2718,] 3.639385e-05 1.008973e-05 3.405206e-06
[2719,] 3.703396e-05 2.582230e-05 8.702841e-06
[2720,] 3.703357e-05 2.710721e-05 9.137156e-06
[2721,] 3.703317e-05 2.487908e-05 8.380813e-06
[2722,] 3.693668e-05 8.459651e-06 2.816946e-06
[2723,] 3.641339e-05 8.371097e-06 2.805135e-06
[2724,] 3.692895e-05 4.696293e-05 1.518649e-05
[2725,] 3.698765e-05 1.045766e-04 3.332396e-05
[2726,] 3.711277e-05 1.578689e-04 5.850735e-05
[2727,] 3.691490e-05 2.813207e-05 9.383212e-06
[2728,] 3.709552e-05 2.566132e-04 7.035687e-05
[2729,] 3.716414e-05 2.967707e-05 9.525615e-06
[2730,] 3.693181e-05 1.818085e-05 6.045976e-06
[2731,] 3.708733e-05 7.593578e-05 2.232884e-05
[2732,] 3.662290e-05 1.121199e-05 3.819729e-06
[2733,] 3.649460e-05 1.265575e-05 4.216865e-06
[2734,] 3.660073e-05 2.499527e-05 8.647898e-06
```
