## Supplementary material for "Characterization of shared and ancestry-specific signals driving complex traits using multi-ancestry fine-mapping": s1_data.bim

```
19	chr19:37737310:G:A	0	37737310	A	G
19	chr19:37738477:G:A	0	37738477	A	G
19	chr19:37738923:T:C	0	37738923	C	T
19	chr19:37743213:G:A	0	37743213	A	G
19	chr19:37744394:G:A	0	37744394	A	G
19	chr19:37744949:A:T	0	37744949	T	A
19	chr19:37749302:C:T	0	37749302	T	C
19	chr19:37757894:G:A	0	37757894	A	G
19	chr19:37758378:A:G	0	37758378	G	A
19	chr19:37759836:G:A	0	37759836	A	G
19	chr19:37760184:C:G	0	37760184	G	C
19	chr19:37762179:A:G	0	37762179	G	A
19	chr19:37762851:A:G	0	37762851	G	A
19	chr19:37763150:C:G	0	37763150	G	C
19	chr19:37763924:A:G	0	37763924	G	A
19	chr19:37763958:G:A	0	37763958	A	G
19	chr19:37764861:C:T	0	37764861	T	C
19	chr19:37765477:G:A	0	37765477	A	G
19	chr19:37766056:G:T	0	37766056	T	G
19	chr19:37766265:CAGA:C	0	37766265	C	CAGA
19	chr19:37766673:C:T	0	37766673	T	C
19	chr19:37768442:T:C	0	37768442	C	T
19	chr19:37769026:G:A	0	37769026	A	G
19	chr19:37770270:G:A	0	37770270	A	G
19	chr19:37772176:C:T	0	37772176	T	C
19	chr19:37772790:T:C	0	37772790	C	T
19	chr19:37774043:C:T	0	37774043	T	C
19	chr19:37774251:T:C	0	37774251	C	T
19	chr19:37775187:A:T	0	37775187	T	A
19	chr19:37775462:T:C	0	37775462	C	T
19	chr19:37776353:C:T	0	37776353	T	C
19	chr19:37777380:A:C	0	37777380	C	A
19	chr19:37778493:C:G	0	37778493	G	C
19	chr19:37778619:C:A	0	37778619	A	C
19	chr19:37778790:C:A	0	37778790	A	C
19	chr19:37780935:CT:C	0	37780935	C	CT
19	chr19:37781374:T:C	0	37781374	C	T
19	chr19:37781496:T:C	0	37781496	C	T
19	chr19:37781503:A:G	0	37781503	G	A
19	chr19:37781754:C:T	0	37781754	T	C
19	chr19:37782972:G:A	0	37782972	A	G
19	chr19:37784218:T:C	0	37784218	C	T
19	chr19:37784790:G:A	0	37784790	A	G
19	chr19:37784833:G:A	0	37784833	A	G
19	chr19:37785051:C:T	0	37785051	T	C
19	chr19:37785342:T:C	0	37785342	C	T
19	chr19:37786471:C:CTT	0	37786471	CTT	C
19	chr19:37786890:C:T	0	37786890	T	C
19	chr19:37786944:TTAA:T	0	37786944	T	TTAA
19	chr19:37788037:A:G	0	37788037	G	A
19	chr19:37788325:G:A	0	37788325	A	G
19	chr19:37789278:T:C	0	37789278	C	T
19	chr19:37790723:G:C	0	37790723	C	G
19	chr19:37791900:G:C	0	37791900	C	G
19	chr19:37791952:T:C	0	37791952	C	T
19	chr19:37792087:T:C	0	37792087	C	T
19	chr19:37793150:G:A	0	37793150	A	G
19	chr19:37793313:A:G	0	37793313	G	A
19	chr19:37793344:G:A	0	37793344	A	G
19	chr19:37793649:A:G	0	37793649	G	A
19	chr19:37793783:TTAAAAC:T	0	37793783	T	TTAAAAC
19	chr19:37794226:G:A	0	37794226	A	G
19	chr19:37794471:A:G	0	37794471	G	A
19	chr19:37795632:G:A	0	37795632	A	G
19	chr19:37796925:A:G	0	37796925	G	A
19	chr19:37797025:T:A	0	37797025	A	T
19	chr19:37797568:G:A	0	37797568	A	G
19	chr19:37798311:C:T	0	37798311	T	C
19	chr19:37798530:A:G	0	37798530	G	A
19	chr19:37799800:C:T	0	37799800	T	C
19	chr19:37800337:C:T	0	37800337	T	C
19	chr19:37800381:A:T	0	37800381	T	A
19	chr19:37800456:G:A	0	37800456	A	G
19	chr19:37800687:A:G	0	37800687	G	A
19	chr19:37801729:C:T	0	37801729	T	C
19	chr19:37802847:G:T	0	37802847	T	G
19	chr19:37803323:C:A	0	37803323	A	C
19	chr19:37803808:C:T	0	37803808	T	C
19	chr19:37805299:T:C	0	37805299	C	T
19	chr19:37806378:A:G	0	37806378	G	A
19	chr19:37806401:G:A	0	37806401	A	G
19	chr19:37808649:T:C	0	37808649	C	T
19	chr19:37809380:A:T	0	37809380	T	A
19	chr19:37810520:T:G	0	37810520	G	T
19	chr19:37811943:G:A	0	37811943	A	G
19	chr19:37813148:G:A	0	37813148	A	G
19	chr19:37814028:A:G	0	37814028	G	A
19	chr19:37814034:C:T	0	37814034	T	C
19	chr19:37814576:T:C	0	37814576	C	T
19	chr19:37815020:C:T	0	37815020	T	C
19	chr19:37815371:G:A	0	37815371	A	G
19	chr19:37815981:A:G	0	37815981	G	A
19	chr19:37816236:C:T	0	37816236	T	C
19	chr19:37816245:C:T	0	37816245	T	C
19	chr19:37817264:T:C	0	37817264	C	T
19	chr19:37817826:C:T	0	37817826	T	C
19	chr19:37821697:G:A	0	37821697	A	G
19	chr19:37822373:T:G	0	37822373	G	T
19	chr19:37822381:T:C	0	37822381	C	T
19	chr19:37822462:A:G	0	37822462	G	A
19	chr19:37822901:A:G	0	37822901	G	A
19	chr19:37822910:C:T	0	37822910	T	C
19	chr19:37822938:A:G	0	37822938	G	A
19	chr19:37823676:A:G	0	37823676	G	A
19	chr19:37824127:A:G	0	37824127	G	A
19	chr19:37825485:A:G	0	37825485	G	A
19	chr19:37825506:CCTGTAAT:C	0	37825506	C	CCTGTAAT
19	chr19:37825714:C:G	0	37825714	G	C
19	chr19:37826748:T:C	0	37826748	C	T
19	chr19:37828564:A:C	0	37828564	C	A
19	chr19:37828871:C:T	0	37828871	T	C
19	chr19:37829899:A:G	0	37829899	G	A
19	chr19:37830174:T:C	0	37830174	C	T
19	chr19:37830998:C:T	0	37830998	T	C
19	chr19:37832329:T:C	0	37832329	C	T
19	chr19:37832544:C:T	0	37832544	T	C
19	chr19:37833390:C:T	0	37833390	T	C
19	chr19:37834496:C:A	0	37834496	A	C
19	chr19:37837010:C:T	0	37837010	T	C
19	chr19:37837061:A:C	0	37837061	C	A
19	chr19:37838832:AT:A	0	37838832	A	AT
19	chr19:37838943:A:C	0	37838943	C	A
19	chr19:37843556:G:A	0	37843556	A	G
19	chr19:37843721:C:T	0	37843721	T	C
19	chr19:37844950:C:T	0	37844950	T	C
19	chr19:37844951:G:A	0	37844951	A	G
19	chr19:37845173:C:T	0	37845173	T	C
19	chr19:37845806:A:G	0	37845806	G	A
19	chr19:37845923:A:G	0	37845923	G	A
19	chr19:37846171:C:T	0	37846171	T	C
19	chr19:37846293:A:G	0	37846293	G	A
19	chr19:37847097:C:T	0	37847097	T	C
19	chr19:37848154:G:A	0	37848154	A	G
19	chr19:37849523:A:G	0	37849523	G	A
19	chr19:37850699:C:G	0	37850699	G	C
19	chr19:37854902:G:A	0	37854902	A	G
19	chr19:37855989:A:G	0	37855989	G	A
19	chr19:37856045:A:G	0	37856045	G	A
19	chr19:37856072:A:T	0	37856072	T	A
19	chr19:37857004:T:C	0	37857004	C	T
19	chr19:37857349:CAT:C	0	37857349	C	CAT
19	chr19:37857515:A:G	0	37857515	G	A
19	chr19:37858630:G:T	0	37858630	T	G
19	chr19:37858684:C:T	0	37858684	T	C
19	chr19:37859119:C:T	0	37859119	T	C
19	chr19:37859929:C:G	0	37859929	G	C
19	chr19:37860589:G:A	0	37860589	A	G
19	chr19:37862009:C:T	0	37862009	T	C
19	chr19:37862118:C:A	0	37862118	A	C
19	chr19:37862652:A:G	0	37862652	G	A
19	chr19:37862832:A:G	0	37862832	G	A
19	chr19:37863479:G:A	0	37863479	A	G
19	chr19:37864297:A:G	0	37864297	G	A
19	chr19:37864569:A:G	0	37864569	G	A
19	chr19:37864906:G:A	0	37864906	A	G
19	chr19:37865240:A:G	0	37865240	G	A
19	chr19:37865569:T:C	0	37865569	C	T
19	chr19:37867456:C:T	0	37867456	T	C
19	chr19:37868170:G:A	0	37868170	A	G
19	chr19:37868240:A:G	0	37868240	G	A
19	chr19:37868585:G:A	0	37868585	A	G
19	chr19:37869070:G:A	0	37869070	A	G
19	chr19:37870380:C:T	0	37870380	T	C
19	chr19:37871349:T:C	0	37871349	C	T
19	chr19:37872152:C:T	0	37872152	T	C
19	chr19:37872199:A:G	0	37872199	G	A
19	chr19:37872241:G:A	0	37872241	A	G
19	chr19:37872338:G:A	0	37872338	A	G
19	chr19:37872444:G:A	0	37872444	A	G
19	chr19:37874423:A:G	0	37874423	G	A
19	chr19:37875055:A:G	0	37875055	G	A
19	chr19:37878866:A:G	0	37878866	G	A
19	chr19:37879860:G:A	0	37879860	A	G
19	chr19:37880403:T:A	0	37880403	A	T
19	chr19:37881537:T:C	0	37881537	C	T
19	chr19:37882537:T:C	0	37882537	C	T
19	chr19:37883110:T:C	0	37883110	C	T
19	chr19:37883216:G:A	0	37883216	A	G
19	chr19:37884425:C:T	0	37884425	T	C
19	chr19:37884650:C:G	0	37884650	G	C
19	chr19:37884752:C:T	0	37884752	T	C
19	chr19:37884753:G:A	0	37884753	A	G
19	chr19:37885026:C:T	0	37885026	T	C
19	chr19:37885190:G:A	0	37885190	A	G
19	chr19:37885463:A:G	0	37885463	G	A
19	chr19:37886208:T:C	0	37886208	C	T
19	chr19:37886924:T:C	0	37886924	C	T
19	chr19:37887899:G:C	0	37887899	C	G
19	chr19:37888806:C:T	0	37888806	T	C
19	chr19:37890868:T:C	0	37890868	C	T
19	chr19:37891688:C:T	0	37891688	T	C
19	chr19:37893781:C:G	0	37893781	G	C
19	chr19:37896438:C:CA	0	37896438	CA	C
19	chr19:37898819:GCT:G	0	37898819	G	GCT
19	chr19:37899013:T:A	0	37899013	A	T
19	chr19:37900660:G:A	0	37900660	A	G
19	chr19:37901409:T:C	0	37901409	C	T
19	chr19:37901490:C:G	0	37901490	G	C
19	chr19:37902681:C:T	0	37902681	T	C
19	chr19:37904691:T:C	0	37904691	C	T
19	chr19:37905755:A:G	0	37905755	G	A
19	chr19:37906573:A:G	0	37906573	G	A
19	chr19:37906863:TC:T	0	37906863	T	TC
19	chr19:37907950:A:G	0	37907950	G	A
19	chr19:37907995:G:T	0	37907995	T	G
19	chr19:37908821:C:T	0	37908821	T	C
19	chr19:37909290:C:T	0	37909290	T	C
19	chr19:37909428:T:C	0	37909428	C	T
19	chr19:37911534:A:T	0	37911534	T	A
19	chr19:37912459:T:C	0	37912459	C	T
19	chr19:37914155:T:G	0	37914155	G	T
19	chr19:37914537:T:A	0	37914537	A	T
19	chr19:37915533:C:T	0	37915533	T	C
19	chr19:37915829:G:C	0	37915829	C	G
19	chr19:37916687:C:T	0	37916687	T	C
19	chr19:37918354:T:G	0	37918354	G	T
19	chr19:37918953:C:T	0	37918953	T	C
19	chr19:37920450:G:T	0	37920450	T	G
19	chr19:37922133:G:A	0	37922133	A	G
19	chr19:37922381:C:A	0	37922381	A	C
19	chr19:37922542:C:T	0	37922542	T	C
19	chr19:37923514:G:T	0	37923514	T	G
19	chr19:37923792:T:C	0	37923792	C	T
19	chr19:37924484:A:C	0	37924484	C	A
19	chr19:37924566:C:T	0	37924566	T	C
19	chr19:37924759:T:C	0	37924759	C	T
19	chr19:37925813:C:G	0	37925813	G	C
19	chr19:37925956:A:C	0	37925956	C	A
19	chr19:37926144:TC:T	0	37926144	T	TC
19	chr19:37926756:C:T	0	37926756	T	C
19	chr19:37927971:C:T	0	37927971	T	C
19	chr19:37928238:C:T	0	37928238	T	C
19	chr19:37928385:A:G	0	37928385	G	A
19	chr19:37928927:G:T	0	37928927	T	G
19	chr19:37929140:G:C	0	37929140	C	G
19	chr19:37929766:C:T	0	37929766	T	C
19	chr19:37929966:C:T	0	37929966	T	C
19	chr19:37931090:C:G	0	37931090	G	C
19	chr19:37931309:T:C	0	37931309	C	T
19	chr19:37931583:A:C	0	37931583	C	A
19	chr19:37931877:C:T	0	37931877	T	C
19	chr19:37932114:T:C	0	37932114	C	T
19	chr19:37932277:G:A	0	37932277	A	G
19	chr19:37932446:GTGGC:G	0	37932446	G	GTGGC
19	chr19:37932645:G:A	0	37932645	A	G
19	chr19:37932960:C:T	0	37932960	T	C
19	chr19:37933097:C:G	0	37933097	G	C
19	chr19:37933918:T:A	0	37933918	A	T
19	chr19:37934413:C:T	0	37934413	T	C
19	chr19:37935428:G:A	0	37935428	A	G
19	chr19:37935795:T:C	0	37935795	C	T
19	chr19:37936345:G:A	0	37936345	A	G
19	chr19:37936888:C:A	0	37936888	A	C
19	chr19:37937497:G:A	0	37937497	A	G
19	chr19:37938824:T:C	0	37938824	C	T
19	chr19:37939500:T:G	0	37939500	G	T
19	chr19:37939622:T:C	0	37939622	C	T
19	chr19:37942796:A:G	0	37942796	G	A
19	chr19:37944920:C:T	0	37944920	T	C
19	chr19:37945122:C:G	0	37945122	G	C
19	chr19:37946168:T:A	0	37946168	A	T
19	chr19:37947898:T:G	0	37947898	G	T
19	chr19:37948399:T:C	0	37948399	C	T
19	chr19:37948722:A:G	0	37948722	G	A
19	chr19:37949854:G:A	0	37949854	A	G
19	chr19:37950258:T:G	0	37950258	G	T
19	chr19:37950496:C:T	0	37950496	T	C
19	chr19:37951630:G:A	0	37951630	A	G
19	chr19:37952356:A:G	0	37952356	G	A
19	chr19:37952373:T:TA	0	37952373	TA	T
19	chr19:37952919:T:A	0	37952919	A	T
19	chr19:37954304:T:C	0	37954304	C	T
19	chr19:37954346:G:A	0	37954346	A	G
19	chr19:37954492:G:A	0	37954492	A	G
19	chr19:37954688:A:T	0	37954688	T	A
19	chr19:37955130:A:G	0	37955130	G	A
19	chr19:37955220:C:T	0	37955220	T	C
19	chr19:37955448:C:T	0	37955448	T	C
19	chr19:37956035:A:G	0	37956035	G	A
19	chr19:37956410:A:T	0	37956410	T	A
19	chr19:37956470:G:T	0	37956470	T	G
19	chr19:37956680:C:T	0	37956680	T	C
19	chr19:37957528:A:G	0	37957528	G	A
19	chr19:37957591:T:C	0	37957591	C	T
19	chr19:37957834:C:G	0	37957834	G	C
19	chr19:37957953:G:A	0	37957953	A	G
19	chr19:37958074:C:T	0	37958074	T	C
19	chr19:37958607:A:G	0	37958607	G	A
19	chr19:37959696:G:A	0	37959696	A	G
19	chr19:37959859:T:C	0	37959859	C	T
19	chr19:37960341:G:A	0	37960341	A	G
19	chr19:37960971:G:T	0	37960971	T	G
19	chr19:37961895:C:T	0	37961895	T	C
19	chr19:37962142:C:T	0	37962142	T	C
19	chr19:37962713:G:A	0	37962713	A	G
19	chr19:37965377:A:G	0	37965377	G	A
19	chr19:37965394:T:C	0	37965394	C	T
19	chr19:37966057:T:C	0	37966057	C	T
19	chr19:37966183:A:G	0	37966183	G	A
19	chr19:37966463:C:T	0	37966463	T	C
19	chr19:37967169:G:A	0	37967169	A	G
19	chr19:37967197:T:C	0	37967197	C	T
19	chr19:37967338:C:T	0	37967338	T	C
19	chr19:37967389:G:A	0	37967389	A	G
19	chr19:37967759:A:C	0	37967759	C	A
19	chr19:37967815:T:C	0	37967815	C	T
19	chr19:37967962:T:TA	0	37967962	TA	T
19	chr19:37968254:T:G	0	37968254	G	T
19	chr19:37968747:C:G	0	37968747	G	C
19	chr19:37968851:T:C	0	37968851	C	T
19	chr19:37968877:G:A	0	37968877	A	G
19	chr19:37970157:A:C	0	37970157	C	A
19	chr19:37970589:T:C	0	37970589	C	T
19	chr19:37971019:A:G	0	37971019	G	A
19	chr19:37971365:A:T	0	37971365	T	A
19	chr19:37971473:T:G	0	37971473	G	T
19	chr19:37971517:A:G	0	37971517	G	A
19	chr19:37972622:T:C	0	37972622	C	T
19	chr19:37973157:C:T	0	37973157	T	C
19	chr19:37974483:T:C	0	37974483	C	T
19	chr19:37977002:T:G	0	37977002	G	T
19	chr19:37977660:TG:T	0	37977660	T	TG
19	chr19:37977918:T:A	0	37977918	A	T
19	chr19:37978043:T:C	0	37978043	C	T
19	chr19:37978444:C:A	0	37978444	A	C
19	chr19:37978589:T:C	0	37978589	C	T
19	chr19:37979430:A:G	0	37979430	G	A
19	chr19:37980674:AC:A	0	37980674	A	AC
19	chr19:37980776:A:G	0	37980776	G	A
19	chr19:37981204:G:A	0	37981204	A	G
19	chr19:37981494:G:A	0	37981494	A	G
19	chr19:37981704:C:A	0	37981704	A	C
19	chr19:37981953:G:C	0	37981953	C	G
19	chr19:37981956:C:T	0	37981956	T	C
19	chr19:37982025:G:A	0	37982025	A	G
19	chr19:37982082:A:G	0	37982082	G	A
19	chr19:37982285:G:A	0	37982285	A	G
19	chr19:37982517:G:A	0	37982517	A	G
19	chr19:37982635:A:G	0	37982635	G	A
19	chr19:37983420:G:A	0	37983420	A	G
19	chr19:37983455:T:C	0	37983455	C	T
19	chr19:37984429:A:G	0	37984429	G	A
19	chr19:37984483:C:T	0	37984483	T	C
19	chr19:37984735:C:T	0	37984735	T	C
19	chr19:37984951:A:C	0	37984951	C	A
19	chr19:37987215:A:C	0	37987215	C	A
19	chr19:37987640:C:T	0	37987640	T	C
19	chr19:37987825:T:C	0	37987825	C	T
19	chr19:37988535:A:G	0	37988535	G	A
19	chr19:37990004:C:T	0	37990004	T	C
19	chr19:37991787:G:A	0	37991787	A	G
19	chr19:37992637:T:C	0	37992637	C	T
19	chr19:37993249:G:A	0	37993249	A	G
19	chr19:37993480:C:T	0	37993480	T	C
19	chr19:37993533:G:A	0	37993533	A	G
19	chr19:37993715:T:A	0	37993715	A	T
19	chr19:37993722:A:G	0	37993722	G	A
19	chr19:37994584:C:T	0	37994584	T	C
19	chr19:37994825:C:T	0	37994825	T	C
19	chr19:37995509:A:G	0	37995509	G	A
19	chr19:37996130:A:G	0	37996130	G	A
19	chr19:37996350:C:T	0	37996350	T	C
19	chr19:37996745:T:G	0	37996745	G	T
19	chr19:37996966:C:T	0	37996966	T	C
19	chr19:37997772:G:A	0	37997772	A	G
19	chr19:37997788:C:T	0	37997788	T	C
19	chr19:38001351:C:T	0	38001351	T	C
19	chr19:38002209:A:C	0	38002209	C	A
19	chr19:38003864:G:A	0	38003864	A	G
19	chr19:38005357:C:T	0	38005357	T	C
19	chr19:38006813:C:T	0	38006813	T	C
19	chr19:38009247:T:C	0	38009247	C	T
19	chr19:38012519:A:G	0	38012519	G	A
19	chr19:38012568:C:T	0	38012568	T	C
19	chr19:38013012:A:G	0	38013012	G	A
19	chr19:38014397:C:T	0	38014397	T	C
19	chr19:38016475:C:T	0	38016475	T	C
19	chr19:38019616:A:G	0	38019616	G	A
19	chr19:38019635:T:C	0	38019635	C	T
19	chr19:38020889:C:A	0	38020889	A	C
19	chr19:38022812:G:T	0	38022812	T	G
19	chr19:38023678:C:T	0	38023678	T	C
19	chr19:38024077:G:A	0	38024077	A	G
19	chr19:38024640:G:A	0	38024640	A	G
19	chr19:38025358:GGTCATC:G	0	38025358	G	GGTCATC
19	chr19:38025742:A:T	0	38025742	T	A
19	chr19:38026496:G:A	0	38026496	A	G
19	chr19:38026747:G:A	0	38026747	A	G
19	chr19:38027829:A:C	0	38027829	C	A
19	chr19:38029401:C:T	0	38029401	T	C
19	chr19:38029566:T:C	0	38029566	C	T
19	chr19:38029684:C:T	0	38029684	T	C
19	chr19:38030120:C:CTGGG	0	38030120	CTGGG	C
19	chr19:38030306:G:A	0	38030306	A	G
19	chr19:38030888:G:A	0	38030888	A	G
19	chr19:38032332:C:T	0	38032332	T	C
19	chr19:38032566:T:C	0	38032566	C	T
19	chr19:38033648:G:A	0	38033648	A	G
19	chr19:38033972:T:G	0	38033972	G	T
19	chr19:38034165:T:G	0	38034165	G	T
19	chr19:38034651:G:C	0	38034651	C	G
19	chr19:38034763:G:A	0	38034763	A	G
19	chr19:38034899:G:A	0	38034899	A	G
19	chr19:38035158:A:G	0	38035158	G	A
19	chr19:38035985:T:C	0	38035985	C	T
19	chr19:38036274:T:C	0	38036274	C	T
19	chr19:38036481:A:G	0	38036481	G	A
19	chr19:38036632:C:T	0	38036632	T	C
19	chr19:38037420:G:A	0	38037420	A	G
19	chr19:38037690:G:A	0	38037690	A	G
19	chr19:38038313:C:A	0	38038313	A	C
19	chr19:38038474:C:T	0	38038474	T	C
19	chr19:38039321:G:A	0	38039321	A	G
19	chr19:38039671:G:A	0	38039671	A	G
19	chr19:38039740:TC:T	0	38039740	T	TC
19	chr19:38039952:C:T	0	38039952	T	C
19	chr19:38040482:G:T	0	38040482	T	G
19	chr19:38040782:T:A	0	38040782	A	T
19	chr19:38040965:G:A	0	38040965	A	G
19	chr19:38042228:T:C	0	38042228	C	T
19	chr19:38043384:T:A	0	38043384	A	T
19	chr19:38043553:C:T	0	38043553	T	C
19	chr19:38043664:A:G	0	38043664	G	A
19	chr19:38043680:A:G	0	38043680	G	A
19	chr19:38043837:A:G	0	38043837	G	A
19	chr19:38044231:C:T	0	38044231	T	C
19	chr19:38044320:G:T	0	38044320	T	G
19	chr19:38044331:A:G	0	38044331	G	A
19	chr19:38045713:G:T	0	38045713	T	G
19	chr19:38046353:C:T	0	38046353	T	C
19	chr19:38046585:A:G	0	38046585	G	A
19	chr19:38046948:G:T	0	38046948	T	G
19	chr19:38048159:A:G	0	38048159	G	A
19	chr19:38048999:T:C	0	38048999	C	T
19	chr19:38049066:G:A	0	38049066	A	G
19	chr19:38049348:A:G	0	38049348	G	A
19	chr19:38049772:T:C	0	38049772	C	T
19	chr19:38050953:A:G	0	38050953	G	A
19	chr19:38051050:T:C	0	38051050	C	T
19	chr19:38051627:A:C	0	38051627	C	A
19	chr19:38052254:C:T	0	38052254	T	C
19	chr19:38052438:T:C	0	38052438	C	T
19	chr19:38052822:T:C	0	38052822	C	T
19	chr19:38052986:C:T	0	38052986	T	C
19	chr19:38053263:A:C	0	38053263	C	A
19	chr19:38053746:G:T	0	38053746	T	G
19	chr19:38053991:G:T	0	38053991	T	G
19	chr19:38054327:A:C	0	38054327	C	A
19	chr19:38054332:A:T	0	38054332	T	A
19	chr19:38054412:G:A	0	38054412	A	G
19	chr19:38054419:C:A	0	38054419	A	C
19	chr19:38054463:G:A	0	38054463	A	G
19	chr19:38054773:G:GCCT	0	38054773	GCCT	G
19	chr19:38054865:G:A	0	38054865	A	G
19	chr19:38055514:C:A	0	38055514	A	C
19	chr19:38055518:C:G	0	38055518	G	C
19	chr19:38056637:G:A	0	38056637	A	G
19	chr19:38056866:G:A	0	38056866	A	G
19	chr19:38057565:A:G	0	38057565	G	A
19	chr19:38057638:G:A	0	38057638	A	G
19	chr19:38057707:C:T	0	38057707	T	C
19	chr19:38059934:T:C	0	38059934	C	T
19	chr19:38060419:T:C	0	38060419	C	T
19	chr19:38060486:G:A	0	38060486	A	G
19	chr19:38060838:T:C	0	38060838	C	T
19	chr19:38060853:A:G	0	38060853	G	A
19	chr19:38061439:A:G	0	38061439	G	A
19	chr19:38061798:G:A	0	38061798	A	G
19	chr19:38061948:A:G	0	38061948	G	A
19	chr19:38061979:G:A	0	38061979	A	G
19	chr19:38062194:C:T	0	38062194	T	C
19	chr19:38062566:T:C	0	38062566	C	T
19	chr19:38062626:T:A	0	38062626	A	T
19	chr19:38063269:G:A	0	38063269	A	G
19	chr19:38063417:A:G	0	38063417	G	A
19	chr19:38063664:C:T	0	38063664	T	C
19	chr19:38063724:C:G	0	38063724	G	C
19	chr19:38063828:T:A	0	38063828	A	T
19	chr19:38063994:T:C	0	38063994	C	T
19	chr19:38064085:A:G	0	38064085	G	A
19	chr19:38064514:T:C	0	38064514	C	T
19	chr19:38064553:C:T	0	38064553	T	C
19	chr19:38064764:T:C	0	38064764	C	T
19	chr19:38064818:A:G	0	38064818	G	A
19	chr19:38065202:C:T	0	38065202	T	C
19	chr19:38065243:C:T	0	38065243	T	C
19	chr19:38065265:C:G	0	38065265	G	C
19	chr19:38065470:C:T	0	38065470	T	C
19	chr19:38065655:C:A	0	38065655	A	C
19	chr19:38066184:A:T	0	38066184	T	A
19	chr19:38066403:T:A	0	38066403	A	T
19	chr19:38066597:G:A	0	38066597	A	G
19	chr19:38066672:C:T	0	38066672	T	C
19	chr19:38066792:C:CTCCA	0	38066792	CTCCA	C
19	chr19:38068640:A:T	0	38068640	T	A
19	chr19:38068850:T:C	0	38068850	C	T
19	chr19:38069369:T:C	0	38069369	C	T
19	chr19:38069486:C:G	0	38069486	G	C
19	chr19:38069933:C:T	0	38069933	T	C
19	chr19:38070051:C:T	0	38070051	T	C
19	chr19:38072522:C:T	0	38072522	T	C
19	chr19:38072955:A:G	0	38072955	G	A
19	chr19:38072992:G:A	0	38072992	A	G
19	chr19:38074273:T:A	0	38074273	A	T
19	chr19:38074981:T:G	0	38074981	G	T
19	chr19:38075141:A:G	0	38075141	G	A
19	chr19:38075718:T:C	0	38075718	C	T
19	chr19:38077121:A:G	0	38077121	G	A
19	chr19:38077165:A:C	0	38077165	C	A
19	chr19:38077251:T:G	0	38077251	G	T
19	chr19:38077339:T:A	0	38077339	A	T
19	chr19:38078719:G:A	0	38078719	A	G
19	chr19:38078998:A:G	0	38078998	G	A
19	chr19:38081088:A:G	0	38081088	G	A
19	chr19:38083162:T:C	0	38083162	C	T
19	chr19:38083441:T:C	0	38083441	C	T
19	chr19:38083766:G:A	0	38083766	A	G
19	chr19:38084128:GTA:G	0	38084128	G	GTA
19	chr19:38085466:T:C	0	38085466	C	T
19	chr19:38086105:A:G	0	38086105	G	A
19	chr19:38086558:C:A	0	38086558	A	C
19	chr19:38086598:G:A	0	38086598	A	G
19	chr19:38086637:T:G	0	38086637	G	T
19	chr19:38087386:T:C	0	38087386	C	T
19	chr19:38087674:C:G	0	38087674	G	C
19	chr19:38087846:G:A	0	38087846	A	G
19	chr19:38088042:T:G	0	38088042	G	T
19	chr19:38088645:T:C	0	38088645	C	T
19	chr19:38089011:A:G	0	38089011	G	A
19	chr19:38089531:G:A	0	38089531	A	G
19	chr19:38091743:G:A	0	38091743	A	G
19	chr19:38093247:C:T	0	38093247	T	C
19	chr19:38093557:A:G	0	38093557	G	A
19	chr19:38093573:A:G	0	38093573	G	A
19	chr19:38093732:A:G	0	38093732	G	A
19	chr19:38093927:G:T	0	38093927	T	G
19	chr19:38094482:C:A	0	38094482	A	C
19	chr19:38094550:T:C	0	38094550	C	T
19	chr19:38094746:A:G	0	38094746	G	A
19	chr19:38095026:A:G	0	38095026	G	A
19	chr19:38095543:T:C	0	38095543	C	T
19	chr19:38095794:C:T	0	38095794	T	C
19	chr19:38096081:A:G	0	38096081	G	A
19	chr19:38096149:G:T	0	38096149	T	G
19	chr19:38097160:G:C	0	38097160	C	G
19	chr19:38097405:T:A	0	38097405	A	T
19	chr19:38097659:C:T	0	38097659	T	C
19	chr19:38098337:A:G	0	38098337	G	A
19	chr19:38098481:G:A	0	38098481	A	G
19	chr19:38098529:A:G	0	38098529	G	A
19	chr19:38099091:A:G	0	38099091	G	A
19	chr19:38099279:G:A	0	38099279	A	G
19	chr19:38100405:A:G	0	38100405	G	A
19	chr19:38101611:G:A	0	38101611	A	G
19	chr19:38102243:T:C	0	38102243	C	T
19	chr19:38102246:T:C	0	38102246	C	T
19	chr19:38102259:T:C	0	38102259	C	T
19	chr19:38102266:T:C	0	38102266	C	T
19	chr19:38102272:G:C	0	38102272	C	G
19	chr19:38102287:T:C	0	38102287	C	T
19	chr19:38102288:G:A	0	38102288	A	G
19	chr19:38102511:T:C	0	38102511	C	T
19	chr19:38102564:T:C	0	38102564	C	T
19	chr19:38102884:T:G	0	38102884	G	T
19	chr19:38103161:T:C	0	38103161	C	T
19	chr19:38103342:T:A	0	38103342	A	T
19	chr19:38103750:C:T	0	38103750	T	C
19	chr19:38103935:T:A	0	38103935	A	T
19	chr19:38104814:AC:A	0	38104814	A	AC
19	chr19:38104851:G:A	0	38104851	A	G
19	chr19:38105253:T:C	0	38105253	C	T
19	chr19:38109443:A:G	0	38109443	G	A
19	chr19:38110951:AG:A	0	38110951	A	AG
19	chr19:38111088:G:A	0	38111088	A	G
19	chr19:38111574:G:A	0	38111574	A	G
19	chr19:38112022:C:A	0	38112022	A	C
19	chr19:38113948:C:T	0	38113948	T	C
19	chr19:38114338:G:A	0	38114338	A	G
19	chr19:38114474:C:T	0	38114474	T	C
19	chr19:38114796:A:G	0	38114796	G	A
19	chr19:38115875:C:G	0	38115875	G	C
19	chr19:38116616:G:A	0	38116616	A	G
19	chr19:38117356:A:C	0	38117356	C	A
19	chr19:38118339:C:T	0	38118339	T	C
19	chr19:38118357:A:G	0	38118357	G	A
19	chr19:38118911:C:CTGTT	0	38118911	CTGTT	C
19	chr19:38119902:G:A	0	38119902	A	G
19	chr19:38120081:G:A	0	38120081	A	G
19	chr19:38120185:G:A	0	38120185	A	G
19	chr19:38121987:G:A	0	38121987	A	G
19	chr19:38122353:C:T	0	38122353	T	C
19	chr19:38122424:G:A	0	38122424	A	G
19	chr19:38122714:C:T	0	38122714	T	C
19	chr19:38124674:A:G	0	38124674	G	A
19	chr19:38124821:G:A	0	38124821	A	G
19	chr19:38127133:G:A	0	38127133	A	G
19	chr19:38129102:A:G	0	38129102	G	A
19	chr19:38129495:C:T	0	38129495	T	C
19	chr19:38130833:G:A	0	38130833	A	G
19	chr19:38131483:A:G	0	38131483	G	A
19	chr19:38131522:G:A	0	38131522	A	G
19	chr19:38131551:T:C	0	38131551	C	T
19	chr19:38132182:G:A	0	38132182	A	G
19	chr19:38132325:C:T	0	38132325	T	C
19	chr19:38132539:G:A	0	38132539	A	G
19	chr19:38133252:C:T	0	38133252	T	C
19	chr19:38134701:T:C	0	38134701	C	T
19	chr19:38135010:C:A	0	38135010	A	C
19	chr19:38135306:C:T	0	38135306	T	C
19	chr19:38135379:C:T	0	38135379	T	C
19	chr19:38135468:G:A	0	38135468	A	G
19	chr19:38135677:G:A	0	38135677	A	G
19	chr19:38135855:T:C	0	38135855	C	T
19	chr19:38136370:G:A	0	38136370	A	G
19	chr19:38136498:A:G	0	38136498	G	A
19	chr19:38136560:C:T	0	38136560	T	C
19	chr19:38136598:C:T	0	38136598	T	C
19	chr19:38136640:C:T	0	38136640	T	C
19	chr19:38136649:T:C	0	38136649	C	T
19	chr19:38136826:G:A	0	38136826	A	G
19	chr19:38137264:C:T	0	38137264	T	C
19	chr19:38138387:G:A	0	38138387	A	G
19	chr19:38138486:T:C	0	38138486	C	T
19	chr19:38138990:A:T	0	38138990	T	A
19	chr19:38139103:C:T	0	38139103	T	C
19	chr19:38139285:G:T	0	38139285	T	G
19	chr19:38139520:G:A	0	38139520	A	G
19	chr19:38140553:T:C	0	38140553	C	T
19	chr19:38140622:A:G	0	38140622	G	A
19	chr19:38140821:G:T	0	38140821	T	G
19	chr19:38140947:A:G	0	38140947	G	A
19	chr19:38142062:G:A	0	38142062	A	G
19	chr19:38142519:C:T	0	38142519	T	C
19	chr19:38143350:C:G	0	38143350	G	C
19	chr19:38143380:C:T	0	38143380	T	C
19	chr19:38143441:T:G	0	38143441	G	T
19	chr19:38143688:G:A	0	38143688	A	G
19	chr19:38143834:T:C	0	38143834	C	T
19	chr19:38144254:G:T	0	38144254	T	G
19	chr19:38146026:C:A	0	38146026	A	C
19	chr19:38147106:A:G	0	38147106	G	A
19	chr19:38147305:C:T	0	38147305	T	C
19	chr19:38147403:T:A	0	38147403	A	T
19	chr19:38147536:A:T	0	38147536	T	A
19	chr19:38147783:G:A	0	38147783	A	G
19	chr19:38148046:ATAAT:A	0	38148046	A	ATAAT
19	chr19:38149263:C:T	0	38149263	T	C
19	chr19:38151404:T:C	0	38151404	C	T
19	chr19:38151601:A:G	0	38151601	G	A
19	chr19:38151825:G:A	0	38151825	A	G
19	chr19:38152166:G:A	0	38152166	A	G
19	chr19:38152234:C:T	0	38152234	T	C
19	chr19:38153230:A:T	0	38153230	T	A
19	chr19:38153311:G:A	0	38153311	A	G
19	chr19:38153888:C:T	0	38153888	T	C
19	chr19:38156065:G:A	0	38156065	A	G
19	chr19:38156905:A:G	0	38156905	G	A
19	chr19:38157969:G:A	0	38157969	A	G
19	chr19:38158430:T:C	0	38158430	C	T
19	chr19:38160547:G:A	0	38160547	A	G
19	chr19:38161289:T:C	0	38161289	C	T
19	chr19:38162353:C:T	0	38162353	T	C
19	chr19:38162457:A:C	0	38162457	C	A
19	chr19:38162756:G:T	0	38162756	T	G
19	chr19:38162973:A:T	0	38162973	T	A
19	chr19:38163404:T:C	0	38163404	C	T
19	chr19:38163911:A:G	0	38163911	G	A
19	chr19:38166490:A:C	0	38166490	C	A
19	chr19:38166510:A:G	0	38166510	G	A
19	chr19:38167967:G:A	0	38167967	A	G
19	chr19:38168260:G:A	0	38168260	A	G
19	chr19:38169475:TG:T	0	38169475	T	TG
19	chr19:38170588:G:A	0	38170588	A	G
19	chr19:38170840:G:A	0	38170840	A	G
19	chr19:38172241:A:T	0	38172241	T	A
19	chr19:38173220:C:A	0	38173220	A	C
19	chr19:38176239:C:T	0	38176239	T	C
19	chr19:38176746:T:C	0	38176746	C	T
19	chr19:38177165:C:T	0	38177165	T	C
19	chr19:38177276:A:G	0	38177276	G	A
19	chr19:38179303:G:A	0	38179303	A	G
19	chr19:38179815:C:G	0	38179815	G	C
19	chr19:38180561:A:G	0	38180561	G	A
19	chr19:38180796:T:C	0	38180796	C	T
19	chr19:38181532:C:T	0	38181532	T	C
19	chr19:38184051:C:T	0	38184051	T	C
19	chr19:38184458:G:A	0	38184458	A	G
19	chr19:38186374:G:A	0	38186374	A	G
19	chr19:38186724:C:A	0	38186724	A	C
19	chr19:38186932:A:G	0	38186932	G	A
19	chr19:38187522:C:T	0	38187522	T	C
19	chr19:38187770:A:G	0	38187770	G	A
19	chr19:38188780:G:A	0	38188780	A	G
19	chr19:38189329:A:C	0	38189329	C	A
19	chr19:38189635:A:G	0	38189635	G	A
19	chr19:38190241:C:T	0	38190241	T	C
19	chr19:38190894:C:T	0	38190894	T	C
19	chr19:38191739:G:GA	0	38191739	GA	G
19	chr19:38191913:G:A	0	38191913	A	G
19	chr19:38192665:A:G	0	38192665	G	A
19	chr19:38193170:T:C	0	38193170	C	T
19	chr19:38194283:G:A	0	38194283	A	G
19	chr19:38194987:G:A	0	38194987	A	G
19	chr19:38195397:G:A	0	38195397	A	G
19	chr19:38195632:G:A	0	38195632	A	G
19	chr19:38197006:T:C	0	38197006	C	T
19	chr19:38197817:C:T	0	38197817	T	C
19	chr19:38198337:G:C	0	38198337	C	G
19	chr19:38199011:C:T	0	38199011	T	C
19	chr19:38200641:T:C	0	38200641	C	T
19	chr19:38203324:A:G	0	38203324	G	A
19	chr19:38203410:C:T	0	38203410	T	C
19	chr19:38203659:C:T	0	38203659	T	C
19	chr19:38204503:A:G	0	38204503	G	A
19	chr19:38205297:T:TA	0	38205297	TA	T
19	chr19:38206074:T:C	0	38206074	C	T
19	chr19:38207620:C:T	0	38207620	T	C
19	chr19:38208961:C:T	0	38208961	T	C
19	chr19:38212310:G:A	0	38212310	A	G
19	chr19:38213513:G:A	0	38213513	A	G
19	chr19:38213552:A:G	0	38213552	G	A
19	chr19:38213921:G:A	0	38213921	A	G
19	chr19:38214597:T:C	0	38214597	C	T
19	chr19:38214736:T:C	0	38214736	C	T
19	chr19:38214874:T:C	0	38214874	C	T
19	chr19:38215008:G:T	0	38215008	T	G
19	chr19:38215011:T:A	0	38215011	A	T
19	chr19:38215016:A:AG	0	38215016	AG	A
19	chr19:38215054:T:C	0	38215054	C	T
19	chr19:38215272:C:T	0	38215272	T	C
19	chr19:38215288:T:C	0	38215288	C	T
19	chr19:38216349:G:A	0	38216349	A	G
19	chr19:38216657:G:T	0	38216657	T	G
19	chr19:38217689:A:C	0	38217689	C	A
19	chr19:38217758:A:C	0	38217758	C	A
19	chr19:38218330:T:C	0	38218330	C	T
19	chr19:38218928:C:T	0	38218928	T	C
19	chr19:38219909:T:G	0	38219909	G	T
19	chr19:38220817:A:G	0	38220817	G	A
19	chr19:38221366:T:C	0	38221366	C	T
19	chr19:38221506:C:G	0	38221506	G	C
19	chr19:38221578:T:C	0	38221578	C	T
19	chr19:38222928:G:A	0	38222928	A	G
19	chr19:38225174:G:A	0	38225174	A	G
19	chr19:38225365:G:A	0	38225365	A	G
19	chr19:38226060:T:C	0	38226060	C	T
19	chr19:38226624:A:G	0	38226624	G	A
19	chr19:38226738:A:G	0	38226738	G	A
19	chr19:38226753:T:C	0	38226753	C	T
19	chr19:38226988:A:C	0	38226988	C	A
19	chr19:38226991:TC:T	0	38226991	T	TC
19	chr19:38230398:T:C	0	38230398	C	T
19	chr19:38231042:G:A	0	38231042	A	G
19	chr19:38233990:G:A	0	38233990	A	G
19	chr19:38234390:C:T	0	38234390	T	C
19	chr19:38234907:A:T	0	38234907	T	A
19	chr19:38235219:T:C	0	38235219	C	T
19	chr19:38235371:G:C	0	38235371	C	G
19	chr19:38235436:A:G	0	38235436	G	A
19	chr19:38237000:A:T	0	38237000	T	A
19	chr19:38237514:G:A	0	38237514	A	G
19	chr19:38241022:G:A	0	38241022	A	G
19	chr19:38241611:C:T	0	38241611	T	C
19	chr19:38241709:T:C	0	38241709	C	T
19	chr19:38241877:T:C	0	38241877	C	T
19	chr19:38241943:C:T	0	38241943	T	C
19	chr19:38242813:G:A	0	38242813	A	G
19	chr19:38243003:G:A	0	38243003	A	G
19	chr19:38243753:G:A	0	38243753	A	G
19	chr19:38244400:T:TC	0	38244400	TC	T
19	chr19:38244669:G:A	0	38244669	A	G
19	chr19:38244818:AAATC:A	0	38244818	A	AAATC
19	chr19:38244946:G:A	0	38244946	A	G
19	chr19:38244973:C:T	0	38244973	T	C
19	chr19:38245164:A:T	0	38245164	T	A
19	chr19:38246992:G:A	0	38246992	A	G
19	chr19:38248388:CT:C	0	38248388	C	CT
19	chr19:38248661:G:T	0	38248661	T	G
19	chr19:38249543:T:C	0	38249543	C	T
19	chr19:38249778:A:G	0	38249778	G	A
19	chr19:38250306:A:G	0	38250306	G	A
19	chr19:38250496:G:A	0	38250496	A	G
19	chr19:38250937:T:G	0	38250937	G	T
19	chr19:38252206:G:A	0	38252206	A	G
19	chr19:38252656:C:T	0	38252656	T	C
19	chr19:38252731:C:T	0	38252731	T	C
19	chr19:38252866:A:G	0	38252866	G	A
19	chr19:38252951:G:T	0	38252951	T	G
19	chr19:38253322:A:G	0	38253322	G	A
19	chr19:38253745:T:A	0	38253745	A	T
19	chr19:38254093:A:G	0	38254093	G	A
19	chr19:38254526:T:A	0	38254526	A	T
19	chr19:38255397:T:C	0	38255397	C	T
19	chr19:38255479:T:C	0	38255479	C	T
19	chr19:38255569:T:C	0	38255569	C	T
19	chr19:38256454:G:T	0	38256454	T	G
19	chr19:38256477:A:G	0	38256477	G	A
19	chr19:38256677:G:A	0	38256677	A	G
19	chr19:38256681:G:A	0	38256681	A	G
19	chr19:38257403:T:G	0	38257403	G	T
19	chr19:38257630:C:T	0	38257630	T	C
19	chr19:38258273:G:A	0	38258273	A	G
19	chr19:38259125:C:CA	0	38259125	CA	C
19	chr19:38259354:A:G	0	38259354	G	A
19	chr19:38259460:G:C	0	38259460	C	G
19	chr19:38260830:G:C	0	38260830	C	G
19	chr19:38261701:A:G	0	38261701	G	A
19	chr19:38261809:G:C	0	38261809	C	G
19	chr19:38262342:A:G	0	38262342	G	A
19	chr19:38262366:C:G	0	38262366	G	C
19	chr19:38262745:C:T	0	38262745	T	C
19	chr19:38262985:T:C	0	38262985	C	T
19	chr19:38263036:A:C	0	38263036	C	A
19	chr19:38264308:G:A	0	38264308	A	G
19	chr19:38264366:G:A	0	38264366	A	G
19	chr19:38264766:C:G	0	38264766	G	C
19	chr19:38265104:A:G	0	38265104	G	A
19	chr19:38265750:G:C	0	38265750	C	G
19	chr19:38266372:C:A	0	38266372	A	C
19	chr19:38266481:C:A	0	38266481	A	C
19	chr19:38266532:T:C	0	38266532	C	T
19	chr19:38267150:A:G	0	38267150	G	A
19	chr19:38267500:G:A	0	38267500	A	G
19	chr19:38268090:A:G	0	38268090	G	A
19	chr19:38268302:A:G	0	38268302	G	A
19	chr19:38268378:T:G	0	38268378	G	T
19	chr19:38268463:T:C	0	38268463	C	T
19	chr19:38268540:T:C	0	38268540	C	T
19	chr19:38269735:C:T	0	38269735	T	C
19	chr19:38270052:G:A	0	38270052	A	G
19	chr19:38270057:G:C	0	38270057	C	G
19	chr19:38270523:T:C	0	38270523	C	T
19	chr19:38271097:T:C	0	38271097	C	T
19	chr19:38271417:A:G	0	38271417	G	A
19	chr19:38272365:G:A	0	38272365	A	G
19	chr19:38272500:G:A	0	38272500	A	G
19	chr19:38274432:C:T	0	38274432	T	C
19	chr19:38275316:A:G	0	38275316	G	A
19	chr19:38275417:T:C	0	38275417	C	T
19	chr19:38276470:T:C	0	38276470	C	T
19	chr19:38276510:C:T	0	38276510	T	C
19	chr19:38276925:C:T	0	38276925	T	C
19	chr19:38277468:G:C	0	38277468	C	G
19	chr19:38280443:T:C	0	38280443	C	T
19	chr19:38280535:G:A	0	38280535	A	G
19	chr19:38280727:GGTC:G	0	38280727	G	GGTC
19	chr19:38281277:T:A	0	38281277	A	T
19	chr19:38281437:C:T	0	38281437	T	C
19	chr19:38281841:T:C	0	38281841	C	T
19	chr19:38281906:A:G	0	38281906	G	A
19	chr19:38282338:T:C	0	38282338	C	T
19	chr19:38282426:C:T	0	38282426	T	C
19	chr19:38282882:T:C	0	38282882	C	T
19	chr19:38283326:A:G	0	38283326	G	A
19	chr19:38283982:C:T	0	38283982	T	C
19	chr19:38284024:G:T	0	38284024	T	G
19	chr19:38286507:T:C	0	38286507	C	T
19	chr19:38286669:G:C	0	38286669	C	G
19	chr19:38286797:G:A	0	38286797	A	G
19	chr19:38287086:T:C	0	38287086	C	T
19	chr19:38287112:C:T	0	38287112	T	C
19	chr19:38287336:C:T	0	38287336	T	C
19	chr19:38287439:T:C	0	38287439	C	T
19	chr19:38287977:A:G	0	38287977	G	A
19	chr19:38289216:C:T	0	38289216	T	C
19	chr19:38289272:A:G	0	38289272	G	A
19	chr19:38291377:C:T	0	38291377	T	C
19	chr19:38292823:G:A	0	38292823	A	G
19	chr19:38293805:T:C	0	38293805	C	T
19	chr19:38293910:C:T	0	38293910	T	C
19	chr19:38294277:C:T	0	38294277	T	C
19	chr19:38295034:G:A	0	38295034	A	G
19	chr19:38295341:G:A	0	38295341	A	G
19	chr19:38296480:G:A	0	38296480	A	G
19	chr19:38297066:A:G	0	38297066	G	A
19	chr19:38297325:A:G	0	38297325	G	A
19	chr19:38297614:C:T	0	38297614	T	C
19	chr19:38298572:G:A	0	38298572	A	G
19	chr19:38298609:G:A	0	38298609	A	G
19	chr19:38299995:A:C	0	38299995	C	A
19	chr19:38301532:T:C	0	38301532	C	T
19	chr19:38301913:C:T	0	38301913	T	C
19	chr19:38302005:G:A	0	38302005	A	G
19	chr19:38302202:CA:C	0	38302202	C	CA
19	chr19:38302433:C:G	0	38302433	G	C
19	chr19:38302587:C:T	0	38302587	T	C
19	chr19:38302745:G:A	0	38302745	A	G
19	chr19:38302956:G:C	0	38302956	C	G
19	chr19:38303728:T:C	0	38303728	C	T
19	chr19:38304146:T:G	0	38304146	G	T
19	chr19:38304255:T:C	0	38304255	C	T
19	chr19:38304519:G:A	0	38304519	A	G
19	chr19:38305646:A:G	0	38305646	G	A
19	chr19:38305743:A:G	0	38305743	G	A
19	chr19:38305932:G:A	0	38305932	A	G
19	chr19:38305938:T:TC	0	38305938	TC	T
19	chr19:38306403:G:T	0	38306403	T	G
19	chr19:38306549:A:G	0	38306549	G	A
19	chr19:38307306:G:C	0	38307306	C	G
19	chr19:38307388:C:T	0	38307388	T	C
19	chr19:38307446:T:C	0	38307446	C	T
19	chr19:38309525:C:T	0	38309525	T	C
19	chr19:38310647:C:T	0	38310647	T	C
19	chr19:38311160:G:A	0	38311160	A	G
19	chr19:38312219:A:G	0	38312219	G	A
19	chr19:38312349:C:G	0	38312349	G	C
19	chr19:38313056:G:A	0	38313056	A	G
19	chr19:38313578:A:G	0	38313578	G	A
19	chr19:38315691:G:C	0	38315691	C	G
19	chr19:38316395:C:G	0	38316395	G	C
19	chr19:38316544:G:A	0	38316544	A	G
19	chr19:38316850:A:G	0	38316850	G	A
19	chr19:38316901:T:C	0	38316901	C	T
19	chr19:38317864:A:G	0	38317864	G	A
19	chr19:38317865:A:C	0	38317865	C	A
19	chr19:38317872:A:G	0	38317872	G	A
19	chr19:38317893:T:C	0	38317893	C	T
19	chr19:38318430:C:T	0	38318430	T	C
19	chr19:38318719:C:A	0	38318719	A	C
19	chr19:38320513:T:C	0	38320513	C	T
19	chr19:38322410:G:C	0	38322410	C	G
19	chr19:38324046:A:G	0	38324046	G	A
19	chr19:38324577:A:G	0	38324577	G	A
19	chr19:38324732:G:A	0	38324732	A	G
19	chr19:38324843:T:C	0	38324843	C	T
19	chr19:38326312:G:A	0	38326312	A	G
19	chr19:38326336:T:C	0	38326336	C	T
19	chr19:38326723:C:T	0	38326723	T	C
19	chr19:38326846:T:C	0	38326846	C	T
19	chr19:38327659:C:T	0	38327659	T	C
19	chr19:38328111:T:C	0	38328111	C	T
19	chr19:38328285:C:T	0	38328285	T	C
19	chr19:38328458:A:G	0	38328458	G	A
19	chr19:38328610:AAGGAGGATCGCTTGAGGCC:A	0	38328610	A	AAGGAGGATCGCTTGAGGCC
19	chr19:38329888:C:T	0	38329888	T	C
19	chr19:38330401:G:T	0	38330401	T	G
19	chr19:38330834:T:C	0	38330834	C	T
19	chr19:38331057:C:T	0	38331057	T	C
19	chr19:38331069:G:A	0	38331069	A	G
19	chr19:38331199:G:A	0	38331199	A	G
19	chr19:38332562:T:G	0	38332562	G	T
19	chr19:38333331:C:A	0	38333331	A	C
19	chr19:38333704:G:A	0	38333704	A	G
19	chr19:38333941:C:T	0	38333941	T	C
19	chr19:38333993:A:G	0	38333993	G	A
19	chr19:38334454:A:G	0	38334454	G	A
19	chr19:38334807:T:G	0	38334807	G	T
19	chr19:38335447:T:A	0	38335447	A	T
19	chr19:38335683:C:T	0	38335683	T	C
19	chr19:38336307:T:C	0	38336307	C	T
19	chr19:38336812:A:G	0	38336812	G	A
19	chr19:38336839:AGGC:A	0	38336839	A	AGGC
19	chr19:38336990:G:A	0	38336990	A	G
19	chr19:38337160:T:C	0	38337160	C	T
19	chr19:38337165:A:G	0	38337165	G	A
19	chr19:38337320:T:C	0	38337320	C	T
19	chr19:38337869:A:C	0	38337869	C	A
19	chr19:38338373:C:T	0	38338373	T	C
19	chr19:38338976:C:T	0	38338976	T	C
19	chr19:38339357:G:C	0	38339357	C	G
19	chr19:38339359:T:G	0	38339359	G	T
19	chr19:38340326:T:C	0	38340326	C	T
19	chr19:38340671:A:G	0	38340671	G	A
19	chr19:38340673:G:A	0	38340673	A	G
19	chr19:38342160:G:A	0	38342160	A	G
19	chr19:38342306:G:A	0	38342306	A	G
19	chr19:38342474:T:C	0	38342474	C	T
19	chr19:38342525:A:G	0	38342525	G	A
19	chr19:38342710:C:T	0	38342710	T	C
19	chr19:38343737:G:T	0	38343737	T	G
19	chr19:38343915:A:G	0	38343915	G	A
19	chr19:38344518:T:C	0	38344518	C	T
19	chr19:38345325:C:T	0	38345325	T	C
19	chr19:38346041:C:T	0	38346041	T	C
19	chr19:38346137:G:A	0	38346137	A	G
19	chr19:38347246:T:C	0	38347246	C	T
19	chr19:38349219:T:C	0	38349219	C	T
19	chr19:38349652:G:T	0	38349652	T	G
19	chr19:38350256:T:C	0	38350256	C	T
19	chr19:38350531:C:T	0	38350531	T	C
19	chr19:38351074:A:C	0	38351074	C	A
19	chr19:38353504:T:C	0	38353504	C	T
19	chr19:38354568:G:A	0	38354568	A	G
19	chr19:38355229:C:T	0	38355229	T	C
19	chr19:38356791:T:C	0	38356791	C	T
19	chr19:38358156:A:G	0	38358156	G	A
19	chr19:38358221:C:G	0	38358221	G	C
19	chr19:38358675:G:A	0	38358675	A	G
19	chr19:38358870:GAC:G	0	38358870	G	GAC
19	chr19:38359051:T:C	0	38359051	C	T
19	chr19:38359070:A:G	0	38359070	G	A
19	chr19:38359770:C:T	0	38359770	T	C
19	chr19:38360119:G:A	0	38360119	A	G
19	chr19:38361182:A:C	0	38361182	C	A
19	chr19:38361813:C:T	0	38361813	T	C
19	chr19:38363019:C:T	0	38363019	T	C
19	chr19:38363224:GC:G	0	38363224	G	GC
19	chr19:38363914:C:T	0	38363914	T	C
19	chr19:38364177:C:T	0	38364177	T	C
19	chr19:38365341:G:A	0	38365341	A	G
19	chr19:38365605:G:A	0	38365605	A	G
19	chr19:38365851:T:G	0	38365851	G	T
19	chr19:38366445:T:C	0	38366445	C	T
19	chr19:38366936:A:G	0	38366936	G	A
19	chr19:38366993:C:T	0	38366993	T	C
19	chr19:38367422:G:A	0	38367422	A	G
19	chr19:38367793:C:T	0	38367793	T	C
19	chr19:38368403:T:C	0	38368403	C	T
19	chr19:38368906:G:A	0	38368906	A	G
19	chr19:38369818:C:T	0	38369818	T	C
19	chr19:38369963:G:T	0	38369963	T	G
19	chr19:38370307:C:T	0	38370307	T	C
19	chr19:38370459:G:A	0	38370459	A	G
19	chr19:38370693:G:A	0	38370693	A	G
19	chr19:38370722:T:C	0	38370722	C	T
19	chr19:38371076:G:A	0	38371076	A	G
19	chr19:38371110:C:T	0	38371110	T	C
19	chr19:38372063:T:C	0	38372063	C	T
19	chr19:38372432:G:T	0	38372432	T	G
19	chr19:38372489:T:A	0	38372489	A	T
19	chr19:38372824:C:A	0	38372824	A	C
19	chr19:38374059:T:A	0	38374059	A	T
19	chr19:38374996:G:C	0	38374996	C	G
19	chr19:38376299:G:T	0	38376299	T	G
19	chr19:38376498:A:C	0	38376498	C	A
19	chr19:38377491:C:T	0	38377491	T	C
19	chr19:38377742:GCCTCAGCCTC:G	0	38377742	G	GCCTCAGCCTC
19	chr19:38378410:A:C	0	38378410	C	A
19	chr19:38378539:G:A	0	38378539	A	G
19	chr19:38378911:C:A	0	38378911	A	C
19	chr19:38380150:A:G	0	38380150	G	A
19	chr19:38380420:G:A	0	38380420	A	G
19	chr19:38381368:C:G	0	38381368	G	C
19	chr19:38381393:C:G	0	38381393	G	C
19	chr19:38381695:C:A	0	38381695	A	C
19	chr19:38381896:G:A	0	38381896	A	G
19	chr19:38381918:A:T	0	38381918	T	A
19	chr19:38381994:T:C	0	38381994	C	T
19	chr19:38382138:C:T	0	38382138	T	C
19	chr19:38382839:AG:A	0	38382839	A	AG
19	chr19:38384188:C:T	0	38384188	T	C
19	chr19:38384842:C:T	0	38384842	T	C
19	chr19:38385712:G:A	0	38385712	A	G
19	chr19:38385834:C:T	0	38385834	T	C
19	chr19:38387283:A:G	0	38387283	G	A
19	chr19:38387357:G:T	0	38387357	T	G
19	chr19:38391190:G:A	0	38391190	A	G
19	chr19:38392945:G:C	0	38392945	C	G
19	chr19:38393157:T:C	0	38393157	C	T
19	chr19:38393539:T:G	0	38393539	G	T
19	chr19:38393588:G:C	0	38393588	C	G
19	chr19:38393642:A:G	0	38393642	G	A
19	chr19:38394193:G:A	0	38394193	A	G
19	chr19:38394269:A:T	0	38394269	T	A
19	chr19:38394876:G:A	0	38394876	A	G
19	chr19:38395671:T:G	0	38395671	G	T
19	chr19:38396073:C:T	0	38396073	T	C
19	chr19:38396118:G:T	0	38396118	T	G
19	chr19:38396502:A:C	0	38396502	C	A
19	chr19:38396823:C:T	0	38396823	T	C
19	chr19:38397654:T:C	0	38397654	C	T
19	chr19:38397947:C:T	0	38397947	T	C
19	chr19:38399371:G:A	0	38399371	A	G
19	chr19:38400606:T:C	0	38400606	C	T
19	chr19:38400951:A:C	0	38400951	C	A
19	chr19:38401399:G:A	0	38401399	A	G
19	chr19:38402025:C:G	0	38402025	G	C
19	chr19:38402601:G:A	0	38402601	A	G
19	chr19:38402602:C:T	0	38402602	T	C
19	chr19:38402790:C:T	0	38402790	T	C
19	chr19:38403034:C:A	0	38403034	A	C
19	chr19:38403036:G:A	0	38403036	A	G
19	chr19:38403046:A:T	0	38403046	T	A
19	chr19:38403216:G:C	0	38403216	C	G
19	chr19:38403284:A:G	0	38403284	G	A
19	chr19:38403295:C:T	0	38403295	T	C
19	chr19:38404080:C:T	0	38404080	T	C
19	chr19:38404143:C:T	0	38404143	T	C
19	chr19:38404364:G:T	0	38404364	T	G
19	chr19:38404411:G:A	0	38404411	A	G
19	chr19:38405604:C:A	0	38405604	A	C
19	chr19:38405655:A:G	0	38405655	G	A
19	chr19:38406254:T:C	0	38406254	C	T
19	chr19:38407254:C:A	0	38407254	A	C
19	chr19:38407504:A:G	0	38407504	G	A
19	chr19:38408160:G:A	0	38408160	A	G
19	chr19:38408514:A:G	0	38408514	G	A
19	chr19:38409359:G:A	0	38409359	A	G
19	chr19:38410993:C:T	0	38410993	T	C
19	chr19:38411075:C:A	0	38411075	A	C
19	chr19:38411687:C:T	0	38411687	T	C
19	chr19:38411717:T:C	0	38411717	C	T
19	chr19:38411806:G:A	0	38411806	A	G
19	chr19:38412284:A:AT	0	38412284	AT	A
19	chr19:38412392:G:A	0	38412392	A	G
19	chr19:38412459:A:G	0	38412459	G	A
19	chr19:38413540:T:A	0	38413540	A	T
19	chr19:38414599:C:T	0	38414599	T	C
19	chr19:38415043:A:G	0	38415043	G	A
19	chr19:38415152:G:A	0	38415152	A	G
19	chr19:38416238:T:C	0	38416238	C	T
19	chr19:38416353:T:C	0	38416353	C	T
19	chr19:38416945:T:G	0	38416945	G	T
19	chr19:38419423:T:C	0	38419423	C	T
19	chr19:38419463:C:T	0	38419463	T	C
19	chr19:38419755:C:T	0	38419755	T	C
19	chr19:38420147:C:T	0	38420147	T	C
19	chr19:38421075:C:G	0	38421075	G	C
19	chr19:38421631:G:A	0	38421631	A	G
19	chr19:38421957:G:A	0	38421957	A	G
19	chr19:38422124:A:G	0	38422124	G	A
19	chr19:38424280:G:C	0	38424280	C	G
19	chr19:38425170:C:T	0	38425170	T	C
19	chr19:38425190:A:C	0	38425190	C	A
19	chr19:38425599:C:T	0	38425599	T	C
19	chr19:38425668:T:A	0	38425668	A	T
19	chr19:38425685:T:C	0	38425685	C	T
19	chr19:38425687:G:A	0	38425687	A	G
19	chr19:38426455:T:C	0	38426455	C	T
19	chr19:38426611:A:G	0	38426611	G	A
19	chr19:38427229:A:T	0	38427229	T	A
19	chr19:38428177:T:C	0	38428177	C	T
19	chr19:38428584:T:G	0	38428584	G	T
19	chr19:38428861:G:A	0	38428861	A	G
19	chr19:38428904:G:A	0	38428904	A	G
19	chr19:38429331:C:T	0	38429331	T	C
19	chr19:38430196:G:A	0	38430196	A	G
19	chr19:38431547:C:T	0	38431547	T	C
19	chr19:38431629:C:A	0	38431629	A	C
19	chr19:38431836:G:C	0	38431836	C	G
19	chr19:38434174:T:C	0	38434174	C	T
19	chr19:38434713:C:T	0	38434713	T	C
19	chr19:38435260:G:A	0	38435260	A	G
19	chr19:38436676:A:G	0	38436676	G	A
19	chr19:38437321:G:A	0	38437321	A	G
19	chr19:38439212:A:G	0	38439212	G	A
19	chr19:38439276:A:G	0	38439276	G	A
19	chr19:38439658:C:T	0	38439658	T	C
19	chr19:38439855:A:G	0	38439855	G	A
19	chr19:38441573:C:T	0	38441573	T	C
19	chr19:38442480:G:A	0	38442480	A	G
19	chr19:38442814:C:T	0	38442814	T	C
19	chr19:38444640:A:G	0	38444640	G	A
19	chr19:38444726:C:T	0	38444726	T	C
19	chr19:38445032:G:A	0	38445032	A	G
19	chr19:38445308:C:T	0	38445308	T	C
19	chr19:38445854:A:G	0	38445854	G	A
19	chr19:38445895:C:CAGG	0	38445895	CAGG	C
19	chr19:38446013:A:C	0	38446013	C	A
19	chr19:38446196:C:T	0	38446196	T	C
19	chr19:38447569:C:T	0	38447569	T	C
19	chr19:38448147:C:T	0	38448147	T	C
19	chr19:38448768:T:C	0	38448768	C	T
19	chr19:38449589:C:T	0	38449589	T	C
19	chr19:38450762:CA:C	0	38450762	C	CA
19	chr19:38450959:C:T	0	38450959	T	C
19	chr19:38451005:C:T	0	38451005	T	C
19	chr19:38451608:G:A	0	38451608	A	G
19	chr19:38452074:G:A	0	38452074	A	G
19	chr19:38454076:A:G	0	38454076	G	A
19	chr19:38454098:G:A	0	38454098	A	G
19	chr19:38454600:A:G	0	38454600	G	A
19	chr19:38454762:A:G	0	38454762	G	A
19	chr19:38455211:T:C	0	38455211	C	T
19	chr19:38455542:G:A	0	38455542	A	G
19	chr19:38456211:A:G	0	38456211	G	A
19	chr19:38456726:A:T	0	38456726	T	A
19	chr19:38457716:T:C	0	38457716	C	T
19	chr19:38458323:C:G	0	38458323	G	C
19	chr19:38458774:A:G	0	38458774	G	A
19	chr19:38458865:C:T	0	38458865	T	C
19	chr19:38459089:T:G	0	38459089	G	T
19	chr19:38459264:C:T	0	38459264	T	C
19	chr19:38459753:G:A	0	38459753	A	G
19	chr19:38459891:G:A	0	38459891	A	G
19	chr19:38460307:C:T	0	38460307	T	C
19	chr19:38461408:A:G	0	38461408	G	A
19	chr19:38462210:G:C	0	38462210	C	G
19	chr19:38462415:G:C	0	38462415	C	G
19	chr19:38462469:G:T	0	38462469	T	G
19	chr19:38462570:A:T	0	38462570	T	A
19	chr19:38462604:AG:A	0	38462604	A	AG
19	chr19:38463356:A:G	0	38463356	G	A
19	chr19:38463979:T:G	0	38463979	G	T
19	chr19:38464943:G:A	0	38464943	A	G
19	chr19:38466163:G:A	0	38466163	A	G
19	chr19:38466199:C:T	0	38466199	T	C
19	chr19:38466780:C:T	0	38466780	T	C
19	chr19:38468556:T:G	0	38468556	G	T
19	chr19:38470090:C:T	0	38470090	T	C
19	chr19:38470894:G:A	0	38470894	A	G
19	chr19:38471666:C:T	0	38471666	T	C
19	chr19:38472397:T:G	0	38472397	G	T
19	chr19:38473901:A:G	0	38473901	G	A
19	chr19:38474424:A:G	0	38474424	G	A
19	chr19:38475072:A:C	0	38475072	C	A
19	chr19:38475094:C:T	0	38475094	T	C
19	chr19:38475312:T:C	0	38475312	C	T
19	chr19:38477585:G:T	0	38477585	T	G
19	chr19:38478135:T:C	0	38478135	C	T
19	chr19:38478856:C:T	0	38478856	T	C
19	chr19:38479635:G:A	0	38479635	A	G
19	chr19:38479873:T:G	0	38479873	G	T
19	chr19:38480634:T:C	0	38480634	C	T
19	chr19:38480916:C:T	0	38480916	T	C
19	chr19:38481214:C:A	0	38481214	A	C
19	chr19:38481578:G:A	0	38481578	A	G
19	chr19:38481596:G:A	0	38481596	A	G
19	chr19:38481685:C:T	0	38481685	T	C
19	chr19:38481857:T:G	0	38481857	G	T
19	chr19:38482603:G:A	0	38482603	A	G
19	chr19:38484223:C:T	0	38484223	T	C
19	chr19:38484303:T:C	0	38484303	C	T
19	chr19:38484350:T:C	0	38484350	C	T
19	chr19:38484656:G:A	0	38484656	A	G
19	chr19:38484809:T:C	0	38484809	C	T
19	chr19:38485226:C:T	0	38485226	T	C
19	chr19:38486382:C:T	0	38486382	T	C
19	chr19:38486595:C:A	0	38486595	A	C
19	chr19:38487485:A:C	0	38487485	C	A
19	chr19:38487596:C:T	0	38487596	T	C
19	chr19:38488598:T:C	0	38488598	C	T
19	chr19:38488747:T:C	0	38488747	C	T
19	chr19:38488916:A:T	0	38488916	T	A
19	chr19:38489101:G:A	0	38489101	A	G
19	chr19:38489251:A:G	0	38489251	G	A
19	chr19:38489849:T:C	0	38489849	C	T
19	chr19:38489953:G:A	0	38489953	A	G
19	chr19:38490644:A:G	0	38490644	G	A
19	chr19:38490899:C:T	0	38490899	T	C
19	chr19:38491118:C:T	0	38491118	T	C
19	chr19:38491143:G:A	0	38491143	A	G
19	chr19:38491157:A:G	0	38491157	G	A
19	chr19:38491718:T:C	0	38491718	C	T
19	chr19:38492209:T:C	0	38492209	C	T
19	chr19:38492306:A:T	0	38492306	T	A
19	chr19:38492540:G:T	0	38492540	T	G
19	chr19:38492894:C:A	0	38492894	A	C
19	chr19:38492935:C:T	0	38492935	T	C
19	chr19:38494668:G:A	0	38494668	A	G
19	chr19:38494820:T:C	0	38494820	C	T
19	chr19:38495339:G:A	0	38495339	A	G
19	chr19:38496058:C:T	0	38496058	T	C
19	chr19:38496377:A:G	0	38496377	G	A
19	chr19:38497386:A:G	0	38497386	G	A
19	chr19:38497672:A:T	0	38497672	T	A
19	chr19:38497731:T:C	0	38497731	C	T
19	chr19:38498207:G:A	0	38498207	A	G
19	chr19:38499431:ATCCTGGGGCTGGCGGGAGCCTGGTGTTACCCCTAGAGGTGTTGGG:A	0	38499431	A	ATCCTGGGGCTGGCGGGAGCCTGGTGTTACCCCTAGAGGTGTTGGG
19	chr19:38499696:C:T	0	38499696	T	C
19	chr19:38499705:C:T	0	38499705	T	C
19	chr19:38499953:C:T	0	38499953	T	C
19	chr19:38500036:C:A	0	38500036	A	C
19	chr19:38500876:G:A	0	38500876	A	G
19	chr19:38500903:G:A	0	38500903	A	G
19	chr19:38501249:C:T	0	38501249	T	C
19	chr19:38501324:C:T	0	38501324	T	C
19	chr19:38501446:C:T	0	38501446	T	C
19	chr19:38501538:G:A	0	38501538	A	G
19	chr19:38501715:A:G	0	38501715	G	A
19	chr19:38502907:C:T	0	38502907	T	C
19	chr19:38502998:A:G	0	38502998	G	A
19	chr19:38503131:C:T	0	38503131	T	C
19	chr19:38503436:T:C	0	38503436	C	T
19	chr19:38504040:G:T	0	38504040	T	G
19	chr19:38504270:G:A	0	38504270	A	G
19	chr19:38504512:G:A	0	38504512	A	G
19	chr19:38504593:A:G	0	38504593	G	A
19	chr19:38504715:ACCT:A	0	38504715	A	ACCT
19	chr19:38504798:T:C	0	38504798	C	T
19	chr19:38504870:T:C	0	38504870	C	T
19	chr19:38505335:G:A	0	38505335	A	G
19	chr19:38505426:A:G	0	38505426	G	A
19	chr19:38505459:C:T	0	38505459	T	C
19	chr19:38506000:A:G	0	38506000	G	A
19	chr19:38506350:T:C	0	38506350	C	T
19	chr19:38506436:C:T	0	38506436	T	C
19	chr19:38506819:G:C	0	38506819	C	G
19	chr19:38506969:T:A	0	38506969	A	T
19	chr19:38507039:G:T	0	38507039	T	G
19	chr19:38507123:C:A	0	38507123	A	C
19	chr19:38507385:G:T	0	38507385	T	G
19	chr19:38508131:A:G	0	38508131	G	A
19	chr19:38508166:A:C	0	38508166	C	A
19	chr19:38508405:G:A	0	38508405	A	G
19	chr19:38508420:G:T	0	38508420	T	G
19	chr19:38508580:A:G	0	38508580	G	A
19	chr19:38509514:G:A	0	38509514	A	G
19	chr19:38509576:C:T	0	38509576	T	C
19	chr19:38509612:C:T	0	38509612	T	C
19	chr19:38509900:C:T	0	38509900	T	C
19	chr19:38509922:T:C	0	38509922	C	T
19	chr19:38509936:C:T	0	38509936	T	C
19	chr19:38510185:T:A	0	38510185	A	T
19	chr19:38510229:G:A	0	38510229	A	G
19	chr19:38510306:A:G	0	38510306	G	A
19	chr19:38511110:A:G	0	38511110	G	A
19	chr19:38511201:C:T	0	38511201	T	C
19	chr19:38511974:T:G	0	38511974	G	T
19	chr19:38512051:C:T	0	38512051	T	C
19	chr19:38512085:A:G	0	38512085	G	A
19	chr19:38512513:C:T	0	38512513	T	C
19	chr19:38513839:T:C	0	38513839	C	T
19	chr19:38515496:A:G	0	38515496	G	A
19	chr19:38515629:A:C	0	38515629	C	A
19	chr19:38515640:T:A	0	38515640	A	T
19	chr19:38515743:A:G	0	38515743	G	A
19	chr19:38516570:A:C	0	38516570	C	A
19	chr19:38517213:G:A	0	38517213	A	G
19	chr19:38517363:G:A	0	38517363	A	G
19	chr19:38517858:G:A	0	38517858	A	G
19	chr19:38518961:C:T	0	38518961	T	C
19	chr19:38519011:C:T	0	38519011	T	C
19	chr19:38519413:C:T	0	38519413	T	C
19	chr19:38519991:T:A	0	38519991	A	T
19	chr19:38520501:C:G	0	38520501	G	C
19	chr19:38521416:G:A	0	38521416	A	G
19	chr19:38521672:G:A	0	38521672	A	G
19	chr19:38521717:T:A	0	38521717	A	T
19	chr19:38522685:T:C	0	38522685	C	T
19	chr19:38522814:G:C	0	38522814	C	G
19	chr19:38524534:C:T	0	38524534	T	C
19	chr19:38524814:T:C	0	38524814	C	T
19	chr19:38526738:T:C	0	38526738	C	T
19	chr19:38527521:A:G	0	38527521	G	A
19	chr19:38527637:C:T	0	38527637	T	C
19	chr19:38527640:C:T	0	38527640	T	C
19	chr19:38527942:C:CA	0	38527942	CA	C
19	chr19:38529112:C:T	0	38529112	T	C
19	chr19:38529309:C:T	0	38529309	T	C
19	chr19:38529920:T:G	0	38529920	G	T
19	chr19:38530186:T:C	0	38530186	C	T
19	chr19:38530562:G:A	0	38530562	A	G
19	chr19:38531114:A:G	0	38531114	G	A
19	chr19:38531266:G:A	0	38531266	A	G
19	chr19:38532083:A:G	0	38532083	G	A
19	chr19:38533025:T:C	0	38533025	C	T
19	chr19:38533029:GA:G	0	38533029	G	GA
19	chr19:38533533:T:A	0	38533533	A	T
19	chr19:38538492:A:G	0	38538492	G	A
19	chr19:38539395:T:C	0	38539395	C	T
19	chr19:38541074:G:A	0	38541074	A	G
19	chr19:38541885:C:T	0	38541885	T	C
19	chr19:38542272:T:C	0	38542272	C	T
19	chr19:38542620:G:A	0	38542620	A	G
19	chr19:38542814:C:T	0	38542814	T	C
19	chr19:38542817:A:G	0	38542817	G	A
19	chr19:38543040:C:G	0	38543040	G	C
19	chr19:38543682:G:A	0	38543682	A	G
19	chr19:38543972:G:A	0	38543972	A	G
19	chr19:38544428:G:C	0	38544428	C	G
19	chr19:38545551:A:G	0	38545551	G	A
19	chr19:38545776:A:C	0	38545776	C	A
19	chr19:38545929:T:C	0	38545929	C	T
19	chr19:38546014:A:G	0	38546014	G	A
19	chr19:38547518:T:C	0	38547518	C	T
19	chr19:38547524:T:C	0	38547524	C	T
19	chr19:38548104:G:C	0	38548104	C	G
19	chr19:38548512:A:G	0	38548512	G	A
19	chr19:38549502:C:A	0	38549502	A	C
19	chr19:38549544:A:C	0	38549544	C	A
19	chr19:38550837:T:G	0	38550837	G	T
19	chr19:38552946:C:A	0	38552946	A	C
19	chr19:38555081:C:T	0	38555081	T	C
19	chr19:38555496:T:C	0	38555496	C	T
19	chr19:38556031:T:G	0	38556031	G	T
19	chr19:38556079:G:A	0	38556079	A	G
19	chr19:38556464:T:A	0	38556464	A	T
19	chr19:38557489:A:C	0	38557489	C	A
19	chr19:38557523:C:A	0	38557523	A	C
19	chr19:38557928:C:T	0	38557928	T	C
19	chr19:38557998:C:A	0	38557998	A	C
19	chr19:38558809:G:T	0	38558809	T	G
19	chr19:38560409:A:G	0	38560409	G	A
19	chr19:38561015:T:C	0	38561015	C	T
19	chr19:38562642:C:T	0	38562642	T	C
19	chr19:38563051:T:C	0	38563051	C	T
19	chr19:38564664:C:T	0	38564664	T	C
19	chr19:38564703:C:T	0	38564703	T	C
19	chr19:38567534:C:G	0	38567534	G	C
19	chr19:38568793:CAT:C	0	38568793	C	CAT
19	chr19:38569057:T:C	0	38569057	C	T
19	chr19:38569598:C:T	0	38569598	T	C
19	chr19:38570618:C:G	0	38570618	G	C
19	chr19:38574948:A:G	0	38574948	G	A
19	chr19:38575718:G:A	0	38575718	A	G
19	chr19:38576756:C:T	0	38576756	T	C
19	chr19:38576787:G:A	0	38576787	A	G
19	chr19:38576877:G:A	0	38576877	A	G
19	chr19:38577176:G:A	0	38577176	A	G
19	chr19:38577347:C:T	0	38577347	T	C
19	chr19:38577410:C:T	0	38577410	T	C
19	chr19:38578590:T:C	0	38578590	C	T
19	chr19:38580617:C:T	0	38580617	T	C
19	chr19:38580991:T:C	0	38580991	C	T
19	chr19:38581195:T:A	0	38581195	A	T
19	chr19:38581639:C:T	0	38581639	T	C
19	chr19:38582135:T:C	0	38582135	C	T
19	chr19:38582511:C:T	0	38582511	T	C
19	chr19:38584073:C:G	0	38584073	G	C
19	chr19:38586280:AGGGGGT:A	0	38586280	A	AGGGGGT
19	chr19:38588700:C:T	0	38588700	T	C
19	chr19:38590088:C:G	0	38590088	G	C
19	chr19:38591347:G:A	0	38591347	A	G
19	chr19:38595204:G:A	0	38595204	A	G
19	chr19:38597821:A:T	0	38597821	T	A
19	chr19:38599457:T:G	0	38599457	G	T
19	chr19:38601028:A:T	0	38601028	T	A
19	chr19:38603971:G:A	0	38603971	A	G
19	chr19:38606538:CG:C	0	38606538	C	CG
19	chr19:38607131:G:C	0	38607131	C	G
19	chr19:38607730:G:A	0	38607730	A	G
19	chr19:38608740:T:C	0	38608740	C	T
19	chr19:38611029:A:G	0	38611029	G	A
19	chr19:38611230:T:C	0	38611230	C	T
19	chr19:38613797:A:G	0	38613797	G	A
19	chr19:38615352:C:T	0	38615352	T	C
19	chr19:38616516:T:C	0	38616516	C	T
19	chr19:38618083:C:T	0	38618083	T	C
19	chr19:38618967:G:A	0	38618967	A	G
19	chr19:38619335:C:T	0	38619335	T	C
19	chr19:38620009:A:G	0	38620009	G	A
19	chr19:38624668:A:G	0	38624668	G	A
19	chr19:38624836:T:C	0	38624836	C	T
19	chr19:38629019:T:A	0	38629019	A	T
19	chr19:38629833:T:G	0	38629833	G	T
19	chr19:38632031:C:T	0	38632031	T	C
19	chr19:38637379:C:T	0	38637379	T	C
19	chr19:38637521:A:G	0	38637521	G	A
19	chr19:38638327:A:G	0	38638327	G	A
19	chr19:38641960:C:T	0	38641960	T	C
19	chr19:38643918:T:C	0	38643918	C	T
19	chr19:38645369:A:T	0	38645369	T	A
19	chr19:38645465:C:T	0	38645465	T	C
19	chr19:38645725:C:T	0	38645725	T	C
19	chr19:38645846:G:A	0	38645846	A	G
19	chr19:38647524:A:C	0	38647524	C	A
19	chr19:38648308:A:G	0	38648308	G	A
19	chr19:38651334:C:T	0	38651334	T	C
19	chr19:38651689:C:T	0	38651689	T	C
19	chr19:38652048:G:A	0	38652048	A	G
19	chr19:38652288:G:A	0	38652288	A	G
19	chr19:38652649:G:A	0	38652649	A	G
19	chr19:38653244:G:A	0	38653244	A	G
19	chr19:38653549:A:T	0	38653549	T	A
19	chr19:38653604:C:T	0	38653604	T	C
19	chr19:38654074:C:A	0	38654074	A	C
19	chr19:38656870:G:A	0	38656870	A	G
19	chr19:38657408:G:T	0	38657408	T	G
19	chr19:38657463:A:G	0	38657463	G	A
19	chr19:38657642:C:A	0	38657642	A	C
19	chr19:38659559:A:G	0	38659559	G	A
19	chr19:38659595:A:G	0	38659595	G	A
19	chr19:38659982:G:T	0	38659982	T	G
19	chr19:38660542:C:T	0	38660542	T	C
19	chr19:38661890:T:G	0	38661890	G	T
19	chr19:38662103:C:G	0	38662103	G	C
19	chr19:38662268:T:C	0	38662268	C	T
19	chr19:38662625:A:G	0	38662625	G	A
19	chr19:38662667:T:A	0	38662667	A	T
19	chr19:38665240:G:A	0	38665240	A	G
19	chr19:38665498:C:T	0	38665498	T	C
19	chr19:38665742:A:G	0	38665742	G	A
19	chr19:38666959:C:T	0	38666959	T	C
19	chr19:38671590:A:C	0	38671590	C	A
19	chr19:38671795:C:T	0	38671795	T	C
19	chr19:38673329:T:C	0	38673329	C	T
19	chr19:38673824:C:T	0	38673824	T	C
19	chr19:38674075:C:T	0	38674075	T	C
19	chr19:38674422:G:T	0	38674422	T	G
19	chr19:38676720:A:G	0	38676720	G	A
19	chr19:38677120:T:C	0	38677120	C	T
19	chr19:38677370:AACAG:A	0	38677370	A	AACAG
19	chr19:38679389:C:T	0	38679389	T	C
19	chr19:38679833:A:G	0	38679833	G	A
19	chr19:38680464:A:G	0	38680464	G	A
19	chr19:38681359:C:T	0	38681359	T	C
19	chr19:38681580:A:G	0	38681580	G	A
19	chr19:38681594:C:T	0	38681594	T	C
19	chr19:38681869:T:C	0	38681869	C	T
19	chr19:38682846:A:C	0	38682846	C	A
19	chr19:38683005:T:C	0	38683005	C	T
19	chr19:38683692:G:A	0	38683692	A	G
19	chr19:38686224:C:T	0	38686224	T	C
19	chr19:38686970:T:G	0	38686970	G	T
19	chr19:38687977:TCTACAAATGGTCAATAAGCACATGAAAAGGTGTTCGATGTCATTACTAATTAGGGCAAATCAAAACCATAACCA:T	0	38687977	T	TCTACAAATGGTCAATAAGCACATGAAAAGGTGTTCGATGTCATTACTAATTAGGGCAAATCAAAACCATAACCA
19	chr19:38688452:T:G	0	38688452	G	T
19	chr19:38688502:G:C	0	38688502	C	G
19	chr19:38688631:G:A	0	38688631	A	G
19	chr19:38688639:A:G	0	38688639	G	A
19	chr19:38689199:T:G	0	38689199	G	T
19	chr19:38689294:A:G	0	38689294	G	A
19	chr19:38689818:C:T	0	38689818	T	C
19	chr19:38690674:C:T	0	38690674	T	C
19	chr19:38690729:T:G	0	38690729	G	T
19	chr19:38691272:A:G	0	38691272	G	A
19	chr19:38691332:C:T	0	38691332	T	C
19	chr19:38691925:C:T	0	38691925	T	C
19	chr19:38692052:T:A	0	38692052	A	T
19	chr19:38692259:T:C	0	38692259	C	T
19	chr19:38692874:C:T	0	38692874	T	C
19	chr19:38692944:A:G	0	38692944	G	A
19	chr19:38693530:T:G	0	38693530	G	T
19	chr19:38694029:C:G	0	38694029	G	C
19	chr19:38694171:G:A	0	38694171	A	G
19	chr19:38694182:T:G	0	38694182	G	T
19	chr19:38695589:T:C	0	38695589	C	T
19	chr19:38695973:G:A	0	38695973	A	G
19	chr19:38696310:A:G	0	38696310	G	A
19	chr19:38696364:C:A	0	38696364	A	C
19	chr19:38696745:A:G	0	38696745	G	A
19	chr19:38696839:A:G	0	38696839	G	A
19	chr19:38697106:AAGCCAG:A	0	38697106	A	AAGCCAG
19	chr19:38697424:C:G	0	38697424	G	C
19	chr19:38697472:G:A	0	38697472	A	G
19	chr19:38697509:A:G	0	38697509	G	A
19	chr19:38697596:G:T	0	38697596	T	G
19	chr19:38697676:C:T	0	38697676	T	C
19	chr19:38698091:C:T	0	38698091	T	C
19	chr19:38699106:T:C	0	38699106	C	T
19	chr19:38699255:C:T	0	38699255	T	C
19	chr19:38699321:G:A	0	38699321	A	G
19	chr19:38699627:C:T	0	38699627	T	C
19	chr19:38699791:A:G	0	38699791	G	A
19	chr19:38699823:A:G	0	38699823	G	A
19	chr19:38700904:G:A	0	38700904	A	G
19	chr19:38703050:C:T	0	38703050	T	C
19	chr19:38703530:C:A	0	38703530	A	C
19	chr19:38703542:G:A	0	38703542	A	G
19	chr19:38704375:C:T	0	38704375	T	C
19	chr19:38704443:C:G	0	38704443	G	C
19	chr19:38704662:AGGAG:A	0	38704662	A	AGGAG
19	chr19:38704674:T:G	0	38704674	G	T
19	chr19:38705095:C:T	0	38705095	T	C
19	chr19:38705445:A:G	0	38705445	G	A
19	chr19:38705584:G:A	0	38705584	A	G
19	chr19:38705688:C:T	0	38705688	T	C
19	chr19:38706096:G:A	0	38706096	A	G
19	chr19:38706105:C:T	0	38706105	T	C
19	chr19:38706462:A:G	0	38706462	G	A
19	chr19:38706670:C:T	0	38706670	T	C
19	chr19:38706912:C:G	0	38706912	G	C
19	chr19:38706945:A:G	0	38706945	G	A
19	chr19:38707133:G:A	0	38707133	A	G
19	chr19:38707314:T:C	0	38707314	C	T
19	chr19:38707344:C:T	0	38707344	T	C
19	chr19:38707680:A:G	0	38707680	G	A
19	chr19:38708747:T:G	0	38708747	G	T
19	chr19:38708981:T:C	0	38708981	C	T
19	chr19:38709340:G:T	0	38709340	T	G
19	chr19:38709358:G:A	0	38709358	A	G
19	chr19:38710203:C:T	0	38710203	T	C
19	chr19:38710634:C:G	0	38710634	G	C
19	chr19:38710848:C:T	0	38710848	T	C
19	chr19:38711141:C:T	0	38711141	T	C
19	chr19:38711176:T:C	0	38711176	C	T
19	chr19:38711416:C:T	0	38711416	T	C
19	chr19:38711544:G:A	0	38711544	A	G
19	chr19:38711701:G:A	0	38711701	A	G
19	chr19:38712257:G:A	0	38712257	A	G
19	chr19:38712949:CTGGCCCCTCTCTGAGGGGGTAG:C	0	38712949	C	CTGGCCCCTCTCTGAGGGGGTAG
19	chr19:38714205:C:T	0	38714205	T	C
19	chr19:38714206:G:A	0	38714206	A	G
19	chr19:38714967:G:A	0	38714967	A	G
19	chr19:38714973:C:T	0	38714973	T	C
19	chr19:38715648:C:T	0	38715648	T	C
19	chr19:38716046:C:T	0	38716046	T	C
19	chr19:38716594:G:A	0	38716594	A	G
19	chr19:38717573:G:C	0	38717573	C	G
19	chr19:38718155:C:T	0	38718155	T	C
19	chr19:38718646:G:A	0	38718646	A	G
19	chr19:38719248:C:G	0	38719248	G	C
19	chr19:38719953:G:A	0	38719953	A	G
19	chr19:38720321:A:G	0	38720321	G	A
19	chr19:38721412:T:C	0	38721412	C	T
19	chr19:38722477:AG:A	0	38722477	A	AG
19	chr19:38722547:A:G	0	38722547	G	A
19	chr19:38722612:A:G	0	38722612	G	A
19	chr19:38722616:C:T	0	38722616	T	C
19	chr19:38723771:C:T	0	38723771	T	C
19	chr19:38724693:C:T	0	38724693	T	C
19	chr19:38725084:ATTAC:A	0	38725084	A	ATTAC
19	chr19:38725551:G:A	0	38725551	A	G
19	chr19:38725563:T:C	0	38725563	C	T
19	chr19:38726867:G:A	0	38726867	A	G
19	chr19:38727754:A:G	0	38727754	G	A
19	chr19:38727755:A:C	0	38727755	C	A
19	chr19:38728634:C:T	0	38728634	T	C
19	chr19:38728920:G:T	0	38728920	T	G
19	chr19:38729140:T:C	0	38729140	C	T
19	chr19:38730655:A:G	0	38730655	G	A
19	chr19:38731307:A:T	0	38731307	T	A
19	chr19:38731829:C:G	0	38731829	G	C
19	chr19:38731987:G:A	0	38731987	A	G
19	chr19:38732090:C:T	0	38732090	T	C
19	chr19:38732792:AGT:A	0	38732792	A	AGT
19	chr19:38733077:C:T	0	38733077	T	C
19	chr19:38733388:G:A	0	38733388	A	G
19	chr19:38733773:A:G	0	38733773	G	A
19	chr19:38734262:G:A	0	38734262	A	G
19	chr19:38734294:C:T	0	38734294	T	C
19	chr19:38735218:T:C	0	38735218	C	T
19	chr19:38737604:T:C	0	38737604	C	T
19	chr19:38738449:A:G	0	38738449	G	A
19	chr19:38738676:A:G	0	38738676	G	A
19	chr19:38738926:G:A	0	38738926	A	G
19	chr19:38739311:A:G	0	38739311	G	A
19	chr19:38739319:G:A	0	38739319	A	G
19	chr19:38739373:T:C	0	38739373	C	T
19	chr19:38740108:C:G	0	38740108	G	C
19	chr19:38740629:G:A	0	38740629	A	G
19	chr19:38740724:C:T	0	38740724	T	C
19	chr19:38741248:T:G	0	38741248	G	T
19	chr19:38741341:G:A	0	38741341	A	G
19	chr19:38742506:A:G	0	38742506	G	A
19	chr19:38742617:C:T	0	38742617	T	C
19	chr19:38743871:C:T	0	38743871	T	C
19	chr19:38744234:T:C	0	38744234	C	T
19	chr19:38744239:T:C	0	38744239	C	T
19	chr19:38744737:A:G	0	38744737	G	A
19	chr19:38744820:G:A	0	38744820	A	G
19	chr19:38744872:T:C	0	38744872	C	T
19	chr19:38744899:T:A	0	38744899	A	T
19	chr19:38746316:G:C	0	38746316	C	G
19	chr19:38746342:T:C	0	38746342	C	T
19	chr19:38746433:C:G	0	38746433	G	C
19	chr19:38748303:A:G	0	38748303	G	A
19	chr19:38748963:C:A	0	38748963	A	C
19	chr19:38749579:C:T	0	38749579	T	C
19	chr19:38749921:T:C	0	38749921	C	T
19	chr19:38750025:T:C	0	38750025	C	T
19	chr19:38750518:G:A	0	38750518	A	G
19	chr19:38750646:TGGA:T	0	38750646	T	TGGA
19	chr19:38750666:C:T	0	38750666	T	C
19	chr19:38750833:T:C	0	38750833	C	T
19	chr19:38750945:G:A	0	38750945	A	G
19	chr19:38751284:T:C	0	38751284	C	T
19	chr19:38751821:C:T	0	38751821	T	C
19	chr19:38751919:A:C	0	38751919	C	A
19	chr19:38752017:C:T	0	38752017	T	C
19	chr19:38752856:C:T	0	38752856	T	C
19	chr19:38753316:C:T	0	38753316	T	C
19	chr19:38753329:G:T	0	38753329	T	G
19	chr19:38753330:C:T	0	38753330	T	C
19	chr19:38753378:A:G	0	38753378	G	A
19	chr19:38753388:C:T	0	38753388	T	C
19	chr19:38753407:A:T	0	38753407	T	A
19	chr19:38753528:C:T	0	38753528	T	C
19	chr19:38753529:A:G	0	38753529	G	A
19	chr19:38753636:C:T	0	38753636	T	C
19	chr19:38753666:T:C	0	38753666	C	T
19	chr19:38753697:T:C	0	38753697	C	T
19	chr19:38753772:A:G	0	38753772	G	A
19	chr19:38753902:A:G	0	38753902	G	A
19	chr19:38754070:T:A	0	38754070	A	T
19	chr19:38754380:A:T	0	38754380	T	A
19	chr19:38754400:T:C	0	38754400	C	T
19	chr19:38754467:T:C	0	38754467	C	T
19	chr19:38754693:A:G	0	38754693	G	A
19	chr19:38754874:A:G	0	38754874	G	A
19	chr19:38755164:TA:T	0	38755164	T	TA
19	chr19:38755177:G:A	0	38755177	A	G
19	chr19:38755516:C:T	0	38755516	T	C
19	chr19:38755577:T:C	0	38755577	C	T
19	chr19:38756127:C:T	0	38756127	T	C
19	chr19:38756336:G:A	0	38756336	A	G
19	chr19:38756454:A:G	0	38756454	G	A
19	chr19:38756586:T:C	0	38756586	C	T
19	chr19:38756662:T:C	0	38756662	C	T
19	chr19:38756817:T:C	0	38756817	C	T
19	chr19:38756845:A:G	0	38756845	G	A
19	chr19:38757037:T:C	0	38757037	C	T
19	chr19:38757170:C:G	0	38757170	G	C
19	chr19:38757269:A:C	0	38757269	C	A
19	chr19:38757356:G:A	0	38757356	A	G
19	chr19:38757461:ACT:A	0	38757461	A	ACT
19	chr19:38757551:G:C	0	38757551	C	G
19	chr19:38757578:G:C	0	38757578	C	G
19	chr19:38757951:A:G	0	38757951	G	A
19	chr19:38758363:A:G	0	38758363	G	A
19	chr19:38758666:T:C	0	38758666	C	T
19	chr19:38758861:G:A	0	38758861	A	G
19	chr19:38758870:A:G	0	38758870	G	A
19	chr19:38759036:A:G	0	38759036	G	A
19	chr19:38759205:T:C	0	38759205	C	T
19	chr19:38759209:T:C	0	38759209	C	T
19	chr19:38759375:A:G	0	38759375	G	A
19	chr19:38759697:G:A	0	38759697	A	G
19	chr19:38759803:C:T	0	38759803	T	C
19	chr19:38760160:T:G	0	38760160	G	T
19	chr19:38760976:T:A	0	38760976	A	T
19	chr19:38760984:G:A	0	38760984	A	G
19	chr19:38761153:A:G	0	38761153	G	A
19	chr19:38761283:C:T	0	38761283	T	C
19	chr19:38761598:G:A	0	38761598	A	G
19	chr19:38762208:T:C	0	38762208	C	T
19	chr19:38762454:G:A	0	38762454	A	G
19	chr19:38763137:AAAAG:A	0	38763137	A	AAAAG
19	chr19:38763207:G:A	0	38763207	A	G
19	chr19:38763981:A:G	0	38763981	G	A
19	chr19:38764033:T:A	0	38764033	A	T
19	chr19:38764339:C:T	0	38764339	T	C
19	chr19:38764352:G:C	0	38764352	C	G
19	chr19:38764580:C:T	0	38764580	T	C
19	chr19:38765210:C:T	0	38765210	T	C
19	chr19:38765266:CAGA:C	0	38765266	C	CAGA
19	chr19:38765793:A:G	0	38765793	G	A
19	chr19:38766010:C:T	0	38766010	T	C
19	chr19:38766168:A:T	0	38766168	T	A
19	chr19:38766231:C:T	0	38766231	T	C
19	chr19:38766309:TACAA:T	0	38766309	T	TACAA
19	chr19:38766656:G:A	0	38766656	A	G
19	chr19:38766961:C:G	0	38766961	G	C
19	chr19:38767470:C:T	0	38767470	T	C
19	chr19:38767901:T:C	0	38767901	C	T
19	chr19:38768460:G:A	0	38768460	A	G
19	chr19:38768545:A:C	0	38768545	C	A
19	chr19:38769325:C:T	0	38769325	T	C
19	chr19:38769360:T:C	0	38769360	C	T
19	chr19:38769554:T:C	0	38769554	C	T
19	chr19:38769639:G:C	0	38769639	C	G
19	chr19:38769642:G:A	0	38769642	A	G
19	chr19:38774189:G:A	0	38774189	A	G
19	chr19:38774333:T:C	0	38774333	C	T
19	chr19:38774563:A:G	0	38774563	G	A
19	chr19:38774589:A:T	0	38774589	T	A
19	chr19:38774601:C:T	0	38774601	T	C
19	chr19:38775649:T:C	0	38775649	C	T
19	chr19:38775857:C:T	0	38775857	T	C
19	chr19:38776492:C:T	0	38776492	T	C
19	chr19:38776705:T:C	0	38776705	C	T
19	chr19:38776772:G:A	0	38776772	A	G
19	chr19:38777275:C:T	0	38777275	T	C
19	chr19:38778188:T:C	0	38778188	C	T
19	chr19:38778203:A:G	0	38778203	G	A
19	chr19:38778260:C:T	0	38778260	T	C
19	chr19:38779071:T:C	0	38779071	C	T
19	chr19:38779302:A:G	0	38779302	G	A
19	chr19:38779743:C:T	0	38779743	T	C
19	chr19:38779905:TC:T	0	38779905	T	TC
19	chr19:38780384:A:G	0	38780384	G	A
19	chr19:38780970:A:T	0	38780970	T	A
19	chr19:38783636:G:A	0	38783636	A	G
19	chr19:38783686:T:C	0	38783686	C	T
19	chr19:38784705:A:C	0	38784705	C	A
19	chr19:38785741:A:G	0	38785741	G	A
19	chr19:38785904:C:T	0	38785904	T	C
19	chr19:38786514:A:G	0	38786514	G	A
19	chr19:38787015:C:A	0	38787015	A	C
19	chr19:38787369:T:C	0	38787369	C	T
19	chr19:38787589:T:C	0	38787589	C	T
19	chr19:38788550:T:C	0	38788550	C	T
19	chr19:38788941:C:T	0	38788941	T	C
19	chr19:38789184:C:A	0	38789184	A	C
19	chr19:38792504:C:T	0	38792504	T	C
19	chr19:38792761:C:G	0	38792761	G	C
19	chr19:38793033:T:A	0	38793033	A	T
19	chr19:38793079:C:T	0	38793079	T	C
19	chr19:38793127:T:G	0	38793127	G	T
19	chr19:38793153:A:C	0	38793153	C	A
19	chr19:38793447:C:A	0	38793447	A	C
19	chr19:38793525:T:C	0	38793525	C	T
19	chr19:38793893:T:G	0	38793893	G	T
19	chr19:38793898:G:T	0	38793898	T	G
19	chr19:38793900:G:A	0	38793900	A	G
19	chr19:38793967:C:G	0	38793967	G	C
19	chr19:38794148:C:A	0	38794148	A	C
19	chr19:38794323:A:G	0	38794323	G	A
19	chr19:38794475:A:C	0	38794475	C	A
19	chr19:38794683:A:C	0	38794683	C	A
19	chr19:38795624:C:T	0	38795624	T	C
19	chr19:38795768:AG:A	0	38795768	A	AG
19	chr19:38795802:T:C	0	38795802	C	T
19	chr19:38795891:G:A	0	38795891	A	G
19	chr19:38796400:C:T	0	38796400	T	C
19	chr19:38796761:G:A	0	38796761	A	G
19	chr19:38796802:C:T	0	38796802	T	C
19	chr19:38796943:C:T	0	38796943	T	C
19	chr19:38797153:G:T	0	38797153	T	G
19	chr19:38797161:T:A	0	38797161	A	T
19	chr19:38797668:C:T	0	38797668	T	C
19	chr19:38798890:T:C	0	38798890	C	T
19	chr19:38799473:G:A	0	38799473	A	G
19	chr19:38801051:A:G	0	38801051	G	A
19	chr19:38801131:A:G	0	38801131	G	A
19	chr19:38802655:C:A	0	38802655	A	C
19	chr19:38803297:G:A	0	38803297	A	G
19	chr19:38803826:C:A	0	38803826	A	C
19	chr19:38804129:T:C	0	38804129	C	T
19	chr19:38804170:G:A	0	38804170	A	G
19	chr19:38804256:G:A	0	38804256	A	G
19	chr19:38805223:T:C	0	38805223	C	T
19	chr19:38805468:A:C	0	38805468	C	A
19	chr19:38805657:A:T	0	38805657	T	A
19	chr19:38805679:T:G	0	38805679	G	T
19	chr19:38806920:T:C	0	38806920	C	T
19	chr19:38807774:T:C	0	38807774	C	T
19	chr19:38808349:T:C	0	38808349	C	T
19	chr19:38808568:A:G	0	38808568	G	A
19	chr19:38808722:A:G	0	38808722	G	A
19	chr19:38810634:T:C	0	38810634	C	T
19	chr19:38810757:G:A	0	38810757	A	G
19	chr19:38811490:ATAAAAAT:A	0	38811490	A	ATAAAAAT
19	chr19:38811739:C:T	0	38811739	T	C
19	chr19:38812794:C:T	0	38812794	T	C
19	chr19:38813176:G:T	0	38813176	T	G
19	chr19:38813762:G:A	0	38813762	A	G
19	chr19:38814805:A:G	0	38814805	G	A
19	chr19:38814905:A:G	0	38814905	G	A
19	chr19:38816463:C:T	0	38816463	T	C
19	chr19:38817285:C:T	0	38817285	T	C
19	chr19:38817550:C:T	0	38817550	T	C
19	chr19:38817962:T:C	0	38817962	C	T
19	chr19:38818127:G:A	0	38818127	A	G
19	chr19:38818705:C:T	0	38818705	T	C
19	chr19:38819580:G:A	0	38819580	A	G
19	chr19:38821445:T:C	0	38821445	C	T
19	chr19:38821504:C:T	0	38821504	T	C
19	chr19:38821591:T:C	0	38821591	C	T
19	chr19:38821706:A:T	0	38821706	T	A
19	chr19:38821712:C:T	0	38821712	T	C
19	chr19:38821791:G:A	0	38821791	A	G
19	chr19:38823371:G:A	0	38823371	A	G
19	chr19:38824365:A:C	0	38824365	C	A
19	chr19:38824937:G:A	0	38824937	A	G
19	chr19:38825554:C:T	0	38825554	T	C
19	chr19:38825677:A:G	0	38825677	G	A
19	chr19:38826158:G:A	0	38826158	A	G
19	chr19:38827319:AT:A	0	38827319	A	AT
19	chr19:38827366:C:T	0	38827366	T	C
19	chr19:38827429:G:C	0	38827429	C	G
19	chr19:38827465:G:A	0	38827465	A	G
19	chr19:38827596:G:C	0	38827596	C	G
19	chr19:38828554:G:A	0	38828554	A	G
19	chr19:38829392:C:T	0	38829392	T	C
19	chr19:38830972:G:T	0	38830972	T	G
19	chr19:38831259:G:A	0	38831259	A	G
19	chr19:38832126:A:C	0	38832126	C	A
19	chr19:38832411:GC:G	0	38832411	G	GC
19	chr19:38832452:TCAGAAGGGCTAAA:T	0	38832452	T	TCAGAAGGGCTAAA
19	chr19:38833514:C:T	0	38833514	T	C
19	chr19:38833690:T:C	0	38833690	C	T
19	chr19:38835114:C:T	0	38835114	T	C
19	chr19:38835640:A:T	0	38835640	T	A
19	chr19:38835839:T:C	0	38835839	C	T
19	chr19:38835931:T:C	0	38835931	C	T
19	chr19:38836114:G:C	0	38836114	C	G
19	chr19:38837216:A:T	0	38837216	T	A
19	chr19:38837505:A:C	0	38837505	C	A
19	chr19:38838877:C:T	0	38838877	T	C
19	chr19:38839418:A:G	0	38839418	G	A
19	chr19:38840005:G:A	0	38840005	A	G
19	chr19:38840074:A:C	0	38840074	C	A
19	chr19:38843696:G:A	0	38843696	A	G
19	chr19:38844634:T:C	0	38844634	C	T
19	chr19:38845104:A:G	0	38845104	G	A
19	chr19:38845460:T:G	0	38845460	G	T
19	chr19:38846325:G:A	0	38846325	A	G
19	chr19:38846391:T:A	0	38846391	A	T
19	chr19:38847502:A:G	0	38847502	G	A
19	chr19:38848023:G:A	0	38848023	A	G
19	chr19:38848094:TTTTA:T	0	38848094	T	TTTTA
19	chr19:38848142:G:A	0	38848142	A	G
19	chr19:38850542:G:T	0	38850542	T	G
19	chr19:38850915:A:G	0	38850915	G	A
19	chr19:38853356:C:T	0	38853356	T	C
19	chr19:38853494:G:A	0	38853494	A	G
19	chr19:38853796:C:T	0	38853796	T	C
19	chr19:38853800:T:A	0	38853800	A	T
19	chr19:38853807:C:T	0	38853807	T	C
19	chr19:38853878:T:A	0	38853878	A	T
19	chr19:38853975:C:T	0	38853975	T	C
19	chr19:38853997:C:G	0	38853997	G	C
19	chr19:38854385:G:A	0	38854385	A	G
19	chr19:38854557:C:T	0	38854557	T	C
19	chr19:38855023:C:A	0	38855023	A	C
19	chr19:38855024:T:A	0	38855024	A	T
19	chr19:38855269:G:T	0	38855269	T	G
19	chr19:38856376:G:A	0	38856376	A	G
19	chr19:38857102:T:C	0	38857102	C	T
19	chr19:38857270:G:A	0	38857270	A	G
19	chr19:38857370:A:G	0	38857370	G	A
19	chr19:38857417:T:C	0	38857417	C	T
19	chr19:38857739:A:G	0	38857739	G	A
19	chr19:38858914:C:A	0	38858914	A	C
19	chr19:38858982:G:A	0	38858982	A	G
19	chr19:38859017:A:G	0	38859017	G	A
19	chr19:38859317:G:A	0	38859317	A	G
19	chr19:38859812:A:G	0	38859812	G	A
19	chr19:38862196:T:C	0	38862196	C	T
19	chr19:38865036:G:A	0	38865036	A	G
19	chr19:38865385:A:G	0	38865385	G	A
19	chr19:38870080:G:A	0	38870080	A	G
19	chr19:38872966:TGA:T	0	38872966	T	TGA
19	chr19:38873775:C:T	0	38873775	T	C
19	chr19:38873944:C:T	0	38873944	T	C
19	chr19:38874315:C:T	0	38874315	T	C
19	chr19:38874328:A:G	0	38874328	G	A
19	chr19:38874516:C:T	0	38874516	T	C
19	chr19:38874761:G:A	0	38874761	A	G
19	chr19:38874950:C:T	0	38874950	T	C
19	chr19:38875398:G:A	0	38875398	A	G
19	chr19:38876139:C:T	0	38876139	T	C
19	chr19:38876259:A:G	0	38876259	G	A
19	chr19:38876471:T:C	0	38876471	C	T
19	chr19:38876672:C:T	0	38876672	T	C
19	chr19:38877659:T:C	0	38877659	C	T
19	chr19:38878358:T:C	0	38878358	C	T
19	chr19:38880373:C:T	0	38880373	T	C
19	chr19:38880482:T:G	0	38880482	G	T
19	chr19:38881243:A:G	0	38881243	G	A
19	chr19:38881604:C:G	0	38881604	G	C
19	chr19:38882712:T:TC	0	38882712	TC	T
19	chr19:38883357:A:G	0	38883357	G	A
19	chr19:38885880:C:T	0	38885880	T	C
19	chr19:38886853:G:A	0	38886853	A	G
19	chr19:38887270:T:A	0	38887270	A	T
19	chr19:38887573:C:T	0	38887573	T	C
19	chr19:38887997:G:T	0	38887997	T	G
19	chr19:38888164:C:T	0	38888164	T	C
19	chr19:38889215:G:A	0	38889215	A	G
19	chr19:38889266:G:A	0	38889266	A	G
19	chr19:38889390:C:T	0	38889390	T	C
19	chr19:38889391:A:G	0	38889391	G	A
19	chr19:38892273:G:A	0	38892273	A	G
19	chr19:38892598:G:C	0	38892598	C	G
19	chr19:38892869:C:T	0	38892869	T	C
19	chr19:38894658:C:T	0	38894658	T	C
19	chr19:38894659:C:G	0	38894659	G	C
19	chr19:38894892:T:C	0	38894892	C	T
19	chr19:38896396:A:T	0	38896396	T	A
19	chr19:38897076:G:A	0	38897076	A	G
19	chr19:38897189:T:G	0	38897189	G	T
19	chr19:38897202:T:C	0	38897202	C	T
19	chr19:38897279:T:C	0	38897279	C	T
19	chr19:38897591:A:T	0	38897591	T	A
19	chr19:38899246:A:T	0	38899246	T	A
19	chr19:38900291:C:G	0	38900291	G	C
19	chr19:38901006:GT:G	0	38901006	G	GT
19	chr19:38901177:T:C	0	38901177	C	T
19	chr19:38901226:TTTTCATTAAA:T	0	38901226	T	TTTTCATTAAA
19	chr19:38901334:C:T	0	38901334	T	C
19	chr19:38901845:T:C	0	38901845	C	T
19	chr19:38902314:C:A	0	38902314	A	C
19	chr19:38902365:C:T	0	38902365	T	C
19	chr19:38902858:A:G	0	38902858	G	A
19	chr19:38903631:C:G	0	38903631	G	C
19	chr19:38903841:C:T	0	38903841	T	C
19	chr19:38904691:T:C	0	38904691	C	T
19	chr19:38905660:C:G	0	38905660	G	C
19	chr19:38905695:A:T	0	38905695	T	A
19	chr19:38905917:A:C	0	38905917	C	A
19	chr19:38906009:C:T	0	38906009	T	C
19	chr19:38906993:G:A	0	38906993	A	G
19	chr19:38907057:T:C	0	38907057	C	T
19	chr19:38907776:A:G	0	38907776	G	A
19	chr19:38907991:A:G	0	38907991	G	A
19	chr19:38908009:T:C	0	38908009	C	T
19	chr19:38909535:C:G	0	38909535	G	C
19	chr19:38909855:C:T	0	38909855	T	C
19	chr19:38909864:A:G	0	38909864	G	A
19	chr19:38913303:T:C	0	38913303	C	T
19	chr19:38914160:A:C	0	38914160	C	A
19	chr19:38914430:T:C	0	38914430	C	T
19	chr19:38914586:A:G	0	38914586	G	A
19	chr19:38914784:ATGAAG:A	0	38914784	A	ATGAAG
19	chr19:38914832:T:A	0	38914832	A	T
19	chr19:38914919:C:T	0	38914919	T	C
19	chr19:38915527:C:G	0	38915527	G	C
19	chr19:38915802:G:A	0	38915802	A	G
19	chr19:38916585:A:AG	0	38916585	AG	A
19	chr19:38916952:C:T	0	38916952	T	C
19	chr19:38917135:A:C	0	38917135	C	A
19	chr19:38917446:T:C	0	38917446	C	T
19	chr19:38917594:C:T	0	38917594	T	C
19	chr19:38918596:C:A	0	38918596	A	C
19	chr19:38918997:C:T	0	38918997	T	C
19	chr19:38919479:A:G	0	38919479	G	A
19	chr19:38922522:C:T	0	38922522	T	C
19	chr19:38924014:C:T	0	38924014	T	C
19	chr19:38924194:A:G	0	38924194	G	A
19	chr19:38925769:G:A	0	38925769	A	G
19	chr19:38926247:C:T	0	38926247	T	C
19	chr19:38926326:G:T	0	38926326	T	G
19	chr19:38926800:G:A	0	38926800	A	G
19	chr19:38927012:T:C	0	38927012	C	T
19	chr19:38927845:C:T	0	38927845	T	C
19	chr19:38929554:C:T	0	38929554	T	C
19	chr19:38930162:T:C	0	38930162	C	T
19	chr19:38930748:A:G	0	38930748	G	A
19	chr19:38933181:T:TC	0	38933181	TC	T
19	chr19:38933313:G:A	0	38933313	A	G
19	chr19:38933781:G:A	0	38933781	A	G
19	chr19:38934013:T:C	0	38934013	C	T
19	chr19:38934405:T:C	0	38934405	C	T
19	chr19:38934526:G:A	0	38934526	A	G
19	chr19:38935204:C:T	0	38935204	T	C
19	chr19:38937070:G:A	0	38937070	A	G
19	chr19:38937220:C:T	0	38937220	T	C
19	chr19:38937246:T:C	0	38937246	C	T
19	chr19:38937464:G:A	0	38937464	A	G
19	chr19:38938056:C:T	0	38938056	T	C
19	chr19:38938386:G:A	0	38938386	A	G
19	chr19:38939294:C:T	0	38939294	T	C
19	chr19:38939395:T:C	0	38939395	C	T
19	chr19:38939687:A:G	0	38939687	G	A
19	chr19:38939861:A:G	0	38939861	G	A
19	chr19:38939900:G:A	0	38939900	A	G
19	chr19:38940005:G:A	0	38940005	A	G
19	chr19:38940262:A:G	0	38940262	G	A
19	chr19:38940501:G:A	0	38940501	A	G
19	chr19:38941496:G:A	0	38941496	A	G
19	chr19:38941773:T:G	0	38941773	G	T
19	chr19:38941874:T:C	0	38941874	C	T
19	chr19:38942143:T:C	0	38942143	C	T
19	chr19:38942496:C:CA	0	38942496	CA	C
19	chr19:38942659:A:G	0	38942659	G	A
19	chr19:38942857:GT:G	0	38942857	G	GT
19	chr19:38942859:T:G	0	38942859	G	T
19	chr19:38944648:CCTGT:C	0	38944648	C	CCTGT
19	chr19:38944673:C:T	0	38944673	T	C
19	chr19:38946618:TCA:T	0	38946618	T	TCA
19	chr19:38946630:G:A	0	38946630	A	G
19	chr19:38946771:G:T	0	38946771	T	G
19	chr19:38946868:G:A	0	38946868	A	G
19	chr19:38946919:C:T	0	38946919	T	C
19	chr19:38946920:A:G	0	38946920	G	A
19	chr19:38948039:T:C	0	38948039	C	T
19	chr19:38948395:C:G	0	38948395	G	C
19	chr19:38949267:A:G	0	38949267	G	A
19	chr19:38950278:T:C	0	38950278	C	T
19	chr19:38950326:T:C	0	38950326	C	T
19	chr19:38950406:G:A	0	38950406	A	G
19	chr19:38951829:TA:T	0	38951829	T	TA
19	chr19:38951876:A:G	0	38951876	G	A
19	chr19:38952352:G:T	0	38952352	T	G
19	chr19:38952937:A:T	0	38952937	T	A
19	chr19:38953428:T:C	0	38953428	C	T
19	chr19:38953499:C:T	0	38953499	T	C
19	chr19:38953777:G:A	0	38953777	A	G
19	chr19:38954625:G:A	0	38954625	A	G
19	chr19:38954878:C:G	0	38954878	G	C
19	chr19:38954982:A:G	0	38954982	G	A
19	chr19:38955138:A:G	0	38955138	G	A
19	chr19:38955990:G:T	0	38955990	T	G
19	chr19:38956159:A:G	0	38956159	G	A
19	chr19:38956479:C:T	0	38956479	T	C
19	chr19:38957636:G:A	0	38957636	A	G
19	chr19:38958087:T:C	0	38958087	C	T
19	chr19:38958873:G:A	0	38958873	A	G
19	chr19:38959192:G:A	0	38959192	A	G
19	chr19:38959708:C:T	0	38959708	T	C
19	chr19:38960578:G:A	0	38960578	A	G
19	chr19:38961912:G:C	0	38961912	C	G
19	chr19:38962171:G:C	0	38962171	C	G
19	chr19:38963296:A:AC	0	38963296	AC	A
19	chr19:38963771:G:A	0	38963771	A	G
19	chr19:38963785:T:A	0	38963785	A	T
19	chr19:38964375:A:G	0	38964375	G	A
19	chr19:38964680:G:A	0	38964680	A	G
19	chr19:38964894:T:C	0	38964894	C	T
19	chr19:38965385:T:C	0	38965385	C	T
19	chr19:38966201:C:G	0	38966201	G	C
19	chr19:38966248:G:T	0	38966248	T	G
19	chr19:38968220:A:G	0	38968220	G	A
19	chr19:38968534:A:G	0	38968534	G	A
19	chr19:38968722:G:A	0	38968722	A	G
19	chr19:38969354:G:A	0	38969354	A	G
19	chr19:38971093:A:G	0	38971093	G	A
19	chr19:38971591:T:C	0	38971591	C	T
19	chr19:38972760:A:G	0	38972760	G	A
19	chr19:38973344:C:T	0	38973344	T	C
19	chr19:38973371:C:T	0	38973371	T	C
19	chr19:38973702:C:T	0	38973702	T	C
19	chr19:38974521:C:T	0	38974521	T	C
19	chr19:38974658:A:T	0	38974658	T	A
19	chr19:38975372:T:A	0	38975372	A	T
19	chr19:38977324:G:A	0	38977324	A	G
19	chr19:38977707:T:A	0	38977707	A	T
19	chr19:38978605:A:G	0	38978605	G	A
19	chr19:38978608:T:A	0	38978608	A	T
19	chr19:38979246:C:T	0	38979246	T	C
19	chr19:38979640:G:C	0	38979640	C	G
19	chr19:38980831:A:C	0	38980831	C	A
19	chr19:38981015:ATGGGCTTCCC:A	0	38981015	A	ATGGGCTTCCC
19	chr19:38981380:C:T	0	38981380	T	C
19	chr19:38982393:T:C	0	38982393	C	T
19	chr19:38982608:A:G	0	38982608	G	A
19	chr19:38983007:T:C	0	38983007	C	T
19	chr19:38983674:A:T	0	38983674	T	A
19	chr19:38984141:A:ATGG	0	38984141	ATGG	A
19	chr19:38984386:C:T	0	38984386	T	C
19	chr19:38985159:A:T	0	38985159	T	A
19	chr19:38985187:G:A	0	38985187	A	G
19	chr19:38985198:T:G	0	38985198	G	T
19	chr19:38985272:T:C	0	38985272	C	T
19	chr19:38985442:A:T	0	38985442	T	A
19	chr19:38985461:A:G	0	38985461	G	A
19	chr19:38986109:T:G	0	38986109	G	T
19	chr19:38986684:C:T	0	38986684	T	C
19	chr19:38986746:A:G	0	38986746	G	A
19	chr19:38986817:G:A	0	38986817	A	G
19	chr19:38986919:T:C	0	38986919	C	T
19	chr19:38986925:A:G	0	38986925	G	A
19	chr19:38986947:C:T	0	38986947	T	C
19	chr19:38986978:C:T	0	38986978	T	C
19	chr19:38987289:C:T	0	38987289	T	C
19	chr19:38987502:C:T	0	38987502	T	C
19	chr19:38987527:C:T	0	38987527	T	C
19	chr19:38987567:T:C	0	38987567	C	T
19	chr19:38987847:T:C	0	38987847	C	T
19	chr19:38987961:A:G	0	38987961	G	A
19	chr19:38987976:C:T	0	38987976	T	C
19	chr19:38988115:C:T	0	38988115	T	C
19	chr19:38988197:T:C	0	38988197	C	T
19	chr19:38988565:G:A	0	38988565	A	G
19	chr19:38988590:C:T	0	38988590	T	C
19	chr19:38988595:A:C	0	38988595	C	A
19	chr19:38988728:A:C	0	38988728	C	A
19	chr19:38988759:T:C	0	38988759	C	T
19	chr19:38989424:A:G	0	38989424	G	A
19	chr19:38989989:GAC:AAC	0	38989989	AAC	GAC
19	chr19:38990085:T:G	0	38990085	G	T
19	chr19:38990572:C:T	0	38990572	T	C
19	chr19:38990681:T:C	0	38990681	C	T
19	chr19:38990713:T:C	0	38990713	C	T
19	chr19:38990844:T:C	0	38990844	C	T
19	chr19:38991044:A:G	0	38991044	G	A
19	chr19:38991214:G:A	0	38991214	A	G
19	chr19:38991347:C:T	0	38991347	T	C
19	chr19:38991541:T:A	0	38991541	A	T
19	chr19:38991626:AC:A	0	38991626	A	AC
19	chr19:38991772:C:T	0	38991772	T	C
19	chr19:38991782:C:G	0	38991782	G	C
19	chr19:38991807:A:G	0	38991807	G	A
19	chr19:38991981:C:T	0	38991981	T	C
19	chr19:38992029:T:C	0	38992029	C	T
19	chr19:38992074:G:A	0	38992074	A	G
19	chr19:38992076:A:G	0	38992076	G	A
19	chr19:38992226:C:T	0	38992226	T	C
19	chr19:38992300:C:T	0	38992300	T	C
19	chr19:38992795:G:A	0	38992795	A	G
19	chr19:38992910:G:A	0	38992910	A	G
19	chr19:38993021:A:G	0	38993021	G	A
19	chr19:38993156:C:T	0	38993156	T	C
19	chr19:38993812:T:C	0	38993812	C	T
19	chr19:38994263:C:T	0	38994263	T	C
19	chr19:38994406:T:C	0	38994406	C	T
19	chr19:38994564:C:T	0	38994564	T	C
19	chr19:38994716:T:A	0	38994716	A	T
19	chr19:38995086:T:C	0	38995086	C	T
19	chr19:38995122:A:G	0	38995122	G	A
19	chr19:38995141:T:C	0	38995141	C	T
19	chr19:38995485:T:C	0	38995485	C	T
19	chr19:38996785:C:T	0	38996785	T	C
19	chr19:38997337:G:A	0	38997337	A	G
19	chr19:38998057:G:A	0	38998057	A	G
19	chr19:38998101:C:T	0	38998101	T	C
19	chr19:38999119:A:G	0	38999119	G	A
19	chr19:38999177:A:G	0	38999177	G	A
19	chr19:39000195:A:G	0	39000195	G	A
19	chr19:39000918:G:A	0	39000918	A	G
19	chr19:39001498:A:C	0	39001498	C	A
19	chr19:39001601:T:C	0	39001601	C	T
19	chr19:39002370:A:G	0	39002370	G	A
19	chr19:39002841:A:G	0	39002841	G	A
19	chr19:39003092:C:T	0	39003092	T	C
19	chr19:39003639:C:T	0	39003639	T	C
19	chr19:39003738:T:C	0	39003738	C	T
19	chr19:39003911:T:A	0	39003911	A	T
19	chr19:39004430:G:A	0	39004430	A	G
19	chr19:39005642:T:C	0	39005642	C	T
19	chr19:39005844:G:A	0	39005844	A	G
19	chr19:39006302:A:G	0	39006302	G	A
19	chr19:39006349:G:C	0	39006349	C	G
19	chr19:39007127:A:G	0	39007127	G	A
19	chr19:39007214:C:T	0	39007214	T	C
19	chr19:39007558:G:A	0	39007558	A	G
19	chr19:39007774:T:C	0	39007774	C	T
19	chr19:39007958:T:C	0	39007958	C	T
19	chr19:39008884:A:G	0	39008884	G	A
19	chr19:39009627:T:G	0	39009627	G	T
19	chr19:39009794:T:G	0	39009794	G	T
19	chr19:39009958:T:C	0	39009958	C	T
19	chr19:39010218:A:G	0	39010218	G	A
19	chr19:39010221:T:A	0	39010221	A	T
19	chr19:39010304:T:C	0	39010304	C	T
19	chr19:39010393:C:T	0	39010393	T	C
19	chr19:39010541:G:A	0	39010541	A	G
19	chr19:39010910:A:G	0	39010910	G	A
19	chr19:39011414:A:G	0	39011414	G	A
19	chr19:39011438:C:A	0	39011438	A	C
19	chr19:39011456:C:T	0	39011456	T	C
19	chr19:39011491:A:G	0	39011491	G	A
19	chr19:39011903:T:A	0	39011903	A	T
19	chr19:39012787:G:A	0	39012787	A	G
19	chr19:39012837:G:A	0	39012837	A	G
19	chr19:39013023:T:G	0	39013023	G	T
19	chr19:39013543:T:C	0	39013543	C	T
19	chr19:39013625:G:A	0	39013625	A	G
19	chr19:39014493:T:C	0	39014493	C	T
19	chr19:39014733:A:AC	0	39014733	AC	A
19	chr19:39014874:C:T	0	39014874	T	C
19	chr19:39015211:T:C	0	39015211	C	T
19	chr19:39015933:G:A	0	39015933	A	G
19	chr19:39015934:T:C	0	39015934	C	T
19	chr19:39016141:C:T	0	39016141	T	C
19	chr19:39016244:G:A	0	39016244	A	G
19	chr19:39016317:A:G	0	39016317	G	A
19	chr19:39016794:C:T	0	39016794	T	C
19	chr19:39016947:TG:T	0	39016947	T	TG
19	chr19:39017893:T:C	0	39017893	C	T
19	chr19:39017970:C:T	0	39017970	T	C
19	chr19:39017977:C:CTTTA	0	39017977	CTTTA	C
19	chr19:39018084:A:G	0	39018084	G	A
19	chr19:39018130:G:A	0	39018130	A	G
19	chr19:39018387:T:C	0	39018387	C	T
19	chr19:39018480:C:T	0	39018480	T	C
19	chr19:39018725:G:A	0	39018725	A	G
19	chr19:39018729:A:G	0	39018729	G	A
19	chr19:39018732:A:G	0	39018732	G	A
19	chr19:39019148:A:G	0	39019148	G	A
19	chr19:39019156:A:G	0	39019156	G	A
19	chr19:39019656:A:G	0	39019656	G	A
19	chr19:39019871:T:C	0	39019871	C	T
19	chr19:39020287:G:A	0	39020287	A	G
19	chr19:39020849:A:C	0	39020849	C	A
19	chr19:39020894:A:G	0	39020894	G	A
19	chr19:39020924:A:G	0	39020924	G	A
19	chr19:39021683:G:A	0	39021683	A	G
19	chr19:39021806:G:A	0	39021806	A	G
19	chr19:39021956:C:T	0	39021956	T	C
19	chr19:39021957:G:A	0	39021957	A	G
19	chr19:39022105:T:C	0	39022105	C	T
19	chr19:39022591:C:T	0	39022591	T	C
19	chr19:39022612:A:G	0	39022612	G	A
19	chr19:39022775:A:C	0	39022775	C	A
19	chr19:39022876:C:T	0	39022876	T	C
19	chr19:39023014:T:A	0	39023014	A	T
19	chr19:39023127:C:T	0	39023127	T	C
19	chr19:39023224:C:T	0	39023224	T	C
19	chr19:39023529:T:G	0	39023529	G	T
19	chr19:39024001:A:G	0	39024001	G	A
19	chr19:39024204:C:T	0	39024204	T	C
19	chr19:39024667:T:C	0	39024667	C	T
19	chr19:39024683:C:T	0	39024683	T	C
19	chr19:39024684:G:A	0	39024684	A	G
19	chr19:39025016:C:T	0	39025016	T	C
19	chr19:39025299:T:C	0	39025299	C	T
19	chr19:39025867:T:A	0	39025867	A	T
19	chr19:39026060:A:G	0	39026060	G	A
19	chr19:39026422:A:G	0	39026422	G	A
19	chr19:39026536:G:A	0	39026536	A	G
19	chr19:39026573:CA:C	0	39026573	C	CA
19	chr19:39026630:C:T	0	39026630	T	C
19	chr19:39027075:C:T	0	39027075	T	C
19	chr19:39027635:T:C	0	39027635	C	T
19	chr19:39028175:G:A	0	39028175	A	G
19	chr19:39028559:A:G	0	39028559	G	A
19	chr19:39029175:C:T	0	39029175	T	C
19	chr19:39029349:T:C	0	39029349	C	T
19	chr19:39030079:A:G	0	39030079	G	A
19	chr19:39030288:A:T	0	39030288	T	A
19	chr19:39032299:CG:C	0	39032299	C	CG
19	chr19:39032701:G:A	0	39032701	A	G
19	chr19:39032897:G:T	0	39032897	T	G
19	chr19:39032899:G:A	0	39032899	A	G
19	chr19:39033201:G:A	0	39033201	A	G
19	chr19:39033457:A:G	0	39033457	G	A
19	chr19:39033532:C:T	0	39033532	T	C
19	chr19:39033693:C:G	0	39033693	G	C
19	chr19:39033874:C:T	0	39033874	T	C
19	chr19:39033976:C:T	0	39033976	T	C
19	chr19:39034405:T:C	0	39034405	C	T
19	chr19:39034556:C:T	0	39034556	T	C
19	chr19:39034586:G:A	0	39034586	A	G
19	chr19:39034695:G:A	0	39034695	A	G
19	chr19:39034976:T:G	0	39034976	G	T
19	chr19:39035141:C:T	0	39035141	T	C
19	chr19:39035166:T:C	0	39035166	C	T
19	chr19:39035272:G:A	0	39035272	A	G
19	chr19:39035421:C:T	0	39035421	T	C
19	chr19:39035513:T:C	0	39035513	C	T
19	chr19:39035544:G:A	0	39035544	A	G
19	chr19:39035906:T:C	0	39035906	C	T
19	chr19:39036002:C:A	0	39036002	A	C
19	chr19:39036163:A:G	0	39036163	G	A
19	chr19:39036355:C:T	0	39036355	T	C
19	chr19:39036777:C:G	0	39036777	G	C
19	chr19:39036868:T:C	0	39036868	C	T
19	chr19:39036955:G:A	0	39036955	A	G
19	chr19:39037563:C:T	0	39037563	T	C
19	chr19:39037736:C:T	0	39037736	T	C
19	chr19:39037755:C:T	0	39037755	T	C
19	chr19:39038167:G:A	0	39038167	A	G
19	chr19:39038292:G:A	0	39038292	A	G
19	chr19:39038827:ATTATTATTATTATTATTATT:A	0	39038827	A	ATTATTATTATTATTATTATT
19	chr19:39038967:T:C	0	39038967	C	T
19	chr19:39038976:C:T	0	39038976	T	C
19	chr19:39038983:C:T	0	39038983	T	C
19	chr19:39039133:A:G	0	39039133	G	A
19	chr19:39039134:C:T	0	39039134	T	C
19	chr19:39039154:C:T	0	39039154	T	C
19	chr19:39039456:C:T	0	39039456	T	C
19	chr19:39040389:G:A	0	39040389	A	G
19	chr19:39040394:T:C	0	39040394	C	T
19	chr19:39040792:C:A	0	39040792	A	C
19	chr19:39041001:T:C	0	39041001	C	T
19	chr19:39041109:C:T	0	39041109	T	C
19	chr19:39041752:G:C	0	39041752	C	G
19	chr19:39042167:T:C	0	39042167	C	T
19	chr19:39043022:G:C	0	39043022	C	G
19	chr19:39043114:C:T	0	39043114	T	C
19	chr19:39043179:T:C	0	39043179	C	T
19	chr19:39043436:G:C	0	39043436	C	G
19	chr19:39044074:G:A	0	39044074	A	G
19	chr19:39044203:C:A	0	39044203	A	C
19	chr19:39044493:G:T	0	39044493	T	G
19	chr19:39045045:G:A	0	39045045	A	G
19	chr19:39045098:G:A	0	39045098	A	G
19	chr19:39045143:C:T	0	39045143	T	C
19	chr19:39045148:G:A	0	39045148	A	G
19	chr19:39045214:G:C	0	39045214	C	G
19	chr19:39045287:A:G	0	39045287	G	A
19	chr19:39045389:T:A	0	39045389	A	T
19	chr19:39046063:C:T	0	39046063	T	C
19	chr19:39046449:C:T	0	39046449	T	C
19	chr19:39046656:A:G	0	39046656	G	A
19	chr19:39046755:G:T	0	39046755	T	G
19	chr19:39046814:T:G	0	39046814	G	T
19	chr19:39047041:G:A	0	39047041	A	G
19	chr19:39047050:G:A	0	39047050	A	G
19	chr19:39047064:T:C	0	39047064	C	T
19	chr19:39047093:T:G	0	39047093	G	T
19	chr19:39047412:A:C	0	39047412	C	A
19	chr19:39047459:A:T	0	39047459	T	A
19	chr19:39047593:C:A	0	39047593	A	C
19	chr19:39047632:C:T	0	39047632	T	C
19	chr19:39047684:C:T	0	39047684	T	C
19	chr19:39047763:G:A	0	39047763	A	G
19	chr19:39047896:G:T	0	39047896	T	G
19	chr19:39047905:C:T	0	39047905	T	C
19	chr19:39047983:G:A	0	39047983	A	G
19	chr19:39048066:T:A	0	39048066	A	T
19	chr19:39048250:C:G	0	39048250	G	C
19	chr19:39048394:T:C	0	39048394	C	T
19	chr19:39048476:T:C	0	39048476	C	T
19	chr19:39048518:C:T	0	39048518	T	C
19	chr19:39048560:C:T	0	39048560	T	C
19	chr19:39048696:T:C	0	39048696	C	T
19	chr19:39048786:C:T	0	39048786	T	C
19	chr19:39049271:C:T	0	39049271	T	C
19	chr19:39049462:G:A	0	39049462	A	G
19	chr19:39049484:C:T	0	39049484	T	C
19	chr19:39049953:G:A	0	39049953	A	G
19	chr19:39049990:T:G	0	39049990	G	T
19	chr19:39050116:G:A	0	39050116	A	G
19	chr19:39050203:A:T	0	39050203	T	A
19	chr19:39050293:TTGTC:T	0	39050293	T	TTGTC
19	chr19:39050452:G:A	0	39050452	A	G
19	chr19:39050577:C:T	0	39050577	T	C
19	chr19:39051332:C:T	0	39051332	T	C
19	chr19:39051343:A:G	0	39051343	G	A
19	chr19:39051449:A:G	0	39051449	G	A
19	chr19:39051944:G:A	0	39051944	A	G
19	chr19:39052094:G:A	0	39052094	A	G
19	chr19:39052386:AG:A	0	39052386	A	AG
19	chr19:39052613:C:T	0	39052613	T	C
19	chr19:39052972:G:T	0	39052972	T	G
19	chr19:39052979:A:G	0	39052979	G	A
19	chr19:39053428:G:A	0	39053428	A	G
19	chr19:39053594:G:T	0	39053594	T	G
19	chr19:39053953:C:T	0	39053953	T	C
19	chr19:39053981:C:T	0	39053981	T	C
19	chr19:39054061:A:G	0	39054061	G	A
19	chr19:39054970:A:C	0	39054970	C	A
19	chr19:39055027:A:G	0	39055027	G	A
19	chr19:39055145:A:G	0	39055145	G	A
19	chr19:39055464:C:T	0	39055464	T	C
19	chr19:39055528:T:C	0	39055528	C	T
19	chr19:39055632:T:G	0	39055632	G	T
19	chr19:39056320:C:T	0	39056320	T	C
19	chr19:39056325:G:A	0	39056325	A	G
19	chr19:39056482:T:C	0	39056482	C	T
19	chr19:39056624:A:T	0	39056624	T	A
19	chr19:39056933:A:G	0	39056933	G	A
19	chr19:39057025:G:T	0	39057025	T	G
19	chr19:39057108:T:C	0	39057108	C	T
19	chr19:39058160:T:C	0	39058160	C	T
19	chr19:39058708:T:G	0	39058708	G	T
19	chr19:39059013:C:T	0	39059013	T	C
19	chr19:39059316:C:T	0	39059316	T	C
19	chr19:39059405:A:C	0	39059405	C	A
19	chr19:39060039:C:A	0	39060039	A	C
19	chr19:39060110:C:T	0	39060110	T	C
19	chr19:39060912:G:A	0	39060912	A	G
19	chr19:39061301:T:G	0	39061301	G	T
19	chr19:39061824:C:T	0	39061824	T	C
19	chr19:39062025:T:C	0	39062025	C	T
19	chr19:39062893:T:C	0	39062893	C	T
19	chr19:39062981:T:C	0	39062981	C	T
19	chr19:39063232:G:A	0	39063232	A	G
19	chr19:39063560:A:G	0	39063560	G	A
19	chr19:39063870:A:G	0	39063870	G	A
19	chr19:39064099:C:T	0	39064099	T	C
19	chr19:39064401:C:T	0	39064401	T	C
19	chr19:39064546:G:A	0	39064546	A	G
19	chr19:39064637:A:T	0	39064637	T	A
19	chr19:39064807:A:G	0	39064807	G	A
19	chr19:39065840:T:G	0	39065840	G	T
19	chr19:39067240:G:C	0	39067240	C	G
19	chr19:39068348:C:T	0	39068348	T	C
19	chr19:39068655:A:T	0	39068655	T	A
19	chr19:39068741:A:G	0	39068741	G	A
19	chr19:39068830:A:G	0	39068830	G	A
19	chr19:39068880:C:T	0	39068880	T	C
19	chr19:39069167:A:C	0	39069167	C	A
19	chr19:39069726:G:A	0	39069726	A	G
19	chr19:39072142:A:G	0	39072142	G	A
19	chr19:39072200:A:C	0	39072200	C	A
19	chr19:39072220:A:G	0	39072220	G	A
19	chr19:39072557:T:G	0	39072557	G	T
19	chr19:39073846:C:T	0	39073846	T	C
19	chr19:39073957:A:G	0	39073957	G	A
19	chr19:39074732:T:C	0	39074732	C	T
19	chr19:39074743:C:T	0	39074743	T	C
19	chr19:39074911:T:C	0	39074911	C	T
19	chr19:39075121:C:T	0	39075121	T	C
19	chr19:39075457:T:C	0	39075457	C	T
19	chr19:39076050:G:A	0	39076050	A	G
19	chr19:39076455:A:G	0	39076455	G	A
19	chr19:39076932:A:G	0	39076932	G	A
19	chr19:39078014:C:T	0	39078014	T	C
19	chr19:39078742:G:C	0	39078742	C	G
19	chr19:39079150:A:G	0	39079150	G	A
19	chr19:39079288:G:A	0	39079288	A	G
19	chr19:39079986:C:T	0	39079986	T	C
19	chr19:39080052:G:A	0	39080052	A	G
19	chr19:39080311:G:C	0	39080311	C	G
19	chr19:39081314:G:A	0	39081314	A	G
19	chr19:39081349:T:C	0	39081349	C	T
19	chr19:39081410:A:T	0	39081410	T	A
19	chr19:39082066:T:C	0	39082066	C	T
19	chr19:39083211:C:A	0	39083211	A	C
19	chr19:39084082:G:C	0	39084082	C	G
19	chr19:39084397:G:A	0	39084397	A	G
19	chr19:39084795:G:A	0	39084795	A	G
19	chr19:39085110:T:C	0	39085110	C	T
19	chr19:39085130:C:CCCT	0	39085130	CCCT	C
19	chr19:39085949:T:G	0	39085949	G	T
19	chr19:39085953:C:T	0	39085953	T	C
19	chr19:39086104:A:G	0	39086104	G	A
19	chr19:39086724:A:C	0	39086724	C	A
19	chr19:39086972:G:A	0	39086972	A	G
19	chr19:39087100:G:A	0	39087100	A	G
19	chr19:39087638:T:G	0	39087638	G	T
19	chr19:39088419:C:T	0	39088419	T	C
19	chr19:39089358:A:G	0	39089358	G	A
19	chr19:39090097:A:G	0	39090097	G	A
19	chr19:39091086:C:T	0	39091086	T	C
19	chr19:39091478:T:C	0	39091478	C	T
19	chr19:39092058:G:A	0	39092058	A	G
19	chr19:39092520:G:A	0	39092520	A	G
19	chr19:39094093:T:G	0	39094093	G	T
19	chr19:39096314:A:G	0	39096314	G	A
19	chr19:39096863:G:A	0	39096863	A	G
19	chr19:39096990:T:C	0	39096990	C	T
19	chr19:39097255:C:T	0	39097255	T	C
19	chr19:39097308:T:C	0	39097308	C	T
19	chr19:39097352:G:A	0	39097352	A	G
19	chr19:39097479:G:A	0	39097479	A	G
19	chr19:39097931:A:C	0	39097931	C	A
19	chr19:39098106:C:T	0	39098106	T	C
19	chr19:39098363:T:C	0	39098363	C	T
19	chr19:39098549:C:T	0	39098549	T	C
19	chr19:39098694:G:A	0	39098694	A	G
19	chr19:39098878:T:C	0	39098878	C	T
19	chr19:39099652:G:A	0	39099652	A	G
19	chr19:39099906:C:T	0	39099906	T	C
19	chr19:39100121:G:A	0	39100121	A	G
19	chr19:39100315:G:A	0	39100315	A	G
19	chr19:39101108:G:A	0	39101108	A	G
19	chr19:39101498:C:T	0	39101498	T	C
19	chr19:39101692:C:T	0	39101692	T	C
19	chr19:39102450:C:T	0	39102450	T	C
19	chr19:39102657:A:G	0	39102657	G	A
19	chr19:39102903:T:A	0	39102903	A	T
19	chr19:39103058:A:G	0	39103058	G	A
19	chr19:39103129:T:C	0	39103129	C	T
19	chr19:39103192:C:T	0	39103192	T	C
19	chr19:39103269:C:T	0	39103269	T	C
19	chr19:39103322:G:C	0	39103322	C	G
19	chr19:39103689:G:A	0	39103689	A	G
19	chr19:39103767:G:A	0	39103767	A	G
19	chr19:39104816:C:T	0	39104816	T	C
19	chr19:39105306:T:C	0	39105306	C	T
19	chr19:39105336:G:C	0	39105336	C	G
19	chr19:39105726:G:A	0	39105726	A	G
19	chr19:39105932:A:C	0	39105932	C	A
19	chr19:39106187:G:A	0	39106187	A	G
19	chr19:39107262:C:T	0	39107262	T	C
19	chr19:39107358:G:A	0	39107358	A	G
19	chr19:39107402:G:A	0	39107402	A	G
19	chr19:39107508:C:T	0	39107508	T	C
19	chr19:39107622:A:G	0	39107622	G	A
19	chr19:39107695:G:T	0	39107695	T	G
19	chr19:39108854:C:T	0	39108854	T	C
19	chr19:39108859:C:T	0	39108859	T	C
19	chr19:39108866:G:A	0	39108866	A	G
19	chr19:39108914:A:G	0	39108914	G	A
19	chr19:39109332:A:G	0	39109332	G	A
19	chr19:39109396:T:G	0	39109396	G	T
19	chr19:39109586:T:A	0	39109586	A	T
19	chr19:39109597:T:C	0	39109597	C	T
19	chr19:39110500:T:C	0	39110500	C	T
19	chr19:39110552:C:T	0	39110552	T	C
19	chr19:39110899:C:T	0	39110899	T	C
19	chr19:39111927:G:A	0	39111927	A	G
19	chr19:39112002:C:T	0	39112002	T	C
19	chr19:39113471:G:C	0	39113471	C	G
19	chr19:39113650:C:T	0	39113650	T	C
19	chr19:39113881:C:T	0	39113881	T	C
19	chr19:39113893:T:C	0	39113893	C	T
19	chr19:39115452:C:T	0	39115452	T	C
19	chr19:39115537:G:A	0	39115537	A	G
19	chr19:39115834:T:C	0	39115834	C	T
19	chr19:39116390:C:T	0	39116390	T	C
19	chr19:39116423:A:G	0	39116423	G	A
19	chr19:39117341:G:A	0	39117341	A	G
19	chr19:39117500:C:T	0	39117500	T	C
19	chr19:39117531:T:C	0	39117531	C	T
19	chr19:39117939:A:T	0	39117939	T	A
19	chr19:39118535:C:T	0	39118535	T	C
19	chr19:39118609:C:T	0	39118609	T	C
19	chr19:39118828:G:A	0	39118828	A	G
19	chr19:39119112:G:A	0	39119112	A	G
19	chr19:39119433:G:A	0	39119433	A	G
19	chr19:39119481:G:A	0	39119481	A	G
19	chr19:39120321:A:G	0	39120321	G	A
19	chr19:39120636:A:G	0	39120636	G	A
19	chr19:39120699:G:A	0	39120699	A	G
19	chr19:39121444:A:G	0	39121444	G	A
19	chr19:39121926:C:T	0	39121926	T	C
19	chr19:39123927:C:T	0	39123927	T	C
19	chr19:39124083:A:C	0	39124083	C	A
19	chr19:39124347:T:A	0	39124347	A	T
19	chr19:39125157:T:A	0	39125157	A	T
19	chr19:39125281:G:A	0	39125281	A	G
19	chr19:39125419:A:G	0	39125419	G	A
19	chr19:39125853:G:A	0	39125853	A	G
19	chr19:39125881:T:C	0	39125881	C	T
19	chr19:39126045:C:T	0	39126045	T	C
19	chr19:39126252:C:T	0	39126252	T	C
19	chr19:39127792:G:C	0	39127792	C	G
19	chr19:39128280:T:C	0	39128280	C	T
19	chr19:39128431:C:G	0	39128431	G	C
19	chr19:39129234:G:C	0	39129234	C	G
19	chr19:39129399:G:A	0	39129399	A	G
19	chr19:39130568:A:C	0	39130568	C	A
19	chr19:39130633:A:G	0	39130633	G	A
19	chr19:39130636:G:A	0	39130636	A	G
19	chr19:39131033:C:T	0	39131033	T	C
19	chr19:39131603:G:A	0	39131603	A	G
19	chr19:39131716:G:A	0	39131716	A	G
19	chr19:39132206:C:T	0	39132206	T	C
19	chr19:39132612:G:A	0	39132612	A	G
19	chr19:39133242:C:A	0	39133242	A	C
19	chr19:39133676:G:A	0	39133676	A	G
19	chr19:39134150:C:G	0	39134150	G	C
19	chr19:39134568:A:T	0	39134568	T	A
19	chr19:39134686:G:T	0	39134686	T	G
19	chr19:39134943:A:G	0	39134943	G	A
19	chr19:39135160:C:T	0	39135160	T	C
19	chr19:39136320:C:G	0	39136320	G	C
19	chr19:39136384:C:T	0	39136384	T	C
19	chr19:39136390:A:G	0	39136390	G	A
19	chr19:39136471:C:T	0	39136471	T	C
19	chr19:39136608:T:A	0	39136608	A	T
19	chr19:39137160:TA:T	0	39137160	T	TA
19	chr19:39137253:G:T	0	39137253	T	G
19	chr19:39137302:G:A	0	39137302	A	G
19	chr19:39137867:C:T	0	39137867	T	C
19	chr19:39137947:G:T	0	39137947	T	G
19	chr19:39139156:T:C	0	39139156	C	T
19	chr19:39139757:G:T	0	39139757	T	G
19	chr19:39139895:G:A	0	39139895	A	G
19	chr19:39140723:G:A	0	39140723	A	G
19	chr19:39141045:C:T	0	39141045	T	C
19	chr19:39141523:T:C	0	39141523	C	T
19	chr19:39141947:G:A	0	39141947	A	G
19	chr19:39143062:C:T	0	39143062	T	C
19	chr19:39143834:T:C	0	39143834	C	T
19	chr19:39143880:G:A	0	39143880	A	G
19	chr19:39145957:G:C	0	39145957	C	G
19	chr19:39147050:ACAC:A	0	39147050	A	ACAC
19	chr19:39147099:T:G	0	39147099	G	T
19	chr19:39147105:T:A	0	39147105	A	T
19	chr19:39147113:A:C	0	39147113	C	A
19	chr19:39147116:TTG:T	0	39147116	T	TTG
19	chr19:39147468:G:C	0	39147468	C	G
19	chr19:39147958:T:C	0	39147958	C	T
19	chr19:39148707:A:G	0	39148707	G	A
19	chr19:39150506:A:G	0	39150506	G	A
19	chr19:39150688:A:G	0	39150688	G	A
19	chr19:39151229:C:T	0	39151229	T	C
19	chr19:39151367:G:A	0	39151367	A	G
19	chr19:39152089:T:C	0	39152089	C	T
19	chr19:39152490:A:G	0	39152490	G	A
19	chr19:39152780:TC:T	0	39152780	T	TC
19	chr19:39153381:C:T	0	39153381	T	C
19	chr19:39154710:T:C	0	39154710	C	T
19	chr19:39154945:G:A	0	39154945	A	G
19	chr19:39156615:C:T	0	39156615	T	C
19	chr19:39156644:A:G	0	39156644	G	A
19	chr19:39156716:G:C	0	39156716	C	G
19	chr19:39157662:G:A	0	39157662	A	G
19	chr19:39157682:C:T	0	39157682	T	C
19	chr19:39158285:T:C	0	39158285	C	T
19	chr19:39159898:C:A	0	39159898	A	C
19	chr19:39160020:C:T	0	39160020	T	C
19	chr19:39160846:A:G	0	39160846	G	A
19	chr19:39161030:C:T	0	39161030	T	C
19	chr19:39163277:C:T	0	39163277	T	C
19	chr19:39164304:A:G	0	39164304	G	A
19	chr19:39165761:A:G	0	39165761	G	A
19	chr19:39167218:T:C	0	39167218	C	T
19	chr19:39167224:G:A	0	39167224	A	G
19	chr19:39167761:G:T	0	39167761	T	G
19	chr19:39168965:G:A	0	39168965	A	G
19	chr19:39169975:CT:C	0	39169975	C	CT
19	chr19:39172044:G:A	0	39172044	A	G
19	chr19:39172267:G:A	0	39172267	A	G
19	chr19:39172369:C:T	0	39172369	T	C
19	chr19:39174602:C:T	0	39174602	T	C
19	chr19:39174617:C:G	0	39174617	G	C
19	chr19:39175294:C:T	0	39175294	T	C
19	chr19:39175472:A:G	0	39175472	G	A
19	chr19:39175825:G:A	0	39175825	A	G
19	chr19:39176327:C:T	0	39176327	T	C
19	chr19:39176815:A:G	0	39176815	G	A
19	chr19:39176829:T:G	0	39176829	G	T
19	chr19:39178017:T:C	0	39178017	C	T
19	chr19:39179002:T:C	0	39179002	C	T
19	chr19:39180804:T:C	0	39180804	C	T
19	chr19:39181287:G:A	0	39181287	A	G
19	chr19:39181792:G:A	0	39181792	A	G
19	chr19:39182542:T:G	0	39182542	G	T
19	chr19:39182813:T:C	0	39182813	C	T
19	chr19:39183394:A:G	0	39183394	G	A
19	chr19:39183492:AT:A	0	39183492	A	AT
19	chr19:39183636:T:G	0	39183636	G	T
19	chr19:39184097:C:T	0	39184097	T	C
19	chr19:39184837:G:A	0	39184837	A	G
19	chr19:39186197:T:C	0	39186197	C	T
19	chr19:39187438:T:C	0	39187438	C	T
19	chr19:39187492:A:G	0	39187492	G	A
19	chr19:39188727:C:T	0	39188727	T	C
19	chr19:39190393:G:A	0	39190393	A	G
19	chr19:39191037:C:T	0	39191037	T	C
19	chr19:39191488:G:A	0	39191488	A	G
19	chr19:39192060:A:G	0	39192060	G	A
19	chr19:39192786:G:A	0	39192786	A	G
19	chr19:39192983:A:G	0	39192983	G	A
19	chr19:39193507:A:G	0	39193507	G	A
19	chr19:39193572:T:C	0	39193572	C	T
19	chr19:39193655:A:G	0	39193655	G	A
19	chr19:39193742:C:T	0	39193742	T	C
19	chr19:39193880:T:G	0	39193880	G	T
19	chr19:39194009:G:A	0	39194009	A	G
19	chr19:39194052:T:G	0	39194052	G	T
19	chr19:39194124:G:C	0	39194124	C	G
19	chr19:39194127:C:T	0	39194127	T	C
19	chr19:39194129:G:C	0	39194129	C	G
19	chr19:39194224:C:T	0	39194224	T	C
19	chr19:39195233:A:G	0	39195233	G	A
19	chr19:39196035:G:A	0	39196035	A	G
19	chr19:39198175:C:T	0	39198175	T	C
19	chr19:39198479:A:G	0	39198479	G	A
19	chr19:39199987:T:A	0	39199987	A	T
19	chr19:39200599:A:G	0	39200599	G	A
19	chr19:39204744:C:T	0	39204744	T	C
19	chr19:39206419:G:A	0	39206419	A	G
19	chr19:39209665:T:G	0	39209665	G	T
19	chr19:39211440:G:A	0	39211440	A	G
19	chr19:39212380:G:A	0	39212380	A	G
19	chr19:39213178:T:C	0	39213178	C	T
19	chr19:39213180:A:G	0	39213180	G	A
19	chr19:39213530:A:G	0	39213530	G	A
19	chr19:39213550:G:A	0	39213550	A	G
19	chr19:39213569:T:C	0	39213569	C	T
19	chr19:39214238:A:G	0	39214238	G	A
19	chr19:39215219:G:A	0	39215219	A	G
19	chr19:39215443:G:A	0	39215443	A	G
19	chr19:39217523:G:C	0	39217523	C	G
19	chr19:39217627:T:C	0	39217627	C	T
19	chr19:39218076:C:G	0	39218076	G	C
19	chr19:39220263:C:T	0	39220263	T	C
19	chr19:39220948:C:T	0	39220948	T	C
19	chr19:39221361:C:T	0	39221361	T	C
19	chr19:39221497:G:A	0	39221497	A	G
19	chr19:39223991:A:G	0	39223991	G	A
19	chr19:39225565:T:C	0	39225565	C	T
19	chr19:39227980:C:T	0	39227980	T	C
19	chr19:39228623:A:T	0	39228623	T	A
19	chr19:39229031:G:A	0	39229031	A	G
19	chr19:39229111:C:G	0	39229111	G	C
19	chr19:39229119:G:A	0	39229119	A	G
19	chr19:39229131:G:A	0	39229131	A	G
19	chr19:39230360:A:T	0	39230360	T	A
19	chr19:39231275:T:A	0	39231275	A	T
19	chr19:39231484:A:G	0	39231484	G	A
19	chr19:39232523:G:C	0	39232523	C	G
19	chr19:39235415:A:ATTACT	0	39235415	ATTACT	A
19	chr19:39236170:G:A	0	39236170	A	G
19	chr19:39236506:A:G	0	39236506	G	A
19	chr19:39236707:A:G	0	39236707	G	A
19	chr19:39236840:G:A	0	39236840	A	G
19	chr19:39236850:A:G	0	39236850	G	A
19	chr19:39237175:G:A	0	39237175	A	G
19	chr19:39237182:G:A	0	39237182	A	G
19	chr19:39237186:A:G	0	39237186	G	A
19	chr19:39239137:C:T	0	39239137	T	C
19	chr19:39239661:T:A	0	39239661	A	T
19	chr19:39239739:A:G	0	39239739	G	A
19	chr19:39239861:A:G	0	39239861	G	A
19	chr19:39240115:A:T	0	39240115	T	A
19	chr19:39240195:T:C	0	39240195	C	T
19	chr19:39240564:A:G	0	39240564	G	A
19	chr19:39240937:C:A	0	39240937	A	C
19	chr19:39241083:A:G	0	39241083	G	A
19	chr19:39241107:A:C	0	39241107	C	A
19	chr19:39241143:A:G	0	39241143	G	A
19	chr19:39241861:T:C	0	39241861	C	T
19	chr19:39242112:G:A	0	39242112	A	G
```
