## Supplementary material for "Characterization of shared and ancestry-specific signals driving complex traits using multi-ancestry fine-mapping": mesusieoutput

```
                 eur          afr      eur_afr
   [1,] 2.528234e-50 2.856056e-49 8.281990e-51
   [2,] 2.853874e-50 7.138197e-49 9.285514e-51
   [3,] 1.829970e-50 3.738153e-49 6.242949e-51
   [4,] 5.077609e-50 4.839471e-49 1.671701e-50
   [5,] 1.523966e-50 2.266626e-49 5.060560e-51
   [6,] 1.326867e-50 3.353165e-49 4.427539e-51
   [7,] 1.935179e-50 3.218136e-49 6.568051e-51
   [8,] 2.017127e-50 3.313953e-49 6.704224e-51
   [9,] 1.210460e-50 2.415798e-49 4.029930e-51
  [10,] 2.070654e-50 1.140860e-48 6.863428e-51
  [11,] 1.540674e-50 4.488482e-49 5.144233e-51
  [12,] 2.230555e-50 3.411955e-49 7.641175e-51
  [13,] 1.655358e-50 3.407056e-49 5.554801e-51
  [14,] 3.602327e-50 3.199509e-49 1.160543e-50
  [15,] 2.062017e-50 6.430344e-49 6.934670e-51
  [16,] 1.518044e-50 3.025259e-49 5.035386e-51
  [17,] 2.086698e-50 7.086880e-49 7.042281e-51
  [18,] 1.844560e-50 5.017833e-49 6.143664e-51
  [19,] 1.378448e-50 2.942034e-49 4.589887e-51
  [20,] 2.029221e-50 1.071465e-48 6.837623e-51
  [21,] 1.596749e-50 4.970409e-49 5.343265e-51
  [22,] 2.341062e-50 3.594690e-49 8.072253e-51
  [23,] 4.139936e-50 3.759808e-49 1.290114e-50
  [24,] 1.233026e-50 3.022375e-49 4.158095e-51
  [25,] 1.489170e-50 3.145477e-49 5.076939e-51
  [26,] 1.442429e-50 4.067170e-49 4.958403e-51
  [27,] 1.968658e-50 6.697533e-49 6.571856e-51
  [28,] 2.991395e-50 5.809146e-49 1.008715e-50
  [29,] 2.599875e-50 3.673477e-49 9.001067e-51
  [30,] 1.494861e-50 3.129187e-49 5.096517e-51
  [31,] 1.556856e-50 4.505212e-49 5.201999e-51
  [32,] 2.131340e-50 4.851018e-49 7.021772e-51
  [33,] 2.879858e-50 6.065560e-49 9.506355e-51
  [34,] 1.530857e-50 4.451047e-49 5.104936e-51
  [35,] 1.412013e-50 2.899581e-49 4.788445e-51
  [36,] 1.859485e-50 4.276523e-49 6.169408e-51
  [37,] 1.718107e-50 4.736179e-49 5.747704e-51
  [38,] 1.556633e-50 4.241555e-49 5.118560e-51
  [39,] 1.459232e-50 2.732057e-49 4.936934e-51
  [40,] 2.082195e-50 6.430344e-49 7.009970e-51
  [41,] 1.736534e-49 1.245589e-48 7.397235e-50
  [42,] 1.373007e-50 3.154271e-49 4.667569e-51
  [43,] 1.487627e-50 2.815147e-48 5.330185e-51
  [44,] 2.897065e-50 3.711232e-49 1.009570e-50
  [45,] 1.461220e-50 3.573342e-49 4.885990e-51
  [46,] 2.480434e-50 7.682375e-49 8.739430e-51
  [47,] 2.055268e-50 7.304486e-49 6.915015e-51
  [48,] 1.486417e-50 3.376530e-49 5.097126e-51
  [49,] 2.009917e-50 5.145430e-49 6.698439e-51
  [50,] 1.278648e-50 2.595198e-49 4.255153e-51
  [51,] 1.786648e-50 3.651728e-49 6.049808e-51
  [52,] 1.228422e-50 7.710498e-49 4.093980e-51
  [53,] 1.385880e-50 5.403438e-49 4.483528e-51
  [54,] 1.299355e-49 6.297430e-49 5.157240e-50
  [55,] 1.308776e-50 3.831589e-49 4.360119e-51
  [56,] 1.546465e-50 4.230480e-49 5.113762e-51
  [57,] 1.570559e-50 3.052928e-48 4.994177e-51
  [58,] 1.365841e-50 4.307616e-49 4.550557e-51
  [59,] 1.293246e-50 2.855234e-49 4.254519e-51
  [60,] 1.368294e-50 4.135823e-49 4.556027e-51
  [61,] 3.113457e-50 7.158607e-49 1.061170e-50
  [62,] 3.780675e-50 2.818962e-49 1.291831e-50
  [63,] 1.658942e-50 3.980032e-49 5.507337e-51
  [64,] 1.524670e-50 2.373094e-49 5.073532e-51
  [65,] 1.365644e-50 3.696666e-49 4.550138e-51
  [66,] 4.142461e-50 5.261770e-49 1.322875e-50
  [67,] 1.672787e-50 2.903061e-49 5.575971e-51
  [68,] 1.366577e-50 4.352237e-49 4.552966e-51
  [69,] 4.530483e-50 3.442960e-49 1.609528e-50
  [70,] 1.328030e-50 2.312403e-49 4.409054e-51
  [71,] 1.253638e-50 2.320682e-49 4.170556e-51
  [72,] 1.324703e-50 5.177483e-49 4.387073e-51
  [73,] 1.607073e-50 4.844596e-48 5.075358e-51
  [74,] 1.608867e-50 5.530580e-48 5.075274e-51
  [75,] 1.299428e-50 3.546791e-49 4.323820e-51
  [76,] 1.361332e-50 4.322736e-49 4.538134e-51
  [77,] 2.928335e-50 6.838701e-48 8.874330e-51
  [78,] 1.697421e-50 5.485865e-49 5.407753e-51
  [79,] 1.462131e-50 3.171423e-49 4.877722e-51
  [80,] 1.350262e-50 4.569756e-49 4.531992e-51
  [81,] 2.197902e-50 4.205548e-49 7.593437e-51
  [82,] 1.362877e-50 4.043397e-49 4.539945e-51
  [83,] 1.601677e-50 6.888203e-49 5.401477e-51
  [84,] 1.681543e-50 5.180906e-49 5.370419e-51
  [85,] 2.598716e-50 3.024303e-49 8.799561e-51
  [86,] 1.331632e-50 3.367132e-49 4.429544e-51
  [87,] 1.349691e-50 2.654628e-49 4.540965e-51
  [88,] 1.329751e-50 2.595014e-49 4.460518e-51
  [89,] 1.377661e-50 4.026957e-49 4.584685e-51
  [90,] 1.785562e-50 5.263975e-49 5.664597e-51
  [91,] 1.710456e-50 4.255851e-49 5.484361e-51
  [92,] 1.351443e-50 2.255642e-49 4.458460e-51
  [93,] 2.494563e-50 2.487797e-49 8.259793e-51
  [94,] 2.918155e-50 2.860362e-49 9.540218e-51
  [95,] 1.516579e-50 3.250956e-49 5.135354e-51
  [96,] 5.206690e-49 2.364621e-49 1.770878e-49
  [97,] 4.179620e-49 2.383397e-49 1.443928e-49
  [98,] 1.344225e-50 3.107784e-49 4.514947e-51
  [99,] 1.289714e-50 2.146520e-49 4.288856e-51
 [100,] 1.271524e-50 2.890576e-49 4.244717e-51
 [101,] 1.501526e-50 3.243853e-49 4.906037e-51
 [102,] 1.640133e-50 6.824786e-49 5.158343e-51
 [103,] 1.236648e-50 7.717171e-49 4.146152e-51
 [104,] 1.564047e-50 2.701086e-49 5.185617e-51
 [105,] 1.539090e-50 6.183223e-49 5.108632e-51
 [106,] 1.593605e-50 2.909465e-49 5.382572e-51
 [107,] 1.250816e-50 7.218151e-49 4.134221e-51
 [108,] 1.535866e-50 2.858172e-49 5.106335e-51
 [109,] 2.547329e-50 7.614907e-49 9.512264e-51
 [110,] 2.378571e-50 8.843252e-49 8.860468e-51
 [111,] 1.528214e-50 3.018107e-49 5.078650e-51
 [112,] 2.445252e-50 5.411365e-49 8.918883e-51
 [113,] 2.897269e-50 6.016213e-49 9.933970e-51
 [114,] 2.232099e-50 7.554601e-49 8.167596e-51
 [115,] 9.248081e-50 1.458586e-48 3.456492e-50
 [116,] 2.020184e-50 2.395134e-48 7.396336e-51
 [117,] 1.534254e-50 2.920189e-49 5.099803e-51
 [118,] 1.752185e-50 1.196057e-48 5.837041e-51
 [119,] 3.939429e-50 5.371866e-49 1.305551e-50
 [120,] 1.813358e-50 1.066856e-48 5.978598e-51
 [121,] 1.817406e-50 5.988396e-49 6.024368e-51
 [122,] 1.808948e-50 5.990695e-49 5.999639e-51
 [123,] 1.389286e-50 3.192471e-49 4.718810e-51
 [124,] 6.760454e-50 4.337626e-49 2.165528e-50
 [125,] 1.481237e-50 6.890938e-49 5.207612e-51
 [126,] 3.462841e-50 5.295615e-49 1.124487e-50
 [127,] 1.286852e-50 2.881622e-49 4.303485e-51
 [128,] 1.287230e-50 2.992703e-49 4.307115e-51
 [129,] 1.287726e-50 3.065789e-49 4.311250e-51
 [130,] 1.596255e-50 3.099695e-49 5.376110e-51
 [131,] 1.246554e-50 8.337861e-49 4.217395e-51
 [132,] 1.319313e-50 2.379123e-49 4.397861e-51
 [133,] 1.969020e-50 7.792861e-49 6.511889e-51
 [134,] 1.309321e-50 2.416370e-49 4.361876e-51
 [135,] 2.032439e-50 2.765753e-49 6.630939e-51
 [136,] 2.064652e-50 2.798537e-49 6.725317e-51
 [137,] 1.555640e-50 3.054283e-49 5.089322e-51
 [138,] 1.604320e-50 2.805577e-49 5.253146e-51
 [139,] 1.330216e-50 2.399121e-49 4.439510e-51
 [140,] 1.327516e-50 2.327870e-49 4.410430e-51
 [141,] 3.219594e-50 5.868382e-49 1.038519e-50
 [142,] 1.359545e-50 2.328616e-49 4.526928e-51
 [143,] 1.338510e-50 2.376039e-49 4.465194e-51
 [144,] 1.349283e-50 2.383243e-49 4.490611e-51
 [145,] 1.305007e-50 2.399684e-49 4.343990e-51
 [146,] 1.335130e-50 2.382179e-49 4.441300e-51
 [147,] 1.335941e-50 2.383289e-49 4.446222e-51
 [148,] 2.621815e-50 6.327268e-49 8.827664e-51
 [149,] 2.310432e-50 4.851385e-49 7.572420e-51
 [150,] 1.360082e-50 2.346314e-49 4.529750e-51
 [151,] 3.016824e-50 5.161927e-49 9.828775e-51
 [152,] 1.343882e-50 2.359733e-49 4.479550e-51
 [153,] 1.714472e-50 4.563009e-49 5.747447e-51
 [154,] 2.792226e-50 5.821746e-49 9.077329e-51
 [155,] 1.369123e-50 2.269837e-49 4.561371e-51
 [156,] 1.340791e-50 2.347124e-49 4.483349e-51
 [157,] 1.455881e-50 2.253076e-49 4.859698e-51
 [158,] 2.033857e-50 2.542777e-49 6.629898e-51
 [159,] 2.047699e-50 2.624731e-49 6.644420e-51
 [160,] 1.620204e-50 4.592391e-49 5.426622e-51
 [161,] 1.506311e-50 2.245998e-49 5.006541e-51
 [162,] 2.126203e-50 3.411204e-49 7.268049e-51
 [163,] 1.621402e-50 5.077100e-49 5.697505e-51
 [164,] 1.455292e-50 2.257520e-49 4.841364e-51
 [165,] 1.420317e-50 2.255674e-49 4.721574e-51
 [166,] 1.999308e-50 2.624815e-49 6.496437e-51
 [167,] 1.617071e-50 4.601169e-49 5.419958e-51
 [168,] 2.170604e-50 2.704445e-49 7.005686e-51
 [169,] 1.480410e-50 2.331864e-49 4.888338e-51
 [170,] 2.031424e-50 5.265861e-49 6.787132e-51
 [171,] 1.379606e-50 2.403449e-49 4.569851e-51
 [172,] 1.381638e-50 2.392888e-49 4.578170e-51
 [173,] 1.407623e-50 5.046994e-49 4.681185e-51
 [174,] 1.407197e-50 5.235007e-49 4.688798e-51
 [175,] 1.326269e-50 2.300803e-49 4.416386e-51
 [176,] 1.684444e-50 3.695586e-49 5.606164e-51
 [177,] 2.770562e-49 3.389247e-49 6.236431e-50
 [178,] 2.079124e-49 2.997771e-49 5.246656e-50
 [179,] 3.236048e-50 7.056014e-49 1.033961e-50
 [180,] 3.253646e-50 4.747511e-49 1.082834e-50
 [181,] 4.989641e-50 6.204439e-49 1.699605e-50
 [182,] 2.146290e-50 2.369324e-49 7.125287e-51
 [183,] 2.156085e-50 2.364351e-49 7.159946e-51
 [184,] 2.151487e-50 2.361846e-49 7.143105e-51
 [185,] 2.149918e-50 2.362934e-49 7.131552e-51
 [186,] 2.147249e-50 2.356790e-49 7.124141e-51
 [187,] 2.161492e-50 2.354367e-49 7.176568e-51
 [188,] 2.162657e-50 2.351555e-49 7.176828e-51
 [189,] 2.150409e-50 2.741427e-49 7.157661e-51
 [190,] 2.381488e-50 2.681006e-49 7.886779e-51
 [191,] 2.379269e-50 2.675240e-49 7.889316e-51
 [192,] 2.375482e-50 2.688687e-49 7.898725e-51
 [193,] 3.164896e-50 5.458939e-49 1.052231e-50
 [194,] 2.344621e-50 2.677386e-49 7.817712e-51
 [195,] 2.355518e-50 2.706989e-49 7.867358e-51
 [196,] 2.135335e-50 8.826738e-49 7.330157e-51
 [197,] 2.193509e-50 4.271628e-49 7.333226e-51
 [198,] 2.144771e-50 1.140314e-48 7.431418e-51
 [199,] 2.143008e-50 1.188466e-48 7.427096e-51
 [200,] 2.147157e-50 1.177596e-48 7.454728e-51
 [201,] 2.136391e-50 1.265325e-48 7.365296e-51
 [202,] 2.135035e-50 1.238393e-48 7.368161e-51
 [203,] 2.135093e-50 1.108037e-48 7.357835e-51
 [204,] 2.137398e-50 1.188637e-48 7.385790e-51
 [205,] 2.145354e-50 1.158620e-48 7.439109e-51
 [206,] 2.138666e-50 1.165728e-48 7.391479e-51
 [207,] 2.141606e-50 1.130135e-48 7.410031e-51
 [208,] 2.142360e-50 1.141344e-48 7.417701e-51
 [209,] 2.152083e-50 9.375958e-49 7.448955e-51
 [210,] 2.143734e-50 1.109848e-48 7.423223e-51
 [211,] 2.133383e-50 1.206726e-48 7.355591e-51
 [212,] 2.145713e-50 1.097621e-48 7.435872e-51
 [213,] 2.210956e-50 6.636690e-49 7.804647e-51
 [214,] 2.142684e-50 8.311969e-49 7.366117e-51
 [215,] 2.153047e-50 8.476129e-49 7.436338e-51
 [216,] 2.149965e-50 8.840585e-49 7.422897e-51
 [217,] 2.163208e-50 8.623535e-49 7.502390e-51
 [218,] 2.172959e-50 8.445046e-49 7.556727e-51
 [219,] 3.024469e-50 5.036279e-49 1.008644e-50
 [220,] 2.135165e-50 8.438407e-49 7.313101e-51
 [221,] 2.136211e-50 8.301920e-49 7.315407e-51
 [222,] 2.099844e-50 4.341992e-48 7.222451e-51
 [223,] 2.253427e-50 2.636901e-48 6.744451e-51
 [224,] 2.194903e-50 2.719661e-48 7.819973e-51
 [225,] 1.150115e-49 3.482769e-48 5.988622e-50
 [226,] 1.881034e-50 2.247845e-48 6.878401e-51
 [227,] 1.903724e-50 1.531177e-48 6.919101e-51
 [228,] 1.022958e-49 1.602350e-48 4.853332e-50
 [229,] 3.100258e-50 3.649066e-49 1.043317e-50
 [230,] 2.981995e-50 3.606328e-49 1.000185e-50
 [231,] 5.244363e-50 4.981199e-49 1.744837e-50
 [232,] 5.006820e-50 4.988842e-49 1.663051e-50
 [233,] 5.097048e-50 4.988639e-49 1.689438e-50
 [234,] 1.908637e-50 2.362562e-49 6.339182e-51
 [235,] 3.604377e-50 3.128261e-49 1.245541e-50
 [236,] 1.957917e-50 2.480860e-49 6.515085e-51
 [237,] 3.000515e-50 1.971387e-48 9.199224e-51
 [238,] 4.471168e-50 5.194363e-49 1.467550e-50
 [239,] 2.786686e-50 1.233127e-48 8.564772e-51
 [240,] 3.046077e-50 2.157560e-48 9.295203e-51
 [241,] 3.190210e-50 2.187817e-48 9.655236e-51
 [242,] 1.837189e-50 1.790010e-48 6.185815e-51
 [243,] 8.442934e-50 2.412326e-49 2.680905e-50
 [244,] 3.244869e-50 2.116591e-48 9.801598e-51
 [245,] 2.972484e-50 2.191342e-48 9.109256e-51
 [246,] 3.355237e-50 1.330190e-48 1.023336e-50
 [247,] 3.079262e-50 2.155938e-48 9.378685e-51
 [248,] 3.099054e-50 2.218978e-48 9.422504e-51
 [249,] 3.082974e-50 2.134998e-48 9.390255e-51
 [250,] 3.298213e-50 2.220050e-48 9.925687e-51
 [251,] 3.035409e-50 2.163820e-48 9.268237e-51
 [252,] 5.120468e-50 5.271875e-49 1.674030e-50
 [253,] 3.268478e-50 2.213862e-48 9.850689e-51
 [254,] 3.238824e-50 2.166453e-48 9.780038e-51
 [255,] 3.176216e-50 2.248250e-48 9.614443e-51
 [256,] 5.313884e-50 5.270568e-49 1.736542e-50
 [257,] 1.573338e-50 2.404210e-49 5.200830e-51
 [258,] 1.227065e-49 2.317386e-49 3.994779e-50
 [259,] 1.541877e-50 2.712134e-49 5.115004e-51
 [260,] 3.945053e-50 2.409859e-48 1.539779e-50
 [261,] 4.930744e-50 5.348176e-49 1.608531e-50
 [262,] 4.945458e-50 5.348415e-49 1.613249e-50
 [263,] 5.365707e-50 5.247418e-49 1.753996e-50
 [264,] 3.745951e-50 5.203344e-49 1.232715e-50
 [265,] 5.681827e-50 1.066994e-48 1.664954e-50
 [266,] 1.536676e-50 4.368264e-49 5.127884e-51
 [267,] 4.311367e-50 5.303455e-49 1.408199e-50
 [268,] 4.711026e-50 5.361242e-49 1.534107e-50
 [269,] 1.898909e-50 1.508056e-48 6.444891e-51
 [270,] 1.130301e-49 4.710739e-49 3.785830e-50
 [271,] 3.584580e-50 6.450068e-49 1.282974e-50
 [272,] 1.659267e-50 5.758034e-49 5.360777e-51
 [273,] 1.813815e-50 9.649592e-49 6.091670e-51
 [274,] 4.817110e-50 5.923336e-49 1.576873e-50
 [275,] 1.918446e-50 4.214021e-49 6.520307e-51
 [276,] 1.818605e-50 4.169397e-49 6.093220e-51
 [277,] 1.841888e-48 4.491576e-49 1.077691e-48
 [278,] 1.261356e-49 4.901951e-49 4.201686e-50
 [279,] 3.327952e-50 4.304412e-49 1.145225e-50
 [280,] 2.830872e-50 4.715524e-49 9.321275e-51
 [281,] 8.275961e-50 5.958023e-49 2.815438e-50
 [282,] 2.724150e-50 1.327105e-48 9.369529e-51
 [283,] 2.595856e-50 1.472662e-48 9.115284e-51
 [284,] 2.929483e-49 1.705335e-48 1.329066e-49
 [285,] 1.923476e-50 3.757052e-49 6.375543e-51
 [286,] 4.050206e-50 8.401898e-49 1.314839e-50
 [287,] 3.490715e-50 6.451786e-49 1.149734e-50
 [288,] 2.577855e-50 2.937747e-49 8.934380e-51
 [289,] 1.593817e-50 2.970733e-49 5.325755e-51
 [290,] 2.837948e-50 4.949933e-49 9.453276e-51
 [291,] 3.212895e-50 2.786507e-49 1.124187e-50
 [292,] 5.712153e-50 3.547167e-49 1.986161e-50
 [293,] 8.572348e-50 6.043920e-49 2.918939e-50
 [294,] 3.414030e-50 5.644651e-49 1.121740e-50
 [295,] 2.889551e-50 4.978398e-49 9.597473e-51
 [296,] 4.207847e-50 3.336078e-49 1.425538e-50
 [297,] 7.921660e-50 2.470357e-49 2.733541e-50
 [298,] 6.177071e-50 6.301729e-49 2.112088e-50
 [299,] 1.408505e-50 3.879534e-49 4.670704e-51
 [300,] 6.132549e-50 2.347956e-49 2.089863e-50
 [301,] 1.405387e-50 3.476090e-49 4.683033e-51
 [302,] 2.177794e-50 5.337562e-49 7.213428e-51
 [303,] 1.408985e-50 3.520849e-49 4.671071e-51
 [304,] 2.666801e-50 3.814282e-49 8.784070e-51
 [305,] 7.108048e-50 2.331531e-49 2.411487e-50
 [306,] 6.785716e-50 2.314258e-49 2.294583e-50
 [307,] 1.370641e-49 5.669311e-49 5.465400e-50
 [308,] 1.269623e-49 5.502840e-49 5.033358e-50
 [309,] 1.404159e-50 3.598631e-49 4.662858e-51
 [310,] 1.019760e-49 2.298461e-49 3.324091e-50
 [311,] 4.610450e-50 3.584293e-49 1.595482e-50
 [312,] 2.122938e-50 3.183358e-49 7.087212e-51
 [313,] 1.874085e-50 8.926634e-49 5.903595e-51
 [314,] 1.112736e-49 2.316860e-49 3.615072e-50
 [315,] 1.817678e-50 9.666339e-49 5.755606e-51
 [316,] 2.139636e-50 3.208729e-49 7.156341e-51
 [317,] 1.678255e-50 1.090049e-48 5.418195e-51
 [318,] 5.206161e-49 2.779903e-49 1.732468e-49
 [319,] 2.783522e-50 4.414737e-49 9.206994e-51
 [320,] 3.801483e-50 5.060401e-49 1.412896e-50
 [321,] 3.924452e-49 2.949418e-49 1.350828e-49
 [322,] 1.406127e-50 4.511952e-49 4.673271e-51
 [323,] 2.110806e-50 4.454556e-49 7.038461e-51
 [324,] 3.257856e-50 3.379334e-49 1.141221e-50
 [325,] 2.152625e-50 4.669451e-49 7.178959e-51
 [326,] 1.656442e-50 3.095516e-49 5.568352e-51
 [327,] 1.293865e-50 3.150807e-49 4.280162e-51
 [328,] 1.452171e-50 2.629572e-49 4.809318e-51
 [329,] 1.295126e-50 3.011899e-49 4.284689e-51
 [330,] 4.907278e-49 2.795213e-49 1.651221e-49
 [331,] 4.573844e-49 2.780272e-49 1.526844e-49
 [332,] 2.676076e-50 1.588584e-48 8.118589e-51
 [333,] 3.264210e-50 6.181675e-49 1.102425e-50
 [334,] 3.203078e-50 6.178427e-49 1.081314e-50
 [335,] 4.187289e-50 3.417538e-49 1.439514e-50
 [336,] 2.354818e-50 1.363486e-48 7.520683e-51
 [337,] 4.383922e-50 5.371259e-49 1.480289e-50
 [338,] 3.051707e-50 5.767416e-49 1.032912e-50
 [339,] 7.724760e-50 4.929571e-49 2.245243e-50
 [340,] 3.943058e-50 2.308103e-49 1.266980e-50
 [341,] 1.826824e-50 5.445547e-49 6.354752e-51
 [342,] 4.381348e-50 6.111942e-49 1.483276e-50
 [343,] 4.617083e-50 4.700545e-49 1.547899e-50
 [344,] 4.997339e-50 4.743350e-49 1.681191e-50
 [345,] 3.334739e-49 3.222720e-49 1.194369e-49
 [346,] 4.326919e-50 4.700545e-49 1.450301e-50
 [347,] 2.909447e-49 3.703014e-49 1.064213e-49
 [348,] 1.054278e-49 3.658958e-49 3.206908e-50
 [349,] 5.023643e-50 4.363058e-49 1.847963e-50
 [350,] 9.855054e-50 3.299156e-49 3.063679e-50
 [351,] 3.559207e-50 4.613606e-49 1.298411e-50
 [352,] 4.290720e-50 4.699032e-49 1.437932e-50
 [353,] 2.644873e-50 2.207283e-49 8.723092e-51
 [354,] 8.896836e-50 6.305701e-49 3.578788e-50
 [355,] 2.829659e-50 4.826863e-49 9.259041e-51
 [356,] 3.011109e-50 2.449865e-49 9.711295e-51
 [357,] 3.689968e-50 5.231457e-49 1.240630e-50
 [358,] 4.717965e-50 4.694908e-49 1.581199e-50
 [359,] 4.782346e-50 1.915170e-48 1.363238e-50
 [360,] 2.691328e-50 3.227480e-49 9.182393e-51
 [361,] 3.481532e-50 5.115765e-49 1.180940e-50
 [362,] 1.864793e-50 9.235456e-49 6.358501e-51
 [363,] 3.463603e-49 2.035762e-48 1.609318e-49
 [364,] 6.609781e-50 3.489156e-49 2.054824e-50
 [365,] 2.095518e-50 4.314253e-49 7.416532e-51
 [366,] 2.159125e-50 4.290986e-49 7.651982e-51
 [367,] 2.168520e-50 4.318911e-49 7.689728e-51
 [368,] 2.221379e-50 4.310300e-49 7.886425e-51
 [369,] 4.254297e-49 3.286812e-49 1.533112e-49
 [370,] 4.003010e-49 3.373385e-49 1.452640e-49
 [371,] 1.845816e-50 2.473390e-49 5.970847e-51
 [372,] 3.209628e-50 1.095040e-48 9.781435e-51
 [373,] 3.988882e-49 3.327830e-49 1.442995e-49
 [374,] 1.788471e-50 2.467445e-49 5.792854e-51
 [375,] 1.879140e-50 4.167897e-49 6.595805e-51
 [376,] 2.702192e-50 3.211037e-49 9.214720e-51
 [377,] 2.369350e-50 4.304441e-49 8.439522e-51
 [378,] 1.648260e-50 2.428834e-49 5.361659e-51
 [379,] 2.009540e-50 7.732820e-49 7.307629e-51
 [380,] 1.521608e-50 3.557658e-49 5.015731e-51
 [381,] 3.619729e-49 3.135806e-49 1.287184e-49
 [382,] 4.904729e-50 4.908955e-49 1.661383e-50
 [383,] 3.637554e-49 3.220282e-49 1.303188e-49
 [384,] 1.590096e-50 2.522154e-49 5.165006e-51
 [385,] 1.871352e-50 4.056987e-49 6.556264e-51
 [386,] 2.518171e-49 3.024712e-49 8.229999e-50
 [387,] 3.215378e-49 3.391878e-49 1.165705e-49
 [388,] 1.746538e-50 5.111244e-49 6.038426e-51
 [389,] 1.779501e-49 3.376947e-49 6.366103e-50
 [390,] 2.518996e-49 3.422149e-49 9.126091e-50
 [391,] 1.977867e-50 4.416006e-49 6.983376e-51
 [392,] 2.804366e-49 3.228279e-49 1.004442e-49
 [393,] 7.785211e-50 3.482396e-49 2.413443e-50
 [394,] 2.301573e-49 3.724912e-49 8.399186e-50
 [395,] 2.530377e-49 3.238432e-49 9.057257e-50
 [396,] 1.551077e-50 2.359181e-49 5.068115e-51
 [397,] 1.633363e-50 3.754340e-49 5.485219e-51
 [398,] 1.854757e-50 4.559073e-49 6.532239e-51
 [399,] 2.547368e-49 3.299349e-49 9.158518e-50
 [400,] 1.872451e-50 4.284172e-49 6.579388e-51
 [401,] 1.777680e-50 4.982970e-49 6.152335e-51
 [402,] 1.449367e-49 5.421763e-49 4.645223e-50
 [403,] 1.753705e-50 5.145360e-49 6.068907e-51
 [404,] 3.184045e-50 1.461263e-48 9.635321e-51
 [405,] 2.272800e-50 3.383128e-49 7.944595e-51
 [406,] 2.383456e-49 3.465408e-49 8.651155e-50
 [407,] 3.478965e-50 5.294901e-49 1.169601e-50
 [408,] 5.364607e-50 5.035052e-49 1.826997e-50
 [409,] 1.657709e-50 2.322342e-49 5.413647e-51
 [410,] 2.413989e-50 3.348299e-49 8.251122e-51
 [411,] 2.905576e-49 3.411125e-49 1.054137e-49
 [412,] 4.791357e-50 5.077315e-49 1.633710e-50
 [413,] 3.931313e-50 1.723645e-48 1.145548e-50
 [414,] 6.287240e-49 2.588246e-49 2.168026e-49
 [415,] 7.736681e-50 3.632816e-49 2.378302e-50
 [416,] 1.590118e-50 4.434427e-49 5.531389e-51
 [417,] 8.774575e-50 3.796437e-49 2.669800e-50
 [418,] 4.021029e-50 3.486457e-49 1.235975e-50
 [419,] 4.253667e-50 3.447366e-49 1.306063e-50
 [420,] 2.701580e-50 4.729669e-49 9.012268e-51
 [421,] 2.208140e-50 2.505503e-49 7.393182e-51
 [422,] 3.869199e-50 3.869845e-49 1.282254e-50
 [423,] 1.057386e-49 3.281574e-49 3.398038e-50
 [424,] 1.962277e-50 1.304849e-48 6.990822e-51
 [425,] 3.640255e-50 4.720818e-49 1.101555e-50
 [426,] 3.965519e-50 3.872669e-49 1.312807e-50
 [427,] 5.737023e-50 4.039301e-49 1.849173e-50
 [428,] 6.029526e-50 4.159310e-49 1.923827e-50
 [429,] 4.805028e-50 3.998563e-49 1.445230e-50
 [430,] 3.601217e-50 3.624676e-49 1.108951e-50
 [431,] 4.793742e-50 3.889033e-49 1.445247e-50
 [432,] 1.982209e-50 1.082431e-48 7.040022e-51
 [433,] 5.708721e-50 3.982740e-49 1.846140e-50
 [434,] 4.857785e-50 3.945682e-49 1.461921e-50
 [435,] 1.820790e-50 5.595970e-49 5.725018e-51
 [436,] 1.997316e-50 1.058485e-48 7.096070e-51
 [437,] 2.040632e-50 3.068073e-49 6.673857e-51
 [438,] 2.172231e-49 2.907476e-49 7.561739e-50
 [439,] 1.074602e-49 3.259874e-49 3.479739e-50
 [440,] 2.460705e-49 2.922543e-49 8.591509e-50
 [441,] 2.207824e-50 2.933330e-49 7.256355e-51
 [442,] 2.951675e-50 1.044415e-48 9.096611e-51
 [443,] 2.847390e-50 4.974978e-49 8.695923e-51
 [444,] 2.745747e-50 4.729839e-49 9.161612e-51
 [445,] 6.570746e-50 4.799371e-49 2.183655e-50
 [446,] 4.434041e-50 3.868480e-49 1.472243e-50
 [447,] 3.637728e-50 3.784783e-49 1.116178e-50
 [448,] 1.982520e-50 1.346774e-48 7.078739e-51
 [449,] 5.459947e-50 4.094567e-49 1.765988e-50
 [450,] 3.399975e-50 1.256594e-48 1.021756e-50
 [451,] 3.800138e-50 3.875923e-49 1.257372e-50
 [452,] 2.151595e-50 8.446085e-49 6.593309e-51
 [453,] 1.819330e-49 2.724631e-49 6.087580e-50
 [454,] 3.985963e-50 3.879391e-49 1.317947e-50
 [455,] 4.802069e-50 5.479437e-49 1.603352e-50
 [456,] 2.520953e-49 2.889510e-49 8.770718e-50
 [457,] 3.055445e-50 1.143653e-48 9.334700e-51
 [458,] 2.311691e-50 2.881399e-49 7.635509e-51
 [459,] 2.133290e-50 2.517353e-49 7.155017e-51
 [460,] 5.173164e-50 4.566815e-49 1.535843e-50
 [461,] 2.795941e-50 4.875829e-49 9.363237e-51
 [462,] 5.097768e-50 4.545305e-49 1.514862e-50
 [463,] 3.909332e-50 4.144080e-49 1.273220e-50
 [464,] 1.050356e-49 3.255798e-49 3.418729e-50
 [465,] 3.811880e-50 3.760286e-49 1.167874e-50
 [466,] 4.887196e-50 4.357467e-49 1.459401e-50
 [467,] 2.192851e-50 2.543878e-49 7.349819e-51
 [468,] 2.615793e-49 2.935834e-49 9.149137e-50
 [469,] 2.192608e-49 2.925913e-49 7.649332e-50
 [470,] 6.169080e-50 4.038513e-49 1.985345e-50
 [471,] 2.771579e-49 2.939590e-49 9.700179e-50
 [472,] 3.257985e-49 2.967554e-49 1.144488e-49
 [473,] 2.991029e-50 1.267454e-48 9.139731e-51
 [474,] 3.141147e-50 1.412795e-48 9.505516e-51
 [475,] 4.074475e-50 4.567671e-49 1.371586e-50
 [476,] 4.006093e-50 4.559662e-49 1.347685e-50
 [477,] 5.226155e-50 3.534239e-49 1.699375e-50
 [478,] 8.603069e-50 3.335623e-49 2.742381e-50
 [479,] 2.040747e-50 5.405491e-49 6.818570e-51
 [480,] 1.461940e-50 2.310316e-49 4.910477e-51
 [481,] 1.569462e-50 1.171440e-48 5.403084e-51
 [482,] 6.170002e-50 4.080754e-49 1.975536e-50
 [483,] 5.581255e-50 5.142281e-49 1.625896e-50
 [484,] 3.472932e-49 5.125303e-49 1.081929e-49
 [485,] 1.684582e-49 2.933556e-49 5.849627e-50
 [486,] 1.886195e-50 1.166839e-48 6.657914e-51
 [487,] 4.346238e-50 4.043124e-49 1.428855e-50
 [488,] 1.921476e-50 1.316947e-48 6.820266e-51
 [489,] 2.490432e-50 1.870665e-48 7.700291e-51
 [490,] 1.694805e-50 5.311790e-49 5.799230e-51
 [491,] 1.718482e-50 5.654067e-49 5.901886e-51
 [492,] 4.141941e-50 3.927588e-49 1.381347e-50
 [493,] 4.280629e-50 4.070007e-49 1.411197e-50
 [494,] 4.323232e-50 4.191867e-49 1.420421e-50
 [495,] 9.061424e-50 3.277150e-49 2.919655e-50
 [496,] 1.726020e-49 3.096489e-49 6.082990e-50
 [497,] 1.671581e-50 1.003497e-48 5.736554e-51
 [498,] 1.937605e-50 1.224641e-48 6.872773e-51
 [499,] 1.816350e-50 3.181695e-49 5.898269e-51
 [500,] 4.325135e-50 5.588693e-49 1.468841e-50
 [501,] 1.606994e-49 2.840744e-49 5.093082e-50
 [502,] 2.681838e-50 4.899476e-49 8.973029e-51
 [503,] 3.940021e-50 3.961638e-49 1.315532e-50
 [504,] 4.072642e-50 2.507824e-49 1.292639e-50
 [505,] 2.205501e-49 2.684189e-49 7.447908e-50
 [506,] 2.432787e-50 2.074648e-48 7.540901e-51
 [507,] 2.466841e-50 2.125185e-48 7.623625e-51
 [508,] 3.783125e-50 4.578817e-49 1.137565e-50
 [509,] 1.617757e-49 2.918899e-49 5.635934e-50
 [510,] 1.679380e-49 2.859348e-49 5.806663e-50
 [511,] 1.939726e-49 2.867458e-49 6.680016e-50
 [512,] 3.179304e-50 5.190523e-49 9.575066e-51
 [513,] 4.835144e-50 5.466511e-49 1.612466e-50
 [514,] 1.922159e-50 1.148809e-48 6.801117e-51
 [515,] 2.326065e-50 1.935728e-48 7.283537e-51
 [516,] 4.596063e-50 7.995082e-49 1.591972e-50
 [517,] 3.438101e-50 4.310504e-49 1.043075e-50
 [518,] 4.577670e-50 4.138685e-49 1.495775e-50
 [519,] 4.520010e-50 4.141563e-49 1.479508e-50
 [520,] 1.915844e-50 9.243988e-49 6.729952e-51
 [521,] 1.741152e-50 9.550997e-49 6.043768e-51
 [522,] 1.719941e-50 9.865035e-49 5.960674e-51
 [523,] 2.028891e-50 3.550219e-49 6.507278e-51
 [524,] 2.168266e-49 2.868419e-49 7.461709e-50
 [525,] 2.247800e-50 2.308981e-48 7.085264e-51
 [526,] 1.663620e-49 2.856635e-49 5.763324e-50
 [527,] 2.296230e-50 2.080667e-48 7.209719e-51
 [528,] 1.205927e-49 3.311063e-49 3.822673e-50
 [529,] 4.353211e-50 3.912850e-49 1.451449e-50
 [530,] 4.592154e-50 3.908246e-49 1.527506e-50
 [531,] 1.760431e-50 1.040540e-48 6.132994e-51
 [532,] 4.451261e-50 3.973477e-49 1.465760e-50
 [533,] 4.199641e-50 3.891972e-49 1.408776e-50
 [534,] 1.288693e-49 3.098908e-49 4.118096e-50
 [535,] 4.611685e-50 4.130778e-49 1.504530e-50
 [536,] 1.934814e-50 3.189461e-49 6.265239e-51
 [537,] 7.025770e-49 2.688188e-49 2.306223e-49
 [538,] 2.898576e-50 2.233871e-49 9.792016e-51
 [539,] 2.528013e-50 4.455513e-49 8.426452e-51
 [540,] 1.028655e-49 3.094626e-49 3.760156e-50
 [541,] 1.835823e-50 1.840029e-48 6.265566e-51
 [542,] 2.571464e-50 4.837523e-49 8.561765e-51
 [543,] 1.332372e-50 2.640087e-49 4.457614e-51
 [544,] 2.533844e-50 5.083468e-49 8.467985e-51
 [545,] 7.416235e-49 2.550979e-49 2.387196e-49
 [546,] 1.695638e-49 6.119620e-49 6.763724e-50
 [547,] 2.186098e-50 1.410093e-48 6.796032e-51
 [548,] 9.736958e-49 2.532617e-49 3.160839e-49
 [549,] 1.010587e-48 2.597337e-49 3.191094e-49
 [550,] 2.241149e-50 7.412607e-49 6.932052e-51
 [551,] 2.257205e-50 1.312059e-48 6.972235e-51
 [552,] 1.118741e-48 2.765608e-49 3.437983e-49
 [553,] 1.146330e-48 2.629120e-49 3.609393e-49
 [554,] 2.289230e-50 1.031748e-48 7.922663e-51
 [555,] 2.168257e-50 9.695573e-49 7.470767e-51
 [556,] 2.653376e-49 2.318603e-49 8.814314e-50
 [557,] 2.394179e-50 5.444080e-49 7.577954e-51
 [558,] 2.737909e-49 3.936234e-49 1.047724e-49
 [559,] 3.081266e-49 3.649112e-49 1.170739e-49
 [560,] 8.203553e-50 5.537959e-49 2.631527e-50
 [561,] 1.927997e-48 2.717942e-49 5.966187e-49
 [562,] 2.442614e-50 6.207021e-49 7.523963e-51
 [563,] 2.783366e-49 2.339628e-49 9.290060e-50
 [564,] 4.956524e-48 2.575839e-49 1.458820e-48
 [565,] 4.804239e-48 2.663350e-49 1.490300e-48
 [566,] 4.254172e-48 2.363908e-49 1.303273e-48
 [567,] 2.725560e-48 2.706932e-49 8.412797e-49
 [568,] 1.588589e-48 8.615365e-49 4.474845e-49
 [569,] 2.307613e-50 1.320770e-48 7.103594e-51
 [570,] 2.119943e-48 2.239243e-49 6.704078e-49
 [571,] 3.473357e-48 2.927106e-49 1.052632e-48
 [572,] 1.563619e-49 2.388140e-49 5.322347e-50
 [573,] 3.036471e-48 2.471672e-49 9.563511e-49
 [574,] 4.027482e-48 2.197824e-49 1.321528e-48
 [575,] 2.582153e-50 8.080781e-49 8.925344e-51
 [576,] 2.259657e-50 1.139012e-48 6.997478e-51
 [577,] 2.193817e-50 6.413696e-49 6.858869e-51
 [578,] 3.846982e-48 2.627284e-49 1.290231e-48
 [579,] 3.086720e-48 4.293040e-49 8.809624e-49
 [580,] 3.263639e-50 3.447577e-49 1.005794e-50
 [581,] 1.988771e-50 2.457661e-49 6.565395e-51
 [582,] 5.444498e-50 6.228542e-49 1.566200e-50
 [583,] 2.102655e-50 4.473650e-49 7.070464e-51
 [584,] 1.367840e-49 7.716549e-49 3.648233e-50
 [585,] 1.140863e-49 6.600874e-49 3.140370e-50
 [586,] 2.499714e-50 2.728969e-49 8.588237e-51
 [587,] 2.078879e-48 9.803489e-49 5.428207e-49
 [588,] 2.132150e-49 5.657104e-49 5.794669e-50
 [589,] 1.130811e-49 3.972844e-49 3.239414e-50
 [590,] 1.184007e-49 3.122951e-49 3.602259e-50
 [591,] 2.802875e-50 4.456742e-49 9.292045e-51
 [592,] 3.253456e-50 6.569945e-49 1.212863e-50
 [593,] 6.055096e-50 2.111313e-48 1.718490e-50
 [594,] 2.816186e-50 4.466263e-49 9.332854e-51
 [595,] 1.666530e-49 2.936625e-48 3.466695e-50
 [596,] 1.539095e-49 2.179782e-48 3.329199e-50
 [597,] 1.629586e-49 2.954007e-48 3.399217e-50
 [598,] 1.638770e-49 3.237881e-48 3.392739e-50
 [599,] 1.775693e-49 3.086460e-48 3.646923e-50
 [600,] 1.578895e-49 3.513637e-48 3.263387e-50
 [601,] 1.569287e-49 3.290394e-48 3.264206e-50
 [602,] 3.792880e-50 4.980815e-49 1.254204e-50
 [603,] 2.892835e-50 7.954484e-48 8.701907e-51
 [604,] 2.835794e-50 7.901912e-48 8.612047e-51
 [605,] 2.410251e-50 3.119087e-49 8.409089e-51
 [606,] 1.671971e-49 5.296961e-49 6.231709e-50
 [607,] 2.756291e-50 1.766377e-48 8.865321e-51
 [608,] 4.850062e-50 3.139722e-49 1.702701e-50
 [609,] 4.284025e-49 5.678042e-49 1.783227e-49
 [610,] 1.061087e-49 3.755962e-49 3.868595e-50
 [611,] 5.054212e-50 2.806680e-49 1.773915e-50
 [612,] 3.195431e-50 3.493008e-49 1.075378e-50
 [613,] 3.126179e-50 3.545897e-49 1.054165e-50
 [614,] 3.025905e-50 3.464313e-49 1.015335e-50
 [615,] 3.412018e-50 3.587440e-49 1.155431e-50
 [616,] 3.084318e-50 3.545884e-49 1.039794e-50
 [617,] 4.555132e-50 7.155335e-49 1.461801e-50
 [618,] 3.177274e-50 3.843527e-49 1.069578e-50
 [619,] 3.129357e-50 3.512849e-49 1.053858e-50
 [620,] 3.138548e-50 3.549298e-49 1.058244e-50
 [621,] 1.989035e-50 2.428555e-49 6.600430e-51
 [622,] 1.077005e-49 3.580117e-49 4.033472e-50
 [623,] 3.069669e-50 3.841253e-49 1.032365e-50
 [624,] 3.160683e-50 3.550678e-49 1.066752e-50
 [625,] 2.469615e-49 2.791761e-49 9.078690e-50
 [626,] 4.332422e-50 3.717738e-49 1.495698e-50
 [627,] 4.491217e-50 3.859959e-49 1.561930e-50
 [628,] 4.461829e-50 3.739978e-49 1.543429e-50
 [629,] 4.508386e-50 3.761676e-49 1.561586e-50
 [630,] 3.872328e-50 3.785800e-49 1.335332e-50
 [631,] 4.501891e-50 3.521703e-49 1.539258e-50
 [632,] 4.158624e-50 3.739195e-49 1.435499e-50
 [633,] 4.895225e-50 3.732698e-49 1.688280e-50
 [634,] 3.940107e-50 3.787121e-49 1.359740e-50
 [635,] 2.022620e-50 2.623900e-49 6.671876e-51
 [636,] 2.192613e-50 2.531801e-49 7.116822e-51
 [637,] 1.682823e-50 2.958644e-49 5.568001e-51
 [638,] 2.397753e-50 3.614140e-49 8.496473e-51
 [639,] 1.378979e-50 2.849194e-49 4.592891e-51
 [640,] 1.810658e-50 3.823717e-49 6.019473e-51
 [641,] 1.810552e-50 3.770523e-49 6.023193e-51
 [642,] 1.808576e-50 3.798954e-49 6.018658e-51
 [643,] 1.226692e-50 3.029226e-49 4.112152e-51
 [644,] 1.808170e-50 3.769202e-49 6.017827e-51
 [645,] 1.813188e-50 4.105581e-49 6.045404e-51
 [646,] 1.810287e-50 4.067865e-49 6.028326e-51
 [647,] 2.593901e-50 4.619203e-49 8.571681e-51
 [648,] 1.235691e-50 3.578018e-49 4.073148e-51
 [649,] 1.287804e-50 2.456136e-49 4.286421e-51
 [650,] 2.344226e-50 4.393499e-49 8.408868e-51
 [651,] 7.834564e-50 3.878439e-49 3.027407e-50
 [652,] 1.370637e-50 2.586001e-49 4.642323e-51
 [653,] 3.120453e-50 5.090778e-49 1.035502e-50
 [654,] 4.469657e-50 4.497791e-49 1.544696e-50
 [655,] 2.009897e-50 2.717994e-49 6.515856e-51
 [656,] 1.580736e-50 2.613767e-49 5.394471e-51
 [657,] 1.453209e-50 2.212645e-49 4.873149e-51
 [658,] 2.078835e-50 2.404431e-49 6.901105e-51
 [659,] 1.566391e-50 2.676930e-49 5.351798e-51
 [660,] 1.697620e-50 4.348224e-49 5.646237e-51
 [661,] 3.102145e-50 4.969317e-49 1.031059e-50
 [662,] 5.257602e-50 4.161925e-49 1.806604e-50
 [663,] 3.235479e-50 5.401413e-49 1.071767e-50
 [664,] 2.256892e-50 5.342841e-49 7.513083e-51
 [665,] 3.240115e-50 2.352542e-49 1.040515e-50
 [666,] 6.686171e-50 2.879126e-49 2.228069e-50
 [667,] 2.012433e-50 4.946338e-49 6.699091e-51
 [668,] 6.251281e-50 3.129612e-49 1.960950e-50
 [669,] 6.010789e-50 4.398274e-49 2.081145e-50
 [670,] 2.096387e-50 3.272444e-49 6.928701e-51
 [671,] 1.712354e-50 3.537523e-49 5.789915e-51
 [672,] 2.292731e-50 2.820827e-49 7.387708e-51
 [673,] 2.302961e-50 2.751260e-49 7.439554e-51
 [674,] 1.191074e-50 2.187118e-49 3.961138e-51
 [675,] 4.315761e-50 2.616286e-49 1.369643e-50
 [676,] 3.310151e-50 2.567887e-49 1.069748e-50
 [677,] 3.633503e-50 3.484365e-49 1.165873e-50
 [678,] 3.130804e-50 3.771864e-49 1.055363e-50
 [679,] 1.257003e-50 2.254748e-49 4.181146e-51
 [680,] 2.295178e-50 5.087276e-49 7.590827e-51
 [681,] 5.077149e-50 3.876329e-49 1.682316e-50
 [682,] 4.460727e-50 5.441469e-49 1.514729e-50
 [683,] 4.591372e-50 5.435098e-49 1.561684e-50
 [684,] 1.678933e-50 3.291156e-49 5.534022e-51
 [685,] 3.030641e-50 3.907902e-49 9.961107e-51
 [686,] 3.029853e-50 4.737114e-49 1.025187e-50
 [687,] 2.906260e-50 3.993967e-49 9.493837e-51
 [688,] 3.244840e-50 3.982630e-49 1.082097e-50
 [689,] 3.058581e-50 4.866719e-49 1.037867e-50
 [690,] 3.014927e-50 3.993967e-49 9.841496e-51
 [691,] 3.199086e-50 3.999354e-49 1.069649e-50
 [692,] 2.953260e-50 3.849408e-49 9.744346e-51
 [693,] 3.697140e-50 3.842223e-49 1.212650e-50
 [694,] 1.819149e-50 2.402001e-49 6.009022e-51
 [695,] 8.501757e-50 4.958595e-49 2.795639e-50
 [696,] 1.487977e-50 3.239338e-49 4.881285e-51
 [697,] 1.843014e-49 2.267450e-49 6.369779e-50
 [698,] 1.623243e-50 2.560209e-49 5.372775e-51
 [699,] 5.489151e-50 4.694551e-49 1.841300e-50
 [700,] 1.571096e-50 2.557469e-49 5.203446e-51
 [701,] 1.510721e-50 3.472377e-49 5.045849e-51
 [702,] 2.506115e-50 2.438509e-49 8.549979e-51
 [703,] 7.031914e-50 6.836433e-49 2.939165e-50
 [704,] 6.169789e-50 5.980332e-49 2.475150e-50
 [705,] 1.265442e-50 2.415459e-49 4.206361e-51
 [706,] 5.000490e-50 4.371767e-49 1.665345e-50
 [707,] 2.060556e-50 2.885307e-49 7.140996e-51
 [708,] 1.299001e-50 2.414721e-49 4.320217e-51
 [709,] 1.223242e-50 2.420935e-49 4.073826e-51
 [710,] 5.606882e-50 1.741582e-48 1.810069e-50
 [711,] 4.368206e-50 3.986977e-49 1.415449e-50
 [712,] 1.206287e-50 2.463469e-49 4.016924e-51
 [713,] 1.249514e-50 2.560290e-49 4.175811e-51
 [714,] 6.280141e-50 7.531236e-49 2.221616e-50
 [715,] 1.642443e-50 3.880776e-49 5.532081e-51
 [716,] 1.192111e-50 2.727371e-49 3.979937e-51
 [717,] 2.434681e-49 3.060348e-49 9.106612e-50
 [718,] 2.081310e-50 5.175443e-49 7.297614e-51
 [719,] 4.411187e-50 7.699009e-49 1.509146e-50
 [720,] 1.197535e-50 2.684661e-49 3.979091e-51
 [721,] 2.168667e-50 6.648097e-49 7.818064e-51
 [722,] 2.440587e-49 3.073124e-49 9.141334e-50
 [723,] 1.194570e-50 2.890844e-49 3.995055e-51
 [724,] 1.460094e-50 3.024623e-49 4.724356e-51
 [725,] 1.528487e-50 2.725380e-49 5.175739e-51
 [726,] 5.981593e-50 4.410112e-49 2.096432e-50
 [727,] 4.414422e-50 7.804626e-49 1.511805e-50
 [728,] 1.201365e-50 3.357401e-49 4.011928e-51
 [729,] 7.988460e-50 2.687623e-49 2.465269e-50
 [730,] 1.205344e-50 2.350288e-49 4.012859e-51
 [731,] 8.633256e-50 4.701132e-49 3.489266e-50
 [732,] 8.458705e-50 4.732247e-49 3.417212e-50
 [733,] 8.312320e-50 4.576975e-49 3.338089e-50
 [734,] 8.980499e-50 4.603776e-49 3.627553e-50
 [735,] 1.665256e-50 4.152145e-49 5.625348e-51
 [736,] 1.002006e-49 2.726137e-49 3.467452e-50
 [737,] 1.570148e-50 3.613345e-49 5.263005e-51
 [738,] 1.687319e-50 7.964656e-49 5.829476e-51
 [739,] 3.960392e-50 3.128344e-49 1.299816e-50
 [740,] 2.351823e-50 3.035463e-49 8.109277e-51
 [741,] 2.549590e-50 5.005925e-49 9.257042e-51
 [742,] 2.644699e-50 5.009847e-49 9.622460e-51
 [743,] 4.144772e-50 4.673025e-49 1.366350e-50
 [744,] 1.189669e-50 4.593897e-49 3.971406e-51
 [745,] 1.830141e-50 2.380093e-49 6.145124e-51
 [746,] 1.944291e-50 5.433803e-49 6.398898e-51
 [747,] 1.787517e-50 6.231065e-49 6.114859e-51
 [748,] 1.490717e-50 1.531972e-48 5.280435e-51
 [749,] 3.003832e-50 5.967581e-49 1.018346e-50
 [750,] 2.477962e-50 4.369806e-49 8.247027e-51
 [751,] 2.638650e-50 3.879149e-49 8.573680e-51
 [752,] 2.999422e-50 5.464131e-49 1.013086e-50
 [753,] 2.467649e-50 4.376949e-49 8.208652e-51
 [754,] 1.968654e-50 3.292765e-49 6.527103e-51
 [755,] 1.858921e-50 9.498581e-49 6.323850e-51
 [756,] 1.269170e-50 3.119815e-49 4.183561e-51
 [757,] 3.864583e-50 2.932124e-49 1.226106e-50
 [758,] 1.434565e-50 1.777243e-48 4.731574e-51
 [759,] 1.285474e-50 7.466885e-49 4.182511e-51
 [760,] 1.298128e-50 1.989643e-48 4.224523e-51
 [761,] 1.237684e-50 8.546586e-49 4.099774e-51
 [762,] 1.320825e-50 9.541554e-49 4.269507e-51
 [763,] 1.329737e-50 1.026030e-48 4.288613e-51
 [764,] 6.309774e-49 1.439362e-48 1.796955e-49
 [765,] 1.328606e-50 9.148975e-49 4.289270e-51
 [766,] 1.341153e-50 1.106326e-48 4.313772e-51
 [767,] 1.268687e-50 1.109838e-48 4.154286e-51
 [768,] 1.318766e-50 7.542784e-49 4.271146e-51
 [769,] 1.299578e-50 7.564501e-49 4.226621e-51
 [770,] 1.304755e-50 7.944044e-49 4.236454e-51
 [771,] 1.310444e-50 7.516020e-49 4.251427e-51
 [772,] 1.319451e-50 6.910519e-49 4.275965e-51
 [773,] 1.303584e-50 6.488759e-49 4.239691e-51
 [774,] 1.305924e-50 6.694566e-49 4.244083e-51
 [775,] 1.307064e-50 7.211394e-49 4.244439e-51
 [776,] 1.282587e-50 6.707375e-49 4.190130e-51
 [777,] 1.997432e-50 2.782983e-49 6.469671e-51
 [778,] 1.992712e-50 2.804887e-49 6.454430e-51
 [779,] 4.946639e-50 5.334132e-49 1.668967e-50
 [780,] 1.960520e-50 2.515139e-49 6.396475e-51
 [781,] 1.965929e-50 2.502021e-49 6.413697e-51
 [782,] 1.448563e-50 1.361561e-48 4.708962e-51
 [783,] 2.023670e-50 2.501367e-49 6.581502e-51
 [784,] 1.940165e-50 2.546615e-49 6.334009e-51
 [785,] 1.929555e-50 2.578374e-49 6.300787e-51
 [786,] 3.411163e-50 5.885980e-49 1.159798e-50
 [787,] 3.107187e-50 3.438250e-49 1.018960e-50
 [788,] 1.484195e-50 2.235047e-49 4.899123e-51
 [789,] 1.451885e-50 2.208440e-49 4.804276e-51
 [790,] 1.482205e-50 2.195974e-49 4.909041e-51
 [791,] 1.491279e-50 2.208362e-49 4.931917e-51
 [792,] 1.417207e-50 1.058748e-48 4.712994e-51
 [793,] 1.487176e-50 2.205108e-49 4.920060e-51
 [794,] 1.472735e-50 2.226514e-49 4.865659e-51
 [795,] 4.970952e-50 3.544156e-49 1.628106e-50
 [796,] 2.038900e-50 2.323791e-49 6.684950e-51
 [797,] 2.011660e-50 2.303009e-49 6.608424e-51
 [798,] 1.782292e-50 2.850557e-49 5.871516e-51
 [799,] 1.390368e-50 2.564187e-49 4.651183e-51
 [800,] 1.421309e-50 7.679497e-48 4.771644e-51
 [801,] 1.426000e-50 1.318351e-48 4.726382e-51
 [802,] 4.021872e-50 2.590116e-49 1.375997e-50
 [803,] 4.792776e-50 3.590214e-49 1.576205e-50
 [804,] 2.093479e-50 3.290680e-49 6.832084e-51
 [805,] 1.740578e-49 4.482235e-49 6.140173e-50
 [806,] 1.711551e-50 2.371559e-49 5.595089e-51
 [807,] 3.405355e-50 6.281621e-49 1.041040e-50
 [808,] 2.594733e-50 1.746892e-48 8.159184e-51
 [809,] 2.133730e-50 4.454002e-49 7.113427e-51
 [810,] 3.968152e-50 5.143037e-49 1.316552e-50
 [811,] 5.928375e-50 8.155052e-49 1.871031e-50
 [812,] 3.514186e-50 2.182769e-49 1.168519e-50
 [813,] 2.216137e-50 4.506606e-49 7.402116e-51
 [814,] 1.966954e-50 4.589345e-49 6.563889e-51
 [815,] 4.355109e-50 2.344603e-49 1.389767e-50
 [816,] 2.963867e-50 5.399072e-49 9.892047e-51
 [817,] 4.856836e-50 3.299438e-49 1.560395e-50
 [818,] 5.807131e-50 2.372787e-49 1.883356e-50
 [819,] 5.647091e-50 2.369128e-49 1.820760e-50
 [820,] 5.666092e-50 2.361413e-49 1.827453e-50
 [821,] 4.812582e-50 3.308516e-49 1.549828e-50
 [822,] 5.702820e-50 2.348446e-49 1.839954e-50
 [823,] 5.572120e-50 2.492853e-49 1.808915e-50
 [824,] 2.801501e-50 5.846656e-49 9.379549e-51
 [825,] 4.111362e-50 3.934628e-49 1.301544e-50
 [826,] 2.194231e-50 2.746201e-49 7.098709e-51
 [827,] 2.842483e-50 1.218609e-48 9.226104e-51
 [828,] 2.473582e-50 2.676422e-49 7.957714e-51
 [829,] 2.271969e-50 2.769836e-49 7.303783e-51
 [830,] 2.861136e-50 2.707059e-49 9.197307e-51
 [831,] 3.317554e-50 3.668528e-49 1.091758e-50
 [832,] 2.091033e-50 2.999940e-49 7.241143e-51
 [833,] 2.089266e-50 2.816330e-49 7.209352e-51
 [834,] 2.172453e-50 2.886218e-49 7.525514e-51
 [835,] 3.428041e-50 1.688476e-48 1.165942e-50
 [836,] 1.940984e-50 2.751963e-49 6.643280e-51
 [837,] 1.979980e-50 2.211408e-49 6.643000e-51
 [838,] 3.460924e-50 1.843719e-48 1.166193e-50
 [839,] 3.435318e-50 1.792037e-48 1.171294e-50
 [840,] 1.931986e-50 8.995411e-49 7.036385e-51
 [841,] 2.291835e-50 2.193145e-49 7.622952e-51
 [842,] 2.185233e-50 2.200016e-49 7.225521e-51
 [843,] 2.248015e-50 2.204743e-49 7.417359e-51
 [844,] 4.808594e-50 4.969880e-49 1.602309e-50
 [845,] 2.397332e-50 8.391471e-49 7.828933e-51
 [846,] 1.982185e-50 7.909510e-49 7.218544e-51
 [847,] 2.076395e-50 5.467516e-49 7.461596e-51
 [848,] 2.141076e-50 6.087828e-49 7.782699e-51
 [849,] 2.025144e-50 7.378868e-49 7.373662e-51
 [850,] 2.379564e-50 1.030950e-48 7.832864e-51
 [851,] 2.047292e-50 8.017901e-49 7.489002e-51
 [852,] 3.455207e-50 2.092616e-48 1.151410e-50
 [853,] 1.654789e-50 3.161498e-49 5.678224e-51
 [854,] 2.122906e-50 8.587776e-49 7.819154e-51
 [855,] 2.144379e-50 8.289399e-49 7.895747e-51
 [856,] 2.139553e-50 8.576452e-49 7.887623e-51
 [857,] 2.182110e-50 2.205643e-49 7.197662e-51
 [858,] 4.840399e-50 5.243029e-49 1.631522e-50
 [859,] 1.960517e-50 2.241886e-49 6.599978e-51
 [860,] 2.125683e-50 7.879067e-49 7.804001e-51
 [861,] 2.264604e-50 7.604265e-49 8.357977e-51
 [862,] 4.761773e-50 5.243028e-49 1.604412e-50
 [863,] 2.081416e-50 2.199397e-49 6.975979e-51
 [864,] 2.044983e-50 2.204319e-49 6.857991e-51
 [865,] 5.198804e-50 1.110440e-48 1.627836e-50
 [866,] 5.094687e-50 5.503751e-49 1.670331e-50
 [867,] 2.334836e-50 4.301519e-49 7.862716e-51
 [868,] 2.112195e-50 2.183887e-49 6.991511e-51
 [869,] 3.092485e-50 3.065886e-49 1.041985e-50
 [870,] 4.975012e-50 5.123340e-49 1.607540e-50
 [871,] 2.874503e-50 2.384274e-49 9.213710e-51
 [872,] 3.928820e-50 4.368832e-49 1.292548e-50
 [873,] 2.601123e-50 3.357846e-49 8.100811e-51
 [874,] 2.652612e-50 3.188958e-49 8.282381e-51
 [875,] 2.806363e-50 3.155094e-49 8.743998e-51
 [876,] 1.987018e-50 4.010172e-49 6.334407e-51
 [877,] 2.876548e-50 3.340731e-49 8.910278e-51
 [878,] 2.276376e-50 3.366127e-49 7.230691e-51
 [879,] 2.757776e-50 3.380595e-49 8.554362e-51
 [880,] 2.831640e-50 3.333476e-49 8.780242e-51
 [881,] 2.309915e-50 5.840401e-49 7.613291e-51
 [882,] 4.640323e-50 4.649394e-49 1.569009e-50
 [883,] 1.875106e-50 3.762321e-49 6.020587e-51
 [884,] 2.051107e-50 3.740991e-49 6.543835e-51
 [885,] 4.070685e-50 4.215342e-49 1.363125e-50
 [886,] 4.940127e-50 2.740707e-49 1.576678e-50
 [887,] 2.136828e-50 3.660373e-49 6.805914e-51
 [888,] 3.007853e-50 2.243246e-49 9.759135e-51
 [889,] 2.183909e-50 6.204157e-49 7.217531e-51
 [890,] 2.469386e-50 3.010842e-49 7.776445e-51
 [891,] 4.255662e-50 4.338516e-49 1.435054e-50
 [892,] 3.434762e-50 2.257554e-49 1.109786e-50
 [893,] 2.046783e-50 3.068696e-49 6.664840e-51
 [894,] 2.312115e-50 2.935755e-49 7.458435e-51
 [895,] 1.928196e-50 2.931965e-49 6.242702e-51
 [896,] 2.158110e-50 2.354909e-49 7.091592e-51
 [897,] 2.613484e-50 1.187588e-48 8.561250e-51
 [898,] 2.189361e-50 2.717812e-49 7.370790e-51
 [899,] 2.280665e-50 2.689246e-49 7.672972e-51
 [900,] 3.613113e-50 4.078840e-49 1.093237e-50
 [901,] 2.434049e-50 2.637000e-49 8.166232e-51
 [902,] 3.126298e-50 2.749557e-49 1.039864e-50
 [903,] 5.847651e-50 3.039950e-49 2.045655e-50
 [904,] 5.389954e-50 2.472378e-49 1.750153e-50
 [905,] 5.039921e-48 2.531478e-49 1.609299e-48
 [906,] 3.686366e-48 2.544882e-49 1.173716e-48
 [907,] 4.281210e-50 3.089080e-49 1.336547e-50
 [908,] 4.161992e-50 1.010627e-48 1.207470e-50
 [909,] 3.925572e-48 2.503613e-49 1.277344e-48
 [910,] 4.096589e-50 1.005946e-48 1.189499e-50
 [911,] 3.397907e-49 2.152482e-49 1.120088e-49
 [912,] 2.604775e-50 4.707736e-49 8.791480e-51
 [913,] 2.167797e-49 3.733276e-49 8.253012e-50
 [914,] 2.154207e-49 3.556706e-49 8.144646e-50
 [915,] 2.378156e-49 3.564957e-49 9.013680e-50
 [916,] 2.192718e-49 3.657058e-49 8.326000e-50
 [917,] 2.171955e-49 2.180081e-49 7.041847e-50
 [918,] 2.259526e-50 4.564876e-49 7.471259e-51
 [919,] 1.303607e-49 4.452994e-49 4.109248e-50
 [920,] 2.257092e-49 3.530775e-49 8.525473e-50
 [921,] 2.399723e-50 4.530408e-49 7.933205e-51
 [922,] 4.592790e-50 6.716301e-49 1.404003e-50
 [923,] 2.486645e-49 2.216094e-49 8.231412e-50
 [924,] 2.326187e-49 3.414479e-49 8.749071e-50
 [925,] 2.192879e-50 4.582058e-49 7.250632e-51
 [926,] 8.773201e-50 2.255785e-49 2.935287e-50
 [927,] 2.179977e-50 4.569147e-49 7.210940e-51
 [928,] 9.055504e-50 2.322785e-49 3.030442e-50
 [929,] 3.911547e-50 1.132862e-48 1.143045e-50
 [930,] 8.767813e-50 2.317573e-49 2.923040e-50
 [931,] 8.315983e-50 2.256625e-49 2.753546e-50
 [932,] 2.363560e-49 3.443799e-49 8.901654e-50
 [933,] 3.777442e-49 2.265508e-49 1.268509e-49
 [934,] 5.792427e-50 2.361621e-49 1.893829e-50
 [935,] 2.884373e-50 5.542208e-48 9.514550e-51
 [936,] 8.246171e-50 2.271338e-49 2.775952e-50
 [937,] 7.518936e-49 2.533432e-49 2.336754e-49
 [938,] 2.183266e-50 4.547118e-49 7.226023e-51
 [939,] 8.518598e-50 2.190883e-49 2.815526e-50
 [940,] 2.344712e-49 2.202617e-49 7.757217e-50
 [941,] 8.303024e-50 2.322426e-49 2.776829e-50
 [942,] 8.997950e-50 2.322122e-49 3.008584e-50
 [943,] 2.048709e-49 3.546389e-49 7.727453e-50
 [944,] 2.049595e-49 3.553578e-49 7.733325e-50
 [945,] 2.223015e-50 4.593075e-49 7.347488e-51
 [946,] 2.192932e-50 4.564581e-49 7.253983e-51
 [947,] 8.868770e-50 2.260223e-49 2.955939e-50
 [948,] 9.986347e-50 2.275076e-49 3.362657e-50
 [949,] 1.992955e-49 3.898684e-49 7.607659e-50
 [950,] 6.968247e-50 2.519167e-49 2.389040e-50
 [951,] 3.038752e-50 1.645385e-48 9.725933e-51
 [952,] 2.173166e-49 3.224607e-49 8.091937e-50
 [953,] 2.444410e-49 3.230141e-49 9.122527e-50
 [954,] 1.202377e-49 4.450017e-49 3.803130e-50
 [955,] 2.956054e-50 3.654048e-48 9.527461e-51
 [956,] 9.959547e-50 2.352481e-49 3.229138e-50
 [957,] 1.256175e-49 8.788465e-49 2.872486e-50
 [958,] 9.440744e-50 2.245288e-49 3.113954e-50
 [959,] 1.323200e-49 4.398708e-49 4.205444e-50
 [960,] 2.241669e-50 4.557833e-49 7.414039e-51
 [961,] 9.754817e-50 2.573100e-49 3.402208e-50
 [962,] 1.056451e-49 2.332352e-49 3.446722e-50
 [963,] 1.058110e-49 2.332352e-49 3.452105e-50
 [964,] 1.109724e-49 2.335580e-49 3.615714e-50
 [965,] 5.251467e-50 6.664573e-49 1.586270e-50
 [966,] 1.140430e-48 5.266007e-49 2.990892e-49
 [967,] 2.176640e-50 4.527342e-49 7.214626e-51
 [968,] 9.508143e-50 2.285389e-49 3.062006e-50
 [969,] 2.641638e-50 7.289715e-49 8.115070e-51
 [970,] 2.736720e-49 6.461365e-49 7.364724e-50
 [971,] 8.448827e-50 4.685509e-49 2.451402e-50
 [972,] 2.297972e-49 6.987163e-49 6.191637e-50
 [973,] 2.293440e-49 6.713286e-49 6.200929e-50
 [974,] 1.689985e-49 3.314999e-49 5.334419e-50
 [975,] 1.302031e-49 4.044994e-49 3.764961e-50
 [976,] 2.256271e-50 3.975293e-49 7.384302e-51
 [977,] 1.631757e-49 3.580302e-49 4.751991e-50
 [978,] 9.619483e-50 3.657443e-48 2.760857e-50
 [979,] 4.966402e-50 4.408977e-49 1.658108e-50
 [980,] 3.270119e-50 5.139901e-49 1.063439e-50
 [981,] 6.643583e-50 1.625648e-48 1.879337e-50
 [982,] 2.262429e-50 7.226518e-49 7.975855e-51
 [983,] 2.411003e-50 6.917502e-49 8.643240e-51
 [984,] 3.139039e-49 9.762509e-49 8.915072e-50
 [985,] 2.994694e-50 1.019723e-48 9.005478e-51
 [986,] 3.594969e-50 1.352574e-48 1.063687e-50
 [987,] 6.174026e-50 9.067749e-49 1.808769e-50
 [988,] 6.395093e-50 9.276593e-49 1.868698e-50
 [989,] 6.534827e-50 9.257818e-49 1.907992e-50
 [990,] 2.966171e-50 2.911465e-49 9.920597e-51
 [991,] 6.193095e-50 7.599258e-49 1.831605e-50
 [992,] 6.202049e-50 9.252448e-49 1.814842e-50
 [993,] 6.489828e-50 8.186668e-49 1.907138e-50
 [994,] 2.388136e-50 4.781805e-49 7.861624e-51
 [995,] 8.159153e-50 5.347296e-49 2.700426e-50
 [996,] 3.778092e-50 4.491856e-49 1.225938e-50
 [997,] 3.625098e-50 4.491856e-49 1.177061e-50
 [998,] 7.889043e-50 4.428888e-49 2.442824e-50
 [999,] 7.093067e-50 4.915644e-49 2.216789e-50
[1000,] 3.891757e-50 5.137248e-49 1.194388e-50
[1001,] 3.050893e-50 1.102908e-48 9.121588e-51
[1002,] 2.908092e-50 1.017156e-48 8.749014e-51
[1003,] 5.061170e-50 2.803051e-49 1.655159e-50
[1004,] 2.400554e-49 4.662221e-49 7.300740e-50
[1005,] 3.089741e-50 6.064630e-49 1.000020e-50
[1006,] 1.566806e-49 2.988016e-49 5.054604e-50
[1007,] 1.674458e-49 3.081488e-49 5.276696e-50
[1008,] 3.124314e-50 6.176163e-49 1.009882e-50
[1009,] 1.779523e-50 2.942985e-49 5.896873e-51
[1010,] 3.182503e-50 5.328225e-49 1.032432e-50
[1011,] 3.095629e-50 6.110338e-49 1.094057e-50
[1012,] 3.099819e-50 4.281538e-49 1.016383e-50
[1013,] 3.153477e-50 5.641128e-49 1.024300e-50
[1014,] 2.853200e-50 4.172740e-49 9.387345e-51
[1015,] 1.728329e-50 2.905663e-49 5.813482e-51
[1016,] 1.802833e-50 2.981924e-49 5.959456e-51
[1017,] 1.833238e-49 4.740080e-49 5.637448e-50
[1018,] 1.697522e-50 2.690002e-49 5.561700e-51
[1019,] 2.823615e-50 4.495983e-49 9.027665e-51
[1020,] 2.990054e-50 5.611297e-49 9.728394e-51
[1021,] 3.020717e-50 5.608536e-49 9.825965e-51
[1022,] 2.427972e-49 2.328955e-49 8.379961e-50
[1023,] 5.002676e-50 4.840757e-49 1.690395e-50
[1024,] 1.720744e-50 2.808869e-49 5.777931e-51
[1025,] 3.031206e-50 5.878566e-49 9.830421e-51
[1026,] 4.559867e-50 4.815207e-49 1.613422e-50
[1027,] 9.696589e-50 2.480768e-49 3.409421e-50
[1028,] 1.686004e-49 3.243399e-49 6.230197e-50
[1029,] 2.101533e-50 2.811139e-49 7.234349e-51
[1030,] 1.858121e-50 3.405221e-49 6.183064e-51
[1031,] 1.973344e-49 2.603162e-49 6.955927e-50
[1032,] 1.739120e-50 2.902873e-49 5.847733e-51
[1033,] 3.603713e-50 1.087901e-48 1.152485e-50
[1034,] 3.391085e-50 3.975692e-49 1.135780e-50
[1035,] 2.172851e-50 2.897946e-49 7.381382e-51
[1036,] 2.985166e-50 6.799461e-49 9.678696e-51
[1037,] 2.765074e-50 5.794677e-49 8.998149e-51
[1038,] 2.281694e-50 2.841327e-49 7.739204e-51
[1039,] 3.362613e-50 3.957170e-49 1.123409e-50
[1040,] 3.022576e-50 4.951683e-49 9.860914e-51
[1041,] 2.946362e-50 5.082018e-49 9.597514e-51
[1042,] 3.073703e-50 5.115416e-49 9.995982e-51
[1043,] 2.354784e-50 2.894504e-49 8.022892e-51
[1044,] 2.987480e-50 5.958522e-49 9.685741e-51
[1045,] 1.683461e-50 4.175338e-49 5.689837e-51
[1046,] 2.943349e-50 5.957959e-49 9.546879e-51
[1047,] 1.637839e-50 3.466425e-49 5.495597e-51
[1048,] 1.607251e-49 3.599294e-49 6.021817e-50
[1049,] 2.316391e-49 3.451584e-49 8.691641e-50
[1050,] 2.002990e-49 2.733224e-49 6.629482e-50
[1051,] 1.496201e-49 2.559655e-49 5.173833e-50
[1052,] 1.896868e-49 2.936278e-49 6.911635e-50
[1053,] 1.690284e-49 3.062676e-49 6.191996e-50
[1054,] 4.722736e-50 4.039807e-49 1.575001e-50
[1055,] 1.469339e-49 2.798372e-49 4.748366e-50
[1056,] 1.737761e-50 3.266703e-49 5.809528e-51
[1057,] 1.758823e-50 3.446139e-49 5.889516e-51
[1058,] 3.868841e-49 3.664100e-49 1.490504e-49
[1059,] 4.607092e-50 3.929838e-49 1.597499e-50
[1060,] 3.541917e-50 4.977828e-49 1.239213e-50
[1061,] 1.352649e-49 2.993646e-49 4.360677e-50
[1062,] 7.081436e-50 3.470712e-49 2.427802e-50
[1063,] 1.884712e-50 3.193526e-49 6.230817e-51
[1064,] 7.087505e-50 3.514874e-49 2.441827e-50
[1065,] 7.158905e-50 3.524021e-49 2.451877e-50
[1066,] 1.836715e-50 3.008058e-49 6.081455e-51
[1067,] 4.697145e-50 3.898001e-49 1.627221e-50
[1068,] 5.504352e-50 2.329904e-49 1.849139e-50
[1069,] 1.670336e-50 2.982655e-49 5.547407e-51
[1070,] 3.100815e-50 6.067130e-49 1.003112e-50
[1071,] 3.545652e-50 5.049917e-49 1.241944e-50
[1072,] 6.908029e-50 3.475849e-49 2.367375e-50
[1073,] 2.961314e-50 6.063573e-49 9.593304e-51
[1074,] 3.381718e-50 6.300558e-49 1.090083e-50
[1075,] 3.095653e-50 3.952347e-49 1.028014e-50
[1076,] 6.505419e-50 3.574442e-49 2.243976e-50
[1077,] 3.314486e-50 5.534692e-49 1.164662e-50
[1078,] 8.511522e-50 2.798382e-49 2.638890e-50
[1079,] 9.855204e-50 2.717374e-49 3.062319e-50
[1080,] 2.113891e-50 4.432763e-49 6.987199e-51
[1081,] 1.043505e-49 2.169358e-49 3.510775e-50
[1082,] 1.018675e-49 2.174265e-49 3.431965e-50
[1083,] 1.071031e-49 2.162935e-49 3.594337e-50
[1084,] 1.010935e-49 2.145342e-49 3.352711e-50
[1085,] 4.052615e-50 3.230016e-49 1.402014e-50
[1086,] 3.467650e-50 4.425698e-49 1.212190e-50
[1087,] 1.035386e-49 2.160992e-49 3.471822e-50
[1088,] 1.683310e-50 3.012954e-49 5.577731e-51
[1089,] 6.813618e-50 3.580393e-49 2.357021e-50
[1090,] 9.947529e-50 2.175967e-49 3.352120e-50
[1091,] 9.976808e-50 2.160450e-49 3.344396e-50
[1092,] 1.018481e-49 2.169786e-49 3.426454e-50
[1093,] 1.011456e-49 2.167822e-49 3.400827e-50
[1094,] 9.470308e-50 2.160676e-49 3.175068e-50
[1095,] 1.005230e-49 2.163379e-49 3.374297e-50
[1096,] 1.020203e-49 2.166604e-49 3.428678e-50
[1097,] 9.871862e-50 2.163305e-49 3.313583e-50
[1098,] 1.025915e-49 2.164069e-49 3.444752e-50
[1099,] 1.152826e-49 2.144759e-49 3.837018e-50
[1100,] 9.548827e-50 2.163379e-49 3.205168e-50
[1101,] 1.026146e-49 2.162935e-49 3.443916e-50
[1102,] 1.033745e-49 2.158016e-49 3.459518e-50
[1103,] 2.079694e-50 2.535837e-49 6.790691e-51
[1104,] 3.065021e-50 6.136236e-49 9.920391e-51
[1105,] 9.855833e-50 2.154540e-49 3.290956e-50
[1106,] 7.453659e-50 3.653049e-49 2.607370e-50
[1107,] 1.035800e-49 2.165383e-49 3.479285e-50
[1108,] 1.033985e-49 2.167017e-49 3.475031e-50
[1109,] 3.446029e-50 6.054782e-49 1.112580e-50
[1110,] 3.510412e-50 4.525405e-49 1.229997e-50
[1111,] 1.070042e-49 2.148644e-49 3.556196e-50
[1112,] 8.112791e-50 2.152494e-49 2.706728e-50
[1113,] 1.658757e-50 2.333708e-49 5.430344e-51
[1114,] 9.698301e-50 2.147119e-49 3.210515e-50
[1115,] 3.333976e-50 6.050171e-49 1.077377e-50
[1116,] 1.689889e-50 2.969286e-49 5.614800e-51
[1117,] 1.018813e-49 2.157231e-49 3.409679e-50
[1118,] 2.132154e-50 4.006653e-49 7.059977e-51
[1119,] 1.003319e-49 2.155272e-49 3.354426e-50
[1120,] 2.186353e-50 4.010232e-49 7.237314e-51
[1121,] 1.656242e-50 2.993719e-49 5.494558e-51
[1122,] 3.979386e-50 3.189907e-49 1.374072e-50
[1123,] 1.266549e-49 2.167025e-49 4.258042e-50
[1124,] 1.103291e-49 2.163805e-49 3.704362e-50
[1125,] 1.020890e-49 2.166165e-49 3.430475e-50
[1126,] 1.067485e-49 2.176614e-49 3.599118e-50
[1127,] 1.120414e-49 2.172960e-49 3.773385e-50
[1128,] 1.275196e-49 2.158650e-49 4.224543e-50
[1129,] 3.949559e-50 3.182727e-49 1.363172e-50
[1130,] 1.079118e-49 2.166443e-49 3.626532e-50
[1131,] 2.130905e-50 4.017897e-49 7.053197e-51
[1132,] 3.856674e-50 3.199728e-49 1.331546e-50
[1133,] 9.832026e-50 2.163379e-49 3.300303e-50
[1134,] 3.691697e-50 3.173729e-49 1.272301e-50
[1135,] 9.754515e-50 2.167437e-49 3.278752e-50
[1136,] 9.764686e-50 2.158525e-49 3.269560e-50
[1137,] 9.755628e-50 2.160527e-49 3.270249e-50
[1138,] 9.912040e-50 2.165900e-49 3.330231e-50
[1139,] 3.309006e-50 6.203943e-49 1.068168e-50
[1140,] 8.659338e-50 2.148531e-49 2.847776e-50
[1141,] 8.893036e-50 2.145929e-49 2.930356e-50
[1142,] 3.503525e-50 6.145597e-49 1.129714e-50
[1143,] 3.490174e-50 6.154243e-49 1.125433e-50
[1144,] 9.942057e-50 2.145773e-49 3.280996e-50
[1145,] 9.896737e-50 2.145748e-49 3.266930e-50
[1146,] 3.183459e-50 6.090668e-49 1.095676e-50
[1147,] 4.579611e-50 2.606863e-49 1.508149e-50
[1148,] 5.232395e-50 3.853944e-49 1.914763e-50
[1149,] 1.249857e-49 2.242154e-49 4.127234e-50
[1150,] 1.660189e-49 3.638225e-49 5.267181e-50
[1151,] 3.999289e-50 3.259778e-49 1.353562e-50
[1152,] 4.254358e-50 2.591697e-49 1.416180e-50
[1153,] 7.374829e-50 4.897276e-49 2.306698e-50
[1154,] 7.635900e-50 4.334422e-49 2.423545e-50
[1155,] 3.978459e-50 3.270588e-49 1.347336e-50
[1156,] 8.823475e-50 2.564285e-49 3.111542e-50
[1157,] 1.119055e-49 2.572977e-49 3.655621e-50
[1158,] 4.858160e-50 4.661091e-49 1.516725e-50
[1159,] 7.894925e-50 2.662535e-49 2.551521e-50
[1160,] 7.507534e-50 4.441697e-49 2.369255e-50
[1161,] 6.790727e-50 4.375535e-49 2.162279e-50
[1162,] 8.080203e-50 2.518022e-49 2.835948e-50
[1163,] 1.668659e-50 5.593235e-49 5.526512e-51
[1164,] 1.236068e-49 2.251808e-49 4.135077e-50
[1165,] 1.188400e-49 2.245220e-49 3.958698e-50
[1166,] 2.723272e-50 8.946414e-49 8.966170e-51
[1167,] 1.403144e-49 3.449751e-49 4.421061e-50
[1168,] 2.498382e-49 2.654226e-49 7.798819e-50
[1169,] 4.217206e-50 2.593688e-49 1.405020e-50
[1170,] 7.698104e-50 4.996103e-49 2.392370e-50
[1171,] 8.289846e-50 2.455279e-49 2.895271e-50
[1172,] 2.700246e-50 8.930569e-49 8.905632e-51
[1173,] 5.452937e-50 9.379609e-49 1.766417e-50
[1174,] 8.357117e-50 2.455419e-49 2.919080e-50
[1175,] 7.326644e-50 4.351609e-49 2.330232e-50
[1176,] 5.916421e-50 3.641354e-49 2.164177e-50
[1177,] 8.479524e-50 2.465230e-49 2.964756e-50
[1178,] 8.652071e-50 2.443203e-49 3.019823e-50
[1179,] 7.446203e-50 4.439986e-49 2.350052e-50
[1180,] 3.900959e-50 2.595089e-49 1.301254e-50
[1181,] 4.073221e-50 2.595070e-49 1.358243e-50
[1182,] 6.350693e-50 2.853049e-49 2.003147e-50
[1183,] 3.532140e-50 7.442551e-49 1.156827e-50
[1184,] 2.078708e-49 3.705004e-49 6.196405e-50
[1185,] 1.179840e-49 2.383026e-49 3.776974e-50
[1186,] 1.174329e-49 2.937118e-49 3.752969e-50
[1187,] 5.619175e-50 3.503289e-49 2.034867e-50
[1188,] 1.149108e-49 2.602258e-49 3.844508e-50
[1189,] 7.532415e-50 2.593580e-49 2.656548e-50
[1190,] 1.690289e-50 5.342462e-49 5.597213e-51
[1191,] 3.603943e-50 6.408866e-49 1.181449e-50
[1192,] 2.218256e-49 2.573214e-49 6.995375e-50
[1193,] 1.258521e-49 2.279848e-49 4.259506e-50
[1194,] 1.244498e-49 2.294705e-49 4.224819e-50
[1195,] 1.874383e-50 4.621290e-49 6.254233e-51
[1196,] 7.163652e-50 2.471094e-49 2.502242e-50
[1197,] 7.329655e-50 2.470382e-49 2.560782e-50
[1198,] 1.276370e-49 2.283201e-49 4.321874e-50
[1199,] 3.770526e-50 2.592485e-49 1.255914e-50
[1200,] 7.802947e-50 4.466555e-49 2.452605e-50
[1201,] 4.051512e-50 5.478961e-49 1.322598e-50
[1202,] 1.259851e-49 2.289774e-49 4.272586e-50
[1203,] 1.291057e-49 2.287419e-49 4.375913e-50
[1204,] 7.247221e-50 4.383515e-49 2.297702e-50
[1205,] 1.315197e-49 2.284960e-49 4.455838e-50
[1206,] 7.786007e-50 4.386409e-49 2.459049e-50
[1207,] 1.279352e-49 2.286839e-49 4.336157e-50
[1208,] 1.562793e-49 2.554304e-49 5.471066e-50
[1209,] 1.302610e-49 2.317138e-49 4.442328e-50
[1210,] 7.044646e-50 2.470060e-49 2.459678e-50
[1211,] 1.119532e-49 2.237215e-49 3.633204e-50
[1212,] 1.124679e-49 2.243821e-49 3.642834e-50
[1213,] 2.655873e-50 4.514555e-49 8.815062e-51
[1214,] 7.696179e-50 4.762162e-49 2.402951e-50
[1215,] 1.235751e-49 2.321173e-49 4.217201e-50
[1216,] 1.326739e-49 3.242581e-49 4.224422e-50
[1217,] 1.223656e-49 2.309452e-49 4.166358e-50
[1218,] 1.258422e-49 2.334460e-49 4.305118e-50
[1219,] 1.315688e-49 2.333905e-49 4.501429e-50
[1220,] 1.041990e-49 2.909984e-49 3.341029e-50
[1221,] 2.301999e-49 6.206533e-49 5.843514e-50
[1222,] 5.224612e-50 3.580153e-49 1.894495e-50
[1223,] 7.440531e-50 4.756229e-49 2.328706e-50
[1224,] 3.559898e-50 2.609485e-49 1.174738e-50
[1225,] 1.145972e-49 2.327426e-49 3.914050e-50
[1226,] 1.133394e-49 2.336199e-49 3.876642e-50
[1227,] 1.196567e-49 2.348911e-49 4.102078e-50
[1228,] 1.189003e-49 2.330477e-49 4.063699e-50
[1229,] 3.451281e-50 2.613473e-49 1.141141e-50
[1230,] 4.042420e-50 3.190074e-49 1.360440e-50
[1231,] 8.942498e-50 2.561967e-49 2.931745e-50
[1232,] 7.734922e-50 4.446543e-49 2.434065e-50
[1233,] 1.075015e-49 2.300276e-49 3.653348e-50
[1234,] 7.250265e-50 5.124059e-49 2.252425e-50
[1235,] 3.543488e-50 2.611205e-49 1.168758e-50
[1236,] 1.147008e-49 2.345451e-49 3.929250e-50
[1237,] 1.021281e-49 2.207292e-49 3.437772e-50
[1238,] 1.610219e-49 2.268657e-49 5.424593e-50
[1239,] 1.799219e-49 2.294149e-49 6.107784e-50
[1240,] 1.937214e-49 2.299603e-49 6.585904e-50
[1241,] 7.935439e-50 4.550282e-49 2.480591e-50
[1242,] 1.222685e-49 2.585563e-49 3.980436e-50
[1243,] 1.354671e-49 2.581846e-49 4.410823e-50
[1244,] 1.844666e-49 2.287759e-49 6.252216e-50
[1245,] 1.937762e-49 2.289517e-49 6.571015e-50
[1246,] 1.285145e-49 2.582214e-49 4.185346e-50
[1247,] 3.778526e-50 2.571167e-49 1.258751e-50
[1248,] 1.816172e-49 2.297435e-49 6.170477e-50
[1249,] 1.867512e-49 2.309957e-49 6.363400e-50
[1250,] 1.861983e-49 2.295451e-49 6.324328e-50
[1251,] 1.618501e-49 2.304764e-49 5.506274e-50
[1252,] 1.647380e-49 2.299366e-49 5.597840e-50
[1253,] 7.783760e-50 4.543154e-49 2.436494e-50
[1254,] 1.534348e-49 2.272607e-49 5.175653e-50
[1255,] 7.543087e-50 4.887207e-49 2.347198e-50
[1256,] 4.247964e-50 2.579100e-49 1.422719e-50
[1257,] 1.908033e-49 2.293836e-49 6.475578e-50
[1258,] 1.892066e-49 2.316433e-49 6.456230e-50
[1259,] 1.733785e-49 2.308466e-49 5.904095e-50
[1260,] 7.720444e-50 4.851772e-49 2.401715e-50
[1261,] 1.889396e-49 2.304725e-49 6.430624e-50
[1262,] 2.004763e-49 2.333935e-49 6.865159e-50
[1263,] 1.815696e-49 2.312520e-49 6.189551e-50
[1264,] 1.513197e-49 2.951313e-49 4.822459e-50
[1265,] 1.895306e-49 2.311474e-49 6.460406e-50
[1266,] 1.822466e-49 2.297765e-49 6.191683e-50
[1267,] 2.098948e-49 2.226136e-49 6.949245e-50
[1268,] 2.530685e-49 6.909334e-49 9.104175e-50
[1269,] 8.045390e-50 4.479590e-49 2.601971e-50
[1270,] 2.923547e-48 2.630523e-49 8.888950e-49
[1271,] 2.603066e-49 2.248583e-49 8.439399e-50
[1272,] 1.754125e-49 2.202818e-49 5.728401e-50
[1273,] 1.825541e-49 2.220675e-49 5.944497e-50
[1274,] 2.493493e-49 2.391956e-49 7.877634e-50
[1275,] 3.635538e-49 2.387166e-49 1.231194e-49
[1276,] 1.968644e-50 4.109863e-49 6.551199e-51
[1277,] 3.015054e-50 3.252809e-49 1.008027e-50
[1278,] 6.204627e-49 3.330499e-49 2.232866e-49
[1279,] 1.949590e-50 4.109280e-49 6.488309e-51
[1280,] 3.589979e-50 5.525510e-49 1.230303e-50
[1281,] 5.706080e-49 3.347951e-49 2.053980e-49
[1282,] 1.429564e-48 6.429675e-49 4.217099e-49
[1283,] 1.181879e-48 2.364373e-49 3.993931e-49
[1284,] 1.706400e-48 5.212698e-49 6.876077e-49
[1285,] 1.533565e-48 2.471639e-49 5.372744e-49
[1286,] 1.087203e-48 2.432700e-49 3.774718e-49
[1287,] 1.432669e-48 3.747844e-49 5.642458e-49
[1288,] 8.770760e-50 5.207635e-49 2.953624e-50
[1289,] 1.979986e-50 4.091680e-49 6.590755e-51
[1290,] 6.046919e-49 3.345303e-49 2.176430e-49
[1291,] 1.430279e-48 2.404142e-49 4.942584e-49
[1292,] 1.447627e-48 2.394162e-49 4.996001e-49
[1293,] 1.278214e-48 2.334968e-49 4.251622e-49
[1294,] 1.949490e-50 4.267993e-49 6.504514e-51
[1295,] 1.286790e-48 2.349361e-49 4.384036e-49
[1296,] 1.420370e-48 2.347764e-49 4.837077e-49
[1297,] 1.973773e-50 4.091690e-49 6.571766e-51
[1298,] 2.277107e-48 2.449278e-49 7.711493e-49
[1299,] 9.891457e-50 4.862970e-49 3.361048e-50
[1300,] 1.326141e-48 2.350789e-49 4.520586e-49
[1301,] 1.932072e-50 4.100546e-49 6.435379e-51
[1302,] 5.843237e-49 3.198222e-49 2.083988e-49
[1303,] 1.953346e-50 4.091506e-49 6.503283e-51
[1304,] 1.405138e-48 2.346714e-49 4.783829e-49
[1305,] 1.712518e-48 2.334081e-49 5.806049e-49
[1306,] 3.005415e-50 2.964513e-49 9.948778e-51
[1307,] 1.627678e-48 2.356394e-49 5.559691e-49
[1308,] 3.004690e-50 2.983735e-49 9.953418e-51
[1309,] 3.004115e-50 2.972329e-49 9.972222e-51
[1310,] 6.374420e-49 3.240842e-49 2.282394e-49
[1311,] 1.961252e-50 4.087784e-49 6.533518e-51
[1312,] 8.053896e-49 2.418655e-49 2.691578e-49
[1313,] 1.942587e-50 4.090659e-49 6.468197e-51
[1314,] 5.760395e-49 2.325177e-49 1.945740e-49
[1315,] 6.993441e-49 2.320878e-49 2.358553e-49
[1316,] 6.823394e-49 2.326530e-49 2.306108e-49
[1317,] 1.942036e-50 4.386645e-49 6.440972e-51
[1318,] 5.588735e-49 2.324960e-49 1.887525e-49
[1319,] 5.946773e-49 4.099406e-49 2.278357e-49
[1320,] 6.658198e-49 2.323615e-49 2.247943e-49
[1321,] 3.013140e-50 2.990188e-49 9.944581e-51
[1322,] 6.923549e-49 2.326802e-49 2.340354e-49
[1323,] 1.940235e-49 3.944966e-49 6.041609e-50
[1324,] 2.879603e-50 3.030557e-49 9.787536e-51
[1325,] 5.878082e-49 2.319180e-49 1.980440e-49
[1326,] 1.542071e-49 2.322609e-49 4.931818e-50
[1327,] 1.719698e-49 2.325225e-49 5.492618e-50
[1328,] 3.724702e-50 2.772848e-49 1.262741e-50
[1329,] 1.022698e-49 3.732951e-49 3.231594e-50
[1330,] 1.636319e-49 2.339962e-49 5.214042e-50
[1331,] 2.176049e-49 2.384225e-49 7.016416e-50
[1332,] 2.042443e-50 4.103344e-49 6.815572e-51
[1333,] 2.102490e-50 4.375570e-49 7.044764e-51
[1334,] 3.096557e-50 2.835459e-49 1.009518e-50
[1335,] 3.177480e-49 2.415083e-49 1.056516e-49
[1336,] 2.020600e-50 4.094009e-49 6.732547e-51
[1337,] 2.101422e-50 4.132879e-49 7.022813e-51
[1338,] 2.024794e-50 4.069737e-49 6.889444e-51
[1339,] 1.773275e-50 2.431794e-49 5.809697e-51
[1340,] 1.715603e-50 2.392781e-49 5.643277e-51
[1341,] 1.697971e-50 3.123508e-49 5.718304e-51
[1342,] 1.691030e-50 2.396596e-49 5.570017e-51
[1343,] 2.177229e-50 4.172213e-49 7.253337e-51
[1344,] 2.245260e-50 4.172056e-49 7.479575e-51
[1345,] 1.714641e-50 2.329358e-49 5.651802e-51
[1346,] 1.001072e-49 2.426260e-49 3.213298e-50
[1347,] 8.771109e-50 6.188276e-49 2.649412e-50
[1348,] 6.463301e-50 4.780534e-49 1.900062e-50
[1349,] 5.067882e-50 1.066827e-48 1.497202e-50
[1350,] 1.030453e-49 2.542248e-49 3.261235e-50
[1351,] 7.313587e-50 3.699405e-49 2.182730e-50
[1352,] 6.589986e-50 4.765692e-49 1.936344e-50
[1353,] 2.815146e-50 2.784152e-49 8.905941e-51
[1354,] 1.603341e-49 5.014557e-49 4.818954e-50
[1355,] 4.120725e-50 3.023405e-49 1.460528e-50
[1356,] 3.331198e-50 2.687979e-49 1.123692e-50
[1357,] 4.581804e-50 2.362540e-49 1.580561e-50
[1358,] 3.338237e-50 2.684363e-49 1.126230e-50
[1359,] 1.461180e-50 4.716760e-49 4.895044e-51
[1360,] 4.391058e-50 3.204303e-49 1.394461e-50
[1361,] 1.820460e-50 2.332234e-49 6.123350e-51
[1362,] 1.932165e-50 5.010110e-49 6.443476e-51
[1363,] 1.860903e-50 2.802748e-49 6.191118e-51
[1364,] 1.774296e-50 2.449866e-49 5.979143e-51
[1365,] 5.840266e-50 2.831448e-48 2.154220e-50
[1366,] 1.924439e-50 5.100948e-49 6.417570e-51
[1367,] 1.890590e-50 4.460322e-49 6.284849e-51
[1368,] 3.902874e-50 3.188717e-49 1.292167e-50
[1369,] 3.513020e-50 2.948108e-49 1.204209e-50
[1370,] 4.617315e-50 3.084702e-49 1.537641e-50
[1371,] 1.814374e-50 2.383984e-49 6.113422e-51
[1372,] 1.685687e-50 2.223620e-49 5.614451e-51
[1373,] 1.683323e-50 2.225032e-49 5.606282e-51
[1374,] 1.891010e-50 4.522750e-49 6.285269e-51
[1375,] 1.905335e-50 4.183332e-49 6.328755e-51
[1376,] 4.230058e-50 4.673525e-49 1.453449e-50
[1377,] 4.312310e-50 3.929988e-49 1.438029e-50
[1378,] 2.606685e-50 7.126905e-49 8.594987e-51
[1379,] 1.688103e-50 2.219165e-49 5.622151e-51
[1380,] 1.678565e-50 2.225407e-49 5.588847e-51
[1381,] 1.684616e-50 6.822694e-49 5.411759e-51
[1382,] 4.187855e-50 4.672783e-49 1.434864e-50
[1383,] 1.935880e-50 4.345943e-49 6.411381e-51
[1384,] 1.679063e-50 2.242188e-49 5.593370e-51
[1385,] 1.678147e-50 2.238036e-49 5.589466e-51
[1386,] 1.923693e-50 5.100159e-49 6.414950e-51
[1387,] 1.905944e-50 4.642397e-49 6.341307e-51
[1388,] 1.683074e-50 2.221314e-49 5.604688e-51
[1389,] 1.919197e-50 5.125056e-49 6.399083e-51
[1390,] 5.810575e-50 1.599572e-48 2.044508e-50
[1391,] 1.929170e-50 5.150293e-49 6.433291e-51
[1392,] 1.684805e-50 2.222753e-49 5.611186e-51
[1393,] 5.886914e-50 4.014493e-48 2.107547e-50
[1394,] 1.889165e-50 6.561309e-49 6.317715e-51
[1395,] 1.533387e-50 5.853481e-49 5.156059e-51
[1396,] 3.371108e-50 5.467048e-49 1.173931e-50
[1397,] 3.352984e-50 3.949498e-49 1.182018e-50
[1398,] 1.912975e-50 4.631749e-49 6.347322e-51
[1399,] 1.889850e-50 5.085617e-49 6.315845e-51
[1400,] 1.889373e-50 5.830323e-49 6.318236e-51
[1401,] 1.888911e-50 5.186240e-49 6.309224e-51
[1402,] 1.891175e-50 5.085441e-49 6.323963e-51
[1403,] 1.887903e-50 5.083686e-49 6.299304e-51
[1404,] 3.356625e-50 3.494623e-49 1.173180e-50
[1405,] 5.915094e-50 1.852532e-48 2.032864e-50
[1406,] 1.888268e-50 5.020444e-49 6.303625e-51
[1407,] 1.694019e-50 2.183619e-49 5.622851e-51
[1408,] 3.428292e-50 3.640362e-49 1.209151e-50
[1409,] 1.697938e-50 2.368293e-49 5.685731e-51
[1410,] 2.268014e-50 2.540610e-49 7.641346e-51
[1411,] 1.430167e-50 5.957734e-49 4.591056e-51
[1412,] 3.092475e-49 7.335053e-49 9.586639e-50
[1413,] 2.263655e-50 2.523351e-49 7.615304e-51
[1414,] 5.894401e-50 1.604619e-48 2.020768e-50
[1415,] 1.769433e-50 2.195181e-49 5.822334e-51
[1416,] 5.893824e-50 1.921762e-48 2.002333e-50
[1417,] 1.754397e-50 4.443386e-49 5.526195e-51
[1418,] 5.961807e-50 1.690917e-48 1.946045e-50
[1419,] 1.643470e-50 2.706285e-49 5.439221e-51
[1420,] 1.279895e-50 2.208874e-49 4.258515e-51
[1421,] 3.890794e-50 2.917043e-49 1.292003e-50
[1422,] 1.280567e-50 2.623284e-49 4.253968e-51
[1423,] 1.290533e-50 2.705667e-49 4.270761e-51
[1424,] 1.280187e-50 2.608771e-49 4.254196e-51
[1425,] 1.279413e-50 2.600029e-49 4.254067e-51
[1426,] 1.279386e-50 2.600239e-49 4.254284e-51
[1427,] 1.288341e-50 2.278659e-49 4.294143e-51
[1428,] 1.292048e-50 2.386332e-49 4.282290e-51
[1429,] 1.278836e-50 2.646205e-49 4.256245e-51
[1430,] 1.279420e-50 2.597471e-49 4.254126e-51
[1431,] 1.201893e-50 2.350423e-49 3.997308e-51
[1432,] 1.279257e-50 2.572930e-49 4.254010e-51
[1433,] 1.279737e-50 2.614376e-49 4.253874e-51
[1434,] 1.278982e-50 2.623900e-49 4.256173e-51
[1435,] 1.280083e-50 2.579900e-49 4.254225e-51
[1436,] 1.326539e-50 2.581977e-49 4.395586e-51
[1437,] 1.280252e-50 2.633208e-49 4.253938e-51
[1438,] 1.279688e-50 2.599601e-49 4.253598e-51
[1439,] 1.278794e-50 2.613336e-49 4.257623e-51
[1440,] 1.278815e-50 2.562808e-49 4.254879e-51
[1441,] 1.278834e-50 2.569775e-49 4.254454e-51
[1442,] 1.278896e-50 2.558223e-49 4.254361e-51
[1443,] 1.279034e-50 2.541351e-49 4.253491e-51
[1444,] 1.278995e-50 2.535956e-49 4.254317e-51
[1445,] 1.291653e-50 2.282682e-49 4.306890e-51
[1446,] 1.279440e-50 2.584963e-49 4.263989e-51
[1447,] 1.370654e-50 2.476579e-49 4.522033e-51
[1448,] 2.045372e-50 5.277992e-49 6.723273e-51
[1449,] 1.842308e-50 3.303126e-49 6.165097e-51
[1450,] 2.114121e-50 5.482071e-49 6.975853e-51
[1451,] 1.703951e-50 2.170144e-49 5.646452e-51
[1452,] 1.899228e-49 5.093728e-49 4.366472e-50
[1453,] 9.616096e-50 5.909631e-49 2.717141e-50
[1454,] 2.105698e-50 4.438024e-49 6.832093e-51
[1455,] 2.085268e-49 5.436447e-49 8.941890e-50
[1456,] 4.574591e-50 2.571549e-49 1.462297e-50
[1457,] 1.593440e-49 2.572836e-49 4.360970e-50
[1458,] 1.360862e-50 6.469715e-49 4.430224e-51
[1459,] 1.279197e-50 3.929648e-49 4.231858e-51
[1460,] 1.888064e-50 3.856324e-49 5.968731e-51
[1461,] 6.083166e-50 2.774737e-49 1.910521e-50
[1462,] 3.430580e-49 2.382513e-49 1.064037e-49
[1463,] 1.859770e-50 2.300593e-49 6.087508e-51
[1464,] 5.119387e-50 2.850968e-49 1.644734e-50
[1465,] 2.665343e-49 2.748752e-49 6.923345e-50
[1466,] 2.800330e-49 2.699789e-49 7.346785e-50
[1467,] 1.650139e-50 2.489788e-49 5.540381e-51
[1468,] 1.704849e-50 2.236244e-49 5.719747e-51
[1469,] 1.946237e-50 2.648009e-49 6.589608e-51
[1470,] 3.258061e-50 8.620982e-49 1.052539e-50
[1471,] 3.178033e-50 8.648895e-49 1.027966e-50
[1472,] 2.596661e-49 2.561802e-49 7.473183e-50
[1473,] 1.737253e-50 2.251379e-49 5.836943e-51
[1474,] 2.731089e-50 2.301812e-49 8.966446e-51
[1475,] 2.679861e-49 2.758368e-49 6.939066e-50
[1476,] 2.498026e-49 2.577196e-49 7.121170e-50
[1477,] 1.688910e-50 2.516904e-49 5.680495e-51
[1478,] 2.608285e-50 2.307107e-49 8.558876e-51
[1479,] 1.629001e-50 2.574700e-49 5.491403e-51
[1480,] 2.866509e-50 2.321466e-49 9.380743e-51
[1481,] 1.623085e-49 2.653057e-49 4.235951e-50
[1482,] 1.729274e-50 4.366198e-49 5.789669e-51
[1483,] 5.804874e-50 5.644226e-49 1.740256e-50
[1484,] 1.397172e-50 2.541287e-49 4.633672e-51
[1485,] 1.720596e-50 2.723770e-49 5.556126e-51
[1486,] 1.414883e-50 2.561751e-49 4.686302e-51
[1487,] 1.570630e-50 2.510916e-49 5.118434e-51
[1488,] 1.555524e-50 2.866436e-49 5.036428e-51
[1489,] 1.709842e-50 3.258436e-49 5.725110e-51
[1490,] 1.299839e-50 2.304000e-49 4.316429e-51
[1491,] 1.324270e-50 2.850455e-49 4.378968e-51
[1492,] 6.686030e-50 3.235226e-49 2.336401e-50
[1493,] 4.211088e-50 5.317842e-49 1.394291e-50
[1494,] 3.532456e-50 2.492725e-49 1.152471e-50
[1495,] 3.377466e-50 2.491511e-49 1.103946e-50
[1496,] 4.564818e-50 5.317842e-49 1.510873e-50
[1497,] 3.493919e-50 2.511187e-49 1.138213e-50
[1498,] 6.842545e-50 3.200416e-49 2.395339e-50
[1499,] 1.331127e-50 2.693414e-49 4.407529e-51
[1500,] 1.358089e-50 2.911632e-49 4.492130e-51
[1501,] 1.351629e-50 2.854311e-49 4.462238e-51
[1502,] 1.354095e-50 2.465703e-49 4.489446e-51
[1503,] 4.192623e-50 5.327174e-49 1.391884e-50
[1504,] 1.356760e-50 2.765654e-49 4.482680e-51
[1505,] 1.320480e-50 2.769891e-49 4.370482e-51
[1506,] 1.618611e-50 2.333057e-49 5.299465e-51
[1507,] 3.333660e-50 2.492690e-49 1.089769e-50
[1508,] 1.313209e-50 2.318105e-49 4.357047e-51
[1509,] 1.765165e-50 2.620578e-49 5.909607e-51
[1510,] 1.279901e-50 2.781811e-49 4.250121e-51
[1511,] 1.883916e-50 3.036799e-49 6.115475e-51
[1512,] 1.922050e-50 4.485889e-49 6.144997e-51
[1513,] 2.007599e-50 2.863407e-49 6.515367e-51
[1514,] 1.374388e-50 2.561326e-49 4.614558e-51
[1515,] 2.012221e-50 2.920475e-49 6.520377e-51
[1516,] 1.346340e-50 2.836346e-49 4.517606e-51
[1517,] 4.177051e-50 7.633180e-49 1.418000e-50
[1518,] 1.690868e-50 4.225288e-49 5.635507e-51
[1519,] 1.321781e-50 3.050509e-49 4.430551e-51
[1520,] 1.303464e-50 2.337243e-49 4.353360e-51
[1521,] 1.726642e-50 4.071497e-49 5.762363e-51
[1522,] 2.303040e-50 2.202696e-49 7.729862e-51
[1523,] 1.237456e-50 3.487856e-49 4.105720e-51
[1524,] 2.236052e-50 2.185191e-49 7.480685e-51
[1525,] 2.288560e-50 2.185191e-49 7.657819e-51
[1526,] 2.273273e-50 2.190619e-49 7.614398e-51
[1527,] 2.244837e-50 2.191697e-49 7.519607e-51
[1528,] 2.276200e-50 2.187610e-49 7.619801e-51
[1529,] 2.270911e-50 2.189224e-49 7.604574e-51
[1530,] 1.237197e-50 3.361197e-49 4.105627e-51
[1531,] 2.285386e-50 2.189224e-49 7.653465e-51
[1532,] 1.232253e-50 2.826855e-49 4.098372e-51
[1533,] 1.750720e-50 3.233407e-49 5.957475e-51
[1534,] 1.239380e-50 3.487707e-49 4.110793e-51
[1535,] 1.999234e-50 2.711358e-49 6.430909e-51
[1536,] 1.803887e-50 3.298992e-49 6.170486e-51
[1537,] 2.316074e-50 2.189589e-49 7.760850e-51
[1538,] 2.262013e-50 2.185576e-49 7.568841e-51
[1539,] 2.239473e-50 2.185806e-49 7.493115e-51
[1540,] 2.250265e-50 2.181713e-49 7.522450e-51
[1541,] 1.238060e-50 3.400475e-49 4.107448e-51
[1542,] 1.970879e-50 2.632275e-49 6.359407e-51
[1543,] 1.722450e-50 3.353555e-49 5.548958e-51
[1544,] 1.237216e-50 3.424126e-49 4.105670e-51
[1545,] 2.286499e-50 4.359630e-49 7.209176e-51
[1546,] 3.185638e-50 9.684563e-49 1.027657e-50
[1547,] 1.785297e-50 3.172343e-49 6.088359e-51
[1548,] 4.517241e-50 4.884409e-49 1.563462e-50
[1549,] 1.675268e-50 4.235222e-49 5.580595e-51
[1550,] 2.353312e-50 2.188727e-49 7.885233e-51
[1551,] 2.206654e-50 4.750956e-49 6.945032e-51
[1552,] 1.235551e-50 3.354453e-49 4.102176e-51
[1553,] 1.238063e-50 3.401447e-49 4.107528e-51
[1554,] 2.218605e-50 2.197006e-49 7.437644e-51
[1555,] 1.787132e-50 3.388980e-49 6.112016e-51
[1556,] 1.230787e-50 2.929549e-49 4.094273e-51
[1557,] 2.222997e-50 2.237513e-49 7.489924e-51
[1558,] 1.234971e-50 3.433391e-49 4.100850e-51
[1559,] 1.231232e-50 3.502341e-49 4.093409e-51
[1560,] 2.240096e-50 4.369478e-49 7.064105e-51
[1561,] 1.235536e-50 3.491416e-49 4.100982e-51
[1562,] 1.232155e-50 3.733260e-49 4.095330e-51
[1563,] 1.693352e-50 4.695421e-49 5.629186e-51
[1564,] 2.188939e-50 3.837938e-49 6.961239e-51
[1565,] 1.229945e-50 4.130584e-49 4.092351e-51
[1566,] 1.678887e-50 4.148823e-49 5.608542e-51
[1567,] 2.326237e-50 3.931730e-49 7.361832e-51
[1568,] 1.817838e-50 4.011776e-49 6.273369e-51
[1569,] 1.658773e-50 2.920807e-49 5.389887e-51
[1570,] 1.831433e-50 3.915384e-49 6.322269e-51
[1571,] 1.832437e-50 3.948946e-49 6.328472e-51
[1572,] 1.241982e-50 3.711495e-49 4.115048e-51
[1573,] 1.238489e-50 3.289595e-49 4.108612e-51
[1574,] 1.770294e-50 3.502428e-49 6.028746e-51
[1575,] 2.264655e-50 3.928732e-49 7.177906e-51
[1576,] 1.886209e-50 2.393969e-49 6.152581e-51
[1577,] 5.694191e-50 5.242263e-49 1.878044e-50
[1578,] 1.236402e-50 3.197632e-49 4.104152e-51
[1579,] 1.742407e-50 3.090166e-49 5.857613e-51
[1580,] 1.325419e-50 4.459021e-49 4.497887e-51
[1581,] 1.794742e-50 3.379683e-49 6.117304e-51
[1582,] 1.673224e-50 4.097428e-49 5.584055e-51
[1583,] 6.473594e-50 4.728346e-49 1.965715e-50
[1584,] 1.790171e-50 3.441010e-49 6.103824e-51
[1585,] 1.682578e-50 4.599007e-49 5.575415e-51
[1586,] 1.692437e-50 3.261982e-49 5.616286e-51
[1587,] 5.584262e-50 5.302551e-49 1.830493e-50
[1588,] 1.691750e-50 4.120306e-49 5.603781e-51
[1589,] 1.234078e-50 3.079427e-49 4.099963e-51
[1590,] 1.889742e-50 2.398773e-49 6.191238e-51
[1591,] 1.858709e-50 2.572936e-49 6.282469e-51
[1592,] 2.554593e-50 2.605876e-49 8.342338e-51
[1593,] 1.238086e-50 2.745133e-49 4.124758e-51
[1594,] 5.301496e-50 4.925208e-49 1.770351e-50
[1595,] 1.235076e-50 2.736115e-49 4.109977e-51
[1596,] 2.537464e-50 2.689543e-49 8.238780e-51
[1597,] 4.021204e-50 3.787740e-49 1.250887e-50
[1598,] 1.844085e-50 2.904919e-49 6.354616e-51
[1599,] 1.522930e-50 2.369871e-49 5.006237e-51
[1600,] 1.551202e-50 2.463705e-49 5.227409e-51
[1601,] 1.542577e-50 2.528167e-49 5.210316e-51
[1602,] 1.627454e-50 2.520574e-49 5.504050e-51
[1603,] 1.576753e-50 2.554062e-49 5.334083e-51
[1604,] 1.737678e-50 2.563391e-49 5.906417e-51
[1605,] 1.731160e-50 2.550752e-49 5.880800e-51
[1606,] 1.734212e-50 2.560501e-49 5.893648e-51
[1607,] 1.932333e-50 2.380069e-49 6.268549e-51
[1608,] 1.677623e-50 2.575331e-49 5.698536e-51
[1609,] 6.081979e-50 3.563805e-49 2.074791e-50
[1610,] 1.409867e-50 2.681602e-49 4.749112e-51
[1611,] 1.736769e-50 2.795050e-49 5.946141e-51
[1612,] 2.265128e-50 2.818384e-49 7.813769e-51
[1613,] 2.393882e-50 3.003470e-49 7.930706e-51
[1614,] 1.509884e-50 2.756699e-49 4.974260e-51
[1615,] 1.510265e-50 2.695575e-49 4.977837e-51
[1616,] 1.548473e-50 2.468757e-49 5.099903e-51
[1617,] 1.531652e-50 2.667070e-49 5.041051e-51
[1618,] 3.940344e-50 3.114823e-49 1.338831e-50
[1619,] 1.512929e-50 2.599296e-49 4.989083e-51
[1620,] 1.575791e-49 5.298708e-49 5.371325e-50
[1621,] 5.107729e-50 2.759739e-49 1.674958e-50
[1622,] 1.193956e-49 5.235850e-49 4.050951e-50
[1623,] 1.504463e-50 2.747775e-49 4.956837e-51
[1624,] 2.237661e-48 8.230209e-49 5.739612e-49
[1625,] 1.466699e-50 2.189884e-49 4.871607e-51
[1626,] 1.554218e-50 2.669886e-49 5.106380e-51
[1627,] 1.833069e-50 2.656652e-49 6.179096e-51
[1628,] 1.490650e-50 2.626300e-49 4.924047e-51
[1629,] 3.694547e-50 2.240759e-49 1.204924e-50
[1630,] 3.474490e-50 2.207955e-49 1.136673e-50
[1631,] 3.571118e-50 2.229975e-49 1.168675e-50
[1632,] 2.609088e-50 2.632507e-49 8.923147e-51
[1633,] 1.538337e-50 2.352823e-49 5.090422e-51
[1634,] 1.459360e-50 2.280077e-49 4.853286e-51
[1635,] 2.210310e-50 3.384492e-49 7.441912e-51
[1636,] 3.320305e-50 2.227025e-49 1.087031e-50
[1637,] 4.280554e-50 2.410236e-49 1.354638e-50
[1638,] 4.145024e-50 2.328539e-49 1.324338e-50
[1639,] 1.337658e-48 5.124183e-49 3.985327e-49
[1640,] 1.185533e-48 5.015523e-49 3.568057e-49
[1641,] 2.732770e-50 2.225202e-49 9.133501e-51
[1642,] 2.470457e-50 3.011836e-49 8.132123e-51
[1643,] 2.476967e-50 3.011836e-49 8.153218e-51
[1644,] 2.498269e-50 3.018031e-49 8.218334e-51
[1645,] 3.586363e-50 6.795254e-49 1.170421e-50
[1646,] 2.460000e-50 3.006689e-49 8.102073e-51
[1647,] 1.514016e-50 2.364048e-49 5.017759e-51
[1648,] 2.435540e-50 3.011990e-49 8.019056e-51
[1649,] 2.447135e-50 2.993914e-49 8.067982e-51
[1650,] 1.129125e-48 4.836250e-49 3.456640e-49
[1651,] 2.480961e-50 3.009500e-49 8.190571e-51
[1652,] 2.394624e-50 3.009500e-49 7.908843e-51
[1653,] 2.472990e-50 3.001459e-49 8.170816e-51
[1654,] 4.755590e-50 3.035340e-49 1.667760e-50
[1655,] 2.071631e-50 3.089055e-49 6.824047e-51
[1656,] 2.294783e-50 3.375870e-49 7.512393e-51
[1657,] 1.812297e-49 5.154795e-49 6.046802e-50
[1658,] 3.916915e-50 3.361537e-49 1.191626e-50
[1659,] 1.459455e-50 2.181630e-49 4.850028e-51
[1660,] 1.460882e-50 2.217346e-49 4.855362e-51
[1661,] 1.873998e-49 2.411328e-49 5.123315e-50
[1662,] 1.953230e-50 3.482476e-49 6.534705e-51
[1663,] 4.096369e-50 2.317352e-49 1.383374e-50
[1664,] 4.513704e-50 2.303840e-49 1.462821e-50
[1665,] 1.513343e-50 2.251305e-49 5.009874e-51
[1666,] 4.361043e-50 2.292830e-49 1.420161e-50
[1667,] 4.366922e-50 2.292830e-49 1.422039e-50
[1668,] 6.542987e-50 3.160906e-49 1.969618e-50
[1669,] 4.296821e-50 2.309314e-49 1.391898e-50
[1670,] 1.503503e-50 2.238506e-49 4.981377e-51
[1671,] 9.202897e-50 3.285674e-49 2.819920e-50
[1672,] 4.172183e-50 2.291611e-49 1.385630e-50
[1673,] 4.653618e-50 2.292125e-49 1.514513e-50
[1674,] 3.311048e-50 2.193889e-49 1.107862e-50
[1675,] 3.644301e-50 2.839290e-49 1.132265e-50
[1676,] 1.900595e-49 4.794332e-49 6.262024e-50
[1677,] 4.089785e-50 1.145777e-48 1.276370e-50
[1678,] 3.908609e-50 1.400816e-48 1.215576e-50
[1679,] 1.499516e-50 2.635847e-49 4.962039e-51
[1680,] 1.507341e-50 2.305808e-49 5.004943e-51
[1681,] 2.608382e-50 2.149287e-49 8.614294e-51
[1682,] 2.342231e-49 3.688634e-49 7.856460e-50
[1683,] 2.375978e-49 3.675845e-49 7.938337e-50
[1684,] 2.191854e-49 3.672416e-49 7.279430e-50
[1685,] 1.501640e-50 2.176326e-49 4.991663e-51
[1686,] 1.936022e-50 5.055114e-49 6.410806e-51
[1687,] 1.935374e-50 3.982325e-49 6.715357e-51
[1688,] 2.380503e-49 4.333877e-49 8.236476e-50
[1689,] 1.648420e-50 2.231455e-49 5.460641e-51
[1690,] 2.329904e-50 9.277486e-49 8.435999e-51
[1691,] 2.874864e-50 4.004845e-49 1.032186e-50
[1692,] 5.279158e-50 4.153787e-49 2.017961e-50
[1693,] 2.295730e-49 3.670509e-49 7.650361e-50
[1694,] 3.026584e-50 2.712801e-49 1.053692e-50
[1695,] 2.987514e-50 2.712147e-49 1.039629e-50
[1696,] 2.394146e-49 3.683861e-49 8.028944e-50
[1697,] 2.097512e-49 3.661333e-49 6.940772e-50
[1698,] 1.193887e-49 1.121427e-48 4.878012e-50
[1699,] 3.479092e-50 2.995819e-49 1.139559e-50
[1700,] 2.540617e-49 4.483336e-49 8.842382e-50
[1701,] 5.271831e-50 4.250171e-49 2.021350e-50
[1702,] 2.691963e-49 4.491131e-49 9.380314e-50
[1703,] 1.507142e-50 2.179259e-49 5.012844e-51
[1704,] 2.672583e-50 3.422131e-49 9.063065e-51
[1705,] 1.465808e-50 3.064556e-49 4.994354e-51
[1706,] 1.443871e-50 2.506149e-49 4.855780e-51
[1707,] 1.248968e-50 2.678377e-49 4.167709e-51
[1708,] 1.493305e-50 3.049678e-49 5.092971e-51
[1709,] 1.500548e-50 3.059920e-49 5.120137e-51
[1710,] 2.937218e-50 7.008532e-49 9.996292e-51
[1711,] 1.244912e-50 2.663780e-49 4.152540e-51
[1712,] 1.237318e-50 2.567841e-49 4.134393e-51
[1713,] 1.539762e-50 2.634536e-49 5.220262e-51
[1714,] 1.416886e-49 8.727324e-49 5.662301e-50
[1715,] 1.533793e-50 2.648865e-49 5.201103e-51
[1716,] 1.739117e-50 3.049881e-49 5.801551e-51
[1717,] 1.546630e-50 3.038839e-49 5.152901e-51
[1718,] 1.214771e-50 2.635507e-49 4.044552e-51
[1719,] 1.716725e-50 2.853600e-49 5.901384e-51
[1720,] 1.786580e-50 2.808238e-49 6.104901e-51
[1721,] 1.634315e-50 2.569185e-49 5.532068e-51
[1722,] 1.614401e-49 3.793329e-49 6.781034e-50
[1723,] 1.214878e-50 2.644489e-49 4.044280e-51
[1724,] 1.411759e-50 2.779284e-49 4.742108e-51
[1725,] 3.612274e-49 3.939393e-49 1.167933e-49
[1726,] 2.933245e-50 8.105933e-49 9.486236e-51
[1727,] 3.079277e-50 3.210560e-49 1.048490e-50
[1728,] 3.249786e-50 3.368408e-49 1.147734e-50
[1729,] 3.444001e-50 3.289185e-49 1.176935e-50
[1730,] 3.023241e-50 3.381292e-49 1.065609e-50
[1731,] 5.050821e-49 3.920617e-49 1.637522e-49
[1732,] 3.573440e-50 5.420344e-49 1.207361e-50
[1733,] 1.379864e-50 2.808011e-49 4.629775e-51
[1734,] 1.817751e-50 4.803891e-49 6.045774e-51
[1735,] 2.550763e-50 2.644967e-49 8.746543e-51
[1736,] 1.225117e-49 7.696387e-49 3.833038e-50
[1737,] 9.758085e-50 4.948885e-49 3.817064e-50
[1738,] 1.006127e-49 4.903329e-49 3.944092e-50
[1739,] 5.553876e-50 7.097902e-49 1.781604e-50
[1740,] 1.261570e-50 2.776233e-49 4.184416e-51
[1741,] 1.291355e-50 2.669706e-49 4.296004e-51
[1742,] 1.954891e-50 2.550527e-49 6.639143e-51
[1743,] 6.058981e-49 5.212556e-49 2.012802e-49
[1744,] 5.896431e-49 5.219442e-49 1.973025e-49
[1745,] 3.127266e-50 5.721179e-49 1.016740e-50
[1746,] 2.715240e-50 3.227965e-49 8.916519e-51
[1747,] 1.040278e-49 4.895923e-49 4.106814e-50
[1748,] 1.215767e-50 2.685506e-49 4.043912e-51
[1749,] 1.005053e-49 4.894225e-49 3.936914e-50
[1750,] 2.479266e-50 2.540861e-49 8.458792e-51
[1751,] 4.957416e-49 3.967622e-49 1.585356e-49
[1752,] 2.200072e-50 3.147239e-49 7.325452e-51
[1753,] 2.288823e-50 2.698541e-49 7.855606e-51
[1754,] 5.175379e-49 3.979636e-49 1.650295e-49
[1755,] 5.281911e-49 3.966222e-49 1.689601e-49
[1756,] 2.101830e-50 2.563740e-49 7.157368e-51
[1757,] 1.867902e-50 4.784578e-49 6.215633e-51
[1758,] 9.569606e-49 3.934791e-49 3.059341e-49
[1759,] 2.098488e-50 2.497750e-49 7.115938e-51
[1760,] 5.011757e-49 5.448930e-49 1.781731e-49
[1761,] 1.990096e-50 2.487122e-49 6.745058e-51
[1762,] 6.660510e-50 3.505720e-49 2.193791e-50
[1763,] 2.124971e-50 2.403889e-49 7.193934e-51
[1764,] 3.458317e-50 3.134475e-49 1.148066e-50
[1765,] 1.472070e-49 9.056211e-49 6.648797e-50
[1766,] 1.270524e-50 2.831061e-49 4.203380e-51
[1767,] 1.311287e-50 2.679500e-49 4.333289e-51
[1768,] 2.557248e-50 2.482491e-49 8.689966e-51
[1769,] 2.273498e-50 2.542131e-49 7.769088e-51
[1770,] 5.011868e-49 3.811553e-49 1.699778e-49
[1771,] 2.504544e-50 2.566893e-49 8.555401e-51
[1772,] 9.014308e-50 4.344322e-49 3.696107e-50
[1773,] 2.563615e-50 2.472038e-49 8.706034e-51
[1774,] 1.318015e-50 2.910823e-49 4.349557e-51
[1775,] 2.356044e-50 2.548090e-49 8.030942e-51
[1776,] 1.875717e-50 8.260020e-49 6.294751e-51
[1777,] 1.239324e-50 3.289401e-49 4.093460e-51
[1778,] 1.322306e-50 3.161233e-49 4.348592e-51
[1779,] 1.825576e-49 3.661673e-49 7.132545e-50
[1780,] 1.308027e-50 3.007226e-49 4.311320e-51
[1781,] 1.261123e-50 2.971254e-49 4.168247e-51
[1782,] 6.457207e-50 4.310233e-49 2.147615e-50
[1783,] 2.815899e-50 3.182819e-49 9.236855e-51
[1784,] 8.142958e-50 5.229746e-49 2.846463e-50
[1785,] 1.155951e-49 4.266090e-49 4.495475e-50
[1786,] 1.113801e-49 2.788090e-49 4.061531e-50
[1787,] 2.346274e-49 3.714124e-49 9.260481e-50
[1788,] 2.589992e-49 3.488834e-49 1.013264e-49
[1789,] 1.013133e-49 2.766873e-49 3.489989e-50
[1790,] 2.090084e-49 3.140638e-49 7.968343e-50
[1791,] 2.225387e-49 3.760454e-49 8.788104e-50
[1792,] 3.609354e-49 3.784602e-49 1.448334e-49
[1793,] 1.075310e-49 5.810123e-49 3.504003e-50
[1794,] 1.049856e-49 2.711486e-49 3.591480e-50
[1795,] 9.835189e-50 2.720038e-49 3.366656e-50
[1796,] 3.522029e-49 3.088723e-49 1.354123e-49
[1797,] 1.349070e-49 5.312547e-49 4.530942e-50
[1798,] 3.392462e-49 3.559604e-49 1.342812e-49
[1799,] 2.550338e-49 3.479289e-49 9.975870e-50
[1800,] 3.185161e-49 3.145004e-49 1.227420e-49
[1801,] 3.027753e-49 3.524181e-49 1.192768e-49
[1802,] 1.496598e-49 2.872933e-49 5.529762e-50
[1803,] 3.213364e-49 3.638808e-49 1.275483e-49
[1804,] 1.075675e-49 2.790880e-49 3.712756e-50
[1805,] 1.057154e-49 2.786998e-49 3.644323e-50
[1806,] 1.130464e-49 2.836900e-49 4.131847e-50
[1807,] 3.199153e-49 3.121657e-49 1.231072e-49
[1808,] 2.516961e-49 3.824926e-49 1.001354e-49
[1809,] 9.971566e-50 2.406924e-49 3.496696e-50
[1810,] 2.632917e-49 3.233451e-49 1.016707e-49
[1811,] 1.248497e-49 2.689863e-49 4.267523e-50
[1812,] 1.212857e-49 2.655971e-49 4.377273e-50
[1813,] 2.749477e-49 3.334628e-49 1.069443e-49
[1814,] 1.797451e-50 3.530925e-49 5.873736e-51
[1815,] 1.372405e-50 3.812301e-49 4.601014e-51
[1816,] 1.605450e-50 2.437989e-49 5.283812e-51
[1817,] 1.325867e-50 2.728654e-49 4.385682e-51
[1818,] 1.012342e-49 2.559977e-49 3.608594e-50
[1819,] 3.814345e-49 5.798560e-49 1.373671e-49
[1820,] 1.377193e-50 2.721293e-49 4.551510e-51
[1821,] 3.569308e-50 3.102618e-49 1.182723e-50
[1822,] 1.348143e-50 2.784892e-49 4.453227e-51
[1823,] 3.292685e-50 6.468893e-49 1.069224e-50
[1824,] 3.236804e-50 6.315499e-49 1.053150e-50
[1825,] 2.465557e-49 2.364749e-49 8.688243e-50
[1826,] 1.109835e-49 2.607917e-49 3.979199e-50
[1827,] 9.824005e-50 2.602022e-49 3.317377e-50
[1828,] 7.353640e-50 4.065875e-49 2.693624e-50
[1829,] 3.288811e-50 6.392392e-49 1.068603e-50
[1830,] 1.345041e-50 2.858491e-49 4.436353e-51
[1831,] 8.982774e-50 5.085923e-49 2.826075e-50
[1832,] 1.109622e-49 3.001937e-49 4.048810e-50
[1833,] 7.635989e-50 2.373053e-49 2.665253e-50
[1834,] 9.870879e-50 3.071429e-49 3.604940e-50
[1835,] 1.466629e-50 3.170566e-49 4.791877e-51
[1836,] 3.947683e-50 3.133902e-49 1.316644e-50
[1837,] 1.267839e-49 2.587418e-49 4.273003e-50
[1838,] 1.916269e-49 2.339597e-49 6.698317e-50
[1839,] 5.708345e-50 6.209937e-49 1.853385e-50
[1840,] 8.992844e-50 2.906998e-49 3.242599e-50
[1841,] 4.467031e-49 5.822041e-49 1.614260e-49
[1842,] 1.467732e-49 2.623700e-49 4.986753e-50
[1843,] 9.926411e-50 2.410600e-49 3.483008e-50
[1844,] 5.661030e-50 6.384223e-49 1.831333e-50
[1845,] 1.390933e-50 3.148764e-49 4.557910e-51
[1846,] 4.256995e-49 5.774740e-49 1.534097e-49
[1847,] 1.959311e-49 4.827597e-49 6.007674e-50
[1848,] 4.062989e-49 6.181369e-49 1.487055e-49
[1849,] 1.405689e-49 2.689290e-49 4.817783e-50
[1850,] 1.413346e-50 2.866055e-49 4.646684e-51
[1851,] 2.347921e-49 3.857599e-49 8.305411e-50
[1852,] 8.150679e-50 2.433124e-49 2.552886e-50
[1853,] 3.735382e-50 3.362997e-49 1.269845e-50
[1854,] 1.395291e-50 2.841984e-49 4.591626e-51
[1855,] 1.019475e-49 2.319725e-49 3.293305e-50
[1856,] 7.163485e-50 6.269535e-49 2.315383e-50
[1857,] 1.212994e-49 2.322522e-49 4.219270e-50
[1858,] 1.264939e-49 2.192868e-49 4.060808e-50
[1859,] 1.293611e-49 2.185559e-49 4.175064e-50
[1860,] 1.744781e-50 4.827543e-49 5.802072e-51
[1861,] 1.308540e-49 2.186226e-49 4.218586e-50
[1862,] 1.317764e-49 2.187700e-49 4.245890e-50
[1863,] 1.367315e-49 2.192733e-49 4.392225e-50
[1864,] 1.327529e-49 2.186446e-49 4.279308e-50
[1865,] 9.122081e-50 3.016413e-49 2.894768e-50
[1866,] 1.260875e-49 2.194651e-49 4.050627e-50
[1867,] 1.269131e-50 2.315595e-49 4.209020e-51
[1868,] 9.727256e-50 2.211111e-49 3.120888e-50
[1869,] 2.697034e-50 3.288634e-49 8.823938e-51
[1870,] 1.301039e-49 2.182613e-49 4.207666e-50
[1871,] 1.249773e-49 2.190603e-49 4.024102e-50
[1872,] 1.439266e-49 2.171369e-49 4.702776e-50
[1873,] 2.287743e-49 2.625660e-49 7.540838e-50
[1874,] 4.700418e-49 3.701264e-49 1.641293e-49
[1875,] 1.382472e-49 2.306266e-49 4.495105e-50
[1876,] 1.930512e-50 2.371949e-49 6.379169e-51
[1877,] 1.441966e-49 2.413406e-49 4.522204e-50
[1878,] 1.330066e-49 2.542716e-49 4.060936e-50
[1879,] 4.990263e-49 3.881132e-49 1.821178e-49
[1880,] 1.903650e-50 2.357474e-49 6.311522e-51
[1881,] 1.882585e-50 2.356683e-49 6.242823e-51
[1882,] 1.267473e-49 2.172141e-49 4.133377e-50
[1883,] 1.201059e-49 2.406028e-49 3.749878e-50
[1884,] 3.414197e-49 3.636532e-49 1.177552e-49
[1885,] 2.883925e-49 2.624843e-49 9.140463e-50
[1886,] 6.774594e-50 3.336319e-49 2.038741e-50
[1887,] 6.733345e-50 3.409521e-49 2.022016e-50
[1888,] 1.247294e-49 2.364011e-49 4.287400e-50
[1889,] 2.518216e-50 2.830821e-49 8.358537e-51
[1890,] 2.778886e-50 3.180451e-49 9.085672e-51
[1891,] 1.665847e-49 4.078343e-49 4.837141e-50
[1892,] 1.435337e-49 2.296903e-49 4.649801e-50
[1893,] 8.109534e-50 3.219352e-49 2.564466e-50
[1894,] 9.332563e-49 2.300722e-49 3.025429e-49
[1895,] 3.544125e-49 3.759524e-49 1.244218e-49
[1896,] 6.270267e-50 3.196557e-49 1.929833e-50
[1897,] 4.177790e-49 2.989430e-49 1.453683e-49
[1898,] 1.749468e-50 2.398658e-49 5.721359e-51
[1899,] 7.047779e-50 6.708130e-49 2.181543e-50
[1900,] 1.459302e-49 2.219093e-49 4.656540e-50
[1901,] 2.299065e-50 3.151064e-49 7.594820e-51
[1902,] 3.677143e-49 3.518161e-49 1.241232e-49
[1903,] 5.316665e-50 3.151475e-49 1.646909e-50
[1904,] 2.521189e-49 2.942684e-49 8.646715e-50
[1905,] 3.484569e-49 3.655938e-49 1.232697e-49
[1906,] 3.601391e-49 3.021664e-49 1.213991e-49
[1907,] 4.251548e-49 2.496370e-49 1.291187e-49
[1908,] 4.355498e-49 2.519823e-49 1.318919e-49
[1909,] 5.639535e-50 3.084012e-49 1.764387e-50
[1910,] 7.565121e-50 3.147698e-49 2.405809e-50
[1911,] 2.769627e-49 2.642286e-49 9.050704e-50
[1912,] 5.895142e-50 3.066822e-49 1.843724e-50
[1913,] 7.975675e-50 2.599142e-49 2.634080e-50
[1914,] 4.104175e-49 3.047598e-49 1.337517e-49
[1915,] 4.465193e-49 2.500350e-49 1.354408e-49
[1916,] 6.427258e-49 2.368894e-49 2.004149e-49
[1917,] 3.252150e-49 3.047497e-49 1.108006e-49
[1918,] 3.021023e-49 2.652427e-49 9.994735e-50
[1919,] 2.454417e-50 3.141382e-49 8.082346e-51
[1920,] 4.767048e-49 2.500512e-49 1.444581e-49
[1921,] 1.194307e-49 2.216096e-49 3.824314e-50
[1922,] 3.628617e-49 3.029600e-49 1.225995e-49
[1923,] 7.799799e-50 3.054480e-49 2.437886e-50
[1924,] 1.395823e-49 2.395307e-49 4.397157e-50
[1925,] 5.992605e-50 3.105794e-49 1.870292e-50
[1926,] 4.450266e-49 2.450144e-49 1.357999e-49
[1927,] 3.553250e-49 3.060908e-49 1.214090e-49
[1928,] 7.183755e-50 3.197420e-49 2.280213e-50
[1929,] 3.754532e-49 3.048175e-49 1.275764e-49
[1930,] 3.160927e-49 3.054969e-49 9.599758e-50
[1931,] 1.419859e-49 2.439037e-49 4.433165e-50
[1932,] 3.624971e-49 3.080169e-49 1.247587e-49
[1933,] 1.938668e-50 3.091928e-49 6.404793e-51
[1934,] 1.263531e-49 6.827527e-49 3.783846e-50
[1935,] 2.182886e-49 2.437893e-49 6.835467e-50
[1936,] 7.964429e-49 5.935771e-49 2.931390e-49
[1937,] 8.645811e-50 3.463726e-49 2.836118e-50
[1938,] 5.069175e-50 7.798191e-49 1.597681e-50
[1939,] 3.590422e-49 3.042070e-49 1.218906e-49
[1940,] 1.325490e-49 2.365749e-49 4.114467e-50
[1941,] 2.144422e-50 2.990479e-49 7.113156e-51
[1942,] 1.812998e-50 2.980115e-49 6.081037e-51
[1943,] 2.408138e-49 2.232301e-49 7.630492e-50
[1944,] 1.874138e-49 2.215562e-49 5.975821e-50
[1945,] 1.568587e-50 2.381791e-49 5.175283e-51
[1946,] 1.593703e-50 2.372059e-49 5.253935e-51
[1947,] 6.333044e-49 3.053914e-49 2.070311e-49
[1948,] 1.698868e-50 3.010363e-49 5.626383e-51
[1949,] 1.711937e-50 2.973157e-49 5.720388e-51
[1950,] 1.673314e-50 2.543668e-49 5.556444e-51
[1951,] 3.023997e-50 3.112957e-49 9.828117e-51
[1952,] 1.204837e-49 2.347542e-49 3.845239e-50
[1953,] 1.757771e-50 2.533827e-49 5.859457e-51
[1954,] 1.627304e-50 2.371140e-49 5.358147e-51
[1955,] 6.904293e-49 3.094603e-49 2.402211e-49
[1956,] 1.830476e-50 2.805418e-49 6.136939e-51
[1957,] 1.658682e-50 2.591827e-49 5.418151e-51
[1958,] 5.850133e-49 3.124590e-49 2.048830e-49
[1959,] 9.012263e-49 3.061156e-49 3.108619e-49
[1960,] 1.192184e-49 2.381010e-49 3.772825e-50
[1961,] 3.010436e-50 3.122632e-49 9.778004e-51
[1962,] 6.747967e-49 3.050480e-49 2.176736e-49
[1963,] 2.933973e-50 3.143836e-49 9.524604e-51
[1964,] 1.626656e-50 2.350824e-49 5.359724e-51
[1965,] 1.808666e-50 2.204971e-49 6.018674e-51
[1966,] 2.250279e-50 3.480885e-49 7.281475e-51
[1967,] 5.295275e-50 3.029109e-49 1.812251e-50
[1968,] 2.717875e-50 3.527659e-49 8.739346e-51
[1969,] 1.234795e-50 2.233723e-49 4.123007e-51
[1970,] 3.243081e-50 5.556369e-49 1.082073e-50
[1971,] 1.112024e-49 2.184238e-49 3.717085e-50
[1972,] 3.060531e-50 2.231303e-49 1.017195e-50
[1973,] 2.573471e-50 2.212632e-49 8.588717e-51
[1974,] 2.381465e-50 5.248762e-49 7.917788e-51
[1975,] 7.512702e-50 2.430988e-49 2.445866e-50
[1976,] 1.246535e-50 4.138055e-49 4.184486e-51
[1977,] 9.599562e-50 4.314268e-49 3.181920e-50
[1978,] 1.218756e-50 2.795960e-49 4.059177e-51
[1979,] 8.692300e-50 2.281114e-49 2.992920e-50
[1980,] 8.542843e-50 2.279623e-49 2.940134e-50
[1981,] 8.476550e-50 2.290500e-49 2.923205e-50
[1982,] 8.710118e-50 2.280965e-49 2.998991e-50
[1983,] 8.938249e-50 2.264214e-49 3.067515e-50
[1984,] 6.010649e-50 3.651097e-49 1.970061e-50
[1985,] 1.195146e-50 4.166301e-49 3.993492e-51
[1986,] 1.221420e-50 2.781398e-49 4.066281e-51
[1987,] 8.411533e-50 2.890640e-49 2.523880e-50
[1988,] 1.220088e-50 2.780876e-49 4.061653e-51
[1989,] 8.533624e-50 2.521216e-49 2.644573e-50
[1990,] 6.902973e-50 7.232116e-49 2.197246e-50
[1991,] 2.680895e-50 2.358988e-49 8.632994e-51
[1992,] 7.380278e-50 3.253228e-49 2.226732e-50
[1993,] 1.205239e-50 2.407145e-49 4.010175e-51
[1994,] 1.207910e-50 2.677806e-49 4.016827e-51
[1995,] 1.205474e-50 2.393720e-49 4.010205e-51
[1996,] 2.392304e-50 2.450945e-49 7.677521e-51
[1997,] 1.846661e-50 2.161175e-49 6.104251e-51
[1998,] 8.673475e-50 3.909326e-49 2.937074e-50
[1999,] 7.842460e-50 2.727127e-49 2.448743e-50
[2000,] 1.930603e-50 2.152399e-49 6.401629e-51
[2001,] 9.135289e-50 3.905714e-49 3.093287e-50
[2002,] 1.818712e-50 2.151772e-49 6.051565e-51
[2003,] 2.912252e-50 3.153410e-49 9.739398e-51
[2004,] 1.851197e-50 2.406373e-49 6.005163e-51
[2005,] 1.913319e-50 2.151412e-49 6.350161e-51
[2006,] 1.877709e-50 2.151552e-49 6.229933e-51
[2007,] 1.895455e-50 2.151713e-49 6.287385e-51
[2008,] 3.479442e-50 5.812528e-49 1.163799e-50
[2009,] 1.897904e-50 2.155031e-49 6.284747e-51
[2010,] 1.860975e-50 2.152192e-49 6.171946e-51
[2011,] 2.354725e-50 2.209756e-49 7.717349e-51
[2012,] 7.747378e-50 2.741820e-49 2.417082e-50
[2013,] 2.547828e-50 3.757200e-49 8.222572e-51
[2014,] 7.717114e-50 2.719797e-49 2.412508e-50
[2015,] 7.324432e-50 2.707605e-49 2.295222e-50
[2016,] 8.437780e-50 2.716226e-49 2.633540e-50
[2017,] 9.528288e-50 2.606748e-49 2.991591e-50
[2018,] 2.323985e-50 2.194344e-49 7.732334e-51
[2019,] 8.077818e-50 2.664728e-49 2.537306e-50
[2020,] 7.999398e-50 2.639589e-49 2.520264e-50
[2021,] 8.491215e-50 2.631547e-49 2.674598e-50
[2022,] 1.188565e-50 2.474390e-49 3.947740e-51
[2023,] 1.229441e-50 4.188557e-49 4.124853e-51
[2024,] 1.233658e-50 4.183155e-49 4.140378e-51
[2025,] 1.217131e-50 4.291457e-49 4.080547e-51
[2026,] 2.511134e-50 2.232184e-49 8.451926e-51
[2027,] 1.192320e-50 2.404230e-49 3.967018e-51
[2028,] 1.185880e-50 2.406901e-49 3.946315e-51
[2029,] 2.892216e-50 3.029233e-49 9.629444e-51
[2030,] 8.922866e-50 2.652604e-49 2.796374e-50
[2031,] 2.793558e-50 3.035693e-49 9.169700e-51
[2032,] 1.195460e-50 4.358916e-49 3.996776e-51
[2033,] 1.032383e-49 3.984210e-49 3.522872e-50
[2034,] 8.042014e-50 2.498743e-49 2.584364e-50
[2035,] 8.273772e-50 4.313805e-49 2.736703e-50
[2036,] 5.919096e-50 2.680933e-49 1.874232e-50
[2037,] 2.805123e-50 2.792876e-49 9.227639e-51
[2038,] 4.515832e-50 3.215032e-49 1.439733e-50
[2039,] 9.027893e-50 4.346157e-49 2.974640e-50
[2040,] 1.193632e-50 2.996832e-49 3.972997e-51
[2041,] 6.788658e-50 2.523877e-49 2.145806e-50
[2042,] 6.733381e-50 2.496675e-49 2.134538e-50
[2043,] 9.859101e-50 2.466095e-49 3.047663e-50
[2044,] 6.856696e-50 4.359300e-49 2.259452e-50
[2045,] 3.134906e-50 2.375243e-49 1.043206e-50
[2046,] 1.119710e-49 2.520242e-49 3.585177e-50
[2047,] 7.912664e-50 4.316493e-49 2.617117e-50
[2048,] 1.037729e-49 2.570976e-49 3.292078e-50
[2049,] 5.276958e-50 2.252250e-49 1.692679e-50
[2050,] 1.195158e-50 4.158579e-49 3.994162e-51
[2051,] 8.314808e-50 2.462964e-49 2.699118e-50
[2052,] 2.728428e-50 2.994286e-49 8.976901e-51
[2053,] 2.318882e-50 2.840227e-49 7.663206e-51
[2054,] 1.415024e-49 4.557796e-49 5.575049e-50
[2055,] 7.944319e-49 2.471260e-49 2.273116e-49
[2056,] 1.906235e-48 2.577123e-49 5.380174e-49
[2057,] 2.791167e-49 2.179815e-49 9.109314e-50
[2058,] 5.361793e-50 3.275309e-49 1.775221e-50
[2059,] 3.077679e-50 2.820936e-49 1.027429e-50
[2060,] 4.395828e-50 7.980619e-49 1.352894e-50
[2061,] 3.369401e-50 4.007847e-49 1.181894e-50
[2062,] 8.306428e-50 4.892525e-49 3.151748e-50
[2063,] 3.762800e-50 3.476646e-49 1.356222e-50
[2064,] 3.131511e-50 2.905106e-49 1.047889e-50
[2065,] 5.783985e-50 5.100031e-49 1.968525e-50
[2066,] 7.331727e-50 2.873945e-49 2.620007e-50
[2067,] 1.200957e-49 2.723940e-49 4.100911e-50
[2068,] 2.777182e-50 2.203682e-49 9.120561e-51
[2069,] 9.026563e-50 4.587192e-49 3.519811e-50
[2070,] 2.049897e-50 2.900684e-49 6.936483e-51
[2071,] 2.453048e-49 5.439829e-49 8.245993e-50
[2072,] 3.861961e-50 3.732624e-49 1.197902e-50
[2073,] 1.058763e-49 2.503442e-49 3.225546e-50
[2074,] 7.781626e-50 2.933839e-49 2.797486e-50
[2075,] 9.136358e-50 2.558424e-49 2.780807e-50
[2076,] 1.009959e-49 2.547900e-49 3.068295e-50
[2077,] 9.892394e-50 2.544033e-49 3.008329e-50
[2078,] 9.957800e-50 2.612402e-49 3.007581e-50
[2079,] 6.391795e-50 5.540818e-49 1.781315e-50
[2080,] 8.302883e-50 5.196991e-49 2.762717e-50
[2081,] 2.220509e-49 4.808491e-49 6.003152e-50
[2082,] 5.968543e-50 7.734917e-49 2.158215e-50
[2083,] 5.837096e-50 6.948463e-49 2.075353e-50
[2084,] 5.839399e-50 6.948463e-49 2.076531e-50
[2085,] 5.839840e-50 6.777256e-49 2.073100e-50
[2086,] 2.630067e-50 2.443373e-48 8.580915e-51
[2087,] 2.795087e-49 5.533184e-49 9.893195e-50
[2088,] 3.354338e-49 6.518809e-49 1.198990e-49
[2089,] 2.899719e-49 6.884598e-49 1.142311e-49
[2090,] 3.426062e-49 6.431482e-49 1.222952e-49
[2091,] 5.483753e-50 3.167676e-49 1.635600e-50
[2092,] 1.715356e-49 3.424471e-49 6.247621e-50
[2093,] 2.768545e-49 6.164783e-49 1.036771e-49
[2094,] 3.120608e-49 6.630520e-49 1.224433e-49
[2095,] 3.381603e-49 6.449807e-49 1.207383e-49
[2096,] 1.493448e-49 4.917228e-49 5.751538e-50
[2097,] 1.545129e-49 4.363352e-49 5.869884e-50
[2098,] 1.622114e-49 4.959380e-49 6.267539e-50
[2099,] 5.578331e-50 6.683086e-49 1.544096e-50
[2100,] 1.620803e-49 5.114538e-49 6.283921e-50
[2101,] 1.596528e-49 5.075901e-49 6.181975e-50
[2102,] 1.645517e-49 4.922451e-49 6.355413e-50
[2103,] 1.526041e-49 5.181006e-49 5.913423e-50
[2104,] 1.543288e-49 5.193061e-49 5.981595e-50
[2105,] 1.331159e-49 5.915557e-49 5.217209e-50
[2106,] 1.584230e-49 4.645587e-49 6.064293e-50
[2107,] 1.521296e-49 4.771248e-49 5.837851e-50
[2108,] 1.442792e-49 5.156135e-49 5.578248e-50
[2109,] 3.003723e-49 5.186706e-49 1.125026e-49
[2110,] 2.791227e-50 5.605782e-49 9.326091e-51
[2111,] 1.165123e-49 3.207729e-49 3.550786e-50
[2112,] 2.634331e-50 2.368980e-48 8.587557e-51
[2113,] 1.710363e-49 5.127363e-49 6.643295e-50
[2114,] 6.607313e-50 7.538047e-49 2.562468e-50
[2115,] 3.679468e-49 6.446198e-49 1.445845e-49
[2116,] 1.670122e-49 4.790577e-49 6.435353e-50
[2117,] 1.749110e-49 4.922349e-49 6.768867e-50
[2118,] 3.125703e-49 6.638775e-49 1.226764e-49
[2119,] 3.608121e-50 5.809957e-49 1.196900e-50
[2120,] 1.373067e-49 4.008522e-49 5.141231e-50
[2121,] 1.317446e-49 3.277053e-49 3.986962e-50
[2122,] 1.319971e-49 5.044408e-49 4.796212e-50
[2123,] 1.378607e-49 4.186689e-49 5.190218e-50
[2124,] 3.294678e-49 2.616465e-49 9.824024e-50
[2125,] 1.321618e-49 3.980544e-49 4.937739e-50
[2126,] 1.562666e-49 3.510194e-49 5.675727e-50
[2127,] 1.291753e-49 5.087550e-49 4.697375e-50
[2128,] 1.201204e-49 4.001719e-49 4.482457e-50
[2129,] 1.223854e-49 3.906584e-49 4.555345e-50
[2130,] 1.535990e-49 4.791835e-49 5.903845e-50
[2131,] 6.395729e-50 9.420202e-49 2.372936e-50
[2132,] 2.369752e-50 1.052122e-47 8.298573e-51
[2133,] 1.582187e-49 4.507980e-49 6.027537e-50
[2134,] 3.066049e-49 5.946113e-49 1.180720e-49
[2135,] 6.523310e-50 7.933465e-49 2.398293e-50
[2136,] 3.361073e-49 6.403633e-49 1.198961e-49
[2137,] 3.198412e-50 2.989789e-49 1.105496e-50
[2138,] 2.596480e-49 6.398275e-49 9.233642e-50
[2139,] 2.897564e-50 3.082409e-49 1.002668e-50
[2140,] 3.598764e-49 6.057765e-49 1.396523e-49
[2141,] 2.588533e-50 2.814423e-48 8.601122e-51
[2142,] 6.455797e-50 8.728730e-49 2.385266e-50
[2143,] 2.646395e-50 2.927382e-49 9.063142e-51
[2144,] 3.227093e-49 1.491354e-48 1.392371e-49
[2145,] 3.036386e-50 4.639212e-48 1.190828e-50
[2146,] 2.222378e-49 4.766326e-49 8.655630e-50
[2147,] 6.985153e-50 2.542592e-49 2.183496e-50
[2148,] 1.390613e-50 7.110989e-49 4.475964e-51
[2149,] 4.172068e-50 1.458378e-48 1.419607e-50
[2150,] 1.405828e-50 3.346331e-49 4.661201e-51
[2151,] 3.327536e-50 6.236063e-49 1.134855e-50
[2152,] 2.070424e-50 4.803517e-49 6.480034e-51
[2153,] 6.691073e-50 4.936433e-49 2.233040e-50
[2154,] 1.250418e-49 4.669838e-49 4.709725e-50
[2155,] 3.039923e-49 4.817989e-49 9.836311e-50
[2156,] 9.316204e-50 4.862617e-49 3.292432e-50
[2157,] 2.974997e-49 2.497220e-49 9.060465e-50
[2158,] 2.621402e-49 4.816188e-49 8.494137e-50
[2159,] 3.441093e-49 4.471497e-49 1.038294e-49
[2160,] 4.914072e-50 3.915412e-49 1.506206e-50
[2161,] 2.092849e-50 3.366695e-49 7.308860e-51
[2162,] 4.736740e-50 4.110759e-49 1.447257e-50
[2163,] 5.047047e-50 4.041438e-49 1.539095e-50
[2164,] 2.973610e-49 2.290998e-49 9.330634e-50
[2165,] 5.346106e-50 2.319066e-49 1.706671e-50
[2166,] 3.236169e-49 4.805920e-49 1.049454e-49
[2167,] 1.453028e-49 5.906716e-49 5.670028e-50
[2168,] 6.696275e-50 5.082748e-49 2.354231e-50
[2169,] 4.696632e-50 2.828251e-49 1.545337e-50
[2170,] 2.755332e-50 4.868867e-49 9.658656e-51
[2171,] 1.486719e-50 3.403213e-49 4.957790e-51
[2172,] 2.785774e-49 4.907432e-49 8.915723e-50
[2173,] 3.926268e-50 4.308365e-49 1.199606e-50
[2174,] 3.154477e-49 4.887067e-49 1.011518e-49
[2175,] 4.266286e-49 4.538644e-49 1.274796e-49
[2176,] 4.006439e-49 4.538806e-49 1.198865e-49
[2177,] 3.598574e-49 4.835041e-49 1.162053e-49
[2178,] 3.815323e-50 5.720882e-49 1.295899e-50
[2179,] 3.042991e-49 4.884172e-49 9.764581e-50
[2180,] 3.236458e-49 4.888371e-49 1.037392e-49
[2181,] 2.716981e-49 5.313935e-49 9.094598e-50
[2182,] 4.281598e-49 4.502568e-49 1.282227e-49
[2183,] 1.405414e-49 6.028767e-49 5.488518e-50
[2184,] 3.951492e-50 2.533163e-49 1.378539e-50
[2185,] 1.436985e-50 3.405479e-49 4.793695e-51
[2186,] 2.503712e-50 1.152898e-48 8.462413e-51
[2187,] 2.583565e-49 5.314339e-49 8.649131e-50
[2188,] 3.122005e-49 4.830133e-49 1.010103e-49
[2189,] 4.146663e-50 2.360874e-49 1.425437e-50
[2190,] 3.305200e-49 4.886536e-49 1.059459e-49
[2191,] 3.907945e-50 2.486816e-49 1.358870e-50
[2192,] 3.999184e-50 2.480564e-49 1.390560e-50
[2193,] 1.573042e-49 1.168015e-48 4.224990e-50
[2194,] 3.872134e-50 2.500635e-49 1.347450e-50
[2195,] 3.139003e-49 2.269796e-49 1.074710e-49
[2196,] 1.292910e-49 6.336700e-49 5.056666e-50
[2197,] 4.600542e-50 2.819710e-49 1.520346e-50
[2198,] 1.466155e-50 3.399831e-49 4.889728e-51
[2199,] 3.980282e-49 4.445058e-49 1.200380e-49
[2200,] 4.445181e-50 5.711805e-49 1.512548e-50
[2201,] 2.717490e-50 4.488251e-49 9.472174e-51
[2202,] 3.680640e-50 2.576116e-49 1.287127e-50
[2203,] 3.993885e-50 2.435420e-49 1.384580e-50
[2204,] 8.456255e-50 3.434640e-49 2.695517e-50
[2205,] 4.839385e-50 2.440205e-49 1.683912e-50
[2206,] 4.066100e-50 6.533635e-49 1.396245e-50
[2207,] 1.006303e-49 6.204484e-49 3.147188e-50
[2208,] 3.537313e-49 2.422034e-49 1.255905e-49
[2209,] 2.448857e-49 5.303875e-49 8.149620e-50
[2210,] 2.625208e-50 2.462542e-49 8.788769e-51
[2211,] 5.761330e-50 2.785368e-49 2.052756e-50
[2212,] 4.785426e-50 2.281067e-49 1.637281e-50
[2213,] 1.553243e-50 4.093734e-49 5.230753e-51
[2214,] 3.494392e-50 4.792745e-49 1.232823e-50
[2215,] 2.190002e-49 5.398300e-49 7.288246e-50
[2216,] 1.633630e-50 3.488066e-49 5.407306e-51
[2217,] 2.719409e-49 2.712632e-49 8.772815e-50
[2218,] 1.541418e-50 4.391418e-49 5.206384e-51
[2219,] 2.223171e-50 4.604801e-49 7.347724e-51
[2220,] 4.611273e-49 2.693447e-49 1.497425e-49
[2221,] 2.793786e-49 5.219449e-49 9.313651e-50
[2222,] 4.514726e-49 2.693023e-49 1.467959e-49
[2223,] 3.831171e-50 2.148795e-49 1.280164e-50
[2224,] 3.424693e-50 2.142516e-49 1.134336e-50
[2225,] 4.656117e-49 2.687250e-49 1.524444e-49
[2226,] 1.606056e-50 5.697962e-49 5.126972e-51
[2227,] 3.749682e-49 1.067071e-48 9.982542e-50
[2228,] 1.625281e-50 6.460405e-49 5.168388e-51
[2229,] 1.395159e-50 3.967082e-49 4.644698e-51
[2230,] 5.580473e-50 5.854855e-49 1.886683e-50
[2231,] 1.668750e-50 5.653669e-49 5.313538e-51
[2232,] 1.678756e-50 5.585584e-49 5.346826e-51
[2233,] 1.688926e-50 4.559402e-49 5.411865e-51
[2234,] 1.388197e-50 3.972304e-49 4.655036e-51
[2235,] 1.681978e-50 5.304434e-49 5.787767e-51
[2236,] 1.370543e-50 4.306541e-49 4.613308e-51
[2237,] 1.591827e-50 4.092818e-49 5.361075e-51
[2238,] 1.385698e-50 4.269521e-49 4.665798e-51
[2239,] 1.388243e-50 4.304501e-49 4.675845e-51
[2240,] 6.947948e-50 3.042466e-49 2.316257e-50
[2241,] 7.122870e-50 5.444930e-49 2.616339e-50
[2242,] 1.504317e-50 3.232213e-49 4.982216e-51
[2243,] 2.226981e-50 2.955426e-49 7.454538e-51
[2244,] 1.448843e-50 4.481083e-49 4.886615e-51
[2245,] 1.436599e-50 4.999518e-49 4.866794e-51
[2246,] 1.432795e-50 4.426717e-49 4.828649e-51
[2247,] 7.709064e-50 6.223936e-49 2.926306e-50
[2248,] 2.192058e-50 3.074966e-49 7.374532e-51
[2249,] 1.541639e-50 2.908582e-49 5.107652e-51
[2250,] 2.123396e-50 4.790536e-49 6.589088e-51
[2251,] 1.495077e-49 5.347281e-49 5.609407e-50
[2252,] 5.199443e-50 7.553115e-49 1.607841e-50
[2253,] 2.260525e-49 5.362876e-49 7.650637e-50
[2254,] 3.513848e-50 4.657337e-49 1.070447e-50
[2255,] 8.172204e-50 3.228274e-49 2.789548e-50
[2256,] 1.603895e-50 4.658355e-49 5.433696e-51
[2257,] 2.518655e-49 4.229848e-49 7.425590e-50
[2258,] 6.260389e-50 3.745471e-49 1.940358e-50
[2259,] 2.265193e-49 5.371491e-49 7.527986e-50
[2260,] 6.246704e-50 3.921941e-49 1.923557e-50
[2261,] 2.116122e-50 4.986674e-49 7.024161e-51
[2262,] 1.329661e-49 3.495720e-49 4.102301e-50
[2263,] 3.098625e-49 4.089916e-49 9.179199e-50
[2264,] 2.112196e-50 4.930206e-49 7.015040e-51
[2265,] 2.103852e-50 4.930206e-49 6.988523e-51
[2266,] 1.374833e-49 3.455813e-49 4.246644e-50
[2267,] 6.615906e-50 6.790104e-49 2.284050e-50
[2268,] 2.037961e-49 3.818642e-49 6.112547e-50
[2269,] 7.023324e-50 6.851688e-49 2.430065e-50
[2270,] 7.309921e-50 6.851688e-49 2.531098e-50
[2271,] 1.243086e-49 3.228310e-49 3.906718e-50
[2272,] 2.911385e-49 3.856257e-49 8.773552e-50
[2273,] 2.569185e-49 3.264829e-49 8.063956e-50
[2274,] 2.248482e-49 3.835160e-49 6.799286e-50
[2275,] 7.348730e-50 6.856048e-49 2.544962e-50
[2276,] 2.077803e-49 5.383023e-49 7.029962e-50
[2277,] 4.818556e-50 3.855530e-49 1.585320e-50
[2278,] 2.010044e-49 1.303604e-48 8.705410e-50
[2279,] 2.493356e-49 2.262461e-49 7.870047e-50
[2280,] 1.477945e-50 3.741772e-49 4.938345e-51
[2281,] 2.165692e-50 5.055825e-49 7.180875e-51
[2282,] 2.266062e-50 4.807700e-49 7.523617e-51
[2283,] 3.868049e-50 5.447791e-49 1.141710e-50
[2284,] 3.840002e-50 4.346516e-49 1.146640e-50
[2285,] 4.867702e-49 5.396738e-49 1.635901e-49
[2286,] 3.739193e-50 6.442794e-49 1.128614e-50
[2287,] 3.141217e-49 5.341947e-49 1.097407e-49
[2288,] 7.817076e-49 5.421059e-49 2.661306e-49
[2289,] 2.264082e-49 2.986812e-49 7.108385e-50
[2290,] 2.145077e-49 3.012911e-49 6.645063e-50
[2291,] 4.589168e-50 2.361944e-49 1.453305e-50
[2292,] 5.621652e-50 2.937047e-49 1.817140e-50
[2293,] 2.264499e-50 4.811209e-49 7.553020e-51
[2294,] 3.423731e-50 3.020790e-49 1.091459e-50
[2295,] 5.315615e-50 2.279205e-49 1.675787e-50
[2296,] 7.651759e-49 5.573071e-49 2.673631e-49
[2297,] 8.088289e-49 5.547461e-49 2.811876e-49
[2298,] 1.515279e-50 3.398355e-49 5.026727e-51
[2299,] 1.514622e-50 3.432192e-49 5.025611e-51
[2300,] 2.470088e-49 5.073190e-49 8.096871e-50
[2301,] 4.145706e-49 4.684010e-49 1.400690e-49
[2302,] 7.320926e-50 3.790696e-49 2.483522e-50
[2303,] 1.614160e-50 3.273899e-49 5.290439e-51
[2304,] 1.348419e-50 3.070584e-49 4.481241e-51
[2305,] 1.340140e-50 3.355826e-49 4.461046e-51
[2306,] 5.497569e-49 5.058989e-49 1.899243e-49
[2307,] 1.390539e-49 3.159025e-49 4.154588e-50
[2308,] 1.358430e-50 2.706609e-49 4.521702e-51
[2309,] 1.659163e-50 3.262074e-49 5.587601e-51
[2310,] 1.460910e-50 2.643886e-49 4.861596e-51
[2311,] 8.049923e-50 3.012414e-49 2.428617e-50
[2312,] 5.443525e-50 3.697395e-49 1.766891e-50
[2313,] 7.607342e-50 3.156329e-49 2.373134e-50
[2314,] 1.254708e-49 4.276194e-49 4.378868e-50
[2315,] 1.268797e-50 3.902384e-49 4.222465e-51
[2316,] 1.654709e-50 2.517517e-49 5.367126e-51
[2317,] 1.438797e-50 5.432556e-49 4.695843e-51
[2318,] 5.951486e-49 3.911054e-49 2.060117e-49
[2319,] 9.055456e-50 3.190824e-49 3.008015e-50
[2320,] 1.410467e-50 3.081781e-49 4.705623e-51
[2321,] 6.801784e-50 3.521384e-49 2.091488e-50
[2322,] 6.306330e-50 3.556825e-49 1.959905e-50
[2323,] 1.415629e-50 2.891084e-49 4.741415e-51
[2324,] 1.841757e-50 3.190053e-49 6.133912e-51
[2325,] 1.793742e-50 3.190410e-49 5.976040e-51
[2326,] 9.309300e-50 1.280998e-48 3.627388e-50
[2327,] 4.813260e-49 5.926284e-49 1.715557e-49
[2328,] 1.338192e-50 5.640707e-49 4.471586e-51
[2329,] 2.016257e-50 3.281616e-49 6.409507e-51
[2330,] 2.298609e-50 3.283385e-49 7.590100e-51
[2331,] 2.127712e-50 3.243151e-49 7.057818e-51
[2332,] 2.155662e-50 4.009273e-49 6.713561e-51
[2333,] 1.419192e-50 2.967835e-49 4.744369e-51
[2334,] 1.269813e-50 4.059539e-49 4.225687e-51
[2335,] 4.308130e-49 5.487040e-49 1.492618e-49
[2336,] 4.104150e-49 5.487040e-49 1.421492e-49
[2337,] 1.400122e-50 2.812778e-49 4.666272e-51
[2338,] 1.896059e-50 3.233007e-49 6.269480e-51
[2339,] 1.875595e-50 4.009650e-49 5.899837e-51
[2340,] 6.081494e-50 3.409753e-49 1.906413e-50
[2341,] 6.220800e-50 3.694660e-49 1.921490e-50
[2342,] 1.736988e-50 4.785415e-49 5.635909e-51
[2343,] 1.400597e-50 2.890433e-49 4.683520e-51
[2344,] 1.340413e-50 6.791560e-49 4.439988e-51
[2345,] 1.696263e-50 4.801993e-49 5.508252e-51
[2346,] 1.268527e-50 4.114596e-49 4.221254e-51
[2347,] 2.733609e-50 8.940868e-49 9.317278e-51
[2348,] 1.677970e-50 4.629796e-49 5.457738e-51
[2349,] 1.398278e-50 2.850207e-49 4.671662e-51
[2350,] 1.262438e-50 4.055424e-49 4.202674e-51
[2351,] 2.530621e-50 3.700932e-49 8.457150e-51
[2352,] 1.368451e-50 5.490704e-49 4.503974e-51
[2353,] 1.900972e-50 3.558731e-49 6.006047e-51
[2354,] 8.592758e-50 6.273488e-49 2.945457e-50
[2355,] 5.918846e-50 3.775918e-49 1.845171e-50
[2356,] 5.853955e-50 3.676881e-49 1.835343e-50
[2357,] 3.657010e-50 3.825179e-49 1.226266e-50
[2358,] 6.549417e-50 3.288396e-49 2.069672e-50
[2359,] 5.079029e-50 3.687472e-49 1.797365e-50
[2360,] 1.265289e-50 4.137062e-49 4.210571e-51
[2361,] 3.941816e-49 5.462488e-49 1.357919e-49
[2362,] 3.910139e-49 5.462488e-49 1.346943e-49
[2363,] 1.344812e-50 6.167138e-49 4.441000e-51
[2364,] 6.223501e-50 3.728974e-49 1.920209e-50
[2365,] 9.022101e-50 6.271271e-49 3.094111e-50
[2366,] 7.973971e-50 6.443785e-49 2.745443e-50
[2367,] 2.047885e-50 3.600731e-49 6.814686e-51
[2368,] 1.208748e-50 7.359819e-49 4.042401e-51
[2369,] 1.589331e-50 4.588775e-49 5.300978e-51
[2370,] 1.382399e-50 3.210685e-49 4.519327e-51
[2371,] 7.752342e-50 4.003306e-49 2.269629e-50
[2372,] 1.350917e-50 5.525733e-49 4.460399e-51
[2373,] 2.002738e-50 4.834346e-49 6.689910e-51
[2374,] 5.961057e-50 3.243327e-49 1.903609e-50
[2375,] 1.263983e-50 6.815256e-49 4.122640e-51
[2376,] 2.010926e-50 4.060146e-49 6.739745e-51
[2377,] 4.520165e-50 2.576174e-49 1.513182e-50
[2378,] 3.758372e-50 8.557801e-49 1.204942e-50
[2379,] 1.554347e-49 8.286048e-49 5.622135e-50
[2380,] 1.284662e-50 4.369978e-49 4.287761e-51
[2381,] 1.204711e-50 6.065121e-49 4.016630e-51
[2382,] 1.950550e-50 4.150874e-49 6.531972e-51
[2383,] 1.204077e-50 5.942528e-49 4.028699e-51
[2384,] 4.917060e-50 2.508592e-49 1.604398e-50
[2385,] 1.205141e-50 6.329051e-49 4.043325e-51
[2386,] 6.055289e-50 6.330160e-49 1.962581e-50
[2387,] 1.353509e-49 6.650729e-49 4.716500e-50
[2388,] 1.326013e-50 5.265368e-49 4.435066e-51
[2389,] 6.186172e-50 3.766982e-49 1.914454e-50
[2390,] 1.943520e-50 3.892514e-49 6.486340e-51
[2391,] 1.314060e-49 5.274602e-49 4.885886e-50
[2392,] 1.204119e-50 6.355756e-49 4.020948e-51
[2393,] 6.130492e-50 3.393465e-49 1.925415e-50
[2394,] 6.022881e-50 3.395808e-49 1.897031e-50
[2395,] 5.403280e-50 2.718974e-49 1.778339e-50
[2396,] 1.228893e-50 3.058566e-49 4.053964e-51
[2397,] 1.208578e-49 5.244545e-49 4.466198e-50
[2398,] 1.291108e-50 3.421346e-49 4.266067e-51
[2399,] 1.283427e-50 3.412945e-49 4.251447e-51
[2400,] 1.219057e-50 3.124669e-49 4.028216e-51
[2401,] 1.300801e-50 4.396970e-49 4.346110e-51
[2402,] 1.944289e-50 3.865936e-49 6.487508e-51
[2403,] 1.222067e-50 3.156934e-49 4.035346e-51
[2404,] 1.325154e-50 4.811549e-49 4.423219e-51
[2405,] 1.227786e-50 3.129854e-49 4.050228e-51
[2406,] 1.295470e-50 4.400080e-49 4.327125e-51
[2407,] 1.325738e-50 6.715267e-49 4.428394e-51
[2408,] 1.056253e-49 9.402383e-49 4.071306e-50
[2409,] 1.931394e-50 3.864736e-49 6.440885e-51
[2410,] 1.284905e-50 3.389617e-49 4.253882e-51
[2411,] 1.807424e-50 3.635917e-49 5.844572e-51
[2412,] 1.304949e-50 3.106538e-49 4.300827e-51
[2413,] 1.289259e-50 4.359922e-49 4.304345e-51
[2414,] 1.292257e-50 2.768626e-49 4.303975e-51
[2415,] 1.249916e-50 2.868938e-49 4.115732e-51
[2416,] 1.250916e-50 2.840547e-49 4.119251e-51
[2417,] 1.373345e-49 5.830301e-49 4.635702e-50
[2418,] 6.132295e-50 3.442392e-49 1.921423e-50
[2419,] 1.227191e-50 3.065077e-49 4.049516e-51
[2420,] 1.231714e-50 3.211489e-49 4.059489e-51
[2421,] 1.295886e-50 4.341372e-49 4.327669e-51
[2422,] 1.325971e-50 5.018816e-49 4.416227e-51
[2423,] 1.226047e-50 3.020385e-49 4.047036e-51
[2424,] 1.341673e-50 4.673517e-49 4.460340e-51
[2425,] 1.210614e-50 4.295118e-49 4.053372e-51
[2426,] 1.241425e-50 3.181905e-49 4.094780e-51
[2427,] 1.252551e-50 3.486679e-49 4.196002e-51
[2428,] 4.503241e-50 2.681470e-49 1.489590e-50
[2429,] 1.491378e-50 2.244408e-49 4.921211e-51
[2430,] 1.489631e-50 2.241263e-49 4.916361e-51
[2431,] 9.106207e-50 6.502346e-49 3.140015e-50
[2432,] 1.503437e-50 2.218814e-49 4.964840e-51
[2433,] 1.248136e-50 3.297164e-49 4.174229e-51
[2434,] 1.485122e-50 2.229889e-49 4.904249e-51
[2435,] 5.595403e-50 3.641153e-49 1.782479e-50
[2436,] 5.816252e-50 3.678572e-49 1.830195e-50
[2437,] 1.468831e-50 2.230827e-49 4.852893e-51
[2438,] 5.750509e-50 3.705849e-49 1.812973e-50
[2439,] 1.478326e-50 2.219860e-49 4.885052e-51
[2440,] 1.484194e-50 2.222231e-49 4.903184e-51
[2441,] 1.312926e-50 2.462958e-49 4.344404e-51
[2442,] 1.483742e-50 2.217467e-49 4.902694e-51
[2443,] 1.212587e-50 3.270562e-49 4.048179e-51
[2444,] 1.555041e-50 2.659477e-49 5.085198e-51
[2445,] 7.788980e-50 8.017500e-49 2.771236e-50
[2446,] 1.486068e-50 2.235741e-49 4.906152e-51
[2447,] 1.501545e-50 2.228479e-49 4.956555e-51
[2448,] 1.486726e-50 2.229927e-49 4.909573e-51
[2449,] 1.486745e-50 2.222637e-49 4.911194e-51
[2450,] 1.493019e-50 2.213644e-49 4.933185e-51
[2451,] 1.468790e-50 2.220285e-49 4.854853e-51
[2452,] 1.350462e-50 4.509917e-49 4.478559e-51
[2453,] 1.428807e-50 3.183848e-49 4.744895e-51
[2454,] 1.454361e-50 2.280773e-49 4.800528e-51
[2455,] 1.489763e-50 2.284131e-49 4.909627e-51
[2456,] 1.476013e-50 2.309814e-49 4.863622e-51
[2457,] 1.488189e-50 2.298859e-49 4.901571e-51
[2458,] 1.447718e-50 3.253787e-49 4.794484e-51
[2459,] 1.904950e-50 3.946843e-49 6.506325e-51
[2460,] 1.266120e-50 4.181935e-49 4.222720e-51
[2461,] 1.708133e-50 2.524487e-49 5.813095e-51
[2462,] 1.454174e-50 3.233383e-49 4.820490e-51
[2463,] 1.423471e-50 3.186522e-49 4.728388e-51
[2464,] 1.457773e-50 3.196467e-49 4.838015e-51
[2465,] 1.445983e-50 3.199933e-49 4.798951e-51
[2466,] 1.447261e-50 3.188813e-49 4.805294e-51
[2467,] 1.477036e-50 3.183823e-49 4.904847e-51
[2468,] 1.455583e-50 3.265150e-49 4.807964e-51
[2469,] 1.536843e-50 2.826785e-49 5.017149e-51
[2470,] 1.292286e-50 2.195110e-49 4.276733e-51
[2471,] 1.807698e-50 3.952007e-49 5.809642e-51
[2472,] 1.754864e-50 3.948669e-49 5.648927e-51
[2473,] 1.329547e-50 2.165931e-49 4.436909e-51
[2474,] 1.361281e-50 7.443364e-49 4.513665e-51
[2475,] 1.583895e-50 2.639945e-49 5.241707e-51
[2476,] 3.242344e-50 2.596575e-49 1.090770e-50
[2477,] 2.119104e-50 7.499286e-49 6.884104e-51
[2478,] 2.360541e-50 2.209730e-49 7.946055e-51
[2479,] 1.705807e-50 2.984547e-49 5.747582e-51
[2480,] 6.403964e-50 4.110059e-49 2.027994e-50
[2481,] 7.669832e-50 3.955105e-49 2.432060e-50
[2482,] 6.613817e-50 2.390329e-49 2.213058e-50
[2483,] 6.228051e-50 4.230034e-49 1.929633e-50
[2484,] 2.043205e-50 5.063737e-49 6.880673e-51
[2485,] 3.526983e-50 3.781264e-49 1.267142e-50
[2486,] 5.878211e-49 3.017470e-49 1.841338e-49
[2487,] 3.799864e-49 4.109855e-49 1.200973e-49
[2488,] 3.957652e-49 4.192758e-49 1.244606e-49
[2489,] 1.573568e-50 4.688056e-49 5.332259e-51
[2490,] 1.296185e-49 2.597470e-49 4.116000e-50
[2491,] 4.244848e-49 4.137013e-49 1.339904e-49
[2492,] 1.291879e-50 4.789794e-49 4.295659e-51
[2493,] 1.287925e-50 4.404494e-49 4.288510e-51
[2494,] 1.291458e-50 4.708313e-49 4.296417e-51
[2495,] 1.615831e-50 4.878075e-49 5.487632e-51
[2496,] 2.744342e-49 5.801616e-49 9.313513e-50
[2497,] 2.815391e-50 2.325569e-49 9.117687e-51
[2498,] 3.113995e-49 5.779155e-49 1.054847e-49
[2499,] 3.732158e-49 4.244211e-49 1.171509e-49
[2500,] 1.357414e-50 2.748741e-49 4.511052e-51
[2501,] 1.584104e-50 4.760582e-49 5.353765e-51
[2502,] 1.341674e-49 2.611101e-49 4.288827e-50
[2503,] 3.614475e-49 3.176757e-49 1.211535e-49
[2504,] 3.156420e-48 5.148167e-49 9.681653e-49
[2505,] 4.020752e-49 3.004643e-49 1.307757e-49
[2506,] 1.224092e-49 2.584074e-49 3.854317e-50
[2507,] 1.833381e-50 5.005205e-49 6.092212e-51
[2508,] 1.174484e-49 2.271840e-49 3.907085e-50
[2509,] 1.077457e-49 2.363702e-49 3.663298e-50
[2510,] 4.895244e-49 4.214215e-49 1.625742e-49
[2511,] 7.944882e-50 2.336692e-49 2.600144e-50
[2512,] 8.329011e-50 2.506190e-49 2.752836e-50
[2513,] 2.377853e-48 4.836631e-49 7.813844e-49
[2514,] 1.733057e-50 3.463075e-49 5.771766e-51
[2515,] 1.316816e-50 4.595836e-49 4.399359e-51
[2516,] 4.129479e-50 2.820278e-49 1.353197e-50
[2517,] 2.166006e-50 2.253157e-49 7.069315e-51
[2518,] 2.529056e-50 2.300920e-49 8.580543e-51
[2519,] 2.289856e-49 5.301895e-49 7.484517e-50
[2520,] 1.572845e-50 3.959943e-49 5.471295e-51
[2521,] 2.345392e-49 5.014600e-49 7.643814e-50
[2522,] 1.834695e-50 3.465095e-49 6.109675e-51
[2523,] 2.298045e-50 2.687009e-49 7.710795e-51
[2524,] 2.033006e-50 2.973197e-49 6.891063e-51
[2525,] 1.487309e-49 6.006005e-49 5.561201e-50
[2526,] 1.493830e-50 7.659430e-49 5.010467e-51
[2527,] 1.222419e-50 2.840164e-49 4.072013e-51
[2528,] 1.223445e-50 2.851104e-49 4.080993e-51
[2529,] 1.577952e-49 4.296213e-49 5.291612e-50
[2530,] 2.062857e-50 2.729757e-49 6.858971e-51
[2531,] 1.528174e-49 4.003085e-49 4.981522e-50
[2532,] 4.009920e-50 3.808978e-49 1.364182e-50
[2533,] 1.885771e-50 2.977022e-49 6.217989e-51
[2534,] 1.269705e-50 2.962340e-49 4.221454e-51
[2535,] 1.363090e-50 2.678148e-49 4.601365e-51
[2536,] 1.517976e-50 3.839740e-49 4.956325e-51
[2537,] 8.363415e-50 6.376127e-49 2.889931e-50
[2538,] 4.863072e-50 3.514820e-49 1.679190e-50
[2539,] 9.859488e-50 4.101473e-49 3.147461e-50
[2540,] 1.249094e-50 2.900968e-49 4.151697e-51
[2541,] 3.496798e-50 3.608996e-49 1.170090e-50
[2542,] 1.251897e-50 2.586227e-49 4.171147e-51
[2543,] 2.703433e-50 5.748100e-49 9.004016e-51
[2544,] 2.143952e-50 4.469864e-49 7.581468e-51
[2545,] 4.813742e-50 7.105957e-49 1.704023e-50
[2546,] 2.216593e-50 3.210081e-49 7.717497e-51
[2547,] 1.330411e-50 2.971957e-49 4.419125e-51
[2548,] 1.378301e-50 3.367811e-49 4.698949e-51
[2549,] 2.340714e-50 2.654684e-49 8.048329e-51
[2550,] 4.823438e-50 4.142024e-49 1.602668e-50
[2551,] 1.259271e-50 2.700547e-49 4.181452e-51
[2552,] 1.299022e-50 2.245355e-49 4.301100e-51
[2553,] 1.989529e-50 2.588988e-49 6.555926e-51
[2554,] 1.852678e-50 2.725814e-49 6.214881e-51
[2555,] 1.980518e-50 4.055862e-49 6.712358e-51
[2556,] 1.981638e-50 4.024447e-49 6.716285e-51
[2557,] 2.232527e-49 5.856375e-49 8.136092e-50
[2558,] 4.431856e-50 2.349911e-49 1.429798e-50
[2559,] 2.716558e-50 3.965194e-49 8.897327e-51
[2560,] 7.127327e-50 1.954129e-48 3.017116e-50
[2561,] 3.194014e-50 6.706347e-49 1.114898e-50
[2562,] 6.768368e-50 5.043121e-48 3.027114e-50
[2563,] 2.280581e-50 6.392970e-49 7.633240e-51
[2564,] 6.971021e-50 5.373173e-48 3.137601e-50
[2565,] 2.019465e-50 4.733807e-49 6.396454e-51
[2566,] 6.559763e-50 5.047271e-48 2.925851e-50
[2567,] 6.735677e-50 4.813492e-48 3.004668e-50
[2568,] 1.006089e-49 5.123932e-49 3.802978e-50
[2569,] 2.274958e-50 6.392426e-49 7.610590e-51
[2570,] 6.757113e-50 5.420366e-48 3.034449e-50
[2571,] 3.023410e-50 6.399629e-49 1.092663e-50
[2572,] 2.351474e-50 2.880331e-49 7.895210e-51
[2573,] 7.629321e-50 7.113361e-49 2.662676e-50
[2574,] 1.235338e-49 4.650852e-49 4.643980e-50
[2575,] 2.391535e-50 2.887743e-49 8.036867e-51
[2576,] 3.438906e-50 2.781239e-48 1.363299e-50
[2577,] 2.370576e-50 3.961548e-49 8.066648e-51
[2578,] 2.737216e-50 4.579759e-49 8.305165e-51
[2579,] 1.373127e-50 7.358281e-49 4.504041e-51
[2580,] 2.167265e-50 2.958849e-49 7.192723e-51
[2581,] 2.698199e-50 4.371553e-49 9.143792e-51
[2582,] 2.570008e-50 2.329952e-49 8.699165e-51
[2583,] 1.562991e-50 4.550456e-49 5.182851e-51
[2584,] 3.040446e-50 7.615602e-49 1.041408e-50
[2585,] 7.178779e-50 5.598682e-49 2.450548e-50
[2586,] 1.510879e-50 2.659457e-49 4.978333e-51
[2587,] 5.135246e-50 4.432771e-49 1.933811e-50
[2588,] 1.369124e-50 2.432936e-49 4.508395e-51
[2589,] 1.020990e-49 3.027715e-49 3.606665e-50
[2590,] 1.165038e-49 2.948103e-49 4.091065e-50
[2591,] 1.146397e-49 3.408039e-49 4.181399e-50
[2592,] 4.934313e-50 3.151850e-49 1.603686e-50
[2593,] 1.781786e-49 3.223360e-49 6.608226e-50
[2594,] 1.784705e-49 3.216757e-49 6.613395e-50
[2595,] 5.757532e-50 5.542674e-49 1.720238e-50
[2596,] 6.094886e-50 5.485432e-49 1.816476e-50
[2597,] 5.970675e-50 5.479450e-49 1.781818e-50
[2598,] 1.711697e-49 8.017201e-49 4.606229e-50
[2599,] 1.259460e-50 2.284639e-49 4.189810e-51
[2600,] 5.206600e-50 4.161035e-49 1.609545e-50
[2601,] 7.130053e-50 6.665052e-49 2.061521e-50
[2602,] 7.922095e-50 4.349909e-49 2.516262e-50
[2603,] 2.941290e-50 3.958174e-49 9.863059e-51
[2604,] 6.967612e-50 3.142505e-49 2.063407e-50
[2605,] 1.532153e-50 2.216395e-49 5.046592e-51
[2606,] 7.137791e-50 2.608388e-49 2.184319e-50
[2607,] 6.876367e-50 2.606588e-49 2.106901e-50
[2608,] 8.815080e-50 4.194441e-49 2.832310e-50
[2609,] 6.892260e-50 2.616216e-49 2.110167e-50
[2610,] 3.842143e-50 3.245648e-49 1.325934e-50
[2611,] 6.967500e-50 2.549232e-49 2.143449e-50
[2612,] 6.978744e-50 2.524785e-49 2.151264e-50
[2613,] 5.324685e-50 3.945248e-49 1.543796e-50
[2614,] 7.063249e-50 2.410427e-49 2.201157e-50
[2615,] 7.470108e-50 2.470091e-49 2.311211e-50
[2616,] 7.653524e-50 2.380014e-49 2.388720e-50
[2617,] 1.200383e-50 2.597302e-49 3.992938e-51
[2618,] 5.484900e-50 2.297626e-49 1.885700e-50
[2619,] 4.864156e-50 4.946355e-49 1.741034e-50
[2620,] 8.288979e-50 4.184943e-49 2.670451e-50
[2621,] 1.236456e-50 2.812950e-49 4.143386e-51
[2622,] 8.066086e-50 4.133309e-49 2.626445e-50
[2623,] 3.395215e-50 4.058336e-49 1.118236e-50
[2624,] 1.564123e-50 3.333496e-49 5.129626e-51
[2625,] 7.991268e-50 2.196605e-49 2.573395e-50
[2626,] 2.898016e-50 5.827239e-49 9.677214e-51
[2627,] 4.994024e-50 3.419309e-49 1.711138e-50
[2628,] 1.291853e-50 2.586827e-49 4.295843e-51
[2629,] 1.696249e-50 2.821286e-49 5.619597e-51
[2630,] 1.662512e-50 2.799119e-49 5.519233e-51
[2631,] 4.877968e-50 3.492027e-49 1.508793e-50
[2632,] 5.681757e-50 3.726649e-49 1.709374e-50
[2633,] 4.306337e-50 3.025126e-49 1.434655e-50
[2634,] 1.403956e-49 7.016165e-49 5.074391e-50
[2635,] 4.560027e-50 3.057372e-49 1.532472e-50
[2636,] 1.753633e-50 4.181917e-49 6.109716e-51
[2637,] 1.221895e-50 3.412222e-49 4.106494e-51
[2638,] 7.108994e-50 3.752569e-49 2.295359e-50
[2639,] 4.354212e-50 3.040226e-49 1.457927e-50
[2640,] 1.674523e-49 1.018016e-48 6.393737e-50
[2641,] 6.420909e-50 3.596498e-49 2.091286e-50
[2642,] 1.611637e-50 2.830165e-49 5.342467e-51
[2643,] 1.571371e-49 2.548307e-49 4.762442e-50
[2644,] 8.215580e-50 3.713365e-49 2.660126e-50
[2645,] 3.701021e-50 2.545247e-49 1.230919e-50
[2646,] 6.918014e-50 5.785672e-49 2.043573e-50
[2647,] 4.485794e-50 3.202948e-49 1.453320e-50
[2648,] 5.572128e-50 4.291500e-49 1.802543e-50
[2649,] 5.864807e-50 7.569373e-49 1.705218e-50
[2650,] 1.996327e-49 5.154748e-49 6.802777e-50
[2651,] 6.939812e-50 8.033220e-49 1.965836e-50
[2652,] 1.632459e-50 2.706278e-49 5.419969e-51
[2653,] 5.159885e-50 4.491261e-49 1.660701e-50
[2654,] 1.693053e-50 3.658870e-49 5.628186e-51
[2655,] 1.708076e-50 4.355526e-49 5.632266e-51
[2656,] 1.875756e-50 2.560723e-49 6.126478e-51
[2657,] 8.165210e-50 5.029994e-49 2.679466e-50
[2658,] 1.428131e-50 2.686996e-49 4.738619e-51
[2659,] 3.114979e-50 5.684126e-49 1.044178e-50
[2660,] 1.656594e-50 3.621950e-49 5.517514e-51
[2661,] 3.326306e-50 8.879344e-49 1.122222e-50
[2662,] 2.857187e-50 4.150086e-49 9.745463e-51
[2663,] 5.148733e-50 3.509481e-49 1.703861e-50
[2664,] 1.423071e-50 2.900981e-49 4.725052e-51
[2665,] 1.589241e-50 4.254693e-49 5.221018e-51
[2666,] 1.514355e-50 2.734950e-49 4.975774e-51
[2667,] 5.646564e-50 2.804430e-49 1.715844e-50
[2668,] 1.605232e-50 4.013899e-49 5.332664e-51
[2669,] 6.127070e-50 5.636418e-49 2.171797e-50
[2670,] 1.206337e-50 2.567664e-49 4.013715e-51
[2671,] 1.213078e-50 2.629873e-49 4.042545e-51
[2672,] 8.028799e-50 2.801236e-49 2.315954e-50
[2673,] 5.230855e-50 2.764211e-49 1.615742e-50
[2674,] 1.711899e-50 4.169419e-49 5.672676e-51
[2675,] 1.315865e-50 3.307396e-49 4.376318e-51
[2676,] 5.489761e-50 3.658455e-49 1.854602e-50
[2677,] 1.665454e-50 2.738156e-49 5.574306e-51
[2678,] 1.665801e-50 2.507246e-49 5.630098e-51
[2679,] 1.676881e-50 2.446189e-49 5.580392e-51
[2680,] 6.906340e-50 1.021373e-48 1.840567e-50
[2681,] 1.878462e-50 2.687500e-49 6.096828e-51
[2682,] 3.786689e-50 8.519602e-49 1.238016e-50
[2683,] 5.423352e-50 3.201119e-49 1.671224e-50
[2684,] 5.421896e-50 3.219451e-49 1.669293e-50
[2685,] 4.421055e-50 5.658034e-49 1.462118e-50
[2686,] 4.441101e-50 5.731137e-49 1.461658e-50
[2687,] 4.454731e-50 5.753349e-49 1.458677e-50
[2688,] 4.426763e-50 5.692935e-49 1.457369e-50
[2689,] 3.076847e-50 2.934905e-48 1.218708e-50
[2690,] 4.407798e-50 5.196408e-49 1.458580e-50
[2691,] 4.415567e-50 5.147734e-49 1.458311e-50
[2692,] 4.422905e-50 5.221436e-49 1.456563e-50
[2693,] 4.762285e-50 1.552231e-48 1.812328e-50
[2694,] 4.419078e-50 5.204361e-49 1.457729e-50
[2695,] 5.023912e-50 3.553446e-49 1.569574e-50
[2696,] 4.431643e-50 5.474674e-49 1.457558e-50
[2697,] 4.203123e-50 2.889897e-49 1.306029e-50
[2698,] 5.281285e-50 3.315037e-49 1.769143e-50
[2699,] 3.203152e-50 5.416465e-49 1.089738e-50
[2700,] 4.446718e-50 3.739750e-49 1.474826e-50
[2701,] 1.769268e-50 2.368346e-49 5.918004e-51
[2702,] 1.857836e-50 3.750915e-49 6.410847e-51
[2703,] 1.761695e-50 2.358138e-49 5.888694e-51
[2704,] 1.743709e-50 2.447310e-49 5.816540e-51
[2705,] 1.998136e-50 2.334213e-49 6.733885e-51
[2706,] 2.068882e-50 2.296730e-49 6.962383e-51
[2707,] 1.716972e-49 3.403350e-49 6.219249e-50
[2708,] 4.729755e-50 1.564163e-48 1.796114e-50
[2709,] 2.706274e-50 2.918251e-48 1.078762e-50
[2710,] 3.663678e-50 1.622957e-48 1.445290e-50
[2711,] 1.935000e-50 3.518878e-49 6.584873e-51
[2712,] 3.846330e-50 5.051599e-49 1.276667e-50
[2713,] 6.649699e-50 1.440308e-48 3.085458e-50
[2714,] 5.088718e-50 3.873453e-49 1.862045e-50
[2715,] 5.054160e-50 4.038067e-49 1.857727e-50
[2716,] 5.143001e-50 3.643129e-49 1.867868e-50
[2717,] 5.154786e-50 4.017470e-49 1.900413e-50
[2718,] 1.298767e-50 2.319712e-49 4.330147e-51
[2719,] 1.680771e-50 3.789361e-49 5.644447e-51
[2720,] 3.825193e-50 5.126862e-49 1.280514e-50
[2721,] 1.322031e-50 2.934892e-49 4.411572e-51
[2722,] 5.149200e-50 3.925670e-49 1.891753e-50
[2723,] 6.076719e-50 3.537994e-49 2.244500e-50
[2724,] 5.320082e-50 3.989710e-49 1.970132e-50
[2725,] 1.316752e-50 3.422137e-49 4.386803e-51
[2726,] 5.117993e-50 4.177915e-49 1.876268e-50
[2727,] 5.153498e-50 3.987315e-49 1.897846e-50
[2728,] 5.183094e-50 3.973846e-49 1.909895e-50
[2729,] 5.610298e-50 9.337657e-49 2.171122e-50
[2730,] 4.126602e-50 5.732581e-49 1.398275e-50
[2731,] 1.323572e-50 2.779376e-49 4.415118e-51
[2732,] 4.948091e-50 4.094224e-49 1.814344e-50
[2733,] 5.020805e-50 4.041918e-49 1.843397e-50
[2734,] 3.396137e-50 2.269610e-49 1.141305e-50
[2735,] 5.307663e-50 3.979519e-49 1.964395e-50
[2736,] 3.785345e-50 4.674172e-49 1.364293e-50
[2737,] 5.045484e-50 3.876496e-49 1.843624e-50
[2738,] 5.152467e-50 3.805147e-49 1.884605e-50
[2739,] 5.205661e-50 3.590216e-49 1.889639e-50
[2740,] 5.167929e-50 3.890848e-49 1.897290e-50
[2741,] 4.856083e-50 3.987971e-49 1.752428e-50
[2742,] 1.284816e-50 2.444116e-49 4.273204e-51
[2743,] 1.388764e-50 4.733996e-49 4.626907e-51
[2744,] 1.808807e-50 2.563153e-49 6.177985e-51
[2745,] 1.309877e-50 2.557600e-49 4.371690e-51
[2746,] 2.308685e-47 3.446907e-49 8.760951e-48
[2747,] 6.383201e-50 3.993150e-49 2.062721e-50
[2748,] 4.489113e-49 2.282764e-49 1.456574e-49
[2749,] 9.503408e-49 1.508487e-48 2.427879e-49
[2750,] 7.340459e-48 5.359980e-49 2.038594e-48
[2751,] 8.374416e-49 1.578793e-48 2.139130e-49
[2752,] 1.524835e-49 5.060382e-49 5.019451e-50
[2753,] 2.960960e-50 4.246860e-49 9.851994e-51
[2754,] 5.155584e-48 3.172606e-49 1.556904e-48
[2755,] 2.059784e-49 2.377261e-49 6.689934e-50
[2756,] 7.893358e-48 2.580427e-49 2.516356e-48
[2757,] 1.291186e-50 6.839455e-49 4.467873e-51
[2758,] 5.113002e-48 2.712047e-49 1.617426e-48
[2759,] 2.948572e-49 2.789913e-49 9.100291e-50
[2760,] 3.134288e-49 2.683543e-49 9.791344e-50
[2761,] 3.028877e-49 2.665288e-49 9.484315e-50
[2762,] 2.727952e-49 5.497781e-49 9.046434e-50
[2763,] 6.469595e-48 5.501242e-49 1.793503e-48
[2764,] 5.759767e-50 3.898233e-49 1.873983e-50
[2765,] 2.485040e-49 3.633176e-49 7.491614e-50
[2766,] 6.024733e-50 3.913165e-49 1.956123e-50
[2767,] 1.291773e-50 8.787596e-49 4.492627e-51
[2768,] 5.152064e-50 3.632923e-49 1.707619e-50
[2769,] 5.803839e-49 1.405570e-48 1.481112e-49
[2770,] 6.102567e-50 3.630931e-49 2.018268e-50
[2771,] 3.029848e-49 2.362558e-49 9.718051e-50
[2772,] 3.273133e-50 3.737010e-49 1.057796e-50
[2773,] 1.367271e-50 6.319299e-49 4.768823e-51
[2774,] 3.041322e-50 3.347248e-49 1.018596e-50
[2775,] 5.597042e-50 3.622840e-49 1.866368e-50
[2776,] 5.763062e-50 4.415633e-49 1.901716e-50
[2777,] 1.707419e-50 3.625491e-49 5.479320e-51
[2778,] 4.385248e-48 2.509150e-49 1.394183e-48
[2779,] 6.493306e-49 5.296916e-49 1.820041e-49
[2780,] 2.994960e-50 7.563601e-49 1.001356e-50
[2781,] 4.299957e-50 3.447167e-49 1.401795e-50
[2782,] 9.585361e-50 4.576779e-49 3.149896e-50
[2783,] 8.038591e-49 5.555661e-49 2.226698e-49
[2784,] 3.373095e-48 4.781886e-49 1.099477e-48
[2785,] 1.269367e-48 8.720030e-49 3.305664e-49
[2786,] 3.330598e-49 2.589463e-49 1.037628e-49
[2787,] 2.827831e-49 2.383130e-49 9.396242e-50
[2788,] 4.978103e-49 2.698270e-49 1.548794e-49
[2789,] 1.552269e-50 2.884234e-49 5.251560e-51
[2790,] 4.623772e-50 4.983665e-49 1.478382e-50
[2791,] 9.605593e-49 8.454689e-49 2.530539e-49
[2792,] 3.729148e-50 3.620668e-49 1.246147e-50
[2793,] 4.620078e-50 4.944445e-49 1.478055e-50
[2794,] 1.294758e-48 1.473323e-48 3.207982e-49
[2795,] 4.116933e-50 5.338374e-48 1.092258e-50
[2796,] 3.073247e-50 3.958475e-49 1.023605e-50
[2797,] 4.625724e-49 3.678135e-49 1.479638e-49
[2798,] 4.474252e-49 3.411772e-49 1.527896e-49
[2799,] 6.383264e-50 2.757866e-49 2.141205e-50
[2800,] 6.021529e-50 2.732093e-49 2.005885e-50
[2801,] 5.228481e-50 2.467582e-49 1.643882e-50
[2802,] 5.519896e-50 3.743681e-49 1.841950e-50
[2803,] 7.979144e-50 6.044015e-49 2.769215e-50
[2804,] 6.487820e-50 2.854949e-49 2.160919e-50
[2805,] 7.026289e-50 3.259747e-49 2.470086e-50
[2806,] 4.743803e-50 3.735123e-49 1.573728e-50
[2807,] 9.270295e-50 5.902684e-49 2.588682e-50
[2808,] 8.861287e-50 6.832194e-49 2.452352e-50
[2809,] 5.256705e-49 3.975972e-49 1.643951e-49
[2810,] 4.521708e-50 3.688024e-49 1.482520e-50
[2811,] 5.404302e-50 2.372110e-49 1.716815e-50
[2812,] 4.587119e-50 3.673807e-49 1.506423e-50
[2813,] 1.553715e-50 2.554912e-49 5.094890e-51
[2814,] 5.450666e-50 2.270289e-49 1.761717e-50
[2815,] 2.309367e-49 6.171611e-49 8.254327e-50
[2816,] 2.023529e-49 6.434584e-49 4.832941e-50
[2817,] 2.969881e-50 2.788235e-49 9.331269e-51
[2818,] 1.265602e-49 3.131236e-49 3.729773e-50
[2819,] 1.280767e-49 2.639135e-49 3.885259e-50
[2820,] 2.999032e-50 2.691529e-49 9.449036e-51
[2821,] 9.204330e-49 4.222989e-49 2.502674e-49
[2822,] 4.875089e-50 4.074740e-49 1.585212e-50
[2823,] 3.123787e-50 2.475604e-49 9.936546e-51
[2824,] 4.183974e-50 6.003831e-49 1.428440e-50
[2825,] 4.869066e-50 3.999931e-49 1.578878e-50
[2826,] 4.677035e-50 4.017403e-49 1.527483e-50
[2827,] 2.086492e-49 6.794344e-49 4.880872e-50
[2828,] 1.474336e-50 2.538994e-49 4.851148e-51
[2829,] 1.995235e-49 5.075780e-49 4.997402e-50
[2830,] 4.660933e-50 3.086594e-49 1.419799e-50
[2831,] 2.071979e-49 5.771406e-49 5.019314e-50
[2832,] 5.391754e-50 2.699237e-49 1.931085e-50
[2833,] 2.959363e-50 2.789945e-49 9.871993e-51
[2834,] 5.347482e-50 2.652273e-49 1.906697e-50
[2835,] 5.485448e-50 2.694816e-49 1.965124e-50
[2836,] 2.835840e-49 1.020032e-48 7.686627e-50
[2837,] 1.440447e-50 2.544404e-49 4.753282e-51
[2838,] 1.408221e-50 2.786462e-49 4.662370e-51
[2839,] 9.755067e-50 2.719841e-49 3.520773e-50
[2840,] 4.014297e-50 3.899005e-49 1.492620e-50
[2841,] 2.994702e-50 5.799974e-49 9.953552e-51
[2842,] 5.874825e-50 5.990493e-49 2.013626e-50
[2843,] 3.135129e-50 5.932633e-49 1.035723e-50
[2844,] 1.334429e-46 3.045873e-49 5.133091e-47
[2845,] 2.346041e-49 4.784541e-49 7.719749e-50
[2846,] 7.865236e-49 2.236192e-49 2.637702e-49
[2847,] 1.467299e-49 5.922233e-49 3.889776e-50
[2848,] 6.818917e-50 4.429406e-49 2.287968e-50
[2849,] 7.220254e-50 4.833311e-49 2.332072e-50
[2850,] 5.548368e-49 4.914704e-49 1.898100e-49
[2851,] 1.730836e-49 5.920443e-49 4.526170e-50
[2852,] 7.502050e-50 4.772175e-49 2.432041e-50
[2853,] 5.673677e-50 4.332731e-49 1.853048e-50
[2854,] 1.864847e-50 3.111197e-49 6.269507e-51
[2855,] 3.889759e-50 3.185569e-49 1.264752e-50
[2856,] 1.873855e-50 3.166401e-49 6.440526e-51
[2857,] 8.427311e-50 3.221818e-49 2.622600e-50
[2858,] 7.804932e-50 3.198713e-49 2.434699e-50
[2859,] 7.791820e-50 3.176263e-49 2.432777e-50
[2860,] 7.761505e-50 2.874290e-49 2.462635e-50
[2861,] 7.975597e-50 3.222790e-49 2.484481e-50
[2862,] 8.356732e-50 3.335404e-49 2.592731e-50
[2863,] 7.930830e-50 3.312028e-49 2.454897e-50
[2864,] 8.280156e-50 3.200261e-49 2.579836e-50
[2865,] 8.240789e-50 3.207384e-49 2.566886e-50
[2866,] 8.252966e-50 3.148154e-49 2.577211e-50
[2867,] 7.886784e-50 3.252795e-49 2.454313e-50
[2868,] 7.892687e-50 3.273918e-49 2.454161e-50
[2869,] 8.259303e-50 3.215040e-49 2.571793e-50
[2870,] 8.166329e-50 3.199467e-49 2.544962e-50
[2871,] 8.157152e-50 3.181053e-49 2.544092e-50
[2872,] 8.429547e-50 3.162570e-49 2.629604e-50
[2873,] 8.370820e-50 3.204945e-49 2.606923e-50
[2874,] 4.151063e-49 2.749051e-49 1.511984e-49
[2875,] 6.863506e-49 3.320205e-49 2.071854e-49
[2876,] 1.506061e-50 3.626774e-49 4.886960e-51
[2877,] 1.602850e-50 7.301740e-49 5.088932e-51
[2878,] 1.373735e-48 5.524026e-49 6.475768e-49
[2879,] 6.632357e-50 2.211215e-49 2.219061e-50
[2880,] 1.231438e-49 4.284421e-49 4.116335e-50
[2881,] 5.407973e-50 5.922078e-49 1.848441e-50
[2882,] 6.380947e-49 3.053309e-49 2.344293e-49
[2883,] 4.047439e-50 3.448727e-49 1.326752e-50
[2884,] 1.178335e-49 3.805845e-49 3.810491e-50
[2885,] 3.939685e-50 2.788207e-48 1.114378e-50
[2886,] 1.501102e-49 4.363904e-49 4.946530e-50
[2887,] 1.897111e-50 2.928932e-48 5.704596e-51
[2888,] 4.881085e-50 6.584743e-49 1.575511e-50
[2889,] 2.432680e-50 3.222037e-49 7.787816e-51
[2890,] 1.111975e-49 1.453247e-48 2.989322e-50
[2891,] 1.562163e-48 3.198396e-49 5.091611e-49
[2892,] 2.980523e-50 2.445808e-49 1.025665e-50
[2893,] 5.153824e-50 6.354102e-49 1.675317e-50
[2894,] 1.415232e-50 1.075618e-48 4.701082e-51
[2895,] 2.002355e-48 3.200803e-49 6.332214e-49
[2896,] 2.067168e-50 5.253939e-49 6.454442e-51
[2897,] 1.270144e-49 5.813161e-49 4.198557e-50
[2898,] 4.925070e-50 5.753984e-49 1.619612e-50
[2899,] 4.150159e-49 3.051981e-49 1.406433e-49
[2900,] 4.570514e-50 4.292887e-49 1.648577e-50
[2901,] 1.492588e-50 5.239934e-49 5.189359e-51
[2902,] 1.446640e-50 4.583933e-49 4.685235e-51
[2903,] 1.923439e-50 2.968004e-49 6.463347e-51
[2904,] 8.221902e-50 2.477747e-49 2.729700e-50
[2905,] 5.114510e-50 2.876864e-49 1.752503e-50
[2906,] 6.401725e-49 5.272704e-49 2.272051e-49
[2907,] 2.150113e-50 3.289291e-49 7.568240e-51
[2908,] 3.716860e-50 2.651856e-48 1.237540e-50
[2909,] 2.854211e-50 3.935128e-49 9.459032e-51
[2910,] 3.139306e-50 3.148728e-49 9.890335e-51
[2911,] 1.674867e-50 3.686617e-49 5.532131e-51
[2912,] 3.633749e-50 2.506381e-47 1.237028e-50
[2913,] 3.553765e-50 1.845017e-48 1.416298e-50
[2914,] 4.565516e-50 1.841342e-48 1.846462e-50
[2915,] 3.775398e-50 1.380446e-47 1.217341e-50
[2916,] 2.061486e-50 2.405985e-49 6.732668e-51
[2917,] 2.832537e-50 4.402499e-49 9.384297e-51
[2918,] 2.362942e-50 4.745328e-49 7.877497e-51
[2919,] 2.168892e-50 1.391132e-48 8.166571e-51
[2920,] 9.416869e-49 6.251627e-49 3.550231e-49
[2921,] 2.735195e-50 3.524552e-49 9.057145e-51
[2922,] 3.602143e-50 2.960733e-49 1.131823e-50
[2923,] 5.176697e-50 5.014066e-49 1.612054e-50
[2924,] 1.134308e-49 3.730763e-49 4.094195e-50
[2925,] 1.022674e-49 3.706979e-49 3.677898e-50
[2926,] 4.030096e-50 2.529500e-49 1.300063e-50
[2927,] 2.037424e-50 3.151777e-49 6.877886e-51
[2928,] 4.959329e-50 6.527938e-49 1.817790e-50
[2929,] 1.774474e-50 3.004548e-49 5.907347e-51
[2930,] 2.067254e-50 3.102328e-49 6.974451e-51
[2931,] 2.475162e-50 3.939661e-49 8.259566e-51
[2932,] 1.333404e-50 1.170571e-48 4.323172e-51
[2933,] 2.642338e-50 4.003969e-49 8.781449e-51
[2934,] 5.112117e-50 5.121427e-49 1.591316e-50
[2935,] 1.942697e-50 5.798818e-49 6.400876e-51
[2936,] 1.994445e-50 4.708437e-49 6.760979e-51
[2937,] 1.983039e-50 4.914237e-49 6.718114e-51
[2938,] 1.971253e-50 5.091179e-49 6.668946e-51
[2939,] 1.958873e-50 5.084850e-49 6.609431e-51
[2940,] 1.974552e-50 5.116402e-49 6.684642e-51
[2941,] 1.729065e-50 1.698121e-47 5.745222e-51
[2942,] 1.718765e-50 2.235728e-47 5.778418e-51
[2943,] 1.724254e-50 1.698121e-47 5.753062e-51
[2944,] 1.750561e-50 1.399156e-48 5.762171e-51
[2945,] 2.187515e-50 5.436279e-49 7.184771e-51
[2946,] 1.738505e-50 8.395911e-49 5.765677e-51
[2947,] 1.741684e-50 1.331898e-48 5.751883e-51
[2948,] 1.753633e-50 1.306786e-48 5.767311e-51
[2949,] 1.751901e-50 1.352919e-48 5.764064e-51
[2950,] 1.749027e-50 1.353906e-48 5.760309e-51
[2951,] 1.743963e-50 1.345299e-48 5.754120e-51
[2952,] 1.746280e-50 5.739397e-49 5.589665e-51
[2953,] 1.926159e-50 5.143372e-49 6.126704e-51
[2954,] 1.920183e-50 5.371236e-49 6.100684e-51
[2955,] 2.352973e-46 4.069529e-49 9.014271e-47
[2956,] 2.982708e-50 4.219546e-49 1.014339e-50
[2957,] 1.777553e-50 6.533937e-49 5.844202e-51
[2958,] 4.289882e-49 2.643436e-49 1.485726e-49
[2959,] 3.056841e-50 2.739409e-49 1.069250e-50
[2960,] 4.925362e-49 7.391989e-49 1.842616e-49
[2961,] 3.271407e-50 4.996440e-49 1.091874e-50
[2962,] 3.225722e-50 4.952439e-49 1.074574e-50
[2963,] 1.465581e-49 2.332336e-49 5.094188e-50
[2964,] 2.797592e-50 5.734515e-49 9.322827e-51
[2965,] 3.162796e-50 4.932686e-49 1.057491e-50
[2966,] 4.496459e-50 5.018130e-49 1.518234e-50
[2967,] 4.318321e-50 5.454804e-49 1.473687e-50
[2968,] 1.336604e-49 2.427918e-49 4.270276e-50
[2969,] 4.501140e-50 4.928864e-49 1.514987e-50
[2970,] 4.535326e-50 4.980253e-49 1.529629e-50
[2971,] 4.653129e-50 4.970979e-49 1.570185e-50
[2972,] 4.373131e-50 4.924774e-49 1.470239e-50
[2973,] 4.418601e-50 4.995914e-49 1.489778e-50
[2974,] 4.620578e-50 4.986809e-49 1.559626e-50
[2975,] 2.306075e-49 3.638214e-49 8.693264e-50
[2976,] 4.462495e-50 7.739792e-49 1.673961e-50
[2977,] 3.776220e-49 4.509130e-49 1.347882e-49
[2978,] 6.754415e-49 4.266202e-49 3.684081e-49
[2979,] 7.331433e-45 3.596012e-49 2.534880e-45
[2980,] 1.594918e-50 3.314636e-49 5.311429e-51
[2981,] 4.626362e-44 3.765481e-49 1.639588e-44
[2982,] 5.005009e-50 4.423662e-49 1.547826e-50
[2983,] 3.041338e-50 3.152456e-49 1.050829e-50
[2984,] 5.173107e-50 5.632013e-49 1.564820e-50
[2985,] 5.096533e-50 4.916815e-49 1.561439e-50
[2986,] 5.572008e-49 6.242684e-49 3.627093e-49
[2987,] 4.986740e-50 4.814851e-49 1.534881e-50
[2988,] 5.327386e-50 5.377486e-49 1.611953e-50
[2989,] 5.541530e-49 5.721597e-49 3.463931e-49
[2990,] 1.501101e-49 3.015177e-49 5.910649e-50
[2991,] 3.195927e-48 2.477925e-49 1.094159e-48
[2992,] 1.920303e-50 2.977162e-49 6.130128e-51
[2993,] 3.333679e-50 3.089779e-49 1.150899e-50
[2994,] 2.925147e-50 5.790609e-49 9.783807e-51
[2995,] 6.273928e-45 4.011586e-49 2.327953e-45
[2996,] 6.443757e-45 4.022905e-49 2.395392e-45
[2997,] 2.858902e-50 3.155794e-49 9.871521e-51
[2998,] 2.796239e-50 5.326010e-49 9.931386e-51
[2999,] 1.748571e-50 3.962803e-49 5.918825e-51
[3000,] 7.873741e-49 2.595678e-49 2.977549e-49
[3001,] 6.481900e-50 2.199315e-49 2.154528e-50
[3002,] 1.857561e-49 4.553170e-49 6.586258e-50
[3003,] 9.507287e-50 2.195212e-49 3.088137e-50
[3004,] 3.018755e-50 6.728259e-49 1.088401e-50
[3005,] 2.475651e-50 8.463752e-49 9.089617e-51
[3006,] 2.628080e-50 7.789274e-49 9.654421e-51
[3007,] 2.847277e-50 6.865541e-49 1.024567e-50
[3008,] 2.732159e-50 8.036529e-49 1.007987e-50
[3009,] 2.051304e-50 5.361545e-49 6.812980e-51
[3010,] 3.986632e-50 3.197105e-49 1.320668e-50
[3011,] 3.979462e-50 3.203098e-49 1.318894e-50
[3012,] 3.987444e-50 3.205355e-49 1.320429e-50
[3013,] 3.969107e-50 3.207824e-49 1.312538e-50
[3014,] 3.975985e-50 3.204859e-49 1.314233e-50
[3015,] 3.967588e-50 3.186915e-49 1.312498e-50
[3016,] 3.977892e-50 3.216250e-49 1.314654e-50
[3017,] 9.482092e-50 2.162783e-49 3.143205e-50
[3018,] 3.961581e-50 3.183795e-49 1.311136e-50
[3019,] 3.606819e-50 5.763840e-49 1.212021e-50
[3020,] 2.923124e-50 2.269227e-49 9.601284e-51
[3021,] 3.715560e-50 7.082640e-49 1.382972e-50
[3022,] 4.385949e-50 5.086200e-49 1.378790e-50
[3023,] 2.142016e-50 2.598853e-49 7.283039e-51
[3024,] 1.161883e-48 3.955889e-49 4.303907e-49
[3025,] 1.869355e-50 3.898439e-49 6.408487e-51
[3026,] 2.068176e-40 3.672100e-49 5.750245e-41
[3027,] 1.383665e-50 5.008707e-49 4.625679e-51
[3028,] 4.511731e-48 2.377772e-49 1.541969e-48
[3029,] 1.610738e-50 3.804382e-49 5.543113e-51
[3030,] 1.540669e-50 3.746032e-49 5.345290e-51
[3031,] 1.968529e-44 2.481273e-49 6.591107e-45
[3032,] 2.518950e-50 6.970663e-49 9.235653e-51
[3033,] 4.740834e-50 6.898244e-49 1.716349e-50
[3034,] 6.208019e-50 7.015784e-49 1.960276e-50
[3035,] 1.911925e-50 5.142887e-49 6.371017e-51
[3036,] 3.414465e-50 5.791913e-49 1.142111e-50
[3037,] 6.692523e-50 9.310878e-49 1.928254e-50
[3038,] 4.101279e-40 3.968705e-49 1.204110e-40
[3039,] 7.154658e-39 3.764966e-49 2.013259e-39
[3040,] 5.378740e-50 5.629284e-49 1.822659e-50
[3041,] 5.484407e-50 4.345213e-48 1.573729e-50
[3042,] 1.202873e-49 1.487872e-48 6.024856e-50
[3043,] 1.946182e-50 3.883473e-49 6.478438e-51
[3044,] 2.547347e-50 3.731065e-49 8.467856e-51
[3045,] 2.724537e-50 3.781673e-49 9.501141e-51
[3046,] 2.677938e-50 3.825616e-49 8.780234e-51
[3047,] 2.627818e-50 2.202706e-49 8.608065e-51
[3048,] 2.632480e-50 2.276359e-49 8.565006e-51
[3049,] 1.976999e-50 3.244259e-49 6.552402e-51
[3050,] 1.972126e-50 3.343657e-49 6.551539e-51
[3051,] 3.222343e-50 9.783898e-48 1.177270e-50
[3052,] 5.887010e-50 4.969264e-48 1.623513e-50
[3053,] 3.236942e-50 6.573185e-48 1.198845e-50
[3054,] 3.845526e-50 2.120442e-48 1.177440e-50
[3055,] 2.125017e-50 3.456603e-49 7.213470e-51
[3056,] 3.786967e-50 2.073810e-48 1.169770e-50
[3057,] 4.564935e-50 2.292957e-48 1.299780e-50
[3058,] 4.105584e-50 1.972500e-48 1.217700e-50
[3059,] 3.180262e-50 5.229335e-48 1.073610e-50
[3060,] 3.779046e-50 6.150848e-49 1.202363e-50
[3061,] 3.998038e-50 5.996560e-49 1.249927e-50
[3062,] 4.189608e-50 6.518084e-49 1.294459e-50
[3063,] 3.802832e-50 4.074271e-49 1.272846e-50
[3064,] 1.930753e-50 2.711749e-49 6.426032e-51
[3065,] 4.793518e-50 6.351976e-49 1.551220e-50
[3066,] 5.005984e-50 7.374054e-49 1.600479e-50
[3067,] 3.216348e-50 1.514933e-48 1.173773e-50
[3068,] 1.560117e-49 5.697646e-49 5.285361e-50
[3069,] 8.598846e-49 6.026460e-49 3.048253e-49
[3070,] 6.190785e-50 3.974053e-49 1.965740e-50
[3071,] 1.869460e-50 2.616574e-49 6.172008e-51
[3072,] 3.888257e-50 5.834213e-49 1.486530e-50
[3073,] 7.316474e-50 5.543548e-49 2.561535e-50
[3074,] 6.799358e-50 6.836491e-49 2.377841e-50
[3075,] 4.377774e-50 3.660427e-49 1.371711e-50
[3076,] 3.819680e-50 2.616574e-49 1.236032e-50
[3077,] 3.949997e-50 2.690770e-49 1.297309e-50
[3078,] 2.289402e-50 2.438370e-49 7.788223e-51
[3079,] 3.509541e-50 2.462626e-49 1.162990e-50
[3080,] 3.633706e-50 2.639924e-49 1.215823e-50
[3081,] 3.455685e-50 2.873428e-49 1.101982e-50
[3082,] 3.830395e-50 3.084075e-49 1.250560e-50
[3083,] 1.856240e-50 2.416307e-49 6.243826e-51
[3084,] 1.944119e-50 3.402790e-49 6.520564e-51
[3085,] 4.506993e-50 1.372849e-48 1.413500e-50
[3086,] 3.788964e-49 3.994422e-49 1.826358e-49
[3087,] 2.416471e-50 2.183805e-49 8.050741e-51
[3088,] 4.377554e-50 2.557454e-49 1.431580e-50
[3089,] 4.812326e-50 6.114514e-49 1.696884e-50
[3090,] 5.256656e-50 6.163076e-49 1.867465e-50
[3091,] 2.219220e-49 3.517380e-49 9.040224e-50
[3092,] 3.437999e-50 2.303866e-49 1.127896e-50
[3093,] 1.200055e-49 1.445845e-48 4.960715e-50
[3094,] 1.878415e-50 2.148693e-49 6.233606e-51
[3095,] 5.058601e-47 6.052505e-49 2.262032e-47
[3096,] 2.149579e-50 2.864554e-49 7.147802e-51
[3097,] 2.838636e-50 3.011535e-49 9.345583e-51
[3098,] 2.640427e-50 3.024178e-49 8.703321e-51
[3099,] 2.625660e-50 3.123310e-49 8.624431e-51
[3100,] 2.117716e-50 2.167913e-49 7.042791e-51
[3101,] 2.621786e-50 3.015266e-49 8.648640e-51
[3102,] 8.006869e-50 2.797351e-49 2.528760e-50
[3103,] 1.826079e-50 2.498787e-49 5.978567e-51
[3104,] 1.840574e-50 2.425629e-49 6.039556e-51
[3105,] 2.078330e-50 3.141393e-49 7.035187e-51
[3106,] 3.361227e-50 4.937923e-49 1.053511e-50
[3107,] 6.470782e-01 6.091797e-49 3.529218e-01
[3108,] 4.159381e-50 4.213936e-48 1.229533e-50
[3109,] 2.818606e-50 2.929613e-49 9.107333e-51
[3110,] 2.797454e-50 3.405662e-49 9.195534e-51
[3111,] 2.977705e-50 3.481388e-49 9.738643e-51
[3112,] 3.018788e-50 2.550640e-49 9.813378e-51
[3113,] 2.676013e-50 3.925576e-49 8.828665e-51
[3114,] 1.658562e-48 7.127629e-49 6.222009e-49
[3115,] 4.317561e-50 5.682947e-49 1.386682e-50
[3116,] 9.511390e-50 4.387726e-49 2.851731e-50
[3117,] 2.644925e-50 4.454668e-49 8.738330e-51
[3118,] 4.985415e-50 5.771534e-49 1.582062e-50
[3119,] 4.655026e-50 5.603235e-49 1.487835e-50
[3120,] 4.639996e-50 5.595671e-49 1.483538e-50
[3121,] 4.643423e-50 5.607365e-49 1.484303e-50
[3122,] 2.715193e-50 3.397777e-49 8.937663e-51
[3123,] 2.522177e-50 2.930500e-49 8.370479e-51
[3124,] 7.784394e-50 2.752867e-49 2.488166e-50
[3125,] 3.155494e-50 3.783441e-49 1.048693e-50
[3126,] 2.683246e-50 4.184975e-49 8.786922e-51
[3127,] 4.159277e-50 7.934695e-49 1.276720e-50
[3128,] 2.885508e-50 3.508062e-49 9.437318e-51
[3129,] 2.898334e-50 3.479078e-49 9.487774e-51
[3130,] 2.731218e-50 4.121246e-49 8.945764e-51
[3131,] 4.431229e-50 4.357109e-49 1.394505e-50
[3132,] 6.485304e-50 4.780198e-49 2.167481e-50
[3133,] 9.225236e-50 3.469037e-49 2.898103e-50
[3134,] 6.237736e-50 4.135370e-49 2.117946e-50
[3135,] 3.130815e-50 8.310998e-49 1.170040e-50
[3136,] 5.377443e-50 4.274722e-49 1.773917e-50
[3137,] 4.955286e-50 1.555554e-48 1.460945e-50
[3138,] 4.934816e-50 4.744303e-49 1.451156e-50
[3139,] 1.685804e-50 1.309449e-48 5.791354e-51
[3140,] 7.996257e-47 2.892694e-48 1.686660e-47
[3141,] 7.390720e-48 7.598677e-49 2.827458e-48
[3142,] 6.157967e-50 6.079940e-49 2.138262e-50
[3143,] 4.626205e-50 2.166120e-49 1.556775e-50
[3144,] 5.043590e-50 4.129393e-49 1.719805e-50
[3145,] 4.760771e-50 3.853193e-49 1.750366e-50
[3146,] 5.679201e-45 3.426635e-49 1.586213e-45
[3147,] 5.219214e-50 8.305858e-49 1.769493e-50
[3148,] 6.354991e-48 2.753743e-49 2.014548e-48
[3149,] 4.726776e-48 2.807208e-49 1.488845e-48
[3150,] 4.220752e-50 3.886873e-49 1.544108e-50
[3151,] 2.216712e-48 2.752909e-49 6.817017e-49
[3152,] 4.830577e-45 2.925424e-49 1.379623e-45
[3153,] 2.459337e-48 2.653573e-49 8.407412e-49
[3154,] 2.267099e-48 2.627815e-49 7.690949e-49
[3155,] 2.324285e-48 2.626088e-49 7.880240e-49
[3156,] 1.847205e-50 2.975855e-49 6.229167e-51
[3157,] 3.121494e-48 2.852032e-49 1.014211e-48
[3158,] 6.088270e-50 5.990392e-49 1.963809e-50
[3159,] 2.594644e-50 4.048352e-48 7.476870e-51
[3160,] 1.627453e-47 2.139437e-48 6.886722e-48
[3161,] 2.477379e-50 3.582748e-49 7.826899e-51
[3162,] 5.894350e-50 7.243180e-49 1.911288e-50
[3163,] 1.198707e-35 4.449150e-49 4.360078e-36
[3164,] 2.420773e-50 5.760793e-49 7.877944e-51
[3165,] 1.803746e-50 1.000379e-48 5.642841e-51
[3166,] 5.215020e-50 4.469354e-49 1.730628e-50
[3167,] 1.807475e-50 9.678538e-49 5.699305e-51
[3168,] 6.528542e-48 2.731900e-49 2.376350e-48
[3169,] 1.330959e-48 8.655891e-49 7.460553e-49
[3170,] 5.603636e-48 2.857979e-49 1.697812e-48
[3171,] 8.453693e-48 4.352299e-49 3.697780e-48
[3172,] 1.340879e-48 2.759529e-49 4.788445e-49
[3173,] 1.117189e-46 8.560458e-49 2.418772e-47
[3174,] 1.196782e-46 5.768767e-49 2.756674e-47
[3175,] 8.764536e-47 7.069028e-49 1.964235e-47
[3176,] 1.486596e-49 5.307016e-49 4.224747e-50
[3177,] 1.072369e-47 2.730253e-48 4.588043e-48
[3178,] 1.431114e-47 9.810002e-49 7.443065e-48
[3179,] 4.918958e-47 2.157458e-49 1.619168e-47
[3180,] 1.605993e-50 2.848050e-48 5.050246e-51
[3181,] 4.067926e-48 2.930630e-48 1.943828e-48
[3182,] 2.074423e-50 2.445239e-48 6.233258e-51
[3183,] 4.112313e-47 5.374075e-49 9.753543e-48
[3184,] 3.443541e-48 3.326788e-48 1.650320e-48
[3185,] 7.610071e-47 5.288159e-49 1.796544e-47
[3186,] 1.792959e-49 3.477334e-49 5.745025e-50
[3187,] 9.365468e-49 1.952348e-48 4.276977e-49
[3188,] 1.804764e-50 4.770844e-47 5.193451e-51
[3189,] 1.435990e-48 2.387527e-48 6.771954e-49
[3190,] 1.279438e-47 8.726843e-49 6.439180e-48
[3191,] 2.476468e-50 5.171690e-49 8.272021e-51
[3192,] 3.475260e-48 2.371786e-49 1.150023e-48
[3193,] 4.434578e-50 3.435713e-49 1.488418e-50
[3194,] 3.589704e-41 2.324298e-49 1.270619e-41
[3195,] 1.906053e-48 5.400650e-49 6.854877e-49
[3196,] 8.605709e-50 6.673673e-49 2.975947e-50
[3197,] 6.417150e-49 2.387561e-48 4.394632e-49
[3198,] 3.537854e-40 2.665815e-49 8.004430e-41
[3199,] 9.287635e-40 1.031152e-48 1.503595e-40
[3200,] 1.324133e-50 3.146084e-49 4.436815e-51
[3201,] 4.331564e-48 1.944835e-48 1.779259e-48
[3202,] 8.570435e-37 4.421958e-49 2.953036e-37
[3203,] 1.328301e-50 3.253617e-49 4.457765e-51
[3204,] 8.992893e-43 2.313979e-49 2.646022e-43
[3205,] 1.343075e-50 3.710093e-49 4.533530e-51
[3206,] 1.300101e-50 5.330606e-49 4.400734e-51
[3207,] 1.340406e-50 5.369271e-49 4.553307e-51
[3208,] 2.299027e-49 2.565600e-49 7.863937e-50
[3209,] 2.233338e-49 2.583740e-49 7.659866e-50
[3210,] 2.914634e-50 4.856500e-48 1.083522e-50
[3211,] 2.656213e-50 3.781558e-49 8.430050e-51
[3212,] 1.667685e-43 4.802650e-49 3.920212e-44
[3213,] 2.576434e-48 3.624322e-48 1.089664e-48
[3214,] 2.113170e-50 6.158407e-49 6.590087e-51
[3215,] 2.560609e-50 3.475976e-49 8.206066e-51
[3216,] 5.075743e-50 3.437410e-49 1.615514e-50
[3217,] 7.605568e-48 5.463765e-49 1.905388e-48
[3218,] 2.342648e-50 1.041028e-48 7.203820e-51
[3219,] 2.297122e-50 9.972390e-49 6.994237e-51
[3220,] 1.999600e-50 8.069767e-48 5.926394e-51
[3221,] 3.439839e-48 3.093971e-48 1.673095e-48
[3222,] 2.613158e-48 2.126617e-48 1.218148e-48
[3223,] 1.867258e-50 4.122161e-49 6.226398e-51
[3224,] 8.631531e-49 6.602350e-49 3.138242e-49
[3225,] 3.076003e-50 5.845034e-49 9.867615e-51
[3226,] 1.620940e-50 3.044677e-49 5.407779e-51
[3227,] 1.376126e-46 2.958652e-49 3.916407e-47
[3228,] 2.695276e-49 1.142579e-48 1.080907e-49
[3229,] 8.427001e-45 2.418328e-49 2.731009e-45
[3230,] 3.154677e-32 4.399417e-49 4.525708e-33
[3231,] 6.117945e-45 2.782921e-49 1.646605e-45
[3232,] 5.587009e-45 2.402538e-49 1.813080e-45
[3233,] 7.060236e-45 2.422026e-49 2.227080e-45
[3234,] 1.025448e-44 2.432080e-49 3.393842e-45
[3235,] 9.434750e-45 3.764081e-49 3.744508e-45
[3236,] 1.568073e-50 1.201160e-48 5.239549e-51
[3237,] 1.535345e-50 5.033750e-49 5.180329e-51
[3238,] 4.541228e-45 2.706342e-49 1.290832e-45
[3239,] 6.966915e-45 2.870319e-49 1.940429e-45
[3240,] 6.075618e-45 2.836659e-49 1.703371e-45
[3241,] 5.980098e-45 2.889493e-49 1.662551e-45
[3242,] 6.659742e-45 2.657753e-49 1.937416e-45
[3243,] 5.330097e-45 3.222571e-49 1.425475e-45
[3244,] 6.262567e-45 2.797199e-49 1.767742e-45
[3245,] 4.533051e-32 3.812551e-49 7.169061e-33
[3246,] 8.720985e-45 2.795502e-49 2.455855e-45
[3247,] 7.820176e-45 2.897734e-49 2.167082e-45
[3248,] 8.990281e-45 2.796030e-49 2.537521e-45
[3249,] 1.138912e-44 2.708250e-49 3.264352e-45
[3250,] 2.053661e-44 2.463490e-49 6.609444e-45
[3251,] 2.649100e-44 2.504011e-49 8.929260e-45
[3252,] 2.362443e-44 2.463883e-49 7.555157e-45
[3253,] 7.305762e-45 2.321554e-49 2.325170e-45
[3254,] 1.600233e-50 3.733539e-49 5.335401e-51
[3255,] 4.344821e-49 5.214162e-49 1.414159e-49
[3256,] 1.109659e-49 2.089928e-48 5.980071e-50
[3257,] 8.016092e-50 2.816405e-49 2.699000e-50
[3258,] 5.719466e-45 2.435032e-49 1.997006e-45
[3259,] 6.709194e-45 2.374708e-49 2.221180e-45
[3260,] 1.515553e-44 3.299985e-49 5.988158e-45
[3261,] 2.618155e-44 2.396230e-49 8.243101e-45
[3262,] 1.721797e-44 2.382923e-49 5.434679e-45
[3263,] 1.559736e-50 3.679495e-49 5.192233e-51
[3264,] 7.368167e-45 2.961032e-49 1.921897e-45
[3265,] 3.634802e-45 2.241443e-49 1.265583e-45
[3266,] 5.066445e-45 2.675184e-49 1.751798e-45
[3267,] 6.944983e-50 7.266674e-49 2.523423e-50
[3268,] 6.794971e-49 2.659765e-49 2.261480e-49
[3269,] 2.924037e-49 7.096952e-49 7.935452e-50
[3270,] 2.852653e-49 2.852886e-48 6.865909e-50
[3271,] 1.179047e-27 4.474741e-49 1.794912e-28
[3272,] 6.382784e-49 2.667502e-49 2.125795e-49
[3273,] 8.334670e-27 3.980477e-49 1.284864e-27
[3274,] 3.485329e-50 2.415342e-47 1.542445e-50
[3275,] 2.792669e-50 1.017496e-47 1.145662e-50
[3276,] 2.549711e-50 6.171135e-49 8.449230e-51
[3277,] 2.245185e-50 1.306477e-48 7.726638e-51
[3278,] 2.671037e-38 1.569860e-48 3.540181e-39
[3279,] 1.621056e-48 2.688308e-49 5.351593e-49
[3280,] 4.637420e-49 6.029710e-49 1.465193e-49
[3281,] 2.696923e-50 7.522487e-49 9.076126e-51
[3282,] 4.676462e-40 2.929515e-48 5.821962e-41
[3283,] 1.627180e-48 3.306077e-49 5.085912e-49
[3284,] 2.208176e-50 2.479263e-48 6.476535e-51
[3285,] 1.774151e-50 5.517468e-47 5.198717e-51
[3286,] 1.757422e-50 5.737064e-47 5.160349e-51
[3287,] 1.707060e-50 6.479354e-47 5.046554e-51
[3288,] 5.303691e-48 5.918954e-49 1.871610e-48
[3289,] 2.625511e-50 1.401544e-48 9.272026e-51
[3290,] 1.778729e-50 2.344482e-47 5.249430e-51
[3291,] 1.771748e-50 1.677335e-47 5.257759e-51
[3292,] 7.642782e-49 3.920828e-49 3.005531e-49
[3293,] 2.808324e-50 1.098181e-48 9.242285e-51
[3294,] 1.192505e-48 2.550413e-49 4.341590e-49
[3295,] 1.113881e-46 2.376186e-49 3.440276e-47
[3296,] 1.480004e-49 2.563941e-49 4.606018e-50
[3297,] 2.751570e-50 5.630801e-49 9.622504e-51
[3298,] 2.761850e-50 5.554335e-49 9.655059e-51
[3299,] 1.309478e-49 2.574533e-49 4.079123e-50
[3300,] 1.745866e-48 9.315601e-48 9.654753e-49
[3301,] 1.240018e-48 3.133587e-47 7.599220e-49
[3302,] 5.168658e-50 1.408068e-48 1.885040e-50
[3303,] 2.675042e-50 1.111288e-48 9.183928e-51
[3304,] 7.499597e-50 2.522417e-49 2.339921e-50
[3305,] 1.253617e-45 4.041376e-49 5.045690e-46
[3306,] 8.167146e-31 1.998630e-48 6.331657e-31
[3307,] 3.514830e-50 9.287290e-49 1.199871e-50
[3308,] 9.720946e-50 8.629742e-44 8.880245e-50
[3309,] 8.551878e-50 7.067704e-44 7.440612e-50
[3310,] 6.686328e-50 3.891536e-48 2.513179e-50
[3311,] 6.526207e-50 3.098978e-48 2.446930e-50
[3312,] 5.136286e-50 3.230004e-42 4.002504e-50
[3313,] 1.533121e-50 2.404182e-44 4.879574e-51
[3314,] 1.534623e-50 1.454986e-44 5.489878e-51
[3315,] 5.189566e-50 6.014126e-42 4.111897e-50
[3316,] 3.225808e-50 5.794346e-49 1.065382e-50
[3317,] 1.448977e-50 1.978644e-44 4.889378e-51
[3318,] 2.839788e-50 4.604770e-49 9.210012e-51
[3319,] 2.001544e-47 6.637091e-49 7.232000e-48
[3320,] 1.490860e-50 8.855324e-45 4.842640e-51
[3321,] 6.647209e-50 3.461100e-49 2.313449e-50
[3322,] 3.372250e-49 3.423523e-48 1.832607e-49
[3323,] 1.597082e-49 3.157909e-48 6.178026e-50
[3324,] 7.285307e-50 5.638314e-49 2.673124e-50
[3325,] 1.437490e-50 3.091380e-43 5.370418e-51
[3326,] 6.210270e-48 5.085723e-49 1.725832e-48
[3327,] 4.459412e-50 7.156627e-49 1.422143e-50
[3328,] 8.834928e-50 6.220641e-47 4.676762e-50
[3329,] 4.084389e-50 6.964770e-49 1.334814e-50
[3330,] 8.629630e-48 5.178872e-49 2.392261e-48
[3331,] 2.224215e-38 5.063108e-49 8.085334e-39
[3332,] 1.430254e-47 5.048926e-49 3.970810e-48
[3333,] 4.343558e-50 7.581049e-49 1.392774e-50
[3334,] 4.138015e-45 1.648607e-45 3.859758e-45
[3335,] 4.292151e-50 7.202076e-49 1.382494e-50
[3336,] 1.331045e-49 8.775673e-39 1.814234e-49
[3337,] 1.187361e-45 1.771265e-44 1.224008e-45
[3338,] 5.435289e-50 5.363998e-49 1.718303e-50
[3339,] 1.697023e-47 2.416743e-49 5.136825e-48
[3340,] 1.582780e-47 2.404415e-49 4.806318e-48
[3341,] 2.758238e-50 7.834564e-49 9.888051e-51
[3342,] 4.924923e-50 4.615502e-49 1.575941e-50
[3343,] 4.824337e-50 4.587509e-49 1.547512e-50
[3344,] 2.065626e-47 2.459149e-49 6.190293e-48
[3345,] 3.417349e-47 2.466034e-49 1.028349e-47
[3346,] 2.863000e-43 2.829798e-49 1.132526e-43
[3347,] 1.000427e-39 3.247430e-49 2.106456e-40
[3348,] 2.749785e-50 4.643482e-49 9.104078e-51
[3349,] 8.307497e-50 7.342449e-49 3.185501e-50
[3350,] 6.440009e-50 1.666507e-48 2.479940e-50
[3351,] 1.182706e-43 7.737819e-49 4.302282e-40
[3352,] 1.931980e-25 2.596264e-49 1.000000e+00
[3353,] 5.026108e-50 9.252325e-49 1.544645e-50
[3354,] 4.802912e-47 1.187754e-48 1.934897e-47
[3355,] 3.040794e-37 2.996179e-40 1.732925e-36
[3356,] 6.944070e-23 3.455525e-42 2.105674e-21
[3357,] 3.415977e-50 5.713905e-49 1.060412e-50
[3358,] 7.954975e-23 1.736265e-42 3.654971e-21
[3359,] 9.806893e-37 9.621354e-46 2.731744e-36
[3360,] 3.451700e-50 6.111461e-49 1.067836e-50
[3361,] 1.410927e-37 2.314938e-46 2.993877e-37
[3362,] 1.098730e-38 4.599792e-44 3.629858e-38
[3363,] 4.423006e-44 4.746395e-47 3.606476e-44
[3364,] 5.389763e-50 6.304198e-49 1.672797e-50
[3365,] 1.498892e-39 6.692830e-47 1.631169e-39
[3366,] 1.012322e-47 1.582612e-46 1.070878e-50
[3367,] 2.498491e-48 1.368765e-46 9.717906e-51
[3368,] 4.291798e-40 5.419814e-49 2.166957e-40
[3369,] 4.818522e-50 8.302044e-49 1.496479e-50
[3370,] 1.891400e-36 3.013614e-49 5.379922e-37
[3371,] 6.904119e-50 5.473527e-49 2.003432e-50
[3372,] 2.825330e-50 3.505004e-49 1.000000e+00
[3373,] 1.119913e-49 6.694672e-49 3.236384e-50
[3374,] 3.599726e-39 5.738915e-47 3.878292e-39
[3375,] 6.125827e-50 4.452944e-48 2.484564e-50
[3376,] 1.106994e-49 1.791374e-48 4.600498e-50
[3377,] 4.318730e-50 3.948522e-48 1.870006e-50
[3378,] 2.016867e-26 3.006051e-49 7.814744e-27
[3379,] 3.943250e-50 2.974653e-48 1.656449e-50
[3380,] 3.981613e-50 1.607465e-48 1.610236e-50
[3381,] 1.209783e-49 1.660068e-48 5.037495e-50
[3382,] 9.063057e-30 3.332039e-48 9.076439e-30
[3383,] 9.733304e-30 3.440444e-48 9.838064e-30
[3384,] 8.676801e-30 3.440444e-48 8.759953e-30
[3385,] 5.589042e-50 2.184147e-48 2.244502e-50
[3386,] 7.047622e-50 1.720018e-46 1.640009e-50
[3387,] 1.394613e-50 3.280226e-49 4.549144e-51
[3388,] 4.595518e-48 2.771690e-48 2.317770e-48
[3389,] 1.304623e-50 4.138494e-49 4.287174e-51
[3390,] 5.057788e-48 2.030020e-48 2.488953e-48
[3391,] 1.294016e-50 3.710749e-49 4.256500e-51
[3392,] 1.307834e-50 2.776593e-49 4.314691e-51
[3393,] 1.300775e-50 5.401263e-49 4.264765e-51
[3394,] 1.313643e-50 5.502322e-49 4.298600e-51
[3395,] 1.254681e-47 1.431039e-48 5.950804e-48
[3396,] 1.517286e-47 1.864829e-47 8.621401e-48
[3397,] 7.894760e-48 2.510555e-48 3.893005e-48
[3398,] 3.366603e-48 1.802096e-48 1.555769e-48
[3399,] 5.907971e-50 2.360077e-49 2.039282e-50
[3400,] 2.004002e-48 4.720162e-49 6.228841e-49
[3401,] 1.276702e-49 2.814085e-49 3.838775e-50
[3402,] 1.048160e-49 3.740896e-49 3.904726e-50
[3403,] 1.962354e-48 4.723838e-49 6.115756e-49
[3404,] 1.543318e-47 6.464769e-49 7.506602e-48
[3405,] 1.193045e-49 4.066473e-49 4.499619e-50
[3406,] 7.933694e-48 4.333344e-49 3.363981e-48
[3407,] 1.127228e-49 3.706440e-49 4.200284e-50
[3408,] 1.775460e-49 3.014892e-49 5.293221e-50
[3409,] 1.330285e-50 4.984998e-49 4.495500e-51
[3410,] 1.338262e-50 5.204486e-49 4.532568e-51
[3411,] 1.394204e-49 2.780823e-49 4.272090e-50
[3412,] 1.441205e-49 3.646938e-49 5.393314e-50
[3413,] 1.372313e-49 3.559695e-49 5.114789e-50
[3414,] 1.438208e-49 3.603559e-49 5.374234e-50
[3415,] 1.317245e-50 5.862781e-49 4.437048e-51
[3416,] 1.400292e-49 3.604202e-49 5.229225e-50
[3417,] 2.371864e-48 8.550171e-49 6.241689e-49
[3418,] 1.413785e-49 3.635737e-49 5.286893e-50
[3419,] 7.451130e-50 2.655599e-49 2.641011e-50
[3420,] 1.458117e-49 3.580440e-49 5.445737e-50
[3421,] 1.286085e-49 3.778234e-49 4.821481e-50
[3422,] 9.125277e-50 5.860862e-49 2.990440e-50
[3423,] 1.352248e-49 3.833781e-49 5.083840e-50
[3424,] 1.300117e-49 3.718246e-49 4.865836e-50
[3425,] 1.471714e-49 3.630857e-49 5.507100e-50
[3426,] 1.318189e-49 3.500086e-49 4.897716e-50
[3427,] 1.314908e-49 3.888342e-49 4.947943e-50
[3428,] 1.348511e-49 3.650398e-49 5.039465e-50
[3429,] 7.872621e-50 2.745683e-49 2.808038e-50
[3430,] 6.596550e-50 6.292944e-49 2.515316e-50
[3431,] 1.638326e-49 3.685066e-49 6.155969e-50
[3432,] 1.520432e-49 3.587399e-49 5.684618e-50
[3433,] 1.380291e-49 3.706674e-49 5.171070e-50
[3434,] 8.235557e-50 2.704990e-49 2.932690e-50
[3435,] 1.448832e-49 3.736983e-49 5.438980e-50
[3436,] 8.257902e-50 2.792306e-49 2.955135e-50
[3437,] 8.081386e-50 2.692151e-49 2.874413e-50
[3438,] 8.065963e-50 2.639512e-49 2.858292e-50
[3439,] 1.438583e-50 7.207595e-49 4.959758e-51
[3440,] 1.239259e-49 4.087286e-49 4.682622e-50
[3441,] 1.335002e-49 3.254509e-49 4.913364e-50
[3442,] 1.265363e-49 3.227688e-49 4.645714e-50
[3443,] 1.031113e-49 4.961470e-49 2.845649e-50
[3444,] 4.721232e-50 5.687193e-49 1.569794e-50
[3445,] 1.296306e-50 5.976452e-49 4.332279e-51
[3446,] 1.403891e-48 5.150525e-49 6.005166e-49
[3447,] 6.288155e-50 3.174019e-49 2.104219e-50
[3448,] 2.048058e-47 3.934774e-49 6.637271e-48
[3449,] 1.649286e-49 3.069479e-49 6.039644e-50
[3450,] 1.667404e-49 3.106384e-49 6.118771e-50
[3451,] 4.801529e-48 7.238149e-49 2.337479e-48
[3452,] 2.211448e-49 3.076870e-49 8.138347e-50
[3453,] 2.915100e-50 5.370061e-49 1.009766e-50
[3454,] 1.314506e-50 6.022777e-49 4.366421e-51
[3455,] 4.933132e-49 2.347669e-49 1.693723e-49
[3456,] 1.069729e-47 8.218616e-49 2.749918e-48
[3457,] 2.435307e-49 3.267831e-49 9.064865e-50
[3458,] 7.073144e-48 2.257854e-48 3.348765e-48
[3459,] 7.020286e-49 4.560403e-49 2.881637e-49
[3460,] 6.289711e-50 3.286365e-49 2.139373e-50
[3461,] 3.033727e-50 3.842069e-49 9.661423e-51
[3462,] 3.060874e-50 3.839628e-49 9.731991e-51
[3463,] 2.876987e-49 4.733413e-49 1.151271e-49
[3464,] 1.305571e-50 5.893268e-49 4.353927e-51
[3465,] 4.580204e-50 3.152250e-49 1.433411e-50
[3466,] 1.305482e-50 6.120262e-49 4.356856e-51
[3467,] 1.306797e-50 6.247090e-49 4.378639e-51
[3468,] 1.305571e-50 6.027055e-49 4.359025e-51
[3469,] 1.114874e-49 5.439036e-49 4.253238e-50
[3470,] 2.954135e-50 2.881504e-49 9.559905e-51
[3471,] 4.162776e-48 5.379495e-49 1.891945e-48
[3472,] 2.583202e-50 3.184098e-49 8.526081e-51
[3473,] 1.771772e-50 6.232583e-49 6.173518e-51
[3474,] 4.059552e-48 5.084924e-49 1.814815e-48
[3475,] 1.142002e-48 2.662576e-49 4.053421e-49
[3476,] 3.122093e-50 2.623284e-49 1.019211e-50
[3477,] 1.314114e-50 6.214983e-49 4.340387e-51
[3478,] 2.947332e-50 2.990312e-49 9.527824e-51
[3479,] 1.334841e-50 5.934043e-49 4.385286e-51
[3480,] 6.529747e-48 2.872482e-48 3.145047e-48
[3481,] 4.199361e-48 5.225818e-49 1.891931e-48
[3482,] 1.363537e-50 8.313834e-49 4.383704e-51
[3483,] 2.832523e-50 3.011675e-49 9.200839e-51
[3484,] 3.653769e-48 5.457503e-49 1.659778e-48
[3485,] 1.359598e-50 5.208806e-49 4.450426e-51
[3486,] 2.957246e-50 3.396508e-49 9.498398e-51
[3487,] 4.981165e-50 3.714997e-49 1.675405e-50
[3488,] 2.975590e-50 3.204407e-49 9.577084e-51
[3489,] 2.842371e-50 3.117412e-49 9.248538e-51
[3490,] 2.208606e-50 1.253612e-47 8.823180e-51
[3491,] 2.961606e-50 3.314704e-49 9.521012e-51
[3492,] 4.261527e-48 4.997891e-49 1.896097e-48
[3493,] 2.944709e-48 3.950518e-49 1.143629e-48
[3494,] 2.898849e-50 3.345456e-49 9.352856e-51
[3495,] 1.348376e-50 5.932455e-49 4.417150e-51
[3496,] 1.382978e-50 8.005921e-49 4.434578e-51
[3497,] 2.205565e-50 1.045659e-47 8.770809e-51
[3498,] 5.562002e-48 8.399591e-48 2.985196e-48
[3499,] 1.427194e-50 8.806382e-49 4.542660e-51
[3500,] 1.781303e-47 4.014115e-49 5.483812e-48
[3501,] 1.416609e-50 8.938859e-49 4.514754e-51
[3502,] 1.324363e-50 4.870748e-49 4.361369e-51
[3503,] 1.603813e-50 5.747836e-49 5.060275e-51
[3504,] 1.365053e-50 5.476871e-49 4.460692e-51
[3505,] 5.286164e-50 3.314262e-49 1.802727e-50
[3506,] 1.368207e-50 4.416755e-49 4.433876e-51
[3507,] 6.303004e-49 4.537071e-49 2.748172e-49
[3508,] 5.686637e-50 3.645004e-49 1.875104e-50
[3509,] 2.298487e-50 5.336446e-49 7.895333e-51
[3510,] 1.683300e-50 1.425674e-48 6.081074e-51
[3511,] 1.324876e-50 6.574900e-49 4.360702e-51
[3512,] 5.852598e-50 3.643218e-49 1.929778e-50
[3513,] 2.131447e-50 8.342128e-48 8.364508e-51
[3514,] 9.819727e-48 4.240037e-49 3.252493e-48
[3515,] 4.942924e-50 3.285579e-49 1.670833e-50
[3516,] 4.913160e-49 4.303687e-49 2.035498e-49
[3517,] 2.634913e-48 5.692319e-49 1.212069e-48
[3518,] 9.134510e-48 4.734214e-49 2.583393e-48
[3519,] 3.319167e-49 4.031289e-49 1.092596e-49
[3520,] 1.717889e-49 7.929146e-49 7.981946e-50
[3521,] 3.490723e-49 2.232889e-49 1.171944e-49
[3522,] 2.686869e-49 6.908479e-49 9.820220e-50
[3523,] 1.270282e-49 1.497691e-47 7.712104e-50
[3524,] 3.840157e-49 2.230945e-49 1.284967e-49
[3525,] 1.270009e-48 2.852128e-49 4.563316e-49
[3526,] 1.041263e-49 1.116468e-48 4.909439e-50
[3527,] 7.936171e-49 5.050948e-49 2.049518e-49
[3528,] 1.844655e-49 2.619833e-49 6.600345e-50
[3529,] 4.182036e-49 1.052331e-48 1.649315e-49
[3530,] 2.561544e-50 3.099835e-49 8.473076e-51
[3531,] 2.405091e-50 4.878765e-49 8.576899e-51
[3532,] 6.762766e-50 1.706975e-48 2.881546e-50
[3533,] 7.083895e-50 1.521096e-48 2.038420e-50
[3534,] 5.033211e-50 3.370135e-49 1.540068e-50
[3535,] 3.080716e-49 4.538266e-49 1.082407e-49
[3536,] 4.263413e-50 9.664444e-49 1.416225e-50
[3537,] 1.802394e-49 3.709706e-49 5.194172e-50
[3538,] 9.049177e-50 7.101587e-49 2.648550e-50
[3539,] 3.560872e-49 4.476841e-49 1.238508e-49
[3540,] 4.686013e-50 3.537054e-49 1.431491e-50
[3541,] 2.053337e-50 2.797081e-49 6.822790e-51
[3542,] 1.940154e-50 2.795417e-49 6.446500e-51
[3543,] 1.845398e-49 3.727410e-49 5.292323e-50
[3544,] 2.613363e-49 6.390607e-49 9.497596e-50
[3545,] 4.598936e-50 1.800368e-48 1.872526e-50
[3546,] 4.534313e-50 3.003203e-49 1.408278e-50
[3547,] 6.836267e-46 9.975296e-49 3.611979e-46
[3548,] 9.326596e-50 6.889443e-49 2.696799e-50
[3549,] 4.028504e-50 3.434312e-49 1.334329e-50
[3550,] 1.277681e-49 4.733385e-49 4.017873e-50
[3551,] 9.533596e-50 3.227684e-49 2.805433e-50
[3552,] 2.644071e-50 3.346609e-49 8.303338e-51
[3553,] 2.401433e-50 5.807996e-49 8.000600e-51
[3554,] 4.995162e-50 2.541865e-49 1.555360e-50
[3555,] 2.124364e-50 3.229466e-49 7.405930e-51
[3556,] 1.894369e-50 2.812634e-49 6.508931e-51
[3557,] 1.970478e-50 3.102604e-49 6.832291e-51
[3558,] 3.724862e-50 2.369905e-49 1.193055e-50
[3559,] 1.965747e-50 2.781570e-49 6.757250e-51
[3560,] 4.561719e-50 4.723524e-49 1.528808e-50
[3561,] 5.535588e-50 3.672467e-49 1.739649e-50
[3562,] 1.514408e-50 2.554135e-49 4.973428e-51
[3563,] 6.624182e-50 3.285895e-49 2.382764e-50
[3564,] 2.399096e-50 5.647221e-49 7.992337e-51
[3565,] 1.068942e-49 5.123616e-49 3.599114e-50
[3566,] 4.539291e-50 2.965607e-49 1.610333e-50
[3567,] 4.126919e-50 2.504389e-49 1.434988e-50
[3568,] 2.410916e-50 2.234147e-49 8.087678e-51
[3569,] 2.506646e-50 2.270651e-49 8.452512e-51
[3570,] 3.349070e-50 4.019485e-49 1.052485e-50
[3571,] 3.336555e-50 3.976419e-49 1.049365e-50
[3572,] 5.283417e-50 3.130474e-49 1.894957e-50
[3573,] 5.048645e-50 4.005254e-49 1.682541e-50
[3574,] 6.776190e-50 2.543065e-49 2.204726e-50
[3575,] 5.121462e-50 3.135376e-49 1.834801e-50
[3576,] 2.628691e-50 6.077681e-49 8.725102e-51
[3577,] 2.511177e-50 1.093350e-48 7.860406e-51
[3578,] 3.709806e-50 2.282276e-49 1.256091e-50
[3579,] 4.702235e-50 3.454117e-49 1.482524e-50
[3580,] 3.510761e-50 2.381520e-49 1.194175e-50
[3581,] 5.966527e-50 2.574840e-49 2.088261e-50
[3582,] 6.881454e-50 5.020527e-49 2.596088e-50
[3583,] 3.694185e-50 4.298125e-49 1.354065e-50
[3584,] 3.498902e-50 2.615976e-49 1.221936e-50
[3585,] 2.743195e-50 6.085962e-49 9.070313e-51
[3586,] 5.281141e-50 5.756289e-49 1.754793e-50
[3587,] 5.302230e-50 7.261779e-49 1.765198e-50
[3588,] 6.693568e-50 3.135201e-49 2.412584e-50
[3589,] 5.302211e-50 6.314983e-49 1.759044e-50
[3590,] 2.403147e-50 2.328852e-49 8.166138e-51
[3591,] 1.585736e-49 2.656708e-49 5.645747e-50
[3592,] 2.621043e-50 5.709118e-49 8.742998e-51
[3593,] 1.233212e-50 1.928979e-48 4.034432e-51
[3594,] 1.384810e-50 2.127357e-48 4.386644e-51
[3595,] 1.238339e-50 1.847543e-48 4.033418e-51
[3596,] 1.321134e-50 6.076403e-48 4.201343e-51
[3597,] 1.448820e-50 2.027746e-48 4.551863e-51
[3598,] 2.214061e-50 4.298196e-49 7.420338e-51
[3599,] 1.450590e-50 2.175011e-48 4.553173e-51
[3600,] 1.423938e-50 2.320304e-48 4.482418e-51
[3601,] 1.274126e-50 1.944787e-48 4.111442e-51
[3602,] 2.049849e-50 5.293335e-49 6.574695e-51
[3603,] 1.454676e-50 1.914077e-48 4.570149e-51
[3604,] 1.245398e-50 1.793326e-48 4.049129e-51
[3605,] 1.335675e-50 1.183702e-48 4.275739e-51
[3606,] 1.328075e-50 1.232804e-48 4.254619e-51
[3607,] 1.250372e-50 2.121994e-48 4.056940e-51
[3608,] 1.332544e-50 4.514458e-49 4.406757e-51
[3609,] 1.246074e-50 1.790647e-48 4.049511e-51
[3610,] 1.234365e-50 1.590150e-48 4.028254e-51
[3611,] 1.263805e-50 8.540410e-49 4.219640e-51
[3612,] 1.221673e-50 8.548466e-49 4.005855e-51
[3613,] 1.227007e-50 2.372477e-48 4.021383e-51
[3614,] 1.191099e-50 7.886981e-49 4.011348e-51
[3615,] 1.244270e-50 1.473229e-48 4.048357e-51
[3616,] 1.693812e-50 7.319025e-49 5.285092e-51
[3617,] 1.245999e-50 1.309279e-48 4.057373e-51
[3618,] 1.246665e-50 1.353730e-48 4.054824e-51
[3619,] 3.605151e-50 4.931071e-49 1.200250e-50
[3620,] 1.288572e-50 1.325569e-48 4.159382e-51
[3621,] 1.483135e-50 1.490398e-48 4.657878e-51
[3622,] 1.224763e-50 1.318604e-48 4.022847e-51
[3623,] 1.366275e-50 1.562772e-48 4.347678e-51
[3624,] 1.261110e-50 1.789605e-48 4.084097e-51
[3625,] 1.199361e-50 7.380187e-49 3.966441e-51
[3626,] 1.239537e-50 1.419807e-48 4.039102e-51
[3627,] 1.272595e-50 6.136796e-49 4.225960e-51
[3628,] 1.935007e-50 5.457860e-49 6.432355e-51
[3629,] 2.278979e-50 3.969724e-49 7.529373e-51
[3630,] 2.437657e-50 3.748201e-49 8.068962e-51
[3631,] 2.445439e-50 5.594135e-49 8.268472e-51
[3632,] 2.064898e-50 3.587737e-49 7.021554e-51
[3633,] 2.110951e-50 4.497583e-49 6.666353e-51
[3634,] 2.468779e-50 5.928098e-49 8.376368e-51
[3635,] 2.049986e-50 3.571526e-49 6.966121e-51
[3636,] 2.460479e-50 6.065462e-49 8.357000e-51
[3637,] 2.474952e-50 6.258327e-49 8.419458e-51
[3638,] 2.461200e-50 6.048482e-49 8.358612e-51
[3639,] 2.483255e-50 6.024330e-49 8.433670e-51
[3640,] 2.044816e-50 3.608518e-49 6.952562e-51
[3641,] 1.994394e-50 3.589936e-49 6.773991e-51
[3642,] 2.226136e-50 2.464438e-49 7.343926e-51
[3643,] 2.653036e-50 6.053995e-49 9.026165e-51
[3644,] 2.036370e-50 3.608586e-49 6.926004e-51
[3645,] 1.795929e-50 4.470286e-49 5.824135e-51
[3646,] 2.237418e-50 3.622876e-49 7.406718e-51
[3647,] 2.119500e-50 2.634492e-49 6.966055e-51
[3648,] 2.457773e-50 6.042191e-49 8.346268e-51
[3649,] 1.847617e-50 4.881609e-49 5.965276e-51
[3650,] 1.972006e-50 3.755631e-49 6.712088e-51
[3651,] 2.573805e-50 5.803263e-49 8.731302e-51
[3652,] 1.293221e-50 3.680401e-49 4.255144e-51
[3653,] 2.005343e-50 3.607886e-49 6.814949e-51
[3654,] 2.016508e-50 3.623034e-49 6.856639e-51
[3655,] 1.974150e-50 3.664161e-49 6.709246e-51
[3656,] 2.164954e-50 2.573088e-49 7.134232e-51
[3657,] 2.462553e-50 6.042191e-49 8.362903e-51
[3658,] 2.042785e-50 2.701023e-49 6.680518e-51
[3659,] 1.237829e-50 9.390965e-49 4.060399e-51
[3660,] 1.938036e-50 4.028577e-49 6.613453e-51
[3661,] 1.953542e-50 3.641275e-49 6.633401e-51
[3662,] 2.113708e-50 2.451625e-49 7.004332e-51
[3663,] 1.945213e-50 3.969111e-49 6.635180e-51
[3664,] 2.329633e-50 6.042191e-49 7.900543e-51
[3665,] 5.191821e-50 1.140124e-48 1.931161e-50
[3666,] 3.746089e-50 7.700989e-49 1.428552e-50
[3667,] 2.284017e-50 4.298463e-49 7.870135e-51
[3668,] 1.920145e-50 5.161293e-49 6.595504e-51
[3669,] 2.406765e-50 3.664460e-49 8.031114e-51
[3670,] 2.322769e-50 7.054000e-49 7.795731e-51
[3671,] 1.828329e-50 4.654297e-49 5.912311e-51
[3672,] 1.957200e-50 5.267551e-49 6.797185e-51
[3673,] 2.137722e-50 3.378425e-49 6.912164e-51
[3674,] 1.972594e-50 4.053044e-49 6.741925e-51
[3675,] 1.946687e-50 4.278075e-49 6.661932e-51
[3676,] 1.970216e-50 4.176267e-49 6.742204e-51
[3677,] 1.948821e-50 4.041201e-49 6.653877e-51
[3678,] 2.311634e-50 2.508684e-49 7.633721e-51
[3679,] 1.283075e-50 3.188094e-49 4.230341e-51
[3680,] 1.985647e-50 3.346533e-49 6.713620e-51
[3681,] 2.401159e-50 2.492836e-49 7.998745e-51
[3682,] 2.073128e-50 4.141492e-49 7.116043e-51
[3683,] 2.014322e-50 4.041270e-49 6.893463e-51
[3684,] 2.607980e-50 6.105449e-49 8.873287e-51
[3685,] 2.176565e-50 3.961153e-49 7.286021e-51
[3686,] 2.486117e-50 2.439235e-49 8.188703e-51
[3687,] 2.248983e-50 3.684445e-49 7.435228e-51
[3688,] 1.854737e-50 4.543454e-49 5.999690e-51
[3689,] 1.288783e-50 2.988918e-49 4.251103e-51
[3690,] 2.619631e-50 1.357748e-48 9.194026e-51
[3691,] 2.896718e-50 5.967289e-49 9.865005e-51
[3692,] 2.331979e-50 2.484681e-49 7.676039e-51
[3693,] 2.278848e-50 2.459806e-49 7.520790e-51
[3694,] 2.127794e-50 2.434524e-49 7.089817e-51
[3695,] 1.912330e-50 5.373866e-49 6.148380e-51
[3696,] 3.994510e-50 7.253138e-49 1.376448e-50
[3697,] 1.912221e-50 2.833124e-49 6.337166e-51
[3698,] 2.323697e-50 3.858934e-49 7.354245e-51
[3699,] 3.550330e-50 6.149397e-49 1.211005e-50
[3700,] 1.473534e-50 3.618620e-49 4.916629e-51
[3701,] 2.150372e-50 4.058164e-49 7.120856e-51
[3702,] 3.194611e-50 2.438217e-49 1.070427e-50
[3703,] 2.026884e-50 2.912526e-49 6.648053e-51
[3704,] 3.129960e-50 6.014399e-49 1.062844e-50
[3705,] 3.260046e-50 2.675309e-49 1.054618e-50
[3706,] 1.684078e-50 2.733238e-49 5.647701e-51
[3707,] 2.004162e-50 4.335972e-49 6.669537e-51
[3708,] 3.305017e-50 2.432003e-49 1.104419e-50
[3709,] 1.767737e-50 4.490831e-49 5.732295e-51
[3710,] 3.797919e-50 2.501221e-49 1.217204e-50
[3711,] 3.668305e-50 6.111519e-49 1.251310e-50
[3712,] 3.200277e-50 1.566221e-48 1.142490e-50
[3713,] 2.002517e-50 4.078408e-49 6.660498e-51
[3714,] 1.990550e-50 4.273547e-49 6.642857e-51
[3715,] 1.864373e-50 4.364114e-49 6.038059e-51
[3716,] 3.288756e-50 5.865998e-49 1.100933e-50
[3717,] 2.392844e-49 5.757741e-49 7.982427e-50
[3718,] 3.394849e-50 2.693214e-49 1.097219e-50
[3719,] 2.319529e-50 4.371492e-49 7.801304e-51
[3720,] 2.172042e-50 2.504869e-49 7.130228e-51
[3721,] 3.199196e-50 2.696423e-49 1.034096e-50
[3722,] 2.115524e-50 4.178081e-49 7.059717e-51
[3723,] 4.145208e-50 4.660074e-49 1.302413e-50
[3724,] 2.381437e-50 2.359779e-49 7.758407e-51
[3725,] 2.466201e-50 2.362558e-49 8.025474e-51
[3726,] 2.046788e-50 4.269838e-49 6.825489e-51
[3727,] 2.085119e-50 4.038095e-49 6.936207e-51
[3728,] 5.771730e-49 5.711945e-49 1.870930e-49
[3729,] 2.089228e-50 4.388241e-49 6.975008e-51
[3730,] 5.774678e-50 8.200715e-49 1.952051e-50
[3731,] 2.224869e-50 2.474178e-49 7.311059e-51
[3732,] 2.940968e-50 8.513955e-49 9.250623e-51
[3733,] 3.330952e-50 5.871937e-49 1.131153e-50
[3734,] 3.028076e-50 5.928500e-49 1.003717e-50
[3735,] 2.276671e-50 7.053132e-49 6.947926e-51
[3736,] 2.082598e-50 6.594031e-49 6.939163e-51
[3737,] 1.455324e-50 1.054956e-48 4.675577e-51
[3738,] 2.096227e-50 4.228369e-49 6.996701e-51
[3739,] 1.392716e-50 2.134514e-48 4.481216e-51
[3740,] 2.599076e-50 2.630308e-49 8.467471e-51
[3741,] 2.140716e-50 4.171380e-49 7.149161e-51
[3742,] 1.827742e-50 2.277571e-49 5.991980e-51
[3743,] 6.727523e-50 4.550867e-49 2.106651e-50
[3744,] 4.337680e-50 7.468508e-49 1.501457e-50
[3745,] 3.349260e-50 6.293520e-49 1.143198e-50
[3746,] 2.870097e-50 2.723452e-49 9.728405e-51
[3747,] 2.085210e-50 4.199690e-49 6.956684e-51
[3748,] 3.331536e-50 6.109231e-49 1.134601e-50
[3749,] 6.430713e-50 4.747690e-49 2.099902e-50
[3750,] 1.718770e-50 2.275427e-49 5.626319e-51
[3751,] 8.751507e-50 5.532383e-49 2.866674e-50
[3752,] 1.960151e-50 3.999453e-49 6.526030e-51
[3753,] 1.584341e-49 5.379351e-49 5.233359e-50
[3754,] 2.120378e-50 5.594985e-49 7.048885e-51
[3755,] 4.347398e-50 2.828837e-49 1.436002e-50
[3756,] 4.307207e-50 5.389770e-49 1.431297e-50
[3757,] 5.947574e-50 1.202179e-48 1.941116e-50
[3758,] 8.159918e-50 7.178619e-49 2.864427e-50
[3759,] 2.361065e-50 2.461664e-49 7.899966e-51
[3760,] 2.482739e-50 4.031798e-49 7.736340e-51
[3761,] 5.340676e-50 5.379221e-49 1.780284e-50
[3762,] 2.215934e-50 8.652159e-49 7.223956e-51
[3763,] 2.325382e-50 4.070017e-49 8.167493e-51
[3764,] 5.876733e-50 3.821953e-49 1.947717e-50
[3765,] 2.405000e-50 2.745691e-49 8.025904e-51
[3766,] 1.558295e-50 2.145367e-49 5.171526e-51
[3767,] 2.181911e-50 3.864507e-49 7.234889e-51
[3768,] 3.761625e-50 3.890724e-49 1.329892e-50
[3769,] 2.209198e-50 5.630400e-49 7.359300e-51
[3770,] 2.140214e-50 3.555169e-49 7.061742e-51
[3771,] 5.315429e-50 5.385008e-49 1.774972e-50
[3772,] 5.503950e-50 5.384386e-49 1.837761e-50
[3773,] 5.320791e-50 5.396308e-49 1.779103e-50
[3774,] 1.915048e-50 4.006655e-49 6.315326e-51
[3775,] 5.906779e-50 3.835291e-49 1.970661e-50
[3776,] 5.889216e-50 1.108341e-48 1.949033e-50
[3777,] 2.502587e-50 6.062404e-49 8.264442e-51
[3778,] 5.144248e-50 5.377316e-49 1.709191e-50
[3779,] 5.289339e-50 5.377316e-49 1.757316e-50
[3780,] 2.861395e-50 2.184884e-49 9.635167e-51
[3781,] 2.438611e-50 4.574304e-49 8.074279e-51
[3782,] 1.793337e-50 2.832824e-49 5.949836e-51
[3783,] 1.799902e-50 2.683982e-49 5.958063e-51
[3784,] 2.988593e-50 4.143355e-49 9.730032e-51
[3785,] 2.682816e-50 5.221177e-49 8.752779e-51
[3786,] 2.963462e-50 3.138318e-49 1.017897e-50
[3787,] 1.724585e-50 6.813338e-49 5.632738e-51
[3788,] 1.836835e-50 4.900871e-49 6.077131e-51
[3789,] 1.734749e-50 6.103550e-49 5.793274e-51
[3790,] 6.512592e-50 6.845307e-49 1.971537e-50
[3791,] 1.736725e-50 4.431464e-49 5.795515e-51
[3792,] 1.196786e-50 3.365880e-49 3.987552e-51
[3793,] 1.196835e-50 3.422837e-49 3.990006e-51
[3794,] 1.204965e-50 2.878225e-49 4.013849e-51
[3795,] 8.240550e-50 4.247446e-49 3.048003e-50
[3796,] 1.197888e-50 3.328521e-49 3.996285e-51
[3797,] 1.196971e-50 3.359408e-49 3.990792e-51
[3798,] 2.126407e-50 5.648192e-49 7.082066e-51
[3799,] 1.199602e-50 3.201283e-49 4.003320e-51
[3800,] 6.917156e-50 7.325661e-49 2.635995e-50
[3801,] 1.196731e-50 3.307371e-49 3.989539e-51
[3802,] 1.200478e-50 2.191753e-49 3.998238e-51
[3803,] 1.198403e-50 2.186635e-49 3.990309e-51
[3804,] 1.200069e-50 2.186429e-49 3.996413e-51
[3805,] 2.124985e-50 5.584874e-49 7.077562e-51
[3806,] 1.198355e-50 3.234030e-49 3.997634e-51
[3807,] 1.278737e-50 2.473655e-49 4.284113e-51
[3808,] 5.383613e-50 3.511705e-49 1.868359e-50
[3809,] 3.679781e-50 2.922685e-49 1.155150e-50
[3810,] 3.194976e-50 2.394576e-49 1.077607e-50
[3811,] 3.689577e-50 2.885401e-49 1.160159e-50
[3812,] 6.089346e-50 1.637762e-48 2.315604e-50
[3813,] 1.688408e-50 5.455063e-49 5.961052e-51
[3814,] 6.471535e-50 6.690662e-49 2.305078e-50
[3815,] 1.435404e-50 6.171969e-49 5.009289e-51
[3816,] 1.379507e-50 3.682356e-49 4.718819e-51
[3817,] 1.484251e-50 3.378551e-49 5.086296e-51
[3818,] 2.413146e-50 5.505383e-49 8.022035e-51
[3819,] 4.448825e-50 4.900074e-49 1.334749e-50
[3820,] 1.431190e-50 3.377347e-49 4.897854e-51
[3821,] 1.507421e-50 3.721677e-49 5.199111e-51
[3822,] 1.446303e-50 3.552723e-49 4.956274e-51
[3823,] 2.288408e-50 2.312754e-49 7.495230e-51
[3824,] 4.527738e-50 5.578588e-49 1.609013e-50
[3825,] 3.715360e-50 5.275990e-49 1.289064e-50
[3826,] 3.647277e-50 4.710493e-49 1.255353e-50
[3827,] 2.403754e-50 7.614355e-49 8.367868e-51
[3828,] 2.747711e-50 2.294594e-49 9.305495e-51
[3829,] 1.514286e-50 1.483813e-48 5.250528e-51
[3830,] 1.098861e-48 3.932072e-49 3.180435e-49
[3831,] 1.541686e-50 1.743531e-48 5.364776e-51
[3832,] 8.345297e-49 7.116280e-49 3.711284e-49
[3833,] 1.431796e-49 1.847121e-48 6.529714e-50
[3834,] 9.678594e-50 3.533709e-48 2.514137e-50
[3835,] 3.497886e-49 5.112508e-49 1.166752e-49
[3836,] 2.082675e-49 3.493736e-47 1.086659e-49
[3837,] 2.044436e-49 1.807186e-48 9.515499e-50
[3838,] 2.023745e-49 1.216973e-48 9.034870e-50
[3839,] 2.103097e-49 1.753430e-48 9.779862e-50
[3840,] 2.124161e-49 1.700878e-48 9.852892e-50
[3841,] 2.045646e-49 2.283290e-48 9.709303e-50
[3842,] 5.305055e-49 7.345639e-49 2.318731e-49
[3843,] 1.941993e-49 1.251545e-48 8.684148e-50
[3844,] 4.914791e-49 9.329181e-49 2.212797e-49
[3845,] 5.848884e-50 7.405509e-48 1.554500e-50
[3846,] 5.790066e-50 2.849489e-49 1.767443e-50
[3847,] 1.856954e-49 2.783640e-49 5.911038e-50
[3848,] 3.440796e-48 5.647245e-49 9.772466e-49
[3849,] 3.323323e-50 5.558001e-49 1.083821e-50
[3850,] 2.857627e-50 3.062749e-49 9.402456e-51
[3851,] 1.046929e-49 7.506354e-49 3.760080e-50
[3852,] 1.140897e-49 7.524112e-49 4.098543e-50
[3853,] 2.464360e-50 3.596270e-49 8.014378e-51
[3854,] 1.115632e-49 7.761933e-49 4.013774e-50
[3855,] 7.294006e-50 7.008603e-49 2.588883e-50
[3856,] 1.260288e-50 2.771847e-49 4.150311e-51
[3857,] 4.531187e-50 6.440820e-49 1.611745e-50
[3858,] 4.608489e-50 6.938756e-49 1.622000e-50
[3859,] 4.651053e-50 7.194896e-49 1.640285e-50
[3860,] 7.616852e-50 8.874281e-49 2.749405e-50
[3861,] 4.215394e-50 8.498377e-49 1.499197e-50
[3862,] 1.695342e-50 2.905560e-49 5.667079e-51
[3863,] 3.005643e-50 2.333563e-49 1.024896e-50
[3864,] 2.605481e-50 1.198161e-48 9.634990e-51
[3865,] 2.966004e-50 8.790051e-49 1.099316e-50
[3866,] 3.568433e-50 4.903301e-49 1.144291e-50
[3867,] 1.218972e-48 4.363124e-49 5.064719e-49
[3868,] 1.276061e-50 2.473594e-49 4.263124e-51
[3869,] 4.505960e-40 4.081253e-49 8.849547e-41
[3870,] 1.800312e-49 3.026093e-49 6.679987e-50
[3871,] 2.412583e-49 2.237802e-49 8.091031e-50
[3872,] 1.040233e-49 3.164859e-49 3.898446e-50
[3873,] 3.854386e-50 3.733296e-49 1.237331e-50
[3874,] 6.705217e-50 8.945619e-49 2.673156e-50
[3875,] 6.800324e-50 8.797211e-49 2.709786e-50
[3876,] 2.756283e-50 9.573915e-49 9.383251e-51
[3877,] 2.363022e-50 4.848992e-49 8.043129e-51
[3878,] 2.833828e-50 5.757640e-49 9.758376e-51
[3879,] 2.789940e-50 5.243018e-49 9.503968e-51
[3880,] 2.773310e-50 6.282765e-49 9.358626e-51
[3881,] 2.461102e-50 2.550917e-49 8.437106e-51
[3882,] 2.830746e-50 5.417724e-49 9.729916e-51
[3883,] 2.875539e-50 4.000611e-49 1.041558e-50
[3884,] 2.916697e-50 4.157101e-49 1.001587e-50
[3885,] 2.932177e-50 4.111205e-49 1.007671e-50
[3886,] 2.764530e-50 6.379178e-49 9.241527e-51
[3887,] 2.840412e-50 4.091113e-49 9.668018e-51
[3888,] 6.688027e-50 2.903210e-49 2.236181e-50
[3889,] 2.878004e-50 4.126974e-49 9.839351e-51
[3890,] 2.843668e-50 4.146002e-49 9.693175e-51
[3891,] 2.823744e-50 4.105083e-49 9.589612e-51
[3892,] 2.717796e-50 3.721522e-49 9.016218e-51
[3893,] 2.848574e-50 3.733304e-49 9.653473e-51
[3894,] 2.768428e-50 6.008747e-49 9.273006e-51
[3895,] 2.830229e-50 3.809578e-49 9.594421e-51
[3896,] 2.844427e-50 3.679965e-49 9.642891e-51
[3897,] 2.836982e-50 3.678215e-49 9.610181e-51
[3898,] 2.804554e-50 3.685636e-49 9.464268e-51
[3899,] 2.770125e-50 5.127572e-49 9.225973e-51
[3900,] 2.764264e-50 3.179092e-49 9.193051e-51
[3901,] 2.797931e-50 3.137315e-49 9.365521e-51
[3902,] 2.786150e-50 3.146384e-49 9.315466e-51
[3903,] 2.795716e-50 3.166349e-49 9.359033e-51
[3904,] 2.790957e-50 3.128195e-49 9.333773e-51
[3905,] 2.902231e-50 2.764490e-49 9.412648e-51
[3906,] 2.792533e-50 3.062960e-49 9.332101e-51
[3907,] 2.794815e-50 3.086261e-49 9.344054e-51
[3908,] 2.774859e-50 3.084391e-49 9.247706e-51
[3909,] 2.802253e-50 2.926120e-49 9.337571e-51
[3910,] 2.770580e-50 3.068364e-49 9.225091e-51
[3911,] 2.723823e-50 2.614303e-49 9.031155e-51
[3912,] 3.595933e-50 2.455161e-49 1.248355e-50
[3913,] 2.773164e-50 3.123688e-49 9.242276e-51
[3914,] 2.773945e-50 3.122227e-49 9.241260e-51
[3915,] 2.825569e-50 3.075273e-49 9.464037e-51
[3916,] 1.255807e-49 4.117001e-49 4.215131e-50
[3917,] 2.796248e-50 3.048527e-49 9.340871e-51
[3918,] 1.440578e-49 4.123639e-49 4.845429e-50
[3919,] 2.968642e-50 3.806653e-49 1.018839e-50
[3920,] 2.955516e-50 3.937002e-49 1.014916e-50
[3921,] 2.965614e-50 3.941458e-49 1.019088e-50
[3922,] 2.966135e-50 3.907404e-49 1.018894e-50
[3923,] 2.917078e-50 5.601315e-49 9.715662e-51
[3924,] 1.005082e-49 5.559565e-49 3.133100e-50
[3925,] 3.024885e-50 4.013221e-49 1.043767e-50
[3926,] 1.398736e-49 4.058035e-49 4.647702e-50
[3927,] 1.432529e-50 2.370880e-49 4.828891e-51
[3928,] 3.701372e-50 6.876750e-49 1.353121e-50
[3929,] 1.549831e-50 4.317592e-49 4.953434e-51
[3930,] 1.944698e-50 2.159422e-49 6.471845e-51
[3931,] 1.582975e-50 2.161467e-49 5.246467e-51
[3932,] 1.853297e-50 3.375067e-49 5.884701e-51
[3933,] 1.870763e-50 2.167564e-49 6.184500e-51
[3934,] 1.614712e-50 4.572296e-49 5.130820e-51
[3935,] 1.480011e-50 3.293693e-49 5.090245e-51
[3936,] 1.444246e-50 2.853031e-48 5.099961e-51
[3937,] 1.868447e-50 2.315725e-49 6.092079e-51
[3938,] 1.924195e-50 1.298316e-48 6.934842e-51
[3939,] 2.022466e-50 1.437762e-48 7.351184e-51
[3940,] 2.036481e-50 7.021999e-49 7.207874e-51
[3941,] 2.034652e-50 6.960934e-49 7.198813e-51
[3942,] 2.090179e-50 7.700361e-49 7.403521e-51
[3943,] 1.727846e-50 9.594288e-49 5.524480e-51
[3944,] 1.889724e-50 6.412058e-49 6.030359e-51
[3945,] 1.977890e-50 5.482152e-49 6.836688e-51
[3946,] 1.833346e-50 6.104496e-49 5.910927e-51
[3947,] 1.935050e-50 6.402624e-49 6.716758e-51
[3948,] 2.076913e-50 6.728300e-49 7.260650e-51
[3949,] 5.207764e-50 3.664812e-49 1.803638e-50
[3950,] 1.669721e-50 2.186656e-49 5.519410e-51
[3951,] 1.972824e-50 4.188821e-49 6.590305e-51
[3952,] 1.518411e-50 2.175898e-49 5.062582e-51
[3953,] 1.346055e-50 2.536822e-49 4.486825e-51
[3954,] 2.172698e-50 5.359806e-49 7.217256e-51
[3955,] 3.259972e-50 2.874327e-49 1.065838e-50
[3956,] 1.562361e-50 5.196504e-49 5.467824e-51
[3957,] 1.454432e-50 2.467006e-49 4.867006e-51
[3958,] 1.594625e-50 2.422177e-49 5.336329e-51
[3959,] 1.641432e-50 2.854580e-49 5.439421e-51
[3960,] 1.410618e-50 2.537177e-49 4.714029e-51
[3961,] 1.368971e-50 3.048266e-49 4.661208e-51
[3962,] 1.778651e-50 2.624517e-49 6.070183e-51
[3963,] 1.673241e-50 2.478764e-49 5.676694e-51
[3964,] 1.435233e-50 4.825056e-49 4.733643e-51
[3965,] 1.756812e-50 2.501320e-49 5.952013e-51
[3966,] 1.731933e-50 4.551249e-49 5.839129e-51
[3967,] 1.555149e-50 2.443948e-49 5.231227e-51
[3968,] 1.914227e-50 2.460805e-49 6.481320e-51
[3969,] 1.772024e-50 2.434983e-49 5.984755e-51
[3970,] 1.792028e-50 2.433419e-49 6.052791e-51
[3971,] 1.366813e-50 2.294044e-49 4.575309e-51
[3972,] 2.648888e-50 4.375559e-49 8.855982e-51
[3973,] 1.391533e-50 2.720077e-48 4.585915e-51
[3974,] 4.321846e-50 2.192254e-49 1.427602e-50
[3975,] 1.577857e-50 2.527913e-49 5.227755e-51
[3976,] 1.687944e-50 6.435192e-49 5.743307e-51
[3977,] 4.573495e-50 2.183817e-49 1.523312e-50
[3978,] 1.604374e-50 2.402504e-49 5.314550e-51
[3979,] 1.437239e-50 3.559934e-49 4.719797e-51
[3980,] 1.461984e-50 3.095297e-49 4.817401e-51
[3981,] 1.318423e-50 2.332269e-49 4.387616e-51
[3982,] 1.423200e-50 2.891991e-49 4.707934e-51
[3983,] 1.317020e-50 2.341491e-49 4.382498e-51
[3984,] 1.308614e-50 2.163699e-49 4.350731e-51
[3985,] 1.425322e-50 2.848284e-49 4.716088e-51
[3986,] 1.340346e-50 3.301707e-49 4.456565e-51
[3987,] 1.473319e-50 3.282730e-49 4.905448e-51
[3988,] 1.483355e-50 5.715679e-49 4.865034e-51
[3989,] 1.467216e-50 3.268638e-49 4.866509e-51
[3990,] 1.452825e-50 3.093414e-49 4.851999e-51
[3991,] 1.474747e-50 3.284804e-49 4.916442e-51
[3992,] 1.476739e-50 3.273224e-49 4.915270e-51
[3993,] 1.812704e-50 2.472413e-49 6.004726e-51
[3994,] 1.434722e-50 6.101155e-49 4.720160e-51
[3995,] 1.450498e-50 3.410708e-49 4.842119e-51
[3996,] 5.293155e-50 5.994141e-49 1.653629e-50
[3997,] 1.305991e-50 2.180313e-49 4.347016e-51
[3998,] 1.626592e-50 5.379713e-49 5.489124e-51
[3999,] 2.960405e-50 3.453931e-49 9.912287e-51
[4000,] 1.394018e-50 3.289329e-49 4.639954e-51
[4001,] 2.087947e-50 4.551263e-49 6.507543e-51
[4002,] 1.446340e-50 1.171495e-48 5.114531e-51
[4003,] 2.508472e-50 2.707211e-49 8.362838e-51
[4004,] 2.585509e-50 2.723950e-49 8.734343e-51
[4005,] 1.417220e-50 4.403135e-49 4.724981e-51
[4006,] 1.368102e-50 3.229583e-49 4.651663e-51
[4007,] 3.680230e-50 2.727911e-49 1.225770e-50
[4008,] 2.397107e-50 3.687696e-49 8.263994e-51
[4009,] 1.470875e-50 4.417290e-49 4.914705e-51
[4010,] 1.869813e-50 2.909970e-49 6.145153e-51
[4011,] 2.655824e-50 3.310135e-49 8.288708e-51
[4012,] 2.306770e-50 3.797852e-49 7.920185e-51
[4013,] 1.373893e-50 6.029383e-49 4.613239e-51
[4014,] 1.361188e-50 6.589108e-49 4.556658e-51
[4015,] 1.359247e-50 6.292784e-49 4.545202e-51
[4016,] 1.426981e-50 4.637366e-49 4.728314e-51
[4017,] 1.431964e-50 4.748633e-49 4.741185e-51
[4018,] 2.630338e-50 3.081466e-49 8.257429e-51
[4019,] 2.207383e-50 2.739689e-49 7.366676e-51
[4020,] 1.508614e-50 4.389254e-49 5.044556e-51
[4021,] 2.242263e-50 2.739006e-49 7.433071e-51
[4022,] 1.452430e-50 4.764936e-49 4.798251e-51
[4023,] 2.390157e-50 3.767970e-49 8.230920e-51
[4024,] 2.324086e-50 2.733763e-49 7.754494e-51
[4025,] 2.249559e-50 2.763725e-49 7.546745e-51
[4026,] 2.977694e-50 2.338295e-49 9.860230e-51
[4027,] 2.436819e-50 2.435429e-49 8.332691e-51
[4028,] 2.134379e-50 1.616747e-48 7.480501e-51
[4029,] 2.418473e-50 2.950811e-49 7.647065e-51
[4030,] 2.311665e-50 2.951753e-49 7.629678e-51
[4031,] 1.505997e-50 4.385311e-49 5.034837e-51
[4032,] 2.288978e-50 3.714255e-49 7.840316e-51
[4033,] 2.392563e-50 2.825362e-49 7.594228e-51
[4034,] 1.743456e-50 4.111799e-49 5.799206e-51
[4035,] 3.816033e-50 2.710231e-49 1.273562e-50
[4036,] 2.414314e-50 3.180769e-49 7.846789e-51
[4037,] 1.728819e-50 2.165697e-49 5.762734e-51
[4038,] 1.602528e-50 4.276523e-49 5.353439e-51
[4039,] 2.557497e-50 3.519672e-49 8.607441e-51
[4040,] 1.531096e-50 2.342818e-49 5.021215e-51
[4041,] 2.044227e-50 2.925299e-49 6.924541e-51
[4042,] 1.741142e-50 4.232709e-49 5.815205e-51
[4043,] 3.465414e-50 5.056131e-49 1.156241e-50
[4044,] 1.376791e-50 2.176294e-49 4.569987e-51
[4045,] 3.023565e-50 3.819219e-49 9.752099e-51
[4046,] 3.346100e-50 3.255597e-49 1.125930e-50
[4047,] 2.232494e-49 3.291979e-49 7.308367e-50
[4048,] 2.438664e-50 2.670552e-49 8.256083e-51
[4049,] 3.147041e-49 5.202634e-49 8.783135e-50
[4050,] 2.949378e-50 2.629745e-49 9.974244e-51
[4051,] 2.163604e-50 3.449275e-49 7.139579e-51
[4052,] 1.958579e-49 3.122329e-49 6.546545e-50
[4053,] 1.845645e-50 2.290637e-49 6.072406e-51
[4054,] 2.508151e-50 5.584532e-49 8.371277e-51
[4055,] 1.524298e-50 3.077379e-49 4.967868e-51
[4056,] 1.842135e-50 2.451135e-49 6.204387e-51
[4057,] 2.016498e-50 2.298666e-49 6.835154e-51
[4058,] 1.931517e-50 2.318647e-49 6.313175e-51
[4059,] 3.352755e-50 2.265463e-49 1.127810e-50
[4060,] 2.426302e-50 5.168294e-49 7.632278e-51
[4061,] 2.090148e-50 3.479302e-49 7.144953e-51
[4062,] 5.114443e-50 2.224607e-49 1.685694e-50
[4063,] 2.698474e-50 3.685924e-49 9.204403e-51
[4064,] 2.688900e-50 4.073554e-49 9.250966e-51
[4065,] 2.636359e-50 3.957309e-49 8.393378e-51
[4066,] 2.879946e-49 2.625798e-49 1.041686e-49
[4067,] 2.479142e-50 5.003121e-49 8.253329e-51
[4068,] 4.609129e-50 4.535888e-49 1.595661e-50
[4069,] 3.351351e-50 5.604411e-49 1.125009e-50
[4070,] 1.231113e-50 2.744856e-49 4.105544e-51
[4071,] 3.062890e-50 5.625058e-49 1.027788e-50
[4072,] 2.394788e-50 4.177740e-49 8.071171e-51
[4073,] 3.969962e-50 2.471054e-49 1.263185e-50
[4074,] 1.849599e-50 2.277028e-49 6.157942e-51
[4075,] 2.724136e-50 3.456729e-49 9.097217e-51
[4076,] 2.902840e-50 5.135337e-49 9.846886e-51
[4077,] 5.398382e-50 4.322773e-49 1.811481e-50
[4078,] 2.816346e-50 4.923606e-49 9.470418e-51
[4079,] 3.171334e-50 5.614975e-49 1.064360e-50
[4080,] 7.707214e-50 2.440371e-49 2.377070e-50
[4081,] 2.594502e-50 4.408397e-49 8.648530e-51
[4082,] 1.507495e-50 3.448451e-49 4.980363e-51
[4083,] 2.505051e-50 5.121500e-49 8.471475e-51
[4084,] 5.249900e-49 5.695814e-49 1.768053e-49
[4085,] 2.911667e-50 4.473124e-49 9.748291e-51
[4086,] 1.250780e-50 4.784762e-49 4.225972e-51
[4087,] 1.277265e-50 4.064655e-49 4.308142e-51
[4088,] 1.356622e-50 3.371957e-49 4.598801e-51
[4089,] 1.424139e-50 2.844533e-49 4.789821e-51
[4090,] 2.404267e-50 4.377197e-49 8.033757e-51
[4091,] 1.387970e-50 3.168496e-49 4.579812e-51
[4092,] 2.680489e-50 2.232960e-49 8.897258e-51
[4093,] 1.219394e-50 4.559456e-49 4.042291e-51
[4094,] 1.194315e-50 4.772966e-49 3.984768e-51
[4095,] 1.685774e-50 3.136749e-49 5.664876e-51
[4096,] 1.396688e-50 2.987563e-49 4.597698e-51
[4097,] 1.194813e-50 4.647452e-49 3.975477e-51
[4098,] 1.533551e-50 3.153310e-49 5.150412e-51
[4099,] 1.377376e-49 7.003229e-49 5.225387e-50
[4100,] 1.208909e-50 2.640670e-49 4.023935e-51
[4101,] 1.072775e-49 5.145076e-49 3.757458e-50
[4102,] 3.377322e-50 1.227574e-48 1.158228e-50
[4103,] 2.801787e-50 2.280458e-49 9.418863e-51
[4104,] 2.501652e-50 2.609799e-49 8.578515e-51
[4105,] 2.424085e-50 6.449047e-49 8.032849e-51
[4106,] 1.375754e-50 3.248826e-49 4.602686e-51
[4107,] 4.976803e-50 2.495385e-49 1.716450e-50
[4108,] 2.271395e-49 2.268929e-49 7.847933e-50
[4109,] 3.628199e-50 2.478916e-49 1.234379e-50
[4110,] 1.842877e-50 2.301372e-49 6.072964e-51
[4111,] 5.120431e-49 2.707207e-49 1.866527e-49
[4112,] 1.364634e-50 3.311508e-49 4.516062e-51
[4113,] 6.502409e-50 5.578060e-49 2.346416e-50
[4114,] 2.112499e-50 3.352970e-49 6.803408e-51
[4115,] 2.403437e-48 5.727984e-49 8.177110e-49
[4116,] 3.750905e-50 5.346225e-49 1.263080e-50
[4117,] 6.083847e-49 2.764920e-49 2.214628e-49
[4118,] 2.917768e-50 4.455455e-49 9.849671e-51
[4119,] 3.097134e-49 5.487252e-49 1.049702e-49
[4120,] 7.501077e-49 2.433822e-49 2.658254e-49
[4121,] 3.852167e-50 5.290894e-49 1.296643e-50
[4122,] 6.939554e-50 1.164160e-48 2.571307e-50
[4123,] 3.741939e-50 5.094545e-49 1.249387e-50
[4124,] 4.886304e-50 4.751453e-49 1.589902e-50
[4125,] 3.864956e-50 4.888150e-49 1.291324e-50
[4126,] 1.717343e-50 3.535632e-49 5.548402e-51
[4127,] 2.758682e-50 9.026397e-49 8.962303e-51
[4128,] 1.536044e-50 3.181931e-49 5.109093e-51
[4129,] 1.316052e-50 3.233189e-49 4.382610e-51
[4130,] 4.229092e-50 7.875456e-49 1.517542e-50
[4131,] 5.589754e-49 2.827082e-49 2.053628e-49
[4132,] 2.627851e-50 4.099201e-49 8.787470e-51
[4133,] 2.055751e-49 3.521959e-49 7.640643e-50
[4134,] 5.611578e-50 8.793189e-49 2.065910e-50
[4135,] 2.708914e-50 6.584936e-49 8.885642e-51
[4136,] 7.780350e-50 5.494931e-49 2.598897e-50
[4137,] 1.520793e-50 2.793373e-49 5.051377e-51
[4138,] 4.162246e-50 1.212223e-48 1.540821e-50
[4139,] 3.555491e-50 1.133642e-48 1.303995e-50
[4140,] 5.414485e-50 1.809241e-48 2.059011e-50
[4141,] 4.433872e-50 1.738904e-48 1.650913e-50
[4142,] 1.269408e-50 3.701530e-49 4.227772e-51
[4143,] 7.111708e-50 1.102403e-48 2.664454e-50
[4144,] 5.454629e-50 1.064565e-48 2.024499e-50
[4145,] 1.271406e-50 3.632129e-49 4.229753e-51
[4146,] 5.682659e-50 1.150402e-48 2.119280e-50
[4147,] 4.976195e-49 2.200681e-49 1.617232e-49
[4148,] 6.314153e-50 1.509040e-48 2.388868e-50
[4149,] 1.055435e-47 8.190934e-49 4.388590e-48
[4150,] 3.000296e-47 1.766913e-48 1.362898e-47
[4151,] 4.391139e-47 1.029271e-48 1.917336e-47
[4152,] 1.608017e-49 6.932769e-49 6.050396e-50
[4153,] 2.000093e-47 1.715779e-48 8.683367e-48
[4154,] 8.370910e-49 2.271580e-49 2.605963e-49
[4155,] 2.772986e-47 1.015142e-48 1.200796e-47
[4156,] 2.510502e-47 5.017171e-49 1.024991e-47
[4157,] 4.552831e-47 4.642376e-49 1.844769e-47
[4158,] 8.967766e-47 7.419978e-49 3.793257e-47
[4159,] 4.889054e-49 7.829969e-49 1.803280e-49
[4160,] 5.705288e-49 2.497726e-49 1.703609e-49
[4161,] 1.077780e-48 2.349939e-49 3.274078e-49
[4162,] 2.637832e-49 6.685321e-49 9.427360e-50
[4163,] 1.133883e-49 1.070841e-48 4.243920e-50
[4164,] 1.172459e-49 8.122590e-49 4.427667e-50
[4165,] 5.761703e-48 5.372957e-49 2.457477e-48
[4166,] 1.493615e-49 8.508662e-49 5.603927e-50
[4167,] 4.636259e-48 7.987672e-49 2.082421e-48
[4168,] 4.048514e-49 7.917617e-49 1.459837e-49
[4169,] 4.167529e-50 6.089338e-49 1.398105e-50
[4170,] 7.110201e-50 5.648545e-49 2.767771e-50
[4171,] 2.418256e-50 3.089357e-49 8.334819e-51
[4172,] 4.157957e-49 4.569818e-49 1.550534e-49
[4173,] 1.259023e-50 5.052502e-49 4.243262e-51
[4174,] 1.369682e-50 2.536802e-49 4.582211e-51
[4175,] 3.563925e-49 2.323228e-49 1.108223e-49
[4176,] 2.361067e-50 3.495260e-49 7.870306e-51
[4177,] 3.539036e-49 2.461805e-49 1.071725e-49
[4178,] 2.504701e-50 3.501299e-49 8.352568e-51
[4179,] 1.963959e-49 3.677786e-49 7.009678e-50
[4180,] 4.005698e-48 2.681253e-49 1.411496e-48
[4181,] 1.358180e-50 5.288894e-49 4.530584e-51
[4182,] 9.033361e-49 2.725484e-49 3.113138e-49
[4183,] 6.006160e-50 5.859281e-49 1.968851e-50
[4184,] 8.411229e-49 3.450600e-49 2.923242e-49
[4185,] 9.912710e-50 2.628986e-49 3.424793e-50
[4186,] 8.788986e-50 2.444417e-49 2.983959e-50
[4187,] 1.573892e-50 2.689825e-49 5.258016e-51
[4188,] 5.513394e-49 4.304162e-49 1.987460e-49
[4189,] 2.742058e-49 3.402029e-49 8.251463e-50
[4190,] 4.652062e-49 2.212490e-49 1.569932e-49
[4191,] 1.052650e-49 8.304883e-49 3.763370e-50
[4192,] 1.544880e-50 2.772044e-49 5.123423e-51
[4193,] 1.543510e-50 2.762908e-49 5.120808e-51
[4194,] 2.993302e-50 3.399568e-49 9.984283e-51
[4195,] 1.052805e-48 2.229339e-49 3.533861e-49
[4196,] 2.475742e-49 2.778415e-49 8.911240e-50
[4197,] 1.599141e-50 2.795993e-49 5.264419e-51
[4198,] 1.626192e-50 2.982856e-49 5.463646e-51
[4199,] 5.103819e-49 2.254424e-49 1.618767e-49
[4200,] 1.641659e-50 3.693984e-49 5.437177e-51
[4201,] 1.643263e-50 3.582302e-49 5.439544e-51
[4202,] 1.655836e-50 3.589342e-49 5.462925e-51
[4203,] 2.642721e-49 2.388616e-49 8.413741e-50
[4204,] 1.094525e-49 5.615704e-49 3.352244e-50
[4205,] 2.288536e-49 6.956430e-49 6.458328e-50
[4206,] 1.102184e-49 5.511128e-49 3.380978e-50
[4207,] 1.650982e-50 2.631651e-49 5.494249e-51
[4208,] 2.491687e-50 4.594531e-49 8.262181e-51
[4209,] 2.805591e-49 4.493755e-49 1.010897e-49
[4210,] 1.934660e-49 2.368185e-49 6.180845e-50
[4211,] 1.890805e-49 2.693436e-49 5.853274e-50
[4212,] 1.272447e-49 4.426877e-49 3.961245e-50
[4213,] 1.748036e-49 7.018358e-49 6.848030e-50
[4214,] 1.653591e-50 2.620971e-49 5.499338e-51
[4215,] 4.852059e-49 4.712210e-49 1.768261e-49
[4216,] 1.641315e-50 1.960339e-48 5.676525e-51
[4217,] 2.552266e-50 4.811178e-49 8.453776e-51
[4218,] 1.683877e-50 5.767474e-49 5.811523e-51
[4219,] 1.647966e-50 3.074800e-49 5.463371e-51
[4220,] 2.703405e-49 2.462025e-49 6.869975e-50
[4221,] 1.702868e-49 3.089853e-49 5.109908e-50
[4222,] 1.409143e-49 5.643615e-49 5.143111e-50
[4223,] 3.605159e-49 2.268746e-49 1.143438e-49
[4224,] 2.066846e-49 2.348721e-49 5.784749e-50
[4225,] 7.743280e-50 3.575585e-49 2.494808e-50
[4226,] 4.358061e-49 2.290654e-49 1.401208e-49
[4227,] 3.923656e-49 2.296307e-49 1.274380e-49
[4228,] 1.904265e-49 2.593874e-49 5.916309e-50
[4229,] 4.117471e-49 2.280050e-49 1.313316e-49
[4230,] 3.999142e-50 2.372437e-49 1.324192e-50
[4231,] 3.575662e-49 2.574432e-49 1.352489e-49
[4232,] 3.422119e-49 2.566097e-49 1.287298e-49
[4233,] 6.961248e-50 2.812378e-49 2.196664e-50
[4234,] 3.648328e-49 2.557187e-49 1.371815e-49
[4235,] 9.380145e-50 5.251570e-49 3.404764e-50
[4236,] 9.799696e-50 5.428052e-49 3.569573e-50
[4237,] 3.256526e-49 4.013841e-49 1.597930e-49
[4238,] 2.148548e-49 2.818342e-49 6.525932e-50
[4239,] 3.323675e-50 2.862154e-49 1.095710e-50
[4240,] 1.609338e-50 2.604074e-49 5.373768e-51
[4241,] 1.607995e-50 2.512711e-49 5.336486e-51
[4242,] 1.554454e-50 2.649090e-49 5.211227e-51
[4243,] 1.541215e-49 2.985389e-49 4.653045e-50
[4244,] 6.530137e-50 2.596291e-49 2.217999e-50
[4245,] 7.293037e-50 5.611353e-49 2.249029e-50
[4246,] 1.549552e-50 2.856314e-49 5.151040e-51
[4247,] 7.142262e-50 6.182382e-49 2.240061e-50
[4248,] 1.535889e-50 2.654077e-49 5.128186e-51
[4249,] 1.541347e-50 3.195667e-49 5.149649e-51
[4250,] 1.753693e-49 2.810929e-49 6.207890e-50
[4251,] 3.348895e-49 2.338721e-49 1.114416e-49
[4252,] 9.212786e-50 1.385591e-48 2.717078e-50
[4253,] 2.752305e-49 3.412594e-49 1.026604e-49
[4254,] 2.809411e-49 3.412594e-49 1.048278e-49
[4255,] 5.219221e-50 5.112035e-49 1.855947e-50
[4256,] 1.646006e-49 3.672432e-49 5.797412e-50
[4257,] 2.042568e-50 8.657941e-49 6.853989e-51
[4258,] 1.431550e-49 3.105201e-49 4.655529e-50
[4259,] 9.448900e-50 3.611965e-49 3.582934e-50
[4260,] 9.337106e-50 4.497358e-49 3.813901e-50
[4261,] 2.029011e-50 4.629295e-49 6.737221e-51
[4262,] 5.287756e-50 2.494858e-49 1.761206e-50
[4263,] 4.902034e-49 5.134625e-49 1.817176e-49
[4264,] 3.060858e-50 9.499388e-49 1.179874e-50
[4265,] 9.323445e-50 3.434607e-49 3.490701e-50
[4266,] 4.208529e-49 2.897648e-49 1.458896e-49
[4267,] 5.096803e-50 3.039632e-49 1.730146e-50
[4268,] 2.026927e-50 9.784153e-49 6.853313e-51
[4269,] 3.675472e-49 1.050369e-48 1.593796e-49
[4270,] 2.677988e-50 5.479761e-49 9.013726e-51
[4271,] 2.037323e-50 2.393021e-49 6.777737e-51
[4272,] 3.612946e-50 2.704092e-49 1.270766e-50
[4273,] 2.472362e-50 6.175586e-49 7.960011e-51
[4274,] 6.733545e-50 3.250604e-49 2.168703e-50
[4275,] 6.774842e-50 3.187561e-49 2.190125e-50
[4276,] 1.022617e-48 3.252565e-49 3.206601e-49
[4277,] 1.491236e-50 3.329701e-49 4.921411e-51
[4278,] 2.257711e-50 6.345836e-49 7.258892e-51
[4279,] 2.241927e-50 3.661720e-49 7.889238e-51
[4280,] 2.454428e-50 4.617798e-49 8.737756e-51
[4281,] 2.609281e-50 6.129514e-49 8.803582e-51
[4282,] 2.825001e-50 2.874520e-49 9.686721e-51
[4283,] 2.672436e-50 6.085765e-49 8.030039e-51
[4284,] 2.125334e-50 5.769850e-49 7.046951e-51
[4285,] 4.566386e-50 3.373939e-49 1.467941e-50
[4286,] 1.732085e-50 2.782263e-49 5.769679e-51
[4287,] 1.911808e-50 2.574489e-49 6.396388e-51
[4288,] 1.722287e-50 3.337008e-49 5.762225e-51
[4289,] 3.153870e-50 2.181111e-49 1.050427e-50
[4290,] 2.542915e-50 2.646940e-49 8.721405e-51
[4291,] 1.908869e-50 2.746834e-49 6.351861e-51
[4292,] 1.719026e-50 3.359143e-49 5.726261e-51
[4293,] 2.796837e-50 2.764581e-49 9.491705e-51
[4294,] 2.391508e-50 2.572801e-49 8.162584e-51
[4295,] 1.707955e-50 3.450433e-49 5.696918e-51
[4296,] 1.719986e-50 3.201063e-49 5.743714e-51
[4297,] 2.451867e-50 2.627053e-49 8.395139e-51
[4298,] 2.521526e-50 2.661074e-49 8.652142e-51
[4299,] 2.971898e-50 3.965599e-49 9.814777e-51
[4300,] 2.445872e-50 3.873708e-49 8.637080e-51
[4301,] 2.493936e-50 5.678021e-49 8.282232e-51
[4302,] 3.041353e-50 3.936507e-49 1.004597e-50
[4303,] 1.804365e-50 3.441917e-49 6.051765e-51
[4304,] 2.023515e-50 2.584837e-49 6.785082e-51
[4305,] 2.057138e-50 2.540019e-49 6.880338e-51
[4306,] 6.330715e-50 2.328032e-49 2.141200e-50
[4307,] 2.164908e-50 2.528153e-49 7.236497e-51
[4308,] 2.053948e-50 2.537317e-49 6.843049e-51
[4309,] 4.926568e-50 3.109209e-49 1.765073e-50
[4310,] 3.666567e-50 2.466166e-49 1.232369e-50
[4311,] 4.544500e-50 3.462737e-49 1.575530e-50
[4312,] 5.242363e-50 6.003307e-49 1.830724e-50
[4313,] 5.653683e-50 2.406850e-49 1.882580e-50
[4314,] 7.936790e-50 5.575211e-49 2.616235e-50
[4315,] 1.740243e-50 3.139134e-49 5.821324e-51
[4316,] 2.384748e-50 5.675260e-49 7.950163e-51
[4317,] 2.032252e-50 4.979233e-49 6.776051e-51
[4318,] 5.517659e-50 3.127020e-49 1.980882e-50
[4319,] 2.028103e-50 5.509923e-49 6.766970e-51
[4320,] 1.546411e-50 2.684310e-49 5.173935e-51
[4321,] 1.546347e-50 2.630722e-49 5.170270e-51
[4322,] 2.481432e-50 3.936945e-49 8.225473e-51
[4323,] 2.473486e-50 3.930998e-49 8.209361e-51
[4324,] 5.899316e-50 2.571020e-49 2.012825e-50
[4325,] 5.969740e-50 3.081861e-49 1.952731e-50
[4326,] 1.536171e-50 2.593959e-49 5.124013e-51
[4327,] 2.763257e-50 4.310152e-49 8.844399e-51
[4328,] 2.031131e-50 4.979941e-49 6.772758e-51
[4329,] 2.423615e-50 3.973408e-49 8.025289e-51
[4330,] 5.016329e-50 2.491270e-49 1.691584e-50
[4331,] 2.982307e-49 5.575503e-49 9.555882e-50
[4332,] 1.384032e-50 2.313876e-49 4.556446e-51
[4333,] 5.105822e-50 2.484777e-49 1.720710e-50
[4334,] 2.533033e-50 3.967837e-49 8.381193e-51
[4335,] 1.479349e-50 2.914717e-49 4.920343e-51
[4336,] 2.240156e-48 3.812794e-49 7.376658e-49
[4337,] 2.146826e-48 5.705446e-49 5.603748e-49
[4338,] 1.877838e-50 2.335580e-49 6.103574e-51
[4339,] 2.648981e-48 3.854396e-49 8.740730e-49
[4340,] 2.451542e-48 3.801599e-49 8.087963e-49
[4341,] 2.087175e-50 2.361097e-49 6.756722e-51
[4342,] 2.190279e-48 3.834114e-49 7.131294e-49
[4343,] 2.078081e-48 3.819810e-49 6.835553e-49
[4344,] 2.152202e-48 3.817175e-49 7.095009e-49
[4345,] 3.152612e-50 2.788516e-49 1.030917e-50
[4346,] 2.233480e-48 3.819418e-49 7.319284e-49
[4347,] 2.611106e-50 2.327315e-49 8.577772e-51
[4348,] 2.850393e-50 2.636217e-49 9.413195e-51
[4349,] 1.668697e-50 2.596221e-49 5.393806e-51
[4350,] 2.330285e-50 6.336130e-49 7.852378e-51
[4351,] 3.052957e-50 2.747118e-49 1.003136e-50
[4352,] 7.820843e-50 3.398198e-49 2.629811e-50
[4353,] 2.933505e-50 2.886333e-49 9.536087e-51
[4354,] 2.711455e-50 2.805847e-49 9.232737e-51
[4355,] 2.456278e-50 6.277796e-49 8.310007e-51
[4356,] 5.914058e-49 4.361854e-49 2.150297e-49
[4357,] 1.516357e-48 3.836236e-49 4.859767e-49
[4358,] 2.676588e-50 2.904684e-49 9.174226e-51
[4359,] 1.756128e-48 5.028485e-49 4.976528e-49
[4360,] 3.313832e-48 3.844936e-49 1.069750e-48
[4361,] 5.673275e-50 3.808029e-49 1.891225e-50
[4362,] 3.674993e-50 2.561735e-49 1.162034e-50
[4363,] 2.953250e-50 5.038225e-49 1.019546e-50
[4364,] 1.870104e-50 2.565857e-49 6.411804e-51
[4365,] 1.620932e-50 6.477167e-49 5.235018e-51
[4366,] 1.840498e-50 2.604273e-49 6.281848e-51
[4367,] 1.639597e-50 2.320856e-49 5.444751e-51
[4368,] 2.042344e-50 2.679822e-49 7.061703e-51
[4369,] 3.566499e-50 3.673743e-49 1.217147e-50
[4370,] 3.186447e-49 3.657409e-49 1.202243e-49
[4371,] 5.472909e-50 4.436844e-49 1.955005e-50
[4372,] 3.646552e-49 4.066819e-49 1.402555e-49
[4373,] 2.268308e-50 2.787187e-49 7.680694e-51
[4374,] 7.463847e-49 3.853668e-49 2.888689e-49
[4375,] 2.142268e-50 2.543265e-49 7.368473e-51
[4376,] 7.866861e-49 4.060290e-49 3.080242e-49
[4377,] 2.768895e-50 5.384810e-49 9.199096e-51
[4378,] 6.057112e-49 4.560042e-49 2.408742e-49
[4379,] 4.526387e-50 3.087123e-49 1.613099e-50
[4380,] 2.062216e-50 2.371686e-49 7.030348e-51
[4381,] 2.734417e-50 7.873367e-49 9.644195e-51
[4382,] 7.778980e-48 5.283863e-49 2.936579e-48
[4383,] 1.544133e-50 2.658632e-49 5.211511e-51
[4384,] 2.695839e-49 9.228959e-49 1.074016e-49
[4385,] 1.614591e-50 2.885166e-49 5.493498e-51
[4386,] 2.925925e-50 7.541487e-49 9.502284e-51
[4387,] 2.829223e-50 4.939421e-49 1.029712e-50
[4388,] 3.058220e-50 4.992415e-49 9.669585e-51
[4389,] 1.479730e-50 3.666031e-49 5.070370e-51
[4390,] 2.305441e-48 6.339278e-49 8.897947e-49
[4391,] 1.371856e-50 2.842281e-49 4.577049e-51
[4392,] 1.370277e-50 2.817508e-49 4.569842e-51
[4393,] 3.071868e-50 3.975053e-49 1.085445e-50
[4394,] 1.397373e-50 2.908856e-49 4.653843e-51
[4395,] 1.384516e-48 6.305530e-49 5.297443e-49
[4396,] 1.370325e-50 2.773270e-49 4.564149e-51
[4397,] 1.356329e-50 2.851417e-49 4.518858e-51
[4398,] 6.921392e-50 3.322275e-49 2.396248e-50
[4399,] 3.272312e-50 3.968725e-49 1.178107e-50
[4400,] 1.981863e-50 2.719196e-49 6.848196e-51
[4401,] 3.274593e-50 3.964685e-49 1.178906e-50
[4402,] 8.623372e-50 3.432178e-49 3.015218e-50
[4403,] 1.345276e-50 2.817316e-49 4.476238e-51
[4404,] 3.218850e-50 3.567467e-49 1.116092e-50
[4405,] 3.021222e-50 5.611858e-49 9.583622e-51
[4406,] 2.874210e-50 5.421818e-49 9.496594e-51
[4407,] 2.523938e-50 7.264232e-49 8.819570e-51
[4408,] 5.852556e-50 3.522580e-49 2.087952e-50
[4409,] 2.105178e-50 3.925549e-49 7.164900e-51
[4410,] 5.328182e-50 3.441740e-49 1.848177e-50
[4411,] 4.408343e-50 3.395909e-49 1.529771e-50
[4412,] 1.383211e-50 3.093119e-49 4.527343e-51
[4413,] 6.768226e-50 3.733613e-49 2.387977e-50
[4414,] 6.601413e-50 4.554879e-49 2.121501e-50
[4415,] 1.343839e-50 3.371960e-49 4.516859e-51
[4416,] 2.016074e-50 4.070176e-49 6.963044e-51
[4417,] 2.383055e-50 5.985743e-49 8.227579e-51
[4418,] 1.355985e-50 3.615097e-49 4.552557e-51
[4419,] 1.359927e-50 2.511038e-49 4.534680e-51
[4420,] 2.110735e-50 3.146076e-49 7.168724e-51
[4421,] 1.775072e-50 7.340129e-49 6.100917e-51
[4422,] 2.327858e-50 8.321513e-49 8.105360e-51
[4423,] 1.461749e-50 2.446582e-49 4.866842e-51
[4424,] 5.558455e-50 4.169596e-49 1.938518e-50
[4425,] 3.033445e-50 8.624459e-49 1.122068e-50
[4426,] 1.480498e-50 2.426528e-49 4.919166e-51
[4427,] 1.508984e-50 2.334896e-49 5.091685e-51
[4428,] 3.213881e-50 3.696737e-49 1.084890e-50
[4429,] 2.551957e-49 5.045423e-49 7.265108e-50
[4430,] 2.885514e-50 4.213224e-49 9.781574e-51
[4431,] 2.975701e-49 2.419612e-49 9.252532e-50
[4432,] 2.398945e-49 5.142680e-49 6.829351e-50
[4433,] 3.304223e-50 3.677819e-49 1.114674e-50
[4434,] 2.682141e-49 2.421538e-49 8.302212e-50
[4435,] 2.285888e-49 6.064064e-49 6.402705e-50
[4436,] 4.499684e-49 3.887033e-49 1.515347e-49
[4437,] 2.820075e-50 4.015687e-49 9.510628e-51
[4438,] 8.319695e-50 2.833467e-49 2.561994e-50
[4439,] 2.052420e-49 3.873720e-49 6.093255e-50
[4440,] 3.446671e-49 4.035362e-49 9.657710e-50
[4441,] 1.329169e-50 2.839746e-49 4.401383e-51
[4442,] 2.219791e-49 4.095660e-49 6.318342e-50
[4443,] 3.616688e-50 4.542060e-49 1.089035e-50
[4444,] 5.332077e-50 8.723172e-49 1.937769e-50
[4445,] 2.971628e-50 3.975559e-49 1.004570e-50
[4446,] 5.221301e-50 8.686880e-49 1.893866e-50
[4447,] 1.854502e-49 5.643080e-49 5.300524e-50
[4448,] 5.019565e-49 3.809570e-49 1.658704e-49
[4449,] 2.128942e-50 2.564197e-49 6.897929e-51
[4450,] 1.539045e-49 5.428676e-49 4.436918e-50
[4451,] 1.843280e-49 4.593260e-49 5.372713e-50
[4452,] 2.213860e-50 3.291239e-49 7.394296e-51
[4453,] 3.780670e-50 2.232394e-49 1.239535e-50
[4454,] 1.522453e-49 4.136648e-49 4.507632e-50
[4455,] 2.172560e-49 3.709144e-49 6.530778e-50
[4456,] 1.072333e-49 4.824269e-49 3.157770e-50
[4457,] 1.072555e-49 5.118708e-49 3.144327e-50
[4458,] 1.152756e-49 4.871098e-49 3.383680e-50
[4459,] 2.116101e-50 6.213630e-49 7.002802e-51
[4460,] 4.832362e-50 3.538091e-49 1.629064e-50
[4461,] 2.698065e-50 2.573037e-49 8.862626e-51
[4462,] 1.081171e-49 1.063899e-48 2.752945e-50
[4463,] 5.020103e-50 3.539317e-49 1.691993e-50
[4464,] 5.830562e-50 3.482086e-49 1.955926e-50
[4465,] 2.376790e-48 4.372052e-49 8.296660e-49
[4466,] 2.139723e-50 2.198756e-49 7.042233e-51
[4467,] 2.502226e-50 2.889785e-49 8.436897e-51
[4468,] 4.767220e-50 3.461504e-49 1.588461e-50
[4469,] 1.728525e-48 3.335183e-49 5.532688e-49
[4470,] 2.393156e-50 2.798525e-49 8.016700e-51
[4471,] 1.992194e-49 3.635047e-49 6.045957e-50
[4472,] 7.027720e-50 3.410078e-49 2.299804e-50
[4473,] 6.006416e-50 3.517534e-49 1.957140e-50
[4474,] 1.508032e-48 4.204639e-49 5.202262e-49
[4475,] 6.566831e-49 2.465229e-49 2.119750e-49
[4476,] 8.603986e-49 2.525636e-49 2.770683e-49
[4477,] 6.969068e-49 2.474518e-49 2.240259e-49
[4478,] 1.986948e-49 4.625270e-49 5.521026e-50
[4479,] 2.163189e-50 3.389006e-49 7.201845e-51
[4480,] 7.252394e-50 1.052111e-48 1.919804e-50
[4481,] 5.383919e-50 2.167363e-49 1.798102e-50
[4482,] 2.682560e-50 2.735673e-49 8.904166e-51
[4483,] 1.119551e-49 1.126848e-48 2.801425e-50
[4484,] 1.428032e-49 2.603851e-49 4.618942e-50
[4485,] 1.112155e-48 4.999970e-49 2.890039e-49
[4486,] 5.940287e-50 5.232949e-49 1.844209e-50
[4487,] 1.147846e-49 2.518687e-49 3.592303e-50
[4488,] 1.217331e-49 2.496690e-49 3.812607e-50
[4489,] 3.080733e-49 4.349120e-49 9.765606e-50
[4490,] 2.670417e-50 2.803759e-49 8.854377e-51
[4491,] 2.901929e-49 4.363536e-49 9.198086e-50
[4492,] 7.002617e-50 5.515410e-49 2.103034e-50
[4493,] 1.592557e-49 2.427551e-49 5.009187e-50
[4494,] 2.791814e-49 4.123393e-49 8.945762e-50
[4495,] 5.934567e-50 4.781260e-49 2.235470e-50
[4496,] 5.827380e-50 5.104820e-49 2.206277e-50
[4497,] 3.957020e-49 4.214429e-49 1.259725e-49
[4498,] 1.235092e-49 1.101009e-48 2.861332e-50
[4499,] 8.650752e-50 3.862694e-49 3.243162e-50
[4500,] 5.250501e-50 2.924536e-49 1.865292e-50
[4501,] 2.753149e-50 5.408938e-49 8.987932e-51
[4502,] 1.768192e-49 2.230674e-49 5.880806e-50
[4503,] 3.675059e-50 7.634189e-49 1.094742e-50
[4504,] 1.511932e-50 5.995555e-49 5.044789e-51
[4505,] 3.242370e-50 1.007531e-48 1.002056e-50
[4506,] 1.247169e-50 6.857161e-49 4.112670e-51
[4507,] 3.531128e-50 2.950438e-49 1.210950e-50
[4508,] 3.546647e-50 4.847694e-49 1.176831e-50
[4509,] 4.345470e-50 2.620446e-49 1.332481e-50
[4510,] 5.960577e-50 4.436842e-49 1.980078e-50
[4511,] 4.725329e-50 2.879130e-49 1.637473e-50
[4512,] 4.340117e-50 6.974393e-49 1.488081e-50
[4513,] 4.772197e-50 2.720670e-49 1.639734e-50
[4514,] 1.237557e-50 1.728978e-48 4.241568e-51
[4515,] 5.045320e-50 2.355733e-49 1.588291e-50
[4516,] 1.831982e-50 6.989714e-49 6.078949e-51
[4517,] 1.335267e-50 2.827977e-49 4.503388e-51
[4518,] 1.288400e-50 2.768836e-48 4.423510e-51
[4519,] 1.320851e-50 2.060164e-48 4.548513e-51
[4520,] 1.347052e-50 3.287542e-49 4.561133e-51
[4521,] 6.112577e-50 3.412144e-49 1.863388e-50
[4522,] 4.159635e-50 3.517679e-49 1.358516e-50
[4523,] 6.236629e-50 3.584541e-49 1.880816e-50
[4524,] 5.202760e-50 2.894666e-49 1.655887e-50
[4525,] 5.308458e-47 7.728935e-49 2.179366e-47
[4526,] 1.589099e-50 2.177896e-48 5.606571e-51
[4527,] 1.223860e-50 6.964433e-49 4.127934e-51
[4528,] 2.977479e-50 3.518533e-49 9.712951e-51
[4529,] 1.199000e-50 6.323168e-49 4.012797e-51
[4530,] 5.436768e-50 2.931521e-49 1.718460e-50
[4531,] 1.694897e-50 1.277812e-48 5.958974e-51
[4532,] 1.208216e-50 5.126262e-49 4.051542e-51
[4533,] 4.973237e-50 3.478415e-49 1.579808e-50
[4534,] 2.172265e-50 2.741241e-49 7.240935e-51
[4535,] 1.227147e-50 8.122020e-49 4.145880e-51
[4536,] 1.224989e-50 7.846374e-49 4.135799e-51
[4537,] 5.476775e-50 3.347160e-49 1.832050e-50
[4538,] 1.200343e-50 3.113538e-49 4.016873e-51
[4539,] 2.673990e-50 2.760722e-49 8.938289e-51
[4540,] 1.461922e-50 4.547836e-49 4.943224e-51
[4541,] 2.023185e-50 5.737948e-49 6.903762e-51
[4542,] 1.451776e-50 8.843975e-49 4.940227e-51
[4543,] 1.206294e-50 6.663511e-49 4.051522e-51
[4544,] 8.842777e-50 3.509933e-49 3.038289e-50
[4545,] 3.540765e-50 2.907483e-49 1.140707e-50
[4546,] 1.900426e-50 2.795534e-49 6.531357e-51
[4547,] 1.477166e-50 6.923332e-49 5.023964e-51
[4548,] 1.646354e-50 2.801606e-49 5.626849e-51
[4549,] 2.735840e-50 2.805731e-49 8.951465e-51
[4550,] 3.457814e-50 2.789756e-49 1.122259e-50
[4551,] 2.634411e-50 2.894586e-49 8.659191e-51
[4552,] 2.928385e-50 2.889633e-49 9.585972e-51
[4553,] 1.929301e-50 2.576474e-49 6.560314e-51
[4554,] 3.418680e-50 2.653543e-49 1.119627e-50
[4555,] 1.463526e-50 8.492378e-49 4.984637e-51
[4556,] 1.438418e-50 2.497058e-49 4.740466e-51
[4557,] 3.480643e-50 2.693624e-49 1.154158e-50
[4558,] 5.988304e-50 5.095661e-49 2.033349e-50
[4559,] 3.262979e-50 2.635376e-49 1.073810e-50
[4560,] 4.663103e-50 2.921846e-49 1.539095e-50
[4561,] 1.210877e-50 2.191260e-49 4.021204e-51
[4562,] 1.207559e-50 2.813632e-49 3.991756e-51
[4563,] 2.401067e-50 3.026262e-49 7.931126e-51
[4564,] 1.487141e-50 2.426696e-49 4.889545e-51
[4565,] 1.232975e-50 2.261190e-49 4.094369e-51
[4566,] 2.007573e-50 6.740062e-49 6.794843e-51
[4567,] 6.858760e-50 2.965424e-49 2.167194e-50
[4568,] 1.416455e-50 5.675877e-49 4.795123e-51
[4569,] 1.197290e-50 5.824036e-49 3.980968e-51
[4570,] 5.721254e-50 2.193916e-48 2.339691e-50
[4571,] 2.291707e-50 3.412614e-49 7.836326e-51
[4572,] 1.637355e-50 2.924527e-49 5.298953e-51
[4573,] 3.232832e-49 2.756356e-49 1.118486e-49
[4574,] 2.091311e-49 2.723916e-49 7.173632e-50
[4575,] 2.134941e-50 2.213568e-49 7.154794e-51
[4576,] 4.100207e-50 2.750070e-49 1.356598e-50
[4577,] 2.276856e-50 2.202776e-49 7.505518e-51
[4578,] 1.743258e-50 2.792329e-49 5.912356e-51
[4579,] 2.281605e-50 2.298403e-49 7.704246e-51
[4580,] 6.254461e-50 7.608808e-49 1.993163e-50
[4581,] 1.637925e-50 2.753022e-49 5.320966e-51
[4582,] 1.661743e-50 3.418164e-49 5.641890e-51
[4583,] 1.684675e-50 2.751781e-49 5.466621e-51
[4584,] 2.416825e-50 2.191089e-49 8.020397e-51
[4585,] 5.275772e-50 3.866593e-49 1.791598e-50
[4586,] 1.636277e-50 3.750565e-49 5.555055e-51
[4587,] 2.367615e-50 2.188519e-49 7.873245e-51
[4588,] 1.665952e-50 3.416225e-49 5.658252e-51
[4589,] 2.286236e-50 2.188961e-49 7.611946e-51
[4590,] 2.198660e-50 2.188058e-49 7.316325e-51
[4591,] 2.267127e-50 2.188256e-49 7.543815e-51
[4592,] 3.003491e-49 2.830227e-49 1.047955e-49
[4593,] 1.781315e-50 4.743929e-49 5.658988e-51
[4594,] 9.784613e-49 2.499917e-49 3.231294e-49
[4595,] 4.103614e-49 2.512016e-49 1.382291e-49
[4596,] 1.967270e-50 2.713934e-49 6.697230e-51
[4597,] 2.522586e-50 2.206625e-49 8.490980e-51
[4598,] 8.028656e-50 5.091092e-49 2.636813e-50
[4599,] 3.154194e-50 2.181754e-49 1.058131e-50
[4600,] 4.637707e-50 3.337569e-49 1.452231e-50
[4601,] 1.510575e-50 3.435455e-49 5.034429e-51
[4602,] 2.158725e-50 3.324345e-49 7.227501e-51
[4603,] 3.389922e-50 2.167952e-49 1.115253e-50
[4604,] 2.171888e-50 2.525655e-49 7.460082e-51
[4605,] 3.315046e-50 2.982371e-49 1.171364e-50
[4606,] 5.001272e-50 3.534215e-49 1.823131e-50
[4607,] 3.218588e-50 3.245167e-49 1.146933e-50
[4608,] 3.317376e-50 3.226564e-49 1.182770e-50
[4609,] 3.617230e-50 2.730424e-49 1.270687e-50
[4610,] 3.476852e-50 2.760184e-49 1.221795e-50
[4611,] 3.734588e-50 2.803191e-49 1.317278e-50
[4612,] 1.499131e-50 3.538551e-49 5.000077e-51
[4613,] 3.576005e-50 2.776581e-49 1.258593e-50
[4614,] 3.035803e-50 2.915400e-49 1.063003e-50
[4615,] 7.279945e-49 2.853312e-49 2.325372e-49
[4616,] 3.854984e-50 2.804217e-49 1.361007e-50
[4617,] 2.861684e-49 3.503783e-49 9.865522e-50
[4618,] 3.591923e-50 2.988798e-49 1.274828e-50
[4619,] 4.758625e-49 3.120061e-49 1.789303e-49
[4620,] 3.844914e-50 2.719358e-49 1.351878e-50
[4621,] 3.777503e-50 2.671272e-49 1.324414e-50
[4622,] 1.942429e-49 3.851196e-49 7.603999e-50
[4623,] 3.750589e-50 2.716864e-49 1.317779e-50
[4624,] 2.351553e-49 5.195992e-49 9.697970e-50
[4625,] 1.381796e-49 4.806585e-49 4.707075e-50
[4626,] 3.811964e-50 2.579494e-49 1.263167e-50
[4627,] 1.507069e-50 3.690044e-49 5.024570e-51
[4628,] 1.505983e-50 3.586687e-49 5.013621e-51
[4629,] 1.506833e-50 3.540784e-49 5.015659e-51
[4630,] 1.507104e-50 3.868925e-49 5.023929e-51
[4631,] 4.495921e-50 2.365525e-49 1.546091e-50
[4632,] 4.503517e-50 2.475387e-49 1.563707e-50
[4633,] 1.481386e-50 3.654841e-49 4.930181e-51
[4634,] 4.563575e-50 2.558004e-49 1.524330e-50
[4635,] 1.507476e-50 3.586776e-49 5.023095e-51
[4636,] 1.514953e-50 3.709377e-49 5.054007e-51
[4637,] 1.507943e-50 3.573089e-49 5.019975e-51
[4638,] 1.335285e-50 3.382349e-49 4.479239e-51
[4639,] 1.510060e-50 4.047398e-49 5.030936e-51
[4640,] 6.713740e-49 3.291489e-49 2.331611e-49
[4641,] 1.508160e-50 4.104852e-49 5.019095e-51
[4642,] 1.510050e-50 3.641134e-49 5.034683e-51
[4643,] 1.550640e-50 3.796347e-49 5.176470e-51
[4644,] 1.609263e-50 3.433201e-49 5.346427e-51
[4645,] 1.552463e-50 3.625231e-49 5.173434e-51
[4646,] 4.465926e-50 2.570387e-49 1.478131e-50
[4647,] 1.329802e-50 3.314887e-49 4.457376e-51
[4648,] 2.944169e-50 2.555083e-49 1.014107e-50
[4649,] 2.500780e-50 2.178958e-49 8.327653e-51
[4650,] 1.311660e-50 3.463539e-49 4.396237e-51
[4651,] 1.362827e-49 2.875857e-49 4.667845e-50
[4652,] 1.264919e-50 2.535457e-49 4.190344e-51
[4653,] 1.071608e-48 2.441892e-49 3.682133e-49
[4654,] 1.563540e-50 2.498958e-49 5.260030e-51
[4655,] 1.494394e-50 4.547878e-49 4.977727e-51
[4656,] 1.645328e-50 2.701205e-49 5.575635e-51
[4657,] 1.708151e-50 2.544427e-49 5.792482e-51
[4658,] 9.994692e-50 4.387340e-49 3.174399e-50
[4659,] 8.633403e-50 2.322173e-49 2.988881e-50
[4660,] 3.275270e-49 3.531005e-49 1.055907e-49
[4661,] 4.589445e-49 2.596527e-49 1.613179e-49
[4662,] 2.200897e-49 3.147276e-49 7.141815e-50
[4663,] 2.835436e-48 3.075796e-49 1.112085e-48
[4664,] 3.495325e-49 2.275646e-49 1.149356e-49
[4665,] 3.335838e-49 2.354808e-49 1.040342e-49
[4666,] 1.313767e-49 3.407784e-49 4.254782e-50
[4667,] 3.055467e-48 2.309326e-49 9.327651e-49
[4668,] 1.607674e-50 2.751008e-49 5.347194e-51
[4669,] 1.939688e-46 3.549338e-49 5.784693e-47
[4670,] 1.408014e-50 2.337133e-49 4.679266e-51
[4671,] 1.819050e-48 2.692241e-49 6.337876e-49
[4672,] 1.929521e-46 3.554679e-49 5.750935e-47
[4673,] 6.033452e-50 6.901608e-49 2.046976e-50
[4674,] 2.579633e-46 3.183610e-49 8.225541e-47
[4675,] 9.327196e-47 4.493587e-49 2.486553e-47
[4676,] 1.634134e-48 1.139687e-48 4.753458e-49
[4677,] 2.876190e-48 2.788713e-49 1.018941e-48
[4678,] 1.534492e-50 2.775976e-49 5.115709e-51
[4679,] 1.451136e-50 2.823628e-49 4.832713e-51
[4680,] 1.453069e-50 2.709146e-49 4.829084e-51
[4681,] 1.382464e-50 2.708370e-49 4.607634e-51
[4682,] 1.365987e-50 2.701892e-49 4.547855e-51
[4683,] 1.377821e-50 2.688494e-49 4.581143e-51
[4684,] 1.372363e-50 2.685999e-49 4.567302e-51
[4685,] 5.708377e-48 2.618729e-49 1.962627e-48
[4686,] 6.584762e-50 3.849142e-49 2.181081e-50
[4687,] 1.370108e-50 2.689769e-49 4.556030e-51
[4688,] 1.509265e-50 3.373150e-49 5.049187e-51
[4689,] 1.368840e-50 2.686803e-49 4.554727e-51
[4690,] 1.381507e-50 2.690318e-49 4.592675e-51
[4691,] 1.713850e-50 3.007241e-49 5.631884e-51
[4692,] 4.080994e-46 3.342962e-49 1.235078e-46
[4693,] 3.570727e-48 2.738693e-49 1.253490e-48
[4694,] 1.378024e-50 2.627418e-49 4.584558e-51
[4695,] 8.350181e-49 2.283963e-49 2.764256e-49
[4696,] 8.748487e-50 9.850572e-49 2.636375e-50
[4697,] 3.964369e-50 3.000001e-49 1.310112e-50
[4698,] 6.234321e-50 4.034127e-49 2.094649e-50
[4699,] 5.795274e-50 5.058810e-49 1.944243e-50
[4700,] 1.322611e-45 3.562544e-49 3.847729e-46
[4701,] 8.093740e-49 2.414487e-49 2.808626e-49
[4702,] 8.432470e-49 2.476183e-49 2.627888e-49
[4703,] 7.027433e-49 3.569919e-49 2.636078e-49
[4704,] 4.635750e-48 1.044137e-48 2.298644e-48
[4705,] 1.321275e-50 3.556321e-49 4.401423e-51
[4706,] 6.746044e-49 2.497115e-49 2.389075e-49
[4707,] 2.566688e-49 2.537748e-49 8.401313e-50
[4708,] 9.948903e-50 6.042788e-49 3.158601e-50
[4709,] 4.102143e-48 2.144455e-48 2.304562e-48
[4710,] 4.679968e-49 3.383450e-49 1.370807e-49
[4711,] 1.214459e-49 5.490143e-49 3.843015e-50
[4712,] 1.262276e-50 2.641798e-49 4.245000e-51
[4713,] 1.438807e-47 4.234669e-49 6.186287e-48
[4714,] 1.268581e-50 5.301390e-49 4.254007e-51
[4715,] 1.542652e-49 5.392183e-49 5.029033e-50
[4716,] 4.832830e-49 2.931069e-49 1.469849e-49
[4717,] 1.256242e-47 2.144388e-49 4.063627e-48
[4718,] 6.024543e-48 2.232969e-48 3.491712e-48
[4719,] 1.209031e-49 6.122388e-49 3.781786e-50
[4720,] 8.270817e-50 3.930446e-49 2.663185e-50
[4721,] 8.894766e-48 2.287256e-49 3.056508e-48
[4722,] 1.896521e-50 8.113747e-49 6.504720e-51
[4723,] 7.421039e-50 2.688280e-49 2.380081e-50
[4724,] 3.037479e-50 2.489444e-49 9.851610e-51
[4725,] 2.972205e-50 2.969826e-49 9.797521e-51
[4726,] 1.532543e-50 4.576049e-49 4.879052e-51
[4727,] 1.664596e-50 4.151898e-49 5.553535e-51
[4728,] 2.247884e-50 2.643856e-49 7.268864e-51
[4729,] 2.552151e-50 2.702362e-49 8.196111e-51
[4730,] 2.107628e-50 4.766187e-49 7.027274e-51
[4731,] 1.360906e-50 9.720582e-49 4.352288e-51
[4732,] 1.348604e-50 1.264982e-48 4.311953e-51
[4733,] 1.679290e-50 4.164856e-49 5.605337e-51
[4734,] 1.894796e-50 5.234644e-49 6.372155e-51
[4735,] 1.365263e-50 7.893342e-49 4.375907e-51
[4736,] 1.800061e-50 3.539667e-49 5.724870e-51
[4737,] 1.342217e-50 4.116021e-49 4.347981e-51
[4738,] 1.726398e-50 4.082549e-49 5.764930e-51
[4739,] 4.090989e-50 6.521757e-49 1.294747e-50
[4740,] 1.319468e-50 8.193339e-49 4.255903e-51
[4741,] 4.440045e-50 5.901055e-49 1.426076e-50
[4742,] 1.586226e-50 3.843251e-49 5.335666e-51
[4743,] 1.540840e-50 4.296293e-49 4.914358e-51
[4744,] 1.564215e-50 3.381511e-49 5.019164e-51
[4745,] 1.653594e-50 2.776309e-49 5.340949e-51
[4746,] 1.257789e-50 2.753549e-49 4.140585e-51
[4747,] 1.740804e-50 2.602181e-49 5.625168e-51
[4748,] 2.194201e-50 3.588093e-49 7.377674e-51
[4749,] 7.341565e-49 4.113106e-49 2.471854e-49
[4750,] 5.253057e-50 7.875830e-49 1.501480e-50
[4751,] 1.276025e-50 2.999328e-49 4.185861e-51
[4752,] 1.839607e-50 5.235571e-49 6.124887e-51
[4753,] 5.185257e-50 4.842340e-49 1.706292e-50
[4754,] 1.319041e-50 2.998918e-49 4.310044e-51
[4755,] 1.306460e-50 2.996312e-49 4.273520e-51
[4756,] 1.309196e-50 3.045114e-49 4.279875e-51
[4757,] 1.314992e-50 2.981873e-49 4.298780e-51
[4758,] 3.450638e-50 2.560206e-49 1.108013e-50
[4759,] 2.059951e-50 3.993019e-49 6.864323e-51
[4760,] 6.109689e-50 5.596590e-49 2.063422e-50
[4761,] 1.352393e-50 2.565105e-49 4.432506e-51
[4762,] 1.819865e-50 3.685896e-49 6.074691e-51
[4763,] 1.908401e-50 4.046027e-49 6.347570e-51
[4764,] 2.512125e-50 3.040144e-49 7.956475e-51
[4765,] 1.958837e-50 1.874787e-48 5.900668e-51
[4766,] 1.338774e-50 2.808497e-49 4.376201e-51
[4767,] 1.342753e-50 3.092927e-49 4.373415e-51
[4768,] 1.591571e-49 3.864184e-49 5.228259e-50
[4769,] 1.307457e-50 2.497110e-49 4.299079e-51
[4770,] 1.304876e-50 2.742797e-49 4.278614e-51
[4771,] 1.757616e-50 2.374517e-49 5.752519e-51
[4772,] 1.475537e-49 4.262367e-49 4.914944e-50
[4773,] 1.332752e-50 2.913703e-49 4.353378e-51
[4774,] 2.016523e-50 4.001590e-49 6.709354e-51
[4775,] 3.259003e-50 2.993021e-49 1.086945e-50
[4776,] 2.083348e-50 3.618193e-49 7.011946e-51
[4777,] 1.282730e-50 9.461148e-49 4.155686e-51
[4778,] 1.977974e-50 4.016678e-49 6.572000e-51
[4779,] 3.156578e-50 2.416693e-49 1.027665e-50
[4780,] 1.866160e-50 5.210243e-49 6.206115e-51
[4781,] 1.330845e-49 3.940103e-49 4.327029e-50
[4782,] 3.381485e-50 2.414516e-49 1.101016e-50
[4783,] 1.960158e-50 3.613327e-49 6.588358e-51
[4784,] 1.867835e-50 2.392869e-49 6.098654e-51
[4785,] 7.089580e-49 3.918619e-49 2.211081e-49
[4786,] 1.321606e-50 2.359410e-49 4.429857e-51
[4787,] 1.345578e-50 3.339192e-49 4.374451e-51
[4788,] 1.907980e-50 2.421941e-49 6.221276e-51
[4789,] 2.544970e-50 2.357951e-49 8.363592e-51
[4790,] 2.225101e-50 4.561483e-49 7.441339e-51
[4791,] 2.257746e-50 2.369980e-49 7.413213e-51
[4792,] 8.318127e-49 5.323096e-49 3.423865e-49
[4793,] 2.342175e-50 4.966631e-49 7.883231e-51
[4794,] 4.703473e-50 3.558654e-49 1.696051e-50
[4795,] 1.028892e-48 4.951842e-49 4.169214e-49
[4796,] 4.029694e-49 4.779979e-49 1.308036e-49
[4797,] 8.843049e-49 4.694112e-49 3.518766e-49
[4798,] 1.648610e-50 2.199728e-49 5.540133e-51
[4799,] 8.891433e-49 5.151999e-49 3.622187e-49
[4800,] 5.116118e-50 2.646665e-49 1.771203e-50
[4801,] 6.345756e-50 5.850294e-49 2.159269e-50
[4802,] 1.671416e-50 2.231603e-49 5.569044e-51
[4803,] 1.877025e-50 2.389436e-49 6.132452e-51
[4804,] 2.071882e-50 4.321025e-49 6.859580e-51
[4805,] 1.997998e-50 4.281450e-49 6.626749e-51
[4806,] 6.669128e-49 5.807401e-49 2.788360e-49
[4807,] 7.441797e-49 5.461912e-49 3.056595e-49
[4808,] 3.439735e-50 6.169833e-49 1.258249e-50
[4809,] 2.013099e-50 4.345247e-49 6.665066e-51
[4810,] 2.516357e-50 4.470192e-49 8.427070e-51
[4811,] 3.911585e-50 7.191806e-49 1.459107e-50
[4812,] 2.203618e-50 4.292786e-49 7.296606e-51
[4813,] 2.160499e-50 4.287580e-49 7.156610e-51
[4814,] 2.291742e-50 2.445302e-49 7.471560e-51
[4815,] 2.403727e-50 4.410726e-49 8.020270e-51
[4816,] 2.379041e-50 4.508377e-49 7.949520e-51
[4817,] 5.373249e-49 7.667837e-49 2.220955e-49
[4818,] 2.136103e-50 4.261879e-49 7.083170e-51
[4819,] 3.211290e-50 6.971551e-49 1.207769e-50
[4820,] 2.344005e-50 3.986165e-49 8.108563e-51
[4821,] 2.157693e-50 4.129521e-49 7.374105e-51
[4822,] 1.018864e-49 6.206562e-49 3.512631e-50
[4823,] 2.774566e-50 4.508400e-49 9.276287e-51
[4824,] 2.946008e-50 4.503852e-49 9.852971e-51
[4825,] 2.088819e-50 4.155439e-49 7.132745e-51
[4826,] 1.193758e-48 5.336262e-49 4.923885e-49
[4827,] 1.199069e-48 5.300527e-49 4.938744e-49
[4828,] 1.870767e-50 9.851570e-49 6.860549e-51
[4829,] 2.191862e-50 3.850955e-49 7.463077e-51
[4830,] 2.547220e-50 2.643388e-48 9.581828e-51
[4831,] 2.317446e-50 4.130099e-49 7.945748e-51
[4832,] 2.669347e-50 1.538323e-48 1.015747e-50
[4833,] 3.147758e-50 4.470819e-49 1.091576e-50
[4834,] 2.185121e-50 3.721254e-49 7.421939e-51
[4835,] 2.026770e-50 1.372001e-48 7.381963e-51
[4836,] 1.226131e-50 2.974222e-49 4.055809e-51
[4837,] 2.192823e-50 3.882346e-49 7.471369e-51
[4838,] 2.305100e-50 2.512884e-49 7.474360e-51
[4839,] 1.868411e-50 3.862198e-49 6.289026e-51
[4840,] 2.193554e-50 2.663040e-49 7.075144e-51
[4841,] 1.950782e-50 1.866928e-48 7.140380e-51
[4842,] 2.185054e-50 3.712835e-49 7.420037e-51
[4843,] 2.938820e-50 4.425551e-49 9.807692e-51
[4844,] 4.868816e-50 3.910649e-49 1.761728e-50
[4845,] 2.096689e-50 3.904377e-49 7.132967e-51
[4846,] 2.052978e-50 4.671637e-49 6.759894e-51
[4847,] 4.231262e-50 4.610825e-49 1.461851e-50
[4848,] 2.091145e-50 3.739732e-49 7.093966e-51
[4849,] 2.167299e-50 3.829143e-49 7.374056e-51
[4850,] 4.841584e-50 3.839527e-49 1.747477e-50
[4851,] 2.170569e-50 4.700199e-49 7.133669e-51
[4852,] 2.129844e-50 3.796414e-49 7.237613e-51
[4853,] 2.201695e-50 3.739732e-49 7.482702e-51
[4854,] 1.239681e-50 3.471167e-49 4.084139e-51
[4855,] 5.218349e-50 4.104635e-49 1.905355e-50
[4856,] 2.166443e-50 3.788257e-49 7.365570e-51
[4857,] 2.298005e-50 2.324316e-48 8.526298e-51
[4858,] 2.117235e-50 3.727366e-49 7.183995e-51
[4859,] 2.920316e-50 4.500201e-49 9.742245e-51
[4860,] 2.123780e-50 3.696423e-49 7.202219e-51
[4861,] 2.171750e-50 3.634765e-49 7.360445e-51
[4862,] 2.838198e-50 2.664640e-49 9.080739e-51
[4863,] 2.167526e-50 3.799835e-49 7.370334e-51
[4864,] 2.206150e-50 3.559433e-49 7.561722e-51
[4865,] 2.930401e-50 4.499531e-49 9.774821e-51
[4866,] 4.364168e-50 4.932132e-49 1.520016e-50
[4867,] 2.109287e-50 3.639232e-49 7.162047e-51
[4868,] 5.042368e-50 4.307961e-49 1.848655e-50
[4869,] 2.127773e-50 3.791162e-49 7.228827e-51
[4870,] 2.623923e-50 2.606020e-49 8.442685e-51
[4871,] 2.246446e-50 3.584563e-49 7.612223e-51
[4872,] 2.160305e-50 4.594385e-49 7.111083e-51
[4873,] 2.667214e-50 3.082070e-48 1.010255e-50
[4874,] 2.591708e-50 2.503594e-49 8.416558e-51
[4875,] 2.164587e-50 3.579485e-49 7.326083e-51
[4876,] 2.179585e-50 2.026898e-48 8.014133e-51
[4877,] 5.294569e-50 4.484136e-49 1.959870e-50
[4878,] 3.315182e-50 2.642207e-49 1.058560e-50
[4879,] 2.165751e-50 3.625620e-49 7.337894e-51
[4880,] 2.169233e-50 3.661418e-49 7.355630e-51
[4881,] 3.484947e-50 5.368557e-49 1.126328e-50
[4882,] 2.170272e-50 3.769862e-49 7.375669e-51
[4883,] 2.158680e-50 3.700916e-49 7.325023e-51
[4884,] 2.164666e-50 3.714628e-49 7.348060e-51
[4885,] 2.131977e-50 3.714118e-49 7.233111e-51
[4886,] 2.151396e-50 3.797901e-49 7.312988e-51
[4887,] 2.182416e-50 3.711259e-49 7.409929e-51
[4888,] 2.236696e-50 3.716659e-49 7.601075e-51
[4889,] 2.176317e-50 4.556056e-49 7.166784e-51
[4890,] 2.300960e-50 3.767807e-49 7.834556e-51
[4891,] 1.821936e-50 2.668419e-48 6.626980e-51
[4892,] 5.124476e-50 5.241084e-49 1.917639e-50
[4893,] 2.280086e-50 3.754393e-49 7.759614e-51
[4894,] 3.059397e-50 4.508335e-49 1.021511e-50
[4895,] 2.337748e-50 3.719830e-49 7.956180e-51
[4896,] 2.149503e-50 3.724248e-49 7.296300e-51
[4897,] 2.215619e-50 2.610300e-48 8.218444e-51
[4898,] 2.176567e-50 3.773930e-49 7.398364e-51
[4899,] 4.810423e-50 4.029459e-49 1.630629e-50
[4900,] 2.227408e-50 4.576211e-49 7.329255e-51
[4901,] 3.852421e-50 3.516549e-49 1.257379e-50
[4902,] 2.138507e-50 3.578423e-49 7.235899e-51
[4903,] 5.406373e-50 4.925433e-49 2.022378e-50
[4904,] 4.712868e-50 3.374923e-49 1.586650e-50
[4905,] 2.084527e-50 3.659254e-49 7.059384e-51
[4906,] 2.117414e-50 3.578325e-49 7.162083e-51
[4907,] 1.686713e-50 3.028369e-49 5.407940e-51
[4908,] 2.093694e-50 3.676516e-49 7.093716e-51
[4909,] 4.610462e-50 3.384038e-49 1.554324e-50
[4910,] 2.084662e-50 3.622101e-49 7.054160e-51
[4911,] 2.068192e-50 3.679717e-49 7.004537e-51
[4912,] 2.114665e-50 4.622719e-49 6.961806e-51
[4913,] 2.508197e-50 4.254737e-49 8.586988e-51
[4914,] 2.106714e-50 3.528468e-49 7.115823e-51
[4915,] 2.067859e-50 3.623512e-49 6.994457e-51
[4916,] 4.854992e-50 4.199222e-49 1.659654e-50
[4917,] 2.085735e-50 3.636062e-49 7.059813e-51
[4918,] 2.855072e-50 4.529005e-49 9.547784e-51
[4919,] 2.125437e-50 4.676474e-49 6.991551e-51
[4920,] 2.060686e-50 3.648413e-49 6.972305e-51
[4921,] 7.529832e-49 7.165038e-49 3.112052e-49
[4922,] 2.186759e-50 3.472776e-49 7.381208e-51
[4923,] 2.135117e-50 4.753577e-49 7.015191e-51
[4924,] 3.862103e-50 4.857383e-49 1.403817e-50
[4925,] 2.072794e-50 3.512312e-49 6.995558e-51
[4926,] 6.497089e-50 3.502780e-49 2.423781e-50
[4927,] 3.956476e-50 4.230541e-49 1.424336e-50
[4928,] 5.357772e-50 4.127128e-49 1.886514e-50
[4929,] 2.948197e-50 2.422389e-49 9.594730e-51
[4930,] 2.096217e-50 3.669050e-49 7.099702e-51
[4931,] 2.130490e-50 3.551476e-49 7.202871e-51
[4932,] 2.077987e-50 3.526796e-49 7.016011e-51
[4933,] 5.302764e-50 4.103032e-49 1.864986e-50
[4934,] 2.235681e-49 5.102620e-49 8.890075e-50
[4935,] 5.731050e-50 3.828912e-49 2.043167e-50
[4936,] 2.079604e-50 3.617780e-49 7.035932e-51
[4937,] 3.180091e-50 2.520083e-49 1.026442e-50
[4938,] 5.463578e-50 3.328384e-49 1.802550e-50
[4939,] 3.755487e-50 5.571710e-49 1.287819e-50
[4940,] 1.741701e-49 1.316525e-48 7.452070e-50
[4941,] 3.353086e-50 4.670681e-49 1.128645e-50
[4942,] 2.093807e-50 3.529852e-49 7.071564e-51
[4943,] 2.325571e-50 3.454072e-49 7.839648e-51
[4944,] 2.572537e-50 3.582093e-49 8.731293e-51
[4945,] 3.081798e-50 4.554847e-49 1.032653e-50
[4946,] 2.706951e-50 3.376237e-49 9.264918e-51
[4947,] 3.293989e-50 4.600260e-49 1.107396e-50
[4948,] 6.311218e-50 3.402898e-49 2.341486e-50
[4949,] 1.924142e-50 3.452401e-49 6.467718e-51
[4950,] 3.153210e-50 4.311383e-49 1.126895e-50
[4951,] 2.151102e-50 3.751118e-49 7.293868e-51
[4952,] 6.659336e-50 6.045184e-49 2.574200e-50
[4953,] 2.227569e-50 3.527832e-49 7.533563e-51
[4954,] 2.005601e-50 3.601621e-49 6.774636e-51
[4955,] 2.371249e-50 3.895101e-49 8.092230e-51
[4956,] 3.630274e-50 5.520670e-49 1.199926e-50
[4957,] 6.143215e-50 4.244060e-49 2.179978e-50
[4958,] 2.039885e-50 3.542745e-49 6.885719e-51
[4959,] 4.184305e-49 4.938267e-49 1.341758e-49
[4960,] 2.282250e-50 4.464579e-49 7.520892e-51
[4961,] 3.802934e-50 2.339104e-49 1.246366e-50
[4962,] 2.291340e-50 4.186017e-49 7.781210e-51
[4963,] 3.635829e-50 4.257386e-49 1.305714e-50
[4964,] 1.976090e-50 3.541078e-49 6.663149e-51
[4965,] 4.844333e-50 4.202850e-49 1.704978e-50
[4966,] 1.936503e-50 3.281611e-49 6.474032e-51
[4967,] 5.442783e-50 4.122742e-49 1.920989e-50
[4968,] 6.090621e-50 3.419337e-49 2.206295e-50
[4969,] 3.811878e-50 3.711677e-49 1.258523e-50
[4970,] 1.729646e-50 2.754077e-49 5.923046e-51
[4971,] 1.762038e-50 2.695122e-49 6.033557e-51
[4972,] 1.553608e-50 3.027132e-49 5.327906e-51
[4973,] 3.878974e-50 3.949303e-49 1.335967e-50
[4974,] 5.382246e-50 2.339297e-49 1.838528e-50
[4975,] 7.373512e-50 2.585793e-49 2.571329e-50
[4976,] 2.379217e-50 4.867650e-49 7.992125e-51
[4977,] 6.683800e-50 2.947550e-49 2.307159e-50
[4978,] 3.744271e-50 7.937100e-49 1.137258e-50
[4979,] 2.930241e-50 4.780852e-49 9.698925e-51
[4980,] 1.362921e-49 6.086270e-49 3.919900e-50
[4981,] 2.633261e-50 5.367463e-49 8.746173e-51
[4982,] 2.227503e-49 8.275221e-49 9.716912e-50
[4983,] 5.156941e-50 4.536551e-49 1.637970e-50
[4984,] 7.839984e-50 2.859625e-49 2.667972e-50
[4985,] 5.853849e-50 2.549938e-49 1.980712e-50
[4986,] 1.380125e-49 1.342838e-48 5.228136e-50
[4987,] 1.483578e-50 4.754109e-49 5.026959e-51
[4988,] 5.403082e-49 7.519295e-49 2.212993e-49
[4989,] 4.750432e-49 9.804385e-49 2.014848e-49
[4990,] 2.123626e-49 5.196052e-49 7.156936e-50
[4991,] 1.527317e-49 3.278012e-49 4.447790e-50
[4992,] 1.491909e-50 3.999109e-49 4.981842e-51
[4993,] 5.071531e-50 8.155173e-49 1.741621e-50
[4994,] 7.388451e-49 2.336438e-49 2.420473e-49
[4995,] 1.402157e-49 2.285861e-49 4.394698e-50
[4996,] 6.287028e-50 6.821842e-49 2.002047e-50
[4997,] 3.916286e-50 2.698564e-49 1.282051e-50
[4998,] 2.005197e-50 4.710227e-49 6.759649e-51
[4999,] 2.005645e-50 4.692455e-49 6.761568e-51
[5000,] 2.010060e-50 4.710227e-49 6.784995e-51
[5001,] 2.011481e-50 4.638214e-49 6.789514e-51
[5002,] 2.197163e-49 5.191594e-49 7.386721e-50
[5003,] 1.999164e-50 5.416229e-49 6.739732e-51
[5004,] 1.821934e-49 2.246593e-49 5.814539e-50
[5005,] 2.539186e-50 9.542025e-49 8.847450e-51
[5006,] 1.716298e-49 2.289934e-49 5.422105e-50
[5007,] 1.405397e-48 2.550110e-49 5.212091e-49
[5008,] 3.062632e-49 3.534116e-49 1.102336e-49
[5009,] 1.980927e-49 3.565913e-49 6.721401e-50
[5010,] 2.514136e-50 2.423878e-49 8.508514e-51
[5011,] 2.924179e-50 2.447058e-49 9.941958e-51
[5012,] 4.067496e-50 2.683331e-49 1.336148e-50
[5013,] 1.544017e-50 4.048546e-49 5.145351e-51
[5014,] 3.648544e-49 3.466152e-49 1.308635e-49
[5015,] 2.985478e-50 2.413068e-49 9.658322e-51
[5016,] 1.284283e-50 4.160167e-49 4.216299e-51
[5017,] 1.522056e-50 4.640726e-49 5.167999e-51
[5018,] 1.574473e-50 4.416435e-49 5.325547e-51
[5019,] 6.408842e-50 6.044616e-49 2.031590e-50
[5020,] 2.798018e-50 7.706489e-49 9.644287e-51
[5021,] 9.298632e-50 2.877639e-49 2.953395e-50
[5022,] 3.794529e-49 2.803311e-49 1.281834e-49
[5023,] 1.889341e-49 5.152082e-49 6.303996e-50
[5024,] 5.702218e-50 6.651924e-49 1.847104e-50
[5025,] 5.617655e-50 6.640894e-49 1.827513e-50
[5026,] 5.096099e-50 6.931551e-49 1.655109e-50
[5027,] 2.153100e-49 5.151111e-49 7.193393e-50
[5028,] 1.377858e-50 6.385337e-49 4.582244e-51
[5029,] 1.378038e-50 5.579334e-49 4.581721e-51
[5030,] 2.736715e-50 6.884946e-49 9.381808e-51
[5031,] 3.680632e-49 2.784043e-49 1.231909e-49
[5032,] 3.809800e-49 3.521213e-49 1.381550e-49
[5033,] 4.108345e-49 3.479051e-49 1.478107e-49
[5034,] 1.459798e-49 2.802399e-49 4.859787e-50
[5035,] 5.653576e-50 6.436229e-49 1.877787e-50
[5036,] 2.638570e-50 1.175732e-48 9.301948e-51
[5037,] 6.943810e-50 2.583109e-49 2.271759e-50
[5038,] 7.190160e-50 2.569351e-49 2.360144e-50
[5039,] 1.390277e-50 3.802917e-49 4.628031e-51
[5040,] 6.512927e-50 2.790447e-49 2.295039e-50
[5041,] 1.399629e-50 2.474451e-49 4.732340e-51
[5042,] 1.451509e-50 4.039839e-49 4.816611e-51
[5043,] 5.422815e-50 3.561669e-49 1.720753e-50
[5044,] 1.440764e-50 3.486486e-49 4.781763e-51
[5045,] 1.548384e-50 3.893305e-49 5.079343e-51
[5046,] 2.511541e-50 7.335338e-49 8.590857e-51
[5047,] 1.992048e-50 3.619169e-49 6.495501e-51
[5048,] 1.729057e-50 3.988930e-49 5.601866e-51
[5049,] 1.104477e-49 3.008606e-49 3.966113e-50
[5050,] 1.139753e-49 2.813132e-49 4.039463e-50
[5051,] 1.925983e-49 3.050214e-49 6.559200e-50
[5052,] 1.158849e-49 5.070976e-49 3.829138e-50
[5053,] 2.507017e-50 7.373706e-49 9.288281e-51
[5054,] 1.979310e-49 2.994528e-49 6.634113e-50
[5055,] 3.134246e-50 7.920131e-49 1.182783e-50
[5056,] 7.785379e-50 5.582671e-49 3.015928e-50
[5057,] 8.643314e-50 5.174832e-49 3.340497e-50
[5058,] 1.169884e-49 5.071210e-49 3.865373e-50
[5059,] 1.376120e-49 2.597724e-49 4.768614e-50
[5060,] 1.421271e-50 3.663561e-49 4.711741e-51
[5061,] 1.179112e-49 2.472443e-49 4.021821e-50
[5062,] 4.969766e-50 3.836848e-49 1.662245e-50
[5063,] 3.045831e-50 2.847525e-49 9.698907e-51
[5064,] 5.439119e-50 3.686996e-49 1.940442e-50
[5065,] 4.485647e-50 3.003493e-49 1.551056e-50
[5066,] 1.768576e-50 2.652485e-49 5.926292e-51
[5067,] 1.815843e-50 2.659650e-49 6.090714e-51
[5068,] 1.916641e-50 4.207761e-49 6.378491e-51
[5069,] 4.821779e-50 6.057509e-49 1.592860e-50
[5070,] 4.649058e-50 5.212559e-49 1.542599e-50
[5071,] 1.762521e-50 2.812648e-49 5.901291e-51
[5072,] 1.760017e-50 2.803773e-49 5.890550e-51
[5073,] 1.940178e-50 2.891367e-49 6.534946e-51
[5074,] 1.692859e-50 5.375730e-49 5.715589e-51
[5075,] 1.776405e-50 2.812648e-49 5.949129e-51
[5076,] 3.157722e-50 3.090572e-49 1.117661e-50
[5077,] 4.699953e-50 5.577457e-49 1.568140e-50
[5078,] 4.962295e-50 5.657903e-49 1.641565e-50
[5079,] 4.962711e-50 5.988765e-49 1.636598e-50
[5080,] 4.733605e-50 4.350135e-49 1.691789e-50
[5081,] 1.733077e-50 2.874384e-49 5.815253e-51
[5082,] 1.738922e-50 2.893314e-49 5.838669e-51
[5083,] 1.538084e-49 5.864142e-49 4.913058e-50
[5084,] 1.690910e-50 5.801934e-49 5.716061e-51
[5085,] 1.921445e-50 4.560424e-49 6.388366e-51
[5086,] 2.269481e-50 3.304405e-49 8.005825e-51
[5087,] 3.946788e-50 4.242212e-49 1.262028e-50
[5088,] 3.265595e-50 2.895285e-49 1.152900e-50
[5089,] 1.401550e-50 3.936111e-49 4.660304e-51
[5090,] 2.345579e-50 2.575390e-49 8.050713e-51
[5091,] 5.152171e-50 3.366994e-49 1.651486e-50
[5092,] 1.793017e-50 1.451974e-48 6.187032e-51
[5093,] 5.117901e-50 6.095505e-49 1.680520e-50
[5094,] 3.222652e-50 1.387878e-48 1.181727e-50
[5095,] 3.591471e-50 2.534452e-49 1.205614e-50
[5096,] 1.617936e-50 3.899635e-49 5.150018e-51
[5097,] 8.398900e-50 3.078366e-49 2.514589e-50
[5098,] 7.969082e-50 2.950418e-49 2.404589e-50
[5099,] 7.730376e-50 3.086207e-49 2.319604e-50
[5100,] 4.075509e-50 4.909689e-49 1.452316e-50
[5101,] 8.892690e-50 3.054358e-49 2.660435e-50
[5102,] 7.063798e-50 5.139065e-49 2.030502e-50
[5103,] 3.884848e-50 5.486027e-49 1.392419e-50
[5104,] 2.617456e-50 5.467408e-49 8.608379e-51
[5105,] 4.472247e-50 3.965926e-49 1.564208e-50
[5106,] 1.317930e-50 4.112043e-49 4.275925e-51
[5107,] 1.484862e-49 5.713837e-49 4.349782e-50
[5108,] 3.360110e-50 2.992395e-49 1.135672e-50
[5109,] 2.648897e-50 3.070353e-49 8.963759e-51
[5110,] 2.542603e-50 3.080106e-49 8.474126e-51
[5111,] 3.519627e-50 3.567920e-49 1.219759e-50
[5112,] 5.012804e-50 6.377470e-49 1.648108e-50
[5113,] 1.883203e-50 2.837446e-49 6.096380e-51
[5114,] 2.085859e-50 2.592762e-49 6.872313e-51
[5115,] 1.376188e-50 3.855034e-49 4.581664e-51
[5116,] 1.094101e-49 9.403482e-49 3.083323e-50
[5117,] 6.717697e-50 1.299999e-48 1.836501e-50
[5118,] 1.268560e-50 3.720999e-49 4.158294e-51
[5119,] 2.105186e-50 2.533488e-49 6.968113e-51
[5120,] 1.414615e-49 4.904836e-49 4.212986e-50
[5121,] 9.446480e-50 7.983785e-49 2.709185e-50
[5122,] 1.483283e-50 3.670042e-49 4.783372e-51
[5123,] 1.510208e-50 3.355992e-49 4.874053e-51
[5124,] 2.497399e-50 2.543958e-49 8.264751e-51
[5125,] 1.517676e-50 2.149781e-49 5.035286e-51
[5126,] 3.434078e-50 3.098996e-49 1.154219e-50
[5127,] 2.773190e-50 2.670207e-49 9.058232e-51
[5128,] 1.517449e-50 3.250298e-49 4.900148e-51
[5129,] 1.521650e-50 3.217575e-49 4.914235e-51
[5130,] 2.214210e-50 2.769680e-49 7.146737e-51
[5131,] 1.418077e-50 4.800911e-49 4.543986e-51
[5132,] 1.438002e-50 7.320642e-49 4.595477e-51
[5133,] 1.452943e-50 2.214534e-49 4.807738e-51
[5134,] 1.577063e-50 2.934965e-49 5.267084e-51
[5135,] 3.541016e-50 4.355303e-49 1.171561e-50
[5136,] 4.109515e-50 3.991582e-49 1.365116e-50
[5137,] 4.107155e-50 3.983627e-49 1.365036e-50
[5138,] 7.013538e-50 7.162576e-49 2.061907e-50
[5139,] 1.924504e-50 4.862136e-49 6.519995e-51
[5140,] 1.470766e-50 2.212048e-49 4.888206e-51
[5141,] 3.170750e-50 5.463196e-49 1.062093e-50
[5142,] 1.966571e-50 5.758976e-49 6.621601e-51
[5143,] 1.199673e-48 2.926798e-49 3.879710e-49
[5144,] 1.602623e-50 2.487871e-49 5.437580e-51
[5145,] 5.061640e-50 3.027091e-49 1.584762e-50
[5146,] 4.275684e-50 5.986317e-49 1.235795e-50
[5147,] 1.472364e-50 2.943011e-49 4.972523e-51
[5148,] 2.252157e-50 4.117302e-49 7.866816e-51
[5149,] 5.628913e-50 2.889982e-49 1.765829e-50
[5150,] 1.460832e-50 4.247800e-49 5.015899e-51
[5151,] 5.937147e-50 4.080133e-49 1.972149e-50
[5152,] 5.828125e-50 3.055204e-49 1.996670e-50
[5153,] 2.472606e-50 3.226877e-49 8.459246e-51
[5154,] 4.761112e-50 6.131543e-49 1.617874e-50
[5155,] 1.948477e-50 1.189506e-48 7.068948e-51
[5156,] 4.963308e-50 3.091342e-49 1.696478e-50
[5157,] 4.339312e-50 2.541097e-49 1.421113e-50
[5158,] 4.917754e-50 4.511998e-49 1.620154e-50
[5159,] 3.227617e-50 2.226360e-49 1.094544e-50
[5160,] 4.852129e-50 5.908261e-49 1.637722e-50
[5161,] 2.048337e-50 8.830386e-49 7.519621e-51
[5162,] 2.020555e-50 4.872978e-49 6.787021e-51
[5163,] 2.896434e-50 4.328246e-49 1.043914e-50
[5164,] 3.721621e-50 4.352102e-49 1.223808e-50
[5165,] 1.279551e-50 3.220401e-49 4.265094e-51
[5166,] 3.388567e-49 4.004144e-49 8.013168e-50
[5167,] 5.456855e-49 3.224545e-49 1.336234e-49
[5168,] 1.751366e-50 3.563298e-49 6.009690e-51
[5169,] 7.766272e-50 3.479729e-49 2.674787e-50
[5170,] 1.299957e-50 2.912307e-49 4.309671e-51
[5171,] 2.522587e-50 2.629342e-49 8.653369e-51
[5172,] 1.610926e-50 3.225240e-49 5.462100e-51
[5173,] 8.251454e-50 3.466840e-49 2.820057e-50
[5174,] 2.871837e-50 3.636400e-49 1.026079e-50
[5175,] 1.580985e-50 2.856308e-49 5.342922e-51
[5176,] 1.631127e-50 2.940150e-49 5.529322e-51
[5177,] 1.978296e-50 2.408236e-49 6.557431e-51
[5178,] 6.794739e-50 3.360454e-49 2.303444e-50
[5179,] 6.846906e-50 3.625998e-49 2.348182e-50
[5180,] 2.031232e-50 2.148274e-49 6.724276e-51
[5181,] 1.448301e-50 2.518503e-49 4.811681e-51
[5182,] 2.239024e-50 2.843729e-49 7.703373e-51
[5183,] 1.532978e-50 3.384261e-49 5.267073e-51
[5184,] 1.711635e-50 4.357565e-49 5.917869e-51
[5185,] 2.470173e-50 3.462650e-49 8.107211e-51
[5186,] 2.215774e-50 2.798715e-49 7.592433e-51
[5187,] 1.198980e-50 2.662472e-49 3.987127e-51
[5188,] 2.197387e-50 3.815778e-49 7.625436e-51
[5189,] 2.150590e-50 2.421536e-49 7.129458e-51
[5190,] 4.726992e-50 1.016030e-48 1.662996e-50
[5191,] 2.319244e-50 2.932355e-49 7.999273e-51
[5192,] 2.143560e-50 3.742414e-49 7.384577e-51
[5193,] 4.228950e-50 5.726036e-49 1.406060e-50
[5194,] 3.097877e-50 5.520048e-49 1.042987e-50
[5195,] 2.365661e-50 2.892470e-49 7.779651e-51
[5196,] 1.989356e-50 2.613482e-49 6.823070e-51
[5197,] 1.938719e-50 2.644031e-49 6.532675e-51
[5198,] 3.015046e-50 4.234214e-49 1.019773e-50
[5199,] 1.529808e-50 2.673726e-49 5.148969e-51
[5200,] 1.679445e-50 2.651595e-49 5.668085e-51
[5201,] 1.550794e-50 2.882545e-49 5.256611e-51
[5202,] 1.697568e-50 2.635914e-49 5.727182e-51
[5203,] 1.532557e-50 2.785099e-49 5.170742e-51
[5204,] 1.577571e-50 2.870055e-49 5.340114e-51
[5205,] 1.831334e-50 2.567747e-49 6.163357e-51
[5206,] 1.705597e-50 2.630569e-49 5.735994e-51
[5207,] 1.612781e-50 3.519405e-49 5.370525e-51
[5208,] 1.580506e-50 2.928244e-49 5.257256e-51
[5209,] 1.234785e-50 2.204250e-49 4.117235e-51
[5210,] 1.226843e-50 2.233417e-49 4.091596e-51
[5211,] 1.254091e-50 2.254191e-49 4.190977e-51
[5212,] 1.237057e-50 2.185696e-49 4.121038e-51
[5213,] 1.240180e-50 2.249485e-49 4.142471e-51
[5214,] 1.249952e-50 2.219484e-49 4.172850e-51
[5215,] 1.232403e-50 2.236904e-49 4.113018e-51
[5216,] 1.252933e-50 2.223694e-49 4.183724e-51
[5217,] 4.692202e-50 3.562195e-49 1.450721e-50
[5218,] 1.532385e-50 2.518412e-49 5.132181e-51
[5219,] 1.252364e-50 2.228701e-49 4.182468e-51
[5220,] 1.255763e-50 2.242908e-49 4.196215e-51
[5221,] 1.312545e-50 2.356587e-49 4.365444e-51
[5222,] 1.251605e-50 2.234499e-49 4.180594e-51
[5223,] 1.242101e-50 2.232095e-49 4.147198e-51
[5224,] 1.258486e-50 2.245844e-49 4.206078e-51
[5225,] 4.201462e-50 4.839771e-49 1.455818e-50
[5226,] 4.562451e-50 9.543280e-49 1.638157e-50
[5227,] 1.271587e-50 2.223526e-49 4.248155e-51
[5228,] 4.267112e-50 3.805602e-49 1.324691e-50
[5229,] 1.638147e-50 3.533328e-49 5.465425e-51
[5230,] 1.292400e-50 2.214605e-49 4.318057e-51
[5231,] 1.300381e-50 2.254543e-49 4.353027e-51
[5232,] 1.286048e-50 2.237521e-49 4.300617e-51
[5233,] 1.256791e-50 2.260414e-49 4.204159e-51
[5234,] 1.255388e-50 2.264000e-49 4.199636e-51
[5235,] 1.287572e-50 2.986814e-49 4.360415e-51
[5236,] 1.261869e-50 2.283078e-49 4.224547e-51
[5237,] 1.254110e-50 2.295916e-49 4.198400e-51
[5238,] 2.021103e-50 4.840371e-49 6.629840e-51
[5239,] 1.250337e-50 2.310463e-49 4.186359e-51
[5240,] 1.246758e-50 2.293707e-49 4.172044e-51
[5241,] 3.890636e-50 3.238936e-49 1.243655e-50
[5242,] 4.503466e-50 3.660999e-49 1.389118e-50
[5243,] 1.618428e-50 2.163251e-49 5.396227e-51
[5244,] 1.368642e-50 2.504393e-49 4.609428e-51
[5245,] 5.026840e-50 3.513929e-49 1.541412e-50
[5246,] 1.201031e-50 2.736918e-49 4.016547e-51
[5247,] 1.855318e-50 3.681277e-49 6.201186e-51
[5248,] 1.845301e-50 4.303075e-49 6.182205e-51
[5249,] 1.954619e-50 3.314685e-49 6.469331e-51
[5250,] 1.960451e-50 3.712721e-49 6.586520e-51
[5251,] 1.940448e-50 3.744471e-49 6.522923e-51
[5252,] 1.924921e-50 2.763166e-49 6.450308e-51
[5253,] 1.975152e-50 2.673086e-49 6.521057e-51
[5254,] 1.981584e-50 2.675180e-49 6.540207e-51
[5255,] 1.915125e-50 4.370739e-49 6.414255e-51
[5256,] 1.938918e-50 2.677674e-49 6.401062e-51
[5257,] 1.866001e-50 2.910308e-49 6.157320e-51
[5258,] 1.935521e-50 3.506907e-49 6.473855e-51
[5259,] 1.928457e-50 2.665485e-49 6.373345e-51
[5260,] 2.506335e-50 3.023557e-49 8.196474e-51
[5261,] 1.915235e-50 3.497740e-49 6.402456e-51
[5262,] 1.873232e-50 2.653010e-49 6.030423e-51
[5263,] 2.060350e-50 4.303074e-49 6.575667e-51
[5264,] 1.953389e-50 5.031042e-49 6.353433e-51
[5265,] 1.522969e-50 4.548953e-49 5.127373e-51
[5266,] 5.290768e-50 2.408040e-48 2.299849e-50
[5267,] 2.265383e-50 5.248203e-49 7.513766e-51
[5268,] 4.488002e-50 3.521678e-49 1.517655e-50
[5269,] 1.350420e-50 3.176083e-49 4.592330e-51
[5270,] 5.861799e-50 3.637775e-49 1.908673e-50
[5271,] 2.469374e-50 5.491203e-49 8.879023e-51
[5272,] 4.192511e-50 3.506379e-49 1.385645e-50
[5273,] 5.370924e-50 3.611665e-49 1.754582e-50
[5274,] 5.834445e-50 3.656445e-49 1.967901e-50
[5275,] 7.548471e-50 4.353112e-49 2.575222e-50
[5276,] 1.195446e-50 4.806886e-49 3.974228e-51
[5277,] 1.206280e-50 3.529633e-49 4.002484e-51
[5278,] 7.209369e-50 3.326286e-49 2.225580e-50
[5279,] 1.258517e-50 4.405557e-49 4.273671e-51
[5280,] 1.259198e-50 5.622860e-49 4.295013e-51
[5281,] 2.293762e-50 3.833301e-49 7.165385e-51
[5282,] 2.486452e-50 4.662547e-49 7.665865e-51
[5283,] 2.312924e-50 3.579675e-49 7.259555e-51
[5284,] 2.346751e-50 3.704223e-49 7.344244e-51
[5285,] 2.344111e-50 4.022173e-49 7.302817e-51
[5286,] 2.366800e-50 4.072920e-49 7.363843e-51
[5287,] 2.377600e-50 4.065972e-49 7.395895e-51
[5288,] 2.701365e-50 3.973840e-49 8.338058e-51
[5289,] 3.124790e-50 3.265942e-49 9.718342e-51
[5290,] 2.458459e-50 3.353271e-49 7.707998e-51
[5291,] 2.729205e-50 3.698603e-49 8.455311e-51
[5292,] 2.862504e-50 4.645166e-49 8.746196e-51
[5293,] 3.242532e-50 3.204779e-49 1.007669e-50
[5294,] 3.039596e-50 3.152934e-49 9.491207e-51
[5295,] 2.646667e-50 3.415926e-49 8.257963e-51
[5296,] 1.668082e-49 6.206151e-49 6.059004e-50
[5297,] 2.723234e-50 3.442696e-49 8.478886e-51
[5298,] 1.893363e-50 5.036877e-49 6.324747e-51
[5299,] 3.186686e-50 3.736150e-49 9.793451e-51
[5300,] 2.588253e-50 3.554559e-49 8.061946e-51
[5301,] 3.757860e-50 4.520979e-49 1.273976e-50
[5302,] 1.123267e-49 3.819686e-49 3.728757e-50
[5303,] 1.153831e-49 3.977811e-49 3.927935e-50
[5304,] 1.307161e-49 4.004276e-49 4.462873e-50
[5305,] 8.558585e-50 3.471443e-49 2.656224e-50
[5306,] 1.219864e-50 5.245107e-49 4.092342e-51
[5307,] 2.010200e-50 4.477734e-49 6.978943e-51
[5308,] 5.393329e-49 2.942347e-49 1.832667e-49
[5309,] 1.751842e-50 2.289018e-49 5.748309e-51
[5310,] 1.683354e-50 2.315660e-49 5.521409e-51
[5311,] 2.492372e-50 5.353099e-49 8.282666e-51
[5312,] 1.254791e-50 2.189976e-49 4.172872e-51
[5313,] 1.824968e-50 4.261496e-49 6.230941e-51
[5314,] 1.266210e-50 2.280227e-49 4.206126e-51
[5315,] 1.893564e-50 3.439950e-49 6.392924e-51
[5316,] 1.946477e-50 3.426213e-49 6.572065e-51
[5317,] 1.989727e-50 3.435298e-49 6.722318e-51
[5318,] 5.129099e-48 2.444117e-49 1.844055e-48
[5319,] 6.457348e-49 2.846244e-49 1.599942e-49
[5320,] 2.148412e-50 6.185334e-49 7.498073e-51
[5321,] 8.282570e-49 2.868924e-49 1.956598e-49
[5322,] 1.272945e-49 2.947727e-49 4.643564e-50
[5323,] 7.291880e-50 2.991526e-49 2.636826e-50
[5324,] 7.790682e-50 3.204425e-49 2.847242e-50
[5325,] 2.676995e-49 3.328539e-49 8.101904e-50
[5326,] 7.215919e-50 3.272173e-49 2.637879e-50
[5327,] 7.866848e-50 2.767496e-49 2.816428e-50
[5328,] 9.013907e-49 4.140432e-49 1.740488e-49
[5329,] 1.317507e-50 3.718009e-49 4.385417e-51
[5330,] 1.323859e-50 5.126795e-49 4.423399e-51
[5331,] 1.504286e-48 3.641743e-49 2.939681e-49
[5332,] 6.134231e-50 9.020844e-49 2.144483e-50
[5333,] 3.541454e-49 2.734606e-49 1.208915e-49
[5334,] 6.193460e-48 2.213273e-49 1.689098e-48
[5335,] 1.176812e-49 2.323770e-49 3.760638e-50
[5336,] 1.555902e-48 4.330470e-49 2.784053e-49
[5337,] 6.448511e-50 4.624163e-49 2.432225e-50
[5338,] 4.262031e-50 2.760289e-49 1.472471e-50
[5339,] 4.337752e-50 2.497121e-49 1.476271e-50
[5340,] 9.036221e-50 2.867767e-49 3.105101e-50
[5341,] 8.469291e-50 2.859627e-49 2.905381e-50
[5342,] 1.123963e-48 3.591404e-49 2.257060e-49
[5343,] 3.213421e-50 6.317719e-49 1.128851e-50
[5344,] 5.040538e-50 2.799241e-49 1.749544e-50
[5345,] 5.369723e-50 2.829190e-49 1.868569e-50
[5346,] 5.159520e-50 2.782413e-49 1.789553e-50
[5347,] 5.144068e-50 2.799926e-49 1.786024e-50
[5348,] 5.437575e-50 2.789031e-49 1.888056e-50
[5349,] 1.954934e-50 9.460709e-49 6.870517e-51
[5350,] 9.865425e-49 4.245754e-49 1.815090e-49
[5351,] 1.702005e-50 5.474911e-49 5.863432e-51
[5352,] 1.297280e-50 2.179420e-49 4.300547e-51
[5353,] 1.571468e-50 2.459349e-49 5.222862e-51
[5354,] 1.355788e-50 2.590247e-49 4.573435e-51
[5355,] 1.409185e-50 2.603863e-49 4.769500e-51
[5356,] 1.327730e-50 2.175005e-49 4.428931e-51
[5357,] 1.810932e-50 2.691567e-49 5.990967e-51
[5358,] 1.365039e-50 2.617384e-49 4.531503e-51
[5359,] 1.459130e-50 2.187421e-49 4.879177e-51
[5360,] 1.439206e-50 2.638185e-49 4.876203e-51
[5361,] 3.599375e-50 3.991146e-49 1.168776e-50
[5362,] 2.643188e-50 5.777563e-49 8.813577e-51
[5363,] 2.256890e-50 2.844863e-49 7.351214e-51
[5364,] 1.547927e-50 2.388060e-49 5.170517e-51
[5365,] 3.240516e-50 3.966765e-49 1.054962e-50
[5366,] 1.509943e-50 2.351819e-49 5.022636e-51
[5367,] 3.337094e-50 3.993420e-49 1.084885e-50
[5368,] 1.562093e-50 2.371655e-49 5.207821e-51
[5369,] 3.449040e-50 4.060916e-49 1.118416e-50
[5370,] 3.132126e-50 3.858957e-49 1.036924e-50
[5371,] 5.978502e-50 4.232576e-49 2.042655e-50
[5372,] 1.878234e-50 2.369573e-49 6.394383e-51
[5373,] 2.117644e-50 2.824203e-49 7.173120e-51
[5374,] 1.307016e-50 2.843737e-49 4.378101e-51
[5375,] 1.756782e-50 2.279894e-49 5.933198e-51
[5376,] 1.583349e-50 2.461560e-49 5.306392e-51
[5377,] 1.620342e-50 5.244097e-49 5.619280e-51
[5378,] 1.397496e-50 2.361222e-49 4.713647e-51
[5379,] 1.945171e-50 3.775098e-49 6.488968e-51
[5380,] 2.105026e-50 3.803087e-49 7.036792e-51
[5381,] 1.264618e-50 2.635542e-49 4.251142e-51
[5382,] 1.447906e-50 2.330133e-49 4.885125e-51
[5383,] 1.309637e-50 2.326629e-49 4.371432e-51
[5384,] 1.204327e-49 3.111541e-49 4.309275e-50
[5385,] 1.304074e-50 2.365969e-49 4.351660e-51
[5386,] 2.323935e-50 2.776784e-49 7.581700e-51
[5387,] 1.452687e-50 2.334317e-49 4.902438e-51
[5388,] 1.426588e-50 2.299079e-49 4.804810e-51
[5389,] 1.985838e-50 3.785546e-49 6.629492e-51
[5390,] 2.066119e-50 3.754417e-49 7.118719e-51
[5391,] 1.467319e-50 2.290019e-49 4.944515e-51
[5392,] 1.662224e-50 5.143357e-49 5.769670e-51
[5393,] 2.011329e-50 3.774508e-49 6.707835e-51
[5394,] 1.320830e-50 2.390670e-49 4.416889e-51
[5395,] 7.118183e-50 3.609957e-49 2.369312e-50
[5396,] 1.557025e-50 2.342820e-49 5.267159e-51
[5397,] 1.523184e-50 2.324127e-49 5.145932e-51
[5398,] 2.005660e-50 3.775860e-49 6.690008e-51
[5399,] 7.181363e-50 3.640152e-49 2.410137e-50
[5400,] 1.599895e-50 2.333681e-49 5.414690e-51
[5401,] 1.584432e-50 2.227370e-49 5.330040e-51
[5402,] 2.149323e-50 3.754966e-49 7.173401e-51
[5403,] 1.322776e-50 2.279164e-49 4.416340e-51
[5404,] 1.602777e-50 2.267837e-49 5.406390e-51
[5405,] 6.181774e-50 1.169728e-48 2.215776e-50
[5406,] 1.827623e-50 2.928381e-49 6.217732e-51
[5407,] 1.212819e-50 3.766286e-49 4.050059e-51
[5408,] 1.218769e-50 4.337179e-49 4.084197e-51
[5409,] 3.799405e-49 3.718715e-49 1.453928e-49
[5410,] 7.219885e-50 3.641060e-49 2.378952e-50
[5411,] 1.642054e-49 3.064160e-49 5.763605e-50
[5412,] 1.441063e-49 3.117744e-49 5.095503e-50
[5413,] 1.232121e-49 2.959585e-49 3.917857e-50
[5414,] 2.284213e-50 3.709550e-49 7.809852e-51
[5415,] 7.298448e-50 3.900617e-49 2.595209e-50
[5416,] 1.044720e-49 2.935108e-49 3.368575e-50
[5417,] 7.144236e-50 3.412654e-49 2.424105e-50
[5418,] 1.073532e-49 2.925345e-49 3.474531e-50
[5419,] 1.084440e-49 3.063984e-49 3.398943e-50
[5420,] 1.029771e-49 2.923496e-49 3.336176e-50
[5421,] 8.972910e-50 2.918505e-49 2.935606e-50
[5422,] 4.224182e-50 7.591374e-49 1.457344e-50
[5423,] 4.285551e-50 5.179154e-49 1.470681e-50
[5424,] 3.937340e-50 3.701085e-49 1.321429e-50
[5425,] 4.723250e-50 7.534305e-49 1.475972e-50
[5426,] 4.515046e-50 2.776300e-49 1.504029e-50
[5427,] 5.913510e-50 9.451473e-49 2.096436e-50
[5428,] 4.513319e-50 2.715406e-49 1.454186e-50
[5429,] 2.942226e-50 2.623097e-49 9.780754e-51
[5430,] 4.625835e-50 4.139994e-49 1.504279e-50
[5431,] 4.617408e-50 4.135555e-49 1.501692e-50
[5432,] 4.656081e-50 4.572949e-49 1.513894e-50
[5433,] 1.805462e-50 2.320078e-49 5.985135e-51
[5434,] 4.500465e-50 4.304324e-49 1.464743e-50
[5435,] 4.772812e-50 4.263242e-49 1.537945e-50
[5436,] 2.681310e-50 2.622653e-49 8.932062e-51
[5437,] 2.951908e-50 4.033696e-49 1.013229e-50
[5438,] 5.024914e-50 2.481417e-49 1.660592e-50
[5439,] 4.679478e-50 4.038164e-49 1.524267e-50
[5440,] 2.427807e-50 2.771300e-49 7.991287e-51
[5441,] 2.721122e-50 7.415756e-49 9.212398e-51
[5442,] 3.142304e-50 4.981385e-49 1.052705e-50
[5443,] 1.287410e-50 2.229949e-49 4.286846e-51
[5444,] 1.290007e-50 2.212120e-49 4.289919e-51
[5445,] 2.808804e-50 2.716096e-49 9.235565e-51
[5446,] 1.809558e-50 2.316046e-49 6.001814e-51
[5447,] 1.810255e-50 2.303735e-49 6.003294e-51
[5448,] 1.809316e-50 2.303279e-49 6.001679e-51
[5449,] 4.722383e-50 4.807253e-49 1.526910e-50
[5450,] 1.353782e-50 2.235838e-49 4.492974e-51
[5451,] 3.311339e-50 5.741640e-49 1.098082e-50
[5452,] 2.242486e-50 2.717254e-49 7.403820e-51
[5453,] 1.830892e-50 2.240871e-49 6.057749e-51
[5454,] 1.880684e-50 2.308388e-49 6.199705e-51
[5455,] 2.436450e-50 2.614854e-49 8.079001e-51
[5456,] 1.351010e-50 2.571252e-49 4.474545e-51
[5457,] 2.524177e-50 2.613884e-49 8.379519e-51
[5458,] 1.733605e-50 2.834587e-49 5.820059e-51
[5459,] 5.677439e-50 4.067770e-49 1.906381e-50
[5460,] 2.582590e-50 1.405136e-48 8.739163e-51
[5461,] 3.608584e-50 3.025894e-49 1.196443e-50
[5462,] 1.856735e-50 2.766388e-49 6.227762e-51
[5463,] 2.460560e-50 2.813544e-49 8.049350e-51
[5464,] 4.326481e-50 4.111761e-49 1.416259e-50
[5465,] 4.427290e-50 4.123368e-49 1.440024e-50
[5466,] 4.562800e-50 4.291529e-49 1.477251e-50
[5467,] 4.842501e-50 5.016008e-49 1.525012e-50
[5468,] 3.057153e-50 8.123674e-49 1.040442e-50
[5469,] 5.474530e-50 4.255648e-49 1.734825e-50
[5470,] 5.171310e-50 4.287965e-49 1.646664e-50
[5471,] 1.875971e-50 2.315766e-49 6.181056e-51
[5472,] 1.931692e-50 2.104228e-49 6.426469e-51
[5473,] 1.228362e-50 2.085651e-49 4.078157e-51
[5474,] 5.687705e-50 5.056028e-49 1.796022e-50
[5475,] 1.309943e-50 4.090400e-49 4.434565e-51
[5476,] 4.035998e-50 3.797329e-49 1.346270e-50
[5477,] 1.782715e-50 3.059230e-49 6.136981e-51
[5478,] 4.745299e-50 5.045204e-49 1.524078e-50
[5479,] 3.404183e-50 6.443596e-49 1.114954e-50
[5480,] 1.249640e-50 2.311262e-49 4.179836e-51
[5481,] 1.484421e-50 2.642667e-49 4.920439e-51
[5482,] 1.484161e-50 2.640528e-49 4.920737e-51
[5483,] 1.489953e-50 2.636948e-49 4.941406e-51
[5484,] 1.516908e-50 2.643266e-49 5.027129e-51
[5485,] 1.674108e-50 2.416082e-49 5.616858e-51
[5486,] 1.371899e-50 2.665650e-49 4.583024e-51
[5487,] 4.530938e-50 4.734619e-49 1.475134e-50
[5488,] 1.574318e-50 2.687422e-49 5.265348e-51
[5489,] 1.640692e-50 2.839374e-49 5.595180e-51
[5490,] 1.643944e-50 2.495877e-49 5.542021e-51
[5491,] 1.523497e-50 2.890121e-49 5.082593e-51
[5492,] 4.538901e-50 4.916301e-49 1.474201e-50
[5493,] 3.995967e-50 2.554855e-49 1.314035e-50
[5494,] 1.690321e-50 5.929545e-49 5.990976e-51
[5495,] 1.293579e-50 5.907386e-49 4.418921e-51
[5496,] 4.472594e-50 4.351399e-49 1.462712e-50
[5497,] 1.408708e-50 3.105099e-49 4.741878e-51
[5498,] 4.343424e-50 4.688759e-49 1.419827e-50
[5499,] 4.252144e-50 4.404049e-49 1.395004e-50
[5500,] 1.391708e-50 2.671047e-49 4.647377e-51
[5501,] 1.367020e-50 2.915172e-49 4.589796e-51
[5502,] 6.877758e-50 2.821072e-49 2.200555e-50
[5503,] 4.575675e-50 5.310639e-49 1.474978e-50
[5504,] 1.219649e-50 2.928795e-49 4.087408e-51
[5505,] 2.625235e-50 5.801755e-49 8.721651e-51
[5506,] 4.579364e-50 5.322290e-49 1.475784e-50
[5507,] 4.345573e-50 2.818707e-49 1.367796e-50
[5508,] 4.322642e-50 4.353618e-49 1.411300e-50
[5509,] 4.492556e-50 4.459211e-49 1.461390e-50
[5510,] 4.444251e-50 4.474837e-49 1.448448e-50
[5511,] 4.238751e-50 4.504560e-49 1.393669e-50
[5512,] 1.248335e-50 4.013893e-49 4.231949e-51
[5513,] 1.691530e-50 2.896692e-49 5.785328e-51
[5514,] 4.283175e-50 4.362472e-49 1.401997e-50
[5515,] 1.444504e-50 2.774342e-49 4.836557e-51
[5516,] 4.895689e-50 4.322721e-49 1.575209e-50
[5517,] 7.559145e-50 4.545754e-49 2.281222e-50
[5518,] 1.921468e-50 2.526493e-49 6.490364e-51
[5519,] 4.465905e-50 4.299890e-49 1.457952e-50
[5520,] 1.216693e-50 2.541637e-49 4.066196e-51
[5521,] 1.250306e-50 2.651205e-49 4.202256e-51
[5522,] 1.249062e-50 4.028549e-49 4.235138e-51
[5523,] 1.816985e-50 2.721274e-49 6.203502e-51
[5524,] 1.542664e-50 3.046021e-49 5.032210e-51
[5525,] 5.015624e-50 4.275468e-49 1.606856e-50
[5526,] 1.252234e-50 3.073336e-49 4.224831e-51
[5527,] 1.479428e-50 2.769139e-49 4.953827e-51
[5528,] 6.046945e-50 2.697747e-49 1.985198e-50
[5529,] 1.449750e-50 3.144416e-49 4.736240e-51
[5530,] 4.795366e-50 4.219583e-49 1.555266e-50
[5531,] 4.752537e-50 4.181503e-49 1.544258e-50
[5532,] 4.836175e-50 3.966654e-49 1.576159e-50
[5533,] 6.482901e-50 4.598890e-49 2.126072e-50
[5534,] 4.938071e-50 4.523496e-49 1.648424e-50
[5535,] 1.243376e-50 2.573723e-49 4.172414e-51
[5536,] 4.651222e-50 4.291790e-49 1.516499e-50
[5537,] 1.406876e-50 3.336412e-49 4.767962e-51
[5538,] 1.881648e-50 2.531973e-49 6.359428e-51
[5539,] 5.405820e-50 2.698165e-49 1.792576e-50
[5540,] 6.322278e-50 5.682235e-49 2.058870e-50
[5541,] 8.342361e-50 5.343705e-49 2.175683e-50
[5542,] 6.450533e-50 2.683875e-49 2.178710e-50
[5543,] 1.250263e-50 2.563538e-49 4.197852e-51
[5544,] 4.775547e-50 4.398564e-49 1.548530e-50
[5545,] 5.390740e-50 2.701402e-49 1.826216e-50
[5546,] 1.903501e-50 2.695716e-49 6.478411e-51
[5547,] 1.207937e-47 7.304386e-49 4.530688e-48
[5548,] 2.425579e-50 8.111294e-49 8.062333e-51
[5549,] 5.107367e-50 2.503937e-49 1.625171e-50
[5550,] 2.258374e-50 2.784112e-49 7.424814e-51
[5551,] 7.868664e-50 3.299250e-49 2.549336e-50
[5552,] 3.840557e-50 2.170466e-49 1.256714e-50
[5553,] 3.374976e-48 8.103602e-49 1.317663e-48
[5554,] 1.581250e-50 2.826443e-49 5.300179e-51
[5555,] 2.519768e-50 2.942336e-49 8.120011e-51
[5556,] 6.592217e-50 2.734707e-49 2.080702e-50
[5557,] 1.637433e-49 3.271166e-49 5.642340e-50
[5558,] 2.792449e-49 3.281092e-49 8.172182e-50
[5559,] 2.424136e-50 8.428826e-49 8.053171e-51
[5560,] 1.598139e-50 2.783956e-49 5.350993e-51
[5561,] 1.515348e-50 2.202332e-49 5.024646e-51
[5562,] 1.828259e-50 3.341882e-49 6.258797e-51
[5563,] 1.795611e-50 3.231181e-49 6.129841e-51
[5564,] 3.034568e-50 6.393729e-49 9.852237e-51
[5565,] 1.627011e-50 2.165955e-49 5.434739e-51
[5566,] 1.058790e-49 4.445593e-49 4.026319e-50
[5567,] 1.530975e-50 3.033848e-49 5.185719e-51
[5568,] 3.241161e-50 6.404783e-49 1.050103e-50
[5569,] 1.541974e-50 2.788993e-49 5.000614e-51
[5570,] 3.009589e-47 6.611526e-49 1.183948e-47
[5571,] 1.930294e-50 3.457407e-49 6.631428e-51
[5572,] 1.529858e-49 4.031469e-49 5.721161e-50
[5573,] 5.028446e-50 4.657373e-49 1.811360e-50
[5574,] 2.167230e-50 1.325777e-48 7.233252e-51
[5575,] 3.617146e-50 6.449950e-49 1.168649e-50
[5576,] 3.243726e-50 6.614132e-49 1.049299e-50
[5577,] 1.975647e-50 3.406690e-49 6.785690e-51
[5578,] 1.188324e-49 4.536435e-49 4.559040e-50
[5579,] 1.220540e-49 4.501083e-49 4.681071e-50
[5580,] 5.182768e-50 4.644068e-49 1.871252e-50
[5581,] 1.815129e-50 3.096743e-49 6.177813e-51
[5582,] 2.691656e-47 6.754899e-49 1.061723e-47
[5583,] 4.958712e-50 5.013975e-49 1.795786e-50
[5584,] 4.778786e-50 4.640068e-49 1.712600e-50
[5585,] 3.059158e-50 6.117174e-49 9.951674e-51
[5586,] 5.073771e-50 4.596580e-49 1.826250e-50
[5587,] 5.153224e-50 4.659935e-49 1.860383e-50
[5588,] 1.508794e-50 3.183563e-49 5.129539e-51
[5589,] 1.879595e-50 3.080737e-49 6.398641e-51
[5590,] 1.311951e-50 2.247261e-49 4.335261e-51
[5591,] 4.679982e-50 4.415377e-49 1.664011e-50
[5592,] 1.328051e-50 2.157376e-49 4.406019e-51
[5593,] 4.933617e-50 4.410802e-49 1.762477e-50
[5594,] 4.932528e-50 4.410802e-49 1.762055e-50
[5595,] 2.676316e-50 6.013693e-49 8.742789e-51
[5596,] 4.579673e-50 4.566990e-49 1.631334e-50
[5597,] 3.220502e-50 7.815007e-49 1.147254e-50
[5598,] 2.867190e-50 7.325262e-49 9.589980e-51
[5599,] 2.077401e-50 3.103044e-49 7.096089e-51
[5600,] 4.867466e-50 4.566990e-49 1.744173e-50
[5601,] 2.820035e-50 5.979855e-49 9.203223e-51
[5602,] 2.159958e-50 2.981788e-49 7.354780e-51
[5603,] 2.192751e-50 2.970265e-49 7.464431e-51
[5604,] 1.263763e-50 2.320089e-49 4.190887e-51
[5605,] 4.883077e-50 4.438536e-49 1.744314e-50
[5606,] 2.138920e-50 2.917025e-49 7.264015e-51
[5607,] 5.411786e-50 5.136452e-49 1.990187e-50
[5608,] 2.183586e-50 2.894115e-49 7.411053e-51
[5609,] 6.418454e-50 3.723085e-49 2.283182e-50
[5610,] 1.276149e-50 2.320704e-49 4.223511e-51
[5611,] 1.779612e-50 3.006976e-49 6.099094e-51
[5612,] 1.576899e-50 2.167081e-49 5.245741e-51
[5613,] 1.736231e-50 2.158812e-49 5.765195e-51
[5614,] 2.296882e-50 2.355959e-49 7.554755e-51
[5615,] 1.724571e-50 2.575781e-49 5.847874e-51
[5616,] 3.759833e-50 4.503374e-49 1.236307e-50
[5617,] 1.667340e-50 2.577610e-49 5.649555e-51
[5618,] 2.552439e-50 5.560066e-49 8.342634e-51
[5619,] 2.537865e-50 6.438552e-49 8.280585e-51
[5620,] 2.611498e-50 4.843533e-49 8.529488e-51
[5621,] 8.002526e-50 1.360753e-48 2.257030e-50
[5622,] 1.557472e-50 2.648318e-49 5.164254e-51
[5623,] 2.465602e-50 8.637180e-49 7.967732e-51
[5624,] 1.447511e-50 6.914646e-49 4.790322e-51
[5625,] 2.544426e-50 6.539718e-49 8.295645e-51
[5626,] 2.813088e-50 3.298159e-49 9.453664e-51
[5627,] 3.825410e-50 3.204188e-49 1.291742e-50
[5628,] 3.840597e-50 2.570821e-49 1.337165e-50
[5629,] 3.692492e-50 3.452189e-49 1.166825e-50
[5630,] 2.280491e-49 2.313121e-49 7.811336e-50
[5631,] 3.157586e-49 3.250317e-49 9.703527e-50
[5632,] 2.953135e-49 3.133316e-49 9.105519e-50
[5633,] 2.798344e-50 8.596904e-49 8.987725e-51
[5634,] 4.428935e-50 3.733852e-49 1.497971e-50
[5635,] 5.728265e-50 3.176695e-49 1.971546e-50
[5636,] 6.257363e-50 3.031138e-49 2.150026e-50
[5637,] 5.904343e-50 2.877707e-49 1.979527e-50
[5638,] 5.019888e-50 3.159528e-49 1.674085e-50
[5639,] 5.249039e-50 3.059312e-49 1.783190e-50
[5640,] 2.418923e-50 5.881387e-49 8.080172e-51
[5641,] 5.704779e-50 3.264210e-49 1.986475e-50
[5642,] 5.263296e-50 6.234912e-49 2.158986e-50
[5643,] 2.332717e-50 6.540375e-49 7.626660e-51
[5644,] 5.489784e-50 2.918708e-49 1.838956e-50
[5645,] 5.691532e-50 3.211005e-49 1.975127e-50
[5646,] 2.437447e-50 3.843519e-49 7.831637e-51
[5647,] 2.429823e-50 3.936104e-49 7.798578e-51
[5648,] 2.326127e-50 3.882615e-49 7.492751e-51
[5649,] 4.796759e-50 8.182358e-49 1.698193e-50
[5650,] 2.356333e-50 3.795193e-49 7.593013e-51
[5651,] 2.345480e-50 3.810758e-49 7.558598e-51
[5652,] 2.326878e-50 4.332443e-49 7.469415e-51
[5653,] 2.369534e-50 3.927464e-49 7.618294e-51
[5654,] 2.396565e-50 4.294279e-49 7.865165e-51
[5655,] 4.792522e-50 7.037861e-49 1.682853e-50
[5656,] 2.507554e-50 3.997024e-49 8.269775e-51
[5657,] 6.418091e-50 7.417392e-49 2.320114e-50
[5658,] 2.279777e-50 3.878748e-49 7.354828e-51
[5659,] 2.333752e-50 3.941924e-49 7.510457e-51
[5660,] 2.284962e-50 6.431957e-49 7.481236e-51
[5661,] 2.326827e-50 3.660933e-49 7.519376e-51
[5662,] 2.036522e-50 5.525327e-49 6.709907e-51
[5663,] 2.203967e-50 4.682667e-49 7.079777e-51
[5664,] 9.901179e-50 4.229870e-49 3.551974e-50
[5665,] 2.155786e-50 4.804656e-49 6.946837e-51
[5666,] 2.000454e-50 5.132770e-49 6.613758e-51
[5667,] 1.919805e-50 4.717161e-49 6.351940e-51
[5668,] 1.977111e-50 4.851901e-49 6.524478e-51
[5669,] 2.495485e-50 2.863271e-49 8.687685e-51
[5670,] 2.136551e-50 2.856218e-49 7.138329e-51
[5671,] 8.897739e-50 3.833326e-49 2.817034e-50
[5672,] 9.271149e-50 3.860085e-49 2.928518e-50
[5673,] 2.091353e-50 2.737372e-49 6.994411e-51
[5674,] 2.544878e-50 3.726632e-49 9.111883e-51
[5675,] 7.784392e-50 4.486106e-49 2.735573e-50
[5676,] 2.133364e-50 2.823688e-49 7.184511e-51
[5677,] 1.989846e-50 2.861790e-49 6.617634e-51
[5678,] 1.960254e-50 6.568661e-49 6.463509e-51
[5679,] 1.931531e-48 4.178304e-49 6.341594e-49
[5680,] 1.969569e-50 4.357122e-49 6.529652e-51
[5681,] 2.015519e-50 4.487544e-49 6.681315e-51
[5682,] 2.371555e-50 2.888261e-49 7.945657e-51
[5683,] 5.573894e-50 4.110484e-49 1.876101e-50
[5684,] 2.226658e-50 6.441680e-49 7.297527e-51
[5685,] 1.719040e-50 3.583668e-49 5.871620e-51
[5686,] 2.849249e-50 3.427915e-49 1.019952e-50
[5687,] 2.157439e-50 7.955623e-49 7.004594e-51
[5688,] 4.873380e-50 3.749513e-49 1.610972e-50
[5689,] 2.117376e-50 3.966735e-49 7.459458e-51
[5690,] 8.018141e-50 2.801106e-49 2.824127e-50
[5691,] 1.769470e-50 2.169250e-49 5.873605e-51
[5692,] 1.889959e-50 2.233391e-49 6.265648e-51
[5693,] 2.617033e-50 5.385990e-49 8.766220e-51
[5694,] 6.492564e-50 2.714932e-49 2.092793e-50
[5695,] 5.592777e-50 2.714160e-49 1.815164e-50
[5696,] 2.045121e-50 2.513491e-49 6.847422e-51
[5697,] 4.363069e-50 2.747286e-49 1.399964e-50
[5698,] 1.779772e-50 2.175109e-49 5.909711e-51
[5699,] 5.145851e-50 3.341240e-49 1.624206e-50
[5700,] 2.886335e-50 5.498626e-49 9.707369e-51
[5701,] 2.175576e-50 3.280023e-49 7.416898e-51
[5702,] 2.194489e-50 3.159510e-49 7.470431e-51
[5703,] 2.182660e-50 3.229772e-49 7.436886e-51
[5704,] 2.175765e-50 3.213415e-49 7.408746e-51
[5705,] 1.808265e-50 2.201327e-49 6.011304e-51
[5706,] 1.776323e-50 2.187305e-49 5.900080e-51
[5707,] 5.818997e-50 2.612674e-49 2.068513e-50
[5708,] 2.484343e-49 2.753863e-49 7.799543e-50
[5709,] 5.998154e-50 2.401807e-49 2.066229e-50
[5710,] 6.434852e-50 2.675920e-49 1.972073e-50
[5711,] 3.004928e-50 5.467546e-49 1.009103e-50
[5712,] 1.795404e-50 2.236478e-49 5.957907e-51
[5713,] 5.339193e-50 2.275413e-49 1.798335e-50
[5714,] 1.765137e-49 3.252995e-49 5.221849e-50
[5715,] 4.511499e-50 3.584997e-49 1.567452e-50
[5716,] 6.630106e-50 4.028611e-49 2.015935e-50
[5717,] 5.680691e-49 5.093903e-49 1.478087e-49
[5718,] 5.680691e-49 5.083700e-49 1.479107e-49
[5719,] 2.840248e-49 3.104471e-49 9.754309e-50
[5720,] 2.412437e-50 5.568022e-49 8.092531e-51
[5721,] 1.438229e-50 3.040656e-49 4.787103e-51
[5722,] 3.331140e-50 4.801634e-49 1.227501e-50
[5723,] 1.516271e-50 2.817729e-49 5.001905e-51
[5724,] 1.535195e-50 2.543416e-49 5.106029e-51
[5725,] 3.493457e-50 3.120632e-49 1.188581e-50
[5726,] 1.358306e-50 2.335040e-49 4.530430e-51
[5727,] 2.589783e-50 5.080833e-49 8.847156e-51
[5728,] 1.328258e-50 2.173661e-49 4.398716e-51
[5729,] 7.957595e-50 3.722399e-49 2.350671e-50
[5730,] 2.516651e-50 3.197918e-49 7.874709e-51
[5731,] 8.083057e-50 5.273902e-49 2.237607e-50
[5732,] 2.874174e-50 2.542935e-49 9.109680e-51
[5733,] 2.493501e-50 2.621769e-49 8.157128e-51
[5734,] 2.194860e-50 2.366353e-49 7.262241e-51
[5735,] 3.924219e-50 1.632136e-48 1.196806e-50
[5736,] 2.852102e-50 4.725991e-49 9.749930e-51
[5737,] 6.771677e-50 6.387508e-49 2.122811e-50
[5738,] 1.330076e-50 4.699457e-49 4.561028e-51
[5739,] 2.406069e-49 4.332740e-49 7.890207e-50
[5740,] 1.347525e-50 3.506304e-49 4.553430e-51
[5741,] 8.232490e-50 4.067016e-49 2.735544e-50
[5742,] 3.958899e-50 5.534982e-49 1.475203e-50
[5743,] 1.383926e-50 4.944228e-49 4.738417e-51
[5744,] 9.264564e-50 3.708824e-49 3.176806e-50
[5745,] 1.699899e-50 6.084609e-49 5.322117e-51
[5746,] 3.099251e-50 3.367077e-49 1.029022e-50
[5747,] 3.095934e-50 3.559835e-49 1.028513e-50
[5748,] 1.016442e-49 4.955498e-49 3.374454e-50
[5749,] 6.226745e-50 4.685427e-49 2.041178e-50
[5750,] 2.322663e-49 9.793281e-49 6.657764e-50
[5751,] 1.267061e-50 3.258000e-49 4.269415e-51
[5752,] 1.386214e-50 5.580273e-49 4.791051e-51
[5753,] 1.686065e-50 4.385158e-49 5.892544e-51
[5754,] 4.941303e-50 6.643203e-49 1.567617e-50
[5755,] 1.718671e-50 3.913835e-49 5.973057e-51
[5756,] 1.709322e-50 3.899764e-49 5.937817e-51
[5757,] 1.797336e-50 3.964186e-49 6.265857e-51
[5758,] 1.738331e-50 3.629337e-49 6.023095e-51
[5759,] 1.839279e-50 8.023786e-49 6.627193e-51
[5760,] 1.843678e-50 9.736604e-49 6.687220e-51
[5761,] 1.651662e-50 6.990242e-49 5.867339e-51
[5762,] 1.844670e-50 8.133277e-49 6.650943e-51
[5763,] 1.229971e-50 3.057807e-49 4.130609e-51
[5764,] 1.229703e-50 3.050182e-49 4.129361e-51
[5765,] 1.223011e-50 2.569781e-49 4.088411e-51
[5766,] 1.467093e-50 2.837486e-49 4.982206e-51
[5767,] 8.313003e-50 5.458773e-49 2.699207e-50
[5768,] 3.705544e-50 4.059739e-49 1.208527e-50
[5769,] 1.299095e-50 3.183046e-49 4.407245e-51
[5770,] 1.330341e-50 3.195037e-49 4.524141e-51
[5771,] 2.052539e-50 4.168489e-49 7.188843e-51
[5772,] 2.131598e-50 4.419876e-49 7.500700e-51
[5773,] 1.446330e-50 3.561805e-49 4.973390e-51
[5774,] 2.899761e-50 4.315547e-49 9.820507e-51
[5775,] 2.010532e-50 3.971027e-49 7.016762e-51
[5776,] 1.231064e-49 4.231312e-49 4.130020e-50
[5777,] 2.082930e-50 3.948955e-49 7.277507e-51
[5778,] 2.124060e-50 4.129232e-49 7.444006e-51
[5779,] 1.739749e-50 2.665660e-49 5.961331e-51
[5780,] 1.274355e-49 4.196465e-49 4.258085e-50
[5781,] 1.801856e-50 3.033661e-49 6.245266e-51
[5782,] 7.735112e-50 1.424458e-48 2.936692e-50
[5783,] 2.004670e-50 3.497580e-49 7.047568e-51
[5784,] 2.699737e-50 3.602160e-49 9.206317e-51
[5785,] 1.432942e-50 3.160211e-49 4.882044e-51
[5786,] 6.269029e-50 1.513271e-48 2.365939e-50
[5787,] 2.785980e-50 2.608168e-49 9.086581e-51
[5788,] 2.880646e-50 2.772421e-49 9.300836e-51
[5789,] 2.764983e-50 2.855783e-49 8.921120e-51
[5790,] 2.889746e-50 2.800400e-49 9.317745e-51
[5791,] 1.046991e-49 4.223966e-49 3.496995e-50
[5792,] 3.588270e-50 3.100536e-49 1.133942e-50
[5793,] 6.485337e-50 1.360411e-48 2.438584e-50
[5794,] 2.910491e-50 2.872193e-49 9.348208e-51
[5795,] 3.724771e-50 5.776657e-49 1.243057e-50
[5796,] 1.279294e-50 2.284965e-49 4.270409e-51
[5797,] 1.280883e-50 2.222593e-49 4.243920e-51
[5798,] 6.307681e-50 3.014495e-49 2.288745e-50
[5799,] 1.859811e-50 2.187386e-49 6.189787e-51
[5800,] 1.811673e-50 2.232723e-49 6.083100e-51
[5801,] 1.633841e-50 2.360536e-49 5.484860e-51
[5802,] 4.079569e-50 2.556223e-49 1.367815e-50
[5803,] 1.308408e-50 2.540724e-49 4.402276e-51
[5804,] 3.951601e-50 2.536507e-49 1.316352e-50
[5805,] 5.263767e-50 4.111942e-49 1.799294e-50
[5806,] 4.220498e-50 2.539763e-49 1.410946e-50
[5807,] 4.241076e-50 2.547376e-49 1.418834e-50
[5808,] 3.659878e-50 2.573654e-49 1.230685e-50
[5809,] 5.512279e-50 4.350243e-49 1.908537e-50
[5810,] 3.851779e-50 2.604359e-49 1.293623e-50
[5811,] 4.747701e-50 2.614962e-49 1.598476e-50
[5812,] 5.661852e-50 3.836903e-49 1.895385e-50
[5813,] 4.064990e-50 2.583019e-49 1.357624e-50
[5814,] 4.165595e-50 2.607460e-49 1.398704e-50
[5815,] 4.167554e-50 2.588658e-49 1.394529e-50
[5816,] 1.995193e-50 2.906767e-49 6.652260e-51
[5817,] 5.777590e-50 3.863189e-49 1.946548e-50
[5818,] 4.289554e-50 2.584890e-49 1.433721e-50
[5819,] 4.179734e-50 2.590458e-49 1.399022e-50
[5820,] 2.650834e-50 6.064472e-49 8.822311e-51
[5821,] 6.921885e-50 4.375190e-49 2.421166e-50
[5822,] 1.898298e-50 2.915708e-49 6.328984e-51
[5823,] 4.204277e-50 2.585600e-49 1.405306e-50
[5824,] 4.084224e-50 2.585600e-49 1.365146e-50
[5825,] 5.694170e-50 3.552819e-49 1.911572e-50
[5826,] 4.072083e-50 2.590722e-49 1.362643e-50
[5827,] 1.685631e-50 2.590236e-49 5.650019e-51
[5828,] 4.124857e-50 2.584221e-49 1.378397e-50
[5829,] 4.089893e-50 2.585475e-49 1.367307e-50
[5830,] 4.302291e-50 2.582619e-49 1.431178e-50
[5831,] 6.862174e-50 4.583790e-49 2.417810e-50
[5832,] 3.873381e-50 2.321725e-49 1.290752e-50
[5833,] 4.220102e-50 2.583796e-49 1.410060e-50
[5834,] 4.060778e-50 2.584745e-49 1.357226e-50
[5835,] 3.973930e-50 2.585475e-49 1.328503e-50
[5836,] 6.992855e-50 4.636237e-49 2.468842e-50
[5837,] 4.164722e-50 2.585489e-49 1.392231e-50
[5838,] 1.731556e-50 2.580497e-49 5.801167e-51
[5839,] 6.472125e-50 4.693234e-49 2.282477e-50
[5840,] 4.158102e-50 2.589535e-49 1.391686e-50
[5841,] 4.111636e-50 2.587244e-49 1.375237e-50
[5842,] 4.317984e-50 3.814604e-49 1.441986e-50
[5843,] 5.709620e-50 3.735577e-49 1.911415e-50
[5844,] 3.362043e-50 8.145611e-49 1.253176e-50
[5845,] 4.505864e-50 3.812898e-49 1.503790e-50
[5846,] 4.565127e-50 3.816400e-49 1.525223e-50
```
