## Supplementary material for "Characterization of shared and ancestry-specific signals driving complex traits using multi-ancestry fine-mapping": s1_data.bim

```
19	chr19:43326524:A:C	0	43326524	C	A
19	chr19:43328500:C:T	0	43328500	T	C
19	chr19:43329769:A:G	0	43329769	G	A
19	chr19:43329929:C:T	0	43329929	T	C
19	chr19:43331461:C:G	0	43331461	G	C
19	chr19:43331618:C:T	0	43331618	T	C
19	chr19:43331783:C:T	0	43331783	T	C
19	chr19:43332118:G:A	0	43332118	A	G
19	chr19:43333400:A:C	0	43333400	C	A
19	chr19:43334735:G:A	0	43334735	A	G
19	chr19:43334782:T:C	0	43334782	C	T
19	chr19:43335796:G:A	0	43335796	A	G
19	chr19:43335936:T:C	0	43335936	C	T
19	chr19:43337523:C:T	0	43337523	T	C
19	chr19:43337686:T:C	0	43337686	C	T
19	chr19:43337720:T:C	0	43337720	C	T
19	chr19:43338005:C:T	0	43338005	T	C
19	chr19:43338700:T:C	0	43338700	C	T
19	chr19:43340025:C:T	0	43340025	T	C
19	chr19:43340102:C:T	0	43340102	T	C
19	chr19:43340666:G:A	0	43340666	A	G
19	chr19:43340800:T:C	0	43340800	C	T
19	chr19:43341441:G:A	0	43341441	A	G
19	chr19:43341879:G:A	0	43341879	A	G
19	chr19:43341910:G:A	0	43341910	A	G
19	chr19:43342086:A:G	0	43342086	G	A
19	chr19:43342247:C:T	0	43342247	T	C
19	chr19:43342315:C:T	0	43342315	T	C
19	chr19:43342401:A:G	0	43342401	G	A
19	chr19:43342773:G:A	0	43342773	A	G
19	chr19:43342837:C:T	0	43342837	T	C
19	chr19:43343649:T:G	0	43343649	G	T
19	chr19:43343853:T:G	0	43343853	G	T
19	chr19:43344236:A:G	0	43344236	G	A
19	chr19:43344574:A:G	0	43344574	G	A
19	chr19:43345198:A:G	0	43345198	G	A
19	chr19:43345346:G:A	0	43345346	A	G
19	chr19:43346011:C:T	0	43346011	T	C
19	chr19:43346562:T:C	0	43346562	C	T
19	chr19:43346589:A:C	0	43346589	C	A
19	chr19:43347120:A:G	0	43347120	G	A
19	chr19:43347783:A:G	0	43347783	G	A
19	chr19:43347913:C:G	0	43347913	G	C
19	chr19:43348309:G:A	0	43348309	A	G
19	chr19:43348717:G:A	0	43348717	A	G
19	chr19:43348867:A:G	0	43348867	G	A
19	chr19:43349594:T:C	0	43349594	C	T
19	chr19:43349647:G:A	0	43349647	A	G
19	chr19:43353914:G:A	0	43353914	A	G
19	chr19:43354165:G:A	0	43354165	A	G
19	chr19:43354426:G:A	0	43354426	A	G
19	chr19:43355397:T:C	0	43355397	C	T
19	chr19:43355901:G:A	0	43355901	A	G
19	chr19:43355924:C:T	0	43355924	T	C
19	chr19:43361540:G:A	0	43361540	A	G
19	chr19:43361883:G:A	0	43361883	A	G
19	chr19:43362465:C:T	0	43362465	T	C
19	chr19:43362501:T:G	0	43362501	G	T
19	chr19:43362671:T:C	0	43362671	C	T
19	chr19:43362754:G:A	0	43362754	A	G
19	chr19:43362980:A:G	0	43362980	G	A
19	chr19:43363017:C:T	0	43363017	T	C
19	chr19:43363186:C:T	0	43363186	T	C
19	chr19:43363197:G:A	0	43363197	A	G
19	chr19:43363313:C:A	0	43363313	A	C
19	chr19:43363740:T:C	0	43363740	C	T
19	chr19:43363914:C:T	0	43363914	T	C
19	chr19:43364077:G:A	0	43364077	A	G
19	chr19:43364186:C:T	0	43364186	T	C
19	chr19:43365815:G:A	0	43365815	A	G
19	chr19:43366303:A:G	0	43366303	G	A
19	chr19:43366735:C:T	0	43366735	T	C
19	chr19:43366801:T:C	0	43366801	C	T
19	chr19:43366802:A:T	0	43366802	T	A
19	chr19:43367629:G:A	0	43367629	A	G
19	chr19:43368292:G:A	0	43368292	A	G
19	chr19:43369672:C:T	0	43369672	T	C
19	chr19:43370711:C:T	0	43370711	T	C
19	chr19:43370739:A:C	0	43370739	C	A
19	chr19:43371770:G:A	0	43371770	A	G
19	chr19:43371968:G:A	0	43371968	A	G
19	chr19:43372150:C:T	0	43372150	T	C
19	chr19:43372318:G:A	0	43372318	A	G
19	chr19:43372739:G:A	0	43372739	A	G
19	chr19:43372761:G:A	0	43372761	A	G
19	chr19:43372779:G:A	0	43372779	A	G
19	chr19:43372827:GC:G	0	43372827	G	GC
19	chr19:43372849:A:G	0	43372849	G	A
19	chr19:43372929:G:T	0	43372929	T	G
19	chr19:43373242:C:T	0	43373242	T	C
19	chr19:43373988:T:C	0	43373988	C	T
19	chr19:43374051:G:A	0	43374051	A	G
19	chr19:43374951:A:G	0	43374951	G	A
19	chr19:43378859:G:A	0	43378859	A	G
19	chr19:43378972:C:T	0	43378972	T	C
19	chr19:43379210:C:T	0	43379210	T	C
19	chr19:43379282:A:G	0	43379282	G	A
19	chr19:43379735:G:A	0	43379735	A	G
19	chr19:43379786:G:A	0	43379786	A	G
19	chr19:43379793:A:G	0	43379793	G	A
19	chr19:43380933:T:C	0	43380933	C	T
19	chr19:43382207:A:G	0	43382207	G	A
19	chr19:43382941:T:C	0	43382941	C	T
19	chr19:43384368:C:T	0	43384368	T	C
19	chr19:43384378:T:G	0	43384378	G	T
19	chr19:43384847:G:A	0	43384847	A	G
19	chr19:43384978:A:G	0	43384978	G	A
19	chr19:43385252:A:T	0	43385252	T	A
19	chr19:43385390:T:C	0	43385390	C	T
19	chr19:43385564:A:G	0	43385564	G	A
19	chr19:43385836:C:A	0	43385836	A	C
19	chr19:43386670:AT:A	0	43386670	A	AT
19	chr19:43387696:G:A	0	43387696	A	G
19	chr19:43387730:C:G	0	43387730	G	C
19	chr19:43387793:A:G	0	43387793	G	A
19	chr19:43387933:G:C	0	43387933	C	G
19	chr19:43389433:G:C	0	43389433	C	G
19	chr19:43389737:T:C	0	43389737	C	T
19	chr19:43391628:G:A	0	43391628	A	G
19	chr19:43392298:G:A	0	43392298	A	G
19	chr19:43393461:A:T	0	43393461	T	A
19	chr19:43393465:C:CA	0	43393465	CA	C
19	chr19:43393509:A:C	0	43393509	C	A
19	chr19:43393594:A:G	0	43393594	G	A
19	chr19:43393603:A:G	0	43393603	G	A
19	chr19:43394344:TC:T	0	43394344	T	TC
19	chr19:43394424:C:T	0	43394424	T	C
19	chr19:43394659:A:G	0	43394659	G	A
19	chr19:43394867:T:A	0	43394867	A	T
19	chr19:43394937:T:G	0	43394937	G	T
19	chr19:43395323:A:T	0	43395323	T	A
19	chr19:43396070:A:G	0	43396070	G	A
19	chr19:43396545:T:C	0	43396545	C	T
19	chr19:43397160:C:T	0	43397160	T	C
19	chr19:43397455:CCTTT:C	0	43397455	C	CCTTT
19	chr19:43397578:GT:G	0	43397578	G	GT
19	chr19:43397647:G:C	0	43397647	C	G
19	chr19:43397679:G:A	0	43397679	A	G
19	chr19:43399874:G:A	0	43399874	A	G
19	chr19:43399877:A:G	0	43399877	G	A
19	chr19:43402037:C:T	0	43402037	T	C
19	chr19:43402447:G:T	0	43402447	T	G
19	chr19:43402634:A:G	0	43402634	G	A
19	chr19:43402811:T:C	0	43402811	C	T
19	chr19:43403276:G:C	0	43403276	C	G
19	chr19:43403889:A:G	0	43403889	G	A
19	chr19:43404463:T:C	0	43404463	C	T
19	chr19:43404477:A:C	0	43404477	C	A
19	chr19:43405262:A:C	0	43405262	C	A
19	chr19:43405397:A:G	0	43405397	G	A
19	chr19:43405606:A:C	0	43405606	C	A
19	chr19:43405805:T:C	0	43405805	C	T
19	chr19:43406497:G:T	0	43406497	T	G
19	chr19:43408081:C:T	0	43408081	T	C
19	chr19:43408319:CG:C	0	43408319	C	CG
19	chr19:43408412:C:G	0	43408412	G	C
19	chr19:43408556:C:T	0	43408556	T	C
19	chr19:43408787:C:T	0	43408787	T	C
19	chr19:43408810:A:G	0	43408810	G	A
19	chr19:43409715:G:T	0	43409715	T	G
19	chr19:43409914:T:G	0	43409914	G	T
19	chr19:43410681:T:C	0	43410681	C	T
19	chr19:43410749:A:G	0	43410749	G	A
19	chr19:43411260:G:A	0	43411260	A	G
19	chr19:43412402:T:C	0	43412402	C	T
19	chr19:43412564:G:A	0	43412564	A	G
19	chr19:43415176:C:CCCT	0	43415176	CCCT	C
19	chr19:43415656:G:A	0	43415656	A	G
19	chr19:43415689:A:G	0	43415689	G	A
19	chr19:43416460:G:T	0	43416460	T	G
19	chr19:43416994:C:T	0	43416994	T	C
19	chr19:43417133:G:A	0	43417133	A	G
19	chr19:43417909:A:G	0	43417909	G	A
19	chr19:43418148:G:A	0	43418148	A	G
19	chr19:43420975:A:G	0	43420975	G	A
19	chr19:43422783:T:A	0	43422783	A	T
19	chr19:43423752:T:C	0	43423752	C	T
19	chr19:43424568:G:A	0	43424568	A	G
19	chr19:43424655:C:T	0	43424655	T	C
19	chr19:43424843:A:G	0	43424843	G	A
19	chr19:43425990:G:C	0	43425990	C	G
19	chr19:43428039:C:A	0	43428039	A	C
19	chr19:43428251:G:C	0	43428251	C	G
19	chr19:43428364:A:G	0	43428364	G	A
19	chr19:43428395:C:T	0	43428395	T	C
19	chr19:43428465:A:G	0	43428465	G	A
19	chr19:43428475:A:G	0	43428475	G	A
19	chr19:43428521:T:C	0	43428521	C	T
19	chr19:43428547:A:G	0	43428547	G	A
19	chr19:43428933:T:C	0	43428933	C	T
19	chr19:43429000:G:A	0	43429000	A	G
19	chr19:43429011:A:C	0	43429011	C	A
19	chr19:43429091:A:G	0	43429091	G	A
19	chr19:43429539:T:C	0	43429539	C	T
19	chr19:43429573:A:C	0	43429573	C	A
19	chr19:43429715:A:G	0	43429715	G	A
19	chr19:43429952:C:T	0	43429952	T	C
19	chr19:43430230:T:C	0	43430230	C	T
19	chr19:43430339:G:A	0	43430339	A	G
19	chr19:43430340:T:G	0	43430340	G	T
19	chr19:43430510:G:A	0	43430510	A	G
19	chr19:43430792:C:T	0	43430792	T	C
19	chr19:43431018:G:T	0	43431018	T	G
19	chr19:43431270:G:A	0	43431270	A	G
19	chr19:43431387:A:G	0	43431387	G	A
19	chr19:43431399:G:A	0	43431399	A	G
19	chr19:43431453:C:A	0	43431453	A	C
19	chr19:43431460:G:A	0	43431460	A	G
19	chr19:43431546:G:A	0	43431546	A	G
19	chr19:43431812:G:A	0	43431812	A	G
19	chr19:43431818:C:T	0	43431818	T	C
19	chr19:43432128:G:A	0	43432128	A	G
19	chr19:43433088:A:G	0	43433088	G	A
19	chr19:43433582:G:C	0	43433582	C	G
19	chr19:43433673:T:G	0	43433673	G	T
19	chr19:43433724:A:G	0	43433724	G	A
19	chr19:43433764:T:C	0	43433764	C	T
19	chr19:43433785:A:T	0	43433785	T	A
19	chr19:43433980:G:A	0	43433980	A	G
19	chr19:43434336:T:C	0	43434336	C	T
19	chr19:43434517:T:C	0	43434517	C	T
19	chr19:43435032:A:G	0	43435032	G	A
19	chr19:43435326:T:A	0	43435326	A	T
19	chr19:43435841:CA:C	0	43435841	C	CA
19	chr19:43436164:T:C	0	43436164	C	T
19	chr19:43436445:T:G	0	43436445	G	T
19	chr19:43436562:A:G	0	43436562	G	A
19	chr19:43436624:T:C	0	43436624	C	T
19	chr19:43436889:G:A	0	43436889	A	G
19	chr19:43436975:C:T	0	43436975	T	C
19	chr19:43437267:G:A	0	43437267	A	G
19	chr19:43437373:G:T	0	43437373	T	G
19	chr19:43437442:C:T	0	43437442	T	C
19	chr19:43437911:G:A	0	43437911	A	G
19	chr19:43437937:A:G	0	43437937	G	A
19	chr19:43438179:G:A	0	43438179	A	G
19	chr19:43438617:T:C	0	43438617	C	T
19	chr19:43438970:G:A	0	43438970	A	G
19	chr19:43439347:G:A	0	43439347	A	G
19	chr19:43439645:A:G	0	43439645	G	A
19	chr19:43439686:TGCAGACCAAC:T	0	43439686	T	TGCAGACCAAC
19	chr19:43439699:G:T	0	43439699	T	G
19	chr19:43439869:T:A	0	43439869	A	T
19	chr19:43440134:G:A	0	43440134	A	G
19	chr19:43440314:GGA:G	0	43440314	G	GGA
19	chr19:43440399:A:G	0	43440399	G	A
19	chr19:43440688:G:A	0	43440688	A	G
19	chr19:43440867:C:G	0	43440867	G	C
19	chr19:43441073:A:G	0	43441073	G	A
19	chr19:43441163:A:G	0	43441163	G	A
19	chr19:43441205:G:A	0	43441205	A	G
19	chr19:43442010:T:C	0	43442010	C	T
19	chr19:43442051:T:G	0	43442051	G	T
19	chr19:43442103:G:A	0	43442103	A	G
19	chr19:43442228:A:C	0	43442228	C	A
19	chr19:43442483:C:A	0	43442483	A	C
19	chr19:43443199:A:G	0	43443199	G	A
19	chr19:43443892:G:A	0	43443892	A	G
19	chr19:43445101:T:G	0	43445101	G	T
19	chr19:43445360:G:T	0	43445360	T	G
19	chr19:43445963:G:C	0	43445963	C	G
19	chr19:43445973:C:A	0	43445973	A	C
19	chr19:43446073:A:C	0	43446073	C	A
19	chr19:43446632:A:T	0	43446632	T	A
19	chr19:43446931:T:C	0	43446931	C	T
19	chr19:43447269:T:G	0	43447269	G	T
19	chr19:43447655:G:A	0	43447655	A	G
19	chr19:43447994:A:T	0	43447994	T	A
19	chr19:43448178:C:G	0	43448178	G	C
19	chr19:43448286:G:A	0	43448286	A	G
19	chr19:43448301:C:T	0	43448301	T	C
19	chr19:43449242:T:A	0	43449242	A	T
19	chr19:43450422:T:C	0	43450422	C	T
19	chr19:43451393:G:A	0	43451393	A	G
19	chr19:43451941:A:AAT	0	43451941	AAT	A
19	chr19:43451946:AAT:A	0	43451946	A	AAT
19	chr19:43452809:A:T	0	43452809	T	A
19	chr19:43453154:G:A	0	43453154	A	G
19	chr19:43453300:G:A	0	43453300	A	G
19	chr19:43453483:A:G	0	43453483	G	A
19	chr19:43453735:G:A	0	43453735	A	G
19	chr19:43453838:C:A	0	43453838	A	C
19	chr19:43455236:G:A	0	43455236	A	G
19	chr19:43455962:A:C	0	43455962	C	A
19	chr19:43456619:C:T	0	43456619	T	C
19	chr19:43456770:T:G	0	43456770	G	T
19	chr19:43456858:A:G	0	43456858	G	A
19	chr19:43457933:TG:T	0	43457933	T	TG
19	chr19:43458246:C:A	0	43458246	A	C
19	chr19:43458777:G:A	0	43458777	A	G
19	chr19:43459181:C:T	0	43459181	T	C
19	chr19:43459876:A:G	0	43459876	G	A
19	chr19:43460008:G:A	0	43460008	A	G
19	chr19:43460694:C:G	0	43460694	G	C
19	chr19:43460877:G:A	0	43460877	A	G
19	chr19:43462302:A:G	0	43462302	G	A
19	chr19:43462354:C:G	0	43462354	G	C
19	chr19:43462631:T:C	0	43462631	C	T
19	chr19:43462777:G:A	0	43462777	A	G
19	chr19:43462995:C:T	0	43462995	T	C
19	chr19:43463540:T:C	0	43463540	C	T
19	chr19:43464117:A:G	0	43464117	G	A
19	chr19:43464160:G:A	0	43464160	A	G
19	chr19:43464586:G:A	0	43464586	A	G
19	chr19:43465605:A:G	0	43465605	G	A
19	chr19:43466576:T:C	0	43466576	C	T
19	chr19:43467099:T:C	0	43467099	C	T
19	chr19:43468060:C:T	0	43468060	T	C
19	chr19:43469154:C:G	0	43469154	G	C
19	chr19:43469528:C:G	0	43469528	G	C
19	chr19:43471147:A:G	0	43471147	G	A
19	chr19:43471711:CTG:C	0	43471711	C	CTG
19	chr19:43471786:C:T	0	43471786	T	C
19	chr19:43471861:C:T	0	43471861	T	C
19	chr19:43471928:C:T	0	43471928	T	C
19	chr19:43472309:T:C	0	43472309	C	T
19	chr19:43472431:C:T	0	43472431	T	C
19	chr19:43474863:C:T	0	43474863	T	C
19	chr19:43475196:G:A	0	43475196	A	G
19	chr19:43475437:G:T	0	43475437	T	G
19	chr19:43477077:T:C	0	43477077	C	T
19	chr19:43477120:A:C	0	43477120	C	A
19	chr19:43477478:C:T	0	43477478	T	C
19	chr19:43478315:A:G	0	43478315	G	A
19	chr19:43478653:A:G	0	43478653	G	A
19	chr19:43478830:G:A	0	43478830	A	G
19	chr19:43480797:A:T	0	43480797	T	A
19	chr19:43481167:C:CT	0	43481167	CT	C
19	chr19:43481304:G:A	0	43481304	A	G
19	chr19:43481559:G:A	0	43481559	A	G
19	chr19:43481678:C:T	0	43481678	T	C
19	chr19:43481871:C:T	0	43481871	T	C
19	chr19:43482102:AAT:A	0	43482102	A	AAT
19	chr19:43482722:G:C	0	43482722	C	G
19	chr19:43483798:C:T	0	43483798	T	C
19	chr19:43484866:C:T	0	43484866	T	C
19	chr19:43485317:A:G	0	43485317	G	A
19	chr19:43485383:T:G	0	43485383	G	T
19	chr19:43485415:C:G	0	43485415	G	C
19	chr19:43487930:A:G	0	43487930	G	A
19	chr19:43488076:C:G	0	43488076	G	C
19	chr19:43488419:T:C	0	43488419	C	T
19	chr19:43488685:C:T	0	43488685	T	C
19	chr19:43489685:T:G	0	43489685	G	T
19	chr19:43490994:G:A	0	43490994	A	G
19	chr19:43491087:C:T	0	43491087	T	C
19	chr19:43491805:T:C	0	43491805	C	T
19	chr19:43492580:G:A	0	43492580	A	G
19	chr19:43493673:C:G	0	43493673	G	C
19	chr19:43495047:G:A	0	43495047	A	G
19	chr19:43495482:A:C	0	43495482	C	A
19	chr19:43495843:G:A	0	43495843	A	G
19	chr19:43496905:T:C	0	43496905	C	T
19	chr19:43497193:C:T	0	43497193	T	C
19	chr19:43497227:T:C	0	43497227	C	T
19	chr19:43498390:A:T	0	43498390	T	A
19	chr19:43498444:AAAAG:A	0	43498444	A	AAAAG
19	chr19:43499033:A:G	0	43499033	G	A
19	chr19:43499065:T:A	0	43499065	A	T
19	chr19:43500267:T:C	0	43500267	C	T
19	chr19:43500362:C:A	0	43500362	A	C
19	chr19:43501293:C:T	0	43501293	T	C
19	chr19:43501311:G:A	0	43501311	A	G
19	chr19:43502664:C:CA	0	43502664	CA	C
19	chr19:43502860:G:A	0	43502860	A	G
19	chr19:43502996:TA:T	0	43502996	T	TA
19	chr19:43503007:A:T	0	43503007	T	A
19	chr19:43503009:TA:T	0	43503009	T	TA
19	chr19:43503344:C:T	0	43503344	T	C
19	chr19:43503475:G:C	0	43503475	C	G
19	chr19:43504203:C:A	0	43504203	A	C
19	chr19:43504258:A:C	0	43504258	C	A
19	chr19:43504376:C:T	0	43504376	T	C
19	chr19:43504696:G:C	0	43504696	C	G
19	chr19:43508457:T:C	0	43508457	C	T
19	chr19:43508728:A:G	0	43508728	G	A
19	chr19:43509108:G:A	0	43509108	A	G
19	chr19:43509444:C:G	0	43509444	G	C
19	chr19:43509712:C:T	0	43509712	T	C
19	chr19:43509791:G:A	0	43509791	A	G
19	chr19:43510378:C:T	0	43510378	T	C
19	chr19:43511173:A:C	0	43511173	C	A
19	chr19:43512414:A:T	0	43512414	T	A
19	chr19:43512450:G:C	0	43512450	C	G
19	chr19:43513773:A:G	0	43513773	G	A
19	chr19:43515267:A:T	0	43515267	T	A
19	chr19:43515620:A:G	0	43515620	G	A
19	chr19:43517153:ATT:A	0	43517153	A	ATT
19	chr19:43517299:C:G	0	43517299	G	C
19	chr19:43517497:G:A	0	43517497	A	G
19	chr19:43517614:A:T	0	43517614	T	A
19	chr19:43517621:A:G	0	43517621	G	A
19	chr19:43517907:G:A	0	43517907	A	G
19	chr19:43518511:C:T	0	43518511	T	C
19	chr19:43518517:C:T	0	43518517	T	C
19	chr19:43519254:C:T	0	43519254	T	C
19	chr19:43520790:G:T	0	43520790	T	G
19	chr19:43521049:T:C	0	43521049	C	T
19	chr19:43521282:G:A	0	43521282	A	G
19	chr19:43521303:T:C	0	43521303	C	T
19	chr19:43522406:T:C	0	43522406	C	T
19	chr19:43522533:A:G	0	43522533	G	A
19	chr19:43522915:T:C	0	43522915	C	T
19	chr19:43523226:T:C	0	43523226	C	T
19	chr19:43523238:T:C	0	43523238	C	T
19	chr19:43524143:C:T	0	43524143	T	C
19	chr19:43524159:C:T	0	43524159	T	C
19	chr19:43524235:A:T	0	43524235	T	A
19	chr19:43524879:G:C	0	43524879	C	G
19	chr19:43526846:C:T	0	43526846	T	C
19	chr19:43527172:C:T	0	43527172	T	C
19	chr19:43527218:C:T	0	43527218	T	C
19	chr19:43527884:T:TA	0	43527884	TA	T
19	chr19:43529393:A:G	0	43529393	G	A
19	chr19:43529945:G:C	0	43529945	C	G
19	chr19:43530194:A:C	0	43530194	C	A
19	chr19:43531104:C:T	0	43531104	T	C
19	chr19:43532187:CCTGA:C	0	43532187	C	CCTGA
19	chr19:43532265:G:C	0	43532265	C	G
19	chr19:43532725:T:G	0	43532725	G	T
19	chr19:43534154:T:C	0	43534154	C	T
19	chr19:43534795:G:A	0	43534795	A	G
19	chr19:43536655:A:G	0	43536655	G	A
19	chr19:43536845:T:C	0	43536845	C	T
19	chr19:43537273:G:T	0	43537273	T	G
19	chr19:43538047:A:G	0	43538047	G	A
19	chr19:43538583:C:T	0	43538583	T	C
19	chr19:43538838:C:T	0	43538838	T	C
19	chr19:43539296:T:C	0	43539296	C	T
19	chr19:43539766:AC:A	0	43539766	A	AC
19	chr19:43540041:C:G	0	43540041	G	C
19	chr19:43540396:C:T	0	43540396	T	C
19	chr19:43540542:T:G	0	43540542	G	T
19	chr19:43540734:A:G	0	43540734	G	A
19	chr19:43540942:C:T	0	43540942	T	C
19	chr19:43541349:C:T	0	43541349	T	C
19	chr19:43541393:A:G	0	43541393	G	A
19	chr19:43541481:C:A	0	43541481	A	C
19	chr19:43541521:C:T	0	43541521	T	C
19	chr19:43541783:A:G	0	43541783	G	A
19	chr19:43541825:C:T	0	43541825	T	C
19	chr19:43543161:ATTCCCAG:A	0	43543161	A	ATTCCCAG
19	chr19:43543398:T:C	0	43543398	C	T
19	chr19:43544988:G:A	0	43544988	A	G
19	chr19:43545379:G:C	0	43545379	C	G
19	chr19:43545709:G:T	0	43545709	T	G
19	chr19:43546043:C:T	0	43546043	T	C
19	chr19:43546814:T:C	0	43546814	C	T
19	chr19:43547226:C:T	0	43547226	T	C
19	chr19:43547347:C:T	0	43547347	T	C
19	chr19:43547432:C:T	0	43547432	T	C
19	chr19:43548213:G:A	0	43548213	A	G
19	chr19:43548464:T:C	0	43548464	C	T
19	chr19:43549744:G:GGTCTC	0	43549744	GGTCTC	G
19	chr19:43549765:C:G	0	43549765	G	C
19	chr19:43551430:C:T	0	43551430	T	C
19	chr19:43551492:G:A	0	43551492	A	G
19	chr19:43551574:T:C	0	43551574	C	T
19	chr19:43551746:C:T	0	43551746	T	C
19	chr19:43551900:A:G	0	43551900	G	A
19	chr19:43552260:C:T	0	43552260	T	C
19	chr19:43553075:T:C	0	43553075	C	T
19	chr19:43553422:G:A	0	43553422	A	G
19	chr19:43553820:G:A	0	43553820	A	G
19	chr19:43553946:T:C	0	43553946	C	T
19	chr19:43554087:C:T	0	43554087	T	C
19	chr19:43554989:G:T	0	43554989	T	G
19	chr19:43555849:A:G	0	43555849	G	A
19	chr19:43556662:A:G	0	43556662	G	A
19	chr19:43557245:G:A	0	43557245	A	G
19	chr19:43558367:A:G	0	43558367	G	A
19	chr19:43558502:A:G	0	43558502	G	A
19	chr19:43558622:C:G	0	43558622	G	C
19	chr19:43558738:G:A	0	43558738	A	G
19	chr19:43559250:A:G	0	43559250	G	A
19	chr19:43559255:G:A	0	43559255	A	G
19	chr19:43559663:T:C	0	43559663	C	T
19	chr19:43560351:G:A	0	43560351	A	G
19	chr19:43560713:C:G	0	43560713	G	C
19	chr19:43561236:C:T	0	43561236	T	C
19	chr19:43562442:AT:A	0	43562442	A	AT
19	chr19:43562520:G:A	0	43562520	A	G
19	chr19:43562831:A:G	0	43562831	G	A
19	chr19:43562850:C:G	0	43562850	G	C
19	chr19:43563522:T:C	0	43563522	C	T
19	chr19:43564041:C:T	0	43564041	T	C
19	chr19:43564069:A:G	0	43564069	G	A
19	chr19:43564249:G:A	0	43564249	A	G
19	chr19:43564423:A:C	0	43564423	C	A
19	chr19:43564554:T:C	0	43564554	C	T
19	chr19:43565589:T:A	0	43565589	A	T
19	chr19:43565880:AGT:A	0	43565880	A	AGT
19	chr19:43566185:G:A	0	43566185	A	G
19	chr19:43566556:T:C	0	43566556	C	T
19	chr19:43567459:G:A	0	43567459	A	G
19	chr19:43567851:T:C	0	43567851	C	T
19	chr19:43567861:G:T	0	43567861	T	G
19	chr19:43568381:C:T	0	43568381	T	C
19	chr19:43568650:G:A	0	43568650	A	G
19	chr19:43569116:AG:A	0	43569116	A	AG
19	chr19:43569117:G:A	0	43569117	A	G
19	chr19:43569367:T:G	0	43569367	G	T
19	chr19:43569410:A:G	0	43569410	G	A
19	chr19:43569642:C:T	0	43569642	T	C
19	chr19:43570445:T:G	0	43570445	G	T
19	chr19:43570651:G:A	0	43570651	A	G
19	chr19:43571484:G:A	0	43571484	A	G
19	chr19:43572002:T:C	0	43572002	C	T
19	chr19:43572012:A:T	0	43572012	T	A
19	chr19:43573108:A:T	0	43573108	T	A
19	chr19:43573237:A:G	0	43573237	G	A
19	chr19:43573355:G:A	0	43573355	A	G
19	chr19:43574076:ATTATT:A	0	43574076	A	ATTATT
19	chr19:43574316:T:G	0	43574316	G	T
19	chr19:43574386:A:T	0	43574386	T	A
19	chr19:43575459:G:A	0	43575459	A	G
19	chr19:43575535:G:A	0	43575535	A	G
19	chr19:43577281:A:G	0	43577281	G	A
19	chr19:43577300:G:A	0	43577300	A	G
19	chr19:43577584:T:G	0	43577584	G	T
19	chr19:43578277:C:A	0	43578277	A	C
19	chr19:43578398:C:A	0	43578398	A	C
19	chr19:43578639:T:C	0	43578639	C	T
19	chr19:43578793:T:C	0	43578793	C	T
19	chr19:43579276:C:T	0	43579276	T	C
19	chr19:43580003:G:A	0	43580003	A	G
19	chr19:43580199:G:T	0	43580199	T	G
19	chr19:43580520:G:C	0	43580520	C	G
19	chr19:43580738:T:TA	0	43580738	TA	T
19	chr19:43580742:T:C	0	43580742	C	T
19	chr19:43581675:C:T	0	43581675	T	C
19	chr19:43582026:A:AC	0	43582026	AC	A
19	chr19:43582149:T:C	0	43582149	C	T
19	chr19:43582803:T:G	0	43582803	G	T
19	chr19:43583065:A:AGAT	0	43583065	AGAT	A
19	chr19:43583372:G:A	0	43583372	A	G
19	chr19:43584226:A:ACC	0	43584226	ACC	A
19	chr19:43584666:T:C	0	43584666	C	T
19	chr19:43585088:C:T	0	43585088	T	C
19	chr19:43586043:A:C	0	43586043	C	A
19	chr19:43586357:C:T	0	43586357	T	C
19	chr19:43589637:T:C	0	43589637	C	T
19	chr19:43590925:A:G	0	43590925	G	A
19	chr19:43593607:G:A	0	43593607	A	G
19	chr19:43594751:T:A	0	43594751	A	T
19	chr19:43595611:C:T	0	43595611	T	C
19	chr19:43597493:G:A	0	43597493	A	G
19	chr19:43598186:T:C	0	43598186	C	T
19	chr19:43604483:G:A	0	43604483	A	G
19	chr19:43605155:C:T	0	43605155	T	C
19	chr19:43605733:G:A	0	43605733	A	G
19	chr19:43609394:C:T	0	43609394	T	C
19	chr19:43609862:G:A	0	43609862	A	G
19	chr19:43610307:C:T	0	43610307	T	C
19	chr19:43610988:C:A	0	43610988	A	C
19	chr19:43611806:C:T	0	43611806	T	C
19	chr19:43614201:G:A	0	43614201	A	G
19	chr19:43614528:A:G	0	43614528	G	A
19	chr19:43615593:C:T	0	43615593	T	C
19	chr19:43618144:C:T	0	43618144	T	C
19	chr19:43618289:T:A	0	43618289	A	T
19	chr19:43619742:G:A	0	43619742	A	G
19	chr19:43620583:T:C	0	43620583	C	T
19	chr19:43621173:C:G	0	43621173	G	C
19	chr19:43622127:C:T	0	43622127	T	C
19	chr19:43624285:A:G	0	43624285	G	A
19	chr19:43625464:T:C	0	43625464	C	T
19	chr19:43625731:A:C	0	43625731	C	A
19	chr19:43626301:G:A	0	43626301	A	G
19	chr19:43628066:T:C	0	43628066	C	T
19	chr19:43628154:G:A	0	43628154	A	G
19	chr19:43628407:G:C	0	43628407	C	G
19	chr19:43629496:C:T	0	43629496	T	C
19	chr19:43631364:T:G	0	43631364	G	T
19	chr19:43631464:T:A	0	43631464	A	T
19	chr19:43631583:C:A	0	43631583	A	C
19	chr19:43633025:T:C	0	43633025	C	T
19	chr19:43635030:C:T	0	43635030	T	C
19	chr19:43636453:C:T	0	43636453	T	C
19	chr19:43636863:T:C	0	43636863	C	T
19	chr19:43637181:G:A	0	43637181	A	G
19	chr19:43638619:A:G	0	43638619	G	A
19	chr19:43638730:T:C	0	43638730	C	T
19	chr19:43641130:A:G	0	43641130	G	A
19	chr19:43641391:T:A	0	43641391	A	T
19	chr19:43642778:C:A	0	43642778	A	C
19	chr19:43645137:T:A	0	43645137	A	T
19	chr19:43645297:A:G	0	43645297	G	A
19	chr19:43645748:C:T	0	43645748	T	C
19	chr19:43647031:C:T	0	43647031	T	C
19	chr19:43647373:C:T	0	43647373	T	C
19	chr19:43647469:T:C	0	43647469	C	T
19	chr19:43647535:G:A	0	43647535	A	G
19	chr19:43647546:C:T	0	43647546	T	C
19	chr19:43647618:A:C	0	43647618	C	A
19	chr19:43647835:G:A	0	43647835	A	G
19	chr19:43648215:A:G	0	43648215	G	A
19	chr19:43648262:A:G	0	43648262	G	A
19	chr19:43648274:G:C	0	43648274	C	G
19	chr19:43648343:A:G	0	43648343	G	A
19	chr19:43648433:A:T	0	43648433	T	A
19	chr19:43648948:A:G	0	43648948	G	A
19	chr19:43650066:C:T	0	43650066	T	C
19	chr19:43651027:A:G	0	43651027	G	A
19	chr19:43651078:T:A	0	43651078	A	T
19	chr19:43651455:G:A	0	43651455	A	G
19	chr19:43651716:G:A	0	43651716	A	G
19	chr19:43652320:T:C	0	43652320	C	T
19	chr19:43652448:G:A	0	43652448	A	G
19	chr19:43652589:C:T	0	43652589	T	C
19	chr19:43653004:A:G	0	43653004	G	A
19	chr19:43653460:C:G	0	43653460	G	C
19	chr19:43653705:T:C	0	43653705	C	T
19	chr19:43653852:G:A	0	43653852	A	G
19	chr19:43654033:G:A	0	43654033	A	G
19	chr19:43654055:C:T	0	43654055	T	C
19	chr19:43654478:C:G	0	43654478	G	C
19	chr19:43655128:T:C	0	43655128	C	T
19	chr19:43655213:T:G	0	43655213	G	T
19	chr19:43655225:G:A	0	43655225	A	G
19	chr19:43655337:G:A	0	43655337	A	G
19	chr19:43655667:T:C	0	43655667	C	T
19	chr19:43655724:G:A	0	43655724	A	G
19	chr19:43655981:G:A	0	43655981	A	G
19	chr19:43656050:T:C	0	43656050	C	T
19	chr19:43656716:A:G	0	43656716	G	A
19	chr19:43656929:A:T	0	43656929	T	A
19	chr19:43657334:T:A	0	43657334	A	T
19	chr19:43657346:C:G	0	43657346	G	C
19	chr19:43657629:T:C	0	43657629	C	T
19	chr19:43657963:G:T	0	43657963	T	G
19	chr19:43657992:T:C	0	43657992	C	T
19	chr19:43657993:G:A	0	43657993	A	G
19	chr19:43658047:A:AC	0	43658047	AC	A
19	chr19:43658081:A:G	0	43658081	G	A
19	chr19:43658802:A:G	0	43658802	G	A
19	chr19:43658881:T:G	0	43658881	G	T
19	chr19:43658909:T:C	0	43658909	C	T
19	chr19:43659629:A:T	0	43659629	T	A
19	chr19:43659802:C:T	0	43659802	T	C
19	chr19:43660234:C:T	0	43660234	T	C
19	chr19:43660285:T:C	0	43660285	C	T
19	chr19:43660408:T:C	0	43660408	C	T
19	chr19:43660457:G:A	0	43660457	A	G
19	chr19:43660913:T:C	0	43660913	C	T
19	chr19:43660939:G:A	0	43660939	A	G
19	chr19:43662035:A:C	0	43662035	C	A
19	chr19:43662223:C:T	0	43662223	T	C
19	chr19:43662272:T:C	0	43662272	C	T
19	chr19:43663801:A:C	0	43663801	C	A
19	chr19:43665089:G:A	0	43665089	A	G
19	chr19:43666434:A:T	0	43666434	T	A
19	chr19:43666441:C:T	0	43666441	T	C
19	chr19:43666990:T:C	0	43666990	C	T
19	chr19:43667131:C:T	0	43667131	T	C
19	chr19:43667197:C:T	0	43667197	T	C
19	chr19:43667430:T:A	0	43667430	A	T
19	chr19:43667873:C:T	0	43667873	T	C
19	chr19:43668036:T:C	0	43668036	C	T
19	chr19:43669115:T:TG	0	43669115	TG	T
19	chr19:43670289:C:T	0	43670289	T	C
19	chr19:43670636:C:T	0	43670636	T	C
19	chr19:43671830:C:T	0	43671830	T	C
19	chr19:43673548:C:T	0	43673548	T	C
19	chr19:43673836:T:G	0	43673836	G	T
19	chr19:43673985:T:C	0	43673985	C	T
19	chr19:43674120:A:G	0	43674120	G	A
19	chr19:43674285:T:C	0	43674285	C	T
19	chr19:43674497:A:G	0	43674497	G	A
19	chr19:43674663:C:T	0	43674663	T	C
19	chr19:43674776:C:T	0	43674776	T	C
19	chr19:43676102:G:A	0	43676102	A	G
19	chr19:43676387:T:A	0	43676387	A	T
19	chr19:43676398:A:C	0	43676398	C	A
19	chr19:43676443:G:A	0	43676443	A	G
19	chr19:43676973:T:C	0	43676973	C	T
19	chr19:43677043:C:T	0	43677043	T	C
19	chr19:43677379:C:T	0	43677379	T	C
19	chr19:43677990:C:T	0	43677990	T	C
19	chr19:43678334:G:A	0	43678334	A	G
19	chr19:43678402:T:A	0	43678402	A	T
19	chr19:43678543:A:G	0	43678543	G	A
19	chr19:43678653:T:C	0	43678653	C	T
19	chr19:43680704:C:T	0	43680704	T	C
19	chr19:43680810:A:T	0	43680810	T	A
19	chr19:43681050:A:T	0	43681050	T	A
19	chr19:43681558:C:A	0	43681558	A	C
19	chr19:43681572:G:A	0	43681572	A	G
19	chr19:43681600:T:C	0	43681600	C	T
19	chr19:43681774:G:A	0	43681774	A	G
19	chr19:43681920:T:C	0	43681920	C	T
19	chr19:43681921:A:G	0	43681921	G	A
19	chr19:43682349:G:A	0	43682349	A	G
19	chr19:43682501:C:A	0	43682501	A	C
19	chr19:43683342:C:T	0	43683342	T	C
19	chr19:43683354:C:T	0	43683354	T	C
19	chr19:43683425:A:G	0	43683425	G	A
19	chr19:43683921:C:T	0	43683921	T	C
19	chr19:43683952:C:T	0	43683952	T	C
19	chr19:43683976:C:T	0	43683976	T	C
19	chr19:43684955:G:A	0	43684955	A	G
19	chr19:43685092:T:C	0	43685092	C	T
19	chr19:43685134:A:T	0	43685134	T	A
19	chr19:43685289:G:A	0	43685289	A	G
19	chr19:43686219:C:T	0	43686219	T	C
19	chr19:43686430:G:A	0	43686430	A	G
19	chr19:43686474:C:A	0	43686474	A	C
19	chr19:43686510:G:A	0	43686510	A	G
19	chr19:43688323:G:A	0	43688323	A	G
19	chr19:43688427:T:TC	0	43688427	TC	T
19	chr19:43689577:C:T	0	43689577	T	C
19	chr19:43689579:C:T	0	43689579	T	C
19	chr19:43690210:C:T	0	43690210	T	C
19	chr19:43690629:C:T	0	43690629	T	C
19	chr19:43692379:C:T	0	43692379	T	C
19	chr19:43692516:T:C	0	43692516	C	T
19	chr19:43692737:G:T	0	43692737	T	G
19	chr19:43692842:A:G	0	43692842	G	A
19	chr19:43693015:G:A	0	43693015	A	G
19	chr19:43693300:G:C	0	43693300	C	G
19	chr19:43693393:C:T	0	43693393	T	C
19	chr19:43693636:AG:A	0	43693636	A	AG
19	chr19:43693653:G:A	0	43693653	A	G
19	chr19:43694374:G:T	0	43694374	T	G
19	chr19:43694425:G:A	0	43694425	A	G
19	chr19:43694795:AAC:A	0	43694795	A	AAC
19	chr19:43694812:TC:T	0	43694812	T	TC
19	chr19:43695753:T:C	0	43695753	C	T
19	chr19:43695774:G:A	0	43695774	A	G
19	chr19:43695825:C:T	0	43695825	T	C
19	chr19:43696515:C:A	0	43696515	A	C
19	chr19:43696660:C:T	0	43696660	T	C
19	chr19:43697015:C:T	0	43697015	T	C
19	chr19:43697160:C:T	0	43697160	T	C
19	chr19:43697517:G:A	0	43697517	A	G
19	chr19:43697768:T:C	0	43697768	C	T
19	chr19:43698596:C:T	0	43698596	T	C
19	chr19:43698667:G:A	0	43698667	A	G
19	chr19:43698703:A:T	0	43698703	T	A
19	chr19:43698768:A:C	0	43698768	C	A
19	chr19:43698941:G:A	0	43698941	A	G
19	chr19:43699104:G:C	0	43699104	C	G
19	chr19:43699155:G:A	0	43699155	A	G
19	chr19:43700317:G:C	0	43700317	C	G
19	chr19:43700874:A:G	0	43700874	G	A
19	chr19:43700930:G:A	0	43700930	A	G
19	chr19:43701185:T:A	0	43701185	A	T
19	chr19:43701699:T:C	0	43701699	C	T
19	chr19:43701700:G:A	0	43701700	A	G
19	chr19:43702126:A:C	0	43702126	C	A
19	chr19:43702139:T:C	0	43702139	C	T
19	chr19:43702223:G:A	0	43702223	A	G
19	chr19:43702731:C:T	0	43702731	T	C
19	chr19:43703166:C:T	0	43703166	T	C
19	chr19:43703651:C:T	0	43703651	T	C
19	chr19:43703950:T:C	0	43703950	C	T
19	chr19:43704192:TCAG:T	0	43704192	T	TCAG
19	chr19:43704867:C:T	0	43704867	T	C
19	chr19:43705094:G:A	0	43705094	A	G
19	chr19:43705266:A:G	0	43705266	G	A
19	chr19:43705305:A:G	0	43705305	G	A
19	chr19:43705375:G:A	0	43705375	A	G
19	chr19:43705427:C:T	0	43705427	T	C
19	chr19:43705431:G:T	0	43705431	T	G
19	chr19:43705462:C:T	0	43705462	T	C
19	chr19:43705649:G:A	0	43705649	A	G
19	chr19:43705828:G:A	0	43705828	A	G
19	chr19:43706225:G:A	0	43706225	A	G
19	chr19:43706321:T:G	0	43706321	G	T
19	chr19:43706425:G:A	0	43706425	A	G
19	chr19:43706443:G:A	0	43706443	A	G
19	chr19:43706570:A:G	0	43706570	G	A
19	chr19:43706638:C:G	0	43706638	G	C
19	chr19:43706700:G:A	0	43706700	A	G
19	chr19:43706738:G:C	0	43706738	C	G
19	chr19:43706887:T:G	0	43706887	G	T
19	chr19:43707236:A:G	0	43707236	G	A
19	chr19:43707238:T:G	0	43707238	G	T
19	chr19:43707296:C:G	0	43707296	G	C
19	chr19:43707464:T:C	0	43707464	C	T
19	chr19:43707468:G:T	0	43707468	T	G
19	chr19:43707554:C:T	0	43707554	T	C
19	chr19:43707761:C:T	0	43707761	T	C
19	chr19:43707790:A:C	0	43707790	C	A
19	chr19:43707793:G:A	0	43707793	A	G
19	chr19:43707800:G:A	0	43707800	A	G
19	chr19:43708099:C:T	0	43708099	T	C
19	chr19:43708128:C:T	0	43708128	T	C
19	chr19:43708435:T:A	0	43708435	A	T
19	chr19:43708607:A:G	0	43708607	G	A
19	chr19:43708712:G:A	0	43708712	A	G
19	chr19:43709047:C:T	0	43709047	T	C
19	chr19:43709228:T:C	0	43709228	C	T
19	chr19:43709297:C:T	0	43709297	T	C
19	chr19:43709301:C:T	0	43709301	T	C
19	chr19:43709823:A:T	0	43709823	T	A
19	chr19:43709902:C:A	0	43709902	A	C
19	chr19:43710041:A:G	0	43710041	G	A
19	chr19:43710778:T:A	0	43710778	A	T
19	chr19:43710828:C:T	0	43710828	T	C
19	chr19:43711048:T:C	0	43711048	C	T
19	chr19:43711298:G:A	0	43711298	A	G
19	chr19:43711524:T:G	0	43711524	G	T
19	chr19:43713684:C:T	0	43713684	T	C
19	chr19:43714058:A:G	0	43714058	G	A
19	chr19:43715181:G:A	0	43715181	A	G
19	chr19:43715598:A:G	0	43715598	G	A
19	chr19:43716581:A:G	0	43716581	G	A
19	chr19:43717113:T:C	0	43717113	C	T
19	chr19:43717840:C:A	0	43717840	A	C
19	chr19:43718961:G:A	0	43718961	A	G
19	chr19:43718973:C:T	0	43718973	T	C
19	chr19:43718993:C:T	0	43718993	T	C
19	chr19:43719260:C:T	0	43719260	T	C
19	chr19:43720009:T:A	0	43720009	A	T
19	chr19:43720304:C:G	0	43720304	G	C
19	chr19:43721015:T:G	0	43721015	G	T
19	chr19:43721642:C:T	0	43721642	T	C
19	chr19:43721918:T:C	0	43721918	C	T
19	chr19:43721975:C:T	0	43721975	T	C
19	chr19:43725145:C:T	0	43725145	T	C
19	chr19:43726512:A:G	0	43726512	G	A
19	chr19:43728584:T:C	0	43728584	C	T
19	chr19:43730363:T:C	0	43730363	C	T
19	chr19:43730709:G:A	0	43730709	A	G
19	chr19:43731383:G:A	0	43731383	A	G
19	chr19:43732625:C:A	0	43732625	A	C
19	chr19:43734000:G:A	0	43734000	A	G
19	chr19:43734195:A:G	0	43734195	G	A
19	chr19:43738545:CTAAGA:C	0	43738545	C	CTAAGA
19	chr19:43740271:A:G	0	43740271	G	A
19	chr19:43742448:T:A	0	43742448	A	T
19	chr19:43742554:A:G	0	43742554	G	A
19	chr19:43742818:C:T	0	43742818	T	C
19	chr19:43743417:T:C	0	43743417	C	T
19	chr19:43744473:G:A	0	43744473	A	G
19	chr19:43744726:A:G	0	43744726	G	A
19	chr19:43746098:G:A	0	43746098	A	G
19	chr19:43746623:ATCTGAGCAGGGG:A	0	43746623	A	ATCTGAGCAGGGG
19	chr19:43746679:A:G	0	43746679	G	A
19	chr19:43747273:C:T	0	43747273	T	C
19	chr19:43747318:A:T	0	43747318	T	A
19	chr19:43749436:G:A	0	43749436	A	G
19	chr19:43749819:C:T	0	43749819	T	C
19	chr19:43750820:C:T	0	43750820	T	C
19	chr19:43750998:T:C	0	43750998	C	T
19	chr19:43751104:T:C	0	43751104	C	T
19	chr19:43752053:T:C	0	43752053	C	T
19	chr19:43752234:T:C	0	43752234	C	T
19	chr19:43752713:C:A	0	43752713	A	C
19	chr19:43752758:T:C	0	43752758	C	T
19	chr19:43753432:G:A	0	43753432	A	G
19	chr19:43753932:AAC:A	0	43753932	A	AAC
19	chr19:43754306:A:G	0	43754306	G	A
19	chr19:43755209:A:G	0	43755209	G	A
19	chr19:43755413:A:G	0	43755413	G	A
19	chr19:43756047:T:C	0	43756047	C	T
19	chr19:43756064:A:G	0	43756064	G	A
19	chr19:43756367:CCTTA:C	0	43756367	C	CCTTA
19	chr19:43756420:T:C	0	43756420	C	T
19	chr19:43756529:A:C	0	43756529	C	A
19	chr19:43757380:G:C	0	43757380	C	G
19	chr19:43758306:T:TC	0	43758306	TC	T
19	chr19:43758393:A:G	0	43758393	G	A
19	chr19:43758823:C:T	0	43758823	T	C
19	chr19:43759167:T:C	0	43759167	C	T
19	chr19:43759455:T:G	0	43759455	G	T
19	chr19:43759614:G:A	0	43759614	A	G
19	chr19:43759957:T:C	0	43759957	C	T
19	chr19:43763727:G:A	0	43763727	A	G
19	chr19:43763854:T:C	0	43763854	C	T
19	chr19:43763884:C:T	0	43763884	T	C
19	chr19:43764502:T:C	0	43764502	C	T
19	chr19:43764526:C:T	0	43764526	T	C
19	chr19:43764578:TGTC:T	0	43764578	T	TGTC
19	chr19:43764721:A:G	0	43764721	G	A
19	chr19:43764880:T:A	0	43764880	A	T
19	chr19:43764990:G:A	0	43764990	A	G
19	chr19:43764999:AGT:A	0	43764999	A	AGT
19	chr19:43765089:A:G	0	43765089	G	A
19	chr19:43765479:T:G	0	43765479	G	T
19	chr19:43765557:G:A	0	43765557	A	G
19	chr19:43765885:G:C	0	43765885	C	G
19	chr19:43765913:C:T	0	43765913	T	C
19	chr19:43766390:T:C	0	43766390	C	T
19	chr19:43766667:A:G	0	43766667	G	A
19	chr19:43766773:G:A	0	43766773	A	G
19	chr19:43766914:A:C	0	43766914	C	A
19	chr19:43768036:G:A	0	43768036	A	G
19	chr19:43768194:A:G	0	43768194	G	A
19	chr19:43768202:A:G	0	43768202	G	A
19	chr19:43769364:T:C	0	43769364	C	T
19	chr19:43769980:C:T	0	43769980	T	C
19	chr19:43770435:C:T	0	43770435	T	C
19	chr19:43770530:A:G	0	43770530	G	A
19	chr19:43771221:G:A	0	43771221	A	G
19	chr19:43771354:C:T	0	43771354	T	C
19	chr19:43772218:A:G	0	43772218	G	A
19	chr19:43772435:G:A	0	43772435	A	G
19	chr19:43772731:A:G	0	43772731	G	A
19	chr19:43772885:G:T	0	43772885	T	G
19	chr19:43775637:A:G	0	43775637	G	A
19	chr19:43776828:T:G	0	43776828	G	T
19	chr19:43777410:T:C	0	43777410	C	T
19	chr19:43777746:G:A	0	43777746	A	G
19	chr19:43778377:C:A	0	43778377	A	C
19	chr19:43778440:T:C	0	43778440	C	T
19	chr19:43778658:C:T	0	43778658	T	C
19	chr19:43778879:T:C	0	43778879	C	T
19	chr19:43779064:G:T	0	43779064	T	G
19	chr19:43779080:C:T	0	43779080	T	C
19	chr19:43780163:C:G	0	43780163	G	C
19	chr19:43782361:A:G	0	43782361	G	A
19	chr19:43782508:T:C	0	43782508	C	T
19	chr19:43782610:C:T	0	43782610	T	C
19	chr19:43782830:G:A	0	43782830	A	G
19	chr19:43783555:C:T	0	43783555	T	C
19	chr19:43784474:GGT:G	0	43784474	G	GGT
19	chr19:43785456:AG:A	0	43785456	A	AG
19	chr19:43785672:A:G	0	43785672	G	A
19	chr19:43785783:CTCTT:C	0	43785783	C	CTCTT
19	chr19:43785793:T:C	0	43785793	C	T
19	chr19:43785842:CA:C	0	43785842	C	CA
19	chr19:43785861:T:A	0	43785861	A	T
19	chr19:43785976:T:C	0	43785976	C	T
19	chr19:43786083:C:T	0	43786083	T	C
19	chr19:43786750:G:GT	0	43786750	GT	G
19	chr19:43787249:T:C	0	43787249	C	T
19	chr19:43787417:G:A	0	43787417	A	G
19	chr19:43787834:T:C	0	43787834	C	T
19	chr19:43787990:A:T	0	43787990	T	A
19	chr19:43788014:G:A	0	43788014	A	G
19	chr19:43788092:A:G	0	43788092	G	A
19	chr19:43788095:TATAA:T	0	43788095	T	TATAA
19	chr19:43788429:C:T	0	43788429	T	C
19	chr19:43788992:T:C	0	43788992	C	T
19	chr19:43789126:T:C	0	43789126	C	T
19	chr19:43789181:C:T	0	43789181	T	C
19	chr19:43789204:T:C	0	43789204	C	T
19	chr19:43789834:C:A	0	43789834	A	C
19	chr19:43789867:T:C	0	43789867	C	T
19	chr19:43789903:G:A	0	43789903	A	G
19	chr19:43790063:A:G	0	43790063	G	A
19	chr19:43790314:A:G	0	43790314	G	A
19	chr19:43790348:C:A	0	43790348	A	C
19	chr19:43790588:C:T	0	43790588	T	C
19	chr19:43790716:C:T	0	43790716	T	C
19	chr19:43791567:TTC:T	0	43791567	T	TTC
19	chr19:43791854:A:G	0	43791854	G	A
19	chr19:43792107:C:T	0	43792107	T	C
19	chr19:43792302:C:G	0	43792302	G	C
19	chr19:43792314:C:T	0	43792314	T	C
19	chr19:43792331:A:G	0	43792331	G	A
19	chr19:43792519:C:T	0	43792519	T	C
19	chr19:43792734:A:G	0	43792734	G	A
19	chr19:43792741:C:T	0	43792741	T	C
19	chr19:43793162:G:A	0	43793162	A	G
19	chr19:43793565:G:A	0	43793565	A	G
19	chr19:43793601:C:T	0	43793601	T	C
19	chr19:43794010:A:G	0	43794010	G	A
19	chr19:43794342:C:A	0	43794342	A	C
19	chr19:43794732:G:A	0	43794732	A	G
19	chr19:43794733:C:A	0	43794733	A	C
19	chr19:43794836:A:G	0	43794836	G	A
19	chr19:43795116:C:T	0	43795116	T	C
19	chr19:43795146:C:T	0	43795146	T	C
19	chr19:43795192:A:G	0	43795192	G	A
19	chr19:43795268:G:A	0	43795268	A	G
19	chr19:43795428:A:G	0	43795428	G	A
19	chr19:43795514:C:T	0	43795514	T	C
19	chr19:43796424:C:T	0	43796424	T	C
19	chr19:43796732:G:A	0	43796732	A	G
19	chr19:43797273:G:A	0	43797273	A	G
19	chr19:43797456:G:A	0	43797456	A	G
19	chr19:43798472:T:C	0	43798472	C	T
19	chr19:43799275:C:T	0	43799275	T	C
19	chr19:43799441:T:C	0	43799441	C	T
19	chr19:43800036:G:A	0	43800036	A	G
19	chr19:43800903:G:A	0	43800903	A	G
19	chr19:43801019:A:T	0	43801019	T	A
19	chr19:43801174:G:A	0	43801174	A	G
19	chr19:43801227:T:A	0	43801227	A	T
19	chr19:43801717:T:C	0	43801717	C	T
19	chr19:43802237:GCCCCCA:G	0	43802237	G	GCCCCCA
19	chr19:43802330:C:T	0	43802330	T	C
19	chr19:43802424:G:T	0	43802424	T	G
19	chr19:43802630:A:C	0	43802630	C	A
19	chr19:43802700:G:A	0	43802700	A	G
19	chr19:43802795:C:T	0	43802795	T	C
19	chr19:43802804:A:G	0	43802804	G	A
19	chr19:43802886:C:G	0	43802886	G	C
19	chr19:43802896:T:C	0	43802896	C	T
19	chr19:43803610:C:CCTGA	0	43803610	CCTGA	C
19	chr19:43803993:A:G	0	43803993	G	A
19	chr19:43804117:C:T	0	43804117	T	C
19	chr19:43804286:G:A	0	43804286	A	G
19	chr19:43804288:A:G	0	43804288	G	A
19	chr19:43804391:CATT:C	0	43804391	C	CATT
19	chr19:43804497:T:C	0	43804497	C	T
19	chr19:43804612:A:G	0	43804612	G	A
19	chr19:43804698:A:T	0	43804698	T	A
19	chr19:43804707:T:C	0	43804707	C	T
19	chr19:43804850:C:T	0	43804850	T	C
19	chr19:43804924:A:G	0	43804924	G	A
19	chr19:43805635:G:A	0	43805635	A	G
19	chr19:43806239:G:A	0	43806239	A	G
19	chr19:43806368:A:C	0	43806368	C	A
19	chr19:43807066:C:T	0	43807066	T	C
19	chr19:43807118:G:A	0	43807118	A	G
19	chr19:43807283:TTTTC:T	0	43807283	T	TTTTC
19	chr19:43809165:G:A	0	43809165	A	G
19	chr19:43809444:A:G	0	43809444	G	A
19	chr19:43809446:T:C	0	43809446	C	T
19	chr19:43810392:G:A	0	43810392	A	G
19	chr19:43810900:G:T	0	43810900	T	G
19	chr19:43810912:G:A	0	43810912	A	G
19	chr19:43811044:T:C	0	43811044	C	T
19	chr19:43811456:C:T	0	43811456	T	C
19	chr19:43811618:G:A	0	43811618	A	G
19	chr19:43813177:T:A	0	43813177	A	T
19	chr19:43813180:T:C	0	43813180	C	T
19	chr19:43813208:C:T	0	43813208	T	C
19	chr19:43813296:G:A	0	43813296	A	G
19	chr19:43813328:C:T	0	43813328	T	C
19	chr19:43815916:T:C	0	43815916	C	T
19	chr19:43815949:G:A	0	43815949	A	G
19	chr19:43817624:A:G	0	43817624	G	A
19	chr19:43817697:C:T	0	43817697	T	C
19	chr19:43817725:T:A	0	43817725	A	T
19	chr19:43817821:A:G	0	43817821	G	A
19	chr19:43817961:G:A	0	43817961	A	G
19	chr19:43818517:A:G	0	43818517	G	A
19	chr19:43818574:T:C	0	43818574	C	T
19	chr19:43818600:G:A	0	43818600	A	G
19	chr19:43818980:T:G	0	43818980	G	T
19	chr19:43819323:T:C	0	43819323	C	T
19	chr19:43819451:A:G	0	43819451	G	A
19	chr19:43819607:T:C	0	43819607	C	T
19	chr19:43819797:G:A	0	43819797	A	G
19	chr19:43819989:AGC:A	0	43819989	A	AGC
19	chr19:43819993:A:C	0	43819993	C	A
19	chr19:43819996:GAAGGAAAAGACTTCACCATTC:G	0	43819996	G	GAAGGAAAAGACTTCACCATTC
19	chr19:43822026:T:G	0	43822026	G	T
19	chr19:43823363:G:T	0	43823363	T	G
19	chr19:43823474:A:G	0	43823474	G	A
19	chr19:43823711:G:T	0	43823711	T	G
19	chr19:43825630:C:T	0	43825630	T	C
19	chr19:43825930:A:T	0	43825930	T	A
19	chr19:43825940:C:CAA	0	43825940	CAA	C
19	chr19:43826088:G:A	0	43826088	A	G
19	chr19:43826497:C:CA	0	43826497	CA	C
19	chr19:43826620:A:G	0	43826620	G	A
19	chr19:43827461:T:C	0	43827461	C	T
19	chr19:43827558:T:C	0	43827558	C	T
19	chr19:43827646:T:C	0	43827646	C	T
19	chr19:43828345:T:C	0	43828345	C	T
19	chr19:43828897:T:C	0	43828897	C	T
19	chr19:43829040:G:C	0	43829040	C	G
19	chr19:43829491:G:T	0	43829491	T	G
19	chr19:43829978:G:A	0	43829978	A	G
19	chr19:43830077:T:C	0	43830077	C	T
19	chr19:43830250:G:T	0	43830250	T	G
19	chr19:43830334:T:C	0	43830334	C	T
19	chr19:43830392:C:CT	0	43830392	CT	C
19	chr19:43830924:AAAAATT:A	0	43830924	A	AAAAATT
19	chr19:43830938:A:G	0	43830938	G	A
19	chr19:43831866:C:T	0	43831866	T	C
19	chr19:43833651:T:C	0	43833651	C	T
19	chr19:43834688:C:T	0	43834688	T	C
19	chr19:43834927:A:G	0	43834927	G	A
19	chr19:43835002:C:T	0	43835002	T	C
19	chr19:43835225:G:A	0	43835225	A	G
19	chr19:43835290:A:G	0	43835290	G	A
19	chr19:43835394:G:A	0	43835394	A	G
19	chr19:43835808:C:T	0	43835808	T	C
19	chr19:43837188:A:G	0	43837188	G	A
19	chr19:43838048:T:C	0	43838048	C	T
19	chr19:43838352:G:A	0	43838352	A	G
19	chr19:43838825:C:T	0	43838825	T	C
19	chr19:43839530:C:G	0	43839530	G	C
19	chr19:43839584:C:A	0	43839584	A	C
19	chr19:43839818:C:G	0	43839818	G	C
19	chr19:43840070:T:G	0	43840070	G	T
19	chr19:43840266:A:G	0	43840266	G	A
19	chr19:43840320:T:C	0	43840320	C	T
19	chr19:43840363:G:A	0	43840363	A	G
19	chr19:43840585:C:T	0	43840585	T	C
19	chr19:43840776:C:T	0	43840776	T	C
19	chr19:43841001:C:T	0	43841001	T	C
19	chr19:43841502:A:G	0	43841502	G	A
19	chr19:43842069:T:C	0	43842069	C	T
19	chr19:43842218:G:C	0	43842218	C	G
19	chr19:43842391:C:T	0	43842391	T	C
19	chr19:43842781:A:G	0	43842781	G	A
19	chr19:43842952:TC:T	0	43842952	T	TC
19	chr19:43843046:A:C	0	43843046	C	A
19	chr19:43843272:C:T	0	43843272	T	C
19	chr19:43843297:T:C	0	43843297	C	T
19	chr19:43843347:A:C	0	43843347	C	A
19	chr19:43843525:T:A	0	43843525	A	T
19	chr19:43843597:T:C	0	43843597	C	T
19	chr19:43844097:T:C	0	43844097	C	T
19	chr19:43844164:G:A	0	43844164	A	G
19	chr19:43844186:A:C	0	43844186	C	A
19	chr19:43844272:C:T	0	43844272	T	C
19	chr19:43844497:T:C	0	43844497	C	T
19	chr19:43844616:T:C	0	43844616	C	T
19	chr19:43844653:C:A	0	43844653	A	C
19	chr19:43845589:A:G	0	43845589	G	A
19	chr19:43845611:T:C	0	43845611	C	T
19	chr19:43845709:T:C	0	43845709	C	T
19	chr19:43845944:A:G	0	43845944	G	A
19	chr19:43846037:C:T	0	43846037	T	C
19	chr19:43846053:C:T	0	43846053	T	C
19	chr19:43846254:A:G	0	43846254	G	A
19	chr19:43846539:A:G	0	43846539	G	A
19	chr19:43846566:A:C	0	43846566	C	A
19	chr19:43846810:A:G	0	43846810	G	A
19	chr19:43847014:GGGAGAT:G	0	43847014	G	GGGAGAT
19	chr19:43847542:C:T	0	43847542	T	C
19	chr19:43848487:G:A	0	43848487	A	G
19	chr19:43848513:T:C	0	43848513	C	T
19	chr19:43848514:G:A	0	43848514	A	G
19	chr19:43848536:G:A	0	43848536	A	G
19	chr19:43848819:T:C	0	43848819	C	T
19	chr19:43848928:T:C	0	43848928	C	T
19	chr19:43848931:G:A	0	43848931	A	G
19	chr19:43848979:A:G	0	43848979	G	A
19	chr19:43849090:C:T	0	43849090	T	C
19	chr19:43849231:T:C	0	43849231	C	T
19	chr19:43849302:G:A	0	43849302	A	G
19	chr19:43850143:A:T	0	43850143	T	A
19	chr19:43850334:G:A	0	43850334	A	G
19	chr19:43850352:T:C	0	43850352	C	T
19	chr19:43850366:A:G	0	43850366	G	A
19	chr19:43850472:T:C	0	43850472	C	T
19	chr19:43850716:T:C	0	43850716	C	T
19	chr19:43851112:C:T	0	43851112	T	C
19	chr19:43851513:A:G	0	43851513	G	A
19	chr19:43851610:G:T	0	43851610	T	G
19	chr19:43851649:A:G	0	43851649	G	A
19	chr19:43851786:G:A	0	43851786	A	G
19	chr19:43852438:G:A	0	43852438	A	G
19	chr19:43852475:C:T	0	43852475	T	C
19	chr19:43852735:A:T	0	43852735	T	A
19	chr19:43853310:AT:A	0	43853310	A	AT
19	chr19:43853890:C:T	0	43853890	T	C
19	chr19:43854832:C:T	0	43854832	T	C
19	chr19:43855412:C:G	0	43855412	G	C
19	chr19:43858120:T:C	0	43858120	C	T
19	chr19:43860025:G:A	0	43860025	A	G
19	chr19:43860084:T:TACA	0	43860084	TACA	T
19	chr19:43860316:A:G	0	43860316	G	A
19	chr19:43861091:A:T	0	43861091	T	A
19	chr19:43861914:A:T	0	43861914	T	A
19	chr19:43863459:T:C	0	43863459	C	T
19	chr19:43863759:T:C	0	43863759	C	T
19	chr19:43864968:T:C	0	43864968	C	T
19	chr19:43866869:C:T	0	43866869	T	C
19	chr19:43866924:A:G	0	43866924	G	A
19	chr19:43869835:A:G	0	43869835	G	A
19	chr19:43870479:A:G	0	43870479	G	A
19	chr19:43871195:C:A	0	43871195	A	C
19	chr19:43871799:TAATA:T	0	43871799	T	TAATA
19	chr19:43872529:G:T	0	43872529	T	G
19	chr19:43872785:G:A	0	43872785	A	G
19	chr19:43873517:G:A	0	43873517	A	G
19	chr19:43874725:G:T	0	43874725	T	G
19	chr19:43875402:A:C	0	43875402	C	A
19	chr19:43875950:G:T	0	43875950	T	G
19	chr19:43876384:A:G	0	43876384	G	A
19	chr19:43876503:G:T	0	43876503	T	G
19	chr19:43876779:A:G	0	43876779	G	A
19	chr19:43877134:A:G	0	43877134	G	A
19	chr19:43877179:G:A	0	43877179	A	G
19	chr19:43878370:T:C	0	43878370	C	T
19	chr19:43878931:G:C	0	43878931	C	G
19	chr19:43879648:T:C	0	43879648	C	T
19	chr19:43883668:C:T	0	43883668	T	C
19	chr19:43883815:A:T	0	43883815	T	A
19	chr19:43886153:T:C	0	43886153	C	T
19	chr19:43887948:C:T	0	43887948	T	C
19	chr19:43888551:A:G	0	43888551	G	A
19	chr19:43889105:A:G	0	43889105	G	A
19	chr19:43889204:C:T	0	43889204	T	C
19	chr19:43889823:C:T	0	43889823	T	C
19	chr19:43889917:G:A	0	43889917	A	G
19	chr19:43890573:ATAATAAAT:A	0	43890573	A	ATAATAAAT
19	chr19:43893073:G:C	0	43893073	C	G
19	chr19:43893268:C:T	0	43893268	T	C
19	chr19:43893617:A:G	0	43893617	G	A
19	chr19:43894384:CT:C	0	43894384	C	CT
19	chr19:43894788:A:G	0	43894788	G	A
19	chr19:43894932:T:C	0	43894932	C	T
19	chr19:43894945:C:G	0	43894945	G	C
19	chr19:43894963:A:G	0	43894963	G	A
19	chr19:43895154:A:G	0	43895154	G	A
19	chr19:43896223:C:G	0	43896223	G	C
19	chr19:43896511:T:C	0	43896511	C	T
19	chr19:43896922:G:A	0	43896922	A	G
19	chr19:43897518:C:T	0	43897518	T	C
19	chr19:43897641:G:A	0	43897641	A	G
19	chr19:43898903:G:A	0	43898903	A	G
19	chr19:43899690:T:C	0	43899690	C	T
19	chr19:43900190:T:C	0	43900190	C	T
19	chr19:43900403:G:A	0	43900403	A	G
19	chr19:43900530:T:C	0	43900530	C	T
19	chr19:43900892:A:T	0	43900892	T	A
19	chr19:43901129:G:C	0	43901129	C	G
19	chr19:43901770:G:C	0	43901770	C	G
19	chr19:43902139:T:C	0	43902139	C	T
19	chr19:43902169:T:C	0	43902169	C	T
19	chr19:43903025:G:A	0	43903025	A	G
19	chr19:43903114:C:T	0	43903114	T	C
19	chr19:43903335:A:G	0	43903335	G	A
19	chr19:43903412:A:G	0	43903412	G	A
19	chr19:43904047:A:G	0	43904047	G	A
19	chr19:43904601:T:C	0	43904601	C	T
19	chr19:43904821:A:C	0	43904821	C	A
19	chr19:43905259:A:T	0	43905259	T	A
19	chr19:43906232:G:A	0	43906232	A	G
19	chr19:43906270:A:G	0	43906270	G	A
19	chr19:43906431:A:T	0	43906431	T	A
19	chr19:43907391:G:A	0	43907391	A	G
19	chr19:43908605:C:G	0	43908605	G	C
19	chr19:43909101:T:C	0	43909101	C	T
19	chr19:43909732:G:A	0	43909732	A	G
19	chr19:43910315:G:C	0	43910315	C	G
19	chr19:43910664:T:C	0	43910664	C	T
19	chr19:43910668:AC:A	0	43910668	A	AC
19	chr19:43911428:A:T	0	43911428	T	A
19	chr19:43911540:A:G	0	43911540	G	A
19	chr19:43912047:C:T	0	43912047	T	C
19	chr19:43912284:A:C	0	43912284	C	A
19	chr19:43912415:T:C	0	43912415	C	T
19	chr19:43913143:T:C	0	43913143	C	T
19	chr19:43913423:A:G	0	43913423	G	A
19	chr19:43913925:C:T	0	43913925	T	C
19	chr19:43914392:A:G	0	43914392	G	A
19	chr19:43914541:T:C	0	43914541	C	T
19	chr19:43914624:G:A	0	43914624	A	G
19	chr19:43914672:C:T	0	43914672	T	C
19	chr19:43915506:G:A	0	43915506	A	G
19	chr19:43915959:C:T	0	43915959	T	C
19	chr19:43916268:T:C	0	43916268	C	T
19	chr19:43916855:G:A	0	43916855	A	G
19	chr19:43917364:G:T	0	43917364	T	G
19	chr19:43917785:T:C	0	43917785	C	T
19	chr19:43918830:G:A	0	43918830	A	G
19	chr19:43919043:G:A	0	43919043	A	G
19	chr19:43919418:T:C	0	43919418	C	T
19	chr19:43919829:T:C	0	43919829	C	T
19	chr19:43920030:C:G	0	43920030	G	C
19	chr19:43920102:A:T	0	43920102	T	A
19	chr19:43920820:T:C	0	43920820	C	T
19	chr19:43920925:T:C	0	43920925	C	T
19	chr19:43921467:T:A	0	43921467	A	T
19	chr19:43921530:C:T	0	43921530	T	C
19	chr19:43922113:A:G	0	43922113	G	A
19	chr19:43923214:T:C	0	43923214	C	T
19	chr19:43923474:A:G	0	43923474	G	A
19	chr19:43923949:T:C	0	43923949	C	T
19	chr19:43924759:G:C	0	43924759	C	G
19	chr19:43924968:C:T	0	43924968	T	C
19	chr19:43925028:T:C	0	43925028	C	T
19	chr19:43926717:C:T	0	43926717	T	C
19	chr19:43928688:T:C	0	43928688	C	T
19	chr19:43929184:T:G	0	43929184	G	T
19	chr19:43929313:G:A	0	43929313	A	G
19	chr19:43929752:T:C	0	43929752	C	T
19	chr19:43930748:G:A	0	43930748	A	G
19	chr19:43930774:A:G	0	43930774	G	A
19	chr19:43930795:A:C	0	43930795	C	A
19	chr19:43931015:C:T	0	43931015	T	C
19	chr19:43931395:T:C	0	43931395	C	T
19	chr19:43931487:T:C	0	43931487	C	T
19	chr19:43931567:C:T	0	43931567	T	C
19	chr19:43932581:G:A	0	43932581	A	G
19	chr19:43932903:C:T	0	43932903	T	C
19	chr19:43933152:G:A	0	43933152	A	G
19	chr19:43933324:C:T	0	43933324	T	C
19	chr19:43933337:C:T	0	43933337	T	C
19	chr19:43933786:G:A	0	43933786	A	G
19	chr19:43933827:G:C	0	43933827	C	G
19	chr19:43934214:T:C	0	43934214	C	T
19	chr19:43934520:TC:T	0	43934520	T	TC
19	chr19:43934771:G:A	0	43934771	A	G
19	chr19:43935216:C:T	0	43935216	T	C
19	chr19:43935244:T:C	0	43935244	C	T
19	chr19:43935785:C:A	0	43935785	A	C
19	chr19:43937129:G:A	0	43937129	A	G
19	chr19:43937280:T:C	0	43937280	C	T
19	chr19:43938043:G:A	0	43938043	A	G
19	chr19:43938366:G:A	0	43938366	A	G
19	chr19:43938814:G:A	0	43938814	A	G
19	chr19:43938858:A:G	0	43938858	G	A
19	chr19:43939116:A:G	0	43939116	G	A
19	chr19:43939145:G:C	0	43939145	C	G
19	chr19:43939391:G:A	0	43939391	A	G
19	chr19:43939931:A:T	0	43939931	T	A
19	chr19:43940048:C:T	0	43940048	T	C
19	chr19:43940264:T:G	0	43940264	G	T
19	chr19:43940552:A:G	0	43940552	G	A
19	chr19:43940862:C:T	0	43940862	T	C
19	chr19:43941569:C:T	0	43941569	T	C
19	chr19:43941664:A:G	0	43941664	G	A
19	chr19:43941835:T:C	0	43941835	C	T
19	chr19:43942515:T:C	0	43942515	C	T
19	chr19:43942698:T:G	0	43942698	G	T
19	chr19:43942799:T:C	0	43942799	C	T
19	chr19:43943892:A:G	0	43943892	G	A
19	chr19:43944220:T:C	0	43944220	C	T
19	chr19:43944390:G:A	0	43944390	A	G
19	chr19:43945039:C:T	0	43945039	T	C
19	chr19:43945157:A:G	0	43945157	G	A
19	chr19:43945680:G:A	0	43945680	A	G
19	chr19:43946022:G:A	0	43946022	A	G
19	chr19:43946269:A:G	0	43946269	G	A
19	chr19:43946947:T:A	0	43946947	A	T
19	chr19:43947053:G:A	0	43947053	A	G
19	chr19:43947286:A:T	0	43947286	T	A
19	chr19:43947764:T:C	0	43947764	C	T
19	chr19:43948025:C:G	0	43948025	G	C
19	chr19:43948229:G:A	0	43948229	A	G
19	chr19:43948562:TTG:T	0	43948562	T	TTG
19	chr19:43950130:G:T	0	43950130	T	G
19	chr19:43950351:C:T	0	43950351	T	C
19	chr19:43950682:T:TC	0	43950682	TC	T
19	chr19:43950757:C:T	0	43950757	T	C
19	chr19:43950821:G:T	0	43950821	T	G
19	chr19:43952077:G:A	0	43952077	A	G
19	chr19:43952125:G:A	0	43952125	A	G
19	chr19:43952653:G:A	0	43952653	A	G
19	chr19:43953060:G:A	0	43953060	A	G
19	chr19:43953450:T:C	0	43953450	C	T
19	chr19:43954141:G:A	0	43954141	A	G
19	chr19:43954922:T:C	0	43954922	C	T
19	chr19:43956052:T:C	0	43956052	C	T
19	chr19:43956053:G:A	0	43956053	A	G
19	chr19:43956515:CTT:C	0	43956515	C	CTT
19	chr19:43956897:C:T	0	43956897	T	C
19	chr19:43957194:T:G	0	43957194	G	T
19	chr19:43957488:A:G	0	43957488	G	A
19	chr19:43958528:A:G	0	43958528	G	A
19	chr19:43959184:A:T	0	43959184	T	A
19	chr19:43959587:G:A	0	43959587	A	G
19	chr19:43960165:C:T	0	43960165	T	C
19	chr19:43961333:C:A	0	43961333	A	C
19	chr19:43961460:G:A	0	43961460	A	G
19	chr19:43961654:G:A	0	43961654	A	G
19	chr19:43962004:C:T	0	43962004	T	C
19	chr19:43962052:T:A	0	43962052	A	T
19	chr19:43963253:A:G	0	43963253	G	A
19	chr19:43963329:C:A	0	43963329	A	C
19	chr19:43964066:A:G	0	43964066	G	A
19	chr19:43964387:T:C	0	43964387	C	T
19	chr19:43964420:T:C	0	43964420	C	T
19	chr19:43964882:C:T	0	43964882	T	C
19	chr19:43965556:C:T	0	43965556	T	C
19	chr19:43965995:G:A	0	43965995	A	G
19	chr19:43967057:T:A	0	43967057	A	T
19	chr19:43967100:T:C	0	43967100	C	T
19	chr19:43967171:G:A	0	43967171	A	G
19	chr19:43967716:G:T	0	43967716	T	G
19	chr19:43968009:T:C	0	43968009	C	T
19	chr19:43968317:T:G	0	43968317	G	T
19	chr19:43969032:C:T	0	43969032	T	C
19	chr19:43969087:G:A	0	43969087	A	G
19	chr19:43969420:T:C	0	43969420	C	T
19	chr19:43969453:A:G	0	43969453	G	A
19	chr19:43969756:A:C	0	43969756	C	A
19	chr19:43969963:T:A	0	43969963	A	T
19	chr19:43970114:C:T	0	43970114	T	C
19	chr19:43970124:G:A	0	43970124	A	G
19	chr19:43970181:A:G	0	43970181	G	A
19	chr19:43970458:T:A	0	43970458	A	T
19	chr19:43970920:G:A	0	43970920	A	G
19	chr19:43971486:G:A	0	43971486	A	G
19	chr19:43971498:G:A	0	43971498	A	G
19	chr19:43971519:C:T	0	43971519	T	C
19	chr19:43971523:C:T	0	43971523	T	C
19	chr19:43972184:G:A	0	43972184	A	G
19	chr19:43972192:T:C	0	43972192	C	T
19	chr19:43972401:G:A	0	43972401	A	G
19	chr19:43973086:C:T	0	43973086	T	C
19	chr19:43973122:A:C	0	43973122	C	A
19	chr19:43973447:A:C	0	43973447	C	A
19	chr19:43973913:T:C	0	43973913	C	T
19	chr19:43974133:C:A	0	43974133	A	C
19	chr19:43974311:A:T	0	43974311	T	A
19	chr19:43974411:A:G	0	43974411	G	A
19	chr19:43974729:AAAAG:A	0	43974729	A	AAAAG
19	chr19:43975476:G:A	0	43975476	A	G
19	chr19:43975605:T:C	0	43975605	C	T
19	chr19:43975693:A:G	0	43975693	G	A
19	chr19:43977188:A:C	0	43977188	C	A
19	chr19:43978555:A:G	0	43978555	G	A
19	chr19:43978672:T:G	0	43978672	G	T
19	chr19:43979188:A:G	0	43979188	G	A
19	chr19:43979435:AT:A	0	43979435	A	AT
19	chr19:43979542:T:C	0	43979542	C	T
19	chr19:43979789:A:G	0	43979789	G	A
19	chr19:43979923:C:A	0	43979923	A	C
19	chr19:43980003:C:T	0	43980003	T	C
19	chr19:43980046:A:G	0	43980046	G	A
19	chr19:43980371:C:T	0	43980371	T	C
19	chr19:43980841:A:G	0	43980841	G	A
19	chr19:43982128:C:T	0	43982128	T	C
19	chr19:43982681:C:T	0	43982681	T	C
19	chr19:43983933:A:G	0	43983933	G	A
19	chr19:43984037:G:T	0	43984037	T	G
19	chr19:43984200:G:A	0	43984200	A	G
19	chr19:43984634:C:T	0	43984634	T	C
19	chr19:43985390:C:G	0	43985390	G	C
19	chr19:43985872:A:G	0	43985872	G	A
19	chr19:43986210:T:C	0	43986210	C	T
19	chr19:43986820:G:A	0	43986820	A	G
19	chr19:43986953:G:C	0	43986953	C	G
19	chr19:43987266:A:G	0	43987266	G	A
19	chr19:43987828:C:T	0	43987828	T	C
19	chr19:43988008:G:A	0	43988008	A	G
19	chr19:43988084:T:G	0	43988084	G	T
19	chr19:43988335:C:T	0	43988335	T	C
19	chr19:43988416:A:G	0	43988416	G	A
19	chr19:43988845:C:CT	0	43988845	CT	C
19	chr19:43988853:C:T	0	43988853	T	C
19	chr19:43988866:T:C	0	43988866	C	T
19	chr19:43988990:T:G	0	43988990	G	T
19	chr19:43989395:A:G	0	43989395	G	A
19	chr19:43989678:C:T	0	43989678	T	C
19	chr19:43989817:A:T	0	43989817	T	A
19	chr19:43989902:A:G	0	43989902	G	A
19	chr19:43990063:T:C	0	43990063	C	T
19	chr19:43990181:T:C	0	43990181	C	T
19	chr19:43990222:AGAGT:A	0	43990222	A	AGAGT
19	chr19:43990278:A:T	0	43990278	T	A
19	chr19:43990396:A:T	0	43990396	T	A
19	chr19:43990431:A:G	0	43990431	G	A
19	chr19:43990542:A:G	0	43990542	G	A
19	chr19:43990578:G:A	0	43990578	A	G
19	chr19:43990993:G:A	0	43990993	A	G
19	chr19:43991105:C:T	0	43991105	T	C
19	chr19:43991163:G:A	0	43991163	A	G
19	chr19:43991173:C:T	0	43991173	T	C
19	chr19:43991401:A:G	0	43991401	G	A
19	chr19:43991918:A:G	0	43991918	G	A
19	chr19:43991993:T:C	0	43991993	C	T
19	chr19:43992327:A:G	0	43992327	G	A
19	chr19:43992404:G:C	0	43992404	C	G
19	chr19:43993508:G:A	0	43993508	A	G
19	chr19:43994438:A:G	0	43994438	G	A
19	chr19:43994798:T:C	0	43994798	C	T
19	chr19:43994799:G:A	0	43994799	A	G
19	chr19:43995221:C:T	0	43995221	T	C
19	chr19:43996549:C:T	0	43996549	T	C
19	chr19:43996609:G:A	0	43996609	A	G
19	chr19:43997075:A:G	0	43997075	G	A
19	chr19:43997366:G:A	0	43997366	A	G
19	chr19:43997475:T:C	0	43997475	C	T
19	chr19:43997777:G:C	0	43997777	C	G
19	chr19:43998006:CATCACTTCAGCTCCTGATTGGTCCCAGGCCAAGCTGAATAGCCCTTAGGAATA:C	0	43998006	C	CATCACTTCAGCTCCTGATTGGTCCCAGGCCAAGCTGAATAGCCCTTAGGAATA
19	chr19:43998396:T:C	0	43998396	C	T
19	chr19:43998578:T:C	0	43998578	C	T
19	chr19:43998880:T:C	0	43998880	C	T
19	chr19:43999227:C:T	0	43999227	T	C
19	chr19:43999389:TA:T	0	43999389	T	TA
19	chr19:43999417:G:A	0	43999417	A	G
19	chr19:43999455:T:C	0	43999455	C	T
19	chr19:44000157:C:T	0	44000157	T	C
19	chr19:44000345:T:TC	0	44000345	TC	T
19	chr19:44000346:A:T	0	44000346	T	A
19	chr19:44000361:A:G	0	44000361	G	A
19	chr19:44000629:T:G	0	44000629	G	T
19	chr19:44000829:G:A	0	44000829	A	G
19	chr19:44001817:G:A	0	44001817	A	G
19	chr19:44001934:G:A	0	44001934	A	G
19	chr19:44001958:G:C	0	44001958	C	G
19	chr19:44002097:A:G	0	44002097	G	A
19	chr19:44002471:C:T	0	44002471	T	C
19	chr19:44002778:C:T	0	44002778	T	C
19	chr19:44004362:T:A	0	44004362	A	T
19	chr19:44004945:A:G	0	44004945	G	A
19	chr19:44005251:A:G	0	44005251	G	A
19	chr19:44006189:C:T	0	44006189	T	C
19	chr19:44006754:G:C	0	44006754	C	G
19	chr19:44006781:A:T	0	44006781	T	A
19	chr19:44007050:A:T	0	44007050	T	A
19	chr19:44007237:G:T	0	44007237	T	G
19	chr19:44008472:G:C	0	44008472	C	G
19	chr19:44009504:C:G	0	44009504	G	C
19	chr19:44009780:G:A	0	44009780	A	G
19	chr19:44010038:G:C	0	44010038	C	G
19	chr19:44010043:T:C	0	44010043	C	T
19	chr19:44011200:T:G	0	44011200	G	T
19	chr19:44011362:C:A	0	44011362	A	C
19	chr19:44011969:T:C	0	44011969	C	T
19	chr19:44012812:C:T	0	44012812	T	C
19	chr19:44013423:T:C	0	44013423	C	T
19	chr19:44013921:G:A	0	44013921	A	G
19	chr19:44016591:T:C	0	44016591	C	T
19	chr19:44016767:G:C	0	44016767	C	G
19	chr19:44017554:GA:G	0	44017554	G	GA
19	chr19:44018205:T:C	0	44018205	C	T
19	chr19:44018761:C:T	0	44018761	T	C
19	chr19:44020970:A:G	0	44020970	G	A
19	chr19:44021311:A:G	0	44021311	G	A
19	chr19:44024289:G:A	0	44024289	A	G
19	chr19:44024746:C:T	0	44024746	T	C
19	chr19:44024826:T:C	0	44024826	C	T
19	chr19:44026292:GAC:G	0	44026292	G	GAC
19	chr19:44026639:T:C	0	44026639	C	T
19	chr19:44028140:C:T	0	44028140	T	C
19	chr19:44028301:T:C	0	44028301	C	T
19	chr19:44028579:G:A	0	44028579	A	G
19	chr19:44028614:G:A	0	44028614	A	G
19	chr19:44029451:T:C	0	44029451	C	T
19	chr19:44029552:T:C	0	44029552	C	T
19	chr19:44029636:G:A	0	44029636	A	G
19	chr19:44031586:G:A	0	44031586	A	G
19	chr19:44034586:T:TA	0	44034586	TA	T
19	chr19:44034684:A:G	0	44034684	G	A
19	chr19:44035654:T:A	0	44035654	A	T
19	chr19:44035809:C:A	0	44035809	A	C
19	chr19:44035950:C:G	0	44035950	G	C
19	chr19:44035951:T:C	0	44035951	C	T
19	chr19:44037453:G:T	0	44037453	T	G
19	chr19:44037455:G:A	0	44037455	A	G
19	chr19:44037746:T:A	0	44037746	A	T
19	chr19:44037989:T:C	0	44037989	C	T
19	chr19:44038275:G:T	0	44038275	T	G
19	chr19:44038402:A:G	0	44038402	G	A
19	chr19:44038874:T:G	0	44038874	G	T
19	chr19:44039460:C:T	0	44039460	T	C
19	chr19:44039635:A:T	0	44039635	T	A
19	chr19:44040084:C:T	0	44040084	T	C
19	chr19:44040192:T:C	0	44040192	C	T
19	chr19:44041397:G:C	0	44041397	C	G
19	chr19:44043004:T:C	0	44043004	C	T
19	chr19:44043207:A:T	0	44043207	T	A
19	chr19:44043416:A:G	0	44043416	G	A
19	chr19:44044513:G:A	0	44044513	A	G
19	chr19:44044745:A:G	0	44044745	G	A
19	chr19:44044921:AC:A	0	44044921	A	AC
19	chr19:44044943:C:A	0	44044943	A	C
19	chr19:44045143:C:T	0	44045143	T	C
19	chr19:44045640:T:C	0	44045640	C	T
19	chr19:44045791:A:G	0	44045791	G	A
19	chr19:44045821:AT:A	0	44045821	A	AT
19	chr19:44045955:C:T	0	44045955	T	C
19	chr19:44046152:G:A	0	44046152	A	G
19	chr19:44046927:G:T	0	44046927	T	G
19	chr19:44047713:G:T	0	44047713	T	G
19	chr19:44047714:A:T	0	44047714	T	A
19	chr19:44049227:T:C	0	44049227	C	T
19	chr19:44049350:A:G	0	44049350	G	A
19	chr19:44049820:C:T	0	44049820	T	C
19	chr19:44049896:T:A	0	44049896	A	T
19	chr19:44049930:C:A	0	44049930	A	C
19	chr19:44052228:G:T	0	44052228	T	G
19	chr19:44053493:C:T	0	44053493	T	C
19	chr19:44053558:T:C	0	44053558	C	T
19	chr19:44055700:C:T	0	44055700	T	C
19	chr19:44056028:A:G	0	44056028	G	A
19	chr19:44056191:A:G	0	44056191	G	A
19	chr19:44057847:C:T	0	44057847	T	C
19	chr19:44057943:A:G	0	44057943	G	A
19	chr19:44058344:TTAG:T	0	44058344	T	TTAG
19	chr19:44058775:A:G	0	44058775	G	A
19	chr19:44059376:G:A	0	44059376	A	G
19	chr19:44060248:T:C	0	44060248	C	T
19	chr19:44060828:G:A	0	44060828	A	G
19	chr19:44061274:A:G	0	44061274	G	A
19	chr19:44062613:T:C	0	44062613	C	T
19	chr19:44063357:A:G	0	44063357	G	A
19	chr19:44063455:C:G	0	44063455	G	C
19	chr19:44064039:T:A	0	44064039	A	T
19	chr19:44065798:G:A	0	44065798	A	G
19	chr19:44066240:C:A	0	44066240	A	C
19	chr19:44066398:G:A	0	44066398	A	G
19	chr19:44067001:T:C	0	44067001	C	T
19	chr19:44067895:C:G	0	44067895	G	C
19	chr19:44069262:G:A	0	44069262	A	G
19	chr19:44069709:A:G	0	44069709	G	A
19	chr19:44070874:A:G	0	44070874	G	A
19	chr19:44072149:C:T	0	44072149	T	C
19	chr19:44072710:G:A	0	44072710	A	G
19	chr19:44073373:G:A	0	44073373	A	G
19	chr19:44074294:A:G	0	44074294	G	A
19	chr19:44074432:A:G	0	44074432	G	A
19	chr19:44076605:T:C	0	44076605	C	T
19	chr19:44077072:A:G	0	44077072	G	A
19	chr19:44078950:T:C	0	44078950	C	T
19	chr19:44079136:T:C	0	44079136	C	T
19	chr19:44079511:C:A	0	44079511	A	C
19	chr19:44080403:C:T	0	44080403	T	C
19	chr19:44081006:T:A	0	44081006	A	T
19	chr19:44081439:C:T	0	44081439	T	C
19	chr19:44083039:T:C	0	44083039	C	T
19	chr19:44083536:G:C	0	44083536	C	G
19	chr19:44083726:C:T	0	44083726	T	C
19	chr19:44083777:T:C	0	44083777	C	T
19	chr19:44084125:G:T	0	44084125	T	G
19	chr19:44084172:G:T	0	44084172	T	G
19	chr19:44084633:T:G	0	44084633	G	T
19	chr19:44084636:C:T	0	44084636	T	C
19	chr19:44084816:G:A	0	44084816	A	G
19	chr19:44084863:A:G	0	44084863	G	A
19	chr19:44084889:T:C	0	44084889	C	T
19	chr19:44085325:G:A	0	44085325	A	G
19	chr19:44085563:C:T	0	44085563	T	C
19	chr19:44085846:TCTC:T	0	44085846	T	TCTC
19	chr19:44086405:C:T	0	44086405	T	C
19	chr19:44087207:G:A	0	44087207	A	G
19	chr19:44088049:C:T	0	44088049	T	C
19	chr19:44088250:T:C	0	44088250	C	T
19	chr19:44088268:CAT:C	0	44088268	C	CAT
19	chr19:44088782:A:G	0	44088782	G	A
19	chr19:44090258:A:C	0	44090258	C	A
19	chr19:44091269:A:G	0	44091269	G	A
19	chr19:44091826:C:T	0	44091826	T	C
19	chr19:44092289:G:A	0	44092289	A	G
19	chr19:44092651:A:G	0	44092651	G	A
19	chr19:44093142:C:A	0	44093142	A	C
19	chr19:44093154:G:A	0	44093154	A	G
19	chr19:44093276:G:A	0	44093276	A	G
19	chr19:44093710:AC:A	0	44093710	A	AC
19	chr19:44094715:T:G	0	44094715	G	T
19	chr19:44096224:C:T	0	44096224	T	C
19	chr19:44097384:T:C	0	44097384	C	T
19	chr19:44098806:C:T	0	44098806	T	C
19	chr19:44098839:A:G	0	44098839	G	A
19	chr19:44099232:A:G	0	44099232	G	A
19	chr19:44099822:G:T	0	44099822	T	G
19	chr19:44100761:T:C	0	44100761	C	T
19	chr19:44100970:G:A	0	44100970	A	G
19	chr19:44102775:A:G	0	44102775	G	A
19	chr19:44103394:G:T	0	44103394	T	G
19	chr19:44103466:T:C	0	44103466	C	T
19	chr19:44103899:C:T	0	44103899	T	C
19	chr19:44104226:ATAAAAT:A	0	44104226	A	ATAAAAT
19	chr19:44104636:C:T	0	44104636	T	C
19	chr19:44104994:C:T	0	44104994	T	C
19	chr19:44105007:A:T	0	44105007	T	A
19	chr19:44105140:T:C	0	44105140	C	T
19	chr19:44105180:G:C	0	44105180	C	G
19	chr19:44105571:T:A	0	44105571	A	T
19	chr19:44105693:C:G	0	44105693	G	C
19	chr19:44105876:C:A	0	44105876	A	C
19	chr19:44105942:A:G	0	44105942	G	A
19	chr19:44106030:T:C	0	44106030	C	T
19	chr19:44106126:CCAG:C	0	44106126	C	CCAG
19	chr19:44106142:A:G	0	44106142	G	A
19	chr19:44106152:C:T	0	44106152	T	C
19	chr19:44106351:C:G	0	44106351	G	C
19	chr19:44106512:A:G	0	44106512	G	A
19	chr19:44106645:A:T	0	44106645	T	A
19	chr19:44106690:C:T	0	44106690	T	C
19	chr19:44107804:T:C	0	44107804	C	T
19	chr19:44107852:A:G	0	44107852	G	A
19	chr19:44108078:A:G	0	44108078	G	A
19	chr19:44108685:A:G	0	44108685	G	A
19	chr19:44108966:C:T	0	44108966	T	C
19	chr19:44109892:G:A	0	44109892	A	G
19	chr19:44109951:T:A	0	44109951	A	T
19	chr19:44110055:C:T	0	44110055	T	C
19	chr19:44110169:TA:T	0	44110169	T	TA
19	chr19:44110172:C:A	0	44110172	A	C
19	chr19:44110607:TTTG:T	0	44110607	T	TTTG
19	chr19:44110699:C:T	0	44110699	T	C
19	chr19:44110770:C:T	0	44110770	T	C
19	chr19:44110850:G:A	0	44110850	A	G
19	chr19:44110916:T:A	0	44110916	A	T
19	chr19:44111798:T:A	0	44111798	A	T
19	chr19:44113339:G:T	0	44113339	T	G
19	chr19:44116050:C:T	0	44116050	T	C
19	chr19:44119022:T:C	0	44119022	C	T
19	chr19:44119106:G:A	0	44119106	A	G
19	chr19:44119107:C:T	0	44119107	T	C
19	chr19:44119223:C:T	0	44119223	T	C
19	chr19:44120889:A:G	0	44120889	G	A
19	chr19:44121756:G:A	0	44121756	A	G
19	chr19:44122692:T:G	0	44122692	G	T
19	chr19:44123125:G:C	0	44123125	C	G
19	chr19:44123519:G:A	0	44123519	A	G
19	chr19:44123759:G:C	0	44123759	C	G
19	chr19:44124052:G:A	0	44124052	A	G
19	chr19:44124204:G:A	0	44124204	A	G
19	chr19:44125165:T:C	0	44125165	C	T
19	chr19:44125295:C:T	0	44125295	T	C
19	chr19:44125725:T:C	0	44125725	C	T
19	chr19:44127066:T:C	0	44127066	C	T
19	chr19:44127607:C:T	0	44127607	T	C
19	chr19:44128029:T:C	0	44128029	C	T
19	chr19:44129800:G:A	0	44129800	A	G
19	chr19:44129933:C:T	0	44129933	T	C
19	chr19:44130295:AGGCAGAGGTG:A	0	44130295	A	AGGCAGAGGTG
19	chr19:44131669:G:A	0	44131669	A	G
19	chr19:44132649:A:T	0	44132649	T	A
19	chr19:44133678:C:A	0	44133678	A	C
19	chr19:44134957:A:G	0	44134957	G	A
19	chr19:44135111:T:C	0	44135111	C	T
19	chr19:44136245:GA:G	0	44136245	G	GA
19	chr19:44136776:G:A	0	44136776	A	G
19	chr19:44137196:A:G	0	44137196	G	A
19	chr19:44137900:C:A	0	44137900	A	C
19	chr19:44138028:G:T	0	44138028	T	G
19	chr19:44138491:T:C	0	44138491	C	T
19	chr19:44138519:C:T	0	44138519	T	C
19	chr19:44139120:A:C	0	44139120	C	A
19	chr19:44139209:T:C	0	44139209	C	T
19	chr19:44139465:G:A	0	44139465	A	G
19	chr19:44139729:A:ATG	0	44139729	ATG	A
19	chr19:44139979:C:T	0	44139979	T	C
19	chr19:44140039:C:T	0	44140039	T	C
19	chr19:44140123:A:G	0	44140123	G	A
19	chr19:44140346:T:C	0	44140346	C	T
19	chr19:44140617:T:G	0	44140617	G	T
19	chr19:44141595:A:G	0	44141595	G	A
19	chr19:44142419:G:A	0	44142419	A	G
19	chr19:44145088:C:T	0	44145088	T	C
19	chr19:44145437:T:C	0	44145437	C	T
19	chr19:44147066:G:A	0	44147066	A	G
19	chr19:44147957:A:T	0	44147957	T	A
19	chr19:44151384:A:G	0	44151384	G	A
19	chr19:44153526:G:A	0	44153526	A	G
19	chr19:44155360:G:A	0	44155360	A	G
19	chr19:44156814:A:G	0	44156814	G	A
19	chr19:44159238:C:T	0	44159238	T	C
19	chr19:44159652:G:A	0	44159652	A	G
19	chr19:44159988:C:T	0	44159988	T	C
19	chr19:44162614:A:G	0	44162614	G	A
19	chr19:44164141:G:A	0	44164141	A	G
19	chr19:44164224:T:C	0	44164224	C	T
19	chr19:44165166:A:G	0	44165166	G	A
19	chr19:44168024:A:G	0	44168024	G	A
19	chr19:44169264:T:A	0	44169264	A	T
19	chr19:44170595:G:A	0	44170595	A	G
19	chr19:44171121:C:T	0	44171121	T	C
19	chr19:44171648:T:C	0	44171648	C	T
19	chr19:44173080:A:G	0	44173080	G	A
19	chr19:44173707:G:C	0	44173707	C	G
19	chr19:44181291:G:A	0	44181291	A	G
19	chr19:44188169:G:A	0	44188169	A	G
19	chr19:44189427:C:G	0	44189427	G	C
19	chr19:44189459:A:G	0	44189459	G	A
19	chr19:44192635:G:T	0	44192635	T	G
19	chr19:44198168:T:G	0	44198168	G	T
19	chr19:44200389:C:T	0	44200389	T	C
19	chr19:44201919:C:T	0	44201919	T	C
19	chr19:44202262:T:C	0	44202262	C	T
19	chr19:44203530:CCT:C	0	44203530	C	CCT
19	chr19:44203862:G:A	0	44203862	A	G
19	chr19:44207470:C:T	0	44207470	T	C
19	chr19:44207561:T:G	0	44207561	G	T
19	chr19:44208363:C:T	0	44208363	T	C
19	chr19:44208531:G:T	0	44208531	T	G
19	chr19:44210745:G:T	0	44210745	T	G
19	chr19:44210980:G:A	0	44210980	A	G
19	chr19:44211868:G:A	0	44211868	A	G
19	chr19:44213516:T:C	0	44213516	C	T
19	chr19:44213825:G:A	0	44213825	A	G
19	chr19:44215843:C:T	0	44215843	T	C
19	chr19:44217128:G:A	0	44217128	A	G
19	chr19:44217252:C:T	0	44217252	T	C
19	chr19:44219258:TCTC:T	0	44219258	T	TCTC
19	chr19:44220570:C:T	0	44220570	T	C
19	chr19:44223576:T:G	0	44223576	G	T
19	chr19:44223866:G:A	0	44223866	A	G
19	chr19:44224020:A:G	0	44224020	G	A
19	chr19:44224357:C:T	0	44224357	T	C
19	chr19:44226203:T:C	0	44226203	C	T
19	chr19:44227069:T:A	0	44227069	A	T
19	chr19:44233686:G:A	0	44233686	A	G
19	chr19:44235150:T:C	0	44235150	C	T
19	chr19:44235246:T:C	0	44235246	C	T
19	chr19:44237674:A:G	0	44237674	G	A
19	chr19:44238125:A:G	0	44238125	G	A
19	chr19:44238962:C:T	0	44238962	T	C
19	chr19:44239655:G:C	0	44239655	C	G
19	chr19:44240717:G:A	0	44240717	A	G
19	chr19:44241284:T:G	0	44241284	G	T
19	chr19:44242218:T:A	0	44242218	A	T
19	chr19:44242838:A:G	0	44242838	G	A
19	chr19:44242851:A:T	0	44242851	T	A
19	chr19:44243598:CT:C	0	44243598	C	CT
19	chr19:44243629:C:T	0	44243629	T	C
19	chr19:44243848:C:T	0	44243848	T	C
19	chr19:44244808:C:A	0	44244808	A	C
19	chr19:44246099:C:T	0	44246099	T	C
19	chr19:44246418:G:T	0	44246418	T	G
19	chr19:44246810:G:A	0	44246810	A	G
19	chr19:44248324:G:A	0	44248324	A	G
19	chr19:44248568:A:G	0	44248568	G	A
19	chr19:44248702:C:T	0	44248702	T	C
19	chr19:44248790:T:C	0	44248790	C	T
19	chr19:44249711:G:C	0	44249711	C	G
19	chr19:44250273:G:A	0	44250273	A	G
19	chr19:44252502:T:C	0	44252502	C	T
19	chr19:44255032:G:C	0	44255032	C	G
19	chr19:44256105:G:T	0	44256105	T	G
19	chr19:44256775:C:T	0	44256775	T	C
19	chr19:44256961:C:T	0	44256961	T	C
19	chr19:44257554:A:G	0	44257554	G	A
19	chr19:44257857:C:G	0	44257857	G	C
19	chr19:44258018:T:C	0	44258018	C	T
19	chr19:44259481:T:C	0	44259481	C	T
19	chr19:44259506:TC:T	0	44259506	T	TC
19	chr19:44259591:T:C	0	44259591	C	T
19	chr19:44261776:C:T	0	44261776	T	C
19	chr19:44261961:C:T	0	44261961	T	C
19	chr19:44262428:G:A	0	44262428	A	G
19	chr19:44263413:C:A	0	44263413	A	C
19	chr19:44264775:ATGT:A	0	44264775	A	ATGT
19	chr19:44265374:C:T	0	44265374	T	C
19	chr19:44265376:C:T	0	44265376	T	C
19	chr19:44265443:C:T	0	44265443	T	C
19	chr19:44265821:C:T	0	44265821	T	C
19	chr19:44267347:G:T	0	44267347	T	G
19	chr19:44269098:T:C	0	44269098	C	T
19	chr19:44269355:G:A	0	44269355	A	G
19	chr19:44269360:A:G	0	44269360	G	A
19	chr19:44270677:G:A	0	44270677	A	G
19	chr19:44270680:A:T	0	44270680	T	A
19	chr19:44270694:C:T	0	44270694	T	C
19	chr19:44271102:G:A	0	44271102	A	G
19	chr19:44271532:C:T	0	44271532	T	C
19	chr19:44274252:A:C	0	44274252	C	A
19	chr19:44274646:G:A	0	44274646	A	G
19	chr19:44275178:C:T	0	44275178	T	C
19	chr19:44275493:A:T	0	44275493	T	A
19	chr19:44275497:A:T	0	44275497	T	A
19	chr19:44275635:C:A	0	44275635	A	C
19	chr19:44276755:C:T	0	44276755	T	C
19	chr19:44277160:GATCA:G	0	44277160	G	GATCA
19	chr19:44279851:C:T	0	44279851	T	C
19	chr19:44280103:C:T	0	44280103	T	C
19	chr19:44281083:T:C	0	44281083	C	T
19	chr19:44282189:T:C	0	44282189	C	T
19	chr19:44283715:G:A	0	44283715	A	G
19	chr19:44284971:C:T	0	44284971	T	C
19	chr19:44286160:G:T	0	44286160	T	G
19	chr19:44288816:G:A	0	44288816	A	G
19	chr19:44290551:G:A	0	44290551	A	G
19	chr19:44292390:T:A	0	44292390	A	T
19	chr19:44292612:A:C	0	44292612	C	A
19	chr19:44292752:C:T	0	44292752	T	C
19	chr19:44294115:C:T	0	44294115	T	C
19	chr19:44294796:A:G	0	44294796	G	A
19	chr19:44295438:T:C	0	44295438	C	T
19	chr19:44296115:T:G	0	44296115	G	T
19	chr19:44297382:G:T	0	44297382	T	G
19	chr19:44299355:T:C	0	44299355	C	T
19	chr19:44299966:C:T	0	44299966	T	C
19	chr19:44302876:ATG:A	0	44302876	A	ATG
19	chr19:44304844:C:T	0	44304844	T	C
19	chr19:44306258:T:C	0	44306258	C	T
19	chr19:44306434:A:G	0	44306434	G	A
19	chr19:44306551:G:A	0	44306551	A	G
19	chr19:44309947:T:C	0	44309947	C	T
19	chr19:44310249:C:T	0	44310249	T	C
19	chr19:44310321:C:T	0	44310321	T	C
19	chr19:44310578:G:A	0	44310578	A	G
19	chr19:44310626:G:A	0	44310626	A	G
19	chr19:44310690:C:T	0	44310690	T	C
19	chr19:44312153:T:C	0	44312153	C	T
19	chr19:44313015:G:C	0	44313015	C	G
19	chr19:44313163:A:G	0	44313163	G	A
19	chr19:44313344:T:C	0	44313344	C	T
19	chr19:44313534:T:C	0	44313534	C	T
19	chr19:44313640:G:A	0	44313640	A	G
19	chr19:44313712:C:T	0	44313712	T	C
19	chr19:44314710:T:C	0	44314710	C	T
19	chr19:44314832:T:G	0	44314832	G	T
19	chr19:44314909:C:T	0	44314909	T	C
19	chr19:44315328:A:G	0	44315328	G	A
19	chr19:44315429:A:T	0	44315429	T	A
19	chr19:44315485:C:T	0	44315485	T	C
19	chr19:44315966:C:T	0	44315966	T	C
19	chr19:44316142:A:G	0	44316142	G	A
19	chr19:44316309:A:G	0	44316309	G	A
19	chr19:44316374:T:C	0	44316374	C	T
19	chr19:44316745:A:C	0	44316745	C	A
19	chr19:44317128:G:A	0	44317128	A	G
19	chr19:44317584:C:T	0	44317584	T	C
19	chr19:44318167:T:C	0	44318167	C	T
19	chr19:44318733:T:C	0	44318733	C	T
19	chr19:44318852:CAT:C	0	44318852	C	CAT
19	chr19:44319571:A:C	0	44319571	C	A
19	chr19:44320526:T:C	0	44320526	C	T
19	chr19:44321467:A:G	0	44321467	G	A
19	chr19:44321987:G:A	0	44321987	A	G
19	chr19:44322189:G:A	0	44322189	A	G
19	chr19:44322967:T:C	0	44322967	C	T
19	chr19:44323110:C:T	0	44323110	T	C
19	chr19:44324059:GTTT:G	0	44324059	G	GTTT
19	chr19:44324488:C:T	0	44324488	T	C
19	chr19:44325032:G:A	0	44325032	A	G
19	chr19:44325826:G:A	0	44325826	A	G
19	chr19:44325928:C:T	0	44325928	T	C
19	chr19:44325960:C:T	0	44325960	T	C
19	chr19:44326052:C:T	0	44326052	T	C
19	chr19:44326327:A:T	0	44326327	T	A
19	chr19:44326739:C:A	0	44326739	A	C
19	chr19:44327013:C:T	0	44327013	T	C
19	chr19:44327329:GA:G	0	44327329	G	GA
19	chr19:44328540:T:C	0	44328540	C	T
19	chr19:44328722:A:G	0	44328722	G	A
19	chr19:44328839:C:G	0	44328839	G	C
19	chr19:44329353:C:T	0	44329353	T	C
19	chr19:44329698:G:C	0	44329698	C	G
19	chr19:44330507:G:A	0	44330507	A	G
19	chr19:44330829:A:T	0	44330829	T	A
19	chr19:44333093:A:G	0	44333093	G	A
19	chr19:44333430:T:C	0	44333430	C	T
19	chr19:44333831:G:A	0	44333831	A	G
19	chr19:44333887:C:T	0	44333887	T	C
19	chr19:44334042:C:T	0	44334042	T	C
19	chr19:44334107:G:T	0	44334107	T	G
19	chr19:44334572:G:A	0	44334572	A	G
19	chr19:44334680:G:A	0	44334680	A	G
19	chr19:44334728:A:G	0	44334728	G	A
19	chr19:44334805:G:C	0	44334805	C	G
19	chr19:44335013:C:T	0	44335013	T	C
19	chr19:44335215:T:C	0	44335215	C	T
19	chr19:44335429:C:T	0	44335429	T	C
19	chr19:44336636:T:C	0	44336636	C	T
19	chr19:44336830:C:T	0	44336830	T	C
19	chr19:44337643:C:T	0	44337643	T	C
19	chr19:44337656:T:G	0	44337656	G	T
19	chr19:44337839:AT:A	0	44337839	A	AT
19	chr19:44337858:C:A	0	44337858	A	C
19	chr19:44339207:G:A	0	44339207	A	G
19	chr19:44339561:A:G	0	44339561	G	A
19	chr19:44339602:G:A	0	44339602	A	G
19	chr19:44339786:A:G	0	44339786	G	A
19	chr19:44341038:C:T	0	44341038	T	C
19	chr19:44341233:C:T	0	44341233	T	C
19	chr19:44341607:T:G	0	44341607	G	T
19	chr19:44341911:TG:T	0	44341911	T	TG
19	chr19:44343463:C:A	0	44343463	A	C
19	chr19:44343648:G:A	0	44343648	A	G
19	chr19:44343921:G:A	0	44343921	A	G
19	chr19:44344021:G:A	0	44344021	A	G
19	chr19:44344315:GTTACT:G	0	44344315	G	GTTACT
19	chr19:44345413:G:A	0	44345413	A	G
19	chr19:44345562:T:C	0	44345562	C	T
19	chr19:44346120:C:G	0	44346120	G	C
19	chr19:44346401:G:A	0	44346401	A	G
19	chr19:44346469:G:T	0	44346469	T	G
19	chr19:44347246:T:C	0	44347246	C	T
19	chr19:44347982:T:C	0	44347982	C	T
19	chr19:44348668:C:T	0	44348668	T	C
19	chr19:44349555:C:T	0	44349555	T	C
19	chr19:44350600:G:A	0	44350600	A	G
19	chr19:44350991:T:C	0	44350991	C	T
19	chr19:44351346:T:C	0	44351346	C	T
19	chr19:44351605:A:G	0	44351605	G	A
19	chr19:44351669:A:T	0	44351669	T	A
19	chr19:44351835:A:C	0	44351835	C	A
19	chr19:44351935:A:C	0	44351935	C	A
19	chr19:44354013:C:T	0	44354013	T	C
19	chr19:44354126:T:C	0	44354126	C	T
19	chr19:44354624:C:T	0	44354624	T	C
19	chr19:44354721:G:A	0	44354721	A	G
19	chr19:44355493:T:A	0	44355493	A	T
19	chr19:44356385:A:G	0	44356385	G	A
19	chr19:44357736:T:C	0	44357736	C	T
19	chr19:44357928:T:C	0	44357928	C	T
19	chr19:44358406:A:G	0	44358406	G	A
19	chr19:44359051:T:C	0	44359051	C	T
19	chr19:44359439:C:T	0	44359439	T	C
19	chr19:44359787:C:G	0	44359787	G	C
19	chr19:44359979:A:G	0	44359979	G	A
19	chr19:44359984:C:T	0	44359984	T	C
19	chr19:44360008:G:A	0	44360008	A	G
19	chr19:44360948:T:C	0	44360948	C	T
19	chr19:44361150:A:G	0	44361150	G	A
19	chr19:44361300:G:T	0	44361300	T	G
19	chr19:44361557:G:A	0	44361557	A	G
19	chr19:44361910:A:C	0	44361910	C	A
19	chr19:44361911:GTTTTTC:G	0	44361911	G	GTTTTTC
19	chr19:44361919:GAGC:G	0	44361919	G	GAGC
19	chr19:44361924:G:T	0	44361924	T	G
19	chr19:44362249:A:G	0	44362249	G	A
19	chr19:44362788:A:G	0	44362788	G	A
19	chr19:44363142:T:C	0	44363142	C	T
19	chr19:44363144:T:C	0	44363144	C	T
19	chr19:44363150:T:A	0	44363150	A	T
19	chr19:44363181:G:C	0	44363181	C	G
19	chr19:44363431:C:T	0	44363431	T	C
19	chr19:44364814:A:G	0	44364814	G	A
19	chr19:44365313:C:T	0	44365313	T	C
19	chr19:44365336:T:G	0	44365336	G	T
19	chr19:44365373:T:C	0	44365373	C	T
19	chr19:44365553:A:G	0	44365553	G	A
19	chr19:44366612:G:C	0	44366612	C	G
19	chr19:44366867:C:T	0	44366867	T	C
19	chr19:44366908:T:G	0	44366908	G	T
19	chr19:44367013:G:A	0	44367013	A	G
19	chr19:44367127:C:T	0	44367127	T	C
19	chr19:44367214:T:C	0	44367214	C	T
19	chr19:44367453:T:C	0	44367453	C	T
19	chr19:44367560:T:C	0	44367560	C	T
19	chr19:44367577:T:G	0	44367577	G	T
19	chr19:44367585:A:G	0	44367585	G	A
19	chr19:44367587:T:C	0	44367587	C	T
19	chr19:44367594:G:C	0	44367594	C	G
19	chr19:44367667:T:C	0	44367667	C	T
19	chr19:44367716:C:T	0	44367716	T	C
19	chr19:44367968:T:C	0	44367968	C	T
19	chr19:44368358:C:T	0	44368358	T	C
19	chr19:44368466:TAAAG:T	0	44368466	T	TAAAG
19	chr19:44368591:A:G	0	44368591	G	A
19	chr19:44368610:C:T	0	44368610	T	C
19	chr19:44368676:C:T	0	44368676	T	C
19	chr19:44368853:A:C	0	44368853	C	A
19	chr19:44368988:A:G	0	44368988	G	A
19	chr19:44369005:T:G	0	44369005	G	T
19	chr19:44369178:A:G	0	44369178	G	A
19	chr19:44369319:C:T	0	44369319	T	C
19	chr19:44369372:G:T	0	44369372	T	G
19	chr19:44369802:C:T	0	44369802	T	C
19	chr19:44370035:T:C	0	44370035	C	T
19	chr19:44370295:G:C	0	44370295	C	G
19	chr19:44371157:G:A	0	44371157	A	G
19	chr19:44371645:G:A	0	44371645	A	G
19	chr19:44371828:T:C	0	44371828	C	T
19	chr19:44371829:G:A	0	44371829	A	G
19	chr19:44371999:A:G	0	44371999	G	A
19	chr19:44372732:T:C	0	44372732	C	T
19	chr19:44372859:G:C	0	44372859	C	G
19	chr19:44373025:G:A	0	44373025	A	G
19	chr19:44373241:T:C	0	44373241	C	T
19	chr19:44374139:G:A	0	44374139	A	G
19	chr19:44374308:G:T	0	44374308	T	G
19	chr19:44374318:G:T	0	44374318	T	G
19	chr19:44374367:T:C	0	44374367	C	T
19	chr19:44374881:T:C	0	44374881	C	T
19	chr19:44375592:C:T	0	44375592	T	C
19	chr19:44375889:A:G	0	44375889	G	A
19	chr19:44376055:T:C	0	44376055	C	T
19	chr19:44376201:T:C	0	44376201	C	T
19	chr19:44376498:A:G	0	44376498	G	A
19	chr19:44378386:T:C	0	44378386	C	T
19	chr19:44378440:G:C	0	44378440	C	G
19	chr19:44378540:G:A	0	44378540	A	G
19	chr19:44378609:G:A	0	44378609	A	G
19	chr19:44379143:T:C	0	44379143	C	T
19	chr19:44379387:T:C	0	44379387	C	T
19	chr19:44379636:T:A	0	44379636	A	T
19	chr19:44379654:C:A	0	44379654	A	C
19	chr19:44380117:T:C	0	44380117	C	T
19	chr19:44380292:A:G	0	44380292	G	A
19	chr19:44380600:T:C	0	44380600	C	T
19	chr19:44380983:T:C	0	44380983	C	T
19	chr19:44381225:C:G	0	44381225	G	C
19	chr19:44382238:A:G	0	44382238	G	A
19	chr19:44382483:A:G	0	44382483	G	A
19	chr19:44383363:C:T	0	44383363	T	C
19	chr19:44384114:T:C	0	44384114	C	T
19	chr19:44385498:A:G	0	44385498	G	A
19	chr19:44386535:G:A	0	44386535	A	G
19	chr19:44386639:C:T	0	44386639	T	C
19	chr19:44386655:G:A	0	44386655	A	G
19	chr19:44387392:T:C	0	44387392	C	T
19	chr19:44388171:T:A	0	44388171	A	T
19	chr19:44388404:AT:A	0	44388404	A	AT
19	chr19:44388460:T:C	0	44388460	C	T
19	chr19:44388525:T:C	0	44388525	C	T
19	chr19:44388538:T:C	0	44388538	C	T
19	chr19:44388849:AC:A	0	44388849	A	AC
19	chr19:44389360:G:T	0	44389360	T	G
19	chr19:44389596:C:T	0	44389596	T	C
19	chr19:44389704:T:C	0	44389704	C	T
19	chr19:44389939:G:T	0	44389939	T	G
19	chr19:44390001:A:G	0	44390001	G	A
19	chr19:44390200:T:TG	0	44390200	TG	T
19	chr19:44390461:C:G	0	44390461	G	C
19	chr19:44390983:A:G	0	44390983	G	A
19	chr19:44391260:G:A	0	44391260	A	G
19	chr19:44391272:G:A	0	44391272	A	G
19	chr19:44392075:T:C	0	44392075	C	T
19	chr19:44393415:G:A	0	44393415	A	G
19	chr19:44393416:C:A	0	44393416	A	C
19	chr19:44393593:G:A	0	44393593	A	G
19	chr19:44393634:G:A	0	44393634	A	G
19	chr19:44393853:G:A	0	44393853	A	G
19	chr19:44395951:A:G	0	44395951	G	A
19	chr19:44396481:A:C	0	44396481	C	A
19	chr19:44396564:G:T	0	44396564	T	G
19	chr19:44397392:G:A	0	44397392	A	G
19	chr19:44397585:A:G	0	44397585	G	A
19	chr19:44397624:C:T	0	44397624	T	C
19	chr19:44397727:A:G	0	44397727	G	A
19	chr19:44397779:G:A	0	44397779	A	G
19	chr19:44397841:G:A	0	44397841	A	G
19	chr19:44397865:C:G	0	44397865	G	C
19	chr19:44398024:A:G	0	44398024	G	A
19	chr19:44398162:A:G	0	44398162	G	A
19	chr19:44398299:A:C	0	44398299	C	A
19	chr19:44398654:T:C	0	44398654	C	T
19	chr19:44398826:T:G	0	44398826	G	T
19	chr19:44398849:T:C	0	44398849	C	T
19	chr19:44398994:T:A	0	44398994	A	T
19	chr19:44399322:G:A	0	44399322	A	G
19	chr19:44399348:G:A	0	44399348	A	G
19	chr19:44399615:A:G	0	44399615	G	A
19	chr19:44399750:A:G	0	44399750	G	A
19	chr19:44400517:A:C	0	44400517	C	A
19	chr19:44401088:G:A	0	44401088	A	G
19	chr19:44401274:G:A	0	44401274	A	G
19	chr19:44401292:G:A	0	44401292	A	G
19	chr19:44401517:T:C	0	44401517	C	T
19	chr19:44401973:CA:C	0	44401973	C	CA
19	chr19:44402296:A:G	0	44402296	G	A
19	chr19:44402307:G:A	0	44402307	A	G
19	chr19:44402410:T:G	0	44402410	G	T
19	chr19:44403470:T:A	0	44403470	A	T
19	chr19:44403810:T:A	0	44403810	A	T
19	chr19:44404152:T:G	0	44404152	G	T
19	chr19:44404340:AT:A	0	44404340	A	AT
19	chr19:44404380:A:G	0	44404380	G	A
19	chr19:44404386:G:T	0	44404386	T	G
19	chr19:44404402:C:A	0	44404402	A	C
19	chr19:44404566:T:C	0	44404566	C	T
19	chr19:44404807:C:CA	0	44404807	CA	C
19	chr19:44405680:C:T	0	44405680	T	C
19	chr19:44405724:T:C	0	44405724	C	T
19	chr19:44405733:A:T	0	44405733	T	A
19	chr19:44405829:G:A	0	44405829	A	G
19	chr19:44406840:A:C	0	44406840	C	A
19	chr19:44406853:A:T	0	44406853	T	A
19	chr19:44407251:T:C	0	44407251	C	T
19	chr19:44407290:C:T	0	44407290	T	C
19	chr19:44407378:C:A	0	44407378	A	C
19	chr19:44407476:T:C	0	44407476	C	T
19	chr19:44408390:G:C	0	44408390	C	G
19	chr19:44408425:T:A	0	44408425	A	T
19	chr19:44409132:A:G	0	44409132	G	A
19	chr19:44409260:G:A	0	44409260	A	G
19	chr19:44409368:A:G	0	44409368	G	A
19	chr19:44409471:G:A	0	44409471	A	G
19	chr19:44409567:A:G	0	44409567	G	A
19	chr19:44409746:A:G	0	44409746	G	A
19	chr19:44409772:A:G	0	44409772	G	A
19	chr19:44410117:A:C	0	44410117	C	A
19	chr19:44411736:C:T	0	44411736	T	C
19	chr19:44412813:T:C	0	44412813	C	T
19	chr19:44412843:T:A	0	44412843	A	T
19	chr19:44412895:T:C	0	44412895	C	T
19	chr19:44413020:C:G	0	44413020	G	C
19	chr19:44413353:C:T	0	44413353	T	C
19	chr19:44414215:G:A	0	44414215	A	G
19	chr19:44414489:A:G	0	44414489	G	A
19	chr19:44414689:C:T	0	44414689	T	C
19	chr19:44414778:C:G	0	44414778	G	C
19	chr19:44414852:C:G	0	44414852	G	C
19	chr19:44414997:C:G	0	44414997	G	C
19	chr19:44415047:A:T	0	44415047	T	A
19	chr19:44415223:G:A	0	44415223	A	G
19	chr19:44415586:T:C	0	44415586	C	T
19	chr19:44415833:ACACC:A	0	44415833	A	ACACC
19	chr19:44415847:T:A	0	44415847	A	T
19	chr19:44415912:T:C	0	44415912	C	T
19	chr19:44415964:A:G	0	44415964	G	A
19	chr19:44416009:C:T	0	44416009	T	C
19	chr19:44416280:G:C	0	44416280	C	G
19	chr19:44416726:G:A	0	44416726	A	G
19	chr19:44418084:CAA:C	0	44418084	C	CAA
19	chr19:44418182:C:A	0	44418182	A	C
19	chr19:44419111:A:G	0	44419111	G	A
19	chr19:44419125:G:A	0	44419125	A	G
19	chr19:44419243:G:A	0	44419243	A	G
19	chr19:44419362:G:T	0	44419362	T	G
19	chr19:44419472:C:T	0	44419472	T	C
19	chr19:44419569:A:T	0	44419569	T	A
19	chr19:44419956:C:T	0	44419956	T	C
19	chr19:44419960:C:T	0	44419960	T	C
19	chr19:44420062:T:C	0	44420062	C	T
19	chr19:44420128:G:A	0	44420128	A	G
19	chr19:44420300:A:G	0	44420300	G	A
19	chr19:44420377:T:G	0	44420377	G	T
19	chr19:44420672:C:T	0	44420672	T	C
19	chr19:44420912:A:G	0	44420912	G	A
19	chr19:44421289:T:C	0	44421289	C	T
19	chr19:44421314:A:G	0	44421314	G	A
19	chr19:44421398:A:G	0	44421398	G	A
19	chr19:44421566:G:A	0	44421566	A	G
19	chr19:44421598:C:T	0	44421598	T	C
19	chr19:44421954:G:A	0	44421954	A	G
19	chr19:44423114:T:TCATC	0	44423114	TCATC	T
19	chr19:44423224:T:C	0	44423224	C	T
19	chr19:44423516:G:C	0	44423516	C	G
19	chr19:44423585:A:G	0	44423585	G	A
19	chr19:44423606:T:C	0	44423606	C	T
19	chr19:44423607:G:A	0	44423607	A	G
19	chr19:44424011:G:C	0	44424011	C	G
19	chr19:44424496:A:G	0	44424496	G	A
19	chr19:44424634:C:T	0	44424634	T	C
19	chr19:44425604:G:T	0	44425604	T	G
19	chr19:44425656:C:G	0	44425656	G	C
19	chr19:44426176:A:G	0	44426176	G	A
19	chr19:44426363:A:G	0	44426363	G	A
19	chr19:44426396:A:G	0	44426396	G	A
19	chr19:44426631:T:C	0	44426631	C	T
19	chr19:44426708:A:G	0	44426708	G	A
19	chr19:44426878:G:A	0	44426878	A	G
19	chr19:44427139:A:G	0	44427139	G	A
19	chr19:44427183:T:C	0	44427183	C	T
19	chr19:44427191:A:G	0	44427191	G	A
19	chr19:44427355:T:C	0	44427355	C	T
19	chr19:44427766:C:T	0	44427766	T	C
19	chr19:44427820:C:G	0	44427820	G	C
19	chr19:44428148:A:G	0	44428148	G	A
19	chr19:44428346:C:T	0	44428346	T	C
19	chr19:44428797:C:T	0	44428797	T	C
19	chr19:44429531:C:T	0	44429531	T	C
19	chr19:44429772:G:A	0	44429772	A	G
19	chr19:44430314:A:G	0	44430314	G	A
19	chr19:44430478:T:C	0	44430478	C	T
19	chr19:44430835:C:T	0	44430835	T	C
19	chr19:44430844:C:T	0	44430844	T	C
19	chr19:44431310:C:T	0	44431310	T	C
19	chr19:44431336:T:C	0	44431336	C	T
19	chr19:44431445:T:C	0	44431445	C	T
19	chr19:44432070:A:G	0	44432070	G	A
19	chr19:44432694:G:C	0	44432694	C	G
19	chr19:44433204:C:T	0	44433204	T	C
19	chr19:44433485:C:T	0	44433485	T	C
19	chr19:44433568:C:T	0	44433568	T	C
19	chr19:44433942:T:G	0	44433942	G	T
19	chr19:44434805:G:A	0	44434805	A	G
19	chr19:44435185:A:G	0	44435185	G	A
19	chr19:44436237:G:A	0	44436237	A	G
19	chr19:44436697:G:A	0	44436697	A	G
19	chr19:44438445:T:C	0	44438445	C	T
19	chr19:44438573:G:A	0	44438573	A	G
19	chr19:44438776:G:A	0	44438776	A	G
19	chr19:44439056:A:G	0	44439056	G	A
19	chr19:44439297:A:C	0	44439297	C	A
19	chr19:44439547:G:A	0	44439547	A	G
19	chr19:44440265:A:G	0	44440265	G	A
19	chr19:44440456:C:T	0	44440456	T	C
19	chr19:44440908:A:G	0	44440908	G	A
19	chr19:44440953:G:A	0	44440953	A	G
19	chr19:44441764:C:A	0	44441764	A	C
19	chr19:44441973:T:C	0	44441973	C	T
19	chr19:44442125:T:TC	0	44442125	TC	T
19	chr19:44442152:C:CT	0	44442152	CT	C
19	chr19:44443000:C:T	0	44443000	T	C
19	chr19:44443013:T:C	0	44443013	C	T
19	chr19:44443260:G:T	0	44443260	T	G
19	chr19:44443353:C:T	0	44443353	T	C
19	chr19:44443391:A:T	0	44443391	T	A
19	chr19:44443403:T:C	0	44443403	C	T
19	chr19:44443830:C:A	0	44443830	A	C
19	chr19:44444237:G:A	0	44444237	A	G
19	chr19:44444354:CCTT:C	0	44444354	C	CCTT
19	chr19:44444553:C:T	0	44444553	T	C
19	chr19:44444729:A:G	0	44444729	G	A
19	chr19:44444985:G:A	0	44444985	A	G
19	chr19:44445544:A:C	0	44445544	C	A
19	chr19:44445665:T:C	0	44445665	C	T
19	chr19:44445803:T:C	0	44445803	C	T
19	chr19:44446038:A:G	0	44446038	G	A
19	chr19:44446366:A:G	0	44446366	G	A
19	chr19:44446736:G:A	0	44446736	A	G
19	chr19:44446748:C:T	0	44446748	T	C
19	chr19:44447095:G:A	0	44447095	A	G
19	chr19:44447220:A:G	0	44447220	G	A
19	chr19:44447279:C:CCCT	0	44447279	CCCT	C
19	chr19:44447777:A:G	0	44447777	G	A
19	chr19:44447878:T:G	0	44447878	G	T
19	chr19:44447887:G:C	0	44447887	C	G
19	chr19:44447993:G:C	0	44447993	C	G
19	chr19:44448685:A:G	0	44448685	G	A
19	chr19:44449008:A:G	0	44449008	G	A
19	chr19:44449310:A:C	0	44449310	C	A
19	chr19:44450072:C:T	0	44450072	T	C
19	chr19:44450500:A:T	0	44450500	T	A
19	chr19:44450863:T:A	0	44450863	A	T
19	chr19:44451182:C:T	0	44451182	T	C
19	chr19:44451512:A:C	0	44451512	C	A
19	chr19:44451589:C:T	0	44451589	T	C
19	chr19:44451700:G:A	0	44451700	A	G
19	chr19:44452087:T:C	0	44452087	C	T
19	chr19:44452648:G:A	0	44452648	A	G
19	chr19:44452838:G:A	0	44452838	A	G
19	chr19:44452851:T:C	0	44452851	C	T
19	chr19:44452889:G:A	0	44452889	A	G
19	chr19:44453019:A:G	0	44453019	G	A
19	chr19:44453124:A:G	0	44453124	G	A
19	chr19:44453165:G:A	0	44453165	A	G
19	chr19:44453322:G:A	0	44453322	A	G
19	chr19:44453710:C:A	0	44453710	A	C
19	chr19:44454005:G:A	0	44454005	A	G
19	chr19:44454239:G:C	0	44454239	C	G
19	chr19:44454777:G:C	0	44454777	C	G
19	chr19:44454794:T:A	0	44454794	A	T
19	chr19:44455327:T:C	0	44455327	C	T
19	chr19:44455339:G:A	0	44455339	A	G
19	chr19:44455420:AG:A	0	44455420	A	AG
19	chr19:44455421:G:A	0	44455421	A	G
19	chr19:44455477:C:T	0	44455477	T	C
19	chr19:44455653:C:A	0	44455653	A	C
19	chr19:44456396:C:T	0	44456396	T	C
19	chr19:44456685:G:C	0	44456685	C	G
19	chr19:44457214:C:A	0	44457214	A	C
19	chr19:44457386:C:T	0	44457386	T	C
19	chr19:44457761:T:C	0	44457761	C	T
19	chr19:44457902:C:T	0	44457902	T	C
19	chr19:44458368:G:C	0	44458368	C	G
19	chr19:44458597:G:C	0	44458597	C	G
19	chr19:44458609:T:C	0	44458609	C	T
19	chr19:44458700:T:C	0	44458700	C	T
19	chr19:44458721:A:G	0	44458721	G	A
19	chr19:44459128:C:G	0	44459128	G	C
19	chr19:44459210:A:G	0	44459210	G	A
19	chr19:44459235:C:T	0	44459235	T	C
19	chr19:44459562:CT:C	0	44459562	C	CT
19	chr19:44459697:G:T	0	44459697	T	G
19	chr19:44459706:C:T	0	44459706	T	C
19	chr19:44459944:G:A	0	44459944	A	G
19	chr19:44460081:A:G	0	44460081	G	A
19	chr19:44460791:T:C	0	44460791	C	T
19	chr19:44460809:G:A	0	44460809	A	G
19	chr19:44460872:A:G	0	44460872	G	A
19	chr19:44461530:C:T	0	44461530	T	C
19	chr19:44461760:AG:A	0	44461760	A	AG
19	chr19:44462080:T:G	0	44462080	G	T
19	chr19:44462252:TC:T	0	44462252	T	TC
19	chr19:44462440:A:G	0	44462440	G	A
19	chr19:44462990:T:C	0	44462990	C	T
19	chr19:44463231:T:C	0	44463231	C	T
19	chr19:44463246:T:C	0	44463246	C	T
19	chr19:44463247:G:A	0	44463247	A	G
19	chr19:44463265:G:A	0	44463265	A	G
19	chr19:44463492:A:G	0	44463492	G	A
19	chr19:44463635:G:T	0	44463635	T	G
19	chr19:44464174:T:C	0	44464174	C	T
19	chr19:44464365:A:G	0	44464365	G	A
19	chr19:44464566:C:T	0	44464566	T	C
19	chr19:44465644:A:T	0	44465644	T	A
19	chr19:44465745:A:G	0	44465745	G	A
19	chr19:44465945:C:T	0	44465945	T	C
19	chr19:44466753:C:T	0	44466753	T	C
19	chr19:44467121:T:C	0	44467121	C	T
19	chr19:44468040:A:G	0	44468040	G	A
19	chr19:44468469:G:A	0	44468469	A	G
19	chr19:44468802:C:A	0	44468802	A	C
19	chr19:44468856:C:T	0	44468856	T	C
19	chr19:44469527:G:A	0	44469527	A	G
19	chr19:44469752:T:C	0	44469752	C	T
19	chr19:44470397:A:G	0	44470397	G	A
19	chr19:44470406:A:G	0	44470406	G	A
19	chr19:44470442:C:T	0	44470442	T	C
19	chr19:44470800:G:A	0	44470800	A	G
19	chr19:44471443:C:T	0	44471443	T	C
19	chr19:44471492:T:C	0	44471492	C	T
19	chr19:44471535:G:A	0	44471535	A	G
19	chr19:44471624:T:C	0	44471624	C	T
19	chr19:44471625:T:C	0	44471625	C	T
19	chr19:44471841:T:C	0	44471841	C	T
19	chr19:44472173:G:C	0	44472173	C	G
19	chr19:44472321:A:G	0	44472321	G	A
19	chr19:44472612:C:CA	0	44472612	CA	C
19	chr19:44472822:A:G	0	44472822	G	A
19	chr19:44473023:G:A	0	44473023	A	G
19	chr19:44473045:C:T	0	44473045	T	C
19	chr19:44473165:T:C	0	44473165	C	T
19	chr19:44473177:C:A	0	44473177	A	C
19	chr19:44473188:T:C	0	44473188	C	T
19	chr19:44473200:G:A	0	44473200	A	G
19	chr19:44473331:G:T	0	44473331	T	G
19	chr19:44473349:G:T	0	44473349	T	G
19	chr19:44473357:T:C	0	44473357	C	T
19	chr19:44473421:G:A	0	44473421	A	G
19	chr19:44473469:T:C	0	44473469	C	T
19	chr19:44473892:G:T	0	44473892	T	G
19	chr19:44474081:T:G	0	44474081	G	T
19	chr19:44474236:C:G	0	44474236	G	C
19	chr19:44474360:G:A	0	44474360	A	G
19	chr19:44475226:C:T	0	44475226	T	C
19	chr19:44475493:A:C	0	44475493	C	A
19	chr19:44475517:A:G	0	44475517	G	A
19	chr19:44475693:G:A	0	44475693	A	G
19	chr19:44477101:G:A	0	44477101	A	G
19	chr19:44477158:C:T	0	44477158	T	C
19	chr19:44477299:C:T	0	44477299	T	C
19	chr19:44477308:G:A	0	44477308	A	G
19	chr19:44477615:T:C	0	44477615	C	T
19	chr19:44477666:G:C	0	44477666	C	G
19	chr19:44478164:A:G	0	44478164	G	A
19	chr19:44478347:A:G	0	44478347	G	A
19	chr19:44478603:G:A	0	44478603	A	G
19	chr19:44479350:G:C	0	44479350	C	G
19	chr19:44480235:A:G	0	44480235	G	A
19	chr19:44480551:A:G	0	44480551	G	A
19	chr19:44481279:G:A	0	44481279	A	G
19	chr19:44481293:C:T	0	44481293	T	C
19	chr19:44481355:A:G	0	44481355	G	A
19	chr19:44481456:T:C	0	44481456	C	T
19	chr19:44482005:C:G	0	44482005	G	C
19	chr19:44482167:T:C	0	44482167	C	T
19	chr19:44482484:G:A	0	44482484	A	G
19	chr19:44483683:CA:C	0	44483683	C	CA
19	chr19:44484058:A:G	0	44484058	G	A
19	chr19:44484245:G:A	0	44484245	A	G
19	chr19:44484693:A:C	0	44484693	C	A
19	chr19:44484819:A:G	0	44484819	G	A
19	chr19:44485187:C:T	0	44485187	T	C
19	chr19:44485337:A:G	0	44485337	G	A
19	chr19:44485541:C:T	0	44485541	T	C
19	chr19:44486043:C:T	0	44486043	T	C
19	chr19:44486137:A:C	0	44486137	C	A
19	chr19:44486206:TA:T	0	44486206	T	TA
19	chr19:44486766:C:T	0	44486766	T	C
19	chr19:44486923:A:G	0	44486923	G	A
19	chr19:44486969:G:C	0	44486969	C	G
19	chr19:44487782:A:G	0	44487782	G	A
19	chr19:44488014:C:T	0	44488014	T	C
19	chr19:44488533:T:C	0	44488533	C	T
19	chr19:44488576:C:T	0	44488576	T	C
19	chr19:44488720:T:C	0	44488720	C	T
19	chr19:44489674:C:T	0	44489674	T	C
19	chr19:44489851:A:T	0	44489851	T	A
19	chr19:44490986:C:G	0	44490986	G	C
19	chr19:44491357:T:C	0	44491357	C	T
19	chr19:44491581:T:C	0	44491581	C	T
19	chr19:44491623:T:C	0	44491623	C	T
19	chr19:44491627:G:A	0	44491627	A	G
19	chr19:44491911:T:C	0	44491911	C	T
19	chr19:44491939:T:C	0	44491939	C	T
19	chr19:44492374:TTTAAA:T	0	44492374	T	TTTAAA
19	chr19:44492415:T:C	0	44492415	C	T
19	chr19:44492498:T:A	0	44492498	A	T
19	chr19:44492553:A:C	0	44492553	C	A
19	chr19:44492570:G:C	0	44492570	C	G
19	chr19:44492660:TATAA:T	0	44492660	T	TATAA
19	chr19:44492778:T:TG	0	44492778	TG	T
19	chr19:44492995:A:C	0	44492995	C	A
19	chr19:44493434:C:G	0	44493434	G	C
19	chr19:44493528:G:A	0	44493528	A	G
19	chr19:44493811:C:T	0	44493811	T	C
19	chr19:44493839:C:T	0	44493839	T	C
19	chr19:44494017:G:A	0	44494017	A	G
19	chr19:44494080:C:T	0	44494080	T	C
19	chr19:44494180:T:C	0	44494180	C	T
19	chr19:44494256:A:T	0	44494256	T	A
19	chr19:44494267:A:G	0	44494267	G	A
19	chr19:44494414:C:T	0	44494414	T	C
19	chr19:44494507:G:A	0	44494507	A	G
19	chr19:44494712:C:T	0	44494712	T	C
19	chr19:44494903:G:C	0	44494903	C	G
19	chr19:44494935:T:G	0	44494935	G	T
19	chr19:44494956:G:A	0	44494956	A	G
19	chr19:44495114:G:A	0	44495114	A	G
19	chr19:44495433:C:T	0	44495433	T	C
19	chr19:44495664:A:G	0	44495664	G	A
19	chr19:44495668:C:T	0	44495668	T	C
19	chr19:44495741:A:G	0	44495741	G	A
19	chr19:44495753:G:A	0	44495753	A	G
19	chr19:44495766:C:T	0	44495766	T	C
19	chr19:44495998:T:C	0	44495998	C	T
19	chr19:44496258:A:T	0	44496258	T	A
19	chr19:44496305:C:T	0	44496305	T	C
19	chr19:44496325:C:T	0	44496325	T	C
19	chr19:44496520:A:C	0	44496520	C	A
19	chr19:44496611:G:A	0	44496611	A	G
19	chr19:44496823:T:C	0	44496823	C	T
19	chr19:44497180:T:C	0	44497180	C	T
19	chr19:44497294:A:G	0	44497294	G	A
19	chr19:44497567:T:C	0	44497567	C	T
19	chr19:44497741:T:C	0	44497741	C	T
19	chr19:44498263:G:A	0	44498263	A	G
19	chr19:44498511:G:A	0	44498511	A	G
19	chr19:44498770:A:G	0	44498770	G	A
19	chr19:44499215:A:C	0	44499215	C	A
19	chr19:44499791:T:C	0	44499791	C	T
19	chr19:44499990:T:C	0	44499990	C	T
19	chr19:44500253:G:C	0	44500253	C	G
19	chr19:44500593:A:G	0	44500593	G	A
19	chr19:44500647:C:G	0	44500647	G	C
19	chr19:44501840:G:A	0	44501840	A	G
19	chr19:44503024:A:T	0	44503024	T	A
19	chr19:44503072:C:CT	0	44503072	CT	C
19	chr19:44503586:G:A	0	44503586	A	G
19	chr19:44503651:A:G	0	44503651	G	A
19	chr19:44503675:T:C	0	44503675	C	T
19	chr19:44504033:T:C	0	44504033	C	T
19	chr19:44504501:A:G	0	44504501	G	A
19	chr19:44504852:C:T	0	44504852	T	C
19	chr19:44505638:A:T	0	44505638	T	A
19	chr19:44505925:C:T	0	44505925	T	C
19	chr19:44506004:A:G	0	44506004	G	A
19	chr19:44506064:G:T	0	44506064	T	G
19	chr19:44507675:C:T	0	44507675	T	C
19	chr19:44507783:T:C	0	44507783	C	T
19	chr19:44508453:G:A	0	44508453	A	G
19	chr19:44508544:C:A	0	44508544	A	C
19	chr19:44509210:A:G	0	44509210	G	A
19	chr19:44509371:A:G	0	44509371	G	A
19	chr19:44509521:T:C	0	44509521	C	T
19	chr19:44509788:G:A	0	44509788	A	G
19	chr19:44509907:G:A	0	44509907	A	G
19	chr19:44510006:C:T	0	44510006	T	C
19	chr19:44510390:G:A	0	44510390	A	G
19	chr19:44510664:C:G	0	44510664	G	C
19	chr19:44510835:T:C	0	44510835	C	T
19	chr19:44510962:T:C	0	44510962	C	T
19	chr19:44511538:T:G	0	44511538	G	T
19	chr19:44512058:G:A	0	44512058	A	G
19	chr19:44513005:C:T	0	44513005	T	C
19	chr19:44513190:C:T	0	44513190	T	C
19	chr19:44513426:T:C	0	44513426	C	T
19	chr19:44513683:C:T	0	44513683	T	C
19	chr19:44513895:A:G	0	44513895	G	A
19	chr19:44514823:T:A	0	44514823	A	T
19	chr19:44515106:G:A	0	44515106	A	G
19	chr19:44515310:T:C	0	44515310	C	T
19	chr19:44515770:C:A	0	44515770	A	C
19	chr19:44516099:C:G	0	44516099	G	C
19	chr19:44516789:C:T	0	44516789	T	C
19	chr19:44517149:G:A	0	44517149	A	G
19	chr19:44517191:G:A	0	44517191	A	G
19	chr19:44517691:C:T	0	44517691	T	C
19	chr19:44517794:C:T	0	44517794	T	C
19	chr19:44518032:T:C	0	44518032	C	T
19	chr19:44518458:G:T	0	44518458	T	G
19	chr19:44518526:T:C	0	44518526	C	T
19	chr19:44518539:G:A	0	44518539	A	G
19	chr19:44518578:A:T	0	44518578	T	A
19	chr19:44518638:G:A	0	44518638	A	G
19	chr19:44519039:C:G	0	44519039	G	C
19	chr19:44519805:G:A	0	44519805	A	G
19	chr19:44521104:AT:A	0	44521104	A	AT
19	chr19:44521561:G:A	0	44521561	A	G
19	chr19:44521844:A:G	0	44521844	G	A
19	chr19:44522586:T:C	0	44522586	C	T
19	chr19:44523395:A:T	0	44523395	T	A
19	chr19:44524079:T:C	0	44524079	C	T
19	chr19:44524136:T:C	0	44524136	C	T
19	chr19:44524436:C:T	0	44524436	T	C
19	chr19:44525175:G:A	0	44525175	A	G
19	chr19:44525541:C:A	0	44525541	A	C
19	chr19:44525683:C:T	0	44525683	T	C
19	chr19:44525861:T:C	0	44525861	C	T
19	chr19:44526167:A:G	0	44526167	G	A
19	chr19:44526176:C:T	0	44526176	T	C
19	chr19:44526334:C:T	0	44526334	T	C
19	chr19:44526630:T:A	0	44526630	A	T
19	chr19:44527065:G:A	0	44527065	A	G
19	chr19:44528674:GT:G	0	44528674	G	GT
19	chr19:44529168:C:T	0	44529168	T	C
19	chr19:44529260:T:C	0	44529260	C	T
19	chr19:44529462:A:G	0	44529462	G	A
19	chr19:44530050:G:A	0	44530050	A	G
19	chr19:44530479:C:T	0	44530479	T	C
19	chr19:44530568:G:A	0	44530568	A	G
19	chr19:44531052:C:T	0	44531052	T	C
19	chr19:44533611:T:C	0	44533611	C	T
19	chr19:44534168:T:G	0	44534168	G	T
19	chr19:44534280:G:A	0	44534280	A	G
19	chr19:44534413:G:A	0	44534413	A	G
19	chr19:44534469:T:C	0	44534469	C	T
19	chr19:44534490:G:A	0	44534490	A	G
19	chr19:44534551:A:G	0	44534551	G	A
19	chr19:44534708:C:T	0	44534708	T	C
19	chr19:44535275:T:A	0	44535275	A	T
19	chr19:44535369:G:A	0	44535369	A	G
19	chr19:44535565:A:G	0	44535565	G	A
19	chr19:44536042:T:C	0	44536042	C	T
19	chr19:44536203:C:T	0	44536203	T	C
19	chr19:44536288:G:A	0	44536288	A	G
19	chr19:44536433:G:A	0	44536433	A	G
19	chr19:44536461:G:A	0	44536461	A	G
19	chr19:44536637:T:G	0	44536637	G	T
19	chr19:44536767:A:C	0	44536767	C	A
19	chr19:44537640:A:G	0	44537640	G	A
19	chr19:44537651:T:C	0	44537651	C	T
19	chr19:44537872:G:A	0	44537872	A	G
19	chr19:44537951:A:T	0	44537951	T	A
19	chr19:44538067:C:T	0	44538067	T	C
19	chr19:44538194:A:G	0	44538194	G	A
19	chr19:44538566:C:G	0	44538566	G	C
19	chr19:44538778:T:C	0	44538778	C	T
19	chr19:44539082:T:G	0	44539082	G	T
19	chr19:44539272:T:A	0	44539272	A	T
19	chr19:44539629:C:T	0	44539629	T	C
19	chr19:44539657:A:G	0	44539657	G	A
19	chr19:44539709:A:G	0	44539709	G	A
19	chr19:44539823:G:C	0	44539823	C	G
19	chr19:44540010:GA:G	0	44540010	G	GA
19	chr19:44540012:A:G	0	44540012	G	A
19	chr19:44540434:A:G	0	44540434	G	A
19	chr19:44540567:T:C	0	44540567	C	T
19	chr19:44540600:A:G	0	44540600	G	A
19	chr19:44540845:G:C	0	44540845	C	G
19	chr19:44541767:C:T	0	44541767	T	C
19	chr19:44541976:T:C	0	44541976	C	T
19	chr19:44542365:C:T	0	44542365	T	C
19	chr19:44542441:C:T	0	44542441	T	C
19	chr19:44542743:C:T	0	44542743	T	C
19	chr19:44542756:C:T	0	44542756	T	C
19	chr19:44543035:C:T	0	44543035	T	C
19	chr19:44544328:T:C	0	44544328	C	T
19	chr19:44544384:C:T	0	44544384	T	C
19	chr19:44544498:C:T	0	44544498	T	C
19	chr19:44544634:A:G	0	44544634	G	A
19	chr19:44544784:T:C	0	44544784	C	T
19	chr19:44544811:T:C	0	44544811	C	T
19	chr19:44544871:T:G	0	44544871	G	T
19	chr19:44545032:C:T	0	44545032	T	C
19	chr19:44545225:C:G	0	44545225	G	C
19	chr19:44545298:C:T	0	44545298	T	C
19	chr19:44546141:T:C	0	44546141	C	T
19	chr19:44547413:T:C	0	44547413	C	T
19	chr19:44548138:G:A	0	44548138	A	G
19	chr19:44548749:A:G	0	44548749	G	A
19	chr19:44548753:A:C	0	44548753	C	A
19	chr19:44549282:C:T	0	44549282	T	C
19	chr19:44552920:A:C	0	44552920	C	A
19	chr19:44553192:G:A	0	44553192	A	G
19	chr19:44553995:G:T	0	44553995	T	G
19	chr19:44554214:C:T	0	44554214	T	C
19	chr19:44554226:C:T	0	44554226	T	C
19	chr19:44554975:A:G	0	44554975	G	A
19	chr19:44555083:C:G	0	44555083	G	C
19	chr19:44555395:A:T	0	44555395	T	A
19	chr19:44555898:C:T	0	44555898	T	C
19	chr19:44557752:C:T	0	44557752	T	C
19	chr19:44557875:A:G	0	44557875	G	A
19	chr19:44558347:G:A	0	44558347	A	G
19	chr19:44558923:C:A	0	44558923	A	C
19	chr19:44560571:G:A	0	44560571	A	G
19	chr19:44560653:T:C	0	44560653	C	T
19	chr19:44560901:A:G	0	44560901	G	A
19	chr19:44561014:A:T	0	44561014	T	A
19	chr19:44561113:C:T	0	44561113	T	C
19	chr19:44561286:G:T	0	44561286	T	G
19	chr19:44561302:G:A	0	44561302	A	G
19	chr19:44562058:G:A	0	44562058	A	G
19	chr19:44562369:C:T	0	44562369	T	C
19	chr19:44562468:C:T	0	44562468	T	C
19	chr19:44563241:G:A	0	44563241	A	G
19	chr19:44563435:G:T	0	44563435	T	G
19	chr19:44563589:T:A	0	44563589	A	T
19	chr19:44564832:A:G	0	44564832	G	A
19	chr19:44565317:C:T	0	44565317	T	C
19	chr19:44565341:G:A	0	44565341	A	G
19	chr19:44565601:C:T	0	44565601	T	C
19	chr19:44566822:C:A	0	44566822	A	C
19	chr19:44566824:A:G	0	44566824	G	A
19	chr19:44567329:G:A	0	44567329	A	G
19	chr19:44567811:T:C	0	44567811	C	T
19	chr19:44567824:T:G	0	44567824	G	T
19	chr19:44570931:T:G	0	44570931	G	T
19	chr19:44570965:GTT:G	0	44570965	G	GTT
19	chr19:44571518:G:A	0	44571518	A	G
19	chr19:44572356:G:T	0	44572356	T	G
19	chr19:44572595:G:A	0	44572595	A	G
19	chr19:44572689:A:T	0	44572689	T	A
19	chr19:44573229:G:A	0	44573229	A	G
19	chr19:44575111:T:C	0	44575111	C	T
19	chr19:44575305:A:C	0	44575305	C	A
19	chr19:44575324:T:C	0	44575324	C	T
19	chr19:44575995:G:A	0	44575995	A	G
19	chr19:44576133:A:T	0	44576133	T	A
19	chr19:44576981:T:A	0	44576981	A	T
19	chr19:44577121:A:G	0	44577121	G	A
19	chr19:44577250:A:G	0	44577250	G	A
19	chr19:44577344:C:G	0	44577344	G	C
19	chr19:44577422:A:G	0	44577422	G	A
19	chr19:44578506:C:T	0	44578506	T	C
19	chr19:44579608:A:G	0	44579608	G	A
19	chr19:44579651:G:A	0	44579651	A	G
19	chr19:44581573:T:C	0	44581573	C	T
19	chr19:44581791:A:T	0	44581791	T	A
19	chr19:44583087:C:T	0	44583087	T	C
19	chr19:44583633:A:G	0	44583633	G	A
19	chr19:44583687:A:G	0	44583687	G	A
19	chr19:44584360:G:A	0	44584360	A	G
19	chr19:44585608:G:A	0	44585608	A	G
19	chr19:44585666:T:A	0	44585666	A	T
19	chr19:44587232:G:A	0	44587232	A	G
19	chr19:44587785:C:A	0	44587785	A	C
19	chr19:44587824:G:A	0	44587824	A	G
19	chr19:44588091:T:TG	0	44588091	TG	T
19	chr19:44588158:G:T	0	44588158	T	G
19	chr19:44589611:C:T	0	44589611	T	C
19	chr19:44589620:A:G	0	44589620	G	A
19	chr19:44589708:G:A	0	44589708	A	G
19	chr19:44590540:T:A	0	44590540	A	T
19	chr19:44590638:G:A	0	44590638	A	G
19	chr19:44590836:A:G	0	44590836	G	A
19	chr19:44591022:T:C	0	44591022	C	T
19	chr19:44591242:C:T	0	44591242	T	C
19	chr19:44591370:C:T	0	44591370	T	C
19	chr19:44591511:T:G	0	44591511	G	T
19	chr19:44591623:G:A	0	44591623	A	G
19	chr19:44592479:C:G	0	44592479	G	C
19	chr19:44592515:C:T	0	44592515	T	C
19	chr19:44592516:A:G	0	44592516	G	A
19	chr19:44592977:T:C	0	44592977	C	T
19	chr19:44593213:A:T	0	44593213	T	A
19	chr19:44593705:G:A	0	44593705	A	G
19	chr19:44594737:G:A	0	44594737	A	G
19	chr19:44595103:G:A	0	44595103	A	G
19	chr19:44595269:T:C	0	44595269	C	T
19	chr19:44595566:C:T	0	44595566	T	C
19	chr19:44595998:T:C	0	44595998	C	T
19	chr19:44596125:G:A	0	44596125	A	G
19	chr19:44596170:T:C	0	44596170	C	T
19	chr19:44597020:A:T	0	44597020	T	A
19	chr19:44597479:A:G	0	44597479	G	A
19	chr19:44597774:T:C	0	44597774	C	T
19	chr19:44597827:A:G	0	44597827	G	A
19	chr19:44597862:C:G	0	44597862	G	C
19	chr19:44598020:G:A	0	44598020	A	G
19	chr19:44598112:CAGCACTTTGGGA:C	0	44598112	C	CAGCACTTTGGGA
19	chr19:44598177:G:T	0	44598177	T	G
19	chr19:44598212:G:A	0	44598212	A	G
19	chr19:44598274:G:T	0	44598274	T	G
19	chr19:44598595:G:C	0	44598595	C	G
19	chr19:44598816:G:A	0	44598816	A	G
19	chr19:44598849:T:C	0	44598849	C	T
19	chr19:44598935:A:G	0	44598935	G	A
19	chr19:44599954:T:C	0	44599954	C	T
19	chr19:44600266:C:T	0	44600266	T	C
19	chr19:44600310:G:A	0	44600310	A	G
19	chr19:44600383:C:T	0	44600383	T	C
19	chr19:44600559:C:T	0	44600559	T	C
19	chr19:44600640:C:T	0	44600640	T	C
19	chr19:44600701:G:A	0	44600701	A	G
19	chr19:44601012:A:G	0	44601012	G	A
19	chr19:44601112:C:T	0	44601112	T	C
19	chr19:44601326:C:T	0	44601326	T	C
19	chr19:44601462:G:GA	0	44601462	GA	G
19	chr19:44601508:A:T	0	44601508	T	A
19	chr19:44601509:A:T	0	44601509	T	A
19	chr19:44602273:G:A	0	44602273	A	G
19	chr19:44602552:G:A	0	44602552	A	G
19	chr19:44602964:T:C	0	44602964	C	T
19	chr19:44603838:G:A	0	44603838	A	G
19	chr19:44603941:T:C	0	44603941	C	T
19	chr19:44605030:A:G	0	44605030	G	A
19	chr19:44606676:C:T	0	44606676	T	C
19	chr19:44606802:C:G	0	44606802	G	C
19	chr19:44607002:G:A	0	44607002	A	G
19	chr19:44607097:G:T	0	44607097	T	G
19	chr19:44609682:G:A	0	44609682	A	G
19	chr19:44609713:T:C	0	44609713	C	T
19	chr19:44609799:T:G	0	44609799	G	T
19	chr19:44610965:G:A	0	44610965	A	G
19	chr19:44610979:C:G	0	44610979	G	C
19	chr19:44611110:A:G	0	44611110	G	A
19	chr19:44612083:T:C	0	44612083	C	T
19	chr19:44612177:T:C	0	44612177	C	T
19	chr19:44612709:C:T	0	44612709	T	C
19	chr19:44613413:G:A	0	44613413	A	G
19	chr19:44613466:G:A	0	44613466	A	G
19	chr19:44613609:T:TA	0	44613609	TA	T
19	chr19:44613623:G:A	0	44613623	A	G
19	chr19:44613853:C:T	0	44613853	T	C
19	chr19:44614267:C:A	0	44614267	A	C
19	chr19:44614295:GC:G	0	44614295	G	GC
19	chr19:44614536:T:C	0	44614536	C	T
19	chr19:44616126:A:AAGC	0	44616126	AAGC	A
19	chr19:44616346:G:A	0	44616346	A	G
19	chr19:44616974:C:A	0	44616974	A	C
19	chr19:44617281:C:T	0	44617281	T	C
19	chr19:44617594:T:C	0	44617594	C	T
19	chr19:44617725:A:G	0	44617725	G	A
19	chr19:44618371:A:G	0	44618371	G	A
19	chr19:44618484:C:T	0	44618484	T	C
19	chr19:44618835:C:T	0	44618835	T	C
19	chr19:44619993:A:G	0	44619993	G	A
19	chr19:44620213:G:A	0	44620213	A	G
19	chr19:44621377:G:A	0	44621377	A	G
19	chr19:44621509:G:A	0	44621509	A	G
19	chr19:44621900:T:C	0	44621900	C	T
19	chr19:44622072:A:G	0	44622072	G	A
19	chr19:44622837:C:T	0	44622837	T	C
19	chr19:44623056:A:G	0	44623056	G	A
19	chr19:44623697:G:A	0	44623697	A	G
19	chr19:44625006:A:G	0	44625006	G	A
19	chr19:44625528:G:A	0	44625528	A	G
19	chr19:44626475:A:G	0	44626475	G	A
19	chr19:44627253:T:C	0	44627253	C	T
19	chr19:44628379:A:T	0	44628379	T	A
19	chr19:44628513:C:T	0	44628513	T	C
19	chr19:44628514:G:A	0	44628514	A	G
19	chr19:44628686:T:A	0	44628686	A	T
19	chr19:44629463:G:T	0	44629463	T	G
19	chr19:44630175:A:G	0	44630175	G	A
19	chr19:44630710:CACGTGTCATGG:C	0	44630710	C	CACGTGTCATGG
19	chr19:44630810:C:A	0	44630810	A	C
19	chr19:44631414:C:T	0	44631414	T	C
19	chr19:44631846:C:T	0	44631846	T	C
19	chr19:44632064:C:T	0	44632064	T	C
19	chr19:44632141:G:A	0	44632141	A	G
19	chr19:44632540:C:T	0	44632540	T	C
19	chr19:44632590:A:G	0	44632590	G	A
19	chr19:44633075:A:G	0	44633075	G	A
19	chr19:44633083:T:C	0	44633083	C	T
19	chr19:44633662:C:T	0	44633662	T	C
19	chr19:44634946:C:T	0	44634946	T	C
19	chr19:44636865:A:G	0	44636865	G	A
19	chr19:44638167:G:A	0	44638167	A	G
19	chr19:44638437:G:A	0	44638437	A	G
19	chr19:44639551:G:T	0	44639551	T	G
19	chr19:44639630:CT:C	0	44639630	C	CT
19	chr19:44640642:A:C	0	44640642	C	A
19	chr19:44642312:A:G	0	44642312	G	A
19	chr19:44642317:C:T	0	44642317	T	C
19	chr19:44642700:C:T	0	44642700	T	C
19	chr19:44643102:T:C	0	44643102	C	T
19	chr19:44643329:A:G	0	44643329	G	A
19	chr19:44644040:G:T	0	44644040	T	G
19	chr19:44644419:T:G	0	44644419	G	T
19	chr19:44645671:C:T	0	44645671	T	C
19	chr19:44645842:A:G	0	44645842	G	A
19	chr19:44645964:G:A	0	44645964	A	G
19	chr19:44646342:T:C	0	44646342	C	T
19	chr19:44647342:G:A	0	44647342	A	G
19	chr19:44648008:C:A	0	44648008	A	C
19	chr19:44648990:T:C	0	44648990	C	T
19	chr19:44649122:T:C	0	44649122	C	T
19	chr19:44649651:C:G	0	44649651	G	C
19	chr19:44651068:G:A	0	44651068	A	G
19	chr19:44653569:C:T	0	44653569	T	C
19	chr19:44654770:T:C	0	44654770	C	T
19	chr19:44655484:GT:G	0	44655484	G	GT
19	chr19:44656368:C:A	0	44656368	A	C
19	chr19:44656993:AATT:A	0	44656993	A	AATT
19	chr19:44657255:G:A	0	44657255	A	G
19	chr19:44657628:T:C	0	44657628	C	T
19	chr19:44658298:T:A	0	44658298	A	T
19	chr19:44659687:G:A	0	44659687	A	G
19	chr19:44660404:T:C	0	44660404	C	T
19	chr19:44660451:T:C	0	44660451	C	T
19	chr19:44662645:A:C	0	44662645	C	A
19	chr19:44663199:G:A	0	44663199	A	G
19	chr19:44664264:A:G	0	44664264	G	A
19	chr19:44672756:C:T	0	44672756	T	C
19	chr19:44673068:T:C	0	44673068	C	T
19	chr19:44676295:C:T	0	44676295	T	C
19	chr19:44677956:A:G	0	44677956	G	A
19	chr19:44680613:C:G	0	44680613	G	C
19	chr19:44681347:A:G	0	44681347	G	A
19	chr19:44682538:G:A	0	44682538	A	G
19	chr19:44683601:G:T	0	44683601	T	G
19	chr19:44683891:A:G	0	44683891	G	A
19	chr19:44685157:G:C	0	44685157	C	G
19	chr19:44685199:T:C	0	44685199	C	T
19	chr19:44685438:A:G	0	44685438	G	A
19	chr19:44685758:C:G	0	44685758	G	C
19	chr19:44685919:C:T	0	44685919	T	C
19	chr19:44686060:T:C	0	44686060	C	T
19	chr19:44686179:A:G	0	44686179	G	A
19	chr19:44686339:G:T	0	44686339	T	G
19	chr19:44686355:T:C	0	44686355	C	T
19	chr19:44686494:A:G	0	44686494	G	A
19	chr19:44686891:A:G	0	44686891	G	A
19	chr19:44687254:C:T	0	44687254	T	C
19	chr19:44687336:T:C	0	44687336	C	T
19	chr19:44687494:T:C	0	44687494	C	T
19	chr19:44687501:G:T	0	44687501	T	G
19	chr19:44687710:A:G	0	44687710	G	A
19	chr19:44687713:T:C	0	44687713	C	T
19	chr19:44687738:A:G	0	44687738	G	A
19	chr19:44687769:A:G	0	44687769	G	A
19	chr19:44687914:T:C	0	44687914	C	T
19	chr19:44688237:C:T	0	44688237	T	C
19	chr19:44689049:A:G	0	44689049	G	A
19	chr19:44689853:C:A	0	44689853	A	C
19	chr19:44690262:G:A	0	44690262	A	G
19	chr19:44690695:T:C	0	44690695	C	T
19	chr19:44690939:C:G	0	44690939	G	C
19	chr19:44691055:C:T	0	44691055	T	C
19	chr19:44691968:A:C	0	44691968	C	A
19	chr19:44692043:T:G	0	44692043	G	T
19	chr19:44692096:C:A	0	44692096	A	C
19	chr19:44692569:G:A	0	44692569	A	G
19	chr19:44692792:A:G	0	44692792	G	A
19	chr19:44692837:T:C	0	44692837	C	T
19	chr19:44692865:A:G	0	44692865	G	A
19	chr19:44692984:G:A	0	44692984	A	G
19	chr19:44693393:G:C	0	44693393	C	G
19	chr19:44693665:A:G	0	44693665	G	A
19	chr19:44695207:C:T	0	44695207	T	C
19	chr19:44695666:C:T	0	44695666	T	C
19	chr19:44696246:G:A	0	44696246	A	G
19	chr19:44696254:T:C	0	44696254	C	T
19	chr19:44696940:C:T	0	44696940	T	C
19	chr19:44697256:G:A	0	44697256	A	G
19	chr19:44697364:C:T	0	44697364	T	C
19	chr19:44697435:T:C	0	44697435	C	T
19	chr19:44697757:A:G	0	44697757	G	A
19	chr19:44698145:C:T	0	44698145	T	C
19	chr19:44698757:A:G	0	44698757	G	A
19	chr19:44698782:C:T	0	44698782	T	C
19	chr19:44699924:C:G	0	44699924	G	C
19	chr19:44700567:G:C	0	44700567	C	G
19	chr19:44701052:C:A	0	44701052	A	C
19	chr19:44701904:G:A	0	44701904	A	G
19	chr19:44702607:T:C	0	44702607	C	T
19	chr19:44702661:C:T	0	44702661	T	C
19	chr19:44702670:C:T	0	44702670	T	C
19	chr19:44703425:G:A	0	44703425	A	G
19	chr19:44704558:T:C	0	44704558	C	T
19	chr19:44704664:C:T	0	44704664	T	C
19	chr19:44705412:T:G	0	44705412	G	T
19	chr19:44706263:T:C	0	44706263	C	T
19	chr19:44707190:T:C	0	44707190	C	T
19	chr19:44707362:T:C	0	44707362	C	T
19	chr19:44707847:C:T	0	44707847	T	C
19	chr19:44708135:T:C	0	44708135	C	T
19	chr19:44710429:C:T	0	44710429	T	C
19	chr19:44710480:C:T	0	44710480	T	C
19	chr19:44710785:CT:C	0	44710785	C	CT
19	chr19:44711017:GA:G	0	44711017	G	GA
19	chr19:44711218:T:C	0	44711218	C	T
19	chr19:44711285:T:C	0	44711285	C	T
19	chr19:44711506:C:T	0	44711506	T	C
19	chr19:44711779:G:C	0	44711779	C	G
19	chr19:44712442:C:G	0	44712442	G	C
19	chr19:44712536:T:C	0	44712536	C	T
19	chr19:44712615:C:T	0	44712615	T	C
19	chr19:44712720:G:GT	0	44712720	GT	G
19	chr19:44713175:A:C	0	44713175	C	A
19	chr19:44713260:G:A	0	44713260	A	G
19	chr19:44713297:A:G	0	44713297	G	A
19	chr19:44713848:T:C	0	44713848	C	T
19	chr19:44713926:T:C	0	44713926	C	T
19	chr19:44714018:A:G	0	44714018	G	A
19	chr19:44714208:A:T	0	44714208	T	A
19	chr19:44714386:T:C	0	44714386	C	T
19	chr19:44714411:G:A	0	44714411	A	G
19	chr19:44714468:A:G	0	44714468	G	A
19	chr19:44714590:C:T	0	44714590	T	C
19	chr19:44714641:G:A	0	44714641	A	G
19	chr19:44714721:C:T	0	44714721	T	C
19	chr19:44714997:G:A	0	44714997	A	G
19	chr19:44715023:C:T	0	44715023	T	C
19	chr19:44715656:T:A	0	44715656	A	T
19	chr19:44715742:A:G	0	44715742	G	A
19	chr19:44715746:T:C	0	44715746	C	T
19	chr19:44716100:T:C	0	44716100	C	T
19	chr19:44716193:A:T	0	44716193	T	A
19	chr19:44716217:G:C	0	44716217	C	G
19	chr19:44716803:T:G	0	44716803	G	T
19	chr19:44716931:C:T	0	44716931	T	C
19	chr19:44717166:A:G	0	44717166	G	A
19	chr19:44717621:T:C	0	44717621	C	T
19	chr19:44718187:G:C	0	44718187	C	G
19	chr19:44718265:T:C	0	44718265	C	T
19	chr19:44719766:A:G	0	44719766	G	A
19	chr19:44720973:A:G	0	44720973	G	A
19	chr19:44721042:A:C	0	44721042	C	A
19	chr19:44721355:C:T	0	44721355	T	C
19	chr19:44722027:G:C	0	44722027	C	G
19	chr19:44722081:C:T	0	44722081	T	C
19	chr19:44722325:G:A	0	44722325	A	G
19	chr19:44723225:T:C	0	44723225	C	T
19	chr19:44724393:G:T	0	44724393	T	G
19	chr19:44724456:A:G	0	44724456	G	A
19	chr19:44724478:T:C	0	44724478	C	T
19	chr19:44724557:C:T	0	44724557	T	C
19	chr19:44724638:C:A	0	44724638	A	C
19	chr19:44724664:G:A	0	44724664	A	G
19	chr19:44724723:A:G	0	44724723	G	A
19	chr19:44724778:G:A	0	44724778	A	G
19	chr19:44725196:C:T	0	44725196	T	C
19	chr19:44727490:T:A	0	44727490	A	T
19	chr19:44728212:G:A	0	44728212	A	G
19	chr19:44728939:A:G	0	44728939	G	A
19	chr19:44729750:C:G	0	44729750	G	C
19	chr19:44730062:AAATTTATAG:A	0	44730062	A	AAATTTATAG
19	chr19:44730076:A:G	0	44730076	G	A
19	chr19:44730118:A:G	0	44730118	G	A
19	chr19:44730194:A:G	0	44730194	G	A
19	chr19:44730337:C:T	0	44730337	T	C
19	chr19:44730407:C:T	0	44730407	T	C
19	chr19:44730528:C:T	0	44730528	T	C
19	chr19:44730591:G:A	0	44730591	A	G
19	chr19:44730617:A:G	0	44730617	G	A
19	chr19:44730643:G:T	0	44730643	T	G
19	chr19:44730768:G:T	0	44730768	T	G
19	chr19:44730855:A:G	0	44730855	G	A
19	chr19:44730874:G:A	0	44730874	A	G
19	chr19:44731195:A:C	0	44731195	C	A
19	chr19:44731580:A:G	0	44731580	G	A
19	chr19:44731942:T:C	0	44731942	C	T
19	chr19:44732593:AAG:A	0	44732593	A	AAG
19	chr19:44732598:TGAA:T	0	44732598	T	TGAA
19	chr19:44732689:G:T	0	44732689	T	G
19	chr19:44733446:A:G	0	44733446	G	A
19	chr19:44733473:C:T	0	44733473	T	C
19	chr19:44733486:T:C	0	44733486	C	T
19	chr19:44734556:T:C	0	44734556	C	T
19	chr19:44734728:C:T	0	44734728	T	C
19	chr19:44735929:A:G	0	44735929	G	A
19	chr19:44736312:G:A	0	44736312	A	G
19	chr19:44736390:G:A	0	44736390	A	G
19	chr19:44736883:T:TG	0	44736883	TG	T
19	chr19:44736932:A:G	0	44736932	G	A
19	chr19:44737114:C:T	0	44737114	T	C
19	chr19:44737327:T:C	0	44737327	C	T
19	chr19:44738093:T:C	0	44738093	C	T
19	chr19:44738134:T:C	0	44738134	C	T
19	chr19:44738215:A:T	0	44738215	T	A
19	chr19:44738783:A:G	0	44738783	G	A
19	chr19:44738977:G:A	0	44738977	A	G
19	chr19:44739193:A:G	0	44739193	G	A
19	chr19:44739258:T:G	0	44739258	G	T
19	chr19:44739483:A:G	0	44739483	G	A
19	chr19:44739813:C:T	0	44739813	T	C
19	chr19:44740439:G:T	0	44740439	T	G
19	chr19:44740744:A:T	0	44740744	T	A
19	chr19:44741758:A:G	0	44741758	G	A
19	chr19:44742164:G:A	0	44742164	A	G
19	chr19:44742441:C:T	0	44742441	T	C
19	chr19:44742627:A:G	0	44742627	G	A
19	chr19:44743884:G:C	0	44743884	C	G
19	chr19:44744370:A:G	0	44744370	G	A
19	chr19:44746404:C:T	0	44746404	T	C
19	chr19:44747899:A:C	0	44747899	C	A
19	chr19:44749182:T:A	0	44749182	A	T
19	chr19:44749847:T:A	0	44749847	A	T
19	chr19:44750234:C:T	0	44750234	T	C
19	chr19:44750325:G:A	0	44750325	A	G
19	chr19:44750340:C:T	0	44750340	T	C
19	chr19:44750368:G:A	0	44750368	A	G
19	chr19:44750911:C:A	0	44750911	A	C
19	chr19:44751726:C:T	0	44751726	T	C
19	chr19:44751849:C:T	0	44751849	T	C
19	chr19:44752009:T:C	0	44752009	C	T
19	chr19:44752422:G:C	0	44752422	C	G
19	chr19:44753086:G:A	0	44753086	A	G
19	chr19:44753996:T:C	0	44753996	C	T
19	chr19:44754660:C:G	0	44754660	G	C
19	chr19:44755745:A:C	0	44755745	C	A
19	chr19:44756550:GT:G	0	44756550	G	GT
19	chr19:44756957:G:A	0	44756957	A	G
19	chr19:44757297:T:C	0	44757297	C	T
19	chr19:44761028:G:C	0	44761028	C	G
19	chr19:44761089:T:C	0	44761089	C	T
19	chr19:44761746:T:C	0	44761746	C	T
19	chr19:44762178:A:T	0	44762178	T	A
19	chr19:44763458:T:C	0	44763458	C	T
19	chr19:44763488:C:G	0	44763488	G	C
19	chr19:44763678:G:A	0	44763678	A	G
19	chr19:44763826:C:A	0	44763826	A	C
19	chr19:44764001:T:C	0	44764001	C	T
19	chr19:44764043:C:T	0	44764043	T	C
19	chr19:44764527:G:A	0	44764527	A	G
19	chr19:44764544:A:G	0	44764544	G	A
19	chr19:44764870:G:C	0	44764870	C	G
19	chr19:44764981:C:T	0	44764981	T	C
19	chr19:44765295:C:T	0	44765295	T	C
19	chr19:44765522:A:G	0	44765522	G	A
19	chr19:44767187:T:A	0	44767187	A	T
19	chr19:44768869:A:G	0	44768869	G	A
19	chr19:44769271:TC:T	0	44769271	T	TC
19	chr19:44769481:C:T	0	44769481	T	C
19	chr19:44769574:A:G	0	44769574	G	A
19	chr19:44774784:A:G	0	44774784	G	A
19	chr19:44775346:A:G	0	44775346	G	A
19	chr19:44775900:A:G	0	44775900	G	A
19	chr19:44776083:A:G	0	44776083	G	A
19	chr19:44776717:C:G	0	44776717	G	C
19	chr19:44779696:C:T	0	44779696	T	C
19	chr19:44779766:C:T	0	44779766	T	C
19	chr19:44781009:A:C	0	44781009	C	A
19	chr19:44781133:T:G	0	44781133	G	T
19	chr19:44783006:G:A	0	44783006	A	G
19	chr19:44784592:G:T	0	44784592	T	G
19	chr19:44785117:A:G	0	44785117	G	A
19	chr19:44785738:A:C	0	44785738	C	A
19	chr19:44787010:G:A	0	44787010	A	G
19	chr19:44787120:G:A	0	44787120	A	G
19	chr19:44787220:T:C	0	44787220	C	T
19	chr19:44789032:C:G	0	44789032	G	C
19	chr19:44789899:C:T	0	44789899	T	C
19	chr19:44790462:A:G	0	44790462	G	A
19	chr19:44791300:T:C	0	44791300	C	T
19	chr19:44791775:T:C	0	44791775	C	T
19	chr19:44792629:G:A	0	44792629	A	G
19	chr19:44793549:C:T	0	44793549	T	C
19	chr19:44793589:A:AC	0	44793589	AC	A
19	chr19:44794197:A:C	0	44794197	C	A
19	chr19:44794222:C:T	0	44794222	T	C
19	chr19:44794621:T:C	0	44794621	C	T
19	chr19:44794671:A:G	0	44794671	G	A
19	chr19:44797831:T:C	0	44797831	C	T
19	chr19:44797855:C:T	0	44797855	T	C
19	chr19:44797888:C:A	0	44797888	A	C
19	chr19:44797903:A:G	0	44797903	G	A
19	chr19:44797922:G:GC	0	44797922	GC	G
19	chr19:44798137:C:T	0	44798137	T	C
19	chr19:44798169:C:CCTG	0	44798169	CCTG	C
19	chr19:44798667:T:C	0	44798667	C	T
19	chr19:44799256:A:G	0	44799256	G	A
19	chr19:44799408:T:G	0	44799408	G	T
19	chr19:44799521:A:G	0	44799521	G	A
19	chr19:44799692:GAA:G	0	44799692	G	GAA
19	chr19:44800054:G:A	0	44800054	A	G
19	chr19:44800077:A:G	0	44800077	G	A
19	chr19:44802496:T:C	0	44802496	C	T
19	chr19:44803666:A:G	0	44803666	G	A
19	chr19:44803697:T:A	0	44803697	A	T
19	chr19:44804244:T:C	0	44804244	C	T
19	chr19:44806174:T:C	0	44806174	C	T
19	chr19:44806377:G:A	0	44806377	A	G
19	chr19:44806463:T:C	0	44806463	C	T
19	chr19:44806529:T:A	0	44806529	A	T
19	chr19:44806778:G:A	0	44806778	A	G
19	chr19:44808040:AGCTTG:A	0	44808040	A	AGCTTG
19	chr19:44808048:TAAC:T	0	44808048	T	TAAC
19	chr19:44808053:T:G	0	44808053	G	T
19	chr19:44808490:G:C	0	44808490	C	G
19	chr19:44808779:C:G	0	44808779	G	C
19	chr19:44808857:G:A	0	44808857	A	G
19	chr19:44810480:C:T	0	44810480	T	C
19	chr19:44811510:C:T	0	44811510	T	C
19	chr19:44811862:C:T	0	44811862	T	C
19	chr19:44813073:TGGA:T	0	44813073	T	TGGA
19	chr19:44813547:C:T	0	44813547	T	C
19	chr19:44813550:C:T	0	44813550	T	C
19	chr19:44813881:C:T	0	44813881	T	C
19	chr19:44815094:A:G	0	44815094	G	A
19	chr19:44815307:A:C	0	44815307	C	A
19	chr19:44816357:T:C	0	44816357	C	T
19	chr19:44817129:C:T	0	44817129	T	C
19	chr19:44817711:G:A	0	44817711	A	G
19	chr19:44818648:G:A	0	44818648	A	G
19	chr19:44819487:A:G	0	44819487	G	A
19	chr19:44819816:T:C	0	44819816	C	T
19	chr19:44819913:CCATCCCCAACTCATCCT:C	0	44819913	C	CCATCCCCAACTCATCCT
19	chr19:44820881:G:A	0	44820881	A	G
19	chr19:44821701:C:T	0	44821701	T	C
19	chr19:44822052:G:A	0	44822052	A	G
19	chr19:44822080:C:T	0	44822080	T	C
19	chr19:44822134:C:T	0	44822134	T	C
19	chr19:44822481:T:G	0	44822481	G	T
19	chr19:44822672:G:A	0	44822672	A	G
19	chr19:44822960:T:C	0	44822960	C	T
19	chr19:44823407:C:T	0	44823407	T	C
19	chr19:44823511:C:T	0	44823511	T	C
19	chr19:44824052:C:T	0	44824052	T	C
19	chr19:44824202:T:C	0	44824202	C	T
19	chr19:44825110:A:T	0	44825110	T	A
19	chr19:44825122:T:A	0	44825122	A	T
19	chr19:44825123:C:A	0	44825123	A	C
19	chr19:44825219:C:T	0	44825219	T	C
19	chr19:44826087:T:C	0	44826087	C	T
19	chr19:44826721:AG:A	0	44826721	A	AG
19	chr19:44828464:G:GTAGC	0	44828464	GTAGC	G
19	chr19:44828468:C:T	0	44828468	T	C
19	chr19:44829584:T:C	0	44829584	C	T
19	chr19:44830058:C:T	0	44830058	T	C
19	chr19:44830577:T:C	0	44830577	C	T
19	chr19:44830701:T:C	0	44830701	C	T
19	chr19:44830756:C:G	0	44830756	G	C
19	chr19:44831713:A:G	0	44831713	G	A
19	chr19:44831925:C:A	0	44831925	A	C
19	chr19:44832778:T:C	0	44832778	C	T
19	chr19:44832883:A:G	0	44832883	G	A
19	chr19:44833186:G:A	0	44833186	A	G
19	chr19:44833342:T:C	0	44833342	C	T
19	chr19:44834247:G:C	0	44834247	C	G
19	chr19:44834480:C:T	0	44834480	T	C
19	chr19:44834963:A:G	0	44834963	G	A
19	chr19:44835236:T:C	0	44835236	C	T
19	chr19:44835238:T:C	0	44835238	C	T
19	chr19:44835266:G:C	0	44835266	C	G
19	chr19:44835638:G:A	0	44835638	A	G
19	chr19:44836881:G:A	0	44836881	A	G
19	chr19:44837379:G:A	0	44837379	A	G
19	chr19:44837479:G:A	0	44837479	A	G
19	chr19:44838025:T:C	0	44838025	C	T
19	chr19:44838502:C:G	0	44838502	G	C
19	chr19:44838647:G:A	0	44838647	A	G
19	chr19:44838691:A:G	0	44838691	G	A
19	chr19:44838698:A:G	0	44838698	G	A
19	chr19:44838857:A:G	0	44838857	G	A
19	chr19:44838867:G:A	0	44838867	A	G
19	chr19:44838904:G:A	0	44838904	A	G
19	chr19:44839373:C:T	0	44839373	T	C
19	chr19:44840322:G:A	0	44840322	A	G
19	chr19:44840407:A:G	0	44840407	G	A
19	chr19:44841465:G:A	0	44841465	A	G
19	chr19:44842451:G:A	0	44842451	A	G
19	chr19:44842516:C:T	0	44842516	T	C
19	chr19:44842530:A:T	0	44842530	T	A
19	chr19:44842812:G:A	0	44842812	A	G
19	chr19:44843294:A:T	0	44843294	T	A
19	chr19:44844304:T:G	0	44844304	G	T
19	chr19:44844996:C:T	0	44844996	T	C
19	chr19:44845265:G:T	0	44845265	T	G
19	chr19:44846112:T:C	0	44846112	C	T
19	chr19:44848489:A:G	0	44848489	G	A
19	chr19:44848634:A:G	0	44848634	G	A
19	chr19:44849162:G:C	0	44849162	C	G
19	chr19:44849547:C:T	0	44849547	T	C
19	chr19:44850004:C:G	0	44850004	G	C
19	chr19:44850787:T:G	0	44850787	G	T
19	chr19:44851039:A:G	0	44851039	G	A
19	chr19:44852295:A:G	0	44852295	G	A
19	chr19:44852338:C:T	0	44852338	T	C
19	chr19:44852884:C:T	0	44852884	T	C
19	chr19:44853207:T:A	0	44853207	A	T
19	chr19:44853417:A:G	0	44853417	G	A
19	chr19:44853638:G:A	0	44853638	A	G
19	chr19:44853738:C:T	0	44853738	T	C
19	chr19:44854682:A:G	0	44854682	G	A
19	chr19:44855243:G:A	0	44855243	A	G
19	chr19:44855891:C:G	0	44855891	G	C
19	chr19:44856313:A:G	0	44856313	G	A
19	chr19:44856329:C:T	0	44856329	T	C
19	chr19:44856449:G:A	0	44856449	A	G
19	chr19:44857316:G:A	0	44857316	A	G
19	chr19:44857497:G:A	0	44857497	A	G
19	chr19:44857505:A:G	0	44857505	G	A
19	chr19:44857526:CT:C	0	44857526	C	CT
19	chr19:44857967:G:A	0	44857967	A	G
19	chr19:44858317:G:A	0	44858317	A	G
19	chr19:44858375:T:C	0	44858375	C	T
19	chr19:44858389:A:G	0	44858389	G	A
19	chr19:44858568:T:C	0	44858568	C	T
19	chr19:44858703:T:C	0	44858703	C	T
19	chr19:44859410:G:A	0	44859410	A	G
19	chr19:44859997:G:A	0	44859997	A	G
19	chr19:44860042:C:T	0	44860042	T	C
19	chr19:44860135:C:T	0	44860135	T	C
19	chr19:44860443:A:G	0	44860443	G	A
19	chr19:44860534:T:G	0	44860534	G	T
19	chr19:44861366:C:T	0	44861366	T	C
19	chr19:44861525:A:G	0	44861525	G	A
19	chr19:44861815:A:G	0	44861815	G	A
19	chr19:44861991:T:C	0	44861991	C	T
19	chr19:44862219:T:C	0	44862219	C	T
19	chr19:44862347:A:G	0	44862347	G	A
19	chr19:44862415:AAAAAAAAAAAAG:A	0	44862415	A	AAAAAAAAAAAAG
19	chr19:44862560:G:A	0	44862560	A	G
19	chr19:44862921:G:A	0	44862921	A	G
19	chr19:44863018:C:T	0	44863018	T	C
19	chr19:44863088:G:A	0	44863088	A	G
19	chr19:44863346:G:A	0	44863346	A	G
19	chr19:44863399:G:A	0	44863399	A	G
19	chr19:44863522:T:C	0	44863522	C	T
19	chr19:44864216:A:G	0	44864216	G	A
19	chr19:44864245:G:C	0	44864245	C	G
19	chr19:44864520:C:T	0	44864520	T	C
19	chr19:44864648:A:G	0	44864648	G	A
19	chr19:44864753:A:G	0	44864753	G	A
19	chr19:44865063:C:T	0	44865063	T	C
19	chr19:44867078:G:A	0	44867078	A	G
19	chr19:44867313:A:C	0	44867313	C	A
19	chr19:44867392:A:G	0	44867392	G	A
19	chr19:44867416:C:A	0	44867416	A	C
19	chr19:44867581:G:A	0	44867581	A	G
19	chr19:44867597:G:A	0	44867597	A	G
19	chr19:44867911:G:A	0	44867911	A	G
19	chr19:44868337:A:G	0	44868337	G	A
19	chr19:44868773:C:T	0	44868773	T	C
19	chr19:44868927:A:C	0	44868927	C	A
19	chr19:44869097:T:G	0	44869097	G	T
19	chr19:44869450:G:A	0	44869450	A	G
19	chr19:44869537:G:A	0	44869537	A	G
19	chr19:44869702:C:T	0	44869702	T	C
19	chr19:44870308:G:A	0	44870308	A	G
19	chr19:44870482:A:G	0	44870482	G	A
19	chr19:44871093:T:C	0	44871093	C	T
19	chr19:44873060:C:G	0	44873060	G	C
19	chr19:44873841:C:A	0	44873841	A	C
19	chr19:44874077:G:A	0	44874077	A	G
19	chr19:44874210:G:A	0	44874210	A	G
19	chr19:44874887:C:T	0	44874887	T	C
19	chr19:44875462:C:T	0	44875462	T	C
19	chr19:44875803:A:C	0	44875803	C	A
19	chr19:44876052:T:C	0	44876052	C	T
19	chr19:44876079:C:T	0	44876079	T	C
19	chr19:44876309:AC:A	0	44876309	A	AC
19	chr19:44876381:C:T	0	44876381	T	C
19	chr19:44876425:A:C	0	44876425	C	A
19	chr19:44876489:A:G	0	44876489	G	A
19	chr19:44876534:C:T	0	44876534	T	C
19	chr19:44876869:G:C	0	44876869	C	G
19	chr19:44877288:G:T	0	44877288	T	G
19	chr19:44877713:G:T	0	44877713	T	G
19	chr19:44878035:G:T	0	44878035	T	G
19	chr19:44878777:A:G	0	44878777	G	A
19	chr19:44879460:G:A	0	44879460	A	G
19	chr19:44879709:C:T	0	44879709	T	C
19	chr19:44879727:T:G	0	44879727	G	T
19	chr19:44879780:A:T	0	44879780	T	A
19	chr19:44879804:G:T	0	44879804	T	G
19	chr19:44879822:T:C	0	44879822	C	T
19	chr19:44879858:A:G	0	44879858	G	A
19	chr19:44880326:G:A	0	44880326	A	G
19	chr19:44880573:C:T	0	44880573	T	C
19	chr19:44880848:C:T	0	44880848	T	C
19	chr19:44880859:G:A	0	44880859	A	G
19	chr19:44881148:T:C	0	44881148	C	T
19	chr19:44881845:G:A	0	44881845	A	G
19	chr19:44883777:A:C	0	44883777	C	A
19	chr19:44883800:A:G	0	44883800	G	A
19	chr19:44884339:G:A	0	44884339	A	G
19	chr19:44884873:G:A	0	44884873	A	G
19	chr19:44884984:T:G	0	44884984	G	T
19	chr19:44885243:A:G	0	44885243	G	A
19	chr19:44885313:T:C	0	44885313	C	T
19	chr19:44885917:T:A	0	44885917	A	T
19	chr19:44885967:G:A	0	44885967	A	G
19	chr19:44887076:A:G	0	44887076	G	A
19	chr19:44888997:C:T	0	44888997	T	C
19	chr19:44890954:C:T	0	44890954	T	C
19	chr19:44891712:T:G	0	44891712	G	T
19	chr19:44892362:A:G	0	44892362	G	A
19	chr19:44892559:G:A	0	44892559	A	G
19	chr19:44892587:G:A	0	44892587	A	G
19	chr19:44892887:C:T	0	44892887	T	C
19	chr19:44892962:C:T	0	44892962	T	C
19	chr19:44893642:T:C	0	44893642	C	T
19	chr19:44893716:G:A	0	44893716	A	G
19	chr19:44893972:G:A	0	44893972	A	G
19	chr19:44894050:C:T	0	44894050	T	C
19	chr19:44895007:C:T	0	44895007	T	C
19	chr19:44895376:G:C	0	44895376	C	G
19	chr19:44895459:A:C	0	44895459	C	A
19	chr19:44895528:C:T	0	44895528	T	C
19	chr19:44895560:C:T	0	44895560	T	C
19	chr19:44897468:C:T	0	44897468	T	C
19	chr19:44897490:T:A	0	44897490	A	T
19	chr19:44898409:A:G	0	44898409	G	A
19	chr19:44899959:C:T	0	44899959	T	C
19	chr19:44900155:C:T	0	44900155	T	C
19	chr19:44900601:A:G	0	44900601	G	A
19	chr19:44901434:A:G	0	44901434	G	A
19	chr19:44901548:AACACGGTGAAACTCCGTCTCTACT:A	0	44901548	A	AACACGGTGAAACTCCGTCTCTACT
19	chr19:44901600:T:C	0	44901600	C	T
19	chr19:44901715:T:C	0	44901715	C	T
19	chr19:44901805:A:G	0	44901805	G	A
19	chr19:44903416:G:A	0	44903416	A	G
19	chr19:44905307:A:T	0	44905307	T	A
19	chr19:44905371:T:C	0	44905371	C	T
19	chr19:44905579:T:G	0	44905579	G	T
19	chr19:44905910:C:G	0	44905910	G	C
19	chr19:44906745:G:A	0	44906745	A	G
19	chr19:44908684:T:C	0	44908684	C	T
19	chr19:44909698:A:C	0	44909698	C	A
19	chr19:44910109:T:C	0	44910109	C	T
19	chr19:44910319:C:T	0	44910319	T	C
19	chr19:44911142:C:A	0	44911142	A	C
19	chr19:44911194:T:C	0	44911194	C	T
19	chr19:44912383:G:A	0	44912383	A	G
19	chr19:44912921:G:T	0	44912921	T	G
19	chr19:44913221:A:G	0	44913221	G	A
19	chr19:44913484:C:T	0	44913484	T	C
19	chr19:44915533:T:C	0	44915533	C	T
19	chr19:44917843:G:A	0	44917843	A	G
19	chr19:44917947:C:T	0	44917947	T	C
19	chr19:44918715:AG:A	0	44918715	A	AG
19	chr19:44919589:G:A	0	44919589	A	G
19	chr19:44919689:A:G	0	44919689	G	A
19	chr19:44920379:G:A	0	44920379	A	G
19	chr19:44921809:G:A	0	44921809	A	G
19	chr19:44922203:A:G	0	44922203	G	A
19	chr19:44923380:A:C	0	44923380	C	A
19	chr19:44923535:G:A	0	44923535	A	G
19	chr19:44924977:G:A	0	44924977	A	G
19	chr19:44925202:C:T	0	44925202	T	C
19	chr19:44927160:T:C	0	44927160	C	T
19	chr19:44928196:G:A	0	44928196	A	G
19	chr19:44928379:A:G	0	44928379	G	A
19	chr19:44928401:A:G	0	44928401	G	A
19	chr19:44928640:G:A	0	44928640	A	G
19	chr19:44928832:T:C	0	44928832	C	T
19	chr19:44932209:C:CT	0	44932209	CT	C
19	chr19:44932959:A:G	0	44932959	G	A
19	chr19:44932987:T:C	0	44932987	C	T
19	chr19:44932990:T:C	0	44932990	C	T
19	chr19:44933400:G:A	0	44933400	A	G
19	chr19:44935386:A:G	0	44935386	G	A
19	chr19:44937272:G:A	0	44937272	A	G
19	chr19:44937504:A:T	0	44937504	T	A
19	chr19:44938353:A:C	0	44938353	C	A
19	chr19:44939271:C:G	0	44939271	G	C
19	chr19:44940247:A:G	0	44940247	G	A
19	chr19:44940390:T:C	0	44940390	C	T
19	chr19:44941370:TCTC:T	0	44941370	T	TCTC
19	chr19:44941389:G:A	0	44941389	A	G
19	chr19:44941485:A:G	0	44941485	G	A
19	chr19:44943904:T:C	0	44943904	C	T
19	chr19:44944779:T:C	0	44944779	C	T
19	chr19:44946027:T:G	0	44946027	G	T
19	chr19:44946776:C:T	0	44946776	T	C
19	chr19:44946995:T:C	0	44946995	C	T
19	chr19:44947071:G:A	0	44947071	A	G
19	chr19:44947151:T:C	0	44947151	C	T
19	chr19:44947520:C:G	0	44947520	G	C
19	chr19:44947595:A:G	0	44947595	G	A
19	chr19:44947615:A:G	0	44947615	G	A
19	chr19:44947933:G:A	0	44947933	A	G
19	chr19:44948185:A:G	0	44948185	G	A
19	chr19:44948399:T:G	0	44948399	G	T
19	chr19:44949437:G:GT	0	44949437	GT	G
19	chr19:44949555:C:T	0	44949555	T	C
19	chr19:44949588:G:A	0	44949588	A	G
19	chr19:44949887:C:T	0	44949887	T	C
19	chr19:44949894:T:G	0	44949894	G	T
19	chr19:44949908:C:T	0	44949908	T	C
19	chr19:44949982:G:A	0	44949982	A	G
19	chr19:44950399:G:A	0	44950399	A	G
19	chr19:44950506:A:G	0	44950506	G	A
19	chr19:44950621:G:A	0	44950621	A	G
19	chr19:44950979:G:A	0	44950979	A	G
19	chr19:44951429:T:C	0	44951429	C	T
19	chr19:44952449:C:T	0	44952449	T	C
19	chr19:44952451:C:T	0	44952451	T	C
19	chr19:44952644:C:G	0	44952644	G	C
19	chr19:44952648:C:T	0	44952648	T	C
19	chr19:44952664:A:G	0	44952664	G	A
19	chr19:44952709:C:T	0	44952709	T	C
19	chr19:44952727:TA:T	0	44952727	T	TA
19	chr19:44952730:T:C	0	44952730	C	T
19	chr19:44952844:G:A	0	44952844	A	G
19	chr19:44952989:T:C	0	44952989	C	T
19	chr19:44953240:T:C	0	44953240	C	T
19	chr19:44953684:G:A	0	44953684	A	G
19	chr19:44953848:A:G	0	44953848	G	A
19	chr19:44953923:T:C	0	44953923	C	T
19	chr19:44953968:G:A	0	44953968	A	G
19	chr19:44954036:C:T	0	44954036	T	C
19	chr19:44954062:G:A	0	44954062	A	G
19	chr19:44954120:G:A	0	44954120	A	G
19	chr19:44954136:T:C	0	44954136	C	T
19	chr19:44954310:T:C	0	44954310	C	T
19	chr19:44954889:A:C	0	44954889	C	A
19	chr19:44956594:T:C	0	44956594	C	T
19	chr19:44957435:G:C	0	44957435	C	G
19	chr19:44957750:A:G	0	44957750	G	A
19	chr19:44958085:G:C	0	44958085	C	G
19	chr19:44958739:A:G	0	44958739	G	A
19	chr19:44959999:C:G	0	44959999	G	C
19	chr19:44961706:C:T	0	44961706	T	C
19	chr19:44962801:T:C	0	44962801	C	T
19	chr19:44962887:T:C	0	44962887	C	T
19	chr19:44962950:G:A	0	44962950	A	G
19	chr19:44963068:T:C	0	44963068	C	T
19	chr19:44963535:C:A	0	44963535	A	C
19	chr19:44964441:G:A	0	44964441	A	G
19	chr19:44965388:C:T	0	44965388	T	C
19	chr19:44966935:A:G	0	44966935	G	A
19	chr19:44967041:T:C	0	44967041	C	T
19	chr19:44967087:C:T	0	44967087	T	C
19	chr19:44967656:C:T	0	44967656	T	C
19	chr19:44968485:A:G	0	44968485	G	A
19	chr19:44969004:T:A	0	44969004	A	T
19	chr19:44969392:C:T	0	44969392	T	C
19	chr19:44969810:A:C	0	44969810	C	A
19	chr19:44969840:A:G	0	44969840	G	A
19	chr19:44971334:TA:T	0	44971334	T	TA
19	chr19:44971423:C:T	0	44971423	T	C
19	chr19:44971580:T:G	0	44971580	G	T
19	chr19:44971619:C:T	0	44971619	T	C
19	chr19:44972456:A:G	0	44972456	G	A
19	chr19:44972681:T:C	0	44972681	C	T
19	chr19:44973165:T:C	0	44973165	C	T
19	chr19:44973247:T:G	0	44973247	G	T
19	chr19:44974124:G:A	0	44974124	A	G
19	chr19:44975057:G:GAGAC	0	44975057	GAGAC	G
19	chr19:44976194:A:T	0	44976194	T	A
19	chr19:44976917:G:A	0	44976917	A	G
19	chr19:44978627:C:T	0	44978627	T	C
19	chr19:44978728:A:G	0	44978728	G	A
19	chr19:44979313:C:T	0	44979313	T	C
19	chr19:44979627:T:C	0	44979627	C	T
19	chr19:44979708:A:C	0	44979708	C	A
19	chr19:44980181:A:C	0	44980181	C	A
19	chr19:44980587:G:A	0	44980587	A	G
19	chr19:44980862:A:G	0	44980862	G	A
19	chr19:44982208:G:A	0	44982208	A	G
19	chr19:44982891:G:A	0	44982891	A	G
19	chr19:44983430:G:C	0	44983430	C	G
19	chr19:44983473:C:T	0	44983473	T	C
19	chr19:44983690:C:T	0	44983690	T	C
19	chr19:44983921:C:T	0	44983921	T	C
19	chr19:44984163:A:C	0	44984163	C	A
19	chr19:44985176:A:G	0	44985176	G	A
19	chr19:44985727:A:G	0	44985727	G	A
19	chr19:44986692:C:T	0	44986692	T	C
19	chr19:44986807:C:T	0	44986807	T	C
19	chr19:44987312:A:G	0	44987312	G	A
19	chr19:44987378:T:C	0	44987378	C	T
19	chr19:44989301:G:A	0	44989301	A	G
19	chr19:44989803:T:C	0	44989803	C	T
19	chr19:44989875:T:G	0	44989875	G	T
19	chr19:44992424:A:G	0	44992424	G	A
19	chr19:44993366:T:G	0	44993366	G	T
19	chr19:44993518:A:G	0	44993518	G	A
19	chr19:44993738:C:T	0	44993738	T	C
19	chr19:44994319:T:C	0	44994319	C	T
19	chr19:44996130:T:C	0	44996130	C	T
19	chr19:44996664:T:C	0	44996664	C	T
19	chr19:44997236:C:T	0	44997236	T	C
19	chr19:44997454:C:T	0	44997454	T	C
19	chr19:44997667:T:C	0	44997667	C	T
19	chr19:44999550:C:T	0	44999550	T	C
19	chr19:45000254:AT:A	0	45000254	A	AT
19	chr19:45001091:C:G	0	45001091	G	C
19	chr19:45003514:T:A	0	45003514	A	T
19	chr19:45004284:G:A	0	45004284	A	G
19	chr19:45005014:A:C	0	45005014	C	A
19	chr19:45005087:C:T	0	45005087	T	C
19	chr19:45005766:C:A	0	45005766	A	C
19	chr19:45007268:TA:T	0	45007268	T	TA
19	chr19:45009157:T:G	0	45009157	G	T
19	chr19:45009206:G:A	0	45009206	A	G
19	chr19:45009888:GGCCTTC:G	0	45009888	G	GGCCTTC
19	chr19:45010159:C:T	0	45010159	T	C
19	chr19:45010240:T:G	0	45010240	G	T
19	chr19:45010293:C:T	0	45010293	T	C
19	chr19:45011214:G:A	0	45011214	A	G
19	chr19:45011232:G:A	0	45011232	A	G
19	chr19:45012792:T:C	0	45012792	C	T
19	chr19:45013211:G:A	0	45013211	A	G
19	chr19:45013373:T:A	0	45013373	A	T
19	chr19:45013455:TAATCTGGATCTGTTCTTC:TACAATCTGGATCTGTTCTTC	0	45013455	TACAATCTGGATCTGTTCTTC	TAATCTGGATCTGTTCTTC
19	chr19:45013623:G:A	0	45013623	A	G
19	chr19:45014965:T:C	0	45014965	C	T
19	chr19:45015842:G:A	0	45015842	A	G
19	chr19:45016321:GAGAA:G	0	45016321	G	GAGAA
19	chr19:45017701:G:T	0	45017701	T	G
19	chr19:45017786:C:T	0	45017786	T	C
19	chr19:45018168:A:G	0	45018168	G	A
19	chr19:45018229:C:T	0	45018229	T	C
19	chr19:45018352:T:C	0	45018352	C	T
19	chr19:45018833:C:T	0	45018833	T	C
19	chr19:45018952:C:T	0	45018952	T	C
19	chr19:45019385:C:T	0	45019385	T	C
19	chr19:45019474:C:T	0	45019474	T	C
19	chr19:45019869:G:T	0	45019869	T	G
19	chr19:45020111:T:G	0	45020111	G	T
19	chr19:45020325:G:A	0	45020325	A	G
19	chr19:45020626:T:C	0	45020626	C	T
19	chr19:45020861:C:T	0	45020861	T	C
19	chr19:45021106:G:A	0	45021106	A	G
19	chr19:45021186:A:T	0	45021186	T	A
19	chr19:45021604:A:T	0	45021604	T	A
19	chr19:45022663:C:T	0	45022663	T	C
19	chr19:45024310:C:T	0	45024310	T	C
19	chr19:45025541:T:C	0	45025541	C	T
19	chr19:45026449:G:A	0	45026449	A	G
19	chr19:45026748:A:G	0	45026748	G	A
19	chr19:45027294:A:G	0	45027294	G	A
19	chr19:45028751:G:T	0	45028751	T	G
19	chr19:45031102:A:G	0	45031102	G	A
19	chr19:45031736:C:T	0	45031736	T	C
19	chr19:45032052:G:A	0	45032052	A	G
19	chr19:45033762:C:T	0	45033762	T	C
19	chr19:45038156:G:T	0	45038156	T	G
19	chr19:45040115:A:G	0	45040115	G	A
19	chr19:45042176:T:C	0	45042176	C	T
19	chr19:45042304:C:T	0	45042304	T	C
19	chr19:45043803:C:G	0	45043803	G	C
19	chr19:45044016:A:G	0	45044016	G	A
19	chr19:45044325:G:A	0	45044325	A	G
19	chr19:45044997:G:A	0	45044997	A	G
19	chr19:45047149:A:G	0	45047149	G	A
19	chr19:45051130:C:T	0	45051130	T	C
19	chr19:45051621:G:A	0	45051621	A	G
19	chr19:45053960:G:A	0	45053960	A	G
19	chr19:45054485:G:A	0	45054485	A	G
19	chr19:45057115:T:C	0	45057115	C	T
19	chr19:45059116:C:G	0	45059116	G	C
19	chr19:45059930:A:G	0	45059930	G	A
19	chr19:45059997:T:C	0	45059997	C	T
19	chr19:45062822:T:G	0	45062822	G	T
19	chr19:45065537:G:A	0	45065537	A	G
19	chr19:45065751:C:T	0	45065751	T	C
19	chr19:45068523:T:C	0	45068523	C	T
19	chr19:45068714:T:A	0	45068714	A	T
19	chr19:45069993:G:A	0	45069993	A	G
19	chr19:45071408:T:C	0	45071408	C	T
19	chr19:45071497:G:C	0	45071497	C	G
19	chr19:45072405:T:G	0	45072405	G	T
19	chr19:45073456:T:C	0	45073456	C	T
19	chr19:45076689:G:A	0	45076689	A	G
19	chr19:45077114:C:T	0	45077114	T	C
19	chr19:45081719:C:T	0	45081719	T	C
19	chr19:45081909:T:C	0	45081909	C	T
19	chr19:45081916:C:T	0	45081916	T	C
19	chr19:45082596:A:G	0	45082596	G	A
19	chr19:45082649:T:C	0	45082649	C	T
19	chr19:45083240:G:C	0	45083240	C	G
19	chr19:45083283:A:T	0	45083283	T	A
19	chr19:45083473:T:C	0	45083473	C	T
19	chr19:45083747:C:T	0	45083747	T	C
19	chr19:45083782:G:A	0	45083782	A	G
19	chr19:45083789:A:G	0	45083789	G	A
19	chr19:45083977:A:G	0	45083977	G	A
19	chr19:45084009:A:G	0	45084009	G	A
19	chr19:45084084:A:G	0	45084084	G	A
19	chr19:45084547:T:C	0	45084547	C	T
19	chr19:45084833:A:G	0	45084833	G	A
19	chr19:45084908:A:C	0	45084908	C	A
19	chr19:45085140:A:G	0	45085140	G	A
19	chr19:45085313:C:T	0	45085313	T	C
19	chr19:45085511:T:C	0	45085511	C	T
19	chr19:45085715:A:G	0	45085715	G	A
19	chr19:45085821:T:C	0	45085821	C	T
19	chr19:45086337:C:T	0	45086337	T	C
19	chr19:45086944:G:T	0	45086944	T	G
19	chr19:45086979:T:C	0	45086979	C	T
19	chr19:45087478:G:GT	0	45087478	GT	G
19	chr19:45087826:C:T	0	45087826	T	C
19	chr19:45087969:A:G	0	45087969	G	A
19	chr19:45087975:TTG:T	0	45087975	T	TTG
19	chr19:45087999:A:G	0	45087999	G	A
19	chr19:45088007:A:G	0	45088007	G	A
19	chr19:45088086:C:T	0	45088086	T	C
19	chr19:45088420:G:A	0	45088420	A	G
19	chr19:45088482:A:T	0	45088482	T	A
19	chr19:45088513:G:A	0	45088513	A	G
19	chr19:45088601:A:G	0	45088601	G	A
19	chr19:45088980:C:T	0	45088980	T	C
19	chr19:45089217:C:T	0	45089217	T	C
19	chr19:45090031:G:T	0	45090031	T	G
19	chr19:45091246:C:G	0	45091246	G	C
19	chr19:45091337:T:C	0	45091337	C	T
19	chr19:45091745:A:C	0	45091745	C	A
19	chr19:45092019:G:A	0	45092019	A	G
19	chr19:45092441:T:C	0	45092441	C	T
19	chr19:45092442:G:C	0	45092442	C	G
19	chr19:45092444:C:T	0	45092444	T	C
19	chr19:45092450:T:C	0	45092450	C	T
19	chr19:45092532:T:A	0	45092532	A	T
19	chr19:45093259:A:G	0	45093259	G	A
19	chr19:45093275:C:T	0	45093275	T	C
19	chr19:45093377:A:G	0	45093377	G	A
19	chr19:45094014:G:T	0	45094014	T	G
19	chr19:45094479:C:T	0	45094479	T	C
19	chr19:45094524:T:TA	0	45094524	TA	T
19	chr19:45094590:A:G	0	45094590	G	A
19	chr19:45094834:G:A	0	45094834	A	G
19	chr19:45095089:C:G	0	45095089	G	C
19	chr19:45095091:G:A	0	45095091	A	G
19	chr19:45096351:T:C	0	45096351	C	T
19	chr19:45097033:A:G	0	45097033	G	A
19	chr19:45097328:G:T	0	45097328	T	G
19	chr19:45097733:T:C	0	45097733	C	T
19	chr19:45097816:C:G	0	45097816	G	C
19	chr19:45098217:GGAGC:G	0	45098217	G	GGAGC
19	chr19:45098323:G:A	0	45098323	A	G
19	chr19:45099220:A:G	0	45099220	G	A
19	chr19:45099523:T:C	0	45099523	C	T
19	chr19:45099981:A:G	0	45099981	G	A
19	chr19:45100788:CT:C	0	45100788	C	CT
19	chr19:45100905:C:T	0	45100905	T	C
19	chr19:45101270:A:G	0	45101270	G	A
19	chr19:45101595:A:G	0	45101595	G	A
19	chr19:45102017:C:T	0	45102017	T	C
19	chr19:45102050:C:T	0	45102050	T	C
19	chr19:45102550:A:T	0	45102550	T	A
19	chr19:45102576:G:T	0	45102576	T	G
19	chr19:45102867:C:T	0	45102867	T	C
19	chr19:45102973:C:A	0	45102973	A	C
19	chr19:45103838:G:GGTA	0	45103838	GGTA	G
19	chr19:45103881:G:A	0	45103881	A	G
19	chr19:45104090:C:T	0	45104090	T	C
19	chr19:45104551:T:C	0	45104551	C	T
19	chr19:45104749:T:C	0	45104749	C	T
19	chr19:45104878:A:G	0	45104878	G	A
19	chr19:45105306:C:T	0	45105306	T	C
19	chr19:45105574:G:C	0	45105574	C	G
19	chr19:45105643:T:C	0	45105643	C	T
19	chr19:45105644:G:A	0	45105644	A	G
19	chr19:45105908:T:G	0	45105908	G	T
19	chr19:45106382:T:C	0	45106382	C	T
19	chr19:45106409:T:A	0	45106409	A	T
19	chr19:45106535:C:T	0	45106535	T	C
19	chr19:45108968:C:T	0	45108968	T	C
19	chr19:45109496:C:G	0	45109496	G	C
19	chr19:45111343:C:T	0	45111343	T	C
19	chr19:45112086:A:G	0	45112086	G	A
19	chr19:45112599:T:C	0	45112599	C	T
19	chr19:45113003:T:C	0	45113003	C	T
19	chr19:45113686:C:T	0	45113686	T	C
19	chr19:45114032:C:T	0	45114032	T	C
19	chr19:45114466:A:AT	0	45114466	AT	A
19	chr19:45114528:G:A	0	45114528	A	G
19	chr19:45115644:T:C	0	45115644	C	T
19	chr19:45116248:G:A	0	45116248	A	G
19	chr19:45116397:C:T	0	45116397	T	C
19	chr19:45116688:A:G	0	45116688	G	A
19	chr19:45117255:G:T	0	45117255	T	G
19	chr19:45117259:C:G	0	45117259	G	C
19	chr19:45118499:TG:T	0	45118499	T	TG
19	chr19:45118925:T:C	0	45118925	C	T
19	chr19:45120368:C:T	0	45120368	T	C
19	chr19:45120381:T:C	0	45120381	C	T
19	chr19:45121045:A:G	0	45121045	G	A
19	chr19:45121729:C:T	0	45121729	T	C
19	chr19:45123977:C:T	0	45123977	T	C
19	chr19:45124824:G:A	0	45124824	A	G
19	chr19:45125311:A:C	0	45125311	C	A
19	chr19:45125908:G:A	0	45125908	A	G
19	chr19:45126481:G:A	0	45126481	A	G
19	chr19:45127994:G:A	0	45127994	A	G
19	chr19:45128558:G:A	0	45128558	A	G
19	chr19:45130428:G:A	0	45130428	A	G
19	chr19:45131092:C:CA	0	45131092	CA	C
19	chr19:45131596:A:G	0	45131596	G	A
19	chr19:45131778:A:T	0	45131778	T	A
19	chr19:45132066:T:A	0	45132066	A	T
19	chr19:45132943:C:T	0	45132943	T	C
19	chr19:45133369:C:T	0	45133369	T	C
19	chr19:45134086:A:G	0	45134086	G	A
19	chr19:45134987:C:T	0	45134987	T	C
19	chr19:45135463:A:G	0	45135463	G	A
19	chr19:45136458:A:G	0	45136458	G	A
19	chr19:45136866:A:G	0	45136866	G	A
19	chr19:45137848:C:A	0	45137848	A	C
19	chr19:45138786:G:A	0	45138786	A	G
19	chr19:45140699:C:T	0	45140699	T	C
19	chr19:45141096:A:T	0	45141096	T	A
19	chr19:45141518:G:A	0	45141518	A	G
19	chr19:45141811:G:A	0	45141811	A	G
19	chr19:45142295:G:A	0	45142295	A	G
19	chr19:45144638:T:A	0	45144638	A	T
19	chr19:45146113:C:A	0	45146113	A	C
19	chr19:45146128:A:G	0	45146128	G	A
19	chr19:45146580:T:G	0	45146580	G	T
19	chr19:45146995:A:G	0	45146995	G	A
19	chr19:45147128:C:T	0	45147128	T	C
19	chr19:45147430:A:G	0	45147430	G	A
19	chr19:45147961:G:A	0	45147961	A	G
19	chr19:45148728:G:GGTAT	0	45148728	GGTAT	G
19	chr19:45148821:T:C	0	45148821	C	T
19	chr19:45148935:G:A	0	45148935	A	G
19	chr19:45149268:T:A	0	45149268	A	T
19	chr19:45149797:C:A	0	45149797	A	C
19	chr19:45150133:G:A	0	45150133	A	G
19	chr19:45152075:T:C	0	45152075	C	T
19	chr19:45152389:G:T	0	45152389	T	G
19	chr19:45154082:G:C	0	45154082	C	G
19	chr19:45154228:C:T	0	45154228	T	C
19	chr19:45154898:A:C	0	45154898	C	A
19	chr19:45155136:T:A	0	45155136	A	T
19	chr19:45156663:A:G	0	45156663	G	A
19	chr19:45157381:C:T	0	45157381	T	C
19	chr19:45159201:G:A	0	45159201	A	G
19	chr19:45162459:C:T	0	45162459	T	C
19	chr19:45164572:G:A	0	45164572	A	G
19	chr19:45166990:A:C	0	45166990	C	A
19	chr19:45168214:A:G	0	45168214	G	A
19	chr19:45168975:A:G	0	45168975	G	A
19	chr19:45169710:C:T	0	45169710	T	C
19	chr19:45170443:G:A	0	45170443	A	G
19	chr19:45170671:G:A	0	45170671	A	G
19	chr19:45170820:T:C	0	45170820	C	T
19	chr19:45171305:A:T	0	45171305	T	A
19	chr19:45172615:T:C	0	45172615	C	T
19	chr19:45172937:A:G	0	45172937	G	A
19	chr19:45173106:T:A	0	45173106	A	T
19	chr19:45173439:G:A	0	45173439	A	G
19	chr19:45174057:T:C	0	45174057	C	T
19	chr19:45176442:C:T	0	45176442	T	C
19	chr19:45177247:C:T	0	45177247	T	C
19	chr19:45178768:A:C	0	45178768	C	A
19	chr19:45179566:G:A	0	45179566	A	G
19	chr19:45180190:T:A	0	45180190	A	T
19	chr19:45181037:TG:T	0	45181037	T	TG
19	chr19:45181810:T:C	0	45181810	C	T
19	chr19:45182037:C:T	0	45182037	T	C
19	chr19:45184188:A:G	0	45184188	G	A
19	chr19:45184672:T:G	0	45184672	G	T
19	chr19:45185343:A:G	0	45185343	G	A
19	chr19:45186634:C:T	0	45186634	T	C
19	chr19:45186719:A:C	0	45186719	C	A
19	chr19:45187202:A:G	0	45187202	G	A
19	chr19:45187287:C:T	0	45187287	T	C
19	chr19:45187517:A:G	0	45187517	G	A
19	chr19:45187782:G:T	0	45187782	T	G
19	chr19:45187868:T:A	0	45187868	A	T
19	chr19:45188021:C:T	0	45188021	T	C
19	chr19:45188041:G:T	0	45188041	T	G
19	chr19:45188085:T:C	0	45188085	C	T
19	chr19:45189503:C:G	0	45189503	G	C
19	chr19:45189509:C:T	0	45189509	T	C
19	chr19:45189526:A:G	0	45189526	G	A
19	chr19:45189563:G:A	0	45189563	A	G
19	chr19:45190232:C:T	0	45190232	T	C
19	chr19:45190233:T:G	0	45190233	G	T
19	chr19:45190439:A:G	0	45190439	G	A
19	chr19:45192352:T:A	0	45192352	A	T
19	chr19:45192503:T:C	0	45192503	C	T
19	chr19:45192578:G:A	0	45192578	A	G
19	chr19:45192921:G:A	0	45192921	A	G
19	chr19:45192931:C:T	0	45192931	T	C
19	chr19:45192951:C:T	0	45192951	T	C
19	chr19:45193010:G:GT	0	45193010	GT	G
19	chr19:45193271:G:T	0	45193271	T	G
19	chr19:45194071:G:A	0	45194071	A	G
19	chr19:45194545:T:C	0	45194545	C	T
19	chr19:45194794:T:C	0	45194794	C	T
19	chr19:45194827:A:G	0	45194827	G	A
19	chr19:45194916:T:C	0	45194916	C	T
19	chr19:45195443:G:A	0	45195443	A	G
19	chr19:45195458:T:C	0	45195458	C	T
19	chr19:45195871:G:A	0	45195871	A	G
19	chr19:45195982:C:T	0	45195982	T	C
19	chr19:45196674:T:C	0	45196674	C	T
19	chr19:45196888:A:G	0	45196888	G	A
19	chr19:45196922:G:A	0	45196922	A	G
19	chr19:45197399:A:C	0	45197399	C	A
19	chr19:45197570:G:A	0	45197570	A	G
19	chr19:45197660:C:T	0	45197660	T	C
19	chr19:45197756:T:C	0	45197756	C	T
19	chr19:45198004:A:G	0	45198004	G	A
19	chr19:45198805:C:T	0	45198805	T	C
19	chr19:45199915:A:G	0	45199915	G	A
19	chr19:45200907:T:A	0	45200907	A	T
19	chr19:45201503:A:G	0	45201503	G	A
19	chr19:45202322:T:A	0	45202322	A	T
19	chr19:45203435:A:G	0	45203435	G	A
19	chr19:45203694:A:G	0	45203694	G	A
19	chr19:45204240:C:G	0	45204240	G	C
19	chr19:45204274:C:T	0	45204274	T	C
19	chr19:45204659:T:G	0	45204659	G	T
19	chr19:45205142:C:G	0	45205142	G	C
19	chr19:45205253:C:T	0	45205253	T	C
19	chr19:45205312:C:T	0	45205312	T	C
19	chr19:45205500:A:G	0	45205500	G	A
19	chr19:45205689:G:A	0	45205689	A	G
19	chr19:45205778:C:T	0	45205778	T	C
19	chr19:45206729:A:G	0	45206729	G	A
19	chr19:45207018:A:G	0	45207018	G	A
19	chr19:45207569:A:C	0	45207569	C	A
19	chr19:45208340:C:T	0	45208340	T	C
19	chr19:45208358:G:A	0	45208358	A	G
19	chr19:45208467:C:T	0	45208467	T	C
19	chr19:45209570:T:C	0	45209570	C	T
19	chr19:45210040:T:C	0	45210040	C	T
19	chr19:45210230:GTTTC:G	0	45210230	G	GTTTC
19	chr19:45210482:A:G	0	45210482	G	A
19	chr19:45211051:C:T	0	45211051	T	C
19	chr19:45211267:C:T	0	45211267	T	C
19	chr19:45211321:G:A	0	45211321	A	G
19	chr19:45211324:C:T	0	45211324	T	C
19	chr19:45211325:C:T	0	45211325	T	C
19	chr19:45211671:CAGGAA:C	0	45211671	C	CAGGAA
19	chr19:45212226:A:G	0	45212226	G	A
19	chr19:45212232:T:C	0	45212232	C	T
19	chr19:45212422:T:C	0	45212422	C	T
19	chr19:45212459:C:T	0	45212459	T	C
19	chr19:45212934:G:C	0	45212934	C	G
19	chr19:45212939:A:G	0	45212939	G	A
19	chr19:45213420:G:C	0	45213420	C	G
19	chr19:45214357:A:G	0	45214357	G	A
19	chr19:45215366:A:G	0	45215366	G	A
19	chr19:45218338:G:A	0	45218338	A	G
19	chr19:45219259:G:C	0	45219259	C	G
19	chr19:45219485:G:A	0	45219485	A	G
19	chr19:45220121:T:C	0	45220121	C	T
19	chr19:45220188:A:T	0	45220188	T	A
19	chr19:45220312:G:T	0	45220312	T	G
19	chr19:45220448:C:T	0	45220448	T	C
19	chr19:45220728:G:A	0	45220728	A	G
19	chr19:45220786:C:T	0	45220786	T	C
19	chr19:45221375:C:T	0	45221375	T	C
19	chr19:45221400:A:G	0	45221400	G	A
19	chr19:45221434:T:C	0	45221434	C	T
19	chr19:45221485:G:A	0	45221485	A	G
19	chr19:45221705:C:T	0	45221705	T	C
19	chr19:45221869:T:C	0	45221869	C	T
19	chr19:45221927:G:T	0	45221927	T	G
19	chr19:45222190:G:C	0	45222190	C	G
19	chr19:45222223:G:A	0	45222223	A	G
19	chr19:45222481:A:G	0	45222481	G	A
19	chr19:45222717:A:G	0	45222717	G	A
19	chr19:45222848:T:C	0	45222848	C	T
19	chr19:45222966:T:G	0	45222966	G	T
19	chr19:45223200:C:T	0	45223200	T	C
19	chr19:45223291:G:A	0	45223291	A	G
19	chr19:45223305:T:C	0	45223305	C	T
19	chr19:45223487:T:C	0	45223487	C	T
19	chr19:45223500:A:G	0	45223500	G	A
19	chr19:45223587:C:G	0	45223587	G	C
19	chr19:45223710:G:A	0	45223710	A	G
19	chr19:45223816:ACAC:A	0	45223816	A	ACAC
19	chr19:45223909:G:A	0	45223909	A	G
19	chr19:45224017:C:T	0	45224017	T	C
19	chr19:45224018:A:G	0	45224018	G	A
19	chr19:45224104:T:C	0	45224104	C	T
19	chr19:45224364:T:A	0	45224364	A	T
19	chr19:45224672:G:A	0	45224672	A	G
19	chr19:45224801:T:C	0	45224801	C	T
19	chr19:45224865:C:T	0	45224865	T	C
19	chr19:45224973:G:A	0	45224973	A	G
19	chr19:45224980:T:C	0	45224980	C	T
19	chr19:45225318:C:G	0	45225318	G	C
19	chr19:45225337:T:C	0	45225337	C	T
19	chr19:45225437:T:G	0	45225437	G	T
19	chr19:45225548:A:G	0	45225548	G	A
19	chr19:45225623:T:C	0	45225623	C	T
19	chr19:45225684:G:A	0	45225684	A	G
19	chr19:45226017:G:A	0	45226017	A	G
19	chr19:45226275:G:A	0	45226275	A	G
19	chr19:45226329:A:C	0	45226329	C	A
19	chr19:45226555:G:T	0	45226555	T	G
19	chr19:45227064:CTCTT:C	0	45227064	C	CTCTT
19	chr19:45227163:GC:G	0	45227163	G	GC
19	chr19:45227212:G:A	0	45227212	A	G
19	chr19:45228090:C:T	0	45228090	T	C
19	chr19:45228306:G:A	0	45228306	A	G
19	chr19:45228912:A:AC	0	45228912	AC	A
19	chr19:45229403:G:A	0	45229403	A	G
19	chr19:45229467:C:T	0	45229467	T	C
19	chr19:45229714:G:A	0	45229714	A	G
19	chr19:45230524:G:C	0	45230524	C	G
19	chr19:45230639:G:A	0	45230639	A	G
19	chr19:45230894:G:A	0	45230894	A	G
19	chr19:45231175:T:C	0	45231175	C	T
19	chr19:45231493:A:G	0	45231493	G	A
19	chr19:45232745:T:C	0	45232745	C	T
19	chr19:45233960:A:C	0	45233960	C	A
19	chr19:45234579:A:C	0	45234579	C	A
19	chr19:45235326:G:A	0	45235326	A	G
19	chr19:45235413:A:G	0	45235413	G	A
19	chr19:45235486:A:G	0	45235486	G	A
19	chr19:45237477:T:C	0	45237477	C	T
19	chr19:45237513:C:T	0	45237513	T	C
19	chr19:45237985:G:A	0	45237985	A	G
19	chr19:45238075:A:T	0	45238075	T	A
19	chr19:45238095:A:G	0	45238095	G	A
19	chr19:45238351:T:C	0	45238351	C	T
19	chr19:45238836:G:A	0	45238836	A	G
19	chr19:45239644:C:T	0	45239644	T	C
19	chr19:45240214:C:T	0	45240214	T	C
19	chr19:45240294:T:A	0	45240294	A	T
19	chr19:45240382:T:C	0	45240382	C	T
19	chr19:45240816:A:G	0	45240816	G	A
19	chr19:45241294:T:C	0	45241294	C	T
19	chr19:45241584:A:G	0	45241584	G	A
19	chr19:45242599:C:T	0	45242599	T	C
19	chr19:45243383:T:C	0	45243383	C	T
19	chr19:45244331:GC:G	0	45244331	G	GC
19	chr19:45244986:C:T	0	45244986	T	C
19	chr19:45245104:G:C	0	45245104	C	G
19	chr19:45247575:C:T	0	45247575	T	C
19	chr19:45247809:T:G	0	45247809	G	T
19	chr19:45253118:G:C	0	45253118	C	G
19	chr19:45253495:A:G	0	45253495	G	A
19	chr19:45253505:C:T	0	45253505	T	C
19	chr19:45255106:A:G	0	45255106	G	A
19	chr19:45255180:G:A	0	45255180	A	G
19	chr19:45255336:A:G	0	45255336	G	A
19	chr19:45256086:G:A	0	45256086	A	G
19	chr19:45256291:A:G	0	45256291	G	A
19	chr19:45257290:A:G	0	45257290	G	A
19	chr19:45257352:G:A	0	45257352	A	G
19	chr19:45257662:C:T	0	45257662	T	C
19	chr19:45257675:G:A	0	45257675	A	G
19	chr19:45258179:T:G	0	45258179	G	T
19	chr19:45258478:A:G	0	45258478	G	A
19	chr19:45258493:G:A	0	45258493	A	G
19	chr19:45259383:T:C	0	45259383	C	T
19	chr19:45259628:A:G	0	45259628	G	A
19	chr19:45260246:T:C	0	45260246	C	T
19	chr19:45261794:A:G	0	45261794	G	A
19	chr19:45262741:C:T	0	45262741	T	C
19	chr19:45263471:G:A	0	45263471	A	G
19	chr19:45263956:G:A	0	45263956	A	G
19	chr19:45264281:G:C	0	45264281	C	G
19	chr19:45265688:T:C	0	45265688	C	T
19	chr19:45265923:G:A	0	45265923	A	G
19	chr19:45266043:A:G	0	45266043	G	A
19	chr19:45266128:G:C	0	45266128	C	G
19	chr19:45266317:G:A	0	45266317	A	G
19	chr19:45266491:G:A	0	45266491	A	G
19	chr19:45267048:A:G	0	45267048	G	A
19	chr19:45268982:C:T	0	45268982	T	C
19	chr19:45269433:C:T	0	45269433	T	C
19	chr19:45269710:C:G	0	45269710	G	C
19	chr19:45270641:T:C	0	45270641	C	T
19	chr19:45271422:A:G	0	45271422	G	A
19	chr19:45272049:TG:T	0	45272049	T	TG
19	chr19:45272331:C:T	0	45272331	T	C
19	chr19:45273369:G:C	0	45273369	C	G
19	chr19:45273722:T:C	0	45273722	C	T
19	chr19:45273987:C:T	0	45273987	T	C
19	chr19:45275683:T:C	0	45275683	C	T
19	chr19:45276377:T:C	0	45276377	C	T
19	chr19:45277329:C:T	0	45277329	T	C
19	chr19:45278658:C:A	0	45278658	A	C
19	chr19:45278906:A:T	0	45278906	T	A
19	chr19:45283297:T:C	0	45283297	C	T
19	chr19:45283744:G:A	0	45283744	A	G
19	chr19:45283824:T:C	0	45283824	C	T
19	chr19:45284308:A:G	0	45284308	G	A
19	chr19:45284349:G:A	0	45284349	A	G
19	chr19:45285354:T:C	0	45285354	C	T
19	chr19:45286743:T:A	0	45286743	A	T
19	chr19:45288421:C:T	0	45288421	T	C
19	chr19:45289506:C:T	0	45289506	T	C
19	chr19:45289857:A:G	0	45289857	G	A
19	chr19:45290449:G:T	0	45290449	T	G
19	chr19:45290570:T:C	0	45290570	C	T
19	chr19:45290574:A:T	0	45290574	T	A
19	chr19:45293188:T:C	0	45293188	C	T
19	chr19:45293973:T:G	0	45293973	G	T
19	chr19:45294335:T:C	0	45294335	C	T
19	chr19:45294834:G:A	0	45294834	A	G
19	chr19:45294937:C:T	0	45294937	T	C
19	chr19:45295121:A:G	0	45295121	G	A
19	chr19:45295134:A:T	0	45295134	T	A
19	chr19:45295227:T:C	0	45295227	C	T
19	chr19:45295541:G:A	0	45295541	A	G
19	chr19:45295773:C:T	0	45295773	T	C
19	chr19:45296184:T:C	0	45296184	C	T
19	chr19:45296446:G:C	0	45296446	C	G
19	chr19:45296717:G:C	0	45296717	C	G
19	chr19:45298321:GGGTCTGTGCGT:G	0	45298321	G	GGGTCTGTGCGT
19	chr19:45298470:G:T	0	45298470	T	G
19	chr19:45298693:C:T	0	45298693	T	C
19	chr19:45298764:C:T	0	45298764	T	C
19	chr19:45299605:A:G	0	45299605	G	A
19	chr19:45299750:G:A	0	45299750	A	G
19	chr19:45301106:A:C	0	45301106	C	A
19	chr19:45301779:C:T	0	45301779	T	C
19	chr19:45301889:G:A	0	45301889	A	G
19	chr19:45303351:A:G	0	45303351	G	A
19	chr19:45304673:T:C	0	45304673	C	T
19	chr19:45304687:G:A	0	45304687	A	G
19	chr19:45305535:T:C	0	45305535	C	T
19	chr19:45305950:T:C	0	45305950	C	T
19	chr19:45306777:A:G	0	45306777	G	A
19	chr19:45309096:C:T	0	45309096	T	C
19	chr19:45310372:G:A	0	45310372	A	G
19	chr19:45310572:G:T	0	45310572	T	G
19	chr19:45310573:T:C	0	45310573	C	T
19	chr19:45311023:G:A	0	45311023	A	G
19	chr19:45311483:C:T	0	45311483	T	C
19	chr19:45311650:C:T	0	45311650	T	C
19	chr19:45311689:C:T	0	45311689	T	C
19	chr19:45311990:T:C	0	45311990	C	T
19	chr19:45312867:A:T	0	45312867	T	A
19	chr19:45313271:A:G	0	45313271	G	A
19	chr19:45313289:C:T	0	45313289	T	C
19	chr19:45313950:C:T	0	45313950	T	C
19	chr19:45314466:T:G	0	45314466	G	T
19	chr19:45315268:G:A	0	45315268	A	G
19	chr19:45315269:G:A	0	45315269	A	G
19	chr19:45315370:A:G	0	45315370	G	A
19	chr19:45315577:A:G	0	45315577	G	A
19	chr19:45316049:G:A	0	45316049	A	G
19	chr19:45316838:C:T	0	45316838	T	C
19	chr19:45316868:A:G	0	45316868	G	A
19	chr19:45317459:G:C	0	45317459	C	G
19	chr19:45317479:G:A	0	45317479	A	G
19	chr19:45317669:G:A	0	45317669	A	G
19	chr19:45318433:C:G	0	45318433	G	C
19	chr19:45318741:C:T	0	45318741	T	C
19	chr19:45319916:G:A	0	45319916	A	G
19	chr19:45320232:G:A	0	45320232	A	G
19	chr19:45320405:A:G	0	45320405	G	A
19	chr19:45320806:G:A	0	45320806	A	G
19	chr19:45320895:A:ATTATTT	0	45320895	ATTATTT	A
19	chr19:45320946:G:A	0	45320946	A	G
19	chr19:45320960:G:A	0	45320960	A	G
19	chr19:45321337:A:G	0	45321337	G	A
19	chr19:45321762:C:T	0	45321762	T	C
19	chr19:45322156:A:T	0	45322156	T	A
19	chr19:45322568:C:T	0	45322568	T	C
19	chr19:45322690:G:A	0	45322690	A	G
19	chr19:45323108:G:A	0	45323108	A	G
19	chr19:45323890:G:T	0	45323890	T	G
19	chr19:45324605:G:C	0	45324605	C	G
19	chr19:45324895:G:A	0	45324895	A	G
19	chr19:45325383:C:T	0	45325383	T	C
19	chr19:45325900:TTG:T	0	45325900	T	TTG
19	chr19:45326124:G:A	0	45326124	A	G
19	chr19:45326536:G:C	0	45326536	C	G
19	chr19:45327505:C:A	0	45327505	A	C
19	chr19:45327689:G:A	0	45327689	A	G
19	chr19:45330360:G:A	0	45330360	A	G
19	chr19:45332725:A:G	0	45332725	G	A
19	chr19:45332851:C:A	0	45332851	A	C
19	chr19:45332946:G:A	0	45332946	A	G
19	chr19:45333055:G:C	0	45333055	C	G
19	chr19:45333262:C:T	0	45333262	T	C
19	chr19:45333267:T:C	0	45333267	C	T
19	chr19:45334011:T:C	0	45334011	C	T
19	chr19:45334025:A:G	0	45334025	G	A
19	chr19:45334386:T:A	0	45334386	A	T
19	chr19:45336253:G:T	0	45336253	T	G
19	chr19:45336353:G:A	0	45336353	A	G
19	chr19:45336447:C:T	0	45336447	T	C
19	chr19:45336762:G:A	0	45336762	A	G
19	chr19:45336947:G:C	0	45336947	C	G
19	chr19:45338060:G:A	0	45338060	A	G
19	chr19:45340057:G:T	0	45340057	T	G
19	chr19:45340147:T:C	0	45340147	C	T
19	chr19:45340351:T:A	0	45340351	A	T
19	chr19:45341392:C:T	0	45341392	T	C
19	chr19:45341973:C:G	0	45341973	G	C
19	chr19:45343972:A:G	0	45343972	G	A
19	chr19:45344298:C:T	0	45344298	T	C
19	chr19:45344397:C:T	0	45344397	T	C
19	chr19:45344875:C:T	0	45344875	T	C
19	chr19:45345134:C:T	0	45345134	T	C
19	chr19:45346108:G:A	0	45346108	A	G
19	chr19:45347108:C:T	0	45347108	T	C
19	chr19:45347675:A:G	0	45347675	G	A
19	chr19:45348375:AGAG:A	0	45348375	A	AGAG
19	chr19:45349272:C:T	0	45349272	T	C
19	chr19:45349863:C:T	0	45349863	T	C
19	chr19:45350155:T:C	0	45350155	C	T
19	chr19:45350806:CA:C	0	45350806	C	CA
19	chr19:45351072:A:C	0	45351072	C	A
19	chr19:45351105:G:A	0	45351105	A	G
19	chr19:45351245:CCCTCA:C	0	45351245	C	CCCTCA
19	chr19:45352060:A:G	0	45352060	G	A
19	chr19:45352266:G:A	0	45352266	A	G
19	chr19:45352886:G:A	0	45352886	A	G
19	chr19:45353791:T:C	0	45353791	C	T
19	chr19:45354562:G:A	0	45354562	A	G
19	chr19:45354987:C:T	0	45354987	T	C
19	chr19:45355347:ACT:A	0	45355347	A	ACT
19	chr19:45356626:G:A	0	45356626	A	G
19	chr19:45356944:T:G	0	45356944	G	T
19	chr19:45358334:T:C	0	45358334	C	T
19	chr19:45359191:A:G	0	45359191	G	A
19	chr19:45360562:G:A	0	45360562	A	G
19	chr19:45360774:A:G	0	45360774	G	A
19	chr19:45361744:C:A	0	45361744	A	C
19	chr19:45361959:T:C	0	45361959	C	T
19	chr19:45364780:G:A	0	45364780	A	G
19	chr19:45365051:T:G	0	45365051	G	T
19	chr19:45365220:T:A	0	45365220	A	T
19	chr19:45365389:G:A	0	45365389	A	G
19	chr19:45365391:C:G	0	45365391	G	C
19	chr19:45367199:T:C	0	45367199	C	T
19	chr19:45368778:C:T	0	45368778	T	C
19	chr19:45370865:TTGTC:T	0	45370865	T	TTGTC
19	chr19:45372529:T:C	0	45372529	C	T
19	chr19:45373709:T:C	0	45373709	C	T
19	chr19:45374530:G:A	0	45374530	A	G
19	chr19:45374607:A:G	0	45374607	G	A
19	chr19:45375347:C:T	0	45375347	T	C
19	chr19:45376410:T:G	0	45376410	G	T
19	chr19:45376717:C:T	0	45376717	T	C
19	chr19:45377678:A:G	0	45377678	G	A
19	chr19:45378723:A:G	0	45378723	G	A
19	chr19:45379339:G:C	0	45379339	C	G
19	chr19:45379435:G:A	0	45379435	A	G
19	chr19:45379704:T:A	0	45379704	A	T
19	chr19:45380296:C:T	0	45380296	T	C
19	chr19:45380695:C:T	0	45380695	T	C
19	chr19:45381288:C:T	0	45381288	T	C
19	chr19:45382021:A:T	0	45382021	T	A
19	chr19:45383932:G:T	0	45383932	T	G
19	chr19:45384007:C:T	0	45384007	T	C
19	chr19:45384686:T:C	0	45384686	C	T
19	chr19:45385255:G:A	0	45385255	A	G
19	chr19:45387615:T:C	0	45387615	C	T
19	chr19:45388411:T:A	0	45388411	A	T
19	chr19:45388713:TA:T	0	45388713	T	TA
19	chr19:45388887:A:G	0	45388887	G	A
19	chr19:45389460:A:C	0	45389460	C	A
19	chr19:45389957:C:A	0	45389957	A	C
19	chr19:45390071:A:G	0	45390071	G	A
19	chr19:45390218:G:T	0	45390218	T	G
19	chr19:45390365:T:C	0	45390365	C	T
19	chr19:45390420:T:C	0	45390420	C	T
19	chr19:45390889:T:G	0	45390889	G	T
19	chr19:45391510:T:C	0	45391510	C	T
19	chr19:45391868:T:C	0	45391868	C	T
19	chr19:45393576:G:C	0	45393576	C	G
19	chr19:45399560:C:T	0	45399560	T	C
19	chr19:45400148:C:T	0	45400148	T	C
19	chr19:45400270:G:T	0	45400270	T	G
19	chr19:45400508:T:C	0	45400508	C	T
19	chr19:45401501:T:C	0	45401501	C	T
19	chr19:45401630:C:T	0	45401630	T	C
19	chr19:45401800:CA:C	0	45401800	C	CA
19	chr19:45402942:C:T	0	45402942	T	C
19	chr19:45404263:T:C	0	45404263	C	T
19	chr19:45404264:C:A	0	45404264	A	C
19	chr19:45404602:C:T	0	45404602	T	C
19	chr19:45404702:A:G	0	45404702	G	A
19	chr19:45405203:A:G	0	45405203	G	A
19	chr19:45405792:C:T	0	45405792	T	C
19	chr19:45406745:G:T	0	45406745	T	G
19	chr19:45407414:A:G	0	45407414	G	A
19	chr19:45408744:A:C	0	45408744	C	A
19	chr19:45409085:A:G	0	45409085	G	A
19	chr19:45409148:G:A	0	45409148	A	G
19	chr19:45409478:C:A	0	45409478	A	C
19	chr19:45409828:C:G	0	45409828	G	C
19	chr19:45410198:T:A	0	45410198	A	T
19	chr19:45410202:T:C	0	45410202	C	T
19	chr19:45410729:T:C	0	45410729	C	T
19	chr19:45410788:T:C	0	45410788	C	T
19	chr19:45411343:CT:C	0	45411343	C	CT
19	chr19:45411780:T:C	0	45411780	C	T
19	chr19:45413183:T:G	0	45413183	G	T
19	chr19:45415278:T:G	0	45415278	G	T
19	chr19:45415402:T:C	0	45415402	C	T
19	chr19:45415503:G:A	0	45415503	A	G
19	chr19:45415591:A:G	0	45415591	G	A
19	chr19:45416032:G:A	0	45416032	A	G
19	chr19:45416697:G:C	0	45416697	C	G
19	chr19:45417006:G:A	0	45417006	A	G
19	chr19:45417538:C:T	0	45417538	T	C
19	chr19:45419580:G:A	0	45419580	A	G
19	chr19:45420238:T:C	0	45420238	C	T
19	chr19:45420395:A:G	0	45420395	G	A
19	chr19:45422312:A:G	0	45422312	G	A
19	chr19:45423517:T:C	0	45423517	C	T
19	chr19:45424352:A:G	0	45424352	G	A
19	chr19:45424370:C:A	0	45424370	A	C
19	chr19:45424602:A:T	0	45424602	T	A
19	chr19:45425445:A:G	0	45425445	G	A
19	chr19:45425543:T:C	0	45425543	C	T
19	chr19:45426568:T:A	0	45426568	A	T
19	chr19:45426767:A:T	0	45426767	T	A
19	chr19:45426796:A:G	0	45426796	G	A
19	chr19:45427408:A:C	0	45427408	C	A
19	chr19:45427498:C:T	0	45427498	T	C
19	chr19:45427521:G:A	0	45427521	A	G
19	chr19:45427963:G:A	0	45427963	A	G
19	chr19:45428129:A:G	0	45428129	G	A
19	chr19:45429943:C:A	0	45429943	A	C
19	chr19:45430633:C:T	0	45430633	T	C
19	chr19:45430666:A:C	0	45430666	C	A
19	chr19:45431078:A:G	0	45431078	G	A
19	chr19:45431272:T:A	0	45431272	A	T
19	chr19:45431495:C:T	0	45431495	T	C
19	chr19:45431632:A:G	0	45431632	G	A
19	chr19:45433560:C:T	0	45433560	T	C
19	chr19:45434073:G:C	0	45434073	C	G
19	chr19:45434292:G:C	0	45434292	C	G
19	chr19:45438868:C:G	0	45438868	G	C
19	chr19:45442334:AAG:A	0	45442334	A	AAG
19	chr19:45443141:C:T	0	45443141	T	C
19	chr19:45445888:T:A	0	45445888	A	T
19	chr19:45445892:T:A	0	45445892	A	T
19	chr19:45446319:A:T	0	45446319	T	A
19	chr19:45446320:C:T	0	45446320	T	C
19	chr19:45446642:C:T	0	45446642	T	C
19	chr19:45448020:T:C	0	45448020	C	T
19	chr19:45449067:G:T	0	45449067	T	G
19	chr19:45449816:T:C	0	45449816	C	T
19	chr19:45451217:G:A	0	45451217	A	G
19	chr19:45451788:G:A	0	45451788	A	G
19	chr19:45451943:G:T	0	45451943	T	G
19	chr19:45452015:A:G	0	45452015	G	A
19	chr19:45452414:A:G	0	45452414	G	A
19	chr19:45452623:T:C	0	45452623	C	T
19	chr19:45452667:C:T	0	45452667	T	C
19	chr19:45452995:T:C	0	45452995	C	T
19	chr19:45453181:G:A	0	45453181	A	G
19	chr19:45453726:GT:G	0	45453726	G	GT
19	chr19:45455036:A:G	0	45455036	G	A
19	chr19:45458487:G:A	0	45458487	A	G
19	chr19:45459045:G:GTC	0	45459045	GTC	G
19	chr19:45459541:A:G	0	45459541	G	A
19	chr19:45459598:G:A	0	45459598	A	G
19	chr19:45460328:A:G	0	45460328	G	A
19	chr19:45460669:A:G	0	45460669	G	A
19	chr19:45462383:C:T	0	45462383	T	C
19	chr19:45462799:G:A	0	45462799	A	G
19	chr19:45462916:C:A	0	45462916	A	C
19	chr19:45463093:A:C	0	45463093	C	A
19	chr19:45463391:A:G	0	45463391	G	A
19	chr19:45463478:C:T	0	45463478	T	C
19	chr19:45464032:A:G	0	45464032	G	A
19	chr19:45464111:G:C	0	45464111	C	G
19	chr19:45465349:T:C	0	45465349	C	T
19	chr19:45465832:C:T	0	45465832	T	C
19	chr19:45465853:A:G	0	45465853	G	A
19	chr19:45467215:G:C	0	45467215	C	G
19	chr19:45467837:G:A	0	45467837	A	G
19	chr19:45468703:C:G	0	45468703	G	C
19	chr19:45468781:A:C	0	45468781	C	A
19	chr19:45469033:G:C	0	45469033	C	G
19	chr19:45469150:C:G	0	45469150	G	C
19	chr19:45469603:A:G	0	45469603	G	A
19	chr19:45469623:A:C	0	45469623	C	A
19	chr19:45469798:T:C	0	45469798	C	T
19	chr19:45469908:G:C	0	45469908	C	G
19	chr19:45471335:T:C	0	45471335	C	T
19	chr19:45471410:C:T	0	45471410	T	C
19	chr19:45471440:G:C	0	45471440	C	G
19	chr19:45471551:A:G	0	45471551	G	A
19	chr19:45471674:C:T	0	45471674	T	C
19	chr19:45472024:G:A	0	45472024	A	G
19	chr19:45473460:T:C	0	45473460	C	T
19	chr19:45473500:T:C	0	45473500	C	T
19	chr19:45474214:G:C	0	45474214	C	G
19	chr19:45475117:A:G	0	45475117	G	A
19	chr19:45475344:A:C	0	45475344	C	A
19	chr19:45475351:C:T	0	45475351	T	C
19	chr19:45475432:T:G	0	45475432	G	T
19	chr19:45475436:T:C	0	45475436	C	T
19	chr19:45475779:G:C	0	45475779	C	G
19	chr19:45475901:G:A	0	45475901	A	G
19	chr19:45476177:T:C	0	45476177	C	T
19	chr19:45476462:A:G	0	45476462	G	A
19	chr19:45476997:A:C	0	45476997	C	A
19	chr19:45477318:G:T	0	45477318	T	G
19	chr19:45477847:C:T	0	45477847	T	C
19	chr19:45478197:T:C	0	45478197	C	T
19	chr19:45479115:T:G	0	45479115	G	T
19	chr19:45479182:G:C	0	45479182	C	G
19	chr19:45479522:T:G	0	45479522	G	T
19	chr19:45480041:T:G	0	45480041	G	T
19	chr19:45480269:C:T	0	45480269	T	C
19	chr19:45481309:A:G	0	45481309	G	A
19	chr19:45481406:G:A	0	45481406	A	G
19	chr19:45481464:C:T	0	45481464	T	C
19	chr19:45481612:T:C	0	45481612	C	T
19	chr19:45482093:T:C	0	45482093	C	T
19	chr19:45482274:A:G	0	45482274	G	A
19	chr19:45482346:A:G	0	45482346	G	A
19	chr19:45482543:G:A	0	45482543	A	G
19	chr19:45483225:A:G	0	45483225	G	A
19	chr19:45483632:A:G	0	45483632	G	A
19	chr19:45486215:G:T	0	45486215	T	G
19	chr19:45486975:T:TCC	0	45486975	TCC	T
19	chr19:45489286:G:A	0	45489286	A	G
19	chr19:45489738:G:A	0	45489738	A	G
19	chr19:45489873:A:G	0	45489873	G	A
19	chr19:45489928:C:T	0	45489928	T	C
19	chr19:45490290:G:A	0	45490290	A	G
19	chr19:45490310:A:C	0	45490310	C	A
19	chr19:45491301:A:T	0	45491301	T	A
19	chr19:45491512:T:C	0	45491512	C	T
19	chr19:45491856:TG:T	0	45491856	T	TG
19	chr19:45492314:G:A	0	45492314	A	G
19	chr19:45492458:T:C	0	45492458	C	T
19	chr19:45492798:G:A	0	45492798	A	G
19	chr19:45493042:T:G	0	45493042	G	T
19	chr19:45494003:T:A	0	45494003	A	T
19	chr19:45494089:T:C	0	45494089	C	T
19	chr19:45495088:C:A	0	45495088	A	C
19	chr19:45497643:G:C	0	45497643	C	G
19	chr19:45497835:T:C	0	45497835	C	T
19	chr19:45499508:G:T	0	45499508	T	G
19	chr19:45499808:T:G	0	45499808	G	T
19	chr19:45499810:A:G	0	45499810	G	A
19	chr19:45500288:T:C	0	45500288	C	T
19	chr19:45500343:C:T	0	45500343	T	C
19	chr19:45500748:G:A	0	45500748	A	G
19	chr19:45502566:T:G	0	45502566	G	T
19	chr19:45502858:G:A	0	45502858	A	G
19	chr19:45502954:G:A	0	45502954	A	G
19	chr19:45502956:A:G	0	45502956	G	A
19	chr19:45504076:C:A	0	45504076	A	C
19	chr19:45505007:C:T	0	45505007	T	C
19	chr19:45505980:CT:C	0	45505980	C	CT
19	chr19:45508569:AG:A	0	45508569	A	AG
19	chr19:45509757:A:G	0	45509757	G	A
19	chr19:45510248:G:A	0	45510248	A	G
19	chr19:45511430:CTG:C	0	45511430	C	CTG
19	chr19:45511647:C:T	0	45511647	T	C
19	chr19:45512288:CCTCA:C	0	45512288	C	CCTCA
19	chr19:45512580:G:A	0	45512580	A	G
19	chr19:45513222:A:T	0	45513222	T	A
19	chr19:45513313:A:T	0	45513313	T	A
19	chr19:45514473:G:A	0	45514473	A	G
19	chr19:45514537:C:G	0	45514537	G	C
19	chr19:45515882:C:T	0	45515882	T	C
19	chr19:45516117:T:C	0	45516117	C	T
19	chr19:45516158:A:T	0	45516158	T	A
19	chr19:45516222:G:A	0	45516222	A	G
19	chr19:45516454:C:T	0	45516454	T	C
19	chr19:45518256:C:T	0	45518256	T	C
19	chr19:45518720:A:C	0	45518720	C	A
19	chr19:45522130:G:A	0	45522130	A	G
19	chr19:45523426:C:T	0	45523426	T	C
19	chr19:45523712:T:A	0	45523712	A	T
19	chr19:45525595:G:A	0	45525595	A	G
19	chr19:45525676:T:C	0	45525676	C	T
19	chr19:45525929:T:C	0	45525929	C	T
19	chr19:45526723:T:C	0	45526723	C	T
19	chr19:45526896:G:A	0	45526896	A	G
19	chr19:45527153:A:G	0	45527153	G	A
19	chr19:45527434:A:G	0	45527434	G	A
19	chr19:45528866:T:C	0	45528866	C	T
19	chr19:45529800:A:G	0	45529800	G	A
19	chr19:45530124:T:C	0	45530124	C	T
19	chr19:45530229:C:T	0	45530229	T	C
19	chr19:45531253:A:G	0	45531253	G	A
19	chr19:45531300:C:T	0	45531300	T	C
19	chr19:45532204:A:T	0	45532204	T	A
19	chr19:45532708:A:G	0	45532708	G	A
19	chr19:45533937:T:A	0	45533937	A	T
19	chr19:45534781:C:T	0	45534781	T	C
19	chr19:45535295:G:T	0	45535295	T	G
19	chr19:45536002:G:A	0	45536002	A	G
19	chr19:45536068:A:G	0	45536068	G	A
19	chr19:45536528:A:G	0	45536528	G	A
19	chr19:45538987:G:A	0	45538987	A	G
19	chr19:45539338:C:T	0	45539338	T	C
19	chr19:45539422:T:C	0	45539422	C	T
19	chr19:45540068:C:T	0	45540068	T	C
19	chr19:45540905:C:G	0	45540905	G	C
19	chr19:45541666:G:A	0	45541666	A	G
19	chr19:45541915:A:G	0	45541915	G	A
19	chr19:45542370:T:C	0	45542370	C	T
19	chr19:45542574:C:T	0	45542574	T	C
19	chr19:45542590:T:C	0	45542590	C	T
19	chr19:45542658:T:C	0	45542658	C	T
19	chr19:45542970:G:A	0	45542970	A	G
19	chr19:45543797:T:G	0	45543797	G	T
19	chr19:45544698:G:A	0	45544698	A	G
19	chr19:45545194:T:A	0	45545194	A	T
19	chr19:45545494:G:A	0	45545494	A	G
19	chr19:45546154:G:T	0	45546154	T	G
19	chr19:45546724:A:G	0	45546724	G	A
19	chr19:45547502:T:C	0	45547502	C	T
19	chr19:45548842:C:T	0	45548842	T	C
19	chr19:45549196:A:G	0	45549196	G	A
19	chr19:45549636:T:C	0	45549636	C	T
19	chr19:45549792:C:T	0	45549792	T	C
19	chr19:45550127:C:T	0	45550127	T	C
19	chr19:45550302:C:T	0	45550302	T	C
19	chr19:45551029:C:T	0	45551029	T	C
19	chr19:45551564:C:T	0	45551564	T	C
19	chr19:45552876:A:T	0	45552876	T	A
19	chr19:45552937:A:G	0	45552937	G	A
19	chr19:45553362:C:T	0	45553362	T	C
19	chr19:45553823:A:G	0	45553823	G	A
19	chr19:45555264:G:A	0	45555264	A	G
19	chr19:45556106:T:G	0	45556106	G	T
19	chr19:45557427:G:A	0	45557427	A	G
19	chr19:45559909:G:A	0	45559909	A	G
19	chr19:45560604:C:A	0	45560604	A	C
19	chr19:45561769:C:T	0	45561769	T	C
19	chr19:45561932:G:A	0	45561932	A	G
19	chr19:45562537:AG:A	0	45562537	A	AG
19	chr19:45563060:G:A	0	45563060	A	G
19	chr19:45563349:G:A	0	45563349	A	G
19	chr19:45564325:GA:G	0	45564325	G	GA
19	chr19:45564751:T:G	0	45564751	G	T
19	chr19:45564960:C:T	0	45564960	T	C
19	chr19:45565103:A:G	0	45565103	G	A
19	chr19:45565776:C:T	0	45565776	T	C
19	chr19:45566464:C:T	0	45566464	T	C
19	chr19:45567073:G:A	0	45567073	A	G
19	chr19:45567406:G:A	0	45567406	A	G
19	chr19:45567954:A:C	0	45567954	C	A
19	chr19:45569776:A:G	0	45569776	G	A
19	chr19:45570214:G:A	0	45570214	A	G
19	chr19:45570298:C:T	0	45570298	T	C
19	chr19:45570316:A:G	0	45570316	G	A
19	chr19:45570411:G:A	0	45570411	A	G
19	chr19:45571268:C:T	0	45571268	T	C
19	chr19:45571277:G:C	0	45571277	C	G
19	chr19:45571319:ATT:A	0	45571319	A	ATT
19	chr19:45571376:G:A	0	45571376	A	G
19	chr19:45572656:T:C	0	45572656	C	T
19	chr19:45572851:T:A	0	45572851	A	T
19	chr19:45572968:T:C	0	45572968	C	T
19	chr19:45573006:A:T	0	45573006	T	A
19	chr19:45574609:T:C	0	45574609	C	T
19	chr19:45575229:A:T	0	45575229	T	A
19	chr19:45576396:G:A	0	45576396	A	G
19	chr19:45576979:G:A	0	45576979	A	G
19	chr19:45577017:T:C	0	45577017	C	T
19	chr19:45577118:G:A	0	45577118	A	G
19	chr19:45577422:A:G	0	45577422	G	A
19	chr19:45577424:C:T	0	45577424	T	C
19	chr19:45579878:T:C	0	45579878	C	T
19	chr19:45580174:T:G	0	45580174	G	T
19	chr19:45583641:A:G	0	45583641	G	A
19	chr19:45584839:C:T	0	45584839	T	C
19	chr19:45585666:T:G	0	45585666	G	T
19	chr19:45585954:C:G	0	45585954	G	C
19	chr19:45587025:T:C	0	45587025	C	T
19	chr19:45587459:G:A	0	45587459	A	G
19	chr19:45588082:T:C	0	45588082	C	T
19	chr19:45588389:G:A	0	45588389	A	G
19	chr19:45588621:C:T	0	45588621	T	C
19	chr19:45588713:T:C	0	45588713	C	T
19	chr19:45589897:T:C	0	45589897	C	T
19	chr19:45589953:T:C	0	45589953	C	T
19	chr19:45591339:G:A	0	45591339	A	G
19	chr19:45592393:A:G	0	45592393	G	A
19	chr19:45593081:A:C	0	45593081	C	A
19	chr19:45593953:C:T	0	45593953	T	C
19	chr19:45595135:G:A	0	45595135	A	G
19	chr19:45595627:A:G	0	45595627	G	A
19	chr19:45596266:C:T	0	45596266	T	C
19	chr19:45597135:C:A	0	45597135	A	C
19	chr19:45597189:T:C	0	45597189	C	T
19	chr19:45598342:C:T	0	45598342	T	C
19	chr19:45601426:C:T	0	45601426	T	C
19	chr19:45601940:A:G	0	45601940	G	A
19	chr19:45605197:A:G	0	45605197	G	A
19	chr19:45605490:A:G	0	45605490	G	A
19	chr19:45606414:C:T	0	45606414	T	C
19	chr19:45606843:C:G	0	45606843	G	C
19	chr19:45608113:T:C	0	45608113	C	T
19	chr19:45609649:C:T	0	45609649	T	C
19	chr19:45610164:G:A	0	45610164	A	G
19	chr19:45610532:G:A	0	45610532	A	G
19	chr19:45611419:A:G	0	45611419	G	A
19	chr19:45611838:A:G	0	45611838	G	A
19	chr19:45611856:C:T	0	45611856	T	C
19	chr19:45612226:T:G	0	45612226	G	T
19	chr19:45612456:T:C	0	45612456	C	T
19	chr19:45612584:G:A	0	45612584	A	G
19	chr19:45613219:A:G	0	45613219	G	A
19	chr19:45613267:A:G	0	45613267	G	A
19	chr19:45613412:A:G	0	45613412	G	A
19	chr19:45613529:C:T	0	45613529	T	C
19	chr19:45614155:G:C	0	45614155	C	G
19	chr19:45614274:C:T	0	45614274	T	C
19	chr19:45614869:C:T	0	45614869	T	C
19	chr19:45615103:A:G	0	45615103	G	A
19	chr19:45616745:G:A	0	45616745	A	G
19	chr19:45617762:T:C	0	45617762	C	T
19	chr19:45618174:C:T	0	45618174	T	C
19	chr19:45618724:G:A	0	45618724	A	G
19	chr19:45618806:A:G	0	45618806	G	A
19	chr19:45619490:G:A	0	45619490	A	G
19	chr19:45620671:G:A	0	45620671	A	G
19	chr19:45621857:A:G	0	45621857	G	A
19	chr19:45621905:T:C	0	45621905	C	T
19	chr19:45621992:C:T	0	45621992	T	C
19	chr19:45623014:C:T	0	45623014	T	C
19	chr19:45624660:A:G	0	45624660	G	A
19	chr19:45625194:C:T	0	45625194	T	C
19	chr19:45625397:C:T	0	45625397	T	C
19	chr19:45625757:G:A	0	45625757	A	G
19	chr19:45626933:T:G	0	45626933	G	T
19	chr19:45627799:C:T	0	45627799	T	C
19	chr19:45627827:C:A	0	45627827	A	C
19	chr19:45627922:G:A	0	45627922	A	G
19	chr19:45628303:G:A	0	45628303	A	G
19	chr19:45628671:A:C	0	45628671	C	A
19	chr19:45628846:AGT:A	0	45628846	A	AGT
19	chr19:45629601:G:A	0	45629601	A	G
19	chr19:45629993:C:T	0	45629993	T	C
19	chr19:45629998:G:A	0	45629998	A	G
19	chr19:45630336:G:A	0	45630336	A	G
19	chr19:45630908:G:A	0	45630908	A	G
19	chr19:45631031:G:C	0	45631031	C	G
19	chr19:45632497:A:T	0	45632497	T	A
19	chr19:45633010:C:CT	0	45633010	CT	C
19	chr19:45633229:T:C	0	45633229	C	T
19	chr19:45633865:C:A	0	45633865	A	C
19	chr19:45634943:C:T	0	45634943	T	C
19	chr19:45635440:G:A	0	45635440	A	G
19	chr19:45635742:G:A	0	45635742	A	G
19	chr19:45636071:A:G	0	45636071	G	A
19	chr19:45638088:G:A	0	45638088	A	G
19	chr19:45638419:A:G	0	45638419	G	A
19	chr19:45638587:T:C	0	45638587	C	T
19	chr19:45638736:T:C	0	45638736	C	T
19	chr19:45638795:C:T	0	45638795	T	C
19	chr19:45640690:T:G	0	45640690	G	T
19	chr19:45641337:C:G	0	45641337	G	C
19	chr19:45641556:G:A	0	45641556	A	G
19	chr19:45644269:T:C	0	45644269	C	T
19	chr19:45646360:C:G	0	45646360	G	C
19	chr19:45647876:A:G	0	45647876	G	A
19	chr19:45649205:AT:A	0	45649205	A	AT
19	chr19:45649280:C:T	0	45649280	T	C
19	chr19:45649416:G:A	0	45649416	A	G
19	chr19:45649457:T:C	0	45649457	C	T
19	chr19:45649868:T:C	0	45649868	C	T
19	chr19:45649872:C:T	0	45649872	T	C
19	chr19:45650393:C:T	0	45650393	T	C
19	chr19:45650546:G:T	0	45650546	T	G
19	chr19:45650547:G:A	0	45650547	A	G
19	chr19:45650703:T:C	0	45650703	C	T
19	chr19:45651108:T:G	0	45651108	G	T
19	chr19:45651184:C:T	0	45651184	T	C
19	chr19:45651275:T:C	0	45651275	C	T
19	chr19:45651351:A:G	0	45651351	G	A
19	chr19:45651562:G:A	0	45651562	A	G
19	chr19:45651648:C:CT	0	45651648	CT	C
19	chr19:45651791:G:A	0	45651791	A	G
19	chr19:45651854:T:C	0	45651854	C	T
19	chr19:45652106:AC:A	0	45652106	A	AC
19	chr19:45652115:C:A	0	45652115	A	C
19	chr19:45652661:G:A	0	45652661	A	G
19	chr19:45653114:C:G	0	45653114	G	C
19	chr19:45653746:T:C	0	45653746	C	T
19	chr19:45653788:C:T	0	45653788	T	C
19	chr19:45653979:G:A	0	45653979	A	G
19	chr19:45654205:G:A	0	45654205	A	G
19	chr19:45654461:A:G	0	45654461	G	A
19	chr19:45654490:A:G	0	45654490	G	A
19	chr19:45654580:A:AG	0	45654580	AG	A
19	chr19:45654658:G:A	0	45654658	A	G
19	chr19:45654898:A:G	0	45654898	G	A
19	chr19:45655035:A:G	0	45655035	G	A
19	chr19:45655159:G:A	0	45655159	A	G
19	chr19:45655178:A:G	0	45655178	G	A
19	chr19:45655528:G:A	0	45655528	A	G
19	chr19:45655570:A:G	0	45655570	G	A
19	chr19:45655602:G:A	0	45655602	A	G
19	chr19:45655678:A:C	0	45655678	C	A
19	chr19:45656156:G:C	0	45656156	C	G
19	chr19:45656520:T:C	0	45656520	C	T
19	chr19:45656763:GCACT:G	0	45656763	G	GCACT
19	chr19:45656988:G:A	0	45656988	A	G
19	chr19:45657024:C:T	0	45657024	T	C
19	chr19:45657065:A:G	0	45657065	G	A
19	chr19:45657200:A:G	0	45657200	G	A
19	chr19:45657380:C:A	0	45657380	A	C
19	chr19:45657401:A:C	0	45657401	C	A
19	chr19:45657402:G:A	0	45657402	A	G
19	chr19:45657445:G:A	0	45657445	A	G
19	chr19:45657711:A:G	0	45657711	G	A
19	chr19:45658047:G:T	0	45658047	T	G
19	chr19:45658546:A:G	0	45658546	G	A
19	chr19:45658620:C:T	0	45658620	T	C
19	chr19:45659088:T:C	0	45659088	C	T
19	chr19:45659224:T:C	0	45659224	C	T
19	chr19:45660303:T:C	0	45660303	C	T
19	chr19:45660511:T:C	0	45660511	C	T
19	chr19:45660538:A:C	0	45660538	C	A
19	chr19:45660732:T:C	0	45660732	C	T
19	chr19:45660914:C:T	0	45660914	T	C
19	chr19:45661157:A:G	0	45661157	G	A
19	chr19:45661351:T:C	0	45661351	C	T
19	chr19:45661411:C:T	0	45661411	T	C
19	chr19:45661414:T:C	0	45661414	C	T
19	chr19:45661535:C:T	0	45661535	T	C
19	chr19:45661645:G:A	0	45661645	A	G
19	chr19:45661723:G:A	0	45661723	A	G
19	chr19:45661809:C:T	0	45661809	T	C
19	chr19:45661954:C:T	0	45661954	T	C
19	chr19:45661964:T:C	0	45661964	C	T
19	chr19:45661970:G:T	0	45661970	T	G
19	chr19:45662292:G:C	0	45662292	C	G
19	chr19:45662338:G:A	0	45662338	A	G
19	chr19:45662815:T:C	0	45662815	C	T
19	chr19:45663102:A:T	0	45663102	T	A
19	chr19:45663169:G:A	0	45663169	A	G
19	chr19:45663346:C:T	0	45663346	T	C
19	chr19:45664211:A:G	0	45664211	G	A
19	chr19:45664228:G:A	0	45664228	A	G
19	chr19:45664843:A:G	0	45664843	G	A
19	chr19:45665015:G:A	0	45665015	A	G
19	chr19:45666188:T:A	0	45666188	A	T
19	chr19:45666216:A:G	0	45666216	G	A
19	chr19:45666568:C:G	0	45666568	G	C
19	chr19:45667207:T:C	0	45667207	C	T
19	chr19:45667453:T:A	0	45667453	A	T
19	chr19:45668238:GT:G	0	45668238	G	GT
19	chr19:45669020:G:A	0	45669020	A	G
19	chr19:45671788:A:T	0	45671788	T	A
19	chr19:45673147:G:C	0	45673147	C	G
19	chr19:45673465:G:C	0	45673465	C	G
19	chr19:45673977:T:C	0	45673977	C	T
19	chr19:45675403:T:C	0	45675403	C	T
19	chr19:45675628:G:A	0	45675628	A	G
19	chr19:45675785:G:A	0	45675785	A	G
19	chr19:45675852:T:C	0	45675852	C	T
19	chr19:45676892:A:G	0	45676892	G	A
19	chr19:45677156:G:T	0	45677156	T	G
19	chr19:45677199:C:T	0	45677199	T	C
19	chr19:45678134:G:C	0	45678134	C	G
19	chr19:45679046:T:A	0	45679046	A	T
19	chr19:45680328:C:T	0	45680328	T	C
19	chr19:45680696:G:T	0	45680696	T	G
19	chr19:45680754:C:G	0	45680754	G	C
19	chr19:45680803:C:A	0	45680803	A	C
19	chr19:45681959:C:A	0	45681959	A	C
19	chr19:45682892:G:T	0	45682892	T	G
19	chr19:45684742:G:T	0	45684742	T	G
19	chr19:45685099:C:T	0	45685099	T	C
19	chr19:45685222:G:A	0	45685222	A	G
19	chr19:45685368:A:C	0	45685368	C	A
19	chr19:45685718:C:T	0	45685718	T	C
19	chr19:45686603:C:T	0	45686603	T	C
19	chr19:45687273:A:G	0	45687273	G	A
19	chr19:45687957:C:G	0	45687957	G	C
19	chr19:45688792:A:G	0	45688792	G	A
19	chr19:45689145:T:A	0	45689145	A	T
19	chr19:45690093:A:G	0	45690093	G	A
19	chr19:45690299:G:T	0	45690299	T	G
19	chr19:45690488:CAAACA:C	0	45690488	C	CAAACA
19	chr19:45694163:C:T	0	45694163	T	C
19	chr19:45694524:G:A	0	45694524	A	G
19	chr19:45697295:G:A	0	45697295	A	G
19	chr19:45697518:C:T	0	45697518	T	C
19	chr19:45698324:C:T	0	45698324	T	C
19	chr19:45698914:C:T	0	45698914	T	C
19	chr19:45699564:A:G	0	45699564	G	A
19	chr19:45699825:G:A	0	45699825	A	G
19	chr19:45701329:G:A	0	45701329	A	G
19	chr19:45701620:T:C	0	45701620	C	T
19	chr19:45701792:T:C	0	45701792	C	T
19	chr19:45702840:G:A	0	45702840	A	G
19	chr19:45703004:G:A	0	45703004	A	G
19	chr19:45703167:T:C	0	45703167	C	T
19	chr19:45704552:A:C	0	45704552	C	A
19	chr19:45705411:G:A	0	45705411	A	G
19	chr19:45706416:A:C	0	45706416	C	A
19	chr19:45707107:T:G	0	45707107	G	T
19	chr19:45707265:C:T	0	45707265	T	C
19	chr19:45707434:T:C	0	45707434	C	T
19	chr19:45708051:G:A	0	45708051	A	G
19	chr19:45709667:C:T	0	45709667	T	C
19	chr19:45709694:T:C	0	45709694	C	T
19	chr19:45710292:C:T	0	45710292	T	C
19	chr19:45710294:G:T	0	45710294	T	G
19	chr19:45710986:A:G	0	45710986	G	A
19	chr19:45711039:C:T	0	45711039	T	C
19	chr19:45713384:G:T	0	45713384	T	G
19	chr19:45713768:G:A	0	45713768	A	G
19	chr19:45715887:G:C	0	45715887	C	G
19	chr19:45718468:G:A	0	45718468	A	G
19	chr19:45720898:A:G	0	45720898	G	A
19	chr19:45721299:T:G	0	45721299	G	T
19	chr19:45721396:C:T	0	45721396	T	C
19	chr19:45721713:C:T	0	45721713	T	C
19	chr19:45722260:C:A	0	45722260	A	C
19	chr19:45722694:G:A	0	45722694	A	G
19	chr19:45724622:T:C	0	45724622	C	T
19	chr19:45726453:T:G	0	45726453	G	T
19	chr19:45727528:C:T	0	45727528	T	C
19	chr19:45731374:T:C	0	45731374	C	T
19	chr19:45732692:A:G	0	45732692	G	A
19	chr19:45735297:T:C	0	45735297	C	T
19	chr19:45735668:G:T	0	45735668	T	G
19	chr19:45735865:T:C	0	45735865	C	T
19	chr19:45737937:T:C	0	45737937	C	T
19	chr19:45738688:C:T	0	45738688	T	C
19	chr19:45740802:A:G	0	45740802	G	A
19	chr19:45743446:C:T	0	45743446	T	C
19	chr19:45744383:A:G	0	45744383	G	A
19	chr19:45745149:G:A	0	45745149	A	G
19	chr19:45748104:G:A	0	45748104	A	G
19	chr19:45748202:T:C	0	45748202	C	T
19	chr19:45748510:A:G	0	45748510	G	A
19	chr19:45749075:A:T	0	45749075	T	A
19	chr19:45750508:T:G	0	45750508	G	T
19	chr19:45751817:G:A	0	45751817	A	G
19	chr19:45752620:TG:T	0	45752620	T	TG
19	chr19:45756035:G:A	0	45756035	A	G
19	chr19:45756987:G:A	0	45756987	A	G
19	chr19:45757117:C:T	0	45757117	T	C
19	chr19:45758504:A:G	0	45758504	G	A
19	chr19:45758724:C:T	0	45758724	T	C
19	chr19:45759028:C:A	0	45759028	A	C
19	chr19:45760477:G:A	0	45760477	A	G
19	chr19:45761705:C:T	0	45761705	T	C
19	chr19:45761771:C:T	0	45761771	T	C
19	chr19:45764195:G:T	0	45764195	T	G
19	chr19:45764276:C:T	0	45764276	T	C
19	chr19:45765644:C:T	0	45765644	T	C
19	chr19:45765818:G:A	0	45765818	A	G
19	chr19:45767919:G:T	0	45767919	T	G
19	chr19:45771714:A:C	0	45771714	C	A
19	chr19:45772718:G:C	0	45772718	C	G
19	chr19:45772798:C:A	0	45772798	A	C
19	chr19:45774030:C:A	0	45774030	A	C
19	chr19:45778487:A:G	0	45778487	G	A
19	chr19:45779245:A:C	0	45779245	C	A
19	chr19:45781262:G:A	0	45781262	A	G
19	chr19:45781689:T:C	0	45781689	C	T
19	chr19:45782731:CAAG:C	0	45782731	C	CAAG
19	chr19:45783456:A:C	0	45783456	C	A
19	chr19:45783942:C:G	0	45783942	G	C
19	chr19:45785448:A:T	0	45785448	T	A
19	chr19:45786245:C:T	0	45786245	T	C
19	chr19:45786251:G:A	0	45786251	A	G
19	chr19:45787357:G:C	0	45787357	C	G
19	chr19:45787564:C:T	0	45787564	T	C
19	chr19:45788414:C:A	0	45788414	A	C
19	chr19:45789001:G:A	0	45789001	A	G
19	chr19:45790878:G:A	0	45790878	A	G
19	chr19:45791252:G:A	0	45791252	A	G
19	chr19:45792972:A:T	0	45792972	T	A
19	chr19:45798198:A:C	0	45798198	C	A
19	chr19:45798413:G:A	0	45798413	A	G
19	chr19:45798887:G:A	0	45798887	A	G
19	chr19:45799116:T:A	0	45799116	A	T
19	chr19:45800370:C:T	0	45800370	T	C
19	chr19:45800756:ACACACACACACACACACACT:A	0	45800756	A	ACACACACACACACACACACT
19	chr19:45801142:G:A	0	45801142	A	G
19	chr19:45801773:T:C	0	45801773	C	T
19	chr19:45802272:T:C	0	45802272	C	T
19	chr19:45803157:C:T	0	45803157	T	C
19	chr19:45803461:G:C	0	45803461	C	G
19	chr19:45803600:T:C	0	45803600	C	T
19	chr19:45803646:C:T	0	45803646	T	C
19	chr19:45804148:A:G	0	45804148	G	A
19	chr19:45805458:A:G	0	45805458	G	A
19	chr19:45805657:A:C	0	45805657	C	A
19	chr19:45805849:C:T	0	45805849	T	C
19	chr19:45807051:A:G	0	45807051	G	A
19	chr19:45807417:A:G	0	45807417	G	A
19	chr19:45808090:T:A	0	45808090	A	T
19	chr19:45808162:C:T	0	45808162	T	C
19	chr19:45808375:T:C	0	45808375	C	T
19	chr19:45808603:GA:G	0	45808603	G	GA
19	chr19:45809087:C:T	0	45809087	T	C
19	chr19:45809433:T:G	0	45809433	G	T
19	chr19:45809454:G:A	0	45809454	A	G
19	chr19:45809622:G:A	0	45809622	A	G
19	chr19:45809847:C:T	0	45809847	T	C
19	chr19:45810118:G:A	0	45810118	A	G
19	chr19:45810145:ATTATTTTTATTTATTTAT:A	0	45810145	A	ATTATTTTTATTTATTTAT
19	chr19:45810247:GC:G	0	45810247	G	GC
19	chr19:45810500:G:C	0	45810500	C	G
19	chr19:45810567:A:T	0	45810567	T	A
19	chr19:45811224:C:T	0	45811224	T	C
19	chr19:45811246:C:T	0	45811246	T	C
19	chr19:45811394:T:TC	0	45811394	TC	T
19	chr19:45811721:C:A	0	45811721	A	C
19	chr19:45811895:C:A	0	45811895	A	C
19	chr19:45812410:G:A	0	45812410	A	G
19	chr19:45812411:T:G	0	45812411	G	T
19	chr19:45812551:A:G	0	45812551	G	A
19	chr19:45813807:T:C	0	45813807	C	T
19	chr19:45813935:C:T	0	45813935	T	C
19	chr19:45814020:G:T	0	45814020	T	G
19	chr19:45815419:TC:T	0	45815419	T	TC
19	chr19:45815705:C:A	0	45815705	A	C
19	chr19:45818720:G:A	0	45818720	A	G
19	chr19:45819133:G:A	0	45819133	A	G
19	chr19:45819572:T:C	0	45819572	C	T
19	chr19:45820684:G:T	0	45820684	T	G
19	chr19:45821622:C:T	0	45821622	T	C
19	chr19:45822180:A:G	0	45822180	G	A
19	chr19:45822225:T:C	0	45822225	C	T
19	chr19:45822360:C:T	0	45822360	T	C
19	chr19:45822942:A:G	0	45822942	G	A
19	chr19:45823214:G:C	0	45823214	C	G
19	chr19:45823795:C:T	0	45823795	T	C
19	chr19:45823927:G:C	0	45823927	C	G
19	chr19:45823951:CT:C	0	45823951	C	CT
19	chr19:45823984:G:T	0	45823984	T	G
19	chr19:45824039:A:G	0	45824039	G	A
19	chr19:45824109:T:C	0	45824109	C	T
19	chr19:45824180:C:T	0	45824180	T	C
19	chr19:45824295:T:C	0	45824295	C	T
19	chr19:45824451:C:G	0	45824451	G	C
19	chr19:45824488:A:G	0	45824488	G	A
19	chr19:45824675:C:T	0	45824675	T	C
19	chr19:45824684:G:A	0	45824684	A	G
19	chr19:45824799:T:C	0	45824799	C	T
19	chr19:45824921:C:T	0	45824921	T	C
19	chr19:45824970:G:A	0	45824970	A	G
19	chr19:45825821:T:C	0	45825821	C	T
19	chr19:45826129:C:G	0	45826129	G	C
19	chr19:45826180:G:A	0	45826180	A	G
19	chr19:45826523:GT:G	0	45826523	G	GT
19	chr19:45827289:A:G	0	45827289	G	A
19	chr19:45827353:A:AAAAC	0	45827353	AAAAC	A
19	chr19:45827378:C:A	0	45827378	A	C
19	chr19:45827551:G:A	0	45827551	A	G
19	chr19:45828044:C:G	0	45828044	G	C
19	chr19:45828884:G:A	0	45828884	A	G
19	chr19:45828936:C:T	0	45828936	T	C
19	chr19:45829584:C:T	0	45829584	T	C
19	chr19:45830529:C:T	0	45830529	T	C
19	chr19:45830699:T:C	0	45830699	C	T
19	chr19:45830883:C:T	0	45830883	T	C
19	chr19:45830954:GGTGT:G	0	45830954	G	GGTGT
19	chr19:45831697:C:T	0	45831697	T	C
19	chr19:45831873:A:G	0	45831873	G	A
19	chr19:45831886:T:TA	0	45831886	TA	T
19	chr19:45832253:C:T	0	45832253	T	C
19	chr19:45833794:T:C	0	45833794	C	T
19	chr19:45834017:C:G	0	45834017	G	C
19	chr19:45834319:C:T	0	45834319	T	C
19	chr19:45834512:TTTA:T	0	45834512	T	TTTA
19	chr19:45834516:GCTCAT:G	0	45834516	G	GCTCAT
19	chr19:45834525:G:A	0	45834525	A	G
19	chr19:45834556:C:T	0	45834556	T	C
19	chr19:45834581:C:T	0	45834581	T	C
19	chr19:45834880:T:C	0	45834880	C	T
19	chr19:45835516:G:A	0	45835516	A	G
19	chr19:45836023:C:T	0	45836023	T	C
19	chr19:45836213:C:T	0	45836213	T	C
19	chr19:45836401:T:C	0	45836401	C	T
19	chr19:45836491:C:T	0	45836491	T	C
19	chr19:45836912:T:A	0	45836912	A	T
19	chr19:45837919:G:A	0	45837919	A	G
19	chr19:45838193:C:T	0	45838193	T	C
19	chr19:45838929:G:A	0	45838929	A	G
19	chr19:45838962:T:C	0	45838962	C	T
19	chr19:45839076:A:T	0	45839076	T	A
19	chr19:45839404:G:T	0	45839404	T	G
19	chr19:45840385:C:T	0	45840385	T	C
19	chr19:45840599:C:G	0	45840599	G	C
19	chr19:45840844:A:G	0	45840844	G	A
19	chr19:45840863:T:G	0	45840863	G	T
19	chr19:45841362:G:A	0	45841362	A	G
19	chr19:45841417:A:G	0	45841417	G	A
19	chr19:45842524:A:AC	0	45842524	AC	A
19	chr19:45842628:T:C	0	45842628	C	T
19	chr19:45843458:G:A	0	45843458	A	G
19	chr19:45844284:G:T	0	45844284	T	G
19	chr19:45844346:T:C	0	45844346	C	T
19	chr19:45845607:T:C	0	45845607	C	T
19	chr19:45845761:T:C	0	45845761	C	T
19	chr19:45846053:A:G	0	45846053	G	A
19	chr19:45846415:T:G	0	45846415	G	T
19	chr19:45846816:GAC:G	0	45846816	G	GAC
19	chr19:45846820:G:A	0	45846820	A	G
19	chr19:45847026:C:T	0	45847026	T	C
19	chr19:45847160:C:T	0	45847160	T	C
19	chr19:45847280:C:A	0	45847280	A	C
19	chr19:45847293:G:A	0	45847293	A	G
19	chr19:45847514:T:C	0	45847514	C	T
19	chr19:45847702:A:G	0	45847702	G	A
19	chr19:45848864:A:G	0	45848864	G	A
19	chr19:45848945:C:T	0	45848945	T	C
19	chr19:45850153:G:A	0	45850153	A	G
19	chr19:45850568:C:T	0	45850568	T	C
19	chr19:45851071:A:G	0	45851071	G	A
19	chr19:45851300:G:A	0	45851300	A	G
19	chr19:45851535:G:A	0	45851535	A	G
19	chr19:45851596:A:G	0	45851596	G	A
19	chr19:45851733:A:G	0	45851733	G	A
19	chr19:45852653:T:C	0	45852653	C	T
19	chr19:45853160:C:T	0	45853160	T	C
19	chr19:45853290:T:C	0	45853290	C	T
19	chr19:45853569:G:A	0	45853569	A	G
19	chr19:45853749:A:G	0	45853749	G	A
19	chr19:45855167:A:G	0	45855167	G	A
19	chr19:45855420:T:C	0	45855420	C	T
19	chr19:45855699:A:G	0	45855699	G	A
19	chr19:45856295:A:G	0	45856295	G	A
19	chr19:45856536:C:T	0	45856536	T	C
19	chr19:45856946:GT:G	0	45856946	G	GT
19	chr19:45857414:A:C	0	45857414	C	A
19	chr19:45857421:A:C	0	45857421	C	A
19	chr19:45857481:C:T	0	45857481	T	C
19	chr19:45857659:T:C	0	45857659	C	T
19	chr19:45857925:A:G	0	45857925	G	A
19	chr19:45858349:C:T	0	45858349	T	C
19	chr19:45858960:G:A	0	45858960	A	G
19	chr19:45859003:A:G	0	45859003	G	A
19	chr19:45860075:G:T	0	45860075	T	G
19	chr19:45860278:A:G	0	45860278	G	A
19	chr19:45860389:A:G	0	45860389	G	A
19	chr19:45861104:A:C	0	45861104	C	A
19	chr19:45861605:G:A	0	45861605	A	G
19	chr19:45861919:T:C	0	45861919	C	T
19	chr19:45862414:T:C	0	45862414	C	T
19	chr19:45862436:T:C	0	45862436	C	T
19	chr19:45862712:G:A	0	45862712	A	G
19	chr19:45863218:C:A	0	45863218	A	C
19	chr19:45863767:C:T	0	45863767	T	C
19	chr19:45863948:T:C	0	45863948	C	T
19	chr19:45864007:A:G	0	45864007	G	A
19	chr19:45864445:T:C	0	45864445	C	T
19	chr19:45864964:G:T	0	45864964	T	G
19	chr19:45865499:T:G	0	45865499	G	T
19	chr19:45867043:C:T	0	45867043	T	C
19	chr19:45867384:G:A	0	45867384	A	G
19	chr19:45869795:T:A	0	45869795	A	T
19	chr19:45869960:G:A	0	45869960	A	G
19	chr19:45870779:G:A	0	45870779	A	G
19	chr19:45871299:T:C	0	45871299	C	T
19	chr19:45871387:A:G	0	45871387	G	A
19	chr19:45871658:C:T	0	45871658	T	C
19	chr19:45872521:C:T	0	45872521	T	C
19	chr19:45872959:C:A	0	45872959	A	C
19	chr19:45875116:G:A	0	45875116	A	G
19	chr19:45877352:G:A	0	45877352	A	G
19	chr19:45877845:G:A	0	45877845	A	G
19	chr19:45877923:G:A	0	45877923	A	G
19	chr19:45878556:G:C	0	45878556	C	G
19	chr19:45879861:A:G	0	45879861	G	A
19	chr19:45880197:C:G	0	45880197	G	C
19	chr19:45880244:C:T	0	45880244	T	C
19	chr19:45880627:T:C	0	45880627	C	T
19	chr19:45881054:C:A	0	45881054	A	C
19	chr19:45881201:C:T	0	45881201	T	C
19	chr19:45881296:A:G	0	45881296	G	A
19	chr19:45881572:C:T	0	45881572	T	C
19	chr19:45882180:A:C	0	45882180	C	A
19	chr19:45882739:T:A	0	45882739	A	T
19	chr19:45883166:C:G	0	45883166	G	C
19	chr19:45883416:C:T	0	45883416	T	C
19	chr19:45884086:G:A	0	45884086	A	G
19	chr19:45884245:T:C	0	45884245	C	T
19	chr19:45884534:G:C	0	45884534	C	G
19	chr19:45886068:C:T	0	45886068	T	C
19	chr19:45886270:G:C	0	45886270	C	G
19	chr19:45886273:G:C	0	45886273	C	G
19	chr19:45886345:T:G	0	45886345	G	T
19	chr19:45886476:C:T	0	45886476	T	C
19	chr19:45886501:G:A	0	45886501	A	G
19	chr19:45886578:C:G	0	45886578	G	C
19	chr19:45886622:C:T	0	45886622	T	C
19	chr19:45886631:C:T	0	45886631	T	C
19	chr19:45887022:T:C	0	45887022	C	T
19	chr19:45887197:C:G	0	45887197	G	C
19	chr19:45887347:G:A	0	45887347	A	G
19	chr19:45888644:AT:A	0	45888644	A	AT
19	chr19:45888659:A:G	0	45888659	G	A
19	chr19:45888701:G:T	0	45888701	T	G
19	chr19:45889937:A:G	0	45889937	G	A
19	chr19:45890929:C:T	0	45890929	T	C
19	chr19:45891064:G:A	0	45891064	A	G
19	chr19:45891815:G:A	0	45891815	A	G
19	chr19:45891982:T:C	0	45891982	C	T
19	chr19:45892045:A:G	0	45892045	G	A
19	chr19:45892720:G:A	0	45892720	A	G
19	chr19:45892920:G:C	0	45892920	C	G
19	chr19:45894274:G:A	0	45894274	A	G
19	chr19:45894401:C:T	0	45894401	T	C
19	chr19:45894629:T:C	0	45894629	C	T
19	chr19:45894720:TTTTC:T	0	45894720	T	TTTTC
19	chr19:45895004:T:C	0	45895004	C	T
19	chr19:45895210:G:C	0	45895210	C	G
19	chr19:45895701:G:A	0	45895701	A	G
19	chr19:45895731:A:G	0	45895731	G	A
19	chr19:45896054:G:A	0	45896054	A	G
19	chr19:45896877:G:A	0	45896877	A	G
19	chr19:45897033:G:A	0	45897033	A	G
19	chr19:45897091:G:T	0	45897091	T	G
19	chr19:45897185:C:T	0	45897185	T	C
19	chr19:45897237:A:AT	0	45897237	AT	A
19	chr19:45897399:T:A	0	45897399	A	T
19	chr19:45897678:C:T	0	45897678	T	C
19	chr19:45898076:AC:A	0	45898076	A	AC
19	chr19:45898554:C:G	0	45898554	G	C
19	chr19:45898634:A:G	0	45898634	G	A
19	chr19:45898685:C:T	0	45898685	T	C
19	chr19:45898740:C:T	0	45898740	T	C
19	chr19:45898774:T:C	0	45898774	C	T
19	chr19:45899834:C:G	0	45899834	G	C
19	chr19:45900116:A:G	0	45900116	G	A
19	chr19:45900156:T:A	0	45900156	A	T
19	chr19:45900656:A:G	0	45900656	G	A
19	chr19:45900787:T:C	0	45900787	C	T
19	chr19:45901170:G:A	0	45901170	A	G
19	chr19:45901321:A:G	0	45901321	G	A
19	chr19:45901988:G:A	0	45901988	A	G
19	chr19:45902332:T:C	0	45902332	C	T
19	chr19:45903205:C:T	0	45903205	T	C
19	chr19:45903690:T:A	0	45903690	A	T
19	chr19:45904427:G:A	0	45904427	A	G
19	chr19:45904760:A:C	0	45904760	C	A
19	chr19:45905467:G:A	0	45905467	A	G
19	chr19:45906153:T:C	0	45906153	C	T
19	chr19:45906311:T:C	0	45906311	C	T
19	chr19:45906958:G:A	0	45906958	A	G
19	chr19:45907423:G:A	0	45907423	A	G
19	chr19:45907456:C:T	0	45907456	T	C
19	chr19:45908024:T:C	0	45908024	C	T
19	chr19:45908845:T:C	0	45908845	C	T
19	chr19:45909273:T:C	0	45909273	C	T
19	chr19:45909779:C:T	0	45909779	T	C
19	chr19:45909819:C:G	0	45909819	G	C
19	chr19:45910140:A:G	0	45910140	G	A
19	chr19:45910150:G:A	0	45910150	A	G
19	chr19:45910337:A:C	0	45910337	C	A
19	chr19:45910531:C:T	0	45910531	T	C
19	chr19:45911070:A:G	0	45911070	G	A
19	chr19:45911370:T:C	0	45911370	C	T
19	chr19:45911752:T:C	0	45911752	C	T
19	chr19:45911987:A:G	0	45911987	G	A
19	chr19:45912085:T:G	0	45912085	G	T
19	chr19:45912326:A:G	0	45912326	G	A
19	chr19:45912438:C:T	0	45912438	T	C
19	chr19:45912696:G:A	0	45912696	A	G
19	chr19:45912779:A:G	0	45912779	G	A
19	chr19:45912918:G:A	0	45912918	A	G
19	chr19:45913007:AAC:A	0	45913007	A	AAC
19	chr19:45913389:G:A	0	45913389	A	G
19	chr19:45913480:C:T	0	45913480	T	C
19	chr19:45914171:G:A	0	45914171	A	G
19	chr19:45914831:T:C	0	45914831	C	T
19	chr19:45915628:G:T	0	45915628	T	G
19	chr19:45915836:A:G	0	45915836	G	A
19	chr19:45916189:A:G	0	45916189	G	A
19	chr19:45916515:A:G	0	45916515	G	A
19	chr19:45916889:A:C	0	45916889	C	A
19	chr19:45918162:C:T	0	45918162	T	C
19	chr19:45918306:C:T	0	45918306	T	C
19	chr19:45918469:A:G	0	45918469	G	A
19	chr19:45918813:G:C	0	45918813	C	G
19	chr19:45920087:A:T	0	45920087	T	A
19	chr19:45920606:C:A	0	45920606	A	C
19	chr19:45921258:ATAT:A	0	45921258	A	ATAT
19	chr19:45921766:C:T	0	45921766	T	C
19	chr19:45921857:C:T	0	45921857	T	C
19	chr19:45921975:T:C	0	45921975	C	T
19	chr19:45922172:G:A	0	45922172	A	G
19	chr19:45922394:A:G	0	45922394	G	A
19	chr19:45922752:A:T	0	45922752	T	A
19	chr19:45922818:T:C	0	45922818	C	T
19	chr19:45922864:A:G	0	45922864	G	A
19	chr19:45923056:C:T	0	45923056	T	C
19	chr19:45923472:G:A	0	45923472	A	G
19	chr19:45923527:T:A	0	45923527	A	T
19	chr19:45923618:A:G	0	45923618	G	A
19	chr19:45923633:T:C	0	45923633	C	T
19	chr19:45923678:G:A	0	45923678	A	G
19	chr19:45923708:C:T	0	45923708	T	C
19	chr19:45924127:C:T	0	45924127	T	C
19	chr19:45924429:TA:T	0	45924429	T	TA
19	chr19:45924467:A:G	0	45924467	G	A
19	chr19:45924922:G:A	0	45924922	A	G
19	chr19:45925017:C:A	0	45925017	A	C
19	chr19:45925438:T:A	0	45925438	A	T
19	chr19:45925529:C:T	0	45925529	T	C
19	chr19:45926461:G:C	0	45926461	C	G
19	chr19:45926525:C:T	0	45926525	T	C
19	chr19:45926998:A:T	0	45926998	T	A
19	chr19:45927121:C:T	0	45927121	T	C
19	chr19:45927441:C:A	0	45927441	A	C
19	chr19:45927656:T:A	0	45927656	A	T
19	chr19:45927698:AT:A	0	45927698	A	AT
19	chr19:45927753:T:G	0	45927753	G	T
19	chr19:45927891:C:G	0	45927891	G	C
19	chr19:45928080:G:A	0	45928080	A	G
19	chr19:45928082:G:A	0	45928082	A	G
19	chr19:45928114:C:T	0	45928114	T	C
19	chr19:45928380:G:A	0	45928380	A	G
19	chr19:45928794:G:A	0	45928794	A	G
19	chr19:45929953:A:G	0	45929953	G	A
19	chr19:45930139:T:C	0	45930139	C	T
19	chr19:45930475:A:G	0	45930475	G	A
19	chr19:45932502:A:G	0	45932502	G	A
19	chr19:45932807:T:C	0	45932807	C	T
19	chr19:45935429:A:G	0	45935429	G	A
19	chr19:45935867:A:T	0	45935867	T	A
19	chr19:45936063:G:A	0	45936063	A	G
19	chr19:45938391:C:T	0	45938391	T	C
19	chr19:45938692:T:C	0	45938692	C	T
19	chr19:45938955:C:T	0	45938955	T	C
19	chr19:45940628:C:A	0	45940628	A	C
19	chr19:45941422:C:A	0	45941422	A	C
19	chr19:45941750:A:T	0	45941750	T	A
19	chr19:45942164:C:A	0	45942164	A	C
19	chr19:45943619:A:G	0	45943619	G	A
19	chr19:45945322:A:G	0	45945322	G	A
19	chr19:45945502:T:C	0	45945502	C	T
19	chr19:45946975:G:A	0	45946975	A	G
19	chr19:45947956:C:T	0	45947956	T	C
19	chr19:45948142:C:A	0	45948142	A	C
19	chr19:45950760:ATAC:A	0	45950760	A	ATAC
19	chr19:45951801:T:A	0	45951801	A	T
19	chr19:45953506:G:T	0	45953506	T	G
19	chr19:45954070:G:A	0	45954070	A	G
19	chr19:45954871:T:C	0	45954871	C	T
19	chr19:45955585:T:A	0	45955585	A	T
19	chr19:45955853:T:C	0	45955853	C	T
19	chr19:45956707:T:C	0	45956707	C	T
19	chr19:45957138:C:CAG	0	45957138	CAG	C
19	chr19:45960879:A:G	0	45960879	G	A
19	chr19:45961440:C:T	0	45961440	T	C
19	chr19:45962138:G:A	0	45962138	A	G
19	chr19:45963594:C:T	0	45963594	T	C
19	chr19:45964077:T:C	0	45964077	C	T
19	chr19:45964243:G:A	0	45964243	A	G
19	chr19:45964656:G:A	0	45964656	A	G
19	chr19:45965161:G:A	0	45965161	A	G
19	chr19:45965445:A:G	0	45965445	G	A
19	chr19:45966153:A:G	0	45966153	G	A
19	chr19:45966208:C:G	0	45966208	G	C
19	chr19:45966224:G:C	0	45966224	C	G
19	chr19:45967047:T:C	0	45967047	C	T
19	chr19:45967176:G:A	0	45967176	A	G
19	chr19:45968595:G:A	0	45968595	A	G
19	chr19:45968756:G:A	0	45968756	A	G
19	chr19:45968834:G:A	0	45968834	A	G
19	chr19:45969657:G:A	0	45969657	A	G
19	chr19:45970738:T:C	0	45970738	C	T
19	chr19:45971170:G:A	0	45971170	A	G
19	chr19:45972497:C:G	0	45972497	G	C
19	chr19:45974440:T:C	0	45974440	C	T
19	chr19:45976911:T:A	0	45976911	A	T
19	chr19:45978077:A:G	0	45978077	G	A
19	chr19:45978187:C:T	0	45978187	T	C
19	chr19:45978711:C:T	0	45978711	T	C
19	chr19:45979564:T:A	0	45979564	A	T
19	chr19:45980254:G:A	0	45980254	A	G
19	chr19:45980472:A:G	0	45980472	G	A
19	chr19:45983409:T:G	0	45983409	G	T
19	chr19:45985160:C:T	0	45985160	T	C
19	chr19:45985261:C:T	0	45985261	T	C
19	chr19:45985847:T:C	0	45985847	C	T
19	chr19:45985869:T:C	0	45985869	C	T
19	chr19:45985984:A:G	0	45985984	G	A
19	chr19:45988567:G:T	0	45988567	T	G
19	chr19:45988698:T:C	0	45988698	C	T
19	chr19:45989018:C:T	0	45989018	T	C
19	chr19:45989188:T:G	0	45989188	G	T
19	chr19:45989957:G:A	0	45989957	A	G
19	chr19:45990065:C:T	0	45990065	T	C
19	chr19:45990091:G:A	0	45990091	A	G
19	chr19:45990579:T:C	0	45990579	C	T
19	chr19:45990789:T:C	0	45990789	C	T
19	chr19:45991947:T:C	0	45991947	C	T
19	chr19:45992246:T:C	0	45992246	C	T
19	chr19:45992381:T:C	0	45992381	C	T
19	chr19:45992385:A:G	0	45992385	G	A
19	chr19:45992487:A:G	0	45992487	G	A
19	chr19:45992535:T:C	0	45992535	C	T
19	chr19:45992577:G:A	0	45992577	A	G
19	chr19:45992677:A:G	0	45992677	G	A
19	chr19:45992858:T:C	0	45992858	C	T
19	chr19:45993113:T:C	0	45993113	C	T
19	chr19:45993192:A:G	0	45993192	G	A
19	chr19:45993535:A:C	0	45993535	C	A
19	chr19:45994035:A:C	0	45994035	C	A
19	chr19:45994039:A:T	0	45994039	T	A
19	chr19:45994080:T:C	0	45994080	C	T
19	chr19:45994143:G:A	0	45994143	A	G
19	chr19:45994162:C:T	0	45994162	T	C
19	chr19:45994327:G:T	0	45994327	T	G
19	chr19:45994448:A:G	0	45994448	G	A
19	chr19:45994501:A:G	0	45994501	G	A
19	chr19:45995095:C:G	0	45995095	G	C
19	chr19:45995774:A:G	0	45995774	G	A
19	chr19:45996279:A:G	0	45996279	G	A
19	chr19:45996498:T:C	0	45996498	C	T
19	chr19:45996798:T:C	0	45996798	C	T
19	chr19:45996823:C:T	0	45996823	T	C
19	chr19:45996939:T:C	0	45996939	C	T
19	chr19:45996941:T:C	0	45996941	C	T
19	chr19:45996970:C:T	0	45996970	T	C
19	chr19:45996971:A:G	0	45996971	G	A
19	chr19:45997036:C:T	0	45997036	T	C
19	chr19:45997084:AG:A	0	45997084	A	AG
19	chr19:45997100:C:T	0	45997100	T	C
19	chr19:45997101:C:T	0	45997101	T	C
19	chr19:45997197:G:T	0	45997197	T	G
19	chr19:45997404:T:A	0	45997404	A	T
19	chr19:45997477:A:G	0	45997477	G	A
19	chr19:45997603:G:C	0	45997603	C	G
19	chr19:45997669:G:A	0	45997669	A	G
19	chr19:45997869:C:T	0	45997869	T	C
19	chr19:45998205:G:A	0	45998205	A	G
19	chr19:45999043:C:T	0	45999043	T	C
19	chr19:45999459:T:G	0	45999459	G	T
19	chr19:46000468:G:GA	0	46000468	GA	G
19	chr19:46000517:A:T	0	46000517	T	A
19	chr19:46001491:T:C	0	46001491	C	T
19	chr19:46001776:A:C	0	46001776	C	A
19	chr19:46001800:T:G	0	46001800	G	T
19	chr19:46001984:G:A	0	46001984	A	G
19	chr19:46002064:C:A	0	46002064	A	C
19	chr19:46002285:A:G	0	46002285	G	A
19	chr19:46002571:A:G	0	46002571	G	A
19	chr19:46002747:A:G	0	46002747	G	A
19	chr19:46002945:C:G	0	46002945	G	C
19	chr19:46003551:G:A	0	46003551	A	G
19	chr19:46004000:A:G	0	46004000	G	A
19	chr19:46004220:G:A	0	46004220	A	G
19	chr19:46004320:T:C	0	46004320	C	T
19	chr19:46004478:T:G	0	46004478	G	T
19	chr19:46004704:A:G	0	46004704	G	A
19	chr19:46005108:T:C	0	46005108	C	T
19	chr19:46005266:T:TC	0	46005266	TC	T
19	chr19:46006321:A:G	0	46006321	G	A
19	chr19:46007492:A:G	0	46007492	G	A
19	chr19:46007624:G:A	0	46007624	A	G
19	chr19:46008002:A:G	0	46008002	G	A
19	chr19:46008088:C:T	0	46008088	T	C
19	chr19:46008357:C:T	0	46008357	T	C
19	chr19:46008751:G:A	0	46008751	A	G
19	chr19:46008872:C:T	0	46008872	T	C
19	chr19:46009040:T:C	0	46009040	C	T
19	chr19:46009377:G:A	0	46009377	A	G
19	chr19:46009393:G:A	0	46009393	A	G
19	chr19:46009412:G:A	0	46009412	A	G
19	chr19:46009719:T:C	0	46009719	C	T
19	chr19:46009806:GTGTGTGTGTA:G	0	46009806	G	GTGTGTGTGTA
19	chr19:46009825:T:C	0	46009825	C	T
19	chr19:46009827:T:C	0	46009827	C	T
19	chr19:46009829:T:C	0	46009829	C	T
19	chr19:46009831:T:C	0	46009831	C	T
19	chr19:46009833:T:C	0	46009833	C	T
19	chr19:46011183:G:A	0	46011183	A	G
19	chr19:46011800:A:G	0	46011800	G	A
19	chr19:46012374:A:T	0	46012374	T	A
19	chr19:46012388:A:G	0	46012388	G	A
19	chr19:46012579:A:G	0	46012579	G	A
19	chr19:46012648:A:G	0	46012648	G	A
19	chr19:46012663:GA:G	0	46012663	G	GA
19	chr19:46013016:T:A	0	46013016	A	T
19	chr19:46013121:C:T	0	46013121	T	C
19	chr19:46013590:C:T	0	46013590	T	C
19	chr19:46013781:G:A	0	46013781	A	G
19	chr19:46013933:C:T	0	46013933	T	C
19	chr19:46014295:C:T	0	46014295	T	C
19	chr19:46014817:G:A	0	46014817	A	G
19	chr19:46015043:C:T	0	46015043	T	C
19	chr19:46015393:A:G	0	46015393	G	A
19	chr19:46015977:G:A	0	46015977	A	G
19	chr19:46016768:A:G	0	46016768	G	A
19	chr19:46017470:G:C	0	46017470	C	G
19	chr19:46017814:G:A	0	46017814	A	G
19	chr19:46020609:G:A	0	46020609	A	G
19	chr19:46021038:A:T	0	46021038	T	A
19	chr19:46021213:C:T	0	46021213	T	C
19	chr19:46022609:T:G	0	46022609	G	T
19	chr19:46023040:T:G	0	46023040	G	T
19	chr19:46023390:G:A	0	46023390	A	G
19	chr19:46023692:T:A	0	46023692	A	T
19	chr19:46025683:C:T	0	46025683	T	C
19	chr19:46026198:G:A	0	46026198	A	G
19	chr19:46026410:C:T	0	46026410	T	C
19	chr19:46026662:C:T	0	46026662	T	C
19	chr19:46026992:A:T	0	46026992	T	A
19	chr19:46027131:T:C	0	46027131	C	T
19	chr19:46027961:T:C	0	46027961	C	T
19	chr19:46029891:C:T	0	46029891	T	C
19	chr19:46030656:G:A	0	46030656	A	G
19	chr19:46030738:T:C	0	46030738	C	T
19	chr19:46031026:G:A	0	46031026	A	G
19	chr19:46031146:G:A	0	46031146	A	G
19	chr19:46031306:G:A	0	46031306	A	G
19	chr19:46033155:G:C	0	46033155	C	G
19	chr19:46033583:C:T	0	46033583	T	C
19	chr19:46035067:C:T	0	46035067	T	C
19	chr19:46035158:C:T	0	46035158	T	C
19	chr19:46035168:G:A	0	46035168	A	G
19	chr19:46035387:G:A	0	46035387	A	G
19	chr19:46035505:A:G	0	46035505	G	A
19	chr19:46035639:T:C	0	46035639	C	T
19	chr19:46035670:C:T	0	46035670	T	C
19	chr19:46035725:T:C	0	46035725	C	T
19	chr19:46036373:A:G	0	46036373	G	A
19	chr19:46036975:T:C	0	46036975	C	T
19	chr19:46037232:A:AAG	0	46037232	AAG	A
19	chr19:46038187:A:G	0	46038187	G	A
19	chr19:46038360:G:T	0	46038360	T	G
19	chr19:46039213:G:A	0	46039213	A	G
19	chr19:46042100:CATTGATTTTGTTGTTGT:C	0	46042100	C	CATTGATTTTGTTGTTGT
19	chr19:46042122:C:A	0	46042122	A	C
19	chr19:46042127:T:G	0	46042127	G	T
19	chr19:46042130:C:A	0	46042130	A	C
19	chr19:46042131:ACT:A	0	46042131	A	ACT
19	chr19:46042992:G:A	0	46042992	A	G
19	chr19:46043139:G:A	0	46043139	A	G
19	chr19:46043765:T:C	0	46043765	C	T
19	chr19:46044072:A:G	0	46044072	G	A
19	chr19:46044675:C:T	0	46044675	T	C
19	chr19:46044821:C:T	0	46044821	T	C
19	chr19:46044892:CCTGA:C	0	46044892	C	CCTGA
19	chr19:46045398:G:A	0	46045398	A	G
19	chr19:46045400:G:A	0	46045400	A	G
19	chr19:46045456:G:A	0	46045456	A	G
19	chr19:46046063:C:A	0	46046063	A	C
19	chr19:46046406:C:T	0	46046406	T	C
19	chr19:46048200:T:C	0	46048200	C	T
19	chr19:46048380:C:T	0	46048380	T	C
19	chr19:46048607:T:G	0	46048607	G	T
19	chr19:46048808:G:A	0	46048808	A	G
19	chr19:46048990:A:G	0	46048990	G	A
19	chr19:46050934:C:A	0	46050934	A	C
19	chr19:46051078:T:C	0	46051078	C	T
19	chr19:46051227:C:T	0	46051227	T	C
19	chr19:46051399:G:C	0	46051399	C	G
19	chr19:46051416:T:C	0	46051416	C	T
19	chr19:46051973:C:A	0	46051973	A	C
19	chr19:46052135:C:T	0	46052135	T	C
19	chr19:46053448:C:T	0	46053448	T	C
19	chr19:46053560:T:A	0	46053560	A	T
19	chr19:46054295:T:C	0	46054295	C	T
19	chr19:46054593:C:T	0	46054593	T	C
19	chr19:46055494:T:C	0	46055494	C	T
19	chr19:46055888:C:T	0	46055888	T	C
19	chr19:46055932:G:A	0	46055932	A	G
19	chr19:46057055:A:C	0	46057055	C	A
19	chr19:46057252:T:C	0	46057252	C	T
19	chr19:46057623:G:T	0	46057623	T	G
19	chr19:46057705:A:T	0	46057705	T	A
19	chr19:46057767:C:T	0	46057767	T	C
19	chr19:46059515:T:G	0	46059515	G	T
19	chr19:46060081:T:C	0	46060081	C	T
19	chr19:46060395:G:A	0	46060395	A	G
19	chr19:46061267:A:G	0	46061267	G	A
19	chr19:46061362:A:T	0	46061362	T	A
19	chr19:46061566:A:G	0	46061566	G	A
19	chr19:46061714:A:G	0	46061714	G	A
19	chr19:46062223:T:C	0	46062223	C	T
19	chr19:46062364:A:C	0	46062364	C	A
19	chr19:46062370:T:C	0	46062370	C	T
19	chr19:46063237:T:A	0	46063237	A	T
19	chr19:46063403:A:G	0	46063403	G	A
19	chr19:46063550:C:T	0	46063550	T	C
19	chr19:46063874:G:A	0	46063874	A	G
19	chr19:46064730:G:A	0	46064730	A	G
19	chr19:46065380:C:T	0	46065380	T	C
19	chr19:46066361:A:G	0	46066361	G	A
19	chr19:46066482:C:T	0	46066482	T	C
19	chr19:46066568:T:C	0	46066568	C	T
19	chr19:46066573:A:T	0	46066573	T	A
19	chr19:46067411:C:T	0	46067411	T	C
19	chr19:46067482:G:A	0	46067482	A	G
19	chr19:46068153:T:C	0	46068153	C	T
19	chr19:46068410:A:C	0	46068410	C	A
19	chr19:46068647:G:T	0	46068647	T	G
19	chr19:46069286:C:T	0	46069286	T	C
19	chr19:46069445:A:T	0	46069445	T	A
19	chr19:46069504:T:C	0	46069504	C	T
19	chr19:46069901:T:C	0	46069901	C	T
19	chr19:46070123:C:A	0	46070123	A	C
19	chr19:46070227:A:G	0	46070227	G	A
19	chr19:46070526:G:A	0	46070526	A	G
19	chr19:46071585:C:A	0	46071585	A	C
19	chr19:46072145:G:A	0	46072145	A	G
19	chr19:46072233:T:A	0	46072233	A	T
19	chr19:46072545:T:G	0	46072545	G	T
19	chr19:46072866:G:A	0	46072866	A	G
19	chr19:46073042:A:G	0	46073042	G	A
19	chr19:46073975:T:C	0	46073975	C	T
19	chr19:46074061:A:G	0	46074061	G	A
19	chr19:46077581:A:G	0	46077581	G	A
19	chr19:46077896:C:T	0	46077896	T	C
19	chr19:46078360:A:G	0	46078360	G	A
19	chr19:46079529:A:T	0	46079529	T	A
19	chr19:46079952:C:G	0	46079952	G	C
19	chr19:46080016:A:AG	0	46080016	AG	A
19	chr19:46080343:C:T	0	46080343	T	C
19	chr19:46080404:AAG:A	0	46080404	A	AAG
19	chr19:46083884:A:G	0	46083884	G	A
19	chr19:46084494:A:G	0	46084494	G	A
19	chr19:46085578:AC:A	0	46085578	A	AC
19	chr19:46085867:C:T	0	46085867	T	C
19	chr19:46087217:A:G	0	46087217	G	A
19	chr19:46090763:T:C	0	46090763	C	T
19	chr19:46092233:C:T	0	46092233	T	C
19	chr19:46093121:G:A	0	46093121	A	G
19	chr19:46093663:A:G	0	46093663	G	A
19	chr19:46096553:C:G	0	46096553	G	C
19	chr19:46098081:A:T	0	46098081	T	A
19	chr19:46099432:T:A	0	46099432	A	T
19	chr19:46099449:C:G	0	46099449	G	C
19	chr19:46099817:A:T	0	46099817	T	A
19	chr19:46099823:T:G	0	46099823	G	T
19	chr19:46099824:G:C	0	46099824	C	G
19	chr19:46101857:A:G	0	46101857	G	A
19	chr19:46105565:T:C	0	46105565	C	T
19	chr19:46105578:G:A	0	46105578	A	G
19	chr19:46105611:A:G	0	46105611	G	A
19	chr19:46105838:T:C	0	46105838	C	T
19	chr19:46106315:G:T	0	46106315	T	G
19	chr19:46107350:G:T	0	46107350	T	G
19	chr19:46108024:C:T	0	46108024	T	C
19	chr19:46108431:C:G	0	46108431	G	C
19	chr19:46109612:G:A	0	46109612	A	G
19	chr19:46110034:T:C	0	46110034	C	T
19	chr19:46110153:G:A	0	46110153	A	G
19	chr19:46110324:G:C	0	46110324	C	G
19	chr19:46110819:A:T	0	46110819	T	A
19	chr19:46111053:C:T	0	46111053	T	C
19	chr19:46111127:G:A	0	46111127	A	G
19	chr19:46111697:T:C	0	46111697	C	T
19	chr19:46115407:G:A	0	46115407	A	G
19	chr19:46116952:CTTATA:C	0	46116952	C	CTTATA
19	chr19:46117670:G:A	0	46117670	A	G
19	chr19:46117700:C:T	0	46117700	T	C
19	chr19:46118106:A:G	0	46118106	G	A
19	chr19:46118206:A:C	0	46118206	C	A
19	chr19:46119519:T:C	0	46119519	C	T
19	chr19:46120751:A:G	0	46120751	G	A
19	chr19:46129268:A:T	0	46129268	T	A
19	chr19:46130079:CCTT:C	0	46130079	C	CCTT
19	chr19:46130365:G:A	0	46130365	A	G
19	chr19:46131687:G:C	0	46131687	C	G
19	chr19:46132600:T:C	0	46132600	C	T
19	chr19:46132882:C:T	0	46132882	T	C
19	chr19:46133618:C:T	0	46133618	T	C
19	chr19:46133843:T:C	0	46133843	C	T
19	chr19:46133900:A:G	0	46133900	G	A
19	chr19:46133924:A:C	0	46133924	C	A
19	chr19:46133943:A:G	0	46133943	G	A
19	chr19:46134925:G:A	0	46134925	A	G
19	chr19:46139026:G:T	0	46139026	T	G
19	chr19:46139384:A:G	0	46139384	G	A
19	chr19:46139957:T:C	0	46139957	C	T
19	chr19:46140338:A:G	0	46140338	G	A
19	chr19:46141252:A:G	0	46141252	G	A
19	chr19:46141945:C:T	0	46141945	T	C
19	chr19:46142052:T:C	0	46142052	C	T
19	chr19:46142837:A:G	0	46142837	G	A
19	chr19:46143584:A:G	0	46143584	G	A
19	chr19:46143679:T:C	0	46143679	C	T
19	chr19:46145903:G:A	0	46145903	A	G
19	chr19:46147313:G:A	0	46147313	A	G
19	chr19:46147366:TA:T	0	46147366	T	TA
19	chr19:46148879:A:G	0	46148879	G	A
19	chr19:46149139:TCTCTCTCTCTCC:T	0	46149139	T	TCTCTCTCTCTCC
19	chr19:46149801:C:T	0	46149801	T	C
19	chr19:46151652:G:A	0	46151652	A	G
19	chr19:46151657:C:A	0	46151657	A	C
19	chr19:46152143:C:T	0	46152143	T	C
19	chr19:46152830:G:C	0	46152830	C	G
19	chr19:46153535:T:G	0	46153535	G	T
19	chr19:46154699:T:C	0	46154699	C	T
19	chr19:46154729:G:A	0	46154729	A	G
19	chr19:46154996:A:G	0	46154996	G	A
19	chr19:46154998:C:T	0	46154998	T	C
19	chr19:46155314:G:A	0	46155314	A	G
19	chr19:46156185:G:A	0	46156185	A	G
19	chr19:46157177:C:T	0	46157177	T	C
19	chr19:46158703:A:G	0	46158703	G	A
19	chr19:46158749:A:G	0	46158749	G	A
19	chr19:46160633:A:G	0	46160633	G	A
19	chr19:46160911:G:A	0	46160911	A	G
19	chr19:46161143:A:G	0	46161143	G	A
19	chr19:46161304:A:G	0	46161304	G	A
19	chr19:46161984:G:T	0	46161984	T	G
19	chr19:46162927:A:G	0	46162927	G	A
19	chr19:46165906:T:C	0	46165906	C	T
19	chr19:46166252:G:A	0	46166252	A	G
19	chr19:46166439:A:G	0	46166439	G	A
19	chr19:46166639:T:C	0	46166639	C	T
19	chr19:46166815:T:C	0	46166815	C	T
19	chr19:46167652:A:G	0	46167652	G	A
19	chr19:46167729:T:C	0	46167729	C	T
19	chr19:46167918:A:G	0	46167918	G	A
19	chr19:46168069:G:A	0	46168069	A	G
19	chr19:46168078:G:A	0	46168078	A	G
19	chr19:46168730:A:G	0	46168730	G	A
19	chr19:46168871:AT:A	0	46168871	A	AT
19	chr19:46170754:T:C	0	46170754	C	T
19	chr19:46171927:A:G	0	46171927	G	A
19	chr19:46172355:A:G	0	46172355	G	A
19	chr19:46173462:T:C	0	46173462	C	T
19	chr19:46173892:G:A	0	46173892	A	G
19	chr19:46174014:C:T	0	46174014	T	C
19	chr19:46174821:G:A	0	46174821	A	G
19	chr19:46175152:T:C	0	46175152	C	T
19	chr19:46175244:C:T	0	46175244	T	C
19	chr19:46176181:T:A	0	46176181	A	T
19	chr19:46176483:A:G	0	46176483	G	A
19	chr19:46177035:A:T	0	46177035	T	A
19	chr19:46178273:C:T	0	46178273	T	C
19	chr19:46178300:C:T	0	46178300	T	C
19	chr19:46178430:G:T	0	46178430	T	G
19	chr19:46180248:A:G	0	46180248	G	A
19	chr19:46180333:T:C	0	46180333	C	T
19	chr19:46180611:G:C	0	46180611	C	G
19	chr19:46182128:A:G	0	46182128	G	A
19	chr19:46184393:A:G	0	46184393	G	A
19	chr19:46184598:A:G	0	46184598	G	A
19	chr19:46186505:T:C	0	46186505	C	T
19	chr19:46190005:C:A	0	46190005	A	C
19	chr19:46191062:A:G	0	46191062	G	A
19	chr19:46191555:T:C	0	46191555	C	T
19	chr19:46193166:T:A	0	46193166	A	T
19	chr19:46194748:G:A	0	46194748	A	G
19	chr19:46196358:C:T	0	46196358	T	C
19	chr19:46199246:T:C	0	46199246	C	T
19	chr19:46200337:C:T	0	46200337	T	C
19	chr19:46200382:C:T	0	46200382	T	C
19	chr19:46200383:A:G	0	46200383	G	A
19	chr19:46203181:A:G	0	46203181	G	A
19	chr19:46205205:A:G	0	46205205	G	A
19	chr19:46205709:A:G	0	46205709	G	A
19	chr19:46205872:C:A	0	46205872	A	C
19	chr19:46206433:A:G	0	46206433	G	A
19	chr19:46206772:T:C	0	46206772	C	T
19	chr19:46206992:G:A	0	46206992	A	G
19	chr19:46207120:G:A	0	46207120	A	G
19	chr19:46207672:G:A	0	46207672	A	G
19	chr19:46208380:C:T	0	46208380	T	C
19	chr19:46208848:T:C	0	46208848	C	T
19	chr19:46209107:G:GA	0	46209107	GA	G
19	chr19:46209182:T:C	0	46209182	C	T
19	chr19:46209360:T:C	0	46209360	C	T
19	chr19:46209361:G:A	0	46209361	A	G
19	chr19:46209940:C:T	0	46209940	T	C
19	chr19:46210372:C:T	0	46210372	T	C
19	chr19:46210612:C:T	0	46210612	T	C
19	chr19:46211216:C:T	0	46211216	T	C
19	chr19:46212520:T:C	0	46212520	C	T
19	chr19:46212950:C:T	0	46212950	T	C
19	chr19:46213237:G:A	0	46213237	A	G
19	chr19:46213459:A:G	0	46213459	G	A
19	chr19:46214850:T:C	0	46214850	C	T
19	chr19:46214954:A:C	0	46214954	C	A
19	chr19:46215253:C:T	0	46215253	T	C
19	chr19:46215501:A:C	0	46215501	C	A
19	chr19:46216191:C:A	0	46216191	A	C
19	chr19:46216193:G:C	0	46216193	C	G
19	chr19:46216389:T:G	0	46216389	G	T
19	chr19:46216497:A:G	0	46216497	G	A
19	chr19:46216609:C:T	0	46216609	T	C
19	chr19:46217348:T:C	0	46217348	C	T
19	chr19:46217562:T:G	0	46217562	G	T
19	chr19:46217856:A:G	0	46217856	G	A
19	chr19:46217928:C:G	0	46217928	G	C
19	chr19:46219054:T:A	0	46219054	A	T
19	chr19:46219066:G:A	0	46219066	A	G
19	chr19:46219879:T:G	0	46219879	G	T
19	chr19:46221176:G:A	0	46221176	A	G
19	chr19:46221406:C:G	0	46221406	G	C
19	chr19:46222572:G:A	0	46222572	A	G
19	chr19:46222585:C:A	0	46222585	A	C
19	chr19:46223368:T:C	0	46223368	C	T
19	chr19:46223488:A:G	0	46223488	G	A
19	chr19:46224554:TTTCAGGTCATTCTTTA:T	0	46224554	T	TTTCAGGTCATTCTTTA
19	chr19:46225600:G:A	0	46225600	A	G
19	chr19:46225962:G:A	0	46225962	A	G
19	chr19:46225995:A:G	0	46225995	G	A
19	chr19:46226041:G:A	0	46226041	A	G
19	chr19:46226790:C:T	0	46226790	T	C
19	chr19:46227203:C:T	0	46227203	T	C
19	chr19:46228271:T:G	0	46228271	G	T
19	chr19:46228523:G:T	0	46228523	T	G
19	chr19:46228910:T:C	0	46228910	C	T
19	chr19:46230152:G:A	0	46230152	A	G
19	chr19:46231362:T:C	0	46231362	C	T
19	chr19:46231615:G:A	0	46231615	A	G
19	chr19:46231686:T:C	0	46231686	C	T
19	chr19:46231749:T:C	0	46231749	C	T
19	chr19:46232290:T:G	0	46232290	G	T
19	chr19:46232312:T:C	0	46232312	C	T
19	chr19:46233125:T:C	0	46233125	C	T
19	chr19:46233319:C:T	0	46233319	T	C
19	chr19:46233356:T:C	0	46233356	C	T
19	chr19:46233398:G:A	0	46233398	A	G
19	chr19:46233431:T:C	0	46233431	C	T
19	chr19:46233632:C:T	0	46233632	T	C
19	chr19:46233768:C:T	0	46233768	T	C
19	chr19:46234376:T:C	0	46234376	C	T
19	chr19:46234632:T:C	0	46234632	C	T
19	chr19:46234638:T:C	0	46234638	C	T
19	chr19:46235119:C:G	0	46235119	G	C
19	chr19:46235331:A:G	0	46235331	G	A
19	chr19:46235517:T:C	0	46235517	C	T
19	chr19:46235743:A:G	0	46235743	G	A
19	chr19:46235775:A:G	0	46235775	G	A
19	chr19:46235983:C:T	0	46235983	T	C
19	chr19:46235999:C:T	0	46235999	T	C
19	chr19:46236598:G:A	0	46236598	A	G
19	chr19:46237175:T:TA	0	46237175	TA	T
19	chr19:46237316:G:A	0	46237316	A	G
19	chr19:46237395:G:A	0	46237395	A	G
19	chr19:46237427:C:T	0	46237427	T	C
19	chr19:46237553:G:A	0	46237553	A	G
19	chr19:46237561:A:T	0	46237561	T	A
19	chr19:46237590:C:A	0	46237590	A	C
19	chr19:46237726:T:C	0	46237726	C	T
19	chr19:46237739:C:G	0	46237739	G	C
19	chr19:46238080:G:A	0	46238080	A	G
19	chr19:46238205:A:G	0	46238205	G	A
19	chr19:46238262:G:T	0	46238262	T	G
19	chr19:46238311:G:C	0	46238311	C	G
19	chr19:46238369:C:T	0	46238369	T	C
19	chr19:46238375:C:T	0	46238375	T	C
19	chr19:46238515:T:C	0	46238515	C	T
19	chr19:46239002:A:G	0	46239002	G	A
19	chr19:46239167:C:T	0	46239167	T	C
19	chr19:46239268:G:A	0	46239268	A	G
19	chr19:46239988:C:A	0	46239988	A	C
19	chr19:46240080:T:C	0	46240080	C	T
19	chr19:46240733:G:T	0	46240733	T	G
19	chr19:46242798:G:A	0	46242798	A	G
19	chr19:46242992:A:G	0	46242992	G	A
19	chr19:46244017:A:G	0	46244017	G	A
19	chr19:46244063:C:T	0	46244063	T	C
19	chr19:46244560:C:G	0	46244560	G	C
19	chr19:46245420:C:CTG	0	46245420	CTG	C
19	chr19:46245510:T:C	0	46245510	C	T
19	chr19:46245544:G:A	0	46245544	A	G
19	chr19:46245635:G:A	0	46245635	A	G
19	chr19:46245664:C:G	0	46245664	G	C
19	chr19:46245749:A:G	0	46245749	G	A
19	chr19:46245902:A:C	0	46245902	C	A
19	chr19:46246369:T:C	0	46246369	C	T
19	chr19:46246632:A:G	0	46246632	G	A
19	chr19:46247326:T:C	0	46247326	C	T
19	chr19:46247460:T:C	0	46247460	C	T
19	chr19:46248876:A:G	0	46248876	G	A
19	chr19:46249112:T:A	0	46249112	A	T
19	chr19:46250122:G:A	0	46250122	A	G
19	chr19:46250238:T:C	0	46250238	C	T
19	chr19:46250423:A:G	0	46250423	G	A
19	chr19:46250704:C:T	0	46250704	T	C
19	chr19:46252264:A:G	0	46252264	G	A
19	chr19:46252356:T:A	0	46252356	A	T
19	chr19:46252557:T:C	0	46252557	C	T
19	chr19:46252791:C:T	0	46252791	T	C
19	chr19:46253440:G:A	0	46253440	A	G
19	chr19:46253891:T:C	0	46253891	C	T
19	chr19:46254289:G:A	0	46254289	A	G
19	chr19:46255545:A:C	0	46255545	C	A
19	chr19:46256322:G:A	0	46256322	A	G
19	chr19:46256724:C:T	0	46256724	T	C
19	chr19:46257026:G:A	0	46257026	A	G
19	chr19:46257652:C:A	0	46257652	A	C
19	chr19:46257689:T:C	0	46257689	C	T
19	chr19:46257737:A:G	0	46257737	G	A
19	chr19:46257769:G:A	0	46257769	A	G
19	chr19:46258334:G:A	0	46258334	A	G
19	chr19:46258760:T:A	0	46258760	A	T
19	chr19:46258965:G:T	0	46258965	T	G
19	chr19:46259031:G:A	0	46259031	A	G
19	chr19:46259160:G:A	0	46259160	A	G
19	chr19:46260651:A:C	0	46260651	C	A
19	chr19:46260656:C:T	0	46260656	T	C
19	chr19:46261008:C:G	0	46261008	G	C
19	chr19:46261219:T:TG	0	46261219	TG	T
19	chr19:46261579:C:T	0	46261579	T	C
19	chr19:46261593:G:T	0	46261593	T	G
19	chr19:46261708:T:G	0	46261708	G	T
19	chr19:46261898:G:A	0	46261898	A	G
19	chr19:46261900:C:G	0	46261900	G	C
19	chr19:46262280:A:G	0	46262280	G	A
19	chr19:46262864:G:T	0	46262864	T	G
19	chr19:46263660:C:T	0	46263660	T	C
19	chr19:46263722:C:T	0	46263722	T	C
19	chr19:46263732:A:G	0	46263732	G	A
19	chr19:46263916:T:C	0	46263916	C	T
19	chr19:46264405:C:T	0	46264405	T	C
19	chr19:46264797:C:A	0	46264797	A	C
19	chr19:46265448:G:A	0	46265448	A	G
19	chr19:46265496:A:G	0	46265496	G	A
19	chr19:46267621:C:T	0	46267621	T	C
19	chr19:46267781:T:C	0	46267781	C	T
19	chr19:46268931:G:A	0	46268931	A	G
19	chr19:46269094:A:G	0	46269094	G	A
19	chr19:46269625:G:A	0	46269625	A	G
19	chr19:46270278:AT:A	0	46270278	A	AT
19	chr19:46271509:A:G	0	46271509	G	A
19	chr19:46271870:A:T	0	46271870	T	A
19	chr19:46271930:G:A	0	46271930	A	G
19	chr19:46273233:A:G	0	46273233	G	A
19	chr19:46273629:AAAAT:A	0	46273629	A	AAAAT
19	chr19:46274250:C:G	0	46274250	G	C
19	chr19:46274835:G:T	0	46274835	T	G
19	chr19:46274836:C:T	0	46274836	T	C
19	chr19:46275027:C:T	0	46275027	T	C
19	chr19:46275231:C:CT	0	46275231	CT	C
19	chr19:46275667:A:G	0	46275667	G	A
19	chr19:46276155:G:A	0	46276155	A	G
19	chr19:46276191:G:A	0	46276191	A	G
19	chr19:46276259:T:C	0	46276259	C	T
19	chr19:46276276:A:G	0	46276276	G	A
19	chr19:46276322:A:G	0	46276322	G	A
19	chr19:46276430:A:G	0	46276430	G	A
19	chr19:46276475:G:A	0	46276475	A	G
19	chr19:46276481:T:C	0	46276481	C	T
19	chr19:46276547:T:C	0	46276547	C	T
19	chr19:46276922:T:C	0	46276922	C	T
19	chr19:46276968:C:T	0	46276968	T	C
19	chr19:46277041:C:T	0	46277041	T	C
19	chr19:46277078:C:T	0	46277078	T	C
19	chr19:46277137:G:T	0	46277137	T	G
19	chr19:46277220:G:A	0	46277220	A	G
19	chr19:46277369:A:G	0	46277369	G	A
19	chr19:46277896:A:C	0	46277896	C	A
19	chr19:46278119:G:C	0	46278119	C	G
19	chr19:46278282:G:A	0	46278282	A	G
19	chr19:46278433:AAT:A	0	46278433	A	AAT
19	chr19:46278517:C:T	0	46278517	T	C
19	chr19:46278636:G:T	0	46278636	T	G
19	chr19:46278659:A:G	0	46278659	G	A
19	chr19:46279024:C:T	0	46279024	T	C
19	chr19:46279748:G:A	0	46279748	A	G
19	chr19:46279999:C:T	0	46279999	T	C
19	chr19:46280141:T:C	0	46280141	C	T
19	chr19:46280217:G:A	0	46280217	A	G
19	chr19:46280430:G:A	0	46280430	A	G
19	chr19:46280508:T:C	0	46280508	C	T
19	chr19:46280530:G:A	0	46280530	A	G
19	chr19:46280620:G:A	0	46280620	A	G
19	chr19:46280690:T:C	0	46280690	C	T
19	chr19:46280960:T:C	0	46280960	C	T
19	chr19:46281083:G:A	0	46281083	A	G
19	chr19:46281135:G:A	0	46281135	A	G
19	chr19:46281157:G:A	0	46281157	A	G
19	chr19:46281403:C:T	0	46281403	T	C
19	chr19:46281603:G:A	0	46281603	A	G
19	chr19:46281624:C:T	0	46281624	T	C
19	chr19:46282012:G:A	0	46282012	A	G
19	chr19:46282070:G:A	0	46282070	A	G
19	chr19:46282083:A:C	0	46282083	C	A
19	chr19:46282201:A:G	0	46282201	G	A
19	chr19:46282333:A:G	0	46282333	G	A
19	chr19:46282441:A:G	0	46282441	G	A
19	chr19:46282451:C:T	0	46282451	T	C
19	chr19:46282470:G:A	0	46282470	A	G
19	chr19:46282602:T:C	0	46282602	C	T
19	chr19:46282721:G:A	0	46282721	A	G
19	chr19:46283278:A:G	0	46283278	G	A
19	chr19:46283639:A:G	0	46283639	G	A
19	chr19:46283869:A:G	0	46283869	G	A
19	chr19:46284226:G:A	0	46284226	A	G
19	chr19:46284323:G:A	0	46284323	A	G
19	chr19:46284488:C:T	0	46284488	T	C
19	chr19:46284763:C:T	0	46284763	T	C
19	chr19:46284839:G:A	0	46284839	A	G
19	chr19:46284976:G:A	0	46284976	A	G
19	chr19:46285078:C:T	0	46285078	T	C
19	chr19:46285135:G:A	0	46285135	A	G
19	chr19:46285152:A:C	0	46285152	C	A
19	chr19:46285967:C:T	0	46285967	T	C
19	chr19:46285983:C:T	0	46285983	T	C
19	chr19:46286277:A:G	0	46286277	G	A
19	chr19:46286462:T:A	0	46286462	A	T
19	chr19:46286647:C:T	0	46286647	T	C
19	chr19:46287150:T:C	0	46287150	C	T
19	chr19:46287349:C:A	0	46287349	A	C
19	chr19:46287453:G:T	0	46287453	T	G
19	chr19:46287488:A:C	0	46287488	C	A
19	chr19:46287606:G:A	0	46287606	A	G
19	chr19:46287664:A:G	0	46287664	G	A
19	chr19:46287739:C:T	0	46287739	T	C
19	chr19:46288104:G:C	0	46288104	C	G
19	chr19:46288179:A:G	0	46288179	G	A
19	chr19:46288682:A:G	0	46288682	G	A
19	chr19:46289395:A:G	0	46289395	G	A
19	chr19:46289409:C:T	0	46289409	T	C
19	chr19:46289636:T:C	0	46289636	C	T
19	chr19:46289658:G:T	0	46289658	T	G
19	chr19:46289784:G:A	0	46289784	A	G
19	chr19:46289991:C:T	0	46289991	T	C
19	chr19:46290021:T:C	0	46290021	C	T
19	chr19:46290206:T:C	0	46290206	C	T
19	chr19:46290264:A:C	0	46290264	C	A
19	chr19:46290292:A:G	0	46290292	G	A
19	chr19:46290304:C:T	0	46290304	T	C
19	chr19:46290417:C:G	0	46290417	G	C
19	chr19:46290679:T:C	0	46290679	C	T
19	chr19:46290700:C:G	0	46290700	G	C
19	chr19:46290713:T:C	0	46290713	C	T
19	chr19:46290753:G:A	0	46290753	A	G
19	chr19:46291003:A:G	0	46291003	G	A
19	chr19:46291014:G:A	0	46291014	A	G
19	chr19:46291089:G:C	0	46291089	C	G
19	chr19:46291277:C:CT	0	46291277	CT	C
19	chr19:46291312:A:C	0	46291312	C	A
19	chr19:46291515:G:C	0	46291515	C	G
19	chr19:46291810:T:C	0	46291810	C	T
19	chr19:46291852:C:A	0	46291852	A	C
```
